## Supplementary material for "Characterization of shared and ancestry-specific signals driving complex traits using multi-ancestry fine-mapping": s1_data.bim

```
2	chr2:19672715:G:A	0	19672715	A	G
2	chr2:19672726:T:C	0	19672726	C	T
2	chr2:19673058:C:A	0	19673058	A	C
2	chr2:19673154:G:T	0	19673154	T	G
2	chr2:19673189:A:G	0	19673189	G	A
2	chr2:19675125:C:T	0	19675125	T	C
2	chr2:19675151:A:G	0	19675151	G	A
2	chr2:19675510:G:A	0	19675510	A	G
2	chr2:19676365:A:G	0	19676365	G	A
2	chr2:19676458:T:G	0	19676458	G	T
2	chr2:19676496:G:A	0	19676496	A	G
2	chr2:19676502:A:G	0	19676502	G	A
2	chr2:19677693:G:T	0	19677693	T	G
2	chr2:19677863:A:G	0	19677863	G	A
2	chr2:19677975:C:T	0	19677975	T	C
2	chr2:19678354:G:A	0	19678354	A	G
2	chr2:19678375:A:G	0	19678375	G	A
2	chr2:19678433:C:A	0	19678433	A	C
2	chr2:19678462:G:A	0	19678462	A	G
2	chr2:19678471:G:A	0	19678471	A	G
2	chr2:19678528:C:T	0	19678528	T	C
2	chr2:19678684:T:C	0	19678684	C	T
2	chr2:19678941:C:T	0	19678941	T	C
2	chr2:19679035:T:C	0	19679035	C	T
2	chr2:19679302:G:A	0	19679302	A	G
2	chr2:19679605:T:G	0	19679605	G	T
2	chr2:19679691:T:C	0	19679691	C	T
2	chr2:19679869:G:T	0	19679869	T	G
2	chr2:19681320:T:C	0	19681320	C	T
2	chr2:19681366:G:A	0	19681366	A	G
2	chr2:19681600:TCACC:T	0	19681600	T	TCACC
2	chr2:19681712:A:G	0	19681712	G	A
2	chr2:19681901:G:T	0	19681901	T	G
2	chr2:19682354:G:A	0	19682354	A	G
2	chr2:19682878:T:C	0	19682878	C	T
2	chr2:19683529:G:A	0	19683529	A	G
2	chr2:19683607:A:G	0	19683607	G	A
2	chr2:19683646:A:G	0	19683646	G	A
2	chr2:19683734:A:G	0	19683734	G	A
2	chr2:19684294:T:C	0	19684294	C	T
2	chr2:19684559:A:G	0	19684559	G	A
2	chr2:19685145:G:C	0	19685145	C	G
2	chr2:19685836:C:T	0	19685836	T	C
2	chr2:19685958:G:T	0	19685958	T	G
2	chr2:19686146:A:G	0	19686146	G	A
2	chr2:19687408:A:G	0	19687408	G	A
2	chr2:19688482:T:C	0	19688482	C	T
2	chr2:19688563:T:C	0	19688563	C	T
2	chr2:19688571:C:A	0	19688571	A	C
2	chr2:19688856:T:C	0	19688856	C	T
2	chr2:19689445:C:T	0	19689445	T	C
2	chr2:19689466:C:T	0	19689466	T	C
2	chr2:19691297:G:T	0	19691297	T	G
2	chr2:19691447:T:C	0	19691447	C	T
2	chr2:19691516:C:T	0	19691516	T	C
2	chr2:19691620:G:A	0	19691620	A	G
2	chr2:19691980:A:C	0	19691980	C	A
2	chr2:19692653:A:G	0	19692653	G	A
2	chr2:19693468:C:T	0	19693468	T	C
2	chr2:19693532:C:T	0	19693532	T	C
2	chr2:19694067:A:T	0	19694067	T	A
2	chr2:19694237:G:A	0	19694237	A	G
2	chr2:19695347:A:T	0	19695347	T	A
2	chr2:19695716:C:T	0	19695716	T	C
2	chr2:19696719:T:G	0	19696719	G	T
2	chr2:19696811:T:C	0	19696811	C	T
2	chr2:19697103:C:A	0	19697103	A	C
2	chr2:19697405:C:T	0	19697405	T	C
2	chr2:19697616:G:T	0	19697616	T	G
2	chr2:19697647:T:A	0	19697647	A	T
2	chr2:19698218:A:G	0	19698218	G	A
2	chr2:19698399:C:T	0	19698399	T	C
2	chr2:19698898:A:C	0	19698898	C	A
2	chr2:19699261:G:A	0	19699261	A	G
2	chr2:19699648:G:A	0	19699648	A	G
2	chr2:19700065:C:A	0	19700065	A	C
2	chr2:19700600:T:A	0	19700600	A	T
2	chr2:19701095:T:C	0	19701095	C	T
2	chr2:19701312:C:T	0	19701312	T	C
2	chr2:19701921:G:A	0	19701921	A	G
2	chr2:19702897:G:A	0	19702897	A	G
2	chr2:19703026:G:A	0	19703026	A	G
2	chr2:19703897:A:C	0	19703897	C	A
2	chr2:19704211:A:G	0	19704211	G	A
2	chr2:19705475:T:C	0	19705475	C	T
2	chr2:19705690:C:G	0	19705690	G	C
2	chr2:19706235:T:A	0	19706235	A	T
2	chr2:19706784:A:G	0	19706784	G	A
2	chr2:19706875:A:C	0	19706875	C	A
2	chr2:19707274:G:A	0	19707274	A	G
2	chr2:19707289:T:C	0	19707289	C	T
2	chr2:19707787:G:T	0	19707787	T	G
2	chr2:19707944:C:G	0	19707944	G	C
2	chr2:19708053:C:T	0	19708053	T	C
2	chr2:19708170:G:A	0	19708170	A	G
2	chr2:19708303:A:G	0	19708303	G	A
2	chr2:19708658:A:G	0	19708658	G	A
2	chr2:19708778:C:T	0	19708778	T	C
2	chr2:19708861:G:A	0	19708861	A	G
2	chr2:19708871:C:A	0	19708871	A	C
2	chr2:19709234:A:G	0	19709234	G	A
2	chr2:19709301:C:T	0	19709301	T	C
2	chr2:19709493:C:A	0	19709493	A	C
2	chr2:19709811:T:A	0	19709811	A	T
2	chr2:19709862:A:G	0	19709862	G	A
2	chr2:19709975:A:G	0	19709975	G	A
2	chr2:19710778:A:C	0	19710778	C	A
2	chr2:19710849:G:T	0	19710849	T	G
2	chr2:19710991:TAAAG:T	0	19710991	T	TAAAG
2	chr2:19711121:G:A	0	19711121	A	G
2	chr2:19711404:G:A	0	19711404	A	G
2	chr2:19711526:C:T	0	19711526	T	C
2	chr2:19712526:TCA:T	0	19712526	T	TCA
2	chr2:19712585:G:A	0	19712585	A	G
2	chr2:19712672:C:A	0	19712672	A	C
2	chr2:19713081:G:A	0	19713081	A	G
2	chr2:19713168:C:T	0	19713168	T	C
2	chr2:19713283:G:A	0	19713283	A	G
2	chr2:19714507:A:G	0	19714507	G	A
2	chr2:19715064:C:T	0	19715064	T	C
2	chr2:19715384:C:T	0	19715384	T	C
2	chr2:19715504:C:T	0	19715504	T	C
2	chr2:19715677:T:C	0	19715677	C	T
2	chr2:19715839:C:A	0	19715839	A	C
2	chr2:19717060:T:TCTGCTATCA	0	19717060	TCTGCTATCA	T
2	chr2:19717085:G:A	0	19717085	A	G
2	chr2:19717236:T:C	0	19717236	C	T
2	chr2:19717453:A:C	0	19717453	C	A
2	chr2:19718098:A:C	0	19718098	C	A
2	chr2:19718103:C:A	0	19718103	A	C
2	chr2:19718254:A:G	0	19718254	G	A
2	chr2:19718255:T:G	0	19718255	G	T
2	chr2:19718481:G:A	0	19718481	A	G
2	chr2:19718575:C:T	0	19718575	T	C
2	chr2:19718578:G:A	0	19718578	A	G
2	chr2:19718624:C:T	0	19718624	T	C
2	chr2:19718626:G:C	0	19718626	C	G
2	chr2:19718839:C:T	0	19718839	T	C
2	chr2:19718846:G:A	0	19718846	A	G
2	chr2:19719000:G:A	0	19719000	A	G
2	chr2:19719528:C:T	0	19719528	T	C
2	chr2:19719666:C:T	0	19719666	T	C
2	chr2:19719835:TGAG:T	0	19719835	T	TGAG
2	chr2:19720627:G:A	0	19720627	A	G
2	chr2:19721146:C:T	0	19721146	T	C
2	chr2:19721224:G:A	0	19721224	A	G
2	chr2:19721869:T:C	0	19721869	C	T
2	chr2:19722008:T:C	0	19722008	C	T
2	chr2:19722732:C:G	0	19722732	G	C
2	chr2:19723186:G:A	0	19723186	A	G
2	chr2:19723248:C:A	0	19723248	A	C
2	chr2:19723665:G:A	0	19723665	A	G
2	chr2:19723890:C:T	0	19723890	T	C
2	chr2:19723989:C:T	0	19723989	T	C
2	chr2:19724462:T:G	0	19724462	G	T
2	chr2:19724547:A:G	0	19724547	G	A
2	chr2:19725874:A:T	0	19725874	T	A
2	chr2:19725886:A:G	0	19725886	G	A
2	chr2:19726044:A:G	0	19726044	G	A
2	chr2:19726142:G:A	0	19726142	A	G
2	chr2:19726183:A:T	0	19726183	T	A
2	chr2:19726200:G:A	0	19726200	A	G
2	chr2:19726522:TCTC:T	0	19726522	T	TCTC
2	chr2:19726607:G:A	0	19726607	A	G
2	chr2:19726623:A:G	0	19726623	G	A
2	chr2:19726699:G:A	0	19726699	A	G
2	chr2:19726751:T:C	0	19726751	C	T
2	chr2:19727258:T:C	0	19727258	C	T
2	chr2:19729297:G:A	0	19729297	A	G
2	chr2:19730406:T:C	0	19730406	C	T
2	chr2:19730562:G:A	0	19730562	A	G
2	chr2:19730828:G:A	0	19730828	A	G
2	chr2:19731244:G:A	0	19731244	A	G
2	chr2:19731328:G:A	0	19731328	A	G
2	chr2:19731359:T:C	0	19731359	C	T
2	chr2:19731474:G:A	0	19731474	A	G
2	chr2:19732108:C:T	0	19732108	T	C
2	chr2:19733619:A:T	0	19733619	T	A
2	chr2:19733691:T:A	0	19733691	A	T
2	chr2:19733831:A:G	0	19733831	G	A
2	chr2:19733919:G:A	0	19733919	A	G
2	chr2:19734140:T:C	0	19734140	C	T
2	chr2:19734181:G:A	0	19734181	A	G
2	chr2:19734433:G:A	0	19734433	A	G
2	chr2:19734459:T:A	0	19734459	A	T
2	chr2:19734519:C:T	0	19734519	T	C
2	chr2:19734579:T:G	0	19734579	G	T
2	chr2:19734900:G:A	0	19734900	A	G
2	chr2:19735540:G:A	0	19735540	A	G
2	chr2:19735759:A:G	0	19735759	G	A
2	chr2:19735961:GCT:G	0	19735961	G	GCT
2	chr2:19736355:C:T	0	19736355	T	C
2	chr2:19737911:T:G	0	19737911	G	T
2	chr2:19737985:C:T	0	19737985	T	C
2	chr2:19738390:T:C	0	19738390	C	T
2	chr2:19739738:C:A	0	19739738	A	C
2	chr2:19739865:T:C	0	19739865	C	T
2	chr2:19740022:C:T	0	19740022	T	C
2	chr2:19740325:T:C	0	19740325	C	T
2	chr2:19740997:C:T	0	19740997	T	C
2	chr2:19741429:A:C	0	19741429	C	A
2	chr2:19741463:T:C	0	19741463	C	T
2	chr2:19741637:C:A	0	19741637	A	C
2	chr2:19741815:AT:A	0	19741815	A	AT
2	chr2:19741997:A:G	0	19741997	G	A
2	chr2:19742712:G:A	0	19742712	A	G
2	chr2:19743053:A:G	0	19743053	G	A
2	chr2:19743365:G:A	0	19743365	A	G
2	chr2:19743729:C:A	0	19743729	A	C
2	chr2:19744162:A:C	0	19744162	C	A
2	chr2:19745657:T:C	0	19745657	C	T
2	chr2:19746043:A:AGAG	0	19746043	AGAG	A
2	chr2:19746355:C:T	0	19746355	T	C
2	chr2:19746506:ACAGT:A	0	19746506	A	ACAGT
2	chr2:19747070:A:G	0	19747070	G	A
2	chr2:19747102:G:A	0	19747102	A	G
2	chr2:19747746:C:T	0	19747746	T	C
2	chr2:19748269:C:CA	0	19748269	CA	C
2	chr2:19748853:G:A	0	19748853	A	G
2	chr2:19749154:G:C	0	19749154	C	G
2	chr2:19749170:G:A	0	19749170	A	G
2	chr2:19749191:G:A	0	19749191	A	G
2	chr2:19749238:G:A	0	19749238	A	G
2	chr2:19749296:G:A	0	19749296	A	G
2	chr2:19749331:T:C	0	19749331	C	T
2	chr2:19749460:T:C	0	19749460	C	T
2	chr2:19750432:G:A	0	19750432	A	G
2	chr2:19750655:G:A	0	19750655	A	G
2	chr2:19751103:G:T	0	19751103	T	G
2	chr2:19751198:G:A	0	19751198	A	G
2	chr2:19751452:G:A	0	19751452	A	G
2	chr2:19751815:C:T	0	19751815	T	C
2	chr2:19752000:G:A	0	19752000	A	G
2	chr2:19752031:G:C	0	19752031	C	G
2	chr2:19752100:C:A	0	19752100	A	C
2	chr2:19752159:G:T	0	19752159	T	G
2	chr2:19752258:G:A	0	19752258	A	G
2	chr2:19752279:G:A	0	19752279	A	G
2	chr2:19752367:T:C	0	19752367	C	T
2	chr2:19752398:C:T	0	19752398	T	C
2	chr2:19752620:G:A	0	19752620	A	G
2	chr2:19752698:A:G	0	19752698	G	A
2	chr2:19752761:T:C	0	19752761	C	T
2	chr2:19753007:A:G	0	19753007	G	A
2	chr2:19753022:C:T	0	19753022	T	C
2	chr2:19753074:C:A	0	19753074	A	C
2	chr2:19753080:T:C	0	19753080	C	T
2	chr2:19753254:C:A	0	19753254	A	C
2	chr2:19753328:T:A	0	19753328	A	T
2	chr2:19753367:A:C	0	19753367	C	A
2	chr2:19753458:G:T	0	19753458	T	G
2	chr2:19753548:C:T	0	19753548	T	C
2	chr2:19753702:T:C	0	19753702	C	T
2	chr2:19753709:T:C	0	19753709	C	T
2	chr2:19754099:G:A	0	19754099	A	G
2	chr2:19754170:G:A	0	19754170	A	G
2	chr2:19754669:T:C	0	19754669	C	T
2	chr2:19754692:C:G	0	19754692	G	C
2	chr2:19754769:A:C	0	19754769	C	A
2	chr2:19755484:T:C	0	19755484	C	T
2	chr2:19755765:A:G	0	19755765	G	A
2	chr2:19755855:A:G	0	19755855	G	A
2	chr2:19755870:G:C	0	19755870	C	G
2	chr2:19756027:G:T	0	19756027	T	G
2	chr2:19756050:A:G	0	19756050	G	A
2	chr2:19756067:G:C	0	19756067	C	G
2	chr2:19757531:C:T	0	19757531	T	C
2	chr2:19757640:G:A	0	19757640	A	G
2	chr2:19758247:T:C	0	19758247	C	T
2	chr2:19758735:G:A	0	19758735	A	G
2	chr2:19758770:C:T	0	19758770	T	C
2	chr2:19759919:T:C	0	19759919	C	T
2	chr2:19759976:G:C	0	19759976	C	G
2	chr2:19760018:C:T	0	19760018	T	C
2	chr2:19761635:T:A	0	19761635	A	T
2	chr2:19761863:T:C	0	19761863	C	T
2	chr2:19761960:T:C	0	19761960	C	T
2	chr2:19762054:C:T	0	19762054	T	C
2	chr2:19762082:A:G	0	19762082	G	A
2	chr2:19762383:G:T	0	19762383	T	G
2	chr2:19762409:G:A	0	19762409	A	G
2	chr2:19762777:T:C	0	19762777	C	T
2	chr2:19763518:A:G	0	19763518	G	A
2	chr2:19763568:C:T	0	19763568	T	C
2	chr2:19765911:T:C	0	19765911	C	T
2	chr2:19767113:G:A	0	19767113	A	G
2	chr2:19767675:G:A	0	19767675	A	G
2	chr2:19768146:G:A	0	19768146	A	G
2	chr2:19768183:C:T	0	19768183	T	C
2	chr2:19768306:C:T	0	19768306	T	C
2	chr2:19768826:T:C	0	19768826	C	T
2	chr2:19769068:T:C	0	19769068	C	T
2	chr2:19769270:C:T	0	19769270	T	C
2	chr2:19769318:C:A	0	19769318	A	C
2	chr2:19769358:T:C	0	19769358	C	T
2	chr2:19769595:T:C	0	19769595	C	T
2	chr2:19770724:G:A	0	19770724	A	G
2	chr2:19771522:A:G	0	19771522	G	A
2	chr2:19771864:G:A	0	19771864	A	G
2	chr2:19773449:A:C	0	19773449	C	A
2	chr2:19774004:A:C	0	19774004	C	A
2	chr2:19774936:A:G	0	19774936	G	A
2	chr2:19776162:C:T	0	19776162	T	C
2	chr2:19776745:C:T	0	19776745	T	C
2	chr2:19776951:C:A	0	19776951	A	C
2	chr2:19777674:C:G	0	19777674	G	C
2	chr2:19779234:C:A	0	19779234	A	C
2	chr2:19779520:G:A	0	19779520	A	G
2	chr2:19779604:A:T	0	19779604	T	A
2	chr2:19779741:G:A	0	19779741	A	G
2	chr2:19779994:T:C	0	19779994	C	T
2	chr2:19780602:G:A	0	19780602	A	G
2	chr2:19780727:A:G	0	19780727	G	A
2	chr2:19780945:T:C	0	19780945	C	T
2	chr2:19782174:T:C	0	19782174	C	T
2	chr2:19782734:C:A	0	19782734	A	C
2	chr2:19782901:G:T	0	19782901	T	G
2	chr2:19783945:A:T	0	19783945	T	A
2	chr2:19784785:A:G	0	19784785	G	A
2	chr2:19784805:G:A	0	19784805	A	G
2	chr2:19786177:A:T	0	19786177	T	A
2	chr2:19786645:C:T	0	19786645	T	C
2	chr2:19786690:GGCCT:G	0	19786690	G	GGCCT
2	chr2:19787607:C:T	0	19787607	T	C
2	chr2:19787679:A:G	0	19787679	G	A
2	chr2:19788776:C:T	0	19788776	T	C
2	chr2:19789071:T:C	0	19789071	C	T
2	chr2:19789195:A:C	0	19789195	C	A
2	chr2:19789300:A:T	0	19789300	T	A
2	chr2:19789458:G:T	0	19789458	T	G
2	chr2:19789760:T:C	0	19789760	C	T
2	chr2:19789932:A:T	0	19789932	T	A
2	chr2:19790443:T:C	0	19790443	C	T
2	chr2:19790481:A:C	0	19790481	C	A
2	chr2:19790623:G:A	0	19790623	A	G
2	chr2:19790925:T:G	0	19790925	G	T
2	chr2:19790942:T:C	0	19790942	C	T
2	chr2:19791753:C:T	0	19791753	T	C
2	chr2:19791948:C:T	0	19791948	T	C
2	chr2:19791974:T:G	0	19791974	G	T
2	chr2:19792307:G:A	0	19792307	A	G
2	chr2:19792485:G:A	0	19792485	A	G
2	chr2:19792643:T:A	0	19792643	A	T
2	chr2:19793196:T:C	0	19793196	C	T
2	chr2:19795015:G:A	0	19795015	A	G
2	chr2:19795237:A:G	0	19795237	G	A
2	chr2:19795709:A:G	0	19795709	G	A
2	chr2:19795896:A:G	0	19795896	G	A
2	chr2:19797582:G:A	0	19797582	A	G
2	chr2:19798152:T:C	0	19798152	C	T
2	chr2:19799585:G:A	0	19799585	A	G
2	chr2:19800395:G:A	0	19800395	A	G
2	chr2:19800993:G:A	0	19800993	A	G
2	chr2:19801148:G:C	0	19801148	C	G
2	chr2:19801265:T:C	0	19801265	C	T
2	chr2:19803505:C:T	0	19803505	T	C
2	chr2:19805417:A:G	0	19805417	G	A
2	chr2:19807090:A:G	0	19807090	G	A
2	chr2:19807277:G:A	0	19807277	A	G
2	chr2:19807501:T:C	0	19807501	C	T
2	chr2:19808095:C:G	0	19808095	G	C
2	chr2:19808734:T:G	0	19808734	G	T
2	chr2:19809169:G:T	0	19809169	T	G
2	chr2:19809500:A:G	0	19809500	G	A
2	chr2:19809695:C:T	0	19809695	T	C
2	chr2:19810182:G:A	0	19810182	A	G
2	chr2:19811005:G:A	0	19811005	A	G
2	chr2:19811341:A:C	0	19811341	C	A
2	chr2:19811729:G:C	0	19811729	C	G
2	chr2:19813350:G:A	0	19813350	A	G
2	chr2:19813367:G:T	0	19813367	T	G
2	chr2:19814481:G:A	0	19814481	A	G
2	chr2:19814934:A:G	0	19814934	G	A
2	chr2:19815115:T:C	0	19815115	C	T
2	chr2:19815206:A:G	0	19815206	G	A
2	chr2:19817065:C:G	0	19817065	G	C
2	chr2:19817144:A:G	0	19817144	G	A
2	chr2:19818291:A:G	0	19818291	G	A
2	chr2:19818428:C:T	0	19818428	T	C
2	chr2:19818879:C:T	0	19818879	T	C
2	chr2:19819376:C:T	0	19819376	T	C
2	chr2:19819509:TGTTCCTCCCTC:T	0	19819509	T	TGTTCCTCCCTC
2	chr2:19819530:G:C	0	19819530	C	G
2	chr2:19820294:G:T	0	19820294	T	G
2	chr2:19820402:G:T	0	19820402	T	G
2	chr2:19820827:A:G	0	19820827	G	A
2	chr2:19821050:A:C	0	19821050	C	A
2	chr2:19821487:T:C	0	19821487	C	T
2	chr2:19821676:C:T	0	19821676	T	C
2	chr2:19821963:C:T	0	19821963	T	C
2	chr2:19821993:T:C	0	19821993	C	T
2	chr2:19822051:C:A	0	19822051	A	C
2	chr2:19822170:G:A	0	19822170	A	G
2	chr2:19823338:T:A	0	19823338	A	T
2	chr2:19823549:T:C	0	19823549	C	T
2	chr2:19823635:T:A	0	19823635	A	T
2	chr2:19824207:C:G	0	19824207	G	C
2	chr2:19826111:G:A	0	19826111	A	G
2	chr2:19826217:T:C	0	19826217	C	T
2	chr2:19826291:A:G	0	19826291	G	A
2	chr2:19826558:G:A	0	19826558	A	G
2	chr2:19827687:A:G	0	19827687	G	A
2	chr2:19827902:A:G	0	19827902	G	A
2	chr2:19827920:T:C	0	19827920	C	T
2	chr2:19829361:C:G	0	19829361	G	C
2	chr2:19830383:A:G	0	19830383	G	A
2	chr2:19830446:G:C	0	19830446	C	G
2	chr2:19831302:G:C	0	19831302	C	G
2	chr2:19831716:T:C	0	19831716	C	T
2	chr2:19832968:G:A	0	19832968	A	G
2	chr2:19833459:C:T	0	19833459	T	C
2	chr2:19833813:C:G	0	19833813	G	C
2	chr2:19834552:G:A	0	19834552	A	G
2	chr2:19836150:C:T	0	19836150	T	C
2	chr2:19836309:C:G	0	19836309	G	C
2	chr2:19836788:C:G	0	19836788	G	C
2	chr2:19836950:C:T	0	19836950	T	C
2	chr2:19836991:G:A	0	19836991	A	G
2	chr2:19837654:G:A	0	19837654	A	G
2	chr2:19837794:C:T	0	19837794	T	C
2	chr2:19838212:T:C	0	19838212	C	T
2	chr2:19839595:C:T	0	19839595	T	C
2	chr2:19839891:A:C	0	19839891	C	A
2	chr2:19840772:G:A	0	19840772	A	G
2	chr2:19842360:G:A	0	19842360	A	G
2	chr2:19843056:C:T	0	19843056	T	C
2	chr2:19843308:T:A	0	19843308	A	T
2	chr2:19843369:T:C	0	19843369	C	T
2	chr2:19843493:A:G	0	19843493	G	A
2	chr2:19843902:A:G	0	19843902	G	A
2	chr2:19844811:A:C	0	19844811	C	A
2	chr2:19844969:G:T	0	19844969	T	G
2	chr2:19845045:TG:T	0	19845045	T	TG
2	chr2:19845976:G:A	0	19845976	A	G
2	chr2:19846304:A:G	0	19846304	G	A
2	chr2:19847506:GTGGCCCTCCCTAAA:G	0	19847506	G	GTGGCCCTCCCTAAA
2	chr2:19848216:T:C	0	19848216	C	T
2	chr2:19848236:A:C	0	19848236	C	A
2	chr2:19848529:G:C	0	19848529	C	G
2	chr2:19849238:T:C	0	19849238	C	T
2	chr2:19849386:A:G	0	19849386	G	A
2	chr2:19849940:A:G	0	19849940	G	A
2	chr2:19850267:G:A	0	19850267	A	G
2	chr2:19850507:A:G	0	19850507	G	A
2	chr2:19850771:G:A	0	19850771	A	G
2	chr2:19851032:C:G	0	19851032	G	C
2	chr2:19851092:T:C	0	19851092	C	T
2	chr2:19852537:C:T	0	19852537	T	C
2	chr2:19854296:G:A	0	19854296	A	G
2	chr2:19854631:G:A	0	19854631	A	G
2	chr2:19854668:C:A	0	19854668	A	C
2	chr2:19855210:A:G	0	19855210	G	A
2	chr2:19855454:T:C	0	19855454	C	T
2	chr2:19855679:A:G	0	19855679	G	A
2	chr2:19858657:G:A	0	19858657	A	G
2	chr2:19858984:T:C	0	19858984	C	T
2	chr2:19859270:G:A	0	19859270	A	G
2	chr2:19859562:G:A	0	19859562	A	G
2	chr2:19859581:A:G	0	19859581	G	A
2	chr2:19861719:C:T	0	19861719	T	C
2	chr2:19862282:G:A	0	19862282	A	G
2	chr2:19863913:A:G	0	19863913	G	A
2	chr2:19864591:T:C	0	19864591	C	T
2	chr2:19864749:A:C	0	19864749	C	A
2	chr2:19864767:A:G	0	19864767	G	A
2	chr2:19866104:C:T	0	19866104	T	C
2	chr2:19866282:C:T	0	19866282	T	C
2	chr2:19866315:G:A	0	19866315	A	G
2	chr2:19867236:G:T	0	19867236	T	G
2	chr2:19867348:A:G	0	19867348	G	A
2	chr2:19867534:G:A	0	19867534	A	G
2	chr2:19868678:G:A	0	19868678	A	G
2	chr2:19869481:C:T	0	19869481	T	C
2	chr2:19869619:C:A	0	19869619	A	C
2	chr2:19869653:G:A	0	19869653	A	G
2	chr2:19870099:G:A	0	19870099	A	G
2	chr2:19870479:C:T	0	19870479	T	C
2	chr2:19870682:A:AAT	0	19870682	AAT	A
2	chr2:19870740:C:T	0	19870740	T	C
2	chr2:19870982:G:A	0	19870982	A	G
2	chr2:19871327:T:C	0	19871327	C	T
2	chr2:19871792:T:G	0	19871792	G	T
2	chr2:19872184:C:T	0	19872184	T	C
2	chr2:19872193:A:G	0	19872193	G	A
2	chr2:19872697:T:G	0	19872697	G	T
2	chr2:19872751:C:T	0	19872751	T	C
2	chr2:19873921:G:A	0	19873921	A	G
2	chr2:19873945:G:A	0	19873945	A	G
2	chr2:19874099:G:T	0	19874099	T	G
2	chr2:19874234:T:C	0	19874234	C	T
2	chr2:19874510:G:A	0	19874510	A	G
2	chr2:19874543:T:C	0	19874543	C	T
2	chr2:19874548:G:A	0	19874548	A	G
2	chr2:19874801:C:T	0	19874801	T	C
2	chr2:19875143:G:A	0	19875143	A	G
2	chr2:19875194:T:A	0	19875194	A	T
2	chr2:19875239:T:C	0	19875239	C	T
2	chr2:19876242:A:T	0	19876242	T	A
2	chr2:19876693:C:T	0	19876693	T	C
2	chr2:19877028:A:G	0	19877028	G	A
2	chr2:19877847:A:C	0	19877847	C	A
2	chr2:19877877:A:G	0	19877877	G	A
2	chr2:19877892:C:G	0	19877892	G	C
2	chr2:19878380:A:G	0	19878380	G	A
2	chr2:19878614:A:G	0	19878614	G	A
2	chr2:19878810:G:A	0	19878810	A	G
2	chr2:19879137:G:T	0	19879137	T	G
2	chr2:19879230:T:C	0	19879230	C	T
2	chr2:19879431:G:A	0	19879431	A	G
2	chr2:19879466:C:T	0	19879466	T	C
2	chr2:19879535:G:T	0	19879535	T	G
2	chr2:19879597:TC:T	0	19879597	T	TC
2	chr2:19880101:C:T	0	19880101	T	C
2	chr2:19881090:A:G	0	19881090	G	A
2	chr2:19881298:G:A	0	19881298	A	G
2	chr2:19881713:G:A	0	19881713	A	G
2	chr2:19881981:A:G	0	19881981	G	A
2	chr2:19882149:T:C	0	19882149	C	T
2	chr2:19882411:T:C	0	19882411	C	T
2	chr2:19883051:T:C	0	19883051	C	T
2	chr2:19883605:C:T	0	19883605	T	C
2	chr2:19883660:C:T	0	19883660	T	C
2	chr2:19883962:G:A	0	19883962	A	G
2	chr2:19884626:G:A	0	19884626	A	G
2	chr2:19885728:C:G	0	19885728	G	C
2	chr2:19886008:G:A	0	19886008	A	G
2	chr2:19886010:C:T	0	19886010	T	C
2	chr2:19886541:T:C	0	19886541	C	T
2	chr2:19886582:G:A	0	19886582	A	G
2	chr2:19886701:A:G	0	19886701	G	A
2	chr2:19886849:T:C	0	19886849	C	T
2	chr2:19887205:A:T	0	19887205	T	A
2	chr2:19888048:A:G	0	19888048	G	A
2	chr2:19888050:C:T	0	19888050	T	C
2	chr2:19888223:T:G	0	19888223	G	T
2	chr2:19888228:T:G	0	19888228	G	T
2	chr2:19888257:C:T	0	19888257	T	C
2	chr2:19888642:G:A	0	19888642	A	G
2	chr2:19890010:A:C	0	19890010	C	A
2	chr2:19890642:T:C	0	19890642	C	T
2	chr2:19890916:G:A	0	19890916	A	G
2	chr2:19892129:G:T	0	19892129	T	G
2	chr2:19892270:T:C	0	19892270	C	T
2	chr2:19894129:T:C	0	19894129	C	T
2	chr2:19895929:T:C	0	19895929	C	T
2	chr2:19896086:T:C	0	19896086	C	T
2	chr2:19897175:C:A	0	19897175	A	C
2	chr2:19898447:T:C	0	19898447	C	T
2	chr2:19898800:G:A	0	19898800	A	G
2	chr2:19901227:A:C	0	19901227	C	A
2	chr2:19901461:GA:G	0	19901461	G	GA
2	chr2:19901468:C:A	0	19901468	A	C
2	chr2:19901602:G:A	0	19901602	A	G
2	chr2:19901726:G:A	0	19901726	A	G
2	chr2:19901956:A:G	0	19901956	G	A
2	chr2:19903290:C:A	0	19903290	A	C
2	chr2:19904640:T:C	0	19904640	C	T
2	chr2:19905486:G:A	0	19905486	A	G
2	chr2:19906088:C:T	0	19906088	T	C
2	chr2:19906116:C:G	0	19906116	G	C
2	chr2:19906608:T:C	0	19906608	C	T
2	chr2:19906837:T:A	0	19906837	A	T
2	chr2:19907181:T:A	0	19907181	A	T
2	chr2:19908308:C:T	0	19908308	T	C
2	chr2:19909003:T:C	0	19909003	C	T
2	chr2:19909200:C:T	0	19909200	T	C
2	chr2:19909300:C:T	0	19909300	T	C
2	chr2:19909385:G:T	0	19909385	T	G
2	chr2:19909667:C:T	0	19909667	T	C
2	chr2:19910601:C:T	0	19910601	T	C
2	chr2:19911095:G:A	0	19911095	A	G
2	chr2:19912431:T:C	0	19912431	C	T
2	chr2:19912508:A:G	0	19912508	G	A
2	chr2:19913035:C:T	0	19913035	T	C
2	chr2:19913327:G:T	0	19913327	T	G
2	chr2:19913460:A:G	0	19913460	G	A
2	chr2:19915350:A:G	0	19915350	G	A
2	chr2:19915788:T:C	0	19915788	C	T
2	chr2:19915876:A:G	0	19915876	G	A
2	chr2:19916278:G:A	0	19916278	A	G
2	chr2:19916535:T:C	0	19916535	C	T
2	chr2:19916771:C:T	0	19916771	T	C
2	chr2:19917763:G:A	0	19917763	A	G
2	chr2:19918501:G:A	0	19918501	A	G
2	chr2:19918827:A:T	0	19918827	T	A
2	chr2:19919769:C:A	0	19919769	A	C
2	chr2:19920074:T:C	0	19920074	C	T
2	chr2:19920208:G:C	0	19920208	C	G
2	chr2:19920280:C:A	0	19920280	A	C
2	chr2:19920928:C:T	0	19920928	T	C
2	chr2:19922184:A:G	0	19922184	G	A
2	chr2:19922955:G:A	0	19922955	A	G
2	chr2:19923215:T:C	0	19923215	C	T
2	chr2:19923255:C:T	0	19923255	T	C
2	chr2:19923314:G:A	0	19923314	A	G
2	chr2:19923949:G:A	0	19923949	A	G
2	chr2:19924176:T:C	0	19924176	C	T
2	chr2:19924338:G:T	0	19924338	T	G
2	chr2:19924488:C:T	0	19924488	T	C
2	chr2:19924673:G:C	0	19924673	C	G
2	chr2:19924844:T:C	0	19924844	C	T
2	chr2:19925292:T:C	0	19925292	C	T
2	chr2:19925729:C:T	0	19925729	T	C
2	chr2:19926962:G:A	0	19926962	A	G
2	chr2:19928319:T:A	0	19928319	A	T
2	chr2:19928451:G:T	0	19928451	T	G
2	chr2:19928585:T:A	0	19928585	A	T
2	chr2:19930384:T:G	0	19930384	G	T
2	chr2:19931318:T:C	0	19931318	C	T
2	chr2:19931911:C:T	0	19931911	T	C
2	chr2:19932226:T:C	0	19932226	C	T
2	chr2:19933460:C:T	0	19933460	T	C
2	chr2:19933585:C:T	0	19933585	T	C
2	chr2:19933712:G:C	0	19933712	C	G
2	chr2:19934487:C:A	0	19934487	A	C
2	chr2:19934591:C:T	0	19934591	T	C
2	chr2:19935789:A:T	0	19935789	T	A
2	chr2:19935977:G:A	0	19935977	A	G
2	chr2:19936531:G:A	0	19936531	A	G
2	chr2:19938103:T:C	0	19938103	C	T
2	chr2:19939463:T:C	0	19939463	C	T
2	chr2:19942031:T:C	0	19942031	C	T
2	chr2:19942148:C:T	0	19942148	T	C
2	chr2:19942983:G:A	0	19942983	A	G
2	chr2:19944139:C:T	0	19944139	T	C
2	chr2:19944611:C:T	0	19944611	T	C
2	chr2:19947083:T:C	0	19947083	C	T
2	chr2:19948073:G:A	0	19948073	A	G
2	chr2:19948716:C:T	0	19948716	T	C
2	chr2:19949004:T:G	0	19949004	G	T
2	chr2:19949633:C:T	0	19949633	T	C
2	chr2:19949656:T:C	0	19949656	C	T
2	chr2:19950849:AAG:A	0	19950849	A	AAG
2	chr2:19951056:T:C	0	19951056	C	T
2	chr2:19951787:T:C	0	19951787	C	T
2	chr2:19952058:G:C	0	19952058	C	G
2	chr2:19952074:G:A	0	19952074	A	G
2	chr2:19952110:A:G	0	19952110	G	A
2	chr2:19952355:C:T	0	19952355	T	C
2	chr2:19954712:T:C	0	19954712	C	T
2	chr2:19955198:C:T	0	19955198	T	C
2	chr2:19955352:T:A	0	19955352	A	T
2	chr2:19955773:G:A	0	19955773	A	G
2	chr2:19955784:A:T	0	19955784	T	A
2	chr2:19956821:G:A	0	19956821	A	G
2	chr2:19957438:C:T	0	19957438	T	C
2	chr2:19957734:G:C	0	19957734	C	G
2	chr2:19958384:ACCATTT:A	0	19958384	A	ACCATTT
2	chr2:19958703:A:C	0	19958703	C	A
2	chr2:19959247:AAAAC:A	0	19959247	A	AAAAC
2	chr2:19959280:C:G	0	19959280	G	C
2	chr2:19959578:G:A	0	19959578	A	G
2	chr2:19960146:T:C	0	19960146	C	T
2	chr2:19960448:G:A	0	19960448	A	G
2	chr2:19960489:G:C	0	19960489	C	G
2	chr2:19962091:T:G	0	19962091	G	T
2	chr2:19963349:C:T	0	19963349	T	C
2	chr2:19964530:C:T	0	19964530	T	C
2	chr2:19964823:C:A	0	19964823	A	C
2	chr2:19964922:T:C	0	19964922	C	T
2	chr2:19967204:A:G	0	19967204	G	A
2	chr2:19967240:G:A	0	19967240	A	G
2	chr2:19967637:T:C	0	19967637	C	T
2	chr2:19968205:G:T	0	19968205	T	G
2	chr2:19968992:G:A	0	19968992	A	G
2	chr2:19969178:G:C	0	19969178	C	G
2	chr2:19969371:T:A	0	19969371	A	T
2	chr2:19971059:CAG:C	0	19971059	C	CAG
2	chr2:19972226:A:G	0	19972226	G	A
2	chr2:19972793:C:T	0	19972793	T	C
2	chr2:19972924:C:A	0	19972924	A	C
2	chr2:19973114:C:T	0	19973114	T	C
2	chr2:19973494:A:C	0	19973494	C	A
2	chr2:19974133:G:A	0	19974133	A	G
2	chr2:19975141:A:G	0	19975141	G	A
2	chr2:19975551:G:A	0	19975551	A	G
2	chr2:19976766:T:C	0	19976766	C	T
2	chr2:19978054:C:T	0	19978054	T	C
2	chr2:19978057:T:C	0	19978057	C	T
2	chr2:19978325:C:G	0	19978325	G	C
2	chr2:19979459:C:T	0	19979459	T	C
2	chr2:19980203:A:G	0	19980203	G	A
2	chr2:19980375:G:C	0	19980375	C	G
2	chr2:19981317:T:A	0	19981317	A	T
2	chr2:19982930:A:G	0	19982930	G	A
2	chr2:19983033:T:C	0	19983033	C	T
2	chr2:19984053:ACACC:A	0	19984053	A	ACACC
2	chr2:19984326:A:G	0	19984326	G	A
2	chr2:19985610:G:A	0	19985610	A	G
2	chr2:19986439:G:C	0	19986439	C	G
2	chr2:19986707:T:TCC	0	19986707	TCC	T
2	chr2:19987051:C:T	0	19987051	T	C
2	chr2:19987599:A:G	0	19987599	G	A
2	chr2:19989004:C:T	0	19989004	T	C
2	chr2:19989254:T:C	0	19989254	C	T
2	chr2:19989328:C:T	0	19989328	T	C
2	chr2:19989518:A:G	0	19989518	G	A
2	chr2:19989537:T:C	0	19989537	C	T
2	chr2:19990571:A:G	0	19990571	G	A
2	chr2:19991489:C:G	0	19991489	G	C
2	chr2:19991671:T:C	0	19991671	C	T
2	chr2:19991873:T:C	0	19991873	C	T
2	chr2:19992935:G:A	0	19992935	A	G
2	chr2:19993170:G:A	0	19993170	A	G
2	chr2:19994065:A:G	0	19994065	G	A
2	chr2:19994275:G:C	0	19994275	C	G
2	chr2:19994837:C:T	0	19994837	T	C
2	chr2:19997615:T:G	0	19997615	G	T
2	chr2:19998090:A:T	0	19998090	T	A
2	chr2:19998305:G:A	0	19998305	A	G
2	chr2:19998741:A:G	0	19998741	G	A
2	chr2:19999328:A:G	0	19999328	G	A
2	chr2:20001697:G:A	0	20001697	A	G
2	chr2:20002713:T:C	0	20002713	C	T
2	chr2:20004137:C:T	0	20004137	T	C
2	chr2:20004293:C:T	0	20004293	T	C
2	chr2:20005289:C:T	0	20005289	T	C
2	chr2:20005919:C:T	0	20005919	T	C
2	chr2:20006087:G:A	0	20006087	A	G
2	chr2:20006654:T:C	0	20006654	C	T
2	chr2:20006710:T:TG	0	20006710	TG	T
2	chr2:20006781:C:T	0	20006781	T	C
2	chr2:20007035:C:T	0	20007035	T	C
2	chr2:20007138:A:G	0	20007138	G	A
2	chr2:20007515:G:GC	0	20007515	GC	G
2	chr2:20007858:G:A	0	20007858	A	G
2	chr2:20008651:G:A	0	20008651	A	G
2	chr2:20009334:A:G	0	20009334	G	A
2	chr2:20009857:T:C	0	20009857	C	T
2	chr2:20011532:G:T	0	20011532	T	G
2	chr2:20012886:A:G	0	20012886	G	A
2	chr2:20012939:CA:C	0	20012939	C	CA
2	chr2:20013181:G:A	0	20013181	A	G
2	chr2:20014106:T:C	0	20014106	C	T
2	chr2:20015119:G:A	0	20015119	A	G
2	chr2:20015720:C:T	0	20015720	T	C
2	chr2:20016218:G:A	0	20016218	A	G
2	chr2:20016443:C:T	0	20016443	T	C
2	chr2:20016748:T:C	0	20016748	C	T
2	chr2:20016808:T:C	0	20016808	C	T
2	chr2:20017177:G:A	0	20017177	A	G
2	chr2:20017217:T:C	0	20017217	C	T
2	chr2:20017419:G:A	0	20017419	A	G
2	chr2:20018377:T:C	0	20018377	C	T
2	chr2:20018380:G:A	0	20018380	A	G
2	chr2:20018897:G:T	0	20018897	T	G
2	chr2:20019478:G:A	0	20019478	A	G
2	chr2:20019608:A:G	0	20019608	G	A
2	chr2:20019883:G:GGA	0	20019883	GGA	G
2	chr2:20020525:C:T	0	20020525	T	C
2	chr2:20020578:G:A	0	20020578	A	G
2	chr2:20021318:A:G	0	20021318	G	A
2	chr2:20022115:A:G	0	20022115	G	A
2	chr2:20022572:G:A	0	20022572	A	G
2	chr2:20023229:T:C	0	20023229	C	T
2	chr2:20023390:G:A	0	20023390	A	G
2	chr2:20024129:T:C	0	20024129	C	T
2	chr2:20024136:T:C	0	20024136	C	T
2	chr2:20024166:C:A	0	20024166	A	C
2	chr2:20024188:G:A	0	20024188	A	G
2	chr2:20024189:A:C	0	20024189	C	A
2	chr2:20024532:C:T	0	20024532	T	C
2	chr2:20024763:C:T	0	20024763	T	C
2	chr2:20025095:G:T	0	20025095	T	G
2	chr2:20025126:C:G	0	20025126	G	C
2	chr2:20025444:G:A	0	20025444	A	G
2	chr2:20025920:C:T	0	20025920	T	C
2	chr2:20025965:A:C	0	20025965	C	A
2	chr2:20025967:T:C	0	20025967	C	T
2	chr2:20026642:C:T	0	20026642	T	C
2	chr2:20026707:T:G	0	20026707	G	T
2	chr2:20026835:C:T	0	20026835	T	C
2	chr2:20026977:G:C	0	20026977	C	G
2	chr2:20027430:GCA:G	0	20027430	G	GCA
2	chr2:20027437:A:G	0	20027437	G	A
2	chr2:20027497:G:A	0	20027497	A	G
2	chr2:20027607:G:A	0	20027607	A	G
2	chr2:20028492:T:C	0	20028492	C	T
2	chr2:20028626:C:T	0	20028626	T	C
2	chr2:20028820:G:C	0	20028820	C	G
2	chr2:20028840:A:G	0	20028840	G	A
2	chr2:20028901:C:T	0	20028901	T	C
2	chr2:20030372:T:G	0	20030372	G	T
2	chr2:20030395:G:C	0	20030395	C	G
2	chr2:20030770:T:A	0	20030770	A	T
2	chr2:20030869:T:C	0	20030869	C	T
2	chr2:20031587:C:T	0	20031587	T	C
2	chr2:20031761:A:G	0	20031761	G	A
2	chr2:20032526:C:T	0	20032526	T	C
2	chr2:20033374:T:C	0	20033374	C	T
2	chr2:20033584:G:A	0	20033584	A	G
2	chr2:20033812:A:G	0	20033812	G	A
2	chr2:20033946:C:T	0	20033946	T	C
2	chr2:20034168:C:T	0	20034168	T	C
2	chr2:20034762:C:T	0	20034762	T	C
2	chr2:20035348:T:C	0	20035348	C	T
2	chr2:20035874:CAAG:C	0	20035874	C	CAAG
2	chr2:20036156:A:G	0	20036156	G	A
2	chr2:20036232:T:TC	0	20036232	TC	T
2	chr2:20036569:T:C	0	20036569	C	T
2	chr2:20037963:T:C	0	20037963	C	T
2	chr2:20037964:G:A	0	20037964	A	G
2	chr2:20038100:G:A	0	20038100	A	G
2	chr2:20038315:T:A	0	20038315	A	T
2	chr2:20038511:A:T	0	20038511	T	A
2	chr2:20039971:A:G	0	20039971	G	A
2	chr2:20041398:C:T	0	20041398	T	C
2	chr2:20042655:T:C	0	20042655	C	T
2	chr2:20042797:C:T	0	20042797	T	C
2	chr2:20043064:G:A	0	20043064	A	G
2	chr2:20044676:G:A	0	20044676	A	G
2	chr2:20045344:T:C	0	20045344	C	T
2	chr2:20045514:T:C	0	20045514	C	T
2	chr2:20045616:G:A	0	20045616	A	G
2	chr2:20046198:A:G	0	20046198	G	A
2	chr2:20047438:C:T	0	20047438	T	C
2	chr2:20047486:C:A	0	20047486	A	C
2	chr2:20047528:A:G	0	20047528	G	A
2	chr2:20047534:C:T	0	20047534	T	C
2	chr2:20048588:T:C	0	20048588	C	T
2	chr2:20049773:T:C	0	20049773	C	T
2	chr2:20050068:G:A	0	20050068	A	G
2	chr2:20050276:C:A	0	20050276	A	C
2	chr2:20050603:A:G	0	20050603	G	A
2	chr2:20050626:G:C	0	20050626	C	G
2	chr2:20050913:G:A	0	20050913	A	G
2	chr2:20051997:C:T	0	20051997	T	C
2	chr2:20052246:C:T	0	20052246	T	C
2	chr2:20052253:T:C	0	20052253	C	T
2	chr2:20052509:A:G	0	20052509	G	A
2	chr2:20052591:A:G	0	20052591	G	A
2	chr2:20052934:A:G	0	20052934	G	A
2	chr2:20053082:C:T	0	20053082	T	C
2	chr2:20053970:T:A	0	20053970	A	T
2	chr2:20053993:C:T	0	20053993	T	C
2	chr2:20054437:C:T	0	20054437	T	C
2	chr2:20055254:T:C	0	20055254	C	T
2	chr2:20055331:T:C	0	20055331	C	T
2	chr2:20055490:A:G	0	20055490	G	A
2	chr2:20056139:C:T	0	20056139	T	C
2	chr2:20056202:A:G	0	20056202	G	A
2	chr2:20056414:AAG:A	0	20056414	A	AAG
2	chr2:20056431:G:A	0	20056431	A	G
2	chr2:20057077:G:A	0	20057077	A	G
2	chr2:20058229:A:G	0	20058229	G	A
2	chr2:20058309:G:C	0	20058309	C	G
2	chr2:20059065:CTATT:C	0	20059065	C	CTATT
2	chr2:20060751:T:C	0	20060751	C	T
2	chr2:20060787:C:T	0	20060787	T	C
2	chr2:20061080:G:T	0	20061080	T	G
2	chr2:20061406:T:C	0	20061406	C	T
2	chr2:20062208:G:A	0	20062208	A	G
2	chr2:20062607:T:C	0	20062607	C	T
2	chr2:20062856:A:G	0	20062856	G	A
2	chr2:20063139:G:A	0	20063139	A	G
2	chr2:20063328:G:A	0	20063328	A	G
2	chr2:20063643:G:A	0	20063643	A	G
2	chr2:20064086:A:G	0	20064086	G	A
2	chr2:20064102:G:A	0	20064102	A	G
2	chr2:20064294:AG:A	0	20064294	A	AG
2	chr2:20065921:T:A	0	20065921	A	T
2	chr2:20066620:C:T	0	20066620	T	C
2	chr2:20066625:G:T	0	20066625	T	G
2	chr2:20067890:G:A	0	20067890	A	G
2	chr2:20068012:T:A	0	20068012	A	T
2	chr2:20069037:G:T	0	20069037	T	G
2	chr2:20069113:T:C	0	20069113	C	T
2	chr2:20069244:G:A	0	20069244	A	G
2	chr2:20069872:T:A	0	20069872	A	T
2	chr2:20070266:A:G	0	20070266	G	A
2	chr2:20070385:G:A	0	20070385	A	G
2	chr2:20070648:G:A	0	20070648	A	G
2	chr2:20071094:A:G	0	20071094	G	A
2	chr2:20071700:C:A	0	20071700	A	C
2	chr2:20074166:G:T	0	20074166	T	G
2	chr2:20074283:G:A	0	20074283	A	G
2	chr2:20074353:T:C	0	20074353	C	T
2	chr2:20074452:C:G	0	20074452	G	C
2	chr2:20074542:C:T	0	20074542	T	C
2	chr2:20074685:T:C	0	20074685	C	T
2	chr2:20075142:C:T	0	20075142	T	C
2	chr2:20075830:A:G	0	20075830	G	A
2	chr2:20075970:T:C	0	20075970	C	T
2	chr2:20076064:G:A	0	20076064	A	G
2	chr2:20076136:T:C	0	20076136	C	T
2	chr2:20076318:C:T	0	20076318	T	C
2	chr2:20076427:C:T	0	20076427	T	C
2	chr2:20076589:C:T	0	20076589	T	C
2	chr2:20076649:C:G	0	20076649	G	C
2	chr2:20077309:C:T	0	20077309	T	C
2	chr2:20077318:A:G	0	20077318	G	A
2	chr2:20077987:C:T	0	20077987	T	C
2	chr2:20080160:A:G	0	20080160	G	A
2	chr2:20080741:A:G	0	20080741	G	A
2	chr2:20081531:A:G	0	20081531	G	A
2	chr2:20082166:T:C	0	20082166	C	T
2	chr2:20083682:T:C	0	20083682	C	T
2	chr2:20083929:C:A	0	20083929	A	C
2	chr2:20083994:T:C	0	20083994	C	T
2	chr2:20084354:C:A	0	20084354	A	C
2	chr2:20084568:T:C	0	20084568	C	T
2	chr2:20084629:C:T	0	20084629	T	C
2	chr2:20084979:T:C	0	20084979	C	T
2	chr2:20085232:TC:T	0	20085232	T	TC
2	chr2:20085590:A:G	0	20085590	G	A
2	chr2:20085907:C:A	0	20085907	A	C
2	chr2:20087629:T:C	0	20087629	C	T
2	chr2:20088457:T:C	0	20088457	C	T
2	chr2:20090840:T:C	0	20090840	C	T
2	chr2:20091146:C:G	0	20091146	G	C
2	chr2:20091280:C:G	0	20091280	G	C
2	chr2:20091595:G:T	0	20091595	T	G
2	chr2:20092820:A:G	0	20092820	G	A
2	chr2:20092857:C:T	0	20092857	T	C
2	chr2:20092949:T:C	0	20092949	C	T
2	chr2:20093047:T:C	0	20093047	C	T
2	chr2:20093164:T:C	0	20093164	C	T
2	chr2:20093279:G:A	0	20093279	A	G
2	chr2:20094329:G:T	0	20094329	T	G
2	chr2:20094459:C:G	0	20094459	G	C
2	chr2:20095047:A:C	0	20095047	C	A
2	chr2:20095721:G:C	0	20095721	C	G
2	chr2:20096606:G:A	0	20096606	A	G
2	chr2:20097655:G:A	0	20097655	A	G
2	chr2:20097957:C:G	0	20097957	G	C
2	chr2:20098001:T:C	0	20098001	C	T
2	chr2:20098242:T:C	0	20098242	C	T
2	chr2:20098287:A:C	0	20098287	C	A
2	chr2:20098320:C:CACT	0	20098320	CACT	C
2	chr2:20098407:C:G	0	20098407	G	C
2	chr2:20099638:C:T	0	20099638	T	C
2	chr2:20099677:C:T	0	20099677	T	C
2	chr2:20100093:C:T	0	20100093	T	C
2	chr2:20100334:T:C	0	20100334	C	T
2	chr2:20100519:C:T	0	20100519	T	C
2	chr2:20100912:A:C	0	20100912	C	A
2	chr2:20102808:C:T	0	20102808	T	C
2	chr2:20103799:C:T	0	20103799	T	C
2	chr2:20105138:G:T	0	20105138	T	G
2	chr2:20105668:C:T	0	20105668	T	C
2	chr2:20106820:C:T	0	20106820	T	C
2	chr2:20107119:C:A	0	20107119	A	C
2	chr2:20107148:A:G	0	20107148	G	A
2	chr2:20107417:C:T	0	20107417	T	C
2	chr2:20107418:T:G	0	20107418	G	T
2	chr2:20108300:G:A	0	20108300	A	G
2	chr2:20110302:C:G	0	20110302	G	C
2	chr2:20110744:T:G	0	20110744	G	T
2	chr2:20110941:G:C	0	20110941	C	G
2	chr2:20112677:C:A	0	20112677	A	C
2	chr2:20113251:G:A	0	20113251	A	G
2	chr2:20113392:GTGC:G	0	20113392	G	GTGC
2	chr2:20114211:C:G	0	20114211	G	C
2	chr2:20114307:G:A	0	20114307	A	G
2	chr2:20114552:C:T	0	20114552	T	C
2	chr2:20114976:A:G	0	20114976	G	A
2	chr2:20115916:C:T	0	20115916	T	C
2	chr2:20116520:C:T	0	20116520	T	C
2	chr2:20116682:G:A	0	20116682	A	G
2	chr2:20116717:C:T	0	20116717	T	C
2	chr2:20116904:G:A	0	20116904	A	G
2	chr2:20118054:G:A	0	20118054	A	G
2	chr2:20118756:G:C	0	20118756	C	G
2	chr2:20119603:T:C	0	20119603	C	T
2	chr2:20120630:A:G	0	20120630	G	A
2	chr2:20120732:G:A	0	20120732	A	G
2	chr2:20121227:AG:A	0	20121227	A	AG
2	chr2:20121430:C:T	0	20121430	T	C
2	chr2:20121750:A:G	0	20121750	G	A
2	chr2:20122181:C:T	0	20122181	T	C
2	chr2:20122182:G:A	0	20122182	A	G
2	chr2:20122244:T:C	0	20122244	C	T
2	chr2:20122361:G:A	0	20122361	A	G
2	chr2:20123511:CT:C	0	20123511	C	CT
2	chr2:20123867:C:T	0	20123867	T	C
2	chr2:20123917:G:A	0	20123917	A	G
2	chr2:20124801:G:A	0	20124801	A	G
2	chr2:20125852:G:T	0	20125852	T	G
2	chr2:20125958:T:C	0	20125958	C	T
2	chr2:20126119:C:A	0	20126119	A	C
2	chr2:20126658:A:T	0	20126658	T	A
2	chr2:20127129:G:A	0	20127129	A	G
2	chr2:20127184:G:C	0	20127184	C	G
2	chr2:20128018:A:C	0	20128018	C	A
2	chr2:20128758:CAT:C	0	20128758	C	CAT
2	chr2:20129133:G:A	0	20129133	A	G
2	chr2:20129331:G:T	0	20129331	T	G
2	chr2:20129375:G:T	0	20129375	T	G
2	chr2:20129592:C:T	0	20129592	T	C
2	chr2:20129615:G:T	0	20129615	T	G
2	chr2:20131367:T:A	0	20131367	A	T
2	chr2:20131679:GTC:G	0	20131679	G	GTC
2	chr2:20132288:T:C	0	20132288	C	T
2	chr2:20132726:G:C	0	20132726	C	G
2	chr2:20133181:A:G	0	20133181	G	A
2	chr2:20133261:C:T	0	20133261	T	C
2	chr2:20134624:G:A	0	20134624	A	G
2	chr2:20134997:T:G	0	20134997	G	T
2	chr2:20135306:G:C	0	20135306	C	G
2	chr2:20135853:G:A	0	20135853	A	G
2	chr2:20135948:G:A	0	20135948	A	G
2	chr2:20136449:C:T	0	20136449	T	C
2	chr2:20136454:G:C	0	20136454	C	G
2	chr2:20136476:C:T	0	20136476	T	C
2	chr2:20136830:T:C	0	20136830	C	T
2	chr2:20137012:C:T	0	20137012	T	C
2	chr2:20137274:A:G	0	20137274	G	A
2	chr2:20137584:A:T	0	20137584	T	A
2	chr2:20137823:C:T	0	20137823	T	C
2	chr2:20138013:T:C	0	20138013	C	T
2	chr2:20138259:T:C	0	20138259	C	T
2	chr2:20138493:A:G	0	20138493	G	A
2	chr2:20138527:A:G	0	20138527	G	A
2	chr2:20138800:C:T	0	20138800	T	C
2	chr2:20139003:T:C	0	20139003	C	T
2	chr2:20139290:C:A	0	20139290	A	C
2	chr2:20139605:AGGGTC:A	0	20139605	A	AGGGTC
2	chr2:20141045:C:T	0	20141045	T	C
2	chr2:20141640:C:T	0	20141640	T	C
2	chr2:20142740:T:C	0	20142740	C	T
2	chr2:20144250:T:C	0	20144250	C	T
2	chr2:20144267:T:C	0	20144267	C	T
2	chr2:20144568:GA:G	0	20144568	G	GA
2	chr2:20145127:T:C	0	20145127	C	T
2	chr2:20145953:C:T	0	20145953	T	C
2	chr2:20146134:T:C	0	20146134	C	T
2	chr2:20146161:C:G	0	20146161	G	C
2	chr2:20146262:G:C	0	20146262	C	G
2	chr2:20146436:C:T	0	20146436	T	C
2	chr2:20146551:C:T	0	20146551	T	C
2	chr2:20147618:G:A	0	20147618	A	G
2	chr2:20148045:A:G	0	20148045	G	A
2	chr2:20148063:G:A	0	20148063	A	G
2	chr2:20148132:G:T	0	20148132	T	G
2	chr2:20149265:A:G	0	20149265	G	A
2	chr2:20149672:C:T	0	20149672	T	C
2	chr2:20150224:C:G	0	20150224	G	C
2	chr2:20150990:G:A	0	20150990	A	G
2	chr2:20151022:C:T	0	20151022	T	C
2	chr2:20151131:C:T	0	20151131	T	C
2	chr2:20151242:T:C	0	20151242	C	T
2	chr2:20151375:G:C	0	20151375	C	G
2	chr2:20151630:A:C	0	20151630	C	A
2	chr2:20152040:T:G	0	20152040	G	T
2	chr2:20152299:T:C	0	20152299	C	T
2	chr2:20152719:G:A	0	20152719	A	G
2	chr2:20153108:G:A	0	20153108	A	G
2	chr2:20153455:G:A	0	20153455	A	G
2	chr2:20153462:G:A	0	20153462	A	G
2	chr2:20153595:C:T	0	20153595	T	C
2	chr2:20153759:A:C	0	20153759	C	A
2	chr2:20153965:T:TC	0	20153965	TC	T
2	chr2:20154801:G:A	0	20154801	A	G
2	chr2:20154805:T:C	0	20154805	C	T
2	chr2:20156030:C:T	0	20156030	T	C
2	chr2:20156269:C:T	0	20156269	T	C
2	chr2:20156845:G:T	0	20156845	T	G
2	chr2:20156911:C:T	0	20156911	T	C
2	chr2:20157183:T:C	0	20157183	C	T
2	chr2:20157217:G:C	0	20157217	C	G
2	chr2:20157291:G:A	0	20157291	A	G
2	chr2:20157371:C:T	0	20157371	T	C
2	chr2:20157864:T:C	0	20157864	C	T
2	chr2:20158210:A:G	0	20158210	G	A
2	chr2:20158595:T:C	0	20158595	C	T
2	chr2:20159529:A:C	0	20159529	C	A
2	chr2:20161341:G:GCA	0	20161341	GCA	G
2	chr2:20163313:G:T	0	20163313	T	G
2	chr2:20164517:G:A	0	20164517	A	G
2	chr2:20165644:CACA:C	0	20165644	C	CACA
2	chr2:20165722:T:C	0	20165722	C	T
2	chr2:20165855:A:G	0	20165855	G	A
2	chr2:20166722:G:A	0	20166722	A	G
2	chr2:20167123:C:T	0	20167123	T	C
2	chr2:20167528:C:T	0	20167528	T	C
2	chr2:20168435:A:G	0	20168435	G	A
2	chr2:20168632:G:A	0	20168632	A	G
2	chr2:20168758:G:T	0	20168758	T	G
2	chr2:20169381:G:A	0	20169381	A	G
2	chr2:20169940:T:A	0	20169940	A	T
2	chr2:20170050:G:A	0	20170050	A	G
2	chr2:20170408:AC:A	0	20170408	A	AC
2	chr2:20170880:A:C	0	20170880	C	A
2	chr2:20170884:T:C	0	20170884	C	T
2	chr2:20171406:C:T	0	20171406	T	C
2	chr2:20171540:T:G	0	20171540	G	T
2	chr2:20171619:G:A	0	20171619	A	G
2	chr2:20171806:T:A	0	20171806	A	T
2	chr2:20171852:T:C	0	20171852	C	T
2	chr2:20172011:G:A	0	20172011	A	G
2	chr2:20172014:C:T	0	20172014	T	C
2	chr2:20172653:T:C	0	20172653	C	T
2	chr2:20173296:G:A	0	20173296	A	G
2	chr2:20173611:C:T	0	20173611	T	C
2	chr2:20174108:A:G	0	20174108	G	A
2	chr2:20174397:G:A	0	20174397	A	G
2	chr2:20174525:G:A	0	20174525	A	G
2	chr2:20175145:C:T	0	20175145	T	C
2	chr2:20176034:A:G	0	20176034	G	A
2	chr2:20176226:C:T	0	20176226	T	C
2	chr2:20176261:T:C	0	20176261	C	T
2	chr2:20177309:C:T	0	20177309	T	C
2	chr2:20177631:C:A	0	20177631	A	C
2	chr2:20178444:G:C	0	20178444	C	G
2	chr2:20179121:T:G	0	20179121	G	T
2	chr2:20179248:T:C	0	20179248	C	T
2	chr2:20179500:A:G	0	20179500	G	A
2	chr2:20180095:G:C	0	20180095	C	G
2	chr2:20180517:C:T	0	20180517	T	C
2	chr2:20180543:C:T	0	20180543	T	C
2	chr2:20180651:A:G	0	20180651	G	A
2	chr2:20180956:C:T	0	20180956	T	C
2	chr2:20181096:C:G	0	20181096	G	C
2	chr2:20181641:T:C	0	20181641	C	T
2	chr2:20183899:C:T	0	20183899	T	C
2	chr2:20184092:G:T	0	20184092	T	G
2	chr2:20184209:A:T	0	20184209	T	A
2	chr2:20184576:G:A	0	20184576	A	G
2	chr2:20184622:G:A	0	20184622	A	G
2	chr2:20184791:C:T	0	20184791	T	C
2	chr2:20184945:C:T	0	20184945	T	C
2	chr2:20185082:A:G	0	20185082	G	A
2	chr2:20185404:A:G	0	20185404	G	A
2	chr2:20185472:G:A	0	20185472	A	G
2	chr2:20185940:T:C	0	20185940	C	T
2	chr2:20186267:G:A	0	20186267	A	G
2	chr2:20186353:C:T	0	20186353	T	C
2	chr2:20186899:C:T	0	20186899	T	C
2	chr2:20187200:A:G	0	20187200	G	A
2	chr2:20187503:G:A	0	20187503	A	G
2	chr2:20188202:C:T	0	20188202	T	C
2	chr2:20188682:G:A	0	20188682	A	G
2	chr2:20188723:C:A	0	20188723	A	C
2	chr2:20188754:A:G	0	20188754	G	A
2	chr2:20188810:G:A	0	20188810	A	G
2	chr2:20189221:G:A	0	20189221	A	G
2	chr2:20189806:A:C	0	20189806	C	A
2	chr2:20190292:G:A	0	20190292	A	G
2	chr2:20190933:G:A	0	20190933	A	G
2	chr2:20192092:C:T	0	20192092	T	C
2	chr2:20192467:T:G	0	20192467	G	T
2	chr2:20192628:CCTATTTGGGAGG:C	0	20192628	C	CCTATTTGGGAGG
2	chr2:20192903:G:A	0	20192903	A	G
2	chr2:20193153:A:G	0	20193153	G	A
2	chr2:20193214:C:T	0	20193214	T	C
2	chr2:20193216:C:T	0	20193216	T	C
2	chr2:20193289:A:G	0	20193289	G	A
2	chr2:20193422:A:T	0	20193422	T	A
2	chr2:20193648:T:C	0	20193648	C	T
2	chr2:20193911:A:G	0	20193911	G	A
2	chr2:20194300:C:A	0	20194300	A	C
2	chr2:20194590:G:A	0	20194590	A	G
2	chr2:20195087:G:C	0	20195087	C	G
2	chr2:20195334:CAATTA:C	0	20195334	C	CAATTA
2	chr2:20195399:A:G	0	20195399	G	A
2	chr2:20195439:A:G	0	20195439	G	A
2	chr2:20195950:C:T	0	20195950	T	C
2	chr2:20196330:C:T	0	20196330	T	C
2	chr2:20196361:T:C	0	20196361	C	T
2	chr2:20196479:C:T	0	20196479	T	C
2	chr2:20196849:A:C	0	20196849	C	A
2	chr2:20196945:A:G	0	20196945	G	A
2	chr2:20197062:T:C	0	20197062	C	T
2	chr2:20197353:C:T	0	20197353	T	C
2	chr2:20198534:G:A	0	20198534	A	G
2	chr2:20199293:A:G	0	20199293	G	A
2	chr2:20199805:G:T	0	20199805	T	G
2	chr2:20200003:A:T	0	20200003	T	A
2	chr2:20200669:A:G	0	20200669	G	A
2	chr2:20200795:T:C	0	20200795	C	T
2	chr2:20204188:C:T	0	20204188	T	C
2	chr2:20205001:C:T	0	20205001	T	C
2	chr2:20205018:A:T	0	20205018	T	A
2	chr2:20205243:C:T	0	20205243	T	C
2	chr2:20205280:C:G	0	20205280	G	C
2	chr2:20206484:C:T	0	20206484	T	C
2	chr2:20207156:C:T	0	20207156	T	C
2	chr2:20207444:C:T	0	20207444	T	C
2	chr2:20207535:T:A	0	20207535	A	T
2	chr2:20207871:T:A	0	20207871	A	T
2	chr2:20208495:G:T	0	20208495	T	G
2	chr2:20208599:G:A	0	20208599	A	G
2	chr2:20209794:G:A	0	20209794	A	G
2	chr2:20209930:C:T	0	20209930	T	C
2	chr2:20209998:A:G	0	20209998	G	A
2	chr2:20210413:G:A	0	20210413	A	G
2	chr2:20210450:G:A	0	20210450	A	G
2	chr2:20210861:C:T	0	20210861	T	C
2	chr2:20211692:G:A	0	20211692	A	G
2	chr2:20211767:G:A	0	20211767	A	G
2	chr2:20212436:C:T	0	20212436	T	C
2	chr2:20212466:G:A	0	20212466	A	G
2	chr2:20212765:G:A	0	20212765	A	G
2	chr2:20212800:C:A	0	20212800	A	C
2	chr2:20212925:T:C	0	20212925	C	T
2	chr2:20212974:T:C	0	20212974	C	T
2	chr2:20213989:A:G	0	20213989	G	A
2	chr2:20215805:G:A	0	20215805	A	G
2	chr2:20215890:AC:A	0	20215890	A	AC
2	chr2:20217090:C:T	0	20217090	T	C
2	chr2:20217352:A:G	0	20217352	G	A
2	chr2:20218346:A:T	0	20218346	T	A
2	chr2:20218527:A:G	0	20218527	G	A
2	chr2:20218742:C:T	0	20218742	T	C
2	chr2:20219165:A:G	0	20219165	G	A
2	chr2:20220162:T:C	0	20220162	C	T
2	chr2:20220317:G:A	0	20220317	A	G
2	chr2:20220955:C:G	0	20220955	G	C
2	chr2:20220971:A:C	0	20220971	C	A
2	chr2:20221331:G:A	0	20221331	A	G
2	chr2:20221678:C:G	0	20221678	G	C
2	chr2:20222025:T:C	0	20222025	C	T
2	chr2:20222112:G:C	0	20222112	C	G
2	chr2:20223843:C:T	0	20223843	T	C
2	chr2:20225784:T:C	0	20225784	C	T
2	chr2:20226329:A:T	0	20226329	T	A
2	chr2:20227428:G:T	0	20227428	T	G
2	chr2:20227430:C:T	0	20227430	T	C
2	chr2:20227723:G:C	0	20227723	C	G
2	chr2:20228362:C:T	0	20228362	T	C
2	chr2:20228976:G:A	0	20228976	A	G
2	chr2:20229333:G:A	0	20229333	A	G
2	chr2:20229564:G:A	0	20229564	A	G
2	chr2:20230221:T:C	0	20230221	C	T
2	chr2:20230288:T:C	0	20230288	C	T
2	chr2:20230808:G:T	0	20230808	T	G
2	chr2:20230848:G:A	0	20230848	A	G
2	chr2:20230956:A:G	0	20230956	G	A
2	chr2:20230989:T:C	0	20230989	C	T
2	chr2:20231784:C:A	0	20231784	A	C
2	chr2:20231952:C:G	0	20231952	G	C
2	chr2:20232320:C:T	0	20232320	T	C
2	chr2:20233317:T:C	0	20233317	C	T
2	chr2:20233457:T:C	0	20233457	C	T
2	chr2:20233682:G:A	0	20233682	A	G
2	chr2:20234212:TTC:T	0	20234212	T	TTC
2	chr2:20234213:TC:T	0	20234213	T	TC
2	chr2:20234452:C:T	0	20234452	T	C
2	chr2:20234953:G:A	0	20234953	A	G
2	chr2:20235555:A:G	0	20235555	G	A
2	chr2:20236729:A:C	0	20236729	C	A
2	chr2:20236794:C:T	0	20236794	T	C
2	chr2:20237605:A:G	0	20237605	G	A
2	chr2:20237623:C:T	0	20237623	T	C
2	chr2:20238094:C:T	0	20238094	T	C
2	chr2:20239167:C:T	0	20239167	T	C
2	chr2:20239865:G:A	0	20239865	A	G
2	chr2:20240087:A:C	0	20240087	C	A
2	chr2:20240560:C:T	0	20240560	T	C
2	chr2:20240892:C:G	0	20240892	G	C
2	chr2:20241099:C:T	0	20241099	T	C
2	chr2:20241100:G:A	0	20241100	A	G
2	chr2:20241443:G:A	0	20241443	A	G
2	chr2:20242870:A:C	0	20242870	C	A
2	chr2:20242972:G:A	0	20242972	A	G
2	chr2:20245878:T:C	0	20245878	C	T
2	chr2:20245946:T:C	0	20245946	C	T
2	chr2:20247880:G:A	0	20247880	A	G
2	chr2:20248760:C:T	0	20248760	T	C
2	chr2:20248800:A:G	0	20248800	G	A
2	chr2:20249413:G:A	0	20249413	A	G
2	chr2:20251942:G:A	0	20251942	A	G
2	chr2:20253015:T:C	0	20253015	C	T
2	chr2:20253107:G:A	0	20253107	A	G
2	chr2:20254530:A:G	0	20254530	G	A
2	chr2:20254670:A:G	0	20254670	G	A
2	chr2:20255485:A:G	0	20255485	G	A
2	chr2:20255868:TACTG:T	0	20255868	T	TACTG
2	chr2:20255996:C:G	0	20255996	G	C
2	chr2:20256649:G:A	0	20256649	A	G
2	chr2:20256737:A:T	0	20256737	T	A
2	chr2:20259221:A:G	0	20259221	G	A
2	chr2:20261909:C:T	0	20261909	T	C
2	chr2:20261973:T:C	0	20261973	C	T
2	chr2:20263091:G:C	0	20263091	C	G
2	chr2:20264269:G:A	0	20264269	A	G
2	chr2:20264571:A:T	0	20264571	T	A
2	chr2:20264952:T:C	0	20264952	C	T
2	chr2:20265251:A:C	0	20265251	C	A
2	chr2:20265253:A:C	0	20265253	C	A
2	chr2:20265519:C:T	0	20265519	T	C
2	chr2:20266673:G:A	0	20266673	A	G
2	chr2:20267591:A:C	0	20267591	C	A
2	chr2:20267729:A:G	0	20267729	G	A
2	chr2:20267793:T:C	0	20267793	C	T
2	chr2:20267933:G:A	0	20267933	A	G
2	chr2:20267985:G:T	0	20267985	T	G
2	chr2:20268168:C:T	0	20268168	T	C
2	chr2:20268510:C:T	0	20268510	T	C
2	chr2:20268634:C:CA	0	20268634	CA	C
2	chr2:20270547:AAT:A	0	20270547	A	AAT
2	chr2:20271059:C:T	0	20271059	T	C
2	chr2:20272270:A:T	0	20272270	T	A
2	chr2:20273086:G:A	0	20273086	A	G
2	chr2:20274522:G:A	0	20274522	A	G
2	chr2:20274533:T:C	0	20274533	C	T
2	chr2:20275404:C:T	0	20275404	T	C
2	chr2:20276223:T:C	0	20276223	C	T
2	chr2:20276427:A:G	0	20276427	G	A
2	chr2:20279021:T:C	0	20279021	C	T
2	chr2:20279409:C:T	0	20279409	T	C
2	chr2:20279706:T:C	0	20279706	C	T
2	chr2:20279872:C:T	0	20279872	T	C
2	chr2:20280499:CTATT:C	0	20280499	C	CTATT
2	chr2:20284628:T:C	0	20284628	C	T
2	chr2:20284948:G:A	0	20284948	A	G
2	chr2:20285149:G:A	0	20285149	A	G
2	chr2:20285931:T:C	0	20285931	C	T
2	chr2:20286028:C:T	0	20286028	T	C
2	chr2:20286188:A:G	0	20286188	G	A
2	chr2:20286356:T:G	0	20286356	G	T
2	chr2:20286401:T:C	0	20286401	C	T
2	chr2:20286565:T:A	0	20286565	A	T
2	chr2:20287208:C:T	0	20287208	T	C
2	chr2:20288406:T:C	0	20288406	C	T
2	chr2:20289207:T:C	0	20289207	C	T
2	chr2:20289835:T:C	0	20289835	C	T
2	chr2:20291080:T:A	0	20291080	A	T
2	chr2:20291083:T:A	0	20291083	A	T
2	chr2:20291451:G:A	0	20291451	A	G
2	chr2:20291560:G:A	0	20291560	A	G
2	chr2:20291823:T:C	0	20291823	C	T
2	chr2:20291871:G:A	0	20291871	A	G
2	chr2:20292610:AC:A	0	20292610	A	AC
2	chr2:20292793:T:C	0	20292793	C	T
2	chr2:20293191:T:C	0	20293191	C	T
2	chr2:20293197:T:C	0	20293197	C	T
2	chr2:20293446:C:T	0	20293446	T	C
2	chr2:20293487:T:C	0	20293487	C	T
2	chr2:20293889:C:CA	0	20293889	CA	C
2	chr2:20296691:T:C	0	20296691	C	T
2	chr2:20298559:C:T	0	20298559	T	C
2	chr2:20298826:G:A	0	20298826	A	G
2	chr2:20298840:G:A	0	20298840	A	G
2	chr2:20299395:T:C	0	20299395	C	T
2	chr2:20299540:T:C	0	20299540	C	T
2	chr2:20299624:C:T	0	20299624	T	C
2	chr2:20299943:T:C	0	20299943	C	T
2	chr2:20300000:G:C	0	20300000	C	G
2	chr2:20300818:C:T	0	20300818	T	C
2	chr2:20301331:G:C	0	20301331	C	G
2	chr2:20301735:G:A	0	20301735	A	G
2	chr2:20302437:A:C	0	20302437	C	A
2	chr2:20302709:A:G	0	20302709	G	A
2	chr2:20303675:C:T	0	20303675	T	C
2	chr2:20303696:C:T	0	20303696	T	C
2	chr2:20303987:C:CCTT	0	20303987	CCTT	C
2	chr2:20304305:C:T	0	20304305	T	C
2	chr2:20307331:T:C	0	20307331	C	T
2	chr2:20307708:T:C	0	20307708	C	T
2	chr2:20309299:A:T	0	20309299	T	A
2	chr2:20309957:T:A	0	20309957	A	T
2	chr2:20310729:T:G	0	20310729	G	T
2	chr2:20311821:T:C	0	20311821	C	T
2	chr2:20312754:T:C	0	20312754	C	T
2	chr2:20313603:G:A	0	20313603	A	G
2	chr2:20314551:A:G	0	20314551	G	A
2	chr2:20315000:G:A	0	20315000	A	G
2	chr2:20318049:C:T	0	20318049	T	C
2	chr2:20318968:C:T	0	20318968	T	C
2	chr2:20319120:A:T	0	20319120	T	A
2	chr2:20320876:T:C	0	20320876	C	T
2	chr2:20321117:C:T	0	20321117	T	C
2	chr2:20321886:G:A	0	20321886	A	G
2	chr2:20322193:C:T	0	20322193	T	C
2	chr2:20322595:G:A	0	20322595	A	G
2	chr2:20322925:C:T	0	20322925	T	C
2	chr2:20323385:T:C	0	20323385	C	T
2	chr2:20323831:A:G	0	20323831	G	A
2	chr2:20324589:C:T	0	20324589	T	C
2	chr2:20325228:T:TA	0	20325228	TA	T
2	chr2:20325863:C:T	0	20325863	T	C
2	chr2:20327024:T:C	0	20327024	C	T
2	chr2:20327033:G:A	0	20327033	A	G
2	chr2:20329064:A:G	0	20329064	G	A
2	chr2:20330187:T:C	0	20330187	C	T
2	chr2:20332440:A:G	0	20332440	G	A
2	chr2:20332444:T:TAAGCTC	0	20332444	TAAGCTC	T
2	chr2:20336294:A:G	0	20336294	G	A
2	chr2:20336438:T:C	0	20336438	C	T
2	chr2:20338020:A:G	0	20338020	G	A
2	chr2:20338240:C:T	0	20338240	T	C
2	chr2:20339172:C:CTAAAT	0	20339172	CTAAAT	C
2	chr2:20339206:C:T	0	20339206	T	C
2	chr2:20339752:C:T	0	20339752	T	C
2	chr2:20339843:C:T	0	20339843	T	C
2	chr2:20341239:C:T	0	20341239	T	C
2	chr2:20341850:C:T	0	20341850	T	C
2	chr2:20342455:TA:T	0	20342455	T	TA
2	chr2:20342513:T:C	0	20342513	C	T
2	chr2:20342623:T:A	0	20342623	A	T
2	chr2:20342849:G:A	0	20342849	A	G
2	chr2:20342971:A:T	0	20342971	T	A
2	chr2:20343062:C:T	0	20343062	T	C
2	chr2:20343088:C:T	0	20343088	T	C
2	chr2:20343302:A:G	0	20343302	G	A
2	chr2:20343887:C:T	0	20343887	T	C
2	chr2:20344520:A:G	0	20344520	G	A
2	chr2:20346517:A:G	0	20346517	G	A
2	chr2:20347417:T:C	0	20347417	C	T
2	chr2:20347482:C:T	0	20347482	T	C
2	chr2:20347554:A:G	0	20347554	G	A
2	chr2:20348781:GGCGTGGTGGCGT:G	0	20348781	G	GGCGTGGTGGCGT
2	chr2:20348797:C:CA	0	20348797	CA	C
2	chr2:20348799:T:G	0	20348799	G	T
2	chr2:20348803:C:T	0	20348803	T	C
2	chr2:20350328:C:G	0	20350328	G	C
2	chr2:20351648:G:T	0	20351648	T	G
2	chr2:20352232:G:A	0	20352232	A	G
2	chr2:20352364:C:T	0	20352364	T	C
2	chr2:20355457:T:G	0	20355457	G	T
2	chr2:20355722:C:T	0	20355722	T	C
2	chr2:20356432:C:T	0	20356432	T	C
2	chr2:20358660:G:A	0	20358660	A	G
2	chr2:20359833:G:T	0	20359833	T	G
2	chr2:20359880:G:A	0	20359880	A	G
2	chr2:20361092:A:G	0	20361092	G	A
2	chr2:20361810:C:T	0	20361810	T	C
2	chr2:20362836:G:A	0	20362836	A	G
2	chr2:20363457:C:T	0	20363457	T	C
2	chr2:20364484:A:T	0	20364484	T	A
2	chr2:20365362:A:G	0	20365362	G	A
2	chr2:20365668:T:C	0	20365668	C	T
2	chr2:20366543:G:A	0	20366543	A	G
2	chr2:20366801:T:C	0	20366801	C	T
2	chr2:20367716:C:A	0	20367716	A	C
2	chr2:20368435:G:A	0	20368435	A	G
2	chr2:20370636:A:C	0	20370636	C	A
2	chr2:20371079:G:C	0	20371079	C	G
2	chr2:20371142:T:C	0	20371142	C	T
2	chr2:20371870:T:C	0	20371870	C	T
2	chr2:20371912:G:A	0	20371912	A	G
2	chr2:20371933:C:T	0	20371933	T	C
2	chr2:20373769:T:C	0	20373769	C	T
2	chr2:20373874:T:C	0	20373874	C	T
2	chr2:20374981:G:A	0	20374981	A	G
2	chr2:20375251:A:G	0	20375251	G	A
2	chr2:20375435:C:T	0	20375435	T	C
2	chr2:20375560:T:C	0	20375560	C	T
2	chr2:20375691:C:T	0	20375691	T	C
2	chr2:20375724:A:G	0	20375724	G	A
2	chr2:20375725:T:C	0	20375725	C	T
2	chr2:20376554:G:A	0	20376554	A	G
2	chr2:20376818:C:T	0	20376818	T	C
2	chr2:20379044:G:A	0	20379044	A	G
2	chr2:20379548:C:T	0	20379548	T	C
2	chr2:20380119:T:C	0	20380119	C	T
2	chr2:20380359:G:A	0	20380359	A	G
2	chr2:20380532:T:C	0	20380532	C	T
2	chr2:20381297:A:G	0	20381297	G	A
2	chr2:20381542:C:T	0	20381542	T	C
2	chr2:20382232:T:G	0	20382232	G	T
2	chr2:20382874:G:A	0	20382874	A	G
2	chr2:20382922:C:T	0	20382922	T	C
2	chr2:20383029:A:G	0	20383029	G	A
2	chr2:20383118:T:C	0	20383118	C	T
2	chr2:20384009:G:T	0	20384009	T	G
2	chr2:20384146:G:A	0	20384146	A	G
2	chr2:20384310:C:T	0	20384310	T	C
2	chr2:20384796:G:T	0	20384796	T	G
2	chr2:20384829:A:G	0	20384829	G	A
2	chr2:20385253:T:C	0	20385253	C	T
2	chr2:20386005:G:A	0	20386005	A	G
2	chr2:20386030:C:T	0	20386030	T	C
2	chr2:20386441:C:T	0	20386441	T	C
2	chr2:20387159:A:G	0	20387159	G	A
2	chr2:20388204:T:C	0	20388204	C	T
2	chr2:20389101:T:C	0	20389101	C	T
2	chr2:20389169:T:C	0	20389169	C	T
2	chr2:20389330:C:T	0	20389330	T	C
2	chr2:20389645:T:C	0	20389645	C	T
2	chr2:20389698:C:A	0	20389698	A	C
2	chr2:20390874:T:C	0	20390874	C	T
2	chr2:20391362:G:A	0	20391362	A	G
2	chr2:20391653:C:T	0	20391653	T	C
2	chr2:20391887:C:A	0	20391887	A	C
2	chr2:20392993:A:G	0	20392993	G	A
2	chr2:20393037:G:A	0	20393037	A	G
2	chr2:20393488:G:C	0	20393488	C	G
2	chr2:20393729:C:T	0	20393729	T	C
2	chr2:20394353:C:T	0	20394353	T	C
2	chr2:20394967:T:C	0	20394967	C	T
2	chr2:20395318:G:A	0	20395318	A	G
2	chr2:20395349:AC:A	0	20395349	A	AC
2	chr2:20395654:A:G	0	20395654	G	A
2	chr2:20396197:T:C	0	20396197	C	T
2	chr2:20396790:G:A	0	20396790	A	G
2	chr2:20398247:C:T	0	20398247	T	C
2	chr2:20398749:A:C	0	20398749	C	A
2	chr2:20398755:C:T	0	20398755	T	C
2	chr2:20399344:G:A	0	20399344	A	G
2	chr2:20399573:C:T	0	20399573	T	C
2	chr2:20400039:A:G	0	20400039	G	A
2	chr2:20400115:T:C	0	20400115	C	T
2	chr2:20400198:A:G	0	20400198	G	A
2	chr2:20400417:T:A	0	20400417	A	T
2	chr2:20400471:A:G	0	20400471	G	A
2	chr2:20400476:T:G	0	20400476	G	T
2	chr2:20400551:T:C	0	20400551	C	T
2	chr2:20400591:G:GGCTGGTAATC	0	20400591	GGCTGGTAATC	G
2	chr2:20400663:C:T	0	20400663	T	C
2	chr2:20400764:C:T	0	20400764	T	C
2	chr2:20400820:T:C	0	20400820	C	T
2	chr2:20401047:GATA:CATA	0	20401047	CATA	GATA
2	chr2:20401533:G:C	0	20401533	C	G
2	chr2:20401700:C:T	0	20401700	T	C
2	chr2:20401802:T:C	0	20401802	C	T
2	chr2:20401896:C:T	0	20401896	T	C
2	chr2:20402060:C:G	0	20402060	G	C
2	chr2:20402113:G:A	0	20402113	A	G
2	chr2:20402276:A:T	0	20402276	T	A
2	chr2:20402449:C:A	0	20402449	A	C
2	chr2:20402607:G:A	0	20402607	A	G
2	chr2:20402621:G:A	0	20402621	A	G
2	chr2:20402874:C:T	0	20402874	T	C
2	chr2:20402940:A:G	0	20402940	G	A
2	chr2:20403390:T:G	0	20403390	G	T
2	chr2:20403468:A:G	0	20403468	G	A
2	chr2:20403779:T:G	0	20403779	G	T
2	chr2:20404085:C:T	0	20404085	T	C
2	chr2:20404495:T:C	0	20404495	C	T
2	chr2:20405488:A:G	0	20405488	G	A
2	chr2:20405542:T:G	0	20405542	G	T
2	chr2:20405739:G:A	0	20405739	A	G
2	chr2:20406049:C:A	0	20406049	A	C
2	chr2:20406162:C:CT	0	20406162	CT	C
2	chr2:20406363:G:A	0	20406363	A	G
2	chr2:20406630:C:T	0	20406630	T	C
2	chr2:20406660:A:G	0	20406660	G	A
2	chr2:20407662:C:A	0	20407662	A	C
2	chr2:20408452:C:G	0	20408452	G	C
2	chr2:20408570:T:G	0	20408570	G	T
2	chr2:20409266:T:C	0	20409266	C	T
2	chr2:20409529:A:G	0	20409529	G	A
2	chr2:20410003:C:T	0	20410003	T	C
2	chr2:20410547:T:G	0	20410547	G	T
2	chr2:20410562:T:C	0	20410562	C	T
2	chr2:20410568:A:C	0	20410568	C	A
2	chr2:20410584:G:A	0	20410584	A	G
2	chr2:20411247:G:T	0	20411247	T	G
2	chr2:20411350:G:A	0	20411350	A	G
2	chr2:20411635:TA:T	0	20411635	T	TA
2	chr2:20412590:T:C	0	20412590	C	T
2	chr2:20412792:T:A	0	20412792	A	T
2	chr2:20412804:G:A	0	20412804	A	G
2	chr2:20412897:AG:A	0	20412897	A	AG
2	chr2:20413320:AG:A	0	20413320	A	AG
2	chr2:20413541:C:T	0	20413541	T	C
2	chr2:20413600:G:A	0	20413600	A	G
2	chr2:20413833:A:G	0	20413833	G	A
2	chr2:20413924:G:A	0	20413924	A	G
2	chr2:20414016:A:C	0	20414016	C	A
2	chr2:20414040:A:G	0	20414040	G	A
2	chr2:20414070:A:G	0	20414070	G	A
2	chr2:20414075:C:T	0	20414075	T	C
2	chr2:20414695:T:C	0	20414695	C	T
2	chr2:20414986:A:G	0	20414986	G	A
2	chr2:20415180:T:TG	0	20415180	TG	T
2	chr2:20415301:T:C	0	20415301	C	T
2	chr2:20415867:C:T	0	20415867	T	C
2	chr2:20416168:A:G	0	20416168	G	A
2	chr2:20416272:C:T	0	20416272	T	C
2	chr2:20416546:G:T	0	20416546	T	G
2	chr2:20416664:C:T	0	20416664	T	C
2	chr2:20416947:G:C	0	20416947	C	G
2	chr2:20417609:C:T	0	20417609	T	C
2	chr2:20417921:T:C	0	20417921	C	T
2	chr2:20417975:C:T	0	20417975	T	C
2	chr2:20418021:C:A	0	20418021	A	C
2	chr2:20418089:T:C	0	20418089	C	T
2	chr2:20418267:G:A	0	20418267	A	G
2	chr2:20418346:T:C	0	20418346	C	T
2	chr2:20418675:C:T	0	20418675	T	C
2	chr2:20418680:C:T	0	20418680	T	C
2	chr2:20418897:G:T	0	20418897	T	G
2	chr2:20419160:C:T	0	20419160	T	C
2	chr2:20419588:A:C	0	20419588	C	A
2	chr2:20419591:C:T	0	20419591	T	C
2	chr2:20420332:A:G	0	20420332	G	A
2	chr2:20420514:C:T	0	20420514	T	C
2	chr2:20420525:A:G	0	20420525	G	A
2	chr2:20421076:C:T	0	20421076	T	C
2	chr2:20421273:T:C	0	20421273	C	T
2	chr2:20421281:C:T	0	20421281	T	C
2	chr2:20421460:G:A	0	20421460	A	G
2	chr2:20421643:C:T	0	20421643	T	C
2	chr2:20421706:C:G	0	20421706	G	C
2	chr2:20421799:T:C	0	20421799	C	T
2	chr2:20422232:A:G	0	20422232	G	A
2	chr2:20422593:C:A	0	20422593	A	C
2	chr2:20423181:A:G	0	20423181	G	A
2	chr2:20423324:A:C	0	20423324	C	A
2	chr2:20423953:A:G	0	20423953	G	A
2	chr2:20424408:C:T	0	20424408	T	C
2	chr2:20425176:T:C	0	20425176	C	T
2	chr2:20425188:C:T	0	20425188	T	C
2	chr2:20425209:A:G	0	20425209	G	A
2	chr2:20425211:G:T	0	20425211	T	G
2	chr2:20425384:A:G	0	20425384	G	A
2	chr2:20425391:G:C	0	20425391	C	G
2	chr2:20425413:T:C	0	20425413	C	T
2	chr2:20425533:A:G	0	20425533	G	A
2	chr2:20427355:C:T	0	20427355	T	C
2	chr2:20427474:C:T	0	20427474	T	C
2	chr2:20428114:G:A	0	20428114	A	G
2	chr2:20428970:A:G	0	20428970	G	A
2	chr2:20429517:G:A	0	20429517	A	G
2	chr2:20429962:T:C	0	20429962	C	T
2	chr2:20430511:G:A	0	20430511	A	G
2	chr2:20430765:C:A	0	20430765	A	C
2	chr2:20432124:G:A	0	20432124	A	G
2	chr2:20433068:C:T	0	20433068	T	C
2	chr2:20433680:T:G	0	20433680	G	T
2	chr2:20434591:A:G	0	20434591	G	A
2	chr2:20434786:T:C	0	20434786	C	T
2	chr2:20436366:G:C	0	20436366	C	G
2	chr2:20436372:T:C	0	20436372	C	T
2	chr2:20436620:G:T	0	20436620	T	G
2	chr2:20437810:C:T	0	20437810	T	C
2	chr2:20438492:G:C	0	20438492	C	G
2	chr2:20443195:T:C	0	20443195	C	T
2	chr2:20444087:G:C	0	20444087	C	G
2	chr2:20446348:G:A	0	20446348	A	G
2	chr2:20448363:C:T	0	20448363	T	C
2	chr2:20448450:G:T	0	20448450	T	G
2	chr2:20449302:ATTG:A	0	20449302	A	ATTG
2	chr2:20449766:C:CT	0	20449766	CT	C
2	chr2:20449814:TATC:T	0	20449814	T	TATC
2	chr2:20450817:C:T	0	20450817	T	C
2	chr2:20451204:T:C	0	20451204	C	T
2	chr2:20452746:A:G	0	20452746	G	A
2	chr2:20452906:A:C	0	20452906	C	A
2	chr2:20453249:TGAG:T	0	20453249	T	TGAG
2	chr2:20454347:T:C	0	20454347	C	T
2	chr2:20454412:GCAC:G	0	20454412	G	GCAC
2	chr2:20454526:G:A	0	20454526	A	G
2	chr2:20454810:G:A	0	20454810	A	G
2	chr2:20455021:C:T	0	20455021	T	C
2	chr2:20455099:G:T	0	20455099	T	G
2	chr2:20455151:G:A	0	20455151	A	G
2	chr2:20455257:A:T	0	20455257	T	A
2	chr2:20455916:G:T	0	20455916	T	G
2	chr2:20456186:C:T	0	20456186	T	C
2	chr2:20456536:A:G	0	20456536	G	A
2	chr2:20456717:G:A	0	20456717	A	G
2	chr2:20457806:C:T	0	20457806	T	C
2	chr2:20458365:G:A	0	20458365	A	G
2	chr2:20458404:C:A	0	20458404	A	C
2	chr2:20458758:C:A	0	20458758	A	C
2	chr2:20459201:T:C	0	20459201	C	T
2	chr2:20459718:A:G	0	20459718	G	A
2	chr2:20460101:G:T	0	20460101	T	G
2	chr2:20461176:G:T	0	20461176	T	G
2	chr2:20461601:A:C	0	20461601	C	A
2	chr2:20463038:A:G	0	20463038	G	A
2	chr2:20463310:G:A	0	20463310	A	G
2	chr2:20463929:AAAAC:A	0	20463929	A	AAAAC
2	chr2:20464735:AG:A	0	20464735	A	AG
2	chr2:20464944:T:C	0	20464944	C	T
2	chr2:20465008:C:T	0	20465008	T	C
2	chr2:20465190:G:A	0	20465190	A	G
2	chr2:20465600:C:T	0	20465600	T	C
2	chr2:20465639:G:T	0	20465639	T	G
2	chr2:20465960:A:C	0	20465960	C	A
2	chr2:20466135:G:A	0	20466135	A	G
2	chr2:20466150:C:G	0	20466150	G	C
2	chr2:20466434:G:A	0	20466434	A	G
2	chr2:20466438:G:A	0	20466438	A	G
2	chr2:20468206:C:T	0	20468206	T	C
2	chr2:20468492:A:G	0	20468492	G	A
2	chr2:20468811:C:T	0	20468811	T	C
2	chr2:20468831:G:A	0	20468831	A	G
2	chr2:20469108:G:T	0	20469108	T	G
2	chr2:20469178:A:G	0	20469178	G	A
2	chr2:20469684:C:T	0	20469684	T	C
2	chr2:20469836:C:T	0	20469836	T	C
2	chr2:20469976:A:G	0	20469976	G	A
2	chr2:20470467:G:C	0	20470467	C	G
2	chr2:20471529:T:C	0	20471529	C	T
2	chr2:20471860:C:T	0	20471860	T	C
2	chr2:20472539:A:G	0	20472539	G	A
2	chr2:20472902:A:T	0	20472902	T	A
2	chr2:20473012:G:A	0	20473012	A	G
2	chr2:20473111:A:AC	0	20473111	AC	A
2	chr2:20473333:G:A	0	20473333	A	G
2	chr2:20473487:G:A	0	20473487	A	G
2	chr2:20474195:G:A	0	20474195	A	G
2	chr2:20474261:G:A	0	20474261	A	G
2	chr2:20474483:A:C	0	20474483	C	A
2	chr2:20474946:G:A	0	20474946	A	G
2	chr2:20475605:C:A	0	20475605	A	C
2	chr2:20475840:T:C	0	20475840	C	T
2	chr2:20476386:G:A	0	20476386	A	G
2	chr2:20477887:G:A	0	20477887	A	G
2	chr2:20479340:C:T	0	20479340	T	C
2	chr2:20480097:T:C	0	20480097	C	T
2	chr2:20480099:G:A	0	20480099	A	G
2	chr2:20480680:T:G	0	20480680	G	T
2	chr2:20480904:C:A	0	20480904	A	C
2	chr2:20480932:G:A	0	20480932	A	G
2	chr2:20481333:G:A	0	20481333	A	G
2	chr2:20482209:CT:C	0	20482209	C	CT
2	chr2:20482732:C:A	0	20482732	A	C
2	chr2:20483078:T:C	0	20483078	C	T
2	chr2:20484400:T:C	0	20484400	C	T
2	chr2:20485421:T:C	0	20485421	C	T
2	chr2:20485710:C:T	0	20485710	T	C
2	chr2:20485834:A:G	0	20485834	G	A
2	chr2:20486154:T:TGA	0	20486154	TGA	T
2	chr2:20487010:G:C	0	20487010	C	G
2	chr2:20487339:C:T	0	20487339	T	C
2	chr2:20487955:T:A	0	20487955	A	T
2	chr2:20488301:A:C	0	20488301	C	A
2	chr2:20488758:C:T	0	20488758	T	C
2	chr2:20489772:G:A	0	20489772	A	G
2	chr2:20490044:T:C	0	20490044	C	T
2	chr2:20490177:G:C	0	20490177	C	G
2	chr2:20490630:A:T	0	20490630	T	A
2	chr2:20490836:CT:C	0	20490836	C	CT
2	chr2:20492065:C:T	0	20492065	T	C
2	chr2:20492439:C:T	0	20492439	T	C
2	chr2:20492551:G:A	0	20492551	A	G
2	chr2:20492859:C:T	0	20492859	T	C
2	chr2:20493187:T:C	0	20493187	C	T
2	chr2:20493374:T:C	0	20493374	C	T
2	chr2:20493402:A:C	0	20493402	C	A
2	chr2:20494043:C:T	0	20494043	T	C
2	chr2:20495544:G:A	0	20495544	A	G
2	chr2:20495642:C:T	0	20495642	T	C
2	chr2:20495963:T:C	0	20495963	C	T
2	chr2:20496496:G:T	0	20496496	T	G
2	chr2:20496830:G:C	0	20496830	C	G
2	chr2:20497147:G:A	0	20497147	A	G
2	chr2:20497590:G:A	0	20497590	A	G
2	chr2:20497984:T:A	0	20497984	A	T
2	chr2:20498165:T:C	0	20498165	C	T
2	chr2:20498958:G:A	0	20498958	A	G
2	chr2:20499341:T:A	0	20499341	A	T
2	chr2:20499764:C:T	0	20499764	T	C
2	chr2:20499865:G:A	0	20499865	A	G
2	chr2:20499907:C:G	0	20499907	G	C
2	chr2:20500237:C:T	0	20500237	T	C
2	chr2:20500405:G:A	0	20500405	A	G
2	chr2:20501026:C:T	0	20501026	T	C
2	chr2:20501410:A:G	0	20501410	G	A
2	chr2:20501527:T:C	0	20501527	C	T
2	chr2:20501692:T:C	0	20501692	C	T
2	chr2:20501769:C:T	0	20501769	T	C
2	chr2:20502219:C:G	0	20502219	G	C
2	chr2:20502272:C:T	0	20502272	T	C
2	chr2:20502555:G:A	0	20502555	A	G
2	chr2:20503155:G:A	0	20503155	A	G
2	chr2:20503383:A:G	0	20503383	G	A
2	chr2:20503590:A:G	0	20503590	G	A
2	chr2:20503735:C:T	0	20503735	T	C
2	chr2:20503805:G:A	0	20503805	A	G
2	chr2:20504109:T:C	0	20504109	C	T
2	chr2:20504208:A:G	0	20504208	G	A
2	chr2:20504854:C:T	0	20504854	T	C
2	chr2:20505129:C:T	0	20505129	T	C
2	chr2:20505495:A:T	0	20505495	T	A
2	chr2:20506150:G:A	0	20506150	A	G
2	chr2:20506203:A:G	0	20506203	G	A
2	chr2:20506291:A:AT	0	20506291	AT	A
2	chr2:20506806:C:T	0	20506806	T	C
2	chr2:20506970:G:A	0	20506970	A	G
2	chr2:20506972:G:A	0	20506972	A	G
2	chr2:20507191:A:G	0	20507191	G	A
2	chr2:20507302:A:G	0	20507302	G	A
2	chr2:20507473:G:GC	0	20507473	GC	G
2	chr2:20507624:T:C	0	20507624	C	T
2	chr2:20509934:G:A	0	20509934	A	G
2	chr2:20509988:G:C	0	20509988	C	G
2	chr2:20510229:C:T	0	20510229	T	C
2	chr2:20510379:A:C	0	20510379	C	A
2	chr2:20510934:T:C	0	20510934	C	T
2	chr2:20511076:C:T	0	20511076	T	C
2	chr2:20511826:CA:C	0	20511826	C	CA
2	chr2:20511896:C:T	0	20511896	T	C
2	chr2:20511942:C:G	0	20511942	G	C
2	chr2:20512013:C:T	0	20512013	T	C
2	chr2:20512312:A:G	0	20512312	G	A
2	chr2:20512493:C:T	0	20512493	T	C
2	chr2:20512540:A:G	0	20512540	G	A
2	chr2:20513248:T:C	0	20513248	C	T
2	chr2:20513452:T:C	0	20513452	C	T
2	chr2:20513459:C:T	0	20513459	T	C
2	chr2:20513605:G:A	0	20513605	A	G
2	chr2:20514267:G:A	0	20514267	A	G
2	chr2:20514625:C:T	0	20514625	T	C
2	chr2:20514703:C:A	0	20514703	A	C
2	chr2:20515241:G:A	0	20515241	A	G
2	chr2:20515359:C:T	0	20515359	T	C
2	chr2:20515516:C:T	0	20515516	T	C
2	chr2:20515595:A:G	0	20515595	G	A
2	chr2:20516363:T:C	0	20516363	C	T
2	chr2:20516671:A:G	0	20516671	G	A
2	chr2:20516994:G:A	0	20516994	A	G
2	chr2:20517365:C:T	0	20517365	T	C
2	chr2:20517383:A:G	0	20517383	G	A
2	chr2:20518870:A:G	0	20518870	G	A
2	chr2:20519371:T:C	0	20519371	C	T
2	chr2:20519695:C:T	0	20519695	T	C
2	chr2:20520154:C:A	0	20520154	A	C
2	chr2:20520324:T:C	0	20520324	C	T
2	chr2:20520477:A:G	0	20520477	G	A
2	chr2:20520964:T:C	0	20520964	C	T
2	chr2:20521136:G:A	0	20521136	A	G
2	chr2:20522199:A:G	0	20522199	G	A
2	chr2:20522354:A:G	0	20522354	G	A
2	chr2:20522729:G:A	0	20522729	A	G
2	chr2:20523425:G:T	0	20523425	T	G
2	chr2:20524408:C:T	0	20524408	T	C
2	chr2:20525538:T:C	0	20525538	C	T
2	chr2:20525694:G:C	0	20525694	C	G
2	chr2:20526624:G:C	0	20526624	C	G
2	chr2:20528374:AC:A	0	20528374	A	AC
2	chr2:20528549:C:A	0	20528549	A	C
2	chr2:20528707:C:T	0	20528707	T	C
2	chr2:20529171:C:T	0	20529171	T	C
2	chr2:20529837:T:C	0	20529837	C	T
2	chr2:20530039:C:T	0	20530039	T	C
2	chr2:20530169:T:C	0	20530169	C	T
2	chr2:20530272:G:A	0	20530272	A	G
2	chr2:20530947:A:G	0	20530947	G	A
2	chr2:20531483:G:A	0	20531483	A	G
2	chr2:20532221:T:A	0	20532221	A	T
2	chr2:20532767:G:GA	0	20532767	GA	G
2	chr2:20532775:G:A	0	20532775	A	G
2	chr2:20533151:A:G	0	20533151	G	A
2	chr2:20533661:G:A	0	20533661	A	G
2	chr2:20533707:C:T	0	20533707	T	C
2	chr2:20534789:C:T	0	20534789	T	C
2	chr2:20535082:G:A	0	20535082	A	G
2	chr2:20535514:T:A	0	20535514	A	T
2	chr2:20536477:C:T	0	20536477	T	C
2	chr2:20536559:C:G	0	20536559	G	C
2	chr2:20536604:A:T	0	20536604	T	A
2	chr2:20537002:T:C	0	20537002	C	T
2	chr2:20537948:C:G	0	20537948	G	C
2	chr2:20538312:C:A	0	20538312	A	C
2	chr2:20538402:T:TAAGGAG	0	20538402	TAAGGAG	T
2	chr2:20538575:C:G	0	20538575	G	C
2	chr2:20538613:C:T	0	20538613	T	C
2	chr2:20538724:G:A	0	20538724	A	G
2	chr2:20538888:C:T	0	20538888	T	C
2	chr2:20538999:G:A	0	20538999	A	G
2	chr2:20539116:A:G	0	20539116	G	A
2	chr2:20539166:C:G	0	20539166	G	C
2	chr2:20540212:C:T	0	20540212	T	C
2	chr2:20540363:A:T	0	20540363	T	A
2	chr2:20540438:A:G	0	20540438	G	A
2	chr2:20540645:G:A	0	20540645	A	G
2	chr2:20540716:A:G	0	20540716	G	A
2	chr2:20541422:T:C	0	20541422	C	T
2	chr2:20541584:T:C	0	20541584	C	T
2	chr2:20541698:A:C	0	20541698	C	A
2	chr2:20541758:C:T	0	20541758	T	C
2	chr2:20542657:C:T	0	20542657	T	C
2	chr2:20542690:G:A	0	20542690	A	G
2	chr2:20543236:A:C	0	20543236	C	A
2	chr2:20543748:T:C	0	20543748	C	T
2	chr2:20543984:C:T	0	20543984	T	C
2	chr2:20544157:G:A	0	20544157	A	G
2	chr2:20544290:A:G	0	20544290	G	A
2	chr2:20544307:G:A	0	20544307	A	G
2	chr2:20545167:A:G	0	20545167	G	A
2	chr2:20545406:C:T	0	20545406	T	C
2	chr2:20545570:A:T	0	20545570	T	A
2	chr2:20546286:T:C	0	20546286	C	T
2	chr2:20547592:G:A	0	20547592	A	G
2	chr2:20547847:A:G	0	20547847	G	A
2	chr2:20547911:A:G	0	20547911	G	A
2	chr2:20548017:A:T	0	20548017	T	A
2	chr2:20548201:T:A	0	20548201	A	T
2	chr2:20548361:C:T	0	20548361	T	C
2	chr2:20548697:T:C	0	20548697	C	T
2	chr2:20549001:T:C	0	20549001	C	T
2	chr2:20549031:A:G	0	20549031	G	A
2	chr2:20549609:A:G	0	20549609	G	A
2	chr2:20549979:T:C	0	20549979	C	T
2	chr2:20550343:T:C	0	20550343	C	T
2	chr2:20550457:G:A	0	20550457	A	G
2	chr2:20550607:A:G	0	20550607	G	A
2	chr2:20550851:G:A	0	20550851	A	G
2	chr2:20551249:G:A	0	20551249	A	G
2	chr2:20551403:C:T	0	20551403	T	C
2	chr2:20551682:G:A	0	20551682	A	G
2	chr2:20552392:G:A	0	20552392	A	G
2	chr2:20552718:C:T	0	20552718	T	C
2	chr2:20552852:T:G	0	20552852	G	T
2	chr2:20552921:G:A	0	20552921	A	G
2	chr2:20553261:C:T	0	20553261	T	C
2	chr2:20553951:C:T	0	20553951	T	C
2	chr2:20554552:G:A	0	20554552	A	G
2	chr2:20554616:G:A	0	20554616	A	G
2	chr2:20554836:C:T	0	20554836	T	C
2	chr2:20555099:G:A	0	20555099	A	G
2	chr2:20556103:G:C	0	20556103	C	G
2	chr2:20556139:T:C	0	20556139	C	T
2	chr2:20556472:AT:A	0	20556472	A	AT
2	chr2:20556475:A:C	0	20556475	C	A
2	chr2:20557047:TCAAA:T	0	20557047	T	TCAAA
2	chr2:20558134:C:T	0	20558134	T	C
2	chr2:20559145:G:C	0	20559145	C	G
2	chr2:20559198:C:T	0	20559198	T	C
2	chr2:20559277:G:A	0	20559277	A	G
2	chr2:20559283:C:T	0	20559283	T	C
2	chr2:20559309:C:T	0	20559309	T	C
2	chr2:20559877:C:T	0	20559877	T	C
2	chr2:20560029:A:C	0	20560029	C	A
2	chr2:20560605:A:G	0	20560605	G	A
2	chr2:20563152:T:C	0	20563152	C	T
2	chr2:20563166:T:C	0	20563166	C	T
2	chr2:20563810:A:G	0	20563810	G	A
2	chr2:20564249:G:A	0	20564249	A	G
2	chr2:20564549:T:C	0	20564549	C	T
2	chr2:20564730:C:T	0	20564730	T	C
2	chr2:20564993:T:C	0	20564993	C	T
2	chr2:20565433:C:T	0	20565433	T	C
2	chr2:20565441:C:T	0	20565441	T	C
2	chr2:20565569:G:A	0	20565569	A	G
2	chr2:20565967:C:T	0	20565967	T	C
2	chr2:20566632:G:A	0	20566632	A	G
2	chr2:20567444:A:G	0	20567444	G	A
2	chr2:20567999:A:G	0	20567999	G	A
2	chr2:20568467:G:A	0	20568467	A	G
2	chr2:20568487:T:C	0	20568487	C	T
2	chr2:20568654:C:T	0	20568654	T	C
2	chr2:20568923:G:A	0	20568923	A	G
2	chr2:20569450:G:T	0	20569450	T	G
2	chr2:20569982:C:T	0	20569982	T	C
2	chr2:20570168:C:T	0	20570168	T	C
2	chr2:20570341:A:T	0	20570341	T	A
2	chr2:20570999:C:T	0	20570999	T	C
2	chr2:20571013:G:A	0	20571013	A	G
2	chr2:20571407:T:C	0	20571407	C	T
2	chr2:20572014:G:T	0	20572014	T	G
2	chr2:20572017:G:A	0	20572017	A	G
2	chr2:20572344:T:C	0	20572344	C	T
2	chr2:20572726:T:G	0	20572726	G	T
2	chr2:20573247:C:A	0	20573247	A	C
2	chr2:20573450:C:A	0	20573450	A	C
2	chr2:20573459:A:G	0	20573459	G	A
2	chr2:20573479:A:C	0	20573479	C	A
2	chr2:20573791:G:A	0	20573791	A	G
2	chr2:20574387:A:C	0	20574387	C	A
2	chr2:20574481:G:A	0	20574481	A	G
2	chr2:20574567:G:C	0	20574567	C	G
2	chr2:20575854:C:T	0	20575854	T	C
2	chr2:20576057:C:A	0	20576057	A	C
2	chr2:20577011:A:C	0	20577011	C	A
2	chr2:20577125:A:T	0	20577125	T	A
2	chr2:20577389:A:C	0	20577389	C	A
2	chr2:20577813:C:T	0	20577813	T	C
2	chr2:20577996:A:G	0	20577996	G	A
2	chr2:20578049:C:G	0	20578049	G	C
2	chr2:20578681:A:G	0	20578681	G	A
2	chr2:20578699:G:A	0	20578699	A	G
2	chr2:20579047:C:T	0	20579047	T	C
2	chr2:20579346:G:C	0	20579346	C	G
2	chr2:20579622:C:G	0	20579622	G	C
2	chr2:20579870:C:T	0	20579870	T	C
2	chr2:20579954:C:T	0	20579954	T	C
2	chr2:20580263:A:G	0	20580263	G	A
2	chr2:20581275:A:G	0	20581275	G	A
2	chr2:20581494:C:T	0	20581494	T	C
2	chr2:20581640:G:A	0	20581640	A	G
2	chr2:20581723:G:A	0	20581723	A	G
2	chr2:20581777:T:C	0	20581777	C	T
2	chr2:20581994:T:C	0	20581994	C	T
2	chr2:20583155:C:T	0	20583155	T	C
2	chr2:20584363:G:A	0	20584363	A	G
2	chr2:20584497:C:T	0	20584497	T	C
2	chr2:20584618:A:G	0	20584618	G	A
2	chr2:20584639:T:C	0	20584639	C	T
2	chr2:20584800:T:C	0	20584800	C	T
2	chr2:20585113:C:T	0	20585113	T	C
2	chr2:20585139:C:T	0	20585139	T	C
2	chr2:20585282:G:T	0	20585282	T	G
2	chr2:20585672:A:G	0	20585672	G	A
2	chr2:20585722:T:C	0	20585722	C	T
2	chr2:20585893:C:T	0	20585893	T	C
2	chr2:20586019:AC:A	0	20586019	A	AC
2	chr2:20586038:A:C	0	20586038	C	A
2	chr2:20586065:T:C	0	20586065	C	T
2	chr2:20586092:A:G	0	20586092	G	A
2	chr2:20586116:C:T	0	20586116	T	C
2	chr2:20586309:A:G	0	20586309	G	A
2	chr2:20586312:C:G	0	20586312	G	C
2	chr2:20586373:A:G	0	20586373	G	A
2	chr2:20586498:T:C	0	20586498	C	T
2	chr2:20587233:G:A	0	20587233	A	G
2	chr2:20588293:T:A	0	20588293	A	T
2	chr2:20588512:G:A	0	20588512	A	G
2	chr2:20588524:T:C	0	20588524	C	T
2	chr2:20589483:C:T	0	20589483	T	C
2	chr2:20590198:C:T	0	20590198	T	C
2	chr2:20590229:C:T	0	20590229	T	C
2	chr2:20590246:C:T	0	20590246	T	C
2	chr2:20590593:C:T	0	20590593	T	C
2	chr2:20590752:T:C	0	20590752	C	T
2	chr2:20591093:C:T	0	20591093	T	C
2	chr2:20592648:T:C	0	20592648	C	T
2	chr2:20592744:C:T	0	20592744	T	C
2	chr2:20592895:C:T	0	20592895	T	C
2	chr2:20593150:C:T	0	20593150	T	C
2	chr2:20593498:G:A	0	20593498	A	G
2	chr2:20593607:C:T	0	20593607	T	C
2	chr2:20594089:G:A	0	20594089	A	G
2	chr2:20596185:C:G	0	20596185	G	C
2	chr2:20597328:T:C	0	20597328	C	T
2	chr2:20597417:G:A	0	20597417	A	G
2	chr2:20598053:T:C	0	20598053	C	T
2	chr2:20599510:G:A	0	20599510	A	G
2	chr2:20600077:A:G	0	20600077	G	A
2	chr2:20600552:A:G	0	20600552	G	A
2	chr2:20601127:A:T	0	20601127	T	A
2	chr2:20601606:C:T	0	20601606	T	C
2	chr2:20601688:G:A	0	20601688	A	G
2	chr2:20602489:T:G	0	20602489	G	T
2	chr2:20603301:A:AAT	0	20603301	AAT	A
2	chr2:20603524:G:A	0	20603524	A	G
2	chr2:20603710:C:T	0	20603710	T	C
2	chr2:20603938:A:AT	0	20603938	AT	A
2	chr2:20603949:G:A	0	20603949	A	G
2	chr2:20603996:C:T	0	20603996	T	C
2	chr2:20604593:A:G	0	20604593	G	A
2	chr2:20604711:A:G	0	20604711	G	A
2	chr2:20604818:T:C	0	20604818	C	T
2	chr2:20605558:TC:T	0	20605558	T	TC
2	chr2:20606576:C:T	0	20606576	T	C
2	chr2:20606682:G:A	0	20606682	A	G
2	chr2:20606765:T:G	0	20606765	G	T
2	chr2:20607342:G:T	0	20607342	T	G
2	chr2:20608498:C:T	0	20608498	T	C
2	chr2:20608537:G:A	0	20608537	A	G
2	chr2:20608914:C:T	0	20608914	T	C
2	chr2:20608922:T:C	0	20608922	C	T
2	chr2:20608947:C:T	0	20608947	T	C
2	chr2:20608959:G:A	0	20608959	A	G
2	chr2:20609930:C:T	0	20609930	T	C
2	chr2:20610472:T:G	0	20610472	G	T
2	chr2:20610826:G:A	0	20610826	A	G
2	chr2:20611029:G:A	0	20611029	A	G
2	chr2:20611188:C:T	0	20611188	T	C
2	chr2:20611522:G:A	0	20611522	A	G
2	chr2:20612471:T:A	0	20612471	A	T
2	chr2:20612606:G:A	0	20612606	A	G
2	chr2:20613332:G:A	0	20613332	A	G
2	chr2:20613897:G:A	0	20613897	A	G
2	chr2:20613924:C:T	0	20613924	T	C
2	chr2:20614611:C:A	0	20614611	A	C
2	chr2:20614658:C:T	0	20614658	T	C
2	chr2:20614764:C:T	0	20614764	T	C
2	chr2:20614823:C:T	0	20614823	T	C
2	chr2:20614903:G:A	0	20614903	A	G
2	chr2:20615280:C:T	0	20615280	T	C
2	chr2:20615299:T:C	0	20615299	C	T
2	chr2:20615381:T:A	0	20615381	A	T
2	chr2:20615425:C:T	0	20615425	T	C
2	chr2:20616006:G:A	0	20616006	A	G
2	chr2:20616068:C:T	0	20616068	T	C
2	chr2:20616098:G:A	0	20616098	A	G
2	chr2:20616525:G:C	0	20616525	C	G
2	chr2:20616628:A:G	0	20616628	G	A
2	chr2:20616814:C:A	0	20616814	A	C
2	chr2:20616819:C:T	0	20616819	T	C
2	chr2:20616958:T:A	0	20616958	A	T
2	chr2:20617192:G:A	0	20617192	A	G
2	chr2:20617428:G:C	0	20617428	C	G
2	chr2:20617501:C:G	0	20617501	G	C
2	chr2:20617602:G:A	0	20617602	A	G
2	chr2:20617661:A:G	0	20617661	G	A
2	chr2:20617733:C:T	0	20617733	T	C
2	chr2:20618017:C:T	0	20618017	T	C
2	chr2:20618052:A:G	0	20618052	G	A
2	chr2:20618433:G:A	0	20618433	A	G
2	chr2:20619531:A:G	0	20619531	G	A
2	chr2:20619556:G:T	0	20619556	T	G
2	chr2:20620026:C:T	0	20620026	T	C
2	chr2:20621594:A:G	0	20621594	G	A
2	chr2:20621708:G:A	0	20621708	A	G
2	chr2:20621785:C:T	0	20621785	T	C
2	chr2:20621802:T:A	0	20621802	A	T
2	chr2:20622066:CACAGCCAGAAGGAACAAAGCCTTCTTAGCCTCG:C	0	20622066	C	CACAGCCAGAAGGAACAAAGCCTTCTTAGCCTCG
2	chr2:20622804:C:T	0	20622804	T	C
2	chr2:20622934:C:T	0	20622934	T	C
2	chr2:20623459:C:T	0	20623459	T	C
2	chr2:20623492:A:G	0	20623492	G	A
2	chr2:20623526:T:C	0	20623526	C	T
2	chr2:20623704:G:A	0	20623704	A	G
2	chr2:20623852:A:G	0	20623852	G	A
2	chr2:20624098:C:T	0	20624098	T	C
2	chr2:20624799:C:T	0	20624799	T	C
2	chr2:20624898:G:A	0	20624898	A	G
2	chr2:20624931:C:T	0	20624931	T	C
2	chr2:20624948:T:C	0	20624948	C	T
2	chr2:20625286:C:T	0	20625286	T	C
2	chr2:20625287:G:A	0	20625287	A	G
2	chr2:20625539:C:T	0	20625539	T	C
2	chr2:20625605:C:T	0	20625605	T	C
2	chr2:20626114:C:T	0	20626114	T	C
2	chr2:20626271:G:A	0	20626271	A	G
2	chr2:20626906:C:A	0	20626906	A	C
2	chr2:20627516:G:T	0	20627516	T	G
2	chr2:20627787:T:G	0	20627787	G	T
2	chr2:20627837:C:G	0	20627837	G	C
2	chr2:20627998:C:G	0	20627998	G	C
2	chr2:20628086:G:A	0	20628086	A	G
2	chr2:20628114:T:A	0	20628114	A	T
2	chr2:20628118:C:T	0	20628118	T	C
2	chr2:20628359:G:A	0	20628359	A	G
2	chr2:20628383:T:C	0	20628383	C	T
2	chr2:20628415:A:G	0	20628415	G	A
2	chr2:20628417:G:A	0	20628417	A	G
2	chr2:20628435:G:A	0	20628435	A	G
2	chr2:20628549:C:T	0	20628549	T	C
2	chr2:20628586:C:G	0	20628586	G	C
2	chr2:20628921:G:T	0	20628921	T	G
2	chr2:20628926:G:A	0	20628926	A	G
2	chr2:20628988:T:C	0	20628988	C	T
2	chr2:20629299:C:A	0	20629299	A	C
2	chr2:20629357:C:T	0	20629357	T	C
2	chr2:20629432:A:G	0	20629432	G	A
2	chr2:20630338:T:C	0	20630338	C	T
2	chr2:20630830:C:T	0	20630830	T	C
2	chr2:20630919:C:T	0	20630919	T	C
2	chr2:20631091:G:C	0	20631091	C	G
2	chr2:20631708:C:T	0	20631708	T	C
2	chr2:20633433:A:C	0	20633433	C	A
2	chr2:20633576:G:A	0	20633576	A	G
2	chr2:20635690:A:G	0	20635690	G	A
2	chr2:20635903:G:C	0	20635903	C	G
2	chr2:20636952:A:G	0	20636952	G	A
2	chr2:20637578:A:G	0	20637578	G	A
2	chr2:20637704:C:T	0	20637704	T	C
2	chr2:20637709:C:T	0	20637709	T	C
2	chr2:20637959:G:A	0	20637959	A	G
2	chr2:20638462:C:T	0	20638462	T	C
2	chr2:20638558:G:A	0	20638558	A	G
2	chr2:20638987:G:A	0	20638987	A	G
2	chr2:20639243:G:A	0	20639243	A	G
2	chr2:20640196:T:C	0	20640196	C	T
2	chr2:20640652:A:G	0	20640652	G	A
2	chr2:20641299:C:T	0	20641299	T	C
2	chr2:20641408:A:G	0	20641408	G	A
2	chr2:20641422:G:A	0	20641422	A	G
2	chr2:20641961:C:T	0	20641961	T	C
2	chr2:20642233:C:T	0	20642233	T	C
2	chr2:20642567:G:A	0	20642567	A	G
2	chr2:20643400:T:A	0	20643400	A	T
2	chr2:20643818:A:G	0	20643818	G	A
2	chr2:20643841:G:A	0	20643841	A	G
2	chr2:20644527:G:A	0	20644527	A	G
2	chr2:20644714:G:A	0	20644714	A	G
2	chr2:20645701:G:T	0	20645701	T	G
2	chr2:20646182:A:G	0	20646182	G	A
2	chr2:20646275:C:T	0	20646275	T	C
2	chr2:20646471:C:T	0	20646471	T	C
2	chr2:20646827:G:C	0	20646827	C	G
2	chr2:20647071:G:T	0	20647071	T	G
2	chr2:20647414:C:A	0	20647414	A	C
2	chr2:20647459:G:A	0	20647459	A	G
2	chr2:20648327:A:G	0	20648327	G	A
2	chr2:20649041:A:G	0	20649041	G	A
2	chr2:20649047:A:T	0	20649047	T	A
2	chr2:20651301:A:C	0	20651301	C	A
2	chr2:20651848:A:T	0	20651848	T	A
2	chr2:20652552:T:C	0	20652552	C	T
2	chr2:20652651:A:C	0	20652651	C	A
2	chr2:20654583:C:T	0	20654583	T	C
2	chr2:20654687:G:C	0	20654687	C	G
2	chr2:20655609:T:C	0	20655609	C	T
2	chr2:20656151:C:T	0	20656151	T	C
2	chr2:20656384:G:A	0	20656384	A	G
2	chr2:20657696:A:G	0	20657696	G	A
2	chr2:20661447:A:G	0	20661447	G	A
2	chr2:20662636:A:G	0	20662636	G	A
2	chr2:20662779:C:A	0	20662779	A	C
2	chr2:20663526:C:T	0	20663526	T	C
2	chr2:20663612:C:T	0	20663612	T	C
2	chr2:20664210:G:T	0	20664210	T	G
2	chr2:20664532:G:A	0	20664532	A	G
2	chr2:20665328:C:T	0	20665328	T	C
2	chr2:20666939:G:C	0	20666939	C	G
2	chr2:20666960:G:C	0	20666960	C	G
2	chr2:20667984:A:G	0	20667984	G	A
2	chr2:20668323:G:A	0	20668323	A	G
2	chr2:20668365:T:C	0	20668365	C	T
2	chr2:20668419:G:A	0	20668419	A	G
2	chr2:20668609:C:T	0	20668609	T	C
2	chr2:20668654:C:A	0	20668654	A	C
2	chr2:20670819:G:A	0	20670819	A	G
2	chr2:20671060:G:T	0	20671060	T	G
2	chr2:20671638:T:C	0	20671638	C	T
2	chr2:20672465:C:A	0	20672465	A	C
2	chr2:20673339:T:A	0	20673339	A	T
2	chr2:20673573:G:A	0	20673573	A	G
2	chr2:20673748:G:T	0	20673748	T	G
2	chr2:20675273:AG:A	0	20675273	A	AG
2	chr2:20675381:T:A	0	20675381	A	T
2	chr2:20675496:C:T	0	20675496	T	C
2	chr2:20675514:G:A	0	20675514	A	G
2	chr2:20675560:G:A	0	20675560	A	G
2	chr2:20675734:C:T	0	20675734	T	C
2	chr2:20675774:C:T	0	20675774	T	C
2	chr2:20676085:TC:T	0	20676085	T	TC
2	chr2:20676167:T:C	0	20676167	C	T
2	chr2:20676230:A:G	0	20676230	G	A
2	chr2:20676626:G:A	0	20676626	A	G
2	chr2:20676976:T:C	0	20676976	C	T
2	chr2:20677506:T:C	0	20677506	C	T
2	chr2:20677777:A:G	0	20677777	G	A
2	chr2:20678345:A:G	0	20678345	G	A
2	chr2:20678393:T:C	0	20678393	C	T
2	chr2:20678646:T:C	0	20678646	C	T
2	chr2:20678959:T:C	0	20678959	C	T
2	chr2:20679060:T:C	0	20679060	C	T
2	chr2:20679770:A:C	0	20679770	C	A
2	chr2:20680178:A:C	0	20680178	C	A
2	chr2:20680585:T:C	0	20680585	C	T
2	chr2:20680954:T:C	0	20680954	C	T
2	chr2:20681073:C:T	0	20681073	T	C
2	chr2:20681259:C:T	0	20681259	T	C
2	chr2:20682194:GC:G	0	20682194	G	GC
2	chr2:20682198:A:T	0	20682198	T	A
2	chr2:20682466:A:G	0	20682466	G	A
2	chr2:20682653:T:C	0	20682653	C	T
2	chr2:20682674:T:C	0	20682674	C	T
2	chr2:20683101:A:G	0	20683101	G	A
2	chr2:20683189:A:G	0	20683189	G	A
2	chr2:20683301:A:T	0	20683301	T	A
2	chr2:20683456:T:C	0	20683456	C	T
2	chr2:20683801:C:T	0	20683801	T	C
2	chr2:20683892:GGTGAA:G	0	20683892	G	GGTGAA
2	chr2:20684193:C:T	0	20684193	T	C
2	chr2:20684375:TTTAATC:T	0	20684375	T	TTTAATC
2	chr2:20684502:G:A	0	20684502	A	G
2	chr2:20684608:T:C	0	20684608	C	T
2	chr2:20684621:C:T	0	20684621	T	C
2	chr2:20684790:C:A	0	20684790	A	C
2	chr2:20684826:G:C	0	20684826	C	G
2	chr2:20685213:A:C	0	20685213	C	A
2	chr2:20685561:C:A	0	20685561	A	C
2	chr2:20688261:G:A	0	20688261	A	G
2	chr2:20688486:G:C	0	20688486	C	G
2	chr2:20688505:A:G	0	20688505	G	A
2	chr2:20688659:C:T	0	20688659	T	C
2	chr2:20689653:G:C	0	20689653	C	G
2	chr2:20689700:G:A	0	20689700	A	G
2	chr2:20689954:C:T	0	20689954	T	C
2	chr2:20690626:G:A	0	20690626	A	G
2	chr2:20690882:CGTT:C	0	20690882	C	CGTT
2	chr2:20692039:A:G	0	20692039	G	A
2	chr2:20692127:A:G	0	20692127	G	A
2	chr2:20692723:A:G	0	20692723	G	A
2	chr2:20693420:A:G	0	20693420	G	A
2	chr2:20694409:C:T	0	20694409	T	C
2	chr2:20695737:C:T	0	20695737	T	C
2	chr2:20695903:G:T	0	20695903	T	G
2	chr2:20696865:C:A	0	20696865	A	C
2	chr2:20697322:T:C	0	20697322	C	T
2	chr2:20697350:G:C	0	20697350	C	G
2	chr2:20697585:T:C	0	20697585	C	T
2	chr2:20697776:T:G	0	20697776	G	T
2	chr2:20698412:G:A	0	20698412	A	G
2	chr2:20699323:G:A	0	20699323	A	G
2	chr2:20700088:C:T	0	20700088	T	C
2	chr2:20700623:T:C	0	20700623	C	T
2	chr2:20701072:T:C	0	20701072	C	T
2	chr2:20701073:G:A	0	20701073	A	G
2	chr2:20701187:G:T	0	20701187	T	G
2	chr2:20701900:G:T	0	20701900	T	G
2	chr2:20702513:C:T	0	20702513	T	C
2	chr2:20703255:T:C	0	20703255	C	T
2	chr2:20704258:A:C	0	20704258	C	A
2	chr2:20704318:T:C	0	20704318	C	T
2	chr2:20704351:C:T	0	20704351	T	C
2	chr2:20704938:C:T	0	20704938	T	C
2	chr2:20705237:G:A	0	20705237	A	G
2	chr2:20705285:T:C	0	20705285	C	T
2	chr2:20707921:C:T	0	20707921	T	C
2	chr2:20709007:A:G	0	20709007	G	A
2	chr2:20710302:A:C	0	20710302	C	A
2	chr2:20711523:C:T	0	20711523	T	C
2	chr2:20711893:C:G	0	20711893	G	C
2	chr2:20711899:A:G	0	20711899	G	A
2	chr2:20712527:A:G	0	20712527	G	A
2	chr2:20712545:T:C	0	20712545	C	T
2	chr2:20712753:A:G	0	20712753	G	A
2	chr2:20713090:G:C	0	20713090	C	G
2	chr2:20713454:A:G	0	20713454	G	A
2	chr2:20715116:G:A	0	20715116	A	G
2	chr2:20715209:C:T	0	20715209	T	C
2	chr2:20715303:G:A	0	20715303	A	G
2	chr2:20715469:A:G	0	20715469	G	A
2	chr2:20715488:T:C	0	20715488	C	T
2	chr2:20716291:A:G	0	20716291	G	A
2	chr2:20716957:T:C	0	20716957	C	T
2	chr2:20717719:T:C	0	20717719	C	T
2	chr2:20717793:C:G	0	20717793	G	C
2	chr2:20717998:T:C	0	20717998	C	T
2	chr2:20718863:T:C	0	20718863	C	T
2	chr2:20719191:T:TA	0	20719191	TA	T
2	chr2:20719521:A:G	0	20719521	G	A
2	chr2:20720737:T:C	0	20720737	C	T
2	chr2:20721731:T:C	0	20721731	C	T
2	chr2:20723540:C:T	0	20723540	T	C
2	chr2:20724350:T:C	0	20724350	C	T
2	chr2:20724484:A:G	0	20724484	G	A
2	chr2:20724620:A:G	0	20724620	G	A
2	chr2:20724665:C:T	0	20724665	T	C
2	chr2:20725309:T:C	0	20725309	C	T
2	chr2:20725544:A:G	0	20725544	G	A
2	chr2:20725903:T:C	0	20725903	C	T
2	chr2:20726160:C:G	0	20726160	G	C
2	chr2:20726556:C:A	0	20726556	A	C
2	chr2:20726557:A:G	0	20726557	G	A
2	chr2:20726798:C:T	0	20726798	T	C
2	chr2:20727207:T:C	0	20727207	C	T
2	chr2:20727830:T:C	0	20727830	C	T
2	chr2:20728237:T:C	0	20728237	C	T
2	chr2:20728291:T:C	0	20728291	C	T
2	chr2:20729209:G:C	0	20729209	C	G
2	chr2:20729212:C:CT	0	20729212	CT	C
2	chr2:20729307:T:C	0	20729307	C	T
2	chr2:20729364:T:C	0	20729364	C	T
2	chr2:20732126:C:T	0	20732126	T	C
2	chr2:20732518:T:C	0	20732518	C	T
2	chr2:20732812:T:C	0	20732812	C	T
2	chr2:20733251:G:T	0	20733251	T	G
2	chr2:20733380:T:C	0	20733380	C	T
2	chr2:20734863:T:C	0	20734863	C	T
2	chr2:20734892:C:T	0	20734892	T	C
2	chr2:20735318:G:T	0	20735318	T	G
2	chr2:20736500:T:C	0	20736500	C	T
2	chr2:20736756:A:G	0	20736756	G	A
2	chr2:20736880:T:C	0	20736880	C	T
2	chr2:20736912:A:G	0	20736912	G	A
2	chr2:20737115:T:C	0	20737115	C	T
2	chr2:20739946:T:C	0	20739946	C	T
2	chr2:20739948:C:T	0	20739948	T	C
2	chr2:20740746:A:G	0	20740746	G	A
2	chr2:20741277:A:G	0	20741277	G	A
2	chr2:20741995:T:C	0	20741995	C	T
2	chr2:20742407:A:C	0	20742407	C	A
2	chr2:20742948:A:T	0	20742948	T	A
2	chr2:20743292:T:G	0	20743292	G	T
2	chr2:20743982:A:G	0	20743982	G	A
2	chr2:20744865:C:G	0	20744865	G	C
2	chr2:20745111:T:C	0	20745111	C	T
2	chr2:20745737:T:C	0	20745737	C	T
2	chr2:20746002:G:A	0	20746002	A	G
2	chr2:20746466:C:T	0	20746466	T	C
2	chr2:20747046:T:C	0	20747046	C	T
2	chr2:20747437:T:C	0	20747437	C	T
2	chr2:20748566:C:G	0	20748566	G	C
2	chr2:20748778:A:T	0	20748778	T	A
2	chr2:20750151:T:C	0	20750151	C	T
2	chr2:20751086:A:G	0	20751086	G	A
2	chr2:20751220:T:C	0	20751220	C	T
2	chr2:20751572:A:G	0	20751572	G	A
2	chr2:20751684:C:A	0	20751684	A	C
2	chr2:20751980:C:T	0	20751980	T	C
2	chr2:20752802:T:C	0	20752802	C	T
2	chr2:20753330:G:C	0	20753330	C	G
2	chr2:20753428:T:C	0	20753428	C	T
2	chr2:20753699:A:C	0	20753699	C	A
2	chr2:20754213:C:T	0	20754213	T	C
2	chr2:20757639:G:T	0	20757639	T	G
2	chr2:20760151:G:C	0	20760151	C	G
2	chr2:20761830:C:T	0	20761830	T	C
2	chr2:20762140:C:G	0	20762140	G	C
2	chr2:20762910:C:T	0	20762910	T	C
2	chr2:20765037:C:G	0	20765037	G	C
2	chr2:20768527:AC:A	0	20768527	A	AC
2	chr2:20769109:C:T	0	20769109	T	C
2	chr2:20770293:G:A	0	20770293	A	G
2	chr2:20772907:A:G	0	20772907	G	A
2	chr2:20776786:T:C	0	20776786	C	T
2	chr2:20777773:T:C	0	20777773	C	T
2	chr2:20779741:A:T	0	20779741	T	A
2	chr2:20782631:T:C	0	20782631	C	T
2	chr2:20784174:G:A	0	20784174	A	G
2	chr2:20785695:T:A	0	20785695	A	T
2	chr2:20785768:C:T	0	20785768	T	C
2	chr2:20785997:T:A	0	20785997	A	T
2	chr2:20786835:T:A	0	20786835	A	T
2	chr2:20787979:G:A	0	20787979	A	G
2	chr2:20788639:T:C	0	20788639	C	T
2	chr2:20791339:T:C	0	20791339	C	T
2	chr2:20791913:C:T	0	20791913	T	C
2	chr2:20794006:T:C	0	20794006	C	T
2	chr2:20794057:G:GT	0	20794057	GT	G
2	chr2:20794059:TTTC:T	0	20794059	T	TTTC
2	chr2:20794063:A:G	0	20794063	G	A
2	chr2:20794958:T:C	0	20794958	C	T
2	chr2:20799408:G:A	0	20799408	A	G
2	chr2:20799760:T:A	0	20799760	A	T
2	chr2:20800270:A:T	0	20800270	T	A
2	chr2:20801089:C:CAT	0	20801089	CAT	C
2	chr2:20802095:C:T	0	20802095	T	C
2	chr2:20802968:T:C	0	20802968	C	T
2	chr2:20805159:T:C	0	20805159	C	T
2	chr2:20805216:G:A	0	20805216	A	G
2	chr2:20805816:T:C	0	20805816	C	T
2	chr2:20805898:A:ATACT	0	20805898	ATACT	A
2	chr2:20806917:A:G	0	20806917	G	A
2	chr2:20807853:A:C	0	20807853	C	A
2	chr2:20808644:A:C	0	20808644	C	A
2	chr2:20810884:C:T	0	20810884	T	C
2	chr2:20810943:T:C	0	20810943	C	T
2	chr2:20811104:A:G	0	20811104	G	A
2	chr2:20811135:A:G	0	20811135	G	A
2	chr2:20812073:A:G	0	20812073	G	A
2	chr2:20812548:T:C	0	20812548	C	T
2	chr2:20812691:C:T	0	20812691	T	C
2	chr2:20815506:A:G	0	20815506	G	A
2	chr2:20816003:G:A	0	20816003	A	G
2	chr2:20816613:C:A	0	20816613	A	C
2	chr2:20816633:C:T	0	20816633	T	C
2	chr2:20819870:G:A	0	20819870	A	G
2	chr2:20822329:A:G	0	20822329	G	A
2	chr2:20822432:G:C	0	20822432	C	G
2	chr2:20822730:C:T	0	20822730	T	C
2	chr2:20822810:T:A	0	20822810	A	T
2	chr2:20823181:T:A	0	20823181	A	T
2	chr2:20823505:A:G	0	20823505	G	A
2	chr2:20823571:C:A	0	20823571	A	C
2	chr2:20823889:G:T	0	20823889	T	G
2	chr2:20826648:GT:G	0	20826648	G	GT
2	chr2:20826985:G:A	0	20826985	A	G
2	chr2:20827083:A:T	0	20827083	T	A
2	chr2:20831219:C:T	0	20831219	T	C
2	chr2:20832653:T:G	0	20832653	G	T
2	chr2:20832833:T:C	0	20832833	C	T
2	chr2:20832904:T:C	0	20832904	C	T
2	chr2:20835097:A:C	0	20835097	C	A
2	chr2:20837509:A:G	0	20837509	G	A
2	chr2:20837650:G:C	0	20837650	C	G
2	chr2:20838162:C:T	0	20838162	T	C
2	chr2:20838618:G:A	0	20838618	A	G
2	chr2:20840198:G:A	0	20840198	A	G
2	chr2:20840611:T:A	0	20840611	A	T
2	chr2:20842256:G:A	0	20842256	A	G
2	chr2:20844832:T:A	0	20844832	A	T
2	chr2:20845037:A:G	0	20845037	G	A
2	chr2:20847989:C:T	0	20847989	T	C
2	chr2:20848913:C:G	0	20848913	G	C
2	chr2:20849369:C:T	0	20849369	T	C
2	chr2:20852104:G:A	0	20852104	A	G
2	chr2:20852657:T:A	0	20852657	A	T
2	chr2:20852968:T:C	0	20852968	C	T
2	chr2:20854155:C:T	0	20854155	T	C
2	chr2:20854298:G:A	0	20854298	A	G
2	chr2:20854428:A:G	0	20854428	G	A
2	chr2:20854507:G:GT	0	20854507	GT	G
2	chr2:20855582:C:T	0	20855582	T	C
2	chr2:20856300:A:G	0	20856300	G	A
2	chr2:20856402:C:G	0	20856402	G	C
2	chr2:20856965:C:T	0	20856965	T	C
2	chr2:20857815:C:T	0	20857815	T	C
2	chr2:20857975:C:T	0	20857975	T	C
2	chr2:20858305:C:G	0	20858305	G	C
2	chr2:20858328:A:G	0	20858328	G	A
2	chr2:20859040:T:C	0	20859040	C	T
2	chr2:20859280:A:G	0	20859280	G	A
2	chr2:20859502:G:C	0	20859502	C	G
2	chr2:20859813:G:A	0	20859813	A	G
2	chr2:20859892:A:G	0	20859892	G	A
2	chr2:20860054:C:T	0	20860054	T	C
2	chr2:20860541:T:C	0	20860541	C	T
2	chr2:20860701:T:C	0	20860701	C	T
2	chr2:20861484:A:G	0	20861484	G	A
2	chr2:20861542:T:TA	0	20861542	TA	T
2	chr2:20861862:T:A	0	20861862	A	T
2	chr2:20862174:A:G	0	20862174	G	A
2	chr2:20862398:A:C	0	20862398	C	A
2	chr2:20862687:A:T	0	20862687	T	A
2	chr2:20862911:C:T	0	20862911	T	C
2	chr2:20863938:A:G	0	20863938	G	A
2	chr2:20864137:T:C	0	20864137	C	T
2	chr2:20864358:G:C	0	20864358	C	G
2	chr2:20864368:T:C	0	20864368	C	T
2	chr2:20865019:G:A	0	20865019	A	G
2	chr2:20865029:A:G	0	20865029	G	A
2	chr2:20866328:A:G	0	20866328	G	A
2	chr2:20867300:T:C	0	20867300	C	T
2	chr2:20867417:T:A	0	20867417	A	T
2	chr2:20867888:C:T	0	20867888	T	C
2	chr2:20868589:T:G	0	20868589	G	T
2	chr2:20869505:A:G	0	20869505	G	A
2	chr2:20870084:G:A	0	20870084	A	G
2	chr2:20870205:G:A	0	20870205	A	G
2	chr2:20871176:C:T	0	20871176	T	C
2	chr2:20872262:T:C	0	20872262	C	T
2	chr2:20872329:T:C	0	20872329	C	T
2	chr2:20872761:G:A	0	20872761	A	G
2	chr2:20873569:A:T	0	20873569	T	A
2	chr2:20874118:T:G	0	20874118	G	T
2	chr2:20874406:G:A	0	20874406	A	G
2	chr2:20874610:A:G	0	20874610	G	A
2	chr2:20876389:C:T	0	20876389	T	C
2	chr2:20877302:A:G	0	20877302	G	A
2	chr2:20878293:A:T	0	20878293	T	A
2	chr2:20879791:C:T	0	20879791	T	C
2	chr2:20880833:C:T	0	20880833	T	C
2	chr2:20881431:A:G	0	20881431	G	A
2	chr2:20882729:T:C	0	20882729	C	T
2	chr2:20883292:T:C	0	20883292	C	T
2	chr2:20884326:T:C	0	20884326	C	T
2	chr2:20884572:C:T	0	20884572	T	C
2	chr2:20884685:G:T	0	20884685	T	G
2	chr2:20885072:C:T	0	20885072	T	C
2	chr2:20885650:T:C	0	20885650	C	T
2	chr2:20885692:T:C	0	20885692	C	T
2	chr2:20886209:C:T	0	20886209	T	C
2	chr2:20886513:G:A	0	20886513	A	G
2	chr2:20886529:G:A	0	20886529	A	G
2	chr2:20886667:C:A	0	20886667	A	C
2	chr2:20886803:A:G	0	20886803	G	A
2	chr2:20886933:T:C	0	20886933	C	T
2	chr2:20887459:G:T	0	20887459	T	G
2	chr2:20887563:TCTC:T	0	20887563	T	TCTC
2	chr2:20888704:A:G	0	20888704	G	A
2	chr2:20888747:C:T	0	20888747	T	C
2	chr2:20888817:A:G	0	20888817	G	A
2	chr2:20889039:T:C	0	20889039	C	T
2	chr2:20889152:G:A	0	20889152	A	G
2	chr2:20889167:C:T	0	20889167	T	C
2	chr2:20889612:T:C	0	20889612	C	T
2	chr2:20889820:A:C	0	20889820	C	A
2	chr2:20890586:A:G	0	20890586	G	A
2	chr2:20891396:A:AG	0	20891396	AG	A
2	chr2:20891698:T:C	0	20891698	C	T
2	chr2:20891714:G:A	0	20891714	A	G
2	chr2:20891932:A:T	0	20891932	T	A
2	chr2:20892042:T:C	0	20892042	C	T
2	chr2:20892346:A:T	0	20892346	T	A
2	chr2:20892728:T:C	0	20892728	C	T
2	chr2:20893456:T:C	0	20893456	C	T
2	chr2:20893567:G:A	0	20893567	A	G
2	chr2:20893620:G:A	0	20893620	A	G
2	chr2:20894244:A:G	0	20894244	G	A
2	chr2:20894274:T:A	0	20894274	A	T
2	chr2:20894581:T:A	0	20894581	A	T
2	chr2:20894620:G:A	0	20894620	A	G
2	chr2:20894852:A:C	0	20894852	C	A
2	chr2:20894888:G:A	0	20894888	A	G
2	chr2:20895012:T:C	0	20895012	C	T
2	chr2:20895131:A:G	0	20895131	G	A
2	chr2:20895138:G:A	0	20895138	A	G
2	chr2:20895381:G:A	0	20895381	A	G
2	chr2:20895719:C:T	0	20895719	T	C
2	chr2:20895887:G:A	0	20895887	A	G
2	chr2:20896201:T:C	0	20896201	C	T
2	chr2:20896432:C:T	0	20896432	T	C
2	chr2:20897289:C:A	0	20897289	A	C
2	chr2:20898194:C:T	0	20898194	T	C
2	chr2:20898202:T:C	0	20898202	C	T
2	chr2:20898314:C:CAA	0	20898314	CAA	C
2	chr2:20898772:G:A	0	20898772	A	G
2	chr2:20899071:G:A	0	20899071	A	G
2	chr2:20899551:T:C	0	20899551	C	T
2	chr2:20899653:C:T	0	20899653	T	C
2	chr2:20900111:A:G	0	20900111	G	A
2	chr2:20900678:G:T	0	20900678	T	G
2	chr2:20900780:C:G	0	20900780	G	C
2	chr2:20901107:A:G	0	20901107	G	A
2	chr2:20901200:A:G	0	20901200	G	A
2	chr2:20901356:C:A	0	20901356	A	C
2	chr2:20901800:TA:T	0	20901800	T	TA
2	chr2:20901985:G:A	0	20901985	A	G
2	chr2:20905035:C:T	0	20905035	T	C
2	chr2:20905451:C:A	0	20905451	A	C
2	chr2:20906839:C:G	0	20906839	G	C
2	chr2:20907403:A:G	0	20907403	G	A
2	chr2:20907588:C:T	0	20907588	T	C
2	chr2:20907950:C:T	0	20907950	T	C
2	chr2:20909576:C:T	0	20909576	T	C
2	chr2:20911262:T:C	0	20911262	C	T
2	chr2:20911264:C:A	0	20911264	A	C
2	chr2:20911274:C:T	0	20911274	T	C
2	chr2:20911564:G:A	0	20911564	A	G
2	chr2:20911713:C:T	0	20911713	T	C
2	chr2:20912929:A:G	0	20912929	G	A
2	chr2:20914393:G:A	0	20914393	A	G
2	chr2:20915733:G:A	0	20915733	A	G
2	chr2:20917090:G:A	0	20917090	A	G
2	chr2:20917553:C:T	0	20917553	T	C
2	chr2:20918497:T:A	0	20918497	A	T
2	chr2:20919223:A:C	0	20919223	C	A
2	chr2:20919288:T:C	0	20919288	C	T
2	chr2:20919667:G:A	0	20919667	A	G
2	chr2:20920090:A:T	0	20920090	T	A
2	chr2:20921074:G:A	0	20921074	A	G
2	chr2:20921082:C:A	0	20921082	A	C
2	chr2:20921141:A:C	0	20921141	C	A
2	chr2:20921367:C:A	0	20921367	A	C
2	chr2:20921370:T:G	0	20921370	G	T
2	chr2:20921416:T:C	0	20921416	C	T
2	chr2:20921560:G:A	0	20921560	A	G
2	chr2:20921704:T:C	0	20921704	C	T
2	chr2:20921809:C:T	0	20921809	T	C
2	chr2:20921896:G:T	0	20921896	T	G
2	chr2:20922630:A:G	0	20922630	G	A
2	chr2:20923592:C:A	0	20923592	A	C
2	chr2:20923901:G:A	0	20923901	A	G
2	chr2:20924229:T:C	0	20924229	C	T
2	chr2:20925405:G:A	0	20925405	A	G
2	chr2:20925873:T:C	0	20925873	C	T
2	chr2:20925982:T:C	0	20925982	C	T
2	chr2:20926088:G:A	0	20926088	A	G
2	chr2:20927099:G:C	0	20927099	C	G
2	chr2:20927856:G:A	0	20927856	A	G
2	chr2:20927916:C:G	0	20927916	G	C
2	chr2:20928093:T:C	0	20928093	C	T
2	chr2:20928534:G:A	0	20928534	A	G
2	chr2:20928691:G:A	0	20928691	A	G
2	chr2:20928941:C:T	0	20928941	T	C
2	chr2:20929266:C:T	0	20929266	T	C
2	chr2:20929315:A:G	0	20929315	G	A
2	chr2:20929466:C:T	0	20929466	T	C
2	chr2:20929669:T:C	0	20929669	C	T
2	chr2:20929676:G:A	0	20929676	A	G
2	chr2:20929774:T:G	0	20929774	G	T
2	chr2:20931923:T:C	0	20931923	C	T
2	chr2:20931957:C:A	0	20931957	A	C
2	chr2:20934123:A:G	0	20934123	G	A
2	chr2:20934251:T:C	0	20934251	C	T
2	chr2:20934304:C:T	0	20934304	T	C
2	chr2:20934896:C:T	0	20934896	T	C
2	chr2:20935132:G:C	0	20935132	C	G
2	chr2:20935162:G:A	0	20935162	A	G
2	chr2:20935300:G:A	0	20935300	A	G
2	chr2:20935427:G:A	0	20935427	A	G
2	chr2:20935817:A:G	0	20935817	G	A
2	chr2:20935868:C:T	0	20935868	T	C
2	chr2:20935892:A:G	0	20935892	G	A
2	chr2:20935927:G:A	0	20935927	A	G
2	chr2:20936691:C:G	0	20936691	G	C
2	chr2:20936742:G:A	0	20936742	A	G
2	chr2:20936804:C:T	0	20936804	T	C
2	chr2:20937176:C:A	0	20937176	A	C
2	chr2:20937665:C:T	0	20937665	T	C
2	chr2:20938076:C:T	0	20938076	T	C
2	chr2:20938435:G:A	0	20938435	A	G
2	chr2:20939657:A:T	0	20939657	T	A
2	chr2:20939710:T:A	0	20939710	A	T
2	chr2:20939865:G:T	0	20939865	T	G
2	chr2:20940273:T:C	0	20940273	C	T
2	chr2:20941453:C:T	0	20941453	T	C
2	chr2:20941563:A:G	0	20941563	G	A
2	chr2:20941604:C:CCT	0	20941604	CCT	C
2	chr2:20941728:G:A	0	20941728	A	G
2	chr2:20941965:A:G	0	20941965	G	A
2	chr2:20942055:T:C	0	20942055	C	T
2	chr2:20942098:G:T	0	20942098	T	G
2	chr2:20942149:A:C	0	20942149	C	A
2	chr2:20942786:T:G	0	20942786	G	T
2	chr2:20943234:C:T	0	20943234	T	C
2	chr2:20943529:T:C	0	20943529	C	T
2	chr2:20943569:A:G	0	20943569	G	A
2	chr2:20944222:C:T	0	20944222	T	C
2	chr2:20944739:A:G	0	20944739	G	A
2	chr2:20945069:G:T	0	20945069	T	G
2	chr2:20945074:G:T	0	20945074	T	G
2	chr2:20945739:G:A	0	20945739	A	G
2	chr2:20946090:A:G	0	20946090	G	A
2	chr2:20946172:AC:A	0	20946172	A	AC
2	chr2:20946761:G:T	0	20946761	T	G
2	chr2:20947419:C:T	0	20947419	T	C
2	chr2:20947933:C:T	0	20947933	T	C
2	chr2:20948729:G:A	0	20948729	A	G
2	chr2:20949664:A:G	0	20949664	G	A
2	chr2:20950144:A:G	0	20950144	G	A
2	chr2:20951648:G:A	0	20951648	A	G
2	chr2:20952157:T:C	0	20952157	C	T
2	chr2:20952479:TG:T	0	20952479	T	TG
2	chr2:20953510:TTATG:T	0	20953510	T	TTATG
2	chr2:20954906:A:G	0	20954906	G	A
2	chr2:20956554:C:T	0	20956554	T	C
2	chr2:20957810:G:A	0	20957810	A	G
2	chr2:20958070:G:A	0	20958070	A	G
2	chr2:20958693:T:C	0	20958693	C	T
2	chr2:20958814:C:A	0	20958814	A	C
2	chr2:20959244:A:G	0	20959244	G	A
2	chr2:20959450:G:T	0	20959450	T	G
2	chr2:20959838:A:G	0	20959838	G	A
2	chr2:20960240:A:T	0	20960240	T	A
2	chr2:20960266:G:A	0	20960266	A	G
2	chr2:20960289:G:T	0	20960289	T	G
2	chr2:20960462:A:C	0	20960462	C	A
2	chr2:20961892:A:G	0	20961892	G	A
2	chr2:20961975:A:G	0	20961975	G	A
2	chr2:20963249:A:C	0	20963249	C	A
2	chr2:20964019:A:G	0	20964019	G	A
2	chr2:20964499:A:G	0	20964499	G	A
2	chr2:20964769:T:C	0	20964769	C	T
2	chr2:20965308:A:C	0	20965308	C	A
2	chr2:20965568:A:G	0	20965568	G	A
2	chr2:20965616:T:C	0	20965616	C	T
2	chr2:20965698:T:A	0	20965698	A	T
2	chr2:20966196:C:T	0	20966196	T	C
2	chr2:20966219:C:T	0	20966219	T	C
2	chr2:20966511:A:C	0	20966511	C	A
2	chr2:20967235:T:G	0	20967235	G	T
2	chr2:20967366:G:T	0	20967366	T	G
2	chr2:20968191:A:G	0	20968191	G	A
2	chr2:20968537:A:T	0	20968537	T	A
2	chr2:20969240:A:C	0	20969240	C	A
2	chr2:20969490:G:A	0	20969490	A	G
2	chr2:20969651:A:G	0	20969651	G	A
2	chr2:20971996:T:C	0	20971996	C	T
2	chr2:20972033:A:G	0	20972033	G	A
2	chr2:20972540:T:C	0	20972540	C	T
2	chr2:20972650:G:T	0	20972650	T	G
2	chr2:20973240:A:G	0	20973240	G	A
2	chr2:20973378:A:G	0	20973378	G	A
2	chr2:20973812:G:T	0	20973812	T	G
2	chr2:20974609:TC:T	0	20974609	T	TC
2	chr2:20975264:G:A	0	20975264	A	G
2	chr2:20976028:G:A	0	20976028	A	G
2	chr2:20976554:G:A	0	20976554	A	G
2	chr2:20978478:C:T	0	20978478	T	C
2	chr2:20979886:G:A	0	20979886	A	G
2	chr2:20980007:T:G	0	20980007	G	T
2	chr2:20980208:A:G	0	20980208	G	A
2	chr2:20980922:A:G	0	20980922	G	A
2	chr2:20981005:C:G	0	20981005	G	C
2	chr2:20981153:G:T	0	20981153	T	G
2	chr2:20981609:G:C	0	20981609	C	G
2	chr2:20981973:A:C	0	20981973	C	A
2	chr2:20982585:G:A	0	20982585	A	G
2	chr2:20982630:G:T	0	20982630	T	G
2	chr2:20982691:A:G	0	20982691	G	A
2	chr2:20983042:C:T	0	20983042	T	C
2	chr2:20983048:C:T	0	20983048	T	C
2	chr2:20983311:T:G	0	20983311	G	T
2	chr2:20983403:G:C	0	20983403	C	G
2	chr2:20984034:C:T	0	20984034	T	C
2	chr2:20985339:A:G	0	20985339	G	A
2	chr2:20986670:C:T	0	20986670	T	C
2	chr2:20986894:T:C	0	20986894	C	T
2	chr2:20989476:G:A	0	20989476	A	G
2	chr2:20990254:C:T	0	20990254	T	C
2	chr2:20990321:C:T	0	20990321	T	C
2	chr2:20990672:T:C	0	20990672	C	T
2	chr2:20991280:A:G	0	20991280	G	A
2	chr2:20991336:A:G	0	20991336	G	A
2	chr2:20991960:G:A	0	20991960	A	G
2	chr2:20992773:C:T	0	20992773	T	C
2	chr2:20993375:C:G	0	20993375	G	C
2	chr2:20994357:T:A	0	20994357	A	T
2	chr2:20994358:A:G	0	20994358	G	A
2	chr2:20994618:C:T	0	20994618	T	C
2	chr2:20995933:C:T	0	20995933	T	C
2	chr2:20996129:G:T	0	20996129	T	G
2	chr2:20998083:G:A	0	20998083	A	G
2	chr2:20998163:A:C	0	20998163	C	A
2	chr2:20998261:G:A	0	20998261	A	G
2	chr2:20999010:T:A	0	20999010	A	T
2	chr2:21000378:A:G	0	21000378	G	A
2	chr2:21000700:G:A	0	21000700	A	G
2	chr2:21002409:C:T	0	21002409	T	C
2	chr2:21002613:C:G	0	21002613	G	C
2	chr2:21003380:A:G	0	21003380	G	A
2	chr2:21003688:A:G	0	21003688	G	A
2	chr2:21004511:C:G	0	21004511	G	C
2	chr2:21005955:C:T	0	21005955	T	C
2	chr2:21008652:G:A	0	21008652	A	G
2	chr2:21008720:G:A	0	21008720	A	G
2	chr2:21009323:G:A	0	21009323	A	G
2	chr2:21009932:G:A	0	21009932	A	G
2	chr2:21014366:A:T	0	21014366	T	A
2	chr2:21014914:T:G	0	21014914	G	T
2	chr2:21016789:T:C	0	21016789	C	T
2	chr2:21016795:T:C	0	21016795	C	T
2	chr2:21017159:A:C	0	21017159	C	A
2	chr2:21017492:A:G	0	21017492	G	A
2	chr2:21018633:A:G	0	21018633	G	A
2	chr2:21018872:C:T	0	21018872	T	C
2	chr2:21021128:G:T	0	21021128	T	G
2	chr2:21022457:G:T	0	21022457	T	G
2	chr2:21022495:A:G	0	21022495	G	A
2	chr2:21023434:G:C	0	21023434	C	G
2	chr2:21024339:C:T	0	21024339	T	C
2	chr2:21027351:G:A	0	21027351	A	G
2	chr2:21028042:G:A	0	21028042	A	G
2	chr2:21028168:T:G	0	21028168	G	T
2	chr2:21030756:A:T	0	21030756	T	A
2	chr2:21036740:A:G	0	21036740	G	A
2	chr2:21037729:G:A	0	21037729	A	G
2	chr2:21038635:T:C	0	21038635	C	T
2	chr2:21040767:T:G	0	21040767	G	T
2	chr2:21041028:G:A	0	21041028	A	G
2	chr2:21041862:T:C	0	21041862	C	T
2	chr2:21042646:A:T	0	21042646	T	A
2	chr2:21043292:C:T	0	21043292	T	C
2	chr2:21044060:G:C	0	21044060	C	G
2	chr2:21044222:G:A	0	21044222	A	G
2	chr2:21044338:A:G	0	21044338	G	A
2	chr2:21044589:G:A	0	21044589	A	G
2	chr2:21044910:T:C	0	21044910	C	T
2	chr2:21045950:T:A	0	21045950	A	T
2	chr2:21045952:T:A	0	21045952	A	T
2	chr2:21046369:T:A	0	21046369	A	T
2	chr2:21047185:A:G	0	21047185	G	A
2	chr2:21047682:A:C	0	21047682	C	A
2	chr2:21048192:G:A	0	21048192	A	G
2	chr2:21048451:A:G	0	21048451	G	A
2	chr2:21048835:T:A	0	21048835	A	T
2	chr2:21049891:AG:A	0	21049891	A	AG
2	chr2:21049906:T:C	0	21049906	C	T
2	chr2:21051291:A:G	0	21051291	G	A
2	chr2:21051295:A:T	0	21051295	T	A
2	chr2:21052006:T:C	0	21052006	C	T
2	chr2:21052832:C:CA	0	21052832	CA	C
2	chr2:21052953:A:G	0	21052953	G	A
2	chr2:21053136:T:C	0	21053136	C	T
2	chr2:21053529:A:G	0	21053529	G	A
2	chr2:21055050:A:G	0	21055050	G	A
2	chr2:21055060:C:T	0	21055060	T	C
2	chr2:21055198:T:C	0	21055198	C	T
2	chr2:21055341:C:T	0	21055341	T	C
2	chr2:21055810:A:G	0	21055810	G	A
2	chr2:21055901:G:T	0	21055901	T	G
2	chr2:21057037:G:T	0	21057037	T	G
2	chr2:21058225:A:G	0	21058225	G	A
2	chr2:21058984:G:A	0	21058984	A	G
2	chr2:21059021:T:C	0	21059021	C	T
2	chr2:21059563:A:G	0	21059563	G	A
2	chr2:21059706:C:G	0	21059706	G	C
2	chr2:21060292:T:C	0	21060292	C	T
2	chr2:21061841:G:A	0	21061841	A	G
2	chr2:21062695:A:G	0	21062695	G	A
2	chr2:21062839:C:A	0	21062839	A	C
2	chr2:21063145:A:G	0	21063145	G	A
2	chr2:21063185:T:C	0	21063185	C	T
2	chr2:21064771:T:C	0	21064771	C	T
2	chr2:21065354:G:A	0	21065354	A	G
2	chr2:21065449:A:G	0	21065449	G	A
2	chr2:21066196:G:A	0	21066196	A	G
2	chr2:21067028:AAG:A	0	21067028	A	AAG
2	chr2:21067377:C:T	0	21067377	T	C
2	chr2:21068360:G:A	0	21068360	A	G
2	chr2:21068361:A:G	0	21068361	G	A
2	chr2:21068440:T:C	0	21068440	C	T
2	chr2:21068657:G:A	0	21068657	A	G
2	chr2:21069522:G:A	0	21069522	A	G
2	chr2:21070263:C:T	0	21070263	T	C
2	chr2:21071042:A:C	0	21071042	C	A
2	chr2:21071167:A:C	0	21071167	C	A
2	chr2:21072103:G:A	0	21072103	A	G
2	chr2:21072355:G:A	0	21072355	A	G
2	chr2:21073665:G:C	0	21073665	C	G
2	chr2:21073674:A:G	0	21073674	G	A
2	chr2:21074114:A:G	0	21074114	G	A
2	chr2:21074277:A:G	0	21074277	G	A
2	chr2:21074305:T:A	0	21074305	A	T
2	chr2:21074322:G:C	0	21074322	C	G
2	chr2:21075512:T:A	0	21075512	A	T
2	chr2:21075675:T:A	0	21075675	A	T
2	chr2:21075939:G:A	0	21075939	A	G
2	chr2:21076323:C:T	0	21076323	T	C
2	chr2:21076995:T:A	0	21076995	A	T
2	chr2:21077911:C:A	0	21077911	A	C
2	chr2:21078435:C:A	0	21078435	A	C
2	chr2:21079390:G:T	0	21079390	T	G
2	chr2:21079952:C:T	0	21079952	T	C
2	chr2:21080171:C:T	0	21080171	T	C
2	chr2:21080598:T:C	0	21080598	C	T
2	chr2:21080744:C:T	0	21080744	T	C
2	chr2:21081275:G:A	0	21081275	A	G
2	chr2:21082323:A:G	0	21082323	G	A
2	chr2:21082715:A:C	0	21082715	C	A
2	chr2:21083359:G:C	0	21083359	C	G
2	chr2:21083619:G:GTT	0	21083619	GTT	G
2	chr2:21084102:A:G	0	21084102	G	A
2	chr2:21084238:G:A	0	21084238	A	G
2	chr2:21086409:T:C	0	21086409	C	T
2	chr2:21086886:C:T	0	21086886	T	C
2	chr2:21086984:G:A	0	21086984	A	G
2	chr2:21087355:AATG:A	0	21087355	A	AATG
2	chr2:21088669:T:G	0	21088669	G	T
2	chr2:21088819:A:G	0	21088819	G	A
2	chr2:21090558:G:T	0	21090558	T	G
2	chr2:21090705:G:A	0	21090705	A	G
2	chr2:21090804:C:T	0	21090804	T	C
2	chr2:21090906:TC:T	0	21090906	T	TC
2	chr2:21091693:G:A	0	21091693	A	G
2	chr2:21091979:G:A	0	21091979	A	G
2	chr2:21091983:ATATCT:A	0	21091983	A	ATATCT
2	chr2:21092792:C:T	0	21092792	T	C
2	chr2:21093675:C:T	0	21093675	T	C
2	chr2:21095586:T:A	0	21095586	A	T
2	chr2:21095761:T:C	0	21095761	C	T
2	chr2:21096144:T:G	0	21096144	G	T
2	chr2:21096937:GACAA:G	0	21096937	G	GACAA
2	chr2:21097114:GTGATGT:G	0	21097114	G	GTGATGT
2	chr2:21097609:G:A	0	21097609	A	G
2	chr2:21098286:A:G	0	21098286	G	A
2	chr2:21098852:T:C	0	21098852	C	T
2	chr2:21098994:C:T	0	21098994	T	C
2	chr2:21100497:A:G	0	21100497	G	A
2	chr2:21100779:T:G	0	21100779	G	T
2	chr2:21100996:CA:C	0	21100996	C	CA
2	chr2:21101118:C:A	0	21101118	A	C
2	chr2:21103311:A:G	0	21103311	G	A
2	chr2:21104170:GCTAGTGCCTA:G	0	21104170	G	GCTAGTGCCTA
2	chr2:21104763:G:A	0	21104763	A	G
2	chr2:21104829:T:C	0	21104829	C	T
2	chr2:21105494:G:GCTTC	0	21105494	GCTTC	G
2	chr2:21105953:A:G	0	21105953	G	A
2	chr2:21106031:C:T	0	21106031	T	C
2	chr2:21106127:T:C	0	21106127	C	T
2	chr2:21106949:T:G	0	21106949	G	T
2	chr2:21107738:A:G	0	21107738	G	A
2	chr2:21107897:T:C	0	21107897	C	T
2	chr2:21108101:A:G	0	21108101	G	A
2	chr2:21108265:T:C	0	21108265	C	T
2	chr2:21108313:T:C	0	21108313	C	T
2	chr2:21108617:CT:C	0	21108617	C	CT
2	chr2:21109806:A:AT	0	21109806	AT	A
2	chr2:21110468:T:C	0	21110468	C	T
2	chr2:21110978:A:G	0	21110978	G	A
2	chr2:21111060:A:C	0	21111060	C	A
2	chr2:21111867:T:A	0	21111867	A	T
2	chr2:21112857:T:C	0	21112857	C	T
2	chr2:21113350:T:A	0	21113350	A	T
2	chr2:21114531:C:A	0	21114531	A	C
2	chr2:21114985:G:C	0	21114985	C	G
2	chr2:21116332:C:G	0	21116332	G	C
2	chr2:21116413:C:A	0	21116413	A	C
2	chr2:21117431:G:A	0	21117431	A	G
2	chr2:21118017:T:C	0	21118017	C	T
2	chr2:21119021:G:A	0	21119021	A	G
2	chr2:21119220:T:C	0	21119220	C	T
2	chr2:21119440:A:G	0	21119440	G	A
2	chr2:21121389:A:G	0	21121389	G	A
2	chr2:21121682:A:C	0	21121682	C	A
2	chr2:21122133:C:A	0	21122133	A	C
2	chr2:21123649:A:G	0	21123649	G	A
2	chr2:21123684:T:C	0	21123684	C	T
2	chr2:21123705:G:C	0	21123705	C	G
2	chr2:21123732:G:T	0	21123732	T	G
2	chr2:21125702:A:G	0	21125702	G	A
2	chr2:21125798:A:G	0	21125798	G	A
2	chr2:21126086:T:C	0	21126086	C	T
2	chr2:21126306:T:C	0	21126306	C	T
2	chr2:21126327:T:C	0	21126327	C	T
2	chr2:21126950:T:G	0	21126950	G	T
2	chr2:21127283:T:G	0	21127283	G	T
2	chr2:21127452:G:A	0	21127452	A	G
2	chr2:21128454:C:T	0	21128454	T	C
2	chr2:21129214:T:C	0	21129214	C	T
2	chr2:21129857:T:C	0	21129857	C	T
2	chr2:21131249:G:A	0	21131249	A	G
2	chr2:21131830:G:A	0	21131830	A	G
2	chr2:21132558:T:G	0	21132558	G	T
2	chr2:21134007:T:A	0	21134007	A	T
2	chr2:21136409:A:C	0	21136409	C	A
2	chr2:21136956:G:A	0	21136956	A	G
2	chr2:21137711:A:G	0	21137711	G	A
2	chr2:21143452:G:C	0	21143452	C	G
2	chr2:21144644:A:G	0	21144644	G	A
2	chr2:21145345:A:G	0	21145345	G	A
2	chr2:21145579:G:A	0	21145579	A	G
2	chr2:21146696:T:C	0	21146696	C	T
2	chr2:21147375:T:A	0	21147375	A	T
2	chr2:21148196:T:C	0	21148196	C	T
2	chr2:21148323:CTCT:C	0	21148323	C	CTCT
2	chr2:21148678:T:C	0	21148678	C	T
2	chr2:21149142:A:G	0	21149142	G	A
2	chr2:21149675:T:C	0	21149675	C	T
2	chr2:21149718:T:C	0	21149718	C	T
2	chr2:21149805:G:A	0	21149805	A	G
2	chr2:21149862:C:T	0	21149862	T	C
2	chr2:21151359:G:C	0	21151359	C	G
2	chr2:21151541:C:T	0	21151541	T	C
2	chr2:21151946:C:T	0	21151946	T	C
2	chr2:21152474:G:A	0	21152474	A	G
2	chr2:21153184:A:G	0	21153184	G	A
2	chr2:21153552:G:A	0	21153552	A	G
2	chr2:21153712:A:G	0	21153712	G	A
2	chr2:21153774:C:A	0	21153774	A	C
2	chr2:21154833:A:T	0	21154833	T	A
2	chr2:21155066:A:G	0	21155066	G	A
2	chr2:21155595:G:A	0	21155595	A	G
2	chr2:21155906:C:T	0	21155906	T	C
2	chr2:21158030:T:C	0	21158030	C	T
2	chr2:21158305:G:A	0	21158305	A	G
2	chr2:21158625:C:G	0	21158625	G	C
2	chr2:21158817:T:G	0	21158817	G	T
2	chr2:21158830:G:A	0	21158830	A	G
2	chr2:21158909:T:G	0	21158909	G	T
2	chr2:21159447:C:CT	0	21159447	CT	C
2	chr2:21159914:C:A	0	21159914	A	C
2	chr2:21160407:T:G	0	21160407	G	T
2	chr2:21160481:C:T	0	21160481	T	C
2	chr2:21160562:A:G	0	21160562	G	A
2	chr2:21160642:G:A	0	21160642	A	G
2	chr2:21160652:G:A	0	21160652	A	G
2	chr2:21160664:G:A	0	21160664	A	G
2	chr2:21160845:C:T	0	21160845	T	C
2	chr2:21160870:A:G	0	21160870	G	A
2	chr2:21160969:A:G	0	21160969	G	A
2	chr2:21160976:A:G	0	21160976	G	A
2	chr2:21161009:A:T	0	21161009	T	A
2	chr2:21161079:C:T	0	21161079	T	C
2	chr2:21161110:A:G	0	21161110	G	A
2	chr2:21161486:T:C	0	21161486	C	T
2	chr2:21161810:A:G	0	21161810	G	A
2	chr2:21162078:A:G	0	21162078	G	A
2	chr2:21162277:T:C	0	21162277	C	T
2	chr2:21162666:C:T	0	21162666	T	C
2	chr2:21162669:A:G	0	21162669	G	A
2	chr2:21162777:C:T	0	21162777	T	C
2	chr2:21163186:C:T	0	21163186	T	C
2	chr2:21163432:T:C	0	21163432	C	T
2	chr2:21163481:C:T	0	21163481	T	C
2	chr2:21163503:A:G	0	21163503	G	A
2	chr2:21163615:C:G	0	21163615	G	C
2	chr2:21164241:T:C	0	21164241	C	T
2	chr2:21164321:T:C	0	21164321	C	T
2	chr2:21164367:A:G	0	21164367	G	A
2	chr2:21164823:A:G	0	21164823	G	A
2	chr2:21165076:G:T	0	21165076	T	G
2	chr2:21165274:G:A	0	21165274	A	G
2	chr2:21165352:C:T	0	21165352	T	C
2	chr2:21165584:T:C	0	21165584	C	T
2	chr2:21165810:T:C	0	21165810	C	T
2	chr2:21166147:A:G	0	21166147	G	A
2	chr2:21166451:T:C	0	21166451	C	T
2	chr2:21166472:A:AT	0	21166472	AT	A
2	chr2:21166558:T:A	0	21166558	A	T
2	chr2:21167025:T:C	0	21167025	C	T
2	chr2:21167128:G:A	0	21167128	A	G
2	chr2:21167277:A:T	0	21167277	T	A
2	chr2:21167437:TA:T	0	21167437	T	TA
2	chr2:21167459:T:C	0	21167459	C	T
2	chr2:21167802:G:A	0	21167802	A	G
2	chr2:21168659:G:A	0	21168659	A	G
2	chr2:21168797:C:T	0	21168797	T	C
2	chr2:21168868:T:C	0	21168868	C	T
2	chr2:21169020:G:A	0	21169020	A	G
2	chr2:21169281:T:G	0	21169281	G	T
2	chr2:21169357:G:A	0	21169357	A	G
2	chr2:21169554:T:C	0	21169554	C	T
2	chr2:21169698:C:T	0	21169698	T	C
2	chr2:21169872:C:T	0	21169872	T	C
2	chr2:21170046:T:C	0	21170046	C	T
2	chr2:21170476:G:T	0	21170476	T	G
2	chr2:21170751:A:G	0	21170751	G	A
2	chr2:21170817:G:T	0	21170817	T	G
2	chr2:21170851:A:G	0	21170851	G	A
2	chr2:21170994:A:G	0	21170994	G	A
2	chr2:21171327:C:T	0	21171327	T	C
2	chr2:21171468:G:A	0	21171468	A	G
2	chr2:21171586:T:C	0	21171586	C	T
2	chr2:21171742:A:G	0	21171742	G	A
2	chr2:21171926:T:G	0	21171926	G	T
2	chr2:21172020:T:C	0	21172020	C	T
2	chr2:21172389:C:G	0	21172389	G	C
2	chr2:21172465:A:G	0	21172465	G	A
2	chr2:21172497:G:T	0	21172497	T	G
2	chr2:21172597:G:A	0	21172597	A	G
2	chr2:21172726:A:G	0	21172726	G	A
2	chr2:21172933:A:G	0	21172933	G	A
2	chr2:21173141:A:G	0	21173141	G	A
2	chr2:21173491:T:C	0	21173491	C	T
2	chr2:21173534:C:T	0	21173534	T	C
2	chr2:21173561:T:G	0	21173561	G	T
2	chr2:21173679:G:A	0	21173679	A	G
2	chr2:21173737:A:G	0	21173737	G	A
2	chr2:21174016:T:C	0	21174016	C	T
2	chr2:21174163:T:A	0	21174163	A	T
2	chr2:21174310:G:A	0	21174310	A	G
2	chr2:21174765:T:C	0	21174765	C	T
2	chr2:21175208:T:G	0	21175208	G	T
2	chr2:21175507:T:C	0	21175507	C	T
2	chr2:21175985:GA:G	0	21175985	G	GA
2	chr2:21176344:G:T	0	21176344	T	G
2	chr2:21177102:C:G	0	21177102	G	C
2	chr2:21177141:A:G	0	21177141	G	A
2	chr2:21177433:G:A	0	21177433	A	G
2	chr2:21177789:G:A	0	21177789	A	G
2	chr2:21178078:C:T	0	21178078	T	C
2	chr2:21178419:G:A	0	21178419	A	G
2	chr2:21178759:C:T	0	21178759	T	C
2	chr2:21178828:G:A	0	21178828	A	G
2	chr2:21178929:G:A	0	21178929	A	G
2	chr2:21178979:A:G	0	21178979	G	A
2	chr2:21179098:A:G	0	21179098	G	A
2	chr2:21179584:T:G	0	21179584	G	T
2	chr2:21180085:C:T	0	21180085	T	C
2	chr2:21180109:T:C	0	21180109	C	T
2	chr2:21180306:A:G	0	21180306	G	A
2	chr2:21180425:A:C	0	21180425	C	A
2	chr2:21180566:A:G	0	21180566	G	A
2	chr2:21180609:T:G	0	21180609	G	T
2	chr2:21180767:T:C	0	21180767	C	T
2	chr2:21180957:T:C	0	21180957	C	T
2	chr2:21181093:G:A	0	21181093	A	G
2	chr2:21181373:CTA:C	0	21181373	C	CTA
2	chr2:21181526:A:G	0	21181526	G	A
2	chr2:21181596:T:A	0	21181596	A	T
2	chr2:21181845:A:C	0	21181845	C	A
2	chr2:21182108:A:G	0	21182108	G	A
2	chr2:21182717:T:C	0	21182717	C	T
2	chr2:21182745:C:T	0	21182745	T	C
2	chr2:21182918:G:A	0	21182918	A	G
2	chr2:21183599:T:C	0	21183599	C	T
2	chr2:21183879:G:A	0	21183879	A	G
2	chr2:21183959:C:T	0	21183959	T	C
2	chr2:21184070:C:T	0	21184070	T	C
2	chr2:21184138:C:T	0	21184138	T	C
2	chr2:21185671:A:T	0	21185671	T	A
2	chr2:21185775:T:A	0	21185775	A	T
2	chr2:21185969:T:C	0	21185969	C	T
2	chr2:21186845:A:G	0	21186845	G	A
2	chr2:21187532:T:C	0	21187532	C	T
2	chr2:21188422:C:T	0	21188422	T	C
2	chr2:21188759:G:A	0	21188759	A	G
2	chr2:21188777:A:G	0	21188777	G	A
2	chr2:21189096:C:T	0	21189096	T	C
2	chr2:21189127:T:G	0	21189127	G	T
2	chr2:21189500:A:G	0	21189500	G	A
2	chr2:21189975:C:T	0	21189975	T	C
2	chr2:21190185:T:G	0	21190185	G	T
2	chr2:21190205:G:A	0	21190205	A	G
2	chr2:21190412:A:C	0	21190412	C	A
2	chr2:21190510:T:G	0	21190510	G	T
2	chr2:21190890:A:G	0	21190890	G	A
2	chr2:21190891:C:T	0	21190891	T	C
2	chr2:21191089:T:C	0	21191089	C	T
2	chr2:21191200:G:C	0	21191200	C	G
2	chr2:21191270:T:C	0	21191270	C	T
2	chr2:21191678:TG:T	0	21191678	T	TG
2	chr2:21191974:T:C	0	21191974	C	T
2	chr2:21192159:T:C	0	21192159	C	T
2	chr2:21192594:G:A	0	21192594	A	G
2	chr2:21192858:T:C	0	21192858	C	T
2	chr2:21193474:T:A	0	21193474	A	T
2	chr2:21193589:G:T	0	21193589	T	G
2	chr2:21193663:A:G	0	21193663	G	A
2	chr2:21193742:A:T	0	21193742	T	A
2	chr2:21194704:C:T	0	21194704	T	C
2	chr2:21194890:A:G	0	21194890	G	A
2	chr2:21195025:G:C	0	21195025	C	G
2	chr2:21195211:G:A	0	21195211	A	G
2	chr2:21195847:C:A	0	21195847	A	C
2	chr2:21195884:A:G	0	21195884	G	A
2	chr2:21196146:G:A	0	21196146	A	G
2	chr2:21196937:A:T	0	21196937	T	A
2	chr2:21197049:C:T	0	21197049	T	C
2	chr2:21197486:C:A	0	21197486	A	C
2	chr2:21197825:A:G	0	21197825	G	A
2	chr2:21197956:T:C	0	21197956	C	T
2	chr2:21198910:C:A	0	21198910	A	C
2	chr2:21199325:G:A	0	21199325	A	G
2	chr2:21199639:C:A	0	21199639	A	C
2	chr2:21199954:G:T	0	21199954	T	G
2	chr2:21200409:G:A	0	21200409	A	G
2	chr2:21200660:G:A	0	21200660	A	G
2	chr2:21201099:G:A	0	21201099	A	G
2	chr2:21201117:T:C	0	21201117	C	T
2	chr2:21201936:TAGAA:T	0	21201936	T	TAGAA
2	chr2:21203092:C:T	0	21203092	T	C
2	chr2:21203237:C:T	0	21203237	T	C
2	chr2:21203299:A:T	0	21203299	T	A
2	chr2:21203871:C:A	0	21203871	A	C
2	chr2:21203907:T:C	0	21203907	C	T
2	chr2:21205097:A:G	0	21205097	G	A
2	chr2:21205177:A:C	0	21205177	C	A
2	chr2:21205313:A:G	0	21205313	G	A
2	chr2:21205417:A:G	0	21205417	G	A
2	chr2:21206023:A:C	0	21206023	C	A
2	chr2:21206065:AC:A	0	21206065	A	AC
2	chr2:21207269:A:G	0	21207269	G	A
2	chr2:21208449:A:G	0	21208449	G	A
2	chr2:21208460:A:G	0	21208460	G	A
2	chr2:21208489:G:C	0	21208489	C	G
2	chr2:21211476:C:T	0	21211476	T	C
2	chr2:21211629:T:C	0	21211629	C	T
2	chr2:21211708:A:G	0	21211708	G	A
2	chr2:21211873:A:G	0	21211873	G	A
2	chr2:21212008:A:G	0	21212008	G	A
2	chr2:21212399:C:G	0	21212399	G	C
2	chr2:21212744:C:T	0	21212744	T	C
2	chr2:21212817:TA:T	0	21212817	T	TA
2	chr2:21212959:A:T	0	21212959	T	A
2	chr2:21213292:T:C	0	21213292	C	T
2	chr2:21213407:A:G	0	21213407	G	A
2	chr2:21213579:G:A	0	21213579	A	G
2	chr2:21213768:T:C	0	21213768	C	T
2	chr2:21214058:G:T	0	21214058	T	G
2	chr2:21214156:T:G	0	21214156	G	T
2	chr2:21214361:TC:T	0	21214361	T	TC
2	chr2:21214403:C:T	0	21214403	T	C
2	chr2:21214449:T:G	0	21214449	G	T
2	chr2:21214474:G:C	0	21214474	C	G
2	chr2:21215043:G:A	0	21215043	A	G
2	chr2:21215308:T:G	0	21215308	G	T
2	chr2:21215608:G:A	0	21215608	A	G
2	chr2:21215810:ATTGT:A	0	21215810	A	ATTGT
2	chr2:21215922:A:G	0	21215922	G	A
2	chr2:21215991:T:C	0	21215991	C	T
2	chr2:21216313:T:C	0	21216313	C	T
2	chr2:21216457:G:T	0	21216457	T	G
2	chr2:21216626:T:C	0	21216626	C	T
2	chr2:21217025:A:G	0	21217025	G	A
2	chr2:21218046:G:T	0	21218046	T	G
2	chr2:21218879:T:C	0	21218879	C	T
2	chr2:21219702:G:A	0	21219702	A	G
2	chr2:21219742:A:G	0	21219742	G	A
2	chr2:21219763:G:A	0	21219763	A	G
2	chr2:21219861:T:C	0	21219861	C	T
2	chr2:21219983:A:C	0	21219983	C	A
2	chr2:21220138:G:T	0	21220138	T	G
2	chr2:21220218:T:G	0	21220218	G	T
2	chr2:21220240:C:T	0	21220240	T	C
2	chr2:21220297:G:A	0	21220297	A	G
2	chr2:21220593:G:A	0	21220593	A	G
2	chr2:21221223:GGT:G	0	21221223	G	GGT
2	chr2:21221806:G:A	0	21221806	A	G
2	chr2:21221907:T:C	0	21221907	C	T
2	chr2:21222078:G:T	0	21222078	T	G
2	chr2:21222697:G:A	0	21222697	A	G
2	chr2:21222871:T:C	0	21222871	C	T
2	chr2:21222954:T:C	0	21222954	C	T
2	chr2:21224122:C:A	0	21224122	A	C
2	chr2:21224569:G:T	0	21224569	T	G
2	chr2:21224815:C:T	0	21224815	T	C
2	chr2:21224855:C:A	0	21224855	A	C
2	chr2:21225735:C:T	0	21225735	T	C
2	chr2:21226015:C:T	0	21226015	T	C
2	chr2:21226162:T:C	0	21226162	C	T
2	chr2:21226226:T:C	0	21226226	C	T
2	chr2:21226406:TA:T	0	21226406	T	TA
2	chr2:21226536:C:T	0	21226536	T	C
2	chr2:21226915:A:G	0	21226915	G	A
2	chr2:21226919:A:G	0	21226919	G	A
2	chr2:21227068:G:C	0	21227068	C	G
2	chr2:21227115:G:A	0	21227115	A	G
2	chr2:21227842:A:G	0	21227842	G	A
2	chr2:21228130:A:G	0	21228130	G	A
2	chr2:21228586:G:A	0	21228586	A	G
2	chr2:21228732:C:T	0	21228732	T	C
2	chr2:21228815:G:A	0	21228815	A	G
2	chr2:21228955:A:G	0	21228955	G	A
2	chr2:21229281:A:G	0	21229281	G	A
2	chr2:21230339:G:A	0	21230339	A	G
2	chr2:21230861:A:G	0	21230861	G	A
2	chr2:21231078:C:T	0	21231078	T	C
2	chr2:21231552:G:T	0	21231552	T	G
2	chr2:21231850:C:T	0	21231850	T	C
2	chr2:21232676:A:G	0	21232676	G	A
2	chr2:21233069:A:C	0	21233069	C	A
2	chr2:21233371:G:T	0	21233371	T	G
2	chr2:21234012:A:AC	0	21234012	AC	A
2	chr2:21234115:C:G	0	21234115	G	C
2	chr2:21234452:A:G	0	21234452	G	A
2	chr2:21234455:G:A	0	21234455	A	G
2	chr2:21234755:C:T	0	21234755	T	C
2	chr2:21234987:C:T	0	21234987	T	C
2	chr2:21235235:G:A	0	21235235	A	G
2	chr2:21236491:A:G	0	21236491	G	A
2	chr2:21236715:C:G	0	21236715	G	C
2	chr2:21237304:C:T	0	21237304	T	C
2	chr2:21237914:T:C	0	21237914	C	T
2	chr2:21239224:A:G	0	21239224	G	A
2	chr2:21239871:T:C	0	21239871	C	T
2	chr2:21240395:T:C	0	21240395	C	T
2	chr2:21241050:C:T	0	21241050	T	C
2	chr2:21241371:T:G	0	21241371	G	T
2	chr2:21241549:A:G	0	21241549	G	A
2	chr2:21241626:G:A	0	21241626	A	G
2	chr2:21241641:G:A	0	21241641	A	G
2	chr2:21241925:A:G	0	21241925	G	A
2	chr2:21241928:C:T	0	21241928	T	C
2	chr2:21242270:GAA:G	0	21242270	G	GAA
2	chr2:21244127:G:A	0	21244127	A	G
2	chr2:21244465:A:G	0	21244465	G	A
2	chr2:21244842:T:C	0	21244842	C	T
2	chr2:21245392:C:T	0	21245392	T	C
2	chr2:21246150:A:G	0	21246150	G	A
2	chr2:21246464:C:T	0	21246464	T	C
2	chr2:21246711:T:G	0	21246711	G	T
2	chr2:21246822:G:A	0	21246822	A	G
2	chr2:21246866:G:T	0	21246866	T	G
2	chr2:21246991:A:G	0	21246991	G	A
2	chr2:21247724:G:A	0	21247724	A	G
2	chr2:21247788:T:C	0	21247788	C	T
2	chr2:21248115:C:T	0	21248115	T	C
2	chr2:21248156:C:T	0	21248156	T	C
2	chr2:21248731:T:C	0	21248731	C	T
2	chr2:21248777:A:G	0	21248777	G	A
2	chr2:21249073:A:G	0	21249073	G	A
2	chr2:21250437:G:A	0	21250437	A	G
2	chr2:21250522:A:G	0	21250522	G	A
2	chr2:21250596:G:A	0	21250596	A	G
2	chr2:21250810:C:T	0	21250810	T	C
2	chr2:21250879:A:G	0	21250879	G	A
2	chr2:21250984:A:G	0	21250984	G	A
2	chr2:21251025:C:T	0	21251025	T	C
2	chr2:21251078:A:T	0	21251078	T	A
2	chr2:21251097:G:A	0	21251097	A	G
2	chr2:21251615:C:T	0	21251615	T	C
2	chr2:21252393:A:G	0	21252393	G	A
2	chr2:21252418:A:G	0	21252418	G	A
2	chr2:21252433:G:A	0	21252433	A	G
2	chr2:21253262:A:G	0	21253262	G	A
2	chr2:21253375:A:C	0	21253375	C	A
2	chr2:21253429:A:G	0	21253429	G	A
2	chr2:21253762:A:G	0	21253762	G	A
2	chr2:21253931:T:A	0	21253931	A	T
2	chr2:21254483:A:G	0	21254483	G	A
2	chr2:21254632:G:A	0	21254632	A	G
2	chr2:21255830:T:C	0	21255830	C	T
2	chr2:21256241:T:C	0	21256241	C	T
2	chr2:21256914:A:G	0	21256914	G	A
2	chr2:21257038:G:A	0	21257038	A	G
2	chr2:21257070:A:G	0	21257070	G	A
2	chr2:21257203:C:T	0	21257203	T	C
2	chr2:21258220:G:T	0	21258220	T	G
2	chr2:21259078:G:A	0	21259078	A	G
2	chr2:21259420:G:A	0	21259420	A	G
2	chr2:21259664:G:A	0	21259664	A	G
2	chr2:21259802:G:A	0	21259802	A	G
2	chr2:21259854:G:A	0	21259854	A	G
2	chr2:21260017:TGCACTGAG:T	0	21260017	T	TGCACTGAG
2	chr2:21260175:G:T	0	21260175	T	G
2	chr2:21260683:G:T	0	21260683	T	G
2	chr2:21261169:C:G	0	21261169	G	C
2	chr2:21261203:G:A	0	21261203	A	G
2	chr2:21261209:C:T	0	21261209	T	C
2	chr2:21261216:T:C	0	21261216	C	T
2	chr2:21262219:G:A	0	21262219	A	G
2	chr2:21262760:A:G	0	21262760	G	A
2	chr2:21263131:CT:C	0	21263131	C	CT
2	chr2:21264246:T:C	0	21264246	C	T
2	chr2:21265001:G:A	0	21265001	A	G
2	chr2:21265724:A:T	0	21265724	T	A
2	chr2:21266211:G:A	0	21266211	A	G
2	chr2:21266803:G:A	0	21266803	A	G
2	chr2:21267808:C:T	0	21267808	T	C
2	chr2:21268292:A:G	0	21268292	G	A
2	chr2:21268388:C:T	0	21268388	T	C
2	chr2:21268976:T:G	0	21268976	G	T
2	chr2:21270397:T:C	0	21270397	C	T
2	chr2:21271604:C:T	0	21271604	T	C
2	chr2:21271998:T:C	0	21271998	C	T
2	chr2:21272860:G:A	0	21272860	A	G
2	chr2:21272879:T:C	0	21272879	C	T
2	chr2:21272967:T:C	0	21272967	C	T
2	chr2:21273987:C:T	0	21273987	T	C
2	chr2:21274495:G:A	0	21274495	A	G
2	chr2:21275195:A:G	0	21275195	G	A
2	chr2:21276785:C:T	0	21276785	T	C
2	chr2:21278347:C:A	0	21278347	A	C
2	chr2:21278472:G:T	0	21278472	T	G
2	chr2:21279855:A:G	0	21279855	G	A
2	chr2:21281867:G:A	0	21281867	A	G
2	chr2:21282189:GTGTAT:G	0	21282189	G	GTGTAT
2	chr2:21282514:T:C	0	21282514	C	T
2	chr2:21283066:C:T	0	21283066	T	C
2	chr2:21284545:T:C	0	21284545	C	T
2	chr2:21284628:A:G	0	21284628	G	A
2	chr2:21284979:G:A	0	21284979	A	G
2	chr2:21285040:T:C	0	21285040	C	T
2	chr2:21286220:T:C	0	21286220	C	T
2	chr2:21288959:T:C	0	21288959	C	T
2	chr2:21289342:C:T	0	21289342	T	C
2	chr2:21289869:C:G	0	21289869	G	C
2	chr2:21290674:T:C	0	21290674	C	T
2	chr2:21290703:G:A	0	21290703	A	G
2	chr2:21290963:T:C	0	21290963	C	T
2	chr2:21291025:C:G	0	21291025	G	C
2	chr2:21291509:G:T	0	21291509	T	G
2	chr2:21291609:C:A	0	21291609	A	C
2	chr2:21291850:G:C	0	21291850	C	G
2	chr2:21291924:C:G	0	21291924	G	C
2	chr2:21292033:C:T	0	21292033	T	C
2	chr2:21292198:G:A	0	21292198	A	G
2	chr2:21292343:A:T	0	21292343	T	A
2	chr2:21292400:C:T	0	21292400	T	C
2	chr2:21292708:A:G	0	21292708	G	A
2	chr2:21293177:A:G	0	21293177	G	A
2	chr2:21293722:C:T	0	21293722	T	C
2	chr2:21293920:G:A	0	21293920	A	G
2	chr2:21294973:G:T	0	21294973	T	G
2	chr2:21295017:C:T	0	21295017	T	C
2	chr2:21295203:G:A	0	21295203	A	G
2	chr2:21295255:G:A	0	21295255	A	G
2	chr2:21295570:A:G	0	21295570	G	A
2	chr2:21295735:G:T	0	21295735	T	G
2	chr2:21295746:A:T	0	21295746	T	A
2	chr2:21296116:T:G	0	21296116	G	T
2	chr2:21296409:T:G	0	21296409	G	T
2	chr2:21296874:C:T	0	21296874	T	C
2	chr2:21297300:C:T	0	21297300	T	C
2	chr2:21297532:T:C	0	21297532	C	T
2	chr2:21297755:A:G	0	21297755	G	A
2	chr2:21298183:A:G	0	21298183	G	A
2	chr2:21298765:G:T	0	21298765	T	G
2	chr2:21299099:A:G	0	21299099	G	A
2	chr2:21299101:T:G	0	21299101	G	T
2	chr2:21299509:G:A	0	21299509	A	G
2	chr2:21299549:A:G	0	21299549	G	A
2	chr2:21299738:A:G	0	21299738	G	A
2	chr2:21299822:C:T	0	21299822	T	C
2	chr2:21300841:T:C	0	21300841	C	T
2	chr2:21301128:G:A	0	21301128	A	G
2	chr2:21301247:A:G	0	21301247	G	A
2	chr2:21301450:C:T	0	21301450	T	C
2	chr2:21301957:A:C	0	21301957	C	A
2	chr2:21302148:T:C	0	21302148	C	T
2	chr2:21302216:T:TG	0	21302216	TG	T
2	chr2:21302605:G:A	0	21302605	A	G
2	chr2:21303105:C:T	0	21303105	T	C
2	chr2:21303990:G:A	0	21303990	A	G
2	chr2:21305648:G:A	0	21305648	A	G
2	chr2:21305686:G:T	0	21305686	T	G
2	chr2:21306364:C:A	0	21306364	A	C
2	chr2:21306985:T:G	0	21306985	G	T
2	chr2:21307536:T:TC	0	21307536	TC	T
2	chr2:21308010:A:T	0	21308010	T	A
2	chr2:21308227:C:T	0	21308227	T	C
2	chr2:21308394:G:A	0	21308394	A	G
2	chr2:21308477:T:G	0	21308477	G	T
2	chr2:21308650:C:A	0	21308650	A	C
2	chr2:21308760:T:C	0	21308760	C	T
2	chr2:21309103:A:G	0	21309103	G	A
2	chr2:21309841:G:A	0	21309841	A	G
2	chr2:21309996:G:A	0	21309996	A	G
2	chr2:21310235:T:A	0	21310235	A	T
2	chr2:21311111:T:TTA	0	21311111	TTA	T
2	chr2:21311214:T:A	0	21311214	A	T
2	chr2:21311231:C:T	0	21311231	T	C
2	chr2:21311543:T:G	0	21311543	G	T
2	chr2:21311644:G:A	0	21311644	A	G
2	chr2:21312501:C:T	0	21312501	T	C
2	chr2:21312801:A:G	0	21312801	G	A
2	chr2:21314126:A:G	0	21314126	G	A
2	chr2:21314379:C:T	0	21314379	T	C
2	chr2:21314625:T:C	0	21314625	C	T
2	chr2:21314876:A:G	0	21314876	G	A
2	chr2:21314902:T:C	0	21314902	C	T
2	chr2:21314979:A:G	0	21314979	G	A
2	chr2:21315032:T:G	0	21315032	G	T
2	chr2:21315473:G:A	0	21315473	A	G
2	chr2:21316526:G:T	0	21316526	T	G
2	chr2:21317527:G:A	0	21317527	A	G
2	chr2:21317574:T:G	0	21317574	G	T
2	chr2:21319692:G:A	0	21319692	A	G
2	chr2:21321194:A:G	0	21321194	G	A
2	chr2:21322919:T:C	0	21322919	C	T
2	chr2:21323746:G:A	0	21323746	A	G
2	chr2:21326670:G:C	0	21326670	C	G
2	chr2:21327844:C:T	0	21327844	T	C
2	chr2:21328350:G:A	0	21328350	A	G
2	chr2:21329777:T:C	0	21329777	C	T
2	chr2:21329957:C:A	0	21329957	A	C
2	chr2:21333838:T:G	0	21333838	G	T
2	chr2:21334102:G:A	0	21334102	A	G
2	chr2:21335939:G:A	0	21335939	A	G
2	chr2:21336804:G:A	0	21336804	A	G
2	chr2:21338748:G:A	0	21338748	A	G
2	chr2:21339953:C:G	0	21339953	G	C
2	chr2:21341140:C:T	0	21341140	T	C
2	chr2:21341493:A:G	0	21341493	G	A
2	chr2:21342131:A:G	0	21342131	G	A
2	chr2:21345079:G:A	0	21345079	A	G
2	chr2:21345083:C:T	0	21345083	T	C
2	chr2:21346319:G:A	0	21346319	A	G
2	chr2:21347566:T:C	0	21347566	C	T
2	chr2:21347636:C:T	0	21347636	T	C
2	chr2:21347847:C:A	0	21347847	A	C
2	chr2:21350623:G:C	0	21350623	C	G
2	chr2:21351115:A:T	0	21351115	T	A
2	chr2:21354365:C:G	0	21354365	G	C
2	chr2:21354529:C:G	0	21354529	G	C
2	chr2:21354708:G:A	0	21354708	A	G
2	chr2:21354871:G:A	0	21354871	A	G
2	chr2:21355369:T:C	0	21355369	C	T
2	chr2:21355510:A:G	0	21355510	G	A
2	chr2:21355596:G:T	0	21355596	T	G
2	chr2:21356258:C:T	0	21356258	T	C
2	chr2:21357843:C:G	0	21357843	G	C
2	chr2:21358036:A:G	0	21358036	G	A
2	chr2:21358066:C:T	0	21358066	T	C
2	chr2:21358390:A:G	0	21358390	G	A
2	chr2:21358592:T:C	0	21358592	C	T
2	chr2:21358739:T:A	0	21358739	A	T
2	chr2:21358806:C:T	0	21358806	T	C
2	chr2:21359294:G:A	0	21359294	A	G
2	chr2:21359447:T:C	0	21359447	C	T
2	chr2:21360156:G:A	0	21360156	A	G
2	chr2:21360230:C:T	0	21360230	T	C
2	chr2:21360904:G:A	0	21360904	A	G
2	chr2:21361120:A:T	0	21361120	T	A
2	chr2:21362200:G:A	0	21362200	A	G
2	chr2:21363245:T:C	0	21363245	C	T
2	chr2:21364557:T:A	0	21364557	A	T
2	chr2:21364786:A:T	0	21364786	T	A
2	chr2:21366754:C:T	0	21366754	T	C
2	chr2:21367045:A:G	0	21367045	G	A
2	chr2:21368008:C:A	0	21368008	A	C
2	chr2:21369490:G:C	0	21369490	C	G
2	chr2:21370173:T:G	0	21370173	G	T
2	chr2:21371454:T:C	0	21371454	C	T
2	chr2:21372332:A:C	0	21372332	C	A
2	chr2:21374000:T:C	0	21374000	C	T
2	chr2:21374542:A:G	0	21374542	G	A
2	chr2:21374782:G:T	0	21374782	T	G
2	chr2:21375778:T:G	0	21375778	G	T
2	chr2:21376606:T:C	0	21376606	C	T
2	chr2:21377494:A:C	0	21377494	C	A
2	chr2:21378078:T:C	0	21378078	C	T
2	chr2:21378960:G:C	0	21378960	C	G
2	chr2:21379725:C:T	0	21379725	T	C
2	chr2:21379873:A:T	0	21379873	T	A
2	chr2:21380915:T:A	0	21380915	A	T
2	chr2:21381623:G:A	0	21381623	A	G
2	chr2:21381717:A:G	0	21381717	G	A
2	chr2:21382131:A:G	0	21382131	G	A
2	chr2:21382473:A:G	0	21382473	G	A
2	chr2:21385056:C:A	0	21385056	A	C
2	chr2:21385291:A:T	0	21385291	T	A
2	chr2:21385811:C:A	0	21385811	A	C
2	chr2:21385812:A:C	0	21385812	C	A
2	chr2:21386064:G:A	0	21386064	A	G
2	chr2:21386285:T:C	0	21386285	C	T
2	chr2:21386323:A:G	0	21386323	G	A
2	chr2:21387011:G:A	0	21387011	A	G
2	chr2:21387014:T:C	0	21387014	C	T
2	chr2:21387026:A:G	0	21387026	G	A
2	chr2:21388041:A:G	0	21388041	G	A
2	chr2:21388435:C:T	0	21388435	T	C
2	chr2:21388531:G:A	0	21388531	A	G
2	chr2:21389038:C:T	0	21389038	T	C
2	chr2:21389755:C:T	0	21389755	T	C
2	chr2:21389792:G:A	0	21389792	A	G
2	chr2:21390384:G:A	0	21390384	A	G
2	chr2:21390405:T:C	0	21390405	C	T
2	chr2:21390614:G:A	0	21390614	A	G
2	chr2:21390615:A:T	0	21390615	T	A
2	chr2:21390692:C:T	0	21390692	T	C
2	chr2:21392948:C:T	0	21392948	T	C
2	chr2:21393231:G:A	0	21393231	A	G
2	chr2:21393818:G:A	0	21393818	A	G
2	chr2:21395264:T:C	0	21395264	C	T
2	chr2:21395562:A:G	0	21395562	G	A
2	chr2:21395968:T:G	0	21395968	G	T
2	chr2:21396429:C:T	0	21396429	T	C
2	chr2:21397397:G:A	0	21397397	A	G
2	chr2:21397706:A:T	0	21397706	T	A
2	chr2:21400648:GC:G	0	21400648	G	GC
2	chr2:21401301:C:T	0	21401301	T	C
2	chr2:21402847:C:A	0	21402847	A	C
2	chr2:21403492:T:C	0	21403492	C	T
2	chr2:21404318:C:T	0	21404318	T	C
2	chr2:21404442:T:C	0	21404442	C	T
2	chr2:21406549:G:A	0	21406549	A	G
2	chr2:21407734:A:G	0	21407734	G	A
2	chr2:21408378:G:T	0	21408378	T	G
2	chr2:21408640:C:T	0	21408640	T	C
2	chr2:21409174:G:A	0	21409174	A	G
2	chr2:21409246:T:C	0	21409246	C	T
2	chr2:21411910:A:G	0	21411910	G	A
2	chr2:21411946:T:C	0	21411946	C	T
2	chr2:21412369:C:T	0	21412369	T	C
2	chr2:21415358:G:A	0	21415358	A	G
2	chr2:21416096:C:T	0	21416096	T	C
2	chr2:21416836:T:C	0	21416836	C	T
2	chr2:21417789:G:A	0	21417789	A	G
2	chr2:21418021:AG:A	0	21418021	A	AG
2	chr2:21420239:C:G	0	21420239	G	C
2	chr2:21421132:G:A	0	21421132	A	G
2	chr2:21421471:A:G	0	21421471	G	A
2	chr2:21421530:T:C	0	21421530	C	T
2	chr2:21423062:A:G	0	21423062	G	A
2	chr2:21423101:G:A	0	21423101	A	G
2	chr2:21423302:A:G	0	21423302	G	A
2	chr2:21423450:TG:T	0	21423450	T	TG
2	chr2:21423549:C:A	0	21423549	A	C
2	chr2:21424107:T:C	0	21424107	C	T
2	chr2:21425411:C:T	0	21425411	T	C
2	chr2:21426867:C:A	0	21426867	A	C
2	chr2:21427386:A:T	0	21427386	T	A
2	chr2:21428723:A:G	0	21428723	G	A
2	chr2:21429049:T:C	0	21429049	C	T
2	chr2:21430474:G:A	0	21430474	A	G
2	chr2:21430808:A:G	0	21430808	G	A
2	chr2:21431111:C:T	0	21431111	T	C
2	chr2:21435921:T:C	0	21435921	C	T
2	chr2:21438315:T:C	0	21438315	C	T
2	chr2:21438714:CTG:C	0	21438714	C	CTG
2	chr2:21440227:C:T	0	21440227	T	C
2	chr2:21441429:G:A	0	21441429	A	G
2	chr2:21441579:G:A	0	21441579	A	G
2	chr2:21446904:C:T	0	21446904	T	C
2	chr2:21448627:A:G	0	21448627	G	A
2	chr2:21453238:C:T	0	21453238	T	C
2	chr2:21454314:C:A	0	21454314	A	C
2	chr2:21458291:A:G	0	21458291	G	A
2	chr2:21458665:C:T	0	21458665	T	C
2	chr2:21460413:T:C	0	21460413	C	T
2	chr2:21462204:T:C	0	21462204	C	T
2	chr2:21462782:A:G	0	21462782	G	A
2	chr2:21463993:A:G	0	21463993	G	A
2	chr2:21464902:C:T	0	21464902	T	C
2	chr2:21464947:C:T	0	21464947	T	C
2	chr2:21465192:A:G	0	21465192	G	A
2	chr2:21465220:T:TTG	0	21465220	TTG	T
2	chr2:21465901:C:T	0	21465901	T	C
2	chr2:21466811:T:C	0	21466811	C	T
2	chr2:21466945:T:G	0	21466945	G	T
2	chr2:21467052:TAAATG:T	0	21467052	T	TAAATG
2	chr2:21467383:T:A	0	21467383	A	T
2	chr2:21467505:T:C	0	21467505	C	T
2	chr2:21467940:C:T	0	21467940	T	C
2	chr2:21467942:T:C	0	21467942	C	T
2	chr2:21468299:C:T	0	21468299	T	C
2	chr2:21468343:A:G	0	21468343	G	A
2	chr2:21468817:G:A	0	21468817	A	G
2	chr2:21469423:A:G	0	21469423	G	A
2	chr2:21469688:T:C	0	21469688	C	T
2	chr2:21469726:TA:T	0	21469726	T	TA
2	chr2:21469811:T:C	0	21469811	C	T
2	chr2:21470232:A:G	0	21470232	G	A
2	chr2:21470372:T:C	0	21470372	C	T
2	chr2:21471115:G:A	0	21471115	A	G
2	chr2:21471579:A:G	0	21471579	G	A
2	chr2:21473423:C:T	0	21473423	T	C
2	chr2:21474842:T:C	0	21474842	C	T
2	chr2:21475872:C:G	0	21475872	G	C
2	chr2:21476917:G:A	0	21476917	A	G
2	chr2:21477294:A:G	0	21477294	G	A
2	chr2:21477628:T:C	0	21477628	C	T
2	chr2:21477934:T:A	0	21477934	A	T
2	chr2:21479069:G:A	0	21479069	A	G
2	chr2:21479249:A:C	0	21479249	C	A
2	chr2:21479690:C:T	0	21479690	T	C
2	chr2:21479707:A:C	0	21479707	C	A
2	chr2:21479896:A:G	0	21479896	G	A
2	chr2:21480229:C:T	0	21480229	T	C
2	chr2:21480477:G:A	0	21480477	A	G
2	chr2:21483157:G:A	0	21483157	A	G
2	chr2:21483233:A:G	0	21483233	G	A
2	chr2:21483863:G:A	0	21483863	A	G
2	chr2:21484014:C:T	0	21484014	T	C
2	chr2:21484331:A:G	0	21484331	G	A
2	chr2:21484445:G:A	0	21484445	A	G
2	chr2:21484462:C:T	0	21484462	T	C
2	chr2:21484907:G:A	0	21484907	A	G
2	chr2:21488922:A:G	0	21488922	G	A
2	chr2:21490651:T:C	0	21490651	C	T
2	chr2:21490991:T:A	0	21490991	A	T
2	chr2:21492191:G:A	0	21492191	A	G
2	chr2:21493281:G:A	0	21493281	A	G
2	chr2:21496003:A:G	0	21496003	G	A
2	chr2:21496099:A:G	0	21496099	G	A
2	chr2:21496711:G:A	0	21496711	A	G
2	chr2:21498009:G:A	0	21498009	A	G
2	chr2:21498964:C:T	0	21498964	T	C
2	chr2:21499259:A:G	0	21499259	G	A
2	chr2:21499537:T:A	0	21499537	A	T
2	chr2:21499851:G:A	0	21499851	A	G
2	chr2:21500690:A:G	0	21500690	G	A
2	chr2:21500971:C:T	0	21500971	T	C
2	chr2:21513598:A:G	0	21513598	G	A
2	chr2:21515137:G:T	0	21515137	T	G
2	chr2:21520028:C:G	0	21520028	G	C
2	chr2:21520233:GC:G	0	21520233	G	GC
2	chr2:21521466:G:A	0	21521466	A	G
2	chr2:21522659:T:G	0	21522659	G	T
2	chr2:21523912:A:G	0	21523912	G	A
2	chr2:21523956:T:A	0	21523956	A	T
2	chr2:21524030:G:C	0	21524030	C	G
2	chr2:21526118:T:C	0	21526118	C	T
2	chr2:21526561:C:G	0	21526561	G	C
2	chr2:21526779:T:TA	0	21526779	TA	T
2	chr2:21529415:C:T	0	21529415	T	C
2	chr2:21531004:A:C	0	21531004	C	A
2	chr2:21533232:C:A	0	21533232	A	C
2	chr2:21534558:T:A	0	21534558	A	T
2	chr2:21536197:G:A	0	21536197	A	G
2	chr2:21536336:G:A	0	21536336	A	G
2	chr2:21537554:T:C	0	21537554	C	T
2	chr2:21540926:C:T	0	21540926	T	C
2	chr2:21541437:T:C	0	21541437	C	T
2	chr2:21541963:C:A	0	21541963	A	C
2	chr2:21542597:G:A	0	21542597	A	G
2	chr2:21545585:T:C	0	21545585	C	T
2	chr2:21545659:T:C	0	21545659	C	T
2	chr2:21545869:A:G	0	21545869	G	A
2	chr2:21546013:A:G	0	21546013	G	A
2	chr2:21546731:A:G	0	21546731	G	A
2	chr2:21546767:G:A	0	21546767	A	G
2	chr2:21554079:T:C	0	21554079	C	T
2	chr2:21555012:T:G	0	21555012	G	T
2	chr2:21555821:C:T	0	21555821	T	C
2	chr2:21560750:C:A	0	21560750	A	C
2	chr2:21561645:A:T	0	21561645	T	A
2	chr2:21565859:T:G	0	21565859	G	T
2	chr2:21566488:A:G	0	21566488	G	A
2	chr2:21566716:G:A	0	21566716	A	G
2	chr2:21567494:G:A	0	21567494	A	G
2	chr2:21567594:T:A	0	21567594	A	T
2	chr2:21567958:A:AT	0	21567958	AT	A
2	chr2:21568614:A:G	0	21568614	G	A
2	chr2:21569145:T:C	0	21569145	C	T
2	chr2:21569840:T:C	0	21569840	C	T
2	chr2:21569907:G:A	0	21569907	A	G
2	chr2:21570068:T:C	0	21570068	C	T
2	chr2:21570069:G:A	0	21570069	A	G
2	chr2:21570100:T:G	0	21570100	G	T
2	chr2:21570133:T:A	0	21570133	A	T
2	chr2:21570311:A:G	0	21570311	G	A
2	chr2:21570331:C:T	0	21570331	T	C
2	chr2:21570678:T:C	0	21570678	C	T
2	chr2:21570800:C:T	0	21570800	T	C
2	chr2:21570879:G:A	0	21570879	A	G
2	chr2:21571094:C:T	0	21571094	T	C
2	chr2:21571384:G:T	0	21571384	T	G
2	chr2:21571625:T:A	0	21571625	A	T
2	chr2:21571884:A:G	0	21571884	G	A
2	chr2:21572724:G:A	0	21572724	A	G
2	chr2:21572737:C:A	0	21572737	A	C
2	chr2:21574178:T:C	0	21574178	C	T
2	chr2:21574706:A:G	0	21574706	G	A
2	chr2:21575100:G:A	0	21575100	A	G
2	chr2:21575463:G:A	0	21575463	A	G
2	chr2:21575475:A:G	0	21575475	G	A
2	chr2:21575484:G:T	0	21575484	T	G
2	chr2:21575857:A:G	0	21575857	G	A
2	chr2:21576573:A:G	0	21576573	G	A
2	chr2:21576597:A:G	0	21576597	G	A
2	chr2:21576737:G:T	0	21576737	T	G
2	chr2:21577525:G:A	0	21577525	A	G
2	chr2:21578689:A:G	0	21578689	G	A
2	chr2:21578987:G:A	0	21578987	A	G
2	chr2:21579325:GA:G	0	21579325	G	GA
2	chr2:21580271:G:A	0	21580271	A	G
2	chr2:21581420:A:G	0	21581420	G	A
2	chr2:21582352:A:G	0	21582352	G	A
2	chr2:21582508:T:G	0	21582508	G	T
2	chr2:21583613:A:G	0	21583613	G	A
2	chr2:21584137:A:G	0	21584137	G	A
2	chr2:21585083:C:T	0	21585083	T	C
2	chr2:21586714:A:G	0	21586714	G	A
2	chr2:21590623:T:C	0	21590623	C	T
2	chr2:21592731:T:A	0	21592731	A	T
2	chr2:21593874:G:A	0	21593874	A	G
2	chr2:21594371:G:A	0	21594371	A	G
2	chr2:21594547:C:T	0	21594547	T	C
2	chr2:21596810:G:A	0	21596810	A	G
2	chr2:21598034:G:A	0	21598034	A	G
2	chr2:21598518:A:G	0	21598518	G	A
2	chr2:21601184:A:T	0	21601184	T	A
2	chr2:21601950:A:G	0	21601950	G	A
2	chr2:21602335:G:C	0	21602335	C	G
2	chr2:21602522:T:C	0	21602522	C	T
2	chr2:21602988:A:G	0	21602988	G	A
2	chr2:21603246:C:T	0	21603246	T	C
2	chr2:21604063:G:T	0	21604063	T	G
2	chr2:21605746:C:T	0	21605746	T	C
2	chr2:21607324:T:C	0	21607324	C	T
2	chr2:21607757:A:G	0	21607757	G	A
2	chr2:21608841:A:G	0	21608841	G	A
2	chr2:21609749:G:A	0	21609749	A	G
2	chr2:21610496:A:T	0	21610496	T	A
2	chr2:21611894:T:C	0	21611894	C	T
2	chr2:21612285:C:T	0	21612285	T	C
2	chr2:21612763:A:G	0	21612763	G	A
2	chr2:21613095:G:A	0	21613095	A	G
2	chr2:21613293:C:T	0	21613293	T	C
2	chr2:21614572:A:C	0	21614572	C	A
2	chr2:21614724:C:T	0	21614724	T	C
2	chr2:21614809:C:T	0	21614809	T	C
2	chr2:21615233:T:C	0	21615233	C	T
2	chr2:21616124:T:G	0	21616124	G	T
2	chr2:21616873:C:T	0	21616873	T	C
2	chr2:21617221:C:T	0	21617221	T	C
2	chr2:21617597:G:A	0	21617597	A	G
2	chr2:21617792:T:C	0	21617792	C	T
2	chr2:21619148:G:T	0	21619148	T	G
2	chr2:21620443:C:T	0	21620443	T	C
2	chr2:21620449:A:G	0	21620449	G	A
2	chr2:21620988:T:A	0	21620988	A	T
2	chr2:21622026:T:C	0	21622026	C	T
2	chr2:21622312:C:T	0	21622312	T	C
2	chr2:21622829:C:T	0	21622829	T	C
2	chr2:21623298:C:T	0	21623298	T	C
2	chr2:21623314:G:A	0	21623314	A	G
2	chr2:21623993:C:A	0	21623993	A	C
2	chr2:21624690:T:C	0	21624690	C	T
2	chr2:21624823:A:G	0	21624823	G	A
2	chr2:21624839:C:G	0	21624839	G	C
2	chr2:21624848:G:GA	0	21624848	GA	G
2	chr2:21624855:C:T	0	21624855	T	C
2	chr2:21625757:C:A	0	21625757	A	C
2	chr2:21625808:C:T	0	21625808	T	C
2	chr2:21625810:T:C	0	21625810	C	T
2	chr2:21625865:C:G	0	21625865	G	C
2	chr2:21626049:G:A	0	21626049	A	G
2	chr2:21626799:G:A	0	21626799	A	G
2	chr2:21627830:T:C	0	21627830	C	T
2	chr2:21629680:C:T	0	21629680	T	C
2	chr2:21629909:G:T	0	21629909	T	G
2	chr2:21632145:T:G	0	21632145	G	T
2	chr2:21632354:T:G	0	21632354	G	T
2	chr2:21635438:A:G	0	21635438	G	A
2	chr2:21636841:C:T	0	21636841	T	C
2	chr2:21636957:TCTAA:T	0	21636957	T	TCTAA
2	chr2:21637202:A:T	0	21637202	T	A
2	chr2:21637395:A:G	0	21637395	G	A
2	chr2:21637507:C:T	0	21637507	T	C
2	chr2:21638302:G:A	0	21638302	A	G
2	chr2:21638839:C:T	0	21638839	T	C
2	chr2:21639183:C:T	0	21639183	T	C
2	chr2:21639220:C:G	0	21639220	G	C
2	chr2:21639885:A:C	0	21639885	C	A
2	chr2:21640375:A:G	0	21640375	G	A
2	chr2:21640398:G:A	0	21640398	A	G
2	chr2:21640531:A:G	0	21640531	G	A
2	chr2:21640690:A:C	0	21640690	C	A
2	chr2:21640861:G:A	0	21640861	A	G
2	chr2:21640991:G:A	0	21640991	A	G
2	chr2:21641081:G:A	0	21641081	A	G
2	chr2:21641084:C:T	0	21641084	T	C
2	chr2:21641180:C:T	0	21641180	T	C
2	chr2:21641447:G:A	0	21641447	A	G
2	chr2:21641845:A:G	0	21641845	G	A
2	chr2:21642699:G:C	0	21642699	C	G
2	chr2:21644116:GAGCAAAATCACCTGAGTTGACAACCACTTCTCTAC:G	0	21644116	G	GAGCAAAATCACCTGAGTTGACAACCACTTCTCTAC
2	chr2:21644631:A:G	0	21644631	G	A
2	chr2:21644689:G:A	0	21644689	A	G
2	chr2:21645597:T:C	0	21645597	C	T
2	chr2:21646343:T:A	0	21646343	A	T
2	chr2:21647628:G:GAGCT	0	21647628	GAGCT	G
2	chr2:21650571:C:T	0	21650571	T	C
2	chr2:21651197:A:G	0	21651197	G	A
2	chr2:21652030:C:G	0	21652030	G	C
2	chr2:21658687:T:C	0	21658687	C	T
2	chr2:21659087:C:T	0	21659087	T	C
2	chr2:21660872:G:A	0	21660872	A	G
2	chr2:21661472:A:C	0	21661472	C	A
2	chr2:21663052:G:A	0	21663052	A	G
2	chr2:21663311:C:T	0	21663311	T	C
2	chr2:21663411:G:C	0	21663411	C	G
2	chr2:21663523:C:T	0	21663523	T	C
2	chr2:21664271:G:A	0	21664271	A	G
2	chr2:21664439:A:AC	0	21664439	AC	A
2	chr2:21664481:T:C	0	21664481	C	T
2	chr2:21664840:C:T	0	21664840	T	C
2	chr2:21665224:A:T	0	21665224	T	A
2	chr2:21665649:A:T	0	21665649	T	A
2	chr2:21666212:G:T	0	21666212	T	G
2	chr2:21666656:C:A	0	21666656	A	C
2	chr2:21666707:A:G	0	21666707	G	A
2	chr2:21667833:C:T	0	21667833	T	C
2	chr2:21668599:G:A	0	21668599	A	G
2	chr2:21671084:G:A	0	21671084	A	G
2	chr2:21672697:T:A	0	21672697	A	T
2	chr2:21672817:T:C	0	21672817	C	T
2	chr2:21673077:A:G	0	21673077	G	A
2	chr2:21673508:T:C	0	21673508	C	T
2	chr2:21673953:T:G	0	21673953	G	T
2	chr2:21674320:C:T	0	21674320	T	C
2	chr2:21675344:C:T	0	21675344	T	C
2	chr2:21675456:G:A	0	21675456	A	G
2	chr2:21675467:T:C	0	21675467	C	T
2	chr2:21676001:G:A	0	21676001	A	G
2	chr2:21676006:C:A	0	21676006	A	C
2	chr2:21676849:AG:A	0	21676849	A	AG
2	chr2:21677577:G:T	0	21677577	T	G
2	chr2:21677580:A:G	0	21677580	G	A
2	chr2:21678175:C:G	0	21678175	G	C
2	chr2:21678617:T:G	0	21678617	G	T
2	chr2:21679988:C:T	0	21679988	T	C
2	chr2:21680650:C:T	0	21680650	T	C
2	chr2:21681922:T:C	0	21681922	C	T
2	chr2:21683145:T:C	0	21683145	C	T
2	chr2:21683156:A:G	0	21683156	G	A
2	chr2:21683534:G:A	0	21683534	A	G
2	chr2:21683630:T:C	0	21683630	C	T
2	chr2:21684237:A:G	0	21684237	G	A
2	chr2:21684582:G:A	0	21684582	A	G
2	chr2:21684722:G:A	0	21684722	A	G
2	chr2:21685052:C:A	0	21685052	A	C
2	chr2:21686003:T:C	0	21686003	C	T
2	chr2:21686033:A:G	0	21686033	G	A
2	chr2:21686149:T:TC	0	21686149	TC	T
2	chr2:21686508:C:T	0	21686508	T	C
2	chr2:21686669:A:G	0	21686669	G	A
2	chr2:21686776:C:T	0	21686776	T	C
2	chr2:21686817:G:T	0	21686817	T	G
2	chr2:21686919:C:G	0	21686919	G	C
2	chr2:21686998:T:G	0	21686998	G	T
2	chr2:21687163:G:A	0	21687163	A	G
2	chr2:21687372:C:T	0	21687372	T	C
2	chr2:21687376:G:A	0	21687376	A	G
2	chr2:21687414:G:A	0	21687414	A	G
2	chr2:21687431:T:C	0	21687431	C	T
2	chr2:21687523:C:A	0	21687523	A	C
2	chr2:21687728:G:A	0	21687728	A	G
2	chr2:21687993:A:G	0	21687993	G	A
2	chr2:21688109:T:C	0	21688109	C	T
2	chr2:21688171:G:A	0	21688171	A	G
2	chr2:21688231:G:A	0	21688231	A	G
2	chr2:21688242:T:C	0	21688242	C	T
2	chr2:21688245:G:C	0	21688245	C	G
2	chr2:21688678:A:G	0	21688678	G	A
2	chr2:21688721:T:C	0	21688721	C	T
2	chr2:21688909:C:T	0	21688909	T	C
2	chr2:21689203:A:G	0	21689203	G	A
2	chr2:21689274:T:G	0	21689274	G	T
2	chr2:21689788:G:A	0	21689788	A	G
2	chr2:21689963:A:G	0	21689963	G	A
2	chr2:21690087:A:G	0	21690087	G	A
2	chr2:21691032:T:C	0	21691032	C	T
2	chr2:21691268:G:A	0	21691268	A	G
2	chr2:21691397:A:G	0	21691397	G	A
2	chr2:21691739:C:A	0	21691739	A	C
2	chr2:21692384:T:G	0	21692384	G	T
2	chr2:21692434:G:A	0	21692434	A	G
2	chr2:21692635:A:G	0	21692635	G	A
2	chr2:21692902:A:G	0	21692902	G	A
2	chr2:21693745:C:T	0	21693745	T	C
2	chr2:21695309:G:A	0	21695309	A	G
2	chr2:21695401:A:G	0	21695401	G	A
2	chr2:21695404:A:G	0	21695404	G	A
2	chr2:21696466:C:A	0	21696466	A	C
2	chr2:21696762:GAATA:G	0	21696762	G	GAATA
2	chr2:21697055:G:A	0	21697055	A	G
2	chr2:21697240:C:T	0	21697240	T	C
2	chr2:21697444:A:G	0	21697444	G	A
2	chr2:21698116:A:T	0	21698116	T	A
2	chr2:21698239:T:C	0	21698239	C	T
2	chr2:21699080:C:A	0	21699080	A	C
2	chr2:21699744:A:G	0	21699744	G	A
2	chr2:21700235:TAC:T	0	21700235	T	TAC
2	chr2:21700857:TA:T	0	21700857	T	TA
2	chr2:21700925:C:T	0	21700925	T	C
2	chr2:21701454:G:A	0	21701454	A	G
2	chr2:21701505:A:G	0	21701505	G	A
2	chr2:21701603:G:A	0	21701603	A	G
2	chr2:21702095:T:G	0	21702095	G	T
2	chr2:21702195:T:C	0	21702195	C	T
2	chr2:21702622:T:A	0	21702622	A	T
2	chr2:21702932:C:CA	0	21702932	CA	C
2	chr2:21703675:G:A	0	21703675	A	G
2	chr2:21704076:A:T	0	21704076	T	A
2	chr2:21704503:A:G	0	21704503	G	A
2	chr2:21704797:A:G	0	21704797	G	A
2	chr2:21704995:G:A	0	21704995	A	G
2	chr2:21706203:T:C	0	21706203	C	T
2	chr2:21706643:T:C	0	21706643	C	T
2	chr2:21706864:C:T	0	21706864	T	C
2	chr2:21708068:T:C	0	21708068	C	T
2	chr2:21708262:C:T	0	21708262	T	C
2	chr2:21708512:C:T	0	21708512	T	C
2	chr2:21708623:A:G	0	21708623	G	A
2	chr2:21708689:A:C	0	21708689	C	A
2	chr2:21708749:T:C	0	21708749	C	T
2	chr2:21708890:C:T	0	21708890	T	C
2	chr2:21709115:C:T	0	21709115	T	C
2	chr2:21709650:T:C	0	21709650	C	T
2	chr2:21709917:T:A	0	21709917	A	T
2	chr2:21709986:C:T	0	21709986	T	C
2	chr2:21710238:A:T	0	21710238	T	A
2	chr2:21710338:T:C	0	21710338	C	T
2	chr2:21710437:C:T	0	21710437	T	C
2	chr2:21711459:C:T	0	21711459	T	C
2	chr2:21711542:T:C	0	21711542	C	T
2	chr2:21711569:G:C	0	21711569	C	G
2	chr2:21711792:A:C	0	21711792	C	A
2	chr2:21711914:G:A	0	21711914	A	G
2	chr2:21712054:A:C	0	21712054	C	A
2	chr2:21712227:A:G	0	21712227	G	A
2	chr2:21712235:T:C	0	21712235	C	T
2	chr2:21712327:G:A	0	21712327	A	G
2	chr2:21712357:C:A	0	21712357	A	C
2	chr2:21712615:C:T	0	21712615	T	C
2	chr2:21713009:G:A	0	21713009	A	G
2	chr2:21713188:T:C	0	21713188	C	T
2	chr2:21713223:A:C	0	21713223	C	A
2	chr2:21713396:G:A	0	21713396	A	G
2	chr2:21713616:T:C	0	21713616	C	T
2	chr2:21713635:A:G	0	21713635	G	A
2	chr2:21713870:C:T	0	21713870	T	C
2	chr2:21713874:C:T	0	21713874	T	C
2	chr2:21714294:C:T	0	21714294	T	C
2	chr2:21714546:T:C	0	21714546	C	T
2	chr2:21714589:T:G	0	21714589	G	T
2	chr2:21714676:A:G	0	21714676	G	A
2	chr2:21714885:C:G	0	21714885	G	C
2	chr2:21715458:A:G	0	21715458	G	A
2	chr2:21716095:T:C	0	21716095	C	T
2	chr2:21716160:C:T	0	21716160	T	C
2	chr2:21717177:T:C	0	21717177	C	T
2	chr2:21717202:A:C	0	21717202	C	A
2	chr2:21717255:A:G	0	21717255	G	A
2	chr2:21717456:C:A	0	21717456	A	C
2	chr2:21717778:T:C	0	21717778	C	T
2	chr2:21717972:A:G	0	21717972	G	A
2	chr2:21719620:C:T	0	21719620	T	C
2	chr2:21719621:A:G	0	21719621	G	A
2	chr2:21719863:C:T	0	21719863	T	C
2	chr2:21720253:A:G	0	21720253	G	A
2	chr2:21720634:T:C	0	21720634	C	T
2	chr2:21720700:T:C	0	21720700	C	T
2	chr2:21720786:A:G	0	21720786	G	A
2	chr2:21722358:G:A	0	21722358	A	G
2	chr2:21722363:A:G	0	21722363	G	A
2	chr2:21722699:A:G	0	21722699	G	A
2	chr2:21722818:C:T	0	21722818	T	C
2	chr2:21723567:T:C	0	21723567	C	T
2	chr2:21725941:T:C	0	21725941	C	T
2	chr2:21726042:G:A	0	21726042	A	G
2	chr2:21726263:G:A	0	21726263	A	G
2	chr2:21726630:C:CCTTT	0	21726630	CCTTT	C
2	chr2:21726673:C:A	0	21726673	A	C
2	chr2:21727485:A:G	0	21727485	G	A
2	chr2:21729332:C:T	0	21729332	T	C
2	chr2:21729919:G:C	0	21729919	C	G
2	chr2:21730569:C:G	0	21730569	G	C
2	chr2:21730602:T:C	0	21730602	C	T
2	chr2:21730631:C:T	0	21730631	T	C
2	chr2:21732420:A:C	0	21732420	C	A
2	chr2:21733460:T:A	0	21733460	A	T
2	chr2:21733607:C:T	0	21733607	T	C
2	chr2:21735044:A:G	0	21735044	G	A
2	chr2:21735066:C:T	0	21735066	T	C
2	chr2:21735182:C:T	0	21735182	T	C
2	chr2:21735478:G:A	0	21735478	A	G
2	chr2:21735873:A:G	0	21735873	G	A
2	chr2:21737722:C:T	0	21737722	T	C
2	chr2:21738094:G:A	0	21738094	A	G
2	chr2:21738636:G:T	0	21738636	T	G
2	chr2:21739432:T:C	0	21739432	C	T
2	chr2:21739774:C:G	0	21739774	G	C
2	chr2:21740674:A:G	0	21740674	G	A
2	chr2:21741435:T:G	0	21741435	G	T
2	chr2:21741506:A:T	0	21741506	T	A
2	chr2:21741923:T:A	0	21741923	A	T
2	chr2:21742510:A:G	0	21742510	G	A
2	chr2:21742763:T:C	0	21742763	C	T
2	chr2:21744883:C:T	0	21744883	T	C
2	chr2:21745121:T:C	0	21745121	C	T
2	chr2:21745157:A:G	0	21745157	G	A
2	chr2:21746868:C:T	0	21746868	T	C
2	chr2:21747182:A:G	0	21747182	G	A
2	chr2:21748771:A:G	0	21748771	G	A
2	chr2:21749721:A:G	0	21749721	G	A
2	chr2:21750134:A:G	0	21750134	G	A
2	chr2:21751145:A:C	0	21751145	C	A
2	chr2:21751829:T:C	0	21751829	C	T
2	chr2:21752992:T:C	0	21752992	C	T
2	chr2:21753443:T:C	0	21753443	C	T
2	chr2:21754888:A:G	0	21754888	G	A
2	chr2:21755050:A:G	0	21755050	G	A
2	chr2:21755737:C:T	0	21755737	T	C
2	chr2:21756135:A:T	0	21756135	T	A
2	chr2:21756206:C:G	0	21756206	G	C
2	chr2:21756271:A:G	0	21756271	G	A
2	chr2:21756680:A:G	0	21756680	G	A
2	chr2:21756752:A:G	0	21756752	G	A
2	chr2:21757544:A:G	0	21757544	G	A
2	chr2:21758181:A:G	0	21758181	G	A
2	chr2:21763030:T:C	0	21763030	C	T
2	chr2:21763328:C:T	0	21763328	T	C
2	chr2:21764815:T:C	0	21764815	C	T
2	chr2:21764962:G:A	0	21764962	A	G
2	chr2:21765068:C:A	0	21765068	A	C
2	chr2:21766298:G:A	0	21766298	A	G
2	chr2:21766527:T:C	0	21766527	C	T
2	chr2:21767702:G:A	0	21767702	A	G
2	chr2:21770115:G:A	0	21770115	A	G
2	chr2:21770215:A:AG	0	21770215	AG	A
2	chr2:21771155:T:C	0	21771155	C	T
2	chr2:21773247:A:G	0	21773247	G	A
2	chr2:21773282:A:G	0	21773282	G	A
2	chr2:21774416:G:A	0	21774416	A	G
2	chr2:21774670:A:G	0	21774670	G	A
2	chr2:21774712:A:G	0	21774712	G	A
2	chr2:21775737:G:A	0	21775737	A	G
2	chr2:21775797:C:A	0	21775797	A	C
2	chr2:21776018:C:T	0	21776018	T	C
2	chr2:21777940:C:T	0	21777940	T	C
2	chr2:21778446:C:T	0	21778446	T	C
2	chr2:21778972:T:C	0	21778972	C	T
2	chr2:21778976:T:A	0	21778976	A	T
2	chr2:21779082:T:C	0	21779082	C	T
2	chr2:21780194:T:C	0	21780194	C	T
2	chr2:21781097:C:T	0	21781097	T	C
2	chr2:21781586:T:G	0	21781586	G	T
2	chr2:21781609:A:G	0	21781609	G	A
2	chr2:21782273:G:A	0	21782273	A	G
2	chr2:21782506:G:A	0	21782506	A	G
2	chr2:21784736:G:A	0	21784736	A	G
2	chr2:21785427:A:G	0	21785427	G	A
2	chr2:21785476:G:C	0	21785476	C	G
2	chr2:21785711:G:A	0	21785711	A	G
2	chr2:21785743:C:T	0	21785743	T	C
2	chr2:21785749:G:A	0	21785749	A	G
2	chr2:21786128:T:C	0	21786128	C	T
2	chr2:21786171:T:A	0	21786171	A	T
2	chr2:21786574:A:C	0	21786574	C	A
2	chr2:21787386:A:G	0	21787386	G	A
2	chr2:21787970:G:T	0	21787970	T	G
2	chr2:21787977:A:G	0	21787977	G	A
2	chr2:21788104:G:A	0	21788104	A	G
2	chr2:21788252:A:G	0	21788252	G	A
2	chr2:21788499:T:G	0	21788499	G	T
2	chr2:21788500:C:T	0	21788500	T	C
2	chr2:21788642:A:T	0	21788642	T	A
2	chr2:21788651:C:T	0	21788651	T	C
2	chr2:21788667:A:G	0	21788667	G	A
2	chr2:21789044:A:G	0	21789044	G	A
2	chr2:21789081:G:A	0	21789081	A	G
2	chr2:21789135:A:G	0	21789135	G	A
2	chr2:21789962:C:G	0	21789962	G	C
2	chr2:21790348:C:T	0	21790348	T	C
2	chr2:21790369:C:T	0	21790369	T	C
2	chr2:21790432:T:G	0	21790432	G	T
2	chr2:21790482:G:A	0	21790482	A	G
2	chr2:21790756:G:A	0	21790756	A	G
2	chr2:21792269:A:G	0	21792269	G	A
2	chr2:21794083:G:A	0	21794083	A	G
2	chr2:21796407:G:A	0	21796407	A	G
2	chr2:21798458:T:C	0	21798458	C	T
2	chr2:21810655:C:T	0	21810655	T	C
2	chr2:21811307:A:G	0	21811307	G	A
2	chr2:21811673:A:G	0	21811673	G	A
2	chr2:21813146:C:T	0	21813146	T	C
2	chr2:21813477:A:G	0	21813477	G	A
2	chr2:21813641:T:C	0	21813641	C	T
2	chr2:21813875:A:C	0	21813875	C	A
2	chr2:21814703:A:T	0	21814703	T	A
2	chr2:21814705:A:T	0	21814705	T	A
2	chr2:21814849:G:GT	0	21814849	GT	G
2	chr2:21817031:T:G	0	21817031	G	T
2	chr2:21818278:A:T	0	21818278	T	A
2	chr2:21819516:T:A	0	21819516	A	T
2	chr2:21822770:T:G	0	21822770	G	T
2	chr2:21822845:G:A	0	21822845	A	G
2	chr2:21823118:T:TC	0	21823118	TC	T
2	chr2:21825242:A:G	0	21825242	G	A
2	chr2:21825566:C:T	0	21825566	T	C
2	chr2:21826028:T:C	0	21826028	C	T
2	chr2:21826412:C:A	0	21826412	A	C
2	chr2:21826485:G:C	0	21826485	C	G
2	chr2:21826744:T:C	0	21826744	C	T
2	chr2:21827521:C:T	0	21827521	T	C
2	chr2:21827593:A:C	0	21827593	C	A
2	chr2:21827712:A:G	0	21827712	G	A
2	chr2:21827841:C:T	0	21827841	T	C
2	chr2:21828106:C:T	0	21828106	T	C
2	chr2:21828528:TTTTTTC:T	0	21828528	T	TTTTTTC
2	chr2:21829278:T:C	0	21829278	C	T
2	chr2:21829332:A:G	0	21829332	G	A
2	chr2:21829520:G:A	0	21829520	A	G
2	chr2:21829802:A:G	0	21829802	G	A
2	chr2:21831824:T:C	0	21831824	C	T
2	chr2:21831852:G:A	0	21831852	A	G
2	chr2:21833614:G:A	0	21833614	A	G
2	chr2:21833797:A:G	0	21833797	G	A
2	chr2:21834389:G:A	0	21834389	A	G
2	chr2:21835380:T:C	0	21835380	C	T
2	chr2:21835739:T:TC	0	21835739	TC	T
2	chr2:21835845:G:A	0	21835845	A	G
2	chr2:21838768:G:C	0	21838768	C	G
2	chr2:21840718:A:G	0	21840718	G	A
2	chr2:21844092:T:A	0	21844092	A	T
2	chr2:21844118:G:C	0	21844118	C	G
2	chr2:21844341:T:C	0	21844341	C	T
2	chr2:21847903:G:A	0	21847903	A	G
2	chr2:21848979:G:A	0	21848979	A	G
2	chr2:21856898:C:T	0	21856898	T	C
2	chr2:21858194:G:A	0	21858194	A	G
2	chr2:21860494:A:T	0	21860494	T	A
2	chr2:21860698:T:C	0	21860698	C	T
2	chr2:21868367:C:T	0	21868367	T	C
2	chr2:21869264:A:G	0	21869264	G	A
2	chr2:21871147:A:G	0	21871147	G	A
2	chr2:21873654:A:G	0	21873654	G	A
2	chr2:21873799:A:C	0	21873799	C	A
2	chr2:21874008:T:C	0	21874008	C	T
2	chr2:21874142:A:G	0	21874142	G	A
2	chr2:21876050:C:T	0	21876050	T	C
2	chr2:21878578:C:A	0	21878578	A	C
2	chr2:21880821:G:T	0	21880821	T	G
2	chr2:21885308:A:G	0	21885308	G	A
2	chr2:21890184:C:A	0	21890184	A	C
2	chr2:21890617:A:G	0	21890617	G	A
2	chr2:21890903:T:C	0	21890903	C	T
2	chr2:21893410:A:AT	0	21893410	AT	A
2	chr2:21894301:T:A	0	21894301	A	T
2	chr2:21896794:T:C	0	21896794	C	T
2	chr2:21896795:A:T	0	21896795	T	A
2	chr2:21897986:AAATTT:A	0	21897986	A	AAATTT
2	chr2:21898612:A:G	0	21898612	G	A
2	chr2:21898867:G:A	0	21898867	A	G
2	chr2:21900571:T:A	0	21900571	A	T
2	chr2:21900613:C:T	0	21900613	T	C
2	chr2:21902495:T:C	0	21902495	C	T
2	chr2:21905467:G:A	0	21905467	A	G
2	chr2:21907497:G:C	0	21907497	C	G
2	chr2:21908692:C:T	0	21908692	T	C
2	chr2:21908993:G:A	0	21908993	A	G
2	chr2:21910010:G:A	0	21910010	A	G
2	chr2:21911327:G:A	0	21911327	A	G
2	chr2:21920598:T:C	0	21920598	C	T
2	chr2:21920973:C:T	0	21920973	T	C
2	chr2:21921294:G:T	0	21921294	T	G
2	chr2:21925239:T:C	0	21925239	C	T
2	chr2:21928283:G:GA	0	21928283	GA	G
2	chr2:21928284:C:CT	0	21928284	CT	C
2	chr2:21930808:C:A	0	21930808	A	C
2	chr2:21935613:AT:A	0	21935613	A	AT
2	chr2:21936915:A:T	0	21936915	T	A
2	chr2:21937555:C:T	0	21937555	T	C
2	chr2:21937815:C:T	0	21937815	T	C
2	chr2:21941348:T:C	0	21941348	C	T
2	chr2:21944399:C:T	0	21944399	T	C
2	chr2:21947194:T:C	0	21947194	C	T
2	chr2:21947932:C:A	0	21947932	A	C
2	chr2:21949649:C:T	0	21949649	T	C
2	chr2:21953154:A:T	0	21953154	T	A
2	chr2:21954023:T:A	0	21954023	A	T
2	chr2:21958371:C:T	0	21958371	T	C
2	chr2:21958798:C:G	0	21958798	G	C
2	chr2:21962460:A:G	0	21962460	G	A
2	chr2:21963370:C:CAAAT	0	21963370	CAAAT	C
2	chr2:21963850:C:A	0	21963850	A	C
2	chr2:21964135:A:G	0	21964135	G	A
2	chr2:21964775:T:C	0	21964775	C	T
2	chr2:21965995:G:A	0	21965995	A	G
2	chr2:21966368:G:C	0	21966368	C	G
2	chr2:21967116:G:A	0	21967116	A	G
2	chr2:21970234:A:C	0	21970234	C	A
2	chr2:21971242:T:C	0	21971242	C	T
2	chr2:21971330:C:T	0	21971330	T	C
2	chr2:21978490:G:A	0	21978490	A	G
2	chr2:21982685:A:T	0	21982685	T	A
2	chr2:21983558:T:G	0	21983558	G	T
2	chr2:21983805:C:T	0	21983805	T	C
2	chr2:21984104:G:A	0	21984104	A	G
2	chr2:21984280:C:T	0	21984280	T	C
2	chr2:21985868:T:C	0	21985868	C	T
2	chr2:21986299:G:A	0	21986299	A	G
2	chr2:21986832:T:A	0	21986832	A	T
2	chr2:21986963:T:C	0	21986963	C	T
2	chr2:21987665:G:A	0	21987665	A	G
2	chr2:21989437:G:A	0	21989437	A	G
2	chr2:21989456:T:C	0	21989456	C	T
2	chr2:21989597:T:C	0	21989597	C	T
2	chr2:21989613:A:G	0	21989613	G	A
2	chr2:21989722:T:C	0	21989722	C	T
2	chr2:21992434:G:T	0	21992434	T	G
2	chr2:21993294:G:A	0	21993294	A	G
2	chr2:21993482:A:G	0	21993482	G	A
2	chr2:21993840:A:C	0	21993840	C	A
2	chr2:21994046:A:C	0	21994046	C	A
2	chr2:21995645:G:T	0	21995645	T	G
2	chr2:21996589:G:A	0	21996589	A	G
2	chr2:21996602:T:C	0	21996602	C	T
2	chr2:21997184:A:G	0	21997184	G	A
2	chr2:21997185:C:T	0	21997185	T	C
2	chr2:21998334:C:T	0	21998334	T	C
2	chr2:21998383:C:T	0	21998383	T	C
2	chr2:22000881:A:T	0	22000881	T	A
2	chr2:22002252:A:C	0	22002252	C	A
2	chr2:22002410:T:G	0	22002410	G	T
2	chr2:22003520:A:T	0	22003520	T	A
2	chr2:22004641:C:T	0	22004641	T	C
2	chr2:22004894:A:T	0	22004894	T	A
2	chr2:22006426:C:T	0	22006426	T	C
2	chr2:22006994:G:A	0	22006994	A	G
2	chr2:22007398:G:A	0	22007398	A	G
2	chr2:22009132:G:A	0	22009132	A	G
2	chr2:22012681:A:G	0	22012681	G	A
2	chr2:22012821:G:A	0	22012821	A	G
2	chr2:22013990:G:C	0	22013990	C	G
2	chr2:22014162:T:G	0	22014162	G	T
2	chr2:22014976:T:G	0	22014976	G	T
2	chr2:22015528:G:A	0	22015528	A	G
2	chr2:22017672:G:A	0	22017672	A	G
2	chr2:22018295:C:T	0	22018295	T	C
2	chr2:22018793:G:A	0	22018793	A	G
2	chr2:22020016:C:T	0	22020016	T	C
2	chr2:22021359:G:A	0	22021359	A	G
2	chr2:22021500:T:C	0	22021500	C	T
2	chr2:22023931:A:G	0	22023931	G	A
2	chr2:22024465:T:C	0	22024465	C	T
2	chr2:22024895:C:T	0	22024895	T	C
2	chr2:22025581:G:A	0	22025581	A	G
2	chr2:22026380:G:A	0	22026380	A	G
2	chr2:22027523:C:G	0	22027523	G	C
2	chr2:22030596:C:T	0	22030596	T	C
2	chr2:22032705:CACTG:C	0	22032705	C	CACTG
2	chr2:22033934:A:G	0	22033934	G	A
2	chr2:22034178:T:C	0	22034178	C	T
2	chr2:22034692:G:A	0	22034692	A	G
2	chr2:22036875:G:A	0	22036875	A	G
2	chr2:22037467:A:G	0	22037467	G	A
2	chr2:22039060:G:C	0	22039060	C	G
2	chr2:22039306:A:G	0	22039306	G	A
2	chr2:22039845:C:T	0	22039845	T	C
2	chr2:22040035:A:G	0	22040035	G	A
2	chr2:22040280:A:T	0	22040280	T	A
2	chr2:22041277:C:T	0	22041277	T	C
2	chr2:22042322:G:A	0	22042322	A	G
2	chr2:22042805:T:A	0	22042805	A	T
2	chr2:22043441:T:G	0	22043441	G	T
2	chr2:22043737:T:C	0	22043737	C	T
2	chr2:22044122:T:C	0	22044122	C	T
2	chr2:22044344:C:T	0	22044344	T	C
2	chr2:22045570:T:G	0	22045570	G	T
2	chr2:22046323:A:C	0	22046323	C	A
2	chr2:22051337:C:T	0	22051337	T	C
2	chr2:22051665:C:T	0	22051665	T	C
2	chr2:22055749:A:G	0	22055749	G	A
2	chr2:22055814:T:C	0	22055814	C	T
2	chr2:22056928:G:A	0	22056928	A	G
2	chr2:22060276:T:C	0	22060276	C	T
2	chr2:22060517:C:T	0	22060517	T	C
2	chr2:22060838:T:C	0	22060838	C	T
2	chr2:22060949:C:T	0	22060949	T	C
2	chr2:22061114:T:C	0	22061114	C	T
2	chr2:22063468:C:T	0	22063468	T	C
2	chr2:22063532:AATT:A	0	22063532	A	AATT
2	chr2:22064362:G:A	0	22064362	A	G
2	chr2:22066338:ATTG:A	0	22066338	A	ATTG
2	chr2:22066857:A:G	0	22066857	G	A
2	chr2:22068265:A:G	0	22068265	G	A
2	chr2:22068388:A:C	0	22068388	C	A
2	chr2:22069904:C:T	0	22069904	T	C
2	chr2:22070659:C:T	0	22070659	T	C
2	chr2:22072249:ATATT:A	0	22072249	A	ATATT
2	chr2:22072907:G:A	0	22072907	A	G
2	chr2:22073447:C:T	0	22073447	T	C
2	chr2:22073551:T:C	0	22073551	C	T
2	chr2:22075081:C:T	0	22075081	T	C
2	chr2:22076298:C:T	0	22076298	T	C
2	chr2:22076489:T:C	0	22076489	C	T
2	chr2:22077804:C:T	0	22077804	T	C
2	chr2:22079141:A:G	0	22079141	G	A
2	chr2:22083857:G:A	0	22083857	A	G
2	chr2:22085305:T:G	0	22085305	G	T
2	chr2:22086675:T:C	0	22086675	C	T
2	chr2:22090379:T:C	0	22090379	C	T
2	chr2:22091234:G:A	0	22091234	A	G
2	chr2:22091491:T:A	0	22091491	A	T
2	chr2:22091494:C:A	0	22091494	A	C
2	chr2:22091651:C:T	0	22091651	T	C
2	chr2:22095239:A:T	0	22095239	T	A
2	chr2:22098527:T:C	0	22098527	C	T
2	chr2:22099851:C:A	0	22099851	A	C
2	chr2:22100278:C:A	0	22100278	A	C
2	chr2:22100627:T:C	0	22100627	C	T
2	chr2:22100936:A:G	0	22100936	G	A
2	chr2:22101763:A:G	0	22101763	G	A
2	chr2:22102532:T:C	0	22102532	C	T
2	chr2:22102756:T:C	0	22102756	C	T
2	chr2:22102923:A:C	0	22102923	C	A
2	chr2:22103380:C:T	0	22103380	T	C
2	chr2:22106600:T:C	0	22106600	C	T
2	chr2:22107134:C:T	0	22107134	T	C
2	chr2:22108946:G:A	0	22108946	A	G
2	chr2:22111343:T:A	0	22111343	A	T
2	chr2:22112641:A:G	0	22112641	G	A
2	chr2:22113068:A:G	0	22113068	G	A
2	chr2:22113278:G:A	0	22113278	A	G
2	chr2:22113885:A:G	0	22113885	G	A
2	chr2:22114092:G:A	0	22114092	A	G
2	chr2:22115592:G:A	0	22115592	A	G
2	chr2:22115917:G:A	0	22115917	A	G
2	chr2:22116132:T:C	0	22116132	C	T
2	chr2:22117922:TG:T	0	22117922	T	TG
2	chr2:22118695:A:C	0	22118695	C	A
2	chr2:22118723:T:C	0	22118723	C	T
2	chr2:22119018:C:T	0	22119018	T	C
2	chr2:22120220:G:A	0	22120220	A	G
2	chr2:22120671:C:T	0	22120671	T	C
2	chr2:22122346:G:T	0	22122346	T	G
2	chr2:22122870:T:A	0	22122870	A	T
2	chr2:22124952:G:C	0	22124952	C	G
2	chr2:22125667:G:T	0	22125667	T	G
2	chr2:22131412:T:C	0	22131412	C	T
2	chr2:22131585:G:T	0	22131585	T	G
2	chr2:22132147:A:G	0	22132147	G	A
2	chr2:22132153:C:T	0	22132153	T	C
2	chr2:22133699:A:G	0	22133699	G	A
2	chr2:22135192:A:T	0	22135192	T	A
2	chr2:22135470:T:G	0	22135470	G	T
2	chr2:22136923:G:A	0	22136923	A	G
2	chr2:22138364:A:G	0	22138364	G	A
2	chr2:22140636:A:G	0	22140636	G	A
2	chr2:22142917:T:C	0	22142917	C	T
2	chr2:22143252:G:A	0	22143252	A	G
2	chr2:22144320:T:G	0	22144320	G	T
2	chr2:22145480:T:C	0	22145480	C	T
2	chr2:22148735:A:C	0	22148735	C	A
2	chr2:22150154:T:G	0	22150154	G	T
2	chr2:22150772:C:T	0	22150772	T	C
2	chr2:22150854:A:T	0	22150854	T	A
2	chr2:22152787:C:T	0	22152787	T	C
2	chr2:22153659:T:C	0	22153659	C	T
2	chr2:22154143:C:T	0	22154143	T	C
2	chr2:22162623:C:T	0	22162623	T	C
2	chr2:22164453:C:T	0	22164453	T	C
2	chr2:22165370:C:T	0	22165370	T	C
2	chr2:22166385:A:G	0	22166385	G	A
2	chr2:22167587:T:G	0	22167587	G	T
2	chr2:22169953:T:C	0	22169953	C	T
2	chr2:22171195:A:G	0	22171195	G	A
2	chr2:22172863:C:T	0	22172863	T	C
2	chr2:22174263:A:C	0	22174263	C	A
2	chr2:22176831:A:G	0	22176831	G	A
2	chr2:22177040:G:A	0	22177040	A	G
2	chr2:22177462:G:A	0	22177462	A	G
2	chr2:22178528:G:A	0	22178528	A	G
2	chr2:22179365:C:T	0	22179365	T	C
2	chr2:22180585:C:G	0	22180585	G	C
2	chr2:22180586:A:G	0	22180586	G	A
2	chr2:22182330:G:C	0	22182330	C	G
2	chr2:22184253:A:T	0	22184253	T	A
2	chr2:22184383:C:T	0	22184383	T	C
2	chr2:22185716:C:T	0	22185716	T	C
2	chr2:22186432:A:T	0	22186432	T	A
2	chr2:22186440:C:T	0	22186440	T	C
2	chr2:22187514:C:T	0	22187514	T	C
2	chr2:22188118:T:C	0	22188118	C	T
2	chr2:22194526:C:G	0	22194526	G	C
2	chr2:22194665:G:A	0	22194665	A	G
2	chr2:22198471:A:C	0	22198471	C	A
2	chr2:22199829:G:C	0	22199829	C	G
2	chr2:22199844:A:T	0	22199844	T	A
2	chr2:22202283:A:G	0	22202283	G	A
2	chr2:22202415:C:T	0	22202415	T	C
2	chr2:22202427:C:T	0	22202427	T	C
2	chr2:22202954:G:A	0	22202954	A	G
2	chr2:22203620:G:A	0	22203620	A	G
2	chr2:22205078:AAAAC:A	0	22205078	A	AAAAC
2	chr2:22205808:C:T	0	22205808	T	C
2	chr2:22207923:T:C	0	22207923	C	T
2	chr2:22208074:T:A	0	22208074	A	T
2	chr2:22208238:C:T	0	22208238	T	C
2	chr2:22208250:C:G	0	22208250	G	C
2	chr2:22208419:G:T	0	22208419	T	G
2	chr2:22208453:A:G	0	22208453	G	A
2	chr2:22210001:G:A	0	22210001	A	G
2	chr2:22210891:A:T	0	22210891	T	A
2	chr2:22212248:C:T	0	22212248	T	C
2	chr2:22212484:A:G	0	22212484	G	A
2	chr2:22212647:T:C	0	22212647	C	T
2	chr2:22212736:T:C	0	22212736	C	T
2	chr2:22213171:G:A	0	22213171	A	G
2	chr2:22213829:T:TGATA	0	22213829	TGATA	T
2	chr2:22214770:C:T	0	22214770	T	C
2	chr2:22215428:T:C	0	22215428	C	T
2	chr2:22215530:A:G	0	22215530	G	A
2	chr2:22216536:T:C	0	22216536	C	T
2	chr2:22216642:A:C	0	22216642	C	A
2	chr2:22216871:C:T	0	22216871	T	C
2	chr2:22217916:T:C	0	22217916	C	T
2	chr2:22218160:C:A	0	22218160	A	C
2	chr2:22219227:T:A	0	22219227	A	T
2	chr2:22219520:G:A	0	22219520	A	G
2	chr2:22220038:ATAAT:A	0	22220038	A	ATAAT
2	chr2:22220471:T:C	0	22220471	C	T
2	chr2:22220968:G:A	0	22220968	A	G
2	chr2:22221349:G:A	0	22221349	A	G
2	chr2:22222278:G:A	0	22222278	A	G
2	chr2:22222473:T:C	0	22222473	C	T
2	chr2:22223008:G:A	0	22223008	A	G
2	chr2:22223451:A:T	0	22223451	T	A
2	chr2:22225261:G:A	0	22225261	A	G
2	chr2:22225540:G:A	0	22225540	A	G
2	chr2:22225720:C:A	0	22225720	A	C
2	chr2:22226986:C:T	0	22226986	T	C
2	chr2:22227160:A:C	0	22227160	C	A
2	chr2:22227377:G:A	0	22227377	A	G
2	chr2:22227731:C:T	0	22227731	T	C
2	chr2:22227858:C:T	0	22227858	T	C
2	chr2:22227935:T:A	0	22227935	A	T
2	chr2:22228829:C:CA	0	22228829	CA	C
2	chr2:22229387:TG:T	0	22229387	T	TG
2	chr2:22229499:A:C	0	22229499	C	A
2	chr2:22229651:T:C	0	22229651	C	T
2	chr2:22229699:A:G	0	22229699	G	A
2	chr2:22231561:T:C	0	22231561	C	T
2	chr2:22231810:T:C	0	22231810	C	T
2	chr2:22232022:T:C	0	22232022	C	T
2	chr2:22232649:G:A	0	22232649	A	G
2	chr2:22232733:A:G	0	22232733	G	A
2	chr2:22234714:G:A	0	22234714	A	G
2	chr2:22234731:G:A	0	22234731	A	G
2	chr2:22236215:C:T	0	22236215	T	C
2	chr2:22236289:G:A	0	22236289	A	G
2	chr2:22236773:A:G	0	22236773	G	A
2	chr2:22237224:C:A	0	22237224	A	C
2	chr2:22238897:A:T	0	22238897	T	A
2	chr2:22239453:C:T	0	22239453	T	C
2	chr2:22240495:C:T	0	22240495	T	C
2	chr2:22240542:C:T	0	22240542	T	C
2	chr2:22241666:G:A	0	22241666	A	G
2	chr2:22241912:T:G	0	22241912	G	T
2	chr2:22242601:C:T	0	22242601	T	C
2	chr2:22242890:T:C	0	22242890	C	T
2	chr2:22243299:C:A	0	22243299	A	C
2	chr2:22244492:T:A	0	22244492	A	T
2	chr2:22245097:C:T	0	22245097	T	C
2	chr2:22247260:G:C	0	22247260	C	G
2	chr2:22247498:T:C	0	22247498	C	T
2	chr2:22248456:G:A	0	22248456	A	G
2	chr2:22249585:T:A	0	22249585	A	T
2	chr2:22249720:T:C	0	22249720	C	T
2	chr2:22251955:T:C	0	22251955	C	T
2	chr2:22253988:G:A	0	22253988	A	G
2	chr2:22254946:G:A	0	22254946	A	G
2	chr2:22255001:A:G	0	22255001	G	A
2	chr2:22255960:T:G	0	22255960	G	T
2	chr2:22256203:T:C	0	22256203	C	T
2	chr2:22256396:A:G	0	22256396	G	A
2	chr2:22258293:A:AT	0	22258293	AT	A
2	chr2:22258798:G:A	0	22258798	A	G
2	chr2:22259778:A:G	0	22259778	G	A
2	chr2:22259877:A:G	0	22259877	G	A
2	chr2:22260127:T:C	0	22260127	C	T
2	chr2:22260313:A:G	0	22260313	G	A
2	chr2:22260622:T:C	0	22260622	C	T
2	chr2:22262276:T:C	0	22262276	C	T
2	chr2:22263137:A:C	0	22263137	C	A
2	chr2:22263746:G:A	0	22263746	A	G
2	chr2:22264089:C:T	0	22264089	T	C
2	chr2:22268296:T:C	0	22268296	C	T
2	chr2:22268480:C:T	0	22268480	T	C
2	chr2:22268562:G:A	0	22268562	A	G
2	chr2:22268650:G:A	0	22268650	A	G
2	chr2:22268920:C:A	0	22268920	A	C
2	chr2:22269527:G:A	0	22269527	A	G
2	chr2:22269697:G:A	0	22269697	A	G
2	chr2:22270003:G:A	0	22270003	A	G
2	chr2:22270451:A:G	0	22270451	G	A
2	chr2:22270501:A:G	0	22270501	G	A
2	chr2:22270704:C:T	0	22270704	T	C
2	chr2:22270748:A:C	0	22270748	C	A
2	chr2:22271170:A:T	0	22271170	T	A
2	chr2:22271440:T:C	0	22271440	C	T
2	chr2:22271454:T:C	0	22271454	C	T
2	chr2:22271569:T:C	0	22271569	C	T
2	chr2:22272432:C:T	0	22272432	T	C
2	chr2:22273313:T:G	0	22273313	G	T
2	chr2:22273691:C:G	0	22273691	G	C
2	chr2:22274121:T:C	0	22274121	C	T
2	chr2:22275607:C:T	0	22275607	T	C
2	chr2:22275718:G:A	0	22275718	A	G
2	chr2:22276972:A:T	0	22276972	T	A
2	chr2:22277410:T:TC	0	22277410	TC	T
2	chr2:22277926:G:T	0	22277926	T	G
2	chr2:22278080:G:A	0	22278080	A	G
2	chr2:22278404:A:G	0	22278404	G	A
2	chr2:22278405:G:T	0	22278405	T	G
2	chr2:22278504:G:A	0	22278504	A	G
2	chr2:22279212:G:A	0	22279212	A	G
2	chr2:22279886:T:G	0	22279886	G	T
2	chr2:22280065:G:T	0	22280065	T	G
2	chr2:22282499:T:C	0	22282499	C	T
2	chr2:22283472:T:C	0	22283472	C	T
2	chr2:22283633:T:C	0	22283633	C	T
2	chr2:22284518:G:A	0	22284518	A	G
2	chr2:22284732:A:G	0	22284732	G	A
2	chr2:22285167:GCCT:G	0	22285167	G	GCCT
2	chr2:22285571:A:G	0	22285571	G	A
2	chr2:22285681:T:C	0	22285681	C	T
2	chr2:22285866:A:C	0	22285866	C	A
2	chr2:22286042:A:C	0	22286042	C	A
2	chr2:22286245:T:C	0	22286245	C	T
2	chr2:22287181:T:A	0	22287181	A	T
2	chr2:22287706:C:T	0	22287706	T	C
2	chr2:22287925:A:G	0	22287925	G	A
2	chr2:22288515:G:A	0	22288515	A	G
2	chr2:22288551:T:C	0	22288551	C	T
2	chr2:22288628:G:A	0	22288628	A	G
2	chr2:22289945:T:C	0	22289945	C	T
2	chr2:22290262:T:C	0	22290262	C	T
2	chr2:22290855:G:A	0	22290855	A	G
2	chr2:22291487:A:G	0	22291487	G	A
2	chr2:22291598:A:C	0	22291598	C	A
2	chr2:22292479:T:C	0	22292479	C	T
2	chr2:22292590:C:CAAA	0	22292590	CAAA	C
2	chr2:22292624:C:T	0	22292624	T	C
2	chr2:22292696:A:G	0	22292696	G	A
2	chr2:22294325:G:A	0	22294325	A	G
2	chr2:22294373:T:C	0	22294373	C	T
2	chr2:22295788:T:A	0	22295788	A	T
2	chr2:22296361:C:CA	0	22296361	CA	C
2	chr2:22296388:C:A	0	22296388	A	C
2	chr2:22296427:A:G	0	22296427	G	A
2	chr2:22296534:G:A	0	22296534	A	G
2	chr2:22297384:A:G	0	22297384	G	A
2	chr2:22297395:G:A	0	22297395	A	G
2	chr2:22298765:C:T	0	22298765	T	C
2	chr2:22299961:C:T	0	22299961	T	C
2	chr2:22299969:T:C	0	22299969	C	T
2	chr2:22301203:G:A	0	22301203	A	G
2	chr2:22301298:A:G	0	22301298	G	A
2	chr2:22301361:G:T	0	22301361	T	G
2	chr2:22301395:C:T	0	22301395	T	C
2	chr2:22301433:C:T	0	22301433	T	C
2	chr2:22301639:A:G	0	22301639	G	A
2	chr2:22301893:A:C	0	22301893	C	A
2	chr2:22301992:G:A	0	22301992	A	G
2	chr2:22302095:T:C	0	22302095	C	T
2	chr2:22302181:G:A	0	22302181	A	G
2	chr2:22302688:C:T	0	22302688	T	C
2	chr2:22302797:C:A	0	22302797	A	C
2	chr2:22303145:G:A	0	22303145	A	G
2	chr2:22303181:A:G	0	22303181	G	A
2	chr2:22303254:T:G	0	22303254	G	T
2	chr2:22303730:T:C	0	22303730	C	T
2	chr2:22304008:G:T	0	22304008	T	G
2	chr2:22304122:T:C	0	22304122	C	T
2	chr2:22304662:G:A	0	22304662	A	G
2	chr2:22306008:C:G	0	22306008	G	C
2	chr2:22306110:GA:G	0	22306110	G	GA
2	chr2:22306394:C:T	0	22306394	T	C
2	chr2:22306849:G:A	0	22306849	A	G
2	chr2:22306869:T:C	0	22306869	C	T
2	chr2:22307292:G:A	0	22307292	A	G
2	chr2:22307324:T:C	0	22307324	C	T
2	chr2:22307426:A:G	0	22307426	G	A
2	chr2:22307865:C:T	0	22307865	T	C
2	chr2:22308024:T:C	0	22308024	C	T
2	chr2:22309064:T:C	0	22309064	C	T
2	chr2:22309500:A:G	0	22309500	G	A
2	chr2:22309782:A:T	0	22309782	T	A
2	chr2:22310685:A:G	0	22310685	G	A
2	chr2:22311135:G:A	0	22311135	A	G
2	chr2:22311832:A:G	0	22311832	G	A
2	chr2:22312199:AT:A	0	22312199	A	AT
2	chr2:22312386:A:G	0	22312386	G	A
2	chr2:22313259:C:T	0	22313259	T	C
2	chr2:22314131:T:C	0	22314131	C	T
2	chr2:22315610:G:T	0	22315610	T	G
2	chr2:22315952:C:T	0	22315952	T	C
2	chr2:22317344:G:A	0	22317344	A	G
```
