## Supplementary material for "Characterization of shared and ancestry-specific signals driving complex traits using multi-ancestry fine-mapping": mesusiecsinfo

```
*************************************************************

  Multiple Ancestry Sum of Single Effect Model (MESuSiE)          

   Visit http://www.xzlab.org/software.html For Update            

            (C) 2022 Boran Gao, Xiang Zhou                        

              GNU General Public License                          

*************************************************************
# Start data processing for sufficient statistics 
# Create MESuSiE object 
# Start data analysis 

# Data analysis is done, and now generates result 

Potential causal SNPs with PIP > 0.5:  

Credible sets for effects: 
$cs
$cs$L1
 [1] 348 349 350 352 353 357 363 367 368 373 374 377 387 395 396 397 400 401 404
[20] 410 412 413 421 422 423 424 425 428 434 440 441 442 446 448 449 453 454 456
[39] 457 459 461 463 465 468 470 471 472 477 478 481 489 492 494 495 499 500 501
[58] 502 503 504 505 506 508 510 513 514 518 520 521 525 526 527 528 529 530 532
[77] 533 534 537 538 545


$cs_category
   L1 
"eur" 

$purity
   min.abs.corr mean.abs.corr median.abs.corr
L1     0.785861     0.9385344         0.96161

$cs_index
[1] 1

$coverage
[1] 0.9514573

$requested_coverage
[1] 0.95


 Use MESuSiE_Plot() for visualization
# Total time used for the analysis: 0.05 mins
```
