## Supplementary material for "Characterization of shared and ancestry-specific signals driving complex traits using multi-ancestry fine-mapping": mesusieoutput

```
                 eur          afr      eur_afr
   [1,] 0.0002903790 0.0003298847 1.084802e-04
   [2,] 0.0002905119 0.0002897137 9.589958e-05
   [3,] 0.0002841969 0.0003436734 1.048823e-04
   [4,] 0.0002941937 0.0002547831 8.574957e-05
   [5,] 0.0002927540 0.0002898641 8.127477e-05
   [6,] 0.0002946765 0.0002821031 9.654511e-05
   [7,] 0.0002915991 0.0002885453 9.576163e-05
   [8,] 0.0002925733 0.0002547666 8.444274e-05
   [9,] 0.0002917562 0.0003204032 1.025404e-04
  [10,] 0.0002900394 0.0002898772 9.167355e-05
  [11,] 0.0002920507 0.0002764436 9.284442e-05
  [12,] 0.0033294146 0.0002742619 8.709402e-04
  [13,] 0.0002928964 0.0003134220 9.916275e-05
  [14,] 0.0002937850 0.0002964295 8.919102e-05
  [15,] 0.0002941254 0.0002985815 8.941946e-05
  [16,] 0.0002922545 0.0003116682 8.963336e-05
  [17,] 0.0004607948 0.0004024667 6.485300e-04
  [18,] 0.0011973924 0.0003308230 8.912742e-04
  [19,] 0.0002943288 0.0002871097 9.713627e-05
  [20,] 0.0002913624 0.0002886096 9.498361e-05
  [21,] 0.0002838802 0.0002822317 8.914123e-05
  [22,] 0.0028346272 0.0002742690 1.637954e-03
  [23,] 0.0026367934 0.0002772116 1.632300e-03
  [24,] 0.0005629307 0.0003130489 6.584547e-04
  [25,] 0.0027737694 0.0002829974 1.923060e-03
  [26,] 0.0028613053 0.0002811992 1.911038e-03
  [27,] 0.0014976834 0.0002939708 1.315810e-03
  [28,] 0.0006513167 0.0002713785 3.712430e-04
  [29,] 0.0029206667 0.0002780422 1.821955e-03
  [30,] 0.0028272733 0.0002823018 1.926776e-03
  [31,] 0.0014612318 0.0003523215 3.113855e-03
  [32,] 0.0014756909 0.0002914268 1.225117e-03
  [33,] 0.0056423805 0.0002878641 4.128150e-03
  [34,] 0.0002943844 0.0002720799 9.243486e-05
  [35,] 0.0042312100 0.0002461564 8.875553e-04
  [36,] 0.0016151850 0.0003486491 3.340071e-03
  [37,] 0.0010414498 0.0003377373 1.795103e-03
  [38,] 0.0026235222 0.0002850715 1.912962e-03
  [39,] 0.0049493639 0.0002848001 3.451376e-03
  [40,] 0.0008498542 0.0003361294 1.389328e-03
  [41,] 0.0023405792 0.0002815074 1.603822e-03
  [42,] 0.0039669263 0.0002848001 2.786739e-03
  [43,] 0.0002922073 0.0002845093 9.544976e-05
  [44,] 0.0043601768 0.0002853910 3.082893e-03
  [45,] 0.0002926105 0.0002852449 9.631577e-05
  [46,] 0.0002965388 0.0002895636 1.015223e-04
  [47,] 0.0050221448 0.0002841851 3.432367e-03
  [48,] 0.0045229650 0.0002881563 3.371051e-03
  [49,] 0.0045778594 0.0002910396 3.613336e-03
  [50,] 0.0002930926 0.0002839732 9.347715e-05
  [51,] 0.0048822695 0.0002845354 3.392787e-03
  [52,] 0.0002996248 0.0002741615 9.546888e-05
  [53,] 0.0043276730 0.0002870157 3.183827e-03
  [54,] 0.0023406544 0.0002902393 1.924185e-03
  [55,] 0.0044738095 0.0002868454 3.257402e-03
  [56,] 0.0045062705 0.0002875257 3.348252e-03
  [57,] 0.0002943946 0.0002779546 9.733193e-05
  [58,] 0.0018609405 0.0002875136 1.436584e-03
  [59,] 0.0002947906 0.0002840538 9.599559e-05
  [60,] 0.0025158124 0.0002864665 1.880894e-03
  [61,] 0.0002961295 0.0002787963 9.864784e-05
  [62,] 0.0019265381 0.0003558150 4.435311e-03
  [63,] 0.0017810461 0.0003682938 4.260467e-03
  [64,] 0.0041626874 0.0002951956 3.574931e-03
  [65,] 0.0041626874 0.0002984656 3.804083e-03
  [66,] 0.0039135377 0.0002996316 3.662308e-03
  [67,] 0.0030769870 0.0003027162 3.022905e-03
  [68,] 0.0034004492 0.0003068917 3.576888e-03
  [69,] 0.0002910219 0.0002384138 7.912807e-05
  [70,] 0.0006529357 0.0005959523 2.083841e-03
  [71,] 0.0002921573 0.0002377841 7.900339e-05
  [72,] 0.0006138796 0.0002140944 8.475387e-05
  [73,] 0.0007258782 0.0003516674 8.830954e-04
  [74,] 0.0006138796 0.0002140944 8.475387e-05
  [75,] 0.0002921010 0.0002383860 7.912648e-05
  [76,] 0.0006677453 0.0003562324 8.495448e-04
  [77,] 0.0004949956 0.0003611935 6.477777e-04
  [78,] 0.0007097034 0.0003485743 8.474641e-04
  [79,] 0.0006660728 0.0003425919 7.560317e-04
  [80,] 0.0004591510 0.0002184133 8.339298e-05
  [81,] 0.0006495342 0.0003857435 1.018455e-03
  [82,] 0.0002920526 0.0002406034 7.955177e-05
  [83,] 0.0004698565 0.0003998276 8.012780e-04
  [84,] 0.0006430886 0.0003936577 1.070069e-03
  [85,] 0.0004949459 0.0002170687 8.506733e-05
  [86,] 0.0004851688 0.0003876678 7.657177e-04
  [87,] 0.0005666039 0.0006675741 1.924961e-03
  [88,] 0.0005323921 0.0007071753 1.893003e-03
  [89,] 0.0004816483 0.0003795736 7.167956e-04
  [90,] 0.0005762716 0.0007143025 2.112433e-03
  [91,] 0.0002920258 0.0002381986 7.896358e-05
  [92,] 0.0004466067 0.0002162877 7.772004e-05
  [93,] 0.0002921498 0.0002575231 8.449602e-05
  [94,] 0.0012639590 0.0011350665 1.098450e-02
  [95,] 0.0012923573 0.0010630474 1.049830e-02
  [96,] 0.0002919214 0.0002529408 8.352421e-05
  [97,] 0.0006666992 0.0011918853 5.597614e-03
  [98,] 0.0002919066 0.0002553631 8.428180e-05
  [99,] 0.0006285288 0.0011513877 5.047307e-03
 [100,] 0.0006857173 0.0002758132 4.441853e-04
 [101,] 0.0002919042 0.0002547346 8.409130e-05
 [102,] 0.0020573347 0.0008282076 1.306931e-02
 [103,] 0.0006837784 0.0011606922 5.625065e-03
 [104,] 0.0007938151 0.0012335484 7.107712e-03
 [105,] 0.0023393501 0.0008462591 1.542977e-02
 [106,] 0.0008481376 0.0002718654 5.038330e-04
 [107,] 0.0002919091 0.0002567161 8.467638e-05
 [108,] 0.0002919078 0.0002560861 8.447330e-05
 [109,] 0.0002919250 0.0002563617 8.455775e-05
 [110,] 0.0024404800 0.0008163509 1.556558e-02
 [111,] 0.0002918393 0.0002546596 8.423426e-05
 [112,] 0.0002918941 0.0002567016 8.473098e-05
 [113,] 0.0011531851 0.0002915470 8.252104e-04
 [114,] 0.0009857069 0.0016731731 1.249757e-02
 [115,] 0.0002919033 0.0002539191 8.387132e-05
 [116,] 0.0002922815 0.0002928041 9.662394e-05
 [117,] 0.0008175843 0.0002793458 5.405157e-04
 [118,] 0.0019537725 0.0006623000 9.703551e-03
 [119,] 0.0007580802 0.0002774173 4.965645e-04
 [120,] 0.0008175843 0.0002801827 5.450500e-04
 [121,] 0.0004746815 0.0012060927 3.399641e-03
 [122,] 0.0004746815 0.0011321395 3.209611e-03
 [123,] 0.0021912427 0.0007654104 1.290454e-02
 [124,] 0.0020072466 0.0007531735 1.151407e-02
 [125,] 0.0019021484 0.0007294054 1.047943e-02
 [126,] 0.0018518593 0.0007145538 9.949258e-03
 [127,] 0.0004436501 0.0011920586 3.086044e-03
 [128,] 0.0002920409 0.0002571253 8.450891e-05
 [129,] 0.0020072466 0.0006706997 1.013798e-02
 [130,] 0.0007036592 0.0002775120 4.667973e-04
 [131,] 0.0002920293 0.0002541437 8.372878e-05
 [132,] 0.0019598645 0.0006786640 1.000650e-02
 [133,] 0.0008627117 0.0002676574 4.886234e-04
 [134,] 0.0017003310 0.0004324003 5.160821e-03
 [135,] 0.0002914932 0.0002910072 9.667624e-05
 [136,] 0.0003756028 0.0010127918 2.146327e-03
 [137,] 0.0004030018 0.0010783633 2.485422e-03
 [138,] 0.0003573900 0.0010507769 2.079579e-03
 [139,] 0.0016086005 0.0006533652 7.723240e-03
 [140,] 0.0015216555 0.0006682171 7.441879e-03
 [141,] 0.0014821513 0.0006766616 7.326063e-03
 [142,] 0.0017164168 0.0002237918 3.451446e-04
 [143,] 0.0004483222 0.0002444887 1.976645e-04
 [144,] 0.0006620909 0.0002612677 3.596350e-04
 [145,] 0.0014022624 0.0005276606 5.256059e-03
 [146,] 0.0003856082 0.0009701504 2.129331e-03
 [147,] 0.0016086005 0.0005433456 6.301802e-03
 [148,] 0.0012994624 0.0005343006 4.917281e-03
 [149,] 0.0004898212 0.0002497841 2.360124e-04
 [150,] 0.0014008127 0.0005410958 5.398476e-03
 [151,] 0.0007403045 0.0005056077 2.471108e-03
 [152,] 0.0014381030 0.0004885924 4.956828e-03
 [153,] 0.0015860808 0.0003318239 2.780452e-03
 [154,] 0.0003890655 0.0004081764 2.907134e-04
 [155,] 0.0002910049 0.0003319636 1.166496e-04
 [156,] 0.0002906557 0.0004354061 1.547822e-04
 [157,] 0.0016408244 0.0002652083 1.197274e-04
 [158,] 0.0007557109 0.0002438242 9.746860e-05
 [159,] 0.0002911634 0.0003248257 1.145415e-04
 [160,] 0.0002874108 0.0002767923 8.983238e-05
 [161,] 0.0002871547 0.0003205800 1.033196e-04
 [162,] 0.0010760346 0.0002533326 3.058226e-04
 [163,] 0.0007452298 0.0002525021 2.188736e-04
 [164,] 0.0002873015 0.0002701893 8.796292e-05
 [165,] 0.0002913582 0.0003220730 1.140874e-04
 [166,] 0.0002872601 0.0002690591 8.804947e-05
 [167,] 0.0008709731 0.0002550852 2.684279e-04
 [168,] 0.0002872541 0.0002769013 9.084391e-05
 [169,] 0.0007927597 0.0002469112 9.977529e-05
 [170,] 0.0008006655 0.0002540750 2.437758e-04
 [171,] 0.0009099374 0.0002208055 8.221898e-05
 [172,] 0.0008472940 0.0002563870 2.712084e-04
 [173,] 0.0008701871 0.0002556419 2.721975e-04
 [174,] 0.0008701871 0.0002548987 2.668861e-04
 [175,] 0.0008199012 0.0002541942 2.488812e-04
 [176,] 0.0007799169 0.0002541942 2.384871e-04
 [177,] 0.0010088588 0.0002577553 3.262432e-04
 [178,] 0.0010088588 0.0002575530 3.245871e-04
 [179,] 0.0010088588 0.0002575530 3.245871e-04
 [180,] 0.0008646417 0.0002543730 2.616835e-04
 [181,] 0.0010290080 0.0002581435 3.350782e-04
 [182,] 0.0008646417 0.0002543730 2.616835e-04
 [183,] 0.0008857129 0.0002541942 2.657954e-04
 [184,] 0.0008419200 0.0002541942 2.545663e-04
 [185,] 0.0008006655 0.0002550825 2.497580e-04
 [186,] 0.0008199012 0.0002547343 2.525387e-04
 [187,] 0.0008968810 0.0002554541 2.779519e-04
 [188,] 0.0008419200 0.0002543730 2.558110e-04
 [189,] 0.0008199012 0.0002547343 2.525387e-04
 [190,] 0.0008419200 0.0002547343 2.583223e-04
 [191,] 0.0008419200 0.0002547346 2.587062e-04
 [192,] 0.0008419200 0.0002550825 2.607354e-04
 [193,] 0.0008419200 0.0002547346 2.587062e-04
 [194,] 0.0008419200 0.0002548987 2.594620e-04
 [195,] 0.0008527450 0.0002552677 2.648974e-04
 [196,] 0.0008527450 0.0002552677 2.648974e-04
 [197,] 0.0008419200 0.0002547343 2.583223e-04
 [198,] 0.0008006655 0.0002560024 2.557932e-04
 [199,] 0.0008006655 0.0002560024 2.557932e-04
 [200,] 0.0003693553 0.0002458706 1.019601e-04
 [201,] 0.0008006655 0.0002561940 2.570462e-04
 [202,] 0.0002872666 0.0002769510 9.042636e-05
 [203,] 0.0008006655 0.0002561940 2.570462e-04
 [204,] 0.0009391576 0.0002211607 8.267149e-05
 [205,] 0.0009098398 0.0002485591 2.252086e-04
 [206,] 0.0008232020 0.0002604988 1.080950e-04
 [207,] 0.0007003079 0.0002498168 1.891093e-04
 [208,] 0.0006843548 0.0002496706 1.846555e-04
 [209,] 0.0006843548 0.0002495256 1.838066e-04
 [210,] 0.0002912558 0.0003401995 1.207986e-04
 [211,] 0.0007649385 0.0002637332 1.092367e-04
 [212,] 0.0002872900 0.0002878733 9.355232e-05
 [213,] 0.0007923625 0.0002511733 2.186217e-04
 [214,] 0.0002873621 0.0002888096 9.396779e-05
 [215,] 0.0007549823 0.0002539374 2.263886e-04
 [216,] 0.0009709643 0.0002544537 2.842776e-04
 [217,] 0.0006712582 0.0002511733 1.902046e-04
 [218,] 0.0006789340 0.0002671851 1.099533e-04
 [219,] 0.0008434164 0.0002516369 2.335878e-04
 [220,] 0.0008827172 0.0002557263 2.712589e-04
 [221,] 0.0002996829 0.0002626457 1.215213e-04
 [222,] 0.0008390935 0.0002551838 2.561024e-04
 [223,] 0.0002912988 0.0003071123 1.083822e-04
 [224,] 0.0006465476 0.0002527165 1.013132e-04
 [225,] 0.0002873159 0.0002814089 9.132427e-05
 [226,] 0.0006325816 0.0002550540 1.024325e-04
 [227,] 0.0002912206 0.0003187165 1.126884e-04
 [228,] 0.0009693320 0.0002235274 8.488111e-05
 [229,] 0.0012205768 0.0002549900 3.481327e-04
 [230,] 0.0002905606 0.0003049544 9.866888e-05
 [231,] 0.0002932235 0.0002817772 9.104317e-05
 [232,] 0.0002902885 0.0003840448 1.340102e-04
 [233,] 0.0002939030 0.0002835772 9.106048e-05
 [234,] 0.0002941124 0.0002822562 9.086041e-05
 [235,] 0.0002875253 0.0004328661 1.295322e-04
 [236,] 0.0008477077 0.0002398414 9.377367e-05
 [237,] 0.0002872688 0.0004249950 1.284631e-04
 [238,] 0.0002874396 0.0004290467 1.288400e-04
 [239,] 0.0002873109 0.0004276417 1.290079e-04
 [240,] 0.0002929729 0.0002970010 1.005585e-04
 [241,] 0.0002902511 0.0003944953 1.376138e-04
 [242,] 0.0002921309 0.0003029584 1.000897e-04
 [243,] 0.0002922396 0.0002997428 9.831068e-05
 [244,] 0.0004144047 0.0004798440 2.152763e-04
 [245,] 0.0002920296 0.0003015369 9.967374e-05
 [246,] 0.0002920160 0.0003023933 1.001381e-04
 [247,] 0.0003830255 0.0004612179 2.033785e-04
 [248,] 0.0003651304 0.0005016708 2.218065e-04
 [249,] 0.0002903267 0.0003797112 1.326240e-04
 [250,] 0.0002879084 0.0004296243 1.272242e-04
 [251,] 0.0002921453 0.0003000389 9.871307e-05
 [252,] 0.0002902697 0.0003832096 1.336068e-04
 [253,] 0.0003827156 0.0004600290 2.034992e-04
 [254,] 0.0002921020 0.0003040289 1.008756e-04
 [255,] 0.0004029457 0.0002443085 1.009163e-04
 [256,] 0.0003083614 0.0004668167 1.998483e-04
 [257,] 0.0004576527 0.0002430361 1.086190e-04
 [258,] 0.0003586200 0.0004949341 2.182064e-04
 [259,] 0.0004957060 0.0002375286 8.993426e-05
 [260,] 0.0002901179 0.0006576555 2.358018e-04
 [261,] 0.0005707800 0.0002403221 1.148124e-04
 [262,] 0.0004772556 0.0002401639 1.004316e-04
 [263,] 0.0002921419 0.0003021936 9.938456e-05
 [264,] 0.0002951973 0.0005066747 2.171393e-04
 [265,] 0.0004566577 0.0002379854 8.764369e-05
 [266,] 0.0003250575 0.0004665554 2.008776e-04
 [267,] 0.0004941956 0.0002399459 1.035587e-04
 [268,] 0.0003295744 0.0005030848 2.189576e-04
 [269,] 0.0003571838 0.0002425891 7.923003e-05
 [270,] 0.0002918738 0.0002998053 9.867441e-05
 [271,] 0.0002919269 0.0002986637 9.788331e-05
 [272,] 0.0003702422 0.0002385264 7.856477e-05
 [273,] 0.0002932524 0.0002421662 7.882544e-05
 [274,] 0.0002932708 0.0004004347 1.648296e-04
 [275,] 0.0002924766 0.0004023992 1.642582e-04
 [276,] 0.0002930110 0.0004604500 1.761031e-04
 [277,] 0.0003019256 0.0002443059 7.844192e-05
 [278,] 0.0002963775 0.0002441433 7.845756e-05
 [279,] 0.0002915915 0.0004018008 1.623181e-04
 [280,] 0.0002906200 0.0007463364 2.805715e-04
 [281,] 0.0002936806 0.0004325164 1.807698e-04
 [282,] 0.0003511860 0.0003770349 1.614854e-04
 [283,] 0.0010266595 0.0003361904 1.640146e-04
 [284,] 0.0003054493 0.0003743160 1.569919e-04
 [285,] 0.0002949439 0.0002807676 9.095017e-05
 [286,] 0.0003565208 0.0003833166 1.654075e-04
 [287,] 0.0002862457 0.0005337365 1.703616e-04
 [288,] 0.0002952165 0.0002805355 9.095219e-05
 [289,] 0.0002918479 0.0002994580 9.839148e-05
 [290,] 0.0002952684 0.0002813772 9.095272e-05
 [291,] 0.0002929662 0.0005544324 2.151177e-04
 [292,] 0.0002868211 0.0003804942 1.193614e-04
 [293,] 0.0002919021 0.0003019206 9.903252e-05
 [294,] 0.0002918574 0.0002995042 9.840900e-05
 [295,] 0.0002867997 0.0003741591 1.176414e-04
 [296,] 0.0002868433 0.0003751296 1.176283e-04
 [297,] 0.0002868038 0.0003751296 1.178994e-04
 [298,] 0.0002868640 0.0003730866 1.168937e-04
 [299,] 0.0002863435 0.0006118553 1.951242e-04
 [300,] 0.0002868640 0.0003730866 1.168937e-04
 [301,] 0.0004635049 0.0002371959 8.463441e-05
 [302,] 0.0002868640 0.0003741591 1.172086e-04
 [303,] 0.0002868433 0.0003751296 1.176283e-04
 [304,] 0.0002866405 0.0003793948 1.187978e-04
 [305,] 0.0002866876 0.0004215220 1.307920e-04
 [306,] 0.0002868878 0.0003793948 1.185934e-04
 [307,] 0.0002867593 0.0003905666 1.213068e-04
 [308,] 0.0002867593 0.0003871696 1.203218e-04
 [309,] 0.0002867088 0.0003849752 1.199905e-04
 [310,] 0.0002866836 0.0003826918 1.194841e-04
 [311,] 0.0002866836 0.0003849752 1.201518e-04
 [312,] 0.0002866836 0.0003826918 1.194841e-04
 [313,] 0.0002867323 0.0003903948 1.214218e-04
 [314,] 0.0002867593 0.0003893886 1.209653e-04
 [315,] 0.0002867323 0.0003849752 1.198458e-04
 [316,] 0.0002866836 0.0003860116 1.204548e-04
 [317,] 0.0002867088 0.0003860116 1.202927e-04
 [318,] 0.0002920113 0.0002966605 9.716204e-05
 [319,] 0.0002915262 0.0003395944 1.217478e-04
 [320,] 0.0002862613 0.0005873712 1.827465e-04
 [321,] 0.0002866358 0.0003883344 1.214630e-04
 [322,] 0.0002867130 0.0003928239 1.222511e-04
 [323,] 0.0002866592 0.0003883344 1.212982e-04
 [324,] 0.0002866592 0.0003893886 1.216072e-04
 [325,] 0.0002866592 0.0003905666 1.219524e-04
 [326,] 0.0002866592 0.0003905666 1.219524e-04
 [327,] 0.0002866154 0.0003940222 1.232872e-04
 [328,] 0.0002866154 0.0003986407 1.246472e-04
 [329,] 0.0002866154 0.0003928239 1.229343e-04
 [330,] 0.0002865527 0.0003916327 1.230897e-04
 [331,] 0.0002860386 0.0005066438 1.585114e-04
 [332,] 0.0002865527 0.0003963185 1.244812e-04
 [333,] 0.0002865936 0.0003871696 1.214332e-04
 [334,] 0.0002866358 0.0003860116 1.207802e-04
 [335,] 0.0002866836 0.0003860116 1.204548e-04
 [336,] 0.0002871714 0.0003094343 1.011958e-04
 [337,] 0.0002865527 0.0003883344 1.221099e-04
 [338,] 0.0002866154 0.0003916327 1.225834e-04
 [339,] 0.0002861399 0.0006593457 2.089631e-04
 [340,] 0.0002866779 0.0003928239 1.224848e-04
 [341,] 0.0002866503 0.0003918627 1.223887e-04
 [342,] 0.0002867251 0.0003951915 1.228561e-04
 [343,] 0.0002866993 0.0003941155 1.227115e-04
 [344,] 0.0002867491 0.0004046325 1.254418e-04
 [345,] 0.0002924023 0.0003006673 9.747338e-05
 [346,] 0.0002862862 0.0004252500 1.280259e-04
 [347,] 0.0002916746 0.0003370075 1.131173e-04
 [348,] 0.0022095449 0.0003453603 2.388337e-03
 [349,] 0.0026021730 0.0003709995 3.263801e-03
 [350,] 0.0023089518 0.0003544503 2.625829e-03
 [351,] 0.0002909053 0.0004372004 1.513911e-04
 [352,] 0.0066388465 0.0002387392 1.993963e-03
 [353,] 0.0064038334 0.0002385659 1.871552e-03
 [354,] 0.0002933183 0.0002750748 9.134714e-05
 [355,] 0.0002907585 0.0004136608 1.418828e-04
 [356,] 0.0008087060 0.0004001109 1.126391e-03
 [357,] 0.0031222769 0.0002570970 1.369136e-03
 [358,] 0.0019272840 0.0002587614 8.723279e-04
 [359,] 0.0007386549 0.0004083773 1.064922e-03
 [360,] 0.0022435291 0.0002579051 1.004862e-03
 [361,] 0.0002916822 0.0003613260 1.222553e-04
 [362,] 0.0002908904 0.0003893252 1.342015e-04
 [363,] 0.0040978512 0.0002581689 1.839518e-03
 [364,] 0.0002909001 0.0003885846 1.342846e-04
 [365,] 0.0002951941 0.0003012106 8.963416e-05
 [366,] 0.0002916646 0.0003564651 1.205595e-04
 [367,] 0.0052463643 0.0002577622 2.353826e-03
 [368,] 0.0042314537 0.0002599887 1.977305e-03
 [369,] 0.0002916404 0.0003485532 1.173702e-04
 [370,] 0.0002926901 0.0002780677 9.288121e-05
 [371,] 0.0019755146 0.0002562660 8.545201e-04
 [372,] 0.0002879526 0.0002674606 8.603513e-05
 [373,] 0.0034380490 0.0002549116 1.433629e-03
 [374,] 0.0036658748 0.0002550215 1.532700e-03
 [375,] 0.0002908869 0.0003645027 1.255048e-04
 [376,] 0.0002908283 0.0002076154 6.739134e-05
 [377,] 0.0041451015 0.0002554210 1.749547e-03
 [378,] 0.0002900311 0.0002093489 7.188630e-05
 [379,] 0.0002930941 0.0002799135 9.553737e-05
 [380,] 0.0013974019 0.0002572943 6.201170e-04
 [381,] 0.0002909486 0.0003587775 1.236456e-04
 [382,] 0.0002909931 0.0003438811 1.184393e-04
 [383,] 0.0009234704 0.0003706478 1.133494e-03
 [384,] 0.0016801800 0.0002588143 7.676291e-04
 [385,] 0.0002916749 0.0003262810 1.100818e-04
 [386,] 0.0015787004 0.0002579694 7.088718e-04
 [387,] 0.0041864836 0.0002592023 1.935442e-03
 [388,] 0.0016103800 0.0002626312 7.897675e-04
 [389,] 0.0002872892 0.0002037171 6.771825e-05
 [390,] 0.0002932515 0.0002788887 9.512145e-05
 [391,] 0.0002912639 0.0003418653 1.188985e-04
 [392,] 0.0008685887 0.0003770492 1.098352e-03
 [393,] 0.0007840722 0.0003597410 9.099017e-04
 [394,] 0.0002917457 0.0003213286 1.089787e-04
 [395,] 0.0018808073 0.0003710326 2.366054e-03
 [396,] 0.0035962898 0.0002590748 1.650707e-03
 [397,] 0.0043237382 0.0002587197 1.976590e-03
 [398,] 0.0002881225 0.0003000357 9.516170e-05
 [399,] 0.0002920916 0.0004149346 1.485371e-04
 [400,] 0.0131166678 0.0002584392 5.998558e-03
 [401,] 0.0057987510 0.0002534473 2.343492e-03
 [402,] 0.0002916542 0.0003897871 1.322340e-04
 [403,] 0.0002917384 0.0003583899 1.222374e-04
 [404,] 0.0053941398 0.0002525748 2.122998e-03
 [405,] 0.0002916568 0.0003647025 1.235581e-04
 [406,] 0.0002874563 0.0002029517 6.684977e-05
 [407,] 0.0002811275 0.0003149905 1.028128e-04
 [408,] 0.0002918204 0.0003563620 1.220517e-04
 [409,] 0.0002867533 0.0002064963 6.971056e-05
 [410,] 0.0062688118 0.0002516524 2.398902e-03
 [411,] 0.0002917814 0.0003272277 1.150567e-04
 [412,] 0.0051084273 0.0002511448 1.936452e-03
 [413,] 0.0019689554 0.0003671374 2.450427e-03
 [414,] 0.0002857357 0.0002023691 6.684127e-05
 [415,] 0.0002856639 0.0002060007 6.922792e-05
 [416,] 0.0002918525 0.0003120938 1.063871e-04
 [417,] 0.0002892966 0.0002593743 8.855886e-05
 [418,] 0.0002917936 0.0003593273 1.228006e-04
 [419,] 0.0002923649 0.0002769158 9.221844e-05
 [420,] 0.0002859932 0.0002059131 6.928656e-05
 [421,] 0.0075063564 0.0002528369 3.001326e-03
 [422,] 0.0066125076 0.0002516411 2.545406e-03
 [423,] 0.0023473355 0.0003694648 2.970852e-03
 [424,] 0.0036084452 0.0002550951 1.531854e-03
 [425,] 0.0022034145 0.0003731090 2.832484e-03
 [426,] 0.0002913606 0.0003781915 1.329388e-04
 [427,] 0.0002918148 0.0003571386 1.223523e-04
 [428,] 0.0051084273 0.0002521739 2.005392e-03
 [429,] 0.0002937247 0.0002780779 9.533648e-05
 [430,] 0.0002916301 0.0003222795 1.088177e-04
 [431,] 0.0002917157 0.0003222795 1.093901e-04
 [432,] 0.0002916424 0.0003225845 1.090153e-04
 [433,] 0.0002917477 0.0003199926 1.086154e-04
 [434,] 0.0038780576 0.0003179194 3.675217e-03
 [435,] 0.0016496622 0.0003171007 1.533567e-03
 [436,] 0.0002917864 0.0003161979 1.076035e-04
 [437,] 0.0002919419 0.0002573117 8.095982e-05
 [438,] 0.0002916565 0.0003228213 1.093231e-04
 [439,] 0.0002917997 0.0003202904 1.091415e-04
 [440,] 0.0097588449 0.0002519958 3.792150e-03
 [441,] 0.0080335185 0.0002513877 3.061129e-03
 [442,] 0.0085880400 0.0002512277 3.251820e-03
 [443,] 0.0002844519 0.0002016292 6.669358e-05
 [444,] 0.0002877170 0.0002608070 8.737719e-05
 [445,] 0.0002917660 0.0003158378 1.071944e-04
 [446,] 0.0043979142 0.0002548004 1.865571e-03
 [447,] 0.0002916920 0.0002454500 7.808455e-05
 [448,] 0.0038885114 0.0002531027 1.576140e-03
 [449,] 0.0075810478 0.0002511930 2.866335e-03
 [450,] 0.0002918669 0.0003202904 1.094257e-04
 [451,] 0.0002918720 0.0003205592 1.095464e-04
 [452,] 0.0002912470 0.0002318315 7.488958e-05
 [453,] 0.0081175220 0.0002523978 3.175739e-03
 [454,] 0.0092221907 0.0002523059 3.593752e-03
 [455,] 0.0002856337 0.0002070644 6.993597e-05
 [456,] 0.0086780347 0.0002516113 3.303093e-03
 [457,] 0.0040373668 0.0003127606 3.684766e-03
 [458,] 0.0002924039 0.0002570666 8.526312e-05
 [459,] 0.0075387778 0.0002516524 2.880835e-03
 [460,] 0.0002844359 0.0002132133 7.206793e-05
 [461,] 0.0080544036 0.0002505651 2.950783e-03
 [462,] 0.0002917236 0.0003326779 1.131270e-04
 [463,] 0.0126529778 0.0002528252 5.002885e-03
 [464,] 0.0002923894 0.0002760040 9.203923e-05
 [465,] 0.0046543126 0.0003393957 5.079035e-03
 [466,] 0.0002917291 0.0003291529 1.117438e-04
 [467,] 0.0002918152 0.0002349591 7.544483e-05
 [468,] 0.0091501918 0.0002537953 3.716109e-03
 [469,] 0.0002855124 0.0002107015 7.155507e-05
 [470,] 0.0027631827 0.0003329843 2.872643e-03
 [471,] 0.0042537838 0.0003462547 4.821866e-03
 [472,] 0.0070933400 0.0002545346 2.950215e-03
 [473,] 0.0002917892 0.0003291529 1.123132e-04
 [474,] 0.0002916095 0.0003434409 1.208072e-04
 [475,] 0.0002917281 0.0003316385 1.166395e-04
 [476,] 0.0002917281 0.0003320208 1.167874e-04
 [477,] 0.0039880339 0.0003542091 4.700538e-03
 [478,] 0.0080544036 0.0002600471 3.766545e-03
 [479,] 0.0002927478 0.0002334587 7.481460e-05
 [480,] 0.0002875959 0.0002365135 7.829337e-05
 [481,] 0.0070418218 0.0002592846 3.237472e-03
 [482,] 0.0002917567 0.0003327792 1.132657e-04
 [483,] 0.0002916660 0.0003338808 1.129409e-04
 [484,] 0.0002916795 0.0003354245 1.137262e-04
 [485,] 0.0002849088 0.0002153013 7.316510e-05
 [486,] 0.0002972748 0.0002844347 1.014161e-04
 [487,] 0.0002844361 0.0002162808 7.327789e-05
 [488,] 0.0002834179 0.0002161176 7.234269e-05
 [489,] 0.0048210458 0.0002618453 2.372094e-03
 [490,] 0.0002876395 0.0002471615 8.209387e-05
 [491,] 0.0002876020 0.0002458324 8.142539e-05
 [492,] 0.0100690184 0.0002605534 4.740280e-03
 [493,] 0.0002876306 0.0002492075 8.273138e-05
 [494,] 0.0034370762 0.0002637697 1.751376e-03
 [495,] 0.0101449090 0.0002589263 4.610716e-03
 [496,] 0.0002851483 0.0002112326 7.141552e-05
 [497,] 0.0019209449 0.0003485652 2.166769e-03
 [498,] 0.0002816314 0.0002791786 8.921507e-05
 [499,] 0.0135332250 0.0002589809 6.144169e-03
 [500,] 0.0087866416 0.0002607424 4.148435e-03
 [501,] 0.0087866416 0.0002607424 4.148435e-03
 [502,] 0.0087073806 0.0002605983 4.098710e-03
 [503,] 0.0087073806 0.0002607424 4.111050e-03
 [504,] 0.0127357147 0.0002583409 5.697646e-03
 [505,] 0.0119141239 0.0002585864 5.361835e-03
 [506,] 0.0101449090 0.0002611657 4.833577e-03
 [507,] 0.0002917082 0.0003273501 1.109053e-04
 [508,] 0.0032886411 0.0003484011 3.711142e-03
 [509,] 0.0015077497 0.0003521617 1.709936e-03
 [510,] 0.0120040505 0.0002564406 5.139131e-03
 [511,] 0.0002917056 0.0003276692 1.109389e-04
 [512,] 0.0019935667 0.0003478570 2.222070e-03
 [513,] 0.0143407783 0.0002558664 6.051100e-03
 [514,] 0.0127320654 0.0002565415 5.442486e-03
 [515,] 0.0002917691 0.0003285696 1.118352e-04
 [516,] 0.0002918014 0.0003595380 1.231434e-04
 [517,] 0.0002909021 0.0003657072 1.248224e-04
 [518,] 0.0127320654 0.0002573174 5.567740e-03
 [519,] 0.0002850383 0.0002094348 7.063627e-05
 [520,] 0.0020281384 0.0003435236 2.209462e-03
 [521,] 0.0158839912 0.0002559156 6.688071e-03
 [522,] 0.0002909246 0.0003349825 1.140896e-04
 [523,] 0.0002924915 0.0002428495 7.709905e-05
 [524,] 0.0002924203 0.0002435049 7.728879e-05
 [525,] 0.0028540951 0.0003404597 3.076345e-03
 [526,] 0.0035274578 0.0003323481 3.632435e-03
 [527,] 0.0093718630 0.0002546757 3.811529e-03
 [528,] 0.0120757421 0.0002549795 4.948530e-03
 [529,] 0.0104937652 0.0002557087 4.418168e-03
 [530,] 0.0145799863 0.0002537375 5.741945e-03
 [531,] 0.0012485503 0.0003402065 1.321176e-03
 [532,] 0.0079276814 0.0002570381 3.441376e-03
 [533,] 0.0141413565 0.0002559591 5.949646e-03
 [534,] 0.0133112091 0.0002571261 5.779992e-03
 [535,] 0.0002927443 0.0002470563 7.794777e-05
 [536,] 0.0002957988 0.0002780240 9.667164e-05
 [537,] 0.0021144928 0.0003615769 2.513205e-03
 [538,] 0.0074706319 0.0002585014 3.330045e-03
 [539,] 0.0002930857 0.0002521759 7.899809e-05
 [540,] 0.0002929738 0.0002521512 7.905181e-05
 [541,] 0.0002812491 0.0003186565 1.014745e-04
 [542,] 0.0002811319 0.0003199073 1.003009e-04
 [543,] 0.0002913253 0.0003808139 1.374084e-04
 [544,] 0.0002919646 0.0003641904 1.256157e-04
 [545,] 0.0804302311 0.0002596280 3.603280e-02
 [546,] 0.0002813485 0.0003236112 1.069793e-04
 [547,] 0.0002812668 0.0003238430 1.066080e-04
 [548,] 0.0002919761 0.0003675452 1.271051e-04
 [549,] 0.0002811514 0.0003245216 1.060841e-04
 [550,] 0.0002919835 0.0003647709 1.261890e-04
 [551,] 0.0002880345 0.0002097287 7.179195e-05
 [552,] 0.0002815091 0.0003445901 1.112201e-04
 [553,] 0.0002912734 0.0003734501 1.300953e-04
 [554,] 0.0025743774 0.0002096175 3.029923e-04
 [555,] 0.0002846616 0.0004412269 1.620339e-04
 [556,] 0.0002939656 0.0002353093 8.166057e-05
 [557,] 0.0002938794 0.0002347563 8.138950e-05
 [558,] 0.0002866108 0.0004070825 1.546504e-04
 [559,] 0.0002931241 0.0002300559 7.849768e-05
 [560,] 0.0002832760 0.0004513863 1.610304e-04
 [561,] 0.0002894012 0.0003009270 1.117833e-04
 [562,] 0.0002958144 0.0005231691 2.280724e-04
 [563,] 0.0002968195 0.0004417292 1.908271e-04
 [564,] 0.0002919988 0.0002783324 9.252866e-05
 [565,] 0.0002920023 0.0002781727 9.242755e-05
 [566,] 0.0002900983 0.0002388797 8.211810e-05
 [567,] 0.0002920016 0.0002777359 9.230095e-05
 [568,] 0.0002919971 0.0002777359 9.230627e-05
 [569,] 0.0002949454 0.0004592780 1.954073e-04
 [570,] 0.0002919953 0.0002776681 9.231148e-05
 [571,] 0.0002816484 0.0003902909 1.330919e-04
 [572,] 0.0002817409 0.0003878188 1.326329e-04
 [573,] 0.0002823317 0.0004948107 1.743196e-04
 [574,] 0.0002921037 0.0002776308 9.237892e-05
 [575,] 0.0002825450 0.0003782312 1.327891e-04
 [576,] 0.0002921031 0.0002775874 9.236443e-05
 [577,] 0.0002821995 0.0003848216 1.340567e-04
 [578,] 0.0002887864 0.0002398566 8.162733e-05
 [579,] 0.0002921454 0.0002778867 9.253096e-05
 [580,] 0.0002921493 0.0002778592 9.252913e-05
 [581,] 0.0002889814 0.0002393464 8.158679e-05
 [582,] 0.0002921523 0.0002778992 9.255378e-05
 [583,] 0.0002889316 0.0002416894 8.250940e-05
 [584,] 0.0002942780 0.0004765508 2.020513e-04
 [585,] 0.0002824638 0.0004010456 1.410248e-04
 [586,] 0.0002812363 0.0002681573 8.865782e-05
 [587,] 0.0002838724 0.0003529513 1.267667e-04
 [588,] 0.0002891345 0.0002419271 8.278994e-05
 [589,] 0.0002820374 0.0002698457 9.029298e-05
 [590,] 0.0002809723 0.0002700626 8.888448e-05
 [591,] 0.0002822559 0.0002613182 8.636849e-05
 [592,] 0.0002802290 0.0002597516 8.384683e-05
 [593,] 0.0002806698 0.0003738725 1.238550e-04
 [594,] 0.0002802227 0.0002594662 8.333664e-05
 [595,] 0.0002802724 0.0002548578 8.188142e-05
 [596,] 0.0002805737 0.0003367078 1.110896e-04
 [597,] 0.0002862967 0.0005351810 2.024550e-04
 [598,] 0.0002901213 0.0002617759 9.219938e-05
 [599,] 0.0002867825 0.0006602042 2.549550e-04
 [600,] 0.0002802343 0.0002545561 8.188840e-05
 [601,] 0.0002806253 0.0004331139 1.427477e-04
 [602,] 0.0002873516 0.0006519879 2.554401e-04
 [603,] 0.0002864911 0.0006650031 2.562503e-04
 [604,] 0.0002804075 0.0002579748 8.376325e-05
 [605,] 0.0002803662 0.0003363755 1.096123e-04
 [606,] 0.0002841954 0.0002877118 9.655935e-05
 [607,] 0.0002819376 0.0002619386 8.231714e-05
 [608,] 0.0002802905 0.0003526053 1.100271e-04
 [609,] 0.0002803737 0.0003514415 1.089139e-04
 [610,] 0.0002815143 0.0002646713 8.311532e-05
 [611,] 0.0002836949 0.0006052640 2.167523e-04
 [612,] 0.0002895019 0.0003259995 1.172766e-04
 [613,] 0.0002841711 0.0006674858 2.416152e-04
 [614,] 0.0002805262 0.0003552738 1.144702e-04
 [615,] 0.0002832678 0.0006282969 2.205146e-04
 [616,] 0.0002895943 0.0002664234 9.333063e-05
 [617,] 0.0002833601 0.0006251710 2.201369e-04
 [618,] 0.0002833601 0.0006246030 2.199343e-04
 [619,] 0.0002890616 0.0002940908 9.197537e-05
 [620,] 0.0002813727 0.0002754563 8.610669e-05
 [621,] 0.0002814465 0.0002762283 8.621078e-05
 [622,] 0.0002804970 0.0003908116 1.248156e-04
 [623,] 0.0002805260 0.0003901385 1.215518e-04
 [624,] 0.0002907330 0.0002650543 9.406170e-05
 [625,] 0.0002886786 0.0002647549 9.113626e-05
 [626,] 0.0002850179 0.0006813045 2.527221e-04
 [627,] 0.0002855060 0.0006271933 2.348605e-04
 [628,] 0.0002809899 0.0002718894 8.572306e-05
 [629,] 0.0002811112 0.0002748958 9.009667e-05
 [630,] 0.0002927910 0.0002738704 9.308488e-05
 [631,] 0.0002861082 0.0005271340 1.985313e-04
 [632,] 0.0002808042 0.0003298239 1.086649e-04
 [633,] 0.0002924882 0.0002688358 8.687862e-05
 [634,] 0.0002893400 0.0002669563 9.285358e-05
 [635,] 0.0002883896 0.0002319996 7.543632e-05
 [636,] 0.0002880885 0.0002413742 7.893539e-05
 [637,] 0.0002881207 0.0002412097 7.895168e-05
 [638,] 0.0002907729 0.0003046421 1.166427e-04
 [639,] 0.0002866458 0.0002275904 7.528938e-05
 [640,] 0.0002913824 0.0002670331 8.873968e-05
 [641,] 0.0002901173 0.0002520533 8.700199e-05
 [642,] 0.0002899779 0.0002518250 8.683526e-05
 [643,] 0.0002871774 0.0002389348 8.086787e-05
 [644,] 0.0002844784 0.0002520962 8.228000e-05
 [645,] 0.0002847383 0.0002486192 8.006638e-05
 [646,] 0.0002884821 0.0002686163 9.233063e-05
 [647,] 0.0002933072 0.0005773304 2.457267e-04
 [648,] 0.0002855123 0.0002481493 7.932024e-05
 [649,] 0.0002882470 0.0002657706 9.066751e-05
 [650,] 0.0002880724 0.0002661739 9.057750e-05
 [651,] 0.0002864745 0.0003638442 1.364892e-04
 [652,] 0.0002860958 0.0005101285 1.889653e-04
 [653,] 0.0002865589 0.0004667892 1.761259e-04
 [654,] 0.0002883005 0.0002686521 9.185813e-05
 [655,] 0.0002864076 0.0004752496 1.789956e-04
 [656,] 0.0002931428 0.0002576092 8.444332e-05
 [657,] 0.0002904622 0.0004297661 1.711815e-04
 [658,] 0.0002861124 0.0004444978 1.658275e-04
 [659,] 0.0002859542 0.0004420884 1.643817e-04
 [660,] 0.0002908985 0.0002650080 9.322045e-05
 [661,] 0.0002865591 0.0004398951 1.653563e-04
 [662,] 0.0002864078 0.0004398951 1.649054e-04
 [663,] 0.0002883024 0.0002935966 1.100567e-04
 [664,] 0.0002862588 0.0004270565 1.593615e-04
 [665,] 0.0002864076 0.0004248547 1.589133e-04
 [666,] 0.0002894307 0.0002809262 9.858991e-05
 [667,] 0.0002862588 0.0004223120 1.574798e-04
 [668,] 0.0002895987 0.0002761811 9.680350e-05
 [669,] 0.0002864076 0.0004160133 1.553896e-04
 [670,] 0.0002859542 0.0004181671 1.549723e-04
 [671,] 0.0002914770 0.0002658946 8.853480e-05
 [672,] 0.0002867569 0.0003266920 1.219034e-04
 [673,] 0.0002914425 0.0002662320 8.864790e-05
 [674,] 0.0002868153 0.0003934300 1.473870e-04
 [675,] 0.0002873912 0.0003445015 1.304510e-04
 [676,] 0.0002814799 0.0003330341 1.135930e-04
 [677,] 0.0002853709 0.0004142879 1.517512e-04
 [678,] 0.0002827305 0.0003082967 1.076198e-04
 [679,] 0.0002906267 0.0002961281 1.059691e-04
 [680,] 0.0002806096 0.0004524122 1.463251e-04
 [681,] 0.0002953498 0.0007293281 3.256654e-04
 [682,] 0.0002904059 0.0003202859 1.100346e-04
 [683,] 0.0002885225 0.0006326759 2.500023e-04
 [684,] 0.0002888144 0.0006017529 2.383014e-04
 [685,] 0.0002902262 0.0003488097 1.195783e-04
 [686,] 0.0002845292 0.0004069418 1.486991e-04
 [687,] 0.0002902390 0.0003481178 1.195650e-04
 [688,] 0.0002894023 0.0002956125 9.878261e-05
 [689,] 0.0002856833 0.0002734814 8.903165e-05
 [690,] 0.0002923873 0.0002860635 9.726420e-05
 [691,] 0.0002832337 0.0003780338 1.346325e-04
 [692,] 0.0002928546 0.0002790589 9.108219e-05
 [693,] 0.0002931924 0.0008104262 3.591831e-04
 [694,] 0.0002904475 0.0003349887 1.155447e-04
 [695,] 0.0002904217 0.0003316462 1.142229e-04
 [696,] 0.0002892924 0.0005278687 2.083350e-04
 [697,] 0.0002926059 0.0007926734 3.476567e-04
 [698,] 0.0002904217 0.0003343622 1.152061e-04
 [699,] 0.0002905204 0.0009968388 4.257640e-04
 [700,] 0.0002831986 0.0003651984 1.297665e-04
 [701,] 0.0002888555 0.0005208385 2.043699e-04
 [702,] 0.0002896857 0.0003050081 1.031415e-04
 [703,] 0.0002874337 0.0007580680 3.039646e-04
 [704,] 0.0002831465 0.0003788264 1.346858e-04
 [705,] 0.0002900547 0.0009684262 4.094254e-04
 [706,] 0.0002900547 0.0009793202 4.142978e-04
 [707,] 0.0002896240 0.0009569127 4.010504e-04
 [708,] 0.0002872408 0.0007841833 3.137503e-04
 [709,] 0.0002895608 0.0003038994 1.025619e-04
 [710,] 0.0002825027 0.0003706232 1.304311e-04
 [711,] 0.0002889884 0.0009681341 4.010782e-04
 [712,] 0.0002904165 0.0003090030 1.060775e-04
 [713,] 0.0002843915 0.0003895391 1.427347e-04
 [714,] 0.0002904165 0.0003354097 1.156823e-04
 [715,] 0.0002880368 0.0005532830 2.148175e-04
 [716,] 0.0002845542 0.0003688587 1.350570e-04
 [717,] 0.0002897144 0.0003017674 1.021069e-04
 [718,] 0.0002847642 0.0003555496 1.302808e-04
 [719,] 0.0002822312 0.0003425307 1.187771e-04
 [720,] 0.0002821311 0.0003518712 1.218314e-04
 [721,] 0.0002829368 0.0004065698 1.434990e-04
 [722,] 0.0002843915 0.0003460409 1.257868e-04
 [723,] 0.0002893713 0.0002891898 9.663199e-05
 [724,] 0.0002830387 0.0002662850 9.126754e-05
 [725,] 0.0002868069 0.0003236686 1.210454e-04
 [726,] 0.0002864968 0.0003150815 1.167171e-04
 [727,] 0.0002874521 0.0003093765 1.159758e-04
 [728,] 0.0002834998 0.0003093765 1.095263e-04
 [729,] 0.0002895027 0.0002786509 9.348675e-05
 [730,] 0.0002895428 0.0002857828 9.616522e-05
 [731,] 0.0002922052 0.0002831137 9.595512e-05
 [732,] 0.0002895015 0.0002822143 9.465636e-05
 [733,] 0.0002902041 0.0002898648 9.927523e-05
 [734,] 0.0002869916 0.0003016410 1.121310e-04
 [735,] 0.0002900661 0.0002944655 1.001425e-04
 [736,] 0.0002895015 0.0002819378 9.456186e-05
 [737,] 0.0002900661 0.0002948856 1.002934e-04
 [738,] 0.0002901697 0.0003001984 1.025632e-04
 [739,] 0.0002872985 0.0006984046 2.751240e-04
 [740,] 0.0002857418 0.0003315274 1.090941e-04
 [741,] 0.0002840299 0.0003145491 1.128840e-04
 [742,] 0.0002901548 0.0003019369 1.031421e-04
 [743,] 0.0002901668 0.0003216156 1.102974e-04
 [744,] 0.0002901358 0.0003216156 1.101690e-04
 [745,] 0.0002874781 0.0008023761 3.194166e-04
 [746,] 0.0002894331 0.0002819325 9.434479e-05
 [747,] 0.0002836352 0.0003207369 1.145368e-04
 [748,] 0.0002894440 0.0002856060 9.567969e-05
 [749,] 0.0002899543 0.0003104311 1.059636e-04
 [750,] 0.0002837552 0.0003041488 1.084122e-04
 [751,] 0.0002862015 0.0004486065 1.654957e-04
 [752,] 0.0002899692 0.0002905796 9.886475e-05
 [753,] 0.0002887723 0.0002620118 8.923300e-05
 [754,] 0.0002887723 0.0002618017 8.912716e-05
 [755,] 0.0002899282 0.0003078892 1.045178e-04
 [756,] 0.0002848722 0.0003108907 1.128626e-04
 [757,] 0.0002899768 0.0003082475 1.047077e-04
 [758,] 0.0002899543 0.0003143415 1.073606e-04
 [759,] 0.0002871278 0.0004465057 1.676855e-04
 [760,] 0.0002886310 0.0002984617 1.127981e-04
 [761,] 0.0002865834 0.0004467011 1.660294e-04
 [762,] 0.0002896511 0.0002790205 9.391489e-05
 [763,] 0.0002899728 0.0003321104 1.138004e-04
 [764,] 0.0002862931 0.0004725371 1.751296e-04
 [765,] 0.0002898583 0.0003321104 1.132430e-04
 [766,] 0.0002865493 0.0002616654 8.746495e-05
 [767,] 0.0002898731 0.0002783405 9.422194e-05
 [768,] 0.0002888307 0.0002607640 8.870469e-05
 [769,] 0.0002888307 0.0002608606 8.875416e-05
 [770,] 0.0002851902 0.0002938811 1.058279e-04
 [771,] 0.0002879901 0.0002482090 8.176340e-05
 [772,] 0.0002883695 0.0002978845 1.118288e-04
 [773,] 0.0002888219 0.0003235977 1.213631e-04
 [774,] 0.0002900045 0.0002748902 9.307279e-05
 [775,] 0.0002889566 0.0003191952 1.197251e-04
 [776,] 0.0002879917 0.0002369444 7.815518e-05
 [777,] 0.0002898480 0.0002755724 9.299866e-05
 [778,] 0.0002964445 0.0002670936 1.054278e-04
 [779,] 0.0002899758 0.0002633001 8.727347e-05
 [780,] 0.0002983288 0.0002686953 1.076251e-04
 [781,] 0.0002901339 0.0002764861 9.391822e-05
 [782,] 0.0002899229 0.0002734774 9.238749e-05
 [783,] 0.0002973601 0.0002628607 1.039860e-04
 [784,] 0.0002900303 0.0002740364 9.271173e-05
 [785,] 0.0002897681 0.0002739730 9.222424e-05
 [786,] 0.0002901572 0.0002767010 9.404012e-05
 [787,] 0.0002899026 0.0002738063 9.248285e-05
 [788,] 0.0002964445 0.0002693880 1.066051e-04
 [789,] 0.0002898826 0.0002738063 9.244974e-05
 [790,] 0.0002900287 0.0002742862 9.145185e-05
 [791,] 0.0002900377 0.0002692133 8.978073e-05
 [792,] 0.0002900245 0.0002618858 8.720850e-05
 [793,] 0.0002900633 0.0002607729 8.700542e-05
 [794,] 0.0002858862 0.0002216512 7.341051e-05
 [795,] 0.0002889914 0.0002842161 1.063679e-04
 [796,] 0.0002884767 0.0002813873 1.045871e-04
 [797,] 0.0002898610 0.0002808931 9.502801e-05
 [798,] 0.0002902377 0.0002844673 1.071510e-04
 [799,] 0.0002901442 0.0002609997 8.646353e-05
 [800,] 0.0002900080 0.0002874623 1.088890e-04
 [801,] 0.0002890845 0.0002745663 1.010713e-04
 [802,] 0.0002894374 0.0002842253 9.515915e-05
 [803,] 0.0002894831 0.0002915675 9.792238e-05
 [804,] 0.0002849498 0.0002232640 7.668308e-05
 [805,] 0.0002917860 0.0002600761 8.731124e-05
 [806,] 0.0002894605 0.0002934059 9.848606e-05
 [807,] 0.0002895586 0.0002944579 9.922218e-05
 [808,] 0.0002929400 0.0002827294 9.357031e-05
 [809,] 0.0002917329 0.0002584052 8.654700e-05
 [810,] 0.0002870059 0.0002780621 1.015981e-04
 [811,] 0.0002894648 0.0002652599 9.747500e-05
 [812,] 0.0002848539 0.0002157833 7.317829e-05
 [813,] 0.0002877299 0.0002792380 1.028279e-04
 [814,] 0.0002918551 0.0002513710 8.393521e-05
 [815,] 0.0002880950 0.0002438286 8.006684e-05
 [816,] 0.0002917188 0.0002825557 9.708874e-05
 [817,] 0.0002889457 0.0002934515 9.889375e-05
 [818,] 0.0002920185 0.0002709407 9.354954e-05
 [819,] 0.0002891003 0.0002835675 9.606703e-05
 [820,] 0.0002916093 0.0002686269 9.170703e-05
 [821,] 0.0002872868 0.0003102173 1.152967e-04
 [822,] 0.0002914106 0.0002683640 9.122097e-05
 [823,] 0.0002916377 0.0002606536 8.884956e-05
 [824,] 0.0002823348 0.0002501706 8.225327e-05
 [825,] 0.0002917723 0.0002633332 9.013338e-05
 [826,] 0.0002802071 0.0002453320 7.932827e-05
 [827,] 0.0002898808 0.0003242521 1.251495e-04
 [828,] 0.0002886946 0.0002834384 9.464613e-05
 [829,] 0.0002887223 0.0002805960 9.385021e-05
 [830,] 0.0002802077 0.0002507518 8.083724e-05
 [831,] 0.0002888652 0.0002857443 9.608758e-05
 [832,] 0.0002925229 0.0003090535 1.062180e-04
 [833,] 0.0002929225 0.0002619427 9.153927e-05
 [834,] 0.0002897683 0.0002756150 9.528361e-05
 [835,] 0.0002866109 0.0003725071 1.396974e-04
 [836,] 0.0002820041 0.0002586830 8.689633e-05
 [837,] 0.0002924226 0.0002643897 9.171350e-05
 [838,] 0.0002812305 0.0003695019 1.231829e-04
 [839,] 0.0002928263 0.0002850190 1.044182e-04
 [840,] 0.0002886049 0.0004538501 1.788530e-04
 [841,] 0.0002891072 0.0004211867 1.660631e-04
 [842,] 0.0002825725 0.0002294574 7.701722e-05
 [843,] 0.0003030959 0.0002419586 8.353080e-05
 [844,] 0.0002890898 0.0005727304 2.318739e-04
 [845,] 0.0002930980 0.0003366884 1.215257e-04
 [846,] 0.0002991856 0.0004115617 1.799972e-04
 [847,] 0.0002811488 0.0002534328 8.370390e-05
 [848,] 0.0002808525 0.0002531301 8.310187e-05
 [849,] 0.0002919097 0.0002406759 7.950561e-05
 [850,] 0.0002879005 0.0003800427 1.447309e-04
 [851,] 0.0002823686 0.0002575786 8.027367e-05
 [852,] 0.0002929212 0.0003391113 1.220313e-04
 [853,] 0.0002967923 0.0003814489 1.610321e-04
 [854,] 0.0002929920 0.0003432018 1.238312e-04
 [855,] 0.0002931867 0.0003442122 1.247697e-04
 [856,] 0.0002920653 0.0002411645 7.925243e-05
 [857,] 0.0002803701 0.0002603583 8.493199e-05
 [858,] 0.0002803701 0.0002603583 8.493199e-05
 [859,] 0.0002802424 0.0002575179 8.345386e-05
 [860,] 0.0002813426 0.0002606560 8.143163e-05
 [861,] 0.0002977041 0.0003733023 1.581760e-04
 [862,] 0.0002931906 0.0003425248 1.241161e-04
 [863,] 0.0002866355 0.0002260685 7.817286e-05
 [864,] 0.0002874173 0.0002270173 7.900672e-05
 [865,] 0.0002804760 0.0002261825 7.343188e-05
 [866,] 0.0002811807 0.0002642853 8.251508e-05
 [867,] 0.0002811807 0.0002642853 8.251508e-05
 [868,] 0.0002886276 0.0003769160 1.448916e-04
 [869,] 0.0002933804 0.0003285107 1.190356e-04
 [870,] 0.0002812039 0.0002603583 8.149944e-05
 [871,] 0.0002910627 0.0002401702 7.917240e-05
 [872,] 0.0002964584 0.0003748628 1.568357e-04
 [873,] 0.0002941682 0.0003911779 1.608440e-04
 [874,] 0.0002816794 0.0002284027 7.598549e-05
 [875,] 0.0002804966 0.0002601227 8.421820e-05
 [876,] 0.0002819116 0.0002285532 7.627186e-05
 [877,] 0.0002875051 0.0002286889 7.992458e-05
 [878,] 0.0002867178 0.0002306981 8.039682e-05
 [879,] 0.0002936085 0.0003186621 1.156317e-04
 [880,] 0.0002935543 0.0003082604 1.113072e-04
 [881,] 0.0002935720 0.0003115823 1.126794e-04
 [882,] 0.0002912480 0.0002410267 7.992341e-05
 [883,] 0.0002810229 0.0002574354 8.099727e-05
 [884,] 0.0002811695 0.0002527089 8.347511e-05
 [885,] 0.0002813032 0.0002524738 8.357981e-05
 [886,] 0.0002813744 0.0002508993 8.309414e-05
 [887,] 0.0002815951 0.0002463359 7.890568e-05
 [888,] 0.0002917078 0.0002406653 7.987344e-05
 [889,] 0.0002821537 0.0002439411 7.864352e-05
 [890,] 0.0002929047 0.0002485195 8.607702e-05
 [891,] 0.0002928274 0.0002960268 1.031545e-04
 [892,] 0.0002928299 0.0002474424 8.555698e-05
 [893,] 0.0002926814 0.0002478919 8.555610e-05
 [894,] 0.0002936807 0.0002468221 7.730964e-05
 [895,] 0.0002941122 0.0002443767 8.726686e-05
 [896,] 0.0002929421 0.0002448344 8.465744e-05
 [897,] 0.0002928003 0.0002441875 8.425103e-05
 [898,] 0.0002927912 0.0002438428 8.410235e-05
 [899,] 0.0002927791 0.0002435351 8.396524e-05
 [900,] 0.0002927509 0.0002435351 8.393390e-05
 [901,] 0.0002932483 0.0002484121 7.775299e-05
 [902,] 0.0002927568 0.0002421955 8.339107e-05
 [903,] 0.0002928299 0.0002425261 8.360304e-05
 [904,] 0.0002815010 0.0002056870 6.735899e-05
 [905,] 0.0002815652 0.0002059237 6.781496e-05
 [906,] 0.0002816563 0.0002057301 6.782132e-05
 [907,] 0.0002928033 0.0002401713 8.263197e-05
 [908,] 0.0002814041 0.0002076367 6.824331e-05
 [909,] 0.0002816136 0.0002116516 6.942185e-05
 [910,] 0.0002910713 0.0002650507 7.983200e-05
 [911,] 0.0002921781 0.0002168479 6.809357e-05
 [912,] 0.0002911450 0.0002787711 9.265185e-05
 [913,] 0.0002913064 0.0002703316 8.678898e-05
 [914,] 0.0002947681 0.0002559125 8.935660e-05
 [915,] 0.0002896879 0.0002123488 7.039713e-05
 [916,] 0.0002896919 0.0002123488 7.040069e-05
 [917,] 0.0002896943 0.0002122631 7.036720e-05
 [918,] 0.0002896823 0.0002125144 7.044869e-05
 [919,] 0.0002817037 0.0002046047 6.727334e-05
 [920,] 0.0002932667 0.0002825476 9.809392e-05
 [921,] 0.0002911216 0.0002241709 6.985313e-05
 [922,] 0.0002932907 0.0002877846 1.004082e-04
 [923,] 0.0002884258 0.0002101339 6.949342e-05
 [924,] 0.0002913760 0.0002613667 8.417764e-05
 [925,] 0.0002911158 0.0002786944 9.236028e-05
 [926,] 0.0002908585 0.0002192064 6.880376e-05
 [927,] 0.0002934135 0.0002868758 1.001898e-04
 [928,] 0.0002932560 0.0002876872 1.003433e-04
 [929,] 0.0002917146 0.0002905110 9.109405e-05
 [930,] 0.0002928100 0.0002351602 8.054544e-05
 [931,] 0.0002910676 0.0002787052 9.226044e-05
 [932,] 0.0002910249 0.0002786371 9.225630e-05
 [933,] 0.0002914146 0.0002568397 8.286165e-05
 [934,] 0.0002925600 0.0002317948 7.893459e-05
 [935,] 0.0002902488 0.0002127924 7.066237e-05
 [936,] 0.0002934522 0.0002826416 9.833992e-05
 [937,] 0.0002931148 0.0002862046 9.947527e-05
 [938,] 0.0002925329 0.0002387364 8.176239e-05
 [939,] 0.0002940797 0.0002527675 7.837264e-05
 [940,] 0.0002937096 0.0002517697 7.828923e-05
 [941,] 0.0002904541 0.0002163146 6.843411e-05
 [942,] 0.0002930391 0.0002842514 9.852349e-05
 [943,] 0.0002880285 0.0002906296 9.055437e-05
 [944,] 0.0002915737 0.0002566119 8.268548e-05
 [945,] 0.0002915895 0.0002552645 8.231134e-05
 [946,] 0.0002931098 0.0002908257 1.014278e-04
 [947,] 0.0002910857 0.0002786933 9.235562e-05
 [948,] 0.0002934787 0.0002910736 1.020750e-04
 [949,] 0.0002918471 0.0002167236 6.806800e-05
 [950,] 0.0002881569 0.0002822260 8.803640e-05
 [951,] 0.0002832007 0.0002407509 7.429330e-05
 [952,] 0.0002804758 0.0002370272 7.681128e-05
 [953,] 0.0002911014 0.0002786873 9.238558e-05
 [954,] 0.0002909873 0.0002278506 7.077296e-05
 [955,] 0.0002812710 0.0002128657 6.967002e-05
 [956,] 0.0002912542 0.0002786968 9.238931e-05
 [957,] 0.0002903169 0.0002272520 7.087468e-05
 [958,] 0.0002916365 0.0002525086 8.150186e-05
 [959,] 0.0002911288 0.0002285382 7.076981e-05
 [960,] 0.0002903271 0.0002163402 7.223235e-05
 [961,] 0.0002899876 0.0002376085 7.348157e-05
 [962,] 0.0002881509 0.0002155298 7.063855e-05
 [963,] 0.0002912217 0.0002782398 9.214277e-05
 [964,] 0.0002954739 0.0002526904 7.786450e-05
 [965,] 0.0002903568 0.0002201189 7.368893e-05
 [966,] 0.0002912129 0.0002488234 8.058531e-05
 [967,] 0.0002915068 0.0002387786 7.308327e-05
 [968,] 0.0002915733 0.0002383810 7.296493e-05
 [969,] 0.0002955537 0.0002446522 7.637218e-05
 [970,] 0.0002911962 0.0002645575 7.984864e-05
 [971,] 0.0002840104 0.0002154941 7.106204e-05
 [972,] 0.0002914730 0.0002659173 8.001151e-05
 [973,] 0.0002816109 0.0002119778 6.933564e-05
 [974,] 0.0002816428 0.0002119711 6.934167e-05
 [975,] 0.0002913016 0.0002786209 9.204948e-05
 [976,] 0.0002837172 0.0002158136 7.128842e-05
 [977,] 0.0002960025 0.0002485650 7.689141e-05
 [978,] 0.0002840104 0.0002157988 7.099331e-05
 [979,] 0.0002815394 0.0002123076 6.947292e-05
 [980,] 0.0002912699 0.0002787398 9.223819e-05
 [981,] 0.0002912857 0.0002787259 9.224791e-05
 [982,] 0.0002913177 0.0002786633 9.229618e-05
 [983,] 0.0002913378 0.0002787137 9.218853e-05
 [984,] 0.0002920774 0.0002530251 8.126825e-05
 [985,] 0.0002961839 0.0002479773 7.669599e-05
 [986,] 0.0002961712 0.0002470256 7.652993e-05
 [987,] 0.0002951160 0.0002461148 8.460034e-05
 [988,] 0.0002897526 0.0002167033 7.177356e-05
 [989,] 0.0002821744 0.0002122700 6.911207e-05
 [990,] 0.0002966095 0.0002449292 7.608249e-05
 [991,] 0.0002925726 0.0002946884 1.020817e-04
 [992,] 0.0002935164 0.0002282281 7.012709e-05
 [993,] 0.0002931453 0.0002301765 7.062210e-05
 [994,] 0.0002946735 0.0002460470 7.674136e-05
 [995,] 0.0002942725 0.0002498951 7.463317e-05
 [996,] 0.0002914200 0.0002791078 9.308469e-05
 [997,] 0.0002917470 0.0002563324 8.234598e-05
 [998,] 0.0002935599 0.0002875394 9.142926e-05
 [999,] 0.0002827093 0.0002605016 8.136702e-05
[1000,] 0.0002827093 0.0002594590 8.115720e-05
[1001,] 0.0002819017 0.0002607167 8.189945e-05
[1002,] 0.0002968181 0.0002412654 7.554468e-05
[1003,] 0.0002927499 0.0002988775 1.041095e-04
[1004,] 0.0002894936 0.0002222669 7.203805e-05
[1005,] 0.0002921192 0.0002773526 9.361559e-05
[1006,] 0.0007874420 0.0002169890 6.750388e-05
[1007,] 0.0002959794 0.0002559255 8.171983e-05
[1008,] 0.0002961107 0.0002221807 7.426815e-05
[1009,] 0.0002922321 0.0002848690 9.572586e-05
[1010,] 0.0002889289 0.0002688023 8.547249e-05
[1011,] 0.0002866669 0.0002555360 8.976125e-05
[1012,] 0.0002942887 0.0002205609 7.155991e-05
[1013,] 0.0002948131 0.0002518125 7.471026e-05
[1014,] 0.0003070484 0.0002766397 1.019621e-04
[1015,] 0.0002888990 0.0002626499 8.387232e-05
[1016,] 0.0002812533 0.0002196307 7.135320e-05
[1017,] 0.0002817602 0.0002547228 8.424184e-05
[1018,] 0.0002890028 0.0002638120 8.407271e-05
[1019,] 0.0003113488 0.0002172395 6.649238e-05
[1020,] 0.0003079312 0.0002231812 6.719281e-05
[1021,] 0.0003075204 0.0002219703 6.720447e-05
[1022,] 0.0003066508 0.0002252343 6.761995e-05
[1023,] 0.0003027034 0.0002458138 8.044335e-05
[1024,] 0.0003040636 0.0002193007 6.712882e-05
[1025,] 0.0003072212 0.0002232922 6.736141e-05
[1026,] 0.0002955202 0.0002273509 7.259155e-05
[1027,] 0.0003006474 0.0002441875 8.068599e-05
[1028,] 0.0002967311 0.0002547790 8.156881e-05
[1029,] 0.0002844289 0.0002558851 8.788122e-05
[1030,] 0.0002847058 0.0002546820 8.759668e-05
[1031,] 0.0002900539 0.0002743699 9.376021e-05
[1032,] 0.0002893707 0.0002473359 7.985301e-05
[1033,] 0.0002925609 0.0002843946 9.560669e-05
[1034,] 0.0002892209 0.0002485345 8.015611e-05
[1035,] 0.0002895362 0.0002490360 8.015423e-05
[1036,] 0.0003027228 0.0002200338 6.718543e-05
[1037,] 0.0002895362 0.0002461695 7.954776e-05
[1038,] 0.0002896221 0.0002461388 7.951351e-05
[1039,] 0.0002893785 0.0002475889 7.990457e-05
[1040,] 0.0003002227 0.0002160731 6.690022e-05
[1041,] 0.0002898776 0.0002445233 7.909374e-05
[1042,] 0.0002891427 0.0002463495 7.970189e-05
[1043,] 0.0002921705 0.0002838559 9.493451e-05
[1044,] 0.0003091026 0.0002491996 9.786807e-05
[1045,] 0.0003091026 0.0002504729 9.877915e-05
[1046,] 0.0002991830 0.0002136765 7.118868e-05
[1047,] 0.0003088895 0.0002027622 6.650653e-05
[1048,] 0.0003023823 0.0002105376 6.633890e-05
[1049,] 0.0002998056 0.0002136038 7.129197e-05
[1050,] 0.0003005887 0.0002086157 6.627299e-05
[1051,] 0.0002889558 0.0002456036 7.967485e-05
[1052,] 0.0003001808 0.0002187867 6.749068e-05
[1053,] 0.0002892072 0.0002483608 8.017703e-05
[1054,] 0.0003017204 0.0002060032 6.612292e-05
[1055,] 0.0002975925 0.0002155271 6.727905e-05
[1056,] 0.0002977871 0.0002194719 7.112255e-05
[1057,] 0.0003010993 0.0002166454 6.714706e-05
[1058,] 0.0002889633 0.0002425799 7.901691e-05
[1059,] 0.0002973982 0.0002197191 7.115803e-05
[1060,] 0.0002894872 0.0002422338 7.892637e-05
[1061,] 0.0003307074 0.0002905099 1.282405e-04
[1062,] 0.0002887919 0.0002382421 7.878426e-05
[1063,] 0.0002894047 0.0002404465 7.879788e-05
[1064,] 0.0003150447 0.0002903015 1.193690e-04
[1065,] 0.0002834065 0.0002072996 6.884971e-05
[1066,] 0.0003238227 0.0003002016 1.336717e-04
[1067,] 0.0002992780 0.0002347520 8.288557e-05
[1068,] 0.0002888351 0.0002392703 7.923153e-05
[1069,] 0.0003017739 0.0002133073 6.633968e-05
[1070,] 0.0002956245 0.0003102447 9.327121e-05
[1071,] 0.0002964367 0.0002472523 8.247189e-05
[1072,] 0.0002959893 0.0002469918 8.274521e-05
[1073,] 0.0002927385 0.0002891448 9.668984e-05
[1074,] 0.0002956452 0.0002316214 7.296609e-05
[1075,] 0.0002967095 0.0002250691 7.181754e-05
[1076,] 0.0002964367 0.0002461973 8.220115e-05
[1077,] 0.0003060963 0.0002077229 6.699983e-05
[1078,] 0.0003039666 0.0002113995 6.704332e-05
[1079,] 0.0002971241 0.0002290395 7.249358e-05
[1080,] 0.0002949284 0.0002301882 7.313181e-05
[1081,] 0.0003080775 0.0002682974 1.048321e-04
[1082,] 0.0002920200 0.0002847802 9.414683e-05
[1083,] 0.0003247270 0.0002965912 1.306310e-04
[1084,] 0.0003241686 0.0002965912 1.302829e-04
[1085,] 0.0003270612 0.0002958703 1.315937e-04
[1086,] 0.0003282726 0.0002942348 1.311279e-04
[1087,] 0.0002968035 0.0002181992 6.808406e-05
[1088,] 0.0002952736 0.0002240023 7.188289e-05
[1089,] 0.0002881140 0.0002667108 8.750633e-05
[1090,] 0.0002916259 0.0002929112 9.853001e-05
[1091,] 0.0002880206 0.0002659879 8.740371e-05
[1092,] 0.0002935605 0.0002315669 7.399918e-05
[1093,] 0.0002935698 0.0002269755 7.318085e-05
[1094,] 0.0002866098 0.0002152353 6.957897e-05
[1095,] 0.0002928357 0.0002875075 9.436279e-05
[1096,] 0.0002839241 0.0003425881 1.048385e-04
[1097,] 0.0002907338 0.0002249888 7.148965e-05
[1098,] 0.0002917292 0.0003379992 1.122729e-04
[1099,] 0.0002911739 0.0002386473 7.847118e-05
[1100,] 0.0002905901 0.0002661961 8.392472e-05
[1101,] 0.0002915830 0.0002993121 9.682421e-05
[1102,] 0.0002914462 0.0003023618 9.869661e-05
[1103,] 0.0003039244 0.0002887600 9.933349e-05
[1104,] 0.0002812702 0.0002154080 7.041217e-05
[1105,] 0.0002917788 0.0002961405 9.590273e-05
[1106,] 0.0002825772 0.0002725020 8.906299e-05
[1107,] 0.0002814504 0.0002976926 9.703344e-05
[1108,] 0.0002816089 0.0002947444 9.665261e-05
[1109,] 0.0002825969 0.0002275125 7.241664e-05
[1110,] 0.0002836536 0.0002245430 7.155666e-05
[1111,] 0.0002924088 0.0002923767 9.713321e-05
[1112,] 0.0003026865 0.0002879354 9.509748e-05
[1113,] 0.0002829649 0.0002688160 8.807396e-05
[1114,] 0.0002813568 0.0003171631 1.028142e-04
[1115,] 0.0002811472 0.0002254484 7.395802e-05
[1116,] 0.0002814203 0.0003073849 1.000813e-04
[1117,] 0.0002812435 0.0003144276 1.006934e-04
[1118,] 0.0002829876 0.0002748560 9.057081e-05
[1119,] 0.0003044144 0.0002686002 8.853784e-05
[1120,] 0.0003044144 0.0002693626 8.820885e-05
[1121,] 0.0002908128 0.0002364134 7.865056e-05
[1122,] 0.0003045028 0.0002864218 9.557433e-05
[1123,] 0.0002816807 0.0003346955 1.120119e-04
[1124,] 0.0002816548 0.0002703281 9.088310e-05
[1125,] 0.0002917666 0.0002769412 1.050250e-04
[1126,] 0.0002861799 0.0002631756 9.419006e-05
[1127,] 0.0002903739 0.0002709097 8.967702e-05
[1128,] 0.0002865834 0.0002761633 1.000791e-04
[1129,] 0.0003155850 0.0002543376 1.083251e-04
[1130,] 0.0002825523 0.0002600616 8.722024e-05
[1131,] 0.0003202511 0.0002503883 1.078976e-04
[1132,] 0.0002903731 0.0002702623 8.944734e-05
[1133,] 0.0003160162 0.0002506750 1.060475e-04
[1134,] 0.0003217996 0.0002574272 1.134723e-04
[1135,] 0.0003132845 0.0002526276 1.060080e-04
[1136,] 0.0002855527 0.0002771032 9.908011e-05
[1137,] 0.0003002475 0.0002775609 9.066430e-05
[1138,] 0.0002990001 0.0002759212 9.079462e-05
[1139,] 0.0003176896 0.0002473308 1.044125e-04
[1140,] 0.0002904385 0.0002709054 8.960646e-05
[1141,] 0.0002983400 0.0002476131 9.496377e-05
[1142,] 0.0002987376 0.0002348310 8.782727e-05
[1143,] 0.0003022254 0.0002746154 9.347935e-05
[1144,] 0.0003002638 0.0002314795 8.648994e-05
[1145,] 0.0002904664 0.0002713669 8.984157e-05
[1146,] 0.0002867101 0.0002286165 7.718429e-05
[1147,] 0.0002901009 0.0002826189 9.214780e-05
[1148,] 0.0002971178 0.0002707937 1.051133e-04
[1149,] 0.0002864681 0.0002738819 8.923788e-05
[1150,] 0.0003096047 0.0002741149 1.152545e-04
[1151,] 0.0002868384 0.0002925712 9.807205e-05
[1152,] 0.0002863401 0.0002906822 9.631031e-05
[1153,] 0.0002862179 0.0002903611 9.584777e-05
[1154,] 0.0002860189 0.0003011459 9.915455e-05
[1155,] 0.0002862540 0.0002965446 9.845046e-05
[1156,] 0.0002862943 0.0002894336 9.575027e-05
[1157,] 0.0002854355 0.0002630457 8.606246e-05
[1158,] 0.0002862189 0.0002850607 9.480320e-05
[1159,] 0.0002860424 0.0002854002 9.457085e-05
[1160,] 0.0002854152 0.0002762474 9.124104e-05
[1161,] 0.0002858541 0.0002829976 9.352443e-05
[1162,] 0.0002860775 0.0002852597 9.460622e-05
[1163,] 0.0002852369 0.0002672386 8.795140e-05
[1164,] 0.0002853107 0.0002811114 9.184108e-05
[1165,] 0.0002853313 0.0002827274 9.271499e-05
[1166,] 0.0002853319 0.0002860229 9.378919e-05
[1167,] 0.0002859662 0.0002904654 9.645116e-05
[1168,] 0.0002860270 0.0002901397 9.648013e-05
[1169,] 0.0002859961 0.0002899236 9.632729e-05
[1170,] 0.0002861288 0.0002900372 9.643881e-05
[1171,] 0.0002860990 0.0002899449 9.632820e-05
[1172,] 0.0002861288 0.0002899449 9.640130e-05
[1173,] 0.0002853712 0.0002895708 9.532521e-05
[1174,] 0.0002861597 0.0002908270 9.679073e-05
[1175,] 0.0002853067 0.0002881952 9.378453e-05
[1176,] 0.0002860424 0.0002921627 9.696478e-05
[1177,] 0.0002853068 0.0002881952 9.388053e-05
[1178,] 0.0002861070 0.0002928423 9.737747e-05
[1179,] 0.0002861288 0.0002939872 9.784544e-05
[1180,] 0.0002853729 0.0003003088 9.883429e-05
[1181,] 0.0002853401 0.0002925270 9.596908e-05
[1182,] 0.0002853386 0.0002901472 9.518617e-05
[1183,] 0.0002859413 0.0002921730 9.665920e-05
[1184,] 0.0002859651 0.0002921730 9.673336e-05
[1185,] 0.0002860710 0.0002815006 9.304753e-05
[1186,] 0.0002862123 0.0002891796 9.650912e-05
[1187,] 0.0002863766 0.0002897976 9.705920e-05
[1188,] 0.0002853198 0.0002861560 9.464947e-05
[1189,] 0.0002853573 0.0002992252 9.920417e-05
[1190,] 0.0002841723 0.0002469990 8.061768e-05
[1191,] 0.0002844461 0.0002595398 8.461068e-05
[1192,] 0.0002842152 0.0002608049 8.478575e-05
[1193,] 0.0002842358 0.0002603941 8.469107e-05
[1194,] 0.0002844052 0.0002646546 8.586789e-05
[1195,] 0.0002860220 0.0002601225 8.577630e-05
[1196,] 0.0003124223 0.0002576724 9.036196e-05
[1197,] 0.0002862711 0.0002601588 8.590072e-05
[1198,] 0.0002862930 0.0002590544 8.412832e-05
[1199,] 0.0002860220 0.0002602747 8.595110e-05
[1200,] 0.0002862467 0.0002605077 8.626697e-05
[1201,] 0.0002865391 0.0002604332 8.629480e-05
[1202,] 0.0002863067 0.0002600183 8.600534e-05
[1203,] 0.0002863067 0.0002600875 8.607798e-05
[1204,] 0.0002867377 0.0002585321 8.425127e-05
[1205,] 0.0002880646 0.0002591363 8.524550e-05
[1206,] 0.0002878237 0.0002607751 8.687062e-05
[1207,] 0.0002865391 0.0002618701 8.730076e-05
[1208,] 0.0002877792 0.0002626605 8.818917e-05
[1209,] 0.0002862697 0.0002611835 8.641420e-05
[1210,] 0.0002860227 0.0002638864 8.815444e-05
[1211,] 0.0002863503 0.0002614451 8.660096e-05
[1212,] 0.0002867188 0.0002632461 8.799294e-05
[1213,] 0.0002832314 0.0002614578 8.525862e-05
[1214,] 0.0002834880 0.0002603665 8.460609e-05
[1215,] 0.0002853229 0.0002600649 8.495971e-05
[1216,] 0.0002819649 0.0002603657 8.416282e-05
[1217,] 0.0002818701 0.0002591922 8.388960e-05
[1218,] 0.0002823847 0.0002633218 8.583752e-05
[1219,] 0.0002819930 0.0002607461 8.422893e-05
[1220,] 0.0002835264 0.0003034519 9.207111e-05
[1221,] 0.0003070803 0.0015668573 1.269744e-03
[1222,] 0.0007320293 0.0003114365 3.453199e-04
[1223,] 0.0002858311 0.0011360159 2.795948e-04
[1224,] 0.0005029291 0.0002658940 1.480073e-04
[1225,] 0.0002830856 0.0008167037 2.224536e-04
[1226,] 0.0004995477 0.0002742721 1.154362e-04
[1227,] 0.0002850891 0.0007848188 2.045672e-04
[1228,] 0.0002845731 0.0007921050 2.089848e-04
[1229,] 0.0003176265 0.0002512047 8.019148e-05
[1230,] 0.0004723317 0.0002816818 1.263505e-04
[1231,] 0.0003187785 0.0002548172 8.658176e-05
[1232,] 0.0004199402 0.0002438018 9.758793e-05
[1233,] 0.0002847756 0.0009242041 2.353713e-04
[1234,] 0.0003198715 0.0002451560 7.825807e-05
[1235,] 0.0002803997 0.0007945819 2.557401e-04
[1236,] 0.0002802842 0.0007384119 2.345284e-04
[1237,] 0.0008473437 0.0005361075 3.294223e-04
[1238,] 0.0004076651 0.0002470622 8.212873e-05
[1239,] 0.0002811302 0.0004836541 1.433786e-04
[1240,] 0.0009632242 0.0005648334 3.597010e-04
[1241,] 0.0002811064 0.0005231871 1.543636e-04
[1242,] 0.0002842738 0.0006423784 1.733715e-04
[1243,] 0.0005148895 0.0002680462 9.049001e-05
[1244,] 0.0012991333 0.0002983403 1.571694e-04
[1245,] 0.0007020841 0.0003928239 2.073181e-04
[1246,] 0.0002904746 0.0003858377 1.530248e-04
[1247,] 0.0002846109 0.0003895601 1.375199e-04
[1248,] 0.0002828414 0.0004088390 1.392129e-04
[1249,] 0.0002835727 0.0002631976 8.488108e-05
[1250,] 0.0002885142 0.0004231608 1.656042e-04
[1251,] 0.0002987664 0.0002656674 9.024701e-05
[1252,] 0.0002830457 0.0003260898 1.106822e-04
[1253,] 0.0002848732 0.0002664806 9.234807e-05
[1254,] 0.0002876861 0.0004673799 1.799420e-04
[1255,] 0.0002883862 0.0004532052 1.760746e-04
[1256,] 0.0002848732 0.0002667838 9.247469e-05
[1257,] 0.0002837001 0.0003100748 9.471227e-05
[1258,] 0.0002840740 0.0003092155 9.374712e-05
[1259,] 0.0002845962 0.0002643586 9.115963e-05
[1260,] 0.0002835080 0.0002643773 8.580235e-05
[1261,] 0.0002862862 0.0003589478 1.016672e-04
[1262,] 0.0002872985 0.0002755421 9.813778e-05
[1263,] 0.0002938980 0.0002888930 1.103618e-04
[1264,] 0.0002859001 0.0003623920 1.273645e-04
[1265,] 0.0002991713 0.0002283656 8.548695e-05
[1266,] 0.0003237942 0.0002012483 7.146139e-05
[1267,] 0.0002953514 0.0002484038 8.612216e-05
[1268,] 0.0002959684 0.0002486171 8.637122e-05
[1269,] 0.0002957076 0.0002476704 8.546029e-05
[1270,] 0.0002898930 0.0002038010 6.665478e-05
[1271,] 0.0002979091 0.0002876889 9.656023e-05
[1272,] 0.0003142081 0.0002067913 7.498658e-05
[1273,] 0.0003023732 0.0002071068 7.280732e-05
[1274,] 0.0002915266 0.0002176453 7.259360e-05
[1275,] 0.0002933861 0.0002171344 7.256504e-05
[1276,] 0.0002916228 0.0002173354 7.274135e-05
[1277,] 0.0002916228 0.0002174017 7.283048e-05
[1278,] 0.0003094986 0.0002029269 6.993195e-05
[1279,] 0.0008508337 0.0002753938 1.908818e-04
[1280,] 0.0002915266 0.0002171276 7.222370e-05
[1281,] 0.0002912431 0.0002171276 7.218384e-05
[1282,] 0.0002917272 0.0002177737 7.287033e-05
[1283,] 0.0003173922 0.0002047376 7.443867e-05
[1284,] 0.0002930746 0.0002474878 8.381190e-05
[1285,] 0.0002843989 0.0002101368 6.883014e-05
[1286,] 0.0002921755 0.0002167019 7.238931e-05
[1287,] 0.0003136266 0.0002076576 6.972834e-05
[1288,] 0.0002918290 0.0002174376 7.292028e-05
[1289,] 0.0003143554 0.0002057043 7.281359e-05
[1290,] 0.0002923509 0.0002182864 7.359597e-05
[1291,] 0.0003184227 0.0002029299 7.101287e-05
[1292,] 0.0002923049 0.0002011576 6.728252e-05
[1293,] 0.0002912282 0.0002470275 8.163080e-05
[1294,] 0.0002906596 0.0002469599 8.199339e-05
[1295,] 0.0002934329 0.0002011224 6.707551e-05
[1296,] 0.0002917638 0.0002023450 6.838757e-05
[1297,] 0.0002916878 0.0002023967 6.843403e-05
[1298,] 0.0003149028 0.0002073896 7.488285e-05
[1299,] 0.0002844151 0.0002090173 6.875326e-05
[1300,] 0.0002899719 0.0002474125 8.124768e-05
[1301,] 0.0002916466 0.0002030460 6.905124e-05
[1302,] 0.0002836872 0.0002548949 8.182791e-05
[1303,] 0.0002932763 0.0002673241 9.482843e-05
[1304,] 0.0002846538 0.0002195012 7.255433e-05
[1305,] 0.0002878447 0.0002681703 8.338652e-05
[1306,] 0.0002931974 0.0002662823 9.431695e-05
[1307,] 0.0002892268 0.0002652624 8.281665e-05
[1308,] 0.0002845786 0.0002211785 7.298948e-05
[1309,] 0.0003005470 0.0002075578 7.071443e-05
[1310,] 0.0002879669 0.0002405961 8.080321e-05
[1311,] 0.0002957860 0.0002632027 9.509093e-05
[1312,] 0.0002853382 0.0002055012 6.808521e-05
[1313,] 0.0002926252 0.0002411209 8.300789e-05
[1314,] 0.0002931769 0.0002468926 8.530364e-05
[1315,] 0.0002891622 0.0002739721 8.403022e-05
[1316,] 0.0002905352 0.0002724175 8.758708e-05
[1317,] 0.0002879968 0.0002310950 7.706858e-05
[1318,] 0.0002938852 0.0002776096 1.004378e-04
[1319,] 0.0002919730 0.0002646753 9.228451e-05
[1320,] 0.0003057933 0.0002177680 8.066128e-05
[1321,] 0.0002881410 0.0002287613 7.599566e-05
[1322,] 0.0002918418 0.0002664982 9.282493e-05
[1323,] 0.0002918190 0.0002660935 9.263109e-05
[1324,] 0.0002921098 0.0002605752 9.079054e-05
[1325,] 0.0002872419 0.0002063336 6.998061e-05
[1326,] 0.0002947262 0.0002548869 8.596608e-05
[1327,] 0.0002918217 0.0002523557 8.716512e-05
[1328,] 0.0002841787 0.0002243477 7.333162e-05
[1329,] 0.0002901412 0.0002700482 8.371386e-05
[1330,] 0.0002930110 0.0002406189 8.258446e-05
[1331,] 0.0002927732 0.0002868068 1.009414e-04
[1332,] 0.0002914244 0.0002515013 8.633933e-05
[1333,] 0.0002918615 0.0002513450 8.677614e-05
[1334,] 0.0002911035 0.0002522273 8.615007e-05
[1335,] 0.0002919215 0.0002358998 7.947858e-05
[1336,] 0.0002854710 0.0002748320 8.728344e-05
[1337,] 0.0002904744 0.0002721989 9.030712e-05
[1338,] 0.0003029702 0.0002728091 1.112937e-04
[1339,] 0.0002900074 0.0002046786 6.918771e-05
[1340,] 0.0002886755 0.0002044343 6.872085e-05
[1341,] 0.0002931929 0.0003653863 1.376641e-04
[1342,] 0.0002850249 0.0002643781 8.529604e-05
[1343,] 0.0002897566 0.0002034473 6.871203e-05
[1344,] 0.0002886197 0.0002040762 6.872572e-05
[1345,] 0.0002897566 0.0002031599 6.876834e-05
[1346,] 0.0002906863 0.0002031123 6.892888e-05
[1347,] 0.0002856844 0.0002144726 7.327780e-05
[1348,] 0.0002912733 0.0002032154 6.940619e-05
[1349,] 0.0002817574 0.0003089214 1.017500e-04
[1350,] 0.0002835711 0.0002601134 8.412372e-05
[1351,] 0.0002972373 0.0002786168 1.099861e-04
[1352,] 0.0002915664 0.0002032519 7.033428e-05
[1353,] 0.0002905461 0.0002094665 7.359414e-05
[1354,] 0.0002905461 0.0002094665 7.359414e-05
[1355,] 0.0002834745 0.0002617209 8.531855e-05
[1356,] 0.0002881043 0.0001989986 6.637918e-05
[1357,] 0.0003021025 0.0002790840 1.142162e-04
[1358,] 0.0003015540 0.0002840562 1.163314e-04
[1359,] 0.0002907962 0.0002072957 7.237557e-05
[1360,] 0.0002834077 0.0002631656 8.584234e-05
[1361,] 0.0002907962 0.0002069762 7.219577e-05
[1362,] 0.0002908937 0.0004277537 1.546323e-04
[1363,] 0.0002867892 0.0002023903 6.818342e-05
[1364,] 0.0002906100 0.0001992690 6.707044e-05
[1365,] 0.0003000322 0.0002878971 1.169983e-04
[1366,] 0.0002908163 0.0004373193 1.577796e-04
[1367,] 0.0002907795 0.0002259624 8.154019e-05
[1368,] 0.0002913359 0.0004575192 1.682707e-04
[1369,] 0.0002884131 0.0004311339 1.446085e-04
[1370,] 0.0002965490 0.0002182970 7.089491e-05
[1371,] 0.0002947620 0.0002901767 1.061366e-04
[1372,] 0.0002899486 0.0002434887 8.071950e-05
[1373,] 0.0002907305 0.0002714775 9.121670e-05
[1374,] 0.0002909234 0.0002504559 8.277471e-05
[1375,] 0.0002945937 0.0002832494 9.555447e-05
[1376,] 0.0002824442 0.0002501948 8.316582e-05
[1377,] 0.0002811107 0.0002462235 7.920577e-05
[1378,] 0.0002894865 0.0002029052 6.828188e-05
[1379,] 0.0002903832 0.0002383427 8.288597e-05
[1380,] 0.0002923736 0.0002037435 6.950666e-05
[1381,] 0.0003691153 0.0002200706 8.742920e-05
[1382,] 0.0002809537 0.0002189714 7.109597e-05
[1383,] 0.0003221091 0.0002067759 7.662417e-05
[1384,] 0.0002859678 0.0002554141 8.734632e-05
[1385,] 0.0002839023 0.0002479974 8.362490e-05
[1386,] 0.0002839023 0.0002463312 8.267788e-05
[1387,] 0.0002806780 0.0002518160 8.211770e-05
[1388,] 0.0002841504 0.0002509173 8.526474e-05
[1389,] 0.0002898428 0.0002452524 8.858175e-05
[1390,] 0.0002833808 0.0002556858 8.686201e-05
[1391,] 0.0002843337 0.0002564569 8.795288e-05
[1392,] 0.0002845150 0.0002488417 8.455316e-05
[1393,] 0.0008197081 0.0002170480 9.308495e-05
[1394,] 0.0003167254 0.0002106707 7.662454e-05
[1395,] 0.0003259886 0.0002108999 7.737586e-05
[1396,] 0.0003210967 0.0002106964 7.707387e-05
[1397,] 0.0002850294 0.0002580920 8.914718e-05
[1398,] 0.0002843113 0.0002626568 9.059965e-05
[1399,] 0.0002838233 0.0002566111 8.742882e-05
[1400,] 0.0003640136 0.0002111893 7.772069e-05
[1401,] 0.0003691741 0.0002115897 7.782248e-05
[1402,] 0.0002833073 0.0002512319 8.475598e-05
[1403,] 0.0002834272 0.0002554795 8.520254e-05
[1404,] 0.0002924020 0.0002121026 7.222213e-05
[1405,] 0.0003263455 0.0002320007 9.738937e-05
[1406,] 0.0002902547 0.0002107701 7.094579e-05
[1407,] 0.0002904636 0.0002537934 8.752844e-05
[1408,] 0.0002908713 0.0002112371 7.121150e-05
[1409,] 0.0002909918 0.0002114185 7.159178e-05
[1410,] 0.0002908684 0.0002500141 8.258152e-05
[1411,] 0.0003177417 0.0002180498 8.587796e-05
[1412,] 0.0003139160 0.0002330458 9.514351e-05
[1413,] 0.0003256272 0.0002074658 7.888769e-05
[1414,] 0.0003274725 0.0002165902 8.738978e-05
[1415,] 0.0003335766 0.0002087247 8.123213e-05
[1416,] 0.0003888479 0.0002151642 8.750498e-05
[1417,] 0.0003358454 0.0002144778 8.573862e-05
[1418,] 0.0003341318 0.0002151642 8.644925e-05
[1419,] 0.0002915300 0.0002599335 8.170021e-05
[1420,] 0.0003234959 0.0002104777 8.249873e-05
[1421,] 0.0003275273 0.0002061298 7.882943e-05
[1422,] 0.0003531888 0.0002119361 8.427416e-05
[1423,] 0.0003889295 0.0002065883 8.016494e-05
[1424,] 0.0002921263 0.0002178487 7.612605e-05
[1425,] 0.0004040576 0.0002141111 8.692273e-05
[1426,] 0.0002916965 0.0002116986 7.261678e-05
[1427,] 0.0002919629 0.0002115392 7.259806e-05
[1428,] 0.0003340644 0.0002141412 8.565398e-05
```
