## Supplementary material for "Characterization of shared and ancestry-specific signals driving complex traits using multi-ancestry fine-mapping": s1_remaining_snps.pvar

```
##FILTER=<ID=PASS,Description="All filters passed">
##reference=ftp://ftp.1000genomes.ebi.ac.uk//vol1/ftp/technical/reference/phase2_reference_assembly_sequence/hs37d5.fa.gz
##contig=<ID=2,assembly=b37,length=243199373>
##ALT=<ID=CNV,Description="Copy Number Polymorphism">
##ALT=<ID=DEL,Description="Deletion">
##ALT=<ID=DUP,Description="Duplication">
##ALT=<ID=INS:ME:ALU,Description="Insertion of ALU element">
##ALT=<ID=INS:ME:LINE1,Description="Insertion of LINE1 element">
##ALT=<ID=INS:ME:SVA,Description="Insertion of SVA element">
##ALT=<ID=INS:MT,Description="Nuclear Mitochondrial Insertion">
##ALT=<ID=INV,Description="Inversion">
##ALT=<ID=CN0,Description="Copy number allele: 0 copies">
##ALT=<ID=CN1,Description="Copy number allele: 1 copy">
##ALT=<ID=CN2,Description="Copy number allele: 2 copies">
##ALT=<ID=CN3,Description="Copy number allele: 3 copies">
##ALT=<ID=CN4,Description="Copy number allele: 4 copies">
##ALT=<ID=CN5,Description="Copy number allele: 5 copies">
##ALT=<ID=CN6,Description="Copy number allele: 6 copies">
##ALT=<ID=CN7,Description="Copy number allele: 7 copies">
##ALT=<ID=CN8,Description="Copy number allele: 8 copies">
##ALT=<ID=CN9,Description="Copy number allele: 9 copies">
##ALT=<ID=CN10,Description="Copy number allele: 10 copies">
##ALT=<ID=CN11,Description="Copy number allele: 11 copies">
##ALT=<ID=CN12,Description="Copy number allele: 12 copies">
##ALT=<ID=CN13,Description="Copy number allele: 13 copies">
##ALT=<ID=CN14,Description="Copy number allele: 14 copies">
##ALT=<ID=CN15,Description="Copy number allele: 15 copies">
##ALT=<ID=CN16,Description="Copy number allele: 16 copies">
##ALT=<ID=CN17,Description="Copy number allele: 17 copies">
##ALT=<ID=CN18,Description="Copy number allele: 18 copies">
##ALT=<ID=CN19,Description="Copy number allele: 19 copies">
##ALT=<ID=CN20,Description="Copy number allele: 20 copies">
##ALT=<ID=CN21,Description="Copy number allele: 21 copies">
##ALT=<ID=CN22,Description="Copy number allele: 22 copies">
##ALT=<ID=CN23,Description="Copy number allele: 23 copies">
##ALT=<ID=CN24,Description="Copy number allele: 24 copies">
##ALT=<ID=CN25,Description="Copy number allele: 25 copies">
##ALT=<ID=CN26,Description="Copy number allele: 26 copies">
##ALT=<ID=CN27,Description="Copy number allele: 27 copies">
##ALT=<ID=CN28,Description="Copy number allele: 28 copies">
##ALT=<ID=CN29,Description="Copy number allele: 29 copies">
##ALT=<ID=CN30,Description="Copy number allele: 30 copies">
##ALT=<ID=CN31,Description="Copy number allele: 31 copies">
##ALT=<ID=CN32,Description="Copy number allele: 32 copies">
##ALT=<ID=CN33,Description="Copy number allele: 33 copies">
##ALT=<ID=CN34,Description="Copy number allele: 34 copies">
##ALT=<ID=CN35,Description="Copy number allele: 35 copies">
##ALT=<ID=CN36,Description="Copy number allele: 36 copies">
##ALT=<ID=CN37,Description="Copy number allele: 37 copies">
##ALT=<ID=CN38,Description="Copy number allele: 38 copies">
##ALT=<ID=CN39,Description="Copy number allele: 39 copies">
##ALT=<ID=CN40,Description="Copy number allele: 40 copies">
##ALT=<ID=CN41,Description="Copy number allele: 41 copies">
##ALT=<ID=CN42,Description="Copy number allele: 42 copies">
##ALT=<ID=CN43,Description="Copy number allele: 43 copies">
##ALT=<ID=CN44,Description="Copy number allele: 44 copies">
##ALT=<ID=CN45,Description="Copy number allele: 45 copies">
##ALT=<ID=CN46,Description="Copy number allele: 46 copies">
##ALT=<ID=CN47,Description="Copy number allele: 47 copies">
##ALT=<ID=CN48,Description="Copy number allele: 48 copies">
##ALT=<ID=CN49,Description="Copy number allele: 49 copies">
##ALT=<ID=CN50,Description="Copy number allele: 50 copies">
##ALT=<ID=CN51,Description="Copy number allele: 51 copies">
##ALT=<ID=CN52,Description="Copy number allele: 52 copies">
##ALT=<ID=CN53,Description="Copy number allele: 53 copies">
##ALT=<ID=CN54,Description="Copy number allele: 54 copies">
##ALT=<ID=CN55,Description="Copy number allele: 55 copies">
##ALT=<ID=CN56,Description="Copy number allele: 56 copies">
##ALT=<ID=CN57,Description="Copy number allele: 57 copies">
##ALT=<ID=CN58,Description="Copy number allele: 58 copies">
##ALT=<ID=CN59,Description="Copy number allele: 59 copies">
##ALT=<ID=CN60,Description="Copy number allele: 60 copies">
##ALT=<ID=CN61,Description="Copy number allele: 61 copies">
##ALT=<ID=CN62,Description="Copy number allele: 62 copies">
##ALT=<ID=CN63,Description="Copy number allele: 63 copies">
##ALT=<ID=CN64,Description="Copy number allele: 64 copies">
##ALT=<ID=CN65,Description="Copy number allele: 65 copies">
##ALT=<ID=CN66,Description="Copy number allele: 66 copies">
##ALT=<ID=CN67,Description="Copy number allele: 67 copies">
##ALT=<ID=CN68,Description="Copy number allele: 68 copies">
##ALT=<ID=CN69,Description="Copy number allele: 69 copies">
##ALT=<ID=CN70,Description="Copy number allele: 70 copies">
##ALT=<ID=CN71,Description="Copy number allele: 71 copies">
##ALT=<ID=CN72,Description="Copy number allele: 72 copies">
##ALT=<ID=CN73,Description="Copy number allele: 73 copies">
##ALT=<ID=CN74,Description="Copy number allele: 74 copies">
##ALT=<ID=CN75,Description="Copy number allele: 75 copies">
##ALT=<ID=CN76,Description="Copy number allele: 76 copies">
##ALT=<ID=CN77,Description="Copy number allele: 77 copies">
##ALT=<ID=CN78,Description="Copy number allele: 78 copies">
##ALT=<ID=CN79,Description="Copy number allele: 79 copies">
##ALT=<ID=CN80,Description="Copy number allele: 80 copies">
##ALT=<ID=CN81,Description="Copy number allele: 81 copies">
##ALT=<ID=CN82,Description="Copy number allele: 82 copies">
##ALT=<ID=CN83,Description="Copy number allele: 83 copies">
##ALT=<ID=CN84,Description="Copy number allele: 84 copies">
##ALT=<ID=CN85,Description="Copy number allele: 85 copies">
##ALT=<ID=CN86,Description="Copy number allele: 86 copies">
##ALT=<ID=CN87,Description="Copy number allele: 87 copies">
##ALT=<ID=CN88,Description="Copy number allele: 88 copies">
##ALT=<ID=CN89,Description="Copy number allele: 89 copies">
##ALT=<ID=CN90,Description="Copy number allele: 90 copies">
##ALT=<ID=CN91,Description="Copy number allele: 91 copies">
##ALT=<ID=CN92,Description="Copy number allele: 92 copies">
##ALT=<ID=CN93,Description="Copy number allele: 93 copies">
##ALT=<ID=CN94,Description="Copy number allele: 94 copies">
##ALT=<ID=CN95,Description="Copy number allele: 95 copies">
##ALT=<ID=CN96,Description="Copy number allele: 96 copies">
##ALT=<ID=CN97,Description="Copy number allele: 97 copies">
##ALT=<ID=CN98,Description="Copy number allele: 98 copies">
##ALT=<ID=CN99,Description="Copy number allele: 99 copies">
##ALT=<ID=CN100,Description="Copy number allele: 100 copies">
##ALT=<ID=CN101,Description="Copy number allele: 101 copies">
##ALT=<ID=CN102,Description="Copy number allele: 102 copies">
##ALT=<ID=CN103,Description="Copy number allele: 103 copies">
##ALT=<ID=CN104,Description="Copy number allele: 104 copies">
##ALT=<ID=CN105,Description="Copy number allele: 105 copies">
##ALT=<ID=CN106,Description="Copy number allele: 106 copies">
##ALT=<ID=CN107,Description="Copy number allele: 107 copies">
##ALT=<ID=CN108,Description="Copy number allele: 108 copies">
##ALT=<ID=CN109,Description="Copy number allele: 109 copies">
##ALT=<ID=CN110,Description="Copy number allele: 110 copies">
##ALT=<ID=CN111,Description="Copy number allele: 111 copies">
##ALT=<ID=CN112,Description="Copy number allele: 112 copies">
##ALT=<ID=CN113,Description="Copy number allele: 113 copies">
##ALT=<ID=CN114,Description="Copy number allele: 114 copies">
##ALT=<ID=CN115,Description="Copy number allele: 115 copies">
##ALT=<ID=CN116,Description="Copy number allele: 116 copies">
##ALT=<ID=CN117,Description="Copy number allele: 117 copies">
##ALT=<ID=CN118,Description="Copy number allele: 118 copies">
##ALT=<ID=CN119,Description="Copy number allele: 119 copies">
##ALT=<ID=CN120,Description="Copy number allele: 120 copies">
##ALT=<ID=CN121,Description="Copy number allele: 121 copies">
##ALT=<ID=CN122,Description="Copy number allele: 122 copies">
##ALT=<ID=CN123,Description="Copy number allele: 123 copies">
##ALT=<ID=CN124,Description="Copy number allele: 124 copies">
##INFO=<ID=CIEND,Number=2,Type=Integer,Description="Confidence interval around END for imprecise variants">
##INFO=<ID=CIPOS,Number=2,Type=Integer,Description="Confidence interval around POS for imprecise variants">
##INFO=<ID=CS,Number=1,Type=String,Description="Source call set.">
##INFO=<ID=END,Number=1,Type=Integer,Description="End coordinate of this variant">
##INFO=<ID=IMPRECISE,Number=0,Type=Flag,Description="Imprecise structural variation">
##INFO=<ID=MC,Number=.,Type=String,Description="Merged calls.">
##INFO=<ID=MEINFO,Number=4,Type=String,Description="Mobile element info of the form NAME,START,END<POLARITY; If there is only 5' OR 3' support for this call, will be NULL NULL for START and END">
##INFO=<ID=MEND,Number=1,Type=Integer,Description="Mitochondrial end coordinate of inserted sequence">
##INFO=<ID=MLEN,Number=1,Type=Integer,Description="Estimated length of mitochondrial insert">
##INFO=<ID=MSTART,Number=1,Type=Integer,Description="Mitochondrial start coordinate of inserted sequence">
##INFO=<ID=SVLEN,Number=.,Type=Integer,Description="SV length. It is only calculated for structural variation MEIs. For other types of SVs; one may calculate the SV length by INFO:END-START+1, or by finding the difference between lengthes of REF and ALT alleles">
##INFO=<ID=SVTYPE,Number=1,Type=String,Description="Type of structural variant">
##INFO=<ID=TSD,Number=1,Type=String,Description="Precise Target Site Duplication for bases, if unknown, value will be NULL">
##INFO=<ID=AC,Number=A,Type=Integer,Description="Total number of alternate alleles in called genotypes">
##INFO=<ID=AF,Number=A,Type=Float,Description="Estimated allele frequency in the range (0,1)">
##INFO=<ID=NS,Number=1,Type=Integer,Description="Number of samples with data">
##INFO=<ID=AN,Number=1,Type=Integer,Description="Total number of alleles in called genotypes">
##INFO=<ID=EAS_AF,Number=A,Type=Float,Description="Allele frequency in the EAS populations calculated from AC and AN, in the range (0,1)">
##INFO=<ID=EUR_AF,Number=A,Type=Float,Description="Allele frequency in the EUR populations calculated from AC and AN, in the range (0,1)">
##INFO=<ID=AFR_AF,Number=A,Type=Float,Description="Allele frequency in the AFR populations calculated from AC and AN, in the range (0,1)">
##INFO=<ID=AMR_AF,Number=A,Type=Float,Description="Allele frequency in the AMR populations calculated from AC and AN, in the range (0,1)">
##INFO=<ID=SAS_AF,Number=A,Type=Float,Description="Allele frequency in the SAS populations calculated from AC and AN, in the range (0,1)">
##INFO=<ID=DP,Number=1,Type=Integer,Description="Total read depth; only low coverage data were counted towards the DP, exome data were not used">
##INFO=<ID=AA,Number=1,Type=String,Description="Ancestral Allele. Format: AA|REF|ALT|IndelType. AA: Ancestral allele, REF:Reference Allele, ALT:Alternate Allele, IndelType:Type of Indel (REF, ALT and IndelType are only defined for indels)">
##INFO=<ID=VT,Number=.,Type=String,Description="indicates what type of variant the line represents">
##INFO=<ID=EX_TARGET,Number=0,Type=Flag,Description="indicates whether a variant is within the exon pull down target boundaries">
##INFO=<ID=MULTI_ALLELIC,Number=0,Type=Flag,Description="indicates whether a site is multi-allelic">
#CHROM	POS	ID	REF	ALT	QUAL	FILTER	INFO
2	22255178	rs383864	A	G	100	PASS	AC=4198;AF=0.838259;AN=5008;NS=2504;DP=14199;EAS_AF=0.998;AMR_AF=0.928;AFR_AF=0.497;EUR_AF=0.9583;SAS_AF=0.9479;AA=A|||;VT=SNP
2	22256806	rs79121254	A	G	100	PASS	AC=257;AF=0.0513179;AN=5008;NS=2504;DP=20748;EAS_AF=0.0337;AMR_AF=0.0389;AFR_AF=0.0787;EUR_AF=0.0596;SAS_AF=0.0327;AA=A|||;VT=SNP
2	22278550	rs71437430	T	C	100	PASS	AC=765;AF=0.152756;AN=5008;NS=2504;DP=9097;EAS_AF=0.0466;AMR_AF=0.2378;AFR_AF=0.0265;EUR_AF=0.3539;SAS_AF=0.1656;AA=T|||;VT=SNP
2	22283986	rs10180600	T	C	100	PASS	AC=454;AF=0.090655;AN=5008;NS=2504;DP=17966;EAS_AF=0.1369;AMR_AF=0.1052;AFR_AF=0.1165;EUR_AF=0.0348;SAS_AF=0.0552;AA=T|||;VT=SNP
2	22302013	rs328539	A	G	100	PASS	AC=2666;AF=0.532348;AN=5008;NS=2504;DP=18229;EAS_AF=0.2401;AMR_AF=0.4914;AFR_AF=0.8843;EUR_AF=0.5249;SAS_AF=0.3947;AA=G|||;VT=SNP
2	22304246	rs76109578	T	C	100	PASS	AC=153;AF=0.0305511;AN=5008;NS=2504;DP=16642;EAS_AF=0.0357;AMR_AF=0.1037;AFR_AF=0.0023;EUR_AF=0.0398;SAS_AF=0.002;AA=T|||;VT=SNP
2	22311856	rs328530	T	C	100	PASS	AC=4889;AF=0.976238;AN=5008;NS=2504;DP=17161;EAS_AF=0.9931;AMR_AF=0.9539;AFR_AF=1;EUR_AF=0.9453;SAS_AF=0.9744;AA=C|||;VT=SNP
2	22322723	rs2056204	C	A	100	PASS	AC=446;AF=0.0890575;AN=5008;NS=2504;DP=14569;EAS_AF=0.1458;AMR_AF=0.098;AFR_AF=0.1097;EUR_AF=0.0318;SAS_AF=0.0552;AA=C|||;VT=SNP
2	22327833	rs78812672	G	A	100	PASS	AC=122;AF=0.024361;AN=5008;NS=2504;DP=15233;EAS_AF=0.0407;AMR_AF=0.0231;AFR_AF=0.003;EUR_AF=0.0497;SAS_AF=0.0112;AA=G|||;VT=SNP
2	22328501	rs79340605	G	A	100	PASS	AC=564;AF=0.11262;AN=5008;NS=2504;DP=8169;EAS_AF=0.0099;AMR_AF=0.1383;AFR_AF=0.0166;EUR_AF=0.3042;SAS_AF=0.1329;AA=G|||;VT=SNP
2	22347500	rs11693526	T	C	100	PASS	AC=136;AF=0.0271565;AN=5008;NS=2504;DP=20142;EAS_AF=0.0417;AMR_AF=0.0317;AFR_AF=0.0008;EUR_AF=0.0507;SAS_AF=0.0204;AA=T|||;VT=SNP
2	22366124	rs1554274	G	A	100	PASS	AC=2658;AF=0.530751;AN=5008;NS=2504;DP=11230;EAS_AF=0.2192;AMR_AF=0.4798;AFR_AF=0.9259;EUR_AF=0.5596;SAS_AF=0.3241;AA=A|||;VT=SNP
2	22388242	rs111414858	C	T	100	PASS	AC=136;AF=0.0271565;AN=5008;NS=2504;DP=14017;EAS_AF=0.0407;AMR_AF=0.0245;AFR_AF=0.0098;EUR_AF=0.0507;SAS_AF=0.0143;AA=C|||;VT=SNP
2	22395407	rs10167091	T	C	100	PASS	AC=817;AF=0.163139;AN=5008;NS=2504;DP=15502;EAS_AF=0.0446;AMR_AF=0.2219;AFR_AF=0.0613;EUR_AF=0.3648;SAS_AF=0.1738;AA=T|||;VT=SNP
2	22395776	rs62134637	C	T	100	PASS	AC=783;AF=0.15635;AN=5008;NS=2504;DP=21575;EAS_AF=0.0446;AMR_AF=0.2205;AFR_AF=0.0484;EUR_AF=0.3608;SAS_AF=0.1616;AA=C|||;VT=SNP
2	22400831	rs13412404	G	A	100	PASS	AC=1273;AF=0.254193;AN=5008;NS=2504;DP=17983;EAS_AF=0.121;AMR_AF=0.2839;AFR_AF=0.1899;EUR_AF=0.4742;SAS_AF=0.2311;AA=G|||;VT=SNP
2	22410386	rs2339412	C	T	100	PASS	AC=2750;AF=0.549121;AN=5008;NS=2504;DP=19861;EAS_AF=0.2222;AMR_AF=0.4856;AFR_AF=0.9773;EUR_AF=0.5636;SAS_AF=0.3374;AA=T|||;VT=SNP
2	22414978	rs6723676	A	C	100	PASS	AC=2835;AF=0.566094;AN=5008;NS=2504;DP=15756;EAS_AF=0.2222;AMR_AF=0.5086;AFR_AF=0.9803;EUR_AF=0.6272;SAS_AF=0.3384;AA=C|||;VT=SNP
2	22418389	rs189651099	C	T	100	PASS	AC=78;AF=0.0155751;AN=5008;NS=2504;DP=11061;EAS_AF=0.0129;AMR_AF=0.0216;AFR_AF=0;EUR_AF=0.0398;SAS_AF=0.0102;AA=C|||;VT=SNP
2	22427190	rs6709559	G	A	100	PASS	AC=1000;AF=0.199681;AN=5008;NS=2504;DP=18119;EAS_AF=0.005;AMR_AF=0.1499;AFR_AF=0.4085;EUR_AF=0.2078;SAS_AF=0.1452;AA=A|||;VT=SNP
2	22429609	rs908679	G	A	100	PASS	AC=3196;AF=0.638179;AN=5008;NS=2504;DP=21576;EAS_AF=0.9861;AMR_AF=0.7133;AFR_AF=0.32;EUR_AF=0.5567;SAS_AF=0.7403;AA=G|||;VT=SNP
2	22430795	rs1554266	T	C	100	PASS	AC=3006;AF=0.60024;AN=5008;NS=2504;DP=22514;EAS_AF=0.9127;AMR_AF=0.6427;AFR_AF=0.413;EUR_AF=0.4622;SAS_AF=0.6431;AA=C|||;VT=SNP
2	22430946	rs1554267	T	A	100	PASS	AC=2917;AF=0.582468;AN=5008;NS=2504;DP=22314;EAS_AF=0.9127;AMR_AF=0.6412;AFR_AF=0.3517;EUR_AF=0.4583;SAS_AF=0.6401;AA=T|||;VT=SNP
2	22431110	rs1554268	C	T	100	PASS	AC=4066;AF=0.811901;AN=5008;NS=2504;DP=21294;EAS_AF=0.9405;AMR_AF=0.7911;AFR_AF=0.8888;EUR_AF=0.5915;SAS_AF=0.817;AA=T|||;VT=SNP
2	22431122	rs1554269	C	G	100	PASS	AC=2920;AF=0.583067;AN=5008;NS=2504;DP=21133;EAS_AF=0.9127;AMR_AF=0.6412;AFR_AF=0.3525;EUR_AF=0.4592;SAS_AF=0.6411;AA=C|||;VT=SNP
2	22431291	rs6726012	G	T	100	PASS	AC=2909;AF=0.580871;AN=5008;NS=2504;DP=21801;EAS_AF=0.9127;AMR_AF=0.6412;AFR_AF=0.3517;EUR_AF=0.4592;SAS_AF=0.6309;AA=G|||;VT=SNP
2	22433763	rs6721577	A	T	100	PASS	AC=3944;AF=0.78754;AN=5008;NS=2504;DP=16537;EAS_AF=0.9157;AMR_AF=0.7896;AFR_AF=0.826;EUR_AF=0.6004;SAS_AF=0.7945;AA=T|||;VT=SNP
2	22435356	rs11124319	A	G	100	PASS	AC=3652;AF=0.729233;AN=5008;NS=2504;DP=18199;EAS_AF=0.9147;AMR_AF=0.7651;AFR_AF=0.6543;EUR_AF=0.5825;SAS_AF=0.7648;AA=G|||;VT=SNP
2	22435519	rs12616418	T	C	100	PASS	AC=2934;AF=0.585863;AN=5008;NS=2504;DP=19303;EAS_AF=0.9147;AMR_AF=0.6427;AFR_AF=0.3517;EUR_AF=0.4662;SAS_AF=0.6462;AA=T|||;VT=SNP
2	22436043	rs12618781	G	A	100	PASS	AC=2950;AF=0.589058;AN=5008;NS=2504;DP=15380;EAS_AF=0.9147;AMR_AF=0.6412;AFR_AF=0.3669;EUR_AF=0.4642;SAS_AF=0.6452;AA=G|||;VT=SNP
2	22438300	rs6722965	T	C	100	PASS	AC=4067;AF=0.812101;AN=5008;NS=2504;DP=15732;EAS_AF=0.9425;AMR_AF=0.8012;AFR_AF=0.8714;EUR_AF=0.6024;SAS_AF=0.8211;AA=C|||;VT=SNP
2	22438402	rs6720064	A	G	100	PASS	AC=3939;AF=0.786542;AN=5008;NS=2504;DP=18616;EAS_AF=0.9157;AMR_AF=0.7824;AFR_AF=0.829;EUR_AF=0.5974;SAS_AF=0.7935;AA=G|||;VT=SNP
2	22439514	rs10193722	A	C	100	PASS	AC=2926;AF=0.584265;AN=5008;NS=2504;DP=17184;EAS_AF=0.9147;AMR_AF=0.6427;AFR_AF=0.3495;EUR_AF=0.4632;SAS_AF=0.6442;AA=A|||;VT=SNP
2	22439710	rs10427307	A	G	100	PASS	AC=752;AF=0.15016;AN=5008;NS=2504;DP=19716;EAS_AF=0.0258;AMR_AF=0.1311;AFR_AF=0.2852;EUR_AF=0.1153;SAS_AF=0.1452;AA=G|||;VT=SNP
2	22439743	rs12616120	C	T	100	PASS	AC=2190;AF=0.4373;AN=5008;NS=2504;DP=18115;EAS_AF=0.7599;AMR_AF=0.5173;AFR_AF=0.0303;EUR_AF=0.4573;SAS_AF=0.5777;AA=C|||;VT=SNP
2	22439908	rs7577884	T	G	100	PASS	AC=4112;AF=0.821086;AN=5008;NS=2504;DP=18400;EAS_AF=0.9425;AMR_AF=0.804;AFR_AF=0.9024;EUR_AF=0.6034;SAS_AF=0.8221;AA=G|||;VT=SNP
2	22440788	rs4635553	T	C	100	PASS	AC=3929;AF=0.784545;AN=5008;NS=2504;DP=16385;EAS_AF=0.9425;AMR_AF=0.7968;AFR_AF=0.7753;EUR_AF=0.6004;SAS_AF=0.8149;AA=C|||;VT=SNP
2	22442099	rs6738860	T	A	100	PASS	AC=3194;AF=0.63778;AN=5008;NS=2504;DP=15967;EAS_AF=0.9127;AMR_AF=0.6628;AFR_AF=0.5386;EUR_AF=0.4682;SAS_AF=0.6452;AA=T|||;VT=SNP
2	22442392	rs11124322	G	A	100	PASS	AC=2926;AF=0.584265;AN=5008;NS=2504;DP=16532;EAS_AF=0.9127;AMR_AF=0.6427;AFR_AF=0.3472;EUR_AF=0.4672;SAS_AF=0.6452;AA=G|||;VT=SNP
2	22443343	rs4362588	T	C	100	PASS	AC=3939;AF=0.786542;AN=5008;NS=2504;DP=19248;EAS_AF=0.9395;AMR_AF=0.7968;AFR_AF=0.7769;EUR_AF=0.6034;SAS_AF=0.8231;AA=C|||;VT=SNP
2	22443840	rs4557006	G	A	100	PASS	AC=2922;AF=0.583466;AN=5008;NS=2504;DP=19168;EAS_AF=0.9127;AMR_AF=0.6412;AFR_AF=0.3464;EUR_AF=0.4652;SAS_AF=0.6452;AA=G|||;VT=SNP
2	22444221	rs4321395	G	A	100	PASS	AC=2920;AF=0.583067;AN=5008;NS=2504;DP=19405;EAS_AF=0.9127;AMR_AF=0.6412;AFR_AF=0.3464;EUR_AF=0.4642;SAS_AF=0.6442;AA=G|||;VT=SNP
2	22444308	rs76539134	G	C	100	PASS	AC=253;AF=0.0505192;AN=5008;NS=2504;DP=18786;EAS_AF=0.0258;AMR_AF=0.0245;AFR_AF=0.1014;EUR_AF=0.0179;SAS_AF=0.0593;AA=G|||;VT=SNP
2	22445880	rs4330131	G	A	100	PASS	AC=2920;AF=0.583067;AN=5008;NS=2504;DP=21020;EAS_AF=0.9127;AMR_AF=0.6412;AFR_AF=0.3457;EUR_AF=0.4642;SAS_AF=0.6452;AA=G|||;VT=SNP
2	22446323	rs111245050	A	T	100	PASS	AC=288;AF=0.057508;AN=5008;NS=2504;DP=19774;EAS_AF=0.0258;AMR_AF=0.0274;AFR_AF=0.1256;EUR_AF=0.0189;SAS_AF=0.0593;AA=A|||;VT=SNP
2	22447166	rs144885846	G	T	100	PASS	AC=68;AF=0.0135783;AN=5008;NS=2504;DP=19794;EAS_AF=0.0069;AMR_AF=0.0173;AFR_AF=0;EUR_AF=0.0437;SAS_AF=0.0051;AA=G|||;VT=SNP
2	22448133	rs13387284	G	A	100	PASS	AC=2911;AF=0.58127;AN=5008;NS=2504;DP=16003;EAS_AF=0.9127;AMR_AF=0.6412;AFR_AF=0.348;EUR_AF=0.4612;SAS_AF=0.636;AA=G|||;VT=SNP
2	22448443	rs13387644	G	A	100	PASS	AC=3076;AF=0.614217;AN=5008;NS=2504;DP=12871;EAS_AF=0.9127;AMR_AF=0.6571;AFR_AF=0.4644;EUR_AF=0.4622;SAS_AF=0.635;AA=G|||;VT=SNP
2	22450249	rs6759922	G	A	100	PASS	AC=3072;AF=0.613419;AN=5008;NS=2504;DP=16615;EAS_AF=0.9117;AMR_AF=0.6571;AFR_AF=0.4652;EUR_AF=0.4592;SAS_AF=0.6339;AA=G|||;VT=SNP
2	22450603	rs112139163	C	T	100	PASS	AC=333;AF=0.0664936;AN=5008;NS=2504;DP=11839;EAS_AF=0.0258;AMR_AF=0.0533;AFR_AF=0.1581;EUR_AF=0.0209;SAS_AF=0.0409;AA=C|||;VT=SNP
2	22450730	rs11124327	C	T	100	PASS	AC=2909;AF=0.580871;AN=5008;NS=2504;DP=14760;EAS_AF=0.9107;AMR_AF=0.6427;AFR_AF=0.3487;EUR_AF=0.4612;SAS_AF=0.6339;AA=C|||;VT=SNP
2	22450807	rs111336204	T	A	100	PASS	AC=326;AF=0.0650958;AN=5008;NS=2504;DP=16854;EAS_AF=0.0288;AMR_AF=0.0634;AFR_AF=0.059;EUR_AF=0.0805;SAS_AF=0.0961;AA=T|||;VT=SNP
2	22451138	rs7599198	A	T	100	PASS	AC=2904;AF=0.579872;AN=5008;NS=2504;DP=14365;EAS_AF=0.9107;AMR_AF=0.6412;AFR_AF=0.3472;EUR_AF=0.4602;SAS_AF=0.6329;AA=A|||;VT=SNP
2	22452371	rs10172121	A	C	100	PASS	AC=3910;AF=0.780751;AN=5008;NS=2504;DP=16472;EAS_AF=0.9127;AMR_AF=0.7767;AFR_AF=0.8601;EUR_AF=0.5765;SAS_AF=0.7505;AA=C|||;VT=SNP
2	22455419	rs4258826	A	G	100	PASS	AC=3025;AF=0.604034;AN=5008;NS=2504;DP=12919;EAS_AF=0.9127;AMR_AF=0.647;AFR_AF=0.4213;EUR_AF=0.4652;SAS_AF=0.6452;AA=A|||;VT=SNP
2	22455521	rs4416248	G	A	100	PASS	AC=2927;AF=0.584465;AN=5008;NS=2504;DP=14817;EAS_AF=0.9107;AMR_AF=0.6412;AFR_AF=0.3525;EUR_AF=0.4622;SAS_AF=0.6472;AA=G|||;VT=SNP
2	22457874	rs7602655	A	C	100	PASS	AC=912;AF=0.182109;AN=5008;NS=2504;DP=17501;EAS_AF=0.0278;AMR_AF=0.1138;AFR_AF=0.4349;EUR_AF=0.1024;SAS_AF=0.1299;AA=C|||;VT=SNP
2	22459087	rs4549121	C	T	100	PASS	AC=3861;AF=0.770966;AN=5008;NS=2504;DP=19145;EAS_AF=0.9127;AMR_AF=0.7723;AFR_AF=0.826;EUR_AF=0.5746;SAS_AF=0.7515;AA=T|||;VT=SNP
2	22459161	rs4524149	G	A	100	PASS	AC=782;AF=0.15615;AN=5008;NS=2504;DP=19563;EAS_AF=0.002;AMR_AF=0.0951;AFR_AF=0.3911;EUR_AF=0.0964;SAS_AF=0.1022;AA=A|||;VT=SNP
2	22459372	rs10865093	T	C	100	PASS	AC=2910;AF=0.58107;AN=5008;NS=2504;DP=20663;EAS_AF=0.9127;AMR_AF=0.6412;AFR_AF=0.3495;EUR_AF=0.4602;SAS_AF=0.6339;AA=T|||;VT=SNP
2	22461019	rs6722716	G	C	100	PASS	AC=900;AF=0.179712;AN=5008;NS=2504;DP=11321;EAS_AF=0.0278;AMR_AF=0.1052;AFR_AF=0.4349;EUR_AF=0.0974;SAS_AF=0.1288;AA=g|||;VT=SNP
2	22462325	rs4073935	C	T	100	PASS	AC=4036;AF=0.805911;AN=5008;NS=2504;DP=16046;EAS_AF=0.9405;AMR_AF=0.7853;AFR_AF=0.9047;EUR_AF=0.5746;SAS_AF=0.7863;AA=T|||;VT=SNP
2	22463414	rs4073950	C	T	100	PASS	AC=4032;AF=0.805112;AN=5008;NS=2504;DP=17102;EAS_AF=0.9405;AMR_AF=0.7853;AFR_AF=0.9009;EUR_AF=0.5755;SAS_AF=0.7863;AA=T|||;VT=SNP
2	22463471	rs4073951	C	T	100	PASS	AC=2918;AF=0.582668;AN=5008;NS=2504;DP=16972;EAS_AF=0.9127;AMR_AF=0.6398;AFR_AF=0.351;EUR_AF=0.4592;SAS_AF=0.6421;AA=C|||;VT=SNP
2	22464538	rs10187728	G	A	100	PASS	AC=2918;AF=0.582668;AN=5008;NS=2504;DP=18574;EAS_AF=0.9127;AMR_AF=0.6398;AFR_AF=0.3502;EUR_AF=0.4592;SAS_AF=0.6431;AA=G|||;VT=SNP
2	22465083	rs7424912	C	A	100	PASS	AC=2915;AF=0.582069;AN=5008;NS=2504;DP=18848;EAS_AF=0.9127;AMR_AF=0.6398;AFR_AF=0.348;EUR_AF=0.4592;SAS_AF=0.6431;AA=C|||;VT=SNP
2	22466025	rs7559944	A	C	100	PASS	AC=3028;AF=0.604633;AN=5008;NS=2504;DP=20059;EAS_AF=0.9127;AMR_AF=0.6455;AFR_AF=0.4206;EUR_AF=0.4632;SAS_AF=0.6524;AA=A|||;VT=SNP
2	22466171	rs10171148	C	A	100	PASS	AC=2930;AF=0.585064;AN=5008;NS=2504;DP=19263;EAS_AF=0.9137;AMR_AF=0.6412;AFR_AF=0.3487;EUR_AF=0.4622;SAS_AF=0.6524;AA=C|||;VT=SNP
2	22476860	rs11904182	G	A	100	PASS	AC=772;AF=0.154153;AN=5008;NS=2504;DP=15989;EAS_AF=0.1468;AMR_AF=0.1772;AFR_AF=0.2882;EUR_AF=0.0378;SAS_AF=0.0838;AA=G|||;VT=SNP
2	22477818	rs6748263	G	A	100	PASS	AC=4013;AF=0.801318;AN=5008;NS=2504;DP=18340;EAS_AF=0.9415;AMR_AF=0.7579;AFR_AF=0.9175;EUR_AF=0.5467;SAS_AF=0.7924;AA=A|||;VT=SNP
2	22477873	rs66907827	A	G	100	PASS	AC=511;AF=0.102037;AN=5008;NS=2504;DP=19101;EAS_AF=0.1488;AMR_AF=0.1297;AFR_AF=0.1369;EUR_AF=0.0199;SAS_AF=0.0716;AA=A|||;VT=SNP
2	22478832	rs12053499	T	G	100	PASS	AC=2136;AF=0.426518;AN=5008;NS=2504;DP=15912;EAS_AF=0.6607;AMR_AF=0.402;AFR_AF=0.0363;EUR_AF=0.494;SAS_AF=0.6605;AA=T|||;VT=SNP
2	22479075	rs10211373	T	C	100	PASS	AC=3245;AF=0.647963;AN=5008;NS=2504;DP=17905;EAS_AF=0.7937;AMR_AF=0.5793;AFR_AF=0.6324;EUR_AF=0.5109;SAS_AF=0.7086;AA=c|||;VT=SNP
2	22479268	rs12478557	A	G	100	PASS	AC=2134;AF=0.426118;AN=5008;NS=2504;DP=20753;EAS_AF=0.6607;AMR_AF=0.402;AFR_AF=0.0348;EUR_AF=0.494;SAS_AF=0.6605;AA=A|||;VT=SNP
2	22481670	rs72789298	G	A	100	PASS	AC=503;AF=0.100439;AN=5008;NS=2504;DP=14662;EAS_AF=0.1468;AMR_AF=0.1297;AFR_AF=0.1346;EUR_AF=0.0199;SAS_AF=0.0685;AA=G|||;VT=SNP
2	22482999	rs11678757	T	C	100	PASS	AC=3267;AF=0.652356;AN=5008;NS=2504;DP=17389;EAS_AF=0.7946;AMR_AF=0.585;AFR_AF=0.6445;EUR_AF=0.5119;SAS_AF=0.7086;AA=C|||;VT=SNP
2	22484720	rs11687840	T	A	100	PASS	AC=2670;AF=0.533147;AN=5008;NS=2504;DP=19778;EAS_AF=0.7946;AMR_AF=0.5331;AFR_AF=0.2496;EUR_AF=0.494;SAS_AF=0.6871;AA=T|||;VT=SNP
2	22485148	rs7578651	T	C	100	PASS	AC=3245;AF=0.647963;AN=5008;NS=2504;DP=19044;EAS_AF=0.7946;AMR_AF=0.5793;AFR_AF=0.6316;EUR_AF=0.5109;SAS_AF=0.7086;AA=t|||;VT=SNP
2	22486618	rs10209288	G	A	100	PASS	AC=3223;AF=0.64357;AN=5008;NS=2504;DP=18439;EAS_AF=0.7927;AMR_AF=0.5778;AFR_AF=0.6225;EUR_AF=0.5089;SAS_AF=0.7035;AA=A|||;VT=SNP
2	22490125	rs12475241	C	T	100	PASS	AC=2170;AF=0.433307;AN=5008;NS=2504;DP=6995;EAS_AF=0.6607;AMR_AF=0.402;AFR_AF=0.0658;EUR_AF=0.493;SAS_AF=0.6564;AA=G|||;VT=SNP
2	22490166	rs12464234	T	C	100	PASS	AC=3223;AF=0.64357;AN=5008;NS=2504;DP=7716;EAS_AF=0.7927;AMR_AF=0.5764;AFR_AF=0.6218;EUR_AF=0.5089;SAS_AF=0.7055;AA=C|||;VT=SNP
2	22490314	rs4665494	T	A	100	PASS	AC=532;AF=0.10623;AN=5008;NS=2504;DP=5779;EAS_AF=0.1458;AMR_AF=0.1311;AFR_AF=0.1543;EUR_AF=0.0199;SAS_AF=0.0716;AA=T|||;VT=SNP
2	22491140	rs11691709	C	T	100	PASS	AC=2653;AF=0.529752;AN=5008;NS=2504;DP=14997;EAS_AF=0.7946;AMR_AF=0.5303;AFR_AF=0.2383;EUR_AF=0.494;SAS_AF=0.6871;AA=C|||;VT=SNP
2	22491168	rs11676365	T	C	100	PASS	AC=3227;AF=0.644369;AN=5008;NS=2504;DP=15038;EAS_AF=0.7946;AMR_AF=0.5764;AFR_AF=0.621;EUR_AF=0.5109;SAS_AF=0.7065;AA=C|||;VT=SNP
2	22491434	rs66709522	G	A	100	PASS	AC=2137;AF=0.426717;AN=5008;NS=2504;DP=15392;EAS_AF=0.6617;AMR_AF=0.4006;AFR_AF=0.0378;EUR_AF=0.494;SAS_AF=0.6595;AA=G|||;VT=SNP
2	22491522	rs56367633	G	A	100	PASS	AC=3218;AF=0.642572;AN=5008;NS=2504;DP=12252;EAS_AF=0.7946;AMR_AF=0.5764;AFR_AF=0.6135;EUR_AF=0.5109;SAS_AF=0.7076;AA=A|||;VT=SNP
2	22492399	rs10181985	G	A	100	PASS	AC=3975;AF=0.79373;AN=5008;NS=2504;DP=15056;EAS_AF=0.9405;AMR_AF=0.755;AFR_AF=0.8903;EUR_AF=0.5477;SAS_AF=0.7924;AA=A|||;VT=SNP
2	22492802	rs10182358	G	A	100	PASS	AC=4011;AF=0.800919;AN=5008;NS=2504;DP=16558;EAS_AF=0.9405;AMR_AF=0.7565;AFR_AF=0.9183;EUR_AF=0.5457;SAS_AF=0.7924;AA=A|||;VT=SNP
2	22492875	rs34333373	G	A	100	PASS	AC=2645;AF=0.528155;AN=5008;NS=2504;DP=16230;EAS_AF=0.7917;AMR_AF=0.5303;AFR_AF=0.2368;EUR_AF=0.493;SAS_AF=0.6851;AA=G|||;VT=SNP
2	22493247	rs10176964	T	C	100	PASS	AC=3975;AF=0.79373;AN=5008;NS=2504;DP=15711;EAS_AF=0.9405;AMR_AF=0.755;AFR_AF=0.8903;EUR_AF=0.5477;SAS_AF=0.7924;AA=C|||;VT=SNP
2	22493323	rs12151460	A	G	100	PASS	AC=538;AF=0.107428;AN=5008;NS=2504;DP=14755;EAS_AF=0.1478;AMR_AF=0.1311;AFR_AF=0.1558;EUR_AF=0.0199;SAS_AF=0.0736;AA=A|||;VT=SNP
2	22493620	rs66464556	A	C	100	PASS	AC=2171;AF=0.433506;AN=5008;NS=2504;DP=15599;EAS_AF=0.6607;AMR_AF=0.4035;AFR_AF=0.0658;EUR_AF=0.494;SAS_AF=0.6554;AA=A|||;VT=SNP
2	22494441	rs67226284	T	C	100	PASS	AC=478;AF=0.0954473;AN=5008;NS=2504;DP=13597;EAS_AF=0.1111;AMR_AF=0.1124;AFR_AF=0.1513;EUR_AF=0.0189;SAS_AF=0.0706;AA=T|||;VT=SNP
2	22495304	rs11124360	C	T	100	PASS	AC=3100;AF=0.61901;AN=5008;NS=2504;DP=13979;EAS_AF=0.7589;AMR_AF=0.5533;AFR_AF=0.5772;EUR_AF=0.498;SAS_AF=0.7025;AA=T|||;VT=SNP
2	22495845	rs57974740	T	C	100	PASS	AC=3103;AF=0.619609;AN=5008;NS=2504;DP=19473;EAS_AF=0.7589;AMR_AF=0.5533;AFR_AF=0.5772;EUR_AF=0.499;SAS_AF=0.7045;AA=C|||;VT=SNP
2	22496185	rs66472431	T	G	100	PASS	AC=512;AF=0.102236;AN=5008;NS=2504;DP=18922;EAS_AF=0.1101;AMR_AF=0.1167;AFR_AF=0.1793;EUR_AF=0.0169;SAS_AF=0.0675;AA=T|||;VT=SNP
2	22496563	rs35747121	C	G	100	PASS	AC=2662;AF=0.53155;AN=5008;NS=2504;DP=20719;EAS_AF=0.7609;AMR_AF=0.5173;AFR_AF=0.2821;EUR_AF=0.4891;SAS_AF=0.6861;AA=C|||;VT=SNP
2	22497356	rs7560095	G	C	100	PASS	AC=510;AF=0.101837;AN=5008;NS=2504;DP=19930;EAS_AF=0.1101;AMR_AF=0.1153;AFR_AF=0.1785;EUR_AF=0.0169;SAS_AF=0.0675;AA=G|||;VT=SNP
2	22497603	rs56215556	G	A	100	PASS	AC=2834;AF=0.565895;AN=5008;NS=2504;DP=18305;EAS_AF=0.7599;AMR_AF=0.5216;AFR_AF=0.4115;EUR_AF=0.4901;SAS_AF=0.684;AA=G|||;VT=SNP
2	22498479	rs4589792	C	T	100	PASS	AC=2120;AF=0.423323;AN=5008;NS=2504;DP=19605;EAS_AF=0.629;AMR_AF=0.3862;AFR_AF=0.0651;EUR_AF=0.4861;SAS_AF=0.6575;AA=T|||;VT=SNP
2	22498590	rs12151565	G	A	100	PASS	AC=507;AF=0.101238;AN=5008;NS=2504;DP=19344;EAS_AF=0.1091;AMR_AF=0.1153;AFR_AF=0.1778;EUR_AF=0.0169;SAS_AF=0.0665;AA=G|||;VT=SNP
2	22499844	rs6761567	A	T	100	PASS	AC=3942;AF=0.787141;AN=5008;NS=2504;DP=18410;EAS_AF=0.871;AMR_AF=0.7435;AFR_AF=0.8858;EUR_AF=0.5974;SAS_AF=0.7935;AA=T|||;VT=SNP
2	22500090	rs8179610	G	T	100	PASS	AC=2660;AF=0.53115;AN=5008;NS=2504;DP=19258;EAS_AF=0.7599;AMR_AF=0.5159;AFR_AF=0.2829;EUR_AF=0.4891;SAS_AF=0.6851;AA=G|||;VT=SNP
2	22500798	rs12618722	G	T	100	PASS	AC=2661;AF=0.53135;AN=5008;NS=2504;DP=20231;EAS_AF=0.7589;AMR_AF=0.5173;AFR_AF=0.2837;EUR_AF=0.4891;SAS_AF=0.6851;AA=G|||;VT=SNP
2	22500952	rs7369477	G	A	100	PASS	AC=3928;AF=0.784345;AN=5008;NS=2504;DP=17378;EAS_AF=0.871;AMR_AF=0.7392;AFR_AF=0.8767;EUR_AF=0.5994;SAS_AF=0.7924;AA=A|||;VT=SNP
2	22501253	rs4665495	T	G	100	PASS	AC=2083;AF=0.415935;AN=5008;NS=2504;DP=17183;EAS_AF=0.631;AMR_AF=0.3847;AFR_AF=0.0348;EUR_AF=0.4861;SAS_AF=0.6595;AA=T|||;VT=SNP
2	22501276	rs72791234	A	G	100	PASS	AC=502;AF=0.10024;AN=5008;NS=2504;DP=15568;EAS_AF=0.1091;AMR_AF=0.1153;AFR_AF=0.174;EUR_AF=0.0169;SAS_AF=0.0665;AA=A|||;VT=SNP
2	22501277	rs72791235	G	T	100	PASS	AC=503;AF=0.100439;AN=5008;NS=2504;DP=15528;EAS_AF=0.1091;AMR_AF=0.1167;AFR_AF=0.174;EUR_AF=0.0169;SAS_AF=0.0665;AA=G|||;VT=SNP
2	22501510	rs67985868	C	G	100	PASS	AC=448;AF=0.0894569;AN=5008;NS=2504;DP=15884;EAS_AF=0.1091;AMR_AF=0.1095;AFR_AF=0.1362;EUR_AF=0.0169;SAS_AF=0.0665;AA=C|||;VT=SNP
2	22502084	rs7422205	G	A	100	PASS	AC=3944;AF=0.78754;AN=5008;NS=2504;DP=16730;EAS_AF=0.87;AMR_AF=0.745;AFR_AF=0.888;EUR_AF=0.5964;SAS_AF=0.7935;AA=A|||;VT=SNP
2	22502758	rs11895048	T	G	100	PASS	AC=517;AF=0.103235;AN=5008;NS=2504;DP=18191;EAS_AF=0.1091;AMR_AF=0.1167;AFR_AF=0.18;EUR_AF=0.0199;SAS_AF=0.0695;AA=T|||;VT=SNP
2	22502937	rs11898839	G	T	100	PASS	AC=468;AF=0.0934505;AN=5008;NS=2504;DP=17841;EAS_AF=0.1071;AMR_AF=0.111;AFR_AF=0.1513;EUR_AF=0.0169;SAS_AF=0.0675;AA=G|||;VT=SNP
2	22503042	rs12052907	A	T	100	PASS	AC=2122;AF=0.423722;AN=5008;NS=2504;DP=15142;EAS_AF=0.631;AMR_AF=0.3847;AFR_AF=0.0666;EUR_AF=0.4861;SAS_AF=0.6564;AA=A|||;VT=SNP
2	22503044	rs12052908	A	T	100	PASS	AC=2586;AF=0.516374;AN=5008;NS=2504;DP=15124;EAS_AF=0.75;AMR_AF=0.5144;AFR_AF=0.2375;EUR_AF=0.4881;SAS_AF=0.683;AA=A|||;VT=SNP
2	22509117	rs67259198	T	C	100	PASS	AC=492;AF=0.0982428;AN=5008;NS=2504;DP=19906;EAS_AF=0.1081;AMR_AF=0.111;AFR_AF=0.1573;EUR_AF=0.0169;SAS_AF=0.0828;AA=T|||;VT=SNP
2	22513644	rs72791241	T	C	100	PASS	AC=57;AF=0.0113818;AN=5008;NS=2504;DP=19329;EAS_AF=0.003;AMR_AF=0.0173;AFR_AF=0.0015;EUR_AF=0.0129;SAS_AF=0.0276;AA=T|||;VT=SNP
2	22515351	rs11124367	T	C	100	PASS	AC=2117;AF=0.422724;AN=5008;NS=2504;DP=15757;EAS_AF=0.6319;AMR_AF=0.3818;AFR_AF=0.0651;EUR_AF=0.4861;SAS_AF=0.6544;AA=T|||;VT=SNP
2	22515496	rs6711112	C	T	100	PASS	AC=3939;AF=0.786542;AN=5008;NS=2504;DP=15376;EAS_AF=0.87;AMR_AF=0.7406;AFR_AF=0.888;EUR_AF=0.5974;SAS_AF=0.7904;AA=T|||;VT=SNP
2	22515568	rs12373752	A	G	100	PASS	AC=2118;AF=0.422923;AN=5008;NS=2504;DP=15286;EAS_AF=0.6329;AMR_AF=0.3818;AFR_AF=0.0643;EUR_AF=0.4861;SAS_AF=0.6554;AA=A|||;VT=SNP
2	22517989	rs11674333	G	A	100	PASS	AC=2114;AF=0.422125;AN=5008;NS=2504;DP=16617;EAS_AF=0.631;AMR_AF=0.3818;AFR_AF=0.0643;EUR_AF=0.4861;SAS_AF=0.6534;AA=G|||;VT=SNP
2	22518660	rs4527234	T	A	100	PASS	AC=2987;AF=0.596446;AN=5008;NS=2504;DP=17076;EAS_AF=0.8581;AMR_AF=0.621;AFR_AF=0.3419;EUR_AF=0.503;SAS_AF=0.7495;AA=T|||;VT=SNP
2	22519406	rs4665499	G	A	100	PASS	AC=2983;AF=0.595647;AN=5008;NS=2504;DP=14201;EAS_AF=0.8581;AMR_AF=0.621;AFR_AF=0.3389;EUR_AF=0.503;SAS_AF=0.7495;AA=G|||;VT=SNP
2	22519483	rs7370857	T	C	100	PASS	AC=3936;AF=0.785942;AN=5008;NS=2504;DP=14444;EAS_AF=0.869;AMR_AF=0.7406;AFR_AF=0.8865;EUR_AF=0.5974;SAS_AF=0.7904;AA=C|||;VT=SNP
2	22520267	rs4490223	G	A	100	PASS	AC=3903;AF=0.779353;AN=5008;NS=2504;DP=14907;EAS_AF=0.869;AMR_AF=0.732;AFR_AF=0.8661;EUR_AF=0.5974;SAS_AF=0.7904;AA=A|||;VT=SNP
2	22521310	rs6752896	T	C	100	PASS	AC=3935;AF=0.785743;AN=5008;NS=2504;DP=17700;EAS_AF=0.869;AMR_AF=0.7406;AFR_AF=0.885;EUR_AF=0.5984;SAS_AF=0.7904;AA=C|||;VT=SNP
2	22521853	rs7425354	T	G	100	PASS	AC=3981;AF=0.794928;AN=5008;NS=2504;DP=17251;EAS_AF=0.87;AMR_AF=0.7435;AFR_AF=0.9175;EUR_AF=0.5984;SAS_AF=0.7904;AA=G|||;VT=SNP
2	22522833	rs6739738	C	T	100	PASS	AC=2983;AF=0.595647;AN=5008;NS=2504;DP=12777;EAS_AF=0.8571;AMR_AF=0.621;AFR_AF=0.3396;EUR_AF=0.503;SAS_AF=0.7495;AA=C|||;VT=SNP
2	22524305	rs6725884	C	T	100	PASS	AC=520;AF=0.103834;AN=5008;NS=2504;DP=19448;EAS_AF=0.1071;AMR_AF=0.1153;AFR_AF=0.1876;EUR_AF=0.0169;SAS_AF=0.0685;AA=C|||;VT=SNP
2	22524864	rs7602309	G	A	100	PASS	AC=3977;AF=0.794129;AN=5008;NS=2504;DP=19106;EAS_AF=0.87;AMR_AF=0.7421;AFR_AF=0.916;EUR_AF=0.5974;SAS_AF=0.7904;AA=A|||;VT=SNP
2	22526880	rs12615053	G	T	100	PASS	AC=2117;AF=0.422724;AN=5008;NS=2504;DP=17331;EAS_AF=0.6319;AMR_AF=0.3818;AFR_AF=0.0643;EUR_AF=0.4861;SAS_AF=0.6554;AA=G|||;VT=SNP
2	22530394	rs9750951	A	G	100	PASS	AC=504;AF=0.100639;AN=5008;NS=2504;DP=20053;EAS_AF=0.1071;AMR_AF=0.1138;AFR_AF=0.1762;EUR_AF=0.0169;SAS_AF=0.0685;AA=a|||;VT=SNP
2	22530799	rs7562618	T	C	100	PASS	AC=3940;AF=0.786741;AN=5008;NS=2504;DP=12744;EAS_AF=0.8681;AMR_AF=0.7406;AFR_AF=0.8888;EUR_AF=0.5984;SAS_AF=0.7914;AA=N|||;VT=SNP
2	22532372	rs58261213	A	G	100	PASS	AC=2084;AF=0.416134;AN=5008;NS=2504;DP=15473;EAS_AF=0.6339;AMR_AF=0.3847;AFR_AF=0.0348;EUR_AF=0.4861;SAS_AF=0.6575;AA=a|||;VT=SNP
2	22532654	rs13034009	A	T	100	PASS	AC=1154;AF=0.230431;AN=5008;NS=2504;DP=13717;EAS_AF=0.1329;AMR_AF=0.2695;AFR_AF=0.1581;EUR_AF=0.4026;SAS_AF=0.2239;AA=T|||;VT=SNP
2	22534171	rs4393785	T	C	100	PASS	AC=97;AF=0.019369;AN=5008;NS=2504;DP=16686;EAS_AF=0.003;AMR_AF=0.0144;AFR_AF=0.0023;EUR_AF=0.0417;SAS_AF=0.0399;AA=T|||;VT=SNP
2	22535258	rs59145082	A	G	100	PASS	AC=2992;AF=0.597444;AN=5008;NS=2504;DP=12081;EAS_AF=0.8581;AMR_AF=0.6239;AFR_AF=0.3419;EUR_AF=0.504;SAS_AF=0.7515;AA=A|||;VT=SNP
2	22535566	rs12052648	A	C	100	PASS	AC=2994;AF=0.597843;AN=5008;NS=2504;DP=9568;EAS_AF=0.8591;AMR_AF=0.6254;AFR_AF=0.3427;EUR_AF=0.503;SAS_AF=0.7515;AA=A|||;VT=SNP
2	22537264	rs4665177	C	A	100	PASS	AC=2983;AF=0.595647;AN=5008;NS=2504;DP=15614;EAS_AF=0.8562;AMR_AF=0.6254;AFR_AF=0.3389;EUR_AF=0.503;SAS_AF=0.7485;AA=C|||;VT=SNP
2	22538168	rs4423628	A	G	100	PASS	AC=1024;AF=0.204473;AN=5008;NS=2504;DP=13660;EAS_AF=0.13;AMR_AF=0.255;AFR_AF=0.0825;EUR_AF=0.4016;SAS_AF=0.2076;AA=A|||;VT=SNP
2	22538482	rs13011725	G	T	100	PASS	AC=1065;AF=0.21266;AN=5008;NS=2504;DP=13396;EAS_AF=0.13;AMR_AF=0.2565;AFR_AF=0.1127;EUR_AF=0.4016;SAS_AF=0.2076;AA=G|||;VT=SNP
2	22538914	rs13012669	G	T	100	PASS	AC=1065;AF=0.21266;AN=5008;NS=2504;DP=12118;EAS_AF=0.131;AMR_AF=0.2565;AFR_AF=0.1112;EUR_AF=0.4016;SAS_AF=0.2086;AA=G|||;VT=SNP
2	22539355	rs7585241	G	A	100	PASS	AC=1611;AF=0.321685;AN=5008;NS=2504;DP=15231;EAS_AF=0.247;AMR_AF=0.3905;AFR_AF=0.3427;EUR_AF=0.4056;SAS_AF=0.2352;AA=G|||;VT=SNP
2	22539738	rs7585730	G	A	100	PASS	AC=2657;AF=0.530551;AN=5008;NS=2504;DP=14754;EAS_AF=0.7401;AMR_AF=0.5;AFR_AF=0.2632;EUR_AF=0.504;SAS_AF=0.7249;AA=G|||;VT=SNP
2	22540428	rs4544476	G	C	100	PASS	AC=2125;AF=0.424321;AN=5008;NS=2504;DP=20975;EAS_AF=0.6329;AMR_AF=0.3862;AFR_AF=0.0643;EUR_AF=0.4871;SAS_AF=0.6585;AA=g|||;VT=SNP
2	22540452	rs12477701	G	T	100	PASS	AC=1192;AF=0.238019;AN=5008;NS=2504;DP=21261;EAS_AF=0.131;AMR_AF=0.2695;AFR_AF=0.2005;EUR_AF=0.4026;SAS_AF=0.2076;AA=G|||;VT=SNP
2	22540646	rs4581924	C	T	100	PASS	AC=2987;AF=0.596446;AN=5008;NS=2504;DP=20288;EAS_AF=0.8571;AMR_AF=0.6239;AFR_AF=0.3389;EUR_AF=0.505;SAS_AF=0.7505;AA=C|||;VT=SNP
2	22541141	rs12478745	G	A	100	PASS	AC=1015;AF=0.202676;AN=5008;NS=2504;DP=18389;EAS_AF=0.13;AMR_AF=0.255;AFR_AF=0.0756;EUR_AF=0.4016;SAS_AF=0.2076;AA=G|||;VT=SNP
2	22543347	rs7600146	G	T	100	PASS	AC=1516;AF=0.302716;AN=5008;NS=2504;DP=16757;EAS_AF=0.1399;AMR_AF=0.2752;AFR_AF=0.441;EUR_AF=0.3986;SAS_AF=0.2045;AA=T|||;VT=SNP
2	22545027	rs58648117	A	C	100	PASS	AC=2147;AF=0.428714;AN=5008;NS=2504;DP=15768;EAS_AF=0.6339;AMR_AF=0.3948;AFR_AF=0.0666;EUR_AF=0.496;SAS_AF=0.6616;AA=A|||;VT=SNP
2	22545659	rs13006574	T	C	100	PASS	AC=1046;AF=0.208866;AN=5008;NS=2504;DP=13866;EAS_AF=0.131;AMR_AF=0.2464;AFR_AF=0.1097;EUR_AF=0.3946;SAS_AF=0.2055;AA=T|||;VT=SNP
2	22546151	rs4665501	G	T	100	PASS	AC=3309;AF=0.660743;AN=5008;NS=2504;DP=9919;EAS_AF=0.8581;AMR_AF=0.7032;AFR_AF=0.4539;EUR_AF=0.5944;SAS_AF=0.7751;AA=-|||;VT=SNP
2	22546631	rs12712388	G	A	100	PASS	AC=1043;AF=0.208267;AN=5008;NS=2504;DP=10354;EAS_AF=0.131;AMR_AF=0.2464;AFR_AF=0.1074;EUR_AF=0.3946;SAS_AF=0.2055;AA=G|||;VT=SNP
2	22546852	rs5015511	G	A	100	PASS	AC=3188;AF=0.636581;AN=5008;NS=2504;DP=11906;EAS_AF=0.87;AMR_AF=0.6643;AFR_AF=0.4576;EUR_AF=0.5308;SAS_AF=0.727;AA=A|||;VT=SNP
2	22547633	rs4665502	C	G	100	PASS	AC=1522;AF=0.303914;AN=5008;NS=2504;DP=17882;EAS_AF=0.2927;AMR_AF=0.3372;AFR_AF=0.5711;EUR_AF=0.1233;SAS_AF=0.1166;AA=C|||;VT=SNP
2	22548141	rs56074362	A	T	100	PASS	AC=707;AF=0.141174;AN=5008;NS=2504;DP=18824;EAS_AF=0.129;AMR_AF=0.1758;AFR_AF=0.2148;EUR_AF=0.0686;SAS_AF=0.1043;AA=A|||;VT=SNP
2	22548309	rs57026254	C	T	100	PASS	AC=877;AF=0.17512;AN=5008;NS=2504;DP=18499;EAS_AF=0.1786;AMR_AF=0.196;AFR_AF=0.3222;EUR_AF=0.0726;SAS_AF=0.0634;AA=T|||;VT=SNP
2	22548774	rs6741228	T	C	100	PASS	AC=2338;AF=0.466853;AN=5008;NS=2504;DP=21137;EAS_AF=0.3125;AMR_AF=0.5086;AFR_AF=0.5091;EUR_AF=0.5408;SAS_AF=0.4632;AA=t|||;VT=SNP
2	22549441	rs4300861	C	T	100	PASS	AC=1805;AF=0.360423;AN=5008;NS=2504;DP=17982;EAS_AF=0.6855;AMR_AF=0.3833;AFR_AF=0.0242;EUR_AF=0.3718;SAS_AF=0.4519;AA=C|||;VT=SNP
2	22549483	rs59235363	G	A	100	PASS	AC=481;AF=0.0960463;AN=5008;NS=2504;DP=18787;EAS_AF=0.1419;AMR_AF=0.1643;AFR_AF=0.0855;EUR_AF=0.0676;SAS_AF=0.044;AA=G|||;VT=SNP
2	22549924	rs10208721	A	C	100	PASS	AC=1108;AF=0.221246;AN=5008;NS=2504;DP=17750;EAS_AF=0.1429;AMR_AF=0.2522;AFR_AF=0.3858;EUR_AF=0.1521;SAS_AF=0.1288;AA=A|||;VT=SNP
2	22550235	rs7580781	C	T	100	PASS	AC=3386;AF=0.676118;AN=5008;NS=2504;DP=17659;EAS_AF=0.8075;AMR_AF=0.7133;AFR_AF=0.3071;EUR_AF=0.84;SAS_AF=0.8446;AA=C|||;VT=SNP
2	22551105	rs12992463	A	C	100	PASS	AC=1410;AF=0.28155;AN=5008;NS=2504;DP=19985;EAS_AF=0.12;AMR_AF=0.3112;AFR_AF=0.1634;EUR_AF=0.4642;SAS_AF=0.3988;AA=A|||;VT=SNP
2	22551472	rs13017653	C	T	100	PASS	AC=1526;AF=0.304712;AN=5008;NS=2504;DP=10972;EAS_AF=0.12;AMR_AF=0.3242;AFR_AF=0.2466;EUR_AF=0.4682;SAS_AF=0.3916;AA=C|||;VT=SNP
2	22552255	rs62136176	T	C	100	PASS	AC=1104;AF=0.220447;AN=5008;NS=2504;DP=17369;EAS_AF=0.1429;AMR_AF=0.2522;AFR_AF=0.3782;EUR_AF=0.1521;SAS_AF=0.135;AA=T|||;VT=SNP
2	22552640	rs72920906	T	A	100	PASS	AC=481;AF=0.0960463;AN=5008;NS=2504;DP=17063;EAS_AF=0.1419;AMR_AF=0.1643;AFR_AF=0.0855;EUR_AF=0.0676;SAS_AF=0.044;AA=T|||;VT=SNP
2	22553001	rs9308959	A	T	100	PASS	AC=1111;AF=0.221845;AN=5008;NS=2504;DP=18915;EAS_AF=0.1429;AMR_AF=0.2493;AFR_AF=0.385;EUR_AF=0.1521;SAS_AF=0.135;AA=A|||;VT=SNP
2	22553120	rs11889100	T	C	100	PASS	AC=1672;AF=0.333866;AN=5008;NS=2504;DP=17802;EAS_AF=0.12;AMR_AF=0.3314;AFR_AF=0.3487;EUR_AF=0.4682;SAS_AF=0.3978;AA=T|||;VT=SNP
2	22553712	rs6743484	C	T	100	PASS	AC=1102;AF=0.220048;AN=5008;NS=2504;DP=20236;EAS_AF=0.1409;AMR_AF=0.2478;AFR_AF=0.3865;EUR_AF=0.1521;SAS_AF=0.1268;AA=C|||;VT=SNP
2	22554114	rs4074442	G	A	100	PASS	AC=1812;AF=0.361821;AN=5008;NS=2504;DP=18470;EAS_AF=0.6895;AMR_AF=0.3847;AFR_AF=0.0234;EUR_AF=0.3718;SAS_AF=0.455;AA=G|||;VT=SNP
2	22554369	rs72793341	T	G	100	PASS	AC=3055;AF=0.610024;AN=5008;NS=2504;DP=14938;EAS_AF=0.88;AMR_AF=0.647;AFR_AF=0.4516;EUR_AF=0.5288;SAS_AF=0.6033;AA=G|||;VT=SNP
2	22554648	rs67446571	A	G	100	PASS	AC=1949;AF=0.389177;AN=5008;NS=2504;DP=14832;EAS_AF=0.7381;AMR_AF=0.3963;AFR_AF=0.0635;EUR_AF=0.3767;SAS_AF=0.4775;AA=A|||;VT=SNP
2	22554679	rs62136189	A	G	100	PASS	AC=3054;AF=0.609824;AN=5008;NS=2504;DP=14377;EAS_AF=0.88;AMR_AF=0.6441;AFR_AF=0.4508;EUR_AF=0.5298;SAS_AF=0.6043;AA=G|||;VT=SNP
2	22554698	rs67849385	G	A	100	PASS	AC=3054;AF=0.609824;AN=5008;NS=2504;DP=14500;EAS_AF=0.88;AMR_AF=0.6441;AFR_AF=0.4508;EUR_AF=0.5298;SAS_AF=0.6043;AA=G|||;VT=SNP
2	22554717	rs67899576	T	C	100	PASS	AC=3054;AF=0.609824;AN=5008;NS=2504;DP=14064;EAS_AF=0.88;AMR_AF=0.6441;AFR_AF=0.4508;EUR_AF=0.5298;SAS_AF=0.6043;AA=T|||;VT=SNP
2	22554905	rs7576704	C	A	100	PASS	AC=3058;AF=0.610623;AN=5008;NS=2504;DP=13656;EAS_AF=0.88;AMR_AF=0.647;AFR_AF=0.4539;EUR_AF=0.5288;SAS_AF=0.6033;AA=-|||;VT=SNP
2	22554920	rs13431543	T	G	100	PASS	AC=3057;AF=0.610423;AN=5008;NS=2504;DP=14265;EAS_AF=0.88;AMR_AF=0.647;AFR_AF=0.4539;EUR_AF=0.5288;SAS_AF=0.6022;AA=T|||;VT=SNP
2	22555139	rs7593204	A	G	100	PASS	AC=3057;AF=0.610423;AN=5008;NS=2504;DP=13965;EAS_AF=0.88;AMR_AF=0.647;AFR_AF=0.4539;EUR_AF=0.5288;SAS_AF=0.6022;AA=A|||;VT=SNP
2	22555149	rs7593206	A	G	100	PASS	AC=3057;AF=0.610423;AN=5008;NS=2504;DP=13999;EAS_AF=0.88;AMR_AF=0.647;AFR_AF=0.4539;EUR_AF=0.5288;SAS_AF=0.6022;AA=G|||;VT=SNP
2	22555165	rs7595987	T	C	100	PASS	AC=3057;AF=0.610423;AN=5008;NS=2504;DP=14610;EAS_AF=0.88;AMR_AF=0.647;AFR_AF=0.4539;EUR_AF=0.5288;SAS_AF=0.6022;AA=C|||;VT=SNP
2	22555226	rs7579696	C	T	100	PASS	AC=3055;AF=0.610024;AN=5008;NS=2504;DP=15796;EAS_AF=0.88;AMR_AF=0.647;AFR_AF=0.4523;EUR_AF=0.5288;SAS_AF=0.6022;AA=C|||;VT=SNP
2	22555267	rs7596182	T	C	100	PASS	AC=1591;AF=0.317692;AN=5008;NS=2504;DP=16634;EAS_AF=0.12;AMR_AF=0.3213;AFR_AF=0.2935;EUR_AF=0.4672;SAS_AF=0.3978;AA=C|||;VT=SNP
2	22555303	rs7579809	C	T	100	PASS	AC=3054;AF=0.609824;AN=5008;NS=2504;DP=18344;EAS_AF=0.88;AMR_AF=0.647;AFR_AF=0.4516;EUR_AF=0.5288;SAS_AF=0.6022;AA=C|||;VT=SNP
2	22555335	rs7579820	C	T	100	PASS	AC=3054;AF=0.609824;AN=5008;NS=2504;DP=19237;EAS_AF=0.88;AMR_AF=0.647;AFR_AF=0.4516;EUR_AF=0.5288;SAS_AF=0.6022;AA=C|||;VT=SNP
2	22555390	rs7593526	A	C	100	PASS	AC=3054;AF=0.609824;AN=5008;NS=2504;DP=19062;EAS_AF=0.88;AMR_AF=0.647;AFR_AF=0.4516;EUR_AF=0.5288;SAS_AF=0.6022;AA=A|||;VT=SNP
2	22555721	rs12624092	A	G	100	PASS	AC=3054;AF=0.609824;AN=5008;NS=2504;DP=21044;EAS_AF=0.88;AMR_AF=0.647;AFR_AF=0.4516;EUR_AF=0.5288;SAS_AF=0.6022;AA=G|||;VT=SNP
2	22555740	rs10210820	A	G	100	PASS	AC=3054;AF=0.609824;AN=5008;NS=2504;DP=20800;EAS_AF=0.88;AMR_AF=0.647;AFR_AF=0.4516;EUR_AF=0.5288;SAS_AF=0.6022;AA=G|||;VT=SNP
2	22555781	rs12614150	G	A	100	PASS	AC=3053;AF=0.609625;AN=5008;NS=2504;DP=19197;EAS_AF=0.88;AMR_AF=0.647;AFR_AF=0.4516;EUR_AF=0.5278;SAS_AF=0.6022;AA=G|||;VT=SNP
2	22555790	rs12614151	G	A	100	PASS	AC=3054;AF=0.609824;AN=5008;NS=2504;DP=19489;EAS_AF=0.88;AMR_AF=0.647;AFR_AF=0.4516;EUR_AF=0.5288;SAS_AF=0.6022;AA=G|||;VT=SNP
2	22556241	rs7596961	A	T	100	PASS	AC=3054;AF=0.609824;AN=5008;NS=2504;DP=18470;EAS_AF=0.88;AMR_AF=0.647;AFR_AF=0.4516;EUR_AF=0.5288;SAS_AF=0.6022;AA=A|||;VT=SNP
2	22556326	rs7599976	T	C	100	PASS	AC=3055;AF=0.610024;AN=5008;NS=2504;DP=17951;EAS_AF=0.88;AMR_AF=0.647;AFR_AF=0.4516;EUR_AF=0.5288;SAS_AF=0.6033;AA=C|||;VT=SNP
2	22556424	rs7600069	T	C	100	PASS	AC=3055;AF=0.610024;AN=5008;NS=2504;DP=19643;EAS_AF=0.881;AMR_AF=0.647;AFR_AF=0.4516;EUR_AF=0.5288;SAS_AF=0.6022;AA=T|||;VT=SNP
2	22556571	rs7583826	C	T	100	PASS	AC=3061;AF=0.611222;AN=5008;NS=2504;DP=19739;EAS_AF=0.88;AMR_AF=0.6484;AFR_AF=0.4561;EUR_AF=0.5288;SAS_AF=0.6022;AA=T|||;VT=SNP
2	22556777	rs4552217	A	C	100	PASS	AC=3055;AF=0.610024;AN=5008;NS=2504;DP=20079;EAS_AF=0.881;AMR_AF=0.647;AFR_AF=0.4516;EUR_AF=0.5288;SAS_AF=0.6022;AA=A|||;VT=SNP
2	22556804	rs4277554	T	G	100	PASS	AC=3054;AF=0.609824;AN=5008;NS=2504;DP=19684;EAS_AF=0.88;AMR_AF=0.647;AFR_AF=0.4516;EUR_AF=0.5288;SAS_AF=0.6022;AA=T|||;VT=SNP
2	22556981	rs4481018	C	T	100	PASS	AC=3055;AF=0.610024;AN=5008;NS=2504;DP=16211;EAS_AF=0.88;AMR_AF=0.647;AFR_AF=0.4516;EUR_AF=0.5308;SAS_AF=0.6012;AA=T|||;VT=SNP
2	22556986	rs4266050	G	A	100	PASS	AC=3055;AF=0.610024;AN=5008;NS=2504;DP=15894;EAS_AF=0.88;AMR_AF=0.647;AFR_AF=0.4516;EUR_AF=0.5308;SAS_AF=0.6012;AA=A|||;VT=SNP
2	22558016	rs4273252	G	C	100	PASS	AC=3066;AF=0.61222;AN=5008;NS=2504;DP=18375;EAS_AF=0.88;AMR_AF=0.6484;AFR_AF=0.4584;EUR_AF=0.5288;SAS_AF=0.6043;AA=G|||;VT=SNP
2	22558558	rs4261751	T	C	100	PASS	AC=3066;AF=0.61222;AN=5008;NS=2504;DP=19772;EAS_AF=0.88;AMR_AF=0.6484;AFR_AF=0.4584;EUR_AF=0.5288;SAS_AF=0.6043;AA=C|||;VT=SNP
2	22558583	rs4369891	C	G	100	PASS	AC=3064;AF=0.611821;AN=5008;NS=2504;DP=19487;EAS_AF=0.88;AMR_AF=0.647;AFR_AF=0.4584;EUR_AF=0.5288;SAS_AF=0.6033;AA=G|||;VT=SNP
2	22558609	rs4558612	A	G	100	PASS	AC=2955;AF=0.590056;AN=5008;NS=2504;DP=19121;EAS_AF=0.8353;AMR_AF=0.6311;AFR_AF=0.4576;EUR_AF=0.4841;SAS_AF=0.5961;AA=A|||;VT=SNP
2	22558690	rs4558613	A	G	100	PASS	AC=3067;AF=0.61242;AN=5008;NS=2504;DP=18895;EAS_AF=0.88;AMR_AF=0.6484;AFR_AF=0.4584;EUR_AF=0.5288;SAS_AF=0.6053;AA=G|||;VT=SNP
2	22558750	rs10208733	C	G	100	PASS	AC=1116;AF=0.222843;AN=5008;NS=2504;DP=19453;EAS_AF=0.1419;AMR_AF=0.2522;AFR_AF=0.388;EUR_AF=0.1521;SAS_AF=0.135;AA=C|||;VT=SNP
2	22558782	rs4490224	C	T	100	PASS	AC=3066;AF=0.61222;AN=5008;NS=2504;DP=18885;EAS_AF=0.88;AMR_AF=0.6484;AFR_AF=0.4584;EUR_AF=0.5288;SAS_AF=0.6043;AA=C|||;VT=SNP
2	22558876	rs58184964	G	A	100	PASS	AC=1960;AF=0.391374;AN=5008;NS=2504;DP=18088;EAS_AF=0.7391;AMR_AF=0.3991;AFR_AF=0.0696;EUR_AF=0.3777;SAS_AF=0.4765;AA=A|||;VT=SNP
2	22558959	rs10176493	T	C	100	PASS	AC=3136;AF=0.626198;AN=5008;NS=2504;DP=17418;EAS_AF=0.874;AMR_AF=0.6527;AFR_AF=0.5136;EUR_AF=0.5288;SAS_AF=0.6043;AA=C|||;VT=SNP
2	22558973	rs57537843	G	A	100	PASS	AC=1806;AF=0.360623;AN=5008;NS=2504;DP=17565;EAS_AF=0.6835;AMR_AF=0.3847;AFR_AF=0.0227;EUR_AF=0.3708;SAS_AF=0.4571;AA=G|||;VT=SNP
2	22562107	rs1396727	T	C	100	PASS	AC=3194;AF=0.63778;AN=5008;NS=2504;DP=18538;EAS_AF=0.874;AMR_AF=0.6556;AFR_AF=0.559;EUR_AF=0.5288;SAS_AF=0.6002;AA=C|||;VT=SNP
2	22562401	rs10186810	A	G	100	PASS	AC=3190;AF=0.636981;AN=5008;NS=2504;DP=15720;EAS_AF=0.874;AMR_AF=0.6571;AFR_AF=0.5552;EUR_AF=0.5288;SAS_AF=0.6002;AA=T|||;VT=SNP
2	22562462	rs10197587	G	C	100	PASS	AC=3195;AF=0.637979;AN=5008;NS=2504;DP=15343;EAS_AF=0.874;AMR_AF=0.6571;AFR_AF=0.559;EUR_AF=0.5288;SAS_AF=0.6002;AA=C|||;VT=SNP
2	22562608	rs111682297	C	T	100	PASS	AC=489;AF=0.0976438;AN=5008;NS=2504;DP=15887;EAS_AF=0.1409;AMR_AF=0.1657;AFR_AF=0.0915;EUR_AF=0.0676;SAS_AF=0.044;AA=C|||;VT=SNP
2	22562609	rs12620364	G	A	100	PASS	AC=1803;AF=0.360024;AN=5008;NS=2504;DP=15903;EAS_AF=0.6835;AMR_AF=0.3833;AFR_AF=0.0227;EUR_AF=0.3708;SAS_AF=0.455;AA=G|||;VT=SNP
2	22562970	rs10187396	A	G	100	PASS	AC=1019;AF=0.203474;AN=5008;NS=2504;DP=15568;EAS_AF=0.1419;AMR_AF=0.245;AFR_AF=0.3253;EUR_AF=0.1511;SAS_AF=0.1268;AA=A|||;VT=SNP
2	22563461	rs11124398	G	A	100	PASS	AC=2959;AF=0.590855;AN=5008;NS=2504;DP=18520;EAS_AF=0.874;AMR_AF=0.6398;AFR_AF=0.3896;EUR_AF=0.5268;SAS_AF=0.6022;AA=A|||;VT=SNP
2	22563514	rs10495726	C	T	100	PASS	AC=1022;AF=0.204073;AN=5008;NS=2504;DP=18657;EAS_AF=0.1409;AMR_AF=0.2421;AFR_AF=0.3298;EUR_AF=0.1511;SAS_AF=0.1268;AA=C|||;VT=SNP
2	22563661	rs10192869	T	A	100	PASS	AC=3576;AF=0.714058;AN=5008;NS=2504;DP=18550;EAS_AF=0.874;AMR_AF=0.6888;AFR_AF=0.8253;EUR_AF=0.5338;SAS_AF=0.6022;AA=A|||;VT=SNP
2	22563847	rs10190565	A	G	100	PASS	AC=3609;AF=0.720647;AN=5008;NS=2504;DP=16717;EAS_AF=0.874;AMR_AF=0.6916;AFR_AF=0.8464;EUR_AF=0.5368;SAS_AF=0.6022;AA=G|||;VT=SNP
2	22564251	rs1396726	A	G	100	PASS	AC=3188;AF=0.636581;AN=5008;NS=2504;DP=19440;EAS_AF=0.874;AMR_AF=0.6556;AFR_AF=0.5522;EUR_AF=0.5298;SAS_AF=0.6022;AA=G|||;VT=SNP
2	22564293	rs2339515	G	T	100	PASS	AC=1801;AF=0.359625;AN=5008;NS=2504;DP=18637;EAS_AF=0.6825;AMR_AF=0.3833;AFR_AF=0.0234;EUR_AF=0.3708;SAS_AF=0.453;AA=G|||;VT=SNP
2	22566116	rs10184652	T	C	100	PASS	AC=3211;AF=0.641174;AN=5008;NS=2504;DP=18012;EAS_AF=0.874;AMR_AF=0.6599;AFR_AF=0.559;EUR_AF=0.5398;SAS_AF=0.6033;AA=C|||;VT=SNP
2	22566462	rs12616301	A	T	100	PASS	AC=3626;AF=0.724042;AN=5008;NS=2504;DP=15430;EAS_AF=0.874;AMR_AF=0.696;AFR_AF=0.8502;EUR_AF=0.5437;SAS_AF=0.6043;AA=T|||;VT=SNP
2	22566548	rs12619197	G	A	100	PASS	AC=2805;AF=0.560104;AN=5008;NS=2504;DP=15824;EAS_AF=0.873;AMR_AF=0.5793;AFR_AF=0.3767;EUR_AF=0.4553;SAS_AF=0.5798;AA=G|||;VT=SNP
2	22567003	rs1463980	A	G	100	PASS	AC=3627;AF=0.724241;AN=5008;NS=2504;DP=16095;EAS_AF=0.874;AMR_AF=0.696;AFR_AF=0.851;EUR_AF=0.5437;SAS_AF=0.6043;AA=G|||;VT=SNP
2	22568159	rs17391760	G	T	100	PASS	AC=716;AF=0.142971;AN=5008;NS=2504;DP=19869;EAS_AF=0.1409;AMR_AF=0.1729;AFR_AF=0.2065;EUR_AF=0.0716;SAS_AF=0.1115;AA=G|||;VT=SNP
2	22568238	rs12614708	C	A	100	PASS	AC=1794;AF=0.358227;AN=5008;NS=2504;DP=17649;EAS_AF=0.6825;AMR_AF=0.3862;AFR_AF=0.0227;EUR_AF=0.3708;SAS_AF=0.4448;AA=C|||;VT=SNP
2	22568713	rs7569716	A	T	100	PASS	AC=1155;AF=0.230631;AN=5008;NS=2504;DP=16240;EAS_AF=0.1429;AMR_AF=0.2565;AFR_AF=0.4107;EUR_AF=0.1531;SAS_AF=0.1391;AA=A|||;VT=SNP
2	22569369	rs1995812	G	A	100	PASS	AC=1795;AF=0.358427;AN=5008;NS=2504;DP=17440;EAS_AF=0.6825;AMR_AF=0.3862;AFR_AF=0.0234;EUR_AF=0.3708;SAS_AF=0.4448;AA=G|||;VT=SNP
2	22569998	rs13399873	C	A	100	PASS	AC=710;AF=0.141773;AN=5008;NS=2504;DP=18755;EAS_AF=0.1419;AMR_AF=0.1729;AFR_AF=0.2065;EUR_AF=0.0716;SAS_AF=0.1043;AA=C|||;VT=SNP
2	22570074	rs1463979	A	G	100	PASS	AC=1946;AF=0.388578;AN=5008;NS=2504;DP=19228;EAS_AF=0.7312;AMR_AF=0.4006;AFR_AF=0.0643;EUR_AF=0.3787;SAS_AF=0.4755;AA=G|||;VT=SNP
2	22571887	rs11124401	A	G	100	PASS	AC=3591;AF=0.717053;AN=5008;NS=2504;DP=14758;EAS_AF=0.873;AMR_AF=0.6931;AFR_AF=0.8343;EUR_AF=0.5358;SAS_AF=0.6012;AA=G|||;VT=SNP
2	22573144	rs62136192	A	G	100	PASS	AC=351;AF=0.0700879;AN=5008;NS=2504;DP=18391;EAS_AF=0.0685;AMR_AF=0.0836;AFR_AF=0.0749;EUR_AF=0.0785;SAS_AF=0.047;AA=A|||;VT=SNP
2	22574055	rs62136193	T	G	100	PASS	AC=908;AF=0.18131;AN=5008;NS=2504;DP=21649;EAS_AF=0.0278;AMR_AF=0.1138;AFR_AF=0.4939;EUR_AF=0.1074;SAS_AF=0.0409;AA=G|||;VT=SNP
2	22575090	rs3936123	C	T	100	PASS	AC=474;AF=0.0946486;AN=5008;NS=2504;DP=15778;EAS_AF=0.1359;AMR_AF=0.17;AFR_AF=0.0817;EUR_AF=0.0706;SAS_AF=0.0409;AA=C|||;VT=SNP
2	22575507	rs11902050	G	A	100	PASS	AC=693;AF=0.138379;AN=5008;NS=2504;DP=17400;EAS_AF=0.0278;AMR_AF=0.1052;AFR_AF=0.3366;EUR_AF=0.1064;SAS_AF=0.0409;AA=G|||;VT=SNP
2	22576085	rs1509379	A	C	100	PASS	AC=810;AF=0.161741;AN=5008;NS=2504;DP=18223;EAS_AF=0.0278;AMR_AF=0.111;AFR_AF=0.4206;EUR_AF=0.1083;SAS_AF=0.0409;AA=A|||;VT=SNP
2	22576100	rs1605834	A	G	100	PASS	AC=1325;AF=0.264577;AN=5008;NS=2504;DP=17843;EAS_AF=0.1637;AMR_AF=0.2839;AFR_AF=0.5318;EUR_AF=0.1789;SAS_AF=0.0818;AA=G|||;VT=SNP
2	22576329	rs13418342	A	C	100	PASS	AC=3599;AF=0.71865;AN=5008;NS=2504;DP=19298;EAS_AF=0.7966;AMR_AF=0.6686;AFR_AF=0.8797;EUR_AF=0.5666;SAS_AF=0.6125;AA=C|||;VT=SNP
2	22576480	rs13421308	T	A	100	PASS	AC=1413;AF=0.282149;AN=5008;NS=2504;DP=18760;EAS_AF=0.1647;AMR_AF=0.2867;AFR_AF=0.5968;EUR_AF=0.1779;SAS_AF=0.0818;AA=A|||;VT=SNP
2	22576759	rs13421530	T	C	100	PASS	AC=1394;AF=0.278355;AN=5008;NS=2504;DP=18994;EAS_AF=0.1647;AMR_AF=0.2839;AFR_AF=0.5832;EUR_AF=0.1789;SAS_AF=0.0818;AA=T|||;VT=SNP
2	22576848	rs28414106	T	C	100	PASS	AC=1400;AF=0.279553;AN=5008;NS=2504;DP=18263;EAS_AF=0.1647;AMR_AF=0.2853;AFR_AF=0.587;EUR_AF=0.1789;SAS_AF=0.0818;AA=C|||;VT=SNP
2	22576943	rs183895386	C	T	100	PASS	AC=49;AF=0.00978435;AN=5008;NS=2504;DP=16196;EAS_AF=0.002;AMR_AF=0.0043;AFR_AF=0.0008;EUR_AF=0.0159;SAS_AF=0.0276;AA=C|||;VT=SNP
2	22577448	rs13382728	G	T	100	PASS	AC=637;AF=0.127196;AN=5008;NS=2504;DP=15125;EAS_AF=0.1359;AMR_AF=0.1945;AFR_AF=0.1921;EUR_AF=0.0706;SAS_AF=0.0409;AA=G|||;VT=SNP
2	22577592	rs111675002	T	C	100	PASS	AC=92;AF=0.0183706;AN=5008;NS=2504;DP=14474;EAS_AF=0.0268;AMR_AF=0.013;AFR_AF=0.0204;EUR_AF=0.0129;SAS_AF=0.0164;AA=T|||;VT=SNP
2	22577708	rs11883831	G	A	100	PASS	AC=248;AF=0.0495208;AN=5008;NS=2504;DP=14985;EAS_AF=0.0268;AMR_AF=0.0231;AFR_AF=0.1316;EUR_AF=0.0149;SAS_AF=0.0164;AA=G|||;VT=SNP
2	22577783	rs66994942	G	A	100	PASS	AC=1687;AF=0.336861;AN=5008;NS=2504;DP=16294;EAS_AF=0.628;AMR_AF=0.3429;AFR_AF=0.0325;EUR_AF=0.3509;SAS_AF=0.4294;AA=G|||;VT=SNP
2	22577846	rs11883886	G	A	100	PASS	AC=339;AF=0.0676917;AN=5008;NS=2504;DP=18052;EAS_AF=0.0268;AMR_AF=0.0274;AFR_AF=0.1959;EUR_AF=0.0159;SAS_AF=0.0184;AA=G|||;VT=SNP
2	22581740	rs72920961	C	T	100	PASS	AC=318;AF=0.0634984;AN=5008;NS=2504;DP=21125;EAS_AF=0.0268;AMR_AF=0.0274;AFR_AF=0.18;EUR_AF=0.0159;SAS_AF=0.0184;AA=C|||;VT=SNP
2	22582968	rs61533748	T	C	100	PASS	AC=1729;AF=0.345248;AN=5008;NS=2504;DP=17149;EAS_AF=0.631;AMR_AF=0.3559;AFR_AF=0.0325;EUR_AF=0.3777;SAS_AF=0.4325;AA=T|||;VT=SNP
2	22583435	rs12466671	A	G	100	PASS	AC=1731;AF=0.345647;AN=5008;NS=2504;DP=18409;EAS_AF=0.6319;AMR_AF=0.3559;AFR_AF=0.0325;EUR_AF=0.3767;SAS_AF=0.4346;AA=A|||;VT=SNP
2	22583752	rs56683961	A	C	100	PASS	AC=640;AF=0.127796;AN=5008;NS=2504;DP=19102;EAS_AF=0.1379;AMR_AF=0.1931;AFR_AF=0.1936;EUR_AF=0.0706;SAS_AF=0.0409;AA=A|||;VT=SNP
2	22584702	rs867364	G	A	100	PASS	AC=1160;AF=0.231629;AN=5008;NS=2504;DP=17187;EAS_AF=0.1657;AMR_AF=0.2752;AFR_AF=0.4107;EUR_AF=0.1779;SAS_AF=0.0818;AA=A|||;VT=SNP
2	22585174	rs870058	T	C	100	PASS	AC=242;AF=0.0483227;AN=5008;NS=2504;DP=17877;EAS_AF=0.0268;AMR_AF=0.0231;AFR_AF=0.1271;EUR_AF=0.0149;SAS_AF=0.0164;AA=T|||;VT=SNP
2	22585772	rs11687761	A	G	100	PASS	AC=642;AF=0.128195;AN=5008;NS=2504;DP=19231;EAS_AF=0.1379;AMR_AF=0.1931;AFR_AF=0.1952;EUR_AF=0.0706;SAS_AF=0.0409;AA=A|||;VT=SNP
2	22587157	rs12621172	A	C	100	PASS	AC=1703;AF=0.340056;AN=5008;NS=2504;DP=16672;EAS_AF=0.6329;AMR_AF=0.3473;AFR_AF=0.028;EUR_AF=0.3598;SAS_AF=0.4346;AA=A|||;VT=SNP
2	22587263	rs58562454	G	T	100	PASS	AC=83;AF=0.0165735;AN=5008;NS=2504;DP=17373;EAS_AF=0.0268;AMR_AF=0.013;AFR_AF=0.0136;EUR_AF=0.0129;SAS_AF=0.0164;AA=G|||;VT=SNP
2	22588459	rs6736681	A	G	100	PASS	AC=3143;AF=0.627596;AN=5008;NS=2504;DP=15688;EAS_AF=0.8661;AMR_AF=0.6671;AFR_AF=0.5484;EUR_AF=0.5417;SAS_AF=0.5491;AA=G|||;VT=SNP
2	22588525	rs1355178	T	G	100	PASS	AC=1849;AF=0.369209;AN=5008;NS=2504;DP=15962;EAS_AF=0.6339;AMR_AF=0.3545;AFR_AF=0.1316;EUR_AF=0.3608;SAS_AF=0.4366;AA=T|||;VT=SNP
2	22589842	rs10865106	T	C	100	PASS	AC=3131;AF=0.6252;AN=5008;NS=2504;DP=16618;EAS_AF=0.8651;AMR_AF=0.6643;AFR_AF=0.5484;EUR_AF=0.5348;SAS_AF=0.547;AA=C|||;VT=SNP
2	22590100	rs12466547	G	A	100	PASS	AC=1685;AF=0.336462;AN=5008;NS=2504;DP=19921;EAS_AF=0.629;AMR_AF=0.3429;AFR_AF=0.028;EUR_AF=0.3499;SAS_AF=0.4335;AA=G|||;VT=SNP
2	22591056	rs1396729	C	T	100	PASS	AC=3703;AF=0.739417;AN=5008;NS=2504;DP=18800;EAS_AF=0.8601;AMR_AF=0.6974;AFR_AF=0.8797;EUR_AF=0.5537;SAS_AF=0.6462;AA=T|||;VT=SNP
2	22591507	rs66922949	T	C	100	PASS	AC=1258;AF=0.251198;AN=5008;NS=2504;DP=16604;EAS_AF=0.2063;AMR_AF=0.2565;AFR_AF=0.469;EUR_AF=0.0865;SAS_AF=0.1687;AA=T|||;VT=SNP
2	22592587	rs1567362	C	T	100	PASS	AC=3601;AF=0.71905;AN=5008;NS=2504;DP=16322;EAS_AF=0.8601;AMR_AF=0.6916;AFR_AF=0.8124;EUR_AF=0.5477;SAS_AF=0.6431;AA=T|||;VT=SNP
2	22593244	rs1533045	A	C	100	PASS	AC=3618;AF=0.722444;AN=5008;NS=2504;DP=15380;EAS_AF=0.8651;AMR_AF=0.6931;AFR_AF=0.8139;EUR_AF=0.5547;SAS_AF=0.6452;AA=C|||;VT=SNP
2	22593407	rs7604825	A	G	100	PASS	AC=245;AF=0.0489217;AN=5008;NS=2504;DP=16263;EAS_AF=0.0268;AMR_AF=0.0216;AFR_AF=0.1301;EUR_AF=0.0149;SAS_AF=0.0164;AA=A|||;VT=SNP
2	22594027	rs12616949	G	A	100	PASS	AC=1691;AF=0.33766;AN=5008;NS=2504;DP=19250;EAS_AF=0.626;AMR_AF=0.3458;AFR_AF=0.028;EUR_AF=0.3569;SAS_AF=0.4335;AA=G|||;VT=SNP
2	22594727	rs1533046	A	G	100	PASS	AC=3703;AF=0.739417;AN=5008;NS=2504;DP=17141;EAS_AF=0.8641;AMR_AF=0.6974;AFR_AF=0.8775;EUR_AF=0.5547;SAS_AF=0.6442;AA=G|||;VT=SNP
2	22595179	rs66517972	C	T	100	PASS	AC=1838;AF=0.367013;AN=5008;NS=2504;DP=14939;EAS_AF=0.6429;AMR_AF=0.3516;AFR_AF=0.1256;EUR_AF=0.3519;SAS_AF=0.4356;AA=C|||;VT=SNP
2	22596745	rs1543011	C	T	100	PASS	AC=3498;AF=0.698482;AN=5008;NS=2504;DP=18641;EAS_AF=0.8591;AMR_AF=0.6801;AFR_AF=0.7421;EUR_AF=0.5467;SAS_AF=0.6431;AA=T|||;VT=SNP
2	22597127	rs56153184	C	T	100	PASS	AC=1819;AF=0.363219;AN=5008;NS=2504;DP=19773;EAS_AF=0.627;AMR_AF=0.3516;AFR_AF=0.1263;EUR_AF=0.3509;SAS_AF=0.4325;AA=C|||;VT=SNP
2	22598141	rs1472943	T	C	100	PASS	AC=3601;AF=0.71905;AN=5008;NS=2504;DP=17777;EAS_AF=0.8929;AMR_AF=0.6902;AFR_AF=0.7731;EUR_AF=0.5606;SAS_AF=0.6503;AA=C|||;VT=SNP
2	22598262	rs72920972	T	C	100	PASS	AC=201;AF=0.0401358;AN=5008;NS=2504;DP=18239;EAS_AF=0.0268;AMR_AF=0.0245;AFR_AF=0.0908;EUR_AF=0.0209;SAS_AF=0.0164;AA=T|||;VT=SNP
2	22598746	rs10175440	T	A	100	PASS	AC=478;AF=0.0954473;AN=5008;NS=2504;DP=18554;EAS_AF=0.0268;AMR_AF=0.0389;AFR_AF=0.289;EUR_AF=0.0229;SAS_AF=0.0194;AA=T|||;VT=SNP
2	22598926	rs2339518	C	T	100	PASS	AC=3547;AF=0.708267;AN=5008;NS=2504;DP=19351;EAS_AF=0.8601;AMR_AF=0.6873;AFR_AF=0.7678;EUR_AF=0.5517;SAS_AF=0.6472;AA=T|||;VT=SNP
2	22599739	rs10178735	T	C	100	PASS	AC=3595;AF=0.717851;AN=5008;NS=2504;DP=19965;EAS_AF=0.8909;AMR_AF=0.6888;AFR_AF=0.77;EUR_AF=0.5586;SAS_AF=0.6534;AA=C|||;VT=SNP
2	22600932	rs1876767	G	T	100	PASS	AC=1701;AF=0.339657;AN=5008;NS=2504;DP=15246;EAS_AF=0.6131;AMR_AF=0.3559;AFR_AF=0.0227;EUR_AF=0.3728;SAS_AF=0.4407;AA=G|||;VT=SNP
2	22600952	rs1876768	G	T	100	PASS	AC=1699;AF=0.339257;AN=5008;NS=2504;DP=14950;EAS_AF=0.6131;AMR_AF=0.3559;AFR_AF=0.0227;EUR_AF=0.3728;SAS_AF=0.4387;AA=G|||;VT=SNP
2	22601372	rs67523507	T	A	100	PASS	AC=779;AF=0.155551;AN=5008;NS=2504;DP=14973;EAS_AF=0.2222;AMR_AF=0.232;AFR_AF=0.1868;EUR_AF=0.0765;SAS_AF=0.0716;AA=T|||;VT=SNP
2	22601477	rs1971358	T	C	100	PASS	AC=3598;AF=0.71845;AN=5008;NS=2504;DP=15956;EAS_AF=0.8919;AMR_AF=0.6888;AFR_AF=0.7716;EUR_AF=0.5577;SAS_AF=0.6544;AA=t|||;VT=SNP
2	22601815	rs1509370	T	C	100	PASS	AC=3597;AF=0.718251;AN=5008;NS=2504;DP=18400;EAS_AF=0.8919;AMR_AF=0.6888;AFR_AF=0.77;EUR_AF=0.5586;SAS_AF=0.6544;AA=C|||;VT=SNP
2	22602327	rs11688810	G	C	100	PASS	AC=1786;AF=0.356629;AN=5008;NS=2504;DP=15249;EAS_AF=0.6458;AMR_AF=0.3588;AFR_AF=0.0582;EUR_AF=0.3757;SAS_AF=0.4407;AA=G|||;VT=SNP
2	22602347	rs11124416	T	A	100	PASS	AC=864;AF=0.172524;AN=5008;NS=2504;DP=15224;EAS_AF=0.246;AMR_AF=0.2493;AFR_AF=0.1974;EUR_AF=0.0964;SAS_AF=0.0869;AA=T|||;VT=SNP
2	22602399	rs1858125	C	T	100	PASS	AC=1732;AF=0.345847;AN=5008;NS=2504;DP=16075;EAS_AF=0.6429;AMR_AF=0.3559;AFR_AF=0.0227;EUR_AF=0.3738;SAS_AF=0.4407;AA=C|||;VT=SNP
2	22603707	rs2136377	G	T	100	PASS	AC=1694;AF=0.338259;AN=5008;NS=2504;DP=20383;EAS_AF=0.6121;AMR_AF=0.3545;AFR_AF=0.0234;EUR_AF=0.3688;SAS_AF=0.4387;AA=G|||;VT=SNP
2	22604140	rs2339519	G	A	100	PASS	AC=2628;AF=0.52476;AN=5008;NS=2504;DP=17909;EAS_AF=0.6399;AMR_AF=0.4467;AFR_AF=0.4781;EUR_AF=0.4732;SAS_AF=0.5777;AA=G|||;VT=SNP
2	22604358	rs2879492	C	G	100	PASS	AC=1691;AF=0.33766;AN=5008;NS=2504;DP=16293;EAS_AF=0.6131;AMR_AF=0.353;AFR_AF=0.0227;EUR_AF=0.3678;SAS_AF=0.4376;AA=C|||;VT=SNP
2	22605630	rs7569443	G	A	100	PASS	AC=565;AF=0.112819;AN=5008;NS=2504;DP=19576;EAS_AF=0.0278;AMR_AF=0.0778;AFR_AF=0.2693;EUR_AF=0.0915;SAS_AF=0.0358;AA=G|||;VT=SNP
2	22606275	rs12616027	A	G	100	PASS	AC=1718;AF=0.343051;AN=5008;NS=2504;DP=17839;EAS_AF=0.6329;AMR_AF=0.3545;AFR_AF=0.0234;EUR_AF=0.3688;SAS_AF=0.4417;AA=A|||;VT=SNP
2	22606953	rs1912053	C	T	100	PASS	AC=1677;AF=0.334864;AN=5008;NS=2504;DP=13587;EAS_AF=0.247;AMR_AF=0.3242;AFR_AF=0.621;EUR_AF=0.1779;SAS_AF=0.2076;AA=T|||;VT=SNP
2	22607178	rs10187258	T	A	100	PASS	AC=578;AF=0.115415;AN=5008;NS=2504;DP=8693;EAS_AF=0.0278;AMR_AF=0.0807;AFR_AF=0.2776;EUR_AF=0.0915;SAS_AF=0.0358;AA=A|||;VT=SNP
2	22607379	rs10184905	A	G	100	PASS	AC=412;AF=0.0822684;AN=5008;NS=2504;DP=7451;EAS_AF=0.0268;AMR_AF=0.036;AFR_AF=0.2413;EUR_AF=0.0229;SAS_AF=0.0184;AA=A|||;VT=SNP
2	22607612	rs10172986	C	T	100	PASS	AC=581;AF=0.116014;AN=5008;NS=2504;DP=10643;EAS_AF=0.0288;AMR_AF=0.0821;AFR_AF=0.2784;EUR_AF=0.0915;SAS_AF=0.0358;AA=C|||;VT=SNP
2	22607880	rs57984640	G	C	100	PASS	AC=715;AF=0.142772;AN=5008;NS=2504;DP=18316;EAS_AF=0.2073;AMR_AF=0.2277;AFR_AF=0.1528;EUR_AF=0.0765;SAS_AF=0.0706;AA=G|||;VT=SNP
2	22608798	rs1509371	T	C	100	PASS	AC=1132;AF=0.226038;AN=5008;NS=2504;DP=15875;EAS_AF=0.1667;AMR_AF=0.268;AFR_AF=0.41;EUR_AF=0.161;SAS_AF=0.0757;AA=C|||;VT=SNP
2	22609716	rs72920988	T	C	100	PASS	AC=94;AF=0.01877;AN=5008;NS=2504;DP=16990;EAS_AF=0.0268;AMR_AF=0.0187;AFR_AF=0.0136;EUR_AF=0.0199;SAS_AF=0.0164;AA=T|||;VT=SNP
2	22609853	rs72920989	C	G	100	PASS	AC=214;AF=0.0427316;AN=5008;NS=2504;DP=15645;EAS_AF=0.0268;AMR_AF=0.0245;AFR_AF=0.1006;EUR_AF=0.0209;SAS_AF=0.0164;AA=C|||;VT=SNP
2	22609898	rs13398810	C	A	100	PASS	AC=1144;AF=0.228435;AN=5008;NS=2504;DP=13795;EAS_AF=0.1657;AMR_AF=0.2709;AFR_AF=0.4191;EUR_AF=0.161;SAS_AF=0.0746;AA=C|||;VT=SNP
2	22610730	rs1509353	T	C	100	PASS	AC=1144;AF=0.228435;AN=5008;NS=2504;DP=16815;EAS_AF=0.1657;AMR_AF=0.2709;AFR_AF=0.4191;EUR_AF=0.161;SAS_AF=0.0746;AA=T|||;VT=SNP
2	22610847	rs1509354	C	T	100	PASS	AC=1145;AF=0.228634;AN=5008;NS=2504;DP=18967;EAS_AF=0.1657;AMR_AF=0.2709;AFR_AF=0.4191;EUR_AF=0.162;SAS_AF=0.0746;AA=C|||;VT=SNP
2	22611302	rs10495734	A	T	100	PASS	AC=1144;AF=0.228435;AN=5008;NS=2504;DP=19615;EAS_AF=0.1657;AMR_AF=0.2709;AFR_AF=0.4191;EUR_AF=0.161;SAS_AF=0.0746;AA=A|||;VT=SNP
2	22611323	rs13405389	C	T	100	PASS	AC=1291;AF=0.257788;AN=5008;NS=2504;DP=20033;EAS_AF=0.2341;AMR_AF=0.3084;AFR_AF=0.4319;EUR_AF=0.166;SAS_AF=0.1053;AA=T|||;VT=SNP
2	22611458	rs62132477	C	T	100	PASS	AC=1144;AF=0.228435;AN=5008;NS=2504;DP=20112;EAS_AF=0.1657;AMR_AF=0.2709;AFR_AF=0.4191;EUR_AF=0.161;SAS_AF=0.0746;AA=C|||;VT=SNP
2	22611482	rs1858124	C	T	100	PASS	AC=3742;AF=0.747204;AN=5008;NS=2504;DP=20377;EAS_AF=0.8601;AMR_AF=0.7046;AFR_AF=0.9115;EUR_AF=0.5457;SAS_AF=0.6462;AA=c|||;VT=SNP
2	22611937	rs6733454	T	C	100	PASS	AC=1143;AF=0.228235;AN=5008;NS=2504;DP=18927;EAS_AF=0.1657;AMR_AF=0.2695;AFR_AF=0.4191;EUR_AF=0.161;SAS_AF=0.0746;AA=C|||;VT=SNP
2	22612275	rs13424767	T	C	100	PASS	AC=1144;AF=0.228435;AN=5008;NS=2504;DP=16411;EAS_AF=0.1657;AMR_AF=0.2695;AFR_AF=0.4191;EUR_AF=0.161;SAS_AF=0.0757;AA=C|||;VT=SNP
2	22612638	rs1396725	G	A	100	PASS	AC=1421;AF=0.283746;AN=5008;NS=2504;DP=15805;EAS_AF=0.1657;AMR_AF=0.2795;AFR_AF=0.5424;EUR_AF=0.17;SAS_AF=0.1759;AA=A|||;VT=SNP
2	22612739	rs10189855	C	A	100	PASS	AC=1070;AF=0.213658;AN=5008;NS=2504;DP=17035;EAS_AF=0.1746;AMR_AF=0.2651;AFR_AF=0.351;EUR_AF=0.169;SAS_AF=0.0777;AA=a|||;VT=SNP
2	22613081	rs10168159	G	T	100	PASS	AC=1144;AF=0.228435;AN=5008;NS=2504;DP=16923;EAS_AF=0.1657;AMR_AF=0.2695;AFR_AF=0.4191;EUR_AF=0.161;SAS_AF=0.0757;AA=G|||;VT=SNP
2	22613266	rs1355177	T	G	100	PASS	AC=1157;AF=0.23103;AN=5008;NS=2504;DP=19538;EAS_AF=0.1667;AMR_AF=0.2723;AFR_AF=0.4198;EUR_AF=0.17;SAS_AF=0.0757;AA=G|||;VT=SNP
2	22613819	rs1509355	C	T	100	PASS	AC=1155;AF=0.230631;AN=5008;NS=2504;DP=19381;EAS_AF=0.1667;AMR_AF=0.2723;AFR_AF=0.4191;EUR_AF=0.17;SAS_AF=0.0746;AA=C|||;VT=SNP
2	22613861	rs1509356	A	G	100	PASS	AC=1157;AF=0.23103;AN=5008;NS=2504;DP=17893;EAS_AF=0.1667;AMR_AF=0.2738;AFR_AF=0.4198;EUR_AF=0.17;SAS_AF=0.0746;AA=G|||;VT=SNP
2	22614103	rs9917200	C	T	100	PASS	AC=1156;AF=0.230831;AN=5008;NS=2504;DP=15136;EAS_AF=0.1667;AMR_AF=0.2723;AFR_AF=0.4198;EUR_AF=0.17;SAS_AF=0.0746;AA=T|||;VT=SNP
2	22614176	rs1509357	G	A	100	PASS	AC=1156;AF=0.230831;AN=5008;NS=2504;DP=14626;EAS_AF=0.1667;AMR_AF=0.2723;AFR_AF=0.4198;EUR_AF=0.17;SAS_AF=0.0746;AA=A|||;VT=SNP
2	22614225	rs1509358	C	A	100	PASS	AC=1157;AF=0.23103;AN=5008;NS=2504;DP=16056;EAS_AF=0.1667;AMR_AF=0.2738;AFR_AF=0.4198;EUR_AF=0.17;SAS_AF=0.0746;AA=A|||;VT=SNP
2	22614417	rs9917270	A	G	100	PASS	AC=1158;AF=0.23123;AN=5008;NS=2504;DP=16785;EAS_AF=0.1677;AMR_AF=0.2738;AFR_AF=0.4198;EUR_AF=0.17;SAS_AF=0.0746;AA=A|||;VT=SNP
2	22614543	rs13410489	A	G	100	PASS	AC=1153;AF=0.230232;AN=5008;NS=2504;DP=16689;EAS_AF=0.1667;AMR_AF=0.2738;AFR_AF=0.4168;EUR_AF=0.17;SAS_AF=0.0746;AA=A|||;VT=SNP
2	22614560	rs13413226	T	C	100	PASS	AC=1153;AF=0.230232;AN=5008;NS=2504;DP=16902;EAS_AF=0.1667;AMR_AF=0.2738;AFR_AF=0.4168;EUR_AF=0.17;SAS_AF=0.0746;AA=T|||;VT=SNP
2	22614736	rs17043725	A	G	100	PASS	AC=1157;AF=0.23103;AN=5008;NS=2504;DP=15609;EAS_AF=0.1667;AMR_AF=0.2738;AFR_AF=0.4198;EUR_AF=0.17;SAS_AF=0.0746;AA=A|||;VT=SNP
2	22614760	rs62132479	C	T	100	PASS	AC=1157;AF=0.23103;AN=5008;NS=2504;DP=15662;EAS_AF=0.1667;AMR_AF=0.2738;AFR_AF=0.4198;EUR_AF=0.17;SAS_AF=0.0746;AA=C|||;VT=SNP
2	22614913	rs72923109	A	G	100	PASS	AC=86;AF=0.0171725;AN=5008;NS=2504;DP=15127;EAS_AF=0.0268;AMR_AF=0.0173;AFR_AF=0.0091;EUR_AF=0.0189;SAS_AF=0.0164;AA=A|||;VT=SNP
2	22614924	rs56103655	T	A	100	PASS	AC=569;AF=0.113618;AN=5008;NS=2504;DP=15703;EAS_AF=0.1389;AMR_AF=0.1902;AFR_AF=0.1407;EUR_AF=0.0716;SAS_AF=0.0399;AA=T|||;VT=SNP
2	22615230	rs6727350	T	A	100	PASS	AC=1672;AF=0.333866;AN=5008;NS=2504;DP=17757;EAS_AF=0.2351;AMR_AF=0.3256;AFR_AF=0.6225;EUR_AF=0.1799;SAS_AF=0.2096;AA=A|||;VT=SNP
2	22615313	rs13413863	A	G	100	PASS	AC=1158;AF=0.23123;AN=5008;NS=2504;DP=19116;EAS_AF=0.1667;AMR_AF=0.2738;AFR_AF=0.4198;EUR_AF=0.17;SAS_AF=0.0757;AA=G|||;VT=SNP
2	22615460	rs13425516	G	A	100	PASS	AC=1049;AF=0.209465;AN=5008;NS=2504;DP=19420;EAS_AF=0.1667;AMR_AF=0.2651;AFR_AF=0.3427;EUR_AF=0.169;SAS_AF=0.0757;AA=G|||;VT=SNP
2	22615815	rs6724885	A	G	100	PASS	AC=1164;AF=0.232428;AN=5008;NS=2504;DP=19241;EAS_AF=0.1667;AMR_AF=0.2709;AFR_AF=0.4259;EUR_AF=0.17;SAS_AF=0.0757;AA=G|||;VT=SNP
2	22616014	rs6728353	T	C	100	PASS	AC=1163;AF=0.232228;AN=5008;NS=2504;DP=18134;EAS_AF=0.1667;AMR_AF=0.2709;AFR_AF=0.4251;EUR_AF=0.17;SAS_AF=0.0757;AA=C|||;VT=SNP
2	22616179	rs6728341	A	T	100	PASS	AC=1163;AF=0.232228;AN=5008;NS=2504;DP=19019;EAS_AF=0.1667;AMR_AF=0.2709;AFR_AF=0.4251;EUR_AF=0.17;SAS_AF=0.0757;AA=T|||;VT=SNP
2	22616209	rs6741194	G	T	100	PASS	AC=1164;AF=0.232428;AN=5008;NS=2504;DP=19104;EAS_AF=0.1667;AMR_AF=0.2709;AFR_AF=0.4251;EUR_AF=0.17;SAS_AF=0.0767;AA=T|||;VT=SNP
2	22616375	rs2175091	T	C	100	PASS	AC=1143;AF=0.228235;AN=5008;NS=2504;DP=18077;EAS_AF=0.1667;AMR_AF=0.2709;AFR_AF=0.41;EUR_AF=0.17;SAS_AF=0.0757;AA=C|||;VT=SNP
2	22616534	rs1949038	T	C	100	PASS	AC=1143;AF=0.228235;AN=5008;NS=2504;DP=19103;EAS_AF=0.1667;AMR_AF=0.2709;AFR_AF=0.41;EUR_AF=0.17;SAS_AF=0.0757;AA=T|||;VT=SNP
2	22616761	rs1509359	T	C	100	PASS	AC=1164;AF=0.232428;AN=5008;NS=2504;DP=18351;EAS_AF=0.1667;AMR_AF=0.2723;AFR_AF=0.4251;EUR_AF=0.17;SAS_AF=0.0757;AA=C|||;VT=SNP
2	22616777	rs1509360	G	A	100	PASS	AC=1144;AF=0.228435;AN=5008;NS=2504;DP=17997;EAS_AF=0.1667;AMR_AF=0.2709;AFR_AF=0.41;EUR_AF=0.17;SAS_AF=0.0767;AA=G|||;VT=SNP
2	22616801	rs1509361	T	C	100	PASS	AC=1723;AF=0.34405;AN=5008;NS=2504;DP=18584;EAS_AF=0.249;AMR_AF=0.33;AFR_AF=0.6407;EUR_AF=0.1889;SAS_AF=0.2106;AA=T|||;VT=SNP
2	22617034	rs1509362	G	T	100	PASS	AC=1141;AF=0.227835;AN=5008;NS=2504;DP=18504;EAS_AF=0.1667;AMR_AF=0.2709;AFR_AF=0.4085;EUR_AF=0.17;SAS_AF=0.0757;AA=G|||;VT=SNP
2	22617269	rs13432555	G	T	100	PASS	AC=1143;AF=0.228235;AN=5008;NS=2504;DP=18875;EAS_AF=0.1667;AMR_AF=0.2709;AFR_AF=0.41;EUR_AF=0.17;SAS_AF=0.0757;AA=G|||;VT=SNP
2	22617551	rs57057394	T	C	100	PASS	AC=1163;AF=0.232228;AN=5008;NS=2504;DP=16734;EAS_AF=0.1667;AMR_AF=0.2709;AFR_AF=0.4251;EUR_AF=0.17;SAS_AF=0.0757;AA=T|||;VT=SNP
2	22617561	rs56871422	A	G	100	PASS	AC=1164;AF=0.232428;AN=5008;NS=2504;DP=16727;EAS_AF=0.1667;AMR_AF=0.2709;AFR_AF=0.4251;EUR_AF=0.17;SAS_AF=0.0767;AA=G|||;VT=SNP
2	22617923	rs72924939	G	A	100	PASS	AC=728;AF=0.145367;AN=5008;NS=2504;DP=15935;EAS_AF=0.1409;AMR_AF=0.2349;AFR_AF=0.1657;EUR_AF=0.1471;SAS_AF=0.0573;AA=G|||;VT=SNP
2	22618078	rs13427065	T	C	100	PASS	AC=1143;AF=0.228235;AN=5008;NS=2504;DP=15259;EAS_AF=0.1667;AMR_AF=0.2709;AFR_AF=0.41;EUR_AF=0.17;SAS_AF=0.0757;AA=t|||;VT=SNP
2	22618079	rs13385035	G	A	100	PASS	AC=1143;AF=0.228235;AN=5008;NS=2504;DP=15261;EAS_AF=0.1667;AMR_AF=0.2709;AFR_AF=0.41;EUR_AF=0.17;SAS_AF=0.0757;AA=G|||;VT=SNP
2	22618537	rs6749647	G	T	100	PASS	AC=1305;AF=0.260583;AN=5008;NS=2504;DP=16301;EAS_AF=0.2361;AMR_AF=0.3112;AFR_AF=0.4319;EUR_AF=0.175;SAS_AF=0.1063;AA=T|||;VT=SNP
2	22618679	rs6736888	A	G	100	PASS	AC=1144;AF=0.228435;AN=5008;NS=2504;DP=18191;EAS_AF=0.1667;AMR_AF=0.2709;AFR_AF=0.41;EUR_AF=0.169;SAS_AF=0.0777;AA=A|||;VT=SNP
2	22619314	rs13430928	T	G	100	PASS	AC=1146;AF=0.228834;AN=5008;NS=2504;DP=20722;EAS_AF=0.1657;AMR_AF=0.2723;AFR_AF=0.41;EUR_AF=0.171;SAS_AF=0.0777;AA=G|||;VT=SNP
2	22619461	rs13428354	A	T	100	PASS	AC=1146;AF=0.228834;AN=5008;NS=2504;DP=22504;EAS_AF=0.1657;AMR_AF=0.2723;AFR_AF=0.41;EUR_AF=0.171;SAS_AF=0.0777;AA=A|||;VT=SNP
2	22619486	rs13428447	A	G	100	PASS	AC=1146;AF=0.228834;AN=5008;NS=2504;DP=21890;EAS_AF=0.1657;AMR_AF=0.2723;AFR_AF=0.41;EUR_AF=0.171;SAS_AF=0.0777;AA=A|||;VT=SNP
2	22619556	rs13428463	A	G	100	PASS	AC=1146;AF=0.228834;AN=5008;NS=2504;DP=21219;EAS_AF=0.1657;AMR_AF=0.2723;AFR_AF=0.41;EUR_AF=0.171;SAS_AF=0.0777;AA=A|||;VT=SNP
2	22619930	rs6744193	T	G	100	PASS	AC=415;AF=0.0828674;AN=5008;NS=2504;DP=18608;EAS_AF=0.0268;AMR_AF=0.0346;AFR_AF=0.2466;EUR_AF=0.0189;SAS_AF=0.0194;AA=G|||;VT=SNP
2	22620162	rs62124868	T	C	100	PASS	AC=1863;AF=0.372005;AN=5008;NS=2504;DP=18145;EAS_AF=0.3155;AMR_AF=0.3487;AFR_AF=0.6407;EUR_AF=0.2306;SAS_AF=0.229;AA=t|||;VT=SNP
2	22621138	rs77597722	C	T	100	PASS	AC=277;AF=0.0553115;AN=5008;NS=2504;DP=17684;EAS_AF=0.1607;AMR_AF=0.0447;AFR_AF=0.0159;EUR_AF=0.0258;SAS_AF=0.0378;AA=T|||;VT=SNP
2	22621296	rs1509364	T	A	100	PASS	AC=2309;AF=0.461062;AN=5008;NS=2504;DP=16248;EAS_AF=0.3046;AMR_AF=0.3674;AFR_AF=0.5681;EUR_AF=0.5616;SAS_AF=0.4407;AA=A|||;VT=SNP
2	22621836	rs1509365	G	C	100	PASS	AC=2153;AF=0.429912;AN=5008;NS=2504;DP=19614;EAS_AF=0.25;AMR_AF=0.3559;AFR_AF=0.5038;EUR_AF=0.5586;SAS_AF=0.4356;AA=G|||;VT=SNP
2	22622168	rs4563252	G	A	100	PASS	AC=2314;AF=0.462061;AN=5008;NS=2504;DP=20130;EAS_AF=0.3036;AMR_AF=0.366;AFR_AF=0.5756;EUR_AF=0.5586;SAS_AF=0.4407;AA=A|||;VT=SNP
2	22622199	rs4608556	C	A	100	PASS	AC=769;AF=0.153554;AN=5008;NS=2504;DP=19921;EAS_AF=0.1101;AMR_AF=0.0821;AFR_AF=0.2973;EUR_AF=0.0547;SAS_AF=0.1564;AA=A|||;VT=SNP
2	22622627	rs9308966	T	C	100	PASS	AC=1462;AF=0.291933;AN=5008;NS=2504;DP=19021;EAS_AF=0.1399;AMR_AF=0.2853;AFR_AF=0.2572;EUR_AF=0.507;SAS_AF=0.2791;AA=T|||;VT=SNP
2	22623392	rs11887562	A	G	100	PASS	AC=1500;AF=0.299521;AN=5008;NS=2504;DP=20471;EAS_AF=0.1399;AMR_AF=0.2867;AFR_AF=0.2852;EUR_AF=0.507;SAS_AF=0.2791;AA=A|||;VT=SNP
2	22623946	rs62124869	T	C	100	PASS	AC=190;AF=0.0379393;AN=5008;NS=2504;DP=18692;EAS_AF=0.0258;AMR_AF=0.0432;AFR_AF=0.0333;EUR_AF=0.0616;SAS_AF=0.0286;AA=T|||;VT=SNP
2	22627847	rs6543938	C	T	100	PASS	AC=671;AF=0.133986;AN=5008;NS=2504;DP=17270;EAS_AF=0.1121;AMR_AF=0.072;AFR_AF=0.2277;EUR_AF=0.0537;SAS_AF=0.1564;AA=C|||;VT=SNP
2	22633129	rs4280484	C	T	100	PASS	AC=2199;AF=0.439097;AN=5008;NS=2504;DP=10725;EAS_AF=0.2083;AMR_AF=0.3674;AFR_AF=0.5507;EUR_AF=0.5696;SAS_AF=0.4427;AA=T|||;VT=SNP
2	22633151	rs4574147	T	C	100	PASS	AC=1593;AF=0.318091;AN=5008;NS=2504;DP=10501;EAS_AF=0.1002;AMR_AF=0.2939;AFR_AF=0.3691;EUR_AF=0.5169;SAS_AF=0.2863;AA=T|||;VT=SNP
2	22633542	rs11889283	C	G	100	PASS	AC=1175;AF=0.234625;AN=5008;NS=2504;DP=11453;EAS_AF=0.1012;AMR_AF=0.2622;AFR_AF=0.0719;EUR_AF=0.5139;SAS_AF=0.2853;AA=C|||;VT=SNP
2	22633544	rs10189350	A	C	100	PASS	AC=2221;AF=0.44349;AN=5008;NS=2504;DP=11459;EAS_AF=0.1865;AMR_AF=0.3718;AFR_AF=0.5817;EUR_AF=0.5706;SAS_AF=0.4417;AA=C|||;VT=SNP
2	22634658	rs10185730	G	A	100	PASS	AC=1455;AF=0.290535;AN=5008;NS=2504;DP=16350;EAS_AF=0.0982;AMR_AF=0.2867;AFR_AF=0.2708;EUR_AF=0.5169;SAS_AF=0.2853;AA=G|||;VT=SNP
2	22634829	rs61527379	C	T	100	PASS	AC=182;AF=0.0363419;AN=5008;NS=2504;DP=15473;EAS_AF=0.0694;AMR_AF=0.0461;AFR_AF=0.0182;EUR_AF=0.0258;SAS_AF=0.0307;AA=C|||;VT=SNP
2	22634895	rs72799340	G	A	100	PASS	AC=467;AF=0.0932508;AN=5008;NS=2504;DP=15281;EAS_AF=0.0694;AMR_AF=0.062;AFR_AF=0.112;EUR_AF=0.0537;SAS_AF=0.1554;AA=G|||;VT=SNP
2	22635867	rs12990561	C	A	100	PASS	AC=1458;AF=0.291134;AN=5008;NS=2504;DP=15058;EAS_AF=0.1002;AMR_AF=0.2853;AFR_AF=0.2708;EUR_AF=0.5179;SAS_AF=0.2863;AA=A|||;VT=SNP
2	22636243	rs72799342	T	C	100	PASS	AC=462;AF=0.0922524;AN=5008;NS=2504;DP=13929;EAS_AF=0.0694;AMR_AF=0.062;AFR_AF=0.1082;EUR_AF=0.0537;SAS_AF=0.1554;AA=T|||;VT=SNP
2	22636854	rs4077557	C	T	100	PASS	AC=551;AF=0.110024;AN=5008;NS=2504;DP=16632;EAS_AF=0.1925;AMR_AF=0.1686;AFR_AF=0.0946;EUR_AF=0.0755;SAS_AF=0.0399;AA=c|||;VT=SNP
2	22638236	rs72799350	G	A	100	PASS	AC=178;AF=0.0355431;AN=5008;NS=2504;DP=20431;EAS_AF=0.0694;AMR_AF=0.0476;AFR_AF=0.0144;EUR_AF=0.0258;SAS_AF=0.0307;AA=G|||;VT=SNP
2	22638568	rs11895519	T	C	100	PASS	AC=1472;AF=0.29393;AN=5008;NS=2504;DP=20230;EAS_AF=0.1042;AMR_AF=0.2867;AFR_AF=0.2761;EUR_AF=0.5179;SAS_AF=0.2883;AA=T|||;VT=SNP
2	22639186	rs4314021	G	T	100	PASS	AC=1176;AF=0.234824;AN=5008;NS=2504;DP=19267;EAS_AF=0.1042;AMR_AF=0.2594;AFR_AF=0.0688;EUR_AF=0.5149;SAS_AF=0.2883;AA=G|||;VT=SNP
2	22639874	rs72799353	T	C	100	PASS	AC=178;AF=0.0355431;AN=5008;NS=2504;DP=14427;EAS_AF=0.0694;AMR_AF=0.0461;AFR_AF=0.0151;EUR_AF=0.0258;SAS_AF=0.0307;AA=T|||;VT=SNP
2	22639895	rs114167872	C	T	100	PASS	AC=69;AF=0.013778;AN=5008;NS=2504;DP=15068;EAS_AF=0.0129;AMR_AF=0.0159;AFR_AF=0.0008;EUR_AF=0.0427;SAS_AF=0.001;AA=C|||;VT=SNP
2	22640185	rs10205300	G	A	100	PASS	AC=1469;AF=0.293331;AN=5008;NS=2504;DP=14950;EAS_AF=0.1042;AMR_AF=0.2925;AFR_AF=0.2716;EUR_AF=0.5179;SAS_AF=0.2873;AA=G|||;VT=SNP
2	22640757	rs56241788	T	C	100	PASS	AC=776;AF=0.154952;AN=5008;NS=2504;DP=16638;EAS_AF=0.2302;AMR_AF=0.2104;AFR_AF=0.1483;EUR_AF=0.1332;SAS_AF=0.0695;AA=T|||;VT=SNP
2	22641152	rs11903391	G	A	100	PASS	AC=1452;AF=0.289936;AN=5008;NS=2504;DP=14754;EAS_AF=0.1042;AMR_AF=0.2867;AFR_AF=0.2617;EUR_AF=0.5169;SAS_AF=0.2883;AA=G|||;VT=SNP
2	22641222	rs11903432	G	A	100	PASS	AC=1451;AF=0.289736;AN=5008;NS=2504;DP=13801;EAS_AF=0.1042;AMR_AF=0.2853;AFR_AF=0.2617;EUR_AF=0.5169;SAS_AF=0.2883;AA=G|||;VT=SNP
2	22641333	rs113007168	G	C	100	PASS	AC=757;AF=0.151158;AN=5008;NS=2504;DP=13380;EAS_AF=0.0754;AMR_AF=0.0836;AFR_AF=0.3147;EUR_AF=0.0547;SAS_AF=0.1554;AA=G|||;VT=SNP
2	22642959	rs1976576	C	G	100	PASS	AC=3307;AF=0.660343;AN=5008;NS=2504;DP=18364;EAS_AF=0.3938;AMR_AF=0.6081;AFR_AF=0.9637;EUR_AF=0.7087;SAS_AF=0.5123;AA=G|||;VT=SNP
2	22643240	rs13026519	T	C	100	PASS	AC=1447;AF=0.288938;AN=5008;NS=2504;DP=16466;EAS_AF=0.1042;AMR_AF=0.2867;AFR_AF=0.2587;EUR_AF=0.5169;SAS_AF=0.2873;AA=T|||;VT=SNP
2	22644836	rs1509384	A	G	100	PASS	AC=3305;AF=0.659944;AN=5008;NS=2504;DP=16156;EAS_AF=0.4058;AMR_AF=0.6037;AFR_AF=0.9546;EUR_AF=0.7087;SAS_AF=0.5133;AA=G|||;VT=SNP
2	22646326	rs78711918	C	G	100	PASS	AC=179;AF=0.0357428;AN=5008;NS=2504;DP=15732;EAS_AF=0.0218;AMR_AF=0.0403;AFR_AF=0.0325;EUR_AF=0.0567;SAS_AF=0.0297;AA=C|||;VT=SNP
2	22646413	rs13029536	C	T	100	PASS	AC=1447;AF=0.288938;AN=5008;NS=2504;DP=15760;EAS_AF=0.1032;AMR_AF=0.2853;AFR_AF=0.2625;EUR_AF=0.5159;SAS_AF=0.2853;AA=C|||;VT=SNP
2	22647142	rs72799361	G	A	100	PASS	AC=471;AF=0.0940495;AN=5008;NS=2504;DP=14560;EAS_AF=0.0694;AMR_AF=0.062;AFR_AF=0.115;EUR_AF=0.0537;SAS_AF=0.1554;AA=G|||;VT=SNP
2	22648382	rs72799365	T	C	100	PASS	AC=476;AF=0.0950479;AN=5008;NS=2504;DP=12094;EAS_AF=0.0754;AMR_AF=0.062;AFR_AF=0.115;EUR_AF=0.0537;SAS_AF=0.1544;AA=T|||;VT=SNP
2	22648520	rs1509385	C	T	100	PASS	AC=2194;AF=0.438099;AN=5008;NS=2504;DP=9876;EAS_AF=0.1786;AMR_AF=0.366;AFR_AF=0.5764;EUR_AF=0.5646;SAS_AF=0.4397;AA=T|||;VT=SNP
2	22648865	rs1509386	T	C	100	PASS	AC=1433;AF=0.286142;AN=5008;NS=2504;DP=15502;EAS_AF=0.1032;AMR_AF=0.2824;AFR_AF=0.2587;EUR_AF=0.5089;SAS_AF=0.2853;AA=T|||;VT=SNP
2	22649427	rs72799367	A	G	100	PASS	AC=183;AF=0.0365415;AN=5008;NS=2504;DP=14943;EAS_AF=0.0754;AMR_AF=0.0461;AFR_AF=0.0151;EUR_AF=0.0258;SAS_AF=0.0297;AA=A|||;VT=SNP
2	22650188	rs13418451	C	T	100	PASS	AC=1437;AF=0.286941;AN=5008;NS=2504;DP=17665;EAS_AF=0.1022;AMR_AF=0.281;AFR_AF=0.2625;EUR_AF=0.5099;SAS_AF=0.2853;AA=C|||;VT=SNP
2	22650358	rs13383529	T	C	100	PASS	AC=1440;AF=0.28754;AN=5008;NS=2504;DP=19100;EAS_AF=0.1022;AMR_AF=0.2824;AFR_AF=0.2632;EUR_AF=0.5099;SAS_AF=0.2863;AA=T|||;VT=SNP
2	22650673	rs12989860	T	G	100	PASS	AC=1172;AF=0.234026;AN=5008;NS=2504;DP=17207;EAS_AF=0.1032;AMR_AF=0.2579;AFR_AF=0.0741;EUR_AF=0.508;SAS_AF=0.2863;AA=-|||;VT=SNP
2	22650830	rs7596646	T	C	100	PASS	AC=3023;AF=0.603634;AN=5008;NS=2504;DP=14518;EAS_AF=0.4117;AMR_AF=0.5764;AFR_AF=0.7617;EUR_AF=0.6968;SAS_AF=0.5112;AA=C|||;VT=SNP
2	22651459	rs73919398	T	C	100	PASS	AC=275;AF=0.0549121;AN=5008;NS=2504;DP=13064;EAS_AF=0.0218;AMR_AF=0.0504;AFR_AF=0.0998;EUR_AF=0.0567;SAS_AF=0.0297;AA=T|||;VT=SNP
2	22652098	rs72799371	A	G	100	PASS	AC=478;AF=0.0954473;AN=5008;NS=2504;DP=17391;EAS_AF=0.0754;AMR_AF=0.062;AFR_AF=0.1157;EUR_AF=0.0537;SAS_AF=0.1554;AA=A|||;VT=SNP
2	22652222	rs10204823	C	A	100	PASS	AC=2172;AF=0.433706;AN=5008;NS=2504;DP=16748;EAS_AF=0.1716;AMR_AF=0.366;AFR_AF=0.5643;EUR_AF=0.5646;SAS_AF=0.4407;AA=A|||;VT=SNP
2	22652833	rs11901977	C	A	100	PASS	AC=2251;AF=0.449481;AN=5008;NS=2504;DP=14841;EAS_AF=0.1716;AMR_AF=0.3674;AFR_AF=0.6225;EUR_AF=0.5656;SAS_AF=0.4407;AA=A|||;VT=SNP
2	22653035	rs72800838	T	C	100	PASS	AC=173;AF=0.0345447;AN=5008;NS=2504;DP=14447;EAS_AF=0.0754;AMR_AF=0.0461;AFR_AF=0.0068;EUR_AF=0.0258;SAS_AF=0.0307;AA=T|||;VT=SNP
2	22653611	rs1912052	C	T	100	PASS	AC=2174;AF=0.434105;AN=5008;NS=2504;DP=17148;EAS_AF=0.1726;AMR_AF=0.366;AFR_AF=0.5643;EUR_AF=0.5646;SAS_AF=0.4417;AA=T|||;VT=SNP
2	22654077	rs11896889	C	G	100	PASS	AC=1451;AF=0.289736;AN=5008;NS=2504;DP=17667;EAS_AF=0.1032;AMR_AF=0.2882;AFR_AF=0.267;EUR_AF=0.5109;SAS_AF=0.2863;AA=C|||;VT=SNP
2	22654506	rs7591515	T	C	100	PASS	AC=1628;AF=0.32508;AN=5008;NS=2504;DP=16508;EAS_AF=0.1032;AMR_AF=0.3026;AFR_AF=0.3911;EUR_AF=0.5129;SAS_AF=0.2873;AA=T|||;VT=SNP
2	22655354	rs62124874	G	T	100	PASS	AC=740;AF=0.147764;AN=5008;NS=2504;DP=18396;EAS_AF=0.2282;AMR_AF=0.2075;AFR_AF=0.1241;EUR_AF=0.1332;SAS_AF=0.0695;AA=G|||;VT=SNP
2	22656113	rs12185716	C	A	100	PASS	AC=455;AF=0.0908546;AN=5008;NS=2504;DP=20851;EAS_AF=0.0823;AMR_AF=0.0648;AFR_AF=0.1157;EUR_AF=0.0427;SAS_AF=0.1339;AA=C|||;VT=SNP
2	22658079	rs11886927	A	G	100	PASS	AC=1703;AF=0.340056;AN=5008;NS=2504;DP=19769;EAS_AF=0.1022;AMR_AF=0.3401;AFR_AF=0.413;EUR_AF=0.5288;SAS_AF=0.2924;AA=A|||;VT=SNP
2	22658930	rs10183553	G	T	100	PASS	AC=1519;AF=0.303315;AN=5008;NS=2504;DP=20406;EAS_AF=0.1022;AMR_AF=0.317;AFR_AF=0.2897;EUR_AF=0.5249;SAS_AF=0.2914;AA=G|||;VT=SNP
2	22659097	rs72800843	C	T	100	PASS	AC=202;AF=0.0403355;AN=5008;NS=2504;DP=5420;EAS_AF=0.0873;AMR_AF=0.049;AFR_AF=0.0144;EUR_AF=0.0288;SAS_AF=0.0327;AA=C|||;VT=SNP
2	22659472	rs72800844	C	G	100	PASS	AC=199;AF=0.0397364;AN=5008;NS=2504;DP=17627;EAS_AF=0.0833;AMR_AF=0.0504;AFR_AF=0.0144;EUR_AF=0.0288;SAS_AF=0.0327;AA=C|||;VT=SNP
2	22659596	rs13033024	G	A	100	PASS	AC=1524;AF=0.304313;AN=5008;NS=2504;DP=19274;EAS_AF=0.1022;AMR_AF=0.3184;AFR_AF=0.292;EUR_AF=0.5258;SAS_AF=0.2914;AA=G|||;VT=SNP
2	22659929	rs60598088	G	C	100	PASS	AC=199;AF=0.0397364;AN=5008;NS=2504;DP=18663;EAS_AF=0.0833;AMR_AF=0.049;AFR_AF=0.0151;EUR_AF=0.0288;SAS_AF=0.0327;AA=G|||;VT=SNP
2	22660635	rs4665505	T	C	100	PASS	AC=3381;AF=0.67512;AN=5008;NS=2504;DP=21496;EAS_AF=0.4157;AMR_AF=0.647;AFR_AF=0.975;EUR_AF=0.7137;SAS_AF=0.5174;AA=C|||;VT=SNP
2	22662036	rs4572625	G	A	100	PASS	AC=2484;AF=0.496006;AN=5008;NS=2504;DP=16593;EAS_AF=0.2073;AMR_AF=0.4438;AFR_AF=0.6505;EUR_AF=0.6342;SAS_AF=0.4796;AA=A|||;VT=SNP
2	22662335	rs72800852	C	T	100	PASS	AC=232;AF=0.0463259;AN=5008;NS=2504;DP=16823;EAS_AF=0.0833;AMR_AF=0.0504;AFR_AF=0.0393;EUR_AF=0.0288;SAS_AF=0.0327;AA=C|||;VT=SNP
2	22662980	rs11887908	C	G	100	PASS	AC=3367;AF=0.672324;AN=5008;NS=2504;DP=17660;EAS_AF=0.4087;AMR_AF=0.6398;AFR_AF=0.975;EUR_AF=0.7127;SAS_AF=0.5164;AA=G|||;VT=SNP
2	22663846	rs139588398	C	T	100	PASS	AC=1506;AF=0.300719;AN=5008;NS=2504;DP=21302;EAS_AF=0.0992;AMR_AF=0.317;AFR_AF=0.2844;EUR_AF=0.5239;SAS_AF=0.2894;AA=c|||;VT=SNP
2	22663856	rs59101598	T	A	100	PASS	AC=526;AF=0.105032;AN=5008;NS=2504;DP=21242;EAS_AF=0.0893;AMR_AF=0.0677;AFR_AF=0.1354;EUR_AF=0.0537;SAS_AF=0.1595;AA=T|||;VT=SNP
2	22664782	rs13031296	G	T	100	PASS	AC=1503;AF=0.30012;AN=5008;NS=2504;DP=18549;EAS_AF=0.0992;AMR_AF=0.317;AFR_AF=0.2806;EUR_AF=0.5258;SAS_AF=0.2894;AA=G|||;VT=SNP
2	22665048	rs1876766	C	T	100	PASS	AC=2299;AF=0.459065;AN=5008;NS=2504;DP=19741;EAS_AF=0.1835;AMR_AF=0.4063;AFR_AF=0.6135;EUR_AF=0.5785;SAS_AF=0.4489;AA=T|||;VT=SNP
2	22666997	rs7561327	A	C	100	PASS	AC=3138;AF=0.626597;AN=5008;NS=2504;DP=16516;EAS_AF=0.4157;AMR_AF=0.6254;AFR_AF=0.8033;EUR_AF=0.7107;SAS_AF=0.5194;AA=C|||;VT=SNP
2	22668907	rs1396724	C	T	100	PASS	AC=3374;AF=0.673722;AN=5008;NS=2504;DP=12768;EAS_AF=0.4107;AMR_AF=0.6455;AFR_AF=0.975;EUR_AF=0.7127;SAS_AF=0.5174;AA=T|||;VT=SNP
2	22669761	rs72785508	A	C	100	PASS	AC=208;AF=0.0415335;AN=5008;NS=2504;DP=17024;EAS_AF=0.0883;AMR_AF=0.0548;AFR_AF=0.0151;EUR_AF=0.0288;SAS_AF=0.0327;AA=A|||;VT=SNP
2	22670867	rs58154547	A	G	100	PASS	AC=689;AF=0.13758;AN=5008;NS=2504;DP=16066;EAS_AF=0.2252;AMR_AF=0.1945;AFR_AF=0.1392;EUR_AF=0.1014;SAS_AF=0.0419;AA=A|||;VT=SNP
2	22671431	rs72785510	G	T	100	PASS	AC=199;AF=0.0397364;AN=5008;NS=2504;DP=14829;EAS_AF=0.0833;AMR_AF=0.0504;AFR_AF=0.0144;EUR_AF=0.0288;SAS_AF=0.0327;AA=G|||;VT=SNP
2	22671962	rs116457567	A	C	100	PASS	AC=71;AF=0.0141773;AN=5008;NS=2504;DP=13112;EAS_AF=0.0129;AMR_AF=0.0159;AFR_AF=0.0008;EUR_AF=0.0447;SAS_AF=0.001;AA=A|||;VT=SNP
2	22673137	rs12995260	C	T	100	PASS	AC=3371;AF=0.673123;AN=5008;NS=2504;DP=13183;EAS_AF=0.4127;AMR_AF=0.6441;AFR_AF=0.9713;EUR_AF=0.7137;SAS_AF=0.5174;AA=T|||;VT=SNP
2	22673324	rs13021262	A	G	100	PASS	AC=1522;AF=0.303914;AN=5008;NS=2504;DP=11700;EAS_AF=0.1012;AMR_AF=0.3228;AFR_AF=0.289;EUR_AF=0.5258;SAS_AF=0.2914;AA=A|||;VT=SNP
2	22673506	rs6722939	C	T	100	PASS	AC=1678;AF=0.335064;AN=5008;NS=2504;DP=14773;EAS_AF=0.1012;AMR_AF=0.33;AFR_AF=0.4024;EUR_AF=0.5258;SAS_AF=0.2924;AA=C|||;VT=SNP
2	22673735	rs4361159	G	A	100	PASS	AC=2310;AF=0.461262;AN=5008;NS=2504;DP=15621;EAS_AF=0.1855;AMR_AF=0.4063;AFR_AF=0.618;EUR_AF=0.5795;SAS_AF=0.4509;AA=A|||;VT=SNP
2	22674222	rs12996247	T	C	100	PASS	AC=1229;AF=0.245407;AN=5008;NS=2504;DP=15428;EAS_AF=0.1012;AMR_AF=0.2896;AFR_AF=0.087;EUR_AF=0.5229;SAS_AF=0.2914;AA=T|||;VT=SNP
2	22675520	rs7574734	A	G	100	PASS	AC=2303;AF=0.459864;AN=5008;NS=2504;DP=12488;EAS_AF=0.1865;AMR_AF=0.4121;AFR_AF=0.6089;EUR_AF=0.5795;SAS_AF=0.4509;AA=G|||;VT=SNP
2	22676087	rs17043800	C	T	100	PASS	AC=629;AF=0.125599;AN=5008;NS=2504;DP=19764;EAS_AF=0.0843;AMR_AF=0.0778;AFR_AF=0.2118;EUR_AF=0.0537;SAS_AF=0.1595;AA=C|||;VT=SNP
2	22676139	rs72785523	A	G	100	PASS	AC=235;AF=0.0469249;AN=5008;NS=2504;DP=19836;EAS_AF=0.0833;AMR_AF=0.0533;AFR_AF=0.0401;EUR_AF=0.0288;SAS_AF=0.0327;AA=A|||;VT=SNP
2	22676617	rs1912054	T	C	100	PASS	AC=1690;AF=0.33746;AN=5008;NS=2504;DP=17587;EAS_AF=0.1012;AMR_AF=0.3343;AFR_AF=0.41;EUR_AF=0.5258;SAS_AF=0.2914;AA=T|||;VT=SNP
2	22679224	rs77122197	G	C	100	PASS	AC=178;AF=0.0355431;AN=5008;NS=2504;DP=14984;EAS_AF=0.0228;AMR_AF=0.0389;AFR_AF=0.031;EUR_AF=0.0567;SAS_AF=0.0307;AA=G|||;VT=SNP
2	22679864	rs142425758	C	T	100	PASS	AC=324;AF=0.0646965;AN=5008;NS=2504;DP=11302;EAS_AF=0.0883;AMR_AF=0.0605;AFR_AF=0.0998;EUR_AF=0.0288;SAS_AF=0.0327;AA=C|||;VT=SNP
2	22679993	rs72785527	G	T	100	PASS	AC=323;AF=0.0644968;AN=5008;NS=2504;DP=13794;EAS_AF=0.0883;AMR_AF=0.0605;AFR_AF=0.0991;EUR_AF=0.0288;SAS_AF=0.0327;AA=g|||;VT=SNP
2	22680182	rs17043818	T	A	100	PASS	AC=324;AF=0.0646965;AN=5008;NS=2504;DP=14400;EAS_AF=0.0883;AMR_AF=0.0605;AFR_AF=0.0998;EUR_AF=0.0288;SAS_AF=0.0327;AA=T|||;VT=SNP
2	22680186	rs72785528	T	C	100	PASS	AC=204;AF=0.0407348;AN=5008;NS=2504;DP=14309;EAS_AF=0.0883;AMR_AF=0.0504;AFR_AF=0.0144;EUR_AF=0.0288;SAS_AF=0.0327;AA=T|||;VT=SNP
2	22680791	rs1509373	A	G	100	PASS	AC=2334;AF=0.466054;AN=5008;NS=2504;DP=18455;EAS_AF=0.1915;AMR_AF=0.4063;AFR_AF=0.6377;EUR_AF=0.5805;SAS_AF=0.4417;AA=N|||;VT=SNP
2	22681964	rs12712471	C	G	100	PASS	AC=2300;AF=0.459265;AN=5008;NS=2504;DP=16935;EAS_AF=0.1905;AMR_AF=0.4107;AFR_AF=0.6127;EUR_AF=0.5785;SAS_AF=0.4407;AA=G|||;VT=SNP
2	22682545	rs72785536	G	A	100	PASS	AC=207;AF=0.0413339;AN=5008;NS=2504;DP=16041;EAS_AF=0.0883;AMR_AF=0.0519;AFR_AF=0.0159;EUR_AF=0.0288;SAS_AF=0.0327;AA=G|||;VT=SNP
2	22682769	rs2339414	A	T	100	PASS	AC=580;AF=0.115815;AN=5008;NS=2504;DP=18232;EAS_AF=0.2024;AMR_AF=0.1744;AFR_AF=0.1089;EUR_AF=0.0746;SAS_AF=0.0368;AA=A|||;VT=SNP
2	22683080	rs72785537	T	A	100	PASS	AC=330;AF=0.0658946;AN=5008;NS=2504;DP=19211;EAS_AF=0.0883;AMR_AF=0.062;AFR_AF=0.1036;EUR_AF=0.0288;SAS_AF=0.0327;AA=T|||;VT=SNP
2	22683373	rs72785540	A	C	100	PASS	AC=206;AF=0.0411342;AN=5008;NS=2504;DP=18565;EAS_AF=0.0883;AMR_AF=0.0519;AFR_AF=0.0151;EUR_AF=0.0288;SAS_AF=0.0327;AA=A|||;VT=SNP
2	22683935	rs10184479	G	T	100	PASS	AC=1524;AF=0.304313;AN=5008;NS=2504;DP=16056;EAS_AF=0.0992;AMR_AF=0.3156;AFR_AF=0.3056;EUR_AF=0.5249;SAS_AF=0.2791;AA=G|||;VT=SNP
2	22684402	rs1396730	C	T	100	PASS	AC=1492;AF=0.297923;AN=5008;NS=2504;DP=15617;EAS_AF=0.0992;AMR_AF=0.3156;AFR_AF=0.2814;EUR_AF=0.5249;SAS_AF=0.2791;AA=C|||;VT=SNP
2	22685090	rs7559638	C	T	100	PASS	AC=1492;AF=0.297923;AN=5008;NS=2504;DP=19873;EAS_AF=0.0992;AMR_AF=0.3156;AFR_AF=0.2814;EUR_AF=0.5249;SAS_AF=0.2791;AA=C|||;VT=SNP
2	22688188	rs1463982	A	C	100	PASS	AC=3380;AF=0.67492;AN=5008;NS=2504;DP=18973;EAS_AF=0.4107;AMR_AF=0.6455;AFR_AF=0.972;EUR_AF=0.7137;SAS_AF=0.5266;AA=C|||;VT=SNP
2	22688256	rs4533498	A	G	100	PASS	AC=758;AF=0.151358;AN=5008;NS=2504;DP=18371;EAS_AF=0.2222;AMR_AF=0.2133;AFR_AF=0.1422;EUR_AF=0.1312;SAS_AF=0.0675;AA=A|||;VT=SNP
2	22688301	rs72785543	A	T	100	PASS	AC=208;AF=0.0415335;AN=5008;NS=2504;DP=17672;EAS_AF=0.0883;AMR_AF=0.0504;AFR_AF=0.0151;EUR_AF=0.0288;SAS_AF=0.0358;AA=A|||;VT=SNP
2	22688555	rs62124889	T	C	100	PASS	AC=1644;AF=0.328275;AN=5008;NS=2504;DP=16705;EAS_AF=0.1012;AMR_AF=0.3271;AFR_AF=0.3381;EUR_AF=0.5338;SAS_AF=0.3384;AA=T|||;VT=SNP
2	22689143	rs4665506	C	T	100	PASS	AC=561;AF=0.112021;AN=5008;NS=2504;DP=11189;EAS_AF=0.1984;AMR_AF=0.1744;AFR_AF=0.0976;EUR_AF=0.0746;SAS_AF=0.0368;AA=c|||;VT=SNP
2	22689396	rs12712474	T	C	100	PASS	AC=1678;AF=0.335064;AN=5008;NS=2504;DP=12628;EAS_AF=0.1012;AMR_AF=0.3271;AFR_AF=0.3502;EUR_AF=0.5338;SAS_AF=0.3569;AA=T|||;VT=SNP
2	22690113	rs13005634	C	G	100	PASS	AC=1500;AF=0.299521;AN=5008;NS=2504;DP=17870;EAS_AF=0.1002;AMR_AF=0.3156;AFR_AF=0.2814;EUR_AF=0.5258;SAS_AF=0.2853;AA=C|||;VT=SNP
2	22691792	rs60147244	A	T	100	PASS	AC=209;AF=0.0417332;AN=5008;NS=2504;DP=17581;EAS_AF=0.0883;AMR_AF=0.0519;AFR_AF=0.0151;EUR_AF=0.0288;SAS_AF=0.0358;AA=A|||;VT=SNP
2	22691999	rs58430439	A	G	100	PASS	AC=209;AF=0.0417332;AN=5008;NS=2504;DP=18434;EAS_AF=0.0883;AMR_AF=0.0519;AFR_AF=0.0151;EUR_AF=0.0288;SAS_AF=0.0358;AA=A|||;VT=SNP
2	22692241	rs6751273	A	G	100	PASS	AC=600;AF=0.119808;AN=5008;NS=2504;DP=19864;EAS_AF=0.2073;AMR_AF=0.1787;AFR_AF=0.1097;EUR_AF=0.0765;SAS_AF=0.046;AA=A|||;VT=SNP
2	22693285	rs7603463	A	G	100	PASS	AC=1512;AF=0.301917;AN=5008;NS=2504;DP=19000;EAS_AF=0.1022;AMR_AF=0.317;AFR_AF=0.2852;EUR_AF=0.5278;SAS_AF=0.2873;AA=A|||;VT=SNP
2	22693675	rs10183442	G	C	100	PASS	AC=1517;AF=0.302915;AN=5008;NS=2504;DP=20154;EAS_AF=0.1022;AMR_AF=0.317;AFR_AF=0.289;EUR_AF=0.5278;SAS_AF=0.2873;AA=G|||;VT=SNP
2	22693738	rs7606863	T	A	100	PASS	AC=3379;AF=0.67472;AN=5008;NS=2504;DP=20672;EAS_AF=0.4216;AMR_AF=0.6398;AFR_AF=0.972;EUR_AF=0.7147;SAS_AF=0.5174;AA=A|||;VT=SNP
2	22694172	rs2036731	G	A	100	PASS	AC=1505;AF=0.300519;AN=5008;NS=2504;DP=19738;EAS_AF=0.1022;AMR_AF=0.3156;AFR_AF=0.2814;EUR_AF=0.5278;SAS_AF=0.2863;AA=G|||;VT=SNP
2	22694507	rs2089626	G	A	100	PASS	AC=2315;AF=0.46226;AN=5008;NS=2504;DP=16231;EAS_AF=0.1915;AMR_AF=0.4063;AFR_AF=0.618;EUR_AF=0.5805;SAS_AF=0.4489;AA=A|||;VT=SNP
2	22695916	rs75947923	T	C	100	PASS	AC=163;AF=0.0325479;AN=5008;NS=2504;DP=16989;EAS_AF=0.1012;AMR_AF=0.0173;AFR_AF=0.0008;EUR_AF=0.0447;SAS_AF=0.0031;AA=T|||;VT=SNP
2	22696407	rs1509368	C	T	100	PASS	AC=1494;AF=0.298323;AN=5008;NS=2504;DP=17824;EAS_AF=0.0992;AMR_AF=0.3112;AFR_AF=0.2716;EUR_AF=0.5278;SAS_AF=0.2945;AA=C|||;VT=SNP
2	22697034	rs9308987	T	G	100	PASS	AC=3398;AF=0.678514;AN=5008;NS=2504;DP=16754;EAS_AF=0.4256;AMR_AF=0.6455;AFR_AF=0.975;EUR_AF=0.7137;SAS_AF=0.5256;AA=G|||;VT=SNP
2	22697499	rs1396728	C	T	100	PASS	AC=1620;AF=0.323482;AN=5008;NS=2504;DP=17648;EAS_AF=0.0992;AMR_AF=0.3213;AFR_AF=0.3623;EUR_AF=0.5258;SAS_AF=0.2955;AA=T|||;VT=SNP
2	22698291	rs72785550	T	G	100	PASS	AC=209;AF=0.0417332;AN=5008;NS=2504;DP=21815;EAS_AF=0.0883;AMR_AF=0.0504;AFR_AF=0.0151;EUR_AF=0.0288;SAS_AF=0.0368;AA=T|||;VT=SNP
2	22700404	rs7596367	C	T	100	PASS	AC=1501;AF=0.29972;AN=5008;NS=2504;DP=18604;EAS_AF=0.1002;AMR_AF=0.3112;AFR_AF=0.2844;EUR_AF=0.5258;SAS_AF=0.2853;AA=C|||;VT=SNP
2	22701566	rs115162594	C	T	100	PASS	AC=71;AF=0.0141773;AN=5008;NS=2504;DP=13141;EAS_AF=0.0129;AMR_AF=0.0159;AFR_AF=0.0008;EUR_AF=0.0447;SAS_AF=0.001;AA=T|||;VT=SNP
2	22701991	rs11892655	T	A	100	PASS	AC=2063;AF=0.411941;AN=5008;NS=2504;DP=18784;EAS_AF=0.1895;AMR_AF=0.3833;AFR_AF=0.441;EUR_AF=0.5795;SAS_AF=0.4499;AA=A|||;VT=SNP
2	22703810	rs72785556	C	T	100	PASS	AC=210;AF=0.0419329;AN=5008;NS=2504;DP=21222;EAS_AF=0.0883;AMR_AF=0.0504;AFR_AF=0.0159;EUR_AF=0.0288;SAS_AF=0.0368;AA=T|||;VT=SNP
2	22704855	rs2339516	G	A	100	PASS	AC=548;AF=0.109425;AN=5008;NS=2504;DP=20866;EAS_AF=0.2044;AMR_AF=0.1542;AFR_AF=0.0938;EUR_AF=0.0755;SAS_AF=0.0358;AA=G|||;VT=SNP
2	22705266	rs11894059	G	C	100	PASS	AC=1509;AF=0.301318;AN=5008;NS=2504;DP=21426;EAS_AF=0.0992;AMR_AF=0.3112;AFR_AF=0.2844;EUR_AF=0.5258;SAS_AF=0.2945;AA=G|||;VT=SNP
2	22705929	rs1509366	T	A	100	PASS	AC=3387;AF=0.676318;AN=5008;NS=2504;DP=21223;EAS_AF=0.4187;AMR_AF=0.6369;AFR_AF=0.975;EUR_AF=0.7137;SAS_AF=0.5276;AA=A|||;VT=SNP
2	22708317	rs7567080	A	T	100	PASS	AC=2338;AF=0.466853;AN=5008;NS=2504;DP=11157;EAS_AF=0.1895;AMR_AF=0.4049;AFR_AF=0.6339;EUR_AF=0.5805;SAS_AF=0.454;AA=T|||;VT=SNP
2	22708883	rs7607130	C	T	100	PASS	AC=2047;AF=0.408746;AN=5008;NS=2504;DP=16152;EAS_AF=0.1915;AMR_AF=0.3804;AFR_AF=0.4251;EUR_AF=0.5805;SAS_AF=0.454;AA=C|||;VT=SNP
2	22709902	rs4366933	C	A	100	PASS	AC=1482;AF=0.295927;AN=5008;NS=2504;DP=16479;EAS_AF=0.1002;AMR_AF=0.3098;AFR_AF=0.2708;EUR_AF=0.5258;SAS_AF=0.2853;AA=C|||;VT=SNP
2	22711669	rs882011	A	G	100	PASS	AC=249;AF=0.0497204;AN=5008;NS=2504;DP=17795;EAS_AF=0.0883;AMR_AF=0.0548;AFR_AF=0.0431;EUR_AF=0.0288;SAS_AF=0.0368;AA=A|||;VT=SNP
2	22712071	rs17043898	G	T	100	PASS	AC=542;AF=0.108227;AN=5008;NS=2504;DP=17881;EAS_AF=0.0893;AMR_AF=0.0706;AFR_AF=0.1415;EUR_AF=0.0537;SAS_AF=0.1656;AA=T|||;VT=SNP
2	22712247	rs1876770	A	G	100	PASS	AC=545;AF=0.108826;AN=5008;NS=2504;DP=19059;EAS_AF=0.0893;AMR_AF=0.0706;AFR_AF=0.1415;EUR_AF=0.0537;SAS_AF=0.1687;AA=A|||;VT=SNP
2	22712272	rs72785571	A	C	100	PASS	AC=545;AF=0.108826;AN=5008;NS=2504;DP=18511;EAS_AF=0.0893;AMR_AF=0.0706;AFR_AF=0.1415;EUR_AF=0.0537;SAS_AF=0.1687;AA=A|||;VT=SNP
2	22712316	rs937932	T	G	100	PASS	AC=2038;AF=0.406949;AN=5008;NS=2504;DP=17352;EAS_AF=0.1875;AMR_AF=0.3818;AFR_AF=0.4206;EUR_AF=0.5805;SAS_AF=0.454;AA=G|||;VT=SNP
2	22712696	rs877024	G	A	100	PASS	AC=1486;AF=0.296725;AN=5008;NS=2504;DP=16166;EAS_AF=0.0942;AMR_AF=0.3098;AFR_AF=0.2784;EUR_AF=0.5258;SAS_AF=0.2853;AA=G|||;VT=SNP
2	22713110	rs55863922	C	T	100	PASS	AC=582;AF=0.116214;AN=5008;NS=2504;DP=20152;EAS_AF=0.2004;AMR_AF=0.1729;AFR_AF=0.1127;EUR_AF=0.0755;SAS_AF=0.0358;AA=C|||;VT=SNP
2	22714450	rs4665507	A	G	100	PASS	AC=774;AF=0.154553;AN=5008;NS=2504;DP=16762;EAS_AF=0.2321;AMR_AF=0.2118;AFR_AF=0.1467;EUR_AF=0.1322;SAS_AF=0.0675;AA=A|||;VT=SNP
2	22714668	rs7570156	A	G	100	PASS	AC=1496;AF=0.298722;AN=5008;NS=2504;DP=16479;EAS_AF=0.0952;AMR_AF=0.317;AFR_AF=0.2799;EUR_AF=0.5268;SAS_AF=0.2863;AA=A|||;VT=SNP
2	22715067	rs1509381	G	A	100	PASS	AC=363;AF=0.072484;AN=5008;NS=2504;DP=19237;EAS_AF=0.0893;AMR_AF=0.062;AFR_AF=0.1256;EUR_AF=0.0288;SAS_AF=0.0358;AA=G|||;VT=SNP
2	22715775	rs72785579	C	T	100	PASS	AC=210;AF=0.0419329;AN=5008;NS=2504;DP=18101;EAS_AF=0.0903;AMR_AF=0.0504;AFR_AF=0.0151;EUR_AF=0.0288;SAS_AF=0.0358;AA=C|||;VT=SNP
2	22715914	rs7577031	T	C	100	PASS	AC=365;AF=0.0728834;AN=5008;NS=2504;DP=20447;EAS_AF=0.0893;AMR_AF=0.062;AFR_AF=0.1271;EUR_AF=0.0288;SAS_AF=0.0358;AA=T|||;VT=SNP
2	22716219	rs1396731	A	T	100	PASS	AC=3378;AF=0.674521;AN=5008;NS=2504;DP=18452;EAS_AF=0.4167;AMR_AF=0.6412;AFR_AF=0.9743;EUR_AF=0.7137;SAS_AF=0.5184;AA=T|||;VT=SNP
2	22717090	rs1509380	G	A	100	PASS	AC=173;AF=0.0345447;AN=5008;NS=2504;DP=18945;EAS_AF=0.0228;AMR_AF=0.0389;AFR_AF=0.0325;EUR_AF=0.0507;SAS_AF=0.0297;AA=C|||;VT=SNP
2	22718143	rs6544005	A	G	100	PASS	AC=3377;AF=0.674321;AN=5008;NS=2504;DP=18761;EAS_AF=0.4167;AMR_AF=0.6412;AFR_AF=0.9735;EUR_AF=0.7147;SAS_AF=0.5174;AA=G|||;VT=SNP
2	22720601	rs6746518	T	C	100	PASS	AC=3358;AF=0.670527;AN=5008;NS=2504;DP=19907;EAS_AF=0.3929;AMR_AF=0.6412;AFR_AF=0.9735;EUR_AF=0.7157;SAS_AF=0.5215;AA=C|||;VT=SNP
2	22723287	rs12712498	C	G	100	PASS	AC=2041;AF=0.407548;AN=5008;NS=2504;DP=21422;EAS_AF=0.0962;AMR_AF=0.3573;AFR_AF=0.5386;EUR_AF=0.5577;SAS_AF=0.4325;AA=G|||;VT=SNP
2	22724704	rs1567363	A	G	100	PASS	AC=772;AF=0.154153;AN=5008;NS=2504;DP=17718;EAS_AF=0.2312;AMR_AF=0.2118;AFR_AF=0.146;EUR_AF=0.1322;SAS_AF=0.0675;AA=A|||;VT=SNP
2	22725936	rs61358129	G	A	100	PASS	AC=772;AF=0.154153;AN=5008;NS=2504;DP=17425;EAS_AF=0.2312;AMR_AF=0.2118;AFR_AF=0.146;EUR_AF=0.1322;SAS_AF=0.0675;AA=G|||;VT=SNP
2	22726579	rs12987255	A	G	100	PASS	AC=1513;AF=0.302117;AN=5008;NS=2504;DP=19826;EAS_AF=0.0942;AMR_AF=0.317;AFR_AF=0.2814;EUR_AF=0.5338;SAS_AF=0.2955;AA=A|||;VT=SNP
2	22726627	rs7595147	A	G	100	PASS	AC=775;AF=0.154752;AN=5008;NS=2504;DP=18757;EAS_AF=0.2321;AMR_AF=0.2118;AFR_AF=0.1475;EUR_AF=0.1322;SAS_AF=0.0675;AA=A|||;VT=SNP
2	22727319	rs7557726	G	T	100	PASS	AC=2247;AF=0.448682;AN=5008;NS=2504;DP=20014;EAS_AF=0.0952;AMR_AF=0.3746;AFR_AF=0.6959;EUR_AF=0.5577;SAS_AF=0.4192;AA=T|||;VT=SNP
2	22727821	rs12712502	C	T	100	PASS	AC=1492;AF=0.297923;AN=5008;NS=2504;DP=18107;EAS_AF=0.0942;AMR_AF=0.3112;AFR_AF=0.2761;EUR_AF=0.5328;SAS_AF=0.2863;AA=C|||;VT=SNP
2	22728018	rs10495731	T	G	100	PASS	AC=3397;AF=0.678315;AN=5008;NS=2504;DP=16908;EAS_AF=0.4157;AMR_AF=0.6499;AFR_AF=0.9743;EUR_AF=0.7207;SAS_AF=0.5256;AA=G|||;VT=SNP
2	22730215	rs10188657	G	A	100	PASS	AC=2345;AF=0.468251;AN=5008;NS=2504;DP=20558;EAS_AF=0.1815;AMR_AF=0.4121;AFR_AF=0.6384;EUR_AF=0.5855;SAS_AF=0.453;AA=A|||;VT=SNP
2	22730367	rs1463976	T	C	100	PASS	AC=803;AF=0.160343;AN=5008;NS=2504;DP=19378;EAS_AF=0.0089;AMR_AF=0.219;AFR_AF=0.0212;EUR_AF=0.4155;SAS_AF=0.2004;AA=T|||;VT=SNP
2	22730953	rs7560281	T	C	100	PASS	AC=1544;AF=0.308307;AN=5008;NS=2504;DP=17523;EAS_AF=0.0933;AMR_AF=0.3285;AFR_AF=0.2943;EUR_AF=0.5378;SAS_AF=0.2986;AA=C|||;VT=SNP
2	22731165	rs7563236	T	C	100	PASS	AC=1530;AF=0.305511;AN=5008;NS=2504;DP=16414;EAS_AF=0.0933;AMR_AF=0.3199;AFR_AF=0.2943;EUR_AF=0.5328;SAS_AF=0.2955;AA=T|||;VT=SNP
2	22731168	rs7572495	G	A	100	PASS	AC=1522;AF=0.303914;AN=5008;NS=2504;DP=16343;EAS_AF=0.0933;AMR_AF=0.3199;AFR_AF=0.2943;EUR_AF=0.5328;SAS_AF=0.2873;AA=G|||;VT=SNP
2	22731231	rs7563351	T	G	100	PASS	AC=1522;AF=0.303914;AN=5008;NS=2504;DP=14998;EAS_AF=0.0933;AMR_AF=0.3199;AFR_AF=0.295;EUR_AF=0.5338;SAS_AF=0.2853;AA=G|||;VT=SNP
2	22731241	rs7599844	C	T	100	PASS	AC=1522;AF=0.303914;AN=5008;NS=2504;DP=14563;EAS_AF=0.0933;AMR_AF=0.3199;AFR_AF=0.295;EUR_AF=0.5338;SAS_AF=0.2853;AA=T|||;VT=SNP
2	22731855	rs1979986	T	C	100	PASS	AC=1545;AF=0.308506;AN=5008;NS=2504;DP=18559;EAS_AF=0.0933;AMR_AF=0.3285;AFR_AF=0.295;EUR_AF=0.5378;SAS_AF=0.2986;AA=C|||;VT=SNP
2	22732020	rs1463977	T	C	100	PASS	AC=1546;AF=0.308706;AN=5008;NS=2504;DP=20001;EAS_AF=0.0933;AMR_AF=0.3285;AFR_AF=0.2958;EUR_AF=0.5378;SAS_AF=0.2986;AA=C|||;VT=SNP
2	22732502	rs34226313	T	C	100	PASS	AC=1504;AF=0.300319;AN=5008;NS=2504;DP=18398;EAS_AF=0.0933;AMR_AF=0.3199;AFR_AF=0.2821;EUR_AF=0.5328;SAS_AF=0.2853;AA=T|||;VT=SNP
2	22732596	rs74907630	G	A	100	PASS	AC=206;AF=0.0411342;AN=5008;NS=2504;DP=13639;EAS_AF=0.0883;AMR_AF=0.049;AFR_AF=0.0151;EUR_AF=0.0288;SAS_AF=0.0348;AA=G|||;VT=SNP
2	22733561	rs7607694	C	T	100	PASS	AC=2343;AF=0.467851;AN=5008;NS=2504;DP=18146;EAS_AF=0.1835;AMR_AF=0.4121;AFR_AF=0.6369;EUR_AF=0.5835;SAS_AF=0.453;AA=T|||;VT=SNP
2	22733631	rs7580529	G	A	100	PASS	AC=2330;AF=0.465256;AN=5008;NS=2504;DP=18747;EAS_AF=0.1815;AMR_AF=0.4035;AFR_AF=0.6384;EUR_AF=0.5795;SAS_AF=0.4499;AA=A|||;VT=SNP
2	22733846	rs13410782	T	C	100	PASS	AC=1739;AF=0.347244;AN=5008;NS=2504;DP=19129;EAS_AF=0.0933;AMR_AF=0.3372;AFR_AF=0.438;EUR_AF=0.5368;SAS_AF=0.2986;AA=T|||;VT=SNP
2	22733876	rs72785591	A	T	100	PASS	AC=206;AF=0.0411342;AN=5008;NS=2504;DP=19132;EAS_AF=0.0883;AMR_AF=0.049;AFR_AF=0.0151;EUR_AF=0.0288;SAS_AF=0.0348;AA=A|||;VT=SNP
2	22735551	rs7568047	G	A	100	PASS	AC=2340;AF=0.467252;AN=5008;NS=2504;DP=18526;EAS_AF=0.1815;AMR_AF=0.402;AFR_AF=0.646;EUR_AF=0.5805;SAS_AF=0.4499;AA=A|||;VT=SNP
2	22735641	rs12712503	T	C	100	PASS	AC=1531;AF=0.305711;AN=5008;NS=2504;DP=18201;EAS_AF=0.0933;AMR_AF=0.3213;AFR_AF=0.295;EUR_AF=0.5378;SAS_AF=0.2894;AA=C|||;VT=SNP
2	22735750	rs17320320	G	A	100	PASS	AC=1494;AF=0.298323;AN=5008;NS=2504;DP=18180;EAS_AF=0.0942;AMR_AF=0.3127;AFR_AF=0.2769;EUR_AF=0.5338;SAS_AF=0.2853;AA=g|||;VT=SNP
2	22736056	rs72785596	G	A	100	PASS	AC=207;AF=0.0413339;AN=5008;NS=2504;DP=18612;EAS_AF=0.0883;AMR_AF=0.0504;AFR_AF=0.0151;EUR_AF=0.0288;SAS_AF=0.0348;AA=G|||;VT=SNP
2	22736510	rs79275548	T	C	100	PASS	AC=207;AF=0.0413339;AN=5008;NS=2504;DP=17490;EAS_AF=0.0883;AMR_AF=0.0504;AFR_AF=0.0151;EUR_AF=0.0288;SAS_AF=0.0348;AA=T|||;VT=SNP
2	22736987	rs17043947	C	T	100	PASS	AC=650;AF=0.129792;AN=5008;NS=2504;DP=19417;EAS_AF=0.0903;AMR_AF=0.0749;AFR_AF=0.2254;EUR_AF=0.0477;SAS_AF=0.1646;AA=C|||;VT=SNP
2	22738509	rs12712504	A	G	100	PASS	AC=1511;AF=0.301717;AN=5008;NS=2504;DP=19968;EAS_AF=0.0942;AMR_AF=0.3141;AFR_AF=0.2814;EUR_AF=0.5338;SAS_AF=0.2955;AA=A|||;VT=SNP
2	22738542	rs6729322	G	T	100	PASS	AC=3380;AF=0.67492;AN=5008;NS=2504;DP=18858;EAS_AF=0.4157;AMR_AF=0.6354;AFR_AF=0.9743;EUR_AF=0.7127;SAS_AF=0.5266;AA=T|||;VT=SNP
2	22738580	rs12712505	G	A	100	PASS	AC=2350;AF=0.469249;AN=5008;NS=2504;DP=18435;EAS_AF=0.1825;AMR_AF=0.4035;AFR_AF=0.6452;EUR_AF=0.5795;SAS_AF=0.4601;AA=A|||;VT=SNP
2	22738725	rs6716550	A	T	100	PASS	AC=1544;AF=0.308307;AN=5008;NS=2504;DP=22227;EAS_AF=0.0933;AMR_AF=0.317;AFR_AF=0.3071;EUR_AF=0.5318;SAS_AF=0.2955;AA=A|||;VT=SNP
2	22738904	rs10175489	C	T	100	PASS	AC=664;AF=0.132588;AN=5008;NS=2504;DP=19785;EAS_AF=0.0893;AMR_AF=0.0749;AFR_AF=0.2368;EUR_AF=0.0477;SAS_AF=0.1646;AA=C|||;VT=SNP
2	22739013	rs3926039	C	T	100	PASS	AC=590;AF=0.117812;AN=5008;NS=2504;DP=18462;EAS_AF=0.2103;AMR_AF=0.1729;AFR_AF=0.1112;EUR_AF=0.0755;SAS_AF=0.0358;AA=C|||;VT=SNP
2	22739164	rs1546464	A	G	100	PASS	AC=590;AF=0.117812;AN=5008;NS=2504;DP=20238;EAS_AF=0.2103;AMR_AF=0.1729;AFR_AF=0.1112;EUR_AF=0.0755;SAS_AF=0.0358;AA=A|||;VT=SNP
2	22739528	rs1509387	A	G	100	PASS	AC=2390;AF=0.477236;AN=5008;NS=2504;DP=20381;EAS_AF=0.1845;AMR_AF=0.4135;AFR_AF=0.6596;EUR_AF=0.5865;SAS_AF=0.4652;AA=G|||;VT=SNP
2	22739937	rs6705838	C	T	100	PASS	AC=2381;AF=0.475439;AN=5008;NS=2504;DP=14743;EAS_AF=0.1825;AMR_AF=0.4107;AFR_AF=0.6581;EUR_AF=0.5845;SAS_AF=0.4642;AA=T|||;VT=SNP
2	22740048	rs1509388	C	T	100	PASS	AC=1497;AF=0.298922;AN=5008;NS=2504;DP=12139;EAS_AF=0.0933;AMR_AF=0.3127;AFR_AF=0.2731;EUR_AF=0.5328;SAS_AF=0.2955;AA=C|||;VT=SNP
2	22740340	rs1509389	C	T	100	PASS	AC=1525;AF=0.304513;AN=5008;NS=2504;DP=12455;EAS_AF=0.0933;AMR_AF=0.3156;AFR_AF=0.2995;EUR_AF=0.5328;SAS_AF=0.2863;AA=c|||;VT=SNP
2	22740599	rs12712506	A	C	100	PASS	AC=1731;AF=0.345647;AN=5008;NS=2504;DP=15769;EAS_AF=0.0942;AMR_AF=0.3372;AFR_AF=0.4297;EUR_AF=0.5378;SAS_AF=0.2996;AA=C|||;VT=SNP
2	22741121	rs10184624	C	T	100	PASS	AC=1500;AF=0.299521;AN=5008;NS=2504;DP=17576;EAS_AF=0.0933;AMR_AF=0.3213;AFR_AF=0.2716;EUR_AF=0.5368;SAS_AF=0.2904;AA=C|||;VT=SNP
2	22741837	rs6741729	G	A	100	PASS	AC=2361;AF=0.471446;AN=5008;NS=2504;DP=16944;EAS_AF=0.1825;AMR_AF=0.4049;AFR_AF=0.6581;EUR_AF=0.5805;SAS_AF=0.4519;AA=A|||;VT=SNP
2	22741939	rs13006508	A	G	100	PASS	AC=1572;AF=0.313898;AN=5008;NS=2504;DP=16765;EAS_AF=0.0933;AMR_AF=0.3228;AFR_AF=0.3207;EUR_AF=0.5368;SAS_AF=0.2965;AA=A|||;VT=SNP
2	22742356	rs6735294	T	C	100	PASS	AC=1570;AF=0.313498;AN=5008;NS=2504;DP=19011;EAS_AF=0.0923;AMR_AF=0.3271;AFR_AF=0.3154;EUR_AF=0.5378;SAS_AF=0.2986;AA=T|||;VT=SNP
2	22743278	rs1509392	T	C	100	PASS	AC=1579;AF=0.315296;AN=5008;NS=2504;DP=19722;EAS_AF=0.0933;AMR_AF=0.3329;AFR_AF=0.323;EUR_AF=0.5388;SAS_AF=0.2914;AA=T|||;VT=SNP
2	22744230	rs6718866	A	G	100	PASS	AC=600;AF=0.119808;AN=5008;NS=2504;DP=19306;EAS_AF=0.2192;AMR_AF=0.1758;AFR_AF=0.1097;EUR_AF=0.0755;SAS_AF=0.0368;AA=A|||;VT=SNP
2	22745267	rs116158123	C	T	100	PASS	AC=408;AF=0.0814696;AN=5008;NS=2504;DP=20942;EAS_AF=0.0238;AMR_AF=0.0576;AFR_AF=0.1959;EUR_AF=0.0547;SAS_AF=0.0307;AA=C|||;VT=SNP
2	22745887	rs144968947	T	C	100	PASS	AC=1974;AF=0.394169;AN=5008;NS=2504;DP=19344;EAS_AF=0.1825;AMR_AF=0.379;AFR_AF=0.4932;EUR_AF=0.5507;SAS_AF=0.3282;AA=N|||;VT=SNP
2	22747124	rs10199182	A	T	100	PASS	AC=1486;AF=0.296725;AN=5008;NS=2504;DP=17832;EAS_AF=0.0923;AMR_AF=0.3098;AFR_AF=0.2723;EUR_AF=0.5348;SAS_AF=0.2863;AA=-|||;VT=SNP
2	22748324	rs17043976	T	C	100	PASS	AC=600;AF=0.119808;AN=5008;NS=2504;DP=14579;EAS_AF=0.2183;AMR_AF=0.1744;AFR_AF=0.1112;EUR_AF=0.0755;SAS_AF=0.0368;AA=T|||;VT=SNP
2	22748801	rs1509376	T	C	100	PASS	AC=585;AF=0.116813;AN=5008;NS=2504;DP=18058;EAS_AF=0.2192;AMR_AF=0.1744;AFR_AF=0.0983;EUR_AF=0.0765;SAS_AF=0.0368;AA=T|||;VT=SNP
2	22748926	rs6738845	T	C	100	PASS	AC=2837;AF=0.566494;AN=5008;NS=2504;DP=22273;EAS_AF=0.2083;AMR_AF=0.4784;AFR_AF=0.8759;EUR_AF=0.6441;SAS_AF=0.5;AA=T|||;VT=SNP
2	22749125	rs6741864	T	A	100	PASS	AC=2812;AF=0.561502;AN=5008;NS=2504;DP=19443;EAS_AF=0.2083;AMR_AF=0.4697;AFR_AF=0.8744;EUR_AF=0.6402;SAS_AF=0.4867;AA=A|||;VT=SNP
2	22749560	rs57076238	A	G	100	PASS	AC=310;AF=0.061901;AN=5008;NS=2504;DP=18510;EAS_AF=0.0903;AMR_AF=0.072;AFR_AF=0.0219;EUR_AF=0.0855;SAS_AF=0.0552;AA=A|||;VT=SNP
2	22749652	rs61392519	T	G	100	PASS	AC=211;AF=0.0421326;AN=5008;NS=2504;DP=17694;EAS_AF=0.0893;AMR_AF=0.0519;AFR_AF=0.0166;EUR_AF=0.0288;SAS_AF=0.0348;AA=T|||;VT=SNP
2	22749726	rs12712510	T	C	100	PASS	AC=1509;AF=0.301318;AN=5008;NS=2504;DP=18329;EAS_AF=0.0942;AMR_AF=0.3084;AFR_AF=0.2867;EUR_AF=0.5268;SAS_AF=0.2975;AA=T|||;VT=SNP
2	22750295	rs7594873	T	C	100	PASS	AC=2812;AF=0.561502;AN=5008;NS=2504;DP=18220;EAS_AF=0.2083;AMR_AF=0.4654;AFR_AF=0.8767;EUR_AF=0.6302;SAS_AF=0.4969;AA=C|||;VT=SNP
2	22751715	rs1509377	C	T	100	PASS	AC=2767;AF=0.552516;AN=5008;NS=2504;DP=15944;EAS_AF=0.2073;AMR_AF=0.4568;AFR_AF=0.8601;EUR_AF=0.6272;SAS_AF=0.4836;AA=T|||;VT=SNP
2	22752443	rs72791990	T	C	100	PASS	AC=212;AF=0.0423323;AN=5008;NS=2504;DP=17842;EAS_AF=0.0883;AMR_AF=0.0533;AFR_AF=0.0174;EUR_AF=0.0288;SAS_AF=0.0348;AA=T|||;VT=SNP
2	22753225	rs6544021	T	C	100	PASS	AC=2852;AF=0.569489;AN=5008;NS=2504;DP=19600;EAS_AF=0.2083;AMR_AF=0.4841;AFR_AF=0.8782;EUR_AF=0.6441;SAS_AF=0.5082;AA=C|||;VT=SNP
2	22753451	rs6758520	T	C	100	PASS	AC=373;AF=0.0744808;AN=5008;NS=2504;DP=15916;EAS_AF=0.0893;AMR_AF=0.0648;AFR_AF=0.1324;EUR_AF=0.0288;SAS_AF=0.0348;AA=T|||;VT=SNP
2	22753532	rs2339514	A	C	100	PASS	AC=3422;AF=0.683307;AN=5008;NS=2504;DP=14219;EAS_AF=0.4286;AMR_AF=0.6542;AFR_AF=0.9743;EUR_AF=0.7197;SAS_AF=0.5358;AA=C|||;VT=SNP
2	22753950	rs937931	A	G	100	PASS	AC=2873;AF=0.573682;AN=5008;NS=2504;DP=18331;EAS_AF=0.2093;AMR_AF=0.487;AFR_AF=0.8812;EUR_AF=0.6541;SAS_AF=0.5123;AA=G|||;VT=SNP
2	22753982	rs13391189	A	G	100	PASS	AC=746;AF=0.148962;AN=5008;NS=2504;DP=18636;EAS_AF=0.0903;AMR_AF=0.0836;AFR_AF=0.2837;EUR_AF=0.0477;SAS_AF=0.1779;AA=A|||;VT=SNP
2	22754466	rs1509378	A	G	100	PASS	AC=2585;AF=0.516174;AN=5008;NS=2504;DP=21532;EAS_AF=0.3224;AMR_AF=0.5576;AFR_AF=0.6241;EUR_AF=0.6501;SAS_AF=0.4029;AA=A|||;VT=SNP
2	22755227	rs13003264	C	T	100	PASS	AC=1565;AF=0.3125;AN=5008;NS=2504;DP=11170;EAS_AF=0.1895;AMR_AF=0.3444;AFR_AF=0.2307;EUR_AF=0.501;SAS_AF=0.3333;AA=C|||;VT=SNP
2	22755837	rs13390705	G	C	100	PASS	AC=896;AF=0.178914;AN=5008;NS=2504;DP=18454;EAS_AF=0.1597;AMR_AF=0.2176;AFR_AF=0.3094;EUR_AF=0.1143;SAS_AF=0.0613;AA=G|||;VT=SNP
2	22755961	rs13432882	T	C	100	PASS	AC=898;AF=0.179313;AN=5008;NS=2504;DP=20748;EAS_AF=0.1607;AMR_AF=0.2176;AFR_AF=0.3101;EUR_AF=0.1143;SAS_AF=0.0613;AA=T|||;VT=SNP
2	22756232	rs4988826	A	G	100	PASS	AC=2664;AF=0.531949;AN=5008;NS=2504;DP=19820;EAS_AF=0.7391;AMR_AF=0.6023;AFR_AF=0.4387;EUR_AF=0.4354;SAS_AF=0.4939;AA=G|||;VT=SNP
2	22757474	rs1509352	A	G	100	PASS	AC=880;AF=0.175719;AN=5008;NS=2504;DP=20326;EAS_AF=0.1667;AMR_AF=0.2161;AFR_AF=0.2935;EUR_AF=0.1133;SAS_AF=0.0613;AA=A|||;VT=SNP
2	22758046	rs1355176	C	T	100	PASS	AC=2670;AF=0.533147;AN=5008;NS=2504;DP=20277;EAS_AF=0.7143;AMR_AF=0.585;AFR_AF=0.4728;EUR_AF=0.4344;SAS_AF=0.4928;AA=T|||;VT=SNP
2	22758873	rs12469476	G	A	100	PASS	AC=1356;AF=0.270767;AN=5008;NS=2504;DP=16673;EAS_AF=0.0942;AMR_AF=0.2997;AFR_AF=0.174;EUR_AF=0.5129;SAS_AF=0.3139;AA=G|||;VT=SNP
2	22759343	rs4665181	T	C	100	PASS	AC=3357;AF=0.670327;AN=5008;NS=2504;DP=19383;EAS_AF=0.4415;AMR_AF=0.6239;AFR_AF=0.9531;EUR_AF=0.6561;SAS_AF=0.5716;AA=C|||;VT=SNP
2	22759564	rs4146015	C	G	100	PASS	AC=3258;AF=0.650559;AN=5008;NS=2504;DP=19624;EAS_AF=0.4196;AMR_AF=0.6037;AFR_AF=0.9191;EUR_AF=0.6461;SAS_AF=0.5634;AA=G|||;VT=SNP
2	22760184	rs72792002	C	T	100	PASS	AC=185;AF=0.0369409;AN=5008;NS=2504;DP=19851;EAS_AF=0.0456;AMR_AF=0.0115;AFR_AF=0.0144;EUR_AF=0.0209;SAS_AF=0.093;AA=C|||;VT=SNP
2	22760196	rs72793904	T	A	100	PASS	AC=185;AF=0.0369409;AN=5008;NS=2504;DP=19780;EAS_AF=0.0456;AMR_AF=0.0115;AFR_AF=0.0144;EUR_AF=0.0209;SAS_AF=0.093;AA=A|||;VT=SNP
2	22760576	rs868652	G	A	100	PASS	AC=904;AF=0.180511;AN=5008;NS=2504;DP=19653;EAS_AF=0.1706;AMR_AF=0.2334;AFR_AF=0.2882;EUR_AF=0.1262;SAS_AF=0.0634;AA=G|||;VT=SNP
2	22760858	rs72793907	A	G	100	PASS	AC=187;AF=0.0373403;AN=5008;NS=2504;DP=19015;EAS_AF=0.0466;AMR_AF=0.0115;AFR_AF=0.0144;EUR_AF=0.0209;SAS_AF=0.0941;AA=a|||;VT=SNP
2	22761093	rs72793910	T	G	100	PASS	AC=187;AF=0.0373403;AN=5008;NS=2504;DP=17030;EAS_AF=0.0466;AMR_AF=0.0115;AFR_AF=0.0144;EUR_AF=0.0209;SAS_AF=0.0941;AA=T|||;VT=SNP
2	22761803	rs1355175	C	T	100	PASS	AC=3178;AF=0.634585;AN=5008;NS=2504;DP=20556;EAS_AF=0.3988;AMR_AF=0.5994;AFR_AF=0.9032;EUR_AF=0.659;SAS_AF=0.5143;AA=T|||;VT=SNP
2	22761819	rs72793919	T	C	100	PASS	AC=184;AF=0.0367412;AN=5008;NS=2504;DP=20819;EAS_AF=0.0466;AMR_AF=0.0101;AFR_AF=0.0144;EUR_AF=0.0209;SAS_AF=0.092;AA=T|||;VT=SNP
2	22762033	rs1509351	T	C	100	PASS	AC=2153;AF=0.429912;AN=5008;NS=2504;DP=20319;EAS_AF=0.2292;AMR_AF=0.3545;AFR_AF=0.5303;EUR_AF=0.5298;SAS_AF=0.4519;AA=C|||;VT=SNP
2	22762079	rs1509350	C	T	100	PASS	AC=2150;AF=0.429313;AN=5008;NS=2504;DP=21800;EAS_AF=0.2292;AMR_AF=0.3545;AFR_AF=0.5287;EUR_AF=0.5298;SAS_AF=0.4509;AA=T|||;VT=SNP
2	22762972	rs12466256	C	T	100	PASS	AC=1712;AF=0.341853;AN=5008;NS=2504;DP=20501;EAS_AF=0.1974;AMR_AF=0.3242;AFR_AF=0.3238;EUR_AF=0.508;SAS_AF=0.3569;AA=C|||;VT=SNP
2	22763403	rs72793925	T	C	100	PASS	AC=183;AF=0.0365415;AN=5008;NS=2504;DP=22089;EAS_AF=0.0466;AMR_AF=0.0115;AFR_AF=0.0144;EUR_AF=0.0179;SAS_AF=0.093;AA=T|||;VT=SNP
2	22763794	rs2019046	G	A	100	PASS	AC=1721;AF=0.34365;AN=5008;NS=2504;DP=18366;EAS_AF=0.1815;AMR_AF=0.33;AFR_AF=0.3381;EUR_AF=0.5089;SAS_AF=0.3579;AA=G|||;VT=SNP
2	22763921	rs60285668	A	G	100	PASS	AC=183;AF=0.0365415;AN=5008;NS=2504;DP=19474;EAS_AF=0.0466;AMR_AF=0.0115;AFR_AF=0.0144;EUR_AF=0.0179;SAS_AF=0.093;AA=A|||;VT=SNP
2	22764544	rs1703818	T	G	100	PASS	AC=3016;AF=0.602236;AN=5008;NS=2504;DP=20048;EAS_AF=0.8204;AMR_AF=0.6542;AFR_AF=0.4637;EUR_AF=0.4911;SAS_AF=0.6421;AA=G|||;VT=SNP
2	22764861	rs6742736	C	T	100	PASS	AC=902;AF=0.180112;AN=5008;NS=2504;DP=18184;EAS_AF=0.1696;AMR_AF=0.2363;AFR_AF=0.2859;EUR_AF=0.1262;SAS_AF=0.0634;AA=C|||;VT=SNP
2	22765000	rs72793928	A	C	100	PASS	AC=174;AF=0.0347444;AN=5008;NS=2504;DP=18637;EAS_AF=0.0466;AMR_AF=0.0101;AFR_AF=0.0144;EUR_AF=0.0179;SAS_AF=0.0849;AA=A|||;VT=SNP
2	22765023	rs72793931	T	G	100	PASS	AC=174;AF=0.0347444;AN=5008;NS=2504;DP=18311;EAS_AF=0.0466;AMR_AF=0.0101;AFR_AF=0.0144;EUR_AF=0.0179;SAS_AF=0.0849;AA=T|||;VT=SNP
2	22765580	rs900928	C	T	100	PASS	AC=886;AF=0.176917;AN=5008;NS=2504;DP=18820;EAS_AF=0.1696;AMR_AF=0.2334;AFR_AF=0.2746;EUR_AF=0.1262;SAS_AF=0.0644;AA=C|||;VT=SNP
2	22765916	rs1004790	A	C	100	PASS	AC=184;AF=0.0367412;AN=5008;NS=2504;DP=19784;EAS_AF=0.0466;AMR_AF=0.0101;AFR_AF=0.0144;EUR_AF=0.0179;SAS_AF=0.0951;AA=C|||;VT=SNP
2	22766109	rs1567361	C	T	100	PASS	AC=884;AF=0.176518;AN=5008;NS=2504;DP=23153;EAS_AF=0.1696;AMR_AF=0.2334;AFR_AF=0.2738;EUR_AF=0.1262;SAS_AF=0.0634;AA=C|||;VT=SNP
2	22766554	rs937930	A	G	100	PASS	AC=1829;AF=0.365216;AN=5008;NS=2504;DP=20719;EAS_AF=0.6032;AMR_AF=0.3991;AFR_AF=0.0976;EUR_AF=0.34;SAS_AF=0.4836;AA=A|||;VT=SNP
2	22766729	rs12712521	A	G	100	PASS	AC=2181;AF=0.435503;AN=5008;NS=2504;DP=19261;EAS_AF=0.251;AMR_AF=0.3617;AFR_AF=0.5287;EUR_AF=0.5298;SAS_AF=0.455;AA=G|||;VT=SNP
2	22767304	rs1484689	C	G	100	PASS	AC=1351;AF=0.269768;AN=5008;NS=2504;DP=16501;EAS_AF=0.0804;AMR_AF=0.2882;AFR_AF=0.1868;EUR_AF=0.503;SAS_AF=0.3241;AA=C|||;VT=SNP
2	22767435	rs1564811	A	G	100	PASS	AC=3398;AF=0.678514;AN=5008;NS=2504;DP=16631;EAS_AF=0.8194;AMR_AF=0.6772;AFR_AF=0.7458;EUR_AF=0.493;SAS_AF=0.6339;AA=G|||;VT=SNP
2	22767491	rs1564812	T	C	100	PASS	AC=888;AF=0.177316;AN=5008;NS=2504;DP=17350;EAS_AF=0.1696;AMR_AF=0.2334;AFR_AF=0.2769;EUR_AF=0.1262;SAS_AF=0.0634;AA=T|||;VT=SNP
2	22767745	rs13032734	T	C	100	PASS	AC=1362;AF=0.271965;AN=5008;NS=2504;DP=18739;EAS_AF=0.0813;AMR_AF=0.2925;AFR_AF=0.1876;EUR_AF=0.5089;SAS_AF=0.3241;AA=T|||;VT=SNP
2	22769317	rs1351879	G	A	100	PASS	AC=1333;AF=0.266174;AN=5008;NS=2504;DP=19987;EAS_AF=0.0794;AMR_AF=0.2867;AFR_AF=0.1808;EUR_AF=0.505;SAS_AF=0.3139;AA=G|||;VT=SNP
2	22769758	rs35447233	G	A	100	PASS	AC=1100;AF=0.219649;AN=5008;NS=2504;DP=16294;EAS_AF=0.0853;AMR_AF=0.2594;AFR_AF=0.0272;EUR_AF=0.493;SAS_AF=0.3088;AA=G|||;VT=SNP
2	22770953	rs11692770	G	A	100	PASS	AC=1414;AF=0.282348;AN=5008;NS=2504;DP=15036;EAS_AF=0.0873;AMR_AF=0.3127;AFR_AF=0.2065;EUR_AF=0.5209;SAS_AF=0.319;AA=G|||;VT=SNP
2	22771153	rs1682092	C	T	100	PASS	AC=3078;AF=0.614617;AN=5008;NS=2504;DP=13225;EAS_AF=0.7629;AMR_AF=0.634;AFR_AF=0.6278;EUR_AF=0.4722;SAS_AF=0.5767;AA=C|||;VT=SNP
2	22775785	rs12712523	G	A	100	PASS	AC=1367;AF=0.272963;AN=5008;NS=2504;DP=15080;EAS_AF=0.0863;AMR_AF=0.2997;AFR_AF=0.1793;EUR_AF=0.5209;SAS_AF=0.318;AA=G|||;VT=SNP
2	22776833	rs729108	A	C	100	PASS	AC=1423;AF=0.284145;AN=5008;NS=2504;DP=18395;EAS_AF=0.0863;AMR_AF=0.3112;AFR_AF=0.2126;EUR_AF=0.5219;SAS_AF=0.3211;AA=A|||;VT=SNP
2	22777008	rs2062339	A	G	100	PASS	AC=3134;AF=0.625799;AN=5008;NS=2504;DP=17169;EAS_AF=0.7927;AMR_AF=0.6484;AFR_AF=0.6369;EUR_AF=0.4732;SAS_AF=0.5798;AA=G|||;VT=SNP
2	22777494	rs1872324	G	A	100	PASS	AC=1848;AF=0.36901;AN=5008;NS=2504;DP=17643;EAS_AF=0.5556;AMR_AF=0.3991;AFR_AF=0.1997;EUR_AF=0.332;SAS_AF=0.4223;AA=G|||;VT=SNP
2	22778087	rs13423006	A	C	100	PASS	AC=813;AF=0.16234;AN=5008;NS=2504;DP=15768;EAS_AF=0.1756;AMR_AF=0.2291;AFR_AF=0.2126;EUR_AF=0.1332;SAS_AF=0.0634;AA=A|||;VT=SNP
2	22778584	rs59030950	T	A	100	PASS	AC=1894;AF=0.378195;AN=5008;NS=2504;DP=16704;EAS_AF=0.5863;AMR_AF=0.4006;AFR_AF=0.208;EUR_AF=0.332;SAS_AF=0.4254;AA=T|||;VT=SNP
2	22778763	rs6748330	G	A	100	PASS	AC=1398;AF=0.279153;AN=5008;NS=2504;DP=18847;EAS_AF=0.0853;AMR_AF=0.3098;AFR_AF=0.1974;EUR_AF=0.5209;SAS_AF=0.319;AA=G|||;VT=SNP
2	22779339	rs2220153	A	G	100	PASS	AC=3161;AF=0.63119;AN=5008;NS=2504;DP=17930;EAS_AF=0.8214;AMR_AF=0.6441;AFR_AF=0.6346;EUR_AF=0.4732;SAS_AF=0.5838;AA=G|||;VT=SNP
2	22780029	rs4146005	A	G	100	PASS	AC=1900;AF=0.379393;AN=5008;NS=2504;DP=22257;EAS_AF=0.5873;AMR_AF=0.4006;AFR_AF=0.208;EUR_AF=0.335;SAS_AF=0.4274;AA=A|||;VT=SNP
2	22780564	rs11124553	C	G	100	PASS	AC=1749;AF=0.349241;AN=5008;NS=2504;DP=19457;EAS_AF=0.5863;AMR_AF=0.3948;AFR_AF=0.0968;EUR_AF=0.335;SAS_AF=0.4284;AA=C|||;VT=SNP
2	22781372	rs12467345	G	C	100	PASS	AC=1390;AF=0.277556;AN=5008;NS=2504;DP=12385;EAS_AF=0.0843;AMR_AF=0.3055;AFR_AF=0.1914;EUR_AF=0.5258;SAS_AF=0.318;AA=G|||;VT=SNP
2	22784717	rs12620900	G	A	100	PASS	AC=2981;AF=0.595248;AN=5008;NS=2504;DP=18096;EAS_AF=0.7897;AMR_AF=0.6427;AFR_AF=0.531;EUR_AF=0.4722;SAS_AF=0.5746;AA=G|||;VT=SNP
2	22787130	rs13007912	A	C	100	PASS	AC=714;AF=0.142572;AN=5008;NS=2504;DP=15437;EAS_AF=0.0347;AMR_AF=0.1844;AFR_AF=0.0151;EUR_AF=0.3569;SAS_AF=0.1759;AA=A|||;VT=SNP
2	22789633	rs1032114	G	A	100	PASS	AC=1386;AF=0.276757;AN=5008;NS=2504;DP=15013;EAS_AF=0.0853;AMR_AF=0.2968;AFR_AF=0.1952;EUR_AF=0.5179;SAS_AF=0.3221;AA=G|||;VT=SNP
2	22790856	rs1471768	G	A	100	PASS	AC=3075;AF=0.614018;AN=5008;NS=2504;DP=17664;EAS_AF=0.7877;AMR_AF=0.6383;AFR_AF=0.615;EUR_AF=0.4702;SAS_AF=0.5644;AA=G|||;VT=SNP
2	22790891	rs1471767	C	T	100	PASS	AC=3077;AF=0.614417;AN=5008;NS=2504;DP=18475;EAS_AF=0.7887;AMR_AF=0.6369;AFR_AF=0.615;EUR_AF=0.4702;SAS_AF=0.5665;AA=T|||;VT=SNP
2	22791943	rs7598378	T	C	100	PASS	AC=1445;AF=0.288538;AN=5008;NS=2504;DP=20468;EAS_AF=0.0863;AMR_AF=0.3156;AFR_AF=0.2224;EUR_AF=0.5239;SAS_AF=0.3252;AA=T|||;VT=SNP
2	22798579	rs1484665	T	A	100	PASS	AC=1856;AF=0.370607;AN=5008;NS=2504;DP=15789;EAS_AF=0.5546;AMR_AF=0.3948;AFR_AF=0.2057;EUR_AF=0.339;SAS_AF=0.4192;AA=T|||;VT=SNP
2	22799310	rs11892544	G	T	100	PASS	AC=994;AF=0.198482;AN=5008;NS=2504;DP=16612;EAS_AF=0.2232;AMR_AF=0.2363;AFR_AF=0.2398;EUR_AF=0.1372;SAS_AF=0.1534;AA=G|||;VT=SNP
2	22799810	rs12052509	A	G	100	PASS	AC=1650;AF=0.329473;AN=5008;NS=2504;DP=18044;EAS_AF=0.5585;AMR_AF=0.3919;AFR_AF=0.0545;EUR_AF=0.335;SAS_AF=0.4151;AA=A|||;VT=SNP
2	22800186	rs7424467	C	T	100	PASS	AC=2955;AF=0.590056;AN=5008;NS=2504;DP=16371;EAS_AF=0.7897;AMR_AF=0.6326;AFR_AF=0.5265;EUR_AF=0.4692;SAS_AF=0.5644;AA=C|||;VT=SNP
2	22800691	rs1385265	G	T	100	PASS	AC=1697;AF=0.338858;AN=5008;NS=2504;DP=11974;EAS_AF=0.5536;AMR_AF=0.389;AFR_AF=0.0968;EUR_AF=0.335;SAS_AF=0.4131;AA=G|||;VT=SNP
2	22801027	rs7568613	G	C	100	PASS	AC=794;AF=0.158546;AN=5008;NS=2504;DP=11988;EAS_AF=0.1746;AMR_AF=0.2291;AFR_AF=0.1982;EUR_AF=0.1302;SAS_AF=0.0675;AA=G|||;VT=SNP
2	22802019	rs1484664	G	T	100	PASS	AC=1698;AF=0.339058;AN=5008;NS=2504;DP=16875;EAS_AF=0.5546;AMR_AF=0.389;AFR_AF=0.0968;EUR_AF=0.335;SAS_AF=0.4131;AA=G|||;VT=SNP
2	22802175	rs1484663	C	T	100	PASS	AC=1698;AF=0.339058;AN=5008;NS=2504;DP=19000;EAS_AF=0.5536;AMR_AF=0.389;AFR_AF=0.0968;EUR_AF=0.335;SAS_AF=0.4141;AA=T|||;VT=SNP
2	22804902	rs4311088	C	A	100	PASS	AC=580;AF=0.115815;AN=5008;NS=2504;DP=20461;EAS_AF=0.0694;AMR_AF=0.0965;AFR_AF=0.1967;EUR_AF=0.1193;SAS_AF=0.0644;AA=C|||;VT=SNP
2	22805826	rs10187289	G	A	100	PASS	AC=1410;AF=0.28155;AN=5008;NS=2504;DP=20215;EAS_AF=0.0843;AMR_AF=0.304;AFR_AF=0.2042;EUR_AF=0.5189;SAS_AF=0.3292;AA=G|||;VT=SNP
2	22806080	rs11124564	G	A	100	PASS	AC=1415;AF=0.282548;AN=5008;NS=2504;DP=19348;EAS_AF=0.0843;AMR_AF=0.304;AFR_AF=0.208;EUR_AF=0.5189;SAS_AF=0.3292;AA=G|||;VT=SNP
2	22806507	rs12052295	C	T	100	PASS	AC=3101;AF=0.619209;AN=5008;NS=2504;DP=18242;EAS_AF=0.7887;AMR_AF=0.6441;AFR_AF=0.6309;EUR_AF=0.4702;SAS_AF=0.5644;AA=C|||;VT=SNP
2	22806991	rs12464583	C	G	100	PASS	AC=1764;AF=0.352236;AN=5008;NS=2504;DP=19602;EAS_AF=0.2103;AMR_AF=0.3429;AFR_AF=0.2814;EUR_AF=0.5239;SAS_AF=0.4243;AA=C|||;VT=SNP
2	22809893	rs13412401	T	A	100	PASS	AC=799;AF=0.159545;AN=5008;NS=2504;DP=16250;EAS_AF=0.1756;AMR_AF=0.2305;AFR_AF=0.1989;EUR_AF=0.1312;SAS_AF=0.0685;AA=T|||;VT=SNP
2	22810978	rs1601287	C	T	100	PASS	AC=785;AF=0.156749;AN=5008;NS=2504;DP=17270;EAS_AF=0.1746;AMR_AF=0.2248;AFR_AF=0.1982;EUR_AF=0.1243;SAS_AF=0.0675;AA=C|||;VT=SNP
2	22812229	rs11124568	T	A	100	PASS	AC=1709;AF=0.341254;AN=5008;NS=2504;DP=16860;EAS_AF=0.5546;AMR_AF=0.389;AFR_AF=0.1067;EUR_AF=0.335;SAS_AF=0.411;AA=A|||;VT=SNP
2	22815727	rs4665509	A	G	100	PASS	AC=1852;AF=0.369808;AN=5008;NS=2504;DP=18703;EAS_AF=0.5556;AMR_AF=0.3963;AFR_AF=0.2057;EUR_AF=0.337;SAS_AF=0.4151;AA=A|||;VT=SNP
2	22816936	rs11688379	A	T	100	PASS	AC=1354;AF=0.270367;AN=5008;NS=2504;DP=17493;EAS_AF=0.0853;AMR_AF=0.3098;AFR_AF=0.1589;EUR_AF=0.5189;SAS_AF=0.3282;AA=A|||;VT=SNP
2	22817187	rs10208951	G	T	100	PASS	AC=1271;AF=0.253794;AN=5008;NS=2504;DP=19024;EAS_AF=0.0417;AMR_AF=0.304;AFR_AF=0.1369;EUR_AF=0.5189;SAS_AF=0.3221;AA=G|||;VT=SNP
2	22817626	rs80057622	C	T	100	PASS	AC=113;AF=0.0225639;AN=5008;NS=2504;DP=20327;EAS_AF=0.0456;AMR_AF=0.0231;AFR_AF=0.0008;EUR_AF=0.0487;SAS_AF=0.001;AA=C|||;VT=SNP
2	22818009	rs12617557	C	T	100	PASS	AC=1832;AF=0.365815;AN=5008;NS=2504;DP=19567;EAS_AF=0.5536;AMR_AF=0.3905;AFR_AF=0.1967;EUR_AF=0.335;SAS_AF=0.4151;AA=C|||;VT=SNP
2	22818024	rs13419502	A	G	100	PASS	AC=3182;AF=0.635383;AN=5008;NS=2504;DP=19027;EAS_AF=0.7907;AMR_AF=0.6427;AFR_AF=0.6808;EUR_AF=0.4712;SAS_AF=0.5777;AA=A|||;VT=SNP
2	22818203	rs77546056	T	C	100	PASS	AC=194;AF=0.038738;AN=5008;NS=2504;DP=19098;EAS_AF=0.122;AMR_AF=0.0216;AFR_AF=0.0015;EUR_AF=0.0497;SAS_AF=0.0041;AA=T|||;VT=SNP
2	22819301	rs1843181	C	T	100	PASS	AC=860;AF=0.171725;AN=5008;NS=2504;DP=18773;EAS_AF=0.1746;AMR_AF=0.2262;AFR_AF=0.2534;EUR_AF=0.1252;SAS_AF=0.0675;AA=C|||;VT=SNP
2	22820391	rs10208490	A	T	100	PASS	AC=995;AF=0.198682;AN=5008;NS=2504;DP=12604;EAS_AF=0.1915;AMR_AF=0.2421;AFR_AF=0.2496;EUR_AF=0.175;SAS_AF=0.1309;AA=A|||;VT=SNP
2	22820814	rs4306742	C	G	100	PASS	AC=4235;AF=0.845647;AN=5008;NS=2504;DP=19139;EAS_AF=0.879;AMR_AF=0.7723;AFR_AF=0.8011;EUR_AF=0.8439;SAS_AF=0.9254;AA=G|||;VT=SNP
2	22821061	rs11124579	A	C	100	PASS	AC=4278;AF=0.854233;AN=5008;NS=2504;DP=20837;EAS_AF=0.8819;AMR_AF=0.7752;AFR_AF=0.829;EUR_AF=0.8449;SAS_AF=0.9254;AA=C|||;VT=SNP
2	22821666	rs4425103	A	C	100	PASS	AC=2156;AF=0.430511;AN=5008;NS=2504;DP=21284;EAS_AF=0.6121;AMR_AF=0.4481;AFR_AF=0.32;EUR_AF=0.325;SAS_AF=0.4888;AA=A|||;VT=SNP
2	22822656	rs2049730	G	A	100	PASS	AC=3652;AF=0.729233;AN=5008;NS=2504;DP=16920;EAS_AF=0.8036;AMR_AF=0.7305;AFR_AF=0.5197;EUR_AF=0.7972;SAS_AF=0.865;AA=G|||;VT=SNP
2	22823125	rs7561030	G	A	100	PASS	AC=217;AF=0.0433307;AN=5008;NS=2504;DP=18423;EAS_AF=0.0694;AMR_AF=0.0187;AFR_AF=0.0303;EUR_AF=0.0348;SAS_AF=0.0603;AA=G|||;VT=SNP
2	22823306	rs17320822	A	C	100	PASS	AC=528;AF=0.105431;AN=5008;NS=2504;DP=16962;EAS_AF=0.127;AMR_AF=0.2176;AFR_AF=0.0091;EUR_AF=0.164;SAS_AF=0.0736;AA=A|||;VT=SNP
2	22823750	rs1997325	C	T	100	PASS	AC=4178;AF=0.834265;AN=5008;NS=2504;DP=16197;EAS_AF=0.871;AMR_AF=0.7666;AFR_AF=0.7731;EUR_AF=0.835;SAS_AF=0.9264;AA=T|||;VT=SNP
2	22826447	rs17044085	T	A	100	PASS	AC=1107;AF=0.221046;AN=5008;NS=2504;DP=19979;EAS_AF=0.1935;AMR_AF=0.2522;AFR_AF=0.3132;EUR_AF=0.1998;SAS_AF=0.1247;AA=T|||;VT=SNP
2	22826752	rs936751	T	C	100	PASS	AC=1544;AF=0.308307;AN=5008;NS=2504;DP=20094;EAS_AF=0.1944;AMR_AF=0.2968;AFR_AF=0.6029;EUR_AF=0.2127;SAS_AF=0.1339;AA=T|||;VT=SNP
2	22827235	rs923055	T	C	100	PASS	AC=1545;AF=0.308506;AN=5008;NS=2504;DP=19499;EAS_AF=0.2004;AMR_AF=0.2939;AFR_AF=0.6029;EUR_AF=0.2107;SAS_AF=0.1329;AA=C|||;VT=SNP
2	22827239	rs62122663	A	G	100	PASS	AC=737;AF=0.147165;AN=5008;NS=2504;DP=19458;EAS_AF=0.126;AMR_AF=0.2161;AFR_AF=0.1815;EUR_AF=0.1501;SAS_AF=0.0706;AA=A|||;VT=SNP
2	22828093	rs17044091	G	A	100	PASS	AC=1531;AF=0.305711;AN=5008;NS=2504;DP=21430;EAS_AF=0.4454;AMR_AF=0.3847;AFR_AF=0.0779;EUR_AF=0.3121;SAS_AF=0.407;AA=G|||;VT=SNP
2	22828175	rs59974815	C	T	100	PASS	AC=1515;AF=0.302516;AN=5008;NS=2504;DP=18655;EAS_AF=0.1994;AMR_AF=0.2853;AFR_AF=0.5983;EUR_AF=0.1988;SAS_AF=0.1278;AA=C|||;VT=SNP
2	22828898	rs7588192	C	T	100	PASS	AC=721;AF=0.14397;AN=5008;NS=2504;DP=18871;EAS_AF=0.125;AMR_AF=0.2104;AFR_AF=0.1808;EUR_AF=0.1412;SAS_AF=0.0695;AA=C|||;VT=SNP
2	22830008	rs62122665	G	A	100	PASS	AC=725;AF=0.144768;AN=5008;NS=2504;DP=15325;EAS_AF=0.125;AMR_AF=0.2118;AFR_AF=0.1815;EUR_AF=0.1412;SAS_AF=0.0716;AA=G|||;VT=SNP
2	22832449	rs1484688	G	A	100	PASS	AC=1379;AF=0.275359;AN=5008;NS=2504;DP=20371;EAS_AF=0.2292;AMR_AF=0.255;AFR_AF=0.0628;EUR_AF=0.4751;SAS_AF=0.4192;AA=G|||;VT=SNP
2	22832502	rs1484687	A	G	100	PASS	AC=2992;AF=0.597444;AN=5008;NS=2504;DP=19068;EAS_AF=0.4276;AMR_AF=0.5764;AFR_AF=0.6611;EUR_AF=0.7207;SAS_AF=0.5746;AA=a|||;VT=SNP
2	22833399	rs2019950	G	C	100	PASS	AC=2919;AF=0.582867;AN=5008;NS=2504;DP=20133;EAS_AF=0.4246;AMR_AF=0.5476;AFR_AF=0.6604;EUR_AF=0.6809;SAS_AF=0.5654;AA=C|||;VT=SNP
2	22833747	rs17392849	A	T	100	PASS	AC=720;AF=0.14377;AN=5008;NS=2504;DP=19248;EAS_AF=0.122;AMR_AF=0.2104;AFR_AF=0.1793;EUR_AF=0.1431;SAS_AF=0.0716;AA=A|||;VT=SNP
2	22834065	rs2220152	T	C	100	PASS	AC=2920;AF=0.583067;AN=5008;NS=2504;DP=18377;EAS_AF=0.4256;AMR_AF=0.5476;AFR_AF=0.6604;EUR_AF=0.6809;SAS_AF=0.5654;AA=T|||;VT=SNP
2	22834789	rs79295415	G	T	100	PASS	AC=181;AF=0.0361422;AN=5008;NS=2504;DP=20634;EAS_AF=0.1081;AMR_AF=0.0216;AFR_AF=0.0015;EUR_AF=0.0507;SAS_AF=0.0041;AA=G|||;VT=SNP
2	22834870	rs11124582	G	A	100	PASS	AC=1540;AF=0.307508;AN=5008;NS=2504;DP=19840;EAS_AF=0.4484;AMR_AF=0.3847;AFR_AF=0.0809;EUR_AF=0.3131;SAS_AF=0.408;AA=G|||;VT=SNP
2	22834908	rs4524148	C	T	100	PASS	AC=2919;AF=0.582867;AN=5008;NS=2504;DP=19511;EAS_AF=0.4246;AMR_AF=0.5476;AFR_AF=0.6604;EUR_AF=0.6809;SAS_AF=0.5654;AA=C|||;VT=SNP
2	22835072	rs1881558	T	C	100	PASS	AC=2919;AF=0.582867;AN=5008;NS=2504;DP=20652;EAS_AF=0.4246;AMR_AF=0.5476;AFR_AF=0.6604;EUR_AF=0.6809;SAS_AF=0.5654;AA=C|||;VT=SNP
2	22835653	rs111272810	A	T	100	PASS	AC=489;AF=0.0976438;AN=5008;NS=2504;DP=15579;EAS_AF=0.121;AMR_AF=0.2046;AFR_AF=0.0083;EUR_AF=0.1431;SAS_AF=0.0716;AA=A|||;VT=SNP
2	22836695	rs1813627	C	T	100	PASS	AC=2917;AF=0.582468;AN=5008;NS=2504;DP=20325;EAS_AF=0.4246;AMR_AF=0.5476;AFR_AF=0.6604;EUR_AF=0.6789;SAS_AF=0.5654;AA=C|||;VT=SNP
2	22836778	rs990069	T	C	100	PASS	AC=2917;AF=0.582468;AN=5008;NS=2504;DP=19255;EAS_AF=0.4246;AMR_AF=0.5476;AFR_AF=0.6604;EUR_AF=0.6789;SAS_AF=0.5654;AA=C|||;VT=SNP
2	22837460	rs2049728	T	C	100	PASS	AC=1771;AF=0.353634;AN=5008;NS=2504;DP=17765;EAS_AF=0.3056;AMR_AF=0.2839;AFR_AF=0.2035;EUR_AF=0.5179;SAS_AF=0.4867;AA=T|||;VT=SNP
2	22838110	rs4665510	C	T	100	PASS	AC=2924;AF=0.583866;AN=5008;NS=2504;DP=17378;EAS_AF=0.4266;AMR_AF=0.5476;AFR_AF=0.6626;EUR_AF=0.6809;SAS_AF=0.5654;AA=C|||;VT=SNP
2	22838139	rs4665511	A	G	100	PASS	AC=2925;AF=0.584065;AN=5008;NS=2504;DP=16268;EAS_AF=0.4266;AMR_AF=0.549;AFR_AF=0.6626;EUR_AF=0.6809;SAS_AF=0.5654;AA=G|||;VT=SNP
2	22838233	rs62122666	G	C	100	PASS	AC=735;AF=0.146765;AN=5008;NS=2504;DP=15256;EAS_AF=0.13;AMR_AF=0.2161;AFR_AF=0.1793;EUR_AF=0.1451;SAS_AF=0.0726;AA=G|||;VT=SNP
2	22838710	rs11685129	T	C	100	PASS	AC=2926;AF=0.584265;AN=5008;NS=2504;DP=17658;EAS_AF=0.4276;AMR_AF=0.549;AFR_AF=0.6626;EUR_AF=0.6809;SAS_AF=0.5654;AA=T|||;VT=SNP
2	22839209	rs4665512	A	G	100	PASS	AC=729;AF=0.145567;AN=5008;NS=2504;DP=19117;EAS_AF=0.122;AMR_AF=0.2161;AFR_AF=0.18;EUR_AF=0.1471;SAS_AF=0.0716;AA=A|||;VT=SNP
2	22839670	rs1881557	A	G	100	PASS	AC=2926;AF=0.584265;AN=5008;NS=2504;DP=19898;EAS_AF=0.4276;AMR_AF=0.5504;AFR_AF=0.6619;EUR_AF=0.6809;SAS_AF=0.5654;AA=A|||;VT=SNP
2	22840926	rs6723552	A	G	100	PASS	AC=2924;AF=0.583866;AN=5008;NS=2504;DP=17121;EAS_AF=0.4276;AMR_AF=0.549;AFR_AF=0.6611;EUR_AF=0.6809;SAS_AF=0.5654;AA=A|||;VT=SNP
2	22841171	rs75887632	C	A	100	PASS	AC=199;AF=0.0397364;AN=5008;NS=2504;DP=15978;EAS_AF=0.0744;AMR_AF=0.0187;AFR_AF=0.0189;EUR_AF=0.0358;SAS_AF=0.0511;AA=T|||;VT=SNP
2	22841961	rs13004156	A	G	100	PASS	AC=1566;AF=0.3127;AN=5008;NS=2504;DP=17938;EAS_AF=0.2312;AMR_AF=0.2651;AFR_AF=0.1838;EUR_AF=0.4791;SAS_AF=0.4335;AA=A|||;VT=SNP
2	22842489	rs6744054	G	T	100	PASS	AC=210;AF=0.0419329;AN=5008;NS=2504;DP=16048;EAS_AF=0.0744;AMR_AF=0.0187;AFR_AF=0.0257;EUR_AF=0.0358;SAS_AF=0.0532;AA=G|||;VT=SNP
2	22843052	rs1484685	C	T	100	PASS	AC=2913;AF=0.581669;AN=5008;NS=2504;DP=20210;EAS_AF=0.4246;AMR_AF=0.549;AFR_AF=0.6573;EUR_AF=0.6779;SAS_AF=0.5654;AA=C|||;VT=SNP
2	22843449	rs10495730	G	T	100	PASS	AC=1399;AF=0.279353;AN=5008;NS=2504;DP=18686;EAS_AF=0.2321;AMR_AF=0.2594;AFR_AF=0.062;EUR_AF=0.4781;SAS_AF=0.4315;AA=G|||;VT=SNP
2	22843718	rs13023128	T	C	100	PASS	AC=1850;AF=0.369409;AN=5008;NS=2504;DP=18535;EAS_AF=0.2321;AMR_AF=0.3112;AFR_AF=0.3487;EUR_AF=0.502;SAS_AF=0.4438;AA=T|||;VT=SNP
2	22844229	rs6720574	T	C	100	PASS	AC=2930;AF=0.585064;AN=5008;NS=2504;DP=19878;EAS_AF=0.4266;AMR_AF=0.549;AFR_AF=0.6641;EUR_AF=0.6819;SAS_AF=0.5675;AA=C|||;VT=SNP
2	22844400	rs12986993	A	G	100	PASS	AC=1328;AF=0.265176;AN=5008;NS=2504;DP=19928;EAS_AF=0.2123;AMR_AF=0.2579;AFR_AF=0.056;EUR_AF=0.4791;SAS_AF=0.3875;AA=A|||;VT=SNP
2	22844991	rs62122667	C	T	100	PASS	AC=547;AF=0.109225;AN=5008;NS=2504;DP=15749;EAS_AF=0.1131;AMR_AF=0.1974;AFR_AF=0.0696;EUR_AF=0.1372;SAS_AF=0.0675;AA=c|||;VT=SNP
2	22845013	rs1843180	A	G	100	PASS	AC=1655;AF=0.330471;AN=5008;NS=2504;DP=16768;EAS_AF=0.2431;AMR_AF=0.2997;AFR_AF=0.2057;EUR_AF=0.499;SAS_AF=0.4376;AA=A|||;VT=SNP
2	22845519	rs1484684	T	C	100	PASS	AC=3350;AF=0.66893;AN=5008;NS=2504;DP=19721;EAS_AF=0.5704;AMR_AF=0.6023;AFR_AF=0.7549;EUR_AF=0.6839;SAS_AF=0.6861;AA=C|||;VT=SNP
2	22846285	rs58418161	T	C	100	PASS	AC=470;AF=0.0938498;AN=5008;NS=2504;DP=20505;EAS_AF=0.1339;AMR_AF=0.17;AFR_AF=0.0651;EUR_AF=0.0706;SAS_AF=0.0613;AA=T|||;VT=SNP
2	22847459	rs12617351	C	G	100	PASS	AC=1393;AF=0.278155;AN=5008;NS=2504;DP=19491;EAS_AF=0.4167;AMR_AF=0.3689;AFR_AF=0.0847;EUR_AF=0.2942;SAS_AF=0.316;AA=C|||;VT=SNP
2	22848356	rs72792509	C	T	100	PASS	AC=1404;AF=0.280351;AN=5008;NS=2504;DP=18885;EAS_AF=0.4196;AMR_AF=0.3689;AFR_AF=0.0893;EUR_AF=0.2962;SAS_AF=0.316;AA=C|||;VT=SNP
2	22848674	rs2879510	G	A	100	PASS	AC=509;AF=0.101637;AN=5008;NS=2504;DP=18570;EAS_AF=0.131;AMR_AF=0.1744;AFR_AF=0.0938;EUR_AF=0.0716;SAS_AF=0.0613;AA=G|||;VT=SNP
2	22848683	rs1484680	A	G	100	PASS	AC=2263;AF=0.451877;AN=5008;NS=2504;DP=18400;EAS_AF=0.3661;AMR_AF=0.3804;AFR_AF=0.4213;EUR_AF=0.5557;SAS_AF=0.5256;AA=A|||;VT=SNP
2	22848934	rs4665513	C	A	100	PASS	AC=503;AF=0.100439;AN=5008;NS=2504;DP=15960;EAS_AF=0.131;AMR_AF=0.1787;AFR_AF=0.0862;EUR_AF=0.0726;SAS_AF=0.0613;AA=C|||;VT=SNP
2	22853294	rs7604930	T	C	100	PASS	AC=458;AF=0.0914537;AN=5008;NS=2504;DP=20398;EAS_AF=0.0853;AMR_AF=0.0562;AFR_AF=0.121;EUR_AF=0.0775;SAS_AF=0.0971;AA=T|||;VT=SNP
2	22853493	rs7605168	T	C	100	PASS	AC=666;AF=0.132987;AN=5008;NS=2504;DP=20318;EAS_AF=0.0853;AMR_AF=0.111;AFR_AF=0.1815;EUR_AF=0.1561;SAS_AF=0.1084;AA=T|||;VT=SNP
2	22854140	rs57855785	C	T	100	PASS	AC=198;AF=0.0395367;AN=5008;NS=2504;DP=14973;EAS_AF=0.0843;AMR_AF=0.0101;AFR_AF=0.0015;EUR_AF=0.0209;SAS_AF=0.0849;AA=C|||;VT=SNP
2	22854325	rs2046406	G	T	100	PASS	AC=1897;AF=0.378794;AN=5008;NS=2504;DP=17090;EAS_AF=0.3601;AMR_AF=0.3127;AFR_AF=0.2504;EUR_AF=0.4771;SAS_AF=0.5174;AA=G|||;VT=SNP
2	22855031	rs75280338	A	C	100	PASS	AC=79;AF=0.0157748;AN=5008;NS=2504;DP=20554;EAS_AF=0.0149;AMR_AF=0.0231;AFR_AF=0.0008;EUR_AF=0.0457;SAS_AF=0.001;AA=A|||;VT=SNP
2	22856033	rs6726845	C	T	100	PASS	AC=2183;AF=0.435903;AN=5008;NS=2504;DP=13076;EAS_AF=0.502;AMR_AF=0.4741;AFR_AF=0.3699;EUR_AF=0.4483;SAS_AF=0.4172;AA=C|||;VT=SNP
2	22856144	rs62122676	C	A	100	PASS	AC=502;AF=0.10024;AN=5008;NS=2504;DP=10536;EAS_AF=0.1329;AMR_AF=0.1744;AFR_AF=0.0862;EUR_AF=0.0706;SAS_AF=0.0634;AA=C|||;VT=SNP
2	22856215	rs17044167	C	G	100	PASS	AC=497;AF=0.0992412;AN=5008;NS=2504;DP=10702;EAS_AF=0.1319;AMR_AF=0.1744;AFR_AF=0.0855;EUR_AF=0.0696;SAS_AF=0.0613;AA=C|||;VT=SNP
2	22856416	rs10198662	C	T	100	PASS	AC=1383;AF=0.276158;AN=5008;NS=2504;DP=6907;EAS_AF=0.4167;AMR_AF=0.3617;AFR_AF=0.0855;EUR_AF=0.2952;SAS_AF=0.3088;AA=C|||;VT=SNP
2	22856860	rs6730719	C	T	100	PASS	AC=2207;AF=0.440695;AN=5008;NS=2504;DP=16852;EAS_AF=0.501;AMR_AF=0.4755;AFR_AF=0.3888;EUR_AF=0.4483;SAS_AF=0.4162;AA=C|||;VT=SNP
2	22858403	rs62122677	T	C	100	PASS	AC=499;AF=0.0996406;AN=5008;NS=2504;DP=17959;EAS_AF=0.1329;AMR_AF=0.1744;AFR_AF=0.0862;EUR_AF=0.0696;SAS_AF=0.0613;AA=T|||;VT=SNP
2	22858868	rs1968876	C	G	100	PASS	AC=1807;AF=0.360823;AN=5008;NS=2504;DP=13561;EAS_AF=0.5;AMR_AF=0.4193;AFR_AF=0.1823;EUR_AF=0.3728;SAS_AF=0.4049;AA=C|||;VT=SNP
2	22859263	rs6756763	A	C	100	PASS	AC=1926;AF=0.384585;AN=5008;NS=2504;DP=16085;EAS_AF=0.3661;AMR_AF=0.3127;AFR_AF=0.2632;EUR_AF=0.4781;SAS_AF=0.5225;AA=A|||;VT=SNP
2	22859411	rs1531921	C	G	100	PASS	AC=1504;AF=0.300319;AN=5008;NS=2504;DP=19971;EAS_AF=0.4187;AMR_AF=0.3732;AFR_AF=0.1672;EUR_AF=0.2952;SAS_AF=0.3119;AA=C|||;VT=SNP
2	22859592	rs1122862	C	G	100	PASS	AC=451;AF=0.0900559;AN=5008;NS=2504;DP=17686;EAS_AF=0.0843;AMR_AF=0.0519;AFR_AF=0.121;EUR_AF=0.0775;SAS_AF=0.0941;AA=C|||;VT=SNP
2	22860754	rs57140726	A	G	100	PASS	AC=2271;AF=0.453474;AN=5008;NS=2504;DP=18775;EAS_AF=0.506;AMR_AF=0.4885;AFR_AF=0.4236;EUR_AF=0.4513;SAS_AF=0.4172;AA=G|||;VT=SNP
2	22860805	rs11890518	T	C	100	PASS	AC=1888;AF=0.376997;AN=5008;NS=2504;DP=17372;EAS_AF=0.3631;AMR_AF=0.3098;AFR_AF=0.2375;EUR_AF=0.4791;SAS_AF=0.5225;AA=T|||;VT=SNP
2	22861495	rs7562330	T	C	100	PASS	AC=1979;AF=0.395168;AN=5008;NS=2504;DP=17329;EAS_AF=0.502;AMR_AF=0.4236;AFR_AF=0.3086;EUR_AF=0.3728;SAS_AF=0.4049;AA=C|||;VT=SNP
2	22861844	rs6721370	G	A	100	PASS	AC=2014;AF=0.402157;AN=5008;NS=2504;DP=19505;EAS_AF=0.505;AMR_AF=0.4251;AFR_AF=0.3321;EUR_AF=0.3728;SAS_AF=0.4049;AA=A|||;VT=SNP
2	22862175	rs6711601	A	G	100	PASS	AC=2004;AF=0.40016;AN=5008;NS=2504;DP=18436;EAS_AF=0.505;AMR_AF=0.4251;AFR_AF=0.3245;EUR_AF=0.3728;SAS_AF=0.4049;AA=A|||;VT=SNP
2	22862384	rs1881552	T	C	100	PASS	AC=2252;AF=0.449681;AN=5008;NS=2504;DP=17715;EAS_AF=0.506;AMR_AF=0.487;AFR_AF=0.4107;EUR_AF=0.4513;SAS_AF=0.4162;AA=C|||;VT=SNP
2	22862903	rs55680726	A	C	100	PASS	AC=425;AF=0.0848642;AN=5008;NS=2504;DP=18209;EAS_AF=0.0833;AMR_AF=0.0519;AFR_AF=0.1029;EUR_AF=0.0775;SAS_AF=0.093;AA=A|||;VT=SNP
2	22862907	rs1881551	C	T	100	PASS	AC=2722;AF=0.54353;AN=5008;NS=2504;DP=18083;EAS_AF=0.6369;AMR_AF=0.6599;AFR_AF=0.4758;EUR_AF=0.5219;SAS_AF=0.4785;AA=C|||;VT=SNP
2	22864153	rs28525561	G	A	100	PASS	AC=2051;AF=0.409545;AN=5008;NS=2504;DP=18295;EAS_AF=0.5079;AMR_AF=0.4265;AFR_AF=0.357;EUR_AF=0.3728;SAS_AF=0.4049;AA=G|||;VT=SNP
2	22867121	rs62122678	C	T	100	PASS	AC=499;AF=0.0996406;AN=5008;NS=2504;DP=16319;EAS_AF=0.1319;AMR_AF=0.1744;AFR_AF=0.087;EUR_AF=0.0706;SAS_AF=0.0603;AA=C|||;VT=SNP
2	22867398	rs12997451	G	A	100	PASS	AC=1999;AF=0.399161;AN=5008;NS=2504;DP=18326;EAS_AF=0.3601;AMR_AF=0.3228;AFR_AF=0.3154;EUR_AF=0.4821;SAS_AF=0.5215;AA=A|||;VT=SNP
2	22867820	rs62122679	T	C	100	PASS	AC=499;AF=0.0996406;AN=5008;NS=2504;DP=14717;EAS_AF=0.1319;AMR_AF=0.1744;AFR_AF=0.087;EUR_AF=0.0706;SAS_AF=0.0603;AA=T|||;VT=SNP
2	22867936	rs10193842	G	T	100	PASS	AC=1318;AF=0.263179;AN=5008;NS=2504;DP=14807;EAS_AF=0.4167;AMR_AF=0.3588;AFR_AF=0.034;EUR_AF=0.2952;SAS_AF=0.3139;AA=G|||;VT=SNP
2	22868109	rs11124610	A	C	100	PASS	AC=2076;AF=0.414537;AN=5008;NS=2504;DP=13458;EAS_AF=0.3621;AMR_AF=0.3271;AFR_AF=0.3691;EUR_AF=0.4821;SAS_AF=0.5225;AA=C|||;VT=SNP
2	22868758	rs2086873	C	T	100	PASS	AC=454;AF=0.090655;AN=5008;NS=2504;DP=14809;EAS_AF=0.0873;AMR_AF=0.0519;AFR_AF=0.1218;EUR_AF=0.0775;SAS_AF=0.093;AA=C|||;VT=SNP
2	22869131	rs12993522	T	C	100	PASS	AC=1856;AF=0.370607;AN=5008;NS=2504;DP=14519;EAS_AF=0.3621;AMR_AF=0.3055;AFR_AF=0.2156;EUR_AF=0.4811;SAS_AF=0.5215;AA=T|||;VT=SNP
2	22871630	rs12477792	G	A	100	PASS	AC=1841;AF=0.367612;AN=5008;NS=2504;DP=19497;EAS_AF=0.3552;AMR_AF=0.3012;AFR_AF=0.2148;EUR_AF=0.4771;SAS_AF=0.5215;AA=G|||;VT=SNP
2	22871650	rs12470027	C	T	100	PASS	AC=1838;AF=0.367013;AN=5008;NS=2504;DP=19878;EAS_AF=0.3552;AMR_AF=0.3012;AFR_AF=0.2148;EUR_AF=0.4771;SAS_AF=0.5184;AA=c|||;VT=SNP
2	22871904	rs1484679	G	A	100	PASS	AC=2053;AF=0.409944;AN=5008;NS=2504;DP=20588;EAS_AF=0.3562;AMR_AF=0.3617;AFR_AF=0.2769;EUR_AF=0.5557;SAS_AF=0.5297;AA=G|||;VT=SNP
2	22872982	rs2049732	G	T	100	PASS	AC=1873;AF=0.374002;AN=5008;NS=2504;DP=19119;EAS_AF=0.3552;AMR_AF=0.3069;AFR_AF=0.2345;EUR_AF=0.4821;SAS_AF=0.5184;AA=G|||;VT=SNP
2	22873486	rs923054	C	T	100	PASS	AC=483;AF=0.0964457;AN=5008;NS=2504;DP=18678;EAS_AF=0.0893;AMR_AF=0.0634;AFR_AF=0.1369;EUR_AF=0.0765;SAS_AF=0.093;AA=C|||;VT=SNP
2	22873872	rs1484678	C	A	100	PASS	AC=1916;AF=0.382588;AN=5008;NS=2504;DP=17843;EAS_AF=0.5506;AMR_AF=0.5432;AFR_AF=0.1884;EUR_AF=0.3668;SAS_AF=0.3742;AA=C|||;VT=SNP
2	22877801	rs11124623	T	C	100	PASS	AC=1989;AF=0.397165;AN=5008;NS=2504;DP=20686;EAS_AF=0.369;AMR_AF=0.3026;AFR_AF=0.3192;EUR_AF=0.4682;SAS_AF=0.5256;AA=T|||;VT=SNP
2	22878005	rs13014702	T	A	100	PASS	AC=1989;AF=0.397165;AN=5008;NS=2504;DP=21540;EAS_AF=0.369;AMR_AF=0.3026;AFR_AF=0.3192;EUR_AF=0.4682;SAS_AF=0.5256;AA=T|||;VT=SNP
2	22878333	rs12471895	C	A	100	PASS	AC=1988;AF=0.396965;AN=5008;NS=2504;DP=16120;EAS_AF=0.3681;AMR_AF=0.3026;AFR_AF=0.3192;EUR_AF=0.4682;SAS_AF=0.5256;AA=C|||;VT=SNP
2	22878847	rs7570223	C	G	100	PASS	AC=2126;AF=0.424521;AN=5008;NS=2504;DP=20293;EAS_AF=0.3681;AMR_AF=0.3055;AFR_AF=0.4251;EUR_AF=0.4642;SAS_AF=0.5256;AA=C|||;VT=SNP
2	22879849	rs1843179	A	G	100	PASS	AC=4239;AF=0.846446;AN=5008;NS=2504;DP=17302;EAS_AF=0.9137;AMR_AF=0.9107;AFR_AF=0.6589;EUR_AF=0.9225;SAS_AF=0.907;AA=G|||;VT=SNP
2	22879944	rs1601289	A	G	100	PASS	AC=4239;AF=0.846446;AN=5008;NS=2504;DP=18558;EAS_AF=0.9137;AMR_AF=0.9107;AFR_AF=0.6589;EUR_AF=0.9225;SAS_AF=0.907;AA=G|||;VT=SNP
2	22880364	rs77688817	C	T	100	PASS	AC=198;AF=0.0395367;AN=5008;NS=2504;DP=20764;EAS_AF=0.0883;AMR_AF=0.0101;AFR_AF=0.0008;EUR_AF=0.0219;SAS_AF=0.0808;AA=C|||;VT=SNP
2	22881278	rs58611583	A	G	100	PASS	AC=495;AF=0.0988419;AN=5008;NS=2504;DP=17164;EAS_AF=0.0883;AMR_AF=0.0634;AFR_AF=0.146;EUR_AF=0.0775;SAS_AF=0.093;AA=A|||;VT=SNP
2	22881487	rs72848567	A	C	100	PASS	AC=523;AF=0.104433;AN=5008;NS=2504;DP=15127;EAS_AF=0.128;AMR_AF=0.1873;AFR_AF=0.0862;EUR_AF=0.0765;SAS_AF=0.0746;AA=A|||;VT=SNP
2	22882179	rs6752711	T	A	100	PASS	AC=1973;AF=0.39397;AN=5008;NS=2504;DP=16695;EAS_AF=0.3681;AMR_AF=0.3084;AFR_AF=0.3003;EUR_AF=0.4712;SAS_AF=0.5286;AA=T|||;VT=SNP
2	22883548	rs62122682	T	G	100	PASS	AC=484;AF=0.0966454;AN=5008;NS=2504;DP=17261;EAS_AF=0.129;AMR_AF=0.1758;AFR_AF=0.0666;EUR_AF=0.0736;SAS_AF=0.0716;AA=T|||;VT=SNP
2	22883689	rs72796597	G	A	100	PASS	AC=493;AF=0.0984425;AN=5008;NS=2504;DP=18749;EAS_AF=0.0883;AMR_AF=0.0634;AFR_AF=0.1445;EUR_AF=0.0775;SAS_AF=0.093;AA=G|||;VT=SNP
2	22883800	rs62122683	A	G	100	PASS	AC=484;AF=0.0966454;AN=5008;NS=2504;DP=17553;EAS_AF=0.129;AMR_AF=0.1758;AFR_AF=0.0666;EUR_AF=0.0736;SAS_AF=0.0716;AA=A|||;VT=SNP
2	22885658	rs62122684	A	G	100	PASS	AC=527;AF=0.105232;AN=5008;NS=2504;DP=18212;EAS_AF=0.129;AMR_AF=0.1801;AFR_AF=0.0961;EUR_AF=0.0746;SAS_AF=0.0716;AA=A|||;VT=SNP
2	22886245	rs1115673	T	A	100	PASS	AC=2719;AF=0.542931;AN=5008;NS=2504;DP=21051;EAS_AF=0.496;AMR_AF=0.549;AFR_AF=0.4614;EUR_AF=0.6272;SAS_AF=0.6104;AA=A|||;VT=SNP
2	22886365	rs11687600	A	G	100	PASS	AC=746;AF=0.148962;AN=5008;NS=2504;DP=21079;EAS_AF=0.1319;AMR_AF=0.245;AFR_AF=0.1505;EUR_AF=0.162;SAS_AF=0.0828;AA=G|||;VT=SNP
2	22886662	rs57556560	C	A	100	PASS	AC=1960;AF=0.391374;AN=5008;NS=2504;DP=19405;EAS_AF=0.3661;AMR_AF=0.304;AFR_AF=0.3011;EUR_AF=0.4652;SAS_AF=0.5256;AA=C|||;VT=SNP
2	22886960	rs11687897	A	T	100	PASS	AC=516;AF=0.103035;AN=5008;NS=2504;DP=16392;EAS_AF=0.13;AMR_AF=0.1801;AFR_AF=0.087;EUR_AF=0.0746;SAS_AF=0.0716;AA=A|||;VT=SNP
2	22887840	rs58952968	T	G	100	PASS	AC=529;AF=0.105631;AN=5008;NS=2504;DP=17754;EAS_AF=0.131;AMR_AF=0.1801;AFR_AF=0.0953;EUR_AF=0.0755;SAS_AF=0.0716;AA=T|||;VT=SNP
2	22887859	rs62122687	G	C	100	PASS	AC=517;AF=0.103235;AN=5008;NS=2504;DP=18060;EAS_AF=0.131;AMR_AF=0.1801;AFR_AF=0.0862;EUR_AF=0.0755;SAS_AF=0.0716;AA=G|||;VT=SNP
2	22888130	rs13012903	A	G	100	PASS	AC=2745;AF=0.548123;AN=5008;NS=2504;DP=16880;EAS_AF=0.498;AMR_AF=0.5504;AFR_AF=0.4781;EUR_AF=0.6272;SAS_AF=0.6115;AA=G|||;VT=SNP
2	22888192	rs72796602	C	T	100	PASS	AC=432;AF=0.086262;AN=5008;NS=2504;DP=16612;EAS_AF=0.0873;AMR_AF=0.0591;AFR_AF=0.1006;EUR_AF=0.0775;SAS_AF=0.0941;AA=C|||;VT=SNP
2	22888229	rs12987249	C	A	100	PASS	AC=1947;AF=0.388778;AN=5008;NS=2504;DP=17299;EAS_AF=0.3661;AMR_AF=0.2968;AFR_AF=0.2995;EUR_AF=0.4622;SAS_AF=0.5225;AA=C|||;VT=SNP
2	22888298	rs72798562	G	T	100	PASS	AC=433;AF=0.0864617;AN=5008;NS=2504;DP=18067;EAS_AF=0.0873;AMR_AF=0.0591;AFR_AF=0.1006;EUR_AF=0.0775;SAS_AF=0.0951;AA=G|||;VT=SNP
2	22890567	rs62122688	A	C	100	PASS	AC=527;AF=0.105232;AN=5008;NS=2504;DP=16333;EAS_AF=0.131;AMR_AF=0.1873;AFR_AF=0.0862;EUR_AF=0.0765;SAS_AF=0.0757;AA=A|||;VT=SNP
2	22892638	rs10495729	G	A	100	PASS	AC=1983;AF=0.395966;AN=5008;NS=2504;DP=18539;EAS_AF=0.3661;AMR_AF=0.3055;AFR_AF=0.3185;EUR_AF=0.4622;SAS_AF=0.5276;AA=g|||;VT=SNP
2	22894563	rs10203319	A	G	100	PASS	AC=1352;AF=0.269968;AN=5008;NS=2504;DP=16357;EAS_AF=0.4157;AMR_AF=0.3473;AFR_AF=0.0802;EUR_AF=0.2962;SAS_AF=0.2945;AA=A|||;VT=SNP
2	22894698	rs17044220	A	G	100	PASS	AC=526;AF=0.105032;AN=5008;NS=2504;DP=16692;EAS_AF=0.131;AMR_AF=0.1859;AFR_AF=0.087;EUR_AF=0.0765;SAS_AF=0.0746;AA=A|||;VT=SNP
2	22895192	rs1484675	C	T	100	PASS	AC=711;AF=0.141973;AN=5008;NS=2504;DP=15941;EAS_AF=0.0883;AMR_AF=0.1239;AFR_AF=0.2042;EUR_AF=0.16;SAS_AF=0.1074;AA=C|||;VT=SNP
2	22895244	rs1484674	T	G	100	PASS	AC=711;AF=0.141973;AN=5008;NS=2504;DP=16060;EAS_AF=0.0883;AMR_AF=0.1239;AFR_AF=0.2057;EUR_AF=0.16;SAS_AF=0.1053;AA=T|||;VT=SNP
2	22896073	rs1466556	T	C	100	PASS	AC=4279;AF=0.854433;AN=5008;NS=2504;DP=18833;EAS_AF=0.874;AMR_AF=0.7925;AFR_AF=0.7632;EUR_AF=0.9254;SAS_AF=0.9284;AA=C|||;VT=SNP
2	22896583	rs13005674	G	A	100	PASS	AC=1977;AF=0.394768;AN=5008;NS=2504;DP=19046;EAS_AF=0.376;AMR_AF=0.3055;AFR_AF=0.3011;EUR_AF=0.4652;SAS_AF=0.5317;AA=G|||;VT=SNP
2	22896925	rs62122689	G	A	100	PASS	AC=510;AF=0.101837;AN=5008;NS=2504;DP=18039;EAS_AF=0.126;AMR_AF=0.1787;AFR_AF=0.087;EUR_AF=0.0746;SAS_AF=0.0706;AA=G|||;VT=SNP
2	22899277	rs4665515	A	C	100	PASS	AC=536;AF=0.107029;AN=5008;NS=2504;DP=17157;EAS_AF=0.131;AMR_AF=0.1859;AFR_AF=0.0946;EUR_AF=0.0765;SAS_AF=0.0746;AA=A|||;VT=SNP
2	22899335	rs13428710	C	T	100	PASS	AC=1309;AF=0.261382;AN=5008;NS=2504;DP=17018;EAS_AF=0.4008;AMR_AF=0.3458;AFR_AF=0.0628;EUR_AF=0.2962;SAS_AF=0.2904;AA=C|||;VT=SNP
2	22899658	rs1074870	T	C	100	PASS	AC=2009;AF=0.401158;AN=5008;NS=2504;DP=16603;EAS_AF=0.38;AMR_AF=0.304;AFR_AF=0.3222;EUR_AF=0.4672;SAS_AF=0.5307;AA=T|||;VT=SNP
2	22900121	rs10495728	G	A	100	PASS	AC=1319;AF=0.263379;AN=5008;NS=2504;DP=18287;EAS_AF=0.4018;AMR_AF=0.3473;AFR_AF=0.0688;EUR_AF=0.2962;SAS_AF=0.2904;AA=g|||;VT=SNP
2	22900183	rs966159	G	A	100	PASS	AC=428;AF=0.0854633;AN=5008;NS=2504;DP=17699;EAS_AF=0.0873;AMR_AF=0.0605;AFR_AF=0.0968;EUR_AF=0.0775;SAS_AF=0.0941;AA=G|||;VT=SNP
2	22900409	rs1385266	A	G	100	PASS	AC=413;AF=0.0824681;AN=5008;NS=2504;DP=19519;EAS_AF=0.129;AMR_AF=0.1801;AFR_AF=0.0076;EUR_AF=0.0755;SAS_AF=0.0736;AA=A|||;VT=SNP
2	22900627	rs10178778	T	C	100	PASS	AC=1335;AF=0.266573;AN=5008;NS=2504;DP=15874;EAS_AF=0.4058;AMR_AF=0.3473;AFR_AF=0.0772;EUR_AF=0.2952;SAS_AF=0.2924;AA=T|||;VT=SNP
2	22900995	rs11679422	A	G	100	PASS	AC=492;AF=0.0982428;AN=5008;NS=2504;DP=14674;EAS_AF=0.129;AMR_AF=0.1816;AFR_AF=0.0666;EUR_AF=0.0755;SAS_AF=0.0736;AA=A|||;VT=SNP
2	22902007	rs1484673	T	A	100	PASS	AC=830;AF=0.165735;AN=5008;NS=2504;DP=16140;EAS_AF=0.0903;AMR_AF=0.1354;AFR_AF=0.2844;EUR_AF=0.165;SAS_AF=0.1053;AA=T|||;VT=SNP
2	22902946	rs7602015	C	T	100	PASS	AC=602;AF=0.120208;AN=5008;NS=2504;DP=16414;EAS_AF=0.0883;AMR_AF=0.0706;AFR_AF=0.2216;EUR_AF=0.0785;SAS_AF=0.0941;AA=C|||;VT=SNP
2	22903344	rs1021199	C	T	100	PASS	AC=819;AF=0.163538;AN=5008;NS=2504;DP=15569;EAS_AF=0.0883;AMR_AF=0.1311;AFR_AF=0.2829;EUR_AF=0.161;SAS_AF=0.1053;AA=C|||;VT=SNP
2	22903486	rs1534608	G	A	100	PASS	AC=823;AF=0.164337;AN=5008;NS=2504;DP=14820;EAS_AF=0.0883;AMR_AF=0.1311;AFR_AF=0.2837;EUR_AF=0.161;SAS_AF=0.1084;AA=A|||;VT=SNP
2	22905073	rs11678556	A	T	100	PASS	AC=1647;AF=0.328874;AN=5008;NS=2504;DP=14849;EAS_AF=0.2341;AMR_AF=0.2738;AFR_AF=0.2383;EUR_AF=0.4612;SAS_AF=0.4519;AA=A|||;VT=SNP
2	22905642	rs75886701	T	C	100	PASS	AC=543;AF=0.108427;AN=5008;NS=2504;DP=17005;EAS_AF=0.1339;AMR_AF=0.0994;AFR_AF=0.1263;EUR_AF=0.0924;SAS_AF=0.0808;AA=T|||;VT=SNP
2	22906396	rs7557429	A	G	100	PASS	AC=3086;AF=0.616214;AN=5008;NS=2504;DP=17244;EAS_AF=0.7679;AMR_AF=0.6758;AFR_AF=0.5938;EUR_AF=0.5268;SAS_AF=0.5399;AA=G|||;VT=SNP
2	22907216	rs10495727	A	G	100	PASS	AC=1221;AF=0.24381;AN=5008;NS=2504;DP=17614;EAS_AF=0.379;AMR_AF=0.3141;AFR_AF=0.034;EUR_AF=0.2913;SAS_AF=0.2894;AA=A|||;VT=SNP
2	22907370	rs55999417	G	A	100	PASS	AC=675;AF=0.134784;AN=5008;NS=2504;DP=17467;EAS_AF=0.0903;AMR_AF=0.072;AFR_AF=0.2693;EUR_AF=0.0805;SAS_AF=0.0992;AA=G|||;VT=SNP
2	22907650	rs12612862	C	T	100	PASS	AC=1214;AF=0.242412;AN=5008;NS=2504;DP=17342;EAS_AF=0.376;AMR_AF=0.3127;AFR_AF=0.0333;EUR_AF=0.2903;SAS_AF=0.2883;AA=C|||;VT=SNP
2	22908333	rs111620710	A	C	100	PASS	AC=561;AF=0.112021;AN=5008;NS=2504;DP=13770;EAS_AF=0.1538;AMR_AF=0.0994;AFR_AF=0.1248;EUR_AF=0.0915;SAS_AF=0.0818;AA=A|||;VT=SNP
2	22908389	rs146570768	C	T	100	PASS	AC=437;AF=0.0872604;AN=5008;NS=2504;DP=12571;EAS_AF=0.0893;AMR_AF=0.0605;AFR_AF=0.0968;EUR_AF=0.0795;SAS_AF=0.0992;AA=C|||;VT=SNP
2	22908426	rs2141448	G	C	100	PASS	AC=2763;AF=0.551717;AN=5008;NS=2504;DP=12340;EAS_AF=0.6161;AMR_AF=0.6455;AFR_AF=0.5348;EUR_AF=0.5209;SAS_AF=0.4734;AA=C|||;VT=SNP
2	22908498	rs62122705	C	T	100	PASS	AC=423;AF=0.0844649;AN=5008;NS=2504;DP=15155;EAS_AF=0.1478;AMR_AF=0.1801;AFR_AF=0.0076;EUR_AF=0.0656;SAS_AF=0.0746;AA=C|||;VT=SNP
2	22909155	rs4505562	C	T	100	PASS	AC=2722;AF=0.54353;AN=5008;NS=2504;DP=20446;EAS_AF=0.6111;AMR_AF=0.6398;AFR_AF=0.5136;EUR_AF=0.5189;SAS_AF=0.4714;AA=T|||;VT=SNP
2	22909457	rs56113869	G	A	100	PASS	AC=662;AF=0.132188;AN=5008;NS=2504;DP=20200;EAS_AF=0.0893;AMR_AF=0.072;AFR_AF=0.2602;EUR_AF=0.0805;SAS_AF=0.0992;AA=G|||;VT=SNP
2	22909794	rs72798597	C	T	100	PASS	AC=506;AF=0.101038;AN=5008;NS=2504;DP=21230;EAS_AF=0.0893;AMR_AF=0.0634;AFR_AF=0.1467;EUR_AF=0.0805;SAS_AF=0.0992;AA=C|||;VT=SNP
2	22910343	rs60209665	C	T	100	PASS	AC=2714;AF=0.541933;AN=5008;NS=2504;DP=21226;EAS_AF=0.6111;AMR_AF=0.6326;AFR_AF=0.5129;EUR_AF=0.5189;SAS_AF=0.4693;AA=T|||;VT=SNP
2	22911103	rs56233814	C	A	100	PASS	AC=506;AF=0.101038;AN=5008;NS=2504;DP=19670;EAS_AF=0.0893;AMR_AF=0.0634;AFR_AF=0.1467;EUR_AF=0.0805;SAS_AF=0.0992;AA=C|||;VT=SNP
2	22911727	rs3849399	T	C	100	PASS	AC=384;AF=0.0766773;AN=5008;NS=2504;DP=19491;EAS_AF=0.0903;AMR_AF=0.0548;AFR_AF=0.0575;EUR_AF=0.0805;SAS_AF=0.1002;AA=T|||;VT=SNP
2	22912149	rs3843863	C	T	100	PASS	AC=662;AF=0.132188;AN=5008;NS=2504;DP=18549;EAS_AF=0.0903;AMR_AF=0.072;AFR_AF=0.2595;EUR_AF=0.0805;SAS_AF=0.0992;AA=C|||;VT=SNP
2	22912502	rs3893249	G	C	100	PASS	AC=507;AF=0.101238;AN=5008;NS=2504;DP=16335;EAS_AF=0.0903;AMR_AF=0.0634;AFR_AF=0.1467;EUR_AF=0.0805;SAS_AF=0.0992;AA=G|||;VT=SNP
2	22912534	rs3849400	C	T	100	PASS	AC=2730;AF=0.545128;AN=5008;NS=2504;DP=15580;EAS_AF=0.6171;AMR_AF=0.6398;AFR_AF=0.5136;EUR_AF=0.5209;SAS_AF=0.4714;AA=T|||;VT=SNP
2	22912603	rs3860475	C	A	100	PASS	AC=507;AF=0.101238;AN=5008;NS=2504;DP=13008;EAS_AF=0.0903;AMR_AF=0.0634;AFR_AF=0.1467;EUR_AF=0.0805;SAS_AF=0.0992;AA=C|||;VT=SNP
2	22913492	rs11674121	G	A	100	PASS	AC=443;AF=0.0884585;AN=5008;NS=2504;DP=19380;EAS_AF=0.1359;AMR_AF=0.1844;AFR_AF=0.0295;EUR_AF=0.0666;SAS_AF=0.0736;AA=G|||;VT=SNP
2	22914073	rs62122706	T	C	100	PASS	AC=449;AF=0.0896565;AN=5008;NS=2504;DP=18074;EAS_AF=0.1389;AMR_AF=0.1844;AFR_AF=0.031;EUR_AF=0.0666;SAS_AF=0.0746;AA=T|||;VT=SNP
2	22914812	rs17044228	T	C	100	PASS	AC=452;AF=0.0902556;AN=5008;NS=2504;DP=22616;EAS_AF=0.1389;AMR_AF=0.1844;AFR_AF=0.0333;EUR_AF=0.0666;SAS_AF=0.0746;AA=T|||;VT=SNP
2	22915113	rs11687094	T	C	100	PASS	AC=448;AF=0.0894569;AN=5008;NS=2504;DP=19741;EAS_AF=0.1389;AMR_AF=0.1844;AFR_AF=0.0303;EUR_AF=0.0666;SAS_AF=0.0746;AA=T|||;VT=SNP
2	22915864	rs1385272	T	C	100	PASS	AC=1250;AF=0.249601;AN=5008;NS=2504;DP=19178;EAS_AF=0.245;AMR_AF=0.1715;AFR_AF=0.4009;EUR_AF=0.173;SAS_AF=0.184;AA=T|||;VT=SNP
2	22916500	rs62122707	A	G	100	PASS	AC=3109;AF=0.620807;AN=5008;NS=2504;DP=13589;EAS_AF=0.7768;AMR_AF=0.683;AFR_AF=0.5946;EUR_AF=0.5308;SAS_AF=0.544;AA=G|||;VT=SNP
2	22917010	rs10194692	A	C	100	PASS	AC=3142;AF=0.627396;AN=5008;NS=2504;DP=19351;EAS_AF=0.7768;AMR_AF=0.6888;AFR_AF=0.6165;EUR_AF=0.5298;SAS_AF=0.545;AA=C|||;VT=SNP
2	22917734	rs7579099	A	G	100	PASS	AC=440;AF=0.0878594;AN=5008;NS=2504;DP=19711;EAS_AF=0.0903;AMR_AF=0.0605;AFR_AF=0.0961;EUR_AF=0.0805;SAS_AF=0.1012;AA=A|||;VT=SNP
2	22918025	rs719504	G	A	100	PASS	AC=1224;AF=0.244409;AN=5008;NS=2504;DP=19255;EAS_AF=0.3323;AMR_AF=0.2925;AFR_AF=0.0318;EUR_AF=0.3499;SAS_AF=0.2986;AA=G|||;VT=SNP
2	22918437	rs719503	G	A	100	PASS	AC=429;AF=0.0856629;AN=5008;NS=2504;DP=19608;EAS_AF=0.13;AMR_AF=0.1772;AFR_AF=0.0318;EUR_AF=0.0636;SAS_AF=0.0706;AA=G|||;VT=SNP
2	22919471	rs6749813	G	T	100	PASS	AC=3090;AF=0.617013;AN=5008;NS=2504;DP=20797;EAS_AF=0.7679;AMR_AF=0.6715;AFR_AF=0.6354;EUR_AF=0.4891;SAS_AF=0.5297;AA=T|||;VT=SNP
2	22919790	rs17044236	A	G	100	PASS	AC=1271;AF=0.253794;AN=5008;NS=2504;DP=18751;EAS_AF=0.4008;AMR_AF=0.3156;AFR_AF=0.0552;EUR_AF=0.2913;SAS_AF=0.2883;AA=A|||;VT=SNP
2	22920470	rs7590019	A	G	100	PASS	AC=663;AF=0.132388;AN=5008;NS=2504;DP=18533;EAS_AF=0.0972;AMR_AF=0.0778;AFR_AF=0.2489;EUR_AF=0.0835;SAS_AF=0.1002;AA=A|||;VT=SNP
2	22920499	rs7602014	G	T	100	PASS	AC=661;AF=0.131989;AN=5008;NS=2504;DP=17974;EAS_AF=0.0952;AMR_AF=0.0778;AFR_AF=0.2489;EUR_AF=0.0835;SAS_AF=0.1002;AA=G|||;VT=SNP
2	22920568	rs7593013	T	A	100	PASS	AC=2693;AF=0.53774;AN=5008;NS=2504;DP=16947;EAS_AF=0.6726;AMR_AF=0.6167;AFR_AF=0.534;EUR_AF=0.4433;SAS_AF=0.4448;AA=a|||;VT=SNP
2	22920666	rs62122708	C	T	100	PASS	AC=373;AF=0.0744808;AN=5008;NS=2504;DP=16439;EAS_AF=0.129;AMR_AF=0.1628;AFR_AF=0.0325;EUR_AF=0.0288;SAS_AF=0.0593;AA=T|||;VT=SNP
2	22920687	rs2879511	G	A	100	PASS	AC=662;AF=0.132188;AN=5008;NS=2504;DP=16334;EAS_AF=0.0952;AMR_AF=0.0778;AFR_AF=0.2489;EUR_AF=0.0845;SAS_AF=0.1002;AA=G|||;VT=SNP
2	22920859	rs2339576	C	T	100	PASS	AC=660;AF=0.131789;AN=5008;NS=2504;DP=16223;EAS_AF=0.0952;AMR_AF=0.0778;AFR_AF=0.2489;EUR_AF=0.0835;SAS_AF=0.0992;AA=C|||;VT=SNP
2	22920998	rs151185809	G	A	100	PASS	AC=66;AF=0.0131789;AN=5008;NS=2504;DP=14322;EAS_AF=0.0347;AMR_AF=0.0043;AFR_AF=0.0023;EUR_AF=0.0199;SAS_AF=0.0051;AA=G|||;VT=SNP
2	22921001	rs2339577	G	A	100	PASS	AC=338;AF=0.067492;AN=5008;NS=2504;DP=14385;EAS_AF=0.129;AMR_AF=0.1585;AFR_AF=0.0091;EUR_AF=0.0278;SAS_AF=0.0593;AA=G|||;VT=SNP
2	22921867	rs1872326	T	C	100	PASS	AC=3154;AF=0.629792;AN=5008;NS=2504;DP=18667;EAS_AF=0.7768;AMR_AF=0.6801;AFR_AF=0.6687;EUR_AF=0.493;SAS_AF=0.5307;AA=C|||;VT=SNP
2	22921924	rs12466847	G	T	100	PASS	AC=1269;AF=0.253395;AN=5008;NS=2504;DP=21114;EAS_AF=0.3978;AMR_AF=0.317;AFR_AF=0.0552;EUR_AF=0.2903;SAS_AF=0.2894;AA=G|||;VT=SNP
2	22922022	rs1872325	A	G	100	PASS	AC=2495;AF=0.498203;AN=5008;NS=2504;DP=19827;EAS_AF=0.6875;AMR_AF=0.6023;AFR_AF=0.4168;EUR_AF=0.4085;SAS_AF=0.4315;AA=G|||;VT=SNP
2	22922733	rs716174	G	A	100	PASS	AC=3135;AF=0.625998;AN=5008;NS=2504;DP=14367;EAS_AF=0.7788;AMR_AF=0.6772;AFR_AF=0.6573;EUR_AF=0.4901;SAS_AF=0.5297;AA=A|||;VT=SNP
2	22923556	rs4549122	C	T	100	PASS	AC=306;AF=0.0611022;AN=5008;NS=2504;DP=16538;EAS_AF=0.127;AMR_AF=0.0735;AFR_AF=0.0303;EUR_AF=0.0288;SAS_AF=0.0593;AA=C|||;VT=SNP
2	22924461	rs17393155	T	G	100	PASS	AC=543;AF=0.108427;AN=5008;NS=2504;DP=18962;EAS_AF=0.1577;AMR_AF=0.1009;AFR_AF=0.1067;EUR_AF=0.0895;SAS_AF=0.0849;AA=T|||;VT=SNP
2	22926618	rs62122709	A	G	100	PASS	AC=600;AF=0.119808;AN=5008;NS=2504;DP=21554;EAS_AF=0.2073;AMR_AF=0.1945;AFR_AF=0.062;EUR_AF=0.0368;SAS_AF=0.1401;AA=A|||;VT=SNP
2	22928707	rs10172098	T	C	100	PASS	AC=1320;AF=0.263578;AN=5008;NS=2504;DP=16739;EAS_AF=0.2063;AMR_AF=0.2738;AFR_AF=0.5219;EUR_AF=0.0845;SAS_AF=0.1503;AA=c|||;VT=SNP
2	22929151	rs59105293	T	C	100	PASS	AC=875;AF=0.17472;AN=5008;NS=2504;DP=19071;EAS_AF=0.2063;AMR_AF=0.2219;AFR_AF=0.2534;EUR_AF=0.0398;SAS_AF=0.1411;AA=T|||;VT=SNP
2	22929302	rs13402370	G	A	100	PASS	AC=1307;AF=0.260982;AN=5008;NS=2504;DP=19301;EAS_AF=0.2063;AMR_AF=0.2723;AFR_AF=0.5121;EUR_AF=0.0855;SAS_AF=0.1503;AA=A|||;VT=SNP
2	22930299	rs62122711	T	C	100	PASS	AC=642;AF=0.128195;AN=5008;NS=2504;DP=18622;EAS_AF=0.2063;AMR_AF=0.196;AFR_AF=0.093;EUR_AF=0.0368;SAS_AF=0.1411;AA=t|||;VT=SNP
2	22930924	rs1574689	G	A	100	PASS	AC=1731;AF=0.345647;AN=5008;NS=2504;DP=20391;EAS_AF=0.501;AMR_AF=0.2882;AFR_AF=0.1762;EUR_AF=0.4095;SAS_AF=0.3896;AA=G|||;VT=SNP
2	22931540	rs7558407	A	G	100	PASS	AC=706;AF=0.140974;AN=5008;NS=2504;DP=18808;EAS_AF=0.2063;AMR_AF=0.2046;AFR_AF=0.1354;EUR_AF=0.0378;SAS_AF=0.1421;AA=A|||;VT=SNP
2	22931926	rs58795890	A	G	100	PASS	AC=552;AF=0.110224;AN=5008;NS=2504;DP=16445;EAS_AF=0.2054;AMR_AF=0.1902;AFR_AF=0.0295;EUR_AF=0.0358;SAS_AF=0.1411;AA=A|||;VT=SNP
2	22932373	rs12465375	C	T	100	PASS	AC=1010;AF=0.201677;AN=5008;NS=2504;DP=17355;EAS_AF=0.1141;AMR_AF=0.3228;AFR_AF=0.0182;EUR_AF=0.3887;SAS_AF=0.2618;AA=C|||;VT=SNP
2	22933175	rs62122712	T	A	100	PASS	AC=565;AF=0.112819;AN=5008;NS=2504;DP=18207;EAS_AF=0.2054;AMR_AF=0.1931;AFR_AF=0.0371;EUR_AF=0.0368;SAS_AF=0.1411;AA=T|||;VT=SNP
2	22936495	rs6747932	C	T	100	PASS	AC=3345;AF=0.667931;AN=5008;NS=2504;DP=18488;EAS_AF=0.8641;AMR_AF=0.6023;AFR_AF=0.7231;EUR_AF=0.5149;SAS_AF=0.5951;AA=T|||;VT=SNP
2	22940016	rs1528777	G	A	100	PASS	AC=1718;AF=0.343051;AN=5008;NS=2504;DP=19133;EAS_AF=0.501;AMR_AF=0.2839;AFR_AF=0.1732;EUR_AF=0.4046;SAS_AF=0.3885;AA=G|||;VT=SNP
2	22941435	rs10197582	T	C	100	PASS	AC=1342;AF=0.267971;AN=5008;NS=2504;DP=14814;EAS_AF=0.2063;AMR_AF=0.2767;AFR_AF=0.5356;EUR_AF=0.0865;SAS_AF=0.1503;AA=C|||;VT=SNP
2	22943451	rs11691246	A	C	100	PASS	AC=1292;AF=0.257987;AN=5008;NS=2504;DP=17839;EAS_AF=0.2054;AMR_AF=0.2695;AFR_AF=0.5023;EUR_AF=0.0865;SAS_AF=0.1503;AA=C|||;VT=SNP
2	22943790	rs2204726	T	C	100	PASS	AC=3321;AF=0.663139;AN=5008;NS=2504;DP=20613;EAS_AF=0.8651;AMR_AF=0.5994;AFR_AF=0.7042;EUR_AF=0.5139;SAS_AF=0.5982;AA=C|||;VT=SNP
2	22947529	rs6713919	C	T	100	PASS	AC=1287;AF=0.256989;AN=5008;NS=2504;DP=16757;EAS_AF=0.2044;AMR_AF=0.2695;AFR_AF=0.5008;EUR_AF=0.0845;SAS_AF=0.1503;AA=T|||;VT=SNP
2	22948896	rs77484544	A	G	100	PASS	AC=203;AF=0.0405351;AN=5008;NS=2504;DP=13560;EAS_AF=0.0764;AMR_AF=0.0115;AFR_AF=0.0015;EUR_AF=0.0268;SAS_AF=0.091;AA=A|||;VT=SNP
2	22949206	rs75296211	T	G	100	PASS	AC=879;AF=0.175519;AN=5008;NS=2504;DP=17296;EAS_AF=0.2054;AMR_AF=0.2219;AFR_AF=0.2572;EUR_AF=0.0398;SAS_AF=0.1411;AA=T|||;VT=SNP
2	22949347	rs62122717	C	G	100	PASS	AC=1138;AF=0.227236;AN=5008;NS=2504;DP=16270;EAS_AF=0.2063;AMR_AF=0.2579;AFR_AF=0.3888;EUR_AF=0.0905;SAS_AF=0.1493;AA=C|||;VT=SNP
2	22949877	rs57011748	G	A	100	PASS	AC=1716;AF=0.342652;AN=5008;NS=2504;DP=19968;EAS_AF=0.502;AMR_AF=0.2882;AFR_AF=0.1626;EUR_AF=0.4095;SAS_AF=0.3916;AA=G|||;VT=SNP
2	22951738	rs13419210	C	A	100	PASS	AC=3286;AF=0.65615;AN=5008;NS=2504;DP=17215;EAS_AF=0.8621;AMR_AF=0.5937;AFR_AF=0.6989;EUR_AF=0.5;SAS_AF=0.591;AA=A|||;VT=SNP
2	22953490	rs12615878	G	A	100	PASS	AC=591;AF=0.118011;AN=5008;NS=2504;DP=16285;EAS_AF=0.2044;AMR_AF=0.1945;AFR_AF=0.0575;EUR_AF=0.0358;SAS_AF=0.1411;AA=G|||;VT=SNP
2	22958801	rs1528778	A	G	100	PASS	AC=2137;AF=0.426717;AN=5008;NS=2504;DP=14874;EAS_AF=0.6577;AMR_AF=0.3516;AFR_AF=0.2057;EUR_AF=0.4871;SAS_AF=0.4785;AA=A|||;VT=SNP
2	22958939	rs59447738	T	G	100	PASS	AC=1245;AF=0.248602;AN=5008;NS=2504;DP=13558;EAS_AF=0.3641;AMR_AF=0.2896;AFR_AF=0.2905;EUR_AF=0.0944;SAS_AF=0.2025;AA=T|||;VT=SNP
2	22960142	rs13396765	T	G	100	PASS	AC=1884;AF=0.376198;AN=5008;NS=2504;DP=13655;EAS_AF=0.503;AMR_AF=0.3184;AFR_AF=0.2489;EUR_AF=0.4235;SAS_AF=0.41;AA=G|||;VT=SNP
2	22960181	rs13394164	A	G	100	PASS	AC=2075;AF=0.414337;AN=5008;NS=2504;DP=13392;EAS_AF=0.6538;AMR_AF=0.3458;AFR_AF=0.2269;EUR_AF=0.4334;SAS_AF=0.4499;AA=G|||;VT=SNP
2	22960344	rs28736435	C	T	100	PASS	AC=2696;AF=0.538339;AN=5008;NS=2504;DP=17460;EAS_AF=0.7212;AMR_AF=0.5317;AFR_AF=0.4531;EUR_AF=0.4523;SAS_AF=0.5583;AA=C|||;VT=SNP
2	22960529	rs35283767	C	T	100	PASS	AC=609;AF=0.121605;AN=5008;NS=2504;DP=18202;EAS_AF=0.1419;AMR_AF=0.0937;AFR_AF=0.1702;EUR_AF=0.1233;SAS_AF=0.0532;AA=T|||;VT=SNP
2	22960628	rs1919401	A	C	100	PASS	AC=2221;AF=0.44349;AN=5008;NS=2504;DP=19701;EAS_AF=0.6339;AMR_AF=0.3559;AFR_AF=0.351;EUR_AF=0.4553;SAS_AF=0.4223;AA=A|||;VT=SNP
2	22960931	rs78219496	C	A	100	PASS	AC=797;AF=0.159145;AN=5008;NS=2504;DP=20831;EAS_AF=0.2183;AMR_AF=0.2046;AFR_AF=0.1914;EUR_AF=0.0408;SAS_AF=0.1442;AA=C|||;VT=SNP
2	22961072	rs12712618	G	A	100	PASS	AC=3115;AF=0.622005;AN=5008;NS=2504;DP=21309;EAS_AF=0.4643;AMR_AF=0.7147;AFR_AF=0.6944;EUR_AF=0.6481;SAS_AF=0.5941;AA=A|||;VT=SNP
2	22961684	rs13023241	T	C	100	PASS	AC=1677;AF=0.334864;AN=5008;NS=2504;DP=14514;EAS_AF=0.1319;AMR_AF=0.3905;AFR_AF=0.2617;EUR_AF=0.5169;SAS_AF=0.4162;AA=T|||;VT=SNP
2	22963126	rs1111983	A	G	100	PASS	AC=1729;AF=0.345248;AN=5008;NS=2504;DP=10063;EAS_AF=0.1319;AMR_AF=0.3977;AFR_AF=0.3033;EUR_AF=0.5189;SAS_AF=0.4059;AA=A|||;VT=SNP
2	22963171	rs3897739	C	G	100	PASS	AC=503;AF=0.100439;AN=5008;NS=2504;DP=9960;EAS_AF=0.1141;AMR_AF=0.1009;AFR_AF=0.1248;EUR_AF=0.0885;SAS_AF=0.0654;AA=C|||;VT=SNP
2	22963541	rs2339562	A	G	100	PASS	AC=3138;AF=0.626597;AN=5008;NS=2504;DP=11307;EAS_AF=0.4633;AMR_AF=0.7147;AFR_AF=0.7012;EUR_AF=0.6441;SAS_AF=0.6135;AA=G|||;VT=SNP
2	22963598	rs11678134	C	T	100	PASS	AC=1297;AF=0.258986;AN=5008;NS=2504;DP=12511;EAS_AF=0.1319;AMR_AF=0.353;AFR_AF=0.0666;EUR_AF=0.4592;SAS_AF=0.3773;AA=C|||;VT=SNP
2	22963916	rs12614043	C	T	100	PASS	AC=792;AF=0.158147;AN=5008;NS=2504;DP=16153;EAS_AF=0.2183;AMR_AF=0.2032;AFR_AF=0.1899;EUR_AF=0.0417;SAS_AF=0.1411;AA=C|||;VT=SNP
2	22964436	rs10182249	G	A	100	PASS	AC=3240;AF=0.646965;AN=5008;NS=2504;DP=20245;EAS_AF=0.4633;AMR_AF=0.7161;AFR_AF=0.7769;EUR_AF=0.6461;SAS_AF=0.6125;AA=A|||;VT=SNP
2	22964549	rs2222777	T	C	100	PASS	AC=794;AF=0.158546;AN=5008;NS=2504;DP=20487;EAS_AF=0.2173;AMR_AF=0.2046;AFR_AF=0.1921;EUR_AF=0.0408;SAS_AF=0.1411;AA=T|||;VT=SNP
2	22965381	rs11695237	C	T	100	PASS	AC=794;AF=0.158546;AN=5008;NS=2504;DP=20047;EAS_AF=0.2173;AMR_AF=0.2046;AFR_AF=0.1921;EUR_AF=0.0408;SAS_AF=0.1411;AA=C|||;VT=SNP
2	22966135	rs72793035	G	A	100	PASS	AC=509;AF=0.101637;AN=5008;NS=2504;DP=21240;EAS_AF=0.1141;AMR_AF=0.1009;AFR_AF=0.1293;EUR_AF=0.0885;SAS_AF=0.0654;AA=G|||;VT=SNP
2	22966213	rs11894534	G	T	100	PASS	AC=1797;AF=0.358826;AN=5008;NS=2504;DP=20312;EAS_AF=0.131;AMR_AF=0.3963;AFR_AF=0.3336;EUR_AF=0.5199;SAS_AF=0.4356;AA=G|||;VT=SNP
2	22966215	rs11884078	C	G	100	PASS	AC=1797;AF=0.358826;AN=5008;NS=2504;DP=20425;EAS_AF=0.131;AMR_AF=0.3963;AFR_AF=0.3336;EUR_AF=0.5199;SAS_AF=0.4356;AA=C|||;VT=SNP
2	22966502	rs11124649	T	A	100	PASS	AC=1745;AF=0.348442;AN=5008;NS=2504;DP=20610;EAS_AF=0.1319;AMR_AF=0.3934;AFR_AF=0.2958;EUR_AF=0.5189;SAS_AF=0.4356;AA=T|||;VT=SNP
2	22967026	rs12990919	C	T	100	PASS	AC=1717;AF=0.342851;AN=5008;NS=2504;DP=20490;EAS_AF=0.131;AMR_AF=0.389;AFR_AF=0.3094;EUR_AF=0.507;SAS_AF=0.4049;AA=C|||;VT=SNP
2	22967228	rs12469094	A	C	100	PASS	AC=3229;AF=0.644768;AN=5008;NS=2504;DP=15674;EAS_AF=0.4643;AMR_AF=0.7205;AFR_AF=0.7292;EUR_AF=0.6561;SAS_AF=0.6513;AA=C|||;VT=SNP
2	22967420	rs77591171	T	A	100	PASS	AC=795;AF=0.158746;AN=5008;NS=2504;DP=15774;EAS_AF=0.2183;AMR_AF=0.2046;AFR_AF=0.1914;EUR_AF=0.0408;SAS_AF=0.1421;AA=T|||;VT=SNP
2	22967823	rs1919403	T	G	100	PASS	AC=2140;AF=0.427316;AN=5008;NS=2504;DP=16390;EAS_AF=0.248;AMR_AF=0.4784;AFR_AF=0.3472;EUR_AF=0.5954;SAS_AF=0.5112;AA=G|||;VT=SNP
2	22967975	rs7355312	T	G	100	PASS	AC=2137;AF=0.426717;AN=5008;NS=2504;DP=18492;EAS_AF=0.246;AMR_AF=0.4784;AFR_AF=0.3472;EUR_AF=0.5954;SAS_AF=0.5102;AA=T|||;VT=SNP
2	22968522	rs7421966	G	A	100	PASS	AC=1994;AF=0.398163;AN=5008;NS=2504;DP=18242;EAS_AF=0.245;AMR_AF=0.4496;AFR_AF=0.3207;EUR_AF=0.5517;SAS_AF=0.4663;AA=G|||;VT=SNP
2	22969224	rs1528779	C	T	100	PASS	AC=1730;AF=0.345447;AN=5008;NS=2504;DP=21218;EAS_AF=0.131;AMR_AF=0.389;AFR_AF=0.3162;EUR_AF=0.507;SAS_AF=0.409;AA=C|||;VT=SNP
2	22969327	rs1528780	C	A	100	PASS	AC=1730;AF=0.345447;AN=5008;NS=2504;DP=18229;EAS_AF=0.131;AMR_AF=0.389;AFR_AF=0.3162;EUR_AF=0.507;SAS_AF=0.409;AA=A|||;VT=SNP
2	22969688	rs6731003	G	C	100	PASS	AC=3182;AF=0.635383;AN=5008;NS=2504;DP=16635;EAS_AF=0.4643;AMR_AF=0.7176;AFR_AF=0.7239;EUR_AF=0.6471;SAS_AF=0.6217;AA=C|||;VT=SNP
2	22969930	rs114003982	C	T	100	PASS	AC=798;AF=0.159345;AN=5008;NS=2504;DP=15593;EAS_AF=0.2183;AMR_AF=0.2046;AFR_AF=0.1921;EUR_AF=0.0417;SAS_AF=0.1431;AA=C|||;VT=SNP
2	22969983	rs13012159	C	T	100	PASS	AC=1650;AF=0.329473;AN=5008;NS=2504;DP=15922;EAS_AF=0.131;AMR_AF=0.3847;AFR_AF=0.2595;EUR_AF=0.506;SAS_AF=0.408;AA=C|||;VT=SNP
2	22970084	rs1830402	C	G	100	PASS	AC=561;AF=0.112021;AN=5008;NS=2504;DP=13901;EAS_AF=0.1161;AMR_AF=0.1167;AFR_AF=0.1513;EUR_AF=0.0974;SAS_AF=0.0665;AA=C|||;VT=SNP
2	22970554	rs10194181	T	C	100	PASS	AC=3333;AF=0.665535;AN=5008;NS=2504;DP=20732;EAS_AF=0.4653;AMR_AF=0.745;AFR_AF=0.7912;EUR_AF=0.6819;SAS_AF=0.6288;AA=t|||;VT=SNP
2	22971097	rs10194569	A	T	100	PASS	AC=3308;AF=0.660543;AN=5008;NS=2504;DP=21518;EAS_AF=0.4653;AMR_AF=0.7406;AFR_AF=0.7549;EUR_AF=0.6759;SAS_AF=0.6616;AA=T|||;VT=SNP
2	22971771	rs10195267	A	G	100	PASS	AC=2163;AF=0.431909;AN=5008;NS=2504;DP=20630;EAS_AF=0.247;AMR_AF=0.4755;AFR_AF=0.3691;EUR_AF=0.5885;SAS_AF=0.5153;AA=A|||;VT=SNP
2	22971859	rs6726103	A	G	100	PASS	AC=1877;AF=0.3748;AN=5008;NS=2504;DP=19591;EAS_AF=0.1349;AMR_AF=0.4164;AFR_AF=0.351;EUR_AF=0.5437;SAS_AF=0.4509;AA=A|||;VT=SNP
2	22971865	rs6711323	C	A	100	PASS	AC=2159;AF=0.43111;AN=5008;NS=2504;DP=19423;EAS_AF=0.246;AMR_AF=0.4755;AFR_AF=0.3669;EUR_AF=0.5885;SAS_AF=0.5153;AA=C|||;VT=SNP
2	22972883	rs6730335	A	C	100	PASS	AC=2181;AF=0.435503;AN=5008;NS=2504;DP=19695;EAS_AF=0.247;AMR_AF=0.4784;AFR_AF=0.3707;EUR_AF=0.5984;SAS_AF=0.5194;AA=C|||;VT=SNP
2	22973119	rs6733405	A	G	100	PASS	AC=2175;AF=0.434305;AN=5008;NS=2504;DP=19981;EAS_AF=0.244;AMR_AF=0.4784;AFR_AF=0.3691;EUR_AF=0.5984;SAS_AF=0.5184;AA=G|||;VT=SNP
2	22973348	rs11900261	A	G	100	PASS	AC=787;AF=0.157149;AN=5008;NS=2504;DP=19978;EAS_AF=0.2222;AMR_AF=0.1916;AFR_AF=0.1906;EUR_AF=0.0408;SAS_AF=0.1401;AA=A|||;VT=SNP
2	22973982	rs74486278	C	T	100	PASS	AC=796;AF=0.158946;AN=5008;NS=2504;DP=18862;EAS_AF=0.2222;AMR_AF=0.2046;AFR_AF=0.1914;EUR_AF=0.0408;SAS_AF=0.1391;AA=C|||;VT=SNP
2	22974045	rs62122749	G	T	100	PASS	AC=795;AF=0.158746;AN=5008;NS=2504;DP=18283;EAS_AF=0.2212;AMR_AF=0.2046;AFR_AF=0.1914;EUR_AF=0.0408;SAS_AF=0.1391;AA=g|||;VT=SNP
2	22974989	rs72793052	T	C	100	PASS	AC=285;AF=0.0569089;AN=5008;NS=2504;DP=20203;EAS_AF=0.1161;AMR_AF=0.0591;AFR_AF=0.0159;EUR_AF=0.0457;SAS_AF=0.0613;AA=T|||;VT=SNP
2	22975093	rs13015267	C	T	100	PASS	AC=1722;AF=0.34385;AN=5008;NS=2504;DP=22577;EAS_AF=0.1319;AMR_AF=0.3905;AFR_AF=0.3048;EUR_AF=0.508;SAS_AF=0.4131;AA=C|||;VT=SNP
2	22975606	rs2204727	T	C	100	PASS	AC=1760;AF=0.351438;AN=5008;NS=2504;DP=18971;EAS_AF=0.1319;AMR_AF=0.3963;AFR_AF=0.3192;EUR_AF=0.5199;SAS_AF=0.4162;AA=T|||;VT=SNP
2	22975828	rs12468178	C	T	100	PASS	AC=1789;AF=0.357228;AN=5008;NS=2504;DP=18703;EAS_AF=0.1319;AMR_AF=0.3948;AFR_AF=0.3419;EUR_AF=0.5199;SAS_AF=0.4162;AA=C|||;VT=SNP
2	22975946	rs12473274	T	C	100	PASS	AC=1790;AF=0.357428;AN=5008;NS=2504;DP=18892;EAS_AF=0.1329;AMR_AF=0.3948;AFR_AF=0.3419;EUR_AF=0.5199;SAS_AF=0.4162;AA=C|||;VT=SNP
2	22976917	rs1881554	C	T	100	PASS	AC=3387;AF=0.676318;AN=5008;NS=2504;DP=18279;EAS_AF=0.9077;AMR_AF=0.6081;AFR_AF=0.7572;EUR_AF=0.4771;SAS_AF=0.5818;AA=T|||;VT=SNP
2	22977013	rs17321271	A	G	100	PASS	AC=318;AF=0.0634984;AN=5008;NS=2504;DP=18372;EAS_AF=0.1121;AMR_AF=0.0634;AFR_AF=0.031;EUR_AF=0.0487;SAS_AF=0.0726;AA=A|||;VT=SNP
2	22977298	rs1919404	C	T	100	PASS	AC=3318;AF=0.66254;AN=5008;NS=2504;DP=18298;EAS_AF=0.9067;AMR_AF=0.5865;AFR_AF=0.7209;EUR_AF=0.4742;SAS_AF=0.5798;AA=T|||;VT=SNP
2	22978736	rs57159407	C	A	100	PASS	AC=727;AF=0.145168;AN=5008;NS=2504;DP=15772;EAS_AF=0.2222;AMR_AF=0.1974;AFR_AF=0.1823;EUR_AF=0.0358;SAS_AF=0.091;AA=C|||;VT=SNP
2	22978781	rs7594677	G	A	100	PASS	AC=541;AF=0.108027;AN=5008;NS=2504;DP=14913;EAS_AF=0.0694;AMR_AF=0.0476;AFR_AF=0.2943;EUR_AF=0.0408;SAS_AF=0.0082;AA=g|||;VT=SNP
2	22978807	rs60263078	G	A	100	PASS	AC=730;AF=0.145767;AN=5008;NS=2504;DP=14177;EAS_AF=0.2222;AMR_AF=0.1974;AFR_AF=0.1823;EUR_AF=0.0358;SAS_AF=0.0941;AA=G|||;VT=SNP
2	22978966	rs144605801	T	C	100	PASS	AC=667;AF=0.133187;AN=5008;NS=2504;DP=14527;EAS_AF=0.2212;AMR_AF=0.1974;AFR_AF=0.1362;EUR_AF=0.0348;SAS_AF=0.0941;AA=T|||;VT=SNP
2	22979210	rs13427138	T	A	100	PASS	AC=638;AF=0.127396;AN=5008;NS=2504;DP=17536;EAS_AF=0.1835;AMR_AF=0.1052;AFR_AF=0.1528;EUR_AF=0.0974;SAS_AF=0.0818;AA=T|||;VT=SNP
2	22979281	rs13385210	G	A	100	PASS	AC=1021;AF=0.203874;AN=5008;NS=2504;DP=16520;EAS_AF=0.25;AMR_AF=0.2406;AFR_AF=0.3116;EUR_AF=0.0815;SAS_AF=0.1104;AA=A|||;VT=SNP
2	22979717	rs12618890	C	T	100	PASS	AC=682;AF=0.136182;AN=5008;NS=2504;DP=17495;EAS_AF=0.2232;AMR_AF=0.1974;AFR_AF=0.1475;EUR_AF=0.0358;SAS_AF=0.091;AA=C|||;VT=SNP
2	22979750	rs34109925	T	C	100	PASS	AC=731;AF=0.145966;AN=5008;NS=2504;DP=17065;EAS_AF=0.2222;AMR_AF=0.1974;AFR_AF=0.1853;EUR_AF=0.0358;SAS_AF=0.091;AA=T|||;VT=SNP
2	22980072	rs7589379	A	G	100	PASS	AC=735;AF=0.146765;AN=5008;NS=2504;DP=17294;EAS_AF=0.2222;AMR_AF=0.1974;AFR_AF=0.1853;EUR_AF=0.0368;SAS_AF=0.0941;AA=A|||;VT=SNP
2	22980073	rs6544181	A	T	100	PASS	AC=735;AF=0.146765;AN=5008;NS=2504;DP=17260;EAS_AF=0.2222;AMR_AF=0.1974;AFR_AF=0.1853;EUR_AF=0.0368;SAS_AF=0.0941;AA=A|||;VT=SNP
2	22980155	rs7601387	G	A	100	PASS	AC=729;AF=0.145567;AN=5008;NS=2504;DP=16779;EAS_AF=0.2222;AMR_AF=0.1974;AFR_AF=0.1846;EUR_AF=0.0358;SAS_AF=0.09;AA=G|||;VT=SNP
2	22980589	rs55714670	C	T	100	PASS	AC=631;AF=0.125998;AN=5008;NS=2504;DP=17490;EAS_AF=0.1806;AMR_AF=0.1037;AFR_AF=0.152;EUR_AF=0.0954;SAS_AF=0.0818;AA=C|||;VT=SNP
2	22980635	rs7576336	C	T	100	PASS	AC=681;AF=0.135982;AN=5008;NS=2504;DP=18089;EAS_AF=0.2222;AMR_AF=0.1945;AFR_AF=0.1498;EUR_AF=0.0358;SAS_AF=0.09;AA=C|||;VT=SNP
2	22980660	rs7601928	G	A	100	PASS	AC=700;AF=0.139776;AN=5008;NS=2504;DP=18366;EAS_AF=0.2222;AMR_AF=0.1974;AFR_AF=0.1626;EUR_AF=0.0358;SAS_AF=0.09;AA=G|||;VT=SNP
2	22980716	rs1881555	G	A	100	PASS	AC=1827;AF=0.364816;AN=5008;NS=2504;DP=17504;EAS_AF=0.503;AMR_AF=0.2767;AFR_AF=0.3101;EUR_AF=0.3539;SAS_AF=0.3701;AA=g|||;VT=SNP
2	22980982	rs1881556	G	C	100	PASS	AC=1973;AF=0.39397;AN=5008;NS=2504;DP=20069;EAS_AF=0.504;AMR_AF=0.2882;AFR_AF=0.3843;EUR_AF=0.3579;SAS_AF=0.4059;AA=C|||;VT=SNP
2	22981154	rs7424603	T	C	100	PASS	AC=1983;AF=0.395966;AN=5008;NS=2504;DP=19688;EAS_AF=0.504;AMR_AF=0.2882;AFR_AF=0.3888;EUR_AF=0.3579;SAS_AF=0.41;AA=T|||;VT=SNP
2	22981419	rs59010487	A	G	100	PASS	AC=744;AF=0.148562;AN=5008;NS=2504;DP=18503;EAS_AF=0.2252;AMR_AF=0.1974;AFR_AF=0.1921;EUR_AF=0.0368;SAS_AF=0.091;AA=A|||;VT=SNP
2	22981513	rs12611787	T	C	100	PASS	AC=1821;AF=0.363618;AN=5008;NS=2504;DP=19423;EAS_AF=0.505;AMR_AF=0.2795;AFR_AF=0.2708;EUR_AF=0.3569;SAS_AF=0.41;AA=T|||;VT=SNP
2	22981898	rs12053564	A	G	100	PASS	AC=2627;AF=0.524561;AN=5008;NS=2504;DP=18656;EAS_AF=0.7302;AMR_AF=0.4856;AFR_AF=0.5053;EUR_AF=0.3926;SAS_AF=0.502;AA=G|||;VT=SNP
2	22982011	rs10211130	A	G	100	PASS	AC=3353;AF=0.669529;AN=5008;NS=2504;DP=16736;EAS_AF=0.9097;AMR_AF=0.5937;AFR_AF=0.7262;EUR_AF=0.4901;SAS_AF=0.5838;AA=G|||;VT=SNP
2	22982314	rs13395982	G	A	100	PASS	AC=1992;AF=0.397764;AN=5008;NS=2504;DP=17965;EAS_AF=0.4762;AMR_AF=0.3545;AFR_AF=0.6891;EUR_AF=0.173;SAS_AF=0.1851;AA=A|||;VT=SNP
2	22982586	rs60689937	G	A	100	PASS	AC=281;AF=0.0561102;AN=5008;NS=2504;DP=19275;EAS_AF=0.0298;AMR_AF=0.0418;AFR_AF=0.1248;EUR_AF=0.0427;SAS_AF=0.0143;AA=G|||;VT=SNP
2	22982606	rs72793060	G	C	100	PASS	AC=353;AF=0.0704872;AN=5008;NS=2504;DP=19143;EAS_AF=0.1538;AMR_AF=0.062;AFR_AF=0.0265;EUR_AF=0.0537;SAS_AF=0.0675;AA=G|||;VT=SNP
2	22982895	rs2879508	T	G	100	PASS	AC=364;AF=0.0726837;AN=5008;NS=2504;DP=17068;EAS_AF=0.131;AMR_AF=0.17;AFR_AF=0.0113;EUR_AF=0.0338;SAS_AF=0.0665;AA=T|||;VT=SNP
2	22983152	rs1528781	G	C	100	PASS	AC=1307;AF=0.260982;AN=5008;NS=2504;DP=16775;EAS_AF=0.2907;AMR_AF=0.2507;AFR_AF=0.5045;EUR_AF=0.0755;SAS_AF=0.0992;AA=C|||;VT=SNP
2	22983159	rs1528782	C	A	100	PASS	AC=1309;AF=0.261382;AN=5008;NS=2504;DP=16655;EAS_AF=0.2907;AMR_AF=0.2507;AFR_AF=0.5053;EUR_AF=0.0755;SAS_AF=0.1002;AA=A|||;VT=SNP
2	22984009	rs2339563	A	G	100	PASS	AC=1312;AF=0.261981;AN=5008;NS=2504;DP=20325;EAS_AF=0.2907;AMR_AF=0.2507;AFR_AF=0.5061;EUR_AF=0.0755;SAS_AF=0.1022;AA=A|||;VT=SNP
2	22984176	rs2339564	C	T	100	PASS	AC=1234;AF=0.246406;AN=5008;NS=2504;DP=21033;EAS_AF=0.2907;AMR_AF=0.245;AFR_AF=0.4531;EUR_AF=0.0755;SAS_AF=0.0982;AA=C|||;VT=SNP
2	22985012	rs1528783	A	G	100	PASS	AC=1954;AF=0.390176;AN=5008;NS=2504;DP=19447;EAS_AF=0.505;AMR_AF=0.2867;AFR_AF=0.3888;EUR_AF=0.3529;SAS_AF=0.3855;AA=A|||;VT=SNP
2	22985302	rs72849533	A	G	100	PASS	AC=675;AF=0.134784;AN=5008;NS=2504;DP=18903;EAS_AF=0.0734;AMR_AF=0.0562;AFR_AF=0.385;EUR_AF=0.0408;SAS_AF=0.0123;AA=A|||;VT=SNP
2	22985501	rs62122754	A	G	100	PASS	AC=2030;AF=0.405351;AN=5008;NS=2504;DP=18753;EAS_AF=0.4792;AMR_AF=0.3588;AFR_AF=0.7103;EUR_AF=0.174;SAS_AF=0.1881;AA=G|||;VT=SNP
2	22986117	rs7576399	T	A	100	PASS	AC=545;AF=0.108826;AN=5008;NS=2504;DP=17594;EAS_AF=0.0704;AMR_AF=0.0476;AFR_AF=0.2935;EUR_AF=0.0408;SAS_AF=0.0123;AA=A|||;VT=SNP
2	22986228	rs7585786	G	A	100	PASS	AC=1638;AF=0.327077;AN=5008;NS=2504;DP=20341;EAS_AF=0.3224;AMR_AF=0.2939;AFR_AF=0.6589;EUR_AF=0.1193;SAS_AF=0.1207;AA=A|||;VT=SNP
2	22986695	rs72793066	C	T	100	PASS	AC=352;AF=0.0702875;AN=5008;NS=2504;DP=19544;EAS_AF=0.1528;AMR_AF=0.062;AFR_AF=0.0257;EUR_AF=0.0537;SAS_AF=0.0685;AA=C|||;VT=SNP
2	22986742	rs73918077	T	C	100	PASS	AC=297;AF=0.0593051;AN=5008;NS=2504;DP=18612;EAS_AF=0.0268;AMR_AF=0.0418;AFR_AF=0.1392;EUR_AF=0.0427;SAS_AF=0.0143;AA=T|||;VT=SNP
2	22986850	rs1919399	G	T	100	PASS	AC=1994;AF=0.398163;AN=5008;NS=2504;DP=17656;EAS_AF=0.4762;AMR_AF=0.3559;AFR_AF=0.6876;EUR_AF=0.173;SAS_AF=0.1881;AA=T|||;VT=SNP
2	22986990	rs72849539	G	A	100	PASS	AC=621;AF=0.124002;AN=5008;NS=2504;DP=18976;EAS_AF=0.0744;AMR_AF=0.0562;AFR_AF=0.3427;EUR_AF=0.0408;SAS_AF=0.0133;AA=G|||;VT=SNP
2	22987002	rs72849540	A	G	100	PASS	AC=671;AF=0.133986;AN=5008;NS=2504;DP=18675;EAS_AF=0.0714;AMR_AF=0.0562;AFR_AF=0.3828;EUR_AF=0.0417;SAS_AF=0.0123;AA=A|||;VT=SNP
2	22987168	rs72793068	T	C	100	PASS	AC=331;AF=0.0660942;AN=5008;NS=2504;DP=17516;EAS_AF=0.1528;AMR_AF=0.0648;AFR_AF=0.0008;EUR_AF=0.0626;SAS_AF=0.0695;AA=T|||;VT=SNP
2	22987407	rs58506631	T	C	100	PASS	AC=670;AF=0.133786;AN=5008;NS=2504;DP=20243;EAS_AF=0.2252;AMR_AF=0.196;AFR_AF=0.1384;EUR_AF=0.0368;SAS_AF=0.089;AA=T|||;VT=SNP
2	22987660	rs10153829	A	C	100	PASS	AC=328;AF=0.0654952;AN=5008;NS=2504;DP=20392;EAS_AF=0.0268;AMR_AF=0.0476;AFR_AF=0.1596;EUR_AF=0.0427;SAS_AF=0.0143;AA=A|||;VT=SNP
2	22987687	rs13419679	T	C	100	PASS	AC=328;AF=0.0654952;AN=5008;NS=2504;DP=20133;EAS_AF=0.0268;AMR_AF=0.0476;AFR_AF=0.1596;EUR_AF=0.0427;SAS_AF=0.0143;AA=T|||;VT=SNP
2	22987709	rs72793070	G	C	100	PASS	AC=321;AF=0.0640974;AN=5008;NS=2504;DP=19687;EAS_AF=0.1548;AMR_AF=0.0605;AFR_AF=0.0008;EUR_AF=0.0547;SAS_AF=0.0685;AA=G|||;VT=SNP
2	22988095	rs1609355	A	G	100	PASS	AC=688;AF=0.13738;AN=5008;NS=2504;DP=17292;EAS_AF=0.2242;AMR_AF=0.196;AFR_AF=0.1513;EUR_AF=0.0358;SAS_AF=0.092;AA=A|||;VT=SNP
2	22988924	rs6717497	C	G	100	PASS	AC=1284;AF=0.25639;AN=5008;NS=2504;DP=19342;EAS_AF=0.2976;AMR_AF=0.245;AFR_AF=0.4917;EUR_AF=0.0676;SAS_AF=0.0982;AA=C|||;VT=SNP
2	22988964	rs73918080	G	A	100	PASS	AC=625;AF=0.1248;AN=5008;NS=2504;DP=18792;EAS_AF=0.0704;AMR_AF=0.0533;AFR_AF=0.3517;EUR_AF=0.0398;SAS_AF=0.0123;AA=G|||;VT=SNP
2	22989807	rs58778365	T	A	100	PASS	AC=562;AF=0.11222;AN=5008;NS=2504;DP=21159;EAS_AF=0.0724;AMR_AF=0.0476;AFR_AF=0.3079;EUR_AF=0.0408;SAS_AF=0.0082;AA=T|||;VT=SNP
2	22990728	rs79214531	T	C	100	PASS	AC=658;AF=0.13139;AN=5008;NS=2504;DP=14896;EAS_AF=0.2252;AMR_AF=0.196;AFR_AF=0.1271;EUR_AF=0.0368;SAS_AF=0.092;AA=t|||;VT=SNP
2	22990824	rs13414741	C	A	100	PASS	AC=627;AF=0.1252;AN=5008;NS=2504;DP=15645;EAS_AF=0.1776;AMR_AF=0.1037;AFR_AF=0.1513;EUR_AF=0.0954;SAS_AF=0.0818;AA=T|||;VT=SNP
2	22991715	rs13418240	C	T	100	PASS	AC=628;AF=0.125399;AN=5008;NS=2504;DP=17463;EAS_AF=0.1776;AMR_AF=0.1037;AFR_AF=0.1513;EUR_AF=0.0964;SAS_AF=0.0818;AA=T|||;VT=SNP
2	22992595	rs7596520	A	G	100	PASS	AC=1978;AF=0.394968;AN=5008;NS=2504;DP=16300;EAS_AF=0.4792;AMR_AF=0.3487;AFR_AF=0.6876;EUR_AF=0.167;SAS_AF=0.18;AA=G|||;VT=SNP
2	22992655	rs6544192	T	C	100	PASS	AC=602;AF=0.120208;AN=5008;NS=2504;DP=15018;EAS_AF=0.0734;AMR_AF=0.0504;AFR_AF=0.3359;EUR_AF=0.0408;SAS_AF=0.0082;AA=T|||;VT=SNP
2	22993069	rs6544193	G	A	100	PASS	AC=1277;AF=0.254992;AN=5008;NS=2504;DP=14511;EAS_AF=0.249;AMR_AF=0.1571;AFR_AF=0.5234;EUR_AF=0.1362;SAS_AF=0.09;AA=A|||;VT=SNP
2	22993740	rs4353679	T	C	100	PASS	AC=348;AF=0.0694888;AN=5008;NS=2504;DP=17575;EAS_AF=0.1498;AMR_AF=0.062;AFR_AF=0.0265;EUR_AF=0.0527;SAS_AF=0.0675;AA=T|||;VT=SNP
2	22993891	rs4343495	C	T	100	PASS	AC=348;AF=0.0694888;AN=5008;NS=2504;DP=17963;EAS_AF=0.1498;AMR_AF=0.062;AFR_AF=0.0257;EUR_AF=0.0527;SAS_AF=0.0685;AA=c|||;VT=SNP
2	22994020	rs72849545	G	A	100	PASS	AC=544;AF=0.108626;AN=5008;NS=2504;DP=17941;EAS_AF=0.0694;AMR_AF=0.0476;AFR_AF=0.2965;EUR_AF=0.0408;SAS_AF=0.0082;AA=G|||;VT=SNP
2	22994205	rs10204441	T	C	100	PASS	AC=276;AF=0.0551118;AN=5008;NS=2504;DP=17492;EAS_AF=0.0268;AMR_AF=0.0418;AFR_AF=0.1233;EUR_AF=0.0427;SAS_AF=0.0143;AA=T|||;VT=SNP
2	22994386	rs72849547	C	A	100	PASS	AC=615;AF=0.122804;AN=5008;NS=2504;DP=17293;EAS_AF=0.0694;AMR_AF=0.0533;AFR_AF=0.3472;EUR_AF=0.0408;SAS_AF=0.0082;AA=C|||;VT=SNP
2	22994902	rs4528786	C	T	100	PASS	AC=1980;AF=0.395367;AN=5008;NS=2504;DP=14827;EAS_AF=0.4702;AMR_AF=0.3559;AFR_AF=0.6876;EUR_AF=0.173;SAS_AF=0.18;AA=T|||;VT=SNP
2	22994945	rs6735042	A	T	100	PASS	AC=1292;AF=0.257987;AN=5008;NS=2504;DP=14928;EAS_AF=0.248;AMR_AF=0.1599;AFR_AF=0.534;EUR_AF=0.1362;SAS_AF=0.09;AA=T|||;VT=SNP
2	22995042	rs6738199	T	C	100	PASS	AC=2631;AF=0.525359;AN=5008;NS=2504;DP=13782;EAS_AF=0.6855;AMR_AF=0.3934;AFR_AF=0.5499;EUR_AF=0.4503;SAS_AF=0.498;AA=C|||;VT=SNP
2	22995358	rs4610081	C	T	100	PASS	AC=2610;AF=0.521166;AN=5008;NS=2504;DP=14788;EAS_AF=0.6835;AMR_AF=0.3905;AFR_AF=0.5492;EUR_AF=0.4384;SAS_AF=0.4939;AA=T|||;VT=SNP
2	22996472	rs13390726	G	T	100	PASS	AC=277;AF=0.0553115;AN=5008;NS=2504;DP=17054;EAS_AF=0.0268;AMR_AF=0.0418;AFR_AF=0.1241;EUR_AF=0.0427;SAS_AF=0.0143;AA=G|||;VT=SNP
2	22997035	rs13417529	C	A	100	PASS	AC=1956;AF=0.390575;AN=5008;NS=2504;DP=16679;EAS_AF=0.4722;AMR_AF=0.3487;AFR_AF=0.6815;EUR_AF=0.165;SAS_AF=0.1748;AA=A|||;VT=SNP
2	22999150	rs4420731	A	C	100	PASS	AC=2681;AF=0.535343;AN=5008;NS=2504;DP=17564;EAS_AF=0.7321;AMR_AF=0.487;AFR_AF=0.5363;EUR_AF=0.3907;SAS_AF=0.5143;AA=A|||;VT=SNP
2	22999251	rs10206451	C	A	100	PASS	AC=273;AF=0.0545128;AN=5008;NS=2504;DP=16212;EAS_AF=0.0268;AMR_AF=0.0418;AFR_AF=0.121;EUR_AF=0.0427;SAS_AF=0.0143;AA=A|||;VT=SNP
2	23000619	rs6714747	G	A	100	PASS	AC=2004;AF=0.40016;AN=5008;NS=2504;DP=16780;EAS_AF=0.4742;AMR_AF=0.3545;AFR_AF=0.7095;EUR_AF=0.167;SAS_AF=0.1779;AA=A|||;VT=SNP
2	23000885	rs72793089	T	A	100	PASS	AC=316;AF=0.063099;AN=5008;NS=2504;DP=18447;EAS_AF=0.1508;AMR_AF=0.0605;AFR_AF=0.0008;EUR_AF=0.0537;SAS_AF=0.0685;AA=T|||;VT=SNP
2	23001247	rs12104884	A	G	100	PASS	AC=2031;AF=0.405551;AN=5008;NS=2504;DP=17108;EAS_AF=0.4782;AMR_AF=0.3646;AFR_AF=0.7103;EUR_AF=0.175;SAS_AF=0.1851;AA=G|||;VT=SNP
2	23001284	rs11894616	G	A	100	PASS	AC=1108;AF=0.221246;AN=5008;NS=2504;DP=17663;EAS_AF=0.2927;AMR_AF=0.2219;AFR_AF=0.3752;EUR_AF=0.0696;SAS_AF=0.0951;AA=A|||;VT=SNP
2	23001474	rs10189221	G	C	100	PASS	AC=2006;AF=0.400559;AN=5008;NS=2504;DP=19269;EAS_AF=0.4752;AMR_AF=0.3545;AFR_AF=0.7095;EUR_AF=0.168;SAS_AF=0.1779;AA=C|||;VT=SNP
2	23001645	rs10189361	G	A	100	PASS	AC=1620;AF=0.323482;AN=5008;NS=2504;DP=18370;EAS_AF=0.3214;AMR_AF=0.2882;AFR_AF=0.6619;EUR_AF=0.1133;SAS_AF=0.1094;AA=A|||;VT=SNP
2	23002149	rs56407614	G	A	100	PASS	AC=276;AF=0.0551118;AN=5008;NS=2504;DP=19017;EAS_AF=0.0298;AMR_AF=0.0418;AFR_AF=0.121;EUR_AF=0.0427;SAS_AF=0.0143;AA=G|||;VT=SNP
2	23002407	rs10169488	C	A	100	PASS	AC=622;AF=0.124201;AN=5008;NS=2504;DP=18472;EAS_AF=0.1776;AMR_AF=0.1037;AFR_AF=0.146;EUR_AF=0.0964;SAS_AF=0.0828;AA=A|||;VT=SNP
2	23002564	rs58864356	G	A	100	PASS	AC=1057;AF=0.211062;AN=5008;NS=2504;DP=19989;EAS_AF=0.2907;AMR_AF=0.219;AFR_AF=0.3411;EUR_AF=0.0696;SAS_AF=0.093;AA=G|||;VT=SNP
2	23003153	rs10187240	T	C	100	PASS	AC=469;AF=0.0936502;AN=5008;NS=2504;DP=3287;EAS_AF=0.1815;AMR_AF=0.0634;AFR_AF=0.084;EUR_AF=0.0537;SAS_AF=0.0787;AA=T|||;VT=SNP
2	23003253	rs10195540	G	A	100	PASS	AC=1970;AF=0.393371;AN=5008;NS=2504;DP=18457;EAS_AF=0.4712;AMR_AF=0.353;AFR_AF=0.6891;EUR_AF=0.166;SAS_AF=0.1759;AA=A|||;VT=SNP
2	23003507	rs10187653	T	G	100	PASS	AC=1972;AF=0.39377;AN=5008;NS=2504;DP=18035;EAS_AF=0.4722;AMR_AF=0.353;AFR_AF=0.6891;EUR_AF=0.167;SAS_AF=0.1759;AA=G|||;VT=SNP
2	23003983	rs56318858	G	T	100	PASS	AC=642;AF=0.128195;AN=5008;NS=2504;DP=18600;EAS_AF=0.1776;AMR_AF=0.1066;AFR_AF=0.1596;EUR_AF=0.0964;SAS_AF=0.0828;AA=G|||;VT=SNP
2	23004918	rs6544204	A	G	100	PASS	AC=3320;AF=0.662939;AN=5008;NS=2504;DP=19067;EAS_AF=0.9107;AMR_AF=0.5893;AFR_AF=0.7042;EUR_AF=0.4851;SAS_AF=0.5869;AA=G|||;VT=SNP
2	23005326	rs4270380	G	A	100	PASS	AC=2957;AF=0.590455;AN=5008;NS=2504;DP=17248;EAS_AF=0.7579;AMR_AF=0.5274;AFR_AF=0.6702;EUR_AF=0.4314;SAS_AF=0.5184;AA=A|||;VT=SNP
2	23005400	rs4356683	A	G	100	PASS	AC=3321;AF=0.663139;AN=5008;NS=2504;DP=17031;EAS_AF=0.9117;AMR_AF=0.5893;AFR_AF=0.7042;EUR_AF=0.4851;SAS_AF=0.5869;AA=G|||;VT=SNP
2	23005683	rs4325779	T	C	100	PASS	AC=2637;AF=0.526558;AN=5008;NS=2504;DP=16247;EAS_AF=0.7312;AMR_AF=0.4856;AFR_AF=0.5129;EUR_AF=0.3877;SAS_AF=0.5061;AA=T|||;VT=SNP
2	23005686	rs7605686	A	G	100	PASS	AC=2663;AF=0.531749;AN=5008;NS=2504;DP=16103;EAS_AF=0.7321;AMR_AF=0.4856;AFR_AF=0.5303;EUR_AF=0.3897;SAS_AF=0.5061;AA=A|||;VT=SNP
2	23005876	rs73918088	C	A	100	PASS	AC=273;AF=0.0545128;AN=5008;NS=2504;DP=17894;EAS_AF=0.0278;AMR_AF=0.0418;AFR_AF=0.1203;EUR_AF=0.0427;SAS_AF=0.0143;AA=C|||;VT=SNP
2	23005982	rs4233695	C	T	100	PASS	AC=2958;AF=0.590655;AN=5008;NS=2504;DP=19167;EAS_AF=0.7579;AMR_AF=0.5274;AFR_AF=0.6717;EUR_AF=0.4314;SAS_AF=0.5174;AA=T|||;VT=SNP
2	23006118	rs72794808	A	C	100	PASS	AC=647;AF=0.129193;AN=5008;NS=2504;DP=18139;EAS_AF=0.1835;AMR_AF=0.1052;AFR_AF=0.1589;EUR_AF=0.0974;SAS_AF=0.0828;AA=C|||;VT=SNP
2	23006278	rs4435488	C	T	100	PASS	AC=2952;AF=0.589457;AN=5008;NS=2504;DP=20193;EAS_AF=0.7579;AMR_AF=0.5231;AFR_AF=0.6732;EUR_AF=0.4314;SAS_AF=0.5123;AA=T|||;VT=SNP
2	23006592	rs7559144	T	C	100	PASS	AC=2643;AF=0.527756;AN=5008;NS=2504;DP=18746;EAS_AF=0.7341;AMR_AF=0.4813;AFR_AF=0.5144;EUR_AF=0.3897;SAS_AF=0.5082;AA=T|||;VT=SNP
2	23006947	rs73918090	G	T	100	PASS	AC=272;AF=0.0543131;AN=5008;NS=2504;DP=16319;EAS_AF=0.0268;AMR_AF=0.0418;AFR_AF=0.1203;EUR_AF=0.0427;SAS_AF=0.0143;AA=G|||;VT=SNP
2	23007339	rs73919822	G	A	100	PASS	AC=272;AF=0.0543131;AN=5008;NS=2504;DP=18334;EAS_AF=0.0268;AMR_AF=0.0418;AFR_AF=0.1203;EUR_AF=0.0427;SAS_AF=0.0143;AA=G|||;VT=SNP
2	23008322	rs10194630	G	A	100	PASS	AC=273;AF=0.0545128;AN=5008;NS=2504;DP=16814;EAS_AF=0.0268;AMR_AF=0.0418;AFR_AF=0.121;EUR_AF=0.0427;SAS_AF=0.0143;AA=G|||;VT=SNP
2	23008789	rs13406341	T	C	100	PASS	AC=323;AF=0.0644968;AN=5008;NS=2504;DP=19234;EAS_AF=0.0268;AMR_AF=0.0476;AFR_AF=0.1558;EUR_AF=0.0427;SAS_AF=0.0143;AA=T|||;VT=SNP
2	23009555	rs72794813	T	C	100	PASS	AC=363;AF=0.072484;AN=5008;NS=2504;DP=17567;EAS_AF=0.1607;AMR_AF=0.062;AFR_AF=0.0272;EUR_AF=0.0547;SAS_AF=0.0685;AA=T|||;VT=SNP
2	23010280	rs10193123	T	C	100	PASS	AC=693;AF=0.138379;AN=5008;NS=2504;DP=20062;EAS_AF=0.1895;AMR_AF=0.1124;AFR_AF=0.1846;EUR_AF=0.0984;SAS_AF=0.0828;AA=T|||;VT=SNP
2	23010448	rs4128266	A	G	100	PASS	AC=644;AF=0.128594;AN=5008;NS=2504;DP=20805;EAS_AF=0.1895;AMR_AF=0.111;AFR_AF=0.1483;EUR_AF=0.0974;SAS_AF=0.0838;AA=A|||;VT=SNP
2	23010939	rs62124774	T	G	100	PASS	AC=365;AF=0.0728834;AN=5008;NS=2504;DP=19879;EAS_AF=0.1319;AMR_AF=0.1671;AFR_AF=0.0113;EUR_AF=0.0338;SAS_AF=0.0685;AA=T|||;VT=SNP
2	23011084	rs62124775	T	A	100	PASS	AC=1116;AF=0.222843;AN=5008;NS=2504;DP=19164;EAS_AF=0.2946;AMR_AF=0.2133;AFR_AF=0.3737;EUR_AF=0.0785;SAS_AF=0.1002;AA=T|||;VT=SNP
2	23011597	rs4274628	C	T	100	PASS	AC=2181;AF=0.435503;AN=5008;NS=2504;DP=18762;EAS_AF=0.7212;AMR_AF=0.4323;AFR_AF=0.2549;EUR_AF=0.3678;SAS_AF=0.4571;AA=C|||;VT=SNP
2	23011804	rs13417145	T	C	100	PASS	AC=661;AF=0.131989;AN=5008;NS=2504;DP=19562;EAS_AF=0.1895;AMR_AF=0.1066;AFR_AF=0.1641;EUR_AF=0.0974;SAS_AF=0.0828;AA=C|||;VT=SNP
2	23012251	rs7564721	C	T	100	PASS	AC=408;AF=0.0814696;AN=5008;NS=2504;DP=17127;EAS_AF=0.0714;AMR_AF=0.0432;AFR_AF=0.1944;EUR_AF=0.0408;SAS_AF=0.0082;AA=C|||;VT=SNP
2	23012692	rs6544212	A	G	100	PASS	AC=2003;AF=0.39996;AN=5008;NS=2504;DP=17713;EAS_AF=0.4821;AMR_AF=0.3516;AFR_AF=0.6921;EUR_AF=0.1769;SAS_AF=0.184;AA=G|||;VT=SNP
2	23012917	rs4401238	A	C	100	PASS	AC=2036;AF=0.40655;AN=5008;NS=2504;DP=18778;EAS_AF=0.4821;AMR_AF=0.3588;AFR_AF=0.7133;EUR_AF=0.1769;SAS_AF=0.184;AA=C|||;VT=SNP
2	23014643	rs10186620	A	G	100	PASS	AC=920;AF=0.183706;AN=5008;NS=2504;DP=17712;EAS_AF=0.1885;AMR_AF=0.1383;AFR_AF=0.3434;EUR_AF=0.0984;SAS_AF=0.0828;AA=a|||;VT=SNP
2	23015285	rs11889451	C	T	100	PASS	AC=1974;AF=0.394169;AN=5008;NS=2504;DP=17697;EAS_AF=0.4752;AMR_AF=0.3458;AFR_AF=0.6899;EUR_AF=0.169;SAS_AF=0.1769;AA=T|||;VT=SNP
2	23015557	rs13412227	T	C	100	PASS	AC=285;AF=0.0569089;AN=5008;NS=2504;DP=16869;EAS_AF=0.0238;AMR_AF=0.0403;AFR_AF=0.1331;EUR_AF=0.0427;SAS_AF=0.0143;AA=T|||;VT=SNP
2	23015755	rs6719784	A	T	100	PASS	AC=603;AF=0.120407;AN=5008;NS=2504;DP=17948;EAS_AF=0.1567;AMR_AF=0.1009;AFR_AF=0.1899;EUR_AF=0.0567;SAS_AF=0.0685;AA=T|||;VT=SNP
2	23015793	rs78198766	T	C	100	PASS	AC=124;AF=0.0247604;AN=5008;NS=2504;DP=17795;EAS_AF=0.0506;AMR_AF=0.0231;AFR_AF=0.0008;EUR_AF=0.0547;SAS_AF=0.001;AA=T|||;VT=SNP
2	23015895	rs3924202	C	T	100	PASS	AC=3319;AF=0.66274;AN=5008;NS=2504;DP=18656;EAS_AF=0.9127;AMR_AF=0.5893;AFR_AF=0.7224;EUR_AF=0.4642;SAS_AF=0.5808;AA=T|||;VT=SNP
2	23016036	rs3924201	C	T	100	PASS	AC=3319;AF=0.66274;AN=5008;NS=2504;DP=19510;EAS_AF=0.9127;AMR_AF=0.5893;AFR_AF=0.7224;EUR_AF=0.4642;SAS_AF=0.5808;AA=T|||;VT=SNP
2	23016287	rs4665517	T	C	100	PASS	AC=3326;AF=0.664137;AN=5008;NS=2504;DP=19138;EAS_AF=0.9127;AMR_AF=0.5937;AFR_AF=0.7231;EUR_AF=0.4662;SAS_AF=0.5818;AA=C|||;VT=SNP
2	23016634	rs10195794	T	C	100	PASS	AC=682;AF=0.136182;AN=5008;NS=2504;DP=18006;EAS_AF=0.1825;AMR_AF=0.1124;AFR_AF=0.1831;EUR_AF=0.0974;SAS_AF=0.0818;AA=T|||;VT=SNP
2	23018729	rs7567950	C	T	100	PASS	AC=560;AF=0.111821;AN=5008;NS=2504;DP=21250;EAS_AF=0.0685;AMR_AF=0.0418;AFR_AF=0.3124;EUR_AF=0.0408;SAS_AF=0.0082;AA=T|||;VT=SNP
2	23018831	rs7593798	G	A	100	PASS	AC=1268;AF=0.253195;AN=5008;NS=2504;DP=18999;EAS_AF=0.3125;AMR_AF=0.2478;AFR_AF=0.4297;EUR_AF=0.1103;SAS_AF=0.1043;AA=G|||;VT=SNP
2	23019899	rs10166963	G	A	100	PASS	AC=203;AF=0.0405351;AN=5008;NS=2504;DP=19804;EAS_AF=0.0863;AMR_AF=0.0086;AFR_AF=0.0408;EUR_AF=0.0358;SAS_AF=0.0204;AA=G|||;VT=SNP
2	23020557	rs4665518	A	G	100	PASS	AC=2073;AF=0.413938;AN=5008;NS=2504;DP=20425;EAS_AF=0.4444;AMR_AF=0.3602;AFR_AF=0.7602;EUR_AF=0.1869;SAS_AF=0.1861;AA=G|||;VT=SNP
2	23021525	rs72794823	T	C	100	PASS	AC=299;AF=0.0597045;AN=5008;NS=2504;DP=17893;EAS_AF=0.1399;AMR_AF=0.0461;AFR_AF=0.0068;EUR_AF=0.0487;SAS_AF=0.0695;AA=T|||;VT=SNP
2	23022235	rs12621242	C	A	100	PASS	AC=489;AF=0.0976438;AN=5008;NS=2504;DP=16404;EAS_AF=0.2391;AMR_AF=0.1816;AFR_AF=0.0091;EUR_AF=0.0388;SAS_AF=0.0726;AA=C|||;VT=SNP
2	23023874	rs72794824	C	G	100	PASS	AC=187;AF=0.0373403;AN=5008;NS=2504;DP=17904;EAS_AF=0.0079;AMR_AF=0.036;AFR_AF=0.0545;EUR_AF=0.0616;SAS_AF=0.0204;AA=C|||;VT=SNP
2	23024718	rs72794825	C	T	100	PASS	AC=678;AF=0.135383;AN=5008;NS=2504;DP=14396;EAS_AF=0.1409;AMR_AF=0.0965;AFR_AF=0.2042;EUR_AF=0.1103;SAS_AF=0.09;AA=C|||;VT=SNP
2	23024906	rs13425940	T	C	100	PASS	AC=2506;AF=0.500399;AN=5008;NS=2504;DP=18691;EAS_AF=0.8383;AMR_AF=0.4697;AFR_AF=0.3011;EUR_AF=0.4056;SAS_AF=0.5409;AA=T|||;VT=SNP
2	23025028	rs13384029	G	A	100	PASS	AC=986;AF=0.196885;AN=5008;NS=2504;DP=20387;EAS_AF=0.2907;AMR_AF=0.2219;AFR_AF=0.2882;EUR_AF=0.0765;SAS_AF=0.0828;AA=G|||;VT=SNP
2	23025141	rs13425955	A	T	100	PASS	AC=1684;AF=0.336262;AN=5008;NS=2504;DP=19364;EAS_AF=0.4375;AMR_AF=0.3141;AFR_AF=0.5045;EUR_AF=0.1879;SAS_AF=0.1728;AA=A|||;VT=SNP
2	23025454	rs4618088	A	G	100	PASS	AC=3320;AF=0.662939;AN=5008;NS=2504;DP=17606;EAS_AF=0.9851;AMR_AF=0.5965;AFR_AF=0.5643;EUR_AF=0.5487;SAS_AF=0.6288;AA=G|||;VT=SNP
2	23025708	rs67026280	A	G	100	PASS	AC=697;AF=0.139177;AN=5008;NS=2504;DP=17990;EAS_AF=0.1478;AMR_AF=0.0922;AFR_AF=0.2133;EUR_AF=0.1113;SAS_AF=0.092;AA=A|||;VT=SNP
2	23025871	rs12712638	A	G	100	PASS	AC=1655;AF=0.330471;AN=5008;NS=2504;DP=18147;EAS_AF=0.5972;AMR_AF=0.2579;AFR_AF=0.0401;EUR_AF=0.3618;SAS_AF=0.4673;AA=A|||;VT=SNP
2	23026099	rs12712639	A	G	100	PASS	AC=2510;AF=0.501198;AN=5008;NS=2504;DP=16943;EAS_AF=0.8373;AMR_AF=0.4669;AFR_AF=0.3033;EUR_AF=0.3926;SAS_AF=0.5583;AA=A|||;VT=SNP
2	23026133	rs66696607	G	A	100	PASS	AC=690;AF=0.13778;AN=5008;NS=2504;DP=15924;EAS_AF=0.1488;AMR_AF=0.0922;AFR_AF=0.208;EUR_AF=0.1113;SAS_AF=0.091;AA=G|||;VT=SNP
2	23027693	rs7598271	T	C	100	PASS	AC=2108;AF=0.420927;AN=5008;NS=2504;DP=16910;EAS_AF=0.4504;AMR_AF=0.3833;AFR_AF=0.7352;EUR_AF=0.2336;SAS_AF=0.1851;AA=C|||;VT=SNP
2	23027711	rs7595461	A	G	100	PASS	AC=2090;AF=0.417332;AN=5008;NS=2504;DP=17010;EAS_AF=0.4444;AMR_AF=0.3746;AFR_AF=0.7375;EUR_AF=0.2276;SAS_AF=0.182;AA=G|||;VT=SNP
2	23028469	rs4665519	G	A	100	PASS	AC=2072;AF=0.413738;AN=5008;NS=2504;DP=20363;EAS_AF=0.4345;AMR_AF=0.3718;AFR_AF=0.7345;EUR_AF=0.2266;SAS_AF=0.181;AA=A|||;VT=SNP
2	23028485	rs4665520	A	C	100	PASS	AC=1913;AF=0.381989;AN=5008;NS=2504;DP=20413;EAS_AF=0.4345;AMR_AF=0.3588;AFR_AF=0.621;EUR_AF=0.2256;SAS_AF=0.182;AA=C|||;VT=SNP
2	23028907	rs75954046	C	T	100	PASS	AC=428;AF=0.0854633;AN=5008;NS=2504;DP=20128;EAS_AF=0.1359;AMR_AF=0.0821;AFR_AF=0.0598;EUR_AF=0.0855;SAS_AF=0.0706;AA=C|||;VT=SNP
2	23029442	rs7605421	T	C	100	PASS	AC=1755;AF=0.350439;AN=5008;NS=2504;DP=21313;EAS_AF=0.4435;AMR_AF=0.3458;AFR_AF=0.503;EUR_AF=0.2256;SAS_AF=0.18;AA=C|||;VT=SNP
2	23029985	rs4435486	G	C	100	PASS	AC=2076;AF=0.414537;AN=5008;NS=2504;DP=21312;EAS_AF=0.4395;AMR_AF=0.3718;AFR_AF=0.736;EUR_AF=0.2276;SAS_AF=0.1769;AA=C|||;VT=SNP
2	23030116	rs6713955	G	A	100	PASS	AC=999;AF=0.199481;AN=5008;NS=2504;DP=18979;EAS_AF=0.2956;AMR_AF=0.219;AFR_AF=0.295;EUR_AF=0.0775;SAS_AF=0.0828;AA=G|||;VT=SNP
2	23031136	rs67870012	T	C	100	PASS	AC=489;AF=0.0976438;AN=5008;NS=2504;DP=20286;EAS_AF=0.1379;AMR_AF=0.0879;AFR_AF=0.0991;EUR_AF=0.0865;SAS_AF=0.0726;AA=T|||;VT=SNP
2	23031537	rs72794842	C	T	100	PASS	AC=329;AF=0.0656949;AN=5008;NS=2504;DP=17668;EAS_AF=0.1359;AMR_AF=0.0461;AFR_AF=0.0333;EUR_AF=0.0497;SAS_AF=0.0675;AA=C|||;VT=SNP
2	23032646	rs12612807	C	T	100	PASS	AC=2464;AF=0.492013;AN=5008;NS=2504;DP=18100;EAS_AF=0.8383;AMR_AF=0.4654;AFR_AF=0.2935;EUR_AF=0.3797;SAS_AF=0.5378;AA=T|||;VT=SNP
2	23032902	rs55633559	G	C	100	PASS	AC=2495;AF=0.498203;AN=5008;NS=2504;DP=14509;EAS_AF=0.8393;AMR_AF=0.4669;AFR_AF=0.3041;EUR_AF=0.3926;SAS_AF=0.5399;AA=G|||;VT=SNP
2	23033089	rs11893756	T	C	100	PASS	AC=3034;AF=0.605831;AN=5008;NS=2504;DP=15868;EAS_AF=0.9851;AMR_AF=0.5504;AFR_AF=0.4168;EUR_AF=0.4911;SAS_AF=0.6278;AA=T|||;VT=SNP
2	23033710	rs72794844	A	G	100	PASS	AC=490;AF=0.0978435;AN=5008;NS=2504;DP=20729;EAS_AF=0.1508;AMR_AF=0.0821;AFR_AF=0.0613;EUR_AF=0.1113;SAS_AF=0.09;AA=A|||;VT=SNP
2	23033889	rs72794845	C	A	100	PASS	AC=235;AF=0.0469249;AN=5008;NS=2504;DP=18930;EAS_AF=0.0079;AMR_AF=0.0375;AFR_AF=0.0885;EUR_AF=0.0616;SAS_AF=0.0225;AA=C|||;VT=SNP
2	23035922	rs7605829	A	G	100	PASS	AC=604;AF=0.120607;AN=5008;NS=2504;DP=3309;EAS_AF=0.1458;AMR_AF=0.0879;AFR_AF=0.1483;EUR_AF=0.1123;SAS_AF=0.089;AA=A|||;VT=SNP
2	23036161	rs72794847	C	T	100	PASS	AC=531;AF=0.10603;AN=5008;NS=2504;DP=20154;EAS_AF=0.1458;AMR_AF=0.0836;AFR_AF=0.0961;EUR_AF=0.1113;SAS_AF=0.089;AA=C|||;VT=SNP
2	23036399	rs4665521	C	T	100	PASS	AC=1893;AF=0.377995;AN=5008;NS=2504;DP=18790;EAS_AF=0.4405;AMR_AF=0.3559;AFR_AF=0.6074;EUR_AF=0.2266;SAS_AF=0.1748;AA=T|||;VT=SNP
2	23036554	rs72794849	A	G	100	PASS	AC=538;AF=0.107428;AN=5008;NS=2504;DP=18753;EAS_AF=0.1498;AMR_AF=0.0836;AFR_AF=0.0983;EUR_AF=0.1113;SAS_AF=0.089;AA=A|||;VT=SNP
2	23036782	rs72794851	T	G	100	PASS	AC=544;AF=0.108626;AN=5008;NS=2504;DP=15887;EAS_AF=0.1558;AMR_AF=0.0836;AFR_AF=0.0983;EUR_AF=0.1113;SAS_AF=0.089;AA=T|||;VT=SNP
2	23036971	rs72794852	G	A	100	PASS	AC=484;AF=0.0966454;AN=5008;NS=2504;DP=17380;EAS_AF=0.1458;AMR_AF=0.0821;AFR_AF=0.062;EUR_AF=0.1103;SAS_AF=0.089;AA=G|||;VT=SNP
2	23037038	rs10177897	A	G	100	PASS	AC=1753;AF=0.35004;AN=5008;NS=2504;DP=16330;EAS_AF=0.4514;AMR_AF=0.3429;AFR_AF=0.497;EUR_AF=0.2266;SAS_AF=0.1789;AA=G|||;VT=SNP
2	23037619	rs72794854	T	C	100	PASS	AC=637;AF=0.127196;AN=5008;NS=2504;DP=17971;EAS_AF=0.1478;AMR_AF=0.0951;AFR_AF=0.1672;EUR_AF=0.1133;SAS_AF=0.089;AA=T|||;VT=SNP
2	23038078	rs72849595	G	A	100	PASS	AC=600;AF=0.119808;AN=5008;NS=2504;DP=15008;EAS_AF=0.1488;AMR_AF=0.0893;AFR_AF=0.1452;EUR_AF=0.1103;SAS_AF=0.0869;AA=G|||;VT=SNP
2	23038169	rs72794857	G	T	100	PASS	AC=263;AF=0.052516;AN=5008;NS=2504;DP=18348;EAS_AF=0.0079;AMR_AF=0.0389;AFR_AF=0.1082;EUR_AF=0.0646;SAS_AF=0.0204;AA=G|||;VT=SNP
2	23039139	rs4280485	A	G	100	PASS	AC=2569;AF=0.512979;AN=5008;NS=2504;DP=17022;EAS_AF=0.8442;AMR_AF=0.4827;AFR_AF=0.3041;EUR_AF=0.4225;SAS_AF=0.5685;AA=A|||;VT=SNP
2	23039440	rs4286316	A	C	100	PASS	AC=2575;AF=0.514177;AN=5008;NS=2504;DP=16016;EAS_AF=0.8442;AMR_AF=0.4813;AFR_AF=0.3071;EUR_AF=0.4225;SAS_AF=0.5716;AA=A|||;VT=SNP
2	23040066	rs7582711	G	A	100	PASS	AC=1020;AF=0.203674;AN=5008;NS=2504;DP=19344;EAS_AF=0.3006;AMR_AF=0.2262;AFR_AF=0.2935;EUR_AF=0.0835;SAS_AF=0.09;AA=G|||;VT=SNP
2	23040440	rs7573853	T	C	100	PASS	AC=2099;AF=0.419129;AN=5008;NS=2504;DP=20889;EAS_AF=0.4464;AMR_AF=0.3804;AFR_AF=0.7375;EUR_AF=0.2346;SAS_AF=0.1779;AA=C|||;VT=SNP
2	23040566	rs10178635	C	T	100	PASS	AC=1824;AF=0.364217;AN=5008;NS=2504;DP=19221;EAS_AF=0.4425;AMR_AF=0.3329;AFR_AF=0.5877;EUR_AF=0.1968;SAS_AF=0.1759;AA=T|||;VT=SNP
2	23040960	rs4665522	G	C	100	PASS	AC=1023;AF=0.204273;AN=5008;NS=2504;DP=19214;EAS_AF=0.3016;AMR_AF=0.2262;AFR_AF=0.2943;EUR_AF=0.0845;SAS_AF=0.09;AA=G|||;VT=SNP
2	23041318	rs4665523	T	C	100	PASS	AC=1839;AF=0.367212;AN=5008;NS=2504;DP=17568;EAS_AF=0.4435;AMR_AF=0.3343;AFR_AF=0.5976;EUR_AF=0.1968;SAS_AF=0.1759;AA=C|||;VT=SNP
2	23041544	rs72794862	G	T	100	PASS	AC=474;AF=0.0946486;AN=5008;NS=2504;DP=16712;EAS_AF=0.1419;AMR_AF=0.0807;AFR_AF=0.0598;EUR_AF=0.1113;SAS_AF=0.0859;AA=G|||;VT=SNP
2	23041749	rs6709970	C	T	100	PASS	AC=1904;AF=0.380192;AN=5008;NS=2504;DP=16642;EAS_AF=0.4405;AMR_AF=0.3343;AFR_AF=0.6589;EUR_AF=0.1889;SAS_AF=0.1708;AA=T|||;VT=SNP
2	23043129	rs72794866	G	A	100	PASS	AC=530;AF=0.105831;AN=5008;NS=2504;DP=19778;EAS_AF=0.1438;AMR_AF=0.0821;AFR_AF=0.0961;EUR_AF=0.1113;SAS_AF=0.091;AA=G|||;VT=SNP
2	23043874	rs4316967	A	G	100	PASS	AC=1972;AF=0.39377;AN=5008;NS=2504;DP=18671;EAS_AF=0.4494;AMR_AF=0.3674;AFR_AF=0.6467;EUR_AF=0.2276;SAS_AF=0.184;AA=G|||;VT=SNP
2	23044033	rs4316968	A	G	100	PASS	AC=1934;AF=0.386182;AN=5008;NS=2504;DP=15292;EAS_AF=0.4494;AMR_AF=0.3343;AFR_AF=0.6649;EUR_AF=0.1918;SAS_AF=0.181;AA=G|||;VT=SNP
2	23044700	rs7578616	G	T	100	PASS	AC=994;AF=0.198482;AN=5008;NS=2504;DP=19769;EAS_AF=0.2976;AMR_AF=0.219;AFR_AF=0.2882;EUR_AF=0.0775;SAS_AF=0.0849;AA=G|||;VT=SNP
2	23044808	rs7605946	C	T	100	PASS	AC=1909;AF=0.38119;AN=5008;NS=2504;DP=18608;EAS_AF=0.4395;AMR_AF=0.3343;AFR_AF=0.6596;EUR_AF=0.1889;SAS_AF=0.1759;AA=T|||;VT=SNP
2	23045078	rs72802911	C	T	100	PASS	AC=569;AF=0.113618;AN=5008;NS=2504;DP=17353;EAS_AF=0.1409;AMR_AF=0.0865;AFR_AF=0.1263;EUR_AF=0.1113;SAS_AF=0.09;AA=c|||;VT=SNP
2	23045279	rs4665183	G	A	100	PASS	AC=994;AF=0.198482;AN=5008;NS=2504;DP=14070;EAS_AF=0.2986;AMR_AF=0.219;AFR_AF=0.2882;EUR_AF=0.0765;SAS_AF=0.0849;AA=g|||;VT=SNP
2	23047265	rs72802912	A	T	100	PASS	AC=534;AF=0.106629;AN=5008;NS=2504;DP=15969;EAS_AF=0.1419;AMR_AF=0.0821;AFR_AF=0.1006;EUR_AF=0.1113;SAS_AF=0.091;AA=A|||;VT=SNP
2	23048336	rs13010567	A	C	100	PASS	AC=3468;AF=0.692492;AN=5008;NS=2504;DP=18629;EAS_AF=0.9851;AMR_AF=0.6268;AFR_AF=0.6331;EUR_AF=0.5706;SAS_AF=0.6431;AA=C|||;VT=SNP
2	23048702	rs56689831	A	G	100	PASS	AC=702;AF=0.140176;AN=5008;NS=2504;DP=15615;EAS_AF=0.1488;AMR_AF=0.0951;AFR_AF=0.2156;EUR_AF=0.1123;SAS_AF=0.09;AA=A|||;VT=SNP
2	23049966	rs72802920	C	T	100	PASS	AC=533;AF=0.10643;AN=5008;NS=2504;DP=17739;EAS_AF=0.1429;AMR_AF=0.0821;AFR_AF=0.1014;EUR_AF=0.1113;SAS_AF=0.0879;AA=C|||;VT=SNP
2	23050423	rs6742401	T	C	100	PASS	AC=3616;AF=0.722045;AN=5008;NS=2504;DP=18569;EAS_AF=0.9851;AMR_AF=0.634;AFR_AF=0.7489;EUR_AF=0.5586;SAS_AF=0.6452;AA=C|||;VT=SNP
2	23050710	rs4487114	A	G	100	PASS	AC=1689;AF=0.33726;AN=5008;NS=2504;DP=19466;EAS_AF=0.5913;AMR_AF=0.268;AFR_AF=0.0386;EUR_AF=0.3817;SAS_AF=0.4826;AA=A|||;VT=SNP
2	23051096	rs4255984	T	C	100	PASS	AC=3633;AF=0.725439;AN=5008;NS=2504;DP=16669;EAS_AF=0.9851;AMR_AF=0.6354;AFR_AF=0.7496;EUR_AF=0.5716;SAS_AF=0.6472;AA=C|||;VT=SNP
2	23051552	rs34780136	A	G	100	PASS	AC=2565;AF=0.512181;AN=5008;NS=2504;DP=20321;EAS_AF=0.8452;AMR_AF=0.4784;AFR_AF=0.3124;EUR_AF=0.4225;SAS_AF=0.5552;AA=A|||;VT=SNP
2	23052684	rs56385013	G	C	100	PASS	AC=730;AF=0.145767;AN=5008;NS=2504;DP=21185;EAS_AF=0.1488;AMR_AF=0.0994;AFR_AF=0.2352;EUR_AF=0.1113;SAS_AF=0.09;AA=G|||;VT=SNP
2	23052800	rs13421717	C	T	100	PASS	AC=2080;AF=0.415335;AN=5008;NS=2504;DP=20629;EAS_AF=0.4583;AMR_AF=0.3833;AFR_AF=0.6974;EUR_AF=0.2416;SAS_AF=0.1912;AA=c|||;VT=SNP
2	23053143	rs77214133	G	T	100	PASS	AC=260;AF=0.0519169;AN=5008;NS=2504;DP=19426;EAS_AF=0.1825;AMR_AF=0.0216;AFR_AF=0.0008;EUR_AF=0.0527;SAS_AF=0.0072;AA=G|||;VT=SNP
2	23054570	rs141634023	C	G	100	PASS	AC=289;AF=0.0577077;AN=5008;NS=2504;DP=17511;EAS_AF=0.1329;AMR_AF=0.0461;AFR_AF=0.0068;EUR_AF=0.0457;SAS_AF=0.0695;AA=C|||;VT=SNP
2	23055289	rs72802946	G	A	100	PASS	AC=275;AF=0.0549121;AN=5008;NS=2504;DP=12972;EAS_AF=0.131;AMR_AF=0.0447;AFR_AF=0.0008;EUR_AF=0.0457;SAS_AF=0.0665;AA=G|||;VT=SNP
2	23055568	rs28463825	G	A	100	PASS	AC=87;AF=0.0173722;AN=5008;NS=2504;DP=16043;EAS_AF=0.0069;AMR_AF=0.0144;AFR_AF=0.031;EUR_AF=0.0229;SAS_AF=0.0061;AA=G|||;VT=SNP
2	23055802	rs11896799	C	T	100	PASS	AC=1058;AF=0.211262;AN=5008;NS=2504;DP=17494;EAS_AF=0.3085;AMR_AF=0.2305;AFR_AF=0.2973;EUR_AF=0.0944;SAS_AF=0.1012;AA=C|||;VT=SNP
2	23056602	rs4665524	G	A	100	PASS	AC=1022;AF=0.204073;AN=5008;NS=2504;DP=15470;EAS_AF=0.3125;AMR_AF=0.2205;AFR_AF=0.2958;EUR_AF=0.0765;SAS_AF=0.0879;AA=g|||;VT=SNP
2	23056751	rs72802950	A	C	100	PASS	AC=295;AF=0.0589058;AN=5008;NS=2504;DP=16956;EAS_AF=0.1409;AMR_AF=0.0447;AFR_AF=0.0068;EUR_AF=0.0457;SAS_AF=0.0685;AA=A|||;VT=SNP
2	23058877	rs4594478	A	G	100	PASS	AC=1883;AF=0.375998;AN=5008;NS=2504;DP=19047;EAS_AF=0.38;AMR_AF=0.3559;AFR_AF=0.6324;EUR_AF=0.2326;SAS_AF=0.1871;AA=G|||;VT=SNP
2	23059309	rs13389596	A	G	100	PASS	AC=1871;AF=0.373602;AN=5008;NS=2504;DP=16235;EAS_AF=0.378;AMR_AF=0.3458;AFR_AF=0.6316;EUR_AF=0.2286;SAS_AF=0.1892;AA=G|||;VT=SNP
2	23060929	rs6714872	G	A	100	PASS	AC=1010;AF=0.201677;AN=5008;NS=2504;DP=20605;EAS_AF=0.3075;AMR_AF=0.2176;AFR_AF=0.2882;EUR_AF=0.0775;SAS_AF=0.092;AA=G|||;VT=SNP
2	23061392	rs10165888	C	A	100	PASS	AC=1013;AF=0.202276;AN=5008;NS=2504;DP=17159;EAS_AF=0.3075;AMR_AF=0.2205;AFR_AF=0.2882;EUR_AF=0.0785;SAS_AF=0.092;AA=C|||;VT=SNP
2	23061942	rs35998576	T	C	100	PASS	AC=2686;AF=0.536342;AN=5008;NS=2504;DP=15885;EAS_AF=0.9286;AMR_AF=0.4928;AFR_AF=0.3071;EUR_AF=0.4245;SAS_AF=0.5879;AA=T|||;VT=SNP
2	23062098	rs72804391	C	T	100	PASS	AC=175;AF=0.0349441;AN=5008;NS=2504;DP=15931;EAS_AF=0.0069;AMR_AF=0.036;AFR_AF=0.0446;EUR_AF=0.0646;SAS_AF=0.0194;AA=C|||;VT=SNP
2	23062130	rs7563283	T	C	100	PASS	AC=3660;AF=0.730831;AN=5008;NS=2504;DP=16556;EAS_AF=0.9851;AMR_AF=0.6326;AFR_AF=0.7504;EUR_AF=0.5706;SAS_AF=0.6769;AA=C|||;VT=SNP
2	23062260	rs7563413	T	A	100	PASS	AC=3660;AF=0.730831;AN=5008;NS=2504;DP=15226;EAS_AF=0.9851;AMR_AF=0.6326;AFR_AF=0.7504;EUR_AF=0.5706;SAS_AF=0.6769;AA=A|||;VT=SNP
2	23062697	rs6544241	A	G	100	PASS	AC=3661;AF=0.73103;AN=5008;NS=2504;DP=10592;EAS_AF=0.9851;AMR_AF=0.6326;AFR_AF=0.7511;EUR_AF=0.5706;SAS_AF=0.6769;AA=G|||;VT=SNP
2	23062932	rs4305304	G	C	100	PASS	AC=3288;AF=0.65655;AN=5008;NS=2504;DP=15207;EAS_AF=0.9851;AMR_AF=0.6066;AFR_AF=0.5371;EUR_AF=0.5557;SAS_AF=0.6186;AA=C|||;VT=SNP
2	23064073	rs4665525	C	T	100	PASS	AC=1805;AF=0.360423;AN=5008;NS=2504;DP=14481;EAS_AF=0.3641;AMR_AF=0.3501;AFR_AF=0.5772;EUR_AF=0.2396;SAS_AF=0.1953;AA=T|||;VT=SNP
2	23066445	rs7567985	G	A	100	PASS	AC=1065;AF=0.21266;AN=5008;NS=2504;DP=17168;EAS_AF=0.3165;AMR_AF=0.2248;AFR_AF=0.3056;EUR_AF=0.0865;SAS_AF=0.1012;AA=G|||;VT=SNP
2	23066463	rs4581925	C	T	100	PASS	AC=426;AF=0.0850639;AN=5008;NS=2504;DP=17439;EAS_AF=0.0575;AMR_AF=0.072;AFR_AF=0.0946;EUR_AF=0.1083;SAS_AF=0.0859;AA=C|||;VT=SNP
2	23067404	rs78019249	G	C	100	PASS	AC=105;AF=0.0209665;AN=5008;NS=2504;DP=20330;EAS_AF=0.0486;AMR_AF=0.0101;AFR_AF=0.0015;EUR_AF=0.0388;SAS_AF=0.0082;AA=G|||;VT=SNP
2	23067410	rs6544251	G	T	100	PASS	AC=528;AF=0.105431;AN=5008;NS=2504;DP=20396;EAS_AF=0.0575;AMR_AF=0.0764;AFR_AF=0.1672;EUR_AF=0.1083;SAS_AF=0.089;AA=G|||;VT=SNP
2	23067487	rs12618688	G	A	100	PASS	AC=1043;AF=0.208267;AN=5008;NS=2504;DP=22037;EAS_AF=0.3145;AMR_AF=0.2176;AFR_AF=0.3033;EUR_AF=0.0795;SAS_AF=0.0961;AA=G|||;VT=SNP
2	23068553	rs6544252	G	A	100	PASS	AC=1065;AF=0.21266;AN=5008;NS=2504;DP=18148;EAS_AF=0.3264;AMR_AF=0.219;AFR_AF=0.3011;EUR_AF=0.0805;SAS_AF=0.1074;AA=G|||;VT=SNP
2	23068640	rs4389355	G	A	100	PASS	AC=1705;AF=0.340455;AN=5008;NS=2504;DP=18348;EAS_AF=0.3909;AMR_AF=0.3199;AFR_AF=0.4856;EUR_AF=0.2505;SAS_AF=0.1994;AA=A|||;VT=SNP
2	23069014	rs72806322	C	T	100	PASS	AC=233;AF=0.0465256;AN=5008;NS=2504;DP=18767;EAS_AF=0.0069;AMR_AF=0.036;AFR_AF=0.0764;EUR_AF=0.0636;SAS_AF=0.0368;AA=C|||;VT=SNP
2	23069479	rs6716353	A	C	100	PASS	AC=2219;AF=0.443091;AN=5008;NS=2504;DP=19208;EAS_AF=0.4752;AMR_AF=0.3991;AFR_AF=0.6838;EUR_AF=0.3191;SAS_AF=0.2434;AA=C|||;VT=SNP
2	23069547	rs62124787	T	C	100	PASS	AC=1862;AF=0.371805;AN=5008;NS=2504;DP=19282;EAS_AF=0.4742;AMR_AF=0.4121;AFR_AF=0.4017;EUR_AF=0.2823;SAS_AF=0.2894;AA=T|||;VT=SNP
2	23069740	rs7606854	C	T	100	PASS	AC=510;AF=0.101837;AN=5008;NS=2504;DP=18458;EAS_AF=0.0565;AMR_AF=0.0331;AFR_AF=0.2186;EUR_AF=0.0338;SAS_AF=0.1094;AA=T|||;VT=SNP
2	23070104	rs7582618	G	T	100	PASS	AC=1053;AF=0.210264;AN=5008;NS=2504;DP=19069;EAS_AF=0.2659;AMR_AF=0.0908;AFR_AF=0.4244;EUR_AF=0.0567;SAS_AF=0.1063;AA=T|||;VT=SNP
2	23070110	rs6544259	T	G	100	PASS	AC=1198;AF=0.239217;AN=5008;NS=2504;DP=19313;EAS_AF=0.2877;AMR_AF=0.121;AFR_AF=0.4508;EUR_AF=0.1034;SAS_AF=0.1268;AA=T|||;VT=SNP
2	23070446	rs4233696	T	G	100	PASS	AC=4564;AF=0.911342;AN=5008;NS=2504;DP=19800;EAS_AF=0.8909;AMR_AF=0.9265;AFR_AF=0.8608;EUR_AF=0.9503;SAS_AF=0.9499;AA=T|||;VT=SNP
2	23070696	rs73919877	G	A	100	PASS	AC=236;AF=0.0471246;AN=5008;NS=2504;DP=20364;EAS_AF=0.0823;AMR_AF=0.049;AFR_AF=0.031;EUR_AF=0.0487;SAS_AF=0.0297;AA=G|||;VT=SNP
2	23073597	rs72806335	C	T	100	PASS	AC=246;AF=0.0491214;AN=5008;NS=2504;DP=21811;EAS_AF=0.003;AMR_AF=0.0893;AFR_AF=0.0189;EUR_AF=0.0974;SAS_AF=0.0593;AA=C|||;VT=SNP
2	23073866	rs4510255	C	T	100	PASS	AC=2340;AF=0.467252;AN=5008;NS=2504;DP=18741;EAS_AF=0.7212;AMR_AF=0.5648;AFR_AF=0.121;EUR_AF=0.5388;SAS_AF=0.5307;AA=C|||;VT=SNP
2	23078125	rs73919883	C	A	100	PASS	AC=234;AF=0.0467252;AN=5008;NS=2504;DP=19197;EAS_AF=0.0794;AMR_AF=0.049;AFR_AF=0.0318;EUR_AF=0.0487;SAS_AF=0.0297;AA=C|||;VT=SNP
2	23078177	rs4665527	T	C	100	PASS	AC=3956;AF=0.789936;AN=5008;NS=2504;DP=19575;EAS_AF=0.9524;AMR_AF=0.7133;AFR_AF=0.8563;EUR_AF=0.6909;SAS_AF=0.6892;AA=C|||;VT=SNP
2	23079390	rs6738274	T	C	100	PASS	AC=3450;AF=0.688898;AN=5008;NS=2504;DP=18705;EAS_AF=0.9514;AMR_AF=0.6412;AFR_AF=0.6089;EUR_AF=0.6163;SAS_AF=0.635;AA=C|||;VT=SNP
2	23080397	rs4300862	C	G	100	PASS	AC=3328;AF=0.664537;AN=5008;NS=2504;DP=20250;EAS_AF=0.9514;AMR_AF=0.6311;AFR_AF=0.5219;EUR_AF=0.6163;SAS_AF=0.635;AA=G|||;VT=SNP
2	23082267	rs4624414	G	T	100	PASS	AC=2832;AF=0.565495;AN=5008;NS=2504;DP=18964;EAS_AF=0.7837;AMR_AF=0.5865;AFR_AF=0.3722;EUR_AF=0.5437;SAS_AF=0.6094;AA=T|||;VT=SNP
2	23083158	rs6544272	C	A	100	PASS	AC=2805;AF=0.560104;AN=5008;NS=2504;DP=17095;EAS_AF=0.7837;AMR_AF=0.5807;AFR_AF=0.354;EUR_AF=0.5368;SAS_AF=0.6176;AA=A|||;VT=SNP
2	23084173	rs138577029	G	A	100	PASS	AC=20;AF=0.00399361;AN=5008;NS=2504;DP=16535;EAS_AF=0.0069;AMR_AF=0;AFR_AF=0;EUR_AF=0.0089;SAS_AF=0.0041;AA=A|||;VT=SNP
2	23084560	rs2879557	T	C	100	PASS	AC=260;AF=0.0519169;AN=5008;NS=2504;DP=19802;EAS_AF=0.003;AMR_AF=0.0951;AFR_AF=0.0197;EUR_AF=0.1054;SAS_AF=0.0603;AA=T|||;VT=SNP
2	23088426	rs7566532	C	T	100	PASS	AC=4179;AF=0.834465;AN=5008;NS=2504;DP=18189;EAS_AF=0.9544;AMR_AF=0.7219;AFR_AF=0.9818;EUR_AF=0.6928;SAS_AF=0.7372;AA=T|||;VT=SNP
2	23089876	rs2339704	A	G	100	PASS	AC=3317;AF=0.66234;AN=5008;NS=2504;DP=15997;EAS_AF=0.9504;AMR_AF=0.6354;AFR_AF=0.5091;EUR_AF=0.6203;SAS_AF=0.635;AA=G|||;VT=SNP
2	23091376	rs2001229	C	T	100	PASS	AC=2647;AF=0.528554;AN=5008;NS=2504;DP=19863;EAS_AF=0.7232;AMR_AF=0.6167;AFR_AF=0.27;EUR_AF=0.6034;SAS_AF=0.5378;AA=c|||;VT=SNP
2	23091690	rs2339705	C	G	100	PASS	AC=3301;AF=0.659145;AN=5008;NS=2504;DP=19738;EAS_AF=0.9504;AMR_AF=0.6369;AFR_AF=0.4985;EUR_AF=0.6173;SAS_AF=0.635;AA=G|||;VT=SNP
2	23093703	rs12052413	T	G	100	PASS	AC=3432;AF=0.685304;AN=5008;NS=2504;DP=21120;EAS_AF=0.9504;AMR_AF=0.6412;AFR_AF=0.5908;EUR_AF=0.6223;SAS_AF=0.636;AA=G|||;VT=SNP
2	23094619	rs12712681	T	C	100	PASS	AC=3959;AF=0.790535;AN=5008;NS=2504;DP=20369;EAS_AF=0.9524;AMR_AF=0.7147;AFR_AF=0.8593;EUR_AF=0.6899;SAS_AF=0.6881;AA=C|||;VT=SNP
2	23095255	rs72797482	A	G	100	PASS	AC=432;AF=0.086262;AN=5008;NS=2504;DP=21269;EAS_AF=0.0724;AMR_AF=0.098;AFR_AF=0.0265;EUR_AF=0.1143;SAS_AF=0.1442;AA=A|||;VT=SNP
2	23095259	rs72797484	A	T	100	PASS	AC=432;AF=0.086262;AN=5008;NS=2504;DP=21241;EAS_AF=0.0724;AMR_AF=0.098;AFR_AF=0.0265;EUR_AF=0.1143;SAS_AF=0.1442;AA=A|||;VT=SNP
2	23095572	rs73918203	G	A	100	PASS	AC=485;AF=0.096845;AN=5008;NS=2504;DP=21123;EAS_AF=0.1518;AMR_AF=0.0476;AFR_AF=0.1793;EUR_AF=0.0437;SAS_AF=0.0184;AA=G|||;VT=SNP
2	23096178	rs72797487	C	T	100	PASS	AC=270;AF=0.0539137;AN=5008;NS=2504;DP=19313;EAS_AF=0.002;AMR_AF=0.0922;AFR_AF=0.0144;EUR_AF=0.1034;SAS_AF=0.0828;AA=C|||;VT=SNP
2	23097860	rs13035852	A	T	100	PASS	AC=2983;AF=0.595647;AN=5008;NS=2504;DP=13721;EAS_AF=0.9504;AMR_AF=0.5634;AFR_AF=0.3525;EUR_AF=0.5577;SAS_AF=0.6207;AA=A|||;VT=SNP
2	23098341	rs2001427	G	A	100	PASS	AC=2252;AF=0.449681;AN=5008;NS=2504;DP=16119;EAS_AF=0.7371;AMR_AF=0.5086;AFR_AF=0.0885;EUR_AF=0.5;SAS_AF=0.5481;AA=G|||;VT=SNP
2	23101647	rs7609274	A	G	100	PASS	AC=2015;AF=0.402356;AN=5008;NS=2504;DP=19203;EAS_AF=0.7341;AMR_AF=0.4164;AFR_AF=0.0885;EUR_AF=0.4066;SAS_AF=0.4703;AA=A|||;VT=SNP
2	23102550	rs3738876	C	T	100	PASS	AC=2484;AF=0.496006;AN=5008;NS=2504;DP=17822;EAS_AF=0.7877;AMR_AF=0.4669;AFR_AF=0.202;EUR_AF=0.5229;SAS_AF=0.5859;AA=C|||;VT=SNP
2	23103040	rs2276552	G	A	100	PASS	AC=319;AF=0.0636981;AN=5008;NS=2504;DP=19935;EAS_AF=0.0625;AMR_AF=0.0447;AFR_AF=0.0885;EUR_AF=0.0497;SAS_AF=0.0593;AA=G|||;VT=SNP
2	23104829	rs4665529	G	A	100	PASS	AC=3158;AF=0.630591;AN=5008;NS=2504;DP=20428;EAS_AF=0.7897;AMR_AF=0.5173;AFR_AF=0.6566;EUR_AF=0.5467;SAS_AF=0.5982;AA=A|||;VT=SNP
2	23104855	rs7603657	T	C	100	PASS	AC=2112;AF=0.421725;AN=5008;NS=2504;DP=20471;EAS_AF=0.756;AMR_AF=0.3256;AFR_AF=0.1611;EUR_AF=0.4344;SAS_AF=0.4847;AA=T|||;VT=SNP
2	23105549	rs12712684	A	G	100	PASS	AC=3416;AF=0.682109;AN=5008;NS=2504;DP=15082;EAS_AF=0.7907;AMR_AF=0.562;AFR_AF=0.7163;EUR_AF=0.6431;SAS_AF=0.6493;AA=G|||;VT=SNP
2	23106030	rs2879555	C	A	100	PASS	AC=2108;AF=0.420927;AN=5008;NS=2504;DP=20367;EAS_AF=0.753;AMR_AF=0.3256;AFR_AF=0.1762;EUR_AF=0.4165;SAS_AF=0.4816;AA=C|||;VT=SNP
2	23106093	rs7566648	G	T	100	PASS	AC=312;AF=0.0623003;AN=5008;NS=2504;DP=21160;EAS_AF=0.0605;AMR_AF=0.0432;AFR_AF=0.0825;EUR_AF=0.0487;SAS_AF=0.0644;AA=G|||;VT=SNP
2	23106634	rs2339699	A	G	100	PASS	AC=2103;AF=0.419928;AN=5008;NS=2504;DP=16901;EAS_AF=0.756;AMR_AF=0.3256;AFR_AF=0.1528;EUR_AF=0.4354;SAS_AF=0.4857;AA=A|||;VT=SNP
2	23107238	rs11675034	C	T	100	PASS	AC=2133;AF=0.425919;AN=5008;NS=2504;DP=22734;EAS_AF=0.7569;AMR_AF=0.3285;AFR_AF=0.1747;EUR_AF=0.4334;SAS_AF=0.4857;AA=T|||;VT=SNP
2	23107710	rs11685971	G	C	100	PASS	AC=2323;AF=0.463858;AN=5008;NS=2504;DP=21553;EAS_AF=0.7579;AMR_AF=0.3401;AFR_AF=0.3079;EUR_AF=0.4374;SAS_AF=0.4867;AA=C|||;VT=SNP
2	23107895	rs10180079	A	G	100	PASS	AC=3148;AF=0.628594;AN=5008;NS=2504;DP=20425;EAS_AF=0.7917;AMR_AF=0.5173;AFR_AF=0.6505;EUR_AF=0.5487;SAS_AF=0.592;AA=G|||;VT=SNP
2	23108116	rs17321444	C	T	100	PASS	AC=423;AF=0.0844649;AN=5008;NS=2504;DP=21220;EAS_AF=0.0337;AMR_AF=0.1499;AFR_AF=0.053;EUR_AF=0.1123;SAS_AF=0.1043;AA=C|||;VT=SNP
2	23108899	rs12473468	G	A	100	PASS	AC=427;AF=0.0852636;AN=5008;NS=2504;DP=20009;EAS_AF=0.0377;AMR_AF=0.1499;AFR_AF=0.053;EUR_AF=0.1113;SAS_AF=0.1053;AA=G|||;VT=SNP
2	23109337	rs12620156	G	T	100	PASS	AC=2117;AF=0.422724;AN=5008;NS=2504;DP=19829;EAS_AF=0.7569;AMR_AF=0.3242;AFR_AF=0.1793;EUR_AF=0.4165;SAS_AF=0.4836;AA=T|||;VT=SNP
2	23110311	rs73918209	G	C	100	PASS	AC=318;AF=0.0634984;AN=5008;NS=2504;DP=21289;EAS_AF=0.0615;AMR_AF=0.049;AFR_AF=0.0825;EUR_AF=0.0487;SAS_AF=0.0654;AA=G|||;VT=SNP
2	23111137	rs12712685	A	G	100	PASS	AC=2388;AF=0.476837;AN=5008;NS=2504;DP=21872;EAS_AF=0.7619;AMR_AF=0.3285;AFR_AF=0.3949;EUR_AF=0.3936;SAS_AF=0.4847;AA=g|||;VT=SNP
2	23112114	rs13427680	G	A	100	PASS	AC=2055;AF=0.410343;AN=5008;NS=2504;DP=18668;EAS_AF=0.7589;AMR_AF=0.3112;AFR_AF=0.1717;EUR_AF=0.3738;SAS_AF=0.4816;AA=G|||;VT=SNP
2	23113238	rs67691791	C	T	100	PASS	AC=457;AF=0.091254;AN=5008;NS=2504;DP=19557;EAS_AF=0.0466;AMR_AF=0.1484;AFR_AF=0.0908;EUR_AF=0.1113;SAS_AF=0.0767;AA=C|||;VT=SNP
2	23113642	rs55919701	C	A	100	PASS	AC=1651;AF=0.329673;AN=5008;NS=2504;DP=14868;EAS_AF=0.6974;AMR_AF=0.2608;AFR_AF=0.0333;EUR_AF=0.3211;SAS_AF=0.409;AA=C|||;VT=SNP
2	23113870	rs13407422	C	T	100	PASS	AC=384;AF=0.0766773;AN=5008;NS=2504;DP=16159;EAS_AF=0.0635;AMR_AF=0.0447;AFR_AF=0.1339;EUR_AF=0.0487;SAS_AF=0.0644;AA=C|||;VT=SNP
2	23114577	rs9789418	C	A	100	PASS	AC=1213;AF=0.242212;AN=5008;NS=2504;DP=19432;EAS_AF=0.5764;AMR_AF=0.1916;AFR_AF=0.0113;EUR_AF=0.2147;SAS_AF=0.274;AA=C|||;VT=SNP
2	23114659	rs72806976	T	C	100	PASS	AC=380;AF=0.0758786;AN=5008;NS=2504;DP=19777;EAS_AF=0.0198;AMR_AF=0.0836;AFR_AF=0.0076;EUR_AF=0.1451;SAS_AF=0.1493;AA=t|||;VT=SNP
2	23115536	rs2001795	T	C	100	PASS	AC=2471;AF=0.493411;AN=5008;NS=2504;DP=19320;EAS_AF=0.2569;AMR_AF=0.562;AFR_AF=0.5651;EUR_AF=0.5636;SAS_AF=0.5194;AA=C|||;VT=SNP
2	23117096	rs72806985	C	A	100	PASS	AC=511;AF=0.102037;AN=5008;NS=2504;DP=22674;EAS_AF=0.0347;AMR_AF=0.1427;AFR_AF=0.0091;EUR_AF=0.2167;SAS_AF=0.1503;AA=C|||;VT=SNP
2	23117181	rs2339701	G	A	100	PASS	AC=1846;AF=0.36861;AN=5008;NS=2504;DP=19372;EAS_AF=0.244;AMR_AF=0.5303;AFR_AF=0.1815;EUR_AF=0.5537;SAS_AF=0.4448;AA=G|||;VT=SNP
2	23119953	rs13410109	C	T	100	PASS	AC=494;AF=0.0986422;AN=5008;NS=2504;DP=18250;EAS_AF=0.0357;AMR_AF=0.1023;AFR_AF=0.0257;EUR_AF=0.1779;SAS_AF=0.1779;AA=C|||;VT=SNP
2	23120331	rs56105759	G	A	100	PASS	AC=849;AF=0.169529;AN=5008;NS=2504;DP=21429;EAS_AF=0.0357;AMR_AF=0.1254;AFR_AF=0.2806;EUR_AF=0.1789;SAS_AF=0.1789;AA=A|||;VT=SNP
2	23120858	rs77598855	A	C	100	PASS	AC=846;AF=0.16893;AN=5008;NS=2504;DP=17032;EAS_AF=0.0357;AMR_AF=0.1268;AFR_AF=0.2799;EUR_AF=0.1769;SAS_AF=0.1779;AA=C|||;VT=SNP
2	23122433	rs10167217	T	G	100	PASS	AC=994;AF=0.198482;AN=5008;NS=2504;DP=16357;EAS_AF=0.0496;AMR_AF=0.1383;AFR_AF=0.3442;EUR_AF=0.1809;SAS_AF=0.2157;AA=G|||;VT=SNP
2	23122852	rs76626044	C	T	100	PASS	AC=672;AF=0.134185;AN=5008;NS=2504;DP=18297;EAS_AF=0.0427;AMR_AF=0.1081;AFR_AF=0.1528;EUR_AF=0.1769;SAS_AF=0.1779;AA=c|||;VT=SNP
2	23122948	rs76453583	C	T	100	PASS	AC=485;AF=0.096845;AN=5008;NS=2504;DP=18017;EAS_AF=0.0357;AMR_AF=0.0994;AFR_AF=0.0219;EUR_AF=0.1759;SAS_AF=0.1779;AA=C|||;VT=SNP
2	23125574	rs10204490	A	G	100	PASS	AC=1414;AF=0.282348;AN=5008;NS=2504;DP=18280;EAS_AF=0.1696;AMR_AF=0.1614;AFR_AF=0.4894;EUR_AF=0.1938;SAS_AF=0.2955;AA=G|||;VT=SNP
2	23127909	rs74840720	A	G	100	PASS	AC=614;AF=0.122604;AN=5008;NS=2504;DP=17481;EAS_AF=0.0446;AMR_AF=0.1124;AFR_AF=0.0681;EUR_AF=0.1789;SAS_AF=0.226;AA=A|||;VT=SNP
2	23129954	rs4998954	C	T	100	PASS	AC=630;AF=0.125799;AN=5008;NS=2504;DP=21099;EAS_AF=0.0446;AMR_AF=0.1153;AFR_AF=0.0794;EUR_AF=0.1799;SAS_AF=0.2239;AA=C|||;VT=SNP
2	23130035	rs56252995	G	C	100	PASS	AC=1057;AF=0.211062;AN=5008;NS=2504;DP=20265;EAS_AF=0.1726;AMR_AF=0.1412;AFR_AF=0.2315;EUR_AF=0.1918;SAS_AF=0.2924;AA=C|||;VT=SNP
2	23130196	rs55958295	T	A	100	PASS	AC=789;AF=0.157548;AN=5008;NS=2504;DP=21897;EAS_AF=0.0446;AMR_AF=0.1225;AFR_AF=0.1944;EUR_AF=0.1819;SAS_AF=0.2239;AA=A|||;VT=SNP
2	23130339	rs55879108	T	C	100	PASS	AC=630;AF=0.125799;AN=5008;NS=2504;DP=20104;EAS_AF=0.0446;AMR_AF=0.1138;AFR_AF=0.0802;EUR_AF=0.1809;SAS_AF=0.2229;AA=T|||;VT=SNP
2	23130359	rs10184453	G	T	100	PASS	AC=1403;AF=0.280152;AN=5008;NS=2504;DP=20032;EAS_AF=0.1716;AMR_AF=0.1643;AFR_AF=0.4788;EUR_AF=0.1948;SAS_AF=0.2935;AA=T|||;VT=SNP
2	23134516	rs2339702	T	G	100	PASS	AC=1233;AF=0.246206;AN=5008;NS=2504;DP=18608;EAS_AF=0.1716;AMR_AF=0.1599;AFR_AF=0.351;EUR_AF=0.1948;SAS_AF=0.2955;AA=T|||;VT=SNP
2	23134768	rs2879556	A	G	100	PASS	AC=1213;AF=0.242212;AN=5008;NS=2504;DP=18180;EAS_AF=0.1726;AMR_AF=0.1542;AFR_AF=0.3374;EUR_AF=0.1958;SAS_AF=0.2955;AA=G|||;VT=SNP
2	23135466	rs2339703	A	G	100	PASS	AC=1224;AF=0.244409;AN=5008;NS=2504;DP=18795;EAS_AF=0.1706;AMR_AF=0.1542;AFR_AF=0.3502;EUR_AF=0.1948;SAS_AF=0.2924;AA=G|||;VT=SNP
2	23137105	rs6709496	T	C	100	PASS	AC=670;AF=0.133786;AN=5008;NS=2504;DP=17661;EAS_AF=0.0446;AMR_AF=0.1153;AFR_AF=0.1097;EUR_AF=0.1799;SAS_AF=0.2239;AA=C|||;VT=SNP
2	23137735	rs55734627	C	T	100	PASS	AC=670;AF=0.133786;AN=5008;NS=2504;DP=18386;EAS_AF=0.0446;AMR_AF=0.1153;AFR_AF=0.1097;EUR_AF=0.1799;SAS_AF=0.2239;AA=C|||;VT=SNP
2	23137970	rs56167749	G	C	100	PASS	AC=677;AF=0.135184;AN=5008;NS=2504;DP=13773;EAS_AF=0.0446;AMR_AF=0.1153;AFR_AF=0.115;EUR_AF=0.1799;SAS_AF=0.2239;AA=G|||;VT=SNP
2	23138295	rs6753303	C	T	100	PASS	AC=677;AF=0.135184;AN=5008;NS=2504;DP=18064;EAS_AF=0.0446;AMR_AF=0.1153;AFR_AF=0.115;EUR_AF=0.1799;SAS_AF=0.2239;AA=C|||;VT=SNP
2	23138301	rs6723860	G	A	100	PASS	AC=677;AF=0.135184;AN=5008;NS=2504;DP=18123;EAS_AF=0.0446;AMR_AF=0.1153;AFR_AF=0.115;EUR_AF=0.1799;SAS_AF=0.2239;AA=G|||;VT=SNP
2	23138524	rs6753561	C	T	100	PASS	AC=677;AF=0.135184;AN=5008;NS=2504;DP=19305;EAS_AF=0.0446;AMR_AF=0.1153;AFR_AF=0.115;EUR_AF=0.1799;SAS_AF=0.2239;AA=C|||;VT=SNP
2	23139162	rs73918229	T	C	100	PASS	AC=1277;AF=0.254992;AN=5008;NS=2504;DP=20617;EAS_AF=0.1716;AMR_AF=0.1614;AFR_AF=0.3828;EUR_AF=0.1948;SAS_AF=0.2965;AA=C|||;VT=SNP
2	23139531	rs77314710	C	T	100	PASS	AC=679;AF=0.135583;AN=5008;NS=2504;DP=20319;EAS_AF=0.0446;AMR_AF=0.1153;AFR_AF=0.1157;EUR_AF=0.1799;SAS_AF=0.2249;AA=C|||;VT=SNP
2	23140571	rs13412101	T	A	100	PASS	AC=1407;AF=0.28095;AN=5008;NS=2504;DP=17277;EAS_AF=0.1716;AMR_AF=0.1643;AFR_AF=0.4781;EUR_AF=0.1968;SAS_AF=0.2965;AA=A|||;VT=SNP
2	23140644	rs75589752	A	G	100	PASS	AC=626;AF=0.125;AN=5008;NS=2504;DP=18897;EAS_AF=0.0446;AMR_AF=0.1138;AFR_AF=0.0749;EUR_AF=0.1799;SAS_AF=0.227;AA=A|||;VT=SNP
2	23140657	rs13396237	C	G	100	PASS	AC=1408;AF=0.28115;AN=5008;NS=2504;DP=19224;EAS_AF=0.1716;AMR_AF=0.1643;AFR_AF=0.4781;EUR_AF=0.1968;SAS_AF=0.2975;AA=G|||;VT=SNP
2	23140688	rs77417894	C	T	100	PASS	AC=601;AF=0.120008;AN=5008;NS=2504;DP=19927;EAS_AF=0.0446;AMR_AF=0.1052;AFR_AF=0.0628;EUR_AF=0.1789;SAS_AF=0.2249;AA=C|||;VT=SNP
2	23142317	rs1987040	C	A	100	PASS	AC=655;AF=0.130791;AN=5008;NS=2504;DP=18226;EAS_AF=0.0446;AMR_AF=0.1153;AFR_AF=0.0976;EUR_AF=0.1799;SAS_AF=0.2249;AA=C|||;VT=SNP
2	23142401	rs1987039	G	T	100	PASS	AC=1063;AF=0.21226;AN=5008;NS=2504;DP=17835;EAS_AF=0.1716;AMR_AF=0.1455;AFR_AF=0.23;EUR_AF=0.1948;SAS_AF=0.2955;AA=G|||;VT=SNP
2	23143216	rs13419723	A	G	100	PASS	AC=1235;AF=0.246605;AN=5008;NS=2504;DP=19933;EAS_AF=0.1706;AMR_AF=0.1556;AFR_AF=0.3563;EUR_AF=0.1948;SAS_AF=0.2945;AA=A|||;VT=SNP
2	23143368	rs13422632	T	C	100	PASS	AC=1404;AF=0.280351;AN=5008;NS=2504;DP=21211;EAS_AF=0.1716;AMR_AF=0.1643;AFR_AF=0.4773;EUR_AF=0.1968;SAS_AF=0.2945;AA=C|||;VT=SNP
2	23145998	rs75426308	G	C	100	PASS	AC=600;AF=0.119808;AN=5008;NS=2504;DP=21675;EAS_AF=0.0446;AMR_AF=0.1138;AFR_AF=0.0567;EUR_AF=0.1799;SAS_AF=0.2249;AA=G|||;VT=SNP
2	23146719	rs79254499	C	G	100	PASS	AC=591;AF=0.118011;AN=5008;NS=2504;DP=19114;EAS_AF=0.0446;AMR_AF=0.1138;AFR_AF=0.0514;EUR_AF=0.1799;SAS_AF=0.2229;AA=C|||;VT=SNP
2	23146866	rs114341834	G	A	100	PASS	AC=481;AF=0.0960463;AN=5008;NS=2504;DP=18507;EAS_AF=0.0298;AMR_AF=0.1037;AFR_AF=0.0182;EUR_AF=0.1759;SAS_AF=0.182;AA=G|||;VT=SNP
2	23148320	rs115689252	G	C	100	PASS	AC=592;AF=0.118211;AN=5008;NS=2504;DP=17566;EAS_AF=0.0446;AMR_AF=0.1052;AFR_AF=0.0545;EUR_AF=0.1809;SAS_AF=0.2249;AA=G|||;VT=SNP
2	23148411	rs1838899	G	A	100	PASS	AC=567;AF=0.113219;AN=5008;NS=2504;DP=17914;EAS_AF=0.0446;AMR_AF=0.1052;AFR_AF=0.0363;EUR_AF=0.1799;SAS_AF=0.2249;AA=G|||;VT=SNP
2	23148637	rs895565	G	A	100	PASS	AC=3528;AF=0.704473;AN=5008;NS=2504;DP=18703;EAS_AF=0.8274;AMR_AF=0.8329;AFR_AF=0.4713;EUR_AF=0.8022;SAS_AF=0.7014;AA=G|||;VT=SNP
2	23148908	rs6730747	A	G	100	PASS	AC=1403;AF=0.280152;AN=5008;NS=2504;DP=15627;EAS_AF=0.1696;AMR_AF=0.1643;AFR_AF=0.4735;EUR_AF=0.1978;SAS_AF=0.2996;AA=G|||;VT=SNP
2	23149261	rs78685231	T	C	100	PASS	AC=1329;AF=0.265375;AN=5008;NS=2504;DP=17477;EAS_AF=0.2004;AMR_AF=0.1686;AFR_AF=0.3608;EUR_AF=0.2326;SAS_AF=0.3057;AA=C|||;VT=SNP
2	23149442	rs1542190	T	C	100	PASS	AC=929;AF=0.185503;AN=5008;NS=2504;DP=19914;EAS_AF=0.0804;AMR_AF=0.1383;AFR_AF=0.2307;EUR_AF=0.2187;SAS_AF=0.2321;AA=C|||;VT=SNP
2	23150077	rs76566004	C	T	100	PASS	AC=667;AF=0.133187;AN=5008;NS=2504;DP=23008;EAS_AF=0.0794;AMR_AF=0.1225;AFR_AF=0.0378;EUR_AF=0.2247;SAS_AF=0.2311;AA=C|||;VT=SNP
2	23150101	rs80265236	G	C	100	PASS	AC=720;AF=0.14377;AN=5008;NS=2504;DP=22256;EAS_AF=0.0794;AMR_AF=0.1239;AFR_AF=0.0802;EUR_AF=0.2237;SAS_AF=0.228;AA=G|||;VT=SNP
2	23150715	rs17664208	C	T	100	PASS	AC=656;AF=0.13099;AN=5008;NS=2504;DP=22068;EAS_AF=0.0724;AMR_AF=0.1225;AFR_AF=0.0378;EUR_AF=0.2247;SAS_AF=0.227;AA=C|||;VT=SNP
2	23152196	rs78668748	T	G	100	PASS	AC=897;AF=0.179113;AN=5008;NS=2504;DP=14253;EAS_AF=0.0615;AMR_AF=0.1729;AFR_AF=0.1384;EUR_AF=0.3121;SAS_AF=0.2229;AA=T|||;VT=SNP
2	23152263	rs6731375	C	T	100	PASS	AC=1186;AF=0.236821;AN=5008;NS=2504;DP=13725;EAS_AF=0.0625;AMR_AF=0.219;AFR_AF=0.2784;EUR_AF=0.3539;SAS_AF=0.2526;AA=T|||;VT=SNP
2	23152312	rs17664272	C	T	100	PASS	AC=897;AF=0.179113;AN=5008;NS=2504;DP=14020;EAS_AF=0.0615;AMR_AF=0.1729;AFR_AF=0.1377;EUR_AF=0.3131;SAS_AF=0.2229;AA=C|||;VT=SNP
2	23152642	rs10175693	G	A	100	PASS	AC=1377;AF=0.27496;AN=5008;NS=2504;DP=11907;EAS_AF=0.0625;AMR_AF=0.1945;AFR_AF=0.438;EUR_AF=0.3161;SAS_AF=0.2883;AA=A|||;VT=SNP
2	23153079	rs17720928	T	G	100	PASS	AC=907;AF=0.18111;AN=5008;NS=2504;DP=17759;EAS_AF=0.0625;AMR_AF=0.1729;AFR_AF=0.1445;EUR_AF=0.3121;SAS_AF=0.2239;AA=T|||;VT=SNP
2	23154098	rs77460194	C	G	100	PASS	AC=756;AF=0.150958;AN=5008;NS=2504;DP=20481;EAS_AF=0.0625;AMR_AF=0.1614;AFR_AF=0.0378;EUR_AF=0.3091;SAS_AF=0.2249;AA=C|||;VT=SNP
2	23154608	rs80044654	C	T	100	PASS	AC=731;AF=0.145966;AN=5008;NS=2504;DP=17940;EAS_AF=0.0625;AMR_AF=0.1599;AFR_AF=0.0212;EUR_AF=0.3091;SAS_AF=0.2229;AA=C|||;VT=SNP
2	23154891	rs77921949	T	C	100	PASS	AC=907;AF=0.18111;AN=5008;NS=2504;DP=18327;EAS_AF=0.0625;AMR_AF=0.1729;AFR_AF=0.1445;EUR_AF=0.3121;SAS_AF=0.2239;AA=t|||;VT=SNP
2	23155118	rs10495735	T	C	100	PASS	AC=907;AF=0.18111;AN=5008;NS=2504;DP=17702;EAS_AF=0.0625;AMR_AF=0.1729;AFR_AF=0.1445;EUR_AF=0.3121;SAS_AF=0.2239;AA=T|||;VT=SNP
2	23155213	rs10206536	T	C	100	PASS	AC=1404;AF=0.280351;AN=5008;NS=2504;DP=16535;EAS_AF=0.0625;AMR_AF=0.196;AFR_AF=0.4539;EUR_AF=0.3161;SAS_AF=0.2935;AA=C|||;VT=SNP
2	23155862	rs7586848	A	G	100	PASS	AC=1107;AF=0.221046;AN=5008;NS=2504;DP=17736;EAS_AF=0.0625;AMR_AF=0.1844;AFR_AF=0.2897;EUR_AF=0.3121;SAS_AF=0.2239;AA=G|||;VT=SNP
2	23156466	rs56201979	G	A	100	PASS	AC=769;AF=0.153554;AN=5008;NS=2504;DP=17582;EAS_AF=0.0625;AMR_AF=0.1599;AFR_AF=0.0499;EUR_AF=0.3091;SAS_AF=0.2229;AA=G|||;VT=SNP
2	23156989	rs1814123	A	G	100	PASS	AC=754;AF=0.150559;AN=5008;NS=2504;DP=15189;EAS_AF=0.0625;AMR_AF=0.1599;AFR_AF=0.0378;EUR_AF=0.3091;SAS_AF=0.2239;AA=a|||;VT=SNP
2	23157870	rs79980623	A	G	100	PASS	AC=770;AF=0.153754;AN=5008;NS=2504;DP=18717;EAS_AF=0.0625;AMR_AF=0.1599;AFR_AF=0.0499;EUR_AF=0.3091;SAS_AF=0.2239;AA=A|||;VT=SNP
2	23157906	rs61346464	T	C	100	PASS	AC=983;AF=0.196286;AN=5008;NS=2504;DP=18723;EAS_AF=0.0625;AMR_AF=0.1758;AFR_AF=0.202;EUR_AF=0.3091;SAS_AF=0.2249;AA=T|||;VT=SNP
2	23158402	rs76882953	G	A	100	PASS	AC=754;AF=0.150559;AN=5008;NS=2504;DP=13569;EAS_AF=0.0625;AMR_AF=0.1599;AFR_AF=0.0378;EUR_AF=0.3101;SAS_AF=0.2229;AA=G|||;VT=SNP
2	23158947	rs55936397	C	T	100	PASS	AC=1088;AF=0.217252;AN=5008;NS=2504;DP=13466;EAS_AF=0.0625;AMR_AF=0.183;AFR_AF=0.2753;EUR_AF=0.3131;SAS_AF=0.2239;AA=T|||;VT=SNP
2	23159283	rs79969120	T	G	100	PASS	AC=757;AF=0.151158;AN=5008;NS=2504;DP=12401;EAS_AF=0.0625;AMR_AF=0.1599;AFR_AF=0.0393;EUR_AF=0.3101;SAS_AF=0.2239;AA=T|||;VT=SNP
2	23159749	rs17664405	T	C	100	PASS	AC=768;AF=0.153355;AN=5008;NS=2504;DP=17930;EAS_AF=0.0625;AMR_AF=0.1628;AFR_AF=0.0393;EUR_AF=0.3191;SAS_AF=0.2239;AA=T|||;VT=SNP
2	23159753	rs7601604	A	G	100	PASS	AC=994;AF=0.198482;AN=5008;NS=2504;DP=17914;EAS_AF=0.0655;AMR_AF=0.1758;AFR_AF=0.1997;EUR_AF=0.3211;SAS_AF=0.2239;AA=A|||;VT=SNP
2	23159779	rs7604522	T	C	100	PASS	AC=1403;AF=0.280152;AN=5008;NS=2504;DP=19239;EAS_AF=0.0635;AMR_AF=0.196;AFR_AF=0.4508;EUR_AF=0.3191;SAS_AF=0.2924;AA=C|||;VT=SNP
2	23160633	rs75625877	A	G	100	PASS	AC=1050;AF=0.209665;AN=5008;NS=2504;DP=14747;EAS_AF=0.0645;AMR_AF=0.183;AFR_AF=0.2103;EUR_AF=0.3489;SAS_AF=0.2342;AA=A|||;VT=SNP
2	23161172	rs1596926	A	G	100	PASS	AC=3416;AF=0.682109;AN=5008;NS=2504;DP=15619;EAS_AF=0.9345;AMR_AF=0.781;AFR_AF=0.4531;EUR_AF=0.6441;SAS_AF=0.7004;AA=A|||;VT=SNP
2	23161298	rs78659744	T	A	100	PASS	AC=1032;AF=0.20607;AN=5008;NS=2504;DP=15375;EAS_AF=0.0645;AMR_AF=0.1816;AFR_AF=0.2073;EUR_AF=0.338;SAS_AF=0.2321;AA=T|||;VT=SNP
2	23161325	rs60788150	A	G	100	PASS	AC=1136;AF=0.226837;AN=5008;NS=2504;DP=16090;EAS_AF=0.0645;AMR_AF=0.1873;AFR_AF=0.2738;EUR_AF=0.3499;SAS_AF=0.2321;AA=G|||;VT=SNP
2	23166176	rs2681017	A	G	100	PASS	AC=3078;AF=0.614617;AN=5008;NS=2504;DP=16807;EAS_AF=0.9306;AMR_AF=0.7205;AFR_AF=0.3502;EUR_AF=0.5686;SAS_AF=0.6186;AA=A|||;VT=SNP
2	23166973	rs1446869	C	T	100	PASS	AC=3065;AF=0.612021;AN=5008;NS=2504;DP=17249;EAS_AF=0.4028;AMR_AF=0.5908;AFR_AF=0.7927;EUR_AF=0.5845;SAS_AF=0.6268;AA=T|||;VT=SNP
2	23168305	rs11124762	A	G	100	PASS	AC=1893;AF=0.377995;AN=5008;NS=2504;DP=9155;EAS_AF=0.2966;AMR_AF=0.3732;AFR_AF=0.3533;EUR_AF=0.4274;SAS_AF=0.4479;AA=G|||;VT=SNP
2	23168539	rs4414642	A	G	100	PASS	AC=2909;AF=0.580871;AN=5008;NS=2504;DP=9994;EAS_AF=0.4018;AMR_AF=0.5965;AFR_AF=0.6604;EUR_AF=0.5964;SAS_AF=0.6309;AA=-|||;VT=SNP
2	23169705	rs6718432	T	C	100	PASS	AC=1310;AF=0.261581;AN=5008;NS=2504;DP=21567;EAS_AF=0.2867;AMR_AF=0.2723;AFR_AF=0.1906;EUR_AF=0.2952;SAS_AF=0.2894;AA=C|||;VT=SNP
2	23170697	rs6719443	A	G	100	PASS	AC=2870;AF=0.573083;AN=5008;NS=2504;DP=18089;EAS_AF=0.4008;AMR_AF=0.598;AFR_AF=0.6392;EUR_AF=0.5934;SAS_AF=0.6227;AA=G|||;VT=SNP
2	23170737	rs62124809	A	G	100	PASS	AC=670;AF=0.133786;AN=5008;NS=2504;DP=19249;EAS_AF=0.1835;AMR_AF=0.1095;AFR_AF=0.152;EUR_AF=0.0477;SAS_AF=0.1636;AA=A|||;VT=SNP
2	23170925	rs6722653	T	G	100	PASS	AC=3205;AF=0.639976;AN=5008;NS=2504;DP=18706;EAS_AF=0.4008;AMR_AF=0.6225;AFR_AF=0.8593;EUR_AF=0.6093;SAS_AF=0.6339;AA=G|||;VT=SNP
2	23171208	rs4430897	A	C	100	PASS	AC=3165;AF=0.631989;AN=5008;NS=2504;DP=21532;EAS_AF=0.4008;AMR_AF=0.621;AFR_AF=0.8313;EUR_AF=0.6083;SAS_AF=0.6329;AA=C|||;VT=SNP
2	23171228	rs17393543	A	G	100	PASS	AC=1453;AF=0.290136;AN=5008;NS=2504;DP=20847;EAS_AF=0.2986;AMR_AF=0.2839;AFR_AF=0.2292;EUR_AF=0.3111;SAS_AF=0.3466;AA=G|||;VT=SNP
2	23171634	rs1811470	T	C	100	PASS	AC=644;AF=0.128594;AN=5008;NS=2504;DP=21149;EAS_AF=0.1885;AMR_AF=0.1081;AFR_AF=0.1293;EUR_AF=0.0477;SAS_AF=0.1636;AA=T|||;VT=SNP
2	23172430	rs10183896	C	T	100	PASS	AC=1751;AF=0.349641;AN=5008;NS=2504;DP=23298;EAS_AF=0.2927;AMR_AF=0.304;AFR_AF=0.4478;EUR_AF=0.3131;SAS_AF=0.3456;AA=T|||;VT=SNP
2	23172616	rs17321610	C	G	100	PASS	AC=1312;AF=0.261981;AN=5008;NS=2504;DP=20470;EAS_AF=0.2867;AMR_AF=0.281;AFR_AF=0.1657;EUR_AF=0.3131;SAS_AF=0.3006;AA=C|||;VT=SNP
2	23172709	rs7563860	C	G	100	PASS	AC=3043;AF=0.607628;AN=5008;NS=2504;DP=22924;EAS_AF=0.3998;AMR_AF=0.6066;AFR_AF=0.77;EUR_AF=0.5905;SAS_AF=0.6207;AA=G|||;VT=SNP
2	23173111	rs7580662	A	G	100	PASS	AC=1489;AF=0.297324;AN=5008;NS=2504;DP=22362;EAS_AF=0.2927;AMR_AF=0.2853;AFR_AF=0.2602;EUR_AF=0.3111;SAS_AF=0.3466;AA=G|||;VT=SNP
2	23174168	rs10187446	T	G	100	PASS	AC=2760;AF=0.551118;AN=5008;NS=2504;DP=16639;EAS_AF=0.3909;AMR_AF=0.5389;AFR_AF=0.7292;EUR_AF=0.493;SAS_AF=0.544;AA=G|||;VT=SNP
2	23174479	rs6726919	G	A	100	PASS	AC=2637;AF=0.526558;AN=5008;NS=2504;DP=14673;EAS_AF=0.3929;AMR_AF=0.5317;AFR_AF=0.6452;EUR_AF=0.493;SAS_AF=0.5348;AA=G|||;VT=SNP
2	23174557	rs6756361	C	T	100	PASS	AC=1254;AF=0.250399;AN=5008;NS=2504;DP=15745;EAS_AF=0.1081;AMR_AF=0.2464;AFR_AF=0.4592;EUR_AF=0.1809;SAS_AF=0.1892;AA=c|||;VT=SNP
2	23175260	rs62124810	A	T	100	PASS	AC=547;AF=0.109225;AN=5008;NS=2504;DP=16236;EAS_AF=0.1627;AMR_AF=0.1095;AFR_AF=0.1142;EUR_AF=0.0497;SAS_AF=0.1084;AA=A|||;VT=SNP
2	23175809	rs713516	G	A	100	PASS	AC=2682;AF=0.535543;AN=5008;NS=2504;DP=18388;EAS_AF=0.4028;AMR_AF=0.549;AFR_AF=0.6437;EUR_AF=0.5159;SAS_AF=0.5368;AA=G|||;VT=SNP
2	23175970	rs713514	C	T	100	PASS	AC=1231;AF=0.245807;AN=5008;NS=2504;DP=19175;EAS_AF=0.1091;AMR_AF=0.245;AFR_AF=0.444;EUR_AF=0.1809;SAS_AF=0.1861;AA=C|||;VT=SNP
2	23176149	rs1988652	A	G	100	PASS	AC=2813;AF=0.561701;AN=5008;NS=2504;DP=18881;EAS_AF=0.4107;AMR_AF=0.5548;AFR_AF=0.7337;EUR_AF=0.5159;SAS_AF=0.5368;AA=G|||;VT=SNP
2	23176757	rs7572707	A	G	100	PASS	AC=3146;AF=0.628195;AN=5008;NS=2504;DP=21357;EAS_AF=0.4067;AMR_AF=0.6268;AFR_AF=0.8109;EUR_AF=0.6153;SAS_AF=0.6237;AA=G|||;VT=SNP
2	23177293	rs62124825	C	T	100	PASS	AC=221;AF=0.0441294;AN=5008;NS=2504;DP=22226;EAS_AF=0.0694;AMR_AF=0.0403;AFR_AF=0.0023;EUR_AF=0.0368;SAS_AF=0.0849;AA=C|||;VT=SNP
2	23177320	rs11897429	A	G	100	PASS	AC=1085;AF=0.216653;AN=5008;NS=2504;DP=22374;EAS_AF=0.129;AMR_AF=0.2752;AFR_AF=0.1952;EUR_AF=0.2386;SAS_AF=0.272;AA=A|||;VT=SNP
2	23177464	rs72810754	C	G	100	PASS	AC=540;AF=0.107827;AN=5008;NS=2504;DP=22849;EAS_AF=0.1062;AMR_AF=0.196;AFR_AF=0.0113;EUR_AF=0.1392;SAS_AF=0.1452;AA=C|||;VT=SNP
2	23178053	rs9309063	G	T	100	PASS	AC=1949;AF=0.389177;AN=5008;NS=2504;DP=22201;EAS_AF=0.2063;AMR_AF=0.4539;AFR_AF=0.4259;EUR_AF=0.4195;SAS_AF=0.4509;AA=T|||;VT=SNP
2	23178683	rs12623722	G	A	100	PASS	AC=1665;AF=0.332468;AN=5008;NS=2504;DP=19537;EAS_AF=0.2093;AMR_AF=0.3804;AFR_AF=0.4145;EUR_AF=0.2823;SAS_AF=0.3661;AA=G|||;VT=SNP
2	23178835	rs13406113	C	A	100	PASS	AC=1748;AF=0.349042;AN=5008;NS=2504;DP=19640;EAS_AF=0.2242;AMR_AF=0.4006;AFR_AF=0.4115;EUR_AF=0.33;SAS_AF=0.3763;AA=C|||;VT=SNP
2	23179494	rs77229117	T	C	100	PASS	AC=697;AF=0.139177;AN=5008;NS=2504;DP=21135;EAS_AF=0.1637;AMR_AF=0.1513;AFR_AF=0.0106;EUR_AF=0.2356;SAS_AF=0.18;AA=T|||;VT=SNP
2	23179531	rs6737109	T	C	100	PASS	AC=2231;AF=0.445487;AN=5008;NS=2504;DP=19550;EAS_AF=0.2123;AMR_AF=0.4712;AFR_AF=0.621;EUR_AF=0.4254;SAS_AF=0.4509;AA=C|||;VT=SNP
2	23179567	rs13409523	C	T	100	PASS	AC=330;AF=0.0658946;AN=5008;NS=2504;DP=19808;EAS_AF=0.0764;AMR_AF=0.0259;AFR_AF=0.1097;EUR_AF=0.0368;SAS_AF=0.0542;AA=C|||;VT=SNP
2	23181209	rs6744716	T	A	100	PASS	AC=1740;AF=0.347444;AN=5008;NS=2504;DP=22379;EAS_AF=0.2212;AMR_AF=0.3905;AFR_AF=0.4425;EUR_AF=0.3012;SAS_AF=0.3661;AA=A|||;VT=SNP
2	23182078	rs17321693	G	A	100	PASS	AC=1199;AF=0.239417;AN=5008;NS=2504;DP=18612;EAS_AF=0.1587;AMR_AF=0.2349;AFR_AF=0.1831;EUR_AF=0.3718;SAS_AF=0.2658;AA=G|||;VT=SNP
2	23182262	rs1348864	A	C	100	PASS	AC=2998;AF=0.598642;AN=5008;NS=2504;DP=18754;EAS_AF=0.381;AMR_AF=0.6297;AFR_AF=0.6634;EUR_AF=0.673;SAS_AF=0.637;AA=C|||;VT=SNP
2	23182346	rs1348863	T	C	100	PASS	AC=2998;AF=0.598642;AN=5008;NS=2504;DP=18618;EAS_AF=0.3819;AMR_AF=0.6297;AFR_AF=0.6626;EUR_AF=0.673;SAS_AF=0.637;AA=C|||;VT=SNP
2	23182561	rs7607042	G	A	100	PASS	AC=1199;AF=0.239417;AN=5008;NS=2504;DP=20121;EAS_AF=0.1587;AMR_AF=0.2349;AFR_AF=0.1838;EUR_AF=0.3718;SAS_AF=0.2648;AA=G|||;VT=SNP
2	23182754	rs12614422	G	T	100	PASS	AC=1424;AF=0.284345;AN=5008;NS=2504;DP=18147;EAS_AF=0.2212;AMR_AF=0.3732;AFR_AF=0.236;EUR_AF=0.2744;SAS_AF=0.362;AA=G|||;VT=SNP
2	23182790	rs12611536	A	G	100	PASS	AC=1423;AF=0.284145;AN=5008;NS=2504;DP=18094;EAS_AF=0.2212;AMR_AF=0.3718;AFR_AF=0.236;EUR_AF=0.2744;SAS_AF=0.362;AA=A|||;VT=SNP
2	23183158	rs72812731	G	T	100	PASS	AC=1200;AF=0.239617;AN=5008;NS=2504;DP=18708;EAS_AF=0.1587;AMR_AF=0.2349;AFR_AF=0.1831;EUR_AF=0.3718;SAS_AF=0.2669;AA=G|||;VT=SNP
2	23183222	rs17393683	T	C	100	PASS	AC=770;AF=0.153754;AN=5008;NS=2504;DP=19724;EAS_AF=0.1617;AMR_AF=0.1527;AFR_AF=0.0688;EUR_AF=0.2316;SAS_AF=0.181;AA=T|||;VT=SNP
2	23183651	rs1374454	C	G	100	PASS	AC=1525;AF=0.304513;AN=5008;NS=2504;DP=21119;EAS_AF=0.2212;AMR_AF=0.3934;AFR_AF=0.2368;EUR_AF=0.327;SAS_AF=0.3957;AA=C|||;VT=SNP
2	23183800	rs56282818	A	T	100	PASS	AC=1183;AF=0.236222;AN=5008;NS=2504;DP=16384;EAS_AF=0.1597;AMR_AF=0.2233;AFR_AF=0.2322;EUR_AF=0.336;SAS_AF=0.227;AA=T|||;VT=SNP
2	23183989	rs73920809	G	A	100	PASS	AC=1246;AF=0.248802;AN=5008;NS=2504;DP=15161;EAS_AF=0.1567;AMR_AF=0.2233;AFR_AF=0.2844;EUR_AF=0.338;SAS_AF=0.2219;AA=A|||;VT=SNP
2	23184327	rs4665184	A	G	100	PASS	AC=912;AF=0.182109;AN=5008;NS=2504;DP=14692;EAS_AF=0.12;AMR_AF=0.3055;AFR_AF=0.0658;EUR_AF=0.2515;SAS_AF=0.2444;AA=A|||;VT=SNP
2	23185167	rs1838898	C	T	100	PASS	AC=3282;AF=0.655351;AN=5008;NS=2504;DP=19841;EAS_AF=0.7242;AMR_AF=0.5764;AFR_AF=0.7171;EUR_AF=0.5487;SAS_AF=0.6667;AA=C|||;VT=SNP
2	23185972	rs2592781	G	A	100	PASS	AC=2723;AF=0.54373;AN=5008;NS=2504;DP=19633;EAS_AF=0.6657;AMR_AF=0.5389;AFR_AF=0.3775;EUR_AF=0.5318;SAS_AF=0.6585;AA=G|||;VT=SNP
2	23186069	rs2044500	T	C	100	PASS	AC=3931;AF=0.784944;AN=5008;NS=2504;DP=17017;EAS_AF=0.8998;AMR_AF=0.8141;AFR_AF=0.7345;EUR_AF=0.6879;SAS_AF=0.8139;AA=T|||;VT=SNP
2	23186206	rs17321742	T	C	100	PASS	AC=806;AF=0.160942;AN=5008;NS=2504;DP=20728;EAS_AF=0.1012;AMR_AF=0.1671;AFR_AF=0.0688;EUR_AF=0.3131;SAS_AF=0.1861;AA=T|||;VT=SNP
2	23186443	rs1446879	G	A	100	PASS	AC=3928;AF=0.784345;AN=5008;NS=2504;DP=19832;EAS_AF=0.8988;AMR_AF=0.8127;AFR_AF=0.7345;EUR_AF=0.6869;SAS_AF=0.8139;AA=G|||;VT=SNP
2	23186695	rs2592779	A	C	100	PASS	AC=1575;AF=0.314497;AN=5008;NS=2504;DP=21234;EAS_AF=0.5625;AMR_AF=0.3343;AFR_AF=0.0386;EUR_AF=0.3022;SAS_AF=0.4305;AA=A|||;VT=SNP
2	23187139	rs79928396	T	C	100	PASS	AC=258;AF=0.0515176;AN=5008;NS=2504;DP=19313;EAS_AF=0.003;AMR_AF=0.0548;AFR_AF=0.0061;EUR_AF=0.0865;SAS_AF=0.1247;AA=T|||;VT=SNP
2	23187504	rs2681019	C	A	100	PASS	AC=3318;AF=0.66254;AN=5008;NS=2504;DP=17637;EAS_AF=0.7341;AMR_AF=0.5778;AFR_AF=0.7443;EUR_AF=0.5388;SAS_AF=0.6656;AA=C|||;VT=SNP
2	23187528	rs2592778	A	G	100	PASS	AC=3352;AF=0.669329;AN=5008;NS=2504;DP=17680;EAS_AF=0.7341;AMR_AF=0.5865;AFR_AF=0.7458;EUR_AF=0.5616;SAS_AF=0.6687;AA=A|||;VT=SNP
2	23188347	rs2681020	C	T	100	PASS	AC=4236;AF=0.845847;AN=5008;NS=2504;DP=17000;EAS_AF=0.8343;AMR_AF=0.7493;AFR_AF=0.8964;EUR_AF=0.8519;SAS_AF=0.8517;AA=T|||;VT=SNP
2	23188513	rs2592777	A	G	100	PASS	AC=3860;AF=0.770767;AN=5008;NS=2504;DP=18153;EAS_AF=0.8343;AMR_AF=0.7233;AFR_AF=0.6256;EUR_AF=0.8499;SAS_AF=0.8538;AA=A|||;VT=SNP
2	23188670	rs2681021	C	T	100	PASS	AC=4085;AF=0.815695;AN=5008;NS=2504;DP=19998;EAS_AF=0.8343;AMR_AF=0.7435;AFR_AF=0.7852;EUR_AF=0.8519;SAS_AF=0.8517;AA=T|||;VT=SNP
2	23188743	rs2681022	T	C	100	PASS	AC=4085;AF=0.815695;AN=5008;NS=2504;DP=19044;EAS_AF=0.8343;AMR_AF=0.7435;AFR_AF=0.7852;EUR_AF=0.8519;SAS_AF=0.8517;AA=C|||;VT=SNP
2	23188982	rs2681023	C	T	100	PASS	AC=2780;AF=0.555112;AN=5008;NS=2504;DP=17614;EAS_AF=0.6776;AMR_AF=0.5476;AFR_AF=0.3888;EUR_AF=0.5567;SAS_AF=0.6575;AA=C|||;VT=SNP
2	23189987	rs3845679	T	C	100	PASS	AC=771;AF=0.153954;AN=5008;NS=2504;DP=14340;EAS_AF=0.0129;AMR_AF=0.1167;AFR_AF=0.236;EUR_AF=0.172;SAS_AF=0.1963;AA=T|||;VT=SNP
2	23190023	rs2592776	A	T	100	PASS	AC=4196;AF=0.837859;AN=5008;NS=2504;DP=14042;EAS_AF=0.8343;AMR_AF=0.7493;AFR_AF=0.8661;EUR_AF=0.8519;SAS_AF=0.8517;AA=T|||;VT=SNP
2	23190209	rs2592775	G	T	100	PASS	AC=4239;AF=0.846446;AN=5008;NS=2504;DP=14271;EAS_AF=0.8343;AMR_AF=0.7522;AFR_AF=0.8971;EUR_AF=0.8519;SAS_AF=0.8517;AA=T|||;VT=SNP
2	23190331	rs6720384	G	A	100	PASS	AC=639;AF=0.127596;AN=5008;NS=2504;DP=14734;EAS_AF=0.1657;AMR_AF=0.2334;AFR_AF=0.0121;EUR_AF=0.1481;SAS_AF=0.1483;AA=G|||;VT=SNP
2	23190715	rs2681024	T	C	100	PASS	AC=2984;AF=0.595847;AN=5008;NS=2504;DP=15266;EAS_AF=0.6716;AMR_AF=0.5591;AFR_AF=0.5552;EUR_AF=0.5358;SAS_AF=0.6605;AA=T|||;VT=SNP
2	23191472	rs62124827	C	G	100	PASS	AC=791;AF=0.157947;AN=5008;NS=2504;DP=21328;EAS_AF=0.1012;AMR_AF=0.1671;AFR_AF=0.0605;EUR_AF=0.3121;SAS_AF=0.183;AA=C|||;VT=SNP
2	23192293	rs17044517	T	G	100	PASS	AC=1042;AF=0.208067;AN=5008;NS=2504;DP=17508;EAS_AF=0.2738;AMR_AF=0.3213;AFR_AF=0.1172;EUR_AF=0.2058;SAS_AF=0.1851;AA=T|||;VT=SNP
2	23192909	rs2592774	A	G	100	PASS	AC=3878;AF=0.774361;AN=5008;NS=2504;DP=19716;EAS_AF=0.8343;AMR_AF=0.7262;AFR_AF=0.6384;EUR_AF=0.8499;SAS_AF=0.8528;AA=G|||;VT=SNP
2	23193031	rs2681005	C	G	100	PASS	AC=3101;AF=0.619209;AN=5008;NS=2504;DP=19132;EAS_AF=0.7659;AMR_AF=0.5576;AFR_AF=0.5628;EUR_AF=0.5398;SAS_AF=0.6697;AA=G|||;VT=SNP
2	23193105	rs34233089	T	C	100	PASS	AC=638;AF=0.127396;AN=5008;NS=2504;DP=18422;EAS_AF=0.1657;AMR_AF=0.232;AFR_AF=0.0121;EUR_AF=0.1481;SAS_AF=0.1483;AA=T|||;VT=SNP
2	23193289	rs2681007	C	G	100	PASS	AC=3077;AF=0.614417;AN=5008;NS=2504;DP=17246;EAS_AF=0.7361;AMR_AF=0.5605;AFR_AF=0.5643;EUR_AF=0.5408;SAS_AF=0.6708;AA=G|||;VT=SNP
2	23193560	rs6722798	T	G	100	PASS	AC=641;AF=0.127995;AN=5008;NS=2504;DP=18358;EAS_AF=0.1677;AMR_AF=0.2334;AFR_AF=0.0121;EUR_AF=0.1481;SAS_AF=0.1483;AA=T|||;VT=SNP
2	23193931	rs2681008	G	A	100	PASS	AC=2756;AF=0.550319;AN=5008;NS=2504;DP=9615;EAS_AF=0.6766;AMR_AF=0.5389;AFR_AF=0.388;EUR_AF=0.5378;SAS_AF=0.6605;AA=G|||;VT=SNP
2	23195139	rs1838900	A	T	100	PASS	AC=2360;AF=0.471246;AN=5008;NS=2504;DP=19067;EAS_AF=0.5734;AMR_AF=0.4524;AFR_AF=0.2814;EUR_AF=0.4791;SAS_AF=0.6278;AA=A|||;VT=SNP
2	23195203	rs62124828	A	C	100	PASS	AC=791;AF=0.157947;AN=5008;NS=2504;DP=19079;EAS_AF=0.1012;AMR_AF=0.1671;AFR_AF=0.0605;EUR_AF=0.3101;SAS_AF=0.1851;AA=A|||;VT=SNP
2	23195213	rs62124829	C	T	100	PASS	AC=786;AF=0.156949;AN=5008;NS=2504;DP=19008;EAS_AF=0.1002;AMR_AF=0.1671;AFR_AF=0.0598;EUR_AF=0.3091;SAS_AF=0.183;AA=C|||;VT=SNP
2	23196231	rs2592769	G	A	100	PASS	AC=2360;AF=0.471246;AN=5008;NS=2504;DP=19814;EAS_AF=0.5744;AMR_AF=0.451;AFR_AF=0.2859;EUR_AF=0.4791;SAS_AF=0.6217;AA=G|||;VT=SNP
2	23196240	rs1900378	A	C	100	PASS	AC=2693;AF=0.53774;AN=5008;NS=2504;DP=19843;EAS_AF=0.6319;AMR_AF=0.4784;AFR_AF=0.4629;EUR_AF=0.4841;SAS_AF=0.6391;AA=C|||;VT=SNP
2	23196362	rs2592768	A	G	100	PASS	AC=2696;AF=0.538339;AN=5008;NS=2504;DP=19357;EAS_AF=0.6329;AMR_AF=0.4798;AFR_AF=0.4644;EUR_AF=0.4831;SAS_AF=0.6391;AA=G|||;VT=SNP
2	23196895	rs2681010	A	G	100	PASS	AC=2967;AF=0.592452;AN=5008;NS=2504;DP=17854;EAS_AF=0.7351;AMR_AF=0.5562;AFR_AF=0.4856;EUR_AF=0.5398;SAS_AF=0.6697;AA=A|||;VT=SNP
2	23197426	rs67298014	T	C	100	PASS	AC=1059;AF=0.211462;AN=5008;NS=2504;DP=20665;EAS_AF=0.2738;AMR_AF=0.3213;AFR_AF=0.1309;EUR_AF=0.2058;SAS_AF=0.184;AA=T|||;VT=SNP
2	23197435	rs12474212	G	A	100	PASS	AC=778;AF=0.155351;AN=5008;NS=2504;DP=20743;EAS_AF=0.0972;AMR_AF=0.1671;AFR_AF=0.0567;EUR_AF=0.3101;SAS_AF=0.181;AA=G|||;VT=SNP
2	23197573	rs2681011	T	A	100	PASS	AC=2680;AF=0.535144;AN=5008;NS=2504;DP=20097;EAS_AF=0.631;AMR_AF=0.4726;AFR_AF=0.4576;EUR_AF=0.4851;SAS_AF=0.637;AA=A|||;VT=SNP
2	23199583	rs6707660	C	T	100	PASS	AC=817;AF=0.163139;AN=5008;NS=2504;DP=17261;EAS_AF=0.1062;AMR_AF=0.1657;AFR_AF=0.1165;EUR_AF=0.2823;SAS_AF=0.1605;AA=T|||;VT=SNP
2	23201350	rs57775432	T	C	100	PASS	AC=734;AF=0.146565;AN=5008;NS=2504;DP=21545;EAS_AF=0.13;AMR_AF=0.2075;AFR_AF=0.2844;EUR_AF=0.0487;SAS_AF=0.0348;AA=T|||;VT=SNP
2	23201352	rs13419235	A	G	100	PASS	AC=1718;AF=0.343051;AN=5008;NS=2504;DP=21411;EAS_AF=0.2788;AMR_AF=0.3545;AFR_AF=0.6067;EUR_AF=0.2018;SAS_AF=0.1902;AA=G|||;VT=SNP
2	23201410	rs2681012	G	A	100	PASS	AC=4157;AF=0.830072;AN=5008;NS=2504;DP=21861;EAS_AF=0.9167;AMR_AF=0.8141;AFR_AF=0.8714;EUR_AF=0.7107;SAS_AF=0.819;AA=A|||;VT=SNP
2	23201431	rs58140166	T	C	100	PASS	AC=735;AF=0.146765;AN=5008;NS=2504;DP=21383;EAS_AF=0.1329;AMR_AF=0.2075;AFR_AF=0.2821;EUR_AF=0.0497;SAS_AF=0.0348;AA=t|||;VT=SNP
2	23202139	rs56307811	T	C	100	PASS	AC=726;AF=0.144968;AN=5008;NS=2504;DP=20918;EAS_AF=0.0843;AMR_AF=0.1715;AFR_AF=0.0386;EUR_AF=0.2883;SAS_AF=0.1851;AA=T|||;VT=SNP
2	23202634	rs7584394	A	G	100	PASS	AC=1901;AF=0.379593;AN=5008;NS=2504;DP=20217;EAS_AF=0.2788;AMR_AF=0.3631;AFR_AF=0.733;EUR_AF=0.2028;SAS_AF=0.1994;AA=G|||;VT=SNP
2	23203135	rs2681013	G	A	100	PASS	AC=1757;AF=0.350839;AN=5008;NS=2504;DP=17676;EAS_AF=0.6329;AMR_AF=0.3329;AFR_AF=0.1271;EUR_AF=0.3111;SAS_AF=0.4162;AA=G|||;VT=SNP
2	23203205	rs7574011	C	T	100	PASS	AC=902;AF=0.180112;AN=5008;NS=2504;DP=19004;EAS_AF=0.1468;AMR_AF=0.1412;AFR_AF=0.2557;EUR_AF=0.1531;SAS_AF=0.1677;AA=C|||;VT=SNP
2	23203206	rs6751284	G	A	100	PASS	AC=594;AF=0.11861;AN=5008;NS=2504;DP=19034;EAS_AF=0.13;AMR_AF=0.1931;AFR_AF=0.2027;EUR_AF=0.0278;SAS_AF=0.0337;AA=G|||;VT=SNP
2	23204080	rs2592766	C	G	100	PASS	AC=2275;AF=0.454273;AN=5008;NS=2504;DP=22059;EAS_AF=0.631;AMR_AF=0.451;AFR_AF=0.1407;EUR_AF=0.5109;SAS_AF=0.6401;AA=C|||;VT=SNP
2	23204572	rs12615421	C	T	100	PASS	AC=876;AF=0.17492;AN=5008;NS=2504;DP=20293;EAS_AF=0.1329;AMR_AF=0.3343;AFR_AF=0.3268;EUR_AF=0.0487;SAS_AF=0.0297;AA=T|||;VT=SNP
2	23205386	rs78701396	C	T	100	PASS	AC=310;AF=0.061901;AN=5008;NS=2504;DP=18155;EAS_AF=0.13;AMR_AF=0.1772;AFR_AF=0.0015;EUR_AF=0.0258;SAS_AF=0.0286;AA=C|||;VT=SNP
2	23205594	rs2681014	C	T	100	PASS	AC=4151;AF=0.828874;AN=5008;NS=2504;DP=20920;EAS_AF=0.9127;AMR_AF=0.8127;AFR_AF=0.8707;EUR_AF=0.7117;SAS_AF=0.818;AA=T|||;VT=SNP
2	23205739	rs72812791	G	C	100	PASS	AC=355;AF=0.0708866;AN=5008;NS=2504;DP=19399;EAS_AF=0.0466;AMR_AF=0.049;AFR_AF=0.0318;EUR_AF=0.0974;SAS_AF=0.137;AA=G|||;VT=SNP
2	23205861	rs66481972	T	C	100	PASS	AC=989;AF=0.197484;AN=5008;NS=2504;DP=17552;EAS_AF=0.1865;AMR_AF=0.1427;AFR_AF=0.2799;EUR_AF=0.1551;SAS_AF=0.18;AA=T|||;VT=SNP
2	23207045	rs12620596	A	G	100	PASS	AC=804;AF=0.160543;AN=5008;NS=2504;DP=17179;EAS_AF=0.13;AMR_AF=0.2147;AFR_AF=0.3283;EUR_AF=0.0527;SAS_AF=0.0378;AA=G|||;VT=SNP
2	23207276	rs12611477	G	A	100	PASS	AC=743;AF=0.148363;AN=5008;NS=2504;DP=19054;EAS_AF=0.13;AMR_AF=0.2061;AFR_AF=0.2927;EUR_AF=0.0507;SAS_AF=0.0317;AA=G|||;VT=SNP
2	23207362	rs2592764	C	T	100	PASS	AC=2825;AF=0.564097;AN=5008;NS=2504;DP=19612;EAS_AF=0.7024;AMR_AF=0.5461;AFR_AF=0.388;EUR_AF=0.5656;SAS_AF=0.6708;AA=C|||;VT=SNP
2	23210456	rs148632522	C	G	100	PASS	AC=956;AF=0.190895;AN=5008;NS=2504;DP=19072;EAS_AF=0.1865;AMR_AF=0.1412;AFR_AF=0.2602;EUR_AF=0.1531;SAS_AF=0.1759;AA=c|||;VT=SNP
2	23213129	rs17044546	C	T	100	PASS	AC=785;AF=0.156749;AN=5008;NS=2504;DP=14224;EAS_AF=0.13;AMR_AF=0.2075;AFR_AF=0.3275;EUR_AF=0.0477;SAS_AF=0.0297;AA=T|||;VT=SNP
2	23213369	rs78141790	C	A	100	PASS	AC=785;AF=0.156749;AN=5008;NS=2504;DP=20715;EAS_AF=0.13;AMR_AF=0.2075;AFR_AF=0.3275;EUR_AF=0.0477;SAS_AF=0.0297;AA=A|||;VT=SNP
2	23214324	rs35574336	T	C	100	PASS	AC=719;AF=0.14357;AN=5008;NS=2504;DP=17999;EAS_AF=0.13;AMR_AF=0.2032;AFR_AF=0.2799;EUR_AF=0.0477;SAS_AF=0.0297;AA=T|||;VT=SNP
2	23215201	rs2592762	T	G	100	PASS	AC=2200;AF=0.439297;AN=5008;NS=2504;DP=16193;EAS_AF=0.5933;AMR_AF=0.4524;AFR_AF=0.1384;EUR_AF=0.507;SAS_AF=0.6084;AA=T|||;VT=SNP
2	23215521	rs72853313	C	T	100	PASS	AC=572;AF=0.114217;AN=5008;NS=2504;DP=16734;EAS_AF=0.1062;AMR_AF=0.0922;AFR_AF=0.2307;EUR_AF=0.0557;SAS_AF=0.0409;AA=C|||;VT=SNP
2	23215952	rs11904429	A	G	100	PASS	AC=740;AF=0.147764;AN=5008;NS=2504;DP=19524;EAS_AF=0.1369;AMR_AF=0.2075;AFR_AF=0.2867;EUR_AF=0.0497;SAS_AF=0.0297;AA=A|||;VT=SNP
2	23216262	rs1446877	A	C	100	PASS	AC=1922;AF=0.383786;AN=5008;NS=2504;DP=18888;EAS_AF=0.3175;AMR_AF=0.3631;AFR_AF=0.711;EUR_AF=0.2028;SAS_AF=0.2106;AA=C|||;VT=SNP
2	23217114	rs72814813	T	C	100	PASS	AC=727;AF=0.145168;AN=5008;NS=2504;DP=18594;EAS_AF=0.0903;AMR_AF=0.1744;AFR_AF=0.0356;EUR_AF=0.2873;SAS_AF=0.183;AA=T|||;VT=SNP
2	23217144	rs75342080	G	C	100	PASS	AC=366;AF=0.0730831;AN=5008;NS=2504;DP=18389;EAS_AF=0.128;AMR_AF=0.183;AFR_AF=0.0408;EUR_AF=0.0278;SAS_AF=0.0286;AA=G|||;VT=SNP
2	23217173	rs17044552	G	A	100	PASS	AC=242;AF=0.0483227;AN=5008;NS=2504;DP=17884;EAS_AF=0.0833;AMR_AF=0.1758;AFR_AF=0.0023;EUR_AF=0.0258;SAS_AF=0.0072;AA=G|||;VT=SNP
2	23217221	rs13399239	G	C	100	PASS	AC=817;AF=0.163139;AN=5008;NS=2504;DP=18362;EAS_AF=0.128;AMR_AF=0.2118;AFR_AF=0.3495;EUR_AF=0.0497;SAS_AF=0.0297;AA=C|||;VT=SNP
2	23217813	rs77201700	A	G	100	PASS	AC=736;AF=0.146965;AN=5008;NS=2504;DP=22260;EAS_AF=0.1339;AMR_AF=0.2032;AFR_AF=0.2882;EUR_AF=0.0497;SAS_AF=0.0297;AA=A|||;VT=SNP
2	23218255	rs17044554	T	G	100	PASS	AC=735;AF=0.146765;AN=5008;NS=2504;DP=20343;EAS_AF=0.1329;AMR_AF=0.2075;AFR_AF=0.2859;EUR_AF=0.0497;SAS_AF=0.0297;AA=G|||;VT=SNP
2	23218788	rs1867913	C	G	100	PASS	AC=4142;AF=0.827077;AN=5008;NS=2504;DP=19502;EAS_AF=0.874;AMR_AF=0.8026;AFR_AF=0.5976;EUR_AF=0.9563;SAS_AF=0.9734;AA=G|||;VT=SNP
2	23219857	rs10495736	G	A	100	PASS	AC=560;AF=0.111821;AN=5008;NS=2504;DP=19305;EAS_AF=0.0724;AMR_AF=0.1182;AFR_AF=0.0416;EUR_AF=0.2475;SAS_AF=0.1033;AA=G|||;VT=SNP
2	23219872	rs17044558	A	T	100	PASS	AC=544;AF=0.108626;AN=5008;NS=2504;DP=19792;EAS_AF=0.0446;AMR_AF=0.1052;AFR_AF=0.2141;EUR_AF=0.0845;SAS_AF=0.0593;AA=T|||;VT=SNP
2	23220489	rs13024149	T	C	100	PASS	AC=1424;AF=0.284345;AN=5008;NS=2504;DP=19144;EAS_AF=0.4286;AMR_AF=0.4323;AFR_AF=0.174;EUR_AF=0.2684;SAS_AF=0.1963;AA=T|||;VT=SNP
2	23220919	rs12992547	G	T	100	PASS	AC=2965;AF=0.592053;AN=5008;NS=2504;DP=19299;EAS_AF=0.5992;AMR_AF=0.6844;AFR_AF=0.5348;EUR_AF=0.6262;SAS_AF=0.5613;AA=T|||;VT=SNP
2	23221846	rs10183506	A	G	100	PASS	AC=1749;AF=0.349241;AN=5008;NS=2504;DP=17919;EAS_AF=0.3978;AMR_AF=0.2997;AFR_AF=0.2549;EUR_AF=0.3718;SAS_AF=0.4387;AA=A|||;VT=SNP
2	23221893	rs72814821	G	C	100	PASS	AC=625;AF=0.1248;AN=5008;NS=2504;DP=18896;EAS_AF=0.1101;AMR_AF=0.1037;AFR_AF=0.0696;EUR_AF=0.0885;SAS_AF=0.2669;AA=G|||;VT=SNP
2	23222122	rs62124853	G	T	100	PASS	AC=586;AF=0.117013;AN=5008;NS=2504;DP=15189;EAS_AF=0.0625;AMR_AF=0.1268;AFR_AF=0.0635;EUR_AF=0.2555;SAS_AF=0.0961;AA=G|||;VT=SNP
2	23222552	rs17044571	C	T	100	PASS	AC=2935;AF=0.586062;AN=5008;NS=2504;DP=10830;EAS_AF=0.5972;AMR_AF=0.683;AFR_AF=0.5144;EUR_AF=0.6262;SAS_AF=0.5613;AA=T|||;VT=SNP
2	23223207	rs2859549	G	A	100	PASS	AC=1743;AF=0.348043;AN=5008;NS=2504;DP=14871;EAS_AF=0.3948;AMR_AF=0.2983;AFR_AF=0.2534;EUR_AF=0.3718;SAS_AF=0.4387;AA=G|||;VT=SNP
2	23223292	rs1446881	A	G	100	PASS	AC=2948;AF=0.588658;AN=5008;NS=2504;DP=15235;EAS_AF=0.6032;AMR_AF=0.6844;AFR_AF=0.5189;EUR_AF=0.6262;SAS_AF=0.5613;AA=G|||;VT=SNP
2	23224350	rs6744341	C	G	100	PASS	AC=2750;AF=0.549121;AN=5008;NS=2504;DP=20629;EAS_AF=0.5942;AMR_AF=0.6686;AFR_AF=0.4175;EUR_AF=0.6034;SAS_AF=0.5399;AA=C|||;VT=SNP
2	23224673	rs6715453	G	A	100	PASS	AC=2209;AF=0.441094;AN=5008;NS=2504;DP=20252;EAS_AF=0.5188;AMR_AF=0.4092;AFR_AF=0.4546;EUR_AF=0.3499;SAS_AF=0.4591;AA=G|||;VT=SNP
2	23224890	rs6745030	C	T	100	PASS	AC=2788;AF=0.556709;AN=5008;NS=2504;DP=17021;EAS_AF=0.5913;AMR_AF=0.5259;AFR_AF=0.5113;EUR_AF=0.6014;SAS_AF=0.5583;AA=C|||;VT=SNP
2	23225050	rs6745196	C	A	100	PASS	AC=1628;AF=0.32508;AN=5008;NS=2504;DP=17001;EAS_AF=0.1875;AMR_AF=0.2565;AFR_AF=0.3986;EUR_AF=0.3588;SAS_AF=0.3814;AA=C|||;VT=SNP
2	23225246	rs62124854	C	T	100	PASS	AC=596;AF=0.11901;AN=5008;NS=2504;DP=18395;EAS_AF=0.0694;AMR_AF=0.1369;AFR_AF=0.0446;EUR_AF=0.2724;SAS_AF=0.1002;AA=C|||;VT=SNP
2	23225247	rs12615941	T	C	100	PASS	AC=1400;AF=0.279553;AN=5008;NS=2504;DP=18413;EAS_AF=0.4196;AMR_AF=0.4222;AFR_AF=0.18;EUR_AF=0.2584;SAS_AF=0.1902;AA=T|||;VT=SNP
2	23226264	rs11676189	C	T	100	PASS	AC=2964;AF=0.591853;AN=5008;NS=2504;DP=16486;EAS_AF=0.5962;AMR_AF=0.6744;AFR_AF=0.562;EUR_AF=0.6044;SAS_AF=0.5562;AA=A|||;VT=SNP
2	23226445	rs11687055	G	A	100	PASS	AC=2959;AF=0.590855;AN=5008;NS=2504;DP=18807;EAS_AF=0.5883;AMR_AF=0.6744;AFR_AF=0.5628;EUR_AF=0.6044;SAS_AF=0.5583;AA=A|||;VT=SNP
2	23226680	rs12998675	C	T	100	PASS	AC=2962;AF=0.591454;AN=5008;NS=2504;DP=17148;EAS_AF=0.5883;AMR_AF=0.6744;AFR_AF=0.5643;EUR_AF=0.6044;SAS_AF=0.5593;AA=C|||;VT=SNP
2	23226810	rs62124855	G	A	100	PASS	AC=585;AF=0.116813;AN=5008;NS=2504;DP=14315;EAS_AF=0.0615;AMR_AF=0.1383;AFR_AF=0.0408;EUR_AF=0.2734;SAS_AF=0.1002;AA=G|||;VT=SNP
2	23227284	rs13004805	C	T	100	PASS	AC=2062;AF=0.411741;AN=5008;NS=2504;DP=19990;EAS_AF=0.5198;AMR_AF=0.5159;AFR_AF=0.3207;EUR_AF=0.3201;SAS_AF=0.4438;AA=C|||;VT=SNP
2	23227422	rs4665534	C	T	100	PASS	AC=1333;AF=0.266174;AN=5008;NS=2504;DP=18571;EAS_AF=0.4127;AMR_AF=0.4164;AFR_AF=0.1596;EUR_AF=0.2455;SAS_AF=0.1738;AA=C|||;VT=SNP
2	23227574	rs4665190	A	G	100	PASS	AC=1333;AF=0.266174;AN=5008;NS=2504;DP=21135;EAS_AF=0.4127;AMR_AF=0.4164;AFR_AF=0.1596;EUR_AF=0.2455;SAS_AF=0.1738;AA=A|||;VT=SNP
2	23227725	rs1374461	A	T	100	PASS	AC=2991;AF=0.597244;AN=5008;NS=2504;DP=19948;EAS_AF=0.5883;AMR_AF=0.6758;AFR_AF=0.5855;EUR_AF=0.6044;SAS_AF=0.5593;AA=T|||;VT=SNP
2	23227830	rs12466484	C	T	100	PASS	AC=583;AF=0.116414;AN=5008;NS=2504;DP=17186;EAS_AF=0.0615;AMR_AF=0.1354;AFR_AF=0.0408;EUR_AF=0.2734;SAS_AF=0.1002;AA=C|||;VT=SNP
2	23227837	rs1374460	C	T	100	PASS	AC=2994;AF=0.597843;AN=5008;NS=2504;DP=17466;EAS_AF=0.5923;AMR_AF=0.6758;AFR_AF=0.5847;EUR_AF=0.6044;SAS_AF=0.5593;AA=T|||;VT=SNP
2	23228216	rs6718102	A	C	100	PASS	AC=706;AF=0.140974;AN=5008;NS=2504;DP=19267;EAS_AF=0.12;AMR_AF=0.098;AFR_AF=0.1369;EUR_AF=0.0746;SAS_AF=0.2669;AA=A|||;VT=SNP
2	23228225	rs6721107	T	G	100	PASS	AC=2219;AF=0.443091;AN=5008;NS=2504;DP=19408;EAS_AF=0.5437;AMR_AF=0.5231;AFR_AF=0.388;EUR_AF=0.3439;SAS_AF=0.4591;AA=T|||;VT=SNP
2	23228356	rs6718240	A	C	100	PASS	AC=2280;AF=0.455272;AN=5008;NS=2504;DP=21267;EAS_AF=0.5367;AMR_AF=0.5216;AFR_AF=0.4607;EUR_AF=0.325;SAS_AF=0.4509;AA=A|||;VT=SNP
2	23228495	rs11679489	C	A	100	PASS	AC=1338;AF=0.267173;AN=5008;NS=2504;DP=22309;EAS_AF=0.4117;AMR_AF=0.4179;AFR_AF=0.1619;EUR_AF=0.2475;SAS_AF=0.1738;AA=C|||;VT=SNP
2	23228655	rs6731643	G	A	100	PASS	AC=591;AF=0.118011;AN=5008;NS=2504;DP=21237;EAS_AF=0.1111;AMR_AF=0.0937;AFR_AF=0.0613;EUR_AF=0.0726;SAS_AF=0.2658;AA=G|||;VT=SNP
2	23229690	rs6735643	G	A	100	PASS	AC=2924;AF=0.583866;AN=5008;NS=2504;DP=19189;EAS_AF=0.5873;AMR_AF=0.6715;AFR_AF=0.5424;EUR_AF=0.6064;SAS_AF=0.5511;AA=A|||;VT=SNP
2	23230136	rs62124857	A	C	100	PASS	AC=585;AF=0.116813;AN=5008;NS=2504;DP=19575;EAS_AF=0.1071;AMR_AF=0.0951;AFR_AF=0.0651;EUR_AF=0.0726;SAS_AF=0.2577;AA=A|||;VT=SNP
2	23230226	rs2592759	C	A	100	PASS	AC=4279;AF=0.854433;AN=5008;NS=2504;DP=19296;EAS_AF=0.8929;AMR_AF=0.8689;AFR_AF=0.8896;EUR_AF=0.8956;SAS_AF=0.7147;AA=A|||;VT=SNP
2	23230562	rs2681031	A	G	100	PASS	AC=1640;AF=0.327476;AN=5008;NS=2504;DP=19245;EAS_AF=0.3006;AMR_AF=0.2795;AFR_AF=0.1982;EUR_AF=0.4304;SAS_AF=0.4581;AA=A|||;VT=SNP
2	23230861	rs13402936	C	T	100	PASS	AC=960;AF=0.191693;AN=5008;NS=2504;DP=20115;EAS_AF=0.1478;AMR_AF=0.1009;AFR_AF=0.3578;EUR_AF=0.1223;SAS_AF=0.1483;AA=T|||;VT=SNP
2	23231002	rs13427835	G	C	100	PASS	AC=3953;AF=0.789337;AN=5008;NS=2504;DP=19693;EAS_AF=0.8185;AMR_AF=0.9251;AFR_AF=0.6437;EUR_AF=0.9165;SAS_AF=0.729;AA=C|||;VT=SNP
2	23231012	rs60822035	C	A	100	PASS	AC=631;AF=0.125998;AN=5008;NS=2504;DP=20080;EAS_AF=0.0327;AMR_AF=0.1527;AFR_AF=0.0688;EUR_AF=0.2425;SAS_AF=0.1605;AA=C|||;VT=SNP
2	23231141	rs2681033	T	G	100	PASS	AC=4256;AF=0.84984;AN=5008;NS=2504;DP=19692;EAS_AF=0.8601;AMR_AF=0.9323;AFR_AF=0.7269;EUR_AF=0.9414;SAS_AF=0.8528;AA=G|||;VT=SNP
2	23231445	rs77243790	A	C	100	PASS	AC=355;AF=0.0708866;AN=5008;NS=2504;DP=19617;EAS_AF=0.0347;AMR_AF=0.0403;AFR_AF=0.171;EUR_AF=0.0547;SAS_AF=0.0112;AA=A|||;VT=SNP
2	23231730	rs13032254	G	A	100	PASS	AC=1497;AF=0.298922;AN=5008;NS=2504;DP=20603;EAS_AF=0.1339;AMR_AF=0.3069;AFR_AF=0.1241;EUR_AF=0.495;SAS_AF=0.498;AA=G|||;VT=SNP
2	23231787	rs13015418	T	G	100	PASS	AC=1577;AF=0.314896;AN=5008;NS=2504;DP=21705;EAS_AF=0.1627;AMR_AF=0.317;AFR_AF=0.1263;EUR_AF=0.504;SAS_AF=0.5307;AA=T|||;VT=SNP
2	23233599	rs2681034	C	T	100	PASS	AC=1215;AF=0.242612;AN=5008;NS=2504;DP=20002;EAS_AF=0.4187;AMR_AF=0.2781;AFR_AF=0.1369;EUR_AF=0.2545;SAS_AF=0.1667;AA=C|||;VT=SNP
2	23234502	rs7583892	G	A	100	PASS	AC=2610;AF=0.521166;AN=5008;NS=2504;DP=17731;EAS_AF=0.8115;AMR_AF=0.6182;AFR_AF=0.3744;EUR_AF=0.4304;SAS_AF=0.4448;AA=G|||;VT=SNP
2	23234609	rs7574809	T	C	100	PASS	AC=3464;AF=0.691693;AN=5008;NS=2504;DP=17505;EAS_AF=0.5873;AMR_AF=0.696;AFR_AF=0.6271;EUR_AF=0.7416;SAS_AF=0.8323;AA=T|||;VT=SNP
2	23234798	rs13422947	G	A	100	PASS	AC=1215;AF=0.242612;AN=5008;NS=2504;DP=18305;EAS_AF=0.3938;AMR_AF=0.3242;AFR_AF=0.1104;EUR_AF=0.175;SAS_AF=0.2771;AA=G|||;VT=SNP
2	23235569	rs10445919	T	C	100	PASS	AC=1766;AF=0.352636;AN=5008;NS=2504;DP=20251;EAS_AF=0.3095;AMR_AF=0.3401;AFR_AF=0.0968;EUR_AF=0.5179;SAS_AF=0.5818;AA=C|||;VT=SNP
2	23236197	rs11124813	G	A	100	PASS	AC=2480;AF=0.495208;AN=5008;NS=2504;DP=22011;EAS_AF=0.4673;AMR_AF=0.5807;AFR_AF=0.115;EUR_AF=0.6819;SAS_AF=0.7853;AA=G|||;VT=SNP
2	23236463	rs11694634	G	C	100	PASS	AC=1334;AF=0.266374;AN=5008;NS=2504;DP=19210;EAS_AF=0.0903;AMR_AF=0.3012;AFR_AF=0.0378;EUR_AF=0.5089;SAS_AF=0.4826;AA=G|||;VT=SNP
2	23236955	rs13030626	G	C	100	PASS	AC=1513;AF=0.302117;AN=5008;NS=2504;DP=20374;EAS_AF=0.1389;AMR_AF=0.3026;AFR_AF=0.0794;EUR_AF=0.5129;SAS_AF=0.5542;AA=C|||;VT=SNP
2	23236961	rs13030634	G	C	100	PASS	AC=1469;AF=0.293331;AN=5008;NS=2504;DP=20379;EAS_AF=0.1319;AMR_AF=0.3026;AFR_AF=0.0514;EUR_AF=0.5129;SAS_AF=0.5542;AA=G|||;VT=SNP
2	23237022	rs11694935	G	T	100	PASS	AC=1507;AF=0.300919;AN=5008;NS=2504;DP=21149;EAS_AF=0.1389;AMR_AF=0.2997;AFR_AF=0.0794;EUR_AF=0.508;SAS_AF=0.5552;AA=G|||;VT=SNP
2	23237161	rs11696076	G	A	100	PASS	AC=1461;AF=0.291733;AN=5008;NS=2504;DP=20059;EAS_AF=0.1379;AMR_AF=0.3026;AFR_AF=0.0514;EUR_AF=0.5129;SAS_AF=0.5399;AA=G|||;VT=SNP
2	23237164	rs2681029	A	G	100	PASS	AC=1250;AF=0.249601;AN=5008;NS=2504;DP=20049;EAS_AF=0.4117;AMR_AF=0.304;AFR_AF=0.1452;EUR_AF=0.2664;SAS_AF=0.1677;AA=A|||;VT=SNP
2	23237379	rs11692218	T	C	100	PASS	AC=1540;AF=0.307508;AN=5008;NS=2504;DP=21610;EAS_AF=0.1389;AMR_AF=0.3026;AFR_AF=0.0976;EUR_AF=0.5129;SAS_AF=0.5573;AA=C|||;VT=SNP
2	23238004	rs10495737	C	T	100	PASS	AC=1495;AF=0.298522;AN=5008;NS=2504;DP=20050;EAS_AF=0.1369;AMR_AF=0.3026;AFR_AF=0.0794;EUR_AF=0.5119;SAS_AF=0.5389;AA=C|||;VT=SNP
2	23238328	rs2879542	A	G	100	PASS	AC=1525;AF=0.304513;AN=5008;NS=2504;DP=21900;EAS_AF=0.1409;AMR_AF=0.3026;AFR_AF=0.0976;EUR_AF=0.5119;SAS_AF=0.5409;AA=G|||;VT=SNP
2	23238345	rs2879543	T	C	100	PASS	AC=2494;AF=0.498003;AN=5008;NS=2504;DP=22075;EAS_AF=0.4831;AMR_AF=0.572;AFR_AF=0.112;EUR_AF=0.6829;SAS_AF=0.7924;AA=C|||;VT=SNP
2	23238943	rs41458646	A	G	100	PASS	AC=969;AF=0.19349;AN=5008;NS=2504;DP=23563;EAS_AF=0.3423;AMR_AF=0.2695;AFR_AF=0.0151;EUR_AF=0.171;SAS_AF=0.2505;AA=A|||;VT=SNP
2	23239369	rs41476545	T	C	100	PASS	AC=972;AF=0.194089;AN=5008;NS=2504;DP=22020;EAS_AF=0.3423;AMR_AF=0.2695;AFR_AF=0.0159;EUR_AF=0.171;SAS_AF=0.2526;AA=T|||;VT=SNP
2	23239848	rs1867914	C	A	100	PASS	AC=966;AF=0.192891;AN=5008;NS=2504;DP=19034;EAS_AF=0.3413;AMR_AF=0.2695;AFR_AF=0.0144;EUR_AF=0.171;SAS_AF=0.2495;AA=C|||;VT=SNP
2	23240439	rs11678567	G	A	100	PASS	AC=1497;AF=0.298922;AN=5008;NS=2504;DP=19590;EAS_AF=0.1379;AMR_AF=0.3026;AFR_AF=0.0794;EUR_AF=0.5119;SAS_AF=0.5399;AA=g|||;VT=SNP
2	23240913	rs12986423	A	T	100	PASS	AC=1520;AF=0.303514;AN=5008;NS=2504;DP=17713;EAS_AF=0.1389;AMR_AF=0.3026;AFR_AF=0.0809;EUR_AF=0.5129;SAS_AF=0.5593;AA=A|||;VT=SNP
2	23241481	rs2121450	G	A	100	PASS	AC=1469;AF=0.293331;AN=5008;NS=2504;DP=18946;EAS_AF=0.131;AMR_AF=0.3026;AFR_AF=0.0514;EUR_AF=0.5129;SAS_AF=0.5552;AA=G|||;VT=SNP
2	23241579	rs12615111	G	A	100	PASS	AC=945;AF=0.188698;AN=5008;NS=2504;DP=19266;EAS_AF=0.3413;AMR_AF=0.2695;AFR_AF=0.0144;EUR_AF=0.169;SAS_AF=0.2301;AA=G|||;VT=SNP
2	23241596	rs12621794	C	A	100	PASS	AC=945;AF=0.188698;AN=5008;NS=2504;DP=18876;EAS_AF=0.3413;AMR_AF=0.2695;AFR_AF=0.0144;EUR_AF=0.169;SAS_AF=0.2301;AA=C|||;VT=SNP
2	23241620	rs2121449	A	G	100	PASS	AC=1679;AF=0.335264;AN=5008;NS=2504;DP=18774;EAS_AF=0.1419;AMR_AF=0.3199;AFR_AF=0.1884;EUR_AF=0.5139;SAS_AF=0.5603;AA=A|||;VT=SNP
2	23242301	rs1473334	T	G	100	PASS	AC=1324;AF=0.264377;AN=5008;NS=2504;DP=18906;EAS_AF=0.0903;AMR_AF=0.2795;AFR_AF=0.0605;EUR_AF=0.4811;SAS_AF=0.4857;AA=T|||;VT=SNP
2	23242482	rs58578552	C	T	100	PASS	AC=1105;AF=0.220647;AN=5008;NS=2504;DP=17554;EAS_AF=0.3294;AMR_AF=0.3084;AFR_AF=0.1051;EUR_AF=0.1759;SAS_AF=0.2485;AA=C|||;VT=SNP
2	23242496	rs2166574	T	G	100	PASS	AC=2507;AF=0.500599;AN=5008;NS=2504;DP=18095;EAS_AF=0.4345;AMR_AF=0.5922;AFR_AF=0.1445;EUR_AF=0.6839;SAS_AF=0.7965;AA=G|||;VT=SNP
2	23242767	rs4665536	A	G	100	PASS	AC=1019;AF=0.203474;AN=5008;NS=2504;DP=18644;EAS_AF=0.3333;AMR_AF=0.2939;AFR_AF=0.0182;EUR_AF=0.1769;SAS_AF=0.2832;AA=A|||;VT=SNP
2	23242926	rs12466477	T	C	100	PASS	AC=1284;AF=0.25639;AN=5008;NS=2504;DP=17600;EAS_AF=0.0883;AMR_AF=0.2824;AFR_AF=0.0386;EUR_AF=0.495;SAS_AF=0.4601;AA=T|||;VT=SNP
2	23242944	rs4665537	C	T	100	PASS	AC=965;AF=0.192692;AN=5008;NS=2504;DP=17304;EAS_AF=0.3224;AMR_AF=0.2911;AFR_AF=0.0182;EUR_AF=0.173;SAS_AF=0.2454;AA=A|||;VT=SNP
2	23243829	rs4665538	G	A	100	PASS	AC=966;AF=0.192891;AN=5008;NS=2504;DP=19651;EAS_AF=0.3234;AMR_AF=0.2911;AFR_AF=0.0182;EUR_AF=0.173;SAS_AF=0.2454;AA=G|||;VT=SNP
2	23243972	rs1473333	G	T	100	PASS	AC=1257;AF=0.250998;AN=5008;NS=2504;DP=20110;EAS_AF=0.0853;AMR_AF=0.281;AFR_AF=0.0386;EUR_AF=0.493;SAS_AF=0.4387;AA=G|||;VT=SNP
2	23244470	rs11124823	G	A	100	PASS	AC=2486;AF=0.496406;AN=5008;NS=2504;DP=20273;EAS_AF=0.4196;AMR_AF=0.5908;AFR_AF=0.149;EUR_AF=0.674;SAS_AF=0.7955;AA=G|||;VT=SNP
2	23244860	rs1446867	T	C	100	PASS	AC=2735;AF=0.546126;AN=5008;NS=2504;DP=18852;EAS_AF=0.5506;AMR_AF=0.6196;AFR_AF=0.1997;EUR_AF=0.6769;SAS_AF=0.8231;AA=C|||;VT=SNP
2	23245483	rs1374453	T	C	100	PASS	AC=2396;AF=0.478435;AN=5008;NS=2504;DP=21023;EAS_AF=0.4177;AMR_AF=0.5893;AFR_AF=0.1483;EUR_AF=0.671;SAS_AF=0.7106;AA=C|||;VT=SNP
2	23246869	rs11675994	T	A	100	PASS	AC=2637;AF=0.526558;AN=5008;NS=2504;DP=19551;EAS_AF=0.5506;AMR_AF=0.6182;AFR_AF=0.1944;EUR_AF=0.673;SAS_AF=0.7352;AA=T|||;VT=SNP
2	23246941	rs11691370	C	T	100	PASS	AC=2630;AF=0.52516;AN=5008;NS=2504;DP=18565;EAS_AF=0.5437;AMR_AF=0.6196;AFR_AF=0.1967;EUR_AF=0.672;SAS_AF=0.7321;AA=C|||;VT=SNP
2	23246950	rs11679914	G	A	100	PASS	AC=2628;AF=0.52476;AN=5008;NS=2504;DP=18755;EAS_AF=0.5506;AMR_AF=0.6182;AFR_AF=0.1899;EUR_AF=0.673;SAS_AF=0.7321;AA=g|||;VT=SNP
2	23246977	rs11674896	A	G	100	PASS	AC=2640;AF=0.527157;AN=5008;NS=2504;DP=20484;EAS_AF=0.5506;AMR_AF=0.6196;AFR_AF=0.1944;EUR_AF=0.673;SAS_AF=0.7372;AA=G|||;VT=SNP
2	23247455	rs12712790	A	G	100	PASS	AC=2647;AF=0.528554;AN=5008;NS=2504;DP=21647;EAS_AF=0.5506;AMR_AF=0.6326;AFR_AF=0.1944;EUR_AF=0.673;SAS_AF=0.7352;AA=A|||;VT=SNP
2	23247542	rs12997640	A	T	100	PASS	AC=1249;AF=0.249401;AN=5008;NS=2504;DP=20273;EAS_AF=0.0704;AMR_AF=0.281;AFR_AF=0.0386;EUR_AF=0.493;SAS_AF=0.4458;AA=A|||;VT=SNP
2	23247881	rs12466137	T	C	100	PASS	AC=2781;AF=0.555312;AN=5008;NS=2504;DP=19853;EAS_AF=0.5506;AMR_AF=0.6354;AFR_AF=0.2958;EUR_AF=0.673;SAS_AF=0.7331;AA=t|||;VT=SNP
2	23247892	rs2068010	G	A	100	PASS	AC=2627;AF=0.524561;AN=5008;NS=2504;DP=20270;EAS_AF=0.5437;AMR_AF=0.6182;AFR_AF=0.1952;EUR_AF=0.672;SAS_AF=0.7321;AA=A|||;VT=SNP
2	23248208	rs12469865	G	A	100	PASS	AC=2634;AF=0.525958;AN=5008;NS=2504;DP=19251;EAS_AF=0.5506;AMR_AF=0.6182;AFR_AF=0.1944;EUR_AF=0.673;SAS_AF=0.7321;AA=A|||;VT=SNP
2	23248877	rs1446866	C	T	100	PASS	AC=2625;AF=0.524161;AN=5008;NS=2504;DP=17792;EAS_AF=0.5427;AMR_AF=0.6196;AFR_AF=0.1929;EUR_AF=0.672;SAS_AF=0.7331;AA=C|||;VT=SNP
2	23249165	rs17044637	G	A	100	PASS	AC=1016;AF=0.202875;AN=5008;NS=2504;DP=17157;EAS_AF=0.3512;AMR_AF=0.2925;AFR_AF=0.0182;EUR_AF=0.1759;SAS_AF=0.2638;AA=G|||;VT=SNP
2	23249409	rs13011578	A	C	100	PASS	AC=2643;AF=0.527756;AN=5008;NS=2504;DP=16648;EAS_AF=0.5516;AMR_AF=0.621;AFR_AF=0.1952;EUR_AF=0.673;SAS_AF=0.7372;AA=C|||;VT=SNP
2	23249534	rs72816841	C	G	100	PASS	AC=1010;AF=0.201677;AN=5008;NS=2504;DP=18324;EAS_AF=0.3442;AMR_AF=0.2925;AFR_AF=0.0182;EUR_AF=0.175;SAS_AF=0.2658;AA=C|||;VT=SNP
2	23249625	rs4665539	A	C	100	PASS	AC=1010;AF=0.201677;AN=5008;NS=2504;DP=18944;EAS_AF=0.3442;AMR_AF=0.2925;AFR_AF=0.0182;EUR_AF=0.175;SAS_AF=0.2658;AA=A|||;VT=SNP
2	23249712	rs4665191	A	C	100	PASS	AC=2646;AF=0.528355;AN=5008;NS=2504;DP=18479;EAS_AF=0.5506;AMR_AF=0.6196;AFR_AF=0.1982;EUR_AF=0.674;SAS_AF=0.7372;AA=C|||;VT=SNP
```
