## Supplementary material for "Characterization of shared and ancestry-specific signals driving complex traits using multi-ancestry fine-mapping": s1_data.bim

```
2	chr2:23452184:T:A	0	23452184	A	T
2	chr2:23452271:C:T	0	23452271	T	C
2	chr2:23452309:A:G	0	23452309	G	A
2	chr2:23453161:A:C	0	23453161	C	A
2	chr2:23453200:T:C	0	23453200	C	T
2	chr2:23453237:A:G	0	23453237	G	A
2	chr2:23453827:G:A	0	23453827	A	G
2	chr2:23454045:C:T	0	23454045	T	C
2	chr2:23454182:C:T	0	23454182	T	C
2	chr2:23454803:A:T	0	23454803	T	A
2	chr2:23455167:G:T	0	23455167	T	G
2	chr2:23455171:A:G	0	23455171	G	A
2	chr2:23455323:G:A	0	23455323	A	G
2	chr2:23455673:A:G	0	23455673	G	A
2	chr2:23455789:A:G	0	23455789	G	A
2	chr2:23455910:A:G	0	23455910	G	A
2	chr2:23455924:T:C	0	23455924	C	T
2	chr2:23457170:A:G	0	23457170	G	A
2	chr2:23457630:T:A	0	23457630	A	T
2	chr2:23458289:G:A	0	23458289	A	G
2	chr2:23458782:C:T	0	23458782	T	C
2	chr2:23459538:G:A	0	23459538	A	G
2	chr2:23459606:A:G	0	23459606	G	A
2	chr2:23459647:A:G	0	23459647	G	A
2	chr2:23461338:T:C	0	23461338	C	T
2	chr2:23461518:G:T	0	23461518	T	G
2	chr2:23465058:T:C	0	23465058	C	T
2	chr2:23465483:C:T	0	23465483	T	C
2	chr2:23465535:C:T	0	23465535	T	C
2	chr2:23465715:T:C	0	23465715	C	T
2	chr2:23466164:G:A	0	23466164	A	G
2	chr2:23467075:C:T	0	23467075	T	C
2	chr2:23467918:C:T	0	23467918	T	C
2	chr2:23468172:C:G	0	23468172	G	C
2	chr2:23469809:A:G	0	23469809	G	A
2	chr2:23470192:G:T	0	23470192	T	G
2	chr2:23474220:T:C	0	23474220	C	T
2	chr2:23474240:A:G	0	23474240	G	A
2	chr2:23474772:T:A	0	23474772	A	T
2	chr2:23474778:G:T	0	23474778	T	G
2	chr2:23474839:A:C	0	23474839	C	A
2	chr2:23475235:A:G	0	23475235	G	A
2	chr2:23476606:T:C	0	23476606	C	T
2	chr2:23477733:C:A	0	23477733	A	C
2	chr2:23478234:A:G	0	23478234	G	A
2	chr2:23478699:G:A	0	23478699	A	G
2	chr2:23479864:C:T	0	23479864	T	C
2	chr2:23480348:A:G	0	23480348	G	A
2	chr2:23481262:C:G	0	23481262	G	C
2	chr2:23481328:T:A	0	23481328	A	T
2	chr2:23481486:A:G	0	23481486	G	A
2	chr2:23482065:C:A	0	23482065	A	C
2	chr2:23482519:G:A	0	23482519	A	G
2	chr2:23482540:A:G	0	23482540	G	A
2	chr2:23482806:G:A	0	23482806	A	G
2	chr2:23483510:A:G	0	23483510	G	A
2	chr2:23484743:G:A	0	23484743	A	G
2	chr2:23484896:C:T	0	23484896	T	C
2	chr2:23484904:A:G	0	23484904	G	A
2	chr2:23485020:C:G	0	23485020	G	C
2	chr2:23485118:A:G	0	23485118	G	A
2	chr2:23485890:T:C	0	23485890	C	T
2	chr2:23486446:A:G	0	23486446	G	A
2	chr2:23486748:C:G	0	23486748	G	C
2	chr2:23487294:G:T	0	23487294	T	G
2	chr2:23487330:T:C	0	23487330	C	T
2	chr2:23487353:G:A	0	23487353	A	G
2	chr2:23487572:C:T	0	23487572	T	C
2	chr2:23488002:A:G	0	23488002	G	A
2	chr2:23488355:C:T	0	23488355	T	C
2	chr2:23488694:T:C	0	23488694	C	T
2	chr2:23488720:G:A	0	23488720	A	G
2	chr2:23488993:C:T	0	23488993	T	C
2	chr2:23489138:G:A	0	23489138	A	G
2	chr2:23489308:A:G	0	23489308	G	A
2	chr2:23489652:G:A	0	23489652	A	G
2	chr2:23490097:C:T	0	23490097	T	C
2	chr2:23490237:T:C	0	23490237	C	T
2	chr2:23491213:C:T	0	23491213	T	C
2	chr2:23491559:AGCTCT:A	0	23491559	A	AGCTCT
2	chr2:23492319:A:G	0	23492319	G	A
2	chr2:23492364:C:T	0	23492364	T	C
2	chr2:23492631:C:T	0	23492631	T	C
2	chr2:23493210:C:G	0	23493210	G	C
2	chr2:23493229:G:A	0	23493229	A	G
2	chr2:23493285:G:A	0	23493285	A	G
2	chr2:23493824:A:C	0	23493824	C	A
2	chr2:23494710:T:C	0	23494710	C	T
2	chr2:23494723:A:G	0	23494723	G	A
2	chr2:23497397:G:T	0	23497397	T	G
2	chr2:23497467:G:T	0	23497467	T	G
2	chr2:23497892:A:G	0	23497892	G	A
2	chr2:23497934:G:A	0	23497934	A	G
2	chr2:23498095:A:T	0	23498095	T	A
2	chr2:23498275:A:T	0	23498275	T	A
2	chr2:23498430:T:C	0	23498430	C	T
2	chr2:23498475:C:T	0	23498475	T	C
2	chr2:23498856:C:T	0	23498856	T	C
2	chr2:23499002:G:A	0	23499002	A	G
2	chr2:23499017:C:T	0	23499017	T	C
2	chr2:23499471:A:G	0	23499471	G	A
2	chr2:23499671:A:G	0	23499671	G	A
2	chr2:23500000:C:T	0	23500000	T	C
2	chr2:23500051:A:G	0	23500051	G	A
2	chr2:23500091:A:G	0	23500091	G	A
2	chr2:23500328:A:G	0	23500328	G	A
2	chr2:23500732:A:G	0	23500732	G	A
2	chr2:23501194:G:A	0	23501194	A	G
2	chr2:23501390:C:T	0	23501390	T	C
2	chr2:23501711:T:C	0	23501711	C	T
2	chr2:23501720:C:T	0	23501720	T	C
2	chr2:23501876:C:T	0	23501876	T	C
2	chr2:23502043:C:T	0	23502043	T	C
2	chr2:23502121:T:G	0	23502121	G	T
2	chr2:23503804:A:G	0	23503804	G	A
2	chr2:23503849:A:C	0	23503849	C	A
2	chr2:23504441:G:A	0	23504441	A	G
2	chr2:23505441:T:G	0	23505441	G	T
2	chr2:23506362:A:G	0	23506362	G	A
2	chr2:23506477:G:T	0	23506477	T	G
2	chr2:23506860:T:G	0	23506860	G	T
2	chr2:23509354:T:C	0	23509354	C	T
2	chr2:23510023:C:T	0	23510023	T	C
2	chr2:23510024:G:A	0	23510024	A	G
2	chr2:23510220:C:T	0	23510220	T	C
2	chr2:23510404:T:C	0	23510404	C	T
2	chr2:23510497:G:A	0	23510497	A	G
2	chr2:23510576:C:T	0	23510576	T	C
2	chr2:23510911:A:G	0	23510911	G	A
2	chr2:23511104:G:A	0	23511104	A	G
2	chr2:23512113:G:A	0	23512113	A	G
2	chr2:23512973:G:A	0	23512973	A	G
2	chr2:23513154:T:C	0	23513154	C	T
2	chr2:23513190:A:T	0	23513190	T	A
2	chr2:23513452:G:C	0	23513452	C	G
2	chr2:23513767:G:A	0	23513767	A	G
2	chr2:23514432:G:C	0	23514432	C	G
2	chr2:23515345:G:A	0	23515345	A	G
2	chr2:23515498:C:T	0	23515498	T	C
2	chr2:23515830:T:C	0	23515830	C	T
2	chr2:23516718:C:T	0	23516718	T	C
2	chr2:23516928:G:A	0	23516928	A	G
2	chr2:23517376:C:T	0	23517376	T	C
2	chr2:23518540:A:G	0	23518540	G	A
2	chr2:23519251:T:C	0	23519251	C	T
2	chr2:23519903:GA:G	0	23519903	G	GA
2	chr2:23520290:G:A	0	23520290	A	G
2	chr2:23520865:T:C	0	23520865	C	T
2	chr2:23522192:A:G	0	23522192	G	A
2	chr2:23523930:G:A	0	23523930	A	G
2	chr2:23524100:A:T	0	23524100	T	A
2	chr2:23524248:T:C	0	23524248	C	T
2	chr2:23524348:A:G	0	23524348	G	A
2	chr2:23524647:A:C	0	23524647	C	A
2	chr2:23525408:G:A	0	23525408	A	G
2	chr2:23527532:A:C	0	23527532	C	A
2	chr2:23528958:A:G	0	23528958	G	A
2	chr2:23529042:A:T	0	23529042	T	A
2	chr2:23531159:C:T	0	23531159	T	C
2	chr2:23531900:C:T	0	23531900	T	C
2	chr2:23532210:G:A	0	23532210	A	G
2	chr2:23532338:A:G	0	23532338	G	A
2	chr2:23533963:G:A	0	23533963	A	G
2	chr2:23535719:G:A	0	23535719	A	G
2	chr2:23535885:A:G	0	23535885	G	A
2	chr2:23536039:G:A	0	23536039	A	G
2	chr2:23536416:C:T	0	23536416	T	C
2	chr2:23536737:C:T	0	23536737	T	C
2	chr2:23537152:C:G	0	23537152	G	C
2	chr2:23537995:A:G	0	23537995	G	A
2	chr2:23538543:C:T	0	23538543	T	C
2	chr2:23539001:C:G	0	23539001	G	C
2	chr2:23539213:GTC:G	0	23539213	G	GTC
2	chr2:23539334:T:C	0	23539334	C	T
2	chr2:23539808:T:A	0	23539808	A	T
2	chr2:23540706:G:A	0	23540706	A	G
2	chr2:23541096:T:G	0	23541096	G	T
2	chr2:23541136:G:T	0	23541136	T	G
2	chr2:23541237:G:A	0	23541237	A	G
2	chr2:23542918:T:A	0	23542918	A	T
2	chr2:23543214:G:A	0	23543214	A	G
2	chr2:23543399:T:C	0	23543399	C	T
2	chr2:23544856:C:T	0	23544856	T	C
2	chr2:23545638:C:T	0	23545638	T	C
2	chr2:23545700:G:A	0	23545700	A	G
2	chr2:23546556:G:A	0	23546556	A	G
2	chr2:23546895:T:C	0	23546895	C	T
2	chr2:23547564:A:G	0	23547564	G	A
2	chr2:23548392:T:G	0	23548392	G	T
2	chr2:23548802:A:T	0	23548802	T	A
2	chr2:23549096:G:A	0	23549096	A	G
2	chr2:23549137:T:A	0	23549137	A	T
2	chr2:23551078:G:A	0	23551078	A	G
2	chr2:23551142:C:T	0	23551142	T	C
2	chr2:23551492:T:A	0	23551492	A	T
2	chr2:23551882:A:C	0	23551882	C	A
2	chr2:23553055:C:T	0	23553055	T	C
2	chr2:23553063:G:A	0	23553063	A	G
2	chr2:23554687:G:A	0	23554687	A	G
2	chr2:23554703:C:T	0	23554703	T	C
2	chr2:23555074:A:G	0	23555074	G	A
2	chr2:23555277:C:T	0	23555277	T	C
2	chr2:23556210:T:G	0	23556210	G	T
2	chr2:23556273:A:G	0	23556273	G	A
2	chr2:23557145:C:T	0	23557145	T	C
2	chr2:23557364:G:A	0	23557364	A	G
2	chr2:23558195:AATAC:A	0	23558195	A	AATAC
2	chr2:23558917:C:T	0	23558917	T	C
2	chr2:23559503:T:A	0	23559503	A	T
2	chr2:23559516:G:C	0	23559516	C	G
2	chr2:23559817:G:A	0	23559817	A	G
2	chr2:23560883:A:G	0	23560883	G	A
2	chr2:23560977:C:T	0	23560977	T	C
2	chr2:23561080:G:T	0	23561080	T	G
2	chr2:23561251:A:G	0	23561251	G	A
2	chr2:23562647:A:G	0	23562647	G	A
2	chr2:23563155:C:T	0	23563155	T	C
2	chr2:23563321:C:A	0	23563321	A	C
2	chr2:23563424:G:A	0	23563424	A	G
2	chr2:23563741:T:C	0	23563741	C	T
2	chr2:23563863:T:C	0	23563863	C	T
2	chr2:23564639:A:G	0	23564639	G	A
2	chr2:23565448:G:A	0	23565448	A	G
2	chr2:23565717:G:C	0	23565717	C	G
2	chr2:23566623:A:G	0	23566623	G	A
2	chr2:23566985:T:C	0	23566985	C	T
2	chr2:23567351:G:A	0	23567351	A	G
2	chr2:23568322:C:T	0	23568322	T	C
2	chr2:23568561:G:A	0	23568561	A	G
2	chr2:23568915:G:A	0	23568915	A	G
2	chr2:23569080:A:G	0	23569080	G	A
2	chr2:23569731:A:G	0	23569731	G	A
2	chr2:23570708:T:C	0	23570708	C	T
2	chr2:23572927:A:C	0	23572927	C	A
2	chr2:23573389:T:C	0	23573389	C	T
2	chr2:23573720:T:C	0	23573720	C	T
2	chr2:23575209:G:T	0	23575209	T	G
2	chr2:23576070:C:T	0	23576070	T	C
2	chr2:23577299:G:A	0	23577299	A	G
2	chr2:23577504:C:T	0	23577504	T	C
2	chr2:23578750:C:T	0	23578750	T	C
2	chr2:23579288:C:T	0	23579288	T	C
2	chr2:23579520:T:C	0	23579520	C	T
2	chr2:23580911:G:A	0	23580911	A	G
2	chr2:23582620:C:T	0	23582620	T	C
2	chr2:23584063:G:C	0	23584063	C	G
2	chr2:23587420:A:G	0	23587420	G	A
2	chr2:23589662:A:G	0	23589662	G	A
2	chr2:23592308:GC:G	0	23592308	G	GC
2	chr2:23594528:A:G	0	23594528	G	A
2	chr2:23596960:G:A	0	23596960	A	G
2	chr2:23597174:A:G	0	23597174	G	A
2	chr2:23598872:G:A	0	23598872	A	G
2	chr2:23599710:A:G	0	23599710	G	A
2	chr2:23599920:C:T	0	23599920	T	C
2	chr2:23600100:C:T	0	23600100	T	C
2	chr2:23601164:A:C	0	23601164	C	A
2	chr2:23601862:G:A	0	23601862	A	G
2	chr2:23602174:G:A	0	23602174	A	G
2	chr2:23602827:C:A	0	23602827	A	C
2	chr2:23602906:G:A	0	23602906	A	G
2	chr2:23603596:C:T	0	23603596	T	C
2	chr2:23604386:C:T	0	23604386	T	C
2	chr2:23604738:C:T	0	23604738	T	C
2	chr2:23604740:T:C	0	23604740	C	T
2	chr2:23605500:G:A	0	23605500	A	G
2	chr2:23606934:G:A	0	23606934	A	G
2	chr2:23607775:G:A	0	23607775	A	G
2	chr2:23611226:A:G	0	23611226	G	A
2	chr2:23612043:A:C	0	23612043	C	A
2	chr2:23612610:T:C	0	23612610	C	T
2	chr2:23613744:G:A	0	23613744	A	G
2	chr2:23613870:T:C	0	23613870	C	T
2	chr2:23614265:T:C	0	23614265	C	T
2	chr2:23614266:G:A	0	23614266	A	G
2	chr2:23614876:C:T	0	23614876	T	C
2	chr2:23615617:T:C	0	23615617	C	T
2	chr2:23616837:C:A	0	23616837	A	C
2	chr2:23617167:G:A	0	23617167	A	G
2	chr2:23617904:A:C	0	23617904	C	A
2	chr2:23617935:T:C	0	23617935	C	T
2	chr2:23618340:G:A	0	23618340	A	G
2	chr2:23620655:C:T	0	23620655	T	C
2	chr2:23621524:G:A	0	23621524	A	G
2	chr2:23623603:G:A	0	23623603	A	G
2	chr2:23624173:C:T	0	23624173	T	C
2	chr2:23624471:A:G	0	23624471	G	A
2	chr2:23625110:G:A	0	23625110	A	G
2	chr2:23627298:C:T	0	23627298	T	C
2	chr2:23627705:G:A	0	23627705	A	G
2	chr2:23628433:A:G	0	23628433	G	A
2	chr2:23630630:A:G	0	23630630	G	A
2	chr2:23631392:G:A	0	23631392	A	G
2	chr2:23631766:C:T	0	23631766	T	C
2	chr2:23632628:G:A	0	23632628	A	G
2	chr2:23632783:G:A	0	23632783	A	G
2	chr2:23632979:C:G	0	23632979	G	C
2	chr2:23632981:GGCAT:G	0	23632981	G	GGCAT
2	chr2:23633107:C:T	0	23633107	T	C
2	chr2:23634314:G:A	0	23634314	A	G
2	chr2:23634959:T:TTGCC	0	23634959	TTGCC	T
2	chr2:23635701:T:C	0	23635701	C	T
2	chr2:23635919:G:A	0	23635919	A	G
2	chr2:23636579:G:A	0	23636579	A	G
2	chr2:23636652:C:T	0	23636652	T	C
2	chr2:23636680:G:A	0	23636680	A	G
2	chr2:23637368:G:A	0	23637368	A	G
2	chr2:23637670:G:A	0	23637670	A	G
2	chr2:23637862:C:T	0	23637862	T	C
2	chr2:23637905:C:T	0	23637905	T	C
2	chr2:23639617:T:C	0	23639617	C	T
2	chr2:23640274:G:A	0	23640274	A	G
2	chr2:23640687:G:A	0	23640687	A	G
2	chr2:23640799:A:G	0	23640799	G	A
2	chr2:23641430:C:T	0	23641430	T	C
2	chr2:23641566:A:AT	0	23641566	AT	A
2	chr2:23641569:C:T	0	23641569	T	C
2	chr2:23641710:G:A	0	23641710	A	G
2	chr2:23642144:G:A	0	23642144	A	G
2	chr2:23642390:T:C	0	23642390	C	T
2	chr2:23643713:T:C	0	23643713	C	T
2	chr2:23644115:A:G	0	23644115	G	A
2	chr2:23645781:T:C	0	23645781	C	T
2	chr2:23646701:T:C	0	23646701	C	T
2	chr2:23646777:G:A	0	23646777	A	G
2	chr2:23646881:C:T	0	23646881	T	C
2	chr2:23647528:T:C	0	23647528	C	T
2	chr2:23647559:C:T	0	23647559	T	C
2	chr2:23647579:C:A	0	23647579	A	C
2	chr2:23648154:G:A	0	23648154	A	G
2	chr2:23649319:G:A	0	23649319	A	G
2	chr2:23649374:C:A	0	23649374	A	C
2	chr2:23649497:C:T	0	23649497	T	C
2	chr2:23649895:C:A	0	23649895	A	C
2	chr2:23650044:G:A	0	23650044	A	G
2	chr2:23650140:G:A	0	23650140	A	G
2	chr2:23650479:G:A	0	23650479	A	G
2	chr2:23652480:T:C	0	23652480	C	T
2	chr2:23652517:G:C	0	23652517	C	G
2	chr2:23652561:C:T	0	23652561	T	C
2	chr2:23653044:C:T	0	23653044	T	C
2	chr2:23653108:T:A	0	23653108	A	T
2	chr2:23653120:A:C	0	23653120	C	A
2	chr2:23653583:G:A	0	23653583	A	G
2	chr2:23655057:T:C	0	23655057	C	T
2	chr2:23655205:G:A	0	23655205	A	G
2	chr2:23655243:G:A	0	23655243	A	G
2	chr2:23655321:G:A	0	23655321	A	G
2	chr2:23656143:T:C	0	23656143	C	T
2	chr2:23656398:A:C	0	23656398	C	A
2	chr2:23656598:G:A	0	23656598	A	G
2	chr2:23656652:G:A	0	23656652	A	G
2	chr2:23657059:G:A	0	23657059	A	G
2	chr2:23657953:A:G	0	23657953	G	A
2	chr2:23659477:G:A	0	23659477	A	G
2	chr2:23659672:G:A	0	23659672	A	G
2	chr2:23660136:G:A	0	23660136	A	G
2	chr2:23660250:A:T	0	23660250	T	A
2	chr2:23661257:G:A	0	23661257	A	G
2	chr2:23661876:T:C	0	23661876	C	T
2	chr2:23662059:A:G	0	23662059	G	A
2	chr2:23663279:T:C	0	23663279	C	T
2	chr2:23663752:A:C	0	23663752	C	A
2	chr2:23664283:A:G	0	23664283	G	A
2	chr2:23664567:C:T	0	23664567	T	C
2	chr2:23665601:C:T	0	23665601	T	C
2	chr2:23666099:A:G	0	23666099	G	A
2	chr2:23666417:G:C	0	23666417	C	G
2	chr2:23666744:A:G	0	23666744	G	A
2	chr2:23667209:T:C	0	23667209	C	T
2	chr2:23667214:A:C	0	23667214	C	A
2	chr2:23667636:G:A	0	23667636	A	G
2	chr2:23668043:G:A	0	23668043	A	G
2	chr2:23668505:C:G	0	23668505	G	C
2	chr2:23668670:C:T	0	23668670	T	C
2	chr2:23668681:G:A	0	23668681	A	G
2	chr2:23668996:T:C	0	23668996	C	T
2	chr2:23669453:C:T	0	23669453	T	C
2	chr2:23669682:T:A	0	23669682	A	T
2	chr2:23670395:G:A	0	23670395	A	G
2	chr2:23671612:A:T	0	23671612	T	A
2	chr2:23671903:C:G	0	23671903	G	C
2	chr2:23672428:C:T	0	23672428	T	C
2	chr2:23672544:C:T	0	23672544	T	C
2	chr2:23672727:T:C	0	23672727	C	T
2	chr2:23673031:C:G	0	23673031	G	C
2	chr2:23673179:A:G	0	23673179	G	A
2	chr2:23673228:AGACACACACCCACACCACGTGCTCACATGCACTATACACAAGAG:A	0	23673228	A	AGACACACACCCACACCACGTGCTCACATGCACTATACACAAGAG
2	chr2:23673857:C:T	0	23673857	T	C
2	chr2:23673863:CCCA:C	0	23673863	C	CCCA
2	chr2:23674385:T:C	0	23674385	C	T
2	chr2:23674855:G:A	0	23674855	A	G
2	chr2:23675065:C:T	0	23675065	T	C
2	chr2:23675126:C:T	0	23675126	T	C
2	chr2:23675279:A:G	0	23675279	G	A
2	chr2:23675299:A:G	0	23675299	G	A
2	chr2:23675303:GCCCATGGCCTT:G	0	23675303	G	GCCCATGGCCTT
2	chr2:23675447:C:T	0	23675447	T	C
2	chr2:23675895:T:G	0	23675895	G	T
2	chr2:23676225:T:C	0	23676225	C	T
2	chr2:23676301:G:A	0	23676301	A	G
2	chr2:23676937:A:G	0	23676937	G	A
2	chr2:23677006:A:G	0	23677006	G	A
2	chr2:23677078:A:G	0	23677078	G	A
2	chr2:23677512:G:A	0	23677512	A	G
2	chr2:23677655:C:T	0	23677655	T	C
2	chr2:23677888:C:T	0	23677888	T	C
2	chr2:23678068:T:C	0	23678068	C	T
2	chr2:23678377:G:T	0	23678377	T	G
2	chr2:23678483:A:G	0	23678483	G	A
2	chr2:23678896:G:A	0	23678896	A	G
2	chr2:23679444:T:C	0	23679444	C	T
2	chr2:23679490:T:C	0	23679490	C	T
2	chr2:23679910:C:T	0	23679910	T	C
2	chr2:23680215:A:C	0	23680215	C	A
2	chr2:23680483:G:A	0	23680483	A	G
2	chr2:23680525:A:G	0	23680525	G	A
2	chr2:23680763:T:C	0	23680763	C	T
2	chr2:23680942:C:T	0	23680942	T	C
2	chr2:23681361:C:A	0	23681361	A	C
2	chr2:23681833:G:A	0	23681833	A	G
2	chr2:23682120:C:A	0	23682120	A	C
2	chr2:23682225:G:A	0	23682225	A	G
2	chr2:23682661:C:T	0	23682661	T	C
2	chr2:23683263:C:G	0	23683263	G	C
2	chr2:23683343:G:A	0	23683343	A	G
2	chr2:23683527:G:T	0	23683527	T	G
2	chr2:23684809:C:T	0	23684809	T	C
2	chr2:23684961:G:A	0	23684961	A	G
2	chr2:23685093:C:T	0	23685093	T	C
2	chr2:23685984:A:G	0	23685984	G	A
2	chr2:23686543:C:T	0	23686543	T	C
2	chr2:23687093:G:A	0	23687093	A	G
2	chr2:23687285:G:T	0	23687285	T	G
2	chr2:23687505:A:C	0	23687505	C	A
2	chr2:23687909:C:T	0	23687909	T	C
2	chr2:23689180:T:A	0	23689180	A	T
2	chr2:23689531:C:T	0	23689531	T	C
2	chr2:23689827:A:G	0	23689827	G	A
2	chr2:23689842:C:T	0	23689842	T	C
2	chr2:23690375:T:C	0	23690375	C	T
2	chr2:23690401:T:C	0	23690401	C	T
2	chr2:23690733:T:G	0	23690733	G	T
2	chr2:23690899:C:T	0	23690899	T	C
2	chr2:23691115:T:C	0	23691115	C	T
2	chr2:23691170:C:G	0	23691170	G	C
2	chr2:23691195:C:T	0	23691195	T	C
2	chr2:23693168:G:A	0	23693168	A	G
2	chr2:23693735:C:T	0	23693735	T	C
2	chr2:23694470:G:A	0	23694470	A	G
2	chr2:23694851:T:C	0	23694851	C	T
2	chr2:23696021:C:T	0	23696021	T	C
2	chr2:23696299:C:T	0	23696299	T	C
2	chr2:23696337:G:A	0	23696337	A	G
2	chr2:23696505:C:T	0	23696505	T	C
2	chr2:23696687:G:A	0	23696687	A	G
2	chr2:23696870:T:C	0	23696870	C	T
2	chr2:23697118:AAAT:A	0	23697118	A	AAAT
2	chr2:23697326:G:A	0	23697326	A	G
2	chr2:23697360:C:A	0	23697360	A	C
2	chr2:23697426:C:T	0	23697426	T	C
2	chr2:23697675:A:G	0	23697675	G	A
2	chr2:23697762:C:G	0	23697762	G	C
2	chr2:23697776:G:C	0	23697776	C	G
2	chr2:23698102:T:C	0	23698102	C	T
2	chr2:23698300:G:A	0	23698300	A	G
2	chr2:23698367:G:A	0	23698367	A	G
2	chr2:23698417:T:C	0	23698417	C	T
2	chr2:23698432:T:C	0	23698432	C	T
2	chr2:23698695:A:C	0	23698695	C	A
2	chr2:23699343:G:A	0	23699343	A	G
2	chr2:23699445:C:A	0	23699445	A	C
2	chr2:23699455:C:T	0	23699455	T	C
2	chr2:23699513:C:T	0	23699513	T	C
2	chr2:23700719:C:T	0	23700719	T	C
2	chr2:23700892:A:G	0	23700892	G	A
2	chr2:23701530:T:C	0	23701530	C	T
2	chr2:23701671:CCACT:C	0	23701671	C	CCACT
2	chr2:23701910:T:C	0	23701910	C	T
2	chr2:23702867:CAAGGGTAGGACTGAGCTGGATAGAGAGGAGGGGAGCACTGTGTG:C	0	23702867	C	CAAGGGTAGGACTGAGCTGGATAGAGAGGAGGGGAGCACTGTGTG
2	chr2:23702907:G:A	0	23702907	A	G
2	chr2:23703110:T:C	0	23703110	C	T
2	chr2:23703480:C:G	0	23703480	G	C
2	chr2:23703789:T:C	0	23703789	C	T
2	chr2:23704062:C:A	0	23704062	A	C
2	chr2:23704627:C:T	0	23704627	T	C
2	chr2:23704810:A:G	0	23704810	G	A
2	chr2:23705221:A:G	0	23705221	G	A
2	chr2:23705447:A:G	0	23705447	G	A
2	chr2:23705994:G:A	0	23705994	A	G
2	chr2:23707109:T:C	0	23707109	C	T
2	chr2:23707256:G:A	0	23707256	A	G
2	chr2:23707844:A:G	0	23707844	G	A
2	chr2:23708000:C:T	0	23708000	T	C
2	chr2:23708166:C:T	0	23708166	T	C
2	chr2:23708970:A:G	0	23708970	G	A
2	chr2:23709055:A:T	0	23709055	T	A
2	chr2:23709102:G:A	0	23709102	A	G
2	chr2:23709559:T:G	0	23709559	G	T
2	chr2:23709591:C:T	0	23709591	T	C
2	chr2:23709658:A:G	0	23709658	G	A
2	chr2:23709733:C:G	0	23709733	G	C
2	chr2:23710150:GAACA:G	0	23710150	G	GAACA
2	chr2:23710253:T:TA	0	23710253	TA	T
2	chr2:23710262:T:C	0	23710262	C	T
2	chr2:23710486:A:G	0	23710486	G	A
2	chr2:23710508:G:A	0	23710508	A	G
2	chr2:23710756:G:A	0	23710756	A	G
2	chr2:23710969:G:A	0	23710969	A	G
2	chr2:23710971:C:T	0	23710971	T	C
2	chr2:23711663:G:A	0	23711663	A	G
2	chr2:23711946:T:C	0	23711946	C	T
2	chr2:23711997:C:T	0	23711997	T	C
2	chr2:23712076:T:A	0	23712076	A	T
2	chr2:23712857:T:C	0	23712857	C	T
2	chr2:23713152:G:A	0	23713152	A	G
2	chr2:23715501:G:A	0	23715501	A	G
2	chr2:23715737:C:CA	0	23715737	CA	C
2	chr2:23716013:G:A	0	23716013	A	G
2	chr2:23716137:A:G	0	23716137	G	A
2	chr2:23716444:G:C	0	23716444	C	G
2	chr2:23716610:C:T	0	23716610	T	C
2	chr2:23718478:T:C	0	23718478	C	T
2	chr2:23718882:A:ACAGCT	0	23718882	ACAGCT	A
2	chr2:23719082:T:C	0	23719082	C	T
2	chr2:23719417:C:T	0	23719417	T	C
2	chr2:23719576:C:A	0	23719576	A	C
2	chr2:23721046:G:A	0	23721046	A	G
2	chr2:23722485:A:C	0	23722485	C	A
2	chr2:23722744:C:A	0	23722744	A	C
2	chr2:23722793:T:G	0	23722793	G	T
2	chr2:23723109:T:A	0	23723109	A	T
2	chr2:23723353:G:A	0	23723353	A	G
2	chr2:23723771:C:T	0	23723771	T	C
2	chr2:23723970:A:C	0	23723970	C	A
2	chr2:23724383:C:T	0	23724383	T	C
2	chr2:23725382:T:G	0	23725382	G	T
2	chr2:23725458:A:T	0	23725458	T	A
2	chr2:23725596:A:C	0	23725596	C	A
2	chr2:23725716:G:A	0	23725716	A	G
2	chr2:23726083:G:T	0	23726083	T	G
2	chr2:23726158:G:A	0	23726158	A	G
2	chr2:23727330:G:A	0	23727330	A	G
2	chr2:23728103:T:A	0	23728103	A	T
2	chr2:23728940:G:T	0	23728940	T	G
2	chr2:23729808:A:G	0	23729808	G	A
2	chr2:23730963:C:T	0	23730963	T	C
2	chr2:23731205:AATTC:A	0	23731205	A	AATTC
2	chr2:23731927:C:T	0	23731927	T	C
2	chr2:23733253:A:G	0	23733253	G	A
2	chr2:23733925:A:ACC	0	23733925	ACC	A
2	chr2:23733929:C:T	0	23733929	T	C
2	chr2:23734979:A:G	0	23734979	G	A
2	chr2:23735034:C:T	0	23735034	T	C
2	chr2:23735294:C:T	0	23735294	T	C
2	chr2:23735909:A:G	0	23735909	G	A
2	chr2:23736261:C:T	0	23736261	T	C
2	chr2:23736593:C:T	0	23736593	T	C
2	chr2:23737535:A:C	0	23737535	C	A
2	chr2:23737717:A:G	0	23737717	G	A
2	chr2:23739777:A:G	0	23739777	G	A
2	chr2:23740245:C:T	0	23740245	T	C
2	chr2:23740436:A:G	0	23740436	G	A
2	chr2:23740893:C:T	0	23740893	T	C
2	chr2:23741260:A:C	0	23741260	C	A
2	chr2:23741729:T:C	0	23741729	C	T
2	chr2:23747295:C:T	0	23747295	T	C
2	chr2:23747850:A:T	0	23747850	T	A
2	chr2:23749179:A:C	0	23749179	C	A
2	chr2:23749976:C:T	0	23749976	T	C
2	chr2:23750733:A:G	0	23750733	G	A
2	chr2:23750929:T:C	0	23750929	C	T
2	chr2:23752118:A:C	0	23752118	C	A
2	chr2:23752407:ATGAG:A	0	23752407	A	ATGAG
2	chr2:23753666:C:T	0	23753666	T	C
2	chr2:23753727:T:A	0	23753727	A	T
2	chr2:23753861:T:C	0	23753861	C	T
2	chr2:23754507:A:C	0	23754507	C	A
2	chr2:23756859:C:T	0	23756859	T	C
2	chr2:23757024:C:G	0	23757024	G	C
2	chr2:23759508:T:C	0	23759508	C	T
2	chr2:23759962:T:C	0	23759962	C	T
2	chr2:23760338:A:G	0	23760338	G	A
2	chr2:23760845:A:G	0	23760845	G	A
2	chr2:23761130:A:G	0	23761130	G	A
2	chr2:23761135:A:G	0	23761135	G	A
2	chr2:23761877:G:C	0	23761877	C	G
2	chr2:23761911:A:C	0	23761911	C	A
2	chr2:23761964:A:C	0	23761964	C	A
2	chr2:23762122:G:A	0	23762122	A	G
2	chr2:23762459:A:T	0	23762459	T	A
2	chr2:23763254:G:A	0	23763254	A	G
2	chr2:23763755:A:T	0	23763755	T	A
2	chr2:23763910:G:A	0	23763910	A	G
2	chr2:23763965:C:T	0	23763965	T	C
2	chr2:23766029:T:C	0	23766029	C	T
2	chr2:23766080:T:C	0	23766080	C	T
2	chr2:23766531:A:G	0	23766531	G	A
2	chr2:23766959:C:T	0	23766959	T	C
2	chr2:23767549:A:G	0	23767549	G	A
2	chr2:23768412:A:G	0	23768412	G	A
2	chr2:23770199:T:C	0	23770199	C	T
2	chr2:23770496:T:C	0	23770496	C	T
2	chr2:23770534:T:C	0	23770534	C	T
2	chr2:23770647:T:C	0	23770647	C	T
2	chr2:23770940:T:A	0	23770940	A	T
2	chr2:23772982:T:C	0	23772982	C	T
2	chr2:23773048:T:C	0	23773048	C	T
2	chr2:23773139:G:A	0	23773139	A	G
2	chr2:23774757:G:A	0	23774757	A	G
2	chr2:23775491:C:T	0	23775491	T	C
2	chr2:23775939:AACCCC:A	0	23775939	A	AACCCC
2	chr2:23776237:A:G	0	23776237	G	A
2	chr2:23777275:T:C	0	23777275	C	T
2	chr2:23777526:G:A	0	23777526	A	G
2	chr2:23778486:A:G	0	23778486	G	A
2	chr2:23780065:C:T	0	23780065	T	C
2	chr2:23780181:A:G	0	23780181	G	A
2	chr2:23780354:TAA:T	0	23780354	T	TAA
2	chr2:23780539:T:C	0	23780539	C	T
2	chr2:23781097:G:A	0	23781097	A	G
2	chr2:23784016:C:T	0	23784016	T	C
2	chr2:23784038:A:G	0	23784038	G	A
2	chr2:23784252:T:C	0	23784252	C	T
2	chr2:23785056:T:C	0	23785056	C	T
2	chr2:23785221:C:G	0	23785221	G	C
2	chr2:23786293:A:G	0	23786293	G	A
2	chr2:23787696:G:A	0	23787696	A	G
2	chr2:23788937:GC:G	0	23788937	G	GC
2	chr2:23789116:T:C	0	23789116	C	T
2	chr2:23789888:T:C	0	23789888	C	T
2	chr2:23790398:A:G	0	23790398	G	A
2	chr2:23791430:T:G	0	23791430	G	T
2	chr2:23791546:T:C	0	23791546	C	T
2	chr2:23791908:G:T	0	23791908	T	G
2	chr2:23792013:T:A	0	23792013	A	T
2	chr2:23793655:A:G	0	23793655	G	A
2	chr2:23794235:C:T	0	23794235	T	C
2	chr2:23794837:T:C	0	23794837	C	T
2	chr2:23795128:ATAGT:A	0	23795128	A	ATAGT
2	chr2:23795606:C:T	0	23795606	T	C
2	chr2:23795610:G:A	0	23795610	A	G
2	chr2:23795963:G:A	0	23795963	A	G
2	chr2:23797669:T:C	0	23797669	C	T
2	chr2:23797864:A:C	0	23797864	C	A
2	chr2:23797865:T:A	0	23797865	A	T
2	chr2:23797942:T:C	0	23797942	C	T
2	chr2:23798361:T:C	0	23798361	C	T
2	chr2:23799139:A:G	0	23799139	G	A
2	chr2:23799301:G:A	0	23799301	A	G
2	chr2:23802082:G:C	0	23802082	C	G
2	chr2:23802222:T:TA	0	23802222	TA	T
2	chr2:23802262:C:T	0	23802262	T	C
2	chr2:23802889:A:G	0	23802889	G	A
2	chr2:23803541:G:A	0	23803541	A	G
2	chr2:23803626:C:A	0	23803626	A	C
2	chr2:23803709:T:C	0	23803709	C	T
2	chr2:23804051:G:A	0	23804051	A	G
2	chr2:23804850:T:C	0	23804850	C	T
2	chr2:23805536:C:T	0	23805536	T	C
2	chr2:23806505:G:C	0	23806505	C	G
2	chr2:23807256:A:T	0	23807256	T	A
2	chr2:23807561:G:A	0	23807561	A	G
2	chr2:23807694:T:C	0	23807694	C	T
2	chr2:23808930:G:T	0	23808930	T	G
2	chr2:23810837:C:A	0	23810837	A	C
2	chr2:23811308:T:C	0	23811308	C	T
2	chr2:23811690:T:C	0	23811690	C	T
2	chr2:23812637:C:T	0	23812637	T	C
2	chr2:23813216:A:G	0	23813216	G	A
2	chr2:23815304:C:A	0	23815304	A	C
2	chr2:23815725:G:A	0	23815725	A	G
2	chr2:23816909:C:T	0	23816909	T	C
2	chr2:23817031:A:C	0	23817031	C	A
2	chr2:23817536:C:T	0	23817536	T	C
2	chr2:23818145:G:C	0	23818145	C	G
2	chr2:23818719:T:G	0	23818719	G	T
2	chr2:23819261:T:G	0	23819261	G	T
2	chr2:23819428:T:C	0	23819428	C	T
2	chr2:23819481:ACT:A	0	23819481	A	ACT
2	chr2:23819487:C:T	0	23819487	T	C
2	chr2:23819680:C:T	0	23819680	T	C
2	chr2:23820482:A:AT	0	23820482	AT	A
2	chr2:23821482:T:C	0	23821482	C	T
2	chr2:23821605:A:G	0	23821605	G	A
2	chr2:23821631:T:A	0	23821631	A	T
2	chr2:23822873:C:T	0	23822873	T	C
2	chr2:23823556:G:A	0	23823556	A	G
2	chr2:23823802:A:AC	0	23823802	AC	A
2	chr2:23824186:T:A	0	23824186	A	T
2	chr2:23824474:A:G	0	23824474	G	A
2	chr2:23824935:C:T	0	23824935	T	C
2	chr2:23825292:T:C	0	23825292	C	T
2	chr2:23825313:T:A	0	23825313	A	T
2	chr2:23825468:C:T	0	23825468	T	C
2	chr2:23825910:G:C	0	23825910	C	G
2	chr2:23826583:G:A	0	23826583	A	G
2	chr2:23828375:C:T	0	23828375	T	C
2	chr2:23829532:T:C	0	23829532	C	T
2	chr2:23830128:A:T	0	23830128	T	A
2	chr2:23830811:G:C	0	23830811	C	G
2	chr2:23831023:T:C	0	23831023	C	T
2	chr2:23831362:GA:G	0	23831362	G	GA
2	chr2:23831640:C:T	0	23831640	T	C
2	chr2:23831777:C:T	0	23831777	T	C
2	chr2:23832188:G:C	0	23832188	C	G
2	chr2:23832821:A:C	0	23832821	C	A
2	chr2:23833798:C:A	0	23833798	A	C
2	chr2:23835996:C:T	0	23835996	T	C
2	chr2:23836418:G:A	0	23836418	A	G
2	chr2:23836511:T:C	0	23836511	C	T
2	chr2:23837162:T:C	0	23837162	C	T
2	chr2:23837271:G:A	0	23837271	A	G
2	chr2:23837569:G:A	0	23837569	A	G
2	chr2:23837800:G:A	0	23837800	A	G
2	chr2:23838164:T:C	0	23838164	C	T
2	chr2:23839696:G:A	0	23839696	A	G
2	chr2:23839793:C:A	0	23839793	A	C
2	chr2:23839948:T:G	0	23839948	G	T
2	chr2:23840373:C:T	0	23840373	T	C
2	chr2:23840396:C:T	0	23840396	T	C
2	chr2:23842978:T:G	0	23842978	G	T
2	chr2:23843313:A:C	0	23843313	C	A
2	chr2:23843323:A:G	0	23843323	G	A
2	chr2:23844487:CAATATTAGAATTGCCA:C	0	23844487	C	CAATATTAGAATTGCCA
2	chr2:23845256:T:C	0	23845256	C	T
2	chr2:23848107:G:C	0	23848107	C	G
2	chr2:23848300:C:T	0	23848300	T	C
2	chr2:23848537:T:C	0	23848537	C	T
2	chr2:23848557:A:G	0	23848557	G	A
2	chr2:23849214:T:C	0	23849214	C	T
2	chr2:23850610:T:C	0	23850610	C	T
2	chr2:23851040:G:A	0	23851040	A	G
2	chr2:23851789:T:A	0	23851789	A	T
2	chr2:23851864:C:T	0	23851864	T	C
2	chr2:23851973:C:T	0	23851973	T	C
2	chr2:23852085:C:T	0	23852085	T	C
2	chr2:23852546:G:T	0	23852546	T	G
2	chr2:23852676:C:T	0	23852676	T	C
2	chr2:23853266:T:C	0	23853266	C	T
2	chr2:23853762:T:C	0	23853762	C	T
2	chr2:23854451:G:A	0	23854451	A	G
2	chr2:23854760:C:T	0	23854760	T	C
2	chr2:23855448:T:C	0	23855448	C	T
2	chr2:23856650:C:A	0	23856650	A	C
2	chr2:23857133:G:C	0	23857133	C	G
2	chr2:23857153:A:G	0	23857153	G	A
2	chr2:23857404:A:G	0	23857404	G	A
2	chr2:23857576:G:A	0	23857576	A	G
2	chr2:23857964:C:T	0	23857964	T	C
2	chr2:23858551:G:C	0	23858551	C	G
2	chr2:23859007:T:C	0	23859007	C	T
2	chr2:23859191:G:A	0	23859191	A	G
2	chr2:23859593:A:G	0	23859593	G	A
2	chr2:23860141:C:T	0	23860141	T	C
2	chr2:23860270:T:A	0	23860270	A	T
2	chr2:23860703:A:G	0	23860703	G	A
2	chr2:23860736:C:CA	0	23860736	CA	C
2	chr2:23861831:C:T	0	23861831	T	C
2	chr2:23862115:T:C	0	23862115	C	T
2	chr2:23862119:T:C	0	23862119	C	T
2	chr2:23862543:C:T	0	23862543	T	C
2	chr2:23862736:A:G	0	23862736	G	A
2	chr2:23864074:G:A	0	23864074	A	G
2	chr2:23864091:G:A	0	23864091	A	G
2	chr2:23864225:G:A	0	23864225	A	G
2	chr2:23864987:A:G	0	23864987	G	A
2	chr2:23865044:A:G	0	23865044	G	A
2	chr2:23865619:A:G	0	23865619	G	A
2	chr2:23865834:T:C	0	23865834	C	T
2	chr2:23867174:A:C	0	23867174	C	A
2	chr2:23867565:C:T	0	23867565	T	C
2	chr2:23868271:T:C	0	23868271	C	T
2	chr2:23868905:T:G	0	23868905	G	T
2	chr2:23869038:T:A	0	23869038	A	T
2	chr2:23869903:G:C	0	23869903	C	G
2	chr2:23870110:GGAA:G	0	23870110	G	GGAA
2	chr2:23870436:G:A	0	23870436	A	G
2	chr2:23870605:A:G	0	23870605	G	A
2	chr2:23871917:A:G	0	23871917	G	A
2	chr2:23872415:A:C	0	23872415	C	A
2	chr2:23872928:A:G	0	23872928	G	A
2	chr2:23873037:A:G	0	23873037	G	A
2	chr2:23874258:C:T	0	23874258	T	C
2	chr2:23874300:C:T	0	23874300	T	C
2	chr2:23874519:G:A	0	23874519	A	G
2	chr2:23875042:C:T	0	23875042	T	C
2	chr2:23875224:G:A	0	23875224	A	G
2	chr2:23875400:T:C	0	23875400	C	T
2	chr2:23875436:T:C	0	23875436	C	T
2	chr2:23875451:A:C	0	23875451	C	A
2	chr2:23875481:G:C	0	23875481	C	G
2	chr2:23876359:T:C	0	23876359	C	T
2	chr2:23876741:A:T	0	23876741	T	A
2	chr2:23876832:C:T	0	23876832	T	C
2	chr2:23876928:G:A	0	23876928	A	G
2	chr2:23877900:T:A	0	23877900	A	T
2	chr2:23878196:A:G	0	23878196	G	A
2	chr2:23878746:CTGTCT:C	0	23878746	C	CTGTCT
2	chr2:23879126:T:C	0	23879126	C	T
2	chr2:23879207:T:C	0	23879207	C	T
2	chr2:23879553:A:G	0	23879553	G	A
2	chr2:23879821:A:G	0	23879821	G	A
2	chr2:23879927:G:A	0	23879927	A	G
2	chr2:23880879:G:A	0	23880879	A	G
2	chr2:23880891:C:T	0	23880891	T	C
2	chr2:23881018:G:A	0	23881018	A	G
2	chr2:23881423:T:C	0	23881423	C	T
2	chr2:23882103:T:C	0	23882103	C	T
2	chr2:23882702:C:T	0	23882702	T	C
2	chr2:23882823:AC:A	0	23882823	A	AC
2	chr2:23884376:C:T	0	23884376	T	C
2	chr2:23885294:A:G	0	23885294	G	A
2	chr2:23885687:G:A	0	23885687	A	G
2	chr2:23886360:T:C	0	23886360	C	T
2	chr2:23886446:A:G	0	23886446	G	A
2	chr2:23887219:G:A	0	23887219	A	G
2	chr2:23887265:C:T	0	23887265	T	C
2	chr2:23887741:G:C	0	23887741	C	G
2	chr2:23887787:A:T	0	23887787	T	A
2	chr2:23888208:T:C	0	23888208	C	T
2	chr2:23888441:T:G	0	23888441	G	T
2	chr2:23888872:C:G	0	23888872	G	C
2	chr2:23888953:T:G	0	23888953	G	T
2	chr2:23889827:G:A	0	23889827	A	G
2	chr2:23889854:T:A	0	23889854	A	T
2	chr2:23890597:C:T	0	23890597	T	C
2	chr2:23891061:C:T	0	23891061	T	C
2	chr2:23891746:C:T	0	23891746	T	C
2	chr2:23892337:G:A	0	23892337	A	G
2	chr2:23892590:G:C	0	23892590	C	G
2	chr2:23893846:C:T	0	23893846	T	C
2	chr2:23894368:A:G	0	23894368	G	A
2	chr2:23894671:A:C	0	23894671	C	A
2	chr2:23896371:C:T	0	23896371	T	C
2	chr2:23898412:C:T	0	23898412	T	C
2	chr2:23898476:C:T	0	23898476	T	C
2	chr2:23899087:G:A	0	23899087	A	G
2	chr2:23900163:G:A	0	23900163	A	G
2	chr2:23900356:C:A	0	23900356	A	C
2	chr2:23900669:C:T	0	23900669	T	C
2	chr2:23901076:A:G	0	23901076	G	A
2	chr2:23901708:T:C	0	23901708	C	T
2	chr2:23902364:G:A	0	23902364	A	G
2	chr2:23903283:C:T	0	23903283	T	C
2	chr2:23903420:T:C	0	23903420	C	T
2	chr2:23903623:A:G	0	23903623	G	A
2	chr2:23904034:A:G	0	23904034	G	A
2	chr2:23904979:T:C	0	23904979	C	T
2	chr2:23906278:C:T	0	23906278	T	C
2	chr2:23906407:A:G	0	23906407	G	A
2	chr2:23906519:G:A	0	23906519	A	G
2	chr2:23906594:T:A	0	23906594	A	T
2	chr2:23907874:A:T	0	23907874	T	A
2	chr2:23908010:G:A	0	23908010	A	G
2	chr2:23908046:G:A	0	23908046	A	G
2	chr2:23908341:C:T	0	23908341	T	C
2	chr2:23908687:C:T	0	23908687	T	C
2	chr2:23909402:T:C	0	23909402	C	T
2	chr2:23909831:A:C	0	23909831	C	A
2	chr2:23909994:C:A	0	23909994	A	C
2	chr2:23910110:A:G	0	23910110	G	A
2	chr2:23910157:T:C	0	23910157	C	T
2	chr2:23910488:T:A	0	23910488	A	T
2	chr2:23911145:C:T	0	23911145	T	C
2	chr2:23911162:A:G	0	23911162	G	A
2	chr2:23911629:G:A	0	23911629	A	G
2	chr2:23911667:G:A	0	23911667	A	G
2	chr2:23911729:C:T	0	23911729	T	C
2	chr2:23912164:A:G	0	23912164	G	A
2	chr2:23912476:C:G	0	23912476	G	C
2	chr2:23913578:T:C	0	23913578	C	T
2	chr2:23913699:A:T	0	23913699	T	A
2	chr2:23914042:G:A	0	23914042	A	G
2	chr2:23915291:T:C	0	23915291	C	T
2	chr2:23917502:T:C	0	23917502	C	T
2	chr2:23918473:A:G	0	23918473	G	A
2	chr2:23918599:T:C	0	23918599	C	T
2	chr2:23918792:T:A	0	23918792	A	T
2	chr2:23918988:T:G	0	23918988	G	T
2	chr2:23919042:G:A	0	23919042	A	G
2	chr2:23919190:G:A	0	23919190	A	G
2	chr2:23919305:G:A	0	23919305	A	G
2	chr2:23919594:G:A	0	23919594	A	G
2	chr2:23919630:G:A	0	23919630	A	G
2	chr2:23920193:T:C	0	23920193	C	T
2	chr2:23920505:T:C	0	23920505	C	T
2	chr2:23920752:T:A	0	23920752	A	T
2	chr2:23921815:A:G	0	23921815	G	A
2	chr2:23921829:A:G	0	23921829	G	A
2	chr2:23922195:C:T	0	23922195	T	C
2	chr2:23922383:C:A	0	23922383	A	C
2	chr2:23923962:G:C	0	23923962	C	G
2	chr2:23924017:A:C	0	23924017	C	A
2	chr2:23924177:G:A	0	23924177	A	G
2	chr2:23924761:G:A	0	23924761	A	G
2	chr2:23925668:A:C	0	23925668	C	A
2	chr2:23926569:G:A	0	23926569	A	G
2	chr2:23927225:G:C	0	23927225	C	G
2	chr2:23927293:C:G	0	23927293	G	C
2	chr2:23927762:G:A	0	23927762	A	G
2	chr2:23927913:A:C	0	23927913	C	A
2	chr2:23928248:GA:G	0	23928248	G	GA
2	chr2:23928521:A:G	0	23928521	G	A
2	chr2:23929664:G:A	0	23929664	A	G
2	chr2:23930262:T:A	0	23930262	A	T
2	chr2:23931322:A:C	0	23931322	C	A
2	chr2:23931709:T:C	0	23931709	C	T
2	chr2:23931951:C:T	0	23931951	T	C
2	chr2:23932094:C:T	0	23932094	T	C
2	chr2:23932578:T:C	0	23932578	C	T
2	chr2:23933059:C:T	0	23933059	T	C
2	chr2:23933205:TAATAAA:T	0	23933205	T	TAATAAA
2	chr2:23934089:G:A	0	23934089	A	G
2	chr2:23934696:C:G	0	23934696	G	C
2	chr2:23934916:G:A	0	23934916	A	G
2	chr2:23935555:T:C	0	23935555	C	T
2	chr2:23936343:C:T	0	23936343	T	C
2	chr2:23936462:C:T	0	23936462	T	C
2	chr2:23937033:C:T	0	23937033	T	C
2	chr2:23937262:T:A	0	23937262	A	T
2	chr2:23937675:T:C	0	23937675	C	T
2	chr2:23937772:G:T	0	23937772	T	G
2	chr2:23938177:A:G	0	23938177	G	A
2	chr2:23939148:T:C	0	23939148	C	T
2	chr2:23940251:T:G	0	23940251	G	T
2	chr2:23940717:G:A	0	23940717	A	G
2	chr2:23941259:G:A	0	23941259	A	G
2	chr2:23941367:T:G	0	23941367	G	T
2	chr2:23941637:T:A	0	23941637	A	T
2	chr2:23941769:C:T	0	23941769	T	C
2	chr2:23941865:C:G	0	23941865	G	C
2	chr2:23942365:A:G	0	23942365	G	A
2	chr2:23942633:G:T	0	23942633	T	G
2	chr2:23942641:A:C	0	23942641	C	A
2	chr2:23942754:G:C	0	23942754	C	G
2	chr2:23944397:A:G	0	23944397	G	A
2	chr2:23944398:C:T	0	23944398	T	C
2	chr2:23944515:G:A	0	23944515	A	G
2	chr2:23945318:G:A	0	23945318	A	G
2	chr2:23945750:T:C	0	23945750	C	T
2	chr2:23946839:A:G	0	23946839	G	A
2	chr2:23947344:C:T	0	23947344	T	C
2	chr2:23947490:T:A	0	23947490	A	T
2	chr2:23947652:G:A	0	23947652	A	G
2	chr2:23948312:G:A	0	23948312	A	G
2	chr2:23948495:T:C	0	23948495	C	T
2	chr2:23948639:A:C	0	23948639	C	A
2	chr2:23948819:G:A	0	23948819	A	G
2	chr2:23948891:A:G	0	23948891	G	A
2	chr2:23949002:G:A	0	23949002	A	G
2	chr2:23949442:A:G	0	23949442	G	A
2	chr2:23949690:T:C	0	23949690	C	T
2	chr2:23950035:G:A	0	23950035	A	G
2	chr2:23950133:G:A	0	23950133	A	G
2	chr2:23950297:C:T	0	23950297	T	C
2	chr2:23950507:A:G	0	23950507	G	A
2	chr2:23950695:C:T	0	23950695	T	C
2	chr2:23950793:C:T	0	23950793	T	C
2	chr2:23951613:A:G	0	23951613	G	A
2	chr2:23951616:A:C	0	23951616	C	A
2	chr2:23952654:AG:A	0	23952654	A	AG
2	chr2:23952660:G:A	0	23952660	A	G
2	chr2:23953044:A:T	0	23953044	T	A
2	chr2:23953504:C:T	0	23953504	T	C
2	chr2:23955223:A:G	0	23955223	G	A
2	chr2:23955341:T:A	0	23955341	A	T
2	chr2:23956695:T:C	0	23956695	C	T
2	chr2:23956799:C:G	0	23956799	G	C
2	chr2:23957011:A:G	0	23957011	G	A
2	chr2:23957052:A:G	0	23957052	G	A
2	chr2:23957208:T:A	0	23957208	A	T
2	chr2:23957234:A:G	0	23957234	G	A
2	chr2:23957255:C:T	0	23957255	T	C
2	chr2:23957274:T:C	0	23957274	C	T
2	chr2:23958289:G:T	0	23958289	T	G
2	chr2:23958713:C:T	0	23958713	T	C
2	chr2:23958786:A:G	0	23958786	G	A
2	chr2:23958800:C:T	0	23958800	T	C
2	chr2:23958975:G:C	0	23958975	C	G
2	chr2:23959289:C:T	0	23959289	T	C
2	chr2:23960040:C:G	0	23960040	G	C
2	chr2:23960335:T:C	0	23960335	C	T
2	chr2:23960935:G:A	0	23960935	A	G
2	chr2:23961376:G:A	0	23961376	A	G
2	chr2:23961473:A:G	0	23961473	G	A
2	chr2:23961750:G:T	0	23961750	T	G
2	chr2:23961840:C:T	0	23961840	T	C
2	chr2:23961854:T:C	0	23961854	C	T
2	chr2:23962655:G:T	0	23962655	T	G
2	chr2:23962890:A:G	0	23962890	G	A
2	chr2:23963141:A:G	0	23963141	G	A
2	chr2:23963491:A:G	0	23963491	G	A
2	chr2:23963931:C:G	0	23963931	G	C
2	chr2:23964173:A:C	0	23964173	C	A
2	chr2:23964214:TC:T	0	23964214	T	TC
2	chr2:23964288:A:G	0	23964288	G	A
2	chr2:23964320:C:T	0	23964320	T	C
2	chr2:23964907:G:A	0	23964907	A	G
2	chr2:23965258:G:A	0	23965258	A	G
2	chr2:23965324:C:A	0	23965324	A	C
2	chr2:23965786:C:T	0	23965786	T	C
2	chr2:23966052:A:G	0	23966052	G	A
2	chr2:23966577:C:T	0	23966577	T	C
2	chr2:23966666:T:C	0	23966666	C	T
2	chr2:23966683:C:A	0	23966683	A	C
2	chr2:23968447:C:G	0	23968447	G	C
2	chr2:23968569:AG:A	0	23968569	A	AG
2	chr2:23968786:G:A	0	23968786	A	G
2	chr2:23969640:C:T	0	23969640	T	C
2	chr2:23970082:A:G	0	23970082	G	A
2	chr2:23970539:T:G	0	23970539	G	T
2	chr2:23971444:C:T	0	23971444	T	C
2	chr2:23971738:C:T	0	23971738	T	C
2	chr2:23972194:G:A	0	23972194	A	G
2	chr2:23973470:C:A	0	23973470	A	C
2	chr2:23974061:C:T	0	23974061	T	C
2	chr2:23974384:C:T	0	23974384	T	C
2	chr2:23974532:G:A	0	23974532	A	G
2	chr2:23974595:C:T	0	23974595	T	C
2	chr2:23975182:G:A	0	23975182	A	G
2	chr2:23975472:A:C	0	23975472	C	A
2	chr2:23975506:G:A	0	23975506	A	G
2	chr2:23976232:C:T	0	23976232	T	C
2	chr2:23976508:C:T	0	23976508	T	C
2	chr2:23976676:C:T	0	23976676	T	C
2	chr2:23978831:A:G	0	23978831	G	A
2	chr2:23979642:C:A	0	23979642	A	C
2	chr2:23979810:A:G	0	23979810	G	A
2	chr2:23980328:T:C	0	23980328	C	T
2	chr2:23981278:C:G	0	23981278	G	C
2	chr2:23982323:T:C	0	23982323	C	T
2	chr2:23982492:T:G	0	23982492	G	T
2	chr2:23982559:T:G	0	23982559	G	T
2	chr2:23983443:A:G	0	23983443	G	A
2	chr2:23985259:A:T	0	23985259	T	A
2	chr2:23985351:T:C	0	23985351	C	T
2	chr2:23985876:G:A	0	23985876	A	G
2	chr2:23986078:A:G	0	23986078	G	A
2	chr2:23986478:T:C	0	23986478	C	T
2	chr2:23987463:T:C	0	23987463	C	T
2	chr2:23987676:G:A	0	23987676	A	G
2	chr2:23988476:G:C	0	23988476	C	G
2	chr2:23988680:T:C	0	23988680	C	T
2	chr2:23988780:T:C	0	23988780	C	T
2	chr2:23990906:T:C	0	23990906	C	T
2	chr2:23992525:G:T	0	23992525	T	G
2	chr2:23992763:T:C	0	23992763	C	T
2	chr2:23995229:T:C	0	23995229	C	T
2	chr2:23997271:A:G	0	23997271	G	A
2	chr2:23997482:T:C	0	23997482	C	T
2	chr2:23998447:C:T	0	23998447	T	C
2	chr2:23998605:A:G	0	23998605	G	A
2	chr2:24000072:A:G	0	24000072	G	A
2	chr2:24000216:G:A	0	24000216	A	G
2	chr2:24000332:A:G	0	24000332	G	A
2	chr2:24000492:A:G	0	24000492	G	A
2	chr2:24000586:G:A	0	24000586	A	G
2	chr2:24000739:T:C	0	24000739	C	T
2	chr2:24001217:C:T	0	24001217	T	C
2	chr2:24002203:G:A	0	24002203	A	G
2	chr2:24002751:T:C	0	24002751	C	T
2	chr2:24002797:A:G	0	24002797	G	A
2	chr2:24004116:C:T	0	24004116	T	C
2	chr2:24004487:A:G	0	24004487	G	A
2	chr2:24004580:G:A	0	24004580	A	G
2	chr2:24004603:G:A	0	24004603	A	G
2	chr2:24004610:T:C	0	24004610	C	T
2	chr2:24004759:TTC:T	0	24004759	T	TTC
2	chr2:24006986:C:CTTTA	0	24006986	CTTTA	C
2	chr2:24007763:A:G	0	24007763	G	A
2	chr2:24008253:A:G	0	24008253	G	A
2	chr2:24008789:T:G	0	24008789	G	T
2	chr2:24008950:C:G	0	24008950	G	C
2	chr2:24009112:C:T	0	24009112	T	C
2	chr2:24009222:G:A	0	24009222	A	G
2	chr2:24009363:A:G	0	24009363	G	A
2	chr2:24009668:C:A	0	24009668	A	C
2	chr2:24010703:T:C	0	24010703	C	T
2	chr2:24010892:AC:A	0	24010892	A	AC
2	chr2:24011570:A:G	0	24011570	G	A
2	chr2:24011823:G:A	0	24011823	A	G
2	chr2:24012104:T:C	0	24012104	C	T
2	chr2:24012834:G:A	0	24012834	A	G
2	chr2:24013626:T:A	0	24013626	A	T
2	chr2:24014310:T:C	0	24014310	C	T
2	chr2:24014842:G:A	0	24014842	A	G
2	chr2:24016058:C:T	0	24016058	T	C
2	chr2:24018126:G:T	0	24018126	T	G
2	chr2:24018699:A:T	0	24018699	T	A
2	chr2:24018778:G:A	0	24018778	A	G
2	chr2:24019080:A:G	0	24019080	G	A
2	chr2:24020257:T:C	0	24020257	C	T
2	chr2:24021167:G:A	0	24021167	A	G
2	chr2:24021447:G:A	0	24021447	A	G
2	chr2:24021733:G:A	0	24021733	A	G
2	chr2:24022297:G:A	0	24022297	A	G
2	chr2:24022789:C:T	0	24022789	T	C
2	chr2:24023305:C:T	0	24023305	T	C
2	chr2:24023809:A:G	0	24023809	G	A
2	chr2:24024371:C:A	0	24024371	A	C
2	chr2:24024553:T:C	0	24024553	C	T
2	chr2:24024816:C:T	0	24024816	T	C
2	chr2:24024948:A:G	0	24024948	G	A
2	chr2:24025604:G:A	0	24025604	A	G
2	chr2:24027153:G:A	0	24027153	A	G
2	chr2:24027218:G:A	0	24027218	A	G
2	chr2:24027402:T:G	0	24027402	G	T
2	chr2:24027824:T:C	0	24027824	C	T
2	chr2:24028917:G:T	0	24028917	T	G
2	chr2:24029547:T:C	0	24029547	C	T
2	chr2:24029566:A:G	0	24029566	G	A
2	chr2:24031978:A:G	0	24031978	G	A
2	chr2:24032338:C:T	0	24032338	T	C
2	chr2:24033121:C:T	0	24033121	T	C
2	chr2:24033201:T:C	0	24033201	C	T
2	chr2:24033479:C:T	0	24033479	T	C
2	chr2:24033883:T:C	0	24033883	C	T
2	chr2:24034076:G:T	0	24034076	T	G
2	chr2:24034181:A:G	0	24034181	G	A
2	chr2:24034712:A:T	0	24034712	T	A
2	chr2:24034803:G:A	0	24034803	A	G
2	chr2:24034812:T:C	0	24034812	C	T
2	chr2:24036482:T:C	0	24036482	C	T
2	chr2:24036992:A:C	0	24036992	C	A
2	chr2:24039190:G:A	0	24039190	A	G
2	chr2:24042121:C:G	0	24042121	G	C
2	chr2:24042812:C:G	0	24042812	G	C
2	chr2:24043328:T:C	0	24043328	C	T
2	chr2:24043874:T:C	0	24043874	C	T
2	chr2:24044144:C:T	0	24044144	T	C
2	chr2:24045272:G:C	0	24045272	C	G
2	chr2:24045851:C:T	0	24045851	T	C
2	chr2:24047129:C:T	0	24047129	T	C
2	chr2:24048212:G:A	0	24048212	A	G
2	chr2:24048416:A:G	0	24048416	G	A
2	chr2:24048636:C:T	0	24048636	T	C
2	chr2:24049110:C:G	0	24049110	G	C
2	chr2:24049526:G:T	0	24049526	T	G
2	chr2:24052436:G:A	0	24052436	A	G
2	chr2:24053866:T:C	0	24053866	C	T
2	chr2:24054234:A:G	0	24054234	G	A
2	chr2:24054839:G:A	0	24054839	A	G
2	chr2:24055683:A:T	0	24055683	T	A
2	chr2:24055971:T:G	0	24055971	G	T
2	chr2:24056274:G:C	0	24056274	C	G
2	chr2:24057812:T:C	0	24057812	C	T
2	chr2:24059413:G:C	0	24059413	C	G
2	chr2:24060613:G:T	0	24060613	T	G
2	chr2:24060983:A:T	0	24060983	T	A
2	chr2:24061096:C:T	0	24061096	T	C
2	chr2:24061246:G:C	0	24061246	C	G
2	chr2:24062218:G:A	0	24062218	A	G
2	chr2:24063319:C:T	0	24063319	T	C
2	chr2:24063982:C:T	0	24063982	T	C
2	chr2:24064994:A:G	0	24064994	G	A
2	chr2:24065477:T:A	0	24065477	A	T
2	chr2:24065843:T:G	0	24065843	G	T
2	chr2:24065905:G:A	0	24065905	A	G
2	chr2:24066251:G:A	0	24066251	A	G
2	chr2:24066528:A:T	0	24066528	T	A
2	chr2:24066617:T:C	0	24066617	C	T
2	chr2:24067801:G:A	0	24067801	A	G
2	chr2:24068210:A:G	0	24068210	G	A
2	chr2:24068254:C:T	0	24068254	T	C
2	chr2:24068575:C:T	0	24068575	T	C
2	chr2:24068922:T:C	0	24068922	C	T
2	chr2:24069483:A:T	0	24069483	T	A
2	chr2:24069582:A:G	0	24069582	G	A
2	chr2:24069583:C:G	0	24069583	G	C
2	chr2:24069727:A:T	0	24069727	T	A
2	chr2:24069865:C:T	0	24069865	T	C
2	chr2:24069993:T:C	0	24069993	C	T
2	chr2:24070071:A:T	0	24070071	T	A
2	chr2:24070493:A:C	0	24070493	C	A
2	chr2:24070597:C:T	0	24070597	T	C
2	chr2:24070886:C:T	0	24070886	T	C
2	chr2:24071021:C:T	0	24071021	T	C
2	chr2:24071271:G:A	0	24071271	A	G
2	chr2:24071497:C:T	0	24071497	T	C
2	chr2:24071668:C:A	0	24071668	A	C
2	chr2:24072515:G:A	0	24072515	A	G
2	chr2:24072814:T:C	0	24072814	C	T
2	chr2:24072983:A:G	0	24072983	G	A
2	chr2:24073230:C:T	0	24073230	T	C
2	chr2:24073546:G:A	0	24073546	A	G
2	chr2:24074394:G:C	0	24074394	C	G
2	chr2:24074657:A:G	0	24074657	G	A
2	chr2:24075328:T:C	0	24075328	C	T
2	chr2:24077153:C:T	0	24077153	T	C
2	chr2:24077693:T:C	0	24077693	C	T
2	chr2:24077870:C:G	0	24077870	G	C
2	chr2:24078062:A:G	0	24078062	G	A
2	chr2:24078185:C:A	0	24078185	A	C
2	chr2:24080010:T:A	0	24080010	A	T
2	chr2:24081196:G:A	0	24081196	A	G
2	chr2:24082642:T:G	0	24082642	G	T
2	chr2:24084600:G:T	0	24084600	T	G
2	chr2:24084811:C:A	0	24084811	A	C
2	chr2:24084887:A:G	0	24084887	G	A
2	chr2:24085258:T:C	0	24085258	C	T
2	chr2:24086190:GCA:G	0	24086190	G	GCA
2	chr2:24086212:A:G	0	24086212	G	A
2	chr2:24086830:A:G	0	24086830	G	A
2	chr2:24087235:A:G	0	24087235	G	A
2	chr2:24087885:C:T	0	24087885	T	C
2	chr2:24087995:G:A	0	24087995	A	G
2	chr2:24088097:T:C	0	24088097	C	T
2	chr2:24088109:C:T	0	24088109	T	C
2	chr2:24088510:C:A	0	24088510	A	C
2	chr2:24088737:G:A	0	24088737	A	G
2	chr2:24089537:T:C	0	24089537	C	T
2	chr2:24090915:T:C	0	24090915	C	T
2	chr2:24090973:C:T	0	24090973	T	C
2	chr2:24091084:TA:T	0	24091084	T	TA
2	chr2:24091422:T:C	0	24091422	C	T
2	chr2:24092108:C:T	0	24092108	T	C
2	chr2:24092312:G:T	0	24092312	T	G
2	chr2:24092670:C:T	0	24092670	T	C
2	chr2:24093338:C:T	0	24093338	T	C
2	chr2:24093853:G:A	0	24093853	A	G
2	chr2:24093907:G:A	0	24093907	A	G
2	chr2:24094980:T:C	0	24094980	C	T
2	chr2:24095278:C:T	0	24095278	T	C
2	chr2:24095804:T:C	0	24095804	C	T
2	chr2:24095898:G:A	0	24095898	A	G
2	chr2:24095967:G:A	0	24095967	A	G
2	chr2:24096462:C:T	0	24096462	T	C
2	chr2:24096482:A:G	0	24096482	G	A
2	chr2:24096563:CA:C	0	24096563	C	CA
2	chr2:24096580:C:T	0	24096580	T	C
2	chr2:24097110:G:C	0	24097110	C	G
2	chr2:24097117:T:C	0	24097117	C	T
2	chr2:24097657:A:G	0	24097657	G	A
2	chr2:24097779:A:G	0	24097779	G	A
2	chr2:24098803:G:A	0	24098803	A	G
2	chr2:24099440:C:T	0	24099440	T	C
2	chr2:24099442:G:A	0	24099442	A	G
2	chr2:24099471:G:A	0	24099471	A	G
2	chr2:24100236:A:G	0	24100236	G	A
2	chr2:24100237:G:A	0	24100237	A	G
2	chr2:24100777:G:A	0	24100777	A	G
2	chr2:24102366:G:A	0	24102366	A	G
2	chr2:24102631:A:G	0	24102631	G	A
2	chr2:24102935:G:A	0	24102935	A	G
2	chr2:24103636:C:T	0	24103636	T	C
2	chr2:24103814:C:T	0	24103814	T	C
2	chr2:24104067:C:T	0	24104067	T	C
2	chr2:24104614:A:G	0	24104614	G	A
2	chr2:24104988:G:GCTT	0	24104988	GCTT	G
2	chr2:24105836:C:T	0	24105836	T	C
2	chr2:24106249:G:A	0	24106249	A	G
2	chr2:24106474:T:C	0	24106474	C	T
2	chr2:24107049:A:T	0	24107049	T	A
2	chr2:24107394:T:C	0	24107394	C	T
2	chr2:24107412:C:T	0	24107412	T	C
2	chr2:24107669:A:G	0	24107669	G	A
2	chr2:24107699:G:A	0	24107699	A	G
2	chr2:24108117:C:G	0	24108117	G	C
2	chr2:24108681:C:A	0	24108681	A	C
2	chr2:24111125:A:C	0	24111125	C	A
2	chr2:24111491:G:A	0	24111491	A	G
2	chr2:24112166:G:C	0	24112166	C	G
2	chr2:24112241:T:C	0	24112241	C	T
2	chr2:24112684:T:G	0	24112684	G	T
2	chr2:24112920:A:G	0	24112920	G	A
2	chr2:24113000:T:TCG	0	24113000	TCG	T
2	chr2:24113003:T:C	0	24113003	C	T
2	chr2:24113007:G:GT	0	24113007	GT	G
2	chr2:24113008:A:T	0	24113008	T	A
2	chr2:24113325:C:T	0	24113325	T	C
2	chr2:24113427:G:A	0	24113427	A	G
2	chr2:24113597:C:G	0	24113597	G	C
2	chr2:24113599:G:A	0	24113599	A	G
2	chr2:24114378:A:G	0	24114378	G	A
2	chr2:24114462:C:A	0	24114462	A	C
2	chr2:24114724:C:T	0	24114724	T	C
2	chr2:24114837:T:C	0	24114837	C	T
2	chr2:24114991:C:A	0	24114991	A	C
2	chr2:24115558:T:G	0	24115558	G	T
2	chr2:24115936:T:C	0	24115936	C	T
2	chr2:24116307:G:A	0	24116307	A	G
2	chr2:24116684:G:A	0	24116684	A	G
2	chr2:24116893:AAG:A	0	24116893	A	AAG
2	chr2:24117159:T:C	0	24117159	C	T
2	chr2:24117403:T:C	0	24117403	C	T
2	chr2:24117503:C:T	0	24117503	T	C
2	chr2:24117591:C:T	0	24117591	T	C
2	chr2:24118215:A:C	0	24118215	C	A
2	chr2:24118442:T:C	0	24118442	C	T
2	chr2:24119372:C:G	0	24119372	G	C
2	chr2:24119635:T:C	0	24119635	C	T
2	chr2:24119662:G:A	0	24119662	A	G
2	chr2:24120604:G:A	0	24120604	A	G
2	chr2:24120686:G:C	0	24120686	C	G
2	chr2:24120997:ACTTT:A	0	24120997	A	ACTTT
2	chr2:24121758:C:G	0	24121758	G	C
2	chr2:24122044:T:C	0	24122044	C	T
2	chr2:24122692:C:G	0	24122692	G	C
2	chr2:24123159:G:A	0	24123159	A	G
2	chr2:24123824:A:G	0	24123824	G	A
2	chr2:24125226:G:A	0	24125226	A	G
2	chr2:24125494:G:A	0	24125494	A	G
2	chr2:24125921:A:C	0	24125921	C	A
2	chr2:24126046:A:G	0	24126046	G	A
2	chr2:24126157:A:G	0	24126157	G	A
2	chr2:24126348:G:T	0	24126348	T	G
2	chr2:24126809:TAGAG:T	0	24126809	T	TAGAG
2	chr2:24127699:A:G	0	24127699	G	A
2	chr2:24128037:A:G	0	24128037	G	A
2	chr2:24128139:T:C	0	24128139	C	T
2	chr2:24128668:G:A	0	24128668	A	G
2	chr2:24128722:C:T	0	24128722	T	C
2	chr2:24129398:A:G	0	24129398	G	A
2	chr2:24129528:A:C	0	24129528	C	A
2	chr2:24129954:A:T	0	24129954	T	A
2	chr2:24129955:C:CT	0	24129955	CT	C
2	chr2:24130124:C:G	0	24130124	G	C
2	chr2:24130976:G:A	0	24130976	A	G
2	chr2:24131120:C:T	0	24131120	T	C
2	chr2:24131558:A:G	0	24131558	G	A
2	chr2:24132699:A:G	0	24132699	G	A
2	chr2:24133298:CT:C	0	24133298	C	CT
2	chr2:24133586:T:G	0	24133586	G	T
2	chr2:24133606:C:T	0	24133606	T	C
2	chr2:24133656:A:G	0	24133656	G	A
2	chr2:24134787:T:C	0	24134787	C	T
2	chr2:24135131:G:C	0	24135131	C	G
2	chr2:24135290:A:C	0	24135290	C	A
2	chr2:24135782:C:T	0	24135782	T	C
2	chr2:24135916:C:T	0	24135916	T	C
2	chr2:24135917:A:C	0	24135917	C	A
2	chr2:24136852:C:T	0	24136852	T	C
2	chr2:24137014:T:A	0	24137014	A	T
2	chr2:24139092:G:A	0	24139092	A	G
2	chr2:24139658:T:C	0	24139658	C	T
2	chr2:24140908:GC:G	0	24140908	G	GC
2	chr2:24141068:A:G	0	24141068	G	A
2	chr2:24141139:G:A	0	24141139	A	G
2	chr2:24141224:G:A	0	24141224	A	G
2	chr2:24141866:C:T	0	24141866	T	C
2	chr2:24141925:A:G	0	24141925	G	A
2	chr2:24142390:C:A	0	24142390	A	C
2	chr2:24143118:C:T	0	24143118	T	C
2	chr2:24143401:A:G	0	24143401	G	A
2	chr2:24143949:G:T	0	24143949	T	G
2	chr2:24143959:G:A	0	24143959	A	G
2	chr2:24144405:G:A	0	24144405	A	G
2	chr2:24144670:C:T	0	24144670	T	C
2	chr2:24144958:C:T	0	24144958	T	C
2	chr2:24145124:G:A	0	24145124	A	G
2	chr2:24145879:C:T	0	24145879	T	C
2	chr2:24145927:C:G	0	24145927	G	C
2	chr2:24146008:T:G	0	24146008	G	T
2	chr2:24146149:T:C	0	24146149	C	T
2	chr2:24146804:C:T	0	24146804	T	C
2	chr2:24147214:C:T	0	24147214	T	C
2	chr2:24148821:T:C	0	24148821	C	T
2	chr2:24149579:C:T	0	24149579	T	C
2	chr2:24149797:G:A	0	24149797	A	G
2	chr2:24149945:A:G	0	24149945	G	A
2	chr2:24150083:G:T	0	24150083	T	G
2	chr2:24150126:A:AG	0	24150126	AG	A
2	chr2:24150280:A:G	0	24150280	G	A
2	chr2:24150633:C:T	0	24150633	T	C
2	chr2:24150799:T:C	0	24150799	C	T
2	chr2:24151444:C:T	0	24151444	T	C
2	chr2:24151687:C:G	0	24151687	G	C
2	chr2:24151768:C:T	0	24151768	T	C
2	chr2:24151859:T:C	0	24151859	C	T
2	chr2:24151961:C:T	0	24151961	T	C
2	chr2:24152141:T:C	0	24152141	C	T
2	chr2:24152360:A:G	0	24152360	G	A
2	chr2:24152593:G:A	0	24152593	A	G
2	chr2:24152702:A:G	0	24152702	G	A
2	chr2:24153600:C:T	0	24153600	T	C
2	chr2:24153990:G:A	0	24153990	A	G
2	chr2:24154061:C:T	0	24154061	T	C
2	chr2:24154127:C:CA	0	24154127	CA	C
2	chr2:24154977:T:G	0	24154977	G	T
2	chr2:24155930:G:A	0	24155930	A	G
2	chr2:24157147:T:C	0	24157147	C	T
2	chr2:24157517:G:C	0	24157517	C	G
2	chr2:24157758:TC:T	0	24157758	T	TC
2	chr2:24157845:C:T	0	24157845	T	C
2	chr2:24159811:C:G	0	24159811	G	C
2	chr2:24160189:C:T	0	24160189	T	C
2	chr2:24161221:A:G	0	24161221	G	A
2	chr2:24161554:T:C	0	24161554	C	T
2	chr2:24163342:C:A	0	24163342	A	C
2	chr2:24164473:T:A	0	24164473	A	T
2	chr2:24165227:G:A	0	24165227	A	G
2	chr2:24165740:T:G	0	24165740	G	T
2	chr2:24166806:G:A	0	24166806	A	G
2	chr2:24167648:G:A	0	24167648	A	G
2	chr2:24167971:G:C	0	24167971	C	G
2	chr2:24168260:A:G	0	24168260	G	A
2	chr2:24168851:T:C	0	24168851	C	T
2	chr2:24169025:A:G	0	24169025	G	A
2	chr2:24169749:T:C	0	24169749	C	T
2	chr2:24170649:A:G	0	24170649	G	A
2	chr2:24171388:A:G	0	24171388	G	A
2	chr2:24171635:A:C	0	24171635	C	A
2	chr2:24171656:A:G	0	24171656	G	A
2	chr2:24171888:G:T	0	24171888	T	G
2	chr2:24172400:T:C	0	24172400	C	T
2	chr2:24172425:T:C	0	24172425	C	T
2	chr2:24172637:T:C	0	24172637	C	T
2	chr2:24173572:TGTC:T	0	24173572	T	TGTC
2	chr2:24173622:A:T	0	24173622	T	A
2	chr2:24173811:A:G	0	24173811	G	A
2	chr2:24174047:G:A	0	24174047	A	G
2	chr2:24174649:CAGTGGGAGTAA:C	0	24174649	C	CAGTGGGAGTAA
2	chr2:24174703:A:G	0	24174703	G	A
2	chr2:24174922:T:C	0	24174922	C	T
2	chr2:24175412:T:G	0	24175412	G	T
2	chr2:24176691:C:T	0	24176691	T	C
2	chr2:24177008:G:A	0	24177008	A	G
2	chr2:24177517:G:A	0	24177517	A	G
2	chr2:24178434:C:T	0	24178434	T	C
2	chr2:24178445:A:G	0	24178445	G	A
2	chr2:24178446:C:T	0	24178446	T	C
2	chr2:24178936:G:C	0	24178936	C	G
2	chr2:24179258:C:CAA	0	24179258	CAA	C
2	chr2:24180589:T:C	0	24180589	C	T
2	chr2:24180757:A:G	0	24180757	G	A
2	chr2:24180863:G:A	0	24180863	A	G
2	chr2:24180878:T:A	0	24180878	A	T
2	chr2:24180884:G:A	0	24180884	A	G
2	chr2:24181195:C:T	0	24181195	T	C
2	chr2:24181353:T:C	0	24181353	C	T
2	chr2:24181414:C:T	0	24181414	T	C
2	chr2:24181864:A:G	0	24181864	G	A
2	chr2:24183042:C:T	0	24183042	T	C
2	chr2:24184089:T:C	0	24184089	C	T
2	chr2:24184259:A:G	0	24184259	G	A
2	chr2:24186788:A:G	0	24186788	G	A
2	chr2:24186918:T:C	0	24186918	C	T
2	chr2:24187034:A:G	0	24187034	G	A
2	chr2:24187295:G:A	0	24187295	A	G
2	chr2:24187352:A:C	0	24187352	C	A
2	chr2:24187869:T:C	0	24187869	C	T
2	chr2:24189215:C:A	0	24189215	A	C
2	chr2:24189544:A:G	0	24189544	G	A
2	chr2:24190429:A:G	0	24190429	G	A
2	chr2:24190726:C:T	0	24190726	T	C
2	chr2:24190742:A:G	0	24190742	G	A
2	chr2:24191531:A:G	0	24191531	G	A
2	chr2:24192408:C:T	0	24192408	T	C
2	chr2:24192592:A:C	0	24192592	C	A
2	chr2:24193361:G:A	0	24193361	A	G
2	chr2:24193693:C:T	0	24193693	T	C
2	chr2:24194494:A:AT	0	24194494	AT	A
2	chr2:24194536:A:G	0	24194536	G	A
2	chr2:24194560:T:C	0	24194560	C	T
2	chr2:24195441:A:C	0	24195441	C	A
2	chr2:24195621:A:AG	0	24195621	AG	A
2	chr2:24195840:A:C	0	24195840	C	A
2	chr2:24196021:G:T	0	24196021	T	G
2	chr2:24196022:C:T	0	24196022	T	C
2	chr2:24196497:G:A	0	24196497	A	G
2	chr2:24197044:G:C	0	24197044	C	G
2	chr2:24197089:A:G	0	24197089	G	A
2	chr2:24197878:C:T	0	24197878	T	C
2	chr2:24199287:C:T	0	24199287	T	C
2	chr2:24199288:A:G	0	24199288	G	A
2	chr2:24199483:T:C	0	24199483	C	T
2	chr2:24200033:C:T	0	24200033	T	C
2	chr2:24202230:G:T	0	24202230	T	G
2	chr2:24202254:G:A	0	24202254	A	G
2	chr2:24202357:A:G	0	24202357	G	A
2	chr2:24202543:C:T	0	24202543	T	C
2	chr2:24202751:A:G	0	24202751	G	A
2	chr2:24203665:A:G	0	24203665	G	A
2	chr2:24204175:C:T	0	24204175	T	C
2	chr2:24204963:A:G	0	24204963	G	A
2	chr2:24205990:T:C	0	24205990	C	T
2	chr2:24207450:C:T	0	24207450	T	C
2	chr2:24208315:C:T	0	24208315	T	C
2	chr2:24208632:C:A	0	24208632	A	C
2	chr2:24208718:G:A	0	24208718	A	G
2	chr2:24209269:C:T	0	24209269	T	C
2	chr2:24209342:C:T	0	24209342	T	C
2	chr2:24209751:A:G	0	24209751	G	A
2	chr2:24209970:A:G	0	24209970	G	A
2	chr2:24210531:C:T	0	24210531	T	C
2	chr2:24211555:A:G	0	24211555	G	A
2	chr2:24211583:C:T	0	24211583	T	C
2	chr2:24212397:T:C	0	24212397	C	T
2	chr2:24213243:C:T	0	24213243	T	C
2	chr2:24214446:CT:C	0	24214446	C	CT
2	chr2:24214648:C:T	0	24214648	T	C
2	chr2:24214679:C:T	0	24214679	T	C
2	chr2:24215843:A:G	0	24215843	G	A
2	chr2:24216179:A:G	0	24216179	G	A
2	chr2:24216407:G:C	0	24216407	C	G
2	chr2:24217548:C:T	0	24217548	T	C
2	chr2:24218647:C:T	0	24218647	T	C
2	chr2:24218829:C:T	0	24218829	T	C
2	chr2:24219311:A:T	0	24219311	T	A
2	chr2:24219326:A:T	0	24219326	T	A
2	chr2:24220080:C:T	0	24220080	T	C
2	chr2:24220461:A:G	0	24220461	G	A
2	chr2:24220636:G:A	0	24220636	A	G
2	chr2:24221809:A:T	0	24221809	T	A
2	chr2:24222865:G:T	0	24222865	T	G
2	chr2:24223173:C:T	0	24223173	T	C
2	chr2:24224067:A:AAGG	0	24224067	AAGG	A
2	chr2:24224170:A:T	0	24224170	T	A
2	chr2:24224315:G:A	0	24224315	A	G
2	chr2:24225206:A:G	0	24225206	G	A
2	chr2:24225546:T:C	0	24225546	C	T
2	chr2:24225817:A:T	0	24225817	T	A
2	chr2:24226907:C:T	0	24226907	T	C
2	chr2:24228665:T:C	0	24228665	C	T
2	chr2:24229043:GCAACTAACAGGAAAGCCTCAAAGTGTAAAATAAAAAAA:G	0	24229043	G	GCAACTAACAGGAAAGCCTCAAAGTGTAAAATAAAAAAA
2	chr2:24229311:G:A	0	24229311	A	G
2	chr2:24229953:G:A	0	24229953	A	G
2	chr2:24230668:C:T	0	24230668	T	C
2	chr2:24232961:A:G	0	24232961	G	A
2	chr2:24233672:T:C	0	24233672	C	T
2	chr2:24234119:C:A	0	24234119	A	C
2	chr2:24235649:G:A	0	24235649	A	G
2	chr2:24236042:G:C	0	24236042	C	G
2	chr2:24236120:G:GGATA	0	24236120	GGATA	G
2	chr2:24236306:G:A	0	24236306	A	G
2	chr2:24237308:A:G	0	24237308	G	A
2	chr2:24237403:A:G	0	24237403	G	A
2	chr2:24237423:TAGG:T	0	24237423	T	TAGG
2	chr2:24237554:C:T	0	24237554	T	C
2	chr2:24237697:A:G	0	24237697	G	A
2	chr2:24237963:C:T	0	24237963	T	C
2	chr2:24240046:G:C	0	24240046	C	G
2	chr2:24240529:T:G	0	24240529	G	T
2	chr2:24242373:A:T	0	24242373	T	A
2	chr2:24243273:C:G	0	24243273	G	C
2	chr2:24244141:T:C	0	24244141	C	T
2	chr2:24245066:T:C	0	24245066	C	T
2	chr2:24245328:T:C	0	24245328	C	T
2	chr2:24247327:T:C	0	24247327	C	T
2	chr2:24249261:C:T	0	24249261	T	C
2	chr2:24250151:T:C	0	24250151	C	T
2	chr2:24250587:T:C	0	24250587	C	T
2	chr2:24251295:A:G	0	24251295	G	A
2	chr2:24253249:G:C	0	24253249	C	G
2	chr2:24253288:C:T	0	24253288	T	C
2	chr2:24253336:CAAGG:C	0	24253336	C	CAAGG
2	chr2:24257426:T:C	0	24257426	C	T
2	chr2:24259509:A:G	0	24259509	G	A
2	chr2:24259659:T:C	0	24259659	C	T
2	chr2:24261971:GCATT:G	0	24261971	G	GCATT
2	chr2:24262582:A:G	0	24262582	G	A
2	chr2:24264469:G:A	0	24264469	A	G
2	chr2:24266185:A:T	0	24266185	T	A
2	chr2:24266745:A:G	0	24266745	G	A
2	chr2:24267100:G:A	0	24267100	A	G
2	chr2:24267544:C:T	0	24267544	T	C
2	chr2:24268304:T:C	0	24268304	C	T
2	chr2:24273408:G:A	0	24273408	A	G
2	chr2:24273662:G:A	0	24273662	A	G
2	chr2:24273675:G:GC	0	24273675	GC	G
2	chr2:24273911:T:A	0	24273911	A	T
2	chr2:24274027:C:T	0	24274027	T	C
2	chr2:24275443:TA:T	0	24275443	T	TA
2	chr2:24275475:T:C	0	24275475	C	T
2	chr2:24275970:T:G	0	24275970	G	T
2	chr2:24279436:A:G	0	24279436	G	A
2	chr2:24279685:G:T	0	24279685	T	G
2	chr2:24283306:C:A	0	24283306	A	C
2	chr2:24284485:C:A	0	24284485	A	C
2	chr2:24285042:G:A	0	24285042	A	G
2	chr2:24286501:T:C	0	24286501	C	T
2	chr2:24288622:C:G	0	24288622	G	C
2	chr2:24289441:T:C	0	24289441	C	T
2	chr2:24289897:G:T	0	24289897	T	G
2	chr2:24291972:A:G	0	24291972	G	A
2	chr2:24292127:T:C	0	24292127	C	T
2	chr2:24292154:G:A	0	24292154	A	G
2	chr2:24292277:A:G	0	24292277	G	A
2	chr2:24292420:TG:T	0	24292420	T	TG
2	chr2:24292742:C:T	0	24292742	T	C
2	chr2:24294755:A:T	0	24294755	T	A
2	chr2:24295400:G:A	0	24295400	A	G
2	chr2:24295927:C:T	0	24295927	T	C
2	chr2:24297628:G:A	0	24297628	A	G
2	chr2:24298624:C:T	0	24298624	T	C
2	chr2:24298897:C:T	0	24298897	T	C
2	chr2:24300732:T:G	0	24300732	G	T
2	chr2:24301856:A:G	0	24301856	G	A
2	chr2:24302961:G:A	0	24302961	A	G
2	chr2:24305245:T:C	0	24305245	C	T
2	chr2:24305928:T:G	0	24305928	G	T
2	chr2:24307439:A:G	0	24307439	G	A
2	chr2:24307578:C:G	0	24307578	G	C
2	chr2:24312433:G:A	0	24312433	A	G
2	chr2:24316141:G:A	0	24316141	A	G
2	chr2:24317098:T:C	0	24317098	C	T
2	chr2:24317722:T:C	0	24317722	C	T
2	chr2:24318296:C:T	0	24318296	T	C
2	chr2:24318692:A:G	0	24318692	G	A
2	chr2:24320658:G:T	0	24320658	T	G
2	chr2:24321033:C:T	0	24321033	T	C
2	chr2:24322219:T:C	0	24322219	C	T
2	chr2:24322715:A:G	0	24322715	G	A
2	chr2:24323673:C:T	0	24323673	T	C
2	chr2:24324305:C:A	0	24324305	A	C
2	chr2:24324767:T:C	0	24324767	C	T
2	chr2:24324873:A:G	0	24324873	G	A
2	chr2:24329567:C:T	0	24329567	T	C
2	chr2:24329988:A:G	0	24329988	G	A
2	chr2:24330203:T:C	0	24330203	C	T
2	chr2:24333256:C:G	0	24333256	G	C
2	chr2:24334534:G:A	0	24334534	A	G
2	chr2:24334757:T:C	0	24334757	C	T
2	chr2:24335373:C:T	0	24335373	T	C
2	chr2:24335389:G:A	0	24335389	A	G
2	chr2:24335694:CA:C	0	24335694	C	CA
2	chr2:24336339:A:C	0	24336339	C	A
2	chr2:24338668:T:C	0	24338668	C	T
2	chr2:24339305:TACAAAAAAC:T	0	24339305	T	TACAAAAAAC
2	chr2:24339830:T:C	0	24339830	C	T
2	chr2:24340753:C:A	0	24340753	A	C
2	chr2:24340777:A:G	0	24340777	G	A
2	chr2:24342160:A:G	0	24342160	G	A
2	chr2:24342490:G:C	0	24342490	C	G
2	chr2:24343621:G:C	0	24343621	C	G
2	chr2:24343924:G:A	0	24343924	A	G
2	chr2:24344421:C:T	0	24344421	T	C
2	chr2:24344449:G:T	0	24344449	T	G
2	chr2:24345033:C:T	0	24345033	T	C
2	chr2:24345517:G:A	0	24345517	A	G
2	chr2:24345697:C:T	0	24345697	T	C
2	chr2:24346414:A:C	0	24346414	C	A
2	chr2:24346481:A:T	0	24346481	T	A
2	chr2:24346695:C:T	0	24346695	T	C
2	chr2:24346697:C:T	0	24346697	T	C
2	chr2:24346944:G:A	0	24346944	A	G
2	chr2:24347152:C:T	0	24347152	T	C
2	chr2:24347182:T:A	0	24347182	A	T
2	chr2:24347377:T:C	0	24347377	C	T
2	chr2:24347489:C:T	0	24347489	T	C
2	chr2:24347725:TTC:T	0	24347725	T	TTC
2	chr2:24347826:C:T	0	24347826	T	C
2	chr2:24348620:G:A	0	24348620	A	G
2	chr2:24349119:C:A	0	24349119	A	C
2	chr2:24349786:G:T	0	24349786	T	G
2	chr2:24350447:T:A	0	24350447	A	T
2	chr2:24351681:A:C	0	24351681	C	A
2	chr2:24353371:C:T	0	24353371	T	C
2	chr2:24353545:G:A	0	24353545	A	G
2	chr2:24353782:T:C	0	24353782	C	T
2	chr2:24355905:T:A	0	24355905	A	T
2	chr2:24355931:A:G	0	24355931	G	A
2	chr2:24356428:A:T	0	24356428	T	A
2	chr2:24358060:C:T	0	24358060	T	C
2	chr2:24358378:A:G	0	24358378	G	A
2	chr2:24359476:C:T	0	24359476	T	C
2	chr2:24359516:A:G	0	24359516	G	A
2	chr2:24359570:A:G	0	24359570	G	A
2	chr2:24359757:G:A	0	24359757	A	G
2	chr2:24359900:C:T	0	24359900	T	C
2	chr2:24360053:C:G	0	24360053	G	C
2	chr2:24360060:A:G	0	24360060	G	A
2	chr2:24360239:G:A	0	24360239	A	G
2	chr2:24360329:T:A	0	24360329	A	T
2	chr2:24360529:C:T	0	24360529	T	C
2	chr2:24360606:C:T	0	24360606	T	C
2	chr2:24360850:G:C	0	24360850	C	G
2	chr2:24360992:G:A	0	24360992	A	G
2	chr2:24361149:C:G	0	24361149	G	C
2	chr2:24361353:C:T	0	24361353	T	C
2	chr2:24361649:A:G	0	24361649	G	A
2	chr2:24362048:C:T	0	24362048	T	C
2	chr2:24362777:T:C	0	24362777	C	T
2	chr2:24362819:T:C	0	24362819	C	T
2	chr2:24362951:G:A	0	24362951	A	G
2	chr2:24363280:G:A	0	24363280	A	G
2	chr2:24363982:T:C	0	24363982	C	T
2	chr2:24364331:G:A	0	24364331	A	G
2	chr2:24364358:A:G	0	24364358	G	A
2	chr2:24364478:C:T	0	24364478	T	C
2	chr2:24364556:G:C	0	24364556	C	G
2	chr2:24364557:G:A	0	24364557	A	G
2	chr2:24364702:A:G	0	24364702	G	A
2	chr2:24364783:T:C	0	24364783	C	T
2	chr2:24365387:C:T	0	24365387	T	C
2	chr2:24365436:A:G	0	24365436	G	A
2	chr2:24365938:G:A	0	24365938	A	G
2	chr2:24365991:G:A	0	24365991	A	G
2	chr2:24366062:C:T	0	24366062	T	C
2	chr2:24366140:C:T	0	24366140	T	C
2	chr2:24366166:G:A	0	24366166	A	G
2	chr2:24366224:T:G	0	24366224	G	T
2	chr2:24366231:T:G	0	24366231	G	T
2	chr2:24366253:C:T	0	24366253	T	C
2	chr2:24366294:T:C	0	24366294	C	T
2	chr2:24366490:T:C	0	24366490	C	T
2	chr2:24366591:A:G	0	24366591	G	A
2	chr2:24366599:A:G	0	24366599	G	A
2	chr2:24366659:G:A	0	24366659	A	G
2	chr2:24366778:G:T	0	24366778	T	G
2	chr2:24366793:C:A	0	24366793	A	C
2	chr2:24366849:G:A	0	24366849	A	G
2	chr2:24366857:A:T	0	24366857	T	A
2	chr2:24367149:A:C	0	24367149	C	A
2	chr2:24367306:C:T	0	24367306	T	C
2	chr2:24367481:A:G	0	24367481	G	A
2	chr2:24367511:G:A	0	24367511	A	G
2	chr2:24367552:A:G	0	24367552	G	A
2	chr2:24367607:C:T	0	24367607	T	C
2	chr2:24367611:C:T	0	24367611	T	C
2	chr2:24367655:G:C	0	24367655	C	G
2	chr2:24367800:G:A	0	24367800	A	G
2	chr2:24367855:A:G	0	24367855	G	A
2	chr2:24368250:G:C	0	24368250	C	G
2	chr2:24369206:C:T	0	24369206	T	C
2	chr2:24369260:G:A	0	24369260	A	G
2	chr2:24369445:G:A	0	24369445	A	G
2	chr2:24369468:A:T	0	24369468	T	A
2	chr2:24369680:T:C	0	24369680	C	T
2	chr2:24369811:C:T	0	24369811	T	C
2	chr2:24369861:G:A	0	24369861	A	G
2	chr2:24369984:T:C	0	24369984	C	T
2	chr2:24369994:G:A	0	24369994	A	G
2	chr2:24370183:G:T	0	24370183	T	G
2	chr2:24370237:A:G	0	24370237	G	A
2	chr2:24370293:G:A	0	24370293	A	G
2	chr2:24370398:T:C	0	24370398	C	T
2	chr2:24370468:T:C	0	24370468	C	T
2	chr2:24371026:G:A	0	24371026	A	G
2	chr2:24371079:G:A	0	24371079	A	G
2	chr2:24371129:CA:C	0	24371129	C	CA
2	chr2:24371380:A:G	0	24371380	G	A
2	chr2:24371405:T:C	0	24371405	C	T
2	chr2:24371509:T:C	0	24371509	C	T
2	chr2:24371828:T:C	0	24371828	C	T
2	chr2:24371829:G:C	0	24371829	C	G
2	chr2:24372062:T:C	0	24372062	C	T
2	chr2:24372088:G:A	0	24372088	A	G
2	chr2:24372255:G:A	0	24372255	A	G
2	chr2:24372459:A:G	0	24372459	G	A
2	chr2:24372550:T:C	0	24372550	C	T
2	chr2:24372768:A:G	0	24372768	G	A
2	chr2:24372886:C:T	0	24372886	T	C
2	chr2:24372901:C:T	0	24372901	T	C
2	chr2:24373220:G:T	0	24373220	T	G
2	chr2:24373619:G:A	0	24373619	A	G
2	chr2:24373765:TC:T	0	24373765	T	TC
2	chr2:24373914:A:G	0	24373914	G	A
2	chr2:24373965:C:T	0	24373965	T	C
2	chr2:24374043:T:C	0	24374043	C	T
2	chr2:24374168:A:T	0	24374168	T	A
2	chr2:24374332:G:A	0	24374332	A	G
2	chr2:24374443:C:T	0	24374443	T	C
2	chr2:24374753:C:G	0	24374753	G	C
2	chr2:24375091:TC:T	0	24375091	T	TC
2	chr2:24375341:C:T	0	24375341	T	C
2	chr2:24375410:A:G	0	24375410	G	A
2	chr2:24375789:C:T	0	24375789	T	C
2	chr2:24376168:G:A	0	24376168	A	G
2	chr2:24377115:T:C	0	24377115	C	T
2	chr2:24377122:T:C	0	24377122	C	T
2	chr2:24377205:G:A	0	24377205	A	G
2	chr2:24377320:C:T	0	24377320	T	C
2	chr2:24377416:C:T	0	24377416	T	C
2	chr2:24378131:GA:G	0	24378131	G	GA
2	chr2:24379425:G:A	0	24379425	A	G
2	chr2:24379570:A:G	0	24379570	G	A
2	chr2:24382163:G:A	0	24382163	A	G
2	chr2:24382194:C:T	0	24382194	T	C
2	chr2:24383183:A:C	0	24383183	C	A
2	chr2:24384430:C:T	0	24384430	T	C
2	chr2:24384875:T:A	0	24384875	A	T
2	chr2:24385483:A:G	0	24385483	G	A
2	chr2:24387523:C:A	0	24387523	A	C
2	chr2:24387919:A:T	0	24387919	T	A
2	chr2:24388621:G:A	0	24388621	A	G
2	chr2:24388683:A:G	0	24388683	G	A
2	chr2:24388778:G:A	0	24388778	A	G
2	chr2:24390619:CTGTT:C	0	24390619	C	CTGTT
2	chr2:24392841:A:G	0	24392841	G	A
2	chr2:24395868:G:A	0	24395868	A	G
2	chr2:24396719:ACTTTATGGAATTCCATAC:A	0	24396719	A	ACTTTATGGAATTCCATAC
2	chr2:24397014:A:G	0	24397014	G	A
2	chr2:24400364:C:T	0	24400364	T	C
2	chr2:24402807:C:G	0	24402807	G	C
2	chr2:24402950:T:C	0	24402950	C	T
2	chr2:24403970:T:C	0	24403970	C	T
2	chr2:24405455:C:T	0	24405455	T	C
2	chr2:24405691:G:C	0	24405691	C	G
2	chr2:24406673:T:C	0	24406673	C	T
2	chr2:24406708:G:A	0	24406708	A	G
2	chr2:24408206:G:A	0	24408206	A	G
2	chr2:24409253:T:G	0	24409253	G	T
2	chr2:24409999:A:G	0	24409999	G	A
2	chr2:24410424:A:T	0	24410424	T	A
2	chr2:24412224:G:T	0	24412224	T	G
2	chr2:24414291:T:G	0	24414291	G	T
2	chr2:24414303:C:T	0	24414303	T	C
2	chr2:24414803:GT:G	0	24414803	G	GT
2	chr2:24415238:C:T	0	24415238	T	C
2	chr2:24415387:C:A	0	24415387	A	C
2	chr2:24415531:G:A	0	24415531	A	G
2	chr2:24418143:A:T	0	24418143	T	A
2	chr2:24419101:G:T	0	24419101	T	G
2	chr2:24419666:G:C	0	24419666	C	G
2	chr2:24420422:C:T	0	24420422	T	C
2	chr2:24420965:A:G	0	24420965	G	A
2	chr2:24421096:A:C	0	24421096	C	A
2	chr2:24423344:G:A	0	24423344	A	G
2	chr2:24427124:CT:C	0	24427124	C	CT
2	chr2:24427701:C:T	0	24427701	T	C
2	chr2:24427721:T:C	0	24427721	C	T
2	chr2:24427742:C:T	0	24427742	T	C
2	chr2:24427779:C:T	0	24427779	T	C
2	chr2:24428248:T:C	0	24428248	C	T
2	chr2:24428472:C:T	0	24428472	T	C
2	chr2:24428996:G:A	0	24428996	A	G
2	chr2:24429595:T:C	0	24429595	C	T
2	chr2:24430027:C:A	0	24430027	A	C
2	chr2:24430736:C:A	0	24430736	A	C
2	chr2:24431035:T:C	0	24431035	C	T
2	chr2:24431346:T:C	0	24431346	C	T
2	chr2:24431492:A:G	0	24431492	G	A
2	chr2:24431831:T:C	0	24431831	C	T
2	chr2:24431913:A:G	0	24431913	G	A
2	chr2:24435293:G:A	0	24435293	A	G
2	chr2:24435925:G:A	0	24435925	A	G
2	chr2:24436385:G:A	0	24436385	A	G
2	chr2:24437739:C:T	0	24437739	T	C
2	chr2:24438351:A:G	0	24438351	G	A
2	chr2:24439633:A:G	0	24439633	G	A
2	chr2:24440325:T:C	0	24440325	C	T
2	chr2:24440405:T:C	0	24440405	C	T
2	chr2:24440822:T:G	0	24440822	G	T
2	chr2:24441295:A:G	0	24441295	G	A
2	chr2:24441426:G:T	0	24441426	T	G
2	chr2:24441478:T:C	0	24441478	C	T
2	chr2:24442106:G:A	0	24442106	A	G
2	chr2:24442437:A:T	0	24442437	T	A
2	chr2:24443606:C:T	0	24443606	T	C
2	chr2:24445129:G:A	0	24445129	A	G
2	chr2:24445590:C:T	0	24445590	T	C
2	chr2:24445780:A:G	0	24445780	G	A
2	chr2:24446243:A:G	0	24446243	G	A
2	chr2:24446302:C:A	0	24446302	A	C
2	chr2:24446368:T:C	0	24446368	C	T
2	chr2:24447485:C:T	0	24447485	T	C
2	chr2:24449229:T:C	0	24449229	C	T
2	chr2:24449409:G:A	0	24449409	A	G
2	chr2:24450182:C:T	0	24450182	T	C
2	chr2:24450184:T:C	0	24450184	C	T
2	chr2:24451129:G:A	0	24451129	A	G
```
