## Supplementary material for "Characterization of shared and ancestry-specific signals driving complex traits using multi-ancestry fine-mapping": mesusieoutput

```
                eur          afr      eur_afr
  [1,] 0.0004853584 0.0004853584 0.0001617861
  [2,] 0.0004853584 0.0004853584 0.0001617861
  [3,] 0.0004853584 0.0004853584 0.0001617861
  [4,] 0.0004853584 0.0004853584 0.0001617861
  [5,] 0.0004853584 0.0004853584 0.0001617861
  [6,] 0.0004853584 0.0004853584 0.0001617861
  [7,] 0.0004853584 0.0004853584 0.0001617861
  [8,] 0.0004853584 0.0004853584 0.0001617861
  [9,] 0.0004853584 0.0004853583 0.0001617861
 [10,] 0.0004853584 0.0004853584 0.0001617861
 [11,] 0.0004853584 0.0004853584 0.0001617861
 [12,] 0.0004853584 0.0004853584 0.0001617861
 [13,] 0.0004853584 0.0004853584 0.0001617861
 [14,] 0.0004853584 0.0004853584 0.0001617861
 [15,] 0.0004853584 0.0004853584 0.0001617861
 [16,] 0.0004853584 0.0004853584 0.0001617861
 [17,] 0.0004853584 0.0004853584 0.0001617861
 [18,] 0.0004853584 0.0004853584 0.0001617861
 [19,] 0.0004853584 0.0004853583 0.0001617861
 [20,] 0.0004853584 0.0004853583 0.0001617861
 [21,] 0.0004853584 0.0004853583 0.0001617861
 [22,] 0.0004853584 0.0004853584 0.0001617861
 [23,] 0.0004853584 0.0004853584 0.0001617861
 [24,] 0.0004853584 0.0004853584 0.0001617861
 [25,] 0.0004853584 0.0004853584 0.0001617861
 [26,] 0.0004853584 0.0004853584 0.0001617861
 [27,] 0.0004853584 0.0004853583 0.0001617861
 [28,] 0.0004853584 0.0004853584 0.0001617861
 [29,] 0.0004853584 0.0004853583 0.0001617861
 [30,] 0.0004853584 0.0004853584 0.0001617861
 [31,] 0.0004853584 0.0004853583 0.0001617861
 [32,] 0.0004853584 0.0004853583 0.0001617861
 [33,] 0.0004853584 0.0004853584 0.0001617861
 [34,] 0.0004853584 0.0004853584 0.0001617861
 [35,] 0.0004853584 0.0004853583 0.0001617861
 [36,] 0.0004853584 0.0004853583 0.0001617861
 [37,] 0.0004853584 0.0004853584 0.0001617861
 [38,] 0.0004853584 0.0004853584 0.0001617861
 [39,] 0.0004853584 0.0004853583 0.0001617861
 [40,] 0.0004853584 0.0004853583 0.0001617861
 [41,] 0.0004853584 0.0004853583 0.0001617861
 [42,] 0.0004853584 0.0004853583 0.0001617861
 [43,] 0.0004853584 0.0004853583 0.0001617861
 [44,] 0.0004853584 0.0004853583 0.0001617861
 [45,] 0.0004853584 0.0004853584 0.0001617861
 [46,] 0.0004853584 0.0004853583 0.0001617861
 [47,] 0.0004853584 0.0004853583 0.0001617861
 [48,] 0.0004853584 0.0004853583 0.0001617861
 [49,] 0.0004853584 0.0004853583 0.0001617861
 [50,] 0.0004853584 0.0004853583 0.0001617861
 [51,] 0.0004853584 0.0004853583 0.0001617861
 [52,] 0.0004853584 0.0004853584 0.0001617861
 [53,] 0.0004853584 0.0004853583 0.0001617861
 [54,] 0.0004853584 0.0004853584 0.0001617861
 [55,] 0.0004853584 0.0004853583 0.0001617861
 [56,] 0.0004853584 0.0004853583 0.0001617861
 [57,] 0.0004853584 0.0004853583 0.0001617861
 [58,] 0.0004853584 0.0004853584 0.0001617861
 [59,] 0.0004853584 0.0004853584 0.0001617861
 [60,] 0.0004853584 0.0004853583 0.0001617861
 [61,] 0.0004853584 0.0004853584 0.0001617861
 [62,] 0.0004853584 0.0004853583 0.0001617861
 [63,] 0.0004853584 0.0004853584 0.0001617861
 [64,] 0.0004853584 0.0004853584 0.0001617861
 [65,] 0.0004853584 0.0004853584 0.0001617861
 [66,] 0.0004853584 0.0004853584 0.0001617861
 [67,] 0.0004853584 0.0004853584 0.0001617861
 [68,] 0.0004853584 0.0004853583 0.0001617861
 [69,] 0.0004853584 0.0004853584 0.0001617861
 [70,] 0.0004853584 0.0004853583 0.0001617861
 [71,] 0.0004853584 0.0004853584 0.0001617861
 [72,] 0.0004853584 0.0004853584 0.0001617861
 [73,] 0.0004853584 0.0004853583 0.0001617861
 [74,] 0.0004853584 0.0004853584 0.0001617861
 [75,] 0.0004853584 0.0004853584 0.0001617861
 [76,] 0.0004853584 0.0004853583 0.0001617861
 [77,] 0.0004853584 0.0004853584 0.0001617861
 [78,] 0.0004853584 0.0004853583 0.0001617861
 [79,] 0.0004853584 0.0004853584 0.0001617861
 [80,] 0.0004853584 0.0004853584 0.0001617861
 [81,] 0.0004853584 0.0004853583 0.0001617861
 [82,] 0.0004853584 0.0004853583 0.0001617861
 [83,] 0.0004853584 0.0004853584 0.0001617861
 [84,] 0.0004853584 0.0004853583 0.0001617861
 [85,] 0.0004853584 0.0004853583 0.0001617861
 [86,] 0.0004853584 0.0004853583 0.0001617861
 [87,] 0.0004853584 0.0004853583 0.0001617861
 [88,] 0.0004853584 0.0004853583 0.0001617861
 [89,] 0.0004853584 0.0004853584 0.0001617861
 [90,] 0.0004853584 0.0004853584 0.0001617861
 [91,] 0.0004853584 0.0004853584 0.0001617861
 [92,] 0.0004853584 0.0004853583 0.0001617861
 [93,] 0.0004853584 0.0004853583 0.0001617861
 [94,] 0.0004853584 0.0004853583 0.0001617861
 [95,] 0.0004853584 0.0004853583 0.0001617861
 [96,] 0.0004853584 0.0004853584 0.0001617861
 [97,] 0.0004853584 0.0004853584 0.0001617861
 [98,] 0.0004853584 0.0004853584 0.0001617861
 [99,] 0.0004853584 0.0004853584 0.0001617861
[100,] 0.0004853584 0.0004853584 0.0001617861
[101,] 0.0004853584 0.0004853584 0.0001617861
[102,] 0.0004853584 0.0004853584 0.0001617861
[103,] 0.0004853584 0.0004853584 0.0001617861
[104,] 0.0004853584 0.0004853584 0.0001617861
[105,] 0.0004853584 0.0004853583 0.0001617861
[106,] 0.0004853584 0.0004853584 0.0001617861
[107,] 0.0004853584 0.0004853583 0.0001617861
[108,] 0.0004853584 0.0004853584 0.0001617861
[109,] 0.0004853584 0.0004853584 0.0001617861
[110,] 0.0004853584 0.0004853584 0.0001617861
[111,] 0.0004853584 0.0004853584 0.0001617861
[112,] 0.0004853584 0.0004853584 0.0001617861
[113,] 0.0004853584 0.0004853584 0.0001617861
[114,] 0.0004853584 0.0004853583 0.0001617861
[115,] 0.0004853584 0.0004853584 0.0001617861
[116,] 0.0004853584 0.0004853584 0.0001617861
[117,] 0.0004853584 0.0004853584 0.0001617861
[118,] 0.0004853584 0.0004853584 0.0001617861
[119,] 0.0004853584 0.0004853584 0.0001617861
[120,] 0.0004853584 0.0004853584 0.0001617861
[121,] 0.0004853584 0.0004853584 0.0001617861
[122,] 0.0004853584 0.0004853584 0.0001617861
[123,] 0.0004853584 0.0004853584 0.0001617861
[124,] 0.0004853584 0.0004853583 0.0001617861
[125,] 0.0004853584 0.0004853583 0.0001617861
[126,] 0.0004853584 0.0004853584 0.0001617861
[127,] 0.0004853584 0.0004853584 0.0001617861
[128,] 0.0004853584 0.0004853584 0.0001617861
[129,] 0.0004853584 0.0004853583 0.0001617861
[130,] 0.0004853584 0.0004853584 0.0001617861
[131,] 0.0004853584 0.0004853584 0.0001617861
[132,] 0.0004853584 0.0004853584 0.0001617861
[133,] 0.0004853584 0.0004853584 0.0001617861
[134,] 0.0004853584 0.0004853584 0.0001617861
[135,] 0.0004853584 0.0004853584 0.0001617861
[136,] 0.0004853584 0.0004853584 0.0001617861
[137,] 0.0004853584 0.0004853584 0.0001617861
[138,] 0.0004853584 0.0004853583 0.0001617861
[139,] 0.0004853584 0.0004853584 0.0001617861
[140,] 0.0004853584 0.0004853584 0.0001617861
[141,] 0.0004853584 0.0004853584 0.0001617861
[142,] 0.0004853584 0.0004853584 0.0001617861
[143,] 0.0004853584 0.0004853584 0.0001617861
[144,] 0.0004853584 0.0004853584 0.0001617861
[145,] 0.0004853584 0.0004853584 0.0001617861
[146,] 0.0004853584 0.0004853584 0.0001617861
[147,] 0.0004853584 0.0004853584 0.0001617861
[148,] 0.0004853584 0.0004853584 0.0001617861
[149,] 0.0004853584 0.0004853584 0.0001617861
[150,] 0.0004853584 0.0004853584 0.0001617861
[151,] 0.0004853584 0.0004853584 0.0001617861
[152,] 0.0004853584 0.0004853584 0.0001617861
[153,] 0.0004853584 0.0004853584 0.0001617861
[154,] 0.0004853584 0.0004853584 0.0001617861
[155,] 0.0004853584 0.0004853584 0.0001617861
[156,] 0.0004853584 0.0004853584 0.0001617861
[157,] 0.0004853584 0.0004853584 0.0001617861
[158,] 0.0004853584 0.0004853584 0.0001617861
[159,] 0.0004853584 0.0004853584 0.0001617861
[160,] 0.0004853584 0.0004853584 0.0001617861
[161,] 0.0004853584 0.0004853583 0.0001617861
[162,] 0.0004853584 0.0004853584 0.0001617861
[163,] 0.0004853584 0.0004853584 0.0001617861
[164,] 0.0004853584 0.0004853584 0.0001617861
[165,] 0.0004853584 0.0004853584 0.0001617861
[166,] 0.0004853584 0.0004853584 0.0001617861
[167,] 0.0004853584 0.0004853584 0.0001617861
[168,] 0.0004853584 0.0004853584 0.0001617861
[169,] 0.0004853584 0.0004853584 0.0001617861
[170,] 0.0004853584 0.0004853584 0.0001617861
[171,] 0.0004853584 0.0004853584 0.0001617861
[172,] 0.0004853584 0.0004853583 0.0001617861
[173,] 0.0004853584 0.0004853584 0.0001617861
[174,] 0.0004853584 0.0004853584 0.0001617861
[175,] 0.0004853584 0.0004853584 0.0001617861
[176,] 0.0004853584 0.0004853584 0.0001617861
[177,] 0.0004853584 0.0004853584 0.0001617861
[178,] 0.0004853584 0.0004853584 0.0001617861
[179,] 0.0004853584 0.0004853583 0.0001617861
[180,] 0.0004853584 0.0004853584 0.0001617861
[181,] 0.0004853584 0.0004853584 0.0001617861
[182,] 0.0004853584 0.0004853584 0.0001617861
[183,] 0.0004853584 0.0004853583 0.0001617861
[184,] 0.0004853584 0.0004853584 0.0001617861
[185,] 0.0004853584 0.0004853584 0.0001617861
[186,] 0.0004853584 0.0004853584 0.0001617861
[187,] 0.0004853584 0.0004853584 0.0001617861
[188,] 0.0004853584 0.0004853584 0.0001617861
[189,] 0.0004853584 0.0004853584 0.0001617861
[190,] 0.0004853584 0.0004853584 0.0001617861
[191,] 0.0004853584 0.0004853583 0.0001617861
[192,] 0.0004853584 0.0004853584 0.0001617861
[193,] 0.0004853584 0.0004853584 0.0001617861
[194,] 0.0004853584 0.0004853584 0.0001617861
[195,] 0.0004853584 0.0004853584 0.0001617861
[196,] 0.0004853584 0.0004853584 0.0001617861
[197,] 0.0004853584 0.0004853584 0.0001617861
[198,] 0.0004853584 0.0004853584 0.0001617861
[199,] 0.0004853584 0.0004853584 0.0001617861
[200,] 0.0004853584 0.0004853583 0.0001617861
[201,] 0.0004853584 0.0004853584 0.0001617861
[202,] 0.0004853584 0.0004853584 0.0001617861
[203,] 0.0004853584 0.0004853584 0.0001617861
[204,] 0.0004853584 0.0004853584 0.0001617861
[205,] 0.0004853584 0.0004853584 0.0001617861
[206,] 0.0004853584 0.0004853584 0.0001617861
[207,] 0.0004853584 0.0004853584 0.0001617861
[208,] 0.0005619947 0.0004853584 0.0001989146
[209,] 0.0004853584 0.0004853584 0.0001617861
[210,] 0.0004853584 0.0004853584 0.0001617861
[211,] 0.0004853584 0.0004853584 0.0001617861
[212,] 0.0004853584 0.0004853584 0.0001617861
[213,] 0.0004853584 0.0004853583 0.0001617861
[214,] 0.0004853584 0.0004853584 0.0001617861
[215,] 0.0004853584 0.0004853584 0.0001617861
[216,] 0.0004853584 0.0004853583 0.0001617861
[217,] 0.0004853584 0.0004853584 0.0001617861
[218,] 0.0004853584 0.0004853584 0.0001617861
[219,] 0.0004853584 0.0004853584 0.0001617861
[220,] 0.0004853584 0.0004853584 0.0001617861
[221,] 0.0004853584 0.0004853584 0.0001617861
[222,] 0.0004853584 0.0004853584 0.0001617861
[223,] 0.0004853584 0.0004853584 0.0001617861
[224,] 0.0004853584 0.0004853584 0.0001617861
[225,] 0.0004853584 0.0004853584 0.0001617861
[226,] 0.0004853584 0.0004853584 0.0001617861
[227,] 0.0004853584 0.0004853584 0.0001617861
[228,] 0.0004853584 0.0004853584 0.0001617861
[229,] 0.0004853584 0.0004853584 0.0001617861
[230,] 0.0004853584 0.0004853584 0.0001617861
[231,] 0.0004853584 0.0004853584 0.0001617861
[232,] 0.0004853584 0.0004853583 0.0001617861
[233,] 0.0004853584 0.0004853584 0.0001617861
[234,] 0.0004853584 0.0004853584 0.0001617861
[235,] 0.0004853584 0.0004853584 0.0001617861
[236,] 0.0004853584 0.0004853584 0.0001617861
[237,] 0.0004853584 0.0004853584 0.0001617861
[238,] 0.0004853584 0.0004853583 0.0001617861
[239,] 0.0004853584 0.0004853584 0.0001617861
[240,] 0.0004853584 0.0004853584 0.0001617861
[241,] 0.0004853584 0.0004853584 0.0001617861
[242,] 0.0004853584 0.0004853584 0.0001617861
[243,] 0.0004853584 0.0004853584 0.0001617861
[244,] 0.0004853584 0.0004853584 0.0001617861
[245,] 0.0004853584 0.0004853584 0.0001617861
[246,] 0.0004853584 0.0004853583 0.0001617861
[247,] 0.0004853584 0.0004853583 0.0001617861
[248,] 0.0004853584 0.0004853584 0.0001617861
[249,] 0.0004853584 0.0004853584 0.0001617861
[250,] 0.0004853584 0.0004853583 0.0001617861
[251,] 0.0004853584 0.0004853583 0.0001617861
[252,] 0.0004853584 0.0004853583 0.0001617861
[253,] 0.0004853584 0.0004853584 0.0001617861
[254,] 0.0004853584 0.0004853584 0.0001617861
[255,] 0.0004853584 0.0004853583 0.0001617861
[256,] 0.0004853584 0.0004853583 0.0001617861
[257,] 0.0004853584 0.0004853583 0.0001617861
[258,] 0.0004853584 0.0004853583 0.0001617861
[259,] 0.0004853584 0.0004853584 0.0001617861
[260,] 0.0004853584 0.0004853583 0.0001617861
[261,] 0.0004853584 0.0004853583 0.0001617861
[262,] 0.0004853584 0.0004853584 0.0001617861
[263,] 0.0004853584 0.0004853584 0.0001617861
[264,] 0.0004853584 0.0004853583 0.0001617861
[265,] 0.0004853584 0.0004853584 0.0001617861
[266,] 0.0004853584 0.0004853584 0.0001617861
[267,] 0.0004853584 0.0004853583 0.0001617861
[268,] 0.0004853584 0.0004853583 0.0001617861
[269,] 0.0004853584 0.0004853583 0.0001617861
[270,] 0.0004853584 0.0004853583 0.0001617861
[271,] 0.0004853584 0.0004853584 0.0001617861
[272,] 0.0004853584 0.0004853584 0.0001617861
[273,] 0.0004853584 0.0004853584 0.0001617861
[274,] 0.0004853584 0.0004853584 0.0001617861
[275,] 0.0004853584 0.0004853584 0.0001617861
[276,] 0.0004853584 0.0004853584 0.0001617861
[277,] 0.0004853584 0.0004853584 0.0001617861
[278,] 0.0004853584 0.0004853583 0.0001617861
[279,] 0.0004853584 0.0004853583 0.0001617861
[280,] 0.0004853584 0.0004853583 0.0001617861
[281,] 0.0004853584 0.0004853584 0.0001617861
[282,] 0.0004853584 0.0004853583 0.0001617861
[283,] 0.0004853584 0.0004853583 0.0001617861
[284,] 0.0004853584 0.0004853583 0.0001617861
[285,] 0.0004853584 0.0004853583 0.0001617861
[286,] 0.0004853584 0.0004853583 0.0001617861
[287,] 0.0004853584 0.0004853584 0.0001617861
[288,] 0.0004853584 0.0004853584 0.0001617861
[289,] 0.0004853584 0.0004853583 0.0001617861
[290,] 0.0004853584 0.0006808551 0.0001617861
[291,] 0.0004853584 0.0004853584 0.0001617861
[292,] 0.0004853584 0.0004853583 0.0001617861
[293,] 0.0004853584 0.0004853584 0.0001617861
[294,] 0.0004853584 0.0004853583 0.0001617861
[295,] 0.0004853584 0.0004853584 0.0001617861
[296,] 0.0004853584 0.0004853583 0.0001617861
[297,] 0.0004853584 0.0004853583 0.0001617861
[298,] 0.0004853584 0.0004853584 0.0001617861
[299,] 0.0004853584 0.0004853584 0.0001617861
[300,] 0.0004853584 0.0004853583 0.0001617861
[301,] 0.0004853584 0.0004853583 0.0001617861
[302,] 0.0004853584 0.0004853584 0.0001617861
[303,] 0.0004853584 0.0004853584 0.0001617861
[304,] 0.0004853584 0.0004853584 0.0001617861
[305,] 0.0004853584 0.0004853584 0.0001617861
[306,] 0.0004853584 0.0004853584 0.0001617861
[307,] 0.0004853584 0.0004853584 0.0001617861
[308,] 0.0004853584 0.0004853584 0.0001617861
[309,] 0.0004853584 0.0004853583 0.0001617861
[310,] 0.0004853584 0.0004853583 0.0001617861
[311,] 0.0004853584 0.0004853584 0.0001617861
[312,] 0.0004853584 0.0004853584 0.0001617861
[313,] 0.0004853584 0.0004853583 0.0001617861
[314,] 0.0004853584 0.0004853584 0.0001617861
[315,] 0.0004853584 0.0004853583 0.0001617861
[316,] 0.0004853584 0.0004853583 0.0001617861
[317,] 0.0004853584 0.0004853583 0.0001617861
[318,] 0.0004853584 0.0004853583 0.0001617861
[319,] 0.0004853584 0.0004853584 0.0001617861
[320,] 0.0004853584 0.0004853584 0.0001617861
[321,] 0.0004853584 0.0004853583 0.0001617861
[322,] 0.0004853584 0.0004853584 0.0001617861
[323,] 0.0004853584 0.0004853583 0.0001617861
[324,] 0.0004853584 0.0004853583 0.0001617861
[325,] 0.0004853584 0.0004853584 0.0001617861
[326,] 0.0004853584 0.0004853583 0.0001617861
[327,] 0.0004853584 0.0004853584 0.0001617861
[328,] 0.0004853584 0.0004853583 0.0001617861
[329,] 0.0004853584 0.0004853584 0.0001617861
[330,] 0.0004853584 0.0004853583 0.0001617861
[331,] 0.0004853584 0.0004853583 0.0001617861
[332,] 0.0004853584 0.0004853584 0.0001617861
[333,] 0.0004853584 0.0004853584 0.0001617861
[334,] 0.0004853584 0.0004853584 0.0001617861
[335,] 0.0004853584 0.0004853583 0.0001617861
[336,] 0.0004853584 0.0004853583 0.0001617861
[337,] 0.0004853584 0.0004853584 0.0001617861
[338,] 0.0004853584 0.0004853584 0.0001617861
[339,] 0.0004853584 0.0004853583 0.0001617861
[340,] 0.0004853584 0.0004853583 0.0001617861
[341,] 0.0004853584 0.0004853583 0.0001617861
[342,] 0.0004853584 0.0004853584 0.0001617861
[343,] 0.0004853584 0.0004853583 0.0001617861
[344,] 0.0004853584 0.0004853584 0.0001617861
[345,] 0.0004853584 0.0004853584 0.0001617861
[346,] 0.0004853584 0.0004853583 0.0001617861
[347,] 0.0004853584 0.0004853583 0.0001617861
[348,] 0.0004853584 0.0004853583 0.0001617861
[349,] 0.0004853584 0.0004853583 0.0001617861
[350,] 0.0004853584 0.0004853584 0.0001617861
[351,] 0.0004853584 0.0004853583 0.0001617861
[352,] 0.0004853584 0.0004853583 0.0001617861
[353,] 0.0004853584 0.0004853583 0.0001617861
[354,] 0.0004853584 0.0004853583 0.0001617861
[355,] 0.0004853584 0.0004853583 0.0001617861
[356,] 0.0004853584 0.0004853583 0.0001617861
[357,] 0.0004853584 0.0004853584 0.0001617861
[358,] 0.0004853584 0.0004853583 0.0001617861
[359,] 0.0004853584 0.0004853583 0.0001617861
[360,] 0.0004853584 0.0004853584 0.0001617861
[361,] 0.0004853584 0.0004853584 0.0001617861
[362,] 0.0004853584 0.0004853583 0.0001617861
[363,] 0.0004853584 0.0004853583 0.0001617861
[364,] 0.0004853584 0.0004853583 0.0001617861
[365,] 0.0004853584 0.0004853583 0.0001617861
[366,] 0.0004853584 0.0004853584 0.0001617861
[367,] 0.0004853584 0.0004853584 0.0001617861
[368,] 0.0004853584 0.0004853584 0.0001617861
[369,] 0.0004853584 0.0004853583 0.0001617861
[370,] 0.0004853584 0.0004853583 0.0001617861
[371,] 0.0004853584 0.0004853583 0.0001617861
[372,] 0.0004853584 0.0004853584 0.0001617861
[373,] 0.0004853584 0.0004853583 0.0001617861
[374,] 0.0004853584 0.0004853584 0.0001617861
[375,] 0.0004853584 0.0004853584 0.0001617861
[376,] 0.0004853584 0.0004853583 0.0001617861
[377,] 0.0004853584 0.0004853584 0.0001617861
[378,] 0.0004853584 0.0004853583 0.0001617861
[379,] 0.0004853584 0.0004853584 0.0001617861
[380,] 0.0004853584 0.0004853584 0.0001617861
[381,] 0.0004853584 0.0004853584 0.0001617861
[382,] 0.0004853584 0.0004853584 0.0001617861
[383,] 0.0004853584 0.0004853584 0.0001617861
[384,] 0.0004853584 0.0004853583 0.0001617861
[385,] 0.0004853584 0.0004853583 0.0001617861
[386,] 0.0004853584 0.0004853584 0.0001617861
[387,] 0.0004853584 0.0004853583 0.0001617861
[388,] 0.0004853584 0.0004853583 0.0001617861
[389,] 0.0004853584 0.0004853583 0.0001617861
[390,] 0.0004853584 0.0004853584 0.0001617861
[391,] 0.0004853584 0.0004853583 0.0001617861
[392,] 0.0004853584 0.0004853583 0.0001617861
[393,] 0.0004853584 0.0004853583 0.0001617861
[394,] 0.0004853584 0.0004853584 0.0001617861
[395,] 0.0004853584 0.0004853584 0.0001617861
[396,] 0.0007000707 0.0004853584 0.0001617861
[397,] 0.0004853584 0.0004853583 0.0001617861
[398,] 0.0004853584 0.0004853583 0.0001617861
[399,] 0.0004853584 0.0004853584 0.0001617861
[400,] 0.0004853584 0.0004853584 0.0001617861
[401,] 0.0004853584 0.0004853584 0.0001617861
[402,] 0.0004853584 0.0004853583 0.0001617861
[403,] 0.0004853584 0.0004853583 0.0001617861
[404,] 0.0004853584 0.0004853583 0.0001617861
[405,] 0.0004853584 0.0004853584 0.0001617861
[406,] 0.0004853584 0.0004853584 0.0001617861
[407,] 0.0004853584 0.0004853584 0.0001617861
[408,] 0.0004853584 0.0004853584 0.0001617861
[409,] 0.0004853584 0.0004853583 0.0001617861
[410,] 0.0004853584 0.0004853584 0.0001617861
[411,] 0.0004853584 0.0004853583 0.0001617861
[412,] 0.0004853584 0.0004853584 0.0001617861
[413,] 0.0004853584 0.0004853583 0.0001617861
[414,] 0.0004853584 0.0004853583 0.0001617861
[415,] 0.0004853584 0.0004853583 0.0001617861
[416,] 0.0004853584 0.0004853583 0.0001617861
[417,] 0.0004853584 0.0004853584 0.0001617861
[418,] 0.0004853584 0.0004853583 0.0001617861
[419,] 0.0004853584 0.0004853583 0.0001617861
[420,] 0.0004853584 0.0004853583 0.0001617861
[421,] 0.0004853584 0.0004853583 0.0001617861
[422,] 0.0004853584 0.0004853584 0.0001617861
[423,] 0.0004853584 0.0004853584 0.0001617861
[424,] 0.0004853584 0.0004853583 0.0001617861
[425,] 0.0004853584 0.0004853584 0.0001617861
[426,] 0.0004853584 0.0004853584 0.0001617861
[427,] 0.0004853584 0.0004853584 0.0001617861
[428,] 0.0004853584 0.0004853584 0.0001617861
[429,] 0.0004853584 0.0004853584 0.0001617861
[430,] 0.0004853584 0.0004853584 0.0001617861
[431,] 0.0004853584 0.0004853583 0.0001617861
[432,] 0.0004853584 0.0004853583 0.0001617861
[433,] 0.0004853584 0.0004853583 0.0001617861
[434,] 0.0004853584 0.0004853584 0.0001617861
[435,] 0.0004853584 0.0004853583 0.0001617861
[436,] 0.0004853584 0.0004853583 0.0001617861
[437,] 0.0055493681 0.0005666530 0.3933428006
[438,] 0.0004853584 0.0004853584 0.0001617861
[439,] 0.0004853584 0.0004853584 0.0001617861
[440,] 0.0004853584 0.0004853583 0.0001617861
[441,] 0.0039448938 0.0004853583 0.0001617861
[442,] 0.0004853584 0.0004853584 0.0001617861
[443,] 0.0004853584 0.0004853583 0.0001617861
[444,] 0.0004853584 0.0004853584 0.0001617861
[445,] 0.0004853584 0.0004853583 0.0001617861
[446,] 0.0004853584 0.0004853584 0.0001617861
[447,] 0.0004853584 0.0004853584 0.0001617861
[448,] 0.0012576805 0.0004853583 0.0001617861
[449,] 0.0008461613 0.0004853583 0.0001617861
[450,] 0.0004853584 0.0004853583 0.0001617861
[451,] 0.0004853584 0.0004853583 0.0001617861
[452,] 0.0022339172 0.0004853584 0.0004236747
[453,] 0.0004853584 0.0004853583 0.0001617861
[454,] 0.0004853584 0.0004853583 0.0001617861
[455,] 0.0030647497 0.0004853583 0.0001617861
[456,] 0.0004853584 0.0004853584 0.0001617861
[457,] 0.0037843250 0.0004853583 0.0001617861
[458,] 0.0004853584 0.0004853583 0.0001617861
[459,] 0.0023209526 0.0004853584 0.0003331434
[460,] 0.0036023783 0.0004853584 0.0001617861
[461,] 0.0004853584 0.0004853583 0.0001617861
[462,] 0.0004853584 0.0004853584 0.0005716664
[463,] 0.0069736502 0.0004853584 0.0001617861
[464,] 0.0004853584 0.0004853584 0.0001617861
[465,] 0.0004853584 0.0004853583 0.0001617861
[466,] 0.0004853584 0.0004853584 0.0001617861
[467,] 0.0004853584 0.0004853584 0.0001617861
[468,] 0.0004853584 0.0004853583 0.0001617861
[469,] 0.0037951265 0.0004853584 0.0001617861
[470,] 0.0004853584 0.0004853583 0.0001617861
[471,] 0.0004853584 0.0004853584 0.0001617861
[472,] 0.0004853584 0.0004853584 0.0001617861
[473,] 0.0004853584 0.0004853584 0.0001617861
[474,] 0.0036648363 0.0004853584 0.0001617861
[475,] 0.0043256815 0.0004853584 0.0505358192
[476,] 0.0004853584 0.0004853584 0.0001617861
[477,] 0.0004853584 0.0004853583 0.0001617861
[478,] 0.0004853584 0.0004853584 0.0001617861
[479,] 0.0004853584 0.0004853584 0.0001617861
[480,] 0.0004853584 0.0004853584 0.0001617861
[481,] 0.0004853584 0.0004853584 0.0001617861
[482,] 0.0004853584 0.0004853583 0.0001617861
[483,] 0.0004853584 0.0004853584 0.0001617861
[484,] 0.0004853584 0.0004853584 0.0001617861
[485,] 0.0034260128 0.0004853584 0.0001617861
[486,] 0.0004853584 0.0004853584 0.0001617861
[487,] 0.0004853584 0.0004853584 0.0001617861
[488,] 0.0004853584 0.0004853584 0.0001617861
[489,] 0.0062226428 0.0004853584 0.0424140414
[490,] 0.0044171071 0.0004853584 0.0001617861
[491,] 0.0004853584 0.0004853583 0.0001617861
[492,] 0.0004853584 0.0004853584 0.0001617861
[493,] 0.0052119775 0.0004853584 0.0290184153
[494,] 0.0034579084 0.0004853584 0.0001617861
[495,] 0.0004853584 0.0004853584 0.0001617861
[496,] 0.0004853584 0.0004853584 0.0001617861
[497,] 0.0004853584 0.0004853584 0.0001617861
[498,] 0.0038360205 0.0004853584 0.0001617861
[499,] 0.0004853584 0.0004853584 0.0001617861
[500,] 0.0004853584 0.0004853584 0.0001617861
[501,] 0.0004853584 0.0004853584 0.0001617861
[502,] 0.0004853584 0.0004853584 0.0001617861
[503,] 0.0004853584 0.0004853584 0.0001617861
[504,] 0.0004853584 0.0004853584 0.0001617861
[505,] 0.0004853584 0.0004853584 0.0001617861
[506,] 0.0061790598 0.0004853584 0.0736277767
[507,] 0.0004853584 0.0004853584 0.0001617861
[508,] 0.0004853584 0.0004853584 0.0001617861
[509,] 0.0030197316 0.0004853584 0.0001617861
[510,] 0.0004853584 0.0004853584 0.0001617861
[511,] 0.0004853584 0.0004853584 0.0001617861
[512,] 0.0004853584 0.0004853584 0.0001617861
[513,] 0.0004853584 0.0004853584 0.0001617861
[514,] 0.0004853584 0.0004853584 0.0001617861
[515,] 0.0004853584 0.0004853584 0.0001617861
[516,] 0.0004853584 0.0004853584 0.0001617861
[517,] 0.0037680129 0.0004853584 0.0001617861
[518,] 0.0004853584 0.0004853583 0.0001617861
[519,] 0.0004853584 0.0004853584 0.0001617861
[520,] 0.0028314626 0.0004853584 0.0001617861
[521,] 0.0004853584 0.0004853584 0.0001617861
[522,] 0.0004853584 0.0004853584 0.0001617861
[523,] 0.0004853584 0.0004853584 0.0001617861
[524,] 0.0070157069 0.0004853584 0.0868049208
[525,] 0.0060510315 0.0004853584 0.0699827620
[526,] 0.0066193040 0.0004853584 0.0396962746
[527,] 0.0004853584 0.0004853584 0.0001617861
[528,] 0.0004853584 0.0004853583 0.0001617861
[529,] 0.0004853584 0.0004853584 0.0001617861
[530,] 0.0004853584 0.0004853583 0.0001617861
[531,] 0.0031685006 0.0004853584 0.0001617861
[532,] 0.0052956006 0.0004853584 0.0116560082
[533,] 0.0004853584 0.0004853584 0.0001617861
[534,] 0.0046481416 0.0004853584 0.0267312650
[535,] 0.0004853584 0.0004853584 0.0001617861
[536,] 0.0004853584 0.0004853583 0.0001617861
[537,] 0.0004853584 0.0004853584 0.0001617861
[538,] 0.0062004757 0.0004853584 0.0001617861
[539,] 0.0004853584 0.0004853583 0.0001617861
[540,] 0.0004853584 0.0004853584 0.0001617861
[541,] 0.0004853584 0.0004853583 0.0001617861
[542,] 0.0004853584 0.0004853583 0.0001617861
[543,] 0.0004853584 0.0004853583 0.0001617861
[544,] 0.0004853584 0.0004853584 0.0001617861
[545,] 0.0004853584 0.0004853583 0.0001617861
[546,] 0.0004853584 0.0004853584 0.0001617861
[547,] 0.0004853584 0.0004853583 0.0001617861
[548,] 0.0008450535 0.0004853584 0.0053544839
[549,] 0.0004853584 0.0004853583 0.0001617861
[550,] 0.0004853584 0.0004853584 0.0001617861
[551,] 0.0004853584 0.0004853584 0.0001617861
[552,] 0.0008706002 0.0004853584 0.0020323034
[553,] 0.0004853584 0.0004853584 0.0001617861
[554,] 0.0004853584 0.0004853584 0.0001617861
[555,] 0.0004853584 0.0004853584 0.0001617861
[556,] 0.0004853584 0.0004853584 0.0001617861
[557,] 0.0004853584 0.0004853584 0.0001617861
[558,] 0.0004853584 0.0004853584 0.0001617861
[559,] 0.0004853584 0.0004853584 0.0001617861
[560,] 0.0004853584 0.0004853584 0.0001617861
[561,] 0.0004853584 0.0004853584 0.0001617861
[562,] 0.0004853584 0.0004853584 0.0001617861
[563,] 0.0022763903 0.0004853583 0.0001617861
[564,] 0.0004853584 0.0004853584 0.0001617861
[565,] 0.0004853584 0.0004853584 0.0001617861
[566,] 0.0004853584 0.0004853584 0.0001617861
[567,] 0.0004853584 0.0004853584 0.0001617861
[568,] 0.0004853584 0.0004853584 0.0001617861
[569,] 0.0004853584 0.0004853584 0.0001617861
[570,] 0.0004853584 0.0004853584 0.0001617861
[571,] 0.0004853584 0.0004853583 0.0001617861
[572,] 0.0004853584 0.0004853584 0.0001617861
[573,] 0.0004853584 0.0004853583 0.0001617861
[574,] 0.0004853584 0.0004853584 0.0001617861
[575,] 0.0004853584 0.0004853584 0.0001617861
[576,] 0.0004853584 0.0004853584 0.0001617861
[577,] 0.0004853584 0.0004853584 0.0001617861
[578,] 0.0004853584 0.0004853584 0.0001617861
[579,] 0.0004853584 0.0004853584 0.0001617861
[580,] 0.0004853584 0.0004853584 0.0001617861
[581,] 0.0004853584 0.0004853584 0.0001617861
[582,] 0.0004853584 0.0004853583 0.0001617861
[583,] 0.0004853584 0.0004853584 0.0001617861
[584,] 0.0004853584 0.0004853584 0.0001617861
[585,] 0.0004853584 0.0004853584 0.0001617861
[586,] 0.0004853584 0.0004853583 0.0001617861
[587,] 0.0004853584 0.0004853584 0.0001617861
[588,] 0.0004853584 0.0004853584 0.0001617861
[589,] 0.0004853584 0.0004853584 0.0001617861
[590,] 0.0004853584 0.0004853584 0.0001617861
[591,] 0.0004853584 0.0004853584 0.0001617861
[592,] 0.0004853584 0.0004853584 0.0001617861
[593,] 0.0004853584 0.0004853584 0.0001617861
[594,] 0.0004853584 0.0004853584 0.0001617861
[595,] 0.0004853584 0.0004853584 0.0001617861
[596,] 0.0004853584 0.0004853584 0.0001617861
[597,] 0.0004853584 0.0004853584 0.0001617861
[598,] 0.0004853584 0.0004853584 0.0001617861
[599,] 0.0004853584 0.0004853584 0.0002862406
[600,] 0.0004853584 0.0004853584 0.0001617861
[601,] 0.0004853584 0.0004853584 0.0001617861
[602,] 0.0004853584 0.0004853584 0.0001617861
[603,] 0.0004853584 0.0004853584 0.0001617861
[604,] 0.0004853584 0.0004853584 0.0001617861
[605,] 0.0004853584 0.0004853584 0.0001617861
[606,] 0.0004853584 0.0004853584 0.0001617861
[607,] 0.0004853584 0.0004853584 0.0001617861
[608,] 0.0004853584 0.0004853584 0.0001617861
[609,] 0.0004853584 0.0004853584 0.0001617861
[610,] 0.0004853584 0.0004853584 0.0001617861
[611,] 0.0004853584 0.0004853584 0.0001617861
[612,] 0.0004853584 0.0004853584 0.0001617861
[613,] 0.0004853584 0.0004853584 0.0003518678
[614,] 0.0004853584 0.0004853584 0.0004137130
[615,] 0.0004853584 0.0004853584 0.0001617861
[616,] 0.0004853584 0.0004853584 0.0004613732
[617,] 0.0004853584 0.0004853584 0.0001617861
[618,] 0.0004853584 0.0004853584 0.0001617861
[619,] 0.0004853584 0.0004853583 0.0001617861
[620,] 0.0004853584 0.0004853584 0.0001617861
[621,] 0.0004853584 0.0004853584 0.0001617861
[622,] 0.0004853584 0.0004853584 0.0001617861
[623,] 0.0004853584 0.0004853584 0.0001617861
[624,] 0.0005582537 0.0004853584 0.0005928159
[625,] 0.0004853584 0.0004853584 0.0001617861
[626,] 0.0006128603 0.0004853584 0.0006873872
[627,] 0.0005762014 0.0004853584 0.0006970633
[628,] 0.0004853584 0.0004853584 0.0001617861
[629,] 0.0004853584 0.0004853584 0.0001617861
[630,] 0.0006964318 0.0004853584 0.0004791942
[631,] 0.0004853584 0.0004853583 0.0001617861
[632,] 0.0004853584 0.0004853583 0.0001617861
[633,] 0.0004853584 0.0004853584 0.0001617861
[634,] 0.0004853584 0.0004853584 0.0002252934
[635,] 0.0004853584 0.0004853584 0.0002883901
[636,] 0.0004853584 0.0004853584 0.0001617861
[637,] 0.0004853584 0.0004853584 0.0001617861
[638,] 0.0004853584 0.0004853584 0.0001617861
[639,] 0.0004853584 0.0004853584 0.0001617861
[640,] 0.0004853584 0.0004853584 0.0001617861
[641,] 0.0004853584 0.0004853584 0.0001617861
[642,] 0.0004853584 0.0004853584 0.0001617861
[643,] 0.0004853584 0.0004853584 0.0001617861
[644,] 0.0004853584 0.0004853584 0.0001617861
[645,] 0.0004853584 0.0004853584 0.0001617861
[646,] 0.0004853584 0.0004853584 0.0001617861
[647,] 0.0004853584 0.0004853584 0.0001617861
[648,] 0.0004853584 0.0004853584 0.0001617861
[649,] 0.0004853584 0.0004853584 0.0001617861
[650,] 0.0004853584 0.0004853584 0.0001617861
[651,] 0.0004853584 0.0004853584 0.0001617861
[652,] 0.0004853584 0.0004853584 0.0001617861
[653,] 0.0004853584 0.0004853584 0.0001617861
[654,] 0.0004853584 0.0004853584 0.0001617861
[655,] 0.0004853584 0.0004853584 0.0001617861
[656,] 0.0004853584 0.0004853584 0.0001617861
[657,] 0.0004853584 0.0004853584 0.0001617861
[658,] 0.0004853584 0.0004853584 0.0001617861
[659,] 0.0004853584 0.0004853584 0.0001617861
[660,] 0.0004853584 0.0004853584 0.0001617861
[661,] 0.0004853584 0.0004853584 0.0001617861
[662,] 0.0004853584 0.0004853584 0.0001617861
[663,] 0.0004853584 0.0004853584 0.0001617861
[664,] 0.0004853584 0.0004853584 0.0001617861
[665,] 0.0004853584 0.0004853584 0.0001617861
[666,] 0.0004853584 0.0004853584 0.0001617861
[667,] 0.0004853584 0.0004853584 0.0001617861
[668,] 0.0004853584 0.0004853584 0.0001617861
[669,] 0.0004853584 0.0004853584 0.0001617861
[670,] 0.0004853584 0.0004853584 0.0001617861
[671,] 0.0004853584 0.0004853584 0.0001617861
[672,] 0.0004853584 0.0004853584 0.0001617861
[673,] 0.0004853584 0.0004853583 0.0001617861
[674,] 0.0004853584 0.0004853584 0.0001617861
[675,] 0.0004853584 0.0004853584 0.0001617861
[676,] 0.0004853584 0.0004853584 0.0001617861
[677,] 0.0004853584 0.0004853584 0.0001617861
[678,] 0.0004853584 0.0004853584 0.0001617861
[679,] 0.0004853584 0.0004853584 0.0001617861
[680,] 0.0004853584 0.0004853584 0.0001617861
[681,] 0.0004853584 0.0004853584 0.0001617861
[682,] 0.0004853584 0.0004853583 0.0001617861
[683,] 0.0004853584 0.0004853583 0.0001617861
[684,] 0.0004853584 0.0004853584 0.0001617861
[685,] 0.0004853584 0.0004853584 0.0001617861
[686,] 0.0004853584 0.0004853584 0.0001617861
[687,] 0.0004853584 0.0004853584 0.0001617861
[688,] 0.0004853584 0.0004853584 0.0001617861
[689,] 0.0004853584 0.0004853584 0.0001617861
[690,] 0.0004853584 0.0004853584 0.0001617861
[691,] 0.0004853584 0.0004853584 0.0001617861
[692,] 0.0004853584 0.0004853584 0.0001617861
[693,] 0.0004853584 0.0004853584 0.0001617861
[694,] 0.0004853584 0.0004853584 0.0001617861
[695,] 0.0004853584 0.0004853584 0.0001617861
[696,] 0.0004853584 0.0004853584 0.0001617861
[697,] 0.0004853584 0.0004853584 0.0001617861
[698,] 0.0004853584 0.0004853584 0.0001617861
[699,] 0.0004853584 0.0004853584 0.0001617861
[700,] 0.0004853584 0.0004853584 0.0001617861
[701,] 0.0004853584 0.0004853584 0.0001617861
[702,] 0.0004853584 0.0004853584 0.0001617861
[703,] 0.0004853584 0.0004853584 0.0001617861
[704,] 0.0004853584 0.0004853584 0.0001617861
[705,] 0.0004853584 0.0004853584 0.0001617861
[706,] 0.0004853584 0.0004853584 0.0001617861
[707,] 0.0004853584 0.0004853584 0.0001617861
[708,] 0.0004853584 0.0004853584 0.0001617861
[709,] 0.0004853584 0.0004853584 0.0001617861
[710,] 0.0004853584 0.0004853584 0.0001617861
[711,] 0.0004853584 0.0004853584 0.0001617861
[712,] 0.0004853584 0.0004853584 0.0001617861
[713,] 0.0004853584 0.0004853584 0.0001617861
[714,] 0.0004853584 0.0004853584 0.0001617861
[715,] 0.0004853584 0.0004853584 0.0001617861
[716,] 0.0004853584 0.0004853584 0.0001617861
[717,] 0.0004853584 0.0004853584 0.0001617861
[718,] 0.0004853584 0.0004853584 0.0001617861
[719,] 0.0004853584 0.0004853584 0.0001617861
[720,] 0.0004853584 0.0004853584 0.0001617861
[721,] 0.0004853584 0.0004853584 0.0001617861
[722,] 0.0004853584 0.0004853583 0.0001617861
[723,] 0.0004853584 0.0004853584 0.0001617861
[724,] 0.0004853584 0.0004853584 0.0001862606
[725,] 0.0004853584 0.0004853584 0.0001617861
[726,] 0.0004853584 0.0004853584 0.0001617861
[727,] 0.0004853584 0.0004853584 0.0001617861
[728,] 0.0004853584 0.0004853584 0.0001617861
[729,] 0.0004853584 0.0004853584 0.0001617861
[730,] 0.0004853584 0.0004853584 0.0001617861
[731,] 0.0004853584 0.0004853584 0.0001617861
[732,] 0.0004853584 0.0004853583 0.0001617861
[733,] 0.0004853584 0.0004853583 0.0001617861
[734,] 0.0004853584 0.0004853584 0.0001617861
[735,] 0.0004853584 0.0004853583 0.0001617861
[736,] 0.0004853584 0.0004853584 0.0001617861
[737,] 0.0004853584 0.0004853584 0.0001617861
[738,] 0.0004853584 0.0004853584 0.0001617861
[739,] 0.0004853584 0.0004853583 0.0001617861
[740,] 0.0004853584 0.0004853584 0.0001617861
[741,] 0.0004853584 0.0004853583 0.0001617861
[742,] 0.0004853584 0.0004853583 0.0001617861
[743,] 0.0004853584 0.0004853584 0.0001617861
[744,] 0.0004853584 0.0004853583 0.0001617861
[745,] 0.0004853584 0.0004853584 0.0001617861
[746,] 0.0004853584 0.0004853584 0.0001617861
[747,] 0.0004853584 0.0004853584 0.0001617861
[748,] 0.0004853584 0.0004853584 0.0001617861
[749,] 0.0004853584 0.0004853583 0.0001617861
[750,] 0.0004853584 0.0004853583 0.0001617861
[751,] 0.0004853584 0.0004853584 0.0001617861
[752,] 0.0004853584 0.0004853583 0.0001617861
[753,] 0.0004853584 0.0004853584 0.0001617861
[754,] 0.0004853584 0.0004853584 0.0001617861
[755,] 0.0004853584 0.0004853583 0.0001617861
[756,] 0.0004853584 0.0004853583 0.0001617861
[757,] 0.0004853584 0.0004853584 0.0001617861
[758,] 0.0004853584 0.0004853584 0.0001617861
[759,] 0.0004853584 0.0004853584 0.0001617861
[760,] 0.0004853584 0.0004853583 0.0001617861
[761,] 0.0004853584 0.0004853583 0.0001617861
[762,] 0.0004853584 0.0004853583 0.0001617861
[763,] 0.0004853584 0.0004853583 0.0001617861
[764,] 0.0004853584 0.0004853584 0.0001617861
[765,] 0.0004853584 0.0004853584 0.0001617861
[766,] 0.0004853584 0.0004853584 0.0001617861
[767,] 0.0004853584 0.0004853583 0.0001617861
[768,] 0.0004853584 0.0004853584 0.0001617861
[769,] 0.0004853584 0.0004853583 0.0001617861
[770,] 0.0004853584 0.0004853583 0.0001617861
[771,] 0.0004853584 0.0004853583 0.0001617861
[772,] 0.0004853584 0.0004853584 0.0001617861
[773,] 0.0004853584 0.0004853583 0.0001617861
[774,] 0.0004853584 0.0004853583 0.0001617861
[775,] 0.0004853584 0.0004853583 0.0001617861
[776,] 0.0004853584 0.0004853584 0.0001617861
[777,] 0.0004853584 0.0004853583 0.0001617861
[778,] 0.0004853584 0.0004853584 0.0001617861
[779,] 0.0004853584 0.0004853584 0.0001617861
[780,] 0.0004853584 0.0004853584 0.0001617861
[781,] 0.0004853584 0.0004853584 0.0001617861
[782,] 0.0004853584 0.0004853583 0.0001617861
[783,] 0.0004853584 0.0004853584 0.0001617861
[784,] 0.0004853584 0.0004853583 0.0001617861
[785,] 0.0004853584 0.0004853583 0.0001617861
[786,] 0.0004853584 0.0004853583 0.0001617861
[787,] 0.0004853584 0.0004853583 0.0001617861
[788,] 0.0004853584 0.0004853584 0.0001617861
[789,] 0.0004853584 0.0004853583 0.0001617861
[790,] 0.0004853584 0.0004853584 0.0001617861
[791,] 0.0004853584 0.0004853583 0.0001617861
[792,] 0.0004853584 0.0004853583 0.0001617861
[793,] 0.0004853584 0.0004853583 0.0001617861
[794,] 0.0004853584 0.0004853584 0.0001617861
[795,] 0.0004853584 0.0004853584 0.0001617861
[796,] 0.0004853584 0.0004853584 0.0001617861
[797,] 0.0004853584 0.0004853583 0.0001617861
[798,] 0.0004853584 0.0004853584 0.0001617861
[799,] 0.0004853584 0.0004853583 0.0001617861
[800,] 0.0004853584 0.0004853583 0.0001617861
[801,] 0.0004853584 0.0004853584 0.0001617861
[802,] 0.0004853584 0.0004853584 0.0001617861
[803,] 0.0004853584 0.0004853583 0.0001617861
[804,] 0.0004853584 0.0004853584 0.0001617861
[805,] 0.0004853584 0.0004853584 0.0001617861
[806,] 0.0004853584 0.0004853584 0.0001617861
[807,] 0.0004853584 0.0004853584 0.0001617861
[808,] 0.0004853584 0.0004853583 0.0001617861
[809,] 0.0004853584 0.0004853584 0.0001617861
[810,] 0.0004853584 0.0004853584 0.0001617861
[811,] 0.0004853584 0.0004853584 0.0001617861
[812,] 0.0004853584 0.0004853584 0.0001617861
[813,] 0.0004853584 0.0004853584 0.0001617861
[814,] 0.0004853584 0.0004853583 0.0001617861
[815,] 0.0004853584 0.0004853583 0.0001617861
[816,] 0.0004853584 0.0004853584 0.0001617861
[817,] 0.0004853584 0.0004853583 0.0001617861
[818,] 0.0004853584 0.0004853584 0.0001617861
[819,] 0.0004853584 0.0004853584 0.0001617861
[820,] 0.0004853584 0.0004853584 0.0001617861
[821,] 0.0004853584 0.0004853583 0.0001617861
[822,] 0.0004853584 0.0004853583 0.0001617861
[823,] 0.0004853584 0.0004853583 0.0001617861
[824,] 0.0004853584 0.0004853584 0.0001617861
[825,] 0.0004853584 0.0004853584 0.0001617861
[826,] 0.0004853584 0.0004853584 0.0001617861
[827,] 0.0004853584 0.0004853583 0.0001617861
[828,] 0.0004853584 0.0004853583 0.0001617861
[829,] 0.0004853584 0.0004853583 0.0001617861
[830,] 0.0004853584 0.0004853583 0.0001617861
[831,] 0.0004853584 0.0004853583 0.0001617861
[832,] 0.0004853584 0.0004853583 0.0001617861
[833,] 0.0004853584 0.0004853583 0.0001617861
[834,] 0.0004853584 0.0004853584 0.0001617861
[835,] 0.0004853584 0.0004853583 0.0001617861
[836,] 0.0004853584 0.0004853583 0.0001617861
[837,] 0.0004853584 0.0004853583 0.0001617861
[838,] 0.0004853584 0.0004853584 0.0001617861
[839,] 0.0004853584 0.0004853583 0.0001617861
[840,] 0.0004853584 0.0004853583 0.0001617861
[841,] 0.0004853584 0.0004853583 0.0001617861
[842,] 0.0004853584 0.0004853584 0.0001617861
[843,] 0.0004853584 0.0004853584 0.0001617861
[844,] 0.0004853584 0.0004853584 0.0001617861
[845,] 0.0004853584 0.0004853584 0.0001617861
[846,] 0.0004853584 0.0004853584 0.0001617861
[847,] 0.0004853584 0.0004853584 0.0001617861
[848,] 0.0004853584 0.0004853584 0.0001617861
[849,] 0.0004853584 0.0004853583 0.0001617861
[850,] 0.0004853584 0.0004853583 0.0001617861
[851,] 0.0004853584 0.0004853583 0.0001617861
[852,] 0.0004853584 0.0004853584 0.0001617861
[853,] 0.0004853584 0.0004853584 0.0001617861
[854,] 0.0004853584 0.0004853584 0.0001617861
[855,] 0.0004853584 0.0004853584 0.0001617861
[856,] 0.0004853584 0.0004853583 0.0001617861
[857,] 0.0004853584 0.0004853583 0.0001617861
[858,] 0.0004853584 0.0004853584 0.0001617861
[859,] 0.0004853584 0.0004853584 0.0001617861
[860,] 0.0004853584 0.0004853584 0.0001617861
[861,] 0.0004853584 0.0004853584 0.0001617861
[862,] 0.0004853584 0.0004853583 0.0001617861
[863,] 0.0004853584 0.0004853584 0.0001617861
[864,] 0.0004853584 0.0004853583 0.0001617861
[865,] 0.0004853584 0.0004853584 0.0001617861
[866,] 0.0004853584 0.0004853584 0.0001617861
[867,] 0.0004853584 0.0004853583 0.0001617861
[868,] 0.0004853584 0.0004853583 0.0001617861
[869,] 0.0004853584 0.0004853584 0.0001617861
[870,] 0.0004853584 0.0004853584 0.0001617861
[871,] 0.0004853584 0.0004853583 0.0001617861
[872,] 0.0004853584 0.0004853584 0.0001617861
[873,] 0.0004853584 0.0004853583 0.0001617861
[874,] 0.0004853584 0.0004853584 0.0001617861
[875,] 0.0004853584 0.0004853584 0.0001617861
[876,] 0.0004853584 0.0004853583 0.0001617861
[877,] 0.0004853584 0.0004853583 0.0001617861
[878,] 0.0004853584 0.0004853584 0.0001617861
[879,] 0.0004853584 0.0004853583 0.0001617861
[880,] 0.0004853584 0.0004853584 0.0001617861
[881,] 0.0004853584 0.0004853584 0.0001617861
[882,] 0.0004853584 0.0004853584 0.0001617861
[883,] 0.0004853584 0.0004853583 0.0001617861
```
