## Supplementary material for "Characterization of shared and ancestry-specific signals driving complex traits using multi-ancestry fine-mapping": mesusieoutput

```
                 eur          afr      eur_afr
   [1,] 0.0020924543 0.0002082456 6.473766e-04
   [2,] 0.0027103315 0.0002233767 1.009769e-03
   [3,] 0.0028240073 0.0002218959 1.037624e-03
   [4,] 0.0030135773 0.0002229561 1.117566e-03
   [5,] 0.0028240112 0.0002071856 8.508508e-04
   [6,] 0.0022750139 0.0002086649 7.075220e-04
   [7,] 0.0003197695 0.0003630629 1.210207e-04
   [8,] 0.0008932077 0.0003138159 1.483444e-04
   [9,] 0.0026171505 0.0002294690 9.592185e-04
  [10,] 0.0056556645 0.0002341429 1.018283e-03
  [11,] 0.0003197695 0.0007130414 2.376796e-04
  [12,] 0.0032649039 0.0002182494 1.153168e-03
  [13,] 0.0066904616 0.0002127300 2.009176e-03
  [14,] 0.0040394668 0.0002622486 1.929908e-03
  [15,] 0.0003197695 0.0003102694 1.034231e-04
  [16,] 0.0070135130 0.0002162941 1.703318e-03
  [17,] 0.0041570711 0.0002333749 1.485672e-03
  [18,] 0.0005771987 0.0002068183 1.496391e-04
  [19,] 0.0064436633 0.0002165861 2.033600e-03
  [20,] 0.0084371801 0.0002586349 3.730309e-03
  [21,] 0.0108438884 0.0002232619 3.666722e-03
  [22,] 0.0013017030 0.0002400213 4.235320e-04
  [23,] 0.0003197695 0.0002701210 9.004036e-05
  [24,] 0.0003197695 0.0002999127 9.997085e-05
  [25,] 0.0006612884 0.0002200027 2.317598e-04
  [26,] 0.0006762588 0.0002201371 2.372738e-04
  [27,] 0.0073800287 0.0002233227 2.578758e-03
  [28,] 0.0003197695 0.0003095609 1.031869e-04
  [29,] 0.0081058590 0.0002322421 3.008564e-03
  [30,] 0.0004928125 0.0002094250 1.551613e-04
  [31,] 0.0080468122 0.0002432245 3.280209e-03
  [32,] 0.0006701478 0.0002302714 2.551013e-04
  [33,] 0.0003197695 0.0003094549 1.031516e-04
  [34,] 0.0019508749 0.0003378650 9.773418e-04
  [35,] 0.0081260301 0.0002365245 3.169213e-03
  [36,] 0.0072194560 0.0002408737 2.877173e-03
  [37,] 0.0003197695 0.0003183147 1.061050e-04
  [38,] 0.0078745543 0.0003516328 4.548377e-03
  [39,] 0.0063063287 0.0002411833 2.671876e-03
  [40,] 0.0057075196 0.0002558195 2.633233e-03
  [41,] 0.0025301390 0.0002267668 8.791859e-04
  [42,] 0.0043322538 0.0003264593 2.507595e-03
  [43,] 0.0047053396 0.0003232873 2.705225e-03
  [44,] 0.0045188238 0.0003081207 2.583988e-03
  [45,] 0.0051644739 0.0004793618 3.779345e-03
  [46,] 0.0049992436 0.0003524573 3.127192e-03
  [47,] 0.0041491104 0.0002234811 1.439694e-03
  [48,] 0.0056352469 0.0002806895 2.850667e-03
  [49,] 0.0038883382 0.0002751944 1.879509e-03
  [50,] 0.0032306843 0.0002170706 1.025098e-03
  [51,] 0.0032205510 0.0002370300 1.234160e-03
  [52,] 0.0034896271 0.0002212044 7.159674e-04
  [53,] 0.0007252212 0.0002191875 2.439105e-04
  [54,] 0.0033905064 0.0002352571 1.324035e-03
  [55,] 0.0064380721 0.0002664905 2.759814e-03
  [56,] 0.0041149060 0.0002641774 1.731184e-03
  [57,] 0.0003197695 0.0002274974 7.583247e-05
  [58,] 0.0043149711 0.0002066386 1.033347e-03
  [59,] 0.0044206462 0.0002207852 1.446315e-03
  [60,] 0.0003197695 0.0002818426 9.394754e-05
  [61,] 0.0004435111 0.0002233909 1.313926e-04
  [62,] 0.0003197695 0.0002979472 9.931574e-05
  [63,] 0.0003197695 0.0003089460 1.029819e-04
  [64,] 0.0003197695 0.0002874354 9.581178e-05
  [65,] 0.0003197695 0.0002750612 9.168697e-05
  [66,] 0.0008761851 0.0002136217 2.200666e-04
  [67,] 0.0027453000 0.0002118155 8.282599e-04
  [68,] 0.0003197695 0.0003981983 1.327325e-04
  [69,] 0.0044357807 0.0002451257 1.789367e-03
  [70,] 0.0011337217 0.0002758325 5.057181e-04
  [71,] 0.0004272807 0.0002958630 1.968414e-04
  [72,] 0.0003197695 0.0003830186 1.276726e-04
  [73,] 0.0003197695 0.0003531844 1.177283e-04
  [74,] 0.0003197695 0.0003146095 1.048696e-04
  [75,] 0.0003197695 0.0003461992 1.153994e-04
  [76,] 0.0003197695 0.0005118294 1.706106e-04
  [77,] 0.0003197695 0.0003911713 1.303900e-04
  [78,] 0.0003197695 0.0004018759 1.339591e-04
  [79,] 0.0003197695 0.0004125538 1.375183e-04
  [80,] 0.0003197695 0.0002352284 7.840938e-05
  [81,] 0.0003197695 0.0003589910 1.196635e-04
  [82,] 0.0003197695 0.0002646066 8.820218e-05
  [83,] 0.0003197695 0.0007268703 2.422892e-04
  [84,] 0.0003197695 0.0003042189 1.014062e-04
  [85,] 0.0003197695 0.0002288276 7.627578e-05
  [86,] 0.0003197695 0.0002244984 7.483274e-05
  [87,] 0.0003197695 0.0011056678 3.685544e-04
  [88,] 0.0003197695 0.0004421620 1.473871e-04
  [89,] 0.0003197695 0.0004663829 1.554615e-04
  [90,] 0.0003197695 0.0004850302 1.616774e-04
  [91,] 0.0003197695 0.0007239755 2.413243e-04
  [92,] 0.0003197695 0.0002342868 7.809551e-05
  [93,] 0.0003197695 0.0002114440 7.048135e-05
  [94,] 0.0003197695 0.0002113203 7.044012e-05
  [95,] 0.0003197695 0.0005380486 1.793504e-04
  [96,] 0.0003197695 0.0002749423 9.164735e-05
  [97,] 0.0003197695 0.0002532680 8.442265e-05
  [98,] 0.0003481664 0.0002372489 1.230770e-04
  [99,] 0.0003326495 0.0002408866 1.205110e-04
 [100,] 0.0003376316 0.0002357312 1.177993e-04
 [101,] 0.0004488075 0.0003198377 2.217253e-04
 [102,] 0.0003197695 0.0002310071 1.073472e-04
 [103,] 0.0003197695 0.0002610056 8.700187e-05
 [104,] 0.0003975045 0.0002327506 1.528152e-04
 [105,] 0.0003197695 0.0002343332 7.811106e-05
 [106,] 0.0003197695 0.0002819116 9.397055e-05
 [107,] 0.0003666334 0.0002244774 1.141206e-04
 [108,] 0.0003197695 0.0002534602 8.448672e-05
 [109,] 0.0003197695 0.0002628674 8.762226e-05
 [110,] 0.0003197695 0.0002550224 9.540649e-05
 [111,] 0.0003197695 0.0003168891 1.059941e-04
 [112,] 0.0003197695 0.0002455588 1.013563e-04
 [113,] 0.0010056718 0.0003492856 9.090456e-04
 [114,] 0.0003197695 0.0003778301 1.259428e-04
 [115,] 0.0003197695 0.0003794704 1.264895e-04
 [116,] 0.0003197695 0.0004003697 1.334560e-04
 [117,] 0.0007094254 0.0003057958 9.172460e-04
 [118,] 0.0003197695 0.0002527778 8.425933e-05
 [119,] 0.0003392732 0.0004288630 8.251013e-04
 [120,] 0.0003197695 0.0002219805 7.399348e-05
 [121,] 0.0003197695 0.0002629744 8.765809e-05
 [122,] 0.0003197695 0.0005731632 1.910533e-04
 [123,] 0.0003197695 0.0005744209 1.914726e-04
 [124,] 0.0003197695 0.0003467427 1.155809e-04
 [125,] 0.0003197695 0.0002664937 8.883119e-05
 [126,] 0.0003197695 0.0006321836 2.107266e-04
 [127,] 0.0003197695 0.0003108965 1.036322e-04
 [128,] 0.0003197695 0.0002085923 6.953078e-05
 [129,] 0.0003197695 0.0003483795 1.161265e-04
 [130,] 0.0003197695 0.0005781005 5.863104e-04
 [131,] 0.0003197695 0.0003275437 1.091811e-04
 [132,] 0.0003197695 0.0005949148 8.070991e-04
 [133,] 0.0003197695 0.0005850191 8.885854e-04
 [134,] 0.0003197695 0.0002644506 8.815017e-05
 [135,] 0.0003197695 0.0006712643 2.237533e-04
 [136,] 0.0003197695 0.0002063047 6.876824e-05
 [137,] 0.0003197695 0.0004300432 1.433477e-04
 [138,] 0.0003197695 0.0002070668 6.902226e-05
 [139,] 0.0003197695 0.0007048318 2.349424e-04
 [140,] 0.0003197695 0.0008058984 2.686309e-04
 [141,] 0.0003197695 0.0005164872 4.203169e-04
 [142,] 0.0003197695 0.0002069397 6.897991e-05
 [143,] 0.0003197695 0.0007425913 2.475286e-04
 [144,] 0.0003197695 0.0007911801 2.637248e-04
 [145,] 0.0003197695 0.0002587932 8.626437e-05
 [146,] 0.0003197695 0.0002076081 6.920269e-05
 [147,] 0.0003197695 0.0002082091 6.940303e-05
 [148,] 0.0003197695 0.0007578071 2.526005e-04
 [149,] 0.0003197695 0.0005517539 7.643669e-04
 [150,] 0.0003197695 0.0002069466 6.898221e-05
 [151,] 0.0003197695 0.0002649751 8.832498e-05
 [152,] 0.0003197695 0.0002259133 7.530440e-05
 [153,] 0.0005450533 0.0007148597 7.038211e-03
 [154,] 0.0003197695 0.0002056559 6.855196e-05
 [155,] 0.0003197695 0.0005512676 1.048385e-03
 [156,] 0.0003197695 0.0007133323 1.223370e-03
 [157,] 0.0003197695 0.0002068832 6.896108e-05
 [158,] 0.0003197695 0.0005996359 1.998773e-04
 [159,] 0.0003197695 0.0002067613 6.892044e-05
 [160,] 0.0003197695 0.0003400089 1.133362e-04
 [161,] 0.0003197695 0.0002208659 7.362196e-05
 [162,] 0.0003197695 0.0003394308 1.131435e-04
 [163,] 0.0003197695 0.0006674490 1.661960e-03
 [164,] 0.0003197695 0.0002066015 6.886716e-05
 [165,] 0.0003197695 0.0002072324 6.907748e-05
 [166,] 0.0003197695 0.0002070981 6.903270e-05
 [167,] 0.0004935231 0.0006496230 6.307199e-03
 [168,] 0.0003197695 0.0002164303 7.214343e-05
 [169,] 0.0003197695 0.0006511457 9.547931e-04
 [170,] 0.0003197695 0.0003054731 1.018243e-04
 [171,] 0.0003197695 0.0002068172 6.893907e-05
 [172,] 0.0003197695 0.0002067385 6.891282e-05
 [173,] 0.0003197695 0.0003116032 1.038676e-04
 [174,] 0.0003197695 0.0006684401 1.073904e-03
 [175,] 0.0003197695 0.0004072305 1.357428e-04
 [176,] 0.0003197695 0.0004994252 7.976356e-04
 [177,] 0.0003197695 0.0002909278 9.697586e-05
 [178,] 0.0003197695 0.0003071801 1.023933e-04
 [179,] 0.0003197695 0.0002345122 7.817071e-05
 [180,] 0.0003197695 0.0006121342 8.106547e-04
 [181,] 0.0003197695 0.0002818265 9.394207e-05
 [182,] 0.0003197695 0.0005894414 8.545496e-04
 [183,] 0.0003197695 0.0006430694 9.944759e-04
 [184,] 0.0003197695 0.0008747462 2.915799e-04
 [185,] 0.0003197695 0.0008973058 2.990996e-04
 [186,] 0.0003197695 0.0002918287 9.727614e-05
 [187,] 0.0003197695 0.0002393102 7.977003e-05
 [188,] 0.0003197695 0.0002991176 9.970576e-05
 [189,] 0.0003197695 0.0002827633 9.425434e-05
 [190,] 0.0003197695 0.0003007691 1.002563e-04
 [191,] 0.0003197695 0.0006774328 1.117248e-03
 [192,] 0.0003197695 0.0003007824 1.002607e-04
 [193,] 0.0003197695 0.0003039046 1.013014e-04
 [194,] 0.0003197695 0.0006850839 9.850474e-04
 [195,] 0.0003197695 0.0002992234 9.974105e-05
 [196,] 0.0003197695 0.0002400667 8.002221e-05
 [197,] 0.0003197695 0.0008968051 2.989327e-04
 [198,] 0.0003197695 0.0002827650 9.425490e-05
 [199,] 0.0003197695 0.0008563311 2.854416e-04
 [200,] 0.0003197695 0.0002821231 9.404096e-05
 [201,] 0.0003197695 0.0006256953 7.810547e-04
 [202,] 0.0003197695 0.0008323030 2.774323e-04
 [203,] 0.0003197695 0.0008646679 2.882205e-04
 [204,] 0.0003197695 0.0003104950 1.034983e-04
 [205,] 0.0003197695 0.0003291433 1.097144e-04
 [206,] 0.0003197695 0.0008512271 2.837403e-04
 [207,] 0.0003197695 0.0002967518 9.891717e-05
 [208,] 0.0003197695 0.0006532562 7.210338e-04
 [209,] 0.0003197695 0.0002237844 7.459478e-05
 [210,] 0.0003197695 0.0003058926 1.019641e-04
 [211,] 0.0003197695 0.0004092625 4.039169e-04
 [212,] 0.0003197695 0.0002395949 7.986494e-05
 [213,] 0.0003197695 0.0004228573 3.977844e-04
 [214,] 0.0003197695 0.0008338392 2.779444e-04
 [215,] 0.0003197695 0.0006669344 2.223100e-04
 [216,] 0.0003197695 0.0006701412 9.677661e-04
 [217,] 0.0003197695 0.0002994817 9.982713e-05
 [218,] 0.0003197695 0.0002782853 9.276168e-05
 [219,] 0.0003197695 0.0002345246 7.817482e-05
 [220,] 0.0003197695 0.0007544165 2.097886e-03
 [221,] 0.0003197695 0.0002246249 7.487494e-05
 [222,] 0.0003197695 0.0008378838 2.792925e-04
 [223,] 0.0003197695 0.0002901861 9.672863e-05
 [224,] 0.0003197695 0.0002795192 9.317298e-05
 [225,] 0.0003197695 0.0002896256 9.654181e-05
 [226,] 0.0003197695 0.0002822877 9.409583e-05
 [227,] 0.0007928340 0.0003586659 3.732784e-04
 [228,] 0.0003197695 0.0002300460 7.668196e-05
 [229,] 0.0003197695 0.0003004208 1.001402e-04
 [230,] 0.0003197695 0.0003481437 1.160479e-04
 [231,] 0.0003197695 0.0006786444 1.079818e-03
 [232,] 0.0003197695 0.0007882093 2.627346e-04
 [233,] 0.0003197695 0.0002821058 9.403519e-05
 [234,] 0.0003197695 0.0002400615 8.002045e-05
 [235,] 0.0003197695 0.0002692868 8.976221e-05
 [236,] 0.0003197695 0.0003080857 1.026952e-04
 [237,] 0.0003197695 0.0002444197 8.147325e-05
 [238,] 0.0003197695 0.0002489526 8.298417e-05
 [239,] 0.0003197695 0.0002689931 8.966434e-05
 [240,] 0.0003197695 0.0002887811 9.626028e-05
 [241,] 0.0003197695 0.0002697681 8.992267e-05
 [242,] 0.0003197695 0.0012398069 4.132657e-04
 [243,] 0.0003197695 0.0002454435 8.181444e-05
 [244,] 0.0003197695 0.0002898542 9.661799e-05
 [245,] 0.0003197695 0.0003522265 1.174088e-04
 [246,] 0.0003197695 0.0003150357 1.050116e-04
 [247,] 0.0003197695 0.0003610681 1.203557e-04
 [248,] 0.0003197695 0.0003128301 1.042764e-04
 [249,] 0.0003197695 0.0003530908 1.176969e-04
 [250,] 0.0003197695 0.0010154690 3.384871e-04
 [251,] 0.0003197695 0.0003085460 1.028484e-04
 [252,] 0.0003197695 0.0002399340 7.997788e-05
 [253,] 0.0003197695 0.0002780045 9.266809e-05
 [254,] 0.0003197695 0.0003091905 1.030632e-04
 [255,] 0.0003197695 0.0008210943 2.736963e-04
 [256,] 0.0003197695 0.0003151669 1.050554e-04
 [257,] 0.0003197695 0.0003233688 1.077893e-04
 [258,] 0.0003197695 0.0002967199 9.890652e-05
 [259,] 0.0003197695 0.0002808545 9.361809e-05
 [260,] 0.0003197695 0.0002657966 8.859881e-05
 [261,] 0.0003197695 0.0003527649 1.175883e-04
 [262,] 0.0003197695 0.0002928806 9.762677e-05
 [263,] 0.0003197695 0.0002828666 9.428877e-05
 [264,] 0.0003197695 0.0002624694 8.748972e-05
 [265,] 0.0003197695 0.0010140272 3.380065e-04
 [266,] 0.0003197695 0.0002726183 9.087268e-05
 [267,] 0.0003197695 0.0003257128 1.085705e-04
 [268,] 0.0003197695 0.0009120096 3.040010e-04
 [269,] 0.0003197695 0.0004466096 5.920954e-04
 [270,] 0.0003197695 0.0003153887 1.051295e-04
 [271,] 0.0003197695 0.0002999962 9.999863e-05
 [272,] 0.0003197695 0.0003341341 1.113778e-04
 [273,] 0.0003197695 0.0004405055 7.185512e-04
 [274,] 0.0003197695 0.0002987171 9.957207e-05
 [275,] 0.0003197695 0.0012105663 4.035186e-04
 [276,] 0.0003197695 0.0011607805 3.869234e-04
 [277,] 0.0003197695 0.0003109750 1.036584e-04
 [278,] 0.0003197695 0.0002505307 8.351017e-05
 [279,] 0.0003197695 0.0002559229 8.530756e-05
 [280,] 0.0003197695 0.0011187742 3.729215e-04
 [281,] 0.0003197695 0.0002504597 8.348651e-05
 [282,] 0.0003197695 0.0002544692 8.482299e-05
 [283,] 0.0003197695 0.0002816108 9.387030e-05
 [284,] 0.0003197695 0.0003520845 1.173615e-04
 [285,] 0.0003197695 0.0003387850 1.129281e-04
 [286,] 0.0003197695 0.0003155550 1.051847e-04
 [287,] 0.0003197695 0.0003496494 1.165496e-04
 [288,] 0.0003197695 0.0003138170 1.046056e-04
 [289,] 0.0003197695 0.0014636027 4.878651e-04
 [290,] 0.0003197695 0.0002673620 8.912064e-05
 [291,] 0.0003197695 0.0017078898 5.692934e-04
 [292,] 0.0003197695 0.0012595344 4.198427e-04
 [293,] 0.0003197695 0.0003066191 1.022064e-04
 [294,] 0.0003197695 0.0003153269 1.051089e-04
 [295,] 0.0003197695 0.0008591070 2.863680e-04
 [296,] 0.0003197695 0.0016544341 5.514752e-04
 [297,] 0.0003197695 0.0002652021 8.840071e-05
 [298,] 0.0003197695 0.0002900668 9.668873e-05
 [299,] 0.0003197695 0.0002889655 9.632163e-05
 [300,] 0.0003197695 0.0002908086 9.693601e-05
 [301,] 0.0003197695 0.0003491961 1.163986e-04
 [302,] 0.0003197695 0.0002177543 7.258474e-05
 [303,] 0.0003197695 0.0004701798 1.567263e-04
 [304,] 0.0003197695 0.0004444556 1.481517e-04
 [305,] 0.0003197695 0.0009480309 3.160094e-04
 [306,] 0.0003197695 0.0003304225 1.101406e-04
 [307,] 0.0003197695 0.0002646397 8.821322e-05
 [308,] 0.0003197695 0.0011512610 3.837519e-04
 [309,] 0.0003197695 0.0002855421 9.518053e-05
 [310,] 0.0003197695 0.0002595786 8.652615e-05
 [311,] 0.0003197695 0.0002626852 8.756168e-05
 [312,] 0.0003197695 0.0012182720 4.060887e-04
 [313,] 0.0003197695 0.0005534716 1.844900e-04
 [314,] 0.0003197695 0.0003736051 1.245350e-04
 [315,] 0.0003197695 0.0002737050 5.963268e-04
 [316,] 0.0003197695 0.0003198110 1.066037e-04
 [317,] 0.0003197695 0.0002955691 9.852300e-05
 [318,] 0.0003197695 0.0002730908 9.103026e-05
 [319,] 0.0003197695 0.0003568892 1.189631e-04
 [320,] 0.0003197695 0.0002411585 1.295935e-04
 [321,] 0.0003197695 0.0002874838 9.582794e-05
 [322,] 0.0003197695 0.0002671314 8.904381e-05
 [323,] 0.0003197695 0.0002373269 7.910899e-05
 [324,] 0.0003197695 0.0002948885 1.811512e-03
 [325,] 0.0003197695 0.0002347468 7.824890e-05
 [326,] 0.0003197695 0.0003135303 1.045101e-04
 [327,] 0.0003197695 0.0002481569 8.271896e-05
 [328,] 0.0003197695 0.0002854195 9.513994e-05
 [329,] 0.0003197695 0.0002865148 9.550493e-05
 [330,] 0.0003197695 0.0002180195 7.267318e-05
 [331,] 0.0003197695 0.0003024829 1.008277e-04
 [332,] 0.0003197695 0.0002652531 8.841774e-05
 [333,] 0.0003197695 0.0003012113 1.004039e-04
 [334,] 0.0003197695 0.0002899482 9.664943e-05
 [335,] 0.0003197695 0.0002990278 9.967604e-05
 [336,] 0.0003197695 0.0002268789 7.562636e-05
 [337,] 0.0003197695 0.0002768264 9.227552e-05
 [338,] 0.0003197695 0.0003116376 1.038793e-04
 [339,] 0.0003197695 0.0002729595 9.098656e-05
 [340,] 0.0003197695 0.0002742483 9.141616e-05
 [341,] 0.0003197695 0.0002731892 9.106312e-05
 [342,] 0.0003197695 0.0002472108 8.240363e-05
 [343,] 0.0003197695 0.0002528583 8.428614e-05
 [344,] 0.0003197695 0.0003758981 1.252993e-04
 [345,] 0.0003197695 0.0002432677 8.108927e-05
 [346,] 0.0003197695 0.0002764281 9.214277e-05
 [347,] 0.0003197695 0.0002438333 8.127780e-05
 [348,] 0.0003197695 0.0002720114 9.067051e-05
 [349,] 0.0003197695 0.0002851868 9.506234e-05
 [350,] 0.0003197695 0.0002810998 2.678025e-04
 [351,] 0.0003197695 0.0002736162 9.120544e-05
 [352,] 0.0003197695 0.0002766497 9.221660e-05
 [353,] 0.0003197695 0.0003440238 1.146746e-04
 [354,] 0.0003197695 0.0002685550 4.443230e-04
 [355,] 0.0003197695 0.0002667810 8.892704e-05
 [356,] 0.0003197695 0.0002751507 9.171695e-05
 [357,] 0.0003197695 0.0002577643 8.592148e-05
 [358,] 0.0003197695 0.0002752681 9.175608e-05
 [359,] 0.0003197695 0.0002156404 7.188016e-05
 [360,] 0.0003197695 0.0002635145 8.783823e-05
 [361,] 0.0003197695 0.0002893967 9.646554e-05
 [362,] 0.0003197695 0.0002739513 9.131715e-05
 [363,] 0.0003197695 0.0003180836 1.060280e-04
 [364,] 0.0003197695 0.0002682076 8.940259e-05
 [365,] 0.0003197695 0.0002145691 7.152304e-05
 [366,] 0.0003197695 0.0002608417 8.694728e-05
 [367,] 0.0003197695 0.0003446878 1.148959e-04
 [368,] 0.0003197695 0.0002438695 8.128983e-05
 [369,] 0.0003197695 0.0002718738 9.062468e-05
 [370,] 0.0003197695 0.0002182873 7.276247e-05
 [371,] 0.0003197695 0.0002747765 9.159223e-05
 [372,] 0.0003197695 0.0002594078 8.646928e-05
 [373,] 0.0003197695 0.0002117648 7.058828e-05
 [374,] 0.0003197695 0.0002111001 7.036672e-05
 [375,] 0.0003197695 0.0002496207 3.022571e-04
 [376,] 0.0003197695 0.0002745478 4.192903e-04
 [377,] 0.0003197695 0.0002427201 8.090674e-05
 [378,] 0.0003197695 0.0002437183 8.123946e-05
 [379,] 0.0003197695 0.0002416267 8.054226e-05
 [380,] 0.0003197695 0.0002171690 7.238969e-05
 [381,] 0.0003197695 0.0002453177 8.177262e-05
 [382,] 0.0003197695 0.0002591248 8.637499e-05
 [383,] 0.0003197695 0.0002395283 7.984282e-05
 [384,] 0.0003197695 0.0002381792 7.939309e-05
 [385,] 0.0003197695 0.0002261502 7.538343e-05
 [386,] 0.0003197695 0.0002591767 8.639229e-05
 [387,] 0.0003197695 0.0003156852 1.052284e-04
 [388,] 0.0003197695 0.0003106248 1.035415e-04
 [389,] 0.0003197695 0.0002330491 7.768306e-05
 [390,] 0.0003197695 0.0002419553 8.065180e-05
 [391,] 0.0003197695 0.0003231746 1.077248e-04
 [392,] 0.0003197695 0.0003325327 1.108444e-04
 [393,] 0.0003197695 0.0002491342 8.304473e-05
 [394,] 0.0003197695 0.0002318826 7.729421e-05
 [395,] 0.0003197695 0.0002389469 7.964900e-05
 [396,] 0.0003197695 0.0002454066 8.180223e-05
 [397,] 0.0003197695 0.0002538276 8.460920e-05
 [398,] 0.0003197695 0.0002524019 8.413402e-05
 [399,] 0.0003197695 0.0002580433 2.914313e-04
 [400,] 0.0003197695 0.0003035052 1.011684e-04
 [401,] 0.0003197695 0.0002525155 8.417188e-05
 [402,] 0.0003197695 0.0002061694 6.872315e-05
 [403,] 0.0003197695 0.0002353759 7.845864e-05
 [404,] 0.0003197695 0.0003496621 1.165540e-04
 [405,] 0.0003197695 0.0002385359 7.951199e-05
 [406,] 0.0003197695 0.0002587387 8.624626e-05
 [407,] 0.0003197695 0.0002418151 8.060508e-05
 [408,] 0.0003197695 0.0002271569 7.571899e-05
 [409,] 0.0003197695 0.0003156209 1.052071e-04
 [410,] 0.0003197695 0.0002621139 8.737133e-05
 [411,] 0.0003197695 0.0002608897 8.696327e-05
 [412,] 0.0003197695 0.0002630865 8.769554e-05
 [413,] 0.0003197695 0.0002443137 8.143790e-05
 [414,] 0.0003197695 0.0003143962 1.047987e-04
 [415,] 0.0003197695 0.0003330942 1.110315e-04
 [416,] 0.0003197695 0.0002573586 8.578624e-05
 [417,] 0.0003197695 0.0002531456 8.438190e-05
 [418,] 0.0003197695 0.0002063662 6.878874e-05
 [419,] 0.0003197695 0.0002060324 6.867747e-05
 [420,] 0.0003197695 0.0002227182 7.423942e-05
 [421,] 0.0003197695 0.0002165931 7.219772e-05
 [422,] 0.0003197695 0.0002619525 8.731754e-05
 [423,] 0.0003197695 0.0002372839 7.909466e-05
 [424,] 0.0003197695 0.0002289932 7.633107e-05
 [425,] 0.0003197695 0.0002118372 7.061242e-05
 [426,] 0.0003197695 0.0002055178 6.850595e-05
 [427,] 0.0003197695 0.0002067700 6.892335e-05
 [428,] 0.0003197695 0.0002087428 6.958094e-05
 [429,] 0.0707850804 0.0002527597 8.801007e-01
 [430,] 0.0003197695 0.0002939867 9.799553e-05
 [431,] 0.0003197695 0.0002081229 6.937428e-05
 [432,] 0.0003197695 0.0002135088 7.116961e-05
 [433,] 0.0003197695 0.0002185041 9.088146e-05
 [434,] 0.0003197695 0.0003248930 1.082977e-04
 [435,] 0.0003197695 0.0002067247 6.890823e-05
 [436,] 0.0003197695 0.0002195352 7.317841e-05
 [437,] 0.0003197695 0.0002265742 7.552472e-05
 [438,] 0.0003197695 0.0002527013 8.423381e-05
 [439,] 0.0003197695 0.0004175371 1.391789e-04
 [440,] 0.0003197695 0.0004196285 1.398760e-04
 [441,] 0.0003197695 0.0003169284 1.056427e-04
 [442,] 0.0003197695 0.0003100738 1.033578e-04
 [443,] 0.0003197695 0.0003414518 1.138171e-04
 [444,] 0.0003197695 0.0003359865 1.119954e-04
 [445,] 0.0003197695 0.0003064919 1.021639e-04
 [446,] 0.0003197695 0.0002574154 8.580515e-05
 [447,] 0.0003197695 0.0003082525 1.027508e-04
 [448,] 0.0003197695 0.0003140400 1.046800e-04
 [449,] 0.0003197695 0.0002567446 9.042786e-05
 [450,] 0.0003197695 0.0003411803 1.137267e-04
 [451,] 0.0003197695 0.0003696498 1.232164e-04
 [452,] 0.0003197695 0.0002562651 8.542173e-05
 [453,] 0.0003197695 0.0002690473 8.968236e-05
 [454,] 0.0003197695 0.0003117779 1.039260e-04
 [455,] 0.0003197695 0.0003884281 4.909228e-04
 [456,] 0.0003197695 0.0002285810 8.646405e-05
 [457,] 0.0003197695 0.0002142233 7.140774e-05
 [458,] 0.0003197695 0.0002897856 9.911184e-05
 [459,] 0.0003197695 0.0002198560 7.328526e-05
 [460,] 0.0003197695 0.0002125979 7.086592e-05
 [461,] 0.0003197695 0.0003080976 1.026992e-04
 [462,] 0.0003197695 0.0002123642 7.078802e-05
 [463,] 0.0003197695 0.0002322539 9.558184e-05
 [464,] 0.0003197695 0.0002288959 7.629863e-05
 [465,] 0.0003197695 0.0002351457 9.913968e-05
 [466,] 0.0003197695 0.0003072351 1.024117e-04
 [467,] 0.0003197695 0.0003593153 1.197718e-04
 [468,] 0.0003197695 0.0002220649 7.402156e-05
 [469,] 0.0003197695 0.0002099752 6.999172e-05
 [470,] 0.0003197695 0.0002336755 1.024421e-04
 [471,] 0.0003197695 0.0002220347 7.401152e-05
 [472,] 0.0003197695 0.0002822862 9.409534e-05
 [473,] 0.0003197695 0.0003047122 1.445886e-04
 [474,] 0.0003197695 0.0002111872 7.039571e-05
 [475,] 0.0003197695 0.0002228563 7.428530e-05
 [476,] 0.0003343791 0.0003080570 1.559479e-04
 [477,] 0.0003197695 0.0003065301 1.021767e-04
 [478,] 0.0003197695 0.0002151925 7.173075e-05
 [479,] 0.0003286464 0.0002992760 1.493141e-04
 [480,] 0.0003197695 0.0002123021 7.076732e-05
 [481,] 0.0003197695 0.0003229193 1.076397e-04
 [482,] 0.0003197695 0.0003269769 1.089923e-04
 [483,] 0.0003197695 0.0002075179 6.917264e-05
 [484,] 0.0003197695 0.0002122660 7.075533e-05
 [485,] 0.0003197695 0.0003265620 1.088540e-04
 [486,] 0.0003197695 0.0003496280 1.165427e-04
 [487,] 0.0003197695 0.0005396353 1.798773e-04
 [488,] 0.0003197695 0.0005914828 1.971598e-04
 [489,] 0.0003197695 0.0004965701 1.811607e-04
 [490,] 0.0003197695 0.0003546261 1.182087e-04
 [491,] 0.0003197695 0.0002246410 7.488021e-05
 [492,] 0.0003197695 0.0002205378 7.351252e-05
 [493,] 0.0003197695 0.0003130110 1.043370e-04
 [494,] 0.0003197695 0.0002126774 7.089245e-05
 [495,] 0.0003197695 0.0005213898 1.737956e-04
 [496,] 0.0003197695 0.0002209027 7.363417e-05
 [497,] 0.0003197695 0.0002207116 7.357048e-05
 [498,] 0.0003197695 0.0003839060 1.279686e-04
 [499,] 0.0003325929 0.0002949081 1.327249e-04
 [500,] 0.0003197695 0.0002130507 7.101688e-05
 [501,] 0.0003197695 0.0003392007 1.130669e-04
 [502,] 0.0003197695 0.0002137495 7.124982e-05
 [503,] 0.0003197695 0.0002134839 7.116128e-05
 [504,] 0.0003197695 0.0004614030 1.538002e-04
 [505,] 0.0003197695 0.0004892960 1.630977e-04
 [506,] 0.0003197695 0.0002118294 7.060982e-05
 [507,] 0.0003433518 0.0002990051 1.354337e-04
 [508,] 0.0003763315 0.0003005443 1.499439e-04
 [509,] 0.0003197695 0.0003289013 1.096337e-04
 [510,] 0.0003197695 0.0002796726 9.322396e-05
 [511,] 0.0003197695 0.0004891615 1.744902e-04
 [512,] 0.0003197695 0.0003346253 1.115418e-04
 [513,] 0.0003197695 0.0004896966 1.632313e-04
 [514,] 0.0003197695 0.0004941139 1.647037e-04
 [515,] 0.0003197695 0.0002230572 7.435233e-05
 [516,] 0.0003197695 0.0003766399 1.255466e-04
 [517,] 0.0003197695 0.0003708103 1.236034e-04
 [518,] 0.0003197695 0.0003246994 1.082331e-04
 [519,] 0.0003197695 0.0002214304 7.381005e-05
 [520,] 0.0003197695 0.0002850800 9.502643e-05
 [521,] 0.0003197695 0.0002233319 7.444389e-05
 [522,] 0.0003197695 0.0002935238 9.784100e-05
 [523,] 0.0003197695 0.0003448739 1.149580e-04
 [524,] 0.0003197695 0.0003168064 1.056022e-04
 [525,] 0.0003197695 0.0002174725 7.249085e-05
 [526,] 0.0003197695 0.0003735491 1.245164e-04
 [527,] 0.0003304244 0.0002891647 1.285933e-04
 [528,] 0.0003197695 0.0002405514 8.018364e-05
 [529,] 0.0003197695 0.0002127968 7.093225e-05
 [530,] 0.0003197695 0.0003285411 1.095137e-04
 [531,] 0.0003197695 0.0002916160 9.720506e-05
 [532,] 0.0003197695 0.0003169038 1.056346e-04
 [533,] 0.0003197695 0.0002122631 7.075436e-05
 [534,] 0.0003197695 0.0002160148 7.200495e-05
 [535,] 0.0003197695 0.0002138716 7.129055e-05
 [536,] 0.0003197695 0.0003282655 1.094217e-04
 [537,] 0.0003197695 0.0002085274 6.950912e-05
 [538,] 0.0003197695 0.0002857909 9.526364e-05
 [539,] 0.0003197695 0.0002084640 6.948800e-05
 [540,] 0.0003197695 0.0003311818 2.798934e-04
 [541,] 0.0003197695 0.0002086072 6.953572e-05
 [542,] 0.0003197695 0.0002852302 9.507673e-05
 [543,] 0.0003197695 0.0002052977 6.843256e-05
 [544,] 0.0003197695 0.0003431455 5.722086e-04
 [545,] 0.0003197695 0.0002180639 7.268807e-05
 [546,] 0.0003197695 0.0002128960 7.096527e-05
 [547,] 0.0128799179 0.0002568366 4.784911e-03
 [548,] 0.0003197695 0.0002058171 6.860568e-05
 [549,] 0.0003197695 0.0002861141 9.537135e-05
 [550,] 0.0003197695 0.0002171783 7.239286e-05
 [551,] 0.0003197695 0.0002066754 6.889175e-05
 [552,] 0.0003197695 0.0002853521 9.511735e-05
 [553,] 0.0003197695 0.0002058195 6.860646e-05
 [554,] 0.0003197695 0.0002544193 8.480642e-05
 [555,] 0.0003197695 0.0002337602 7.791993e-05
 [556,] 0.0003197695 0.0002863485 9.544950e-05
 [557,] 0.0003197695 0.0002253877 7.512918e-05
 [558,] 0.0003197695 0.0003213870 1.071290e-04
 [559,] 0.0018679240 0.0002978619 1.021911e-03
 [560,] 0.0003197695 0.0002226589 7.421976e-05
 [561,] 0.0003197695 0.0006314491 2.104832e-04
 [562,] 0.0003197695 0.0002366083 7.886935e-05
 [563,] 0.0003197695 0.0002668583 8.895252e-05
 [564,] 0.0003197695 0.0005953136 1.984380e-04
 [565,] 0.0003197695 0.0002817493 9.391610e-05
 [566,] 0.0003197695 0.0005685221 1.895075e-04
 [567,] 0.0003197695 0.0005918562 1.972855e-04
 [568,] 0.0003197695 0.0006266469 2.088825e-04
 [569,] 0.0003197695 0.0005906885 1.968963e-04
 [570,] 0.0003197695 0.0006034215 2.011406e-04
 [571,] 0.0003197695 0.0006111114 2.037039e-04
 [572,] 0.0003197695 0.0003662790 1.220931e-04
 [573,] 0.0136390393 0.0002545048 4.848710e-03
 [574,] 0.0003197695 0.0002629295 8.764291e-05
 [575,] 0.0003197695 0.0005720210 1.906738e-04
 [576,] 0.0003197695 0.0002217110 7.390381e-05
 [577,] 0.0003197695 0.0002232913 7.443056e-05
 [578,] 0.0003197695 0.0002812477 9.374892e-05
 [579,] 0.0138514646 0.0002516504 4.660085e-03
 [580,] 0.0003197695 0.0006137462 2.045822e-04
 [581,] 0.0003197695 0.0006009513 2.003172e-04
 [582,] 0.0003197695 0.0002240661 7.468886e-05
 [583,] 0.0098558922 0.0002469315 3.315935e-03
 [584,] 0.0003197695 0.0004227315 1.409106e-04
 [585,] 0.0003197695 0.0005673403 1.891135e-04
 [586,] 0.0003197695 0.0005866410 1.955471e-04
 [587,] 0.0003197695 0.0006016072 2.005358e-04
 [588,] 0.0003197695 0.0002328248 7.760819e-05
 [589,] 0.0003197695 0.0006228701 2.076235e-04
 [590,] 0.0003197695 0.0005864565 1.954856e-04
 [591,] 0.0003197695 0.0003283750 1.094581e-04
 [592,] 0.0003197695 0.0002220026 7.400100e-05
 [593,] 0.0003197695 0.0002687313 8.957682e-05
 [594,] 0.0003197695 0.0003299165 1.099719e-04
 [595,] 0.0003197695 0.0003894060 1.298021e-04
 [596,] 0.0003197695 0.0005760668 1.920224e-04
 [597,] 0.0003197695 0.0006044985 2.014996e-04
 [598,] 0.0003197695 0.0005580639 1.860214e-04
 [599,] 0.0018852394 0.0002958782 6.776545e-04
 [600,] 0.0003197695 0.0003790088 1.263364e-04
 [601,] 0.0003197695 0.0005738122 1.912708e-04
 [602,] 0.0003197695 0.0005482178 1.827394e-04
 [603,] 0.0003197695 0.0003152998 1.051000e-04
 [604,] 0.0003197695 0.0004146696 1.382233e-04
 [605,] 0.0003197695 0.0003008500 1.002832e-04
 [606,] 0.0003197695 0.0003115636 1.038546e-04
 [607,] 0.0003197695 0.0004046424 1.348809e-04
 [608,] 0.0003197695 0.0003430545 1.143513e-04
 [609,] 0.0003197695 0.0003157568 1.052523e-04
 [610,] 0.0003197695 0.0002728921 9.096374e-05
 [611,] 0.0003197695 0.0002881120 9.603699e-05
 [612,] 0.0003197695 0.0004055216 1.351739e-04
 [613,] 0.0003197695 0.0004181509 1.393837e-04
 [614,] 0.0003197695 0.0004293470 1.431157e-04
 [615,] 0.0003197695 0.0003258664 1.086221e-04
 [616,] 0.0003197695 0.0003554202 1.184731e-04
 [617,] 0.0021274791 0.0002962079 7.692137e-04
 [618,] 0.0003197695 0.0003483786 1.161260e-04
 [619,] 0.0003197695 0.0003554532 1.184841e-04
 [620,] 0.0459310196 0.0002444258 1.335096e-02
 [621,] 0.0003197695 0.0003225102 1.075035e-04
 [622,] 0.0003197695 0.0003018637 1.006211e-04
 [623,] 0.0005320558 0.0002041128 1.509770e-04
 [624,] 0.0003197695 0.0002841861 9.472837e-05
 [625,] 0.0003197695 0.0002136770 7.122569e-05
 [626,] 0.0008195151 0.0002980951 2.997932e-04
 [627,] 0.0003567030 0.0003099840 1.132348e-04
 [628,] 0.0003197695 0.0002993692 9.978962e-05
 [629,] 0.0013204862 0.0002131407 4.403030e-04
 [630,] 0.0012230407 0.0002671759 5.777642e-04
 [631,] 0.0015778258 0.0002488580 6.753942e-04
 [632,] 0.0013609280 0.0002629396 6.246349e-04
 [633,] 0.0017744304 0.0002117285 5.280487e-04
 [634,] 0.0011547179 0.0002499036 4.947256e-04
 [635,] 0.0003197695 0.0003275473 1.091822e-04
 [636,] 0.0046698040 0.0002293115 1.252487e-03
 [637,] 0.0020282230 0.0002350430 8.030486e-04
 [638,] 0.0015472025 0.0002417844 6.406746e-04
 [639,] 0.0018262436 0.0002402266 7.496355e-04
 [640,] 0.0003197695 0.0003380457 1.126817e-04
 [641,] 0.0016940270 0.0002410632 6.987669e-04
 [642,] 0.0016513145 0.0002367555 6.622515e-04
 [643,] 0.0053987167 0.0002453159 1.848788e-03
 [644,] 0.0020825222 0.0002775445 1.039364e-03
 [645,] 0.0037780417 0.0002527452 1.650422e-03
 [646,] 0.0003197695 0.0003160700 1.053566e-04
 [647,] 0.0008266113 0.0002705389 3.893642e-04
 [648,] 0.0048339697 0.0002580984 1.888005e-03
 [649,] 0.0003197695 0.0003146024 1.048674e-04
 [650,] 0.0010242227 0.0002627653 3.432847e-04
 [651,] 0.0014545670 0.0002819217 7.303934e-04
 [652,] 0.0016446485 0.0002424051 5.338294e-04
 [653,] 0.0016373623 0.0002425255 5.316036e-04
 [654,] 0.0003197695 0.0002944779 9.815927e-05
 [655,] 0.0003197695 0.0002566928 8.556427e-05
 [656,] 0.0003197695 0.0002463905 8.213016e-05
 [657,] 0.0005034067 0.0002745848 2.362379e-04
 [658,] 0.0009958024 0.0002741455 4.724393e-04
 [659,] 0.0011080519 0.0002606364 4.513677e-04
 [660,] 0.0011740478 0.0002775782 5.681006e-04
 [661,] 0.0009396205 0.0002448637 3.898048e-04
 [662,] 0.0005015579 0.0002659405 2.279184e-04
 [663,] 0.0010348471 0.0002441167 4.278810e-04
 [664,] 0.0008944991 0.0002326594 3.442310e-04
 [665,] 0.0009835482 0.0002631425 4.478808e-04
 [666,] 0.0009440836 0.0002818001 4.542409e-04
 [667,] 0.0003197695 0.0003187230 1.062409e-04
 [668,] 0.0010088582 0.0002853665 5.035641e-04
 [669,] 0.0003197695 0.0003215275 1.071758e-04
 [670,] 0.0009944958 0.0002788773 4.841366e-04
 [671,] 0.0004688492 0.0002855246 2.273996e-04
 [672,] 0.0012069268 0.0002535011 5.130775e-04
 [673,] 0.0010348017 0.0002799527 5.065712e-04
 [674,] 0.0012456604 0.0002612116 5.521707e-04
 [675,] 0.0009947136 0.0003590698 6.122181e-04
 [676,] 0.0010703470 0.0003134055 5.896738e-04
 [677,] 0.0005540866 0.0002798236 2.659262e-04
 [678,] 0.0017130840 0.0002887721 7.795604e-04
 [679,] 0.0016734603 0.0002085092 4.932530e-04
 [680,] 0.0003197695 0.0002408678 9.749358e-05
 [681,] 0.0003197695 0.0002452960 8.176515e-05
 [682,] 0.0003197695 0.0002441752 8.139156e-05
 [683,] 0.0005469552 0.0003181195 2.239011e-04
 [684,] 0.0003197695 0.0002454774 8.324472e-05
 [685,] 0.0003197695 0.0002357758 7.859183e-05
 [686,] 0.0003197695 0.0002433604 8.625293e-05
 [687,] 0.0003197695 0.0002449149 8.316395e-05
 [688,] 0.0003197695 0.0002458202 8.195500e-05
 [689,] 0.0003197695 0.0002443929 8.563608e-05
 [690,] 0.0003197695 0.0002391022 7.970057e-05
 [691,] 0.0003197695 0.0002172657 9.791483e-05
 [692,] 0.0003197695 0.0002395109 7.983698e-05
 [693,] 0.0003197695 0.0002398934 7.996446e-05
 [694,] 0.0003197695 0.0002423409 8.078030e-05
 [695,] 0.0003197695 0.0002818421 9.394737e-05
 [696,] 0.0003197695 0.0002082879 8.007070e-05
 [697,] 0.0003197695 0.0002406174 8.020579e-05
 [698,] 0.0003197695 0.0002317153 7.723844e-05
 [699,] 0.0003197695 0.0002576341 8.587803e-05
 [700,] 0.0009004055 0.0002794359 3.912431e-04
 [701,] 0.0003197695 0.0002047038 7.556057e-05
 [702,] 0.0006975708 0.0002666881 2.423135e-04
 [703,] 0.0003197695 0.0002162265 8.342151e-05
 [704,] 0.0003197695 0.0002449145 8.163816e-05
 [705,] 0.0003197695 0.0002065805 8.318071e-05
 [706,] 0.0003197695 0.0002048141 7.831280e-05
 [707,] 0.0003197695 0.0002094792 6.982645e-05
 [708,] 0.0003197695 0.0002032432 7.960710e-05
 [709,] 0.0003197695 0.0002047224 7.069735e-05
 [710,] 0.0003197695 0.0002047955 7.527714e-05
 [711,] 0.0003197695 0.0002479877 8.266256e-05
 [712,] 0.0003197695 0.0002790914 9.303039e-05
 [713,] 0.0003197695 0.0002110354 1.017767e-04
 [714,] 0.0003197695 0.0002464689 8.215632e-05
 [715,] 0.0003197695 0.0003089367 1.029790e-04
 [716,] 0.0003197695 0.0003451009 1.150335e-04
 [717,] 0.0003197695 0.0002487772 8.292574e-05
 [718,] 0.0003587123 0.0002158633 9.394989e-05
 [719,] 0.0003557817 0.0002159408 9.266635e-05
 [720,] 0.0003197695 0.0002065552 8.371022e-05
 [721,] 0.0003197695 0.0002067728 9.162498e-05
 [722,] 0.0003197695 0.0003291105 1.097035e-04
 [723,] 0.0003494349 0.0002276631 1.313322e-04
 [724,] 0.0003197695 0.0002313968 7.713228e-05
 [725,] 0.0003612712 0.0002143533 9.761765e-05
 [726,] 0.0003653828 0.0002275475 1.372772e-04
 [727,] 0.0003487000 0.0002156348 9.198307e-05
 [728,] 0.0003589580 0.0002158009 9.415445e-05
 [729,] 0.0003197695 0.0002051114 8.434479e-05
 [730,] 0.0004094068 0.0002135939 9.767220e-05
 [731,] 0.0003197695 0.0002421309 8.071030e-05
 [732,] 0.0003197695 0.0003087450 1.029150e-04
 [733,] 0.0003197695 0.0002421919 8.073062e-05
 [734,] 0.0006408198 0.0002077528 1.579665e-04
 [735,] 0.0003197695 0.0002382377 7.941255e-05
 [736,] 0.0003197695 0.0002384254 7.947513e-05
 [737,] 0.0003980860 0.0002137009 9.515124e-05
 [738,] 0.0003197695 0.0003274126 1.091375e-04
 [739,] 0.0003197695 0.0003271803 1.090601e-04
 [740,] 0.0009999779 0.0002609321 3.640705e-04
 [741,] 0.0003354150 0.0002070575 8.790431e-05
 [742,] 0.0003197695 0.0002414379 8.047930e-05
 [743,] 0.0003197695 0.0002396536 7.988453e-05
 [744,] 0.0003197695 0.0002743969 9.146554e-05
 [745,] 0.0003197695 0.0002092445 6.974821e-05
 [746,] 0.0003197695 0.0002097259 6.990866e-05
 [747,] 0.0003785747 0.0002120853 9.247088e-05
 [748,] 0.0010643870 0.0002634828 3.982086e-04
 [749,] 0.0003197695 0.0002387733 7.959109e-05
 [750,] 0.0003197695 0.0002443165 8.143884e-05
 [751,] 0.0004455520 0.0002069013 1.250745e-04
 [752,] 0.0003197695 0.0002508255 8.360853e-05
 [753,] 0.0003801311 0.0002058836 1.064367e-04
 [754,] 0.0007722227 0.0002247654 1.698410e-04
 [755,] 0.0004132947 0.0002097890 1.030872e-04
 [756,] 0.0008134093 0.0002952152 2.921475e-04
 [757,] 0.0003925186 0.0002065916 1.024654e-04
 [758,] 0.0004006816 0.0002080849 1.030768e-04
 [759,] 0.0003197695 0.0002445929 8.153096e-05
 [760,] 0.0011078708 0.0002316738 2.179637e-04
 [761,] 0.0003197695 0.0002401538 8.005127e-05
 [762,] 0.0003197695 0.0002648120 8.827071e-05
 [763,] 0.0003197695 0.0002473782 8.245944e-05
 [764,] 0.0003197695 0.0002406923 8.023075e-05
 [765,] 0.0003197695 0.0002401334 8.004448e-05
 [766,] 0.0014028985 0.0003093749 7.238876e-04
 [767,] 0.0004433055 0.0002070846 1.286537e-04
 [768,] 0.0005688111 0.0002069140 1.581702e-04
 [769,] 0.0004614466 0.0002122516 1.103984e-04
 [770,] 0.0003197695 0.0002482862 8.276209e-05
 [771,] 0.0012064489 0.0002628395 4.990432e-04
 [772,] 0.0003197695 0.0002489150 8.297169e-05
 [773,] 0.0004025010 0.0002399516 8.166402e-05
 [774,] 0.0004200018 0.0002104464 1.344459e-04
 [775,] 0.0004046981 0.0002078818 1.074500e-04
 [776,] 0.0003197695 0.0002438957 8.129858e-05
 [777,] 0.0003197695 0.0002406589 8.021965e-05
 [778,] 0.0009792147 0.0002631666 3.613337e-04
 [779,] 0.0008985141 0.0003144721 4.569125e-04
 [780,] 0.0003197695 0.0002451428 8.171428e-05
 [781,] 0.0017035002 0.0002532949 2.779762e-04
 [782,] 0.0006711400 0.0002318865 1.387190e-04
 [783,] 0.0003197695 0.0002424407 8.081357e-05
 [784,] 0.0003197695 0.0002394912 7.983039e-05
 [785,] 0.0003197695 0.0002390281 7.967604e-05
 [786,] 0.0009103454 0.0002945500 3.249190e-04
 [787,] 0.0003197695 0.0003070279 1.023426e-04
 [788,] 0.0003197695 0.0002392343 7.974477e-05
 [789,] 0.0008624332 0.0002318566 1.730542e-04
 [790,] 0.0003197695 0.0003101239 1.033746e-04
 [791,] 0.0003197695 0.0002896603 9.655341e-05
 [792,] 0.0003197695 0.0002393378 7.977926e-05
 [793,] 0.0003197695 0.0003114224 1.038075e-04
 [794,] 0.0003197695 0.0002425526 8.085088e-05
 [795,] 0.0008904367 0.0002263549 1.852381e-04
 [796,] 0.0004531288 0.0002162339 1.198111e-04
 [797,] 0.0003197695 0.0002401172 8.003906e-05
 [798,] 0.0005709428 0.0002229147 1.321585e-04
 [799,] 0.0010091224 0.0002766361 3.808251e-04
 [800,] 0.0003197695 0.0002390060 7.966868e-05
 [801,] 0.0003197695 0.0003060005 1.020002e-04
 [802,] 0.0005114630 0.0002068379 1.399598e-04
 [803,] 0.0008050872 0.0002239751 1.727559e-04
 [804,] 0.0005266758 0.0002073953 1.393172e-04
 [805,] 0.0003197695 0.0002389645 7.965482e-05
 [806,] 0.0003197695 0.0002389593 7.965311e-05
 [807,] 0.0003197695 0.0002401063 8.003544e-05
 [808,] 0.0005172543 0.0002089701 1.307122e-04
 [809,] 0.0004996497 0.0002199414 1.101273e-04
 [810,] 0.0005453542 0.0002070286 1.552330e-04
 [811,] 0.0004473411 0.0002221120 9.832672e-05
 [812,] 0.0004875809 0.0002341486 1.017400e-04
 [813,] 0.0005002943 0.0002270840 1.050350e-04
 [814,] 0.0004912782 0.0002316901 1.040626e-04
 [815,] 0.0003197695 0.0002755023 9.183401e-05
 [816,] 0.0004450251 0.0002321786 9.518774e-05
 [817,] 0.0004642964 0.0002318970 9.895309e-05
 [818,] 0.0004593910 0.0002227187 1.002658e-04
 [819,] 0.0003197695 0.0002408546 8.028485e-05
 [820,] 0.0004898323 0.0002221309 1.065847e-04
 [821,] 0.0004940261 0.0002316493 1.045348e-04
 [822,] 0.0004233751 0.0002316353 9.143731e-05
 [823,] 0.0003197695 0.0002411346 8.037820e-05
 [824,] 0.0003197695 0.0002365915 7.886383e-05
 [825,] 0.0003197695 0.0002152253 7.174178e-05
 [826,] 0.0003197695 0.0002359922 7.866406e-05
 [827,] 0.0003197695 0.0002371892 7.906305e-05
 [828,] 0.0003197695 0.0002646675 8.822251e-05
 [829,] 0.0003197695 0.0003064799 1.021600e-04
 [830,] 0.0004338915 0.0002261892 9.328325e-05
 [831,] 0.0004252963 0.0002241685 9.283358e-05
 [832,] 0.0004951366 0.0002186239 1.107063e-04
 [833,] 0.0003197695 0.0002391990 7.973300e-05
 [834,] 0.0003197695 0.0003207089 1.069029e-04
 [835,] 0.0003197695 0.0002359084 7.863613e-05
 [836,] 0.0003197695 0.0002350998 7.836659e-05
 [837,] 0.0004972387 0.0002166398 1.144126e-04
 [838,] 0.0004477100 0.0002223311 9.829628e-05
 [839,] 0.0003197695 0.0002359711 7.865704e-05
 [840,] 0.0003197695 0.0002359245 7.864150e-05
 [841,] 0.0003197695 0.0002360291 7.867637e-05
 [842,] 0.0003197695 0.0003075578 1.025193e-04
 [843,] 0.0003197695 0.0002286787 7.622624e-05
 [844,] 0.0003197695 0.0002359974 7.866580e-05
 [845,] 0.0004379682 0.0002231732 9.598795e-05
 [846,] 0.0003197695 0.0002706555 9.021845e-05
 [847,] 0.0003197695 0.0002359821 7.866069e-05
 [848,] 0.0004997043 0.0002069006 1.378338e-04
 [849,] 0.0005118393 0.0002213478 1.114040e-04
 [850,] 0.0003197695 0.0003164009 1.054670e-04
 [851,] 0.0010520493 0.0002659334 3.594774e-04
 [852,] 0.0004331410 0.0002184773 9.826326e-05
 [853,] 0.0003197695 0.0003063795 1.021265e-04
 [854,] 0.0005589551 0.0002063940 1.564879e-04
 [855,] 0.0003197695 0.0002350490 7.834966e-05
 [856,] 0.0003197695 0.0002351923 7.839743e-05
 [857,] 0.0003863269 0.0002354596 8.357443e-05
 [858,] 0.0004061529 0.0002215711 9.068823e-05
 [859,] 0.0003197695 0.0002354309 7.847698e-05
 [860,] 0.0003955894 0.0002367599 8.467157e-05
 [861,] 0.0003197695 0.0002844501 9.481669e-05
 [862,] 0.0003197695 0.0002905138 9.683794e-05
 [863,] 0.0003197695 0.0002353735 7.845783e-05
 [864,] 0.0003671310 0.0002352678 8.002686e-05
 [865,] 0.0003197695 0.0002351794 7.839313e-05
 [866,] 0.0003197695 0.0002375283 7.917610e-05
 [867,] 0.0003197695 0.0002371266 7.904221e-05
 [868,] 0.0003874989 0.0002380548 8.264027e-05
 [869,] 0.0004229678 0.0002212636 9.416864e-05
 [870,] 0.0004049878 0.0002396111 8.515455e-05
 [871,] 0.0004187857 0.0002381341 8.831845e-05
 [872,] 0.0011689238 0.0002704597 4.572022e-04
 [873,] 0.0012408876 0.0002985889 6.112527e-04
 [874,] 0.0009109029 0.0002964547 3.320206e-04
 [875,] 0.0004135259 0.0002215921 9.223924e-05
 [876,] 0.0008984312 0.0002957782 3.252387e-04
 [877,] 0.0003197695 0.0002389351 7.964503e-05
 [878,] 0.0003197695 0.0002394608 7.982026e-05
 [879,] 0.0003197695 0.0003340714 1.113570e-04
 [880,] 0.0003197695 0.0002376324 7.921079e-05
 [881,] 0.0003197695 0.0003339413 1.113136e-04
 [882,] 0.0003197695 0.0002350732 7.835774e-05
 [883,] 0.0010100962 0.0003231238 5.310297e-04
 [884,] 0.0003197695 0.0003059284 1.019762e-04
 [885,] 0.0003197695 0.0003147340 1.049114e-04
 [886,] 0.0004771888 0.0002283649 1.000645e-04
 [887,] 0.0004760200 0.0002165379 1.085744e-04
 [888,] 0.0003197695 0.0003060943 1.020314e-04
 [889,] 0.0003197695 0.0002573214 8.577383e-05
 [890,] 0.0004896838 0.0002279384 1.026057e-04
 [891,] 0.0006341747 0.0002273024 1.374421e-04
 [892,] 0.0003197695 0.0002429104 8.097006e-05
 [893,] 0.0003197695 0.0002611029 8.703434e-05
 [894,] 0.0004198945 0.0002180605 1.004783e-04
 [895,] 0.0004548613 0.0002156783 1.060977e-04
 [896,] 0.0003197695 0.0002665894 8.886318e-05
 [897,] 0.0004170150 0.0002225502 9.222716e-05
 [898,] 0.0003197695 0.0003168519 1.056173e-04
 [899,] 0.0003197695 0.0002561051 8.536838e-05
 [900,] 0.0003197695 0.0002566531 8.555107e-05
 [901,] 0.0003197695 0.0002578452 8.594844e-05
 [902,] 0.0003197695 0.0002698061 8.993539e-05
 [903,] 0.0003197695 0.0003273232 1.091077e-04
 [904,] 0.0003197695 0.0002540362 8.467876e-05
 [905,] 0.0003197695 0.0002583380 8.611268e-05
 [906,] 0.0003197695 0.0003190431 1.063477e-04
 [907,] 0.0003197695 0.0002648645 8.828818e-05
 [908,] 0.0009284962 0.0002105875 2.285264e-04
 [909,] 0.0004028764 0.0003085257 1.218528e-04
 [910,] 0.0003197695 0.0002271306 7.571032e-05
 [911,] 0.0003197695 0.0002688894 8.962984e-05
 [912,] 0.0003197695 0.0002132360 7.107874e-05
 [913,] 0.0003197695 0.0002912066 9.706887e-05
 [914,] 0.0003197695 0.0002604776 8.682588e-05
 [915,] 0.0003197695 0.0002209089 7.363632e-05
 [916,] 0.0003197695 0.0002636116 8.787055e-05
 [917,] 0.0003197695 0.0006284444 2.094806e-04
 [918,] 0.0003197695 0.0005168141 1.722707e-04
 [919,] 0.0003197695 0.0002903543 9.678477e-05
 [920,] 0.0003197695 0.0002878674 9.595580e-05
 [921,] 0.0003197695 0.0002306550 7.688502e-05
 [922,] 0.0003197695 0.0002994199 9.980664e-05
 [923,] 0.0003197695 0.0002234443 7.448146e-05
 [924,] 0.0003197695 0.0002950111 9.833702e-05
 [925,] 0.0003197695 0.0002839774 9.465912e-05
 [926,] 0.0003197695 0.0002775554 9.251847e-05
 [927,] 0.0003197695 0.0005206203 1.735399e-04
 [928,] 0.0003197695 0.0003598909 1.199637e-04
 [929,] 0.0003197695 0.0002260393 7.534647e-05
 [930,] 0.0003197695 0.0002955985 9.853285e-05
 [931,] 0.0003197695 0.0003172809 1.057599e-04
 [932,] 0.0003197695 0.0004281737 1.427241e-04
 [933,] 0.0003197695 0.0002445452 8.219750e-05
 [934,] 0.0003197695 0.0003066305 1.022102e-04
 [935,] 0.0003197695 0.0002889619 9.632056e-05
 [936,] 0.0003197695 0.0003052024 1.017341e-04
 [937,] 0.0003197695 0.0002729221 9.097401e-05
 [938,] 0.0003197695 0.0003101444 1.033814e-04
 [939,] 0.0003197695 0.0003591193 1.197062e-04
 [940,] 0.0003197695 0.0002518962 8.396539e-05
 [941,] 0.0003197695 0.0003803588 1.267860e-04
 [942,] 0.0003197695 0.0006565154 2.188377e-04
 [943,] 0.0004383662 0.0003099989 1.297066e-04
 [944,] 0.0003197695 0.0002939927 9.799753e-05
 [945,] 0.0003197695 0.0003054615 1.018205e-04
 [946,] 0.0003197695 0.0002943006 9.810017e-05
 [947,] 0.0003197695 0.0003489317 1.163103e-04
 [948,] 0.0003197695 0.0002921924 9.739738e-05
 [949,] 0.0003197695 0.0002360769 7.869222e-05
 [950,] 0.0003197695 0.0002945691 9.818970e-05
 [951,] 0.0003197695 0.0003864016 1.288003e-04
 [952,] 0.0003197695 0.0002448943 8.163150e-05
 [953,] 0.0003197695 0.0004659727 1.553234e-04
 [954,] 0.0003197695 0.0002900655 9.668824e-05
 [955,] 0.0003197695 0.0003582788 1.194261e-04
 [956,] 0.0003197695 0.0003054547 1.018183e-04
 [957,] 0.0003197695 0.0003059760 1.019920e-04
 [958,] 0.0003197695 0.0002152211 7.174037e-05
 [959,] 0.0003197695 0.0004560579 1.520193e-04
 [960,] 0.0003197695 0.0002924895 9.749648e-05
 [961,] 0.0003197695 0.0002944896 9.816318e-05
 [962,] 0.0003197695 0.0003013462 1.004487e-04
 [963,] 0.0003197695 0.0006846730 2.282236e-04
 [964,] 0.0003197695 0.0004803388 1.601129e-04
 [965,] 0.0003197695 0.0005428559 1.809512e-04
 [966,] 0.0003197695 0.0004016368 1.338789e-04
 [967,] 0.0003197695 0.0002897271 9.657571e-05
 [968,] 0.0003197695 0.0003135127 1.045042e-04
 [969,] 0.0003197695 0.0003148141 1.049381e-04
 [970,] 0.0003197695 0.0003096470 1.032157e-04
 [971,] 0.0003197695 0.0002670148 8.900492e-05
 [972,] 0.0003197695 0.0003097239 1.032413e-04
 [973,] 0.0003197695 0.0004953579 1.651185e-04
 [974,] 0.0003197695 0.0003092517 1.030839e-04
 [975,] 0.0003197695 0.0002757542 9.191799e-05
 [976,] 0.0003197695 0.0002842128 9.473751e-05
 [977,] 0.0003197695 0.0002845338 9.484449e-05
 [978,] 0.0003197695 0.0003083621 1.027871e-04
 [979,] 0.0003197695 0.0002262471 7.541570e-05
 [980,] 0.0003197695 0.0002246284 7.487615e-05
 [981,] 0.0003197695 0.0003003739 1.001244e-04
 [982,] 0.0003197695 0.0003172394 1.057463e-04
 [983,] 0.0003197695 0.0003398417 1.132805e-04
 [984,] 0.0003197695 0.0002556449 8.987024e-05
 [985,] 0.0003197695 0.0002258334 7.527780e-05
 [986,] 0.0003197695 0.0002255401 7.518003e-05
 [987,] 0.0003197695 0.0002438385 8.127949e-05
 [988,] 0.0003197695 0.0002257587 7.525292e-05
 [989,] 0.0003197695 0.0002262141 7.540471e-05
 [990,] 0.0003197695 0.0002278915 7.596382e-05
 [991,] 0.0003197695 0.0002261037 7.536791e-05
 [992,] 0.0003197695 0.0003705333 1.235110e-04
 [993,] 0.0003197695 0.0002276019 7.586731e-05
 [994,] 0.0003197695 0.0004227036 1.409011e-04
 [995,] 0.0003197695 0.0002070650 6.902168e-05
 [996,] 0.0003197695 0.0003319249 1.106418e-04
 [997,] 0.0003197695 0.0002467509 8.225023e-05
 [998,] 0.0003197695 0.0003665770 1.221922e-04
 [999,] 0.0003197695 0.0002262251 7.540838e-05
[1000,] 0.0003197695 0.0002984328 9.947760e-05
[1001,] 0.0003197695 0.0003053740 1.017913e-04
[1002,] 0.0003197695 0.0002167415 8.910191e-05
[1003,] 0.0003197695 0.0002246388 7.487960e-05
[1004,] 0.0003197695 0.0003136215 1.045404e-04
[1005,] 0.0003197695 0.0003373529 1.124504e-04
[1006,] 0.0003197695 0.0002255944 7.519816e-05
[1007,] 0.0003197695 0.0003164063 1.054688e-04
[1008,] 0.0003197695 0.0002270105 7.567019e-05
[1009,] 0.0003197695 0.0002583819 8.612728e-05
[1010,] 0.0003197695 0.0002793458 9.311533e-05
[1011,] 0.0003197695 0.0004326439 1.442149e-04
[1012,] 0.0003197695 0.0002420979 8.069930e-05
[1013,] 0.0003197695 0.0003048980 1.016324e-04
[1014,] 0.0003197695 0.0003890128 1.296712e-04
[1015,] 0.0003197695 0.0002617886 8.726272e-05
[1016,] 0.0003197695 0.0003165040 1.055012e-04
[1017,] 0.0003197695 0.0002572567 8.575209e-05
[1018,] 0.0003197695 0.0003557713 1.185907e-04
[1019,] 0.0003197695 0.0002665825 8.886076e-05
[1020,] 0.0003197695 0.0003185664 1.061887e-04
[1021,] 0.0003197695 0.0004854181 1.618057e-04
[1022,] 0.0003197695 0.0004608649 1.536213e-04
[1023,] 0.0003197695 0.0003180876 1.060291e-04
[1024,] 0.0003197695 0.0004703424 1.567805e-04
[1025,] 0.0003197695 0.0004096228 1.365408e-04
[1026,] 0.0003197695 0.0003857318 1.285775e-04
[1027,] 0.0003197695 0.0003829412 1.276473e-04
[1028,] 0.0003197695 0.0003210210 1.070069e-04
[1029,] 0.0003197695 0.0004441590 1.480533e-04
[1030,] 0.0003197695 0.0003725878 1.241954e-04
[1031,] 0.0003197695 0.0002249737 7.499124e-05
[1032,] 0.0003197695 0.0004579007 1.526339e-04
[1033,] 0.0003197695 0.0002044081 6.813604e-05
[1034,] 0.0003197695 0.0002649119 8.830399e-05
[1035,] 0.0003197695 0.0004067070 1.355692e-04
[1036,] 0.0003197695 0.0002865560 9.551854e-05
[1037,] 0.0003197695 0.0003921219 1.307075e-04
[1038,] 0.0003197695 0.0002481455 8.271514e-05
[1039,] 0.0003197695 0.0003926625 1.308877e-04
[1040,] 0.0003197695 0.0002350632 7.835435e-05
[1041,] 0.0003197695 0.0004036069 1.345359e-04
[1042,] 0.0003197695 0.0003525258 1.175085e-04
[1043,] 0.0003197695 0.0002481820 8.272729e-05
[1044,] 0.0003197695 0.0004202941 1.400983e-04
[1045,] 0.0003197695 0.0003148225 1.049409e-04
[1046,] 0.0003197695 0.0002282779 7.609263e-05
[1047,] 0.0003197695 0.0002501131 8.337114e-05
[1048,] 0.0003197695 0.0002350055 7.833509e-05
[1049,] 0.0003197695 0.0002483136 8.277118e-05
[1050,] 0.0003197695 0.0003879392 1.293126e-04
[1051,] 0.0003197695 0.0002474917 8.249735e-05
[1052,] 0.0003197695 0.0004699449 1.566486e-04
[1053,] 0.0003197695 0.0004044397 1.348127e-04
[1054,] 0.0003197695 0.0002252153 7.507177e-05
[1055,] 0.0003197695 0.0003765779 1.255262e-04
[1056,] 0.0003197695 0.0002912007 9.706665e-05
[1057,] 0.0003197695 0.0004435051 1.478353e-04
[1058,] 0.0003197695 0.0002251001 7.503332e-05
[1059,] 0.0003197695 0.0002897087 9.656944e-05
[1060,] 0.0003197695 0.0004051825 1.350607e-04
[1061,] 0.0003197695 0.0003599046 1.199681e-04
[1062,] 0.0003197695 0.0002249100 7.497000e-05
[1063,] 0.0003197695 0.0004124524 1.374839e-04
[1064,] 0.0003197695 0.0002203688 7.345621e-05
[1065,] 0.0003197695 0.0002832503 9.441651e-05
[1066,] 0.0003197695 0.0004331594 1.443865e-04
[1067,] 0.0003197695 0.0004263168 1.421054e-04
[1068,] 0.0003197695 0.0003027162 1.009053e-04
[1069,] 0.0003197695 0.0003690765 1.230254e-04
[1070,] 0.0003197695 0.0002890442 9.634795e-05
[1071,] 0.0003197695 0.0002266099 7.553656e-05
[1072,] 0.0003197695 0.0004003138 1.334374e-04
[1073,] 0.0003197695 0.0002366364 7.887872e-05
[1074,] 0.0003197695 0.0002835780 9.452588e-05
[1075,] 0.0003197695 0.0002085157 6.950520e-05
[1076,] 0.0003197695 0.0002612776 8.709239e-05
[1077,] 0.0003197695 0.0003684454 1.228150e-04
[1078,] 0.0003197695 0.0003735485 1.245163e-04
[1079,] 0.0003197695 0.0002297330 7.657768e-05
[1080,] 0.0003197695 0.0002406275 8.020909e-05
[1081,] 0.0003197695 0.0004853016 1.617674e-04
[1082,] 0.0003197695 0.0003720343 1.240113e-04
[1083,] 0.0003197695 0.0003697271 1.232423e-04
[1084,] 0.0003197695 0.0002990266 9.967554e-05
[1085,] 0.0003197695 0.0002890280 9.634253e-05
[1086,] 0.0003197695 0.0002209434 7.364775e-05
[1087,] 0.0003197695 0.0005219071 1.739684e-04
[1088,] 0.0003197695 0.0002910293 9.700971e-05
[1089,] 0.0003197695 0.0003107311 1.035770e-04
[1090,] 0.0003197695 0.0003089155 1.029718e-04
[1091,] 0.0003197695 0.0005398020 1.799342e-04
[1092,] 0.0003197695 0.0002415407 8.051368e-05
[1093,] 0.0003197695 0.0002822090 9.406956e-05
[1094,] 0.0003197695 0.0002487259 8.290850e-05
[1095,] 0.0003197695 0.0002653589 8.845296e-05
[1096,] 0.0003197695 0.0003942729 1.314240e-04
[1097,] 0.0003197695 0.0006525504 2.175157e-04
[1098,] 0.0003197695 0.0003585067 1.195023e-04
[1099,] 0.0003197695 0.0003598241 1.199409e-04
[1100,] 0.0003197695 0.0002624643 8.748809e-05
[1101,] 0.0003197695 0.0002624037 8.746789e-05
[1102,] 0.0003197695 0.0003933788 1.311264e-04
[1103,] 0.0003197695 0.0004075057 1.358347e-04
[1104,] 0.0003197695 0.0005086912 1.695640e-04
[1105,] 0.0003197695 0.0002442545 8.141806e-05
[1106,] 0.0003197695 0.0002436997 8.123310e-05
[1107,] 0.0003197695 0.0002507837 8.359443e-05
[1108,] 0.0003197695 0.0003211027 1.070343e-04
[1109,] 0.0003197695 0.0002650474 8.834917e-05
[1110,] 0.0003197695 0.0002820074 9.400237e-05
[1111,] 0.0003197695 0.0002771483 9.238269e-05
[1112,] 0.0003197695 0.0002628818 8.762729e-05
[1113,] 0.0003197695 0.0003125517 1.041839e-04
[1114,] 0.0003197695 0.0004994404 1.664793e-04
[1115,] 0.0003197695 0.0003323234 1.107741e-04
[1116,] 0.0003197695 0.0003077533 1.025841e-04
[1117,] 0.0003197695 0.0002812391 9.374627e-05
[1118,] 0.0003197695 0.0002813532 9.378429e-05
[1119,] 0.0003197695 0.0005325544 1.775184e-04
[1120,] 0.0003197695 0.0002630266 8.767554e-05
[1121,] 0.0003197695 0.0002957618 9.858709e-05
[1122,] 0.0003197695 0.0005406899 1.802302e-04
[1123,] 0.0003197695 0.0002329680 7.765588e-05
[1124,] 0.0003197695 0.0002623641 8.745472e-05
[1125,] 0.0003197695 0.0005516841 1.838940e-04
[1126,] 0.0003197695 0.0005542787 1.847588e-04
[1127,] 0.0003197695 0.0005524177 1.841395e-04
[1128,] 0.0003197695 0.0002820480 9.401590e-05
[1129,] 0.0003197695 0.0002134079 7.113596e-05
[1130,] 0.0003197695 0.0002428648 8.095492e-05
[1131,] 0.0003197695 0.0002400344 8.001160e-05
[1132,] 0.0003197695 0.0009674880 3.224952e-04
[1133,] 0.0003197695 0.0004137988 1.379331e-04
[1134,] 0.0003197695 0.0002505307 8.351022e-05
[1135,] 0.0003197695 0.0002606960 8.689863e-05
[1136,] 0.0003197695 0.0008362109 2.787371e-04
[1137,] 0.0003197695 0.0003028049 1.009347e-04
[1138,] 0.0003197695 0.0008294677 2.764894e-04
[1139,] 0.0003197695 0.0003801546 1.267184e-04
[1140,] 0.0003197695 0.0014399096 4.799711e-04
[1141,] 0.0003197695 0.0002885372 9.617904e-05
[1142,] 0.0003197695 0.0008721775 2.907265e-04
[1143,] 0.0003197695 0.0002087866 6.959553e-05
[1144,] 0.0003197695 0.0003452992 1.150998e-04
[1145,] 0.0003197695 0.0002519906 8.399682e-05
[1146,] 0.0003197695 0.0003725405 1.241802e-04
[1147,] 0.0003197695 0.0003114042 1.038013e-04
[1148,] 0.0003197695 0.0004235860 1.411955e-04
[1149,] 0.0003197695 0.0002280859 7.602869e-05
[1150,] 0.0003197695 0.0004442198 1.480734e-04
[1151,] 0.0003197695 0.0004650635 1.550213e-04
[1152,] 0.0003197695 0.0002367322 7.891074e-05
[1153,] 0.0003197695 0.0002752179 9.173928e-05
[1154,] 0.0003197695 0.0003082521 1.027508e-04
[1155,] 0.0003197695 0.0002828733 9.429107e-05
[1156,] 0.0003197695 0.0002847767 9.492554e-05
[1157,] 0.0003197695 0.0003398405 1.132803e-04
[1158,] 0.0003197695 0.0009471991 3.157333e-04
[1159,] 0.0003197695 0.0002425544 8.085144e-05
[1160,] 0.0003197695 0.0002444646 8.148820e-05
[1161,] 0.0003197695 0.0005621122 1.873710e-04
[1162,] 0.0004079678 0.0003355904 1.118641e-04
[1163,] 0.0003197695 0.0003072489 1.024160e-04
[1164,] 0.0003197695 0.0002458239 8.194138e-05
[1165,] 0.0003197695 0.0003288049 1.096018e-04
[1166,] 0.0006301691 0.0003356579 2.785475e-04
[1167,] 0.0003197695 0.0002733964 9.113226e-05
[1168,] 0.0003197695 0.0003378337 1.126114e-04
[1169,] 0.0003197695 0.0002496867 8.322893e-05
[1170,] 0.0003197695 0.0002211128 8.795875e-05
[1171,] 0.0003197695 0.0003310039 1.103348e-04
[1172,] 0.0003197695 0.0002981562 9.938540e-05
[1173,] 0.0003197695 0.0002753389 9.177972e-05
[1174,] 0.0003197695 0.0002737223 9.124083e-05
[1175,] 0.0003197695 0.0002369881 7.899607e-05
[1176,] 0.0003197695 0.0002359478 7.864930e-05
[1177,] 0.0003197695 0.0003129150 1.043051e-04
[1178,] 0.0003197695 0.0002765577 9.218598e-05
[1179,] 0.0003197695 0.0002467064 8.223557e-05
[1180,] 0.0003197695 0.0002213906 7.379691e-05
[1181,] 0.0003197695 0.0002761325 9.204428e-05
[1182,] 0.0003197695 0.0007504391 2.501467e-04
[1183,] 0.0003197695 0.0007225177 2.408396e-04
[1184,] 0.0003197695 0.0002702847 9.009502e-05
[1185,] 0.0003197695 0.0002867141 9.557148e-05
[1186,] 0.0003197695 0.0002845347 9.484500e-05
[1187,] 0.0003197695 0.0003278687 1.092898e-04
[1188,] 0.0003197695 0.0002559295 8.530995e-05
[1189,] 0.0003197695 0.0003012293 1.004099e-04
[1190,] 0.0003197695 0.0003003432 1.001145e-04
[1191,] 0.0003197695 0.0002955078 9.850240e-05
[1192,] 0.0003197695 0.0002951816 9.839366e-05
[1193,] 0.0003197695 0.0004048476 1.349494e-04
[1194,] 0.0003197695 0.0003338599 1.112868e-04
[1195,] 0.0003197695 0.0003918963 1.306323e-04
[1196,] 0.0003197695 0.0005836270 1.945426e-04
[1197,] 0.0003197695 0.0003969155 1.323053e-04
[1198,] 0.0003197695 0.0004065923 1.355309e-04
[1199,] 0.0003197695 0.0004417757 1.472588e-04
[1200,] 0.0003197695 0.0002404544 8.015153e-05
[1201,] 0.0003197695 0.0003645877 1.215295e-04
[1202,] 0.0003197695 0.0003814163 1.271390e-04
[1203,] 0.0003197695 0.0003733933 1.244647e-04
[1204,] 0.0003197695 0.0003018398 1.006133e-04
[1205,] 0.0003197695 0.0002423130 8.077106e-05
[1206,] 0.0003197695 0.0002156538 7.188461e-05
[1207,] 0.0003197695 0.0003971482 1.323829e-04
[1208,] 0.0003197695 0.0003754681 1.251562e-04
[1209,] 0.0003197695 0.0002978576 9.928585e-05
[1210,] 0.0003197695 0.0003981763 1.327256e-04
[1211,] 0.0003197695 0.0002337527 7.791760e-05
[1212,] 0.0003197695 0.0002532151 8.440515e-05
[1213,] 0.0003197695 0.0004010856 1.336955e-04
[1214,] 0.0003197695 0.0004034061 1.344690e-04
[1215,] 0.0003197695 0.0004469774 1.489926e-04
[1216,] 0.0003197695 0.0003967480 1.322496e-04
[1217,] 0.0003197695 0.0006195679 2.065232e-04
[1218,] 0.0003197695 0.0003997445 1.332483e-04
[1219,] 0.0003197695 0.0003366604 1.122203e-04
[1220,] 0.0003197695 0.0003874304 1.291436e-04
[1221,] 0.0003197695 0.0003305784 1.101929e-04
[1222,] 0.0003197695 0.0004174315 1.391440e-04
[1223,] 0.0003197695 0.0004514157 1.504721e-04
[1224,] 0.0003197695 0.0003010575 1.003523e-04
[1225,] 0.0003197695 0.0002774771 9.249246e-05
[1226,] 0.0003197695 0.0003639747 1.213251e-04
[1227,] 0.0003197695 0.0002963738 9.879127e-05
[1228,] 0.0003197695 0.0004152939 1.384314e-04
[1229,] 0.0003197695 0.0003145030 1.048344e-04
[1230,] 0.0003197695 0.0003789436 1.263147e-04
[1231,] 0.0003197695 0.0003627279 1.209094e-04
[1232,] 0.0003197695 0.0002335769 7.785898e-05
[1233,] 0.0003197695 0.0006533663 2.177894e-04
[1234,] 0.0003197695 0.0003556207 1.185405e-04
[1235,] 0.0003197695 0.0003539438 1.179815e-04
[1236,] 0.0003197695 0.0004048942 1.349651e-04
[1237,] 0.0003197695 0.0007866734 2.622245e-04
[1238,] 0.0003197695 0.0002659513 8.865040e-05
[1239,] 0.0003197695 0.0002646462 8.821539e-05
[1240,] 0.0003197695 0.0007461418 2.487140e-04
[1241,] 0.0003197695 0.0003237975 1.079326e-04
[1242,] 0.0003197695 0.0008701126 2.900377e-04
[1243,] 0.0003197695 0.0004771444 1.590485e-04
[1244,] 0.0003197695 0.0002649404 8.831343e-05
[1245,] 0.0003197695 0.0007306873 2.435625e-04
[1246,] 0.0003197695 0.0005199331 1.733114e-04
[1247,] 0.0003197695 0.0002643652 8.812172e-05
[1248,] 0.0003197695 0.0003021791 1.007263e-04
[1249,] 0.0003197695 0.0007559142 2.519719e-04
[1250,] 0.0003197695 0.0005260327 1.753448e-04
[1251,] 0.0003197695 0.0002639818 8.799396e-05
[1252,] 0.0003197695 0.0003523224 1.174405e-04
[1253,] 0.0003197695 0.0009706831 3.235613e-04
[1254,] 0.0003197695 0.0003499225 1.166410e-04
[1255,] 0.0003197695 0.0004015245 1.338419e-04
[1256,] 0.0003197695 0.0008222298 2.740777e-04
[1257,] 0.0003197695 0.0007056145 2.352050e-04
[1258,] 0.0003197695 0.0008285154 2.761719e-04
[1259,] 0.0003197695 0.0010021275 3.340439e-04
[1260,] 0.0003197695 0.0011990855 3.996973e-04
[1261,] 0.0003197695 0.0008884731 2.961583e-04
[1262,] 0.0003197695 0.0002634016 8.780053e-05
[1263,] 0.0003197695 0.0008548279 2.849432e-04
[1264,] 0.0003197695 0.0002873689 9.578934e-05
[1265,] 0.0003197695 0.0002198197 8.361916e-05
[1266,] 0.0003197695 0.0002640574 1.028080e-04
[1267,] 0.0003197695 0.0004501304 1.500437e-04
[1268,] 0.0003587530 0.0002634332 1.135790e-04
[1269,] 0.0003197695 0.0002234236 8.067389e-05
[1270,] 0.0003197695 0.0002357305 7.857670e-05
[1271,] 0.0003197695 0.0004174613 1.391538e-04
[1272,] 0.0003197695 0.0002361093 7.870324e-05
[1273,] 0.0003197695 0.0009364690 3.121570e-04
[1274,] 0.0003197695 0.0004785258 1.595088e-04
[1275,] 0.0003197695 0.0002182265 7.274210e-05
[1276,] 0.0003197695 0.0003642003 1.214002e-04
[1277,] 0.0003197695 0.0002593880 8.646295e-05
[1278,] 0.0003197695 0.0002326747 7.755814e-05
[1279,] 0.0003197695 0.0003280872 1.093624e-04
[1280,] 0.0003197695 0.0003102662 1.034225e-04
[1281,] 0.0003197695 0.0002285121 7.617084e-05
[1282,] 0.0003197695 0.0002671198 8.904026e-05
[1283,] 0.0003197695 0.0002425511 8.085019e-05
[1284,] 0.0003197695 0.0002729371 9.097939e-05
[1285,] 0.0003197695 0.0004304511 1.434839e-04
[1286,] 0.0003197695 0.0002953796 9.845961e-05
[1287,] 0.0003197695 0.0002266704 7.555668e-05
[1288,] 0.0003197695 0.0002412313 8.041027e-05
[1289,] 0.0003197695 0.0003364350 1.121451e-04
[1290,] 0.0003197695 0.0004244209 1.414737e-04
[1291,] 0.0003197695 0.0002963975 9.879916e-05
[1292,] 0.0003197695 0.0002724852 9.082822e-05
[1293,] 0.0003197695 0.0002752998 9.176653e-05
[1294,] 0.0003197695 0.0004321723 1.440574e-04
[1295,] 0.0015890970 0.0005910009 1.970011e-04
[1296,] 0.0003197695 0.0002201414 7.338052e-05
[1297,] 0.0007517251 0.0003302984 1.433088e-04
[1298,] 0.0003197695 0.0003733928 1.244644e-04
[1299,] 0.0003197695 0.0003057306 1.019102e-04
[1300,] 0.0006557877 0.0003192101 1.312294e-04
[1301,] 0.0003197695 0.0002627518 8.758392e-05
[1302,] 0.0003197695 0.0003067379 1.403237e-04
[1303,] 0.0003197695 0.0003050239 1.074391e-04
[1304,] 0.0003197695 0.0003024930 1.219676e-04
[1305,] 0.0003197695 0.0003016393 1.216709e-04
[1306,] 0.0003197695 0.0003006806 1.306512e-04
[1307,] 0.0003202357 0.0003052765 1.091564e-04
[1308,] 0.0007701433 0.0002234211 2.069624e-04
[1309,] 0.0003197695 0.0003775273 1.258426e-04
[1310,] 0.0003197695 0.0002936137 9.787128e-05
[1311,] 0.0003197695 0.0002848266 9.494228e-05
[1312,] 0.0003197695 0.0002315842 7.719464e-05
[1313,] 0.0003197695 0.0002265635 9.239002e-05
[1314,] 0.0003197695 0.0002237620 7.458732e-05
[1315,] 0.0003197695 0.0002273087 7.576951e-05
[1316,] 0.0003197695 0.0002285641 7.618803e-05
[1317,] 0.0003197695 0.0003075915 1.025304e-04
[1318,] 0.0005926498 0.0002288203 1.229002e-04
```
