## Supplementary material for "Characterization of shared and ancestry-specific signals driving complex traits using multi-ancestry fine-mapping": s1_data.bim

```
2	chr2:27008277:G:A	0	27008277	A	G
2	chr2:27010599:T:C	0	27010599	C	T
2	chr2:27010921:T:C	0	27010921	C	T
2	chr2:27010991:T:C	0	27010991	C	T
2	chr2:27014746:A:G	0	27014746	G	A
2	chr2:27017081:G:T	0	27017081	T	G
2	chr2:27019893:C:T	0	27019893	T	C
2	chr2:27020133:C:T	0	27020133	T	C
2	chr2:27020496:A:G	0	27020496	G	A
2	chr2:27022607:T:C	0	27022607	C	T
2	chr2:27023417:C:T	0	27023417	T	C
2	chr2:27024964:T:C	0	27024964	C	T
2	chr2:27026377:A:G	0	27026377	G	A
2	chr2:27027735:A:G	0	27027735	G	A
2	chr2:27028636:C:T	0	27028636	T	C
2	chr2:27031928:T:C	0	27031928	C	T
2	chr2:27036926:G:A	0	27036926	A	G
2	chr2:27037601:G:A	0	27037601	A	G
2	chr2:27040254:T:C	0	27040254	C	T
2	chr2:27047443:G:A	0	27047443	A	G
2	chr2:27050260:C:T	0	27050260	T	C
2	chr2:27054406:G:A	0	27054406	A	G
2	chr2:27054447:A:T	0	27054447	T	A
2	chr2:27056145:A:G	0	27056145	G	A
2	chr2:27057224:T:A	0	27057224	A	T
2	chr2:27057259:G:A	0	27057259	A	G
2	chr2:27057592:A:G	0	27057592	G	A
2	chr2:27058166:A:G	0	27058166	G	A
2	chr2:27063530:G:C	0	27063530	C	G
2	chr2:27064741:T:C	0	27064741	C	T
2	chr2:27066047:C:T	0	27066047	T	C
2	chr2:27067657:A:G	0	27067657	G	A
2	chr2:27068193:A:G	0	27068193	G	A
2	chr2:27068793:G:A	0	27068793	A	G
2	chr2:27069783:T:C	0	27069783	C	T
2	chr2:27070282:G:T	0	27070282	T	G
2	chr2:27071114:G:A	0	27071114	A	G
2	chr2:27073017:C:T	0	27073017	T	C
2	chr2:27074889:G:A	0	27074889	A	G
2	chr2:27079297:T:C	0	27079297	C	T
2	chr2:27079693:G:A	0	27079693	A	G
2	chr2:27086791:A:C	0	27086791	C	A
2	chr2:27087525:G:A	0	27087525	A	G
2	chr2:27090014:A:G	0	27090014	G	A
2	chr2:27092014:G:A	0	27092014	A	G
2	chr2:27092153:G:A	0	27092153	A	G
2	chr2:27092384:G:A	0	27092384	A	G
2	chr2:27092846:C:T	0	27092846	T	C
2	chr2:27098338:T:G	0	27098338	G	T
2	chr2:27098356:T:C	0	27098356	C	T
2	chr2:27101883:G:T	0	27101883	T	G
2	chr2:27102969:T:A	0	27102969	A	T
2	chr2:27105685:T:G	0	27105685	G	T
2	chr2:27111471:G:A	0	27111471	A	G
2	chr2:27112032:G:T	0	27112032	T	G
2	chr2:27112718:T:C	0	27112718	C	T
2	chr2:27113109:CAG:C	0	27113109	C	CAG
2	chr2:27113508:T:C	0	27113508	C	T
2	chr2:27113564:A:C	0	27113564	C	A
2	chr2:27113635:C:T	0	27113635	T	C
2	chr2:27113959:C:A	0	27113959	A	C
2	chr2:27115163:A:AG	0	27115163	AG	A
2	chr2:27115422:T:C	0	27115422	C	T
2	chr2:27115714:C:T	0	27115714	T	C
2	chr2:27116526:A:G	0	27116526	G	A
2	chr2:27117951:T:C	0	27117951	C	T
2	chr2:27118195:A:T	0	27118195	T	A
2	chr2:27120026:C:T	0	27120026	T	C
2	chr2:27122616:G:A	0	27122616	A	G
2	chr2:27125330:C:T	0	27125330	T	C
2	chr2:27125819:T:C	0	27125819	C	T
2	chr2:27131111:T:TA	0	27131111	TA	T
2	chr2:27131551:C:T	0	27131551	T	C
2	chr2:27132103:C:T	0	27132103	T	C
2	chr2:27133410:T:C	0	27133410	C	T
2	chr2:27134061:G:C	0	27134061	C	G
2	chr2:27134751:C:T	0	27134751	T	C
2	chr2:27136359:C:A	0	27136359	A	C
2	chr2:27136537:T:G	0	27136537	G	T
2	chr2:27137019:C:T	0	27137019	T	C
2	chr2:27138378:C:T	0	27138378	T	C
2	chr2:27138550:G:T	0	27138550	T	G
2	chr2:27139079:G:A	0	27139079	A	G
2	chr2:27139503:A:G	0	27139503	G	A
2	chr2:27140243:C:T	0	27140243	T	C
2	chr2:27142747:A:G	0	27142747	G	A
2	chr2:27145435:G:A	0	27145435	A	G
2	chr2:27145623:G:A	0	27145623	A	G
2	chr2:27145720:T:C	0	27145720	C	T
2	chr2:27146553:C:T	0	27146553	T	C
2	chr2:27147737:G:C	0	27147737	C	G
2	chr2:27148102:T:C	0	27148102	C	T
2	chr2:27150802:T:C	0	27150802	C	T
2	chr2:27151141:G:A	0	27151141	A	G
2	chr2:27151395:C:T	0	27151395	T	C
2	chr2:27151551:C:A	0	27151551	A	C
2	chr2:27155869:T:C	0	27155869	C	T
2	chr2:27156394:T:C	0	27156394	C	T
2	chr2:27156503:G:A	0	27156503	A	G
2	chr2:27157655:G:A	0	27157655	A	G
2	chr2:27160408:C:A	0	27160408	A	C
2	chr2:27161153:C:T	0	27161153	T	C
2	chr2:27161312:CA:C	0	27161312	C	CA
2	chr2:27161711:A:G	0	27161711	G	A
2	chr2:27161883:T:C	0	27161883	C	T
2	chr2:27162407:T:C	0	27162407	C	T
2	chr2:27163219:T:C	0	27163219	C	T
2	chr2:27163385:G:A	0	27163385	A	G
2	chr2:27163931:T:C	0	27163931	C	T
2	chr2:27165085:G:A	0	27165085	A	G
2	chr2:27165579:G:A	0	27165579	A	G
2	chr2:27166015:A:G	0	27166015	G	A
2	chr2:27166327:A:G	0	27166327	G	A
2	chr2:27166665:GA:G	0	27166665	G	GA
2	chr2:27166766:A:G	0	27166766	G	A
2	chr2:27167301:A:G	0	27167301	G	A
2	chr2:27170162:A:G	0	27170162	G	A
2	chr2:27174568:G:A	0	27174568	A	G
2	chr2:27176426:C:T	0	27176426	T	C
2	chr2:27177428:A:G	0	27177428	G	A
2	chr2:27177742:G:A	0	27177742	A	G
2	chr2:27177982:C:A	0	27177982	A	C
2	chr2:27178392:C:T	0	27178392	T	C
2	chr2:27178877:T:A	0	27178877	A	T
2	chr2:27180954:A:G	0	27180954	G	A
2	chr2:27181917:G:A	0	27181917	A	G
2	chr2:27181978:C:A	0	27181978	A	C
2	chr2:27183687:A:G	0	27183687	G	A
2	chr2:27183769:AC:A	0	27183769	A	AC
2	chr2:27184076:T:A	0	27184076	A	T
2	chr2:27184079:T:TA	0	27184079	TA	T
2	chr2:27185334:CT:C	0	27185334	C	CT
2	chr2:27186272:T:A	0	27186272	A	T
2	chr2:27186314:C:A	0	27186314	A	C
2	chr2:27187741:G:A	0	27187741	A	G
2	chr2:27187867:G:A	0	27187867	A	G
2	chr2:27188182:T:C	0	27188182	C	T
2	chr2:27188424:A:G	0	27188424	G	A
2	chr2:27188486:G:A	0	27188486	A	G
2	chr2:27189363:G:A	0	27189363	A	G
2	chr2:27189395:A:G	0	27189395	G	A
2	chr2:27189415:A:G	0	27189415	G	A
2	chr2:27189737:T:C	0	27189737	C	T
2	chr2:27189876:C:T	0	27189876	T	C
2	chr2:27190004:A:G	0	27190004	G	A
2	chr2:27190123:G:A	0	27190123	A	G
2	chr2:27190228:A:G	0	27190228	G	A
2	chr2:27191335:G:C	0	27191335	C	G
2	chr2:27192009:T:C	0	27192009	C	T
2	chr2:27192189:A:G	0	27192189	G	A
2	chr2:27192840:C:G	0	27192840	G	C
2	chr2:27193618:A:G	0	27193618	G	A
2	chr2:27193834:A:T	0	27193834	T	A
2	chr2:27193975:G:A	0	27193975	A	G
2	chr2:27194183:G:A	0	27194183	A	G
2	chr2:27194399:GATC:G	0	27194399	G	GATC
2	chr2:27195348:A:T	0	27195348	T	A
2	chr2:27195421:G:A	0	27195421	A	G
2	chr2:27195920:T:C	0	27195920	C	T
2	chr2:27196936:A:T	0	27196936	T	A
2	chr2:27197721:GCA:G	0	27197721	G	GCA
2	chr2:27197737:A:G	0	27197737	G	A
2	chr2:27197822:C:T	0	27197822	T	C
2	chr2:27199737:C:T	0	27199737	T	C
2	chr2:27200778:T:C	0	27200778	C	T
2	chr2:27201628:G:A	0	27201628	A	G
2	chr2:27201768:G:A	0	27201768	A	G
2	chr2:27203646:G:C	0	27203646	C	G
2	chr2:27204010:C:T	0	27204010	T	C
2	chr2:27205305:C:T	0	27205305	T	C
2	chr2:27205834:A:C	0	27205834	C	A
2	chr2:27205947:C:G	0	27205947	G	C
2	chr2:27207369:T:C	0	27207369	C	T
2	chr2:27207913:A:G	0	27207913	G	A
2	chr2:27209632:T:G	0	27209632	G	T
2	chr2:27209679:A:G	0	27209679	G	A
2	chr2:27209774:C:A	0	27209774	A	C
2	chr2:27210356:G:A	0	27210356	A	G
2	chr2:27212297:G:A	0	27212297	A	G
2	chr2:27212506:G:A	0	27212506	A	G
2	chr2:27214170:G:A	0	27214170	A	G
2	chr2:27214628:C:T	0	27214628	T	C
2	chr2:27214952:AT:A	0	27214952	A	AT
2	chr2:27215842:G:A	0	27215842	A	G
2	chr2:27215949:G:A	0	27215949	A	G
2	chr2:27216253:G:A	0	27216253	A	G
2	chr2:27216486:G:A	0	27216486	A	G
2	chr2:27216650:A:G	0	27216650	G	A
2	chr2:27216883:G:T	0	27216883	T	G
2	chr2:27217016:T:C	0	27217016	C	T
2	chr2:27217145:CT:C	0	27217145	C	CT
2	chr2:27217854:C:T	0	27217854	T	C
2	chr2:27218293:G:A	0	27218293	A	G
2	chr2:27218434:C:G	0	27218434	G	C
2	chr2:27218679:TTC:T	0	27218679	T	TTC
2	chr2:27218687:A:G	0	27218687	G	A
2	chr2:27218777:A:G	0	27218777	G	A
2	chr2:27218919:A:G	0	27218919	G	A
2	chr2:27219036:A:G	0	27219036	G	A
2	chr2:27219449:C:T	0	27219449	T	C
2	chr2:27220328:A:G	0	27220328	G	A
2	chr2:27220388:C:T	0	27220388	T	C
2	chr2:27220751:A:G	0	27220751	G	A
2	chr2:27221678:T:C	0	27221678	C	T
2	chr2:27222399:T:C	0	27222399	C	T
2	chr2:27222447:G:GT	0	27222447	GT	G
2	chr2:27222650:A:G	0	27222650	G	A
2	chr2:27223362:T:C	0	27223362	C	T
2	chr2:27223831:G:A	0	27223831	A	G
2	chr2:27225645:A:T	0	27225645	T	A
2	chr2:27226425:C:G	0	27226425	G	C
2	chr2:27227590:C:T	0	27227590	T	C
2	chr2:27227856:G:A	0	27227856	A	G
2	chr2:27228132:C:T	0	27228132	T	C
2	chr2:27228231:C:T	0	27228231	T	C
2	chr2:27228561:T:C	0	27228561	C	T
2	chr2:27228707:T:C	0	27228707	C	T
2	chr2:27229063:C:T	0	27229063	T	C
2	chr2:27229218:G:A	0	27229218	A	G
2	chr2:27229916:T:C	0	27229916	C	T
2	chr2:27230340:T:C	0	27230340	C	T
2	chr2:27230811:A:G	0	27230811	G	A
2	chr2:27230929:A:G	0	27230929	G	A
2	chr2:27231770:G:C	0	27231770	C	G
2	chr2:27232413:C:T	0	27232413	T	C
2	chr2:27235738:A:G	0	27235738	G	A
2	chr2:27235922:T:C	0	27235922	C	T
2	chr2:27236496:T:C	0	27236496	C	T
2	chr2:27236967:C:T	0	27236967	T	C
2	chr2:27237963:G:A	0	27237963	A	G
2	chr2:27238100:A:G	0	27238100	G	A
2	chr2:27239208:C:T	0	27239208	T	C
2	chr2:27239783:T:C	0	27239783	C	T
2	chr2:27240455:T:C	0	27240455	C	T
2	chr2:27240483:C:T	0	27240483	T	C
2	chr2:27244530:TCA:T	0	27244530	T	TCA
2	chr2:27245073:TC:T	0	27245073	T	TC
2	chr2:27245488:A:G	0	27245488	G	A
2	chr2:27245647:G:A	0	27245647	A	G
2	chr2:27245761:G:A	0	27245761	A	G
2	chr2:27245975:A:G	0	27245975	G	A
2	chr2:27245988:T:C	0	27245988	C	T
2	chr2:27246252:G:T	0	27246252	T	G
2	chr2:27246688:G:A	0	27246688	A	G
2	chr2:27246872:T:C	0	27246872	C	T
2	chr2:27249128:A:G	0	27249128	G	A
2	chr2:27249159:A:G	0	27249159	G	A
2	chr2:27249750:G:A	0	27249750	A	G
2	chr2:27250710:CCT:C	0	27250710	C	CCT
2	chr2:27250781:G:A	0	27250781	A	G
2	chr2:27251297:T:C	0	27251297	C	T
2	chr2:27251438:C:T	0	27251438	T	C
2	chr2:27251897:C:T	0	27251897	T	C
2	chr2:27252001:G:A	0	27252001	A	G
2	chr2:27253510:G:A	0	27253510	A	G
2	chr2:27253745:T:C	0	27253745	C	T
2	chr2:27253872:G:T	0	27253872	T	G
2	chr2:27254124:C:G	0	27254124	G	C
2	chr2:27255363:A:G	0	27255363	G	A
2	chr2:27255726:C:G	0	27255726	G	C
2	chr2:27256260:G:C	0	27256260	C	G
2	chr2:27256635:C:T	0	27256635	T	C
2	chr2:27256909:C:A	0	27256909	A	C
2	chr2:27257068:A:G	0	27257068	G	A
2	chr2:27258592:C:T	0	27258592	T	C
2	chr2:27258784:A:C	0	27258784	C	A
2	chr2:27259222:T:C	0	27259222	C	T
2	chr2:27259744:A:G	0	27259744	G	A
2	chr2:27261752:A:G	0	27261752	G	A
2	chr2:27263266:G:A	0	27263266	A	G
2	chr2:27263727:G:C	0	27263727	C	G
2	chr2:27264937:G:A	0	27264937	A	G
2	chr2:27265564:G:C	0	27265564	C	G
2	chr2:27266683:A:G	0	27266683	G	A
2	chr2:27266694:G:C	0	27266694	C	G
2	chr2:27266983:GC:G	0	27266983	G	GC
2	chr2:27268243:T:C	0	27268243	C	T
2	chr2:27268826:G:A	0	27268826	A	G
2	chr2:27269495:C:T	0	27269495	T	C
2	chr2:27269806:C:T	0	27269806	T	C
2	chr2:27270602:G:A	0	27270602	A	G
2	chr2:27270768:T:C	0	27270768	C	T
2	chr2:27273050:A:AT	0	27273050	AT	A
2	chr2:27275976:G:A	0	27275976	A	G
2	chr2:27276169:A:G	0	27276169	G	A
2	chr2:27277513:T:C	0	27277513	C	T
2	chr2:27281444:A:G	0	27281444	G	A
2	chr2:27282890:C:T	0	27282890	T	C
2	chr2:27282914:C:T	0	27282914	T	C
2	chr2:27285683:G:A	0	27285683	A	G
2	chr2:27285842:C:T	0	27285842	T	C
2	chr2:27290010:T:G	0	27290010	G	T
2	chr2:27290200:T:A	0	27290200	A	T
2	chr2:27290810:C:T	0	27290810	T	C
2	chr2:27291248:A:G	0	27291248	G	A
2	chr2:27292237:A:G	0	27292237	G	A
2	chr2:27292444:C:T	0	27292444	T	C
2	chr2:27292659:C:T	0	27292659	T	C
2	chr2:27296285:G:T	0	27296285	T	G
2	chr2:27296386:G:A	0	27296386	A	G
2	chr2:27300221:G:A	0	27300221	A	G
2	chr2:27302395:A:G	0	27302395	G	A
2	chr2:27302482:G:A	0	27302482	A	G
2	chr2:27302793:A:G	0	27302793	G	A
2	chr2:27303813:C:G	0	27303813	G	C
2	chr2:27305824:T:C	0	27305824	C	T
2	chr2:27308797:T:C	0	27308797	C	T
2	chr2:27310002:A:G	0	27310002	G	A
2	chr2:27313513:T:C	0	27313513	C	T
2	chr2:27315313:C:T	0	27315313	T	C
2	chr2:27316313:C:T	0	27316313	T	C
2	chr2:27319174:C:T	0	27319174	T	C
2	chr2:27321418:C:T	0	27321418	T	C
2	chr2:27323337:G:A	0	27323337	A	G
2	chr2:27333854:G:A	0	27333854	A	G
2	chr2:27335385:A:G	0	27335385	G	A
2	chr2:27343653:T:A	0	27343653	A	T
2	chr2:27344122:T:C	0	27344122	C	T
2	chr2:27345698:T:C	0	27345698	C	T
2	chr2:27346004:T:C	0	27346004	C	T
2	chr2:27352086:T:C	0	27352086	C	T
2	chr2:27356305:T:C	0	27356305	C	T
2	chr2:27356364:T:C	0	27356364	C	T
2	chr2:27361799:A:G	0	27361799	G	A
2	chr2:27363288:A:C	0	27363288	C	A
2	chr2:27364857:G:A	0	27364857	A	G
2	chr2:27366943:T:C	0	27366943	C	T
2	chr2:27368841:G:A	0	27368841	A	G
2	chr2:27368937:T:C	0	27368937	C	T
2	chr2:27369556:C:T	0	27369556	T	C
2	chr2:27372889:G:C	0	27372889	C	G
2	chr2:27373528:C:A	0	27373528	A	C
2	chr2:27374471:C:A	0	27374471	A	C
2	chr2:27376265:G:A	0	27376265	A	G
2	chr2:27381412:A:G	0	27381412	G	A
2	chr2:27383116:G:A	0	27383116	A	G
2	chr2:27385248:C:T	0	27385248	T	C
2	chr2:27388287:T:C	0	27388287	C	T
2	chr2:27388602:A:G	0	27388602	G	A
2	chr2:27390070:A:G	0	27390070	G	A
2	chr2:27390071:G:C	0	27390071	C	G
2	chr2:27390164:C:A	0	27390164	A	C
2	chr2:27390750:G:A	0	27390750	A	G
2	chr2:27391582:G:A	0	27391582	A	G
2	chr2:27392302:T:G	0	27392302	G	T
2	chr2:27392427:C:T	0	27392427	T	C
2	chr2:27392522:C:T	0	27392522	T	C
2	chr2:27393923:T:C	0	27393923	C	T
2	chr2:27395145:CACT:C	0	27395145	C	CACT
2	chr2:27396182:C:G	0	27396182	G	C
2	chr2:27397312:AAAG:A	0	27397312	A	AAAG
2	chr2:27397960:A:G	0	27397960	G	A
2	chr2:27398456:AAAAC:A	0	27398456	A	AAAAC
2	chr2:27402794:A:G	0	27402794	G	A
2	chr2:27404078:A:T	0	27404078	T	A
2	chr2:27404499:G:A	0	27404499	A	G
2	chr2:27405768:A:G	0	27405768	G	A
2	chr2:27408324:C:T	0	27408324	T	C
2	chr2:27408607:CTGAT:C	0	27408607	C	CTGAT
2	chr2:27408691:T:C	0	27408691	C	T
2	chr2:27412596:A:G	0	27412596	G	A
2	chr2:27412715:A:G	0	27412715	G	A
2	chr2:27413591:C:T	0	27413591	T	C
2	chr2:27413607:A:G	0	27413607	G	A
2	chr2:27414368:C:T	0	27414368	T	C
2	chr2:27417458:A:G	0	27417458	G	A
2	chr2:27419867:A:C	0	27419867	C	A
2	chr2:27423220:A:G	0	27423220	G	A
2	chr2:27424285:A:G	0	27424285	G	A
2	chr2:27425417:A:T	0	27425417	T	A
2	chr2:27425723:A:G	0	27425723	G	A
2	chr2:27425794:A:C	0	27425794	C	A
2	chr2:27426508:A:G	0	27426508	G	A
2	chr2:27426659:ACT:A	0	27426659	A	ACT
2	chr2:27427062:T:G	0	27427062	G	T
2	chr2:27428508:C:T	0	27428508	T	C
2	chr2:27433169:A:G	0	27433169	G	A
2	chr2:27434300:T:C	0	27434300	C	T
2	chr2:27436624:T:C	0	27436624	C	T
2	chr2:27438247:AG:A	0	27438247	A	AG
2	chr2:27440549:G:T	0	27440549	T	G
2	chr2:27444317:G:A	0	27444317	A	G
2	chr2:27446474:AT:A	0	27446474	A	AT
2	chr2:27447440:G:A	0	27447440	A	G
2	chr2:27448388:T:C	0	27448388	C	T
2	chr2:27450931:T:C	0	27450931	C	T
2	chr2:27451258:C:T	0	27451258	T	C
2	chr2:27452064:AAAC:A	0	27452064	A	AAAC
2	chr2:27453420:A:T	0	27453420	T	A
2	chr2:27454824:G:A	0	27454824	A	G
2	chr2:27454896:C:T	0	27454896	T	C
2	chr2:27454911:C:T	0	27454911	T	C
2	chr2:27455604:A:G	0	27455604	G	A
2	chr2:27457052:A:G	0	27457052	G	A
2	chr2:27459983:G:T	0	27459983	T	G
2	chr2:27461867:A:G	0	27461867	G	A
2	chr2:27462090:T:C	0	27462090	C	T
2	chr2:27462147:C:T	0	27462147	T	C
2	chr2:27462521:G:A	0	27462521	A	G
2	chr2:27463613:A:G	0	27463613	G	A
2	chr2:27466833:A:G	0	27466833	G	A
2	chr2:27467032:T:C	0	27467032	C	T
2	chr2:27468124:C:T	0	27468124	T	C
2	chr2:27469764:A:G	0	27469764	G	A
2	chr2:27470106:A:G	0	27470106	G	A
2	chr2:27473870:C:T	0	27473870	T	C
2	chr2:27475086:C:CAGA	0	27475086	CAGA	C
2	chr2:27475476:C:G	0	27475476	G	C
2	chr2:27476922:C:T	0	27476922	T	C
2	chr2:27479159:A:C	0	27479159	C	A
2	chr2:27482502:T:C	0	27482502	C	T
2	chr2:27482570:T:C	0	27482570	C	T
2	chr2:27483773:T:C	0	27483773	C	T
2	chr2:27487554:C:T	0	27487554	T	C
2	chr2:27488290:A:C	0	27488290	C	A
2	chr2:27488764:T:C	0	27488764	C	T
2	chr2:27489541:C:T	0	27489541	T	C
2	chr2:27490767:G:A	0	27490767	A	G
2	chr2:27492340:T:A	0	27492340	A	T
2	chr2:27493137:T:C	0	27493137	C	T
2	chr2:27493627:G:A	0	27493627	A	G
2	chr2:27497518:C:T	0	27497518	T	C
2	chr2:27499104:T:C	0	27499104	C	T
2	chr2:27499549:G:A	0	27499549	A	G
2	chr2:27502705:C:A	0	27502705	A	C
2	chr2:27502894:C:T	0	27502894	T	C
2	chr2:27504447:C:T	0	27504447	T	C
2	chr2:27506613:G:A	0	27506613	A	G
2	chr2:27508073:T:C	0	27508073	C	T
2	chr2:27508345:T:C	0	27508345	C	T
2	chr2:27508509:C:T	0	27508509	T	C
2	chr2:27510585:G:A	0	27510585	A	G
2	chr2:27512105:G:A	0	27512105	A	G
2	chr2:27512166:G:A	0	27512166	A	G
2	chr2:27514314:A:G	0	27514314	G	A
2	chr2:27515033:A:T	0	27515033	T	A
2	chr2:27515987:C:T	0	27515987	T	C
2	chr2:27516511:T:TC	0	27516511	TC	T
2	chr2:27520287:A:G	0	27520287	G	A
2	chr2:27520348:A:G	0	27520348	G	A
2	chr2:27520556:G:A	0	27520556	A	G
2	chr2:27520763:C:T	0	27520763	T	C
2	chr2:27521222:A:G	0	27521222	G	A
2	chr2:27523079:A:G	0	27523079	G	A
2	chr2:27523965:A:C	0	27523965	C	A
2	chr2:27525757:A:G	0	27525757	G	A
2	chr2:27525915:G:C	0	27525915	C	G
2	chr2:27525926:T:G	0	27525926	G	T
2	chr2:27526037:G:A	0	27526037	A	G
2	chr2:27526802:G:A	0	27526802	A	G
2	chr2:27527272:C:T	0	27527272	T	C
2	chr2:27527679:T:A	0	27527679	A	T
2	chr2:27529429:A:G	0	27529429	G	A
2	chr2:27529610:C:T	0	27529610	T	C
2	chr2:27530004:C:T	0	27530004	T	C
2	chr2:27532245:T:G	0	27532245	G	T
2	chr2:27532301:G:A	0	27532301	A	G
2	chr2:27534476:A:G	0	27534476	G	A
2	chr2:27541265:A:C	0	27541265	C	A
2	chr2:27541268:G:A	0	27541268	A	G
2	chr2:27541332:C:T	0	27541332	T	C
2	chr2:27541597:GTT:G	0	27541597	G	GTT
2	chr2:27541914:G:T	0	27541914	T	G
2	chr2:27542588:C:T	0	27542588	T	C
2	chr2:27542613:T:C	0	27542613	C	T
2	chr2:27542720:T:C	0	27542720	C	T
2	chr2:27543417:G:A	0	27543417	A	G
2	chr2:27544240:T:G	0	27544240	G	T
2	chr2:27545205:G:T	0	27545205	T	G
2	chr2:27545514:C:T	0	27545514	T	C
2	chr2:27545941:T:A	0	27545941	A	T
2	chr2:27546345:T:C	0	27546345	C	T
2	chr2:27548548:C:T	0	27548548	T	C
2	chr2:27550012:A:T	0	27550012	T	A
2	chr2:27550781:A:G	0	27550781	G	A
2	chr2:27551582:G:A	0	27551582	A	G
2	chr2:27553764:AT:A	0	27553764	A	AT
2	chr2:27555143:G:T	0	27555143	T	G
2	chr2:27555149:T:C	0	27555149	C	T
2	chr2:27555224:G:A	0	27555224	A	G
2	chr2:27555300:A:C	0	27555300	C	A
2	chr2:27555705:G:A	0	27555705	A	G
2	chr2:27556695:T:A	0	27556695	A	T
2	chr2:27560551:G:A	0	27560551	A	G
2	chr2:27560934:T:C	0	27560934	C	T
2	chr2:27561791:C:T	0	27561791	T	C
2	chr2:27564062:T:C	0	27564062	C	T
2	chr2:27566994:T:A	0	27566994	A	T
2	chr2:27569456:A:C	0	27569456	C	A
2	chr2:27571054:G:T	0	27571054	T	G
2	chr2:27571283:C:G	0	27571283	G	C
2	chr2:27571366:C:T	0	27571366	T	C
2	chr2:27573292:G:T	0	27573292	T	G
2	chr2:27573659:C:T	0	27573659	T	C
2	chr2:27574060:A:G	0	27574060	G	A
2	chr2:27578536:C:G	0	27578536	G	C
2	chr2:27578551:C:A	0	27578551	A	C
2	chr2:27578892:A:G	0	27578892	G	A
2	chr2:27579938:A:G	0	27579938	G	A
2	chr2:27584757:G:A	0	27584757	A	G
2	chr2:27588855:A:G	0	27588855	G	A
2	chr2:27590960:T:G	0	27590960	G	T
2	chr2:27591476:T:C	0	27591476	C	T
2	chr2:27591507:C:T	0	27591507	T	C
2	chr2:27591571:C:T	0	27591571	T	C
2	chr2:27592411:A:G	0	27592411	G	A
2	chr2:27593448:G:A	0	27593448	A	G
2	chr2:27593726:T:C	0	27593726	C	T
2	chr2:27594950:G:A	0	27594950	A	G
2	chr2:27595854:C:G	0	27595854	G	C
2	chr2:27596305:G:A	0	27596305	A	G
2	chr2:27598615:C:T	0	27598615	T	C
2	chr2:27599416:G:GAC	0	27599416	GAC	G
2	chr2:27601301:G:C	0	27601301	C	G
2	chr2:27602073:T:C	0	27602073	C	T
2	chr2:27602848:T:C	0	27602848	C	T
2	chr2:27604225:C:T	0	27604225	T	C
2	chr2:27604459:TACAGTCATGTAACC:T	0	27604459	T	TACAGTCATGTAACC
2	chr2:27606286:G:GTTTGA	0	27606286	GTTTGA	G
2	chr2:27607200:A:G	0	27607200	G	A
2	chr2:27608123:G:T	0	27608123	T	G
2	chr2:27608740:T:C	0	27608740	C	T
2	chr2:27609188:A:G	0	27609188	G	A
2	chr2:27610820:C:T	0	27610820	T	C
2	chr2:27610885:C:T	0	27610885	T	C
2	chr2:27611285:T:C	0	27611285	C	T
2	chr2:27612215:G:A	0	27612215	A	G
2	chr2:27615682:G:A	0	27615682	A	G
2	chr2:27616240:T:C	0	27616240	C	T
2	chr2:27616502:T:C	0	27616502	C	T
2	chr2:27616965:C:G	0	27616965	G	C
2	chr2:27623410:A:T	0	27623410	T	A
2	chr2:27623736:T:C	0	27623736	C	T
2	chr2:27623778:C:G	0	27623778	G	C
2	chr2:27624497:C:T	0	27624497	T	C
2	chr2:27624775:C:G	0	27624775	G	C
2	chr2:27625530:A:G	0	27625530	G	A
2	chr2:27628084:T:C	0	27628084	C	T
2	chr2:27628253:T:C	0	27628253	C	T
2	chr2:27629051:G:A	0	27629051	A	G
2	chr2:27629770:A:G	0	27629770	G	A
2	chr2:27630163:T:C	0	27630163	C	T
2	chr2:27631502:G:A	0	27631502	A	G
2	chr2:27631657:G:A	0	27631657	A	G
2	chr2:27632185:T:A	0	27632185	A	T
2	chr2:27632372:A:G	0	27632372	G	A
2	chr2:27632530:A:T	0	27632530	T	A
2	chr2:27633057:G:A	0	27633057	A	G
2	chr2:27633319:GT:G	0	27633319	G	GT
2	chr2:27633424:G:T	0	27633424	T	G
2	chr2:27633628:T:C	0	27633628	C	T
2	chr2:27634347:C:T	0	27634347	T	C
2	chr2:27634650:G:A	0	27634650	A	G
2	chr2:27635245:G:A	0	27635245	A	G
2	chr2:27636484:T:A	0	27636484	A	T
2	chr2:27636615:T:C	0	27636615	C	T
2	chr2:27637059:C:T	0	27637059	T	C
2	chr2:27637343:TG:T	0	27637343	T	TG
2	chr2:27637391:G:A	0	27637391	A	G
2	chr2:27637684:A:G	0	27637684	G	A
2	chr2:27638654:G:GT	0	27638654	GT	G
2	chr2:27638840:G:A	0	27638840	A	G
2	chr2:27639530:C:T	0	27639530	T	C
2	chr2:27640408:T:C	0	27640408	C	T
2	chr2:27640585:A:G	0	27640585	G	A
2	chr2:27641512:T:G	0	27641512	G	T
2	chr2:27642792:T:C	0	27642792	C	T
2	chr2:27644407:C:T	0	27644407	T	C
2	chr2:27644942:C:T	0	27644942	T	C
2	chr2:27645523:A:G	0	27645523	G	A
2	chr2:27648138:C:T	0	27648138	T	C
2	chr2:27649176:C:T	0	27649176	T	C
2	chr2:27650459:C:G	0	27650459	G	C
2	chr2:27650548:G:A	0	27650548	A	G
2	chr2:27650941:G:C	0	27650941	C	G
2	chr2:27651465:A:C	0	27651465	C	A
2	chr2:27651696:G:T	0	27651696	T	G
2	chr2:27652019:G:A	0	27652019	A	G
2	chr2:27652169:TAAA:T	0	27652169	T	TAAA
2	chr2:27653774:C:T	0	27653774	T	C
2	chr2:27654667:T:C	0	27654667	C	T
2	chr2:27654807:T:C	0	27654807	C	T
2	chr2:27655819:T:C	0	27655819	C	T
2	chr2:27655955:T:C	0	27655955	C	T
2	chr2:27656080:A:G	0	27656080	G	A
2	chr2:27656430:C:T	0	27656430	T	C
2	chr2:27658123:C:G	0	27658123	G	C
2	chr2:27659833:A:G	0	27659833	G	A
2	chr2:27661091:C:T	0	27661091	T	C
2	chr2:27665862:T:C	0	27665862	C	T
2	chr2:27669156:A:T	0	27669156	T	A
2	chr2:27669827:T:A	0	27669827	A	T
2	chr2:27670803:T:C	0	27670803	C	T
2	chr2:27672206:C:T	0	27672206	T	C
2	chr2:27672335:T:TTTC	0	27672335	TTTC	T
2	chr2:27673769:C:G	0	27673769	G	C
2	chr2:27674463:A:G	0	27674463	G	A
2	chr2:27674768:G:A	0	27674768	A	G
2	chr2:27674968:G:A	0	27674968	A	G
2	chr2:27676759:A:G	0	27676759	G	A
2	chr2:27678385:C:T	0	27678385	T	C
2	chr2:27683847:T:C	0	27683847	C	T
2	chr2:27685741:G:T	0	27685741	T	G
2	chr2:27687693:A:G	0	27687693	G	A
2	chr2:27687839:A:C	0	27687839	C	A
2	chr2:27689909:A:G	0	27689909	G	A
2	chr2:27689935:C:T	0	27689935	T	C
2	chr2:27690321:T:C	0	27690321	C	T
2	chr2:27692138:A:G	0	27692138	G	A
2	chr2:27692792:A:G	0	27692792	G	A
2	chr2:27697197:C:T	0	27697197	T	C
2	chr2:27698892:T:C	0	27698892	C	T
2	chr2:27700934:A:G	0	27700934	G	A
2	chr2:27701664:T:G	0	27701664	G	T
2	chr2:27705101:G:A	0	27705101	A	G
2	chr2:27705930:T:C	0	27705930	C	T
2	chr2:27707970:C:T	0	27707970	T	C
2	chr2:27709720:A:G	0	27709720	G	A
2	chr2:27710775:C:T	0	27710775	T	C
2	chr2:27711657:T:C	0	27711657	C	T
2	chr2:27711844:T:C	0	27711844	C	T
2	chr2:27711864:G:A	0	27711864	A	G
2	chr2:27713036:T:C	0	27713036	C	T
2	chr2:27714940:C:A	0	27714940	A	C
2	chr2:27716806:A:G	0	27716806	G	A
2	chr2:27726185:G:A	0	27726185	A	G
2	chr2:27726612:C:T	0	27726612	T	C
2	chr2:27727970:G:A	0	27727970	A	G
2	chr2:27728791:T:C	0	27728791	C	T
2	chr2:27729368:A:T	0	27729368	T	A
2	chr2:27729539:C:T	0	27729539	T	C
2	chr2:27729900:G:C	0	27729900	C	G
2	chr2:27733614:C:T	0	27733614	T	C
2	chr2:27735988:C:G	0	27735988	G	C
2	chr2:27737909:C:T	0	27737909	T	C
2	chr2:27740266:C:T	0	27740266	T	C
2	chr2:27740463:G:A	0	27740463	A	G
2	chr2:27745587:A:C	0	27745587	C	A
2	chr2:27749578:G:A	0	27749578	A	G
2	chr2:27749966:A:G	0	27749966	G	A
2	chr2:27752104:A:G	0	27752104	G	A
2	chr2:27752527:T:C	0	27752527	C	T
2	chr2:27758045:G:C	0	27758045	C	G
2	chr2:27758077:C:T	0	27758077	T	C
2	chr2:27759252:A:G	0	27759252	G	A
2	chr2:27761141:A:C	0	27761141	C	A
2	chr2:27765954:G:A	0	27765954	A	G
2	chr2:27767042:C:T	0	27767042	T	C
2	chr2:27767253:A:G	0	27767253	G	A
2	chr2:27770976:C:T	0	27770976	T	C
2	chr2:27772914:A:C	0	27772914	C	A
2	chr2:27778184:C:A	0	27778184	A	C
2	chr2:27779135:T:C	0	27779135	C	T
2	chr2:27780307:G:T	0	27780307	T	G
2	chr2:27782073:T:A	0	27782073	A	T
2	chr2:27785918:G:A	0	27785918	A	G
2	chr2:27794925:A:G	0	27794925	G	A
2	chr2:27795158:A:C	0	27795158	C	A
2	chr2:27795264:T:G	0	27795264	G	T
2	chr2:27795426:A:G	0	27795426	G	A
2	chr2:27796239:C:T	0	27796239	T	C
2	chr2:27796308:G:A	0	27796308	A	G
2	chr2:27796500:G:A	0	27796500	A	G
2	chr2:27796989:T:C	0	27796989	C	T
2	chr2:27797290:C:T	0	27797290	T	C
2	chr2:27798176:G:T	0	27798176	T	G
2	chr2:27798791:C:T	0	27798791	T	C
2	chr2:27799808:G:A	0	27799808	A	G
2	chr2:27800195:G:C	0	27800195	C	G
2	chr2:27800253:T:C	0	27800253	C	T
2	chr2:27800417:C:T	0	27800417	T	C
2	chr2:27800930:G:A	0	27800930	A	G
2	chr2:27801157:G:T	0	27801157	T	G
2	chr2:27801775:C:T	0	27801775	T	C
2	chr2:27802117:T:C	0	27802117	C	T
2	chr2:27802194:T:C	0	27802194	C	T
2	chr2:27807570:A:G	0	27807570	G	A
2	chr2:27809270:G:C	0	27809270	C	G
2	chr2:27810671:A:C	0	27810671	C	A
2	chr2:27811517:C:T	0	27811517	T	C
2	chr2:27814273:T:A	0	27814273	A	T
2	chr2:27815213:C:T	0	27815213	T	C
2	chr2:27815932:C:T	0	27815932	T	C
2	chr2:27816433:G:C	0	27816433	C	G
2	chr2:27816798:T:C	0	27816798	C	T
2	chr2:27817409:G:A	0	27817409	A	G
2	chr2:27817658:C:A	0	27817658	A	C
2	chr2:27818333:T:C	0	27818333	C	T
2	chr2:27818406:A:G	0	27818406	G	A
2	chr2:27819192:C:T	0	27819192	T	C
2	chr2:27823161:G:A	0	27823161	A	G
2	chr2:27823431:G:C	0	27823431	C	G
2	chr2:27823600:C:T	0	27823600	T	C
2	chr2:27823852:A:G	0	27823852	G	A
2	chr2:27827443:C:T	0	27827443	T	C
2	chr2:27828084:C:T	0	27828084	T	C
2	chr2:27829240:T:C	0	27829240	C	T
2	chr2:27830206:A:G	0	27830206	G	A
2	chr2:27832123:TGATA:T	0	27832123	T	TGATA
2	chr2:27833014:A:G	0	27833014	G	A
2	chr2:27834262:G:C	0	27834262	C	G
2	chr2:27834492:C:T	0	27834492	T	C
2	chr2:27834657:T:C	0	27834657	C	T
2	chr2:27834726:T:G	0	27834726	G	T
2	chr2:27834956:T:C	0	27834956	C	T
2	chr2:27835359:C:T	0	27835359	T	C
2	chr2:27835566:T:C	0	27835566	C	T
2	chr2:27837070:A:G	0	27837070	G	A
2	chr2:27837964:T:C	0	27837964	C	T
2	chr2:27838123:A:C	0	27838123	C	A
2	chr2:27838982:C:T	0	27838982	T	C
2	chr2:27839529:C:T	0	27839529	T	C
2	chr2:27840089:A:G	0	27840089	G	A
2	chr2:27841789:T:C	0	27841789	C	T
2	chr2:27843008:C:G	0	27843008	G	C
2	chr2:27843255:T:C	0	27843255	C	T
2	chr2:27843489:A:C	0	27843489	C	A
2	chr2:27843493:A:G	0	27843493	G	A
2	chr2:27844103:T:A	0	27844103	A	T
2	chr2:27846676:A:T	0	27846676	T	A
2	chr2:27846846:T:G	0	27846846	G	T
2	chr2:27847204:T:A	0	27847204	A	T
2	chr2:27848323:A:G	0	27848323	G	A
2	chr2:27849683:C:T	0	27849683	T	C
2	chr2:27849835:T:C	0	27849835	C	T
2	chr2:27850112:C:G	0	27850112	G	C
2	chr2:27851027:C:T	0	27851027	T	C
2	chr2:27851834:C:T	0	27851834	T	C
2	chr2:27852431:A:G	0	27852431	G	A
2	chr2:27856127:G:A	0	27856127	A	G
2	chr2:27856706:C:T	0	27856706	T	C
2	chr2:27857994:T:G	0	27857994	G	T
2	chr2:27859379:C:T	0	27859379	T	C
2	chr2:27860977:T:C	0	27860977	C	T
2	chr2:27861927:G:C	0	27861927	C	G
2	chr2:27862094:C:A	0	27862094	A	C
2	chr2:27862444:G:A	0	27862444	A	G
2	chr2:27862677:C:A	0	27862677	A	C
2	chr2:27863926:G:A	0	27863926	A	G
2	chr2:27864338:C:T	0	27864338	T	C
2	chr2:27865051:C:T	0	27865051	T	C
2	chr2:27865776:G:A	0	27865776	A	G
2	chr2:27865995:C:A	0	27865995	A	C
2	chr2:27866981:G:A	0	27866981	A	G
2	chr2:27867192:T:C	0	27867192	C	T
2	chr2:27867953:T:C	0	27867953	C	T
2	chr2:27870055:T:C	0	27870055	C	T
2	chr2:27871903:A:T	0	27871903	T	A
2	chr2:27871937:G:A	0	27871937	A	G
2	chr2:27872174:T:C	0	27872174	C	T
2	chr2:27873925:A:G	0	27873925	G	A
2	chr2:27875721:C:T	0	27875721	T	C
2	chr2:27875857:G:A	0	27875857	A	G
2	chr2:27878429:A:G	0	27878429	G	A
2	chr2:27879071:C:T	0	27879071	T	C
2	chr2:27879837:T:A	0	27879837	A	T
2	chr2:27880131:G:A	0	27880131	A	G
2	chr2:27881699:G:A	0	27881699	A	G
2	chr2:27881841:A:G	0	27881841	G	A
2	chr2:27884825:C:T	0	27884825	T	C
2	chr2:27885880:A:G	0	27885880	G	A
2	chr2:27891684:G:A	0	27891684	A	G
2	chr2:27893446:C:A	0	27893446	A	C
2	chr2:27895267:G:A	0	27895267	A	G
2	chr2:27895896:G:T	0	27895896	T	G
2	chr2:27898323:C:T	0	27898323	T	C
2	chr2:27900507:T:G	0	27900507	G	T
2	chr2:27900893:A:T	0	27900893	T	A
2	chr2:27901304:G:A	0	27901304	A	G
2	chr2:27905375:C:T	0	27905375	T	C
2	chr2:27906524:G:A	0	27906524	A	G
2	chr2:27906673:C:T	0	27906673	T	C
2	chr2:27908376:A:G	0	27908376	G	A
2	chr2:27911170:A:G	0	27911170	G	A
2	chr2:27913484:A:G	0	27913484	G	A
2	chr2:27914863:G:A	0	27914863	A	G
2	chr2:27916092:A:G	0	27916092	G	A
2	chr2:27916281:TA:T	0	27916281	T	TA
2	chr2:27917482:G:A	0	27917482	A	G
2	chr2:27918755:G:C	0	27918755	C	G
2	chr2:27920150:G:T	0	27920150	T	G
2	chr2:27921200:G:A	0	27921200	A	G
2	chr2:27922446:A:G	0	27922446	G	A
2	chr2:27923897:G:A	0	27923897	A	G
2	chr2:27926630:A:G	0	27926630	G	A
2	chr2:27927931:C:T	0	27927931	T	C
2	chr2:27928256:C:T	0	27928256	T	C
2	chr2:27928302:C:G	0	27928302	G	C
2	chr2:27928487:G:A	0	27928487	A	G
2	chr2:27928967:A:G	0	27928967	G	A
2	chr2:27930234:C:T	0	27930234	T	C
2	chr2:27930621:A:G	0	27930621	G	A
2	chr2:27931208:C:T	0	27931208	T	C
2	chr2:27931508:G:A	0	27931508	A	G
2	chr2:27932328:T:A	0	27932328	A	T
2	chr2:27932881:A:C	0	27932881	C	A
2	chr2:27933527:T:C	0	27933527	C	T
2	chr2:27933753:A:G	0	27933753	G	A
2	chr2:27933773:T:G	0	27933773	G	T
2	chr2:27933980:TA:T	0	27933980	T	TA
2	chr2:27934849:T:C	0	27934849	C	T
2	chr2:27936212:G:A	0	27936212	A	G
2	chr2:27936705:G:A	0	27936705	A	G
2	chr2:27936777:A:G	0	27936777	G	A
2	chr2:27936915:T:A	0	27936915	A	T
2	chr2:27936920:T:C	0	27936920	C	T
2	chr2:27939202:C:T	0	27939202	T	C
2	chr2:27939242:C:T	0	27939242	T	C
2	chr2:27939407:T:C	0	27939407	C	T
2	chr2:27939994:T:C	0	27939994	C	T
2	chr2:27941686:C:T	0	27941686	T	C
2	chr2:27944583:C:T	0	27944583	T	C
2	chr2:27945548:A:G	0	27945548	G	A
2	chr2:27946730:T:C	0	27946730	C	T
2	chr2:27948245:A:G	0	27948245	G	A
2	chr2:27949258:A:T	0	27949258	T	A
2	chr2:27949426:T:C	0	27949426	C	T
2	chr2:27950176:T:A	0	27950176	A	T
2	chr2:27952556:T:C	0	27952556	C	T
2	chr2:27953189:A:T	0	27953189	T	A
2	chr2:27953242:A:G	0	27953242	G	A
2	chr2:27953660:A:C	0	27953660	C	A
2	chr2:27955792:C:T	0	27955792	T	C
2	chr2:27960310:T:C	0	27960310	C	T
2	chr2:27961899:T:A	0	27961899	A	T
2	chr2:27962982:T:C	0	27962982	C	T
2	chr2:27964026:A:G	0	27964026	G	A
2	chr2:27964270:C:T	0	27964270	T	C
2	chr2:27966013:T:C	0	27966013	C	T
2	chr2:27966214:TTTC:T	0	27966214	T	TTTC
2	chr2:27966413:G:A	0	27966413	A	G
2	chr2:27968762:C:T	0	27968762	T	C
2	chr2:27969238:T:C	0	27969238	C	T
2	chr2:27969730:A:G	0	27969730	G	A
2	chr2:27973114:C:A	0	27973114	A	C
2	chr2:27974361:A:T	0	27974361	T	A
2	chr2:27976557:G:A	0	27976557	A	G
2	chr2:27977285:G:A	0	27977285	A	G
2	chr2:27978447:C:T	0	27978447	T	C
2	chr2:27978774:T:G	0	27978774	G	T
2	chr2:27978865:C:G	0	27978865	G	C
2	chr2:27979130:C:T	0	27979130	T	C
2	chr2:27980427:C:T	0	27980427	T	C
2	chr2:27982100:G:A	0	27982100	A	G
2	chr2:27982714:C:T	0	27982714	T	C
2	chr2:27983401:C:T	0	27983401	T	C
2	chr2:27984935:G:A	0	27984935	A	G
2	chr2:27986053:A:G	0	27986053	G	A
2	chr2:27986416:C:T	0	27986416	T	C
2	chr2:27989325:G:A	0	27989325	A	G
2	chr2:27990023:A:G	0	27990023	G	A
2	chr2:27990557:C:T	0	27990557	T	C
2	chr2:27994185:T:G	0	27994185	G	T
2	chr2:27994460:T:C	0	27994460	C	T
2	chr2:27995267:A:G	0	27995267	G	A
2	chr2:27996625:A:G	0	27996625	G	A
2	chr2:27996741:T:C	0	27996741	C	T
2	chr2:27997074:A:G	0	27997074	G	A
2	chr2:27997305:G:A	0	27997305	A	G
2	chr2:27998058:G:C	0	27998058	C	G
2	chr2:27998087:A:C	0	27998087	C	A
2	chr2:28002994:G:T	0	28002994	T	G
2	chr2:28003491:A:G	0	28003491	G	A
2	chr2:28005541:T:A	0	28005541	A	T
2	chr2:28008188:G:A	0	28008188	A	G
2	chr2:28009121:G:T	0	28009121	T	G
2	chr2:28009181:T:A	0	28009181	A	T
2	chr2:28009220:A:G	0	28009220	G	A
2	chr2:28009412:A:C	0	28009412	C	A
2	chr2:28011829:G:GA	0	28011829	GA	G
2	chr2:28011834:T:A	0	28011834	A	T
2	chr2:28012896:C:T	0	28012896	T	C
2	chr2:28013088:T:C	0	28013088	C	T
2	chr2:28013253:C:T	0	28013253	T	C
2	chr2:28019441:G:A	0	28019441	A	G
2	chr2:28019585:G:T	0	28019585	T	G
2	chr2:28019781:C:T	0	28019781	T	C
2	chr2:28021023:T:TA	0	28021023	TA	T
2	chr2:28022059:G:C	0	28022059	C	G
2	chr2:28023731:T:C	0	28023731	C	T
2	chr2:28023974:G:A	0	28023974	A	G
2	chr2:28026340:T:C	0	28026340	C	T
2	chr2:28027522:A:G	0	28027522	G	A
2	chr2:28029660:A:G	0	28029660	G	A
2	chr2:28033624:A:C	0	28033624	C	A
2	chr2:28033964:A:G	0	28033964	G	A
2	chr2:28035160:G:A	0	28035160	A	G
2	chr2:28037269:G:A	0	28037269	A	G
2	chr2:28037431:A:G	0	28037431	G	A
2	chr2:28038296:C:A	0	28038296	A	C
2	chr2:28038517:G:A	0	28038517	A	G
2	chr2:28038807:C:T	0	28038807	T	C
2	chr2:28040461:C:T	0	28040461	T	C
2	chr2:28043177:A:G	0	28043177	G	A
2	chr2:28043202:C:T	0	28043202	T	C
2	chr2:28044499:G:A	0	28044499	A	G
2	chr2:28045600:C:T	0	28045600	T	C
2	chr2:28045875:C:T	0	28045875	T	C
2	chr2:28046848:C:A	0	28046848	A	C
2	chr2:28047459:T:A	0	28047459	A	T
2	chr2:28048021:T:C	0	28048021	C	T
2	chr2:28048264:T:C	0	28048264	C	T
2	chr2:28049561:TCTA:T	0	28049561	T	TCTA
2	chr2:28050728:A:G	0	28050728	G	A
2	chr2:28052530:T:C	0	28052530	C	T
2	chr2:28054547:T:C	0	28054547	C	T
2	chr2:28054712:A:G	0	28054712	G	A
2	chr2:28058678:G:A	0	28058678	A	G
2	chr2:28065153:C:T	0	28065153	T	C
2	chr2:28065525:C:T	0	28065525	T	C
2	chr2:28067224:G:A	0	28067224	A	G
2	chr2:28067480:T:C	0	28067480	C	T
2	chr2:28069906:G:A	0	28069906	A	G
2	chr2:28070139:G:A	0	28070139	A	G
2	chr2:28070432:C:A	0	28070432	A	C
2	chr2:28071232:A:G	0	28071232	G	A
2	chr2:28073763:A:T	0	28073763	T	A
2	chr2:28076400:A:G	0	28076400	G	A
2	chr2:28076774:A:G	0	28076774	G	A
2	chr2:28077352:G:T	0	28077352	T	G
2	chr2:28077447:A:G	0	28077447	G	A
2	chr2:28077518:T:C	0	28077518	C	T
2	chr2:28077891:A:T	0	28077891	T	A
2	chr2:28078673:T:C	0	28078673	C	T
2	chr2:28079102:A:T	0	28079102	T	A
2	chr2:28079322:A:G	0	28079322	G	A
2	chr2:28080846:C:T	0	28080846	T	C
2	chr2:28081194:G:A	0	28081194	A	G
2	chr2:28081763:A:G	0	28081763	G	A
2	chr2:28082796:C:T	0	28082796	T	C
2	chr2:28084076:G:A	0	28084076	A	G
2	chr2:28084924:G:A	0	28084924	A	G
2	chr2:28087227:A:T	0	28087227	T	A
2	chr2:28087741:T:C	0	28087741	C	T
2	chr2:28088254:A:G	0	28088254	G	A
2	chr2:28089906:G:A	0	28089906	A	G
2	chr2:28089971:A:G	0	28089971	G	A
2	chr2:28090779:C:T	0	28090779	T	C
2	chr2:28091991:G:T	0	28091991	T	G
2	chr2:28092227:G:A	0	28092227	A	G
2	chr2:28092277:G:T	0	28092277	T	G
2	chr2:28092691:A:G	0	28092691	G	A
2	chr2:28092903:T:C	0	28092903	C	T
2	chr2:28093796:CAGTT:C	0	28093796	C	CAGTT
2	chr2:28094219:A:G	0	28094219	G	A
2	chr2:28094774:G:A	0	28094774	A	G
2	chr2:28094942:A:G	0	28094942	G	A
2	chr2:28095141:A:G	0	28095141	G	A
2	chr2:28096012:G:A	0	28096012	A	G
2	chr2:28096267:A:G	0	28096267	G	A
2	chr2:28096429:C:T	0	28096429	T	C
2	chr2:28096453:T:C	0	28096453	C	T
2	chr2:28097094:G:T	0	28097094	T	G
2	chr2:28097166:T:C	0	28097166	C	T
2	chr2:28097314:C:T	0	28097314	T	C
2	chr2:28097809:G:A	0	28097809	A	G
2	chr2:28097986:T:C	0	28097986	C	T
2	chr2:28098189:A:G	0	28098189	G	A
2	chr2:28099593:G:A	0	28099593	A	G
2	chr2:28100140:G:A	0	28100140	A	G
2	chr2:28100353:G:A	0	28100353	A	G
2	chr2:28101002:C:T	0	28101002	T	C
2	chr2:28101263:A:G	0	28101263	G	A
2	chr2:28101842:TC:T	0	28101842	T	TC
2	chr2:28103391:G:C	0	28103391	C	G
2	chr2:28104963:C:G	0	28104963	G	C
2	chr2:28105160:C:T	0	28105160	T	C
2	chr2:28105593:T:G	0	28105593	G	T
2	chr2:28105629:G:A	0	28105629	A	G
2	chr2:28105735:G:A	0	28105735	A	G
2	chr2:28106446:A:C	0	28106446	C	A
2	chr2:28106534:A:G	0	28106534	G	A
2	chr2:28107028:A:G	0	28107028	G	A
2	chr2:28107031:T:A	0	28107031	A	T
2	chr2:28107204:A:G	0	28107204	G	A
2	chr2:28107566:T:C	0	28107566	C	T
2	chr2:28107772:C:A	0	28107772	A	C
2	chr2:28109884:A:G	0	28109884	G	A
2	chr2:28110209:TG:T	0	28110209	T	TG
2	chr2:28110242:A:G	0	28110242	G	A
2	chr2:28111578:C:G	0	28111578	G	C
2	chr2:28111652:CT:C	0	28111652	C	CT
2	chr2:28112469:G:A	0	28112469	A	G
2	chr2:28112486:C:T	0	28112486	T	C
2	chr2:28113056:A:T	0	28113056	T	A
2	chr2:28113377:G:A	0	28113377	A	G
2	chr2:28113391:C:T	0	28113391	T	C
2	chr2:28113934:T:C	0	28113934	C	T
2	chr2:28114054:A:C	0	28114054	C	A
2	chr2:28114612:C:T	0	28114612	T	C
2	chr2:28115397:C:T	0	28115397	T	C
2	chr2:28115996:A:T	0	28115996	T	A
2	chr2:28117775:C:T	0	28117775	T	C
2	chr2:28117981:A:G	0	28117981	G	A
2	chr2:28118508:C:T	0	28118508	T	C
2	chr2:28118609:C:T	0	28118609	T	C
2	chr2:28119286:A:G	0	28119286	G	A
2	chr2:28119669:C:T	0	28119669	T	C
2	chr2:28120413:C:T	0	28120413	T	C
2	chr2:28120583:G:A	0	28120583	A	G
2	chr2:28121418:G:A	0	28121418	A	G
2	chr2:28121996:T:C	0	28121996	C	T
2	chr2:28122075:C:G	0	28122075	G	C
2	chr2:28122132:C:G	0	28122132	G	C
2	chr2:28122397:T:A	0	28122397	A	T
2	chr2:28122599:T:G	0	28122599	G	T
2	chr2:28122922:T:G	0	28122922	G	T
2	chr2:28123327:G:A	0	28123327	A	G
2	chr2:28124815:C:T	0	28124815	T	C
2	chr2:28125493:G:A	0	28125493	A	G
2	chr2:28125617:T:C	0	28125617	C	T
2	chr2:28126546:T:A	0	28126546	A	T
2	chr2:28127260:A:G	0	28127260	G	A
2	chr2:28127353:C:T	0	28127353	T	C
2	chr2:28127380:A:G	0	28127380	G	A
2	chr2:28127508:C:T	0	28127508	T	C
2	chr2:28127744:A:G	0	28127744	G	A
2	chr2:28127876:C:T	0	28127876	T	C
2	chr2:28128264:A:G	0	28128264	G	A
2	chr2:28128871:AAGGT:A	0	28128871	A	AAGGT
2	chr2:28132300:G:A	0	28132300	A	G
2	chr2:28132357:C:G	0	28132357	G	C
2	chr2:28132373:C:T	0	28132373	T	C
2	chr2:28132428:A:G	0	28132428	G	A
2	chr2:28133528:A:G	0	28133528	G	A
2	chr2:28134403:T:G	0	28134403	G	T
2	chr2:28134460:A:G	0	28134460	G	A
2	chr2:28134684:G:A	0	28134684	A	G
2	chr2:28134841:A:G	0	28134841	G	A
2	chr2:28135467:C:T	0	28135467	T	C
2	chr2:28135788:C:G	0	28135788	G	C
2	chr2:28135884:C:T	0	28135884	T	C
2	chr2:28136095:G:A	0	28136095	A	G
2	chr2:28136282:C:T	0	28136282	T	C
2	chr2:28137361:T:C	0	28137361	C	T
2	chr2:28138258:T:C	0	28138258	C	T
2	chr2:28138594:A:G	0	28138594	G	A
2	chr2:28138964:T:C	0	28138964	C	T
2	chr2:28139071:G:A	0	28139071	A	G
2	chr2:28139135:C:A	0	28139135	A	C
2	chr2:28139147:G:A	0	28139147	A	G
2	chr2:28139152:G:T	0	28139152	T	G
2	chr2:28139201:G:A	0	28139201	A	G
2	chr2:28139451:C:G	0	28139451	G	C
2	chr2:28139685:G:A	0	28139685	A	G
2	chr2:28139872:G:T	0	28139872	T	G
2	chr2:28140657:A:G	0	28140657	G	A
2	chr2:28140730:A:T	0	28140730	T	A
2	chr2:28141405:T:C	0	28141405	C	T
2	chr2:28141416:C:T	0	28141416	T	C
2	chr2:28141559:C:T	0	28141559	T	C
2	chr2:28143047:G:A	0	28143047	A	G
2	chr2:28144382:G:A	0	28144382	A	G
2	chr2:28144665:C:T	0	28144665	T	C
2	chr2:28145408:G:A	0	28145408	A	G
2	chr2:28145642:T:C	0	28145642	C	T
2	chr2:28146569:C:T	0	28146569	T	C
2	chr2:28146892:C:T	0	28146892	T	C
2	chr2:28147114:T:C	0	28147114	C	T
2	chr2:28147517:A:G	0	28147517	G	A
2	chr2:28147816:G:A	0	28147816	A	G
2	chr2:28148327:T:C	0	28148327	C	T
2	chr2:28148608:A:G	0	28148608	G	A
2	chr2:28150033:C:T	0	28150033	T	C
2	chr2:28150685:A:G	0	28150685	G	A
2	chr2:28150886:A:C	0	28150886	C	A
2	chr2:28150951:A:T	0	28150951	T	A
2	chr2:28153133:C:A	0	28153133	A	C
2	chr2:28153342:T:G	0	28153342	G	T
2	chr2:28153662:A:C	0	28153662	C	A
2	chr2:28155692:T:C	0	28155692	C	T
2	chr2:28155815:T:C	0	28155815	C	T
2	chr2:28156576:A:G	0	28156576	G	A
2	chr2:28156789:G:A	0	28156789	A	G
2	chr2:28157109:A:C	0	28157109	C	A
2	chr2:28157428:A:G	0	28157428	G	A
2	chr2:28158905:G:A	0	28158905	A	G
2	chr2:28158966:A:G	0	28158966	G	A
2	chr2:28160261:A:T	0	28160261	T	A
2	chr2:28160820:T:G	0	28160820	G	T
2	chr2:28160974:G:A	0	28160974	A	G
2	chr2:28161006:G:A	0	28161006	A	G
2	chr2:28161105:A:G	0	28161105	G	A
2	chr2:28161913:T:C	0	28161913	C	T
2	chr2:28162150:A:G	0	28162150	G	A
2	chr2:28162280:G:A	0	28162280	A	G
2	chr2:28162936:C:T	0	28162936	T	C
2	chr2:28164472:C:T	0	28164472	T	C
2	chr2:28165620:C:T	0	28165620	T	C
2	chr2:28166917:C:T	0	28166917	T	C
2	chr2:28166979:A:C	0	28166979	C	A
2	chr2:28169595:A:G	0	28169595	G	A
2	chr2:28169643:C:T	0	28169643	T	C
2	chr2:28169927:T:C	0	28169927	C	T
2	chr2:28171426:T:C	0	28171426	C	T
2	chr2:28171593:T:C	0	28171593	C	T
2	chr2:28173616:G:A	0	28173616	A	G
2	chr2:28174581:GA:G	0	28174581	G	GA
2	chr2:28175457:G:A	0	28175457	A	G
2	chr2:28175528:A:G	0	28175528	G	A
2	chr2:28176054:A:G	0	28176054	G	A
2	chr2:28176343:G:A	0	28176343	A	G
2	chr2:28178439:A:G	0	28178439	G	A
2	chr2:28180424:C:T	0	28180424	T	C
2	chr2:28180746:G:A	0	28180746	A	G
2	chr2:28180832:G:A	0	28180832	A	G
2	chr2:28180916:T:C	0	28180916	C	T
2	chr2:28181795:A:T	0	28181795	T	A
2	chr2:28182278:T:C	0	28182278	C	T
2	chr2:28182519:C:T	0	28182519	T	C
2	chr2:28185429:C:T	0	28185429	T	C
2	chr2:28185795:T:C	0	28185795	C	T
2	chr2:28187195:A:G	0	28187195	G	A
2	chr2:28188088:A:C	0	28188088	C	A
2	chr2:28188155:G:A	0	28188155	A	G
2	chr2:28188288:G:A	0	28188288	A	G
2	chr2:28188971:C:T	0	28188971	T	C
2	chr2:28189034:C:T	0	28189034	T	C
2	chr2:28189167:C:T	0	28189167	T	C
2	chr2:28189691:A:G	0	28189691	G	A
2	chr2:28191435:C:A	0	28191435	A	C
2	chr2:28193379:G:A	0	28193379	A	G
2	chr2:28194017:G:T	0	28194017	T	G
2	chr2:28194931:C:T	0	28194931	T	C
2	chr2:28195164:T:C	0	28195164	C	T
2	chr2:28195322:G:A	0	28195322	A	G
2	chr2:28196094:G:A	0	28196094	A	G
2	chr2:28196247:A:G	0	28196247	G	A
2	chr2:28198594:G:A	0	28198594	A	G
2	chr2:28198606:T:C	0	28198606	C	T
2	chr2:28198926:G:A	0	28198926	A	G
2	chr2:28199122:T:C	0	28199122	C	T
2	chr2:28201055:G:A	0	28201055	A	G
2	chr2:28201078:G:A	0	28201078	A	G
2	chr2:28203922:G:A	0	28203922	A	G
2	chr2:28204132:A:G	0	28204132	G	A
2	chr2:28205434:TAGAGGTCAC:T	0	28205434	T	TAGAGGTCAC
2	chr2:28206927:A:G	0	28206927	G	A
2	chr2:28207924:G:T	0	28207924	T	G
2	chr2:28208170:T:C	0	28208170	C	T
2	chr2:28209370:A:G	0	28209370	G	A
2	chr2:28209459:GA:G	0	28209459	G	GA
2	chr2:28209926:T:C	0	28209926	C	T
2	chr2:28211309:A:G	0	28211309	G	A
2	chr2:28211456:C:T	0	28211456	T	C
2	chr2:28211527:A:G	0	28211527	G	A
2	chr2:28211610:A:G	0	28211610	G	A
2	chr2:28211612:C:T	0	28211612	T	C
2	chr2:28212397:T:C	0	28212397	C	T
2	chr2:28213011:C:A	0	28213011	A	C
2	chr2:28213303:C:G	0	28213303	G	C
2	chr2:28216035:T:C	0	28216035	C	T
2	chr2:28216917:A:G	0	28216917	G	A
2	chr2:28216937:C:A	0	28216937	A	C
2	chr2:28217078:A:G	0	28217078	G	A
2	chr2:28217159:CT:C	0	28217159	C	CT
2	chr2:28218025:T:C	0	28218025	C	T
2	chr2:28218200:A:G	0	28218200	G	A
2	chr2:28218645:G:A	0	28218645	A	G
2	chr2:28218692:T:A	0	28218692	A	T
2	chr2:28219329:A:G	0	28219329	G	A
2	chr2:28220183:C:T	0	28220183	T	C
2	chr2:28220820:G:A	0	28220820	A	G
2	chr2:28221251:A:G	0	28221251	G	A
2	chr2:28221562:T:A	0	28221562	A	T
2	chr2:28222986:A:G	0	28222986	G	A
2	chr2:28223896:A:G	0	28223896	G	A
2	chr2:28225147:G:A	0	28225147	A	G
2	chr2:28225347:G:A	0	28225347	A	G
2	chr2:28225415:G:T	0	28225415	T	G
2	chr2:28226316:G:C	0	28226316	C	G
2	chr2:28226554:G:A	0	28226554	A	G
2	chr2:28230091:A:C	0	28230091	C	A
2	chr2:28230468:C:T	0	28230468	T	C
2	chr2:28230588:T:G	0	28230588	G	T
2	chr2:28230848:G:A	0	28230848	A	G
2	chr2:28232469:C:T	0	28232469	T	C
2	chr2:28235824:T:G	0	28235824	G	T
2	chr2:28236794:G:C	0	28236794	C	G
2	chr2:28237999:G:A	0	28237999	A	G
2	chr2:28238118:G:A	0	28238118	A	G
2	chr2:28239268:G:A	0	28239268	A	G
2	chr2:28239481:G:A	0	28239481	A	G
2	chr2:28240895:C:A	0	28240895	A	C
2	chr2:28241107:C:G	0	28241107	G	C
2	chr2:28243308:C:T	0	28243308	T	C
2	chr2:28243883:G:A	0	28243883	A	G
2	chr2:28244459:CTTAT:C	0	28244459	C	CTTAT
2	chr2:28245187:C:T	0	28245187	T	C
2	chr2:28245321:G:C	0	28245321	C	G
2	chr2:28245647:A:G	0	28245647	G	A
2	chr2:28245652:G:A	0	28245652	A	G
2	chr2:28245894:G:A	0	28245894	A	G
2	chr2:28246589:G:A	0	28246589	A	G
2	chr2:28247096:C:T	0	28247096	T	C
2	chr2:28247249:C:T	0	28247249	T	C
2	chr2:28247343:T:C	0	28247343	C	T
2	chr2:28247365:T:G	0	28247365	G	T
2	chr2:28248381:G:A	0	28248381	A	G
2	chr2:28248383:A:G	0	28248383	G	A
2	chr2:28248958:T:C	0	28248958	C	T
2	chr2:28249075:G:A	0	28249075	A	G
2	chr2:28249937:G:T	0	28249937	T	G
2	chr2:28250595:G:T	0	28250595	T	G
2	chr2:28251556:G:A	0	28251556	A	G
2	chr2:28251965:T:C	0	28251965	C	T
2	chr2:28253624:G:A	0	28253624	A	G
2	chr2:28253682:C:A	0	28253682	A	C
2	chr2:28253696:G:A	0	28253696	A	G
2	chr2:28254252:C:T	0	28254252	T	C
2	chr2:28254428:C:T	0	28254428	T	C
2	chr2:28254906:A:T	0	28254906	T	A
2	chr2:28255909:G:A	0	28255909	A	G
2	chr2:28255957:C:T	0	28255957	T	C
2	chr2:28256282:G:A	0	28256282	A	G
2	chr2:28256605:A:G	0	28256605	G	A
2	chr2:28256840:G:A	0	28256840	A	G
2	chr2:28257466:A:G	0	28257466	G	A
2	chr2:28257909:G:A	0	28257909	A	G
2	chr2:28258706:A:G	0	28258706	G	A
2	chr2:28260167:A:T	0	28260167	T	A
2	chr2:28260851:T:C	0	28260851	C	T
2	chr2:28260946:T:C	0	28260946	C	T
2	chr2:28262415:A:T	0	28262415	T	A
2	chr2:28262577:G:A	0	28262577	A	G
2	chr2:28262617:A:G	0	28262617	G	A
2	chr2:28263470:A:G	0	28263470	G	A
2	chr2:28263549:G:A	0	28263549	A	G
2	chr2:28263653:A:G	0	28263653	G	A
2	chr2:28263677:T:A	0	28263677	A	T
2	chr2:28263953:C:G	0	28263953	G	C
2	chr2:28264839:A:T	0	28264839	T	A
2	chr2:28265942:T:C	0	28265942	C	T
2	chr2:28266682:G:A	0	28266682	A	G
2	chr2:28266696:A:G	0	28266696	G	A
2	chr2:28266937:G:C	0	28266937	C	G
2	chr2:28267366:A:G	0	28267366	G	A
2	chr2:28269231:G:A	0	28269231	A	G
2	chr2:28269743:C:T	0	28269743	T	C
2	chr2:28271427:TCA:T	0	28271427	T	TCA
2	chr2:28272005:T:C	0	28272005	C	T
2	chr2:28272043:A:G	0	28272043	G	A
2	chr2:28274409:C:T	0	28274409	T	C
2	chr2:28275950:T:G	0	28275950	G	T
2	chr2:28276650:T:A	0	28276650	A	T
2	chr2:28276737:T:A	0	28276737	A	T
2	chr2:28278393:C:T	0	28278393	T	C
2	chr2:28280011:T:C	0	28280011	C	T
2	chr2:28280180:T:C	0	28280180	C	T
2	chr2:28280187:C:T	0	28280187	T	C
2	chr2:28280452:T:C	0	28280452	C	T
2	chr2:28281074:G:A	0	28281074	A	G
2	chr2:28281101:A:G	0	28281101	G	A
2	chr2:28282526:G:A	0	28282526	A	G
2	chr2:28283084:C:T	0	28283084	T	C
2	chr2:28284387:T:C	0	28284387	C	T
2	chr2:28284554:A:T	0	28284554	T	A
2	chr2:28287480:A:G	0	28287480	G	A
2	chr2:28288683:G:T	0	28288683	T	G
2	chr2:28289044:G:A	0	28289044	A	G
2	chr2:28291267:G:A	0	28291267	A	G
2	chr2:28291836:G:A	0	28291836	A	G
2	chr2:28292428:C:T	0	28292428	T	C
2	chr2:28293739:C:T	0	28293739	T	C
2	chr2:28294994:A:G	0	28294994	G	A
2	chr2:28295351:A:G	0	28295351	G	A
2	chr2:28295623:G:A	0	28295623	A	G
2	chr2:28296535:C:G	0	28296535	G	C
2	chr2:28297216:A:G	0	28297216	G	A
2	chr2:28298190:C:T	0	28298190	T	C
2	chr2:28299458:A:G	0	28299458	G	A
2	chr2:28300967:C:T	0	28300967	T	C
2	chr2:28301128:T:C	0	28301128	C	T
2	chr2:28302191:C:T	0	28302191	T	C
2	chr2:28302349:G:A	0	28302349	A	G
2	chr2:28304600:G:A	0	28304600	A	G
2	chr2:28304638:A:G	0	28304638	G	A
2	chr2:28304692:C:T	0	28304692	T	C
2	chr2:28304732:C:T	0	28304732	T	C
2	chr2:28306298:G:A	0	28306298	A	G
2	chr2:28306557:A:G	0	28306557	G	A
2	chr2:28307853:A:G	0	28307853	G	A
2	chr2:28309036:A:G	0	28309036	G	A
2	chr2:28309442:A:G	0	28309442	G	A
2	chr2:28309887:A:G	0	28309887	G	A
2	chr2:28310990:G:A	0	28310990	A	G
2	chr2:28311865:T:G	0	28311865	G	T
2	chr2:28312194:A:G	0	28312194	G	A
2	chr2:28312835:A:G	0	28312835	G	A
2	chr2:28313597:G:A	0	28313597	A	G
2	chr2:28313886:G:A	0	28313886	A	G
2	chr2:28315130:GAGA:G	0	28315130	G	GAGA
2	chr2:28316652:G:A	0	28316652	A	G
2	chr2:28317010:C:T	0	28317010	T	C
2	chr2:28317079:G:A	0	28317079	A	G
2	chr2:28319478:T:C	0	28319478	C	T
2	chr2:28320014:CTG:C	0	28320014	C	CTG
2	chr2:28320067:A:G	0	28320067	G	A
2	chr2:28320598:C:G	0	28320598	G	C
2	chr2:28322321:G:A	0	28322321	A	G
2	chr2:28323156:G:A	0	28323156	A	G
2	chr2:28324612:A:G	0	28324612	G	A
2	chr2:28325189:T:C	0	28325189	C	T
2	chr2:28325259:G:A	0	28325259	A	G
2	chr2:28325392:T:C	0	28325392	C	T
2	chr2:28325424:T:C	0	28325424	C	T
2	chr2:28326441:T:C	0	28326441	C	T
2	chr2:28328567:G:T	0	28328567	T	G
2	chr2:28331865:C:T	0	28331865	T	C
2	chr2:28332436:A:G	0	28332436	G	A
2	chr2:28333042:C:T	0	28333042	T	C
2	chr2:28333409:G:A	0	28333409	A	G
2	chr2:28334213:C:T	0	28334213	T	C
2	chr2:28335123:C:T	0	28335123	T	C
2	chr2:28336861:C:T	0	28336861	T	C
2	chr2:28337560:C:T	0	28337560	T	C
2	chr2:28337820:G:A	0	28337820	A	G
2	chr2:28343117:G:A	0	28343117	A	G
```
