## Supplementary material for "Characterization of shared and ancestry-specific signals driving complex traits using multi-ancestry fine-mapping": mesusieoutput

```
                 eur          afr      eur_afr
   [1,] 0.0002453778 0.0002888549 3.286303e-05
   [2,] 0.0004262042 0.0001643591 1.227528e-04
   [3,] 0.0006013608 0.0001538698 1.224181e-04
   [4,] 0.0002430790 0.0001799335 6.078796e-05
   [5,] 0.0005538101 0.0001540857 9.008549e-05
   [6,] 0.0002050115 0.0001342476 3.497880e-05
   [7,] 0.0001974925 0.0001286202 6.137125e-05
   [8,] 0.0001449375 0.0002215123 5.437539e-05
   [9,] 0.0001446285 0.0002227411 5.394756e-05
  [10,] 0.0001456652 0.0001860509 4.736279e-05
  [11,] 0.0003907447 0.0001578255 7.645802e-05
  [12,] 0.0001257947 0.0001136444 2.948983e-05
  [13,] 0.0001455167 0.0001986853 6.604840e-05
  [14,] 0.0001748811 0.0001832862 5.496309e-05
  [15,] 0.0001625990 0.0001460575 3.149070e-05
  [16,] 0.0001145939 0.0003487523 6.794781e-05
  [17,] 0.0001972230 0.0001223922 3.416183e-05
  [18,] 0.0001353392 0.0001100633 2.896631e-05
  [19,] 0.0001186176 0.0001221708 3.124683e-05
  [20,] 0.0001558972 0.0001120032 3.321952e-05
  [21,] 0.0002599583 0.0001455801 8.912382e-05
  [22,] 0.0001198323 0.0001528919 3.777361e-05
  [23,] 0.0001429862 0.0001418681 3.301260e-05
  [24,] 0.0001759082 0.0005794112 8.090432e-05
  [25,] 0.0001357222 0.0001344596 3.696551e-05
  [26,] 0.0001576669 0.0001260896 3.240823e-05
  [27,] 0.0001236124 0.0001488929 3.549867e-05
  [28,] 0.0001596835 0.0002329258 5.753793e-05
  [29,] 0.0001788108 0.0001315154 4.770388e-05
  [30,] 0.0001345691 0.0001304533 4.417252e-05
  [31,] 0.0001417994 0.0001352953 4.847482e-05
  [32,] 0.0001376105 0.0001231184 4.165829e-05
  [33,] 0.0001264650 0.0001554153 3.330337e-05
  [34,] 0.0002116890 0.0001465604 3.531269e-05
  [35,] 0.0001262926 0.0002239478 3.552154e-05
  [36,] 0.0001904918 0.0001670787 4.894098e-05
  [37,] 0.0001268675 0.0002111446 3.541566e-05
  [38,] 0.0001404833 0.0001897789 3.538766e-05
  [39,] 0.0001141608 0.0001839745 4.016704e-05
  [40,] 0.0001592543 0.0001424038 4.040785e-05
  [41,] 0.0002291784 0.0001749913 6.655908e-05
  [42,] 0.0001168609 0.0001247124 3.015382e-05
  [43,] 0.0001723493 0.0001529837 4.525742e-05
  [44,] 0.0001513498 0.0002793846 3.066898e-05
  [45,] 0.0001197696 0.0001773201 3.695432e-05
  [46,] 0.0001771082 0.0003517293 3.028618e-05
  [47,] 0.0001302777 0.0002617462 3.233387e-05
  [48,] 0.0001199628 0.0001799129 3.630178e-05
  [49,] 0.0001438138 0.0001356634 3.450824e-05
  [50,] 0.0001705151 0.0001314905 4.076861e-05
  [51,] 0.0002071627 0.0001562799 4.280275e-05
  [52,] 0.0001599573 0.0002311621 2.898357e-05
  [53,] 0.0002010438 0.0003104126 7.340946e-05
  [54,] 0.0001797989 0.0001749413 5.312974e-05
  [55,] 0.0002337630 0.0001770690 6.250193e-05
  [56,] 0.0001210277 0.0001585105 4.650369e-05
  [57,] 0.0002325558 0.0001765274 6.310407e-05
  [58,] 0.0002411461 0.0001770320 6.434247e-05
  [59,] 0.0002397075 0.0001776274 6.315085e-05
  [60,] 0.0001282383 0.0001065207 3.027023e-05
  [61,] 0.0001726768 0.0001404282 4.364695e-05
  [62,] 0.0001323071 0.0001251377 3.262496e-05
  [63,] 0.0001144413 0.0001070947 2.828256e-05
  [64,] 0.0001143050 0.0001088369 2.837369e-05
  [65,] 0.0001966766 0.0001170469 3.735233e-05
  [66,] 0.0002198935 0.0001248448 3.154887e-05
  [67,] 0.0002028248 0.0001236033 3.096724e-05
  [68,] 0.0002020543 0.0001234123 3.096325e-05
  [69,] 0.0001945956 0.0001252440 3.028685e-05
  [70,] 0.0001323129 0.0001246916 3.222318e-05
  [71,] 0.0002200884 0.0001253437 3.145209e-05
  [72,] 0.0007206154 0.0001906925 2.103136e-04
  [73,] 0.0001155512 0.0001340901 3.269215e-05
  [74,] 0.0001790427 0.0001303440 3.059126e-05
  [75,] 0.0001981069 0.0001261872 3.033308e-05
  [76,] 0.0001175625 0.0001283385 3.123715e-05
  [77,] 0.0001787191 0.0001344986 3.012166e-05
  [78,] 0.0001235343 0.0001404940 3.300334e-05
  [79,] 0.0001159056 0.0001334671 3.275835e-05
  [80,] 0.0001161147 0.0001329533 3.243791e-05
  [81,] 0.0001942063 0.0001420951 4.150178e-05
  [82,] 0.0001942445 0.0001796176 2.825698e-05
  [83,] 0.0001731546 0.0001216561 3.257409e-05
  [84,] 0.0001909903 0.0001378963 4.133955e-05
  [85,] 0.0001907989 0.0001388715 4.162175e-05
  [86,] 0.0002011654 0.0001790823 2.832823e-05
  [87,] 0.0001903108 0.0001455149 4.337341e-05
  [88,] 0.0001917480 0.0001632271 4.719324e-05
  [89,] 0.0001729233 0.0001150600 3.367603e-05
  [90,] 0.0001914588 0.0001341751 2.957031e-05
  [91,] 0.0001385159 0.0004265650 5.444397e-05
  [92,] 0.0001900490 0.0001461314 4.343858e-05
  [93,] 0.0001892649 0.0001392480 4.205746e-05
  [94,] 0.0001234993 0.0001125291 2.999743e-05
  [95,] 0.0002350215 0.0001110205 4.913261e-05
  [96,] 0.0001496785 0.0001663033 4.397896e-05
  [97,] 0.0001901854 0.0001375220 4.136489e-05
  [98,] 0.0001519650 0.0001789767 4.782634e-05
  [99,] 0.0001642133 0.0001102501 3.640361e-05
 [100,] 0.0001730592 0.0002408669 9.945735e-05
 [101,] 0.0003112142 0.0001618027 1.267077e-04
 [102,] 0.0001728736 0.0001679892 5.027763e-05
 [103,] 0.0001715447 0.0002155938 8.691460e-05
 [104,] 0.0001112403 0.0001122865 2.906112e-05
 [105,] 0.0002154503 0.0001774344 5.885737e-05
 [106,] 0.0001459016 0.0001369575 4.931639e-05
 [107,] 0.0003690716 0.0001631048 1.355231e-04
 [108,] 0.0001257343 0.0002218630 3.148010e-05
 [109,] 0.0001379543 0.0001155027 3.388144e-05
 [110,] 0.0001422145 0.0001379903 4.288050e-05
 [111,] 0.0001571270 0.0001163830 3.628149e-05
 [112,] 0.0001814487 0.0001289237 3.957175e-05
 [113,] 0.0001848842 0.0001785179 5.130874e-05
 [114,] 0.0001654914 0.0001582008 4.366148e-05
 [115,] 0.0002546298 0.0001328757 8.412379e-05
 [116,] 0.0002367363 0.0001273785 6.287227e-05
 [117,] 0.0002268056 0.0001185615 6.283234e-05
 [118,] 0.0002670539 0.0001271336 9.154434e-05
 [119,] 0.0001930826 0.0001790904 4.232486e-05
 [120,] 0.0001576415 0.0001632654 4.956535e-05
 [121,] 0.0007930892 0.0001587443 3.874974e-04
 [122,] 0.0042404698 0.0001585891 1.641733e-03
 [123,] 0.0041616971 0.0001632129 1.793917e-03
 [124,] 0.0034019624 0.0004711868 7.869893e-03
 [125,] 0.0001675479 0.0002040532 5.773535e-05
 [126,] 0.0001756593 0.0001902928 4.583449e-05
 [127,] 0.0045318489 0.0003659900 7.713121e-03
 [128,] 0.0050364330 0.0001448144 1.461792e-03
 [129,] 0.0012670860 0.0001292787 8.190461e-05
 [130,] 0.0017730946 0.0001491197 1.285129e-04
 [131,] 0.0039396083 0.0001917998 2.363808e-03
 [132,] 0.0039159193 0.0001952204 2.433701e-03
 [133,] 0.0040708241 0.0001918575 2.442357e-03
 [134,] 0.0008936621 0.0001294382 6.703956e-05
 [135,] 0.0035677369 0.0001461649 9.661000e-04
 [136,] 0.0039374784 0.0001921222 2.370671e-03
 [137,] 0.0001248216 0.0002274091 4.112174e-05
 [138,] 0.0039225360 0.0001972466 2.486790e-03
 [139,] 0.0005220876 0.0004124187 7.961920e-04
 [140,] 0.0042379639 0.0001671642 1.917911e-03
 [141,] 0.0001739575 0.0001949476 4.541402e-05
 [142,] 0.0001837618 0.0001926776 4.717915e-05
 [143,] 0.0001764764 0.0001925736 4.612653e-05
 [144,] 0.0034475467 0.0001541561 1.157336e-03
 [145,] 0.0001821331 0.0001903504 4.761186e-05
 [146,] 0.0001644014 0.0001515657 4.593327e-05
 [147,] 0.0044090450 0.0001672672 1.942221e-03
 [148,] 0.0043024527 0.0001562627 1.646486e-03
 [149,] 0.0036471483 0.0001530354 1.333274e-03
 [150,] 0.0070461155 0.0001555226 2.266364e-03
 [151,] 0.0025331266 0.0001723676 6.108431e-04
 [152,] 0.0029239209 0.0001422109 5.994039e-04
 [153,] 0.0009699508 0.0001113826 1.012481e-04
 [154,] 0.0030008304 0.0001424119 6.331351e-04
 [155,] 0.0001847586 0.0001852242 4.857090e-05
 [156,] 0.0029741121 0.0001432047 7.401051e-04
 [157,] 0.0001922708 0.0001883235 4.880142e-05
 [158,] 0.0003809591 0.0003681939 4.857626e-04
 [159,] 0.0005093821 0.0001074018 9.742923e-05
 [160,] 0.0004730478 0.0003112073 5.242584e-04
 [161,] 0.0001783531 0.0001741128 6.468893e-05
 [162,] 0.0001759878 0.0001629186 5.388127e-05
 [163,] 0.0001894235 0.0002268758 8.030532e-05
 [164,] 0.0001753919 0.0001628497 5.294665e-05
 [165,] 0.0001699218 0.0001722840 5.967653e-05
 [166,] 0.0001904057 0.0001872399 4.990394e-05
 [167,] 0.0001848891 0.0001761396 5.445117e-05
 [168,] 0.0001667723 0.0001927179 5.285946e-05
 [169,] 0.0001991863 0.0001878056 5.117926e-05
 [170,] 0.0007059953 0.0001155004 1.511762e-04
 [171,] 0.0001240218 0.0002175568 4.107238e-05
 [172,] 0.0003778760 0.0003705969 4.703312e-04
 [173,] 0.0001844870 0.0001772939 5.234857e-05
 [174,] 0.0001847514 0.0001775102 5.207384e-05
 [175,] 0.0001910857 0.0001916151 4.844053e-05
 [176,] 0.0001887746 0.0001872846 4.954338e-05
 [177,] 0.0001244731 0.0005303318 6.234657e-05
 [178,] 0.0001817291 0.0001811000 4.050374e-05
 [179,] 0.0022966191 0.0001697287 1.078607e-03
 [180,] 0.0001811015 0.0001879935 4.786112e-05
 [181,] 0.0017191610 0.0001485854 5.624186e-04
 [182,] 0.0001613332 0.0002117849 6.723211e-05
 [183,] 0.0021283174 0.0001445716 5.909937e-04
 [184,] 0.0027089261 0.0001422514 5.603783e-04
 [185,] 0.0021172679 0.0001422340 4.516297e-04
 [186,] 0.0017827954 0.0001474070 5.472210e-04
 [187,] 0.0006811152 0.0001290348 5.851213e-05
 [188,] 0.0007863954 0.0001114657 1.350272e-04
 [189,] 0.0020679961 0.0001484827 6.652618e-04
 [190,] 0.0003716253 0.0001728865 2.068259e-04
 [191,] 0.0035939415 0.0001438445 9.561151e-04
 [192,] 0.0001925685 0.0001688476 6.031354e-05
 [193,] 0.0032154967 0.0001509534 1.071747e-03
 [194,] 0.0003472739 0.0001800831 2.036197e-04
 [195,] 0.0001228775 0.0002250538 4.378632e-05
 [196,] 0.0002335354 0.0001812518 6.086785e-05
 [197,] 0.0001676075 0.0001924399 5.299723e-05
 [198,] 0.0001228410 0.0002300965 4.213620e-05
 [199,] 0.0003944728 0.0001727507 2.195753e-04
 [200,] 0.0005603653 0.0001160553 6.211245e-05
 [201,] 0.0001737134 0.0001768532 5.096992e-05
 [202,] 0.0003298373 0.0001419544 1.150274e-04
 [203,] 0.0004773562 0.0001090714 1.046672e-04
 [204,] 0.0003012021 0.0001753207 1.688500e-04
 [205,] 0.0015650897 0.0001421858 3.188590e-04
 [206,] 0.0003971797 0.0001559610 1.904429e-04
 [207,] 0.0012406275 0.0001775202 4.256952e-04
 [208,] 0.0003755792 0.0001477718 1.657326e-04
 [209,] 0.0007210621 0.0001795600 3.830903e-04
 [210,] 0.0001549952 0.0001821722 3.401983e-05
 [211,] 0.0002396475 0.0001903231 5.675817e-05
 [212,] 0.0002079634 0.0003026111 4.917013e-05
 [213,] 0.0013456539 0.0001293634 3.527677e-04
 [214,] 0.0002279090 0.0002380030 4.609556e-05
 [215,] 0.0002349401 0.0004313715 4.888969e-05
 [216,] 0.0002307858 0.0002699114 4.508128e-05
 [217,] 0.0002496293 0.0001516615 4.644658e-05
 [218,] 0.0002258349 0.0002060477 5.412372e-05
 [219,] 0.0002932233 0.0001523779 5.046948e-05
 [220,] 0.0001903006 0.0006611757 6.741125e-05
 [221,] 0.0001696578 0.0002765685 4.832839e-05
 [222,] 0.0002057563 0.0003785395 4.991580e-05
 [223,] 0.0001693676 0.0002125153 4.389799e-05
 [224,] 0.0002422269 0.0001458033 4.971616e-05
 [225,] 0.0001488495 0.0002400747 5.586317e-05
 [226,] 0.0002055988 0.0003936717 5.067332e-05
 [227,] 0.0001580468 0.0002920417 5.526515e-05
 [228,] 0.0002060355 0.0004106326 5.147623e-05
 [229,] 0.0001431003 0.0002213491 5.945698e-05
 [230,] 0.0002056538 0.0003983442 5.090852e-05
 [231,] 0.0002029436 0.0004552475 5.440935e-05
 [232,] 0.0002010929 0.0004736625 5.576780e-05
 [233,] 0.0002124772 0.0004648676 5.292288e-05
 [234,] 0.0001989223 0.0007615100 6.958313e-05
 [235,] 0.0001998783 0.0004949390 5.725192e-05
 [236,] 0.0002032299 0.0004885249 5.607996e-05
 [237,] 0.0001996385 0.0004968973 5.742048e-05
 [238,] 0.0001996530 0.0008545969 7.330403e-05
 [239,] 0.0002012016 0.0007982568 7.027689e-05
 [240,] 0.0002010641 0.0008735331 7.346923e-05
 [241,] 0.0001930455 0.0008310358 7.717363e-05
 [242,] 0.0002223340 0.0004771989 5.163506e-05
 [243,] 0.0001950024 0.0007142288 7.035903e-05
 [244,] 0.0001820974 0.0012966363 1.102300e-04
 [245,] 0.0001789250 0.0008818955 9.112529e-05
 [246,] 0.0001770352 0.0009689405 9.791771e-05
 [247,] 0.0001766569 0.0009689524 9.831984e-05
 [248,] 0.0001759882 0.0011045291 1.073281e-04
 [249,] 0.0001769979 0.0009311570 9.561478e-05
 [250,] 0.0001808811 0.0010238917 9.740210e-05
 [251,] 0.0001783629 0.0008744588 9.117432e-05
 [252,] 0.0001680811 0.0002918104 5.237261e-05
 [253,] 0.0001784205 0.0005868408 7.227301e-05
 [254,] 0.0010197094 0.0001695441 2.264791e-04
 [255,] 0.0001749805 0.0010397007 1.046380e-04
 [256,] 0.0001672576 0.0009592929 1.128061e-04
 [257,] 0.0001482223 0.0001704229 6.622414e-05
 [258,] 0.0001815006 0.0003353449 5.200814e-05
 [259,] 0.0001718841 0.0008090353 9.286762e-05
 [260,] 0.0002099530 0.0005383988 5.774758e-05
 [261,] 0.0002103745 0.0004863945 5.515528e-05
 [262,] 0.0002098897 0.0004886236 5.526243e-05
 [263,] 0.0002076295 0.0005024429 5.652291e-05
 [264,] 0.0002138270 0.0004789390 5.403423e-05
 [265,] 0.0002199441 0.0004989172 5.391497e-05
 [266,] 0.0001269201 0.0001607939 5.111698e-05
 [267,] 0.0001458148 0.0001411020 3.883292e-05
 [268,] 0.0001529556 0.0002414524 3.760896e-05
 [269,] 0.0001497618 0.0002424249 3.824377e-05
 [270,] 0.0001496614 0.0002524713 3.870363e-05
 [271,] 0.0001226292 0.0002131234 6.141999e-05
 [272,] 0.0001843962 0.0001574614 7.241397e-05
 [273,] 0.0001722194 0.0001198484 3.100554e-05
 [274,] 0.0003751206 0.0001355017 4.874455e-05
 [275,] 0.0001662717 0.0001323282 3.960528e-05
 [276,] 0.0002179490 0.0001129841 3.724909e-05
 [277,] 0.0001104481 0.0001270851 2.997695e-05
 [278,] 0.0001221739 0.0001777682 3.758856e-05
 [279,] 0.0001614567 0.0001536030 4.536473e-05
 [280,] 0.0001660300 0.0001283016 3.996392e-05
 [281,] 0.0001642045 0.0002435310 4.267628e-05
 [282,] 0.0001218487 0.0001985699 3.661194e-05
 [283,] 0.0001903692 0.0001401126 4.116830e-05
 [284,] 0.0001276046 0.0001913782 4.529167e-05
 [285,] 0.0002967339 0.0001554183 7.638574e-05
 [286,] 0.0001275588 0.0002231979 3.666032e-05
 [287,] 0.0001733233 0.0003046695 4.202120e-05
 [288,] 0.0003209656 0.0001563276 8.632346e-05
 [289,] 0.0001732623 0.0001138377 4.477359e-05
 [290,] 0.0001814568 0.0001147507 4.814194e-05
 [291,] 0.0014890429 0.0001518436 1.939079e-04
 [292,] 0.0001672116 0.0001624814 5.283899e-05
 [293,] 0.0001773996 0.0001069795 3.545638e-05
 [294,] 0.0001576360 0.0001070193 3.527545e-05
 [295,] 0.0001281060 0.0001364207 3.641524e-05
 [296,] 0.0001617766 0.0001144146 3.351399e-05
 [297,] 0.0001285417 0.0001722174 4.280095e-05
 [298,] 0.0003864233 0.0001534850 1.043527e-04
 [299,] 0.0009649704 0.0001999335 5.922027e-05
 [300,] 0.0001775321 0.0001125240 4.441880e-05
 [301,] 0.0001841084 0.0001067144 3.666105e-05
 [302,] 0.0001592332 0.0001133191 4.123302e-05
 [303,] 0.0001901575 0.0001199028 5.238054e-05
 [304,] 0.0001515394 0.0001161134 3.116242e-05
 [305,] 0.0006261242 0.0001590159 7.308915e-05
 [306,] 0.0007580663 0.0001326526 1.131099e-04
 [307,] 0.0006095804 0.0001980622 5.358160e-05
 [308,] 0.0005229388 0.0001143369 1.168764e-04
 [309,] 0.0006696800 0.0001781344 6.296439e-05
 [310,] 0.0009049135 0.0001156857 8.442214e-05
 [311,] 0.0001886272 0.0001982206 6.160098e-05
 [312,] 0.0010860459 0.0001075473 1.346719e-04
 [313,] 0.0007522398 0.0001113293 9.336852e-05
 [314,] 0.0001908015 0.0001613377 5.621468e-05
 [315,] 0.0003513713 0.0001233742 1.057530e-04
 [316,] 0.0004205239 0.0001379924 4.899992e-05
 [317,] 0.0004890698 0.0001382602 4.767155e-05
 [318,] 0.0001913869 0.0001682223 5.388090e-05
 [319,] 0.0003437935 0.0001630166 3.807407e-05
 [320,] 0.0001641649 0.0001955343 4.462373e-05
 [321,] 0.0002152720 0.0001591359 5.639408e-05
 [322,] 0.0002157838 0.0001760484 6.337654e-05
 [323,] 0.0002091928 0.0001760441 6.175070e-05
 [324,] 0.0001774055 0.0001591289 5.098616e-05
 [325,] 0.0001404902 0.0003421941 4.829516e-05
 [326,] 0.0001969059 0.0002230603 8.800674e-05
 [327,] 0.0001840796 0.0001805901 5.489053e-05
 [328,] 0.0001839133 0.0001797543 5.491802e-05
 [329,] 0.0001299822 0.0001094648 3.186174e-05
 [330,] 0.0001874036 0.0001752835 5.947485e-05
 [331,] 0.0001504541 0.0001139702 4.038307e-05
 [332,] 0.0001868983 0.0001773035 6.225784e-05
 [333,] 0.0001882810 0.0001804093 5.983860e-05
 [334,] 0.0001912849 0.0003010941 1.560800e-04
 [335,] 0.0001807173 0.0001759727 5.870244e-05
 [336,] 0.0001896824 0.0001788338 5.700248e-05
 [337,] 0.0002113962 0.0001752682 6.846399e-05
 [338,] 0.0002090505 0.0001336915 3.238896e-05
 [339,] 0.0001602189 0.0001146883 3.640967e-05
 [340,] 0.0001522692 0.0001107090 3.784850e-05
 [341,] 0.0001361866 0.0002295246 5.799937e-05
 [342,] 0.0001342443 0.0001253758 2.887655e-05
 [343,] 0.0001305050 0.0001079455 2.951867e-05
 [344,] 0.0001500045 0.0001227920 4.505711e-05
 [345,] 0.0001429737 0.0001337295 2.887415e-05
 [346,] 0.0001818502 0.0002469490 3.126414e-05
 [347,] 0.0001230371 0.0001108018 3.238876e-05
 [348,] 0.0001778781 0.0001752729 5.428596e-05
 [349,] 0.0001916743 0.0001976250 6.842216e-05
 [350,] 0.0001294744 0.0001078172 3.000634e-05
 [351,] 0.0001146076 0.0001077246 2.808015e-05
 [352,] 0.0001889398 0.0001967141 6.627663e-05
 [353,] 0.0001525633 0.0001591893 4.159786e-05
 [354,] 0.0001526583 0.0001092989 3.184026e-05
 [355,] 0.0001515457 0.0001604892 4.061281e-05
 [356,] 0.0001486800 0.0001621024 4.058660e-05
 [357,] 0.0001972464 0.0001795514 5.831550e-05
 [358,] 0.0001930286 0.0001794827 5.790429e-05
 [359,] 0.0001875004 0.0001675311 5.496594e-05
 [360,] 0.0001885010 0.0001695390 5.536680e-05
 [361,] 0.0001467031 0.0001083185 3.214333e-05
 [362,] 0.0001898042 0.0001967270 6.686826e-05
 [363,] 0.0001162178 0.0001094146 2.805860e-05
 [364,] 0.0001486959 0.0001089795 3.259667e-05
 [365,] 0.0001679641 0.0001839757 4.762312e-05
 [366,] 0.0001343435 0.0001357361 3.631422e-05
 [367,] 0.0001256754 0.0001080348 2.980920e-05
 [368,] 0.0001949430 0.0001815934 6.058255e-05
 [369,] 0.0001395173 0.0001075971 3.106964e-05
 [370,] 0.0001563772 0.0001142168 3.658946e-05
 [371,] 0.0001484818 0.0001143802 3.547787e-05
 [372,] 0.0001758687 0.0001320342 4.124098e-05
 [373,] 0.0001911782 0.0001766101 5.799188e-05
 [374,] 0.0001953641 0.0001911575 6.686803e-05
 [375,] 0.0001369699 0.0001330652 3.670585e-05
 [376,] 0.0001885499 0.0001930180 6.360098e-05
 [377,] 0.0001902841 0.0001930294 6.445864e-05
 [378,] 0.0001363689 0.0001311075 3.564946e-05
 [379,] 0.0001354582 0.0001274535 3.512477e-05
 [380,] 0.0001364056 0.0001273565 3.526892e-05
 [381,] 0.0001348152 0.0001303543 3.555986e-05
 [382,] 0.0002122841 0.0001949581 5.921143e-05
 [383,] 0.0001364259 0.0001295425 3.526654e-05
 [384,] 0.0001351483 0.0001295194 3.512704e-05
 [385,] 0.0001353790 0.0001294508 3.515576e-05
 [386,] 0.0001363893 0.0001960296 4.684300e-05
 [387,] 0.0001932847 0.0001900034 6.562828e-05
 [388,] 0.0001854510 0.0001910023 5.982460e-05
 [389,] 0.0001857703 0.0001907472 5.978231e-05
 [390,] 0.0001848344 0.0001906026 5.910119e-05
 [391,] 0.0001860359 0.0001907513 5.990769e-05
 [392,] 0.0001851565 0.0001910021 5.965946e-05
 [393,] 0.0001857407 0.0001907631 5.978029e-05
 [394,] 0.0001857718 0.0001907539 5.978848e-05
 [395,] 0.0001858065 0.0001907539 5.980476e-05
 [396,] 0.0001855627 0.0001907539 5.968720e-05
 [397,] 0.0001859826 0.0001909637 6.004307e-05
 [398,] 0.0001850426 0.0001905304 5.924349e-05
 [399,] 0.0001862923 0.0001907367 6.000268e-05
 [400,] 0.0001861585 0.0001914297 6.039378e-05
 [401,] 0.0001858907 0.0001907539 5.984834e-05
 [402,] 0.0001863916 0.0001911514 6.035061e-05
 [403,] 0.0001887106 0.0001849103 6.031465e-05
 [404,] 0.0001887553 0.0001962931 6.577695e-05
 [405,] 0.0001620514 0.0002102823 6.246121e-05
 [406,] 0.0001894032 0.0001863370 5.727883e-05
 [407,] 0.0001893419 0.0001885016 6.104288e-05
 [408,] 0.0001858886 0.0001918619 6.055589e-05
 [409,] 0.0001858022 0.0001948635 6.316017e-05
 [410,] 0.0001429968 0.0001987885 5.344157e-05
 [411,] 0.0001859607 0.0001933967 6.167567e-05
 [412,] 0.0001854258 0.0001925785 6.081990e-05
 [413,] 0.0001854231 0.0001925649 6.081196e-05
 [414,] 0.0001905182 0.0001883521 6.245252e-05
 [415,] 0.0001856160 0.0001935535 6.142437e-05
 [416,] 0.0001338304 0.0001309348 3.509316e-05
 [417,] 0.0001854803 0.0001937125 6.134374e-05
 [418,] 0.0001860327 0.0001936649 6.183162e-05
 [419,] 0.0001845693 0.0001924983 5.955726e-05
 [420,] 0.0001868745 0.0001904866 5.991252e-05
 [421,] 0.0001859394 0.0001937540 6.179675e-05
 [422,] 0.0001333722 0.0001289644 3.479723e-05
 [423,] 0.0001385700 0.0001934257 4.860892e-05
 [424,] 0.0001848856 0.0001927711 6.047123e-05
 [425,] 0.0001845777 0.0001919755 5.942584e-05
 [426,] 0.0001392356 0.0001927995 4.909932e-05
 [427,] 0.0001846124 0.0001923285 5.997141e-05
 [428,] 0.0001846615 0.0001914016 5.976119e-05
 [429,] 0.0001845795 0.0001914124 5.964758e-05
 [430,] 0.0001844576 0.0001910022 5.929640e-05
 [431,] 0.0001844124 0.0001914043 5.935785e-05
 [432,] 0.0001853648 0.0001902167 5.905417e-05
 [433,] 0.0001851379 0.0001905161 5.906210e-05
 [434,] 0.0001855505 0.0001902739 5.933746e-05
 [435,] 0.0001851832 0.0001901898 5.901755e-05
 [436,] 0.0001847958 0.0001910170 5.982466e-05
 [437,] 0.0001252354 0.0001107493 3.029263e-05
 [438,] 0.0001255360 0.0001162411 3.229608e-05
 [439,] 0.0001847151 0.0001886545 5.862077e-05
 [440,] 0.0001857313 0.0001928681 5.893208e-05
 [441,] 0.0001856493 0.0001933717 5.897089e-05
 [442,] 0.0001680987 0.0001092363 3.423739e-05
 [443,] 0.0001855529 0.0001924080 5.885544e-05
 [444,] 0.0001794302 0.0001325118 4.039280e-05
 [445,] 0.0001844866 0.0001840855 5.849165e-05
 [446,] 0.0001857076 0.0001870325 5.892314e-05
 [447,] 0.0001313142 0.0002145070 5.080469e-05
 [448,] 0.0001317085 0.0001766422 4.551004e-05
 [449,] 0.0001268602 0.0001153791 3.274170e-05
 [450,] 0.0001915151 0.0001895574 6.287076e-05
 [451,] 0.0001251717 0.0001162255 3.192718e-05
 [452,] 0.0001248214 0.0001259908 3.339525e-05
 [453,] 0.0001249052 0.0001136906 3.112248e-05
 [454,] 0.0001863112 0.0001872937 5.982308e-05
 [455,] 0.0001803117 0.0001881849 5.683995e-05
 [456,] 0.0002391724 0.0005001109 3.418371e-05
 [457,] 0.0001840760 0.0001896551 5.690561e-05
 [458,] 0.0001584953 0.0001507574 2.963614e-05
 [459,] 0.0002574194 0.0001920730 3.720925e-05
 [460,] 0.0001479776 0.0002014379 2.868509e-05
 [461,] 0.0001871069 0.0002060320 5.610584e-05
 [462,] 0.0001732860 0.0001443281 4.526251e-05
 [463,] 0.0002808285 0.0006238225 3.303532e-05
 [464,] 0.0002158037 0.0001336965 4.203266e-05
 [465,] 0.0001918660 0.0004509145 3.228105e-05
 [466,] 0.0001919268 0.0002726005 2.934996e-05
 [467,] 0.0001891323 0.0001953947 5.789128e-05
 [468,] 0.0002012500 0.0001344237 4.657811e-05
 [469,] 0.0002159175 0.0001559503 5.595778e-05
 [470,] 0.0003222529 0.0003738722 3.349137e-05
 [471,] 0.0003208971 0.0014897292 3.369038e-05
 [472,] 0.0001966811 0.0001797615 5.348811e-05
 [473,] 0.0001970200 0.0001183911 3.879049e-05
 [474,] 0.0002004661 0.0001205384 4.133392e-05
 [475,] 0.0003315886 0.0001104857 4.959252e-05
 [476,] 0.0002702008 0.0001731938 1.218617e-04
 [477,] 0.0003218370 0.0001099552 4.873874e-05
 [478,] 0.0003226692 0.0001109163 4.792414e-05
 [479,] 0.0003281804 0.0001114643 4.777166e-05
 [480,] 0.0003290446 0.0001116997 4.757608e-05
 [481,] 0.0003172983 0.0001097963 4.955177e-05
 [482,] 0.0002960694 0.0001110165 4.485055e-05
 [483,] 0.0003053048 0.0001111895 4.566174e-05
 [484,] 0.0001105518 0.0001977332 4.108326e-05
 [485,] 0.0001645234 0.0001123868 3.390508e-05
 [486,] 0.0001708162 0.0001890437 5.784559e-05
 [487,] 0.0001766615 0.0001116429 4.244265e-05
 [488,] 0.0001841896 0.0001111305 4.316648e-05
 [489,] 0.0001861072 0.0002527893 3.051604e-05
 [490,] 0.0001107654 0.0001711439 3.460866e-05
 [491,] 0.0001799265 0.0001076750 3.553427e-05
 [492,] 0.0001870310 0.0001912450 5.823873e-05
 [493,] 0.0001871073 0.0001741030 6.947241e-05
 [494,] 0.0001662815 0.0001949567 5.649272e-05
 [495,] 0.0002788286 0.0001180901 4.524885e-05
 [496,] 0.0002777667 0.0001340366 3.314418e-05
 [497,] 0.0001104373 0.0001606556 3.539253e-05
 [498,] 0.0003226907 0.0001121469 4.598690e-05
 [499,] 0.0001538669 0.0001884742 4.840370e-05
 [500,] 0.0002866759 0.0001270280 8.283798e-05
 [501,] 0.0001797592 0.0001091279 3.623557e-05
 [502,] 0.0001551450 0.0001663113 4.354829e-05
 [503,] 0.0001570152 0.0001175697 2.951466e-05
 [504,] 0.0001789611 0.0001355955 5.252415e-05
 [505,] 0.0001779810 0.0001150188 3.783969e-05
 [506,] 0.0001855538 0.0001162663 4.213505e-05
 [507,] 0.0001942979 0.0001147652 4.126292e-05
 [508,] 0.0001942473 0.0001156618 3.330402e-05
 [509,] 0.0001981562 0.0001141302 3.425754e-05
 [510,] 0.0001999868 0.0001132899 3.487694e-05
 [511,] 0.0001255072 0.0001908257 5.245416e-05
 [512,] 0.0001508310 0.0001828833 4.770737e-05
 [513,] 0.0001923708 0.0001131935 3.433142e-05
 [514,] 0.0001637976 0.0001471381 5.545545e-05
 [515,] 0.0001883452 0.0001101288 3.474308e-05
 [516,] 0.0001668681 0.0001445399 5.562482e-05
 [517,] 0.0001836285 0.0002160734 7.279910e-05
 [518,] 0.0001509372 0.0001831419 4.766211e-05
 [519,] 0.0001804289 0.0001145653 3.837389e-05
 [520,] 0.0001869839 0.0001146377 4.002305e-05
 [521,] 0.0003960484 0.0001162092 5.003857e-05
 [522,] 0.0001814213 0.0001179429 3.607017e-05
 [523,] 0.0001513944 0.0001271000 3.092453e-05
 [524,] 0.0001814304 0.0001224882 3.291061e-05
 [525,] 0.0001116137 0.0001500078 3.453225e-05
 [526,] 0.0001722858 0.0001195745 3.335433e-05
 [527,] 0.0001844856 0.0001281109 3.285822e-05
 [528,] 0.0001513202 0.0001205132 3.163418e-05
 [529,] 0.0001627490 0.0001201579 3.251651e-05
 [530,] 0.0001607269 0.0001184498 3.291347e-05
 [531,] 0.0001619686 0.0001192877 3.273476e-05
 [532,] 0.0001538921 0.0001187538 3.228182e-05
 [533,] 0.0002009423 0.0001215420 4.451818e-05
 [534,] 0.0001971638 0.0001214177 4.365826e-05
 [535,] 0.0001290031 0.0001706949 2.993435e-05
 [536,] 0.0001905800 0.0001227495 4.532706e-05
 [537,] 0.0001528545 0.0001688179 4.569893e-05
 [538,] 0.0002034344 0.0001890408 2.958819e-05
 [539,] 0.0001619459 0.0001363138 3.079606e-05
 [540,] 0.0001505529 0.0001220455 3.572378e-05
 [541,] 0.0001118042 0.0001234092 3.257286e-05
 [542,] 0.0001141170 0.0002007987 3.480908e-05
 [543,] 0.0001201309 0.0002998429 3.733208e-05
 [544,] 0.0001192652 0.0001459655 3.007734e-05
 [545,] 0.0001115969 0.0001957135 3.371184e-05
 [546,] 0.0001737523 0.0002030311 4.806676e-05
 [547,] 0.0002050684 0.0001087221 3.607638e-05
 [548,] 0.0002029715 0.0001082262 3.660285e-05
 [549,] 0.0001650972 0.0001589017 5.528771e-05
 [550,] 0.0002431045 0.0001255329 7.264084e-05
 [551,] 0.0002393670 0.0001245130 7.057453e-05
 [552,] 0.0002372128 0.0001305045 7.633658e-05
 [553,] 0.0002348740 0.0001333130 7.858909e-05
 [554,] 0.0001978149 0.0001361148 6.897798e-05
 [555,] 0.0001648887 0.0002433617 1.107624e-04
 [556,] 0.0001276661 0.0001287905 3.197683e-05
 [557,] 0.0001537817 0.0003428959 1.393011e-04
 [558,] 0.0001868418 0.0001919874 9.874076e-05
 [559,] 0.0001775361 0.0001753958 8.343854e-05
 [560,] 0.0001872784 0.0002346842 1.274179e-04
 [561,] 0.0002229669 0.0002102542 1.390129e-04
 [562,] 0.0001695571 0.0001191897 4.347157e-05
 [563,] 0.0001831418 0.0001607922 8.078225e-05
 [564,] 0.0001861791 0.0001620644 8.304605e-05
 [565,] 0.0001892582 0.0001617193 8.432976e-05
 [566,] 0.0002034421 0.0002166790 1.291336e-04
 [567,] 0.0001869285 0.0001626214 8.379393e-05
 [568,] 0.0001625722 0.0001969394 4.939480e-05
 [569,] 0.0001644887 0.0001971937 4.931145e-05
 [570,] 0.0001614311 0.0001969882 4.944026e-05
 [571,] 0.0002012820 0.0001612786 8.970960e-05
 [572,] 0.0001638570 0.0001254453 4.988457e-05
 [573,] 0.0001901288 0.0002464876 1.377913e-04
 [574,] 0.0002077073 0.0001580946 9.026009e-05
 [575,] 0.0001840615 0.0001517414 7.537681e-05
 [576,] 0.0001634693 0.0001325856 5.430127e-05
 [577,] 0.0001774803 0.0001204540 5.145686e-05
 [578,] 0.0001860037 0.0001332381 6.298735e-05
 [579,] 0.0001899840 0.0001202159 5.433838e-05
 [580,] 0.0001574533 0.0001203946 4.312685e-05
 [581,] 0.0002178239 0.0002128468 1.371815e-04
 [582,] 0.0001615653 0.0001988921 4.955301e-05
 [583,] 0.0001762542 0.0001206894 4.761403e-05
 [584,] 0.0001971583 0.0001349977 6.689883e-05
 [585,] 0.0001938864 0.0001273162 5.959971e-05
 [586,] 0.0001830216 0.0001289515 5.785729e-05
 [587,] 0.0002127348 0.0002326995 1.483369e-04
 [588,] 0.0002149628 0.0002657611 1.744899e-04
 [589,] 0.0001134698 0.0001515699 3.382075e-05
 [590,] 0.0001478895 0.0001391761 5.145366e-05
 [591,] 0.0001639880 0.0002046163 7.386231e-05
 [592,] 0.0002502360 0.0001075048 4.506975e-05
 [593,] 0.0002148758 0.0001857619 1.145425e-04
 [594,] 0.0001930076 0.0001124895 4.570222e-05
 [595,] 0.0001939841 0.0001118016 4.483482e-05
 [596,] 0.0001815476 0.0001093357 4.168469e-05
 [597,] 0.0002150299 0.0001772095 1.078584e-04
 [598,] 0.0002009396 0.0001094962 4.091539e-05
 [599,] 0.0001371132 0.0001888615 6.592097e-05
 [600,] 0.0001439948 0.0001233364 4.170062e-05
 [601,] 0.0001542585 0.0001370209 3.050487e-05
 [602,] 0.0001196004 0.0002056156 3.543692e-05
 [603,] 0.0003427989 0.0001830219 1.795400e-04
 [604,] 0.0002871022 0.0003922282 3.818867e-04
 [605,] 0.0003800398 0.0012333829 1.791624e-03
 [606,] 0.0003807767 0.0011583600 1.688890e-03
 [607,] 0.0003833595 0.0022068184 3.595444e-03
 [608,] 0.0003767357 0.0024023344 3.816819e-03
 [609,] 0.0003651109 0.0023173814 3.509308e-03
 [610,] 0.0004485851 0.0007361383 1.378559e-03
 [611,] 0.0003529178 0.0017588084 2.250690e-03
 [612,] 0.0003899114 0.0018221145 2.725923e-03
 [613,] 0.0001096794 0.0001070821 2.773883e-05
 [614,] 0.0001103348 0.0001187134 2.859543e-05
 [615,] 0.0001097342 0.0001096534 2.819913e-05
 [616,] 0.0003781209 0.0024342644 3.889705e-03
 [617,] 0.0004626644 0.0008360303 1.584391e-03
 [618,] 0.0003648777 0.0006560420 9.245179e-04
 [619,] 0.0001106277 0.0001228868 2.897254e-05
 [620,] 0.0001101978 0.0001966536 4.287699e-05
 [621,] 0.0001104441 0.0001269571 2.950666e-05
 [622,] 0.0001108760 0.0001065700 2.759465e-05
 [623,] 0.0001106896 0.0001065901 2.757696e-05
 [624,] 0.0001109471 0.0001066010 2.759301e-05
 [625,] 0.0001102375 0.0001069869 2.753233e-05
 [626,] 0.0001128119 0.0001065743 2.781118e-05
 [627,] 0.0002154265 0.0001504652 6.635651e-05
 [628,] 0.0004053667 0.0002799635 3.830590e-04
 [629,] 0.0002034711 0.0002010848 8.276928e-05
 [630,] 0.0001114815 0.0001064801 2.770803e-05
 [631,] 0.0003927639 0.0002147128 2.578059e-04
 [632,] 0.0001149894 0.0001120841 2.994288e-05
 [633,] 0.0003505195 0.0003010378 3.530258e-04
 [634,] 0.0003581783 0.0003119269 3.786061e-04
 [635,] 0.0003650445 0.0003089508 3.823955e-04
 [636,] 0.0003706569 0.0003025118 3.788979e-04
 [637,] 0.0003803854 0.0002412875 2.935923e-04
 [638,] 0.0003728744 0.0003063422 3.876662e-04
 [639,] 0.0004382352 0.0006515350 1.169612e-03
 [640,] 0.0004014583 0.0002965180 4.042260e-04
 [641,] 0.0004151228 0.0003105496 4.458888e-04
 [642,] 0.0004059564 0.0002979941 4.119878e-04
 [643,] 0.0004084225 0.0002920359 4.039219e-04
 [644,] 0.0004424579 0.0001886894 2.451130e-04
 [645,] 0.0004055859 0.0002804348 3.798144e-04
 [646,] 0.0004026956 0.0003055126 4.217561e-04
 [647,] 0.0004290523 0.0002593609 3.631031e-04
 [648,] 0.0001095990 0.0001081470 2.772667e-05
 [649,] 0.0001103234 0.0001181398 3.036135e-05
 [650,] 0.0005225596 0.0006808702 1.495817e-03
 [651,] 0.0002866492 0.0003291480 3.090914e-04
 [652,] 0.0003279037 0.0003421602 3.820149e-04
 [653,] 0.0004589417 0.0004380166 7.597631e-04
 [654,] 0.0005408115 0.0005991179 1.336919e-03
 [655,] 0.0003041741 0.0003815579 3.982501e-04
 [656,] 0.0005665767 0.0009428322 2.351322e-03
 [657,] 0.0003886214 0.0002578344 3.235372e-04
 [658,] 0.0001842149 0.0002054519 6.002707e-05
 [659,] 0.0004373475 0.0001086644 7.824665e-05
 [660,] 0.0003715677 0.0003792676 4.940097e-04
 [661,] 0.0002637079 0.0002986488 2.453912e-04
 [662,] 0.0001377356 0.0003262626 1.015535e-04
 [663,] 0.0002047883 0.0001221349 3.420945e-05
 [664,] 0.0002367060 0.0001549562 8.943663e-05
 [665,] 0.0002258050 0.0001118450 4.894261e-05
 [666,] 0.0001768420 0.0001883468 5.640867e-05
 [667,] 0.0002011088 0.0001989313 8.142181e-05
 [668,] 0.0001173694 0.0001277806 3.591759e-05
 [669,] 0.0002436184 0.0001170751 4.223407e-05
 [670,] 0.0002294184 0.0001168992 4.065413e-05
 [671,] 0.0001723896 0.0001911328 5.611146e-05
 [672,] 0.0001759315 0.0001686811 4.720976e-05
 [673,] 0.0001209395 0.0001173619 2.791337e-05
 [674,] 0.0001985103 0.0003314549 1.561931e-04
 [675,] 0.0001136279 0.0001423121 2.910016e-05
 [676,] 0.0001540089 0.0001208881 3.258650e-05
 [677,] 0.0001089666 0.0001347062 3.081878e-05
 [678,] 0.0001094657 0.0001623362 3.245092e-05
 [679,] 0.0001712974 0.0001379868 4.533352e-05
 [680,] 0.0002450710 0.0001866998 8.463762e-05
 [681,] 0.0002668062 0.0003597074 2.912664e-04
 [682,] 0.0001130736 0.0001221468 2.941877e-05
 [683,] 0.0001914527 0.0001434843 4.515845e-05
 [684,] 0.0001875371 0.0001474126 4.853051e-05
 [685,] 0.0001846366 0.0001507526 4.756399e-05
 [686,] 0.0001083916 0.0001126822 2.836123e-05
 [687,] 0.0001088057 0.0001431415 3.228900e-05
 [688,] 0.0001330692 0.0001282943 2.858489e-05
 [689,] 0.0002874369 0.0002466820 4.197727e-05
 [690,] 0.0001105234 0.0001307607 3.093945e-05
 [691,] 0.0001151247 0.0001194893 3.137689e-05
 [692,] 0.0001083947 0.0001131259 2.822193e-05
 [693,] 0.0001083540 0.0001140796 2.831382e-05
 [694,] 0.0001091805 0.0001437437 3.152885e-05
 [695,] 0.0001210699 0.0001209698 3.331166e-05
 [696,] 0.0001989860 0.0001508014 4.930780e-05
 [697,] 0.0001083063 0.0001137345 2.831793e-05
 [698,] 0.0002839789 0.0001852437 8.689230e-05
 [699,] 0.0002705918 0.0002796884 4.492550e-05
 [700,] 0.0001209044 0.0001203688 2.877991e-05
 [701,] 0.0001087715 0.0001388269 3.139829e-05
 [702,] 0.0002704230 0.0002413731 4.205028e-05
 [703,] 0.0001089362 0.0001144229 2.820311e-05
 [704,] 0.0001913510 0.0001859282 4.491395e-05
 [705,] 0.0001187907 0.0001253337 3.440288e-05
 [706,] 0.0002344568 0.0001735893 5.738127e-05
 [707,] 0.0001091394 0.0001403268 3.266702e-05
 [708,] 0.0001088008 0.0001381696 3.182948e-05
 [709,] 0.0001086228 0.0001181375 2.972218e-05
 [710,] 0.0001089761 0.0001174034 2.986323e-05
 [711,] 0.0002832345 0.0003025588 4.590410e-05
 [712,] 0.0002610717 0.0001478375 5.197471e-05
 [713,] 0.0001833017 0.0001608041 4.609274e-05
 [714,] 0.0001082433 0.0001165776 2.883673e-05
 [715,] 0.0001083595 0.0001172747 2.872491e-05
 [716,] 0.0001084798 0.0001179065 2.870870e-05
 [717,] 0.0001097295 0.0001363606 3.070116e-05
 [718,] 0.0001852016 0.0001667819 4.548507e-05
 [719,] 0.0001163838 0.0001194908 3.130717e-05
 [720,] 0.0001087987 0.0001378996 3.176907e-05
 [721,] 0.0001337889 0.0001306451 2.773431e-05
 [722,] 0.0003019416 0.0001626926 6.970053e-05
 [723,] 0.0002676438 0.0002879484 4.568719e-05
 [724,] 0.0001987333 0.0001856089 4.690597e-05
 [725,] 0.0001348186 0.0001369005 2.813143e-05
 [726,] 0.0001919916 0.0001854874 4.669431e-05
 [727,] 0.0001388071 0.0001109885 2.901564e-05
 [728,] 0.0001366544 0.0001139881 2.831825e-05
 [729,] 0.0001273282 0.0001120580 3.412240e-05
 [730,] 0.0001243037 0.0001128455 3.375938e-05
 [731,] 0.0001270124 0.0001082955 3.162521e-05
 [732,] 0.0002302005 0.0001461443 6.648947e-05
 [733,] 0.0001698171 0.0001133862 3.206434e-05
 [734,] 0.0001229943 0.0001373542 2.934616e-05
 [735,] 0.0001920707 0.0001782139 4.559260e-05
 [736,] 0.0001205818 0.0001554380 2.978988e-05
 [737,] 0.0002233506 0.0001382443 5.406545e-05
 [738,] 0.0001199850 0.0001384698 2.923617e-05
 [739,] 0.0002324589 0.0001383723 5.501693e-05
 [740,] 0.0001163659 0.0001455126 2.995067e-05
 [741,] 0.0001349346 0.0001072050 3.145053e-05
 [742,] 0.0001150399 0.0001515306 3.169624e-05
 [743,] 0.0001837525 0.0001432654 4.698975e-05
 [744,] 0.0001299569 0.0001146240 2.868296e-05
 [745,] 0.0001720548 0.0001292074 2.923483e-05
 [746,] 0.0001879461 0.0001889288 4.671997e-05
 [747,] 0.0001262159 0.0001414828 2.926116e-05
 [748,] 0.0001692552 0.0001181972 3.075962e-05
 [749,] 0.0001731184 0.0001071306 3.625368e-05
 [750,] 0.0001203416 0.0001332265 2.921818e-05
 [751,] 0.0001141953 0.0001407649 3.190910e-05
 [752,] 0.0001844565 0.0001419082 4.656453e-05
 [753,] 0.0001596004 0.0001174151 3.033834e-05
 [754,] 0.0001266321 0.0001072648 3.048534e-05
 [755,] 0.0001625305 0.0001156256 3.098154e-05
 [756,] 0.0001634836 0.0001176748 3.054688e-05
 [757,] 0.0001252770 0.0001101824 3.265040e-05
 [758,] 0.0002234976 0.0001391795 5.334892e-05
 [759,] 0.0001841427 0.0001428460 4.694757e-05
 [760,] 0.0002212802 0.0001394524 5.323314e-05
 [761,] 0.0001207851 0.0001305673 2.921603e-05
 [762,] 0.0001148210 0.0001448843 3.259047e-05
 [763,] 0.0001171256 0.0001306356 2.918084e-05
 [764,] 0.0001084368 0.0001076457 2.754511e-05
 [765,] 0.0001786855 0.0001386673 4.085700e-05
 [766,] 0.0001780623 0.0001384989 4.091962e-05
 [767,] 0.0001789581 0.0001396712 4.096718e-05
 [768,] 0.0001685730 0.0001541153 4.709845e-05
 [769,] 0.0001796684 0.0001461504 4.180312e-05
 [770,] 0.0001112293 0.0001158969 3.014858e-05
 [771,] 0.0001119572 0.0001172477 3.078634e-05
 [772,] 0.0001143792 0.0001486510 3.060431e-05
 [773,] 0.0001118588 0.0001211129 3.023074e-05
 [774,] 0.0002430879 0.0001808466 4.193762e-05
 [775,] 0.0001499348 0.0001162305 3.269736e-05
 [776,] 0.0002164511 0.0001656655 7.567873e-05
 [777,] 0.0001108729 0.0001273721 3.261356e-05
 [778,] 0.0001120056 0.0001356144 3.504460e-05
 [779,] 0.0002060606 0.0002062145 4.934123e-05
 [780,] 0.0001111049 0.0001356646 3.149805e-05
 [781,] 0.0002104334 0.0002925816 5.543578e-05
 [782,] 0.0002523517 0.0002023206 1.115534e-04
 [783,] 0.0001168442 0.0001412012 3.040406e-05
 [784,] 0.0002432335 0.0002025171 1.066980e-04
 [785,] 0.0002364106 0.0001976236 4.448586e-05
 [786,] 0.0002012790 0.0001585714 7.336631e-05
 [787,] 0.0001491185 0.0001656259 5.236201e-05
 [788,] 0.0002204304 0.0002173414 4.794769e-05
 [789,] 0.0001137558 0.0001420823 3.523907e-05
 [790,] 0.0001117487 0.0002667208 4.422932e-05
 [791,] 0.0001246054 0.0003299687 7.817697e-05
 [792,] 0.0001403060 0.0001692239 4.285794e-05
 [793,] 0.0001132978 0.0001347115 3.231849e-05
 [794,] 0.0001140486 0.0001347178 3.248546e-05
 [795,] 0.0002109898 0.0001702024 8.523007e-05
 [796,] 0.0002099069 0.0001453509 6.829746e-05
 [797,] 0.0001212563 0.0001193848 3.051611e-05
 [798,] 0.0001125588 0.0004225761 6.256241e-05
 [799,] 0.0001262660 0.0003178197 7.850883e-05
 [800,] 0.0001293580 0.0003226658 8.377453e-05
 [801,] 0.0001249438 0.0003265924 7.810187e-05
 [802,] 0.0002033864 0.0001238357 5.034447e-05
 [803,] 0.0002120699 0.0001414077 6.538248e-05
 [804,] 0.0001569113 0.0004105297 1.647044e-04
 [805,] 0.0005552628 0.0002163176 4.022924e-04
 [806,] 0.0001133636 0.0001405842 3.271864e-05
 [807,] 0.0003079183 0.0001200638 5.010378e-05
 [808,] 0.0002582087 0.0001626093 3.003906e-05
 [809,] 0.0002615704 0.0001286385 3.947590e-05
 [810,] 0.0001816274 0.0001233385 3.511638e-05
 [811,] 0.0001459744 0.0001663958 4.329102e-05
 [812,] 0.0001817721 0.0001194492 3.200877e-05
 [813,] 0.0001779088 0.0001805384 5.482424e-05
 [814,] 0.0002172123 0.0003989886 2.273640e-04
 [815,] 0.0002345011 0.0004825417 3.416107e-04
 [816,] 0.0001853136 0.0001641723 5.055867e-05
 [817,] 0.0001295938 0.0002149977 6.107691e-05
 [818,] 0.0001859743 0.0001624936 4.934325e-05
 [819,] 0.0004769582 0.0002813039 4.757765e-04
 [820,] 0.0001753791 0.0001370500 4.349895e-05
 [821,] 0.0001753934 0.0001368238 4.342328e-05
 [822,] 0.0001328122 0.0001622565 3.601989e-05
 [823,] 0.0001650437 0.0001085260 3.165372e-05
 [824,] 0.0001576479 0.0001106061 3.136373e-05
 [825,] 0.0001524964 0.0001294572 4.823804e-05
 [826,] 0.0003185535 0.0003228152 4.498439e-05
 [827,] 0.0001458120 0.0001369924 4.948227e-05
 [828,] 0.0002500176 0.0001859865 9.344614e-05
 [829,] 0.0001984203 0.0001273480 4.171573e-05
 [830,] 0.0002047105 0.0001831646 5.626116e-05
 [831,] 0.0002017060 0.0002117738 1.212972e-04
 [832,] 0.0002432909 0.0001106407 3.781235e-05
 [833,] 0.0001758701 0.0002076338 9.986802e-05
 [834,] 0.0001575427 0.0002097069 8.577329e-05
 [835,] 0.0001878730 0.0002034793 6.369930e-05
 [836,] 0.0001874958 0.0002261056 6.389915e-05
 [837,] 0.0001878900 0.0002037077 6.400262e-05
 [838,] 0.0001852718 0.0001149104 3.330429e-05
 [839,] 0.0001829997 0.0001202908 3.060547e-05
 [840,] 0.0002004466 0.0002096221 5.598592e-05
 [841,] 0.0001942649 0.0001881603 5.422150e-05
 [842,] 0.0002004775 0.0001337579 3.418515e-05
 [843,] 0.0002097152 0.0001770757 9.953455e-05
 [844,] 0.0001642175 0.0001124090 3.943463e-05
 [845,] 0.0002014924 0.0001894373 5.547719e-05
 [846,] 0.0002463771 0.0001185043 3.577675e-05
 [847,] 0.0002330184 0.0001233882 3.334146e-05
 [848,] 0.0001680886 0.0001540539 4.759726e-05
 [849,] 0.0002033650 0.0002110768 5.464641e-05
 [850,] 0.0001852622 0.0002492527 8.662516e-05
 [851,] 0.0002125134 0.0002160038 3.007340e-05
 [852,] 0.0001737158 0.0001151765 4.392662e-05
 [853,] 0.0002029194 0.0001155356 3.145583e-05
 [854,] 0.0001877256 0.0001927311 6.065037e-05
 [855,] 0.0001940044 0.0001801405 6.276543e-05
 [856,] 0.0001910610 0.0001635855 5.349504e-05
 [857,] 0.0001904875 0.0001634035 5.316634e-05
 [858,] 0.0001584490 0.0001888585 5.129975e-05
 [859,] 0.0001738225 0.0001156433 3.525048e-05
 [860,] 0.0001758670 0.0001551761 4.775261e-05
 [861,] 0.0001755979 0.0001329133 3.972278e-05
 [862,] 0.0001650181 0.0001250762 3.502784e-05
 [863,] 0.0001332173 0.0001087732 2.975163e-05
 [864,] 0.0001774929 0.0001368878 5.791445e-05
 [865,] 0.0001876633 0.0001110686 4.175199e-05
 [866,] 0.0001942635 0.0001752744 5.944458e-05
 [867,] 0.0003467972 0.0001446234 7.650951e-05
 [868,] 0.0001785774 0.0001134489 4.127779e-05
 [869,] 0.0001586413 0.0001813232 5.227599e-05
 [870,] 0.0001703227 0.0001460299 4.822230e-05
 [871,] 0.0001868229 0.0001108574 3.873801e-05
 [872,] 0.0001830159 0.0001718553 5.310077e-05
 [873,] 0.0001696881 0.0001084636 3.485516e-05
 [874,] 0.0001710796 0.0001435869 4.844885e-05
 [875,] 0.0001731021 0.0001907837 6.449406e-05
 [876,] 0.0001751562 0.0001435359 4.966991e-05
 [877,] 0.0002262548 0.0001285928 6.994480e-05
 [878,] 0.0002092611 0.0001397287 7.181929e-05
 [879,] 0.0001938126 0.0001140699 4.425073e-05
 [880,] 0.0001901237 0.0001980854 6.111355e-05
 [881,] 0.0001586714 0.0001085630 3.479143e-05
 [882,] 0.0001663202 0.0001091270 3.530662e-05
 [883,] 0.0050258750 0.0001987230 4.021447e-04
 [884,] 0.0001938824 0.0001582574 7.902822e-05
 [885,] 0.0001892836 0.0001134127 4.158595e-05
 [886,] 0.0001840524 0.0001883794 5.745691e-05
 [887,] 0.0001904560 0.0001843820 5.955396e-05
 [888,] 0.0001750484 0.0001562859 6.964723e-05
 [889,] 0.0001643652 0.0001858152 5.718806e-05
 [890,] 0.0001696362 0.0001139199 3.962624e-05
 [891,] 0.0001648466 0.0001243009 4.927470e-05
 [892,] 0.0001864295 0.0001094563 3.670063e-05
 [893,] 0.0001523642 0.0001208996 3.728291e-05
 [894,] 0.0001724586 0.0001340119 5.499760e-05
 [895,] 0.0001880706 0.0001358704 4.349518e-05
 [896,] 0.0001488574 0.0001093854 3.489169e-05
 [897,] 0.0001868911 0.0001170579 3.393212e-05
 [898,] 0.0001857911 0.0001743667 5.472789e-05
 [899,] 0.0001791641 0.0001140231 4.494259e-05
 [900,] 0.0001797774 0.0001151385 4.603531e-05
 [901,] 0.0001772622 0.0001826323 8.745508e-05
 [902,] 0.0001987142 0.0001141560 4.866292e-05
 [903,] 0.0002007578 0.0001141235 4.899183e-05
 [904,] 0.0002037774 0.0001133263 4.867121e-05
 [905,] 0.0001952328 0.0001233787 5.627490e-05
 [906,] 0.0001967487 0.0001138118 4.795570e-05
 [907,] 0.0001985472 0.0001145532 4.903885e-05
 [908,] 0.0002017116 0.0001145089 4.957611e-05
 [909,] 0.0002029157 0.0001188683 5.404594e-05
 [910,] 0.0001954972 0.0001122420 4.627520e-05
 [911,] 0.0001919701 0.0001175283 5.057348e-05
 [912,] 0.0002026753 0.0002374745 1.391920e-04
 [913,] 0.0002058053 0.0001175968 5.335846e-05
 [914,] 0.0001978892 0.0001189456 5.297054e-05
 [915,] 0.0001831197 0.0003468971 9.578034e-05
 [916,] 0.0002020310 0.0001369283 6.843572e-05
 [917,] 0.0002078012 0.0001553776 5.641512e-05
 [918,] 0.0002045001 0.0001135249 4.914569e-05
 [919,] 0.0001745155 0.0001298294 5.357689e-05
 [920,] 0.0002080173 0.0001318961 6.646250e-05
 [921,] 0.0001990954 0.0003210930 1.890963e-04
 [922,] 0.0002168082 0.0001315375 6.865064e-05
 [923,] 0.0002437585 0.0002995061 2.295182e-04
 [924,] 0.0002125323 0.0001331010 6.876156e-05
 [925,] 0.0002122647 0.0001331610 6.873285e-05
 [926,] 0.0002160708 0.0001326588 6.940137e-05
 [927,] 0.0002105807 0.0001332639 6.833932e-05
 [928,] 0.0002093456 0.0001345537 6.903409e-05
 [929,] 0.0001824587 0.0001825183 5.925150e-05
 [930,] 0.0001781712 0.0001671450 5.086437e-05
 [931,] 0.0002146119 0.0001351794 7.112451e-05
 [932,] 0.0002218655 0.0002569960 1.710452e-04
 [933,] 0.0002385303 0.0001361440 8.069030e-05
 [934,] 0.0002336922 0.0001357480 7.844042e-05
 [935,] 0.0002156648 0.0003220886 2.117170e-04
 [936,] 0.0002326380 0.0001391227 8.091101e-05
 [937,] 0.0002077405 0.0002648185 1.628175e-04
 [938,] 0.0001903326 0.0002172286 7.067742e-05
 [939,] 0.0002727095 0.0001498410 1.086967e-04
 [940,] 0.0002599760 0.0001502013 1.030722e-04
 [941,] 0.0002427113 0.0001319691 7.842031e-05
 [942,] 0.0001954928 0.0001822757 6.346053e-05
 [943,] 0.0002479580 0.0001391276 8.722818e-05
 [944,] 0.0001835110 0.0001996205 6.022571e-05
 [945,] 0.0002297820 0.0001352507 7.647854e-05
 [946,] 0.0001903149 0.0002126358 6.895367e-05
 [947,] 0.0001832708 0.0001719154 5.331773e-05
 [948,] 0.0001836367 0.0002577402 7.116034e-05
 [949,] 0.0002251910 0.0001328516 7.268789e-05
 [950,] 0.0002241657 0.0001319189 7.151750e-05
 [951,] 0.0002285178 0.0001326898 7.380347e-05
 [952,] 0.0002281085 0.0001315928 7.270614e-05
 [953,] 0.0002459680 0.0001320767 7.973751e-05
 [954,] 0.0002264822 0.0001712357 1.049529e-04
 [955,] 0.0002351350 0.0001289844 7.288390e-05
 [956,] 0.0002448521 0.0001339652 8.114065e-05
 [957,] 0.0002444120 0.0001313803 7.848259e-05
 [958,] 0.0002494918 0.0001625063 1.061111e-04
 [959,] 0.0002260345 0.0001298758 7.042654e-05
 [960,] 0.0001785029 0.0001380685 6.042439e-05
 [961,] 0.0001844705 0.0001402431 6.383227e-05
 [962,] 0.0001851154 0.0001802356 5.432419e-05
 [963,] 0.0001827188 0.0001708183 8.164137e-05
 [964,] 0.0001893541 0.0001392774 6.486308e-05
 [965,] 0.0001845721 0.0001428927 6.554723e-05
 [966,] 0.0001717631 0.0002078152 9.362130e-05
 [967,] 0.0001837859 0.0002598794 1.328172e-04
 [968,] 0.0001917668 0.0001999019 6.694145e-05
 [969,] 0.0001874863 0.0002696577 1.421431e-04
 [970,] 0.0001897000 0.0002954154 1.594449e-04
 [971,] 0.0001850871 0.0002727195 1.412845e-04
 [972,] 0.0002089652 0.0003256825 2.027969e-04
 [973,] 0.0001831035 0.0001709449 5.340389e-05
 [974,] 0.0001467881 0.0001577991 4.661155e-05
 [975,] 0.0001982340 0.0001938279 6.860480e-05
 [976,] 0.0001769861 0.0001256538 4.160505e-05
 [977,] 0.0001378086 0.0011497987 2.487043e-04
 [978,] 0.0001534689 0.0001079600 3.224048e-05
 [979,] 0.0001990064 0.0001376044 3.667509e-05
 [980,] 0.0001807090 0.0001831500 5.546433e-05
 [981,] 0.0001429556 0.0001306205 2.756486e-05
 [982,] 0.0005816783 0.0001282125 1.717209e-04
 [983,] 0.0006224217 0.0001244825 1.680626e-04
 [984,] 0.0001646130 0.0001234304 3.382878e-05
 [985,] 0.0001732588 0.0001351620 3.267185e-05
 [986,] 0.0001588028 0.0001234123 3.325936e-05
 [987,] 0.0001580530 0.0001234570 3.317256e-05
 [988,] 0.0001693718 0.0001231023 3.443269e-05
 [989,] 0.0001849666 0.0001952552 5.880379e-05
 [990,] 0.0001854077 0.0001960390 5.871092e-05
 [991,] 0.0001880102 0.0001464866 4.602909e-05
 [992,] 0.0001896470 0.0001708919 5.659482e-05
 [993,] 0.0002316917 0.0001922168 1.192829e-04
 [994,] 0.0003640991 0.0001136166 8.724007e-05
 [995,] 0.0002369170 0.0001988903 1.280653e-04
 [996,] 0.0002289166 0.0002020731 1.257233e-04
 [997,] 0.0002339775 0.0002009095 1.279683e-04
 [998,] 0.0002372374 0.0001979253 1.274287e-04
 [999,] 0.0002247489 0.0002018760 1.229554e-04
[1000,] 0.0002359822 0.0002021926 1.303454e-04
[1001,] 0.0002308132 0.0001942063 1.204261e-04
[1002,] 0.0002349544 0.0003285489 2.347439e-04
[1003,] 0.0001463429 0.0002076645 3.336516e-05
[1004,] 0.0001985858 0.0001850297 6.186399e-05
[1005,] 0.0002449700 0.0002298791 1.609119e-04
[1006,] 0.0002409624 0.0002276568 1.558069e-04
[1007,] 0.0002484533 0.0002246899 1.588889e-04
[1008,] 0.0002059957 0.0004643457 2.736798e-04
[1009,] 0.0002418629 0.0002243236 1.536004e-04
[1010,] 0.0002366530 0.0002291892 1.537665e-04
[1011,] 0.0004082785 0.0001160981 1.037127e-04
[1012,] 0.0002336887 0.0002280389 1.504730e-04
[1013,] 0.0004262494 0.0001105356 7.304077e-05
[1014,] 0.0001855466 0.0001470018 5.502684e-05
[1015,] 0.0001445334 0.0001907511 4.850337e-05
[1016,] 0.0001867518 0.0004921741 2.429590e-04
[1017,] 0.0002574124 0.0002279293 1.687365e-04
[1018,] 0.0001858075 0.0003887295 7.763173e-05
[1019,] 0.0001944805 0.0001686368 5.169297e-05
[1020,] 0.0002319319 0.0002281155 1.491479e-04
[1021,] 0.0002328461 0.0002218419 1.446734e-04
[1022,] 0.0002438057 0.0002271618 1.575713e-04
[1023,] 0.0002225023 0.0002315239 1.443003e-04
[1024,] 0.0001858732 0.0003784429 7.627814e-05
[1025,] 0.0001761710 0.0001738354 5.095633e-05
[1026,] 0.0002123765 0.0001854061 1.036033e-04
[1027,] 0.0001339673 0.0005469326 4.093997e-05
[1028,] 0.0001760777 0.0001759658 5.141754e-05
[1029,] 0.0001760751 0.0001753068 5.126701e-05
[1030,] 0.0003637067 0.0001119108 6.534793e-05
[1031,] 0.0001852026 0.0001733398 4.963869e-05
[1032,] 0.0005190170 0.0001108901 8.741672e-05
[1033,] 0.0007028958 0.0001632737 3.160470e-04
[1034,] 0.0001868296 0.0002048040 5.121903e-05
[1035,] 0.0002368644 0.0001936246 1.229068e-04
[1036,] 0.0005281253 0.0001212136 1.492432e-04
[1037,] 0.0001388115 0.0001314230 3.016218e-05
[1038,] 0.0002106703 0.0009255106 5.761419e-04
[1039,] 0.0001903859 0.0001845538 5.840503e-05
[1040,] 0.0001727240 0.0001800682 5.405884e-05
[1041,] 0.0001352152 0.0001264203 3.055489e-05
[1042,] 0.0001760005 0.0002006317 5.421854e-05
[1043,] 0.0001907454 0.0001839101 6.020387e-05
[1044,] 0.0001612954 0.0001704477 5.075031e-05
[1045,] 0.0001752115 0.0002284028 5.998204e-05
[1046,] 0.0001753820 0.0002000253 5.463268e-05
[1047,] 0.0001759896 0.0001982121 5.382427e-05
[1048,] 0.0001753016 0.0004184531 9.448821e-05
[1049,] 0.0001728572 0.0001940645 5.253422e-05
[1050,] 0.0001720114 0.0001891327 5.267278e-05
[1051,] 0.0001738275 0.0001925596 5.174823e-05
[1052,] 0.0001731812 0.0001948891 5.245666e-05
[1053,] 0.0001343861 0.0001234688 3.100126e-05
[1054,] 0.0001727217 0.0001896860 5.198430e-05
[1055,] 0.0001372243 0.0001278433 3.050427e-05
[1056,] 0.0001729601 0.0001943057 5.251231e-05
[1057,] 0.0001729171 0.0001912673 5.216228e-05
[1058,] 0.0001735140 0.0001971036 5.268715e-05
[1059,] 0.0001730638 0.0001838005 5.087505e-05
[1060,] 0.0001751317 0.0001972195 5.437048e-05
[1061,] 0.0001750942 0.0001908805 5.336360e-05
[1062,] 0.0001748004 0.0004120659 9.660517e-05
[1063,] 0.0001750686 0.0002033245 5.554541e-05
[1064,] 0.0001845572 0.0002408447 9.493356e-05
[1065,] 0.0006523720 0.0001449996 2.315693e-04
[1066,] 0.0001754255 0.0001845400 5.195277e-05
[1067,] 0.0001760293 0.0002020160 5.446970e-05
[1068,] 0.0001759407 0.0001951145 5.337263e-05
[1069,] 0.0001752738 0.0001912236 5.325732e-05
[1070,] 0.0001749833 0.0004224668 9.708933e-05
[1071,] 0.0004568443 0.0001460217 1.850257e-04
[1072,] 0.0001736306 0.0001300495 3.999035e-05
[1073,] 0.0006170974 0.0001517476 2.429241e-04
[1074,] 0.0002883329 0.0001727396 1.374361e-04
[1075,] 0.0002084575 0.0003532000 2.081115e-04
[1076,] 0.0005077764 0.0003851121 7.244887e-04
[1077,] 0.0002001320 0.0003750249 2.080074e-04
[1078,] 0.0006218170 0.0001091468 9.799484e-05
[1079,] 0.0001401980 0.0001294184 3.048150e-05
[1080,] 0.0003298696 0.0001561560 1.421197e-04
[1081,] 0.0003408960 0.0001563169 1.479000e-04
[1082,] 0.0003461382 0.0001567927 1.512153e-04
[1083,] 0.0001918268 0.0003506216 1.803482e-04
[1084,] 0.0004905581 0.0001753983 2.672701e-04
[1085,] 0.0001769682 0.0003084926 7.206592e-05
[1086,] 0.0005098530 0.0001755581 2.799054e-04
[1087,] 0.0001546291 0.0001920787 4.202332e-05
[1088,] 0.0003216654 0.0001126111 5.369614e-05
[1089,] 0.0005269426 0.0001763382 2.926470e-04
[1090,] 0.0005588651 0.0001761015 3.121762e-04
[1091,] 0.0005446606 0.0001794651 3.118350e-04
[1092,] 0.0001753831 0.0004240451 9.513793e-05
[1093,] 0.0001749290 0.0002098555 5.766689e-05
[1094,] 0.0005334376 0.0001807790 3.075492e-04
[1095,] 0.0005473031 0.0001786184 3.114298e-04
[1096,] 0.0005519806 0.0001808903 3.203109e-04
[1097,] 0.0006090022 0.0001784759 3.461486e-04
[1098,] 0.0005291621 0.0001749528 2.906144e-04
[1099,] 0.0005249756 0.0001827288 3.065021e-04
[1100,] 0.0005505755 0.0001731877 2.997385e-04
[1101,] 0.0005335793 0.0001748090 2.930060e-04
[1102,] 0.0001924729 0.0001408141 4.569819e-05
[1103,] 0.0001924258 0.0002193408 9.285168e-05
[1104,] 0.0001839324 0.0001259878 3.539843e-05
[1105,] 0.0001718001 0.0001261323 3.421474e-05
[1106,] 0.0001992327 0.0004193865 2.321828e-04
[1107,] 0.0009915801 0.0003953377 4.000704e-05
[1108,] 0.0001357382 0.0001426244 2.870496e-05
[1109,] 0.0001682052 0.0001691708 5.156747e-05
[1110,] 0.0001944307 0.0001932960 5.463994e-05
[1111,] 0.0001794649 0.0001086819 3.298381e-05
[1112,] 0.0003724291 0.0001104047 4.764084e-05
[1113,] 0.0002769229 0.0002823210 3.968833e-05
[1114,] 0.0001856317 0.0001944790 5.350488e-05
[1115,] 0.0001928705 0.0001529758 3.364188e-05
[1116,] 0.0001859618 0.0001504507 3.372171e-05
[1117,] 0.0005588929 0.0001602870 5.893543e-05
[1118,] 0.0001945278 0.0001868899 5.896898e-05
[1119,] 0.0001965361 0.0001539346 3.356241e-05
[1120,] 0.0001713436 0.0001075620 3.328480e-05
[1121,] 0.0002012719 0.0001909029 5.471788e-05
[1122,] 0.0002188547 0.0002046751 4.263858e-05
[1123,] 0.0001928694 0.0001539391 3.366032e-05
[1124,] 0.0002946254 0.0001651799 1.188118e-04
[1125,] 0.0001713420 0.0001952683 5.761579e-05
[1126,] 0.0001945150 0.0001867942 5.910184e-05
[1127,] 0.0001483302 0.0001531783 4.183892e-05
[1128,] 0.0001987900 0.0001909637 5.464499e-05
[1129,] 0.0001449418 0.0001846498 4.380621e-05
[1130,] 0.0001461283 0.0002028606 4.547753e-05
[1131,] 0.0001444026 0.0001980386 4.650010e-05
[1132,] 0.0005713449 0.0001370406 7.499624e-05
[1133,] 0.0001769618 0.0002578827 4.752700e-05
[1134,] 0.0001449229 0.0001981843 4.608971e-05
[1135,] 0.0001427174 0.0001272052 3.483257e-05
[1136,] 0.0001505703 0.0001229233 3.546906e-05
[1137,] 0.0001734039 0.0001931426 5.536750e-05
[1138,] 0.0001197752 0.0002336200 4.514172e-05
[1139,] 0.0003004356 0.0001158135 6.563223e-05
[1140,] 0.0001198842 0.0002442911 4.583896e-05
[1141,] 0.0001198360 0.0002483084 4.646564e-05
[1142,] 0.0001969803 0.0001898589 5.488237e-05
[1143,] 0.0001824957 0.0002113173 9.876626e-05
[1144,] 0.0001898948 0.0002880378 7.744969e-05
[1145,] 0.0001915247 0.0002916479 6.311637e-05
[1146,] 0.0001914387 0.0002917244 6.315559e-05
[1147,] 0.0001652529 0.0001800403 7.332170e-05
[1148,] 0.0001948661 0.0001915334 5.859846e-05
[1149,] 0.0006363126 0.0001847619 3.413647e-04
[1150,] 0.0005921320 0.0001904343 3.338748e-04
[1151,] 0.0035974702 0.0001496834 1.135330e-03
[1152,] 0.0001878529 0.0003546962 7.160802e-05
[1153,] 0.0001960691 0.0001825419 5.536618e-05
[1154,] 0.0002591543 0.0002149171 5.717221e-05
[1155,] 0.0001462474 0.0001873229 4.594889e-05
[1156,] 0.0001093454 0.0003431713 5.093667e-05
[1157,] 0.0001901929 0.0001902539 4.185599e-05
[1158,] 0.0001830347 0.0001148080 3.407869e-05
[1159,] 0.0001148589 0.0001612128 3.132442e-05
[1160,] 0.0001153478 0.0001510507 3.061419e-05
[1161,] 0.0001118563 0.0001505495 3.160575e-05
[1162,] 0.0001307433 0.0002517309 3.639092e-05
[1163,] 0.0001340612 0.0001946656 3.192686e-05
[1164,] 0.0001698336 0.0002790927 8.593516e-05
[1165,] 0.0002057749 0.0007462113 5.302163e-05
[1166,] 0.0001116030 0.0001921849 3.525157e-05
[1167,] 0.0001107933 0.0002318564 4.086623e-05
[1168,] 0.0001787131 0.0010277752 7.426410e-05
[1169,] 0.0001916635 0.0019519214 8.824801e-05
[1170,] 0.0002032493 0.0005539320 5.174551e-05
[1171,] 0.0001930209 0.0006718936 5.380995e-05
[1172,] 0.0001788197 0.0002815273 7.149433e-05
[1173,] 0.0010715056 0.0001476098 8.005920e-04
[1174,] 0.0001115518 0.0001836729 3.452860e-05
[1175,] 0.0001188794 0.0001141611 2.951376e-05
[1176,] 0.0001221148 0.0003230211 4.494828e-05
[1177,] 0.0001368855 0.0001519144 2.928745e-05
[1178,] 0.0001717173 0.0001831333 5.062142e-05
[1179,] 0.0029939898 0.0001466798 8.672565e-03
[1180,] 0.0001848679 0.0001854574 5.673694e-05
[1181,] 0.0001519369 0.0001798517 2.956988e-05
[1182,] 0.0002301386 0.0013232250 6.019735e-05
[1183,] 0.0001501834 0.0001779260 2.946440e-05
[1184,] 0.0001893820 0.0005826058 5.243676e-05
[1185,] 0.0001099406 0.0001439080 3.279348e-05
[1186,] 0.0001151457 0.0004488581 5.173235e-05
[1187,] 0.0003358494 0.0006427487 4.329338e-05
[1188,] 0.0001152700 0.0002914802 4.140155e-05
[1189,] 0.0001138738 0.0001434504 3.039286e-05
[1190,] 0.0001228446 0.0001277583 2.904267e-05
[1191,] 0.0001784178 0.0004231032 9.914667e-05
[1192,] 0.0001162649 0.0001287652 2.988456e-05
[1193,] 0.0001418356 0.0001216554 3.175184e-05
[1194,] 0.0002528217 0.0011921809 5.406285e-05
[1195,] 0.0002486929 0.0011781264 5.446332e-05
[1196,] 0.0002761619 0.0005686874 4.261687e-05
[1197,] 0.0001592365 0.0001969951 3.842725e-05
[1198,] 0.0001669423 0.0003476092 4.625580e-05
[1199,] 0.0396836466 0.0001353705 4.027339e-01
[1200,] 0.0001774991 0.0004051225 1.040099e-04
[1201,] 0.0001466952 0.0002447097 4.820004e-05
[1202,] 0.0001202868 0.0001290919 2.880189e-05
[1203,] 0.0001466199 0.0002630049 5.114166e-05
[1204,] 0.0001477443 0.0002230458 4.603509e-05
[1205,] 0.0001771316 0.0002500093 7.093594e-05
[1206,] 0.0001181064 0.0001659028 1.994615e-04
[1207,] 0.0001177200 0.0001795835 2.672393e-04
[1208,] 0.0001284850 0.0002796225 3.435961e-05
[1209,] 0.0001206538 0.0001639264 1.261012e-03
[1210,] 0.0001210220 0.0001652213 1.507910e-03
[1211,] 0.0049982867 0.0001599517 5.356614e-01
[1212,] 0.0001582994 0.0001446348 4.172319e-05
[1213,] 0.0001949216 0.0001116045 3.510066e-05
[1214,] 0.0001208264 0.0003452108 7.597257e-05
[1215,] 0.0001771380 0.0001224181 3.488724e-05
[1216,] 0.0003138474 0.0001429025 3.301781e-05
[1217,] 0.0001686683 0.0001746101 6.244885e-05
[1218,] 0.0001691582 0.0001752765 6.319222e-05
[1219,] 0.0003309862 0.0001577348 5.555603e-05
[1220,] 0.0002105000 0.0001648274 4.158319e-05
[1221,] 0.0002459865 0.0002887837 2.992069e-05
[1222,] 0.0001525843 0.0001677072 4.719479e-05
[1223,] 0.0001604560 0.0001772286 5.723147e-05
[1224,] 0.0003104388 0.0001675505 4.827376e-05
[1225,] 0.0001775947 0.0001531257 3.769699e-05
[1226,] 0.0001622242 0.0001771480 5.794481e-05
[1227,] 0.0002361158 0.0001615781 4.346168e-05
[1228,] 0.0001622093 0.0001682848 5.105166e-05
[1229,] 0.0001477228 0.0001680207 4.606255e-05
[1230,] 0.0001845670 0.0001995345 5.819101e-05
[1231,] 0.0001907801 0.0002297278 9.363588e-05
[1232,] 0.0001444991 0.0002287750 4.542609e-05
[1233,] 0.0001446118 0.0002060134 4.310095e-05
[1234,] 0.0001699601 0.0001739677 5.815280e-05
[1235,] 0.0001664032 0.0001776232 5.926687e-05
[1236,] 0.0001676673 0.0001710775 5.107236e-05
[1237,] 0.0001561115 0.0001709037 5.069111e-05
[1238,] 0.0001467062 0.0001778390 4.170115e-05
[1239,] 0.0001137271 0.0001431803 3.100950e-05
[1240,] 0.0001930125 0.0001126221 3.744439e-05
[1241,] 0.0001942168 0.0001231320 3.810779e-05
[1242,] 0.0001506328 0.0001238319 4.283616e-05
[1243,] 0.0001550750 0.0001715411 4.271414e-05
[1244,] 0.0001392175 0.0001167144 3.081197e-05
[1245,] 0.0001504669 0.0001631820 3.900069e-05
[1246,] 0.0001415993 0.0001113405 3.146724e-05
[1247,] 0.0001704413 0.0001874596 4.533226e-05
[1248,] 0.0001445989 0.0001078520 3.226376e-05
[1249,] 0.0002351987 0.0001191790 3.707820e-05
[1250,] 0.0002437301 0.0001189084 3.799025e-05
[1251,] 0.0001268160 0.0001296193 3.898199e-05
[1252,] 0.0001832277 0.0001967234 6.447849e-05
[1253,] 0.0001266412 0.0001256827 3.769084e-05
[1254,] 0.0001821639 0.0001881911 5.761089e-05
[1255,] 0.0001392115 0.0001177490 3.862586e-05
[1256,] 0.0003175033 0.0001138222 6.487009e-05
[1257,] 0.0001360765 0.0001322064 4.362795e-05
[1258,] 0.0002552094 0.0001613850 9.146098e-05
[1259,] 0.0001331448 0.0001386507 4.444299e-05
[1260,] 0.0001925025 0.0001167090 3.932892e-05
[1261,] 0.0001358415 0.0001307165 4.267803e-05
[1262,] 0.0001945153 0.0001142716 3.850603e-05
[1263,] 0.0001353903 0.0001404555 4.611998e-05
[1264,] 0.0001938982 0.0001138210 3.815999e-05
[1265,] 0.0001951296 0.0001133946 3.811821e-05
[1266,] 0.0001942531 0.0001144159 3.855036e-05
[1267,] 0.0001942723 0.0001144159 3.855356e-05
[1268,] 0.0001310514 0.0001556396 4.874069e-05
[1269,] 0.0001912058 0.0001197681 3.967302e-05
[1270,] 0.0001273735 0.0001524383 4.575100e-05
[1271,] 0.0002252603 0.0001963776 8.778418e-05
[1272,] 0.0001183350 0.0001592078 3.884871e-05
[1273,] 0.0001715585 0.0001733790 4.570838e-05
[1274,] 0.0001969478 0.0001108235 3.648962e-05
[1275,] 0.0001216226 0.0001108504 3.075825e-05
[1276,] 0.0001235904 0.0002373173 5.595325e-05
[1277,] 0.0001685997 0.0001707770 4.658042e-05
[1278,] 0.0001932771 0.0001120480 3.627088e-05
[1279,] 0.0001764843 0.0001843027 6.481414e-05
[1280,] 0.0001496354 0.0001813320 5.113285e-05
[1281,] 0.0001234830 0.0001722017 3.983084e-05
[1282,] 0.0001205864 0.0001717203 3.792677e-05
[1283,] 0.0001395307 0.0001079528 3.258164e-05
[1284,] 0.0001439944 0.0001189066 3.146054e-05
[1285,] 0.0001225140 0.0001527892 3.571771e-05
[1286,] 0.0001422797 0.0001752217 6.400131e-05
[1287,] 0.0001229253 0.0001611624 4.783341e-05
[1288,] 0.0002024206 0.0001599114 4.518036e-05
[1289,] 0.0001731414 0.0001640501 5.482177e-05
[1290,] 0.0002139470 0.0001508172 6.564074e-05
[1291,] 0.0001198296 0.0001192273 3.358288e-05
[1292,] 0.0001385046 0.0001633970 4.620604e-05
[1293,] 0.0001941473 0.0001211290 4.637009e-05
[1294,] 0.0001892384 0.0002076775 4.771500e-05
[1295,] 0.0001123958 0.0001230219 3.138423e-05
[1296,] 0.0001210935 0.0001481178 3.426866e-05
[1297,] 0.0001190358 0.0001098879 2.994116e-05
[1298,] 0.0001829857 0.0001966549 6.796259e-05
[1299,] 0.0001777835 0.0001133498 4.177107e-05
[1300,] 0.0001181369 0.0001609413 3.632121e-05
[1301,] 0.0002654658 0.0001426646 7.026038e-05
[1302,] 0.0001762669 0.0001966640 6.465734e-05
[1303,] 0.0001883714 0.0001829420 8.005915e-05
[1304,] 0.0001090514 0.0001322563 3.178997e-05
[1305,] 0.0001867101 0.0001933431 4.917981e-05
[1306,] 0.0001149179 0.0001186061 3.053271e-05
[1307,] 0.0001751156 0.0001991264 6.559693e-05
[1308,] 0.0001944243 0.0001118884 3.668524e-05
[1309,] 0.0001743222 0.0001951952 6.274388e-05
[1310,] 0.0001916000 0.0001225078 4.291843e-05
[1311,] 0.0001794164 0.0001988180 6.768243e-05
[1312,] 0.0001914388 0.0001224264 4.007645e-05
[1313,] 0.0001663521 0.0001379817 4.959158e-05
[1314,] 0.0001767117 0.0001927501 6.268563e-05
[1315,] 0.0001743366 0.0001962196 6.343627e-05
[1316,] 0.0001746031 0.0001966132 6.380476e-05
[1317,] 0.0001914707 0.0001219835 3.991435e-05
[1318,] 0.0001709053 0.0001942213 6.083181e-05
[1319,] 0.0001164092 0.0001216667 3.022302e-05
[1320,] 0.0001667354 0.0001925265 5.182883e-05
[1321,] 0.0001902892 0.0001963506 5.301064e-05
[1322,] 0.0001948558 0.0002236046 1.067187e-04
[1323,] 0.0001633475 0.0001784878 4.936707e-05
[1324,] 0.0002826705 0.0001728962 5.752592e-05
[1325,] 0.0001554528 0.0002238221 3.762626e-05
[1326,] 0.0001657949 0.0001801057 4.608346e-05
[1327,] 0.0001489971 0.0001510605 3.525675e-05
[1328,] 0.0001745528 0.0001325390 3.632665e-05
[1329,] 0.0001570400 0.0001867829 5.074901e-05
[1330,] 0.0001596778 0.0001898280 5.065737e-05
[1331,] 0.0001491794 0.0002121706 3.991299e-05
[1332,] 0.0001556144 0.0001866597 5.004476e-05
[1333,] 0.0001803694 0.0002144803 4.430545e-05
[1334,] 0.0001560228 0.0001863294 4.974339e-05
[1335,] 0.0001554408 0.0001853443 4.899571e-05
[1336,] 0.0001392670 0.0001362825 3.473467e-05
[1337,] 0.0002978524 0.0001721572 8.964467e-05
[1338,] 0.0001828590 0.0002127717 7.030783e-05
[1339,] 0.0001091390 0.0002371258 4.292258e-05
[1340,] 0.0001962881 0.0001228167 3.189145e-05
[1341,] 0.0001224636 0.0002024510 4.513565e-05
[1342,] 0.0001736762 0.0001718992 5.617688e-05
[1343,] 0.0002078915 0.0003044684 4.808428e-05
[1344,] 0.0001780850 0.0001700550 5.404069e-05
[1345,] 0.0001411075 0.0001140283 3.314483e-05
[1346,] 0.0001825709 0.0001850847 5.743744e-05
[1347,] 0.0001727920 0.0002227072 3.772233e-05
[1348,] 0.0001786883 0.0001678439 3.399962e-05
[1349,] 0.0001137988 0.0001207386 2.919345e-05
[1350,] 0.0001776173 0.0001785656 4.365372e-05
[1351,] 0.0001543184 0.0001864952 4.919199e-05
[1352,] 0.0002568875 0.0001547964 3.390039e-05
[1353,] 0.0001705942 0.0001776724 5.253886e-05
[1354,] 0.0001112139 0.0001263594 3.078594e-05
[1355,] 0.0001357674 0.0001593497 4.356661e-05
[1356,] 0.0001964887 0.0001568391 4.602375e-05
[1357,] 0.0001679008 0.0001259595 3.118111e-05
[1358,] 0.0001543806 0.0001829800 5.054950e-05
[1359,] 0.0001110147 0.0001222929 2.995603e-05
[1360,] 0.0001675635 0.0001231037 3.628941e-05
[1361,] 0.0001541087 0.0001868507 4.914917e-05
[1362,] 0.0001362617 0.0001103487 3.189567e-05
[1363,] 0.0001549989 0.0001862927 4.929834e-05
[1364,] 0.0001544372 0.0001863463 4.920294e-05
[1365,] 0.0001543155 0.0001863446 4.918855e-05
[1366,] 0.0001542202 0.0001863734 4.915349e-05
[1367,] 0.0001689182 0.0001317318 4.520848e-05
[1368,] 0.0001572622 0.0001876385 4.895317e-05
[1369,] 0.0001810540 0.0001863992 5.621482e-05
[1370,] 0.0001220095 0.0006191717 1.101677e-04
[1371,] 0.0001096093 0.0014367241 1.087571e-04
[1372,] 0.0001792345 0.0003126832 5.685670e-05
[1373,] 0.0001100168 0.0012338899 9.055068e-05
[1374,] 0.0001385244 0.0004646604 1.366562e-04
[1375,] 0.0001786558 0.0001898064 5.655543e-05
[1376,] 0.0001372547 0.0003083974 1.006564e-04
[1377,] 0.0001582588 0.0003742731 1.538198e-04
[1378,] 0.0001660521 0.0001436055 4.459472e-05
[1379,] 0.0002216970 0.0001317489 4.513238e-05
[1380,] 0.0001954887 0.0001411699 3.713329e-05
[1381,] 0.0001374893 0.0003092498 8.547492e-05
[1382,] 0.0001504672 0.0002773693 6.835127e-05
[1383,] 0.0001579076 0.0001751996 4.623051e-05
[1384,] 0.0001233120 0.0001097173 2.929193e-05
[1385,] 0.0001257716 0.0001323346 3.045425e-05
[1386,] 0.0001356546 0.0001113337 3.397445e-05
[1387,] 0.0001601217 0.0001770105 3.118035e-05
[1388,] 0.0005974628 0.0001626001 1.910575e-04
[1389,] 0.0003357587 0.0001150758 7.073817e-05
[1390,] 0.0001195410 0.0001179310 3.405046e-05
[1391,] 0.0001705877 0.0001509865 4.585272e-05
[1392,] 0.0004232132 0.0001401985 1.369421e-04
[1393,] 0.0003696413 0.0001639360 1.157406e-04
[1394,] 0.0001328172 0.0001562595 3.042787e-05
[1395,] 0.0001186979 0.0001268675 3.501495e-05
[1396,] 0.0003134673 0.0001631715 9.410831e-05
[1397,] 0.0001361632 0.0001702365 3.013643e-05
[1398,] 0.0001361040 0.0001464893 2.986553e-05
[1399,] 0.0001591337 0.0001674527 5.116287e-05
[1400,] 0.0001427746 0.0001798644 4.406115e-05
[1401,] 0.0001650685 0.0001601837 4.674987e-05
[1402,] 0.0001648351 0.0001606520 4.672157e-05
[1403,] 0.0001648415 0.0001606200 4.706119e-05
[1404,] 0.0001973826 0.0001887245 5.469724e-05
[1405,] 0.0001593859 0.0001169902 3.842507e-05
[1406,] 0.0002399636 0.0001965635 9.706675e-05
[1407,] 0.0001505304 0.0002361072 9.250113e-05
[1408,] 0.0001285224 0.0002154172 5.933610e-05
[1409,] 0.0001285367 0.0003838059 9.378361e-05
[1410,] 0.0002545414 0.0001219189 5.166636e-05
[1411,] 0.0001241324 0.0004013839 8.498717e-05
[1412,] 0.0001214470 0.0003779115 6.624045e-05
[1413,] 0.0003146753 0.0001244807 5.207628e-05
[1414,] 0.0001269986 0.0004195747 9.678606e-05
[1415,] 0.0001816326 0.0001543645 7.299143e-05
[1416,] 0.0001289230 0.0003835667 9.504448e-05
[1417,] 0.0001211995 0.0003011223 5.414412e-05
[1418,] 0.0001214190 0.0003266801 6.058475e-05
[1419,] 0.0001216295 0.0003090393 5.996145e-05
[1420,] 0.0001213148 0.0003741851 6.164583e-05
[1421,] 0.0001259351 0.0002688009 5.887103e-05
[1422,] 0.0001602637 0.0001938650 8.272790e-05
[1423,] 0.0002606020 0.0001417639 4.088607e-05
[1424,] 0.0002813885 0.0001417632 4.168967e-05
[1425,] 0.0001945444 0.0001466217 4.444123e-05
[1426,] 0.0001919858 0.0001454982 4.449166e-05
[1427,] 0.0002736648 0.0004613275 4.330851e-04
[1428,] 0.0001932295 0.0001772890 9.354819e-05
[1429,] 0.0001834358 0.0001464669 4.417376e-05
[1430,] 0.0001951047 0.0001661126 8.712934e-05
[1431,] 0.0001330276 0.0001290413 3.531264e-05
[1432,] 0.0001854376 0.0001327000 5.926766e-05
[1433,] 0.0001865124 0.0001492753 4.453435e-05
[1434,] 0.0002650429 0.0009429276 8.243760e-04
[1435,] 0.0003455030 0.0003450584 4.135489e-04
[1436,] 0.0003167385 0.0003504459 3.795683e-04
[1437,] 0.0003282321 0.0003053693 3.359949e-04
[1438,] 0.0001860862 0.0001454154 4.605552e-05
[1439,] 0.0001799650 0.0009775903 4.311600e-04
[1440,] 0.0001812164 0.0011796908 5.129089e-04
[1441,] 0.0002090059 0.0001523284 8.414628e-05
[1442,] 0.0001942661 0.0004030572 2.322584e-04
[1443,] 0.0001772776 0.0002823581 1.292833e-04
[1444,] 0.0002716329 0.0002460373 2.069990e-04
[1445,] 0.0001678058 0.0001218923 3.783001e-05
[1446,] 0.0001198003 0.0001371532 3.460509e-05
[1447,] 0.0001362272 0.0001331414 3.485049e-05
[1448,] 0.0001775735 0.0001552549 4.977550e-05
[1449,] 0.0002064597 0.0001899181 9.926069e-05
[1450,] 0.0001267954 0.0001141522 3.109359e-05
[1451,] 0.0001783083 0.0001570617 4.857717e-05
[1452,] 0.0002338887 0.0001950940 1.298388e-04
[1453,] 0.0002078338 0.0008339004 4.965341e-04
[1454,] 0.0001822055 0.0002051239 5.603111e-05
[1455,] 0.0002276835 0.0001739050 9.748480e-05
[1456,] 0.0001352852 0.0001305745 3.284807e-05
[1457,] 0.0002389478 0.0002263492 1.595280e-04
[1458,] 0.0001367107 0.0001620991 3.672375e-05
[1459,] 0.0001923660 0.0009400927 4.793684e-04
[1460,] 0.0002305723 0.0003057950 2.176563e-04
[1461,] 0.0001130630 0.0001306170 3.200840e-05
[1462,] 0.0001136884 0.0001338049 3.324119e-05
[1463,] 0.0001148579 0.0001344929 3.501863e-05
[1464,] 0.0002751861 0.0001633856 9.799864e-05
[1465,] 0.0003679318 0.0002041819 2.228716e-04
[1466,] 0.0001139133 0.0001322962 3.354545e-05
[1467,] 0.0001147208 0.0001172253 3.132896e-05
[1468,] 0.0001134961 0.0001327954 3.282040e-05
[1469,] 0.0002438083 0.0002031266 1.274800e-04
[1470,] 0.0001748402 0.0001662579 4.975513e-05
[1471,] 0.0001795116 0.0004853338 2.473675e-04
[1472,] 0.0001932973 0.0002120879 1.190784e-04
[1473,] 0.0001676800 0.0002633357 1.249943e-04
[1474,] 0.0001594742 0.0001305143 3.851482e-05
[1475,] 0.0001754919 0.0001299851 4.114664e-05
[1476,] 0.0001138836 0.0001264676 3.071566e-05
[1477,] 0.0001389252 0.0001509782 5.042135e-05
[1478,] 0.0001612330 0.0001276915 3.906715e-05
[1479,] 0.0001792763 0.0001918677 6.013315e-05
[1480,] 0.0001150462 0.0001300389 3.320155e-05
[1481,] 0.0001110474 0.0006550786 9.505614e-05
[1482,] 0.0001094666 0.0001352158 3.277573e-05
[1483,] 0.0001791456 0.0002010724 6.367745e-05
[1484,] 0.0001098338 0.0002663167 4.159208e-05
[1485,] 0.0001781902 0.0002066745 6.513810e-05
[1486,] 0.0002368327 0.0005369403 3.917905e-04
[1487,] 0.0001115559 0.0002686385 4.025016e-05
[1488,] 0.0003234654 0.0001711636 1.324580e-04
[1489,] 0.0002025939 0.0006160032 3.503535e-04
[1490,] 0.0001914347 0.0001562315 4.827818e-05
[1491,] 0.0002863002 0.0004320067 4.163922e-04
[1492,] 0.0001390485 0.0001677574 4.119643e-05
[1493,] 0.0001782581 0.0001871060 5.626976e-05
[1494,] 0.0001783469 0.0001876070 5.644850e-05
[1495,] 0.0001897548 0.0001797240 5.808450e-05
[1496,] 0.0001214110 0.0001188892 3.412046e-05
[1497,] 0.0001835678 0.0001808078 5.509799e-05
[1498,] 0.0001151144 0.0002278450 3.535774e-05
[1499,] 0.0001154530 0.0001706676 3.295589e-05
[1500,] 0.0001833496 0.0001888616 5.834742e-05
[1501,] 0.0001158301 0.0001361455 2.901577e-05
[1502,] 0.0001815104 0.0001873736 5.791977e-05
[1503,] 0.0001834689 0.0001729989 5.802032e-05
[1504,] 0.0001822837 0.0001545777 5.012765e-05
[1505,] 0.0001228722 0.0001184770 3.156865e-05
[1506,] 0.0001817990 0.0001847392 5.633910e-05
[1507,] 0.0001810510 0.0001847226 5.616548e-05
[1508,] 0.0001941880 0.0001882765 3.529208e-05
[1509,] 0.0001193018 0.0001206257 3.080703e-05
[1510,] 0.0001866132 0.0001818345 6.436428e-05
[1511,] 0.0001821782 0.0001532393 4.417126e-05
[1512,] 0.0001423804 0.0001244944 3.749598e-05
[1513,] 0.0001813673 0.0001785700 5.460878e-05
[1514,] 0.0001090410 0.0001139134 2.943869e-05
[1515,] 0.0001814843 0.0001480425 4.561038e-05
[1516,] 0.0001787617 0.0001550054 4.543347e-05
[1517,] 0.0001760571 0.0001443769 4.455177e-05
[1518,] 0.0001801121 0.0001480798 4.435994e-05
[1519,] 0.0002226428 0.0001310146 3.390170e-05
[1520,] 0.0001721615 0.0001284439 3.004305e-05
[1521,] 0.0001656739 0.0001449882 3.482756e-05
[1522,] 0.0001787869 0.0002041973 6.914440e-05
[1523,] 0.0001088189 0.0001077511 2.743084e-05
[1524,] 0.0002819503 0.0001325087 5.876186e-05
[1525,] 0.0001695851 0.0001842227 5.316912e-05
[1526,] 0.0001533918 0.0001161663 3.398137e-05
[1527,] 0.0001791522 0.0001590502 4.556814e-05
[1528,] 0.0001790774 0.0001588055 4.555064e-05
[1529,] 0.0001091597 0.0001084493 2.752148e-05
[1530,] 0.0001614893 0.0001186313 3.996050e-05
[1531,] 0.0002126631 0.0001181648 5.034870e-05
[1532,] 0.0001704970 0.0001534744 4.406665e-05
[1533,] 0.0002089702 0.0001399696 3.411085e-05
[1534,] 0.0001949633 0.0001342840 3.397783e-05
[1535,] 0.0001896942 0.0001607220 3.960573e-05
[1536,] 0.0001700577 0.0001863792 5.456823e-05
[1537,] 0.0001815576 0.0001168911 4.175899e-05
[1538,] 0.0001716298 0.0001272225 2.881789e-05
[1539,] 0.0001253889 0.0001218665 2.734198e-05
[1540,] 0.0002336186 0.0001503741 3.082347e-05
[1541,] 0.0001161723 0.0001521531 3.470514e-05
[1542,] 0.0001323902 0.0001496000 2.780684e-05
[1543,] 0.0001822663 0.0001707382 4.674452e-05
[1544,] 0.0001830470 0.0001470220 4.603175e-05
[1545,] 0.0001493138 0.0001078357 3.106317e-05
[1546,] 0.0001632810 0.0001464873 4.084039e-05
[1547,] 0.0001865580 0.0001531585 4.478134e-05
[1548,] 0.0001296306 0.0001116230 2.887820e-05
[1549,] 0.0001894744 0.0001403329 4.535068e-05
[1550,] 0.0002731479 0.0001406243 3.417186e-05
[1551,] 0.0001943727 0.0001363855 4.519845e-05
[1552,] 0.0001878521 0.0001841523 4.705460e-05
[1553,] 0.0001779556 0.0001955635 6.722994e-05
[1554,] 0.0001556702 0.0001083780 3.140517e-05
[1555,] 0.0001536696 0.0001549245 5.035032e-05
[1556,] 0.0001671251 0.0001440155 4.639225e-05
[1557,] 0.0001814563 0.0001142520 3.215797e-05
[1558,] 0.0001121873 0.0001102074 2.809257e-05
[1559,] 0.0001507929 0.0001604383 5.099571e-05
[1560,] 0.0001942455 0.0001805889 6.145162e-05
[1561,] 0.0001733485 0.0001523523 4.084392e-05
[1562,] 0.0001381232 0.0001108331 2.887331e-05
[1563,] 0.0001631247 0.0001582642 3.963401e-05
[1564,] 0.0001911674 0.0001791216 5.694971e-05
[1565,] 0.0001961996 0.0001408588 4.512365e-05
[1566,] 0.0001526277 0.0001311382 3.804787e-05
[1567,] 0.0001455390 0.0001137467 2.968901e-05
[1568,] 0.0001241774 0.0001254167 2.738980e-05
[1569,] 0.0001242244 0.0001262085 2.739947e-05
[1570,] 0.0001227689 0.0001138457 2.755444e-05
[1571,] 0.0001853142 0.0001406339 4.640009e-05
[1572,] 0.0001236086 0.0001127965 2.759662e-05
[1573,] 0.0001335989 0.0001249351 2.745418e-05
[1574,] 0.0001168547 0.0001102432 2.756363e-05
[1575,] 0.0001516660 0.0001542319 4.616809e-05
[1576,] 0.0001480575 0.0002372173 7.313520e-05
[1577,] 0.0001185762 0.0001586661 2.945782e-05
[1578,] 0.0001268150 0.0001646074 2.859411e-05
[1579,] 0.0001853702 0.0001890085 6.598539e-05
[1580,] 0.0001196346 0.0001744627 3.010425e-05
[1581,] 0.0001237629 0.0001726450 2.935076e-05
[1582,] 0.0001584250 0.0001645828 5.448178e-05
[1583,] 0.0001237120 0.0001654057 2.901419e-05
[1584,] 0.0001275849 0.0001417530 2.775430e-05
[1585,] 0.0002121870 0.0001860517 7.234013e-05
[1586,] 0.0001917190 0.0002064187 6.208477e-05
[1587,] 0.0001194472 0.0001465431 2.848697e-05
[1588,] 0.0001926294 0.0001891099 5.634257e-05
[1589,] 0.0001153357 0.0001567153 2.983747e-05
[1590,] 0.0001147341 0.0001595123 3.020436e-05
[1591,] 0.0001730042 0.0001780177 6.430295e-05
[1592,] 0.0001188648 0.0001217354 2.950698e-05
[1593,] 0.0001647155 0.0001662494 5.252449e-05
[1594,] 0.0001221159 0.0001232689 2.957615e-05
[1595,] 0.0001622721 0.0001503832 3.373950e-05
[1596,] 0.0002006076 0.0001544176 5.954594e-05
[1597,] 0.0001217388 0.0001179209 2.738776e-05
[1598,] 0.0001846437 0.0001947065 7.005032e-05
[1599,] 0.0001264891 0.0001778826 2.925943e-05
[1600,] 0.0001567480 0.0001137537 3.004992e-05
[1601,] 0.0001675089 0.0001548301 5.075280e-05
[1602,] 0.0002021121 0.0001660075 5.254111e-05
[1603,] 0.0001100565 0.0001188251 2.811937e-05
[1604,] 0.0001616855 0.0001733312 5.052619e-05
[1605,] 0.0001711164 0.0001926372 5.037615e-05
[1606,] 0.0001222133 0.0001580387 2.877302e-05
[1607,] 0.0001710268 0.0001565695 5.310913e-05
[1608,] 0.0001437521 0.0001399603 3.856745e-05
[1609,] 0.0001896313 0.0002128905 5.188425e-05
[1610,] 0.0001676350 0.0001575072 5.248724e-05
[1611,] 0.0001392129 0.0001240518 3.081645e-05
[1612,] 0.0001207272 0.0001241857 2.747914e-05
[1613,] 0.0001731860 0.0001676151 6.014460e-05
[1614,] 0.0001602369 0.0001474758 4.550765e-05
[1615,] 0.0001584634 0.0001255995 2.811612e-05
[1616,] 0.0001179397 0.0001783266 3.067393e-05
[1617,] 0.0001815951 0.0001906415 6.546451e-05
[1618,] 0.0001181210 0.0001105932 2.751383e-05
[1619,] 0.0001241706 0.0001288971 2.753001e-05
[1620,] 0.0001165574 0.0001463212 2.890564e-05
[1621,] 0.0001660367 0.0001074249 3.496304e-05
[1622,] 0.0001735142 0.0002185026 5.130216e-05
[1623,] 0.0001553471 0.0001089113 3.149937e-05
[1624,] 0.0001696587 0.0001086961 3.298682e-05
[1625,] 0.0001207539 0.0001298052 2.768659e-05
[1626,] 0.0001683459 0.0001765436 5.876158e-05
[1627,] 0.0001207732 0.0001323171 2.777441e-05
[1628,] 0.0001179880 0.0001225639 2.754705e-05
[1629,] 0.0001843922 0.0002063745 8.044445e-05
[1630,] 0.0001181619 0.0001286626 2.768093e-05
[1631,] 0.0001095527 0.0001643049 3.446851e-05
[1632,] 0.0001599011 0.0001702081 5.674202e-05
[1633,] 0.0001540460 0.0001694799 5.255189e-05
[1634,] 0.0001091176 0.0001514979 3.177035e-05
[1635,] 0.0001630958 0.0001073612 3.504506e-05
[1636,] 0.0001662306 0.0001682304 5.860160e-05
[1637,] 0.0001240313 0.0001313810 2.761761e-05
[1638,] 0.0001158338 0.0001070709 2.855544e-05
[1639,] 0.0001561834 0.0001216326 3.153385e-05
[1640,] 0.0001520814 0.0001260367 3.300096e-05
[1641,] 0.0001140277 0.0001516184 2.993323e-05
[1642,] 0.0001617789 0.0001903923 5.214821e-05
[1643,] 0.0001902983 0.0002238865 5.089308e-05
[1644,] 0.0001947456 0.0001504941 5.355629e-05
[1645,] 0.0001582680 0.0001266464 3.337780e-05
[1646,] 0.0001473565 0.0001076557 3.087396e-05
[1647,] 0.0001485028 0.0001186031 2.824639e-05
[1648,] 0.0001986467 0.0001877816 6.949009e-05
[1649,] 0.0001198981 0.0001139506 2.750994e-05
[1650,] 0.0001450147 0.0001724801 4.598518e-05
[1651,] 0.0001889556 0.0001441500 4.729285e-05
[1652,] 0.0001284241 0.0001303776 3.079672e-05
[1653,] 0.0001199318 0.0001106163 2.766388e-05
[1654,] 0.0001216779 0.0001372552 3.783454e-05
[1655,] 0.0001192831 0.0001111898 2.760235e-05
[1656,] 0.0001294130 0.0001280878 3.099708e-05
[1657,] 0.0001464671 0.0001778204 4.522837e-05
[1658,] 0.0001126353 0.0001189562 2.828495e-05
[1659,] 0.0001662351 0.0001630326 5.068838e-05
[1660,] 0.0001464429 0.0001745719 4.890557e-05
[1661,] 0.0001291035 0.0001271663 3.106187e-05
[1662,] 0.0001955923 0.0001448790 5.016493e-05
[1663,] 0.0001126205 0.0001553055 3.090854e-05
[1664,] 0.0001103705 0.0001660584 3.288874e-05
[1665,] 0.0001517848 0.0001084903 3.069186e-05
[1666,] 0.0001089871 0.0001366519 3.132379e-05
[1667,] 0.0001464782 0.0001167696 3.427720e-05
[1668,] 0.0001086638 0.0001066657 2.742839e-05
[1669,] 0.0001453585 0.0001700786 4.589166e-05
[1670,] 0.0001415845 0.0001071647 3.046538e-05
[1671,] 0.0001090867 0.0001287868 3.021955e-05
[1672,] 0.0001095215 0.0001265975 2.959915e-05
[1673,] 0.0001169226 0.0001095539 2.763938e-05
[1674,] 0.0001512180 0.0001217533 3.517845e-05
[1675,] 0.0001454437 0.0001170663 3.387245e-05
[1676,] 0.0001220851 0.0002832297 3.969617e-05
[1677,] 0.0001462358 0.0001168592 3.389959e-05
[1678,] 0.0001450736 0.0001157430 3.388641e-05
[1679,] 0.0001244767 0.0001390709 3.443872e-05
[1680,] 0.0001091390 0.0001292357 3.028527e-05
[1681,] 0.0001432830 0.0001228282 3.385081e-05
[1682,] 0.0001425310 0.0001641766 4.195974e-05
[1683,] 0.0001736412 0.0001679340 5.661517e-05
[1684,] 0.0001695188 0.0001839111 5.327053e-05
[1685,] 0.0001924681 0.0001632752 5.900290e-05
[1686,] 0.0001852559 0.0001586792 5.925101e-05
[1687,] 0.0001334510 0.0001307003 4.299900e-05
[1688,] 0.0001952253 0.0001957557 7.680444e-05
[1689,] 0.0001454210 0.0001825404 4.933260e-05
[1690,] 0.0001082705 0.0001096649 2.765532e-05
[1691,] 0.0001455143 0.0001235377 3.402957e-05
[1692,] 0.0001460410 0.0001274870 3.860602e-05
[1693,] 0.0001319751 0.0001241940 3.201589e-05
[1694,] 0.0001325374 0.0001233616 3.256190e-05
[1695,] 0.0001085626 0.0001281553 2.956965e-05
[1696,] 0.0001422686 0.0001246147 3.414531e-05
[1697,] 0.0001081775 0.0001120825 2.797296e-05
[1698,] 0.0001081185 0.0001080503 2.758051e-05
[1699,] 0.0001119146 0.0001133146 2.992709e-05
[1700,] 0.0001584765 0.0001887238 5.037173e-05
[1701,] 0.0001182569 0.0001286790 3.230750e-05
[1702,] 0.0001679299 0.0001973837 4.816504e-05
[1703,] 0.0001489098 0.0001906011 5.213449e-05
[1704,] 0.0001486503 0.0001902142 5.182354e-05
[1705,] 0.0001446404 0.0001330976 3.607321e-05
[1706,] 0.0001454622 0.0001354839 3.421085e-05
[1707,] 0.0001487675 0.0001230227 3.438759e-05
[1708,] 0.0001461296 0.0001208539 3.348114e-05
[1709,] 0.0001462862 0.0001427958 3.682316e-05
[1710,] 0.0001458415 0.0001426896 3.588853e-05
[1711,] 0.0001485644 0.0001523265 3.487607e-05
[1712,] 0.0001928291 0.0002114847 6.260056e-05
[1713,] 0.0001478013 0.0001959023 5.252182e-05
[1714,] 0.0001936525 0.0002035100 6.044165e-05
[1715,] 0.0001744984 0.0001900789 5.619275e-05
[1716,] 0.0001111392 0.0002387282 3.722550e-05
[1717,] 0.0001084066 0.0001852959 3.816743e-05
[1718,] 0.0001239258 0.0001352824 2.947859e-05
[1719,] 0.0001531749 0.0002395040 7.653874e-05
[1720,] 0.0001428264 0.0001207580 3.614851e-05
[1721,] 0.0001405985 0.0002032661 3.583011e-05
[1722,] 0.0001530945 0.0001155775 3.750735e-05
[1723,] 0.0001571842 0.0002416607 8.227591e-05
[1724,] 0.0001458821 0.0001187821 3.623821e-05
[1725,] 0.0001471386 0.0001145110 3.502978e-05
[1726,] 0.0001446840 0.0001213068 3.666285e-05
[1727,] 0.0001451523 0.0001202847 3.652484e-05
[1728,] 0.0001653678 0.0001900637 5.313162e-05
[1729,] 0.0001928072 0.0001836778 5.620862e-05
[1730,] 0.0001545532 0.0001286893 4.381240e-05
[1731,] 0.0001217907 0.0001741572 3.444608e-05
[1732,] 0.0001814629 0.0001484446 4.787144e-05
[1733,] 0.0001245703 0.0002925739 3.474645e-05
[1734,] 0.0001692453 0.0001592091 4.564718e-05
[1735,] 0.0001491342 0.0001175265 3.753767e-05
[1736,] 0.0001928064 0.0001805385 5.558238e-05
[1737,] 0.0001916330 0.0001849395 5.733862e-05
[1738,] 0.0001542274 0.0001578692 3.462993e-05
[1739,] 0.0001911467 0.0001913108 5.956788e-05
[1740,] 0.0001738452 0.0001802021 5.835546e-05
[1741,] 0.0001525756 0.0001274032 4.168314e-05
[1742,] 0.0001635578 0.0001600088 4.622691e-05
[1743,] 0.0001518099 0.0001118294 3.475198e-05
[1744,] 0.0001604236 0.0001945920 5.329544e-05
[1745,] 0.0001150581 0.0002159134 4.368600e-05
[1746,] 0.0001160036 0.0001492425 4.114021e-05
[1747,] 0.0001133902 0.0001419951 3.780095e-05
[1748,] 0.0001521799 0.0002003533 5.299981e-05
[1749,] 0.0001907259 0.0001912132 6.039380e-05
[1750,] 0.0001910497 0.0001967945 6.099743e-05
[1751,] 0.0001189901 0.0002018533 3.186432e-05
[1752,] 0.0001187887 0.0001749584 3.051690e-05
[1753,] 0.0001084921 0.0001775786 3.575486e-05
[1754,] 0.0001179890 0.0001729418 3.056167e-05
[1755,] 0.0001656594 0.0002181687 8.230606e-05
[1756,] 0.0001109435 0.0002110281 4.780458e-05
[1757,] 0.0001150151 0.0001637453 3.046057e-05
[1758,] 0.0001729869 0.0002411580 9.619871e-05
[1759,] 0.0001649997 0.0002507344 9.134368e-05
[1760,] 0.0001760971 0.0001177509 3.582344e-05
[1761,] 0.0001436376 0.0002361895 3.003408e-05
[1762,] 0.0001875261 0.0001693405 5.554774e-05
[1763,] 0.0001612935 0.0001657443 2.745300e-05
[1764,] 0.0001595214 0.0001869445 5.081195e-05
[1765,] 0.0001614567 0.0002098326 7.320055e-05
[1766,] 0.0001132953 0.0001446079 3.338454e-05
[1767,] 0.0001145908 0.0001396336 3.107631e-05
[1768,] 0.0001306640 0.0003344594 3.541148e-05
[1769,] 0.0001653430 0.0002492061 9.263290e-05
[1770,] 0.0001149991 0.0002832865 4.561139e-05
[1771,] 0.0001167004 0.0002753167 4.281756e-05
[1772,] 0.0001133878 0.0001509001 3.351639e-05
[1773,] 0.0001662308 0.0002425775 9.035347e-05
[1774,] 0.0001575689 0.0002359412 6.447956e-05
[1775,] 0.0001748760 0.0001591847 4.954399e-05
[1776,] 0.0001336862 0.0001327425 2.740137e-05
[1777,] 0.0001131684 0.0001379955 3.088953e-05
[1778,] 0.0001666808 0.0001472250 4.410482e-05
[1779,] 0.0001873454 0.0002769769 9.122948e-05
[1780,] 0.0001092869 0.0001198317 3.034859e-05
[1781,] 0.0001678319 0.0001466203 4.084567e-05
[1782,] 0.0001248781 0.0001222467 3.765916e-05
[1783,] 0.0001186551 0.0001565211 4.087173e-05
[1784,] 0.0001293025 0.0001243113 3.999260e-05
[1785,] 0.0001541842 0.0002026817 5.540839e-05
[1786,] 0.0001175368 0.0002070340 4.036158e-05
[1787,] 0.0001289127 0.0001874105 3.175619e-05
[1788,] 0.0001632511 0.0001827896 5.863902e-05
[1789,] 0.0001605027 0.0002033937 6.175684e-05
[1790,] 0.0001616634 0.0001940615 5.404305e-05
[1791,] 0.0001599928 0.0001835997 5.042305e-05
[1792,] 0.0001536632 0.0002003095 5.776301e-05
[1793,] 0.0001908956 0.0001657215 5.380349e-05
[1794,] 0.0001662307 0.0001922940 5.429924e-05
[1795,] 0.0001235973 0.0001592098 2.971790e-05
[1796,] 0.0001175006 0.0001707522 3.736556e-05
[1797,] 0.0001170320 0.0001159819 3.297737e-05
[1798,] 0.0001335702 0.0002073813 3.139430e-05
[1799,] 0.0001132852 0.0001472563 3.330759e-05
[1800,] 0.0001161581 0.0001293035 3.585623e-05
[1801,] 0.0001282575 0.0001645672 3.015309e-05
[1802,] 0.0001201914 0.0002011163 3.375689e-05
[1803,] 0.0001651539 0.0001603112 4.509647e-05
[1804,] 0.0001275380 0.0002063918 3.137837e-05
[1805,] 0.0001260022 0.0002226320 3.344555e-05
[1806,] 0.0001734575 0.0001535054 3.863571e-05
[1807,] 0.0001905902 0.0001952787 6.133918e-05
[1808,] 0.0001336198 0.0002022733 3.125929e-05
[1809,] 0.0001614007 0.0002107413 6.679950e-05
[1810,] 0.0001909149 0.0001801240 5.689615e-05
[1811,] 0.0001904582 0.0001805055 5.713998e-05
[1812,] 0.0001861489 0.0001616396 5.022644e-05
[1813,] 0.0001215115 0.0001634420 3.133363e-05
[1814,] 0.0001328408 0.0002085172 3.104848e-05
[1815,] 0.0001598824 0.0001892852 5.160766e-05
[1816,] 0.0001556542 0.0001986933 5.499834e-05
[1817,] 0.0001086707 0.0001295777 3.135331e-05
[1818,] 0.0001910461 0.0001806652 5.705887e-05
[1819,] 0.0001907397 0.0001893902 6.014525e-05
[1820,] 0.0001232401 0.0001687995 3.139033e-05
[1821,] 0.0001211431 0.0001872114 3.316550e-05
[1822,] 0.0001083244 0.0001170973 2.894386e-05
[1823,] 0.0001382946 0.0002447380 3.167825e-05
[1824,] 0.0001633753 0.0001902201 5.297606e-05
[1825,] 0.0001135162 0.0001511406 3.482775e-05
[1826,] 0.0001859115 0.0001924656 5.740545e-05
[1827,] 0.0001497612 0.0001446060 4.843118e-05
[1828,] 0.0002128767 0.0001782435 3.786021e-05
[1829,] 0.0002418654 0.0002100455 5.781196e-05
[1830,] 0.0001156032 0.0001597110 3.816039e-05
[1831,] 0.0001865168 0.0001897402 5.696681e-05
[1832,] 0.0001895879 0.0001921965 5.680376e-05
[1833,] 0.0001102989 0.0001379446 3.038139e-05
[1834,] 0.0001943149 0.0001771644 6.079955e-05
[1835,] 0.0001934943 0.0001777954 6.103707e-05
[1836,] 0.0001132270 0.0001311550 3.219308e-05
[1837,] 0.0001920997 0.0001775093 6.028360e-05
[1838,] 0.0001142797 0.0001117960 2.907188e-05
[1839,] 0.0001157114 0.0001683262 3.880735e-05
[1840,] 0.0001154917 0.0001200754 3.363669e-05
[1841,] 0.0001084769 0.0001119879 2.797302e-05
[1842,] 0.0001903886 0.0001812065 5.786048e-05
[1843,] 0.0001921723 0.0001654859 5.057470e-05
[1844,] 0.0001308357 0.0001923326 3.144946e-05
[1845,] 0.0001529476 0.0001784507 2.836604e-05
[1846,] 0.0002447756 0.0001528051 3.091215e-05
[1847,] 0.0001908770 0.0001943931 6.148260e-05
[1848,] 0.0001707057 0.0002044486 6.729890e-05
[1849,] 0.0001910618 0.0001943931 6.129634e-05
[1850,] 0.0001939679 0.0001964028 7.064659e-05
[1851,] 0.0001402475 0.0001337125 3.443313e-05
[1852,] 0.0001959748 0.0001700519 5.654658e-05
[1853,] 0.0001955760 0.0001988477 6.951670e-05
[1854,] 0.0002135064 0.0001780692 6.815273e-05
[1855,] 0.0001905532 0.0001850142 5.958829e-05
[1856,] 0.0001905882 0.0001835367 5.917718e-05
[1857,] 0.0001909184 0.0001867364 6.025699e-05
[1858,] 0.0002091161 0.0001904173 6.702436e-05
[1859,] 0.0001114398 0.0001118684 2.752560e-05
[1860,] 0.0001616861 0.0001901498 5.206290e-05
[1861,] 0.0002647912 0.0001460639 5.149686e-05
[1862,] 0.0002249110 0.0001447564 3.499535e-05
[1863,] 0.0001979642 0.0001720285 5.921340e-05
[1864,] 0.0001496822 0.0001690625 4.641200e-05
[1865,] 0.0001125758 0.0001091795 2.755289e-05
[1866,] 0.0001908087 0.0001862659 5.999229e-05
[1867,] 0.0001988791 0.0001516027 4.954017e-05
[1868,] 0.0001941760 0.0001480746 5.020801e-05
[1869,] 0.0001560094 0.0001904521 5.071569e-05
[1870,] 0.0001538226 0.0001891065 5.542825e-05
[1871,] 0.0001402277 0.0001334140 3.493564e-05
[1872,] 0.0001771687 0.0001877685 5.593334e-05
[1873,] 0.0001373680 0.0001563858 3.731489e-05
[1874,] 0.0001506850 0.0001682087 4.649548e-05
[1875,] 0.0001481859 0.0001110420 3.210956e-05
[1876,] 0.0001496213 0.0001720408 4.765208e-05
[1877,] 0.0001914038 0.0001895133 6.262533e-05
[1878,] 0.0001912102 0.0001917861 6.295123e-05
[1879,] 0.0001739443 0.0001879469 5.501979e-05
[1880,] 0.0001890918 0.0001539073 5.082554e-05
[1881,] 0.0001509908 0.0001777281 5.094675e-05
[1882,] 0.0001722940 0.0001603633 4.888827e-05
[1883,] 0.0001183911 0.0001547597 3.125009e-05
[1884,] 0.0001599051 0.0002053329 6.023046e-05
[1885,] 0.0001914614 0.0001778043 5.846852e-05
[1886,] 0.0001958495 0.0001798657 5.465694e-05
[1887,] 0.0001417263 0.0001579886 3.669730e-05
[1888,] 0.0001640765 0.0001567561 4.335031e-05
[1889,] 0.0001913908 0.0001807126 5.958488e-05
[1890,] 0.0001548921 0.0001813184 5.027738e-05
[1891,] 0.0001882493 0.0001534667 4.957921e-05
[1892,] 0.0001909727 0.0001789303 5.847730e-05
[1893,] 0.0001624338 0.0001726404 5.370386e-05
[1894,] 0.0001095890 0.0001103116 2.819048e-05
[1895,] 0.0001910294 0.0001538983 5.049655e-05
[1896,] 0.0001589349 0.0001747059 5.344122e-05
[1897,] 0.0001485915 0.0001493338 3.513459e-05
[1898,] 0.0001162233 0.0001373852 3.374197e-05
[1899,] 0.0001659241 0.0001616382 4.175510e-05
[1900,] 0.0001425804 0.0001469077 3.621825e-05
[1901,] 0.0001343192 0.0001834087 5.158937e-05
[1902,] 0.0001911193 0.0001595768 4.528852e-05
[1903,] 0.0001887681 0.0001647414 4.989977e-05
[1904,] 0.0001881401 0.0001687930 5.000586e-05
[1905,] 0.0002169779 0.0002052206 5.346910e-05
[1906,] 0.0001618719 0.0001888354 5.224708e-05
[1907,] 0.0001911291 0.0001882147 5.912864e-05
[1908,] 0.0001121261 0.0001136358 3.031427e-05
[1909,] 0.0001974568 0.0001881073 6.408470e-05
[1910,] 0.0001290935 0.0001872667 4.275638e-05
[1911,] 0.0001823536 0.0002087362 6.795181e-05
[1912,] 0.0001926466 0.0001707030 5.610535e-05
[1913,] 0.0001863521 0.0001660164 5.571783e-05
[1914,] 0.0001946374 0.0001685309 5.487907e-05
[1915,] 0.0001936539 0.0001703278 5.476375e-05
[1916,] 0.0001593299 0.0001994926 5.331462e-05
[1917,] 0.0001954235 0.0001642751 5.354473e-05
[1918,] 0.0001704514 0.0001802694 5.646467e-05
[1919,] 0.0001527907 0.0001944276 5.664301e-05
[1920,] 0.0001985747 0.0001634033 5.134518e-05
[1921,] 0.0002034391 0.0002124801 9.318755e-05
[1922,] 0.0001900974 0.0002141885 6.867837e-05
[1923,] 0.0001694921 0.0001857841 6.317741e-05
[1924,] 0.0001701863 0.0001407793 4.784189e-05
[1925,] 0.0001946854 0.0001753379 5.958731e-05
[1926,] 0.0001623834 0.0001376575 4.206027e-05
[1927,] 0.0001229916 0.0001160236 3.333916e-05
[1928,] 0.0001670034 0.0002069286 6.600250e-05
[1929,] 0.0001651813 0.0001408704 3.749505e-05
[1930,] 0.0001564757 0.0001328307 3.853378e-05
[1931,] 0.0001941602 0.0001680458 5.611954e-05
[1932,] 0.0001623035 0.0001417590 4.630385e-05
[1933,] 0.0001761448 0.0001900300 5.727172e-05
[1934,] 0.0001420136 0.0001639523 2.940988e-05
[1935,] 0.0001547575 0.0001984776 5.961015e-05
[1936,] 0.0001281414 0.0001155388 2.800292e-05
[1937,] 0.0001597254 0.0001897692 5.962939e-05
[1938,] 0.0001340357 0.0001884015 4.066571e-05
[1939,] 0.0001541811 0.0001352567 3.664040e-05
[1940,] 0.0001513883 0.0001289093 3.361769e-05
[1941,] 0.0001435813 0.0002455497 5.247059e-05
[1942,] 0.0001854719 0.0002038949 6.849634e-05
[1943,] 0.0001932771 0.0001648155 5.285377e-05
[1944,] 0.0001095309 0.0001094891 2.800644e-05
[1945,] 0.0001900285 0.0002371242 7.518555e-05
[1946,] 0.0001658200 0.0001368183 4.318569e-05
[1947,] 0.0001619304 0.0001366912 4.230301e-05
[1948,] 0.0001548559 0.0001374797 4.134437e-05
[1949,] 0.0001927496 0.0001663136 5.461670e-05
[1950,] 0.0001294592 0.0001616122 3.004938e-05
[1951,] 0.0001147181 0.0001501241 3.331280e-05
[1952,] 0.0001941137 0.0001660663 5.467015e-05
[1953,] 0.0001727089 0.0001376449 4.308209e-05
[1954,] 0.0001748657 0.0001376690 4.453891e-05
[1955,] 0.0001682847 0.0001375057 4.399305e-05
```
