## Supplementary material for "Characterization of shared and ancestry-specific signals driving complex traits using multi-ancestry fine-mapping": s1_data.bim

```
2	chr2:30755858:G:A	0	30755858	A	G
2	chr2:30756050:C:T	0	30756050	T	C
2	chr2:30756217:C:T	0	30756217	T	C
2	chr2:30756279:G:A	0	30756279	A	G
2	chr2:30756621:T:C	0	30756621	C	T
2	chr2:30756854:T:C	0	30756854	C	T
2	chr2:30757005:C:T	0	30757005	T	C
2	chr2:30757363:C:T	0	30757363	T	C
2	chr2:30757393:C:T	0	30757393	T	C
2	chr2:30757783:G:A	0	30757783	A	G
2	chr2:30758074:C:T	0	30758074	T	C
2	chr2:30759252:T:G	0	30759252	G	T
2	chr2:30759545:C:G	0	30759545	G	C
2	chr2:30759606:C:A	0	30759606	A	C
2	chr2:30759616:C:G	0	30759616	G	C
2	chr2:30759929:T:C	0	30759929	C	T
2	chr2:30760017:G:A	0	30760017	A	G
2	chr2:30760018:A:G	0	30760018	G	A
2	chr2:30760221:C:T	0	30760221	T	C
2	chr2:30760439:A:G	0	30760439	G	A
2	chr2:30760568:G:A	0	30760568	A	G
2	chr2:30760830:G:A	0	30760830	A	G
2	chr2:30761048:C:G	0	30761048	G	C
2	chr2:30761667:A:T	0	30761667	T	A
2	chr2:30761984:G:T	0	30761984	T	G
2	chr2:30762963:C:T	0	30762963	T	C
2	chr2:30763779:C:T	0	30763779	T	C
2	chr2:30763987:A:G	0	30763987	G	A
2	chr2:30764123:G:T	0	30764123	T	G
2	chr2:30765234:T:A	0	30765234	A	T
2	chr2:30765235:T:G	0	30765235	G	T
2	chr2:30765282:G:A	0	30765282	A	G
2	chr2:30765509:A:G	0	30765509	G	A
2	chr2:30766164:G:A	0	30766164	A	G
2	chr2:30767462:G:T	0	30767462	T	G
2	chr2:30767877:C:T	0	30767877	T	C
2	chr2:30768075:A:G	0	30768075	G	A
2	chr2:30769365:C:T	0	30769365	T	C
2	chr2:30769853:G:T	0	30769853	T	G
2	chr2:30769955:A:G	0	30769955	G	A
2	chr2:30769992:G:A	0	30769992	A	G
2	chr2:30770011:G:A	0	30770011	A	G
2	chr2:30771272:A:G	0	30771272	G	A
2	chr2:30771510:A:G	0	30771510	G	A
2	chr2:30772161:T:C	0	30772161	C	T
2	chr2:30772853:C:T	0	30772853	T	C
2	chr2:30773014:T:C	0	30773014	C	T
2	chr2:30773113:T:C	0	30773113	C	T
2	chr2:30773327:A:G	0	30773327	G	A
2	chr2:30773349:G:GA	0	30773349	GA	G
2	chr2:30774017:CAG:C	0	30774017	C	CAG
2	chr2:30774073:G:A	0	30774073	A	G
2	chr2:30774427:G:A	0	30774427	A	G
2	chr2:30775159:T:G	0	30775159	G	T
2	chr2:30775289:A:T	0	30775289	T	A
2	chr2:30775456:C:T	0	30775456	T	C
2	chr2:30775484:A:G	0	30775484	G	A
2	chr2:30776482:A:G	0	30776482	G	A
2	chr2:30776610:T:C	0	30776610	C	T
2	chr2:30776967:G:A	0	30776967	A	G
2	chr2:30777377:T:G	0	30777377	G	T
2	chr2:30777504:G:C	0	30777504	C	G
2	chr2:30778301:A:G	0	30778301	G	A
2	chr2:30778739:G:C	0	30778739	C	G
2	chr2:30778933:G:A	0	30778933	A	G
2	chr2:30780153:G:A	0	30780153	A	G
2	chr2:30780579:A:T	0	30780579	T	A
2	chr2:30780580:AC:A	0	30780580	A	AC
2	chr2:30780932:T:C	0	30780932	C	T
2	chr2:30780933:G:A	0	30780933	A	G
2	chr2:30781499:G:A	0	30781499	A	G
2	chr2:30781500:C:T	0	30781500	T	C
2	chr2:30782263:C:T	0	30782263	T	C
2	chr2:30782310:T:C	0	30782310	C	T
2	chr2:30782431:T:C	0	30782431	C	T
2	chr2:30782546:G:A	0	30782546	A	G
2	chr2:30782618:A:G	0	30782618	G	A
2	chr2:30782757:C:G	0	30782757	G	C
2	chr2:30783005:A:G	0	30783005	G	A
2	chr2:30783267:T:C	0	30783267	C	T
2	chr2:30783561:G:A	0	30783561	A	G
2	chr2:30783770:C:T	0	30783770	T	C
2	chr2:30783902:T:C	0	30783902	C	T
2	chr2:30784022:G:A	0	30784022	A	G
2	chr2:30784057:G:T	0	30784057	T	G
2	chr2:30784269:T:C	0	30784269	C	T
2	chr2:30784468:C:T	0	30784468	T	C
2	chr2:30784625:G:A	0	30784625	A	G
2	chr2:30784813:C:T	0	30784813	T	C
2	chr2:30784926:C:G	0	30784926	G	C
2	chr2:30785096:T:C	0	30785096	C	T
2	chr2:30785173:C:A	0	30785173	A	C
2	chr2:30785276:T:C	0	30785276	C	T
2	chr2:30785465:G:A	0	30785465	A	G
2	chr2:30786345:G:T	0	30786345	T	G
2	chr2:30786440:C:G	0	30786440	G	C
2	chr2:30786534:A:G	0	30786534	G	A
2	chr2:30787010:T:C	0	30787010	C	T
2	chr2:30788058:C:T	0	30788058	T	C
2	chr2:30790504:A:G	0	30790504	G	A
2	chr2:30791300:A:C	0	30791300	C	A
2	chr2:30792981:G:C	0	30792981	C	G
2	chr2:30793327:A:C	0	30793327	C	A
2	chr2:30793373:A:C	0	30793373	C	A
2	chr2:30795222:A:G	0	30795222	G	A
2	chr2:30795736:G:A	0	30795736	A	G
2	chr2:30798910:C:T	0	30798910	T	C
2	chr2:30799618:C:T	0	30799618	T	C
2	chr2:30799647:T:C	0	30799647	C	T
2	chr2:30799751:G:A	0	30799751	A	G
2	chr2:30799889:C:T	0	30799889	T	C
2	chr2:30799952:C:T	0	30799952	T	C
2	chr2:30801016:T:C	0	30801016	C	T
2	chr2:30803404:G:T	0	30803404	T	G
2	chr2:30803737:A:C	0	30803737	C	A
2	chr2:30803871:T:C	0	30803871	C	T
2	chr2:30804386:A:G	0	30804386	G	A
2	chr2:30804644:A:G	0	30804644	G	A
2	chr2:30805096:A:C	0	30805096	C	A
2	chr2:30805665:G:T	0	30805665	T	G
2	chr2:30805981:T:C	0	30805981	C	T
2	chr2:30806079:T:C	0	30806079	C	T
2	chr2:30806230:T:A	0	30806230	A	T
2	chr2:30806370:C:T	0	30806370	T	C
2	chr2:30806588:T:C	0	30806588	C	T
2	chr2:30806812:C:T	0	30806812	T	C
2	chr2:30807158:C:T	0	30807158	T	C
2	chr2:30807846:C:T	0	30807846	T	C
2	chr2:30809377:G:T	0	30809377	T	G
2	chr2:30810733:C:T	0	30810733	T	C
2	chr2:30810972:A:G	0	30810972	G	A
2	chr2:30811141:C:T	0	30811141	T	C
2	chr2:30811302:T:C	0	30811302	C	T
2	chr2:30811391:G:A	0	30811391	A	G
2	chr2:30811661:C:T	0	30811661	T	C
2	chr2:30811965:C:T	0	30811965	T	C
2	chr2:30812301:A:T	0	30812301	T	A
2	chr2:30812591:T:C	0	30812591	C	T
2	chr2:30812915:C:T	0	30812915	T	C
2	chr2:30814194:T:C	0	30814194	C	T
2	chr2:30814998:C:T	0	30814998	T	C
2	chr2:30815439:A:T	0	30815439	T	A
2	chr2:30815927:C:A	0	30815927	A	C
2	chr2:30816137:C:T	0	30816137	T	C
2	chr2:30816547:C:A	0	30816547	A	C
2	chr2:30817443:C:T	0	30817443	T	C
2	chr2:30817496:G:T	0	30817496	T	G
2	chr2:30817980:C:A	0	30817980	A	C
2	chr2:30818472:A:G	0	30818472	G	A
2	chr2:30820918:AC:A	0	30820918	A	AC
2	chr2:30824384:G:A	0	30824384	A	G
2	chr2:30825518:A:G	0	30825518	G	A
2	chr2:30825551:C:T	0	30825551	T	C
2	chr2:30825751:G:A	0	30825751	A	G
2	chr2:30825916:C:T	0	30825916	T	C
2	chr2:30827170:T:C	0	30827170	C	T
2	chr2:30828387:C:T	0	30828387	T	C
2	chr2:30828562:A:G	0	30828562	G	A
2	chr2:30828969:G:T	0	30828969	T	G
2	chr2:30829573:G:T	0	30829573	T	G
2	chr2:30829579:A:G	0	30829579	G	A
2	chr2:30830373:T:C	0	30830373	C	T
2	chr2:30830517:G:A	0	30830517	A	G
2	chr2:30834007:G:C	0	30834007	C	G
2	chr2:30835129:G:A	0	30835129	A	G
2	chr2:30835254:A:C	0	30835254	C	A
2	chr2:30835682:G:A	0	30835682	A	G
2	chr2:30837817:C:A	0	30837817	A	C
2	chr2:30838526:G:T	0	30838526	T	G
2	chr2:30838670:A:G	0	30838670	G	A
2	chr2:30839482:G:A	0	30839482	A	G
2	chr2:30841447:C:T	0	30841447	T	C
2	chr2:30842489:AAATT:A	0	30842489	A	AAATT
2	chr2:30842662:C:T	0	30842662	T	C
2	chr2:30842914:A:T	0	30842914	T	A
2	chr2:30843544:A:G	0	30843544	G	A
2	chr2:30843951:T:C	0	30843951	C	T
2	chr2:30845153:C:G	0	30845153	G	C
2	chr2:30845424:A:G	0	30845424	G	A
2	chr2:30846619:G:A	0	30846619	A	G
2	chr2:30847805:A:G	0	30847805	G	A
2	chr2:30847848:T:G	0	30847848	G	T
2	chr2:30848804:C:A	0	30848804	A	C
2	chr2:30850004:C:A	0	30850004	A	C
2	chr2:30850203:A:G	0	30850203	G	A
2	chr2:30850522:G:A	0	30850522	A	G
2	chr2:30850610:C:G	0	30850610	G	C
2	chr2:30851320:T:A	0	30851320	A	T
2	chr2:30851489:A:G	0	30851489	G	A
2	chr2:30851893:A:G	0	30851893	G	A
2	chr2:30853102:C:T	0	30853102	T	C
2	chr2:30853872:G:A	0	30853872	A	G
2	chr2:30853988:G:A	0	30853988	A	G
2	chr2:30854390:A:G	0	30854390	G	A
2	chr2:30854896:G:A	0	30854896	A	G
2	chr2:30854915:T:C	0	30854915	C	T
2	chr2:30855091:T:C	0	30855091	C	T
2	chr2:30855124:A:G	0	30855124	G	A
2	chr2:30855130:C:T	0	30855130	T	C
2	chr2:30856765:T:A	0	30856765	A	T
2	chr2:30857113:G:A	0	30857113	A	G
2	chr2:30857736:C:T	0	30857736	T	C
2	chr2:30857780:C:T	0	30857780	T	C
2	chr2:30858782:A:G	0	30858782	G	A
2	chr2:30858821:C:G	0	30858821	G	C
2	chr2:30859101:G:T	0	30859101	T	G
2	chr2:30859408:A:G	0	30859408	G	A
2	chr2:30859414:GAAAT:G	0	30859414	G	GAAAT
2	chr2:30862861:T:C	0	30862861	C	T
2	chr2:30863178:A:G	0	30863178	G	A
2	chr2:30863869:T:C	0	30863869	C	T
2	chr2:30864641:G:A	0	30864641	A	G
2	chr2:30864779:T:G	0	30864779	G	T
2	chr2:30865080:A:T	0	30865080	T	A
2	chr2:30865615:T:C	0	30865615	C	T
2	chr2:30865983:C:T	0	30865983	T	C
2	chr2:30867752:C:A	0	30867752	A	C
2	chr2:30868627:G:A	0	30868627	A	G
2	chr2:30868813:A:T	0	30868813	T	A
2	chr2:30869984:G:A	0	30869984	A	G
2	chr2:30870636:A:G	0	30870636	G	A
2	chr2:30872307:C:T	0	30872307	T	C
2	chr2:30875199:C:T	0	30875199	T	C
2	chr2:30875426:C:T	0	30875426	T	C
2	chr2:30876345:C:T	0	30876345	T	C
2	chr2:30876966:C:T	0	30876966	T	C
2	chr2:30878040:T:C	0	30878040	C	T
2	chr2:30878780:C:A	0	30878780	A	C
2	chr2:30879698:G:A	0	30879698	A	G
2	chr2:30879924:G:C	0	30879924	C	G
2	chr2:30879942:T:G	0	30879942	G	T
2	chr2:30879959:G:A	0	30879959	A	G
2	chr2:30880316:A:G	0	30880316	G	A
2	chr2:30880922:G:A	0	30880922	A	G
2	chr2:30881085:G:C	0	30881085	C	G
2	chr2:30881222:G:A	0	30881222	A	G
2	chr2:30881307:A:G	0	30881307	G	A
2	chr2:30881606:C:T	0	30881606	T	C
2	chr2:30881641:C:T	0	30881641	T	C
2	chr2:30881701:T:C	0	30881701	C	T
2	chr2:30881872:A:C	0	30881872	C	A
2	chr2:30881873:G:A	0	30881873	A	G
2	chr2:30882354:A:T	0	30882354	T	A
2	chr2:30882479:C:T	0	30882479	T	C
2	chr2:30882902:T:C	0	30882902	C	T
2	chr2:30882942:T:C	0	30882942	C	T
2	chr2:30882957:T:C	0	30882957	C	T
2	chr2:30883108:C:A	0	30883108	A	C
2	chr2:30883270:A:G	0	30883270	G	A
2	chr2:30883310:G:A	0	30883310	A	G
2	chr2:30883346:A:C	0	30883346	C	A
2	chr2:30883373:G:A	0	30883373	A	G
2	chr2:30883379:A:G	0	30883379	G	A
2	chr2:30883443:T:C	0	30883443	C	T
2	chr2:30883958:G:A	0	30883958	A	G
2	chr2:30884094:T:C	0	30884094	C	T
2	chr2:30884288:A:G	0	30884288	G	A
2	chr2:30884315:T:C	0	30884315	C	T
2	chr2:30884487:ACAGGCCTGGCCCTGTCTGGCACCAGC:A	0	30884487	A	ACAGGCCTGGCCCTGTCTGGCACCAGC
2	chr2:30885239:C:T	0	30885239	T	C
2	chr2:30885391:G:A	0	30885391	A	G
2	chr2:30885613:T:G	0	30885613	G	T
2	chr2:30885638:C:T	0	30885638	T	C
2	chr2:30885752:G:C	0	30885752	C	G
2	chr2:30885893:C:T	0	30885893	T	C
2	chr2:30886638:T:C	0	30886638	C	T
2	chr2:30886954:T:C	0	30886954	C	T
2	chr2:30887121:T:A	0	30887121	A	T
2	chr2:30887188:T:G	0	30887188	G	T
2	chr2:30887537:T:C	0	30887537	C	T
2	chr2:30887681:A:G	0	30887681	G	A
2	chr2:30888688:G:C	0	30888688	C	G
2	chr2:30889434:G:A	0	30889434	A	G
2	chr2:30889536:C:T	0	30889536	T	C
2	chr2:30889567:G:A	0	30889567	A	G
2	chr2:30889605:T:C	0	30889605	C	T
2	chr2:30889679:G:A	0	30889679	A	G
2	chr2:30890038:A:G	0	30890038	G	A
2	chr2:30890583:T:C	0	30890583	C	T
2	chr2:30890589:G:A	0	30890589	A	G
2	chr2:30891038:A:G	0	30891038	G	A
2	chr2:30891558:C:T	0	30891558	T	C
2	chr2:30891693:G:A	0	30891693	A	G
2	chr2:30891954:GC:G	0	30891954	G	GC
2	chr2:30892106:C:T	0	30892106	T	C
2	chr2:30892380:T:A	0	30892380	A	T
2	chr2:30892588:T:A	0	30892588	A	T
2	chr2:30893027:C:T	0	30893027	T	C
2	chr2:30893896:T:C	0	30893896	C	T
2	chr2:30894784:G:A	0	30894784	A	G
2	chr2:30894929:C:T	0	30894929	T	C
2	chr2:30894967:C:T	0	30894967	T	C
2	chr2:30895192:A:G	0	30895192	G	A
2	chr2:30895345:CT:C	0	30895345	C	CT
2	chr2:30897748:C:T	0	30897748	T	C
2	chr2:30898251:C:G	0	30898251	G	C
2	chr2:30899732:C:T	0	30899732	T	C
2	chr2:30899935:A:G	0	30899935	G	A
2	chr2:30902183:C:T	0	30902183	T	C
2	chr2:30904410:T:G	0	30904410	G	T
2	chr2:30904468:A:G	0	30904468	G	A
2	chr2:30906337:A:G	0	30906337	G	A
2	chr2:30908614:A:G	0	30908614	G	A
2	chr2:30909801:C:G	0	30909801	G	C
2	chr2:30911073:G:C	0	30911073	C	G
2	chr2:30912318:G:T	0	30912318	T	G
2	chr2:30916911:T:C	0	30916911	C	T
2	chr2:30917298:A:G	0	30917298	G	A
2	chr2:30917306:G:T	0	30917306	T	G
2	chr2:30919204:C:CCTGGAGA	0	30919204	CCTGGAGA	C
2	chr2:30919777:G:T	0	30919777	T	G
2	chr2:30919894:A:C	0	30919894	C	A
2	chr2:30919986:T:C	0	30919986	C	T
2	chr2:30921758:A:G	0	30921758	G	A
2	chr2:30922535:T:C	0	30922535	C	T
2	chr2:30923203:C:T	0	30923203	T	C
2	chr2:30923631:G:T	0	30923631	T	G
2	chr2:30925159:G:C	0	30925159	C	G
2	chr2:30926200:C:T	0	30926200	T	C
2	chr2:30930178:AC:A	0	30930178	A	AC
2	chr2:30931842:G:A	0	30931842	A	G
2	chr2:30931879:C:T	0	30931879	T	C
2	chr2:30931881:C:T	0	30931881	T	C
2	chr2:30933156:A:C	0	30933156	C	A
2	chr2:30935694:C:T	0	30935694	T	C
2	chr2:30935881:A:G	0	30935881	G	A
2	chr2:30935909:A:G	0	30935909	G	A
2	chr2:30936446:A:G	0	30936446	G	A
2	chr2:30936666:T:C	0	30936666	C	T
2	chr2:30937646:T:C	0	30937646	C	T
2	chr2:30941165:T:C	0	30941165	C	T
2	chr2:30941550:T:C	0	30941550	C	T
2	chr2:30942040:G:A	0	30942040	A	G
2	chr2:30942479:T:C	0	30942479	C	T
2	chr2:30942529:T:C	0	30942529	C	T
2	chr2:30943090:C:A	0	30943090	A	C
2	chr2:30943130:G:A	0	30943130	A	G
2	chr2:30943929:A:G	0	30943929	G	A
2	chr2:30945543:A:G	0	30945543	G	A
2	chr2:30946375:A:G	0	30946375	G	A
2	chr2:30947761:C:T	0	30947761	T	C
2	chr2:30948544:C:T	0	30948544	T	C
2	chr2:30948939:T:C	0	30948939	C	T
2	chr2:30949627:C:T	0	30949627	T	C
2	chr2:30949658:G:A	0	30949658	A	G
2	chr2:30950958:A:G	0	30950958	G	A
2	chr2:30951406:G:A	0	30951406	A	G
2	chr2:30951727:G:A	0	30951727	A	G
2	chr2:30951760:A:G	0	30951760	G	A
2	chr2:30953111:G:A	0	30953111	A	G
2	chr2:30953887:C:T	0	30953887	T	C
2	chr2:30953941:T:C	0	30953941	C	T
2	chr2:30954585:C:T	0	30954585	T	C
2	chr2:30955356:T:A	0	30955356	A	T
2	chr2:30955527:T:C	0	30955527	C	T
2	chr2:30955952:C:T	0	30955952	T	C
2	chr2:30956427:A:G	0	30956427	G	A
2	chr2:30956546:G:A	0	30956546	A	G
2	chr2:30956931:T:G	0	30956931	G	T
2	chr2:30957032:G:A	0	30957032	A	G
2	chr2:30957496:T:C	0	30957496	C	T
2	chr2:30958028:A:G	0	30958028	G	A
2	chr2:30958069:A:G	0	30958069	G	A
2	chr2:30958117:G:T	0	30958117	T	G
2	chr2:30958273:C:T	0	30958273	T	C
2	chr2:30959296:A:G	0	30959296	G	A
2	chr2:30961616:C:T	0	30961616	T	C
2	chr2:30962108:A:G	0	30962108	G	A
2	chr2:30962156:C:T	0	30962156	T	C
2	chr2:30962645:T:C	0	30962645	C	T
2	chr2:30962652:G:A	0	30962652	A	G
2	chr2:30962730:G:T	0	30962730	T	G
2	chr2:30963201:A:G	0	30963201	G	A
2	chr2:30963898:T:G	0	30963898	G	T
2	chr2:30964232:C:T	0	30964232	T	C
2	chr2:30964584:C:T	0	30964584	T	C
2	chr2:30965095:G:A	0	30965095	A	G
2	chr2:30965220:CT:C	0	30965220	C	CT
2	chr2:30965590:A:T	0	30965590	T	A
2	chr2:30965603:G:A	0	30965603	A	G
2	chr2:30965940:G:A	0	30965940	A	G
2	chr2:30966091:C:T	0	30966091	T	C
2	chr2:30966370:G:A	0	30966370	A	G
2	chr2:30966438:T:C	0	30966438	C	T
2	chr2:30966535:A:G	0	30966535	G	A
2	chr2:30967132:G:A	0	30967132	A	G
2	chr2:30967725:C:G	0	30967725	G	C
2	chr2:30968595:T:C	0	30968595	C	T
2	chr2:30968615:A:C	0	30968615	C	A
2	chr2:30968815:G:C	0	30968815	C	G
2	chr2:30968847:C:T	0	30968847	T	C
2	chr2:30968938:A:G	0	30968938	G	A
2	chr2:30969303:T:C	0	30969303	C	T
2	chr2:30969377:A:G	0	30969377	G	A
2	chr2:30969462:T:C	0	30969462	C	T
2	chr2:30969565:C:T	0	30969565	T	C
2	chr2:30969694:A:G	0	30969694	G	A
2	chr2:30969997:A:G	0	30969997	G	A
2	chr2:30970013:T:C	0	30970013	C	T
2	chr2:30970016:A:G	0	30970016	G	A
2	chr2:30970066:C:T	0	30970066	T	C
2	chr2:30970314:A:G	0	30970314	G	A
2	chr2:30970373:C:T	0	30970373	T	C
2	chr2:30970575:G:C	0	30970575	C	G
2	chr2:30970872:C:T	0	30970872	T	C
2	chr2:30971148:G:A	0	30971148	A	G
2	chr2:30971361:G:A	0	30971361	A	G
2	chr2:30971499:T:C	0	30971499	C	T
2	chr2:30971503:A:G	0	30971503	G	A
2	chr2:30971680:C:T	0	30971680	T	C
2	chr2:30972480:C:T	0	30972480	T	C
2	chr2:30973051:C:T	0	30973051	T	C
2	chr2:30973056:G:C	0	30973056	C	G
2	chr2:30973221:C:T	0	30973221	T	C
2	chr2:30973227:G:A	0	30973227	A	G
2	chr2:30973691:C:T	0	30973691	T	C
2	chr2:30973912:A:G	0	30973912	G	A
2	chr2:30973956:T:C	0	30973956	C	T
2	chr2:30974288:C:T	0	30974288	T	C
2	chr2:30974572:G:A	0	30974572	A	G
2	chr2:30974817:T:C	0	30974817	C	T
2	chr2:30974867:A:G	0	30974867	G	A
2	chr2:30975242:G:A	0	30975242	A	G
2	chr2:30975252:A:G	0	30975252	G	A
2	chr2:30975416:C:G	0	30975416	G	C
2	chr2:30975548:T:C	0	30975548	C	T
2	chr2:30975955:G:T	0	30975955	T	G
2	chr2:30976337:A:G	0	30976337	G	A
2	chr2:30976354:G:A	0	30976354	A	G
2	chr2:30976395:C:T	0	30976395	T	C
2	chr2:30976548:C:A	0	30976548	A	C
2	chr2:30976626:T:C	0	30976626	C	T
2	chr2:30977234:C:T	0	30977234	T	C
2	chr2:30977291:A:G	0	30977291	G	A
2	chr2:30977301:G:A	0	30977301	A	G
2	chr2:30977343:G:A	0	30977343	A	G
2	chr2:30977528:T:C	0	30977528	C	T
2	chr2:30978022:T:C	0	30978022	C	T
2	chr2:30978044:C:G	0	30978044	G	C
2	chr2:30978191:A:G	0	30978191	G	A
2	chr2:30978257:G:A	0	30978257	A	G
2	chr2:30978579:C:T	0	30978579	T	C
2	chr2:30978781:A:G	0	30978781	G	A
2	chr2:30978811:T:C	0	30978811	C	T
2	chr2:30978838:T:A	0	30978838	A	T
2	chr2:30978892:A:G	0	30978892	G	A
2	chr2:30979084:T:C	0	30979084	C	T
2	chr2:30979093:T:C	0	30979093	C	T
2	chr2:30979107:T:C	0	30979107	C	T
2	chr2:30979177:G:C	0	30979177	C	G
2	chr2:30979446:C:T	0	30979446	T	C
2	chr2:30979665:A:G	0	30979665	G	A
2	chr2:30979692:A:T	0	30979692	T	A
2	chr2:30979835:C:T	0	30979835	T	C
2	chr2:30981415:T:C	0	30981415	C	T
2	chr2:30981467:T:C	0	30981467	C	T
2	chr2:30981755:C:G	0	30981755	G	C
2	chr2:30982115:T:G	0	30982115	G	T
2	chr2:30982302:G:A	0	30982302	A	G
2	chr2:30983083:G:A	0	30983083	A	G
2	chr2:30983318:TG:T	0	30983318	T	TG
2	chr2:30984274:C:T	0	30984274	T	C
2	chr2:30985049:GGCCCACTAGGCCAT:G	0	30985049	G	GGCCCACTAGGCCAT
2	chr2:30985195:G:A	0	30985195	A	G
2	chr2:30985664:T:C	0	30985664	C	T
2	chr2:30986013:A:G	0	30986013	G	A
2	chr2:30986053:C:G	0	30986053	G	C
2	chr2:30986606:G:C	0	30986606	C	G
2	chr2:30986674:G:T	0	30986674	T	G
2	chr2:30987097:A:G	0	30987097	G	A
2	chr2:30987403:A:G	0	30987403	G	A
2	chr2:30988021:C:T	0	30988021	T	C
2	chr2:30988429:A:G	0	30988429	G	A
2	chr2:30988791:C:T	0	30988791	T	C
2	chr2:30989853:A:T	0	30989853	T	A
2	chr2:30990033:C:T	0	30990033	T	C
2	chr2:30990038:G:C	0	30990038	C	G
2	chr2:30990479:TGTGAG:T	0	30990479	T	TGTGAG
2	chr2:30990584:G:A	0	30990584	A	G
2	chr2:30990732:T:A	0	30990732	A	T
2	chr2:30990813:G:A	0	30990813	A	G
2	chr2:30990867:G:A	0	30990867	A	G
2	chr2:30990872:C:A	0	30990872	A	C
2	chr2:30991044:C:T	0	30991044	T	C
2	chr2:30992408:C:G	0	30992408	G	C
2	chr2:30993836:T:C	0	30993836	C	T
2	chr2:30994163:G:C	0	30994163	C	G
2	chr2:30994383:G:A	0	30994383	A	G
2	chr2:30994475:C:T	0	30994475	T	C
2	chr2:30995279:C:T	0	30995279	T	C
2	chr2:30995735:G:A	0	30995735	A	G
2	chr2:30996583:T:C	0	30996583	C	T
2	chr2:30997333:C:T	0	30997333	T	C
2	chr2:30999336:C:T	0	30999336	T	C
2	chr2:30999480:G:A	0	30999480	A	G
2	chr2:30999946:A:G	0	30999946	G	A
2	chr2:31000648:G:A	0	31000648	A	G
2	chr2:31000662:T:C	0	31000662	C	T
2	chr2:31000895:G:A	0	31000895	A	G
2	chr2:31001628:T:C	0	31001628	C	T
2	chr2:31002122:T:G	0	31002122	G	T
2	chr2:31002302:C:T	0	31002302	T	C
2	chr2:31002306:C:T	0	31002306	T	C
2	chr2:31004165:G:A	0	31004165	A	G
2	chr2:31005092:C:G	0	31005092	G	C
2	chr2:31006641:T:C	0	31006641	C	T
2	chr2:31007078:G:A	0	31007078	A	G
2	chr2:31007638:C:T	0	31007638	T	C
2	chr2:31007967:G:A	0	31007967	A	G
2	chr2:31008091:C:T	0	31008091	T	C
2	chr2:31008505:G:A	0	31008505	A	G
2	chr2:31008665:T:G	0	31008665	G	T
2	chr2:31008667:A:G	0	31008667	G	A
2	chr2:31009061:C:T	0	31009061	T	C
2	chr2:31009250:A:G	0	31009250	G	A
2	chr2:31009418:A:G	0	31009418	G	A
2	chr2:31009473:G:A	0	31009473	A	G
2	chr2:31009646:C:A	0	31009646	A	C
2	chr2:31010117:T:C	0	31010117	C	T
2	chr2:31010177:G:A	0	31010177	A	G
2	chr2:31010327:T:C	0	31010327	C	T
2	chr2:31010370:C:T	0	31010370	T	C
2	chr2:31010382:G:A	0	31010382	A	G
2	chr2:31010472:G:A	0	31010472	A	G
2	chr2:31010475:C:T	0	31010475	T	C
2	chr2:31010485:A:G	0	31010485	G	A
2	chr2:31010565:G:A	0	31010565	A	G
2	chr2:31010632:C:T	0	31010632	T	C
2	chr2:31010665:C:T	0	31010665	T	C
2	chr2:31011456:G:A	0	31011456	A	G
2	chr2:31012196:C:T	0	31012196	T	C
2	chr2:31012441:G:A	0	31012441	A	G
2	chr2:31013271:AT:A	0	31013271	A	AT
2	chr2:31013278:C:G	0	31013278	G	C
2	chr2:31013541:A:G	0	31013541	G	A
2	chr2:31013625:G:A	0	31013625	A	G
2	chr2:31013958:T:C	0	31013958	C	T
2	chr2:31014050:G:A	0	31014050	A	G
2	chr2:31015658:C:T	0	31015658	T	C
2	chr2:31017380:A:G	0	31017380	G	A
2	chr2:31017460:C:G	0	31017460	G	C
2	chr2:31017971:C:T	0	31017971	T	C
2	chr2:31018260:C:T	0	31018260	T	C
2	chr2:31018274:G:A	0	31018274	A	G
2	chr2:31018641:C:G	0	31018641	G	C
2	chr2:31019036:GCA:G	0	31019036	G	GCA
2	chr2:31019291:G:A	0	31019291	A	G
2	chr2:31019328:T:C	0	31019328	C	T
2	chr2:31020989:C:T	0	31020989	T	C
2	chr2:31021431:A:G	0	31021431	G	A
2	chr2:31021818:A:G	0	31021818	G	A
2	chr2:31022306:G:A	0	31022306	A	G
2	chr2:31022424:T:C	0	31022424	C	T
2	chr2:31022662:A:G	0	31022662	G	A
2	chr2:31022784:A:T	0	31022784	T	A
2	chr2:31022883:T:C	0	31022883	C	T
2	chr2:31022938:G:A	0	31022938	A	G
2	chr2:31023161:A:C	0	31023161	C	A
2	chr2:31023174:AAAAC:A	0	31023174	A	AAAAC
2	chr2:31023557:T:C	0	31023557	C	T
2	chr2:31023680:C:T	0	31023680	T	C
2	chr2:31023880:C:T	0	31023880	T	C
2	chr2:31023918:A:G	0	31023918	G	A
2	chr2:31024466:T:C	0	31024466	C	T
2	chr2:31024619:T:C	0	31024619	C	T
2	chr2:31024648:G:T	0	31024648	T	G
2	chr2:31025196:A:G	0	31025196	G	A
2	chr2:31025272:C:T	0	31025272	T	C
2	chr2:31025318:G:C	0	31025318	C	G
2	chr2:31025434:T:C	0	31025434	C	T
2	chr2:31025557:C:T	0	31025557	T	C
2	chr2:31026148:T:C	0	31026148	C	T
2	chr2:31026928:C:T	0	31026928	T	C
2	chr2:31027108:T:C	0	31027108	C	T
2	chr2:31027229:T:C	0	31027229	C	T
2	chr2:31027294:T:C	0	31027294	C	T
2	chr2:31028168:G:C	0	31028168	C	G
2	chr2:31028281:G:A	0	31028281	A	G
2	chr2:31028533:A:G	0	31028533	G	A
2	chr2:31028633:C:T	0	31028633	T	C
2	chr2:31029512:C:T	0	31029512	T	C
2	chr2:31029542:G:A	0	31029542	A	G
2	chr2:31030060:G:A	0	31030060	A	G
2	chr2:31030321:G:A	0	31030321	A	G
2	chr2:31031482:C:T	0	31031482	T	C
2	chr2:31031886:T:C	0	31031886	C	T
2	chr2:31033713:A:C	0	31033713	C	A
2	chr2:31034071:C:T	0	31034071	T	C
2	chr2:31035400:T:C	0	31035400	C	T
2	chr2:31035753:C:T	0	31035753	T	C
2	chr2:31035910:C:G	0	31035910	G	C
2	chr2:31037052:C:A	0	31037052	A	C
2	chr2:31037376:C:G	0	31037376	G	C
2	chr2:31037794:G:A	0	31037794	A	G
2	chr2:31037967:T:A	0	31037967	A	T
2	chr2:31038576:A:G	0	31038576	G	A
2	chr2:31040037:A:G	0	31040037	G	A
2	chr2:31040567:C:A	0	31040567	A	C
2	chr2:31041170:A:G	0	31041170	G	A
2	chr2:31042216:A:G	0	31042216	G	A
2	chr2:31042722:T:C	0	31042722	C	T
2	chr2:31042799:C:A	0	31042799	A	C
2	chr2:31043183:A:G	0	31043183	G	A
2	chr2:31043269:T:G	0	31043269	G	T
2	chr2:31043419:A:G	0	31043419	G	A
2	chr2:31043426:C:T	0	31043426	T	C
2	chr2:31043869:T:C	0	31043869	C	T
2	chr2:31043950:CTCCCTGCA:C	0	31043950	C	CTCCCTGCA
2	chr2:31043986:G:A	0	31043986	A	G
2	chr2:31044060:T:C	0	31044060	C	T
2	chr2:31044525:A:C	0	31044525	C	A
2	chr2:31044576:A:G	0	31044576	G	A
2	chr2:31044598:T:C	0	31044598	C	T
2	chr2:31044601:T:C	0	31044601	C	T
2	chr2:31044751:CTACAAAAA:C	0	31044751	C	CTACAAAAA
2	chr2:31044896:C:T	0	31044896	T	C
2	chr2:31045175:G:A	0	31045175	A	G
2	chr2:31045636:C:T	0	31045636	T	C
2	chr2:31046375:T:C	0	31046375	C	T
2	chr2:31046503:C:T	0	31046503	T	C
2	chr2:31046561:T:C	0	31046561	C	T
2	chr2:31046614:ATG:A	0	31046614	A	ATG
2	chr2:31046621:T:C	0	31046621	C	T
2	chr2:31046622:GGAAACTT:G	0	31046622	G	GGAAACTT
2	chr2:31047751:T:C	0	31047751	C	T
2	chr2:31047816:T:C	0	31047816	C	T
2	chr2:31047969:C:G	0	31047969	G	C
2	chr2:31047983:C:T	0	31047983	T	C
2	chr2:31048071:G:A	0	31048071	A	G
2	chr2:31048129:A:G	0	31048129	G	A
2	chr2:31048418:C:T	0	31048418	T	C
2	chr2:31048423:C:T	0	31048423	T	C
2	chr2:31048791:A:G	0	31048791	G	A
2	chr2:31048910:G:T	0	31048910	T	G
2	chr2:31049016:T:C	0	31049016	C	T
2	chr2:31049076:G:A	0	31049076	A	G
2	chr2:31049264:A:G	0	31049264	G	A
2	chr2:31049312:T:C	0	31049312	C	T
2	chr2:31049500:A:G	0	31049500	G	A
2	chr2:31049800:G:T	0	31049800	T	G
2	chr2:31049939:G:A	0	31049939	A	G
2	chr2:31050032:T:C	0	31050032	C	T
2	chr2:31050221:C:T	0	31050221	T	C
2	chr2:31050324:G:A	0	31050324	A	G
2	chr2:31050368:T:G	0	31050368	G	T
2	chr2:31050403:C:G	0	31050403	G	C
2	chr2:31050423:G:A	0	31050423	A	G
2	chr2:31050870:G:T	0	31050870	T	G
2	chr2:31050917:C:T	0	31050917	T	C
2	chr2:31050987:A:C	0	31050987	C	A
2	chr2:31051532:C:T	0	31051532	T	C
2	chr2:31051583:C:T	0	31051583	T	C
2	chr2:31051739:C:A	0	31051739	A	C
2	chr2:31052423:G:A	0	31052423	A	G
2	chr2:31052466:A:G	0	31052466	G	A
2	chr2:31052680:C:T	0	31052680	T	C
2	chr2:31052831:T:A	0	31052831	A	T
2	chr2:31056332:G:A	0	31056332	A	G
2	chr2:31057272:T:C	0	31057272	C	T
2	chr2:31058051:C:T	0	31058051	T	C
2	chr2:31058367:G:A	0	31058367	A	G
2	chr2:31058556:G:C	0	31058556	C	G
2	chr2:31062546:G:A	0	31062546	A	G
2	chr2:31063483:T:C	0	31063483	C	T
2	chr2:31063496:C:T	0	31063496	T	C
2	chr2:31063707:C:T	0	31063707	T	C
2	chr2:31063871:G:A	0	31063871	A	G
2	chr2:31064044:T:C	0	31064044	C	T
2	chr2:31064128:GCT:G	0	31064128	G	GCT
2	chr2:31064451:C:T	0	31064451	T	C
2	chr2:31065130:T:G	0	31065130	G	T
2	chr2:31065260:C:T	0	31065260	T	C
2	chr2:31066723:G:A	0	31066723	A	G
2	chr2:31066949:C:T	0	31066949	T	C
2	chr2:31067158:T:C	0	31067158	C	T
2	chr2:31067508:A:G	0	31067508	G	A
2	chr2:31069214:T:C	0	31069214	C	T
2	chr2:31069849:C:T	0	31069849	T	C
2	chr2:31069951:C:T	0	31069951	T	C
2	chr2:31070165:C:A	0	31070165	A	C
2	chr2:31070195:C:A	0	31070195	A	C
2	chr2:31070877:A:T	0	31070877	T	A
2	chr2:31070950:T:G	0	31070950	G	T
2	chr2:31071243:T:C	0	31071243	C	T
2	chr2:31071600:C:T	0	31071600	T	C
2	chr2:31072178:C:T	0	31072178	T	C
2	chr2:31072364:T:C	0	31072364	C	T
2	chr2:31073293:T:C	0	31073293	C	T
2	chr2:31073524:G:A	0	31073524	A	G
2	chr2:31073778:A:G	0	31073778	G	A
2	chr2:31073905:A:G	0	31073905	G	A
2	chr2:31074167:G:A	0	31074167	A	G
2	chr2:31074561:T:G	0	31074561	G	T
2	chr2:31074658:T:G	0	31074658	G	T
2	chr2:31075179:C:T	0	31075179	T	C
2	chr2:31075638:G:A	0	31075638	A	G
2	chr2:31075868:A:G	0	31075868	G	A
2	chr2:31077240:A:G	0	31077240	G	A
2	chr2:31077678:G:A	0	31077678	A	G
2	chr2:31077924:G:A	0	31077924	A	G
2	chr2:31078026:T:C	0	31078026	C	T
2	chr2:31078481:C:T	0	31078481	T	C
2	chr2:31078689:G:A	0	31078689	A	G
2	chr2:31078768:G:T	0	31078768	T	G
2	chr2:31079847:T:C	0	31079847	C	T
2	chr2:31079886:C:A	0	31079886	A	C
2	chr2:31080817:C:T	0	31080817	T	C
2	chr2:31081105:T:C	0	31081105	C	T
2	chr2:31081148:C:A	0	31081148	A	C
2	chr2:31081281:T:C	0	31081281	C	T
2	chr2:31082954:G:A	0	31082954	A	G
2	chr2:31082970:A:G	0	31082970	G	A
2	chr2:31082998:C:A	0	31082998	A	C
2	chr2:31083407:G:A	0	31083407	A	G
2	chr2:31084230:G:A	0	31084230	A	G
2	chr2:31084356:G:A	0	31084356	A	G
2	chr2:31085012:A:G	0	31085012	G	A
2	chr2:31085752:C:T	0	31085752	T	C
2	chr2:31085765:T:C	0	31085765	C	T
2	chr2:31086877:T:A	0	31086877	A	T
2	chr2:31087021:G:A	0	31087021	A	G
2	chr2:31087027:A:C	0	31087027	C	A
2	chr2:31087064:G:A	0	31087064	A	G
2	chr2:31088164:T:C	0	31088164	C	T
2	chr2:31088202:G:A	0	31088202	A	G
2	chr2:31088459:C:T	0	31088459	T	C
2	chr2:31088682:T:C	0	31088682	C	T
2	chr2:31088829:G:A	0	31088829	A	G
2	chr2:31089595:C:T	0	31089595	T	C
2	chr2:31089855:G:A	0	31089855	A	G
2	chr2:31090874:GAAGT:G	0	31090874	G	GAAGT
2	chr2:31091689:T:C	0	31091689	C	T
2	chr2:31092077:C:G	0	31092077	G	C
2	chr2:31092398:T:C	0	31092398	C	T
2	chr2:31092548:G:A	0	31092548	A	G
2	chr2:31092689:T:C	0	31092689	C	T
2	chr2:31092815:C:T	0	31092815	T	C
2	chr2:31093549:A:G	0	31093549	G	A
2	chr2:31093643:C:T	0	31093643	T	C
2	chr2:31093660:A:G	0	31093660	G	A
2	chr2:31095485:T:C	0	31095485	C	T
2	chr2:31095831:A:G	0	31095831	G	A
2	chr2:31095972:G:A	0	31095972	A	G
2	chr2:31096280:C:A	0	31096280	A	C
2	chr2:31096935:T:A	0	31096935	A	T
2	chr2:31096943:C:T	0	31096943	T	C
2	chr2:31097460:T:G	0	31097460	G	T
2	chr2:31097968:T:C	0	31097968	C	T
2	chr2:31098458:A:G	0	31098458	G	A
2	chr2:31098466:T:C	0	31098466	C	T
2	chr2:31098781:G:A	0	31098781	A	G
2	chr2:31099724:G:A	0	31099724	A	G
2	chr2:31100044:T:C	0	31100044	C	T
2	chr2:31100178:T:G	0	31100178	G	T
2	chr2:31100437:T:C	0	31100437	C	T
2	chr2:31100458:T:C	0	31100458	C	T
2	chr2:31100571:G:T	0	31100571	T	G
2	chr2:31100598:G:A	0	31100598	A	G
2	chr2:31100664:G:A	0	31100664	A	G
2	chr2:31100812:C:A	0	31100812	A	C
2	chr2:31100817:C:A	0	31100817	A	C
2	chr2:31101020:G:T	0	31101020	T	G
2	chr2:31101163:T:C	0	31101163	C	T
2	chr2:31101232:T:C	0	31101232	C	T
2	chr2:31101464:A:AT	0	31101464	AT	A
2	chr2:31101465:G:GCTTACCTATTT	0	31101465	GCTTACCTATTT	G
2	chr2:31101745:T:C	0	31101745	C	T
2	chr2:31101863:C:G	0	31101863	G	C
2	chr2:31102332:G:C	0	31102332	C	G
2	chr2:31104682:C:T	0	31104682	T	C
2	chr2:31104685:A:G	0	31104685	G	A
2	chr2:31104984:G:A	0	31104984	A	G
2	chr2:31105689:T:C	0	31105689	C	T
2	chr2:31105945:T:C	0	31105945	C	T
2	chr2:31110678:C:T	0	31110678	T	C
2	chr2:31110859:A:G	0	31110859	G	A
2	chr2:31113232:C:G	0	31113232	G	C
2	chr2:31113619:C:G	0	31113619	G	C
2	chr2:31114080:C:G	0	31114080	G	C
2	chr2:31114218:T:C	0	31114218	C	T
2	chr2:31114289:G:A	0	31114289	A	G
2	chr2:31115124:T:C	0	31115124	C	T
2	chr2:31116131:C:T	0	31116131	T	C
2	chr2:31116729:A:G	0	31116729	G	A
2	chr2:31116787:A:G	0	31116787	G	A
2	chr2:31117362:G:A	0	31117362	A	G
2	chr2:31117780:G:A	0	31117780	A	G
2	chr2:31117885:C:T	0	31117885	T	C
2	chr2:31117913:A:G	0	31117913	G	A
2	chr2:31118244:T:C	0	31118244	C	T
2	chr2:31118366:C:T	0	31118366	T	C
2	chr2:31118665:G:A	0	31118665	A	G
2	chr2:31118820:G:A	0	31118820	A	G
2	chr2:31118860:C:T	0	31118860	T	C
2	chr2:31119065:T:A	0	31119065	A	T
2	chr2:31119088:T:C	0	31119088	C	T
2	chr2:31119220:C:T	0	31119220	T	C
2	chr2:31119309:T:C	0	31119309	C	T
2	chr2:31119434:C:T	0	31119434	T	C
2	chr2:31119483:A:G	0	31119483	G	A
2	chr2:31119511:C:T	0	31119511	T	C
2	chr2:31120824:G:A	0	31120824	A	G
2	chr2:31121253:T:C	0	31121253	C	T
2	chr2:31121327:A:G	0	31121327	G	A
2	chr2:31122370:C:G	0	31122370	G	C
2	chr2:31123334:C:T	0	31123334	T	C
2	chr2:31123401:G:A	0	31123401	A	G
2	chr2:31123731:A:G	0	31123731	G	A
2	chr2:31123732:C:T	0	31123732	T	C
2	chr2:31123880:T:C	0	31123880	C	T
2	chr2:31123902:A:T	0	31123902	T	A
2	chr2:31125469:ACC:A	0	31125469	A	ACC
2	chr2:31125844:C:G	0	31125844	G	C
2	chr2:31126417:T:C	0	31126417	C	T
2	chr2:31126706:C:T	0	31126706	T	C
2	chr2:31127548:A:G	0	31127548	G	A
2	chr2:31128015:T:C	0	31128015	C	T
2	chr2:31128677:T:TA	0	31128677	TA	T
2	chr2:31129310:A:T	0	31129310	T	A
2	chr2:31129789:G:A	0	31129789	A	G
2	chr2:31129790:C:A	0	31129790	A	C
2	chr2:31129922:C:G	0	31129922	G	C
2	chr2:31131404:A:G	0	31131404	G	A
2	chr2:31131642:C:T	0	31131642	T	C
2	chr2:31132181:G:A	0	31132181	A	G
2	chr2:31132205:C:T	0	31132205	T	C
2	chr2:31135077:C:G	0	31135077	G	C
2	chr2:31135702:C:T	0	31135702	T	C
2	chr2:31136447:A:C	0	31136447	C	A
2	chr2:31137006:G:C	0	31137006	C	G
2	chr2:31137814:T:A	0	31137814	A	T
2	chr2:31139995:C:T	0	31139995	T	C
2	chr2:31140107:C:T	0	31140107	T	C
2	chr2:31141257:AT:A	0	31141257	A	AT
2	chr2:31142078:A:G	0	31142078	G	A
2	chr2:31142237:T:C	0	31142237	C	T
2	chr2:31143275:A:T	0	31143275	T	A
2	chr2:31143377:T:A	0	31143377	A	T
2	chr2:31144059:C:T	0	31144059	T	C
2	chr2:31147391:C:T	0	31147391	T	C
2	chr2:31148863:T:C	0	31148863	C	T
2	chr2:31149563:C:T	0	31149563	T	C
2	chr2:31149603:G:A	0	31149603	A	G
2	chr2:31151364:C:A	0	31151364	A	C
2	chr2:31151496:A:C	0	31151496	C	A
2	chr2:31151867:A:G	0	31151867	G	A
2	chr2:31152442:C:G	0	31152442	G	C
2	chr2:31153268:C:A	0	31153268	A	C
2	chr2:31153822:A:G	0	31153822	G	A
2	chr2:31154207:T:A	0	31154207	A	T
2	chr2:31154628:C:T	0	31154628	T	C
2	chr2:31156293:G:A	0	31156293	A	G
2	chr2:31157247:G:C	0	31157247	C	G
2	chr2:31159046:G:A	0	31159046	A	G
2	chr2:31159722:C:T	0	31159722	T	C
2	chr2:31159868:A:G	0	31159868	G	A
2	chr2:31159871:C:T	0	31159871	T	C
2	chr2:31160948:C:T	0	31160948	T	C
2	chr2:31161143:C:T	0	31161143	T	C
2	chr2:31161963:A:C	0	31161963	C	A
2	chr2:31162462:A:C	0	31162462	C	A
2	chr2:31165063:C:A	0	31165063	A	C
2	chr2:31165091:A:G	0	31165091	G	A
2	chr2:31165387:A:G	0	31165387	G	A
2	chr2:31165450:A:T	0	31165450	T	A
2	chr2:31165841:G:C	0	31165841	C	G
2	chr2:31167157:C:T	0	31167157	T	C
2	chr2:31168262:G:C	0	31168262	C	G
2	chr2:31168495:G:A	0	31168495	A	G
2	chr2:31169034:C:T	0	31169034	T	C
2	chr2:31169036:G:C	0	31169036	C	G
2	chr2:31169070:C:T	0	31169070	T	C
2	chr2:31169511:C:T	0	31169511	T	C
2	chr2:31169541:C:T	0	31169541	T	C
2	chr2:31169978:T:C	0	31169978	C	T
2	chr2:31170155:C:A	0	31170155	A	C
2	chr2:31170256:T:C	0	31170256	C	T
2	chr2:31170348:G:A	0	31170348	A	G
2	chr2:31171161:G:A	0	31171161	A	G
2	chr2:31171281:T:C	0	31171281	C	T
2	chr2:31171354:G:C	0	31171354	C	G
2	chr2:31171383:A:T	0	31171383	T	A
2	chr2:31171810:A:G	0	31171810	G	A
2	chr2:31171850:A:G	0	31171850	G	A
2	chr2:31171856:G:A	0	31171856	A	G
2	chr2:31172033:T:C	0	31172033	C	T
2	chr2:31172953:T:C	0	31172953	C	T
2	chr2:31173150:A:T	0	31173150	T	A
2	chr2:31173193:A:G	0	31173193	G	A
2	chr2:31173197:C:T	0	31173197	T	C
2	chr2:31173249:G:A	0	31173249	A	G
2	chr2:31173790:A:G	0	31173790	G	A
2	chr2:31173863:A:G	0	31173863	G	A
2	chr2:31173935:A:G	0	31173935	G	A
2	chr2:31173946:G:A	0	31173946	A	G
2	chr2:31174139:C:T	0	31174139	T	C
2	chr2:31174466:A:C	0	31174466	C	A
2	chr2:31174506:G:T	0	31174506	T	G
2	chr2:31174830:G:C	0	31174830	C	G
2	chr2:31174861:T:C	0	31174861	C	T
2	chr2:31175546:A:G	0	31175546	G	A
2	chr2:31175553:G:A	0	31175553	A	G
2	chr2:31175672:T:C	0	31175672	C	T
2	chr2:31176004:C:T	0	31176004	T	C
2	chr2:31176054:C:A	0	31176054	A	C
2	chr2:31176223:G:A	0	31176223	A	G
2	chr2:31176224:C:G	0	31176224	G	C
2	chr2:31176492:T:G	0	31176492	G	T
2	chr2:31176885:T:G	0	31176885	G	T
2	chr2:31177334:AC:A	0	31177334	A	AC
2	chr2:31177397:T:G	0	31177397	G	T
2	chr2:31177636:A:C	0	31177636	C	A
2	chr2:31177644:G:A	0	31177644	A	G
2	chr2:31177856:G:A	0	31177856	A	G
2	chr2:31177995:G:A	0	31177995	A	G
2	chr2:31178001:T:C	0	31178001	C	T
2	chr2:31178322:A:C	0	31178322	C	A
2	chr2:31178633:G:A	0	31178633	A	G
2	chr2:31178834:G:T	0	31178834	T	G
2	chr2:31178853:T:C	0	31178853	C	T
2	chr2:31178897:G:T	0	31178897	T	G
2	chr2:31178929:C:T	0	31178929	T	C
2	chr2:31179213:T:C	0	31179213	C	T
2	chr2:31179332:C:G	0	31179332	G	C
2	chr2:31179357:A:G	0	31179357	G	A
2	chr2:31179385:A:G	0	31179385	G	A
2	chr2:31179474:G:T	0	31179474	T	G
2	chr2:31179497:C:T	0	31179497	T	C
2	chr2:31179504:T:A	0	31179504	A	T
2	chr2:31179541:G:A	0	31179541	A	G
2	chr2:31179553:A:C	0	31179553	C	A
2	chr2:31180271:T:C	0	31180271	C	T
2	chr2:31180494:A:C	0	31180494	C	A
2	chr2:31181081:G:A	0	31181081	A	G
2	chr2:31181135:T:C	0	31181135	C	T
2	chr2:31181165:G:A	0	31181165	A	G
2	chr2:31181198:A:G	0	31181198	G	A
2	chr2:31181216:G:A	0	31181216	A	G
2	chr2:31181798:T:G	0	31181798	G	T
2	chr2:31181883:T:C	0	31181883	C	T
2	chr2:31182035:G:C	0	31182035	C	G
2	chr2:31183028:G:A	0	31183028	A	G
2	chr2:31183183:A:T	0	31183183	T	A
2	chr2:31183731:T:G	0	31183731	G	T
2	chr2:31184030:C:T	0	31184030	T	C
2	chr2:31184067:G:A	0	31184067	A	G
2	chr2:31184235:A:G	0	31184235	G	A
2	chr2:31184278:G:A	0	31184278	A	G
2	chr2:31184686:C:T	0	31184686	T	C
2	chr2:31184780:A:G	0	31184780	G	A
2	chr2:31184976:C:T	0	31184976	T	C
2	chr2:31185223:T:C	0	31185223	C	T
2	chr2:31185431:A:G	0	31185431	G	A
2	chr2:31185613:T:C	0	31185613	C	T
2	chr2:31185964:T:C	0	31185964	C	T
2	chr2:31187011:T:C	0	31187011	C	T
2	chr2:31187201:A:G	0	31187201	G	A
2	chr2:31187336:A:G	0	31187336	G	A
2	chr2:31187450:A:C	0	31187450	C	A
2	chr2:31187787:C:T	0	31187787	T	C
2	chr2:31188318:C:A	0	31188318	A	C
2	chr2:31188421:T:C	0	31188421	C	T
2	chr2:31188499:G:A	0	31188499	A	G
2	chr2:31188692:G:A	0	31188692	A	G
2	chr2:31188842:T:C	0	31188842	C	T
2	chr2:31189183:A:T	0	31189183	T	A
2	chr2:31189230:T:C	0	31189230	C	T
2	chr2:31189481:G:A	0	31189481	A	G
2	chr2:31189577:T:C	0	31189577	C	T
2	chr2:31189780:T:C	0	31189780	C	T
2	chr2:31190081:C:T	0	31190081	T	C
2	chr2:31191357:G:A	0	31191357	A	G
2	chr2:31191459:T:G	0	31191459	G	T
2	chr2:31191625:C:T	0	31191625	T	C
2	chr2:31191842:G:A	0	31191842	A	G
2	chr2:31191985:T:C	0	31191985	C	T
2	chr2:31192211:G:A	0	31192211	A	G
2	chr2:31192397:T:C	0	31192397	C	T
2	chr2:31192456:G:A	0	31192456	A	G
2	chr2:31192491:G:C	0	31192491	C	G
2	chr2:31192722:A:G	0	31192722	G	A
2	chr2:31192960:A:G	0	31192960	G	A
2	chr2:31192965:A:G	0	31192965	G	A
2	chr2:31193347:T:C	0	31193347	C	T
2	chr2:31193439:C:T	0	31193439	T	C
2	chr2:31193443:A:G	0	31193443	G	A
2	chr2:31193451:C:G	0	31193451	G	C
2	chr2:31193716:C:T	0	31193716	T	C
2	chr2:31194089:G:A	0	31194089	A	G
2	chr2:31194116:C:T	0	31194116	T	C
2	chr2:31194424:T:C	0	31194424	C	T
2	chr2:31194906:G:A	0	31194906	A	G
2	chr2:31194997:T:C	0	31194997	C	T
2	chr2:31195533:T:C	0	31195533	C	T
2	chr2:31195585:C:T	0	31195585	T	C
2	chr2:31195589:G:A	0	31195589	A	G
2	chr2:31195627:A:G	0	31195627	G	A
2	chr2:31195649:T:A	0	31195649	A	T
2	chr2:31196196:T:G	0	31196196	G	T
2	chr2:31196503:C:G	0	31196503	G	C
2	chr2:31196588:A:AT	0	31196588	AT	A
2	chr2:31197018:A:G	0	31197018	G	A
2	chr2:31197068:A:G	0	31197068	G	A
2	chr2:31197277:C:T	0	31197277	T	C
2	chr2:31197379:A:G	0	31197379	G	A
2	chr2:31197517:G:C	0	31197517	C	G
2	chr2:31197549:G:A	0	31197549	A	G
2	chr2:31197640:C:A	0	31197640	A	C
2	chr2:31197999:A:AT	0	31197999	AT	A
2	chr2:31198262:C:T	0	31198262	T	C
2	chr2:31198357:T:TTC	0	31198357	TTC	T
2	chr2:31198468:T:C	0	31198468	C	T
2	chr2:31198716:A:G	0	31198716	G	A
2	chr2:31198835:C:G	0	31198835	G	C
2	chr2:31198842:T:C	0	31198842	C	T
2	chr2:31199030:A:G	0	31199030	G	A
2	chr2:31199321:G:A	0	31199321	A	G
2	chr2:31199332:A:T	0	31199332	T	A
2	chr2:31199335:C:T	0	31199335	T	C
2	chr2:31199648:T:A	0	31199648	A	T
2	chr2:31199735:A:T	0	31199735	T	A
2	chr2:31199848:T:C	0	31199848	C	T
2	chr2:31200577:G:A	0	31200577	A	G
2	chr2:31201251:G:C	0	31201251	C	G
2	chr2:31202319:G:A	0	31202319	A	G
2	chr2:31202794:T:C	0	31202794	C	T
2	chr2:31202917:A:G	0	31202917	G	A
2	chr2:31203230:T:G	0	31203230	G	T
2	chr2:31203232:C:T	0	31203232	T	C
2	chr2:31203583:T:G	0	31203583	G	T
2	chr2:31203612:C:T	0	31203612	T	C
2	chr2:31204006:A:C	0	31204006	C	A
2	chr2:31204216:T:C	0	31204216	C	T
2	chr2:31204504:C:A	0	31204504	A	C
2	chr2:31204866:G:A	0	31204866	A	G
2	chr2:31204921:C:G	0	31204921	G	C
2	chr2:31204988:T:C	0	31204988	C	T
2	chr2:31205164:G:T	0	31205164	T	G
2	chr2:31206158:G:A	0	31206158	A	G
2	chr2:31206377:G:A	0	31206377	A	G
2	chr2:31206966:C:T	0	31206966	T	C
2	chr2:31206968:A:G	0	31206968	G	A
2	chr2:31207162:C:CT	0	31207162	CT	C
2	chr2:31207393:C:T	0	31207393	T	C
2	chr2:31207439:C:A	0	31207439	A	C
2	chr2:31207702:T:G	0	31207702	G	T
2	chr2:31207772:G:A	0	31207772	A	G
2	chr2:31207780:A:G	0	31207780	G	A
2	chr2:31208198:C:T	0	31208198	T	C
2	chr2:31208340:T:A	0	31208340	A	T
2	chr2:31208387:T:C	0	31208387	C	T
2	chr2:31208785:T:C	0	31208785	C	T
2	chr2:31208859:C:T	0	31208859	T	C
2	chr2:31208928:A:G	0	31208928	G	A
2	chr2:31209018:G:A	0	31209018	A	G
2	chr2:31209114:C:T	0	31209114	T	C
2	chr2:31209225:C:T	0	31209225	T	C
2	chr2:31209233:A:T	0	31209233	T	A
2	chr2:31209556:T:C	0	31209556	C	T
2	chr2:31209715:A:G	0	31209715	G	A
2	chr2:31209748:GA:G	0	31209748	G	GA
2	chr2:31209754:G:A	0	31209754	A	G
2	chr2:31209771:T:C	0	31209771	C	T
2	chr2:31210164:C:A	0	31210164	A	C
2	chr2:31210232:A:G	0	31210232	G	A
2	chr2:31210305:G:A	0	31210305	A	G
2	chr2:31210751:T:TATA	0	31210751	TATA	T
2	chr2:31210845:G:A	0	31210845	A	G
2	chr2:31210951:ATT:A	0	31210951	A	ATT
2	chr2:31210988:A:T	0	31210988	T	A
2	chr2:31211318:G:A	0	31211318	A	G
2	chr2:31211332:A:G	0	31211332	G	A
2	chr2:31211598:T:C	0	31211598	C	T
2	chr2:31211664:T:C	0	31211664	C	T
2	chr2:31212474:C:T	0	31212474	T	C
2	chr2:31212713:A:G	0	31212713	G	A
2	chr2:31213141:G:A	0	31213141	A	G
2	chr2:31213168:A:G	0	31213168	G	A
2	chr2:31213442:C:T	0	31213442	T	C
2	chr2:31213492:T:C	0	31213492	C	T
2	chr2:31213530:T:C	0	31213530	C	T
2	chr2:31213567:G:A	0	31213567	A	G
2	chr2:31213857:C:A	0	31213857	A	C
2	chr2:31214037:T:G	0	31214037	G	T
2	chr2:31214227:T:C	0	31214227	C	T
2	chr2:31214245:G:A	0	31214245	A	G
2	chr2:31214280:G:C	0	31214280	C	G
2	chr2:31214348:T:C	0	31214348	C	T
2	chr2:31214374:G:A	0	31214374	A	G
2	chr2:31214754:T:C	0	31214754	C	T
2	chr2:31214983:C:G	0	31214983	G	C
2	chr2:31214993:C:T	0	31214993	T	C
2	chr2:31215006:C:T	0	31215006	T	C
2	chr2:31215265:C:T	0	31215265	T	C
2	chr2:31215266:A:G	0	31215266	G	A
2	chr2:31215382:G:A	0	31215382	A	G
2	chr2:31215682:A:G	0	31215682	G	A
2	chr2:31215923:C:T	0	31215923	T	C
2	chr2:31215949:T:C	0	31215949	C	T
2	chr2:31216566:T:C	0	31216566	C	T
2	chr2:31216577:T:C	0	31216577	C	T
2	chr2:31217019:C:T	0	31217019	T	C
2	chr2:31217298:A:G	0	31217298	G	A
2	chr2:31217463:G:A	0	31217463	A	G
2	chr2:31217504:C:T	0	31217504	T	C
2	chr2:31218530:A:G	0	31218530	G	A
2	chr2:31219756:G:T	0	31219756	T	G
2	chr2:31219881:G:A	0	31219881	A	G
2	chr2:31220009:C:T	0	31220009	T	C
2	chr2:31220307:C:T	0	31220307	T	C
2	chr2:31220795:T:C	0	31220795	C	T
2	chr2:31220875:A:G	0	31220875	G	A
2	chr2:31221184:A:G	0	31221184	G	A
2	chr2:31221396:T:C	0	31221396	C	T
2	chr2:31221960:C:A	0	31221960	A	C
2	chr2:31222169:A:G	0	31222169	G	A
2	chr2:31222406:T:G	0	31222406	G	T
2	chr2:31222600:G:A	0	31222600	A	G
2	chr2:31222749:A:G	0	31222749	G	A
2	chr2:31222825:A:C	0	31222825	C	A
2	chr2:31222893:G:A	0	31222893	A	G
2	chr2:31222929:A:G	0	31222929	G	A
2	chr2:31223033:A:G	0	31223033	G	A
2	chr2:31223565:G:A	0	31223565	A	G
2	chr2:31223588:G:A	0	31223588	A	G
2	chr2:31223630:G:A	0	31223630	A	G
2	chr2:31223673:C:T	0	31223673	T	C
2	chr2:31223810:G:A	0	31223810	A	G
2	chr2:31223877:T:A	0	31223877	A	T
2	chr2:31224029:T:A	0	31224029	A	T
2	chr2:31224158:A:G	0	31224158	G	A
2	chr2:31224258:A:G	0	31224258	G	A
2	chr2:31224275:C:T	0	31224275	T	C
2	chr2:31224441:G:A	0	31224441	A	G
2	chr2:31225393:A:G	0	31225393	G	A
2	chr2:31225820:G:A	0	31225820	A	G
2	chr2:31227280:G:A	0	31227280	A	G
2	chr2:31227656:C:T	0	31227656	T	C
2	chr2:31227774:T:C	0	31227774	C	T
2	chr2:31227778:G:A	0	31227778	A	G
2	chr2:31227899:G:A	0	31227899	A	G
2	chr2:31228085:G:A	0	31228085	A	G
2	chr2:31228088:C:G	0	31228088	G	C
2	chr2:31228191:TC:T	0	31228191	T	TC
2	chr2:31228870:T:A	0	31228870	A	T
2	chr2:31228871:C:A	0	31228871	A	C
2	chr2:31229015:A:G	0	31229015	G	A
2	chr2:31229128:G:A	0	31229128	A	G
2	chr2:31229157:G:A	0	31229157	A	G
2	chr2:31229328:T:C	0	31229328	C	T
2	chr2:31229365:G:A	0	31229365	A	G
2	chr2:31229835:T:C	0	31229835	C	T
2	chr2:31229994:C:T	0	31229994	T	C
2	chr2:31230257:G:C	0	31230257	C	G
2	chr2:31231388:C:T	0	31231388	T	C
2	chr2:31231679:C:T	0	31231679	T	C
2	chr2:31231743:G:A	0	31231743	A	G
2	chr2:31231799:G:A	0	31231799	A	G
2	chr2:31232282:C:T	0	31232282	T	C
2	chr2:31232361:G:A	0	31232361	A	G
2	chr2:31234951:T:C	0	31234951	C	T
2	chr2:31235115:T:C	0	31235115	C	T
2	chr2:31235324:G:A	0	31235324	A	G
2	chr2:31236171:C:T	0	31236171	T	C
2	chr2:31236760:G:C	0	31236760	C	G
2	chr2:31236878:C:T	0	31236878	T	C
2	chr2:31237103:C:T	0	31237103	T	C
2	chr2:31238529:G:A	0	31238529	A	G
2	chr2:31238964:G:A	0	31238964	A	G
2	chr2:31239116:C:T	0	31239116	T	C
2	chr2:31239177:G:A	0	31239177	A	G
2	chr2:31239440:C:A	0	31239440	A	C
2	chr2:31239507:C:A	0	31239507	A	C
2	chr2:31240053:T:C	0	31240053	C	T
2	chr2:31240162:G:A	0	31240162	A	G
2	chr2:31240178:A:T	0	31240178	T	A
2	chr2:31240668:C:A	0	31240668	A	C
2	chr2:31241351:G:A	0	31241351	A	G
2	chr2:31241963:A:G	0	31241963	G	A
2	chr2:31242084:GCTC:G	0	31242084	G	GCTC
2	chr2:31242108:C:T	0	31242108	T	C
2	chr2:31242412:C:A	0	31242412	A	C
2	chr2:31242675:G:T	0	31242675	T	G
2	chr2:31242871:C:A	0	31242871	A	C
2	chr2:31242996:G:T	0	31242996	T	G
2	chr2:31244485:T:A	0	31244485	A	T
2	chr2:31245905:A:C	0	31245905	C	A
2	chr2:31246049:G:A	0	31246049	A	G
2	chr2:31246156:G:A	0	31246156	A	G
2	chr2:31248308:T:C	0	31248308	C	T
2	chr2:31249040:G:T	0	31249040	T	G
2	chr2:31250329:C:T	0	31250329	T	C
2	chr2:31251621:A:C	0	31251621	C	A
2	chr2:31252012:C:T	0	31252012	T	C
2	chr2:31252037:G:A	0	31252037	A	G
2	chr2:31252388:A:G	0	31252388	G	A
2	chr2:31254309:A:T	0	31254309	T	A
2	chr2:31254723:G:A	0	31254723	A	G
2	chr2:31254972:G:A	0	31254972	A	G
2	chr2:31255477:T:G	0	31255477	G	T
2	chr2:31255826:G:A	0	31255826	A	G
2	chr2:31255954:A:G	0	31255954	G	A
2	chr2:31256368:G:A	0	31256368	A	G
2	chr2:31256559:G:A	0	31256559	A	G
2	chr2:31257033:C:T	0	31257033	T	C
2	chr2:31257034:C:T	0	31257034	T	C
2	chr2:31257149:T:G	0	31257149	G	T
2	chr2:31257382:C:T	0	31257382	T	C
2	chr2:31257485:C:T	0	31257485	T	C
2	chr2:31257629:C:A	0	31257629	A	C
2	chr2:31258101:G:A	0	31258101	A	G
2	chr2:31258197:C:T	0	31258197	T	C
2	chr2:31258442:A:G	0	31258442	G	A
2	chr2:31258908:G:GT	0	31258908	GT	G
2	chr2:31259434:A:G	0	31259434	G	A
2	chr2:31261024:T:C	0	31261024	C	T
2	chr2:31261468:G:A	0	31261468	A	G
2	chr2:31262341:G:A	0	31262341	A	G
2	chr2:31262466:T:C	0	31262466	C	T
2	chr2:31264639:TTC:T	0	31264639	T	TTC
2	chr2:31264736:T:C	0	31264736	C	T
2	chr2:31264839:G:C	0	31264839	C	G
2	chr2:31265212:C:T	0	31265212	T	C
2	chr2:31265266:A:G	0	31265266	G	A
2	chr2:31265272:G:A	0	31265272	A	G
2	chr2:31265391:G:A	0	31265391	A	G
2	chr2:31265688:C:T	0	31265688	T	C
2	chr2:31266099:C:T	0	31266099	T	C
2	chr2:31266861:T:C	0	31266861	C	T
2	chr2:31268300:A:G	0	31268300	G	A
2	chr2:31268324:A:G	0	31268324	G	A
2	chr2:31268602:C:T	0	31268602	T	C
2	chr2:31268824:T:C	0	31268824	C	T
2	chr2:31269903:T:C	0	31269903	C	T
2	chr2:31270618:AAT:A	0	31270618	A	AAT
2	chr2:31270777:G:A	0	31270777	A	G
2	chr2:31271562:A:G	0	31271562	G	A
2	chr2:31271989:A:C	0	31271989	C	A
2	chr2:31272412:C:A	0	31272412	A	C
2	chr2:31272787:G:A	0	31272787	A	G
2	chr2:31272897:T:C	0	31272897	C	T
2	chr2:31273812:C:T	0	31273812	T	C
2	chr2:31274118:A:G	0	31274118	G	A
2	chr2:31274181:A:G	0	31274181	G	A
2	chr2:31275174:A:G	0	31275174	G	A
2	chr2:31275451:G:A	0	31275451	A	G
2	chr2:31275819:C:G	0	31275819	G	C
2	chr2:31276198:G:A	0	31276198	A	G
2	chr2:31276617:C:T	0	31276617	T	C
2	chr2:31276619:G:GC	0	31276619	GC	G
2	chr2:31276666:AATC:A	0	31276666	A	AATC
2	chr2:31276979:C:T	0	31276979	T	C
2	chr2:31277118:G:T	0	31277118	T	G
2	chr2:31277327:G:C	0	31277327	C	G
2	chr2:31277413:TTA:T	0	31277413	T	TTA
2	chr2:31277434:A:C	0	31277434	C	A
2	chr2:31277967:A:T	0	31277967	T	A
2	chr2:31278295:C:A	0	31278295	A	C
2	chr2:31279516:G:A	0	31279516	A	G
2	chr2:31280052:T:C	0	31280052	C	T
2	chr2:31280066:T:C	0	31280066	C	T
2	chr2:31280090:C:T	0	31280090	T	C
2	chr2:31280120:C:T	0	31280120	T	C
2	chr2:31280200:T:A	0	31280200	A	T
2	chr2:31280360:A:C	0	31280360	C	A
2	chr2:31280840:G:C	0	31280840	C	G
2	chr2:31280841:A:T	0	31280841	T	A
2	chr2:31281653:A:G	0	31281653	G	A
2	chr2:31281822:C:T	0	31281822	T	C
2	chr2:31281839:A:G	0	31281839	G	A
2	chr2:31282560:C:T	0	31282560	T	C
2	chr2:31283639:CCCTGACTCATTCCGATTACCTGCTCCACCTGACTCATTCTGATTACCTGCTCCA:C	0	31283639	C	CCCTGACTCATTCCGATTACCTGCTCCACCTGACTCATTCTGATTACCTGCTCCA
2	chr2:31284810:T:A	0	31284810	A	T
2	chr2:31285307:C:G	0	31285307	G	C
2	chr2:31285592:A:G	0	31285592	G	A
2	chr2:31285953:G:A	0	31285953	A	G
2	chr2:31286189:G:C	0	31286189	C	G
2	chr2:31286576:A:T	0	31286576	T	A
2	chr2:31286657:A:G	0	31286657	G	A
2	chr2:31286763:T:C	0	31286763	C	T
2	chr2:31286911:T:C	0	31286911	C	T
2	chr2:31287307:A:G	0	31287307	G	A
2	chr2:31288156:C:T	0	31288156	T	C
2	chr2:31288884:C:A	0	31288884	A	C
2	chr2:31289088:T:C	0	31289088	C	T
2	chr2:31289099:C:T	0	31289099	T	C
2	chr2:31290584:C:T	0	31290584	T	C
2	chr2:31291611:C:CA	0	31291611	CA	C
2	chr2:31292634:A:G	0	31292634	G	A
2	chr2:31293254:T:C	0	31293254	C	T
2	chr2:31293815:A:G	0	31293815	G	A
2	chr2:31294064:C:G	0	31294064	G	C
2	chr2:31295320:CA:C	0	31295320	C	CA
2	chr2:31295325:A:G	0	31295325	G	A
2	chr2:31295398:C:T	0	31295398	T	C
2	chr2:31295603:C:A	0	31295603	A	C
2	chr2:31296135:A:G	0	31296135	G	A
2	chr2:31296970:G:A	0	31296970	A	G
2	chr2:31297157:A:G	0	31297157	G	A
2	chr2:31298370:T:C	0	31298370	C	T
2	chr2:31298423:G:A	0	31298423	A	G
2	chr2:31299988:G:T	0	31299988	T	G
2	chr2:31300883:T:C	0	31300883	C	T
2	chr2:31301308:C:T	0	31301308	T	C
2	chr2:31301398:A:G	0	31301398	G	A
2	chr2:31301889:C:A	0	31301889	A	C
2	chr2:31302086:A:G	0	31302086	G	A
2	chr2:31302523:A:G	0	31302523	G	A
2	chr2:31302534:C:A	0	31302534	A	C
2	chr2:31302713:T:A	0	31302713	A	T
2	chr2:31303705:T:C	0	31303705	C	T
2	chr2:31303743:T:C	0	31303743	C	T
2	chr2:31304063:T:C	0	31304063	C	T
2	chr2:31304107:C:T	0	31304107	T	C
2	chr2:31304247:T:C	0	31304247	C	T
2	chr2:31304377:CCT:C	0	31304377	C	CCT
2	chr2:31304653:G:C	0	31304653	C	G
2	chr2:31304928:C:T	0	31304928	T	C
2	chr2:31304987:A:G	0	31304987	G	A
2	chr2:31305043:G:A	0	31305043	A	G
2	chr2:31305497:GT:G	0	31305497	G	GT
2	chr2:31305600:C:T	0	31305600	T	C
2	chr2:31305882:G:A	0	31305882	A	G
2	chr2:31306140:T:C	0	31306140	C	T
2	chr2:31306315:T:C	0	31306315	C	T
2	chr2:31306503:C:G	0	31306503	G	C
2	chr2:31306874:G:A	0	31306874	A	G
2	chr2:31307540:T:C	0	31307540	C	T
2	chr2:31308189:A:AT	0	31308189	AT	A
2	chr2:31309059:C:T	0	31309059	T	C
2	chr2:31309130:G:C	0	31309130	C	G
2	chr2:31309550:G:C	0	31309550	C	G
2	chr2:31310285:T:C	0	31310285	C	T
2	chr2:31310881:AG:A	0	31310881	A	AG
2	chr2:31311180:G:A	0	31311180	A	G
2	chr2:31311817:C:T	0	31311817	T	C
2	chr2:31312766:A:C	0	31312766	C	A
2	chr2:31312790:A:C	0	31312790	C	A
2	chr2:31314432:G:C	0	31314432	C	G
2	chr2:31314560:T:C	0	31314560	C	T
2	chr2:31314952:T:C	0	31314952	C	T
2	chr2:31315020:T:C	0	31315020	C	T
2	chr2:31315065:T:C	0	31315065	C	T
2	chr2:31315149:T:A	0	31315149	A	T
2	chr2:31315169:T:C	0	31315169	C	T
2	chr2:31315220:G:T	0	31315220	T	G
2	chr2:31315773:G:A	0	31315773	A	G
2	chr2:31315868:C:T	0	31315868	T	C
2	chr2:31315957:T:G	0	31315957	G	T
2	chr2:31316476:A:G	0	31316476	G	A
2	chr2:31317160:C:A	0	31317160	A	C
2	chr2:31317430:G:A	0	31317430	A	G
2	chr2:31317642:TCTCAGAATAGCATTTG:T	0	31317642	T	TCTCAGAATAGCATTTG
2	chr2:31318060:T:C	0	31318060	C	T
2	chr2:31318525:T:C	0	31318525	C	T
2	chr2:31318549:T:C	0	31318549	C	T
2	chr2:31318569:C:G	0	31318569	G	C
2	chr2:31319120:C:T	0	31319120	T	C
2	chr2:31320052:A:G	0	31320052	G	A
2	chr2:31320072:C:G	0	31320072	G	C
2	chr2:31320214:A:C	0	31320214	C	A
2	chr2:31320258:A:G	0	31320258	G	A
2	chr2:31320535:T:C	0	31320535	C	T
2	chr2:31321237:G:A	0	31321237	A	G
2	chr2:31321290:G:T	0	31321290	T	G
2	chr2:31321507:A:G	0	31321507	G	A
2	chr2:31321858:T:C	0	31321858	C	T
2	chr2:31322000:G:A	0	31322000	A	G
2	chr2:31322730:C:T	0	31322730	T	C
2	chr2:31322795:A:G	0	31322795	G	A
2	chr2:31324218:A:G	0	31324218	G	A
2	chr2:31324225:T:C	0	31324225	C	T
2	chr2:31324372:G:A	0	31324372	A	G
2	chr2:31324907:A:G	0	31324907	G	A
2	chr2:31326750:C:T	0	31326750	T	C
2	chr2:31326796:G:A	0	31326796	A	G
2	chr2:31326891:T:C	0	31326891	C	T
2	chr2:31327009:A:G	0	31327009	G	A
2	chr2:31327108:A:G	0	31327108	G	A
2	chr2:31327314:G:A	0	31327314	A	G
2	chr2:31327357:T:A	0	31327357	A	T
2	chr2:31327806:T:C	0	31327806	C	T
2	chr2:31328020:T:C	0	31328020	C	T
2	chr2:31328418:T:G	0	31328418	G	T
2	chr2:31328432:A:G	0	31328432	G	A
2	chr2:31328612:G:T	0	31328612	T	G
2	chr2:31330036:C:A	0	31330036	A	C
2	chr2:31330292:C:G	0	31330292	G	C
2	chr2:31330528:G:A	0	31330528	A	G
2	chr2:31331121:C:A	0	31331121	A	C
2	chr2:31332166:T:C	0	31332166	C	T
2	chr2:31332553:C:T	0	31332553	T	C
2	chr2:31334120:C:T	0	31334120	T	C
2	chr2:31334442:G:A	0	31334442	A	G
2	chr2:31334481:T:C	0	31334481	C	T
2	chr2:31335249:AAG:A	0	31335249	A	AAG
2	chr2:31335440:T:C	0	31335440	C	T
2	chr2:31336229:G:C	0	31336229	C	G
2	chr2:31337085:C:T	0	31337085	T	C
2	chr2:31339000:C:T	0	31339000	T	C
2	chr2:31339546:C:T	0	31339546	T	C
2	chr2:31341019:C:T	0	31341019	T	C
2	chr2:31343634:GT:G	0	31343634	G	GT
2	chr2:31344432:T:G	0	31344432	G	T
2	chr2:31344766:T:G	0	31344766	G	T
2	chr2:31345063:G:A	0	31345063	A	G
2	chr2:31345495:T:C	0	31345495	C	T
2	chr2:31345860:T:C	0	31345860	C	T
2	chr2:31346439:A:G	0	31346439	G	A
2	chr2:31346444:G:A	0	31346444	A	G
2	chr2:31346508:C:G	0	31346508	G	C
2	chr2:31346605:A:G	0	31346605	G	A
2	chr2:31347057:G:A	0	31347057	A	G
2	chr2:31347203:A:G	0	31347203	G	A
2	chr2:31347249:G:C	0	31347249	C	G
2	chr2:31347510:T:C	0	31347510	C	T
2	chr2:31347760:C:T	0	31347760	T	C
2	chr2:31347765:A:G	0	31347765	G	A
2	chr2:31347823:G:A	0	31347823	A	G
2	chr2:31348920:A:G	0	31348920	G	A
2	chr2:31349319:C:G	0	31349319	G	C
2	chr2:31349532:A:G	0	31349532	G	A
2	chr2:31349866:C:T	0	31349866	T	C
2	chr2:31350589:A:T	0	31350589	T	A
2	chr2:31350871:C:T	0	31350871	T	C
2	chr2:31350903:G:A	0	31350903	A	G
2	chr2:31350943:AACT:A	0	31350943	A	AACT
2	chr2:31351348:C:T	0	31351348	T	C
2	chr2:31352115:T:C	0	31352115	C	T
2	chr2:31352449:A:C	0	31352449	C	A
2	chr2:31352800:C:T	0	31352800	T	C
2	chr2:31353055:T:C	0	31353055	C	T
2	chr2:31353322:G:A	0	31353322	A	G
2	chr2:31354572:C:G	0	31354572	G	C
2	chr2:31355014:A:C	0	31355014	C	A
2	chr2:31355383:T:C	0	31355383	C	T
2	chr2:31355657:T:C	0	31355657	C	T
2	chr2:31355803:G:C	0	31355803	C	G
2	chr2:31356103:A:C	0	31356103	C	A
2	chr2:31356468:G:C	0	31356468	C	G
2	chr2:31357384:A:T	0	31357384	T	A
2	chr2:31357618:C:T	0	31357618	T	C
2	chr2:31357649:TATA:T	0	31357649	T	TATA
2	chr2:31357928:A:C	0	31357928	C	A
2	chr2:31358573:C:T	0	31358573	T	C
2	chr2:31358840:T:C	0	31358840	C	T
2	chr2:31359419:C:T	0	31359419	T	C
2	chr2:31359446:C:T	0	31359446	T	C
2	chr2:31360391:C:T	0	31360391	T	C
2	chr2:31360552:T:C	0	31360552	C	T
2	chr2:31361169:C:T	0	31361169	T	C
2	chr2:31361664:T:C	0	31361664	C	T
2	chr2:31361973:G:A	0	31361973	A	G
2	chr2:31362008:A:T	0	31362008	T	A
2	chr2:31362209:G:A	0	31362209	A	G
2	chr2:31362349:T:A	0	31362349	A	T
2	chr2:31362783:G:C	0	31362783	C	G
2	chr2:31363105:A:G	0	31363105	G	A
2	chr2:31364369:G:A	0	31364369	A	G
2	chr2:31364645:C:A	0	31364645	A	C
2	chr2:31365711:A:G	0	31365711	G	A
2	chr2:31366548:T:C	0	31366548	C	T
2	chr2:31366788:T:C	0	31366788	C	T
2	chr2:31366981:G:A	0	31366981	A	G
2	chr2:31367290:A:G	0	31367290	G	A
2	chr2:31367679:A:G	0	31367679	G	A
2	chr2:31367760:G:C	0	31367760	C	G
2	chr2:31367893:C:T	0	31367893	T	C
2	chr2:31367919:C:G	0	31367919	G	C
2	chr2:31368051:T:C	0	31368051	C	T
2	chr2:31369457:A:C	0	31369457	C	A
2	chr2:31369537:A:G	0	31369537	G	A
2	chr2:31370029:C:T	0	31370029	T	C
2	chr2:31370089:T:C	0	31370089	C	T
2	chr2:31370259:T:C	0	31370259	C	T
2	chr2:31371307:T:C	0	31371307	C	T
2	chr2:31372558:T:C	0	31372558	C	T
2	chr2:31373230:C:T	0	31373230	T	C
2	chr2:31373547:TTG:T	0	31373547	T	TTG
2	chr2:31373653:G:A	0	31373653	A	G
2	chr2:31374097:T:C	0	31374097	C	T
2	chr2:31374264:G:A	0	31374264	A	G
2	chr2:31374299:T:C	0	31374299	C	T
2	chr2:31374544:A:G	0	31374544	G	A
2	chr2:31374903:G:C	0	31374903	C	G
2	chr2:31375074:A:G	0	31375074	G	A
2	chr2:31375128:T:C	0	31375128	C	T
2	chr2:31375619:T:C	0	31375619	C	T
2	chr2:31376051:T:C	0	31376051	C	T
2	chr2:31376700:A:G	0	31376700	G	A
2	chr2:31377280:T:C	0	31377280	C	T
2	chr2:31378675:TG:T	0	31378675	T	TG
2	chr2:31379069:C:G	0	31379069	G	C
2	chr2:31379357:G:T	0	31379357	T	G
2	chr2:31380229:A:G	0	31380229	G	A
2	chr2:31380438:T:A	0	31380438	A	T
2	chr2:31382324:A:G	0	31382324	G	A
2	chr2:31382545:T:G	0	31382545	G	T
2	chr2:31382581:C:T	0	31382581	T	C
2	chr2:31382659:T:TA	0	31382659	TA	T
2	chr2:31382749:A:G	0	31382749	G	A
2	chr2:31384199:C:T	0	31384199	T	C
2	chr2:31385989:T:C	0	31385989	C	T
2	chr2:31386179:T:A	0	31386179	A	T
2	chr2:31387127:G:A	0	31387127	A	G
2	chr2:31387835:C:T	0	31387835	T	C
2	chr2:31388277:C:T	0	31388277	T	C
2	chr2:31389915:C:T	0	31389915	T	C
2	chr2:31390383:A:G	0	31390383	G	A
2	chr2:31391079:A:G	0	31391079	G	A
2	chr2:31393446:C:T	0	31393446	T	C
2	chr2:31393883:A:G	0	31393883	G	A
2	chr2:31393932:T:C	0	31393932	C	T
2	chr2:31394277:A:T	0	31394277	T	A
2	chr2:31394554:T:A	0	31394554	A	T
2	chr2:31395136:C:G	0	31395136	G	C
2	chr2:31395278:C:T	0	31395278	T	C
2	chr2:31395657:T:C	0	31395657	C	T
2	chr2:31396235:G:A	0	31396235	A	G
2	chr2:31396693:A:G	0	31396693	G	A
2	chr2:31398732:T:C	0	31398732	C	T
2	chr2:31399559:T:C	0	31399559	C	T
2	chr2:31399599:C:A	0	31399599	A	C
2	chr2:31399938:G:A	0	31399938	A	G
2	chr2:31400944:T:C	0	31400944	C	T
2	chr2:31401970:C:T	0	31401970	T	C
2	chr2:31402120:CAG:C	0	31402120	C	CAG
2	chr2:31403228:C:A	0	31403228	A	C
2	chr2:31403519:A:G	0	31403519	G	A
2	chr2:31403770:C:T	0	31403770	T	C
2	chr2:31405081:A:G	0	31405081	G	A
2	chr2:31405880:G:A	0	31405880	A	G
2	chr2:31406089:C:G	0	31406089	G	C
2	chr2:31406164:A:C	0	31406164	C	A
2	chr2:31406646:C:T	0	31406646	T	C
2	chr2:31407516:C:T	0	31407516	T	C
2	chr2:31408001:C:T	0	31408001	T	C
2	chr2:31410148:T:G	0	31410148	G	T
2	chr2:31410572:C:T	0	31410572	T	C
2	chr2:31411099:T:C	0	31411099	C	T
2	chr2:31411146:G:A	0	31411146	A	G
2	chr2:31411264:C:G	0	31411264	G	C
2	chr2:31411273:C:T	0	31411273	T	C
2	chr2:31412451:GA:G	0	31412451	G	GA
2	chr2:31415003:C:T	0	31415003	T	C
2	chr2:31419872:T:C	0	31419872	C	T
2	chr2:31420595:C:T	0	31420595	T	C
2	chr2:31422073:G:T	0	31422073	T	G
2	chr2:31422108:G:A	0	31422108	A	G
2	chr2:31422117:T:C	0	31422117	C	T
2	chr2:31422426:C:G	0	31422426	G	C
2	chr2:31423260:T:C	0	31423260	C	T
2	chr2:31424279:G:A	0	31424279	A	G
2	chr2:31424303:C:T	0	31424303	T	C
2	chr2:31424827:T:C	0	31424827	C	T
2	chr2:31425404:A:G	0	31425404	G	A
2	chr2:31426800:G:A	0	31426800	A	G
2	chr2:31427295:C:T	0	31427295	T	C
2	chr2:31427631:T:C	0	31427631	C	T
2	chr2:31427870:G:A	0	31427870	A	G
2	chr2:31428290:C:A	0	31428290	A	C
2	chr2:31429485:C:T	0	31429485	T	C
2	chr2:31429541:C:T	0	31429541	T	C
2	chr2:31429570:G:A	0	31429570	A	G
2	chr2:31429656:T:C	0	31429656	C	T
2	chr2:31429895:G:A	0	31429895	A	G
2	chr2:31430539:T:C	0	31430539	C	T
2	chr2:31432629:A:AGG	0	31432629	AGG	A
2	chr2:31432630:T:G	0	31432630	G	T
2	chr2:31433514:C:T	0	31433514	T	C
2	chr2:31433730:A:G	0	31433730	G	A
2	chr2:31434426:G:A	0	31434426	A	G
2	chr2:31434795:C:T	0	31434795	T	C
2	chr2:31436360:C:T	0	31436360	T	C
2	chr2:31436734:T:C	0	31436734	C	T
2	chr2:31437535:T:C	0	31437535	C	T
2	chr2:31437931:C:A	0	31437931	A	C
2	chr2:31439453:C:T	0	31439453	T	C
2	chr2:31440248:G:A	0	31440248	A	G
2	chr2:31440604:C:T	0	31440604	T	C
2	chr2:31440937:C:T	0	31440937	T	C
2	chr2:31441062:T:C	0	31441062	C	T
2	chr2:31441436:C:A	0	31441436	A	C
2	chr2:31444387:G:C	0	31444387	C	G
2	chr2:31446650:A:G	0	31446650	G	A
2	chr2:31446706:C:T	0	31446706	T	C
2	chr2:31446761:T:C	0	31446761	C	T
2	chr2:31447242:T:C	0	31447242	C	T
2	chr2:31447657:A:G	0	31447657	G	A
2	chr2:31448792:C:A	0	31448792	A	C
2	chr2:31448903:G:A	0	31448903	A	G
2	chr2:31449911:C:T	0	31449911	T	C
2	chr2:31450049:T:C	0	31450049	C	T
2	chr2:31451874:G:A	0	31451874	A	G
2	chr2:31452445:G:A	0	31452445	A	G
2	chr2:31452624:A:G	0	31452624	G	A
2	chr2:31453454:C:G	0	31453454	G	C
2	chr2:31453772:GTCAAATAA:G	0	31453772	G	GTCAAATAA
2	chr2:31454892:T:C	0	31454892	C	T
2	chr2:31455287:G:A	0	31455287	A	G
2	chr2:31456188:T:C	0	31456188	C	T
2	chr2:31456783:T:C	0	31456783	C	T
2	chr2:31457757:C:G	0	31457757	G	C
2	chr2:31457886:G:T	0	31457886	T	G
2	chr2:31459675:C:T	0	31459675	T	C
2	chr2:31459683:G:A	0	31459683	A	G
2	chr2:31460827:CAAATGAAATAAATTAAG:C	0	31460827	C	CAAATGAAATAAATTAAG
2	chr2:31461074:C:A	0	31461074	A	C
2	chr2:31462830:T:C	0	31462830	C	T
2	chr2:31462923:T:C	0	31462923	C	T
2	chr2:31463443:T:C	0	31463443	C	T
2	chr2:31464700:GC:G	0	31464700	G	GC
2	chr2:31464986:T:A	0	31464986	A	T
2	chr2:31466142:T:C	0	31466142	C	T
2	chr2:31466490:C:T	0	31466490	T	C
2	chr2:31467955:C:T	0	31467955	T	C
2	chr2:31468782:G:T	0	31468782	T	G
2	chr2:31468963:C:T	0	31468963	T	C
2	chr2:31469593:C:T	0	31469593	T	C
2	chr2:31471692:G:A	0	31471692	A	G
2	chr2:31472940:T:A	0	31472940	A	T
2	chr2:31474182:C:A	0	31474182	A	C
2	chr2:31474815:T:C	0	31474815	C	T
2	chr2:31475476:A:C	0	31475476	C	A
2	chr2:31475653:T:A	0	31475653	A	T
2	chr2:31475658:A:C	0	31475658	C	A
2	chr2:31475825:G:T	0	31475825	T	G
2	chr2:31476146:G:T	0	31476146	T	G
2	chr2:31476293:C:T	0	31476293	T	C
2	chr2:31477017:A:G	0	31477017	G	A
2	chr2:31477527:T:C	0	31477527	C	T
2	chr2:31477763:T:C	0	31477763	C	T
2	chr2:31477932:C:T	0	31477932	T	C
2	chr2:31479636:T:C	0	31479636	C	T
2	chr2:31482076:A:G	0	31482076	G	A
2	chr2:31482649:C:A	0	31482649	A	C
2	chr2:31482745:G:A	0	31482745	A	G
2	chr2:31484188:G:A	0	31484188	A	G
2	chr2:31486551:T:G	0	31486551	G	T
2	chr2:31488539:A:C	0	31488539	C	A
2	chr2:31488631:C:T	0	31488631	T	C
2	chr2:31489971:C:A	0	31489971	A	C
2	chr2:31490496:A:G	0	31490496	G	A
2	chr2:31490679:C:G	0	31490679	G	C
2	chr2:31491692:C:T	0	31491692	T	C
2	chr2:31492182:G:A	0	31492182	A	G
2	chr2:31493330:T:G	0	31493330	G	T
2	chr2:31493752:A:G	0	31493752	G	A
2	chr2:31494271:A:G	0	31494271	G	A
2	chr2:31494685:G:T	0	31494685	T	G
2	chr2:31494959:T:A	0	31494959	A	T
2	chr2:31495165:A:G	0	31495165	G	A
2	chr2:31495488:C:G	0	31495488	G	C
2	chr2:31495552:C:T	0	31495552	T	C
2	chr2:31495573:T:G	0	31495573	G	T
2	chr2:31496262:T:G	0	31496262	G	T
2	chr2:31496281:G:A	0	31496281	A	G
2	chr2:31496406:C:T	0	31496406	T	C
2	chr2:31496606:C:T	0	31496606	T	C
2	chr2:31496670:C:T	0	31496670	T	C
2	chr2:31496857:A:G	0	31496857	G	A
2	chr2:31497002:C:T	0	31497002	T	C
2	chr2:31497440:C:T	0	31497440	T	C
2	chr2:31497904:G:C	0	31497904	C	G
2	chr2:31498130:G:C	0	31498130	C	G
2	chr2:31498297:C:G	0	31498297	G	C
2	chr2:31499892:C:A	0	31499892	A	C
2	chr2:31501197:C:T	0	31501197	T	C
2	chr2:31501426:C:A	0	31501426	A	C
2	chr2:31501580:C:T	0	31501580	T	C
2	chr2:31501604:A:G	0	31501604	G	A
2	chr2:31501746:C:T	0	31501746	T	C
2	chr2:31501754:G:A	0	31501754	A	G
2	chr2:31502063:T:C	0	31502063	C	T
2	chr2:31502150:G:A	0	31502150	A	G
2	chr2:31502454:A:T	0	31502454	T	A
2	chr2:31502569:G:A	0	31502569	A	G
2	chr2:31503216:A:C	0	31503216	C	A
2	chr2:31504863:G:A	0	31504863	A	G
2	chr2:31505185:C:T	0	31505185	T	C
2	chr2:31506050:A:T	0	31506050	T	A
2	chr2:31507291:A:G	0	31507291	G	A
2	chr2:31507903:C:A	0	31507903	A	C
2	chr2:31508048:G:A	0	31508048	A	G
2	chr2:31508347:A:G	0	31508347	G	A
2	chr2:31508473:T:G	0	31508473	G	T
2	chr2:31509846:G:A	0	31509846	A	G
2	chr2:31510415:T:C	0	31510415	C	T
2	chr2:31512159:C:CT	0	31512159	CT	C
2	chr2:31513149:T:C	0	31513149	C	T
2	chr2:31516496:T:C	0	31516496	C	T
2	chr2:31516880:A:C	0	31516880	C	A
2	chr2:31516895:G:C	0	31516895	C	G
2	chr2:31517208:A:C	0	31517208	C	A
2	chr2:31517592:C:T	0	31517592	T	C
2	chr2:31517792:T:A	0	31517792	A	T
2	chr2:31517826:A:AG	0	31517826	AG	A
2	chr2:31517917:G:C	0	31517917	C	G
2	chr2:31519060:C:T	0	31519060	T	C
2	chr2:31519510:A:T	0	31519510	T	A
2	chr2:31520835:G:A	0	31520835	A	G
2	chr2:31521004:T:A	0	31521004	A	T
2	chr2:31521897:G:C	0	31521897	C	G
2	chr2:31521906:G:A	0	31521906	A	G
2	chr2:31523958:T:C	0	31523958	C	T
2	chr2:31524644:C:T	0	31524644	T	C
2	chr2:31530415:C:T	0	31530415	T	C
2	chr2:31531954:T:G	0	31531954	G	T
2	chr2:31532087:T:C	0	31532087	C	T
2	chr2:31532485:A:G	0	31532485	G	A
2	chr2:31534216:T:C	0	31534216	C	T
2	chr2:31536048:C:T	0	31536048	T	C
2	chr2:31536510:G:A	0	31536510	A	G
2	chr2:31537046:G:A	0	31537046	A	G
2	chr2:31538009:C:T	0	31538009	T	C
2	chr2:31538488:C:T	0	31538488	T	C
2	chr2:31538682:C:T	0	31538682	T	C
2	chr2:31540440:T:C	0	31540440	C	T
2	chr2:31540980:C:T	0	31540980	T	C
2	chr2:31541928:C:T	0	31541928	T	C
2	chr2:31542061:A:G	0	31542061	G	A
2	chr2:31542540:C:A	0	31542540	A	C
2	chr2:31542880:A:G	0	31542880	G	A
2	chr2:31543408:T:G	0	31543408	G	T
2	chr2:31543935:T:C	0	31543935	C	T
2	chr2:31544989:A:C	0	31544989	C	A
2	chr2:31545125:A:G	0	31545125	G	A
2	chr2:31547028:G:A	0	31547028	A	G
2	chr2:31547301:T:C	0	31547301	C	T
2	chr2:31547371:T:C	0	31547371	C	T
2	chr2:31547411:T:C	0	31547411	C	T
2	chr2:31547572:T:C	0	31547572	C	T
2	chr2:31548363:C:A	0	31548363	A	C
2	chr2:31548677:T:C	0	31548677	C	T
2	chr2:31548725:C:T	0	31548725	T	C
2	chr2:31549321:C:T	0	31549321	T	C
2	chr2:31550036:C:T	0	31550036	T	C
2	chr2:31551720:A:G	0	31551720	G	A
2	chr2:31551905:T:A	0	31551905	A	T
2	chr2:31552266:C:T	0	31552266	T	C
2	chr2:31553069:A:C	0	31553069	C	A
2	chr2:31554283:A:T	0	31554283	T	A
2	chr2:31554334:T:A	0	31554334	A	T
2	chr2:31554758:T:G	0	31554758	G	T
2	chr2:31555956:A:C	0	31555956	C	A
2	chr2:31557210:A:G	0	31557210	G	A
2	chr2:31558682:C:T	0	31558682	T	C
2	chr2:31558908:T:C	0	31558908	C	T
2	chr2:31561391:C:T	0	31561391	T	C
2	chr2:31561399:T:C	0	31561399	C	T
2	chr2:31561567:C:T	0	31561567	T	C
2	chr2:31561723:A:G	0	31561723	G	A
2	chr2:31561922:G:A	0	31561922	A	G
2	chr2:31561938:A:G	0	31561938	G	A
2	chr2:31562599:T:G	0	31562599	G	T
2	chr2:31562948:C:G	0	31562948	G	C
2	chr2:31563919:G:A	0	31563919	A	G
2	chr2:31566723:C:T	0	31566723	T	C
2	chr2:31567511:T:C	0	31567511	C	T
2	chr2:31568349:G:A	0	31568349	A	G
2	chr2:31571900:C:T	0	31571900	T	C
2	chr2:31572614:C:A	0	31572614	A	C
2	chr2:31572741:C:A	0	31572741	A	C
2	chr2:31574793:C:A	0	31574793	A	C
2	chr2:31577953:A:G	0	31577953	G	A
2	chr2:31578333:T:C	0	31578333	C	T
2	chr2:31578425:T:C	0	31578425	C	T
2	chr2:31578869:T:G	0	31578869	G	T
2	chr2:31580233:G:A	0	31580233	A	G
2	chr2:31580605:A:G	0	31580605	G	A
2	chr2:31580636:G:C	0	31580636	C	G
2	chr2:31582871:T:C	0	31582871	C	T
2	chr2:31583231:T:C	0	31583231	C	T
2	chr2:31583435:T:C	0	31583435	C	T
2	chr2:31585775:T:C	0	31585775	C	T
2	chr2:31585905:T:A	0	31585905	A	T
2	chr2:31586237:G:A	0	31586237	A	G
2	chr2:31587165:G:C	0	31587165	C	G
2	chr2:31587758:T:G	0	31587758	G	T
2	chr2:31588929:G:A	0	31588929	A	G
2	chr2:31589383:A:G	0	31589383	G	A
2	chr2:31590327:T:C	0	31590327	C	T
2	chr2:31590384:A:G	0	31590384	G	A
2	chr2:31590411:T:A	0	31590411	A	T
2	chr2:31590513:T:C	0	31590513	C	T
2	chr2:31590775:A:G	0	31590775	G	A
2	chr2:31591665:C:T	0	31591665	T	C
2	chr2:31592709:G:C	0	31592709	C	G
2	chr2:31594488:C:T	0	31594488	T	C
2	chr2:31595096:C:T	0	31595096	T	C
2	chr2:31595187:A:G	0	31595187	G	A
2	chr2:31597703:G:A	0	31597703	A	G
2	chr2:31599334:T:A	0	31599334	A	T
2	chr2:31602465:G:A	0	31602465	A	G
2	chr2:31604756:G:A	0	31604756	A	G
2	chr2:31605843:T:C	0	31605843	C	T
2	chr2:31608492:T:C	0	31608492	C	T
2	chr2:31608907:T:A	0	31608907	A	T
2	chr2:31611589:A:C	0	31611589	C	A
2	chr2:31612299:G:A	0	31612299	A	G
2	chr2:31614037:A:C	0	31614037	C	A
2	chr2:31615752:T:A	0	31615752	A	T
2	chr2:31615987:T:A	0	31615987	A	T
2	chr2:31616523:G:A	0	31616523	A	G
2	chr2:31616881:C:T	0	31616881	T	C
2	chr2:31617312:G:T	0	31617312	T	G
2	chr2:31618240:T:A	0	31618240	A	T
2	chr2:31619435:C:T	0	31619435	T	C
2	chr2:31621511:G:A	0	31621511	A	G
2	chr2:31621691:C:G	0	31621691	G	C
2	chr2:31621815:C:T	0	31621815	T	C
2	chr2:31623376:C:A	0	31623376	A	C
2	chr2:31623568:C:T	0	31623568	T	C
2	chr2:31624966:G:A	0	31624966	A	G
2	chr2:31625163:G:C	0	31625163	C	G
2	chr2:31625239:C:A	0	31625239	A	C
2	chr2:31625339:T:C	0	31625339	C	T
2	chr2:31625941:C:T	0	31625941	T	C
2	chr2:31626782:G:A	0	31626782	A	G
2	chr2:31628133:C:T	0	31628133	T	C
2	chr2:31628605:A:G	0	31628605	G	A
2	chr2:31629385:C:T	0	31629385	T	C
2	chr2:31630252:G:T	0	31630252	T	G
2	chr2:31630932:G:A	0	31630932	A	G
2	chr2:31631372:G:A	0	31631372	A	G
2	chr2:31632232:C:G	0	31632232	G	C
2	chr2:31632454:G:A	0	31632454	A	G
2	chr2:31634138:CT:C	0	31634138	C	CT
2	chr2:31634645:T:C	0	31634645	C	T
2	chr2:31634850:A:G	0	31634850	G	A
2	chr2:31637678:G:A	0	31637678	A	G
2	chr2:31639005:C:T	0	31639005	T	C
2	chr2:31639142:G:T	0	31639142	T	G
2	chr2:31639499:T:A	0	31639499	A	T
2	chr2:31639508:T:C	0	31639508	C	T
2	chr2:31641526:C:T	0	31641526	T	C
2	chr2:31641627:T:G	0	31641627	G	T
2	chr2:31642836:C:T	0	31642836	T	C
2	chr2:31642978:T:C	0	31642978	C	T
2	chr2:31643808:A:G	0	31643808	G	A
2	chr2:31644874:T:C	0	31644874	C	T
2	chr2:31645984:C:T	0	31645984	T	C
2	chr2:31647347:G:A	0	31647347	A	G
2	chr2:31647444:A:T	0	31647444	T	A
2	chr2:31648407:G:A	0	31648407	A	G
2	chr2:31651423:G:A	0	31651423	A	G
2	chr2:31651888:C:A	0	31651888	A	C
2	chr2:31652838:A:C	0	31652838	C	A
2	chr2:31653530:G:A	0	31653530	A	G
2	chr2:31653662:T:C	0	31653662	C	T
2	chr2:31654075:A:C	0	31654075	C	A
2	chr2:31654771:G:C	0	31654771	C	G
2	chr2:31655214:G:C	0	31655214	C	G
2	chr2:31655792:G:A	0	31655792	A	G
2	chr2:31656007:T:C	0	31656007	C	T
2	chr2:31656085:A:G	0	31656085	G	A
2	chr2:31660419:G:T	0	31660419	T	G
2	chr2:31660795:T:G	0	31660795	G	T
2	chr2:31663502:TAATA:T	0	31663502	T	TAATA
2	chr2:31665163:G:A	0	31665163	A	G
2	chr2:31666502:G:A	0	31666502	A	G
2	chr2:31666664:A:G	0	31666664	G	A
2	chr2:31666858:A:T	0	31666858	T	A
2	chr2:31667202:C:G	0	31667202	G	C
2	chr2:31667273:A:G	0	31667273	G	A
2	chr2:31669989:G:A	0	31669989	A	G
2	chr2:31670761:T:A	0	31670761	A	T
2	chr2:31671535:C:T	0	31671535	T	C
2	chr2:31673862:T:C	0	31673862	C	T
2	chr2:31676392:C:T	0	31676392	T	C
2	chr2:31676400:T:A	0	31676400	A	T
2	chr2:31677381:T:C	0	31677381	C	T
2	chr2:31679356:C:A	0	31679356	A	C
2	chr2:31680128:T:G	0	31680128	G	T
2	chr2:31680494:G:A	0	31680494	A	G
2	chr2:31680780:C:T	0	31680780	T	C
2	chr2:31687090:T:TTG	0	31687090	TTG	T
2	chr2:31688396:G:T	0	31688396	T	G
2	chr2:31689649:C:T	0	31689649	T	C
2	chr2:31690193:C:G	0	31690193	G	C
2	chr2:31692505:C:T	0	31692505	T	C
2	chr2:31693105:G:A	0	31693105	A	G
2	chr2:31693495:A:C	0	31693495	C	A
2	chr2:31693660:G:A	0	31693660	A	G
2	chr2:31695226:C:T	0	31695226	T	C
2	chr2:31696057:G:T	0	31696057	T	G
2	chr2:31696326:A:T	0	31696326	T	A
2	chr2:31697381:A:G	0	31697381	G	A
2	chr2:31697569:G:A	0	31697569	A	G
2	chr2:31698148:C:T	0	31698148	T	C
2	chr2:31699038:A:G	0	31699038	G	A
2	chr2:31699255:T:C	0	31699255	C	T
2	chr2:31699376:A:G	0	31699376	G	A
2	chr2:31700698:G:C	0	31700698	C	G
2	chr2:31701610:A:G	0	31701610	G	A
2	chr2:31702173:T:C	0	31702173	C	T
2	chr2:31703216:T:C	0	31703216	C	T
2	chr2:31703830:G:A	0	31703830	A	G
2	chr2:31707104:A:G	0	31707104	G	A
2	chr2:31708573:T:C	0	31708573	C	T
2	chr2:31708820:A:C	0	31708820	C	A
2	chr2:31708827:C:T	0	31708827	T	C
2	chr2:31710075:A:G	0	31710075	G	A
2	chr2:31710989:G:T	0	31710989	T	G
2	chr2:31711830:C:T	0	31711830	T	C
2	chr2:31716598:T:C	0	31716598	C	T
2	chr2:31717154:C:T	0	31717154	T	C
2	chr2:31722768:A:G	0	31722768	G	A
2	chr2:31725986:G:T	0	31725986	T	G
2	chr2:31726662:C:A	0	31726662	A	C
2	chr2:31727383:T:C	0	31727383	C	T
2	chr2:31727581:T:G	0	31727581	G	T
2	chr2:31728024:A:G	0	31728024	G	A
2	chr2:31728337:T:A	0	31728337	A	T
2	chr2:31729026:A:C	0	31729026	C	A
2	chr2:31729243:A:T	0	31729243	T	A
2	chr2:31729750:G:A	0	31729750	A	G
2	chr2:31733597:A:G	0	31733597	G	A
2	chr2:31733909:C:G	0	31733909	G	C
2	chr2:31736399:C:T	0	31736399	T	C
2	chr2:31738657:G:C	0	31738657	C	G
2	chr2:31739681:A:C	0	31739681	C	A
2	chr2:31740623:C:T	0	31740623	T	C
2	chr2:31740879:T:C	0	31740879	C	T
2	chr2:31741959:A:G	0	31741959	G	A
2	chr2:31742776:C:T	0	31742776	T	C
2	chr2:31743137:A:T	0	31743137	T	A
2	chr2:31743624:T:C	0	31743624	C	T
2	chr2:31744252:A:T	0	31744252	T	A
2	chr2:31745505:A:G	0	31745505	G	A
2	chr2:31745532:G:A	0	31745532	A	G
2	chr2:31746189:C:A	0	31746189	A	C
2	chr2:31746905:A:T	0	31746905	T	A
2	chr2:31748058:T:C	0	31748058	C	T
2	chr2:31748381:T:C	0	31748381	C	T
2	chr2:31748598:G:A	0	31748598	A	G
2	chr2:31748686:C:T	0	31748686	T	C
2	chr2:31749354:A:G	0	31749354	G	A
2	chr2:31749372:G:C	0	31749372	C	G
2	chr2:31749474:G:A	0	31749474	A	G
2	chr2:31749992:G:A	0	31749992	A	G
2	chr2:31750029:G:A	0	31750029	A	G
2	chr2:31750369:A:G	0	31750369	G	A
2	chr2:31751451:T:C	0	31751451	C	T
2	chr2:31751600:CT:C	0	31751600	C	CT
2	chr2:31752382:T:A	0	31752382	A	T
2	chr2:31752522:A:G	0	31752522	G	A
2	chr2:31752901:G:A	0	31752901	A	G
2	chr2:31753443:T:C	0	31753443	C	T
2	chr2:31753476:A:G	0	31753476	G	A
2	chr2:31753734:T:C	0	31753734	C	T
2	chr2:31754050:A:G	0	31754050	G	A
2	chr2:31754231:C:T	0	31754231	T	C
2	chr2:31754336:T:C	0	31754336	C	T
2	chr2:31754563:A:G	0	31754563	G	A
```
