## Supplementary material for "Characterization of shared and ancestry-specific signals driving complex traits using multi-ancestry fine-mapping": mesusiecsinfo

```
*************************************************************

  Multiple Ancestry Sum of Single Effect Model (MESuSiE)          

   Visit http://www.xzlab.org/software.html For Update            

            (C) 2022 Boran Gao, Xiang Zhou                        

              GNU General Public License                          

*************************************************************
# Start data processing for sufficient statistics 
# Create MESuSiE object 
# Start data analysis 

# Data analysis is done, and now generates result 

Potential causal SNPs with PIP > 0.5:  chr2:43845437:G:T chr2:43848344:T:C 

Credible sets for effects: 
$cs
$cs$L1
[1] 2158

$cs$L2
[1] 2117 2136 2151 2162

$cs$L3
 [1] 1920 1922 1951 1952 1953 1954 1955 1974 1976 1977 1980 1981 1982 1983 1984
[16] 1985 1986 1987 1988 1989 1990 1991 1995 1996 2002 2003 2005 2016 2051 2069
[31] 2073 2079 2088


$cs_category
       L1        L2        L3 
"eur_afr"     "eur"     "eur" 

$purity
   min.abs.corr mean.abs.corr median.abs.corr
L1     1.000000     1.0000000       1.0000000
L2     0.899486     0.9555991       0.9581455
L3     0.512268     0.8692474       0.9243680

$cs_index
[1] 1 2 3

$coverage
[1] 0.9975522 0.9535233 0.9531592

$requested_coverage
[1] 0.95


 Use MESuSiE_Plot() for visualization
# Total time used for the analysis: 0.16 mins
```
