## Supplementary material for "Characterization of shared and ancestry-specific signals driving complex traits using multi-ancestry fine-mapping": mesusieoutput

```
                 eur          afr      eur_afr
   [1,] 3.857319e-08 1.520298e-07 1.285773e-08
   [2,] 4.452914e-08 1.520298e-07 1.484299e-08
   [3,] 3.732425e-08 1.520298e-07 1.244142e-08
   [4,] 4.489344e-08 1.520298e-07 1.496442e-08
   [5,] 4.369147e-08 1.520298e-07 1.456376e-08
   [6,] 4.329202e-08 1.520298e-07 1.443061e-08
   [7,] 4.346597e-08 1.520298e-07 1.448859e-08
   [8,] 4.289864e-08 1.520298e-07 1.429956e-08
   [9,] 3.728402e-08 1.520298e-07 1.242796e-08
  [10,] 3.905183e-08 1.520298e-07 1.301724e-08
  [11,] 3.322029e-08 1.520298e-07 1.107344e-08
  [12,] 4.257742e-08 1.520298e-07 1.419252e-08
  [13,] 3.915542e-08 1.520298e-07 1.305178e-08
  [14,] 1.286322e-07 1.520298e-07 4.287755e-08
  [15,] 3.923481e-08 1.520298e-07 1.307830e-08
  [16,] 4.136834e-08 1.520298e-07 1.378941e-08
  [17,] 4.410650e-08 1.520298e-07 1.470214e-08
  [18,] 2.913221e-08 1.520298e-07 9.710751e-09
  [19,] 4.261565e-08 1.520298e-07 1.420516e-08
  [20,] 4.464239e-08 1.520298e-07 1.488074e-08
  [21,] 3.938934e-08 1.520298e-07 1.312973e-08
  [22,] 4.021922e-08 1.520298e-07 1.340636e-08
  [23,] 3.753695e-08 1.520298e-07 1.251227e-08
  [24,] 3.344673e-08 1.520298e-07 1.114892e-08
  [25,] 4.549721e-08 1.520298e-07 1.516574e-08
  [26,] 5.694063e-08 1.520298e-07 1.898024e-08
  [27,] 4.141035e-08 1.520298e-07 1.380337e-08
  [28,] 4.889869e-08 1.520298e-07 1.629946e-08
  [29,] 5.677091e-08 1.520298e-07 1.892364e-08
  [30,] 3.685888e-08 1.520298e-07 1.228631e-08
  [31,] 5.080570e-08 1.520298e-07 1.693523e-08
  [32,] 4.511364e-08 1.520298e-07 1.503788e-08
  [33,] 2.839530e-08 1.520298e-07 9.465102e-09
  [34,] 5.175293e-08 1.520298e-07 1.725096e-08
  [35,] 4.689977e-08 1.520298e-07 1.563326e-08
  [36,] 3.779222e-08 1.520298e-07 1.259742e-08
  [37,] 3.793240e-08 1.520298e-07 1.264410e-08
  [38,] 3.998940e-08 1.520298e-07 1.332976e-08
  [39,] 2.800614e-08 1.520298e-07 9.335383e-09
  [40,] 3.254584e-08 1.520298e-07 1.084861e-08
  [41,] 2.936615e-08 1.520298e-07 9.788704e-09
  [42,] 3.100245e-08 1.520298e-07 1.033416e-08
  [43,] 2.764499e-08 1.520298e-07 9.214992e-09
  [44,] 5.059620e-08 1.520298e-07 1.686552e-08
  [45,] 3.297631e-08 1.520298e-07 1.099211e-08
  [46,] 2.756326e-08 1.520298e-07 9.187753e-09
  [47,] 3.744316e-08 1.520298e-07 1.248107e-08
  [48,] 3.508792e-08 1.520298e-07 1.169598e-08
  [49,] 2.767602e-08 1.520298e-07 9.225334e-09
  [50,] 2.909655e-08 1.520298e-07 9.698864e-09
  [51,] 2.878175e-08 1.520298e-07 9.593926e-09
  [52,] 4.711828e-08 1.520298e-07 1.570609e-08
  [53,] 5.094970e-08 1.520298e-07 1.698320e-08
  [54,] 4.779136e-08 1.520298e-07 1.593042e-08
  [55,] 5.728327e-08 1.520298e-07 1.909459e-08
  [56,] 4.591954e-08 1.520298e-07 1.530657e-08
  [57,] 4.659232e-08 1.520298e-07 1.553082e-08
  [58,] 2.757355e-08 1.520298e-07 9.191183e-09
  [59,] 5.651689e-08 1.520298e-07 1.883896e-08
  [60,] 3.378583e-08 1.520298e-07 1.126195e-08
  [61,] 5.176562e-08 1.520298e-07 1.725524e-08
  [62,] 7.481965e-08 1.520298e-07 2.493994e-08
  [63,] 6.005845e-08 1.520298e-07 2.001952e-08
  [64,] 5.414862e-08 1.520298e-07 1.804956e-08
  [65,] 5.920892e-08 1.520298e-07 1.973635e-08
  [66,] 4.072726e-08 1.520298e-07 1.357578e-08
  [67,] 5.274202e-08 1.520298e-07 1.758066e-08
  [68,] 4.150720e-08 1.520298e-07 1.383576e-08
  [69,] 4.183760e-08 1.520298e-07 1.394590e-08
  [70,] 3.859470e-08 1.520298e-07 1.286492e-08
  [71,] 3.060637e-08 1.520298e-07 1.020213e-08
  [72,] 3.105179e-08 1.520298e-07 1.035059e-08
  [73,] 7.929808e-08 1.520298e-07 2.643259e-08
  [74,] 3.102954e-08 1.520298e-07 1.034318e-08
  [75,] 2.748787e-08 1.520298e-07 9.162629e-09
  [76,] 2.835498e-08 1.520298e-07 9.451666e-09
  [77,] 2.801790e-08 1.520298e-07 9.339303e-09
  [78,] 3.071704e-08 1.520298e-07 1.023902e-08
  [79,] 3.457785e-08 1.520298e-07 1.152596e-08
  [80,] 3.313767e-08 1.520298e-07 1.104589e-08
  [81,] 2.843848e-08 1.520298e-07 9.479496e-09
  [82,] 1.445969e-07 1.520298e-07 4.819890e-08
  [83,] 2.886606e-08 1.520298e-07 9.622012e-09
  [84,] 3.648919e-08 1.520298e-07 1.216307e-08
  [85,] 6.181431e-08 1.520298e-07 2.060476e-08
  [86,] 2.838227e-08 1.520298e-07 9.460758e-09
  [87,] 4.029638e-08 1.520298e-07 1.343210e-08
  [88,] 2.798813e-08 1.520298e-07 9.329377e-09
  [89,] 2.800010e-08 1.520298e-07 9.333368e-09
  [90,] 2.862101e-08 1.520298e-07 9.540338e-09
  [91,] 2.803391e-08 1.520298e-07 9.344637e-09
  [92,] 2.979826e-08 1.520298e-07 9.932757e-09
  [93,] 2.803937e-08 1.520298e-07 9.346456e-09
  [94,] 2.797718e-08 1.520298e-07 9.325728e-09
  [95,] 2.800233e-08 1.520298e-07 9.334111e-09
  [96,] 7.601615e-08 1.520298e-07 2.533871e-08
  [97,] 2.804597e-08 1.520298e-07 9.348659e-09
  [98,] 2.795114e-08 1.520298e-07 9.317048e-09
  [99,] 3.351385e-08 1.520298e-07 1.117128e-08
 [100,] 2.821840e-08 1.520298e-07 9.406135e-09
 [101,] 2.795288e-08 1.520298e-07 9.317628e-09
 [102,] 3.426130e-08 1.520298e-07 1.142045e-08
 [103,] 4.001071e-08 1.520298e-07 1.333688e-08
 [104,] 2.796202e-08 1.520298e-07 9.320675e-09
 [105,] 2.793912e-08 1.520298e-07 9.313042e-09
 [106,] 2.814983e-08 1.520298e-07 9.383279e-09
 [107,] 2.821907e-08 1.520298e-07 9.406359e-09
 [108,] 1.262388e-07 1.520298e-07 4.207976e-08
 [109,] 6.876458e-08 1.520298e-07 2.292153e-08
 [110,] 2.827909e-08 1.520298e-07 9.426359e-09
 [111,] 1.076298e-07 1.520298e-07 3.587663e-08
 [112,] 3.399031e-08 1.520298e-07 1.133011e-08
 [113,] 3.172257e-08 1.520298e-07 1.057419e-08
 [114,] 2.747137e-08 1.520298e-07 9.157123e-09
 [115,] 7.289861e-08 1.520298e-07 2.429950e-08
 [116,] 3.178712e-08 1.520298e-07 1.059571e-08
 [117,] 3.297686e-08 1.520298e-07 1.099228e-08
 [118,] 3.160553e-08 1.520298e-07 1.053518e-08
 [119,] 7.536409e-08 1.520298e-07 2.512141e-08
 [120,] 3.168304e-08 1.520298e-07 1.056101e-08
 [121,] 3.148874e-08 1.520298e-07 1.049625e-08
 [122,] 3.350121e-08 1.520298e-07 1.116707e-08
 [123,] 3.150722e-08 1.520298e-07 1.050241e-08
 [124,] 3.173640e-08 1.520298e-07 1.057880e-08
 [125,] 3.178624e-08 1.520298e-07 1.059541e-08
 [126,] 3.150771e-08 1.520298e-07 1.050257e-08
 [127,] 3.142134e-08 1.520298e-07 1.047378e-08
 [128,] 3.150471e-08 1.520298e-07 1.050157e-08
 [129,] 3.204542e-08 1.520298e-07 1.068181e-08
 [130,] 3.398785e-08 1.520298e-07 1.132929e-08
 [131,] 3.150497e-08 1.520298e-07 1.050166e-08
 [132,] 3.221880e-08 1.520298e-07 1.073960e-08
 [133,] 3.365444e-08 1.520298e-07 1.121815e-08
 [134,] 3.152280e-08 1.520298e-07 1.050760e-08
 [135,] 3.156757e-08 1.520298e-07 1.052252e-08
 [136,] 3.168774e-08 1.520298e-07 1.056258e-08
 [137,] 3.154836e-08 1.520298e-07 1.051612e-08
 [138,] 3.162077e-08 1.520298e-07 1.054026e-08
 [139,] 3.179970e-08 1.520298e-07 1.059990e-08
 [140,] 3.254917e-08 1.520298e-07 1.084972e-08
 [141,] 3.907058e-08 1.520298e-07 1.302357e-08
 [142,] 3.202090e-08 1.520298e-07 1.067363e-08
 [143,] 5.771453e-08 1.520298e-07 1.923812e-08
 [144,] 3.222459e-08 1.520298e-07 1.074153e-08
 [145,] 3.294014e-08 1.520298e-07 1.098004e-08
 [146,] 4.819680e-08 1.520298e-07 1.606556e-08
 [147,] 3.276683e-08 1.520298e-07 1.092227e-08
 [148,] 4.653082e-08 1.520298e-07 1.551034e-08
 [149,] 2.797767e-08 1.520298e-07 9.325891e-09
 [150,] 3.306767e-08 1.520298e-07 1.102255e-08
 [151,] 3.236589e-08 1.520298e-07 1.078863e-08
 [152,] 3.562001e-08 1.520298e-07 1.187333e-08
 [153,] 3.365966e-08 1.520298e-07 1.121988e-08
 [154,] 3.603748e-08 1.520298e-07 1.201250e-08
 [155,] 3.251902e-08 1.520298e-07 1.083967e-08
 [156,] 4.682634e-08 1.520298e-07 1.560878e-08
 [157,] 4.486729e-08 1.520298e-07 1.495574e-08
 [158,] 3.230889e-08 1.520298e-07 1.076963e-08
 [159,] 8.947777e-08 1.520298e-07 2.982612e-08
 [160,] 3.541368e-08 1.520298e-07 1.180456e-08
 [161,] 3.282469e-08 1.520298e-07 1.094156e-08
 [162,] 3.266812e-08 1.520298e-07 1.088937e-08
 [163,] 4.242553e-08 1.520298e-07 1.414183e-08
 [164,] 3.246855e-08 1.520298e-07 1.082285e-08
 [165,] 5.998154e-08 1.520298e-07 1.999391e-08
 [166,] 7.549128e-08 1.520298e-07 2.516385e-08
 [167,] 8.139723e-08 1.520298e-07 2.713251e-08
 [168,] 3.548694e-08 1.520298e-07 1.182897e-08
 [169,] 8.155283e-08 1.520298e-07 2.718446e-08
 [170,] 2.129230e-07 1.520298e-07 7.097486e-08
 [171,] 4.375200e-08 1.520298e-07 1.458395e-08
 [172,] 3.196572e-08 1.520298e-07 1.065524e-08
 [173,] 3.193799e-08 1.520298e-07 1.064600e-08
 [174,] 5.330215e-08 1.520298e-07 1.776741e-08
 [175,] 2.829520e-08 1.520298e-07 9.431730e-09
 [176,] 2.833149e-08 1.520298e-07 9.443829e-09
 [177,] 2.805879e-08 1.520298e-07 9.352926e-09
 [178,] 2.830688e-08 1.520298e-07 9.435623e-09
 [179,] 2.845939e-08 1.520298e-07 9.486459e-09
 [180,] 4.257466e-08 1.520298e-07 1.419159e-08
 [181,] 5.475938e-08 1.520298e-07 1.825313e-08
 [182,] 8.892145e-08 1.520298e-07 2.964058e-08
 [183,] 8.874677e-08 1.520298e-07 2.958254e-08
 [184,] 5.727562e-08 1.520298e-07 1.909184e-08
 [185,] 9.767111e-08 1.520298e-07 3.255719e-08
 [186,] 5.714693e-08 1.520298e-07 1.904901e-08
 [187,] 2.835833e-08 1.520298e-07 9.452771e-09
 [188,] 7.289037e-08 1.520298e-07 2.429700e-08
 [189,] 1.190918e-07 1.520298e-07 3.969744e-08
 [190,] 1.283733e-07 1.520298e-07 4.279091e-08
 [191,] 3.491756e-08 1.520298e-07 1.163919e-08
 [192,] 3.385081e-08 1.520298e-07 1.128360e-08
 [193,] 1.060810e-07 1.520298e-07 3.536039e-08
 [194,] 1.027855e-07 1.520298e-07 3.426197e-08
 [195,] 8.164709e-08 1.520298e-07 2.721578e-08
 [196,] 3.340269e-08 1.520298e-07 1.113423e-08
 [197,] 7.771281e-08 1.520298e-07 2.590450e-08
 [198,] 9.810540e-08 1.520298e-07 3.270192e-08
 [199,] 1.704656e-07 1.520298e-07 5.682240e-08
 [200,] 3.669706e-08 1.520298e-07 1.223231e-08
 [201,] 2.707769e-08 1.520298e-07 9.025896e-09
 [202,] 1.114781e-07 1.520298e-07 3.715969e-08
 [203,] 3.320975e-08 1.520298e-07 1.106992e-08
 [204,] 5.703120e-08 1.520298e-07 1.901038e-08
 [205,] 3.236971e-08 1.520298e-07 1.078989e-08
 [206,] 3.240295e-08 1.520298e-07 1.080097e-08
 [207,] 3.512559e-08 1.520298e-07 1.170853e-08
 [208,] 3.319783e-08 1.520298e-07 1.106594e-08
 [209,] 1.551695e-07 1.520298e-07 5.172328e-08
 [210,] 1.466696e-07 1.520298e-07 4.888999e-08
 [211,] 1.411939e-07 1.520298e-07 4.706469e-08
 [212,] 2.670099e-08 1.520298e-07 8.900329e-09
 [213,] 5.343467e-08 1.520298e-07 1.781155e-08
 [214,] 1.061268e-07 1.520298e-07 3.537565e-08
 [215,] 9.808678e-08 1.520298e-07 3.269556e-08
 [216,] 5.420710e-08 1.520298e-07 1.806914e-08
 [217,] 1.638794e-07 1.520298e-07 5.462651e-08
 [218,] 5.267753e-08 1.520298e-07 1.755918e-08
 [219,] 9.275783e-08 1.520298e-07 3.091931e-08
 [220,] 3.986561e-08 1.520298e-07 1.328857e-08
 [221,] 3.388051e-08 1.520298e-07 1.129349e-08
 [222,] 3.478336e-08 1.520298e-07 1.159442e-08
 [223,] 9.782175e-08 1.520298e-07 3.260730e-08
 [224,] 3.202105e-08 1.520298e-07 1.067368e-08
 [225,] 3.211963e-08 1.520298e-07 1.070654e-08
 [226,] 5.172546e-08 1.520298e-07 1.724182e-08
 [227,] 5.660262e-08 1.520298e-07 1.886752e-08
 [228,] 6.037034e-08 1.520298e-07 2.012344e-08
 [229,] 1.675965e-07 1.520298e-07 5.586537e-08
 [230,] 1.364127e-07 1.520298e-07 4.547086e-08
 [231,] 1.391328e-07 1.520298e-07 4.637755e-08
 [232,] 1.306529e-07 1.520298e-07 4.355090e-08
 [233,] 5.227548e-08 1.520298e-07 1.742516e-08
 [234,] 3.294721e-08 1.520298e-07 1.098239e-08
 [235,] 5.216303e-08 1.520298e-07 1.738768e-08
 [236,] 9.507048e-08 1.520298e-07 3.169016e-08
 [237,] 1.238653e-07 1.520298e-07 4.128858e-08
 [238,] 5.397895e-08 1.520298e-07 1.799295e-08
 [239,] 4.941126e-08 1.520298e-07 1.647040e-08
 [240,] 1.137197e-07 1.520298e-07 3.790674e-08
 [241,] 1.412128e-07 1.520298e-07 4.707090e-08
 [242,] 1.178895e-07 1.520298e-07 3.929686e-08
 [243,] 8.327911e-08 1.520298e-07 2.775983e-08
 [244,] 7.854256e-08 1.520298e-07 2.618096e-08
 [245,] 3.584737e-08 1.520298e-07 1.194912e-08
 [246,] 3.837155e-08 1.520298e-07 1.279050e-08
 [247,] 2.654457e-08 1.520298e-07 8.848189e-09
 [248,] 6.832945e-08 1.520298e-07 2.277658e-08
 [249,] 3.919383e-08 1.520298e-07 1.306459e-08
 [250,] 1.151475e-07 1.520298e-07 3.838259e-08
 [251,] 6.974945e-08 1.520298e-07 2.324991e-08
 [252,] 3.560558e-08 1.520298e-07 1.186852e-08
 [253,] 3.768819e-08 1.520298e-07 1.256272e-08
 [254,] 3.462161e-08 1.520298e-07 1.154055e-08
 [255,] 4.045597e-08 1.520298e-07 1.348532e-08
 [256,] 6.929630e-08 1.520298e-07 2.309875e-08
 [257,] 4.192684e-08 1.520298e-07 1.397562e-08
 [258,] 4.954293e-08 1.520298e-07 1.651436e-08
 [259,] 4.794764e-08 1.520298e-07 1.598259e-08
 [260,] 4.377725e-08 1.520298e-07 1.459236e-08
 [261,] 3.339071e-08 1.520298e-07 1.113023e-08
 [262,] 3.387643e-08 1.520298e-07 1.129215e-08
 [263,] 1.032174e-07 1.520298e-07 3.440580e-08
 [264,] 8.596553e-08 1.520298e-07 2.865544e-08
 [265,] 3.023173e-08 1.520298e-07 1.007725e-08
 [266,] 3.057592e-08 1.520298e-07 1.019198e-08
 [267,] 7.196114e-08 1.520298e-07 2.398706e-08
 [268,] 3.867303e-08 1.520298e-07 1.289103e-08
 [269,] 4.351703e-08 1.520298e-07 1.450572e-08
 [270,] 3.236550e-08 1.520298e-07 1.078849e-08
 [271,] 4.833443e-08 1.520298e-07 1.611147e-08
 [272,] 5.486101e-08 1.520298e-07 1.828698e-08
 [273,] 7.760867e-08 1.520298e-07 2.586958e-08
 [274,] 3.172581e-08 1.520298e-07 1.057526e-08
 [275,] 5.191700e-08 1.520298e-07 1.730562e-08
 [276,] 5.117140e-08 1.520298e-07 1.705709e-08
 [277,] 2.998301e-08 1.520298e-07 9.994318e-09
 [278,] 7.984397e-08 1.520298e-07 2.661464e-08
 [279,] 6.825342e-08 1.520298e-07 2.275114e-08
 [280,] 5.293802e-08 1.520298e-07 1.764597e-08
 [281,] 5.406562e-08 1.520298e-07 1.802182e-08
 [282,] 3.295837e-08 1.520298e-07 1.098613e-08
 [283,] 2.743802e-08 1.520298e-07 9.146007e-09
 [284,] 3.015086e-08 1.520298e-07 1.005029e-08
 [285,] 2.749429e-08 1.520298e-07 9.164765e-09
 [286,] 3.049052e-08 1.520298e-07 1.016351e-08
 [287,] 2.746698e-08 1.520298e-07 9.155661e-09
 [288,] 2.752789e-08 1.520298e-07 9.175963e-09
 [289,] 5.249856e-08 1.520298e-07 1.749950e-08
 [290,] 2.756668e-08 1.520298e-07 9.188889e-09
 [291,] 2.752616e-08 1.520298e-07 9.175385e-09
 [292,] 2.747901e-08 1.520298e-07 9.159670e-09
 [293,] 4.981023e-08 1.520298e-07 1.660339e-08
 [294,] 3.405317e-08 1.520298e-07 1.135105e-08
 [295,] 4.283963e-08 1.520298e-07 1.427981e-08
 [296,] 2.668313e-08 1.520298e-07 8.894380e-09
 [297,] 2.700917e-08 1.520298e-07 9.003061e-09
 [298,] 3.740985e-08 1.520298e-07 1.246994e-08
 [299,] 1.111454e-07 1.520298e-07 3.704875e-08
 [300,] 6.234700e-08 1.520298e-07 2.078230e-08
 [301,] 6.158318e-08 1.520298e-07 2.052766e-08
 [302,] 1.128817e-07 1.520298e-07 3.762706e-08
 [303,] 4.248790e-08 1.520298e-07 1.416269e-08
 [304,] 2.974441e-08 1.520298e-07 9.914796e-09
 [305,] 3.999811e-08 1.520298e-07 1.333273e-08
 [306,] 4.285369e-08 1.520298e-07 1.428455e-08
 [307,] 3.878110e-08 1.520298e-07 1.292703e-08
 [308,] 2.716591e-08 1.520298e-07 9.055307e-09
 [309,] 3.666674e-08 1.520298e-07 1.222225e-08
 [310,] 2.697306e-08 1.520298e-07 8.991022e-09
 [311,] 1.073553e-07 1.520298e-07 3.578510e-08
 [312,] 1.050663e-07 1.520298e-07 3.502211e-08
 [313,] 4.806238e-08 1.520298e-07 1.602075e-08
 [314,] 4.837498e-08 1.520298e-07 1.612498e-08
 [315,] 3.036840e-08 1.520298e-07 1.012279e-08
 [316,] 2.692207e-08 1.520298e-07 8.974024e-09
 [317,] 2.963558e-08 1.520298e-07 9.878516e-09
 [318,] 1.551388e-07 1.520298e-07 5.171237e-08
 [319,] 5.147508e-08 1.520298e-07 1.715836e-08
 [320,] 3.251832e-08 1.520298e-07 1.083945e-08
 [321,] 1.134851e-07 1.520298e-07 3.782831e-08
 [322,] 1.577990e-07 1.520298e-07 5.259924e-08
 [323,] 6.062435e-08 1.520298e-07 2.020816e-08
 [324,] 4.823208e-08 1.520298e-07 1.607730e-08
 [325,] 3.887310e-08 1.520298e-07 1.295768e-08
 [326,] 3.463567e-08 1.520298e-07 1.154521e-08
 [327,] 1.513666e-07 1.520298e-07 5.045489e-08
 [328,] 5.062734e-08 1.520298e-07 1.687579e-08
 [329,] 1.266757e-07 1.520298e-07 4.222494e-08
 [330,] 3.446469e-08 1.520298e-07 1.148821e-08
 [331,] 1.012482e-07 1.520298e-07 3.374949e-08
 [332,] 1.946884e-07 1.520298e-07 6.489638e-08
 [333,] 5.773387e-08 1.520298e-07 1.924460e-08
 [334,] 3.640348e-08 1.520298e-07 1.213452e-08
 [335,] 4.906904e-08 1.520298e-07 1.635634e-08
 [336,] 4.129877e-08 1.520298e-07 1.376628e-08
 [337,] 4.284562e-08 1.520298e-07 1.428186e-08
 [338,] 4.237320e-08 1.520298e-07 1.412446e-08
 [339,] 4.452324e-08 1.520298e-07 1.484111e-08
 [340,] 3.595955e-08 1.520298e-07 1.198652e-08
 [341,] 6.667392e-08 1.520298e-07 2.222464e-08
 [342,] 4.486636e-08 1.520298e-07 1.495542e-08
 [343,] 4.571997e-08 1.520298e-07 1.524001e-08
 [344,] 4.417023e-08 1.520298e-07 1.472343e-08
 [345,] 4.428026e-08 1.520298e-07 1.476007e-08
 [346,] 3.885367e-08 1.520298e-07 1.295121e-08
 [347,] 4.596424e-08 1.520298e-07 1.532144e-08
 [348,] 4.408203e-08 1.520298e-07 1.469398e-08
 [349,] 4.307646e-08 1.520298e-07 1.435879e-08
 [350,] 4.489179e-08 1.520298e-07 1.496395e-08
 [351,] 4.448169e-08 1.520298e-07 1.482725e-08
 [352,] 9.985424e-08 1.520298e-07 3.328473e-08
 [353,] 4.288099e-08 1.520298e-07 1.429365e-08
 [354,] 2.790534e-07 1.520298e-07 9.301765e-08
 [355,] 4.010369e-08 1.520298e-07 1.336789e-08
 [356,] 4.173106e-08 1.520298e-07 1.391036e-08
 [357,] 4.152560e-08 1.520298e-07 1.384187e-08
 [358,] 3.578052e-07 1.520298e-07 1.192678e-07
 [359,] 6.788064e-08 1.520298e-07 2.262706e-08
 [360,] 4.412058e-08 1.520298e-07 1.470686e-08
 [361,] 1.987603e-07 1.520298e-07 6.625426e-08
 [362,] 6.294173e-07 1.520298e-07 2.098061e-07
 [363,] 3.855346e-08 1.520298e-07 1.285115e-08
 [364,] 4.967343e-08 1.520298e-07 1.655787e-08
 [365,] 7.457447e-07 1.520298e-07 2.485827e-07
 [366,] 7.161743e-08 1.520298e-07 2.387270e-08
 [367,] 1.340310e-07 1.520298e-07 4.467780e-08
 [368,] 5.844885e-07 1.520298e-07 1.948320e-07
 [369,] 4.367368e-08 1.520298e-07 1.455785e-08
 [370,] 3.767118e-08 1.520298e-07 1.255705e-08
 [371,] 4.567099e-08 1.520298e-07 1.522369e-08
 [372,] 5.111763e-08 1.520298e-07 1.703925e-08
 [373,] 4.640301e-08 1.520298e-07 1.546771e-08
 [374,] 3.013627e-08 1.520298e-07 1.004542e-08
 [375,] 3.717392e-08 1.520298e-07 1.239130e-08
 [376,] 4.057706e-08 1.520298e-07 1.352570e-08
 [377,] 7.405041e-08 1.520298e-07 2.468348e-08
 [378,] 4.550881e-08 1.520298e-07 1.516962e-08
 [379,] 4.728278e-08 1.520298e-07 1.576095e-08
 [380,] 5.482663e-08 1.520298e-07 1.827563e-08
 [381,] 5.009463e-08 1.520298e-07 1.669826e-08
 [382,] 5.527349e-08 1.520298e-07 1.842450e-08
 [383,] 4.982480e-08 1.520298e-07 1.660831e-08
 [384,] 6.541140e-08 1.520298e-07 2.180389e-08
 [385,] 4.885236e-08 1.520298e-07 1.628409e-08
 [386,] 4.855092e-08 1.520298e-07 1.618371e-08
 [387,] 4.671307e-08 1.520298e-07 1.557100e-08
 [388,] 6.635375e-08 1.520298e-07 2.211813e-08
 [389,] 4.413041e-08 1.520298e-07 1.471012e-08
 [390,] 1.836247e-07 1.520298e-07 6.120884e-08
 [391,] 3.972082e-08 1.520298e-07 1.324028e-08
 [392,] 1.561393e-07 1.520298e-07 5.204690e-08
 [393,] 9.121978e-08 1.520298e-07 3.040658e-08
 [394,] 9.287180e-08 1.520298e-07 3.095723e-08
 [395,] 5.683407e-08 1.520298e-07 1.894479e-08
 [396,] 5.428350e-08 1.520298e-07 1.809462e-08
 [397,] 3.766038e-08 1.520298e-07 1.255346e-08
 [398,] 1.439821e-07 1.520298e-07 4.799434e-08
 [399,] 5.812845e-08 1.520298e-07 1.937629e-08
 [400,] 6.353637e-08 1.520298e-07 2.117872e-08
 [401,] 3.670332e-08 1.520298e-07 1.223444e-08
 [402,] 5.910238e-08 1.520298e-07 1.970075e-08
 [403,] 3.678383e-08 1.520298e-07 1.226127e-08
 [404,] 6.488800e-08 1.520298e-07 2.162934e-08
 [405,] 3.987270e-08 1.520298e-07 1.329095e-08
 [406,] 9.427881e-08 1.520298e-07 3.142620e-08
 [407,] 3.709038e-08 1.520298e-07 1.236344e-08
 [408,] 3.612293e-08 1.520298e-07 1.204098e-08
 [409,] 3.642537e-08 1.520298e-07 1.214179e-08
 [410,] 3.841807e-08 1.520298e-07 1.280602e-08
 [411,] 3.710203e-08 1.520298e-07 1.236734e-08
 [412,] 8.042175e-08 1.520298e-07 2.680733e-08
 [413,] 2.895884e-08 1.520298e-07 9.652950e-09
 [414,] 3.588955e-08 1.520298e-07 1.196319e-08
 [415,] 3.659594e-08 1.520298e-07 1.219865e-08
 [416,] 3.601234e-08 1.520298e-07 1.200411e-08
 [417,] 3.740794e-08 1.520298e-07 1.246933e-08
 [418,] 3.632447e-08 1.520298e-07 1.210816e-08
 [419,] 3.374102e-08 1.520298e-07 1.124701e-08
 [420,] 3.564864e-08 1.520298e-07 1.188288e-08
 [421,] 3.585829e-08 1.520298e-07 1.195276e-08
 [422,] 1.454127e-07 1.520298e-07 4.847135e-08
 [423,] 3.605772e-08 1.520298e-07 1.201924e-08
 [424,] 4.646183e-08 1.520298e-07 1.548730e-08
 [425,] 6.990862e-08 1.520298e-07 2.330297e-08
 [426,] 3.546220e-08 1.520298e-07 1.182073e-08
 [427,] 6.277582e-08 1.520298e-07 2.092536e-08
 [428,] 5.432172e-08 1.520298e-07 1.810728e-08
 [429,] 2.899191e-08 1.520298e-07 9.663964e-09
 [430,] 3.624444e-08 1.520298e-07 1.208148e-08
 [431,] 7.838288e-08 1.520298e-07 2.612775e-08
 [432,] 3.390709e-08 1.520298e-07 1.130235e-08
 [433,] 1.006284e-07 1.520298e-07 3.354336e-08
 [434,] 5.987257e-08 1.520298e-07 1.995751e-08
 [435,] 3.174239e-08 1.520298e-07 1.058082e-08
 [436,] 8.838667e-08 1.520298e-07 2.946222e-08
 [437,] 5.001341e-08 1.520298e-07 1.667126e-08
 [438,] 3.211906e-08 1.520298e-07 1.070635e-08
 [439,] 1.262496e-07 1.520298e-07 4.208283e-08
 [440,] 1.054276e-07 1.520298e-07 3.514251e-08
 [441,] 1.001577e-07 1.520298e-07 3.338586e-08
 [442,] 1.001343e-07 1.520298e-07 3.337808e-08
 [443,] 1.001396e-07 1.520298e-07 3.337984e-08
 [444,] 2.986116e-08 1.520298e-07 9.953714e-09
 [445,] 1.019036e-07 1.520298e-07 3.396783e-08
 [446,] 1.837659e-07 1.520298e-07 6.125546e-08
 [447,] 9.938936e-08 1.520298e-07 3.312976e-08
 [448,] 4.594220e-08 1.520298e-07 1.531412e-08
 [449,] 3.179903e-08 1.520298e-07 1.059967e-08
 [450,] 6.029714e-08 1.520298e-07 2.009905e-08
 [451,] 7.170899e-08 1.520298e-07 2.390310e-08
 [452,] 2.741971e-08 1.520298e-07 9.139896e-09
 [453,] 6.278666e-08 1.520298e-07 2.092887e-08
 [454,] 8.101234e-08 1.520298e-07 2.700413e-08
 [455,] 1.334877e-07 1.520298e-07 4.449582e-08
 [456,] 1.002115e-07 1.520298e-07 3.340382e-08
 [457,] 7.916007e-08 1.520298e-07 2.638663e-08
 [458,] 1.129750e-07 1.520298e-07 3.765855e-08
 [459,] 1.241415e-07 1.520298e-07 4.138040e-08
 [460,] 7.093035e-08 1.520298e-07 2.364341e-08
 [461,] 9.867619e-08 1.520298e-07 3.289193e-08
 [462,] 1.023760e-07 1.520298e-07 3.412521e-08
 [463,] 5.294828e-08 1.520298e-07 1.764939e-08
 [464,] 1.228323e-07 1.520298e-07 4.094403e-08
 [465,] 5.366223e-08 1.520298e-07 1.788744e-08
 [466,] 6.954188e-08 1.520298e-07 2.318053e-08
 [467,] 1.410683e-07 1.520298e-07 4.702263e-08
 [468,] 7.405353e-08 1.520298e-07 2.468451e-08
 [469,] 9.429572e-08 1.520298e-07 3.143195e-08
 [470,] 9.802093e-08 1.520298e-07 3.267368e-08
 [471,] 9.639939e-08 1.520298e-07 3.213320e-08
 [472,] 5.253014e-08 1.520298e-07 1.751008e-08
 [473,] 9.185122e-08 1.520298e-07 3.061708e-08
 [474,] 9.004825e-08 1.520298e-07 3.001608e-08
 [475,] 7.084269e-08 1.520298e-07 2.361420e-08
 [476,] 5.489276e-08 1.520298e-07 1.829763e-08
 [477,] 1.253342e-07 1.520298e-07 4.177808e-08
 [478,] 7.693578e-08 1.520298e-07 2.564518e-08
 [479,] 2.106528e-07 1.520298e-07 7.021729e-08
 [480,] 1.921386e-07 1.520298e-07 6.404583e-08
 [481,] 4.787339e-08 1.520298e-07 1.595777e-08
 [482,] 1.177197e-07 1.520298e-07 3.923992e-08
 [483,] 1.047282e-07 1.520298e-07 3.490944e-08
 [484,] 7.181383e-08 1.520298e-07 2.393797e-08
 [485,] 7.188701e-08 1.520298e-07 2.396237e-08
 [486,] 3.240960e-08 1.520298e-07 1.080321e-08
 [487,] 6.833590e-08 1.520298e-07 2.277866e-08
 [488,] 4.228130e-08 1.520298e-07 1.409377e-08
 [489,] 1.145334e-07 1.520298e-07 3.817782e-08
 [490,] 1.175971e-07 1.520298e-07 3.919906e-08
 [491,] 1.058290e-07 1.520298e-07 3.527620e-08
 [492,] 3.734480e-08 1.520298e-07 1.244828e-08
 [493,] 6.437339e-08 1.520298e-07 2.145776e-08
 [494,] 6.427848e-08 1.520298e-07 2.142613e-08
 [495,] 6.248999e-08 1.520298e-07 2.082996e-08
 [496,] 6.083903e-08 1.520298e-07 2.027964e-08
 [497,] 1.203126e-07 1.520298e-07 4.010427e-08
 [498,] 5.702771e-08 1.520298e-07 1.900926e-08
 [499,] 1.231012e-07 1.520298e-07 4.103369e-08
 [500,] 5.384806e-08 1.520298e-07 1.794938e-08
 [501,] 6.161626e-08 1.520298e-07 2.053869e-08
 [502,] 7.428433e-08 1.520298e-07 2.476147e-08
 [503,] 1.763168e-07 1.520298e-07 5.877194e-08
 [504,] 3.541446e-08 1.520298e-07 1.180484e-08
 [505,] 4.771812e-08 1.520298e-07 1.590604e-08
 [506,] 6.813036e-08 1.520298e-07 2.271026e-08
 [507,] 6.400436e-08 1.520298e-07 2.133478e-08
 [508,] 7.776901e-08 1.520298e-07 2.592303e-08
 [509,] 4.698204e-08 1.520298e-07 1.566072e-08
 [510,] 4.634339e-08 1.520298e-07 1.544783e-08
 [511,] 3.992453e-08 1.520298e-07 1.330819e-08
 [512,] 3.932261e-08 1.520298e-07 1.310753e-08
 [513,] 4.931989e-08 1.520298e-07 1.643996e-08
 [514,] 2.961941e-08 1.520298e-07 9.873137e-09
 [515,] 4.068324e-08 1.520298e-07 1.356108e-08
 [516,] 4.529382e-08 1.520298e-07 1.509786e-08
 [517,] 6.580256e-08 1.520298e-07 2.193421e-08
 [518,] 3.142517e-08 1.520298e-07 1.047505e-08
 [519,] 6.041813e-08 1.520298e-07 2.013940e-08
 [520,] 3.232113e-08 1.520298e-07 1.077369e-08
 [521,] 9.141270e-08 1.520298e-07 3.047089e-08
 [522,] 5.829666e-08 1.520298e-07 1.943222e-08
 [523,] 8.982339e-08 1.520298e-07 2.994107e-08
 [524,] 2.864969e-08 1.520298e-07 9.549893e-09
 [525,] 5.926598e-08 1.520298e-07 1.975532e-08
 [526,] 3.165127e-08 1.520298e-07 1.055042e-08
 [527,] 5.919764e-08 1.520298e-07 1.973255e-08
 [528,] 1.182397e-07 1.520298e-07 3.941290e-08
 [529,] 2.799713e-08 1.520298e-07 9.332386e-09
 [530,] 6.235476e-08 1.520298e-07 2.078492e-08
 [531,] 5.714463e-08 1.520298e-07 1.904821e-08
 [532,] 5.678319e-08 1.520298e-07 1.892773e-08
 [533,] 4.749954e-08 1.520298e-07 1.583319e-08
 [534,] 5.707896e-08 1.520298e-07 1.902636e-08
 [535,] 8.142048e-08 1.520298e-07 2.714014e-08
 [536,] 3.085569e-08 1.520298e-07 1.028523e-08
 [537,] 6.245914e-08 1.520298e-07 2.081966e-08
 [538,] 1.049803e-07 1.520298e-07 3.499371e-08
 [539,] 5.524838e-08 1.520298e-07 1.841613e-08
 [540,] 8.451441e-08 1.520298e-07 2.817142e-08
 [541,] 4.607219e-08 1.520298e-07 1.535742e-08
 [542,] 3.890745e-08 1.520298e-07 1.296917e-08
 [543,] 8.247050e-08 1.520298e-07 2.749014e-08
 [544,] 4.599756e-08 1.520298e-07 1.533252e-08
 [545,] 5.026743e-08 1.520298e-07 1.675580e-08
 [546,] 8.480398e-08 1.520298e-07 2.826795e-08
 [547,] 8.205847e-08 1.520298e-07 2.735285e-08
 [548,] 5.569331e-08 1.520298e-07 1.856446e-08
 [549,] 8.351302e-08 1.520298e-07 2.783763e-08
 [550,] 8.770436e-08 1.520298e-07 2.923482e-08
 [551,] 3.358281e-07 1.520298e-07 1.119418e-07
 [552,] 1.498915e-07 1.520298e-07 4.996364e-08
 [553,] 2.885710e-08 1.520298e-07 9.619042e-09
 [554,] 1.256461e-07 1.520298e-07 4.188199e-08
 [555,] 1.453605e-07 1.520298e-07 4.845344e-08
 [556,] 1.220505e-07 1.520298e-07 4.068354e-08
 [557,] 1.301672e-07 1.520298e-07 4.338892e-08
 [558,] 8.552953e-08 1.520298e-07 2.850987e-08
 [559,] 2.999618e-08 1.520298e-07 9.998741e-09
 [560,] 3.383807e-08 1.520298e-07 1.127935e-08
 [561,] 7.768544e-08 1.520298e-07 2.589522e-08
 [562,] 6.372248e-08 1.520298e-07 2.124084e-08
 [563,] 7.688388e-08 1.520298e-07 2.562799e-08
 [564,] 8.952575e-08 1.520298e-07 2.984190e-08
 [565,] 3.165263e-08 1.520298e-07 1.055092e-08
 [566,] 7.766103e-08 1.520298e-07 2.588700e-08
 [567,] 3.483778e-08 1.520298e-07 1.161259e-08
 [568,] 6.835558e-08 1.520298e-07 2.278521e-08
 [569,] 3.013903e-08 1.520298e-07 1.004636e-08
 [570,] 3.562519e-08 1.520298e-07 1.187505e-08
 [571,] 5.364264e-08 1.520298e-07 1.788088e-08
 [572,] 6.738416e-08 1.520298e-07 2.246156e-08
 [573,] 9.956942e-08 1.520298e-07 3.318983e-08
 [574,] 6.649488e-08 1.520298e-07 2.216513e-08
 [575,] 3.063336e-08 1.520298e-07 1.021115e-08
 [576,] 7.895580e-08 1.520298e-07 2.631875e-08
 [577,] 7.536537e-08 1.520298e-07 2.512178e-08
 [578,] 2.901125e-08 1.520298e-07 9.670435e-09
 [579,] 1.527987e-07 1.520298e-07 5.093289e-08
 [580,] 8.627241e-08 1.520298e-07 2.875768e-08
 [581,] 4.626905e-08 1.520298e-07 1.542300e-08
 [582,] 5.186840e-08 1.520298e-07 1.728948e-08
 [583,] 5.330393e-08 1.520298e-07 1.776801e-08
 [584,] 4.628787e-08 1.520298e-07 1.542927e-08
 [585,] 6.482254e-08 1.520298e-07 2.160746e-08
 [586,] 4.690912e-08 1.520298e-07 1.563634e-08
 [587,] 5.829309e-08 1.520298e-07 1.943104e-08
 [588,] 2.751715e-08 1.520298e-07 9.172395e-09
 [589,] 7.334386e-08 1.520298e-07 2.444792e-08
 [590,] 2.712024e-08 1.520298e-07 9.040082e-09
 [591,] 2.717216e-08 1.520298e-07 9.057389e-09
 [592,] 2.728461e-08 1.520298e-07 9.094870e-09
 [593,] 2.706620e-08 1.520298e-07 9.022068e-09
 [594,] 6.806662e-08 1.520298e-07 2.268885e-08
 [595,] 7.217957e-08 1.520298e-07 2.405981e-08
 [596,] 4.457743e-08 1.520298e-07 1.485914e-08
 [597,] 1.194747e-07 1.520298e-07 3.982470e-08
 [598,] 1.368408e-07 1.520298e-07 4.561334e-08
 [599,] 1.561667e-07 1.520298e-07 5.205528e-08
 [600,] 4.359170e-08 1.520298e-07 1.453056e-08
 [601,] 6.755733e-08 1.520298e-07 2.251910e-08
 [602,] 4.724719e-08 1.520298e-07 1.574905e-08
 [603,] 2.963758e-08 1.520298e-07 9.879196e-09
 [604,] 4.656033e-08 1.520298e-07 1.552010e-08
 [605,] 1.177006e-07 1.520298e-07 3.923353e-08
 [606,] 8.755805e-08 1.520298e-07 2.918590e-08
 [607,] 3.469825e-08 1.520298e-07 1.156609e-08
 [608,] 5.607992e-08 1.520298e-07 1.869328e-08
 [609,] 4.618361e-08 1.520298e-07 1.539453e-08
 [610,] 6.602663e-08 1.520298e-07 2.200881e-08
 [611,] 7.009896e-08 1.520298e-07 2.336617e-08
 [612,] 4.613377e-08 1.520298e-07 1.537792e-08
 [613,] 1.252684e-07 1.520298e-07 4.175610e-08
 [614,] 5.879577e-08 1.520298e-07 1.959861e-08
 [615,] 4.589792e-08 1.520298e-07 1.529930e-08
 [616,] 5.115967e-08 1.520298e-07 1.705321e-08
 [617,] 5.777421e-08 1.520298e-07 1.925804e-08
 [618,] 2.902260e-08 1.520298e-07 9.674200e-09
 [619,] 2.846898e-08 1.520298e-07 9.489662e-09
 [620,] 9.272848e-08 1.520298e-07 3.090938e-08
 [621,] 8.630946e-08 1.520298e-07 2.876980e-08
 [622,] 3.591547e-08 1.520298e-07 1.197181e-08
 [623,] 5.322089e-08 1.520298e-07 1.774028e-08
 [624,] 4.460581e-08 1.520298e-07 1.486862e-08
 [625,] 4.464296e-08 1.520298e-07 1.488097e-08
 [626,] 4.314220e-08 1.520298e-07 1.438074e-08
 [627,] 4.484004e-08 1.520298e-07 1.494668e-08
 [628,] 3.353428e-08 1.520298e-07 1.117809e-08
 [629,] 2.687732e-08 1.520298e-07 8.959107e-09
 [630,] 5.221457e-08 1.520298e-07 1.740485e-08
 [631,] 5.641630e-08 1.520298e-07 1.880547e-08
 [632,] 2.893570e-08 1.520298e-07 9.645234e-09
 [633,] 4.956557e-08 1.520298e-07 1.652186e-08
 [634,] 8.600702e-08 1.520298e-07 2.866907e-08
 [635,] 3.585440e-08 1.520298e-07 1.195147e-08
 [636,] 3.684092e-08 1.520298e-07 1.228030e-08
 [637,] 9.724461e-08 1.520298e-07 3.241491e-08
 [638,] 3.548349e-08 1.520298e-07 1.182783e-08
 [639,] 3.465019e-08 1.520298e-07 1.155006e-08
 [640,] 6.646590e-08 1.520298e-07 2.215531e-08
 [641,] 2.631953e-08 1.520298e-07 8.773175e-09
 [642,] 2.883043e-08 1.520298e-07 9.610142e-09
 [643,] 4.452690e-08 1.520298e-07 1.484230e-08
 [644,] 3.676993e-08 1.520298e-07 1.225663e-08
 [645,] 5.272575e-08 1.520298e-07 1.757525e-08
 [646,] 4.701392e-08 1.520298e-07 1.567135e-08
 [647,] 6.347189e-08 1.520298e-07 2.115727e-08
 [648,] 2.972636e-08 1.520298e-07 9.908790e-09
 [649,] 6.884638e-08 1.520298e-07 2.294878e-08
 [650,] 4.840198e-08 1.520298e-07 1.613390e-08
 [651,] 3.146067e-08 1.520298e-07 1.048689e-08
 [652,] 2.863359e-08 1.520298e-07 9.544536e-09
 [653,] 3.809528e-08 1.520298e-07 1.269844e-08
 [654,] 4.090715e-08 1.520298e-07 1.363577e-08
 [655,] 3.125051e-08 1.520298e-07 1.041681e-08
 [656,] 3.105856e-08 1.520298e-07 1.035281e-08
 [657,] 4.355418e-08 1.520298e-07 1.451794e-08
 [658,] 4.814798e-08 1.520298e-07 1.604927e-08
 [659,] 9.651937e-08 1.520298e-07 3.217313e-08
 [660,] 3.518778e-08 1.520298e-07 1.172923e-08
 [661,] 5.846052e-08 1.520298e-07 1.948672e-08
 [662,] 2.833336e-08 1.520298e-07 9.444460e-09
 [663,] 3.093018e-08 1.520298e-07 1.031004e-08
 [664,] 3.100228e-08 1.520298e-07 1.033407e-08
 [665,] 3.329003e-08 1.520298e-07 1.109664e-08
 [666,] 2.770227e-08 1.520298e-07 9.234084e-09
 [667,] 3.061911e-08 1.520298e-07 1.020636e-08
 [668,] 7.678986e-08 1.520298e-07 2.559662e-08
 [669,] 7.736981e-08 1.520298e-07 2.578996e-08
 [670,] 3.147109e-08 1.520298e-07 1.049040e-08
 [671,] 7.818165e-08 1.520298e-07 2.606053e-08
 [672,] 3.017971e-08 1.520298e-07 1.005990e-08
 [673,] 3.038014e-08 1.520298e-07 1.012673e-08
 [674,] 3.005420e-08 1.520298e-07 1.001807e-08
 [675,] 8.469941e-08 1.520298e-07 2.823333e-08
 [676,] 1.058506e-07 1.520298e-07 3.528389e-08
 [677,] 3.240112e-08 1.520298e-07 1.080037e-08
 [678,] 5.114924e-08 1.520298e-07 1.704985e-08
 [679,] 5.779074e-08 1.520298e-07 1.926360e-08
 [680,] 9.929250e-08 1.520298e-07 3.309757e-08
 [681,] 6.111157e-08 1.520298e-07 2.037055e-08
 [682,] 8.117439e-08 1.520298e-07 2.705838e-08
 [683,] 3.117072e-08 1.520298e-07 1.039024e-08
 [684,] 6.555605e-08 1.520298e-07 2.185212e-08
 [685,] 6.595517e-08 1.520298e-07 2.198512e-08
 [686,] 3.373550e-08 1.520298e-07 1.124521e-08
 [687,] 3.324187e-08 1.520298e-07 1.108065e-08
 [688,] 4.224692e-08 1.520298e-07 1.408240e-08
 [689,] 3.046238e-08 1.520298e-07 1.015412e-08
 [690,] 3.016932e-08 1.520298e-07 1.005644e-08
 [691,] 8.443400e-08 1.520298e-07 2.814468e-08
 [692,] 3.019918e-08 1.520298e-07 1.006640e-08
 [693,] 2.960364e-08 1.520298e-07 9.867898e-09
 [694,] 6.676291e-08 1.520298e-07 2.225442e-08
 [695,] 3.076047e-08 1.520298e-07 1.025349e-08
 [696,] 3.071519e-08 1.520298e-07 1.023839e-08
 [697,] 2.972110e-08 1.520298e-07 9.907054e-09
 [698,] 3.271236e-08 1.520298e-07 1.090415e-08
 [699,] 3.064805e-08 1.520298e-07 1.021602e-08
 [700,] 8.520655e-08 1.520298e-07 2.840245e-08
 [701,] 6.425728e-08 1.520298e-07 2.141925e-08
 [702,] 7.367642e-08 1.520298e-07 2.455906e-08
 [703,] 2.986502e-08 1.520298e-07 9.955006e-09
 [704,] 8.529225e-08 1.520298e-07 2.843104e-08
 [705,] 2.978686e-08 1.520298e-07 9.928952e-09
 [706,] 3.007424e-08 1.520298e-07 1.002475e-08
 [707,] 2.995502e-08 1.520298e-07 9.985007e-09
 [708,] 2.987126e-08 1.520298e-07 9.957087e-09
 [709,] 2.979366e-08 1.520298e-07 9.931221e-09
 [710,] 3.041755e-08 1.520298e-07 1.013918e-08
 [711,] 2.979498e-08 1.520298e-07 9.931662e-09
 [712,] 2.987205e-08 1.520298e-07 9.957350e-09
 [713,] 2.977352e-08 1.520298e-07 9.924506e-09
 [714,] 2.968550e-08 1.520298e-07 9.895166e-09
 [715,] 4.334214e-08 1.520298e-07 1.444737e-08
 [716,] 3.705271e-08 1.520298e-07 1.235087e-08
 [717,] 2.738431e-08 1.520298e-07 9.128102e-09
 [718,] 6.948115e-08 1.520298e-07 2.316030e-08
 [719,] 2.764315e-08 1.520298e-07 9.214390e-09
 [720,] 3.836143e-08 1.520298e-07 1.278714e-08
 [721,] 4.081678e-08 1.520298e-07 1.360556e-08
 [722,] 3.537016e-08 1.520298e-07 1.179003e-08
 [723,] 2.709906e-08 1.520298e-07 9.033020e-09
 [724,] 4.052540e-08 1.520298e-07 1.350846e-08
 [725,] 3.924944e-08 1.520298e-07 1.308314e-08
 [726,] 2.740597e-08 1.520298e-07 9.135329e-09
 [727,] 4.382620e-08 1.520298e-07 1.460872e-08
 [728,] 2.780689e-08 1.520298e-07 9.268968e-09
 [729,] 2.938318e-08 1.520298e-07 9.794396e-09
 [730,] 3.160614e-08 1.520298e-07 1.053536e-08
 [731,] 8.774380e-08 1.520298e-07 2.924792e-08
 [732,] 3.569749e-08 1.520298e-07 1.189914e-08
 [733,] 5.137646e-08 1.520298e-07 1.712549e-08
 [734,] 2.630852e-08 1.520298e-07 8.769506e-09
 [735,] 4.128910e-08 1.520298e-07 1.376301e-08
 [736,] 6.216164e-08 1.520298e-07 2.072051e-08
 [737,] 3.197477e-08 1.520298e-07 1.065824e-08
 [738,] 3.264291e-08 1.520298e-07 1.088096e-08
 [739,] 2.996625e-08 1.520298e-07 9.988747e-09
 [740,] 3.066492e-08 1.520298e-07 1.022164e-08
 [741,] 6.226904e-08 1.520298e-07 2.075632e-08
 [742,] 2.813801e-08 1.520298e-07 9.379336e-09
 [743,] 2.743379e-08 1.520298e-07 9.144598e-09
 [744,] 2.742988e-08 1.520298e-07 9.143293e-09
 [745,] 4.113956e-08 1.520298e-07 1.371319e-08
 [746,] 2.689844e-08 1.520298e-07 8.966145e-09
 [747,] 4.125584e-08 1.520298e-07 1.375194e-08
 [748,] 4.479347e-08 1.520298e-07 1.493116e-08
 [749,] 3.856349e-08 1.520298e-07 1.285450e-08
 [750,] 6.496267e-08 1.520298e-07 2.165420e-08
 [751,] 2.791685e-08 1.520298e-07 9.305619e-09
 [752,] 3.720997e-08 1.520298e-07 1.240332e-08
 [753,] 4.109207e-08 1.520298e-07 1.369736e-08
 [754,] 3.878389e-08 1.520298e-07 1.292794e-08
 [755,] 5.174386e-08 1.520298e-07 1.724791e-08
 [756,] 9.998076e-08 1.520298e-07 3.332703e-08
 [757,] 4.674109e-08 1.520298e-07 1.558035e-08
 [758,] 1.711135e-07 1.520298e-07 5.703740e-08
 [759,] 4.882221e-08 1.520298e-07 1.627407e-08
 [760,] 3.743746e-08 1.520298e-07 1.247916e-08
 [761,] 6.915089e-08 1.520298e-07 2.305029e-08
 [762,] 1.065463e-07 1.520298e-07 3.551546e-08
 [763,] 7.940351e-08 1.520298e-07 2.646789e-08
 [764,] 6.461705e-08 1.520298e-07 2.153910e-08
 [765,] 4.986537e-08 1.520298e-07 1.662182e-08
 [766,] 4.915522e-08 1.520298e-07 1.638508e-08
 [767,] 4.393449e-07 1.520298e-07 1.464507e-07
 [768,] 7.464508e-07 1.520298e-07 2.488178e-07
 [769,] 4.561684e-07 1.520298e-07 1.520561e-07
 [770,] 7.745936e-08 1.520298e-07 2.581960e-08
 [771,] 6.155917e-08 1.520298e-07 2.051969e-08
 [772,] 2.881134e-08 1.520298e-07 9.603783e-09
 [773,] 7.298037e-08 1.520298e-07 2.432682e-08
 [774,] 6.387974e-08 1.520298e-07 2.129320e-08
 [775,] 2.898734e-08 1.520298e-07 9.662447e-09
 [776,] 2.884436e-08 1.520298e-07 9.614787e-09
 [777,] 3.044892e-08 1.520298e-07 1.014962e-08
 [778,] 7.421195e-08 1.520298e-07 2.473730e-08
 [779,] 9.663344e-08 1.520298e-07 3.221110e-08
 [780,] 6.546954e-08 1.520298e-07 2.182317e-08
 [781,] 7.118640e-08 1.520298e-07 2.372878e-08
 [782,] 6.938539e-08 1.520298e-07 2.312847e-08
 [783,] 3.881874e-08 1.520298e-07 1.293958e-08
 [784,] 2.846165e-08 1.520298e-07 9.487220e-09
 [785,] 9.925139e-08 1.520298e-07 3.308424e-08
 [786,] 2.891266e-08 1.520298e-07 9.637555e-09
 [787,] 2.999051e-08 1.520298e-07 9.996837e-09
 [788,] 4.883759e-08 1.520298e-07 1.627920e-08
 [789,] 8.032380e-08 1.520298e-07 2.677451e-08
 [790,] 7.387616e-08 1.520298e-07 2.462545e-08
 [791,] 2.871780e-08 1.520298e-07 9.572603e-09
 [792,] 3.049858e-08 1.520298e-07 1.016620e-08
 [793,] 4.340688e-08 1.520298e-07 1.446896e-08
 [794,] 4.669030e-08 1.520298e-07 1.556343e-08
 [795,] 6.240342e-08 1.520298e-07 2.080116e-08
 [796,] 5.469111e-08 1.520298e-07 1.823039e-08
 [797,] 5.964519e-08 1.520298e-07 1.988174e-08
 [798,] 4.561273e-08 1.520298e-07 1.520424e-08
 [799,] 2.805937e-08 1.520298e-07 9.353124e-09
 [800,] 6.064383e-08 1.520298e-07 2.021465e-08
 [801,] 6.136941e-08 1.520298e-07 2.045646e-08
 [802,] 5.542987e-08 1.520298e-07 1.847667e-08
 [803,] 4.208444e-08 1.520298e-07 1.402817e-08
 [804,] 5.809688e-08 1.520298e-07 1.936565e-08
 [805,] 3.787260e-08 1.520298e-07 1.262419e-08
 [806,] 4.574357e-08 1.520298e-07 1.524788e-08
 [807,] 1.287831e-07 1.520298e-07 4.292787e-08
 [808,] 4.339488e-08 1.520298e-07 1.446496e-08
 [809,] 6.821104e-08 1.520298e-07 2.273694e-08
 [810,] 4.416786e-08 1.520298e-07 1.472260e-08
 [811,] 3.999962e-08 1.520298e-07 1.333317e-08
 [812,] 4.530602e-08 1.520298e-07 1.510196e-08
 [813,] 3.673082e-08 1.520298e-07 1.224361e-08
 [814,] 5.794286e-08 1.520298e-07 1.931418e-08
 [815,] 4.261893e-08 1.520298e-07 1.420633e-08
 [816,] 9.992188e-08 1.520298e-07 3.330732e-08
 [817,] 4.303028e-08 1.520298e-07 1.434345e-08
 [818,] 3.765504e-08 1.520298e-07 1.255164e-08
 [819,] 3.787825e-08 1.520298e-07 1.262605e-08
 [820,] 4.905974e-08 1.520298e-07 1.635325e-08
 [821,] 5.721223e-08 1.520298e-07 1.907075e-08
 [822,] 5.995105e-08 1.520298e-07 1.998369e-08
 [823,] 6.136283e-08 1.520298e-07 2.045427e-08
 [824,] 4.109453e-08 1.520298e-07 1.369819e-08
 [825,] 5.837839e-08 1.520298e-07 1.945946e-08
 [826,] 8.564963e-08 1.520298e-07 2.855007e-08
 [827,] 8.265133e-08 1.520298e-07 2.755062e-08
 [828,] 9.947619e-08 1.520298e-07 3.315896e-08
 [829,] 8.273765e-08 1.520298e-07 2.757940e-08
 [830,] 5.870261e-08 1.520298e-07 1.956753e-08
 [831,] 8.331029e-08 1.520298e-07 2.777027e-08
 [832,] 8.415180e-08 1.520298e-07 2.805078e-08
 [833,] 8.567885e-08 1.520298e-07 2.855980e-08
 [834,] 8.132941e-08 1.520298e-07 2.710998e-08
 [835,] 1.031545e-07 1.520298e-07 3.438505e-08
 [836,] 7.991801e-08 1.520298e-07 2.663953e-08
 [837,] 1.355444e-07 1.520298e-07 4.518181e-08
 [838,] 7.760889e-08 1.520298e-07 2.586981e-08
 [839,] 9.405465e-08 1.520298e-07 3.135178e-08
 [840,] 8.708471e-08 1.520298e-07 2.902844e-08
 [841,] 8.814706e-08 1.520298e-07 2.938255e-08
 [842,] 8.020993e-08 1.520298e-07 2.673681e-08
 [843,] 7.852967e-08 1.520298e-07 2.617672e-08
 [844,] 5.893391e-08 1.520298e-07 1.964464e-08
 [845,] 9.781733e-08 1.520298e-07 3.260600e-08
 [846,] 9.476865e-08 1.520298e-07 3.158975e-08
 [847,] 9.325516e-08 1.520298e-07 3.108525e-08
 [848,] 8.850130e-08 1.520298e-07 2.950062e-08
 [849,] 9.123969e-08 1.520298e-07 3.041343e-08
 [850,] 9.712221e-08 1.520298e-07 3.237428e-08
 [851,] 1.061735e-07 1.520298e-07 3.539140e-08
 [852,] 9.239269e-08 1.520298e-07 3.079776e-08
 [853,] 9.277041e-08 1.520298e-07 3.092367e-08
 [854,] 8.927658e-08 1.520298e-07 2.975901e-08
 [855,] 5.128162e-08 1.520298e-07 1.709397e-08
 [856,] 6.221225e-08 1.520298e-07 2.073748e-08
 [857,] 9.040443e-08 1.520298e-07 3.013496e-08
 [858,] 9.763456e-08 1.520298e-07 3.254503e-08
 [859,] 6.068023e-08 1.520298e-07 2.022685e-08
 [860,] 9.255489e-08 1.520298e-07 3.085179e-08
 [861,] 9.709668e-08 1.520298e-07 3.236573e-08
 [862,] 8.713767e-08 1.520298e-07 2.904604e-08
 [863,] 8.527427e-08 1.520298e-07 2.842490e-08
 [864,] 6.508687e-08 1.520298e-07 2.169560e-08
 [865,] 7.025214e-08 1.520298e-07 2.341735e-08
 [866,] 5.738932e-08 1.520298e-07 1.912977e-08
 [867,] 5.543762e-08 1.520298e-07 1.847920e-08
 [868,] 3.941207e-08 1.520298e-07 1.313737e-08
 [869,] 4.226026e-08 1.520298e-07 1.408676e-08
 [870,] 4.868760e-08 1.520298e-07 1.622921e-08
 [871,] 5.217328e-08 1.520298e-07 1.739111e-08
 [872,] 5.450706e-08 1.520298e-07 1.816902e-08
 [873,] 6.015037e-08 1.520298e-07 2.005012e-08
 [874,] 4.502608e-08 1.520298e-07 1.500864e-08
 [875,] 5.923190e-08 1.520298e-07 1.974396e-08
 [876,] 5.577610e-08 1.520298e-07 1.859201e-08
 [877,] 2.773109e-08 1.520298e-07 9.243701e-09
 [878,] 6.009460e-08 1.520298e-07 2.003153e-08
 [879,] 3.930301e-08 1.520298e-07 1.310101e-08
 [880,] 5.803789e-08 1.520298e-07 1.934599e-08
 [881,] 2.725793e-08 1.520298e-07 9.085980e-09
 [882,] 7.571464e-08 1.520298e-07 2.523820e-08
 [883,] 3.233237e-08 1.520298e-07 1.077746e-08
 [884,] 2.897562e-08 1.520298e-07 9.658539e-09
 [885,] 6.248555e-08 1.520298e-07 2.082850e-08
 [886,] 3.918760e-08 1.520298e-07 1.306250e-08
 [887,] 3.745395e-08 1.520298e-07 1.248463e-08
 [888,] 3.869890e-08 1.520298e-07 1.289960e-08
 [889,] 6.519366e-08 1.520298e-07 2.173122e-08
 [890,] 7.222489e-08 1.520298e-07 2.407496e-08
 [891,] 3.007095e-08 1.520298e-07 1.002364e-08
 [892,] 7.080033e-08 1.520298e-07 2.360012e-08
 [893,] 3.042179e-08 1.520298e-07 1.014059e-08
 [894,] 6.463791e-08 1.520298e-07 2.154597e-08
 [895,] 3.008439e-08 1.520298e-07 1.002813e-08
 [896,] 3.139688e-08 1.520298e-07 1.046565e-08
 [897,] 3.992137e-08 1.520298e-07 1.330713e-08
 [898,] 5.695920e-08 1.520298e-07 1.898646e-08
 [899,] 4.736501e-08 1.520298e-07 1.578839e-08
 [900,] 9.716180e-08 1.520298e-07 3.238721e-08
 [901,] 6.671604e-08 1.520298e-07 2.223868e-08
 [902,] 4.761235e-08 1.520298e-07 1.587075e-08
 [903,] 1.363119e-07 1.520298e-07 4.543793e-08
 [904,] 4.670580e-08 1.520298e-07 1.556854e-08
 [905,] 4.956063e-08 1.520298e-07 1.652022e-08
 [906,] 1.611888e-07 1.520298e-07 5.372969e-08
 [907,] 2.830617e-08 1.520298e-07 9.435396e-09
 [908,] 5.329253e-08 1.520298e-07 1.776423e-08
 [909,] 8.665248e-08 1.520298e-07 2.888408e-08
 [910,] 4.167175e-07 1.520298e-07 1.389076e-07
 [911,] 4.684778e-08 1.520298e-07 1.561595e-08
 [912,] 4.512217e-08 1.520298e-07 1.504076e-08
 [913,] 4.852692e-08 1.520298e-07 1.617567e-08
 [914,] 7.625111e-08 1.520298e-07 2.541717e-08
 [915,] 5.351239e-08 1.520298e-07 1.783751e-08
 [916,] 5.057912e-08 1.520298e-07 1.685975e-08
 [917,] 5.207916e-08 1.520298e-07 1.735978e-08
 [918,] 5.259766e-08 1.520298e-07 1.753262e-08
 [919,] 4.931301e-08 1.520298e-07 1.643770e-08
 [920,] 5.095973e-08 1.520298e-07 1.698664e-08
 [921,] 4.663689e-08 1.520298e-07 1.554564e-08
 [922,] 5.145799e-08 1.520298e-07 1.715272e-08
 [923,] 5.425902e-08 1.520298e-07 1.808639e-08
 [924,] 1.359786e-07 1.520298e-07 4.532623e-08
 [925,] 7.937947e-08 1.520298e-07 2.645993e-08
 [926,] 4.911759e-08 1.520298e-07 1.637259e-08
 [927,] 5.311910e-08 1.520298e-07 1.770642e-08
 [928,] 5.080476e-08 1.520298e-07 1.693487e-08
 [929,] 3.593591e-08 1.520298e-07 1.197861e-08
 [930,] 5.226705e-08 1.520298e-07 1.742242e-08
 [931,] 5.669175e-08 1.520298e-07 1.889730e-08
 [932,] 2.722014e-08 1.520298e-07 9.073378e-09
 [933,] 5.954145e-08 1.520298e-07 1.984720e-08
 [934,] 5.644544e-08 1.520298e-07 1.881520e-08
 [935,] 5.906011e-08 1.520298e-07 1.968666e-08
 [936,] 3.182082e-08 1.520298e-07 1.060692e-08
 [937,] 3.912616e-08 1.520298e-07 1.304207e-08
 [938,] 2.872137e-08 1.520298e-07 9.573778e-09
 [939,] 3.472960e-08 1.520298e-07 1.157655e-08
 [940,] 3.392066e-08 1.520298e-07 1.130691e-08
 [941,] 4.221963e-08 1.520298e-07 1.407323e-08
 [942,] 4.061699e-08 1.520298e-07 1.353900e-08
 [943,] 1.061904e-07 1.520298e-07 3.539684e-08
 [944,] 4.623472e-08 1.520298e-07 1.541157e-08
 [945,] 1.025543e-07 1.520298e-07 3.418478e-08
 [946,] 4.126877e-08 1.520298e-07 1.375625e-08
 [947,] 4.736968e-08 1.520298e-07 1.578990e-08
 [948,] 4.157042e-08 1.520298e-07 1.385680e-08
 [949,] 3.091067e-08 1.520298e-07 1.030355e-08
 [950,] 3.418757e-08 1.520298e-07 1.139585e-08
 [951,] 3.795587e-08 1.520298e-07 1.265197e-08
 [952,] 3.529080e-08 1.520298e-07 1.176362e-08
 [953,] 3.655003e-08 1.520298e-07 1.218334e-08
 [954,] 3.485266e-08 1.520298e-07 1.161757e-08
 [955,] 3.619973e-08 1.520298e-07 1.206658e-08
 [956,] 3.783578e-08 1.520298e-07 1.261194e-08
 [957,] 2.669622e-08 1.520298e-07 8.898741e-09
 [958,] 2.674647e-08 1.520298e-07 8.915489e-09
 [959,] 3.049156e-08 1.520298e-07 1.016386e-08
 [960,] 3.211767e-08 1.520298e-07 1.070591e-08
 [961,] 2.789710e-08 1.520298e-07 9.299025e-09
 [962,] 4.383655e-08 1.520298e-07 1.461218e-08
 [963,] 3.083103e-08 1.520298e-07 1.027703e-08
 [964,] 3.659168e-08 1.520298e-07 1.219724e-08
 [965,] 2.967855e-08 1.520298e-07 9.892855e-09
 [966,] 1.007122e-07 1.520298e-07 3.357059e-08
 [967,] 3.851869e-08 1.520298e-07 1.283958e-08
 [968,] 9.993665e-08 1.520298e-07 3.331208e-08
 [969,] 1.246855e-07 1.520298e-07 4.156148e-08
 [970,] 2.717872e-08 1.520298e-07 9.059566e-09
 [971,] 4.374143e-08 1.520298e-07 1.458047e-08
 [972,] 2.703057e-08 1.520298e-07 9.010188e-09
 [973,] 1.019432e-07 1.520298e-07 3.398112e-08
 [974,] 3.031373e-08 1.520298e-07 1.010459e-08
 [975,] 2.742818e-08 1.520298e-07 9.142726e-09
 [976,] 2.724742e-08 1.520298e-07 9.082474e-09
 [977,] 2.983650e-08 1.520298e-07 9.945506e-09
 [978,] 3.167011e-08 1.520298e-07 1.055671e-08
 [979,] 2.922367e-08 1.520298e-07 9.741229e-09
 [980,] 7.011820e-08 1.520298e-07 2.337269e-08
 [981,] 2.945916e-08 1.520298e-07 9.819716e-09
 [982,] 3.360554e-08 1.520298e-07 1.120183e-08
 [983,] 3.060939e-08 1.520298e-07 1.020312e-08
 [984,] 3.016781e-08 1.520298e-07 1.005595e-08
 [985,] 2.913898e-08 1.520298e-07 9.712993e-09
 [986,] 2.968196e-08 1.520298e-07 9.893976e-09
 [987,] 2.915765e-08 1.520298e-07 9.719216e-09
 [988,] 2.913752e-08 1.520298e-07 9.712507e-09
 [989,] 2.913932e-08 1.520298e-07 9.713108e-09
 [990,] 5.463466e-08 1.520298e-07 1.821147e-08
 [991,] 6.900150e-08 1.520298e-07 2.300066e-08
 [992,] 2.941466e-08 1.520298e-07 9.804894e-09
 [993,] 3.148072e-07 1.520298e-07 1.049367e-07
 [994,] 4.843791e-06 1.520298e-07 1.614552e-06
 [995,] 3.329392e-08 1.520298e-07 1.109797e-08
 [996,] 3.384314e-08 1.520298e-07 1.128097e-08
 [997,] 6.678318e-08 1.520298e-07 2.226106e-08
 [998,] 3.489878e-08 1.520298e-07 1.163284e-08
 [999,] 3.503326e-08 1.520298e-07 1.167767e-08
[1000,] 2.999885e-08 1.520298e-07 9.999565e-09
[1001,] 1.004361e-07 1.520298e-07 3.347797e-08
[1002,] 5.400196e-08 1.520298e-07 1.800054e-08
[1003,] 3.193004e-08 1.520298e-07 1.064335e-08
[1004,] 3.862761e-08 1.520298e-07 1.287582e-08
[1005,] 3.188315e-08 1.520298e-07 1.062772e-08
[1006,] 3.341257e-08 1.520298e-07 1.113752e-08
[1007,] 3.269874e-08 1.520298e-07 1.089960e-08
[1008,] 6.186117e-08 1.520298e-07 2.062032e-08
[1009,] 3.374330e-08 1.520298e-07 1.124776e-08
[1010,] 5.368752e-08 1.520298e-07 1.789574e-08
[1011,] 5.930192e-08 1.520298e-07 1.976719e-08
[1012,] 4.249747e-08 1.520298e-07 1.416571e-08
[1013,] 6.283706e-08 1.520298e-07 2.094560e-08
[1014,] 6.270930e-08 1.520298e-07 2.090297e-08
[1015,] 4.045514e-08 1.520298e-07 1.348499e-08
[1016,] 5.884850e-08 1.520298e-07 1.961606e-08
[1017,] 1.018767e-07 1.520298e-07 3.395885e-08
[1018,] 4.334688e-08 1.520298e-07 1.444887e-08
[1019,] 3.594578e-08 1.520298e-07 1.198182e-08
[1020,] 9.771835e-08 1.520298e-07 3.257278e-08
[1021,] 3.185202e-08 1.520298e-07 1.061727e-08
[1022,] 3.581794e-08 1.520298e-07 1.193932e-08
[1023,] 4.346744e-08 1.520298e-07 1.448907e-08
[1024,] 3.347883e-08 1.520298e-07 1.115957e-08
[1025,] 3.600878e-08 1.520298e-07 1.200294e-08
[1026,] 3.503826e-08 1.520298e-07 1.167941e-08
[1027,] 3.950463e-08 1.520298e-07 1.316823e-08
[1028,] 3.601932e-08 1.520298e-07 1.200643e-08
[1029,] 1.055407e-07 1.520298e-07 3.518026e-08
[1030,] 3.171347e-08 1.520298e-07 1.057111e-08
[1031,] 1.449617e-07 1.520298e-07 4.832083e-08
[1032,] 9.604365e-08 1.520298e-07 3.201471e-08
[1033,] 4.260382e-08 1.520298e-07 1.420132e-08
[1034,] 4.470431e-08 1.520298e-07 1.490142e-08
[1035,] 4.090600e-08 1.520298e-07 1.363525e-08
[1036,] 3.934302e-08 1.520298e-07 1.311432e-08
[1037,] 2.798536e-08 1.520298e-07 9.328445e-09
[1038,] 1.789867e-07 1.520298e-07 5.966251e-08
[1039,] 6.432049e-08 1.520298e-07 2.144002e-08
[1040,] 3.636655e-08 1.520298e-07 1.212218e-08
[1041,] 3.121533e-08 1.520298e-07 1.040509e-08
[1042,] 3.918325e-08 1.520298e-07 1.306105e-08
[1043,] 5.601817e-08 1.520298e-07 1.867274e-08
[1044,] 3.481180e-08 1.520298e-07 1.160389e-08
[1045,] 4.481319e-08 1.520298e-07 1.493770e-08
[1046,] 4.178747e-08 1.520298e-07 1.392909e-08
[1047,] 2.782972e-07 1.520298e-07 9.276505e-08
[1048,] 4.188813e-07 1.520298e-07 1.396288e-07
[1049,] 9.139858e-08 1.520298e-07 3.046615e-08
[1050,] 3.417052e-08 1.520298e-07 1.139020e-08
[1051,] 4.096423e-08 1.520298e-07 1.365472e-08
[1052,] 5.297816e-08 1.520298e-07 1.765933e-08
[1053,] 6.936064e-08 1.520298e-07 2.312020e-08
[1054,] 6.445949e-08 1.520298e-07 2.148643e-08
[1055,] 5.265890e-08 1.520298e-07 1.755298e-08
[1056,] 6.152628e-08 1.520298e-07 2.050879e-08
[1057,] 7.552671e-08 1.520298e-07 2.517545e-08
[1058,] 3.720862e-08 1.520298e-07 1.240288e-08
[1059,] 4.476995e-08 1.520298e-07 1.492327e-08
[1060,] 7.928418e-08 1.520298e-07 2.642789e-08
[1061,] 4.772755e-08 1.520298e-07 1.590911e-08
[1062,] 4.238097e-08 1.520298e-07 1.412694e-08
[1063,] 6.733667e-08 1.520298e-07 2.244548e-08
[1064,] 4.959944e-08 1.520298e-07 1.653307e-08
[1065,] 5.848764e-08 1.520298e-07 1.949581e-08
[1066,] 8.754136e-08 1.520298e-07 2.918059e-08
[1067,] 8.031109e-08 1.520298e-07 2.677059e-08
[1068,] 3.703088e-08 1.520298e-07 1.234362e-08
[1069,] 1.061389e-07 1.520298e-07 3.538025e-08
[1070,] 5.203504e-08 1.520298e-07 1.734498e-08
[1071,] 9.185122e-08 1.520298e-07 3.061697e-08
[1072,] 5.002293e-08 1.520298e-07 1.667428e-08
[1073,] 5.089136e-08 1.520298e-07 1.696368e-08
[1074,] 5.836628e-08 1.520298e-07 1.945550e-08
[1075,] 5.912170e-08 1.520298e-07 1.970726e-08
[1076,] 7.238773e-08 1.520298e-07 2.412926e-08
[1077,] 5.712253e-08 1.520298e-07 1.904090e-08
[1078,] 5.386177e-08 1.520298e-07 1.795387e-08
[1079,] 3.933265e-08 1.520298e-07 1.311087e-08
[1080,] 8.153103e-08 1.520298e-07 2.717700e-08
[1081,] 5.366505e-08 1.520298e-07 1.788829e-08
[1082,] 4.142911e-08 1.520298e-07 1.380965e-08
[1083,] 5.608012e-08 1.520298e-07 1.869326e-08
[1084,] 5.239946e-08 1.520298e-07 1.746650e-08
[1085,] 8.633442e-08 1.520298e-07 2.877824e-08
[1086,] 4.961261e-08 1.520298e-07 1.653752e-08
[1087,] 5.036485e-08 1.520298e-07 1.678816e-08
[1088,] 5.253134e-08 1.520298e-07 1.751047e-08
[1089,] 5.230453e-08 1.520298e-07 1.743473e-08
[1090,] 2.807630e-08 1.520298e-07 9.358764e-09
[1091,] 4.720699e-08 1.520298e-07 1.573559e-08
[1092,] 4.312507e-08 1.520298e-07 1.437497e-08
[1093,] 4.718618e-08 1.520298e-07 1.572864e-08
[1094,] 5.248526e-08 1.520298e-07 1.749506e-08
[1095,] 5.710692e-08 1.520298e-07 1.903559e-08
[1096,] 1.123302e-07 1.520298e-07 3.744322e-08
[1097,] 5.344644e-08 1.520298e-07 1.781556e-08
[1098,] 6.654730e-08 1.520298e-07 2.218245e-08
[1099,] 6.764626e-08 1.520298e-07 2.254876e-08
[1100,] 6.545316e-08 1.520298e-07 2.181773e-08
[1101,] 5.240479e-08 1.520298e-07 1.746820e-08
[1102,] 4.991829e-08 1.520298e-07 1.663937e-08
[1103,] 6.414706e-08 1.520298e-07 2.138236e-08
[1104,] 3.425116e-08 1.520298e-07 1.141708e-08
[1105,] 5.148510e-08 1.520298e-07 1.716164e-08
[1106,] 5.751643e-08 1.520298e-07 1.917211e-08
[1107,] 6.732317e-08 1.520298e-07 2.244107e-08
[1108,] 4.494577e-08 1.520298e-07 1.498195e-08
[1109,] 4.593477e-08 1.520298e-07 1.531151e-08
[1110,] 6.814863e-08 1.520298e-07 2.271622e-08
[1111,] 3.675763e-08 1.520298e-07 1.225254e-08
[1112,] 6.832342e-08 1.520298e-07 2.277448e-08
[1113,] 4.534980e-08 1.520298e-07 1.511661e-08
[1114,] 2.064451e-07 1.520298e-07 6.881445e-08
[1115,] 6.882826e-08 1.520298e-07 2.294269e-08
[1116,] 6.883870e-08 1.520298e-07 2.294617e-08
[1117,] 1.016210e-07 1.520298e-07 3.387383e-08
[1118,] 1.341409e-07 1.520298e-07 4.471401e-08
[1119,] 1.868431e-07 1.520298e-07 6.228158e-08
[1120,] 3.715532e-08 1.520298e-07 1.238512e-08
[1121,] 6.868913e-08 1.520298e-07 2.289631e-08
[1122,] 6.829112e-08 1.520298e-07 2.276372e-08
[1123,] 6.760783e-08 1.520298e-07 2.253595e-08
[1124,] 5.005954e-08 1.520298e-07 1.668641e-08
[1125,] 4.722318e-08 1.520298e-07 1.574097e-08
[1126,] 4.968336e-08 1.520298e-07 1.656101e-08
[1127,] 5.720890e-08 1.520298e-07 1.906954e-08
[1128,] 4.763889e-08 1.520298e-07 1.587953e-08
[1129,] 5.006276e-08 1.520298e-07 1.668749e-08
[1130,] 6.861781e-08 1.520298e-07 2.287254e-08
[1131,] 4.553480e-08 1.520298e-07 1.517822e-08
[1132,] 4.672659e-08 1.520298e-07 1.557551e-08
[1133,] 6.933551e-08 1.520298e-07 2.311180e-08
[1134,] 7.429448e-08 1.520298e-07 2.476477e-08
[1135,] 4.453443e-08 1.520298e-07 1.484477e-08
[1136,] 4.494294e-08 1.520298e-07 1.498092e-08
[1137,] 5.391577e-08 1.520298e-07 1.797189e-08
[1138,] 6.816400e-08 1.520298e-07 2.272135e-08
[1139,] 4.499480e-08 1.520298e-07 1.499821e-08
[1140,] 5.682131e-08 1.520298e-07 1.894031e-08
[1141,] 7.143374e-08 1.520298e-07 2.381131e-08
[1142,] 2.920881e-08 1.520298e-07 9.736273e-09
[1143,] 1.023398e-07 1.520298e-07 3.411331e-08
[1144,] 4.043379e-07 1.520298e-07 1.347799e-07
[1145,] 5.442672e-08 1.520298e-07 1.814216e-08
[1146,] 6.756235e-08 1.520298e-07 2.252087e-08
[1147,] 4.603734e-08 1.520298e-07 1.534581e-08
[1148,] 5.021407e-08 1.520298e-07 1.673800e-08
[1149,] 4.636044e-08 1.520298e-07 1.545346e-08
[1150,] 5.210292e-08 1.520298e-07 1.736765e-08
[1151,] 2.902342e-08 1.520298e-07 9.674469e-09
[1152,] 2.868310e-08 1.520298e-07 9.561034e-09
[1153,] 1.775258e-07 1.520298e-07 5.917553e-08
[1154,] 5.638333e-08 1.520298e-07 1.879446e-08
[1155,] 3.973551e-08 1.520298e-07 1.324513e-08
[1156,] 5.348244e-08 1.520298e-07 1.782740e-08
[1157,] 5.849925e-08 1.520298e-07 1.949967e-08
[1158,] 4.685339e-08 1.520298e-07 1.561775e-08
[1159,] 4.784586e-08 1.520298e-07 1.594859e-08
[1160,] 8.121995e-08 1.520298e-07 2.707337e-08
[1161,] 3.667665e-08 1.520298e-07 1.222554e-08
[1162,] 3.249404e-08 1.520298e-07 1.083134e-08
[1163,] 3.215713e-08 1.520298e-07 1.071904e-08
[1164,] 5.398350e-08 1.520298e-07 1.799452e-08
[1165,] 4.284195e-08 1.520298e-07 1.428059e-08
[1166,] 4.185944e-08 1.520298e-07 1.395310e-08
[1167,] 1.213622e-07 1.520298e-07 4.045396e-08
[1168,] 4.192751e-08 1.520298e-07 1.397579e-08
[1169,] 4.053488e-08 1.520298e-07 1.351159e-08
[1170,] 1.503486e-07 1.520298e-07 5.011619e-08
[1171,] 4.346259e-08 1.520298e-07 1.448748e-08
[1172,] 5.362877e-08 1.520298e-07 1.787628e-08
[1173,] 5.387244e-08 1.520298e-07 1.795741e-08
[1174,] 3.237944e-08 1.520298e-07 1.079314e-08
[1175,] 4.109287e-07 1.520298e-07 1.369774e-07
[1176,] 1.842980e-07 1.520298e-07 6.143256e-08
[1177,] 2.301175e-07 1.520298e-07 7.670597e-08
[1178,] 2.287888e-07 1.520298e-07 7.626262e-08
[1179,] 1.527152e-06 1.520298e-07 5.090453e-07
[1180,] 3.370943e-08 1.520298e-07 1.123646e-08
[1181,] 3.339113e-08 1.520298e-07 1.113036e-08
[1182,] 3.304117e-08 1.520298e-07 1.101371e-08
[1183,] 3.276894e-08 1.520298e-07 1.092297e-08
[1184,] 6.564635e-08 1.520298e-07 2.188207e-08
[1185,] 1.353578e-07 1.520298e-07 4.511929e-08
[1186,] 5.998574e-08 1.520298e-07 1.999529e-08
[1187,] 1.294632e-07 1.520298e-07 4.315454e-08
[1188,] 4.467852e-08 1.520298e-07 1.489280e-08
[1189,] 6.084942e-08 1.520298e-07 2.028318e-08
[1190,] 5.161984e-08 1.520298e-07 1.720656e-08
[1191,] 4.447365e-08 1.520298e-07 1.482451e-08
[1192,] 5.154025e-08 1.520298e-07 1.718001e-08
[1193,] 4.936605e-08 1.520298e-07 1.645534e-08
[1194,] 5.072022e-08 1.520298e-07 1.690666e-08
[1195,] 4.421658e-08 1.520298e-07 1.473883e-08
[1196,] 4.604602e-08 1.520298e-07 1.534863e-08
[1197,] 4.705704e-08 1.520298e-07 1.568567e-08
[1198,] 2.294867e-07 1.520298e-07 7.649512e-08
[1199,] 8.477642e-08 1.520298e-07 2.825884e-08
[1200,] 6.296431e-08 1.520298e-07 2.098813e-08
[1201,] 6.502184e-08 1.520298e-07 2.167395e-08
[1202,] 3.548175e-08 1.520298e-07 1.182725e-08
[1203,] 3.686430e-08 1.520298e-07 1.228811e-08
[1204,] 4.983885e-08 1.520298e-07 1.661293e-08
[1205,] 4.733122e-08 1.520298e-07 1.577706e-08
[1206,] 3.146557e-08 1.520298e-07 1.048854e-08
[1207,] 3.374704e-08 1.520298e-07 1.124902e-08
[1208,] 4.779835e-08 1.520298e-07 1.593278e-08
[1209,] 4.796352e-08 1.520298e-07 1.598783e-08
[1210,] 3.568271e-08 1.520298e-07 1.189423e-08
[1211,] 6.377602e-08 1.520298e-07 2.125863e-08
[1212,] 3.623574e-08 1.520298e-07 1.207858e-08
[1213,] 1.088871e-07 1.520298e-07 3.629587e-08
[1214,] 3.378050e-08 1.520298e-07 1.126017e-08
[1215,] 4.691324e-08 1.520298e-07 1.563777e-08
[1216,] 3.501573e-08 1.520298e-07 1.167191e-08
[1217,] 4.539655e-08 1.520298e-07 1.513218e-08
[1218,] 4.702675e-08 1.520298e-07 1.567558e-08
[1219,] 3.409291e-08 1.520298e-07 1.136431e-08
[1220,] 5.350239e-08 1.520298e-07 1.783406e-08
[1221,] 4.744221e-08 1.520298e-07 1.581406e-08
[1222,] 4.542073e-08 1.520298e-07 1.514024e-08
[1223,] 4.619783e-08 1.520298e-07 1.539928e-08
[1224,] 1.172415e-07 1.520298e-07 3.908064e-08
[1225,] 3.732968e-08 1.520298e-07 1.244327e-08
[1226,] 4.547300e-08 1.520298e-07 1.515767e-08
[1227,] 3.628903e-08 1.520298e-07 1.209634e-08
[1228,] 3.833229e-08 1.520298e-07 1.277743e-08
[1229,] 5.559687e-08 1.520298e-07 1.853232e-08
[1230,] 6.119984e-08 1.520298e-07 2.039998e-08
[1231,] 4.530492e-08 1.520298e-07 1.510164e-08
[1232,] 4.534256e-08 1.520298e-07 1.511418e-08
[1233,] 4.556200e-08 1.520298e-07 1.518733e-08
[1234,] 1.484499e-07 1.520298e-07 4.948382e-08
[1235,] 4.544812e-08 1.520298e-07 1.514937e-08
[1236,] 1.478698e-07 1.520298e-07 4.929044e-08
[1237,] 5.774991e-08 1.520298e-07 1.925000e-08
[1238,] 1.536095e-07 1.520298e-07 5.120338e-08
[1239,] 8.566363e-08 1.520298e-07 2.855458e-08
[1240,] 5.305069e-08 1.520298e-07 1.768356e-08
[1241,] 4.628573e-08 1.520298e-07 1.542859e-08
[1242,] 5.643977e-08 1.520298e-07 1.881325e-08
[1243,] 4.546362e-08 1.520298e-07 1.515454e-08
[1244,] 3.924737e-08 1.520298e-07 1.308251e-08
[1245,] 7.018250e-08 1.520298e-07 2.339403e-08
[1246,] 6.926513e-08 1.520298e-07 2.308835e-08
[1247,] 7.926492e-08 1.520298e-07 2.642177e-08
[1248,] 6.888738e-08 1.520298e-07 2.296244e-08
[1249,] 6.128204e-08 1.520298e-07 2.042735e-08
[1250,] 5.749969e-08 1.520298e-07 1.916647e-08
[1251,] 7.376662e-08 1.520298e-07 2.458884e-08
[1252,] 1.096920e-07 1.520298e-07 3.656424e-08
[1253,] 1.123753e-07 1.520298e-07 3.745872e-08
[1254,] 8.600420e-08 1.520298e-07 2.866813e-08
[1255,] 6.935171e-08 1.520298e-07 2.311721e-08
[1256,] 5.637614e-08 1.520298e-07 1.879204e-08
[1257,] 1.118619e-07 1.520298e-07 3.728723e-08
[1258,] 7.578815e-08 1.520298e-07 2.526271e-08
[1259,] 8.276165e-08 1.520298e-07 2.758716e-08
[1260,] 8.000820e-08 1.520298e-07 2.666934e-08
[1261,] 4.510716e-08 1.520298e-07 1.503572e-08
[1262,] 6.677790e-08 1.520298e-07 2.225926e-08
[1263,] 7.748909e-08 1.520298e-07 2.582965e-08
[1264,] 7.222770e-08 1.520298e-07 2.407576e-08
[1265,] 9.050047e-08 1.520298e-07 3.016680e-08
[1266,] 4.568132e-08 1.520298e-07 1.522713e-08
[1267,] 4.605714e-08 1.520298e-07 1.535241e-08
[1268,] 5.890317e-08 1.520298e-07 1.963437e-08
[1269,] 7.634043e-08 1.520298e-07 2.544676e-08
[1270,] 5.151865e-08 1.520298e-07 1.717289e-08
[1271,] 4.831546e-08 1.520298e-07 1.610514e-08
[1272,] 8.001607e-08 1.520298e-07 2.667191e-08
[1273,] 4.621660e-08 1.520298e-07 1.540556e-08
[1274,] 3.577269e-08 1.520298e-07 1.192422e-08
[1275,] 4.416060e-08 1.520298e-07 1.472018e-08
[1276,] 4.826977e-08 1.520298e-07 1.608994e-08
[1277,] 4.299833e-08 1.520298e-07 1.433276e-08
[1278,] 3.480266e-08 1.520298e-07 1.160088e-08
[1279,] 5.706307e-08 1.520298e-07 1.902110e-08
[1280,] 7.067068e-08 1.520298e-07 2.355701e-08
[1281,] 3.372616e-08 1.520298e-07 1.124203e-08
[1282,] 4.508618e-08 1.520298e-07 1.502876e-08
[1283,] 4.969514e-08 1.520298e-07 1.656502e-08
[1284,] 4.785797e-08 1.520298e-07 1.595263e-08
[1285,] 4.530765e-08 1.520298e-07 1.510256e-08
[1286,] 4.298102e-08 1.520298e-07 1.432698e-08
[1287,] 4.691874e-08 1.520298e-07 1.563965e-08
[1288,] 4.765511e-08 1.520298e-07 1.588502e-08
[1289,] 5.480865e-08 1.520298e-07 1.826953e-08
[1290,] 3.943157e-08 1.520298e-07 1.314385e-08
[1291,] 8.571121e-08 1.520298e-07 2.857034e-08
[1292,] 1.456112e-07 1.520298e-07 4.853695e-08
[1293,] 5.353375e-08 1.520298e-07 1.784468e-08
[1294,] 5.205806e-08 1.520298e-07 1.735278e-08
[1295,] 1.544663e-07 1.520298e-07 5.148871e-08
[1296,] 5.272636e-08 1.520298e-07 1.757546e-08
[1297,] 2.873884e-08 1.520298e-07 9.579607e-09
[1298,] 8.592474e-08 1.520298e-07 2.864166e-08
[1299,] 7.448585e-08 1.520298e-07 2.482873e-08
[1300,] 7.217957e-08 1.520298e-07 2.405997e-08
[1301,] 1.580282e-07 1.520298e-07 5.267619e-08
[1302,] 2.645481e-07 1.520298e-07 8.818211e-08
[1303,] 7.015614e-08 1.520298e-07 2.338541e-08
[1304,] 5.762550e-08 1.520298e-07 1.920853e-08
[1305,] 6.978834e-08 1.520298e-07 2.326273e-08
[1306,] 4.834543e-08 1.520298e-07 1.611516e-08
[1307,] 6.310747e-08 1.520298e-07 2.103574e-08
[1308,] 6.623737e-08 1.520298e-07 2.207913e-08
[1309,] 1.106241e-07 1.520298e-07 3.687461e-08
[1310,] 2.568102e-07 1.520298e-07 8.560286e-08
[1311,] 8.936530e-08 1.520298e-07 2.978845e-08
[1312,] 9.631058e-08 1.520298e-07 3.210345e-08
[1313,] 4.301188e-08 1.520298e-07 1.433730e-08
[1314,] 9.020134e-08 1.520298e-07 3.006710e-08
[1315,] 8.632803e-08 1.520298e-07 2.877597e-08
[1316,] 4.531440e-08 1.520298e-07 1.510472e-08
[1317,] 5.752367e-08 1.520298e-07 1.917449e-08
[1318,] 4.293387e-08 1.520298e-07 1.431130e-08
[1319,] 1.008642e-07 1.520298e-07 3.362117e-08
[1320,] 4.345645e-08 1.520298e-07 1.448549e-08
[1321,] 9.067029e-08 1.520298e-07 3.022340e-08
[1322,] 5.268216e-08 1.520298e-07 1.756076e-08
[1323,] 4.568148e-08 1.520298e-07 1.522718e-08
[1324,] 9.177433e-08 1.520298e-07 3.059141e-08
[1325,] 7.985184e-08 1.520298e-07 2.661731e-08
[1326,] 8.022254e-08 1.520298e-07 2.674089e-08
[1327,] 4.323141e-08 1.520298e-07 1.441045e-08
[1328,] 9.490660e-08 1.520298e-07 3.163556e-08
[1329,] 4.276216e-08 1.520298e-07 1.425405e-08
[1330,] 4.275696e-08 1.520298e-07 1.425232e-08
[1331,] 4.320464e-08 1.520298e-07 1.440153e-08
[1332,] 1.359148e-07 1.520298e-07 4.530434e-08
[1333,] 4.510796e-08 1.520298e-07 1.503599e-08
[1334,] 5.445091e-08 1.520298e-07 1.815032e-08
[1335,] 2.959006e-08 1.520298e-07 9.863352e-09
[1336,] 4.273948e-08 1.520298e-07 1.424649e-08
[1337,] 4.272683e-08 1.520298e-07 1.424227e-08
[1338,] 4.276743e-08 1.520298e-07 1.425580e-08
[1339,] 4.283408e-08 1.520298e-07 1.427802e-08
[1340,] 4.862362e-08 1.520298e-07 1.620790e-08
[1341,] 4.333917e-08 1.520298e-07 1.444639e-08
[1342,] 1.089725e-07 1.520298e-07 3.632426e-08
[1343,] 3.019093e-08 1.520298e-07 1.006364e-08
[1344,] 4.071278e-08 1.520298e-07 1.357092e-08
[1345,] 4.333269e-08 1.520298e-07 1.444423e-08
[1346,] 4.065944e-08 1.520298e-07 1.355315e-08
[1347,] 4.271644e-08 1.520298e-07 1.423881e-08
[1348,] 4.087709e-08 1.520298e-07 1.362568e-08
[1349,] 3.063240e-08 1.520298e-07 1.021079e-08
[1350,] 5.749662e-08 1.520298e-07 1.916555e-08
[1351,] 4.286721e-08 1.520298e-07 1.428906e-08
[1352,] 4.406708e-08 1.520298e-07 1.468901e-08
[1353,] 4.284987e-08 1.520298e-07 1.428328e-08
[1354,] 4.487287e-08 1.520298e-07 1.495761e-08
[1355,] 4.273113e-08 1.520298e-07 1.424371e-08
[1356,] 3.061785e-08 1.520298e-07 1.020595e-08
[1357,] 4.343135e-08 1.520298e-07 1.447712e-08
[1358,] 4.281570e-08 1.520298e-07 1.427189e-08
[1359,] 4.280342e-08 1.520298e-07 1.426780e-08
[1360,] 4.336039e-08 1.520298e-07 1.445347e-08
[1361,] 4.280850e-08 1.520298e-07 1.426950e-08
[1362,] 4.512698e-08 1.520298e-07 1.504233e-08
[1363,] 4.280126e-08 1.520298e-07 1.426709e-08
[1364,] 4.400449e-08 1.520298e-07 1.466818e-08
[1365,] 4.297322e-08 1.520298e-07 1.432442e-08
[1366,] 4.278152e-08 1.520298e-07 1.426050e-08
[1367,] 4.365293e-08 1.520298e-07 1.455099e-08
[1368,] 1.284999e-07 1.520298e-07 4.283294e-08
[1369,] 4.069848e-08 1.520298e-07 1.356615e-08
[1370,] 9.071325e-08 1.520298e-07 3.023777e-08
[1371,] 4.281443e-08 1.520298e-07 1.427147e-08
[1372,] 5.742585e-08 1.520298e-07 1.914196e-08
[1373,] 3.944914e-08 1.520298e-07 1.314972e-08
[1374,] 4.284371e-08 1.520298e-07 1.428124e-08
[1375,] 4.285706e-08 1.520298e-07 1.428569e-08
[1376,] 4.291499e-08 1.520298e-07 1.430500e-08
[1377,] 1.841493e-07 1.520298e-07 6.138335e-08
[1378,] 4.349250e-08 1.520298e-07 1.449751e-08
[1379,] 1.233302e-07 1.520298e-07 4.110982e-08
[1380,] 4.298753e-08 1.520298e-07 1.432919e-08
[1381,] 4.082752e-08 1.520298e-07 1.360917e-08
[1382,] 4.010868e-08 1.520298e-07 1.336956e-08
[1383,] 4.055278e-08 1.520298e-07 1.351758e-08
[1384,] 4.791313e-08 1.520298e-07 1.597097e-08
[1385,] 4.290639e-08 1.520298e-07 1.430214e-08
[1386,] 4.311190e-08 1.520298e-07 1.437065e-08
[1387,] 6.116578e-08 1.520298e-07 2.038859e-08
[1388,] 5.499023e-08 1.520298e-07 1.833007e-08
[1389,] 4.505378e-08 1.520298e-07 1.501793e-08
[1390,] 6.069684e-08 1.520298e-07 2.023229e-08
[1391,] 4.507170e-08 1.520298e-07 1.502390e-08
[1392,] 5.994197e-08 1.520298e-07 1.998064e-08
[1393,] 4.508815e-08 1.520298e-07 1.502939e-08
[1394,] 3.997432e-08 1.520298e-07 1.332478e-08
[1395,] 4.215578e-08 1.520298e-07 1.405193e-08
[1396,] 9.750612e-08 1.520298e-07 3.250205e-08
[1397,] 4.219118e-08 1.520298e-07 1.406372e-08
[1398,] 4.227077e-08 1.520298e-07 1.409026e-08
[1399,] 4.218300e-08 1.520298e-07 1.406100e-08
[1400,] 4.213597e-08 1.520298e-07 1.404533e-08
[1401,] 9.982803e-08 1.520298e-07 3.327604e-08
[1402,] 4.233594e-08 1.520298e-07 1.411198e-08
[1403,] 4.377611e-08 1.520298e-07 1.459204e-08
[1404,] 4.060493e-08 1.520298e-07 1.353496e-08
[1405,] 4.279782e-08 1.520298e-07 1.426595e-08
[1406,] 4.214905e-08 1.520298e-07 1.404969e-08
[1407,] 4.333305e-08 1.520298e-07 1.444436e-08
[1408,] 4.267354e-08 1.520298e-07 1.422453e-08
[1409,] 4.227287e-08 1.520298e-07 1.409097e-08
[1410,] 4.511301e-08 1.520298e-07 1.503767e-08
[1411,] 4.032248e-08 1.520298e-07 1.344082e-08
[1412,] 4.037039e-08 1.520298e-07 1.345679e-08
[1413,] 6.798836e-08 1.520298e-07 2.266267e-08
[1414,] 4.219651e-08 1.520298e-07 1.406550e-08
[1415,] 4.268335e-08 1.520298e-07 1.422779e-08
[1416,] 1.012701e-07 1.520298e-07 3.375675e-08
[1417,] 4.256198e-08 1.520298e-07 1.418732e-08
[1418,] 6.174113e-08 1.520298e-07 2.058029e-08
[1419,] 4.009653e-08 1.520298e-07 1.336549e-08
[1420,] 1.018640e-07 1.520298e-07 3.395461e-08
[1421,] 8.703465e-08 1.520298e-07 2.901154e-08
[1422,] 4.649376e-07 1.520298e-07 1.549779e-07
[1423,] 8.810645e-08 1.520298e-07 2.936881e-08
[1424,] 4.222254e-08 1.520298e-07 1.407417e-08
[1425,] 1.208897e-07 1.520298e-07 4.029649e-08
[1426,] 2.526084e-07 1.520298e-07 8.420208e-08
[1427,] 4.059611e-08 1.520298e-07 1.353204e-08
[1428,] 4.346979e-08 1.520298e-07 1.448994e-08
[1429,] 4.514612e-08 1.520298e-07 1.504871e-08
[1430,] 9.653251e-08 1.520298e-07 3.217750e-08
[1431,] 5.062109e-08 1.520298e-07 1.687362e-08
[1432,] 8.868613e-08 1.520298e-07 2.956193e-08
[1433,] 4.280314e-08 1.520298e-07 1.426771e-08
[1434,] 5.285770e-08 1.520298e-07 1.761916e-08
[1435,] 7.575033e-08 1.520298e-07 2.525004e-08
[1436,] 4.327997e-08 1.520298e-07 1.442666e-08
[1437,] 4.310662e-08 1.520298e-07 1.436887e-08
[1438,] 4.248470e-08 1.520298e-07 1.416157e-08
[1439,] 1.133200e-07 1.520298e-07 3.777334e-08
[1440,] 4.277055e-08 1.520298e-07 1.425685e-08
[1441,] 8.603340e-08 1.520298e-07 2.867780e-08
[1442,] 1.111630e-07 1.520298e-07 3.705437e-08
[1443,] 1.091195e-07 1.520298e-07 3.637321e-08
[1444,] 4.263263e-08 1.520298e-07 1.421088e-08
[1445,] 4.282822e-08 1.520298e-07 1.427607e-08
[1446,] 4.254003e-08 1.520298e-07 1.418001e-08
[1447,] 4.267114e-08 1.520298e-07 1.422371e-08
[1448,] 6.810500e-08 1.520298e-07 2.270168e-08
[1449,] 4.274634e-08 1.520298e-07 1.424878e-08
[1450,] 4.250278e-08 1.520298e-07 1.416759e-08
[1451,] 4.279844e-08 1.520298e-07 1.426614e-08
[1452,] 4.282948e-08 1.520298e-07 1.427649e-08
[1453,] 4.249780e-08 1.520298e-07 1.416593e-08
[1454,] 4.435410e-08 1.520298e-07 1.478465e-08
[1455,] 6.001458e-08 1.520298e-07 2.000480e-08
[1456,] 1.128050e-07 1.520298e-07 3.760173e-08
[1457,] 4.239262e-08 1.520298e-07 1.413087e-08
[1458,] 4.223631e-08 1.520298e-07 1.407877e-08
[1459,] 4.071393e-08 1.520298e-07 1.357131e-08
[1460,] 1.679658e-07 1.520298e-07 5.598897e-08
[1461,] 9.666786e-08 1.520298e-07 3.222263e-08
[1462,] 1.007821e-07 1.520298e-07 3.359387e-08
[1463,] 4.377405e-08 1.520298e-07 1.459135e-08
[1464,] 7.765883e-08 1.520298e-07 2.588628e-08
[1465,] 4.248352e-08 1.520298e-07 1.416117e-08
[1466,] 6.935123e-08 1.520298e-07 2.311703e-08
[1467,] 4.076909e-08 1.520298e-07 1.358970e-08
[1468,] 4.308008e-08 1.520298e-07 1.436002e-08
[1469,] 4.285939e-08 1.520298e-07 1.428646e-08
[1470,] 4.012234e-08 1.520298e-07 1.337412e-08
[1471,] 1.274945e-07 1.520298e-07 4.249828e-08
[1472,] 4.301838e-08 1.520298e-07 1.433946e-08
[1473,] 4.279159e-08 1.520298e-07 1.426386e-08
[1474,] 4.337967e-08 1.520298e-07 1.445986e-08
[1475,] 4.296715e-08 1.520298e-07 1.432237e-08
[1476,] 6.262881e-08 1.520298e-07 2.087620e-08
[1477,] 4.371678e-08 1.520298e-07 1.457222e-08
[1478,] 1.295120e-07 1.520298e-07 4.317077e-08
[1479,] 4.281501e-08 1.520298e-07 1.427167e-08
[1480,] 7.512094e-08 1.520298e-07 2.504028e-08
[1481,] 4.336369e-08 1.520298e-07 1.445455e-08
[1482,] 1.140100e-06 1.520298e-07 3.800343e-07
[1483,] 4.287418e-08 1.520298e-07 1.429139e-08
[1484,] 4.566060e-08 1.520298e-07 1.522016e-08
[1485,] 4.292607e-08 1.520298e-07 1.430869e-08
[1486,] 4.291198e-08 1.520298e-07 1.430399e-08
[1487,] 4.292921e-08 1.520298e-07 1.430974e-08
[1488,] 1.291158e-07 1.520298e-07 4.303872e-08
[1489,] 4.335972e-08 1.520298e-07 1.445326e-08
[1490,] 4.295660e-08 1.520298e-07 1.431887e-08
[1491,] 1.399636e-07 1.520298e-07 4.665466e-08
[1492,] 4.286789e-08 1.520298e-07 1.428929e-08
[1493,] 4.314654e-08 1.520298e-07 1.438217e-08
[1494,] 4.297440e-08 1.520298e-07 1.432480e-08
[1495,] 4.295013e-08 1.520298e-07 1.431671e-08
[1496,] 1.331327e-07 1.520298e-07 4.437771e-08
[1497,] 4.369415e-08 1.520298e-07 1.456469e-08
[1498,] 1.457555e-07 1.520298e-07 4.858533e-08
[1499,] 4.418715e-08 1.520298e-07 1.472902e-08
[1500,] 4.292665e-08 1.520298e-07 1.430888e-08
[1501,] 6.335074e-08 1.520298e-07 2.111688e-08
[1502,] 6.859427e-08 1.520298e-07 2.286473e-08
[1503,] 4.288043e-08 1.520298e-07 1.429348e-08
[1504,] 3.928301e-08 1.520298e-07 1.309433e-08
[1505,] 4.291311e-08 1.520298e-07 1.430437e-08
[1506,] 4.380869e-08 1.520298e-07 1.460290e-08
[1507,] 4.293099e-08 1.520298e-07 1.431031e-08
[1508,] 1.196050e-07 1.520298e-07 3.986842e-08
[1509,] 1.170181e-07 1.520298e-07 3.900617e-08
[1510,] 6.709892e-08 1.520298e-07 2.236627e-08
[1511,] 1.421846e-07 1.520298e-07 4.739506e-08
[1512,] 1.975047e-07 1.520298e-07 6.583428e-08
[1513,] 5.047829e-08 1.520298e-07 1.682601e-08
[1514,] 3.216778e-07 1.520298e-07 1.072246e-07
[1515,] 5.010717e-07 1.520298e-07 1.670218e-07
[1516,] 5.371287e-08 1.520298e-07 1.790412e-08
[1517,] 5.421506e-08 1.520298e-07 1.807152e-08
[1518,] 5.541093e-08 1.520298e-07 1.847013e-08
[1519,] 5.952188e-07 1.520298e-07 1.984034e-07
[1520,] 6.804461e-08 1.520298e-07 2.268124e-08
[1521,] 5.879914e-08 1.520298e-07 1.959948e-08
[1522,] 5.681121e-08 1.520298e-07 1.893705e-08
[1523,] 6.336302e-08 1.520298e-07 2.112075e-08
[1524,] 6.416551e-08 1.520298e-07 2.138834e-08
[1525,] 4.443604e-08 1.520298e-07 1.481203e-08
[1526,] 4.187222e-08 1.520298e-07 1.395729e-08
[1527,] 5.880845e-08 1.520298e-07 1.960280e-08
[1528,] 4.318582e-08 1.520298e-07 1.439528e-08
[1529,] 6.770291e-08 1.520298e-07 2.256733e-08
[1530,] 8.033489e-08 1.520298e-07 2.677790e-08
[1531,] 6.568099e-08 1.520298e-07 2.189337e-08
[1532,] 3.858870e-08 1.520298e-07 1.286281e-08
[1533,] 4.657935e-08 1.520298e-07 1.552637e-08
[1534,] 7.779752e-08 1.520298e-07 2.593217e-08
[1535,] 4.433494e-08 1.520298e-07 1.477819e-08
[1536,] 7.898629e-08 1.520298e-07 2.632848e-08
[1537,] 6.959994e-08 1.520298e-07 2.319968e-08
[1538,] 1.468398e-07 1.520298e-07 4.894639e-08
[1539,] 6.064668e-08 1.520298e-07 2.021553e-08
[1540,] 4.829647e-08 1.520298e-07 1.609879e-08
[1541,] 4.339428e-08 1.520298e-07 1.446462e-08
[1542,] 3.982368e-08 1.520298e-07 1.327445e-08
[1543,] 4.229224e-08 1.520298e-07 1.409728e-08
[1544,] 1.868417e-07 1.520298e-07 6.228027e-08
[1545,] 7.892493e-08 1.520298e-07 2.630794e-08
[1546,] 6.890245e-08 1.520298e-07 2.296729e-08
[1547,] 7.233180e-08 1.520298e-07 2.411043e-08
[1548,] 4.684254e-08 1.520298e-07 1.561404e-08
[1549,] 1.290264e-07 1.520298e-07 4.300862e-08
[1550,] 3.680525e-08 1.520298e-07 1.226835e-08
[1551,] 5.305378e-08 1.520298e-07 1.768440e-08
[1552,] 4.483830e-08 1.520298e-07 1.494608e-08
[1553,] 5.384314e-08 1.520298e-07 1.794765e-08
[1554,] 3.831205e-08 1.520298e-07 1.277063e-08
[1555,] 3.650449e-08 1.520298e-07 1.216810e-08
[1556,] 1.403983e-07 1.520298e-07 4.679919e-08
[1557,] 5.993367e-08 1.520298e-07 1.997773e-08
[1558,] 6.603520e-08 1.520298e-07 2.201149e-08
[1559,] 5.673027e-08 1.520298e-07 1.890995e-08
[1560,] 7.084792e-08 1.520298e-07 2.361575e-08
[1561,] 6.196420e-08 1.520298e-07 2.065457e-08
[1562,] 4.709595e-08 1.520298e-07 1.569865e-08
[1563,] 2.435975e-07 1.520298e-07 8.119845e-08
[1564,] 5.178307e-08 1.520298e-07 1.726090e-08
[1565,] 4.363897e-08 1.520298e-07 1.454630e-08
[1566,] 7.193870e-08 1.520298e-07 2.397930e-08
[1567,] 4.546286e-08 1.520298e-07 1.515419e-08
[1568,] 5.518983e-08 1.520298e-07 1.839642e-08
[1569,] 4.691900e-08 1.520298e-07 1.563962e-08
[1570,] 6.224778e-08 1.520298e-07 2.074911e-08
[1571,] 4.681806e-08 1.520298e-07 1.560599e-08
[1572,] 6.143910e-08 1.520298e-07 2.047956e-08
[1573,] 4.278191e-08 1.520298e-07 1.426055e-08
[1574,] 3.840257e-08 1.520298e-07 1.280083e-08
[1575,] 4.471512e-08 1.520298e-07 1.490500e-08
[1576,] 5.656903e-08 1.520298e-07 1.885622e-08
[1577,] 6.204304e-08 1.520298e-07 2.068097e-08
[1578,] 4.306917e-08 1.520298e-07 1.435637e-08
[1579,] 4.459144e-08 1.520298e-07 1.486379e-08
[1580,] 5.484823e-08 1.520298e-07 1.828262e-08
[1581,] 5.798620e-08 1.520298e-07 1.932860e-08
[1582,] 1.158069e-07 1.520298e-07 3.860210e-08
[1583,] 5.913636e-08 1.520298e-07 1.971196e-08
[1584,] 1.125738e-07 1.520298e-07 3.752450e-08
[1585,] 3.791744e-08 1.520298e-07 1.263912e-08
[1586,] 5.684006e-08 1.520298e-07 1.894657e-08
[1587,] 7.191309e-08 1.520298e-07 2.397088e-08
[1588,] 6.248433e-08 1.520298e-07 2.082800e-08
[1589,] 5.051208e-08 1.520298e-07 1.683736e-08
[1590,] 5.681291e-08 1.520298e-07 1.893753e-08
[1591,] 6.094224e-08 1.520298e-07 2.031391e-08
[1592,] 5.967570e-08 1.520298e-07 1.989175e-08
[1593,] 4.546051e-08 1.520298e-07 1.515347e-08
[1594,] 5.020236e-08 1.520298e-07 1.673405e-08
[1595,] 4.802781e-08 1.520298e-07 1.600922e-08
[1596,] 4.469961e-08 1.520298e-07 1.489983e-08
[1597,] 7.644590e-08 1.520298e-07 2.548175e-08
[1598,] 5.034700e-08 1.520298e-07 1.678232e-08
[1599,] 5.541683e-08 1.520298e-07 1.847220e-08
[1600,] 4.574521e-08 1.520298e-07 1.524838e-08
[1601,] 5.038195e-08 1.520298e-07 1.679393e-08
[1602,] 5.352408e-08 1.520298e-07 1.784129e-08
[1603,] 8.848048e-08 1.520298e-07 2.949342e-08
[1604,] 6.242202e-08 1.520298e-07 2.080717e-08
[1605,] 4.941881e-08 1.520298e-07 1.647289e-08
[1606,] 4.837092e-08 1.520298e-07 1.612359e-08
[1607,] 4.553972e-08 1.520298e-07 1.517986e-08
[1608,] 4.298836e-08 1.520298e-07 1.432943e-08
[1609,] 4.697635e-08 1.520298e-07 1.565872e-08
[1610,] 3.556664e-07 1.520298e-07 1.185542e-07
[1611,] 1.507694e-07 1.520298e-07 5.025659e-08
[1612,] 5.261384e-08 1.520298e-07 1.753784e-08
[1613,] 5.321832e-08 1.520298e-07 1.773933e-08
[1614,] 4.466717e-08 1.520298e-07 1.488901e-08
[1615,] 4.609738e-08 1.520298e-07 1.536573e-08
[1616,] 6.416229e-08 1.520298e-07 2.138729e-08
[1617,] 5.156203e-08 1.520298e-07 1.718730e-08
[1618,] 5.195786e-08 1.520298e-07 1.731921e-08
[1619,] 4.267852e-08 1.520298e-07 1.422615e-08
[1620,] 4.243718e-08 1.520298e-07 1.414571e-08
[1621,] 4.668642e-08 1.520298e-07 1.556208e-08
[1622,] 4.642299e-08 1.520298e-07 1.547427e-08
[1623,] 4.588991e-08 1.520298e-07 1.529658e-08
[1624,] 3.946608e-08 1.520298e-07 1.315535e-08
[1625,] 4.179062e-08 1.520298e-07 1.393018e-08
[1626,] 2.709823e-07 1.520298e-07 9.032667e-08
[1627,] 3.970882e-08 1.520298e-07 1.323627e-08
[1628,] 4.028834e-08 1.520298e-07 1.342945e-08
[1629,] 3.953203e-08 1.520298e-07 1.317735e-08
[1630,] 3.956979e-08 1.520298e-07 1.318993e-08
[1631,] 4.116450e-08 1.520298e-07 1.372150e-08
[1632,] 1.178850e-07 1.520298e-07 3.929500e-08
[1633,] 3.983944e-08 1.520298e-07 1.327981e-08
[1634,] 3.930277e-08 1.520298e-07 1.310092e-08
[1635,] 4.025225e-08 1.520298e-07 1.341741e-08
[1636,] 5.281844e-08 1.520298e-07 1.760614e-08
[1637,] 4.704704e-08 1.520298e-07 1.568230e-08
[1638,] 3.925334e-08 1.520298e-07 1.308444e-08
[1639,] 4.486796e-08 1.520298e-07 1.495599e-08
[1640,] 4.002361e-08 1.520298e-07 1.334120e-08
[1641,] 3.967426e-08 1.520298e-07 1.322476e-08
[1642,] 3.967618e-08 1.520298e-07 1.322540e-08
[1643,] 3.913398e-08 1.520298e-07 1.304466e-08
[1644,] 3.917737e-08 1.520298e-07 1.305912e-08
[1645,] 3.938480e-08 1.520298e-07 1.312826e-08
[1646,] 3.932452e-08 1.520298e-07 1.310817e-08
[1647,] 3.988198e-08 1.520298e-07 1.329399e-08
[1648,] 1.228560e-07 1.520298e-07 4.095179e-08
[1649,] 3.890867e-08 1.520298e-07 1.296956e-08
[1650,] 5.196965e-08 1.520298e-07 1.732320e-08
[1651,] 3.841785e-08 1.520298e-07 1.280595e-08
[1652,] 3.776577e-08 1.520298e-07 1.258859e-08
[1653,] 3.760906e-08 1.520298e-07 1.253635e-08
[1654,] 3.994652e-08 1.520298e-07 1.331550e-08
[1655,] 3.892875e-08 1.520298e-07 1.297627e-08
[1656,] 3.208846e-08 1.520298e-07 1.069615e-08
[1657,] 7.383609e-08 1.520298e-07 2.461204e-08
[1658,] 3.868954e-08 1.520298e-07 1.289651e-08
[1659,] 6.242645e-08 1.520298e-07 2.080884e-08
[1660,] 1.110911e-07 1.520298e-07 3.703046e-08
[1661,] 4.583835e-08 1.520298e-07 1.527942e-08
[1662,] 4.415676e-08 1.520298e-07 1.471896e-08
[1663,] 3.614054e-08 1.520298e-07 1.204683e-08
[1664,] 4.652344e-08 1.520298e-07 1.550780e-08
[1665,] 1.128387e-07 1.520298e-07 3.761313e-08
[1666,] 4.089758e-08 1.520298e-07 1.363256e-08
[1667,] 7.704993e-08 1.520298e-07 2.568331e-08
[1668,] 7.778778e-08 1.520298e-07 2.592926e-08
[1669,] 4.942246e-08 1.520298e-07 1.647416e-08
[1670,] 3.332873e-08 1.520298e-07 1.110957e-08
[1671,] 4.322707e-08 1.520298e-07 1.440896e-08
[1672,] 4.690642e-08 1.520298e-07 1.563548e-08
[1673,] 4.140712e-08 1.520298e-07 1.380238e-08
[1674,] 4.026806e-08 1.520298e-07 1.342267e-08
[1675,] 1.088114e-07 1.520298e-07 3.627071e-08
[1676,] 3.683697e-08 1.520298e-07 1.227900e-08
[1677,] 3.583407e-08 1.520298e-07 1.194471e-08
[1678,] 3.928679e-08 1.520298e-07 1.309560e-08
[1679,] 9.738559e-08 1.520298e-07 3.246214e-08
[1680,] 8.301792e-08 1.520298e-07 2.767270e-08
[1681,] 7.442775e-08 1.520298e-07 2.480929e-08
[1682,] 8.061630e-08 1.520298e-07 2.687215e-08
[1683,] 7.854048e-08 1.520298e-07 2.618020e-08
[1684,] 8.493620e-08 1.520298e-07 2.831212e-08
[1685,] 5.602360e-08 1.520298e-07 1.867455e-08
[1686,] 3.426702e-08 1.520298e-07 1.142235e-08
[1687,] 8.816584e-08 1.520298e-07 2.938875e-08
[1688,] 3.460681e-08 1.520298e-07 1.153562e-08
[1689,] 3.197388e-07 1.520298e-07 1.065798e-07
[1690,] 9.035643e-08 1.520298e-07 3.011898e-08
[1691,] 5.243905e-08 1.520298e-07 1.747969e-08
[1692,] 6.754324e-08 1.520298e-07 2.251452e-08
[1693,] 8.140847e-08 1.520298e-07 2.713622e-08
[1694,] 7.677216e-08 1.520298e-07 2.559074e-08
[1695,] 8.426685e-08 1.520298e-07 2.808897e-08
[1696,] 8.269529e-08 1.520298e-07 2.756515e-08
[1697,] 3.681337e-07 1.520298e-07 1.227117e-07
[1698,] 1.218085e-07 1.520298e-07 4.060289e-08
[1699,] 1.774862e-07 1.520298e-07 5.916205e-08
[1700,] 5.525661e-08 1.520298e-07 1.841883e-08
[1701,] 7.784293e-08 1.520298e-07 2.594768e-08
[1702,] 5.514923e-08 1.520298e-07 1.838312e-08
[1703,] 1.221438e-07 1.520298e-07 4.071473e-08
[1704,] 7.776962e-08 1.520298e-07 2.592324e-08
[1705,] 7.492290e-08 1.520298e-07 2.497431e-08
[1706,] 2.789471e-07 1.520298e-07 9.298257e-08
[1707,] 6.621121e-08 1.520298e-07 2.207044e-08
[1708,] 6.913723e-08 1.520298e-07 2.304574e-08
[1709,] 9.621184e-08 1.520298e-07 3.207071e-08
[1710,] 7.155460e-08 1.520298e-07 2.385153e-08
[1711,] 9.171131e-08 1.520298e-07 3.057050e-08
[1712,] 3.170457e-08 1.520298e-07 1.056818e-08
[1713,] 6.925899e-08 1.520298e-07 2.308633e-08
[1714,] 8.662717e-08 1.520298e-07 2.887578e-08
[1715,] 9.582906e-08 1.520298e-07 3.194311e-08
[1716,] 1.299355e-07 1.520298e-07 4.331233e-08
[1717,] 1.554149e-07 1.520298e-07 5.180516e-08
[1718,] 5.474413e-08 1.520298e-07 1.824804e-08
[1719,] 2.637511e-07 1.520298e-07 8.791817e-08
[1720,] 1.608818e-07 1.520298e-07 5.362735e-08
[1721,] 2.213323e-07 1.520298e-07 7.377739e-08
[1722,] 3.348701e-08 1.520298e-07 1.116235e-08
[1723,] 3.331093e-08 1.520298e-07 1.110365e-08
[1724,] 3.287984e-08 1.520298e-07 1.095995e-08
[1725,] 3.420070e-08 1.520298e-07 1.140024e-08
[1726,] 3.435278e-08 1.520298e-07 1.145094e-08
[1727,] 1.831930e-07 1.520298e-07 6.106464e-08
[1728,] 1.766363e-07 1.520298e-07 5.887907e-08
[1729,] 3.385296e-08 1.520298e-07 1.128433e-08
[1730,] 8.469864e-08 1.520298e-07 2.823288e-08
[1731,] 3.381577e-08 1.520298e-07 1.127193e-08
[1732,] 7.556379e-08 1.520298e-07 2.518794e-08
[1733,] 3.412746e-08 1.520298e-07 1.137583e-08
[1734,] 4.417748e-08 1.520298e-07 1.472583e-08
[1735,] 1.934622e-07 1.520298e-07 6.448777e-08
[1736,] 7.517213e-08 1.520298e-07 2.505738e-08
[1737,] 3.380103e-08 1.520298e-07 1.126701e-08
[1738,] 3.453468e-08 1.520298e-07 1.151157e-08
[1739,] 1.527676e-07 1.520298e-07 5.092315e-08
[1740,] 1.513551e-07 1.520298e-07 5.045230e-08
[1741,] 6.143647e-08 1.520298e-07 2.047879e-08
[1742,] 1.483936e-07 1.520298e-07 4.946507e-08
[1743,] 3.297162e-08 1.520298e-07 1.099054e-08
[1744,] 3.296562e-08 1.520298e-07 1.098854e-08
[1745,] 2.086674e-07 1.520298e-07 6.955607e-08
[1746,] 1.847090e-07 1.520298e-07 6.156992e-08
[1747,] 1.069748e-07 1.520298e-07 3.565838e-08
[1748,] 1.526026e-07 1.520298e-07 5.086771e-08
[1749,] 1.478767e-07 1.520298e-07 4.929244e-08
[1750,] 5.762125e-08 1.520298e-07 1.920708e-08
[1751,] 7.479460e-08 1.520298e-07 2.493154e-08
[1752,] 1.503188e-07 1.520298e-07 5.010645e-08
[1753,] 1.009956e-07 1.520298e-07 3.366530e-08
[1754,] 7.471401e-08 1.520298e-07 2.490467e-08
[1755,] 1.495589e-07 1.520298e-07 4.985343e-08
[1756,] 3.113406e-07 1.520298e-07 1.037806e-07
[1757,] 1.779651e-07 1.520298e-07 5.932198e-08
[1758,] 1.580536e-07 1.520298e-07 5.268476e-08
[1759,] 7.496207e-08 1.520298e-07 2.498736e-08
[1760,] 7.304105e-08 1.520298e-07 2.434705e-08
[1761,] 2.991646e-08 1.520298e-07 9.972156e-09
[1762,] 7.212754e-08 1.520298e-07 2.404252e-08
[1763,] 7.200283e-08 1.520298e-07 2.400095e-08
[1764,] 7.235507e-08 1.520298e-07 2.411836e-08
[1765,] 9.175660e-08 1.520298e-07 3.058562e-08
[1766,] 8.121063e-08 1.520298e-07 2.707026e-08
[1767,] 6.500821e-08 1.520298e-07 2.166941e-08
[1768,] 7.450185e-08 1.520298e-07 2.483408e-08
[1769,] 7.143275e-08 1.520298e-07 2.381098e-08
[1770,] 6.607397e-08 1.520298e-07 2.202471e-08
[1771,] 9.620462e-08 1.520298e-07 3.206826e-08
[1772,] 7.859589e-08 1.520298e-07 2.619868e-08
[1773,] 8.189505e-08 1.520298e-07 2.729840e-08
[1774,] 5.973915e-08 1.520298e-07 1.991309e-08
[1775,] 4.331074e-08 1.520298e-07 1.443700e-08
[1776,] 5.022068e-08 1.520298e-07 1.674024e-08
[1777,] 4.120632e-08 1.520298e-07 1.373552e-08
[1778,] 7.504469e-08 1.520298e-07 2.501490e-08
[1779,] 7.510779e-08 1.520298e-07 2.503593e-08
[1780,] 3.541726e-08 1.520298e-07 1.180580e-08
[1781,] 3.542078e-08 1.520298e-07 1.180698e-08
[1782,] 3.618431e-08 1.520298e-07 1.206149e-08
[1783,] 3.755479e-08 1.520298e-07 1.251833e-08
[1784,] 3.576926e-08 1.520298e-07 1.192315e-08
[1785,] 4.355383e-07 1.520298e-07 1.451795e-07
[1786,] 8.946666e-08 1.520298e-07 2.982218e-08
[1787,] 4.247852e-08 1.520298e-07 1.415958e-08
[1788,] 7.520034e-08 1.520298e-07 2.506678e-08
[1789,] 3.605712e-08 1.520298e-07 1.201909e-08
[1790,] 2.835520e-08 1.520298e-07 9.451725e-09
[1791,] 4.094685e-08 1.520298e-07 1.364896e-08
[1792,] 3.625428e-08 1.520298e-07 1.208481e-08
[1793,] 7.658679e-08 1.520298e-07 2.552892e-08
[1794,] 5.181872e-08 1.520298e-07 1.727288e-08
[1795,] 3.428819e-08 1.520298e-07 1.142937e-08
[1796,] 2.771184e-08 1.520298e-07 9.237277e-09
[1797,] 8.173078e-08 1.520298e-07 2.724362e-08
[1798,] 4.749317e-08 1.520298e-07 1.583103e-08
[1799,] 2.822918e-08 1.520298e-07 9.409717e-09
[1800,] 7.524887e-08 1.520298e-07 2.508295e-08
[1801,] 4.123708e-08 1.520298e-07 1.374570e-08
[1802,] 4.974824e-08 1.520298e-07 1.658272e-08
[1803,] 5.390316e-08 1.520298e-07 1.796764e-08
[1804,] 1.491339e-07 1.520298e-07 4.971176e-08
[1805,] 5.451798e-08 1.520298e-07 1.817266e-08
[1806,] 5.950755e-08 1.520298e-07 1.983585e-08
[1807,] 6.240476e-08 1.520298e-07 2.080158e-08
[1808,] 7.558630e-08 1.520298e-07 2.519543e-08
[1809,] 1.620840e-07 1.520298e-07 5.402801e-08
[1810,] 7.481751e-08 1.520298e-07 2.493917e-08
[1811,] 3.854294e-08 1.520298e-07 1.284759e-08
[1812,] 4.779961e-08 1.520298e-07 1.593321e-08
[1813,] 3.533629e-08 1.520298e-07 1.177873e-08
[1814,] 3.450279e-08 1.520298e-07 1.150091e-08
[1815,] 5.838569e-08 1.520298e-07 1.946182e-08
[1816,] 2.709918e-08 1.520298e-07 9.033060e-09
[1817,] 2.878886e-08 1.520298e-07 9.596293e-09
[1818,] 4.743761e-08 1.520298e-07 1.581254e-08
[1819,] 8.730986e-07 1.520298e-07 2.910352e-07
[1820,] 7.699193e-08 1.520298e-07 2.566415e-08
[1821,] 3.432734e-08 1.520298e-07 1.144244e-08
[1822,] 3.521042e-08 1.520298e-07 1.173683e-08
[1823,] 3.714717e-08 1.520298e-07 1.238240e-08
[1824,] 5.804526e-08 1.520298e-07 1.934845e-08
[1825,] 2.774887e-08 1.520298e-07 9.249621e-09
[1826,] 6.457289e-08 1.520298e-07 2.152437e-08
[1827,] 3.245018e-08 1.520298e-07 1.081673e-08
[1828,] 3.248216e-08 1.520298e-07 1.082739e-08
[1829,] 5.477597e-08 1.520298e-07 1.825868e-08
[1830,] 5.949281e-08 1.520298e-07 1.983080e-08
[1831,] 5.146495e-08 1.520298e-07 1.715500e-08
[1832,] 4.992803e-08 1.520298e-07 1.664273e-08
[1833,] 5.746487e-08 1.520298e-07 1.915483e-08
[1834,] 6.102541e-08 1.520298e-07 2.034186e-08
[1835,] 4.076038e-08 1.520298e-07 1.358683e-08
[1836,] 3.681776e-08 1.520298e-07 1.227260e-08
[1837,] 4.018305e-08 1.520298e-07 1.339441e-08
[1838,] 3.946453e-08 1.520298e-07 1.315487e-08
[1839,] 3.879193e-08 1.520298e-07 1.293066e-08
[1840,] 3.972433e-08 1.520298e-07 1.324148e-08
[1841,] 1.108847e-07 1.520298e-07 3.696195e-08
[1842,] 5.659495e-08 1.520298e-07 1.886501e-08
[1843,] 3.487689e-08 1.520298e-07 1.162565e-08
[1844,] 3.106006e-08 1.520298e-07 1.035334e-08
[1845,] 3.742433e-08 1.520298e-07 1.247482e-08
[1846,] 3.528091e-08 1.520298e-07 1.176032e-08
[1847,] 3.647656e-08 1.520298e-07 1.215889e-08
[1848,] 3.656256e-08 1.520298e-07 1.218754e-08
[1849,] 3.776763e-08 1.520298e-07 1.258925e-08
[1850,] 3.715173e-08 1.520298e-07 1.238393e-08
[1851,] 3.152524e-08 1.520298e-07 1.050842e-08
[1852,] 3.906704e-08 1.520298e-07 1.302236e-08
[1853,] 3.828016e-08 1.520298e-07 1.276008e-08
[1854,] 3.404440e-08 1.520298e-07 1.134815e-08
[1855,] 3.779141e-08 1.520298e-07 1.259715e-08
[1856,] 3.456764e-08 1.520298e-07 1.152256e-08
[1857,] 3.413459e-08 1.520298e-07 1.137821e-08
[1858,] 3.637034e-08 1.520298e-07 1.212347e-08
[1859,] 3.863399e-08 1.520298e-07 1.287799e-08
[1860,] 3.962377e-08 1.520298e-07 1.320793e-08
[1861,] 3.179532e-08 1.520298e-07 1.059845e-08
[1862,] 1.942049e-07 1.520298e-07 6.473497e-08
[1863,] 3.062572e-08 1.520298e-07 1.020857e-08
[1864,] 4.233488e-08 1.520298e-07 1.411166e-08
[1865,] 5.056649e-08 1.520298e-07 1.685550e-08
[1866,] 2.686198e-07 1.520298e-07 8.953988e-08
[1867,] 1.926551e-07 1.520298e-07 6.421807e-08
[1868,] 1.979543e-07 1.520298e-07 6.598322e-08
[1869,] 2.456800e-07 1.520298e-07 8.189336e-08
[1870,] 4.021105e-07 1.520298e-07 1.340365e-07
[1871,] 1.164562e-07 1.520298e-07 3.881861e-08
[1872,] 1.565403e-07 1.520298e-07 5.217993e-08
[1873,] 1.678781e-07 1.520298e-07 5.595917e-08
[1874,] 1.602574e-07 1.520298e-07 5.341903e-08
[1875,] 6.735116e-07 1.520298e-07 2.245031e-07
[1876,] 6.134248e-08 1.520298e-07 2.044743e-08
[1877,] 3.681056e-07 1.520298e-07 1.227019e-07
[1878,] 3.807847e-06 1.520298e-07 1.269284e-06
[1879,] 1.655530e-07 1.520298e-07 5.518414e-08
[1880,] 2.121357e-07 1.520298e-07 7.071185e-08
[1881,] 1.582001e-07 1.520298e-07 5.273317e-08
[1882,] 3.428190e-05 1.520298e-07 1.142740e-05
[1883,] 4.707761e-07 1.520298e-07 1.569243e-07
[1884,] 6.630011e-08 1.520298e-07 2.210017e-08
[1885,] 6.470552e-08 1.520298e-07 2.156864e-08
[1886,] 1.068264e-07 1.520298e-07 3.560904e-08
[1887,] 1.668214e-03 1.520298e-07 5.560681e-04
[1888,] 2.274749e-07 1.520298e-07 7.582459e-08
[1889,] 8.460622e-07 1.520298e-07 2.820190e-07
[1890,] 1.055733e-04 1.520298e-07 3.519123e-05
[1891,] 8.400533e-07 1.520298e-07 2.800145e-07
[1892,] 8.586768e-07 1.520298e-07 2.862222e-07
[1893,] 7.107675e-08 1.520298e-07 2.369199e-08
[1894,] 2.059211e-07 1.520298e-07 6.864039e-08
[1895,] 1.954412e-07 1.520298e-07 6.514704e-08
[1896,] 7.628941e-04 1.520298e-07 2.542979e-04
[1897,] 5.750489e-08 1.520298e-07 1.916830e-08
[1898,] 6.101834e-07 1.520298e-07 2.033925e-07
[1899,] 5.185337e-07 1.520298e-07 1.728436e-07
[1900,] 9.139291e-08 1.520298e-07 3.046429e-08
[1901,] 5.326053e-07 1.520298e-07 1.775341e-07
[1902,] 2.397573e-04 1.520298e-07 7.991928e-05
[1903,] 3.210302e-04 1.520298e-07 1.070103e-04
[1904,] 6.104078e-08 1.520298e-07 2.034679e-08
[1905,] 5.836824e-07 1.520298e-07 1.945589e-07
[1906,] 5.311247e-07 1.520298e-07 1.770393e-07
[1907,] 8.289031e-07 1.520298e-07 2.763000e-07
[1908,] 8.887118e-07 1.520298e-07 2.962339e-07
[1909,] 9.019033e-07 1.520298e-07 3.006308e-07
[1910,] 6.788703e-07 1.520298e-07 2.262881e-07
[1911,] 4.962523e-07 1.520298e-07 1.654165e-07
[1912,] 3.923999e-07 1.520298e-07 1.307995e-07
[1913,] 2.490711e-04 1.520298e-07 8.302378e-05
[1914,] 2.345677e-03 1.520298e-07 7.818809e-04
[1915,] 1.374864e-06 1.520298e-07 4.582894e-07
[1916,] 1.346947e-04 1.520298e-07 4.489841e-05
[1917,] 1.203130e-04 1.520298e-07 4.010447e-05
[1918,] 5.967374e-08 1.520298e-07 1.989118e-08
[1919,] 3.248651e-03 1.520298e-07 1.082868e-03
[1920,] 7.043047e-03 1.520298e-07 2.347647e-03
[1921,] 1.728682e-06 1.520298e-07 5.762257e-07
[1922,] 5.076753e-03 1.520298e-07 1.692227e-03
[1923,] 1.774800e-04 1.520298e-07 5.916017e-05
[1924,] 3.126763e-04 1.520298e-07 1.042236e-04
[1925,] 8.666883e-07 1.520298e-07 2.889030e-07
[1926,] 1.994780e-04 1.520298e-07 6.649311e-05
[1927,] 6.102804e-08 1.520298e-07 2.034246e-08
[1928,] 1.131917e-06 1.520298e-07 3.773156e-07
[1929,] 7.039509e-04 1.520298e-07 2.346466e-04
[1930,] 6.123607e-08 1.520298e-07 2.041207e-08
[1931,] 4.198436e-04 1.520298e-07 1.399456e-04
[1932,] 4.160536e-07 1.520298e-07 1.386853e-07
[1933,] 6.241475e-08 1.520298e-07 2.080490e-08
[1934,] 4.818605e-07 1.520298e-07 1.606213e-07
[1935,] 5.475728e-08 1.520298e-07 1.825241e-08
[1936,] 3.378292e-07 1.520298e-07 1.126090e-07
[1937,] 3.934237e-07 1.520298e-07 1.311419e-07
[1938,] 2.559274e-04 1.520298e-07 8.530670e-05
[1939,] 6.322880e-08 1.520298e-07 2.107629e-08
[1940,] 1.886293e-04 1.520298e-07 6.287509e-05
[1941,] 5.715828e-08 1.520298e-07 1.905275e-08
[1942,] 6.647161e-08 1.520298e-07 2.215718e-08
[1943,] 5.718389e-08 1.520298e-07 1.906125e-08
[1944,] 1.391758e-04 1.520298e-07 4.639074e-05
[1945,] 6.311169e-08 1.520298e-07 2.103722e-08
[1946,] 4.210460e-04 1.520298e-07 1.403453e-04
[1947,] 1.522305e-04 1.520298e-07 5.074206e-05
[1948,] 1.037134e-07 1.520298e-07 3.457117e-08
[1949,] 5.839594e-08 1.520298e-07 1.946527e-08
[1950,] 3.355140e-04 1.520298e-07 1.118353e-04
[1951,] 1.356594e-02 1.520298e-07 4.521908e-03
[1952,] 5.639362e-03 1.520298e-07 1.879745e-03
[1953,] 9.212710e-03 1.520298e-07 3.070857e-03
[1954,] 1.319985e-02 1.520298e-07 4.399878e-03
[1955,] 4.710187e-03 1.520298e-07 1.570010e-03
[1956,] 4.274870e-07 1.520298e-07 1.424966e-07
[1957,] 3.891533e-07 1.520298e-07 1.297178e-07
[1958,] 7.887657e-08 1.520298e-07 2.629224e-08
[1959,] 1.153698e-07 1.520298e-07 3.845670e-08
[1960,] 3.441291e-07 1.520298e-07 1.147113e-07
[1961,] 1.179644e-07 1.520298e-07 3.932141e-08
[1962,] 3.538088e-07 1.520298e-07 1.179379e-07
[1963,] 1.925089e-04 1.520298e-07 6.416662e-05
[1964,] 6.913772e-08 1.520298e-07 2.304591e-08
[1965,] 5.278976e-04 1.520298e-07 1.759604e-04
[1966,] 1.020915e-07 1.520298e-07 3.403054e-08
[1967,] 6.314684e-04 1.520298e-07 2.104795e-04
[1968,] 1.076902e-07 1.520298e-07 3.589679e-08
[1969,] 6.554998e-04 1.520298e-07 2.184934e-04
[1970,] 1.061795e-07 1.520298e-07 3.539328e-08
[1971,] 5.940731e-08 1.520298e-07 1.980241e-08
[1972,] 3.113843e-07 1.520298e-07 1.037961e-07
[1973,] 1.643416e-07 1.520298e-07 5.478061e-08
[1974,] 4.996650e-03 1.520298e-07 1.665516e-03
[1975,] 1.398514e-06 1.520298e-07 4.661697e-07
[1976,] 2.998330e-02 1.520298e-07 9.994236e-03
[1977,] 1.892279e-02 1.520298e-07 6.307467e-03
[1978,] 1.897309e-04 1.520298e-07 6.324212e-05
[1979,] 5.239774e-08 1.520298e-07 1.746593e-08
[1980,] 5.862514e-03 1.520298e-07 1.954162e-03
[1981,] 2.097111e-02 1.520298e-07 6.990360e-03
[1982,] 3.025072e-02 1.520298e-07 1.008346e-02
[1983,] 1.561110e-02 1.520298e-07 5.203649e-03
[1984,] 6.614955e-02 1.520298e-07 2.204959e-02
[1985,] 5.395662e-02 1.520298e-07 1.798539e-02
[1986,] 3.129187e-02 1.520298e-07 1.043038e-02
[1987,] 4.797942e-02 1.520298e-07 1.599295e-02
[1988,] 5.180830e-02 1.520298e-07 1.726923e-02
[1989,] 5.991616e-02 1.520298e-07 1.997185e-02
[1990,] 5.062833e-02 1.520298e-07 1.687595e-02
[1991,] 3.241647e-02 1.520298e-07 1.080526e-02
[1992,] 2.160800e-04 1.520298e-07 7.202571e-05
[1993,] 1.415567e-07 1.520298e-07 4.718557e-08
[1994,] 5.156396e-08 1.520298e-07 1.718798e-08
[1995,] 4.279050e-02 1.520298e-07 1.426325e-02
[1996,] 1.440868e-02 1.520298e-07 4.802865e-03
[1997,] 2.070357e-07 1.520298e-07 6.901187e-08
[1998,] 1.493289e-03 1.520298e-07 4.977720e-04
[1999,] 5.216851e-08 1.520298e-07 1.738948e-08
[2000,] 1.030670e-07 1.520298e-07 3.435546e-08
[2001,] 4.705283e-08 1.520298e-07 1.568427e-08
[2002,] 2.303118e-02 1.520298e-07 7.677099e-03
[2003,] 1.009806e-02 1.520298e-07 3.366010e-03
[2004,] 1.168679e-04 1.520298e-07 3.895592e-05
[2005,] 1.023327e-02 1.520298e-07 3.411105e-03
[2006,] 3.830468e-07 1.520298e-07 1.276846e-07
[2007,] 2.239194e-07 1.520298e-07 7.463988e-08
[2008,] 1.850081e-07 1.520298e-07 6.166938e-08
[2009,] 1.695205e-03 1.520298e-07 5.650682e-04
[2010,] 9.602910e-08 1.520298e-07 3.200946e-08
[2011,] 6.715981e-08 1.520298e-07 2.238656e-08
[2012,] 4.695135e-08 1.520298e-07 1.565045e-08
[2013,] 1.263992e-04 1.520298e-07 4.213304e-05
[2014,] 3.467719e-07 1.520298e-07 1.155928e-07
[2015,] 1.741195e-07 1.520298e-07 5.803945e-08
[2016,] 6.217245e-03 1.520298e-07 2.072424e-03
[2017,] 8.146130e-08 1.520298e-07 2.715363e-08
[2018,] 1.135532e-07 1.520298e-07 3.785106e-08
[2019,] 1.413415e-03 1.520298e-07 4.711481e-04
[2020,] 7.862247e-08 1.520298e-07 2.620739e-08
[2021,] 9.730475e-08 1.520298e-07 3.243492e-08
[2022,] 9.970698e-08 1.520298e-07 3.323565e-08
[2023,] 9.590408e-08 1.520298e-07 3.196798e-08
[2024,] 7.814084e-08 1.520298e-07 2.604685e-08
[2025,] 7.306159e-08 1.520298e-07 2.435374e-08
[2026,] 2.406014e-03 1.520298e-07 8.020091e-04
[2027,] 2.228772e-07 1.520298e-07 7.429320e-08
[2028,] 9.653551e-08 1.520298e-07 3.217834e-08
[2029,] 6.504247e-05 1.520298e-07 2.168106e-05
[2030,] 7.966988e-05 1.520298e-07 2.655665e-05
[2031,] 9.426599e-05 1.520298e-07 3.142186e-05
[2032,] 3.917844e-07 1.520298e-07 1.305941e-07
[2033,] 3.867203e-07 1.520298e-07 1.289062e-07
[2034,] 7.696837e-05 1.520298e-07 2.565641e-05
[2035,] 1.578138e-07 1.520298e-07 5.260432e-08
[2036,] 3.868317e-07 1.520298e-07 1.289435e-07
[2037,] 2.775268e-07 1.520298e-07 9.251063e-08
[2038,] 1.461934e-07 1.520298e-07 4.873085e-08
[2039,] 3.117452e-07 1.520298e-07 1.039170e-07
[2040,] 3.079603e-07 1.520298e-07 1.026526e-07
[2041,] 2.997556e-07 1.520298e-07 9.991771e-08
[2042,] 2.643334e-07 1.520298e-07 8.811045e-08
[2043,] 2.938706e-07 1.520298e-07 9.795874e-08
[2044,] 1.194500e-07 1.520298e-07 3.981648e-08
[2045,] 2.782715e-07 1.520298e-07 9.275687e-08
[2046,] 3.239524e-07 1.520298e-07 1.079839e-07
[2047,] 9.665385e-08 1.520298e-07 3.221799e-08
[2048,] 1.597763e-04 1.520298e-07 5.325873e-05
[2049,] 1.617029e-07 1.520298e-07 5.390093e-08
[2050,] 7.683421e-08 1.520298e-07 2.561149e-08
[2051,] 7.126782e-03 1.520298e-07 2.375605e-03
[2052,] 1.417269e-07 1.520298e-07 4.724230e-08
[2053,] 7.063710e-08 1.520298e-07 2.354566e-08
[2054,] 2.243850e-03 1.520298e-07 7.479609e-04
[2055,] 1.493107e-03 1.520298e-07 4.977060e-04
[2056,] 3.119891e-07 1.520298e-07 1.039962e-07
[2057,] 1.606715e-07 1.520298e-07 5.355728e-08
[2058,] 3.145040e-07 1.520298e-07 1.048368e-07
[2059,] 2.741756e-07 1.520298e-07 9.139183e-08
[2060,] 2.791130e-07 1.520298e-07 9.303753e-08
[2061,] 2.844436e-07 1.520298e-07 9.481440e-08
[2062,] 3.222510e-07 1.520298e-07 1.074163e-07
[2063,] 6.167540e-05 1.520298e-07 2.055869e-05
[2064,] 1.956406e-07 1.520298e-07 6.521342e-08
[2065,] 1.290714e-07 1.520298e-07 4.302379e-08
[2066,] 1.331209e-07 1.520298e-07 4.437363e-08
[2067,] 4.546863e-03 1.520298e-07 1.515636e-03
[2068,] 1.205012e-07 1.520298e-07 4.016713e-08
[2069,] 5.209154e-03 1.520298e-07 1.736397e-03
[2070,] 2.338518e-07 1.520298e-07 7.795049e-08
[2071,] 5.017615e-08 1.520298e-07 1.672537e-08
[2072,] 5.501604e-08 1.520298e-07 1.833863e-08
[2073,] 4.711916e-03 1.520298e-07 1.570663e-03
[2074,] 8.616310e-08 1.520298e-07 2.872093e-08
[2075,] 6.071526e-08 1.520298e-07 2.023838e-08
[2076,] 4.510093e-08 1.520298e-07 1.503362e-08
[2077,] 4.757471e-08 1.520298e-07 1.585823e-08
[2078,] 6.167704e-08 1.520298e-07 2.055897e-08
[2079,] 5.215145e-03 1.520298e-07 1.738423e-03
[2080,] 4.352395e-08 1.520298e-07 1.450797e-08
[2081,] 4.131153e-08 1.520298e-07 1.377048e-08
[2082,] 4.569052e-08 1.520298e-07 1.523017e-08
[2083,] 6.173771e-08 1.520298e-07 2.057917e-08
[2084,] 7.073844e-08 1.520298e-07 2.357944e-08
[2085,] 2.290245e-03 1.520298e-07 7.634271e-04
[2086,] 6.847101e-08 1.520298e-07 2.282364e-08
[2087,] 4.607004e-08 1.520298e-07 1.535665e-08
[2088,] 6.632904e-03 1.520298e-07 2.210994e-03
[2089,] 1.903203e-07 1.520298e-07 6.343951e-08
[2090,] 5.244213e-08 1.520298e-07 1.748071e-08
[2091,] 4.570004e-08 1.520298e-07 1.523334e-08
[2092,] 8.465094e-08 1.520298e-07 2.821685e-08
[2093,] 2.102502e-07 1.520298e-07 7.008334e-08
[2094,] 9.369938e-04 1.520298e-07 3.123339e-04
[2095,] 8.344440e-05 1.520298e-07 2.781521e-05
[2096,] 1.945200e-07 1.520298e-07 6.484033e-08
[2097,] 1.450406e-06 1.520298e-07 4.834682e-07
[2098,] 2.151249e-07 1.520298e-07 7.170975e-08
[2099,] 5.940167e-07 1.520298e-07 1.980054e-07
[2100,] 2.404288e-06 1.520298e-07 8.014297e-07
[2101,] 1.935345e-07 1.520298e-07 6.451191e-08
[2102,] 2.420059e-07 1.520298e-07 8.066968e-08
[2103,] 2.267890e-07 1.520298e-07 7.559630e-08
[2104,] 7.872811e-08 1.520298e-07 2.624264e-08
[2105,] 2.997849e-08 1.520298e-07 9.992862e-09
[2106,] 5.723999e-03 1.520298e-07 3.315733e-03
[2107,] 3.148436e-08 1.520298e-07 1.049482e-08
[2108,] 4.348102e-08 1.520298e-07 1.449366e-08
[2109,] 3.428978e-08 1.520298e-07 1.142993e-08
[2110,] 3.428710e-08 1.520298e-07 1.142903e-08
[2111,] 4.103235e-08 1.520298e-07 1.367745e-08
[2112,] 3.685930e-08 1.520298e-07 1.228643e-08
[2113,] 3.100276e-08 1.520298e-07 1.033426e-08
[2114,] 5.118778e-03 1.520298e-07 3.464009e-03
[2115,] 3.543503e-08 1.520298e-07 1.181174e-08
[2116,] 3.318555e-08 1.520298e-07 1.106191e-08
[2117,] 8.065402e-03 1.520298e-07 4.559845e-03
[2118,] 2.682772e-07 1.520298e-07 8.943016e-08
[2119,] 3.024549e-08 1.520298e-07 1.008185e-08
[2120,] 2.923443e-08 1.520298e-07 9.744827e-09
[2121,] 4.664764e-03 1.520298e-07 2.666276e-03
[2122,] 3.663906e-08 1.520298e-07 1.221311e-08
[2123,] 3.552013e-08 1.520298e-07 1.184013e-08
[2124,] 3.119726e-08 1.520298e-07 1.039912e-08
[2125,] 3.506994e-08 1.520298e-07 1.169006e-08
[2126,] 3.489238e-08 1.520298e-07 1.163087e-08
[2127,] 3.947299e-08 1.520298e-07 1.315775e-08
[2128,] 3.245420e-08 1.520298e-07 1.081807e-08
[2129,] 1.455091e-03 1.520298e-07 1.262227e-03
[2130,] 3.041991e-08 1.520298e-07 1.013997e-08
[2131,] 2.116168e-03 1.520298e-07 7.341799e-04
[2132,] 3.861514e-08 1.520298e-07 1.287180e-08
[2133,] 4.629536e-08 1.520298e-07 1.543188e-08
[2134,] 5.126924e-08 1.520298e-07 1.708982e-08
[2135,] 1.654503e-07 1.520298e-07 5.515031e-08
[2136,] 1.191341e-01 1.520298e-07 7.544056e-02
[2137,] 5.392634e-08 1.520298e-07 1.797554e-08
[2138,] 5.569593e-08 1.520298e-07 1.856542e-08
[2139,] 6.326381e-08 1.520298e-07 2.108811e-08
[2140,] 1.409230e-07 1.520298e-07 4.697371e-08
[2141,] 5.095986e-08 1.520298e-07 1.698669e-08
[2142,] 4.850937e-08 1.520298e-07 1.616988e-08
[2143,] 7.644792e-08 1.520298e-07 2.548283e-08
[2144,] 2.967954e-03 1.520298e-07 2.150383e-03
[2145,] 9.857073e-08 1.520298e-07 3.285675e-08
[2146,] 4.565203e-08 1.520298e-07 1.521741e-08
[2147,] 7.906753e-08 1.520298e-07 2.635584e-08
[2148,] 1.493809e-07 1.520298e-07 4.979301e-08
[2149,] 1.534874e-07 1.520298e-07 5.116258e-08
[2150,] 1.279243e-07 1.520298e-07 4.264143e-08
[2151,] 8.234261e-02 1.520298e-07 4.053233e-02
[2152,] 1.523971e-07 1.520298e-07 5.079917e-08
[2153,] 1.141616e-07 1.520298e-07 3.805402e-08
[2154,] 8.366403e-08 1.520298e-07 2.788815e-08
[2155,] 1.462864e-07 1.520298e-07 4.876235e-08
[2156,] 1.743719e-07 1.520298e-07 5.812412e-08
[2157,] 1.062082e-07 1.520298e-07 3.540272e-08
[2158,] 6.323455e-03 1.520298e-07 9.912288e-01
[2159,] 1.747476e-07 1.520298e-07 5.824845e-08
[2160,] 5.237518e-03 1.520298e-07 2.159812e-03
[2161,] 1.234340e-07 1.520298e-07 4.114482e-08
[2162,] 4.436756e-01 1.520298e-07 1.797728e-01
[2163,] 4.746356e-07 1.520298e-07 1.582132e-07
[2164,] 6.116726e-08 1.520298e-07 2.038909e-08
[2165,] 1.878550e-07 1.520298e-07 6.261886e-08
[2166,] 1.287320e-07 1.520298e-07 4.291097e-08
[2167,] 1.634658e-07 1.520298e-07 5.448784e-08
[2168,] 3.443764e-04 1.520298e-07 1.737235e-04
[2169,] 1.159695e-07 1.520298e-07 3.865680e-08
[2170,] 1.031372e-07 1.520298e-07 3.437914e-08
[2171,] 1.453661e-07 1.520298e-07 4.845483e-08
[2172,] 1.442802e-07 1.520298e-07 4.809273e-08
[2173,] 1.522192e-07 1.520298e-07 5.073912e-08
[2174,] 1.321528e-07 1.520298e-07 4.405049e-08
[2175,] 4.648308e-06 1.520298e-07 5.781744e-07
[2176,] 1.333618e-07 1.520298e-07 4.445341e-08
[2177,] 1.459355e-07 1.520298e-07 4.864456e-08
[2178,] 1.373113e-07 1.520298e-07 4.576990e-08
[2179,] 1.457386e-07 1.520298e-07 4.857895e-08
[2180,] 1.477868e-07 1.520298e-07 4.926171e-08
[2181,] 8.224840e-08 1.520298e-07 2.741632e-08
[2182,] 1.461136e-07 1.520298e-07 4.870393e-08
[2183,] 1.411565e-07 1.520298e-07 4.705160e-08
[2184,] 1.514131e-07 1.520298e-07 5.047040e-08
[2185,] 1.264770e-07 1.520298e-07 4.215936e-08
[2186,] 2.227295e-03 1.520298e-07 6.891747e-04
[2187,] 1.424908e-07 1.520298e-07 4.749636e-08
[2188,] 1.417031e-07 1.520298e-07 4.723379e-08
[2189,] 4.369831e-08 1.520298e-07 1.456624e-08
[2190,] 1.340452e-07 1.520298e-07 4.468122e-08
[2191,] 1.470871e-07 1.520298e-07 4.902844e-08
[2192,] 1.446912e-07 1.520298e-07 4.822981e-08
[2193,] 1.452223e-07 1.520298e-07 4.840683e-08
[2194,] 1.446734e-07 1.520298e-07 4.822387e-08
[2195,] 1.428413e-07 1.520298e-07 4.761320e-08
[2196,] 1.663377e-07 1.520298e-07 5.544519e-08
[2197,] 1.388731e-07 1.520298e-07 4.629048e-08
[2198,] 1.399416e-07 1.520298e-07 4.664669e-08
[2199,] 1.441382e-07 1.520298e-07 4.804551e-08
[2200,] 1.374620e-07 1.520298e-07 4.582014e-08
[2201,] 1.364086e-07 1.520298e-07 4.546906e-08
[2202,] 1.460848e-07 1.520298e-07 4.869439e-08
[2203,] 1.408438e-07 1.520298e-07 4.694739e-08
[2204,] 1.544563e-07 1.520298e-07 5.148482e-08
[2205,] 1.536479e-07 1.520298e-07 5.121530e-08
[2206,] 1.842202e-07 1.520298e-07 6.140588e-08
[2207,] 1.516806e-07 1.520298e-07 5.055954e-08
[2208,] 1.171246e-07 1.520298e-07 3.904190e-08
[2209,] 1.370408e-07 1.520298e-07 4.567969e-08
[2210,] 1.968302e-07 1.520298e-07 6.560916e-08
[2211,] 1.446153e-07 1.520298e-07 4.820444e-08
[2212,] 1.601395e-07 1.520298e-07 5.337907e-08
[2213,] 1.590870e-07 1.520298e-07 5.302826e-08
[2214,] 1.354792e-07 1.520298e-07 4.515921e-08
[2215,] 1.620770e-07 1.520298e-07 5.402492e-08
[2216,] 1.358092e-07 1.520298e-07 4.526916e-08
[2217,] 1.322904e-07 1.520298e-07 4.409624e-08
[2218,] 1.371467e-07 1.520298e-07 4.571500e-08
[2219,] 1.442138e-07 1.520298e-07 4.807071e-08
[2220,] 1.636911e-07 1.520298e-07 5.456303e-08
[2221,] 1.510876e-07 1.520298e-07 5.036192e-08
[2222,] 1.992357e-07 1.520298e-07 6.641109e-08
[2223,] 1.222905e-07 1.520298e-07 4.076301e-08
[2224,] 1.208222e-07 1.520298e-07 4.027357e-08
[2225,] 1.133831e-07 1.520298e-07 3.779393e-08
[2226,] 1.099057e-07 1.520298e-07 3.663485e-08
[2227,] 1.268562e-07 1.520298e-07 4.228579e-08
[2228,] 1.484375e-07 1.520298e-07 4.947827e-08
[2229,] 2.003920e-07 1.520298e-07 6.679806e-08
[2230,] 1.282299e-07 1.520298e-07 4.274278e-08
[2231,] 1.280058e-07 1.520298e-07 4.266807e-08
[2232,] 1.665138e-07 1.520298e-07 5.550388e-08
[2233,] 1.286874e-07 1.520298e-07 4.289529e-08
[2234,] 1.261468e-07 1.520298e-07 4.204845e-08
[2235,] 1.319545e-07 1.520298e-07 4.398430e-08
[2236,] 6.047917e-04 1.520298e-07 1.025128e-05
[2237,] 1.519171e-07 1.520298e-07 5.063837e-08
[2238,] 1.546729e-07 1.520298e-07 5.155696e-08
[2239,] 1.337495e-07 1.520298e-07 4.458261e-08
[2240,] 7.763782e-08 1.520298e-07 2.587947e-08
[2241,] 4.351899e-07 1.520298e-07 1.450616e-07
[2242,] 3.436286e-07 1.520298e-07 1.145419e-07
[2243,] 3.785286e-08 1.520298e-07 1.261762e-08
[2244,] 1.129984e-07 1.520298e-07 3.766570e-08
[2245,] 1.304010e-07 1.520298e-07 4.346645e-08
[2246,] 1.337895e-07 1.520298e-07 4.459596e-08
[2247,] 1.583371e-07 1.520298e-07 5.277952e-08
[2248,] 1.364699e-07 1.520298e-07 4.548938e-08
[2249,] 1.422547e-07 1.520298e-07 4.741762e-08
[2250,] 1.619819e-07 1.520298e-07 5.399446e-08
[2251,] 1.348941e-07 1.520298e-07 4.496412e-08
[2252,] 1.606739e-07 1.520298e-07 5.355725e-08
[2253,] 5.008719e-08 1.520298e-07 1.669591e-08
[2254,] 1.446292e-07 1.520298e-07 4.820908e-08
[2255,] 1.967524e-04 1.520298e-07 1.934283e-05
[2256,] 1.301649e-07 1.520298e-07 4.338776e-08
[2257,] 1.438537e-07 1.520298e-07 4.795063e-08
[2258,] 1.412975e-03 1.520298e-07 1.472236e-05
[2259,] 1.341912e-07 1.520298e-07 4.472985e-08
[2260,] 1.827699e-04 1.520298e-07 6.164747e-06
[2261,] 1.322303e-07 1.520298e-07 4.407624e-08
[2262,] 1.323792e-07 1.520298e-07 4.412589e-08
[2263,] 1.417538e-07 1.520298e-07 4.725070e-08
[2264,] 1.636761e-07 1.520298e-07 5.455802e-08
[2265,] 1.432918e-07 1.520298e-07 4.776335e-08
[2266,] 6.729570e-08 1.520298e-07 2.243196e-08
[2267,] 1.792273e-07 1.520298e-07 5.974319e-08
[2268,] 1.380655e-07 1.520298e-07 4.602130e-08
[2269,] 2.802341e-06 1.520298e-07 9.341213e-07
[2270,] 1.115334e-07 1.520298e-07 3.717781e-08
[2271,] 1.388849e-07 1.520298e-07 4.629443e-08
[2272,] 1.141015e-07 1.520298e-07 3.803424e-08
[2273,] 3.715573e-08 1.520298e-07 1.238525e-08
[2274,] 1.334974e-07 1.520298e-07 4.449916e-08
[2275,] 3.017170e-08 1.520298e-07 1.005720e-08
[2276,] 6.017342e-08 1.520298e-07 2.005781e-08
[2277,] 1.373027e-07 1.520298e-07 4.576760e-08
[2278,] 6.626846e-08 1.520298e-07 2.208944e-08
[2279,] 7.077594e-07 1.520298e-07 2.359191e-07
[2280,] 9.097629e-08 1.520298e-07 3.032553e-08
[2281,] 3.338128e-08 1.520298e-07 1.112709e-08
[2282,] 8.589272e-08 1.520298e-07 2.863097e-08
[2283,] 8.132812e-08 1.520298e-07 2.710946e-08
[2284,] 4.885170e-08 1.520298e-07 1.628391e-08
[2285,] 1.200837e-07 1.520298e-07 4.002832e-08
[2286,] 3.459449e-08 1.520298e-07 1.153150e-08
[2287,] 3.301559e-08 1.520298e-07 1.100519e-08
[2288,] 1.451993e-06 1.520298e-07 4.840001e-07
[2289,] 1.012791e-07 1.520298e-07 3.375973e-08
[2290,] 6.694664e-08 1.520298e-07 2.231554e-08
[2291,] 1.028405e-07 1.520298e-07 3.428038e-08
[2292,] 6.652018e-08 1.520298e-07 2.217345e-08
[2293,] 1.147070e-07 1.520298e-07 3.823568e-08
[2294,] 2.996476e-08 1.520298e-07 9.988265e-09
[2295,] 4.393450e-08 1.520298e-07 1.464483e-08
[2296,] 1.674134e-07 1.520298e-07 5.580459e-08
[2297,] 8.055395e-08 1.520298e-07 2.685150e-08
[2298,] 6.887422e-08 1.520298e-07 2.295803e-08
[2299,] 8.671228e-08 1.520298e-07 2.890422e-08
[2300,] 7.580065e-08 1.520298e-07 2.526686e-08
[2301,] 8.419655e-07 1.520298e-07 2.806573e-07
[2302,] 8.463911e-07 1.520298e-07 2.821339e-07
[2303,] 6.034984e-08 1.520298e-07 2.011658e-08
[2304,] 4.179555e-08 1.520298e-07 1.393185e-08
[2305,] 3.909719e-07 1.520298e-07 1.303253e-07
[2306,] 8.222330e-07 1.520298e-07 2.740816e-07
[2307,] 4.148636e-07 1.520298e-07 1.382891e-07
[2308,] 4.442130e-08 1.520298e-07 1.480708e-08
[2309,] 3.988335e-07 1.520298e-07 1.329456e-07
[2310,] 6.197117e-08 1.520298e-07 2.065697e-08
[2311,] 1.648762e-07 1.520298e-07 5.495959e-08
[2312,] 6.437247e-08 1.520298e-07 2.145740e-08
[2313,] 8.115832e-08 1.520298e-07 2.705273e-08
[2314,] 3.868532e-08 1.520298e-07 1.289512e-08
[2315,] 1.880312e-07 1.520298e-07 6.267800e-08
[2316,] 3.953097e-08 1.520298e-07 1.317701e-08
[2317,] 6.058990e-08 1.520298e-07 2.019655e-08
[2318,] 7.017898e-08 1.520298e-07 2.339303e-08
[2319,] 6.094880e-08 1.520298e-07 2.031618e-08
[2320,] 5.973354e-08 1.520298e-07 1.991110e-08
[2321,] 2.269269e-07 1.520298e-07 7.564313e-08
[2322,] 9.082876e-08 1.520298e-07 3.027622e-08
[2323,] 3.953392e-08 1.520298e-07 1.317796e-08
[2324,] 8.772999e-08 1.520298e-07 2.924329e-08
[2325,] 2.407900e-07 1.520298e-07 8.026451e-08
[2326,] 6.000934e-08 1.520298e-07 2.000303e-08
[2327,] 5.412744e-07 1.520298e-07 1.804260e-07
[2328,] 1.958599e-07 1.520298e-07 6.528766e-08
[2329,] 1.871927e-07 1.520298e-07 6.239839e-08
[2330,] 8.480649e-08 1.520298e-07 2.826902e-08
[2331,] 5.440199e-08 1.520298e-07 1.813397e-08
[2332,] 6.529240e-08 1.520298e-07 2.176412e-08
[2333,] 1.115325e-07 1.520298e-07 3.717754e-08
[2334,] 6.413540e-07 1.520298e-07 2.137870e-07
[2335,] 5.925683e-08 1.520298e-07 1.975221e-08
[2336,] 6.968992e-07 1.520298e-07 2.323019e-07
[2337,] 5.637541e-08 1.520298e-07 1.879173e-08
[2338,] 5.522035e-07 1.520298e-07 1.840695e-07
[2339,] 6.487415e-07 1.520298e-07 2.162492e-07
[2340,] 2.281504e-07 1.520298e-07 7.605097e-08
[2341,] 6.870845e-07 1.520298e-07 2.290303e-07
[2342,] 5.222129e-08 1.520298e-07 1.740708e-08
[2343,] 4.135123e-07 1.520298e-07 1.378392e-07
[2344,] 5.140364e-08 1.520298e-07 1.713453e-08
[2345,] 8.742796e-07 1.520298e-07 2.914304e-07
[2346,] 1.070964e-06 1.520298e-07 3.569922e-07
[2347,] 1.175675e-07 1.520298e-07 3.918965e-08
[2348,] 5.150726e-08 1.520298e-07 1.716910e-08
[2349,] 1.532222e-07 1.520298e-07 5.107436e-08
[2350,] 5.446838e-08 1.520298e-07 1.815611e-08
[2351,] 5.524404e-08 1.520298e-07 1.841461e-08
[2352,] 1.021909e-06 1.520298e-07 3.406400e-07
[2353,] 5.736783e-08 1.520298e-07 1.912259e-08
[2354,] 7.466830e-08 1.520298e-07 2.488952e-08
[2355,] 3.884624e-07 1.520298e-07 1.294890e-07
[2356,] 1.432280e-07 1.520298e-07 4.774300e-08
[2357,] 2.170862e-07 1.520298e-07 7.236129e-08
[2358,] 5.075596e-07 1.520298e-07 1.691875e-07
[2359,] 9.613952e-07 1.520298e-07 3.204683e-07
[2360,] 2.123866e-07 1.520298e-07 7.079664e-08
[2361,] 5.900986e-08 1.520298e-07 1.966989e-08
[2362,] 6.998207e-07 1.520298e-07 2.332759e-07
[2363,] 8.538336e-07 1.520298e-07 2.846151e-07
[2364,] 5.551018e-08 1.520298e-07 1.850338e-08
[2365,] 5.666568e-08 1.520298e-07 1.888847e-08
[2366,] 5.523339e-08 1.520298e-07 1.841104e-08
[2367,] 5.607491e-08 1.520298e-07 1.869155e-08
[2368,] 1.008864e-06 1.520298e-07 3.362919e-07
[2369,] 1.985919e-07 1.520298e-07 6.619801e-08
[2370,] 1.506010e-06 1.520298e-07 5.020085e-07
[2371,] 5.849894e-08 1.520298e-07 1.949957e-08
[2372,] 3.527686e-08 1.520298e-07 1.175896e-08
[2373,] 6.754865e-07 1.520298e-07 2.251643e-07
[2374,] 9.770481e-08 1.520298e-07 3.256833e-08
[2375,] 5.196572e-08 1.520298e-07 1.732184e-08
[2376,] 5.550278e-08 1.520298e-07 1.850086e-08
[2377,] 4.167329e-08 1.520298e-07 1.389110e-08
[2378,] 6.690151e-08 1.520298e-07 2.230052e-08
[2379,] 5.989141e-08 1.520298e-07 1.996370e-08
[2380,] 2.720496e-07 1.520298e-07 9.068391e-08
[2381,] 3.595995e-07 1.520298e-07 1.198671e-07
[2382,] 4.667342e-07 1.520298e-07 1.555778e-07
[2383,] 3.616266e-08 1.520298e-07 1.205422e-08
[2384,] 3.698777e-08 1.520298e-07 1.232926e-08
[2385,] 6.538411e-08 1.520298e-07 2.179470e-08
[2386,] 2.920508e-07 1.520298e-07 9.735086e-08
[2387,] 5.037396e-07 1.520298e-07 1.679143e-07
[2388,] 4.986252e-08 1.520298e-07 1.662080e-08
[2389,] 7.495257e-08 1.520298e-07 2.498421e-08
[2390,] 3.598206e-08 1.520298e-07 1.199402e-08
[2391,] 3.814059e-08 1.520298e-07 1.271353e-08
[2392,] 3.771284e-08 1.520298e-07 1.257095e-08
[2393,] 2.025701e-07 1.520298e-07 6.752333e-08
[2394,] 3.718893e-07 1.520298e-07 1.239639e-07
[2395,] 5.511141e-07 1.520298e-07 1.837053e-07
[2396,] 4.817774e-07 1.520298e-07 1.605927e-07
[2397,] 4.231114e-07 1.520298e-07 1.410374e-07
[2398,] 3.765642e-08 1.520298e-07 1.255214e-08
[2399,] 4.457013e-08 1.520298e-07 1.485672e-08
[2400,] 3.218172e-08 1.520298e-07 1.072723e-08
[2401,] 3.245509e-08 1.520298e-07 1.081836e-08
[2402,] 5.075225e-08 1.520298e-07 1.691739e-08
[2403,] 6.120995e-08 1.520298e-07 2.040335e-08
[2404,] 2.333353e-07 1.520298e-07 7.777852e-08
[2405,] 4.720015e-08 1.520298e-07 1.573337e-08
[2406,] 2.547315e-07 1.520298e-07 8.491078e-08
[2407,] 3.683852e-08 1.520298e-07 1.227951e-08
[2408,] 4.283635e-07 1.520298e-07 1.427881e-07
[2409,] 4.951652e-08 1.520298e-07 1.650547e-08
[2410,] 3.763161e-08 1.520298e-07 1.254387e-08
[2411,] 3.789558e-07 1.520298e-07 1.263188e-07
[2412,] 1.208858e-07 1.520298e-07 4.029514e-08
[2413,] 4.720686e-08 1.520298e-07 1.573561e-08
[2414,] 8.423622e-07 1.520298e-07 2.807862e-07
[2415,] 8.889459e-07 1.520298e-07 2.963141e-07
[2416,] 6.385152e-07 1.520298e-07 2.128374e-07
[2417,] 3.918163e-08 1.520298e-07 1.306054e-08
[2418,] 1.046234e-06 1.520298e-07 3.487428e-07
[2419,] 3.634817e-08 1.520298e-07 1.211606e-08
[2420,] 7.829595e-08 1.520298e-07 2.609866e-08
[2421,] 3.810517e-08 1.520298e-07 1.270174e-08
[2422,] 4.968484e-08 1.520298e-07 1.656156e-08
[2423,] 3.803677e-08 1.520298e-07 1.267892e-08
[2424,] 1.867451e-07 1.520298e-07 6.224842e-08
[2425,] 3.952338e-08 1.520298e-07 1.317446e-08
[2426,] 2.919084e-07 1.520298e-07 9.730311e-08
[2427,] 5.863676e-07 1.520298e-07 1.954567e-07
[2428,] 4.085492e-08 1.520298e-07 1.361831e-08
[2429,] 4.976525e-08 1.520298e-07 1.658837e-08
[2430,] 4.187761e-08 1.520298e-07 1.395920e-08
[2431,] 3.562206e-08 1.520298e-07 1.187402e-08
[2432,] 3.708863e-08 1.520298e-07 1.236288e-08
[2433,] 1.745271e-07 1.520298e-07 5.817559e-08
[2434,] 3.919401e-07 1.520298e-07 1.306468e-07
[2435,] 4.744172e-08 1.520298e-07 1.581389e-08
[2436,] 1.352910e-06 1.520298e-07 4.509732e-07
[2437,] 7.495449e-07 1.520298e-07 2.498497e-07
[2438,] 3.664954e-08 1.520298e-07 1.221651e-08
[2439,] 9.346766e-07 1.520298e-07 3.115606e-07
[2440,] 3.927767e-08 1.520298e-07 1.309256e-08
[2441,] 4.791182e-08 1.520298e-07 1.597059e-08
[2442,] 4.291540e-07 1.520298e-07 1.430521e-07
[2443,] 4.840080e-08 1.520298e-07 1.613357e-08
[2444,] 5.350353e-07 1.520298e-07 1.783456e-07
[2445,] 3.652692e-08 1.520298e-07 1.217564e-08
[2446,] 3.485603e-07 1.520298e-07 1.161882e-07
[2447,] 4.814733e-08 1.520298e-07 1.604907e-08
[2448,] 2.514925e-07 1.520298e-07 8.383115e-08
[2449,] 4.978031e-08 1.520298e-07 1.659339e-08
[2450,] 5.620717e-07 1.520298e-07 1.873579e-07
[2451,] 3.324355e-07 1.520298e-07 1.108131e-07
[2452,] 5.876507e-07 1.520298e-07 1.958843e-07
[2453,] 5.475978e-07 1.520298e-07 1.825332e-07
[2454,] 4.829252e-08 1.520298e-07 1.609750e-08
[2455,] 5.243936e-07 1.520298e-07 1.747985e-07
[2456,] 3.593730e-08 1.520298e-07 1.197910e-08
[2457,] 3.499714e-07 1.520298e-07 1.166582e-07
[2458,] 4.719672e-08 1.520298e-07 1.573221e-08
[2459,] 7.235046e-07 1.520298e-07 2.411712e-07
[2460,] 5.900800e-07 1.520298e-07 1.966958e-07
[2461,] 4.506011e-08 1.520298e-07 1.502004e-08
[2462,] 2.227147e-07 1.520298e-07 7.423860e-08
[2463,] 3.930136e-08 1.520298e-07 1.310045e-08
[2464,] 4.501331e-08 1.520298e-07 1.500444e-08
[2465,] 2.928855e-07 1.520298e-07 9.762902e-08
[2466,] 4.444022e-07 1.520298e-07 1.481352e-07
[2467,] 4.581192e-08 1.520298e-07 1.527061e-08
[2468,] 3.746439e-08 1.520298e-07 1.248814e-08
[2469,] 9.297346e-08 1.520298e-07 3.099138e-08
[2470,] 1.714119e-07 1.520298e-07 5.713745e-08
[2471,] 2.069571e-07 1.520298e-07 6.898633e-08
[2472,] 2.271693e-07 1.520298e-07 7.572395e-08
[2473,] 4.669833e-08 1.520298e-07 1.556610e-08
[2474,] 4.724803e-08 1.520298e-07 1.574933e-08
[2475,] 3.562599e-08 1.520298e-07 1.187533e-08
[2476,] 2.661649e-07 1.520298e-07 8.872178e-08
[2477,] 1.338406e-07 1.520298e-07 4.461364e-08
[2478,] 3.630930e-08 1.520298e-07 1.210309e-08
[2479,] 4.555361e-08 1.520298e-07 1.518452e-08
[2480,] 1.492148e-07 1.520298e-07 4.973889e-08
[2481,] 1.651977e-07 1.520298e-07 5.506632e-08
[2482,] 1.628668e-07 1.520298e-07 5.428998e-08
[2483,] 1.724289e-07 1.520298e-07 5.747738e-08
[2484,] 2.630881e-07 1.520298e-07 8.769782e-08
[2485,] 2.687137e-07 1.520298e-07 8.957296e-08
[2486,] 2.369072e-07 1.520298e-07 7.897063e-08
[2487,] 1.964192e-07 1.520298e-07 6.547425e-08
[2488,] 2.524829e-07 1.520298e-07 8.416179e-08
[2489,] 2.522518e-07 1.520298e-07 8.408563e-08
[2490,] 2.126149e-07 1.520298e-07 7.087299e-08
[2491,] 1.229169e-07 1.520298e-07 4.097295e-08
[2492,] 1.091308e-07 1.520298e-07 3.637752e-08
[2493,] 4.546928e-08 1.520298e-07 1.515642e-08
[2494,] 3.777657e-08 1.520298e-07 1.259221e-08
[2495,] 1.032206e-07 1.520298e-07 3.440730e-08
[2496,] 4.582950e-08 1.520298e-07 1.527650e-08
[2497,] 1.156747e-07 1.520298e-07 3.855850e-08
[2498,] 4.553506e-08 1.520298e-07 1.517834e-08
[2499,] 9.940898e-08 1.520298e-07 3.313666e-08
[2500,] 4.715986e-08 1.520298e-07 1.571995e-08
[2501,] 1.060285e-07 1.520298e-07 3.534318e-08
[2502,] 4.845196e-08 1.520298e-07 1.615066e-08
[2503,] 5.659565e-08 1.520298e-07 1.886522e-08
[2504,] 1.177682e-07 1.520298e-07 3.925636e-08
[2505,] 1.440028e-07 1.520298e-07 4.800131e-08
[2506,] 3.834149e-08 1.520298e-07 1.278049e-08
[2507,] 1.309066e-07 1.520298e-07 4.363587e-08
[2508,] 5.168142e-08 1.520298e-07 1.722712e-08
[2509,] 9.414860e-07 1.520298e-07 3.138310e-07
[2510,] 9.038059e-07 1.520298e-07 3.012710e-07
[2511,] 5.796952e-07 1.520298e-07 1.932348e-07
[2512,] 8.683210e-07 1.520298e-07 2.894424e-07
[2513,] 1.675159e-06 1.520298e-07 5.583948e-07
[2514,] 9.057433e-07 1.520298e-07 3.019194e-07
[2515,] 3.270316e-08 1.520298e-07 1.090104e-08
[2516,] 4.227810e-08 1.520298e-07 1.409271e-08
[2517,] 3.328584e-07 1.520298e-07 1.109543e-07
[2518,] 2.969209e-07 1.520298e-07 9.897509e-08
[2519,] 1.062261e-06 1.520298e-07 3.540899e-07
[2520,] 5.160661e-08 1.520298e-07 1.720218e-08
[2521,] 4.511291e-08 1.520298e-07 1.503763e-08
[2522,] 4.870712e-07 1.520298e-07 1.623588e-07
[2523,] 4.602335e-08 1.520298e-07 1.534111e-08
[2524,] 5.005849e-08 1.520298e-07 1.668615e-08
[2525,] 4.876941e-08 1.520298e-07 1.625646e-08
[2526,] 4.912024e-08 1.520298e-07 1.637340e-08
[2527,] 4.930829e-08 1.520298e-07 1.643608e-08
[2528,] 4.935800e-08 1.520298e-07 1.645265e-08
[2529,] 5.008948e-08 1.520298e-07 1.669647e-08
[2530,] 5.016785e-08 1.520298e-07 1.672260e-08
[2531,] 4.899090e-08 1.520298e-07 1.633029e-08
[2532,] 5.065541e-08 1.520298e-07 1.688513e-08
[2533,] 3.165192e-07 1.520298e-07 1.055080e-07
[2534,] 4.976772e-08 1.520298e-07 1.658922e-08
[2535,] 4.989499e-08 1.520298e-07 1.663165e-08
[2536,] 5.071197e-08 1.520298e-07 1.690398e-08
[2537,] 6.036436e-08 1.520298e-07 2.012141e-08
[2538,] 5.082793e-08 1.520298e-07 1.694263e-08
[2539,] 4.935898e-08 1.520298e-07 1.645298e-08
[2540,] 4.850821e-08 1.520298e-07 1.616943e-08
[2541,] 4.841778e-08 1.520298e-07 1.613924e-08
[2542,] 8.622696e-07 1.520298e-07 2.874268e-07
[2543,] 3.642032e-07 1.520298e-07 1.214025e-07
[2544,] 5.108911e-08 1.520298e-07 1.702970e-08
[2545,] 4.999481e-08 1.520298e-07 1.666491e-08
[2546,] 1.703786e-06 1.520298e-07 5.679316e-07
[2547,] 1.240876e-07 1.520298e-07 4.136302e-08
[2548,] 1.614292e-06 1.520298e-07 5.381040e-07
[2549,] 6.681270e-08 1.520298e-07 2.227091e-08
[2550,] 5.127329e-08 1.520298e-07 1.709108e-08
[2551,] 4.807331e-08 1.520298e-07 1.602442e-08
[2552,] 5.331323e-08 1.520298e-07 1.777104e-08
[2553,] 9.929229e-08 1.520298e-07 3.309741e-08
[2554,] 5.100839e-07 1.520298e-07 1.700305e-07
[2555,] 4.583501e-07 1.520298e-07 1.527828e-07
[2556,] 7.534754e-07 1.520298e-07 2.511655e-07
[2557,] 4.106218e-08 1.520298e-07 1.368740e-08
[2558,] 4.069735e-08 1.520298e-07 1.356578e-08
[2559,] 5.923845e-08 1.520298e-07 1.974614e-08
[2560,] 1.934138e-06 1.520298e-07 6.447274e-07
[2561,] 3.981948e-08 1.520298e-07 1.327316e-08
[2562,] 1.360735e-06 1.520298e-07 4.535836e-07
[2563,] 9.324992e-08 1.520298e-07 3.108329e-08
[2564,] 4.946982e-07 1.520298e-07 1.649006e-07
[2565,] 4.084528e-06 1.520298e-07 1.361507e-06
[2566,] 4.157190e-06 1.520298e-07 1.385749e-06
[2567,] 1.126097e-06 1.520298e-07 3.753652e-07
[2568,] 3.421054e-08 1.520298e-07 1.140352e-08
[2569,] 4.228690e-08 1.520298e-07 1.409567e-08
[2570,] 4.243480e-08 1.520298e-07 1.414493e-08
[2571,] 1.895834e-06 1.520298e-07 6.319531e-07
[2572,] 4.042616e-06 1.520298e-07 1.347559e-06
[2573,] 3.408069e-06 1.520298e-07 1.136039e-06
[2574,] 2.563339e-06 1.520298e-07 8.544587e-07
[2575,] 4.071146e-06 1.520298e-07 1.357073e-06
[2576,] 4.592662e-08 1.520298e-07 1.530891e-08
[2577,] 1.182007e-05 1.520298e-07 3.940031e-06
[2578,] 2.613586e-06 1.520298e-07 8.712125e-07
[2579,] 5.428009e-06 1.520298e-07 1.809368e-06
[2580,] 3.912023e-08 1.520298e-07 1.304009e-08
[2581,] 4.341987e-08 1.520298e-07 1.447329e-08
[2582,] 1.487528e-05 1.520298e-07 4.958464e-06
[2583,] 4.235012e-08 1.520298e-07 1.411672e-08
[2584,] 4.028275e-06 1.520298e-07 1.342775e-06
[2585,] 8.415745e-06 1.520298e-07 2.805308e-06
[2586,] 4.364999e-06 1.520298e-07 1.455026e-06
[2587,] 8.571010e-06 1.520298e-07 2.857061e-06
[2588,] 5.979198e-06 1.520298e-07 1.993108e-06
[2589,] 6.998783e-06 1.520298e-07 2.332975e-06
[2590,] 9.320867e-07 1.520298e-07 3.106993e-07
[2591,] 4.985138e-06 1.520298e-07 1.661737e-06
[2592,] 1.036430e-06 1.520298e-07 3.454808e-07
[2593,] 8.431764e-08 1.520298e-07 2.810580e-08
[2594,] 7.578855e-08 1.520298e-07 2.526280e-08
[2595,] 4.563317e-07 1.520298e-07 1.521120e-07
[2596,] 2.867941e-07 1.520298e-07 9.559874e-08
[2597,] 4.222093e-08 1.520298e-07 1.407361e-08
[2598,] 4.673608e-08 1.520298e-07 1.557866e-08
[2599,] 3.063718e-08 1.520298e-07 1.021239e-08
[2600,] 4.159554e-08 1.520298e-07 1.386520e-08
[2601,] 2.911846e-08 1.520298e-07 9.706153e-09
[2602,] 2.969440e-08 1.520298e-07 9.898125e-09
[2603,] 4.648898e-08 1.520298e-07 1.549635e-08
[2604,] 2.982032e-08 1.520298e-07 9.940107e-09
[2605,] 4.441556e-08 1.520298e-07 1.480520e-08
[2606,] 4.281294e-08 1.520298e-07 1.427098e-08
[2607,] 3.415592e-08 1.520298e-07 1.138530e-08
[2608,] 6.068441e-08 1.520298e-07 2.022820e-08
[2609,] 3.971796e-08 1.520298e-07 1.323932e-08
[2610,] 4.519482e-08 1.520298e-07 1.506496e-08
[2611,] 3.614789e-08 1.520298e-07 1.204930e-08
[2612,] 4.317836e-08 1.520298e-07 1.439279e-08
[2613,] 3.798606e-08 1.520298e-07 1.266204e-08
[2614,] 3.278753e-08 1.520298e-07 1.092920e-08
[2615,] 7.389319e-08 1.520298e-07 2.463102e-08
[2616,] 7.118789e-08 1.520298e-07 2.372924e-08
[2617,] 9.571525e-08 1.520298e-07 3.190505e-08
[2618,] 3.443519e-08 1.520298e-07 1.147843e-08
[2619,] 3.056239e-08 1.520298e-07 1.018746e-08
[2620,] 3.140734e-08 1.520298e-07 1.046911e-08
[2621,] 3.220130e-08 1.520298e-07 1.073378e-08
[2622,] 3.288619e-08 1.520298e-07 1.096208e-08
[2623,] 3.581530e-08 1.520298e-07 1.193845e-08
[2624,] 3.387732e-08 1.520298e-07 1.129246e-08
[2625,] 3.768671e-08 1.520298e-07 1.256225e-08
[2626,] 8.445885e-08 1.520298e-07 2.815295e-08
[2627,] 3.915742e-08 1.520298e-07 1.305250e-08
[2628,] 3.220816e-08 1.520298e-07 1.073606e-08
[2629,] 3.300633e-08 1.520298e-07 1.100213e-08
[2630,] 9.146276e-08 1.520298e-07 3.048753e-08
[2631,] 9.017613e-08 1.520298e-07 3.005863e-08
[2632,] 3.071511e-08 1.520298e-07 1.023837e-08
[2633,] 3.263755e-08 1.520298e-07 1.087920e-08
[2634,] 3.220947e-08 1.520298e-07 1.073651e-08
[2635,] 3.201106e-08 1.520298e-07 1.067036e-08
[2636,] 3.482880e-08 1.520298e-07 1.160964e-08
[2637,] 3.189488e-08 1.520298e-07 1.063164e-08
[2638,] 3.066087e-08 1.520298e-07 1.022030e-08
[2639,] 3.238657e-08 1.520298e-07 1.079554e-08
[2640,] 3.259543e-08 1.520298e-07 1.086517e-08
[2641,] 8.739297e-08 1.520298e-07 2.913098e-08
[2642,] 3.115175e-08 1.520298e-07 1.038391e-08
[2643,] 3.322283e-08 1.520298e-07 1.107431e-08
[2644,] 3.069316e-08 1.520298e-07 1.023106e-08
[2645,] 3.066179e-08 1.520298e-07 1.022060e-08
[2646,] 3.066857e-08 1.520298e-07 1.022286e-08
[2647,] 3.164161e-08 1.520298e-07 1.054721e-08
[2648,] 3.147473e-08 1.520298e-07 1.049157e-08
[2649,] 3.343764e-08 1.520298e-07 1.114591e-08
[2650,] 4.776254e-08 1.520298e-07 1.592087e-08
[2651,] 3.233862e-08 1.520298e-07 1.077955e-08
[2652,] 3.262844e-08 1.520298e-07 1.087616e-08
[2653,] 9.063177e-08 1.520298e-07 3.021052e-08
[2654,] 3.050389e-08 1.520298e-07 1.016796e-08
[2655,] 3.162714e-08 1.520298e-07 1.054239e-08
[2656,] 8.741685e-08 1.520298e-07 2.913892e-08
[2657,] 3.220828e-08 1.520298e-07 1.073611e-08
[2658,] 3.507985e-08 1.520298e-07 1.169333e-08
[2659,] 9.040421e-08 1.520298e-07 3.013466e-08
[2660,] 9.538779e-08 1.520298e-07 3.179586e-08
[2661,] 7.706422e-08 1.520298e-07 2.568804e-08
[2662,] 9.176645e-08 1.520298e-07 3.058889e-08
[2663,] 3.148548e-08 1.520298e-07 1.049516e-08
[2664,] 3.578707e-08 1.520298e-07 1.192908e-08
[2665,] 3.569996e-08 1.520298e-07 1.190004e-08
[2666,] 8.823449e-08 1.520298e-07 2.941158e-08
[2667,] 8.225507e-08 1.520298e-07 2.741838e-08
[2668,] 3.433996e-08 1.520298e-07 1.144669e-08
[2669,] 8.626183e-08 1.520298e-07 2.875400e-08
[2670,] 3.323478e-08 1.520298e-07 1.107827e-08
[2671,] 3.286987e-08 1.520298e-07 1.095664e-08
[2672,] 3.510033e-08 1.520298e-07 1.170015e-08
[2673,] 8.551728e-08 1.520298e-07 2.850581e-08
[2674,] 3.281504e-08 1.520298e-07 1.093837e-08
[2675,] 8.359209e-08 1.520298e-07 2.786408e-08
[2676,] 3.513634e-08 1.520298e-07 1.171216e-08
[2677,] 8.579837e-08 1.520298e-07 2.859951e-08
[2678,] 8.796699e-08 1.520298e-07 2.932234e-08
[2679,] 3.125524e-08 1.520298e-07 1.041842e-08
[2680,] 4.366686e-08 1.520298e-07 1.455561e-08
[2681,] 3.414242e-08 1.520298e-07 1.138082e-08
[2682,] 4.195259e-08 1.520298e-07 1.398419e-08
[2683,] 3.363092e-08 1.520298e-07 1.121032e-08
[2684,] 3.526999e-08 1.520298e-07 1.175667e-08
[2685,] 3.932091e-08 1.520298e-07 1.310696e-08
[2686,] 4.383652e-08 1.520298e-07 1.461218e-08
[2687,] 4.407300e-08 1.520298e-07 1.469102e-08
[2688,] 5.002425e-08 1.520298e-07 1.667475e-08
[2689,] 4.188331e-08 1.520298e-07 1.396111e-08
[2690,] 4.220583e-08 1.520298e-07 1.406858e-08
[2691,] 1.000548e-07 1.520298e-07 3.335163e-08
[2692,] 3.405825e-08 1.520298e-07 1.135275e-08
[2693,] 1.913384e-07 1.520298e-07 6.377953e-08
[2694,] 1.004362e-07 1.520298e-07 3.347879e-08
[2695,] 1.510268e-07 1.520298e-07 5.034238e-08
[2696,] 7.584265e-08 1.520298e-07 2.528089e-08
[2697,] 8.150550e-08 1.520298e-07 2.716848e-08
[2698,] 3.168081e-08 1.520298e-07 1.056028e-08
[2699,] 6.756008e-08 1.520298e-07 2.252005e-08
[2700,] 4.572195e-08 1.520298e-07 1.524076e-08
[2701,] 9.033334e-08 1.520298e-07 3.011112e-08
[2702,] 3.686691e-08 1.520298e-07 1.228900e-08
[2703,] 9.314098e-08 1.520298e-07 3.104690e-08
[2704,] 4.325303e-08 1.520298e-07 1.441774e-08
[2705,] 7.282124e-08 1.520298e-07 2.427375e-08
[2706,] 8.958769e-08 1.520298e-07 2.986248e-08
[2707,] 1.586353e-07 1.520298e-07 5.287829e-08
[2708,] 7.693380e-08 1.520298e-07 2.564459e-08
[2709,] 4.626783e-08 1.520298e-07 1.542256e-08
[2710,] 3.880283e-08 1.520298e-07 1.293428e-08
[2711,] 1.183355e-07 1.520298e-07 3.944495e-08
[2712,] 4.076814e-08 1.520298e-07 1.358939e-08
[2713,] 9.618997e-08 1.520298e-07 3.206329e-08
[2714,] 4.410485e-08 1.520298e-07 1.470161e-08
[2715,] 2.500227e-07 1.520298e-07 8.334075e-08
[2716,] 3.827082e-08 1.520298e-07 1.275692e-08
[2717,] 9.224316e-08 1.520298e-07 3.074739e-08
[2718,] 5.145692e-08 1.520298e-07 1.715231e-08
[2719,] 3.558699e-08 1.520298e-07 1.186232e-08
[2720,] 4.783648e-08 1.520298e-07 1.594550e-08
[2721,] 9.525273e-08 1.520298e-07 3.175057e-08
[2722,] 9.652360e-08 1.520298e-07 3.217427e-08
[2723,] 3.837021e-08 1.520298e-07 1.279006e-08
[2724,] 4.205619e-08 1.520298e-07 1.401874e-08
[2725,] 3.120336e-07 1.520298e-07 1.040100e-07
[2726,] 4.382192e-08 1.520298e-07 1.460729e-08
[2727,] 4.131546e-08 1.520298e-07 1.377180e-08
[2728,] 3.809852e-07 1.520298e-07 1.269932e-07
[2729,] 3.214877e-08 1.520298e-07 1.071625e-08
[2730,] 4.756874e-07 1.520298e-07 1.585621e-07
[2731,] 3.180153e-08 1.520298e-07 1.060049e-08
[2732,] 4.628881e-08 1.520298e-07 1.542957e-08
[2733,] 1.377220e-07 1.520298e-07 4.590722e-08
[2734,] 5.893951e-08 1.520298e-07 1.964648e-08
[2735,] 1.137202e-07 1.520298e-07 3.790668e-08
[2736,] 5.695722e-08 1.520298e-07 1.898573e-08
[2737,] 4.597633e-08 1.520298e-07 1.532545e-08
[2738,] 2.697747e-08 1.520298e-07 8.992497e-09
[2739,] 2.568766e-07 1.520298e-07 8.562531e-08
[2740,] 4.716998e-08 1.520298e-07 1.572331e-08
[2741,] 1.133894e-07 1.520298e-07 3.779660e-08
[2742,] 4.535272e-08 1.520298e-07 1.511758e-08
[2743,] 2.767915e-08 1.520298e-07 9.226383e-09
[2744,] 6.449585e-08 1.520298e-07 2.149864e-08
[2745,] 6.227261e-08 1.520298e-07 2.075756e-08
[2746,] 8.829034e-08 1.520298e-07 2.943006e-08
[2747,] 4.774188e-08 1.520298e-07 1.591396e-08
[2748,] 5.890659e-08 1.520298e-07 1.963552e-08
[2749,] 5.307148e-08 1.520298e-07 1.769048e-08
[2750,] 2.802779e-08 1.520298e-07 9.342582e-09
[2751,] 4.578875e-08 1.520298e-07 1.526294e-08
[2752,] 5.025461e-08 1.520298e-07 1.675156e-08
[2753,] 3.730104e-08 1.520298e-07 1.243367e-08
[2754,] 3.742257e-08 1.520298e-07 1.247418e-08
[2755,] 4.769880e-08 1.520298e-07 1.589960e-08
[2756,] 3.138635e-08 1.520298e-07 1.046211e-08
[2757,] 5.001033e-08 1.520298e-07 1.667012e-08
[2758,] 4.540693e-08 1.520298e-07 1.513563e-08
[2759,] 4.414880e-08 1.520298e-07 1.471627e-08
[2760,] 3.737756e-08 1.520298e-07 1.245919e-08
[2761,] 3.169702e-06 1.520298e-07 1.056550e-06
[2762,] 5.297089e-08 1.520298e-07 1.765697e-08
[2763,] 4.407956e-08 1.520298e-07 1.469319e-08
[2764,] 5.155357e-08 1.520298e-07 1.718453e-08
[2765,] 4.214983e-08 1.520298e-07 1.404995e-08
[2766,] 5.185481e-08 1.520298e-07 1.728494e-08
[2767,] 3.964126e-08 1.520298e-07 1.321374e-08
[2768,] 4.758174e-08 1.520298e-07 1.586058e-08
[2769,] 5.856787e-08 1.520298e-07 1.952262e-08
[2770,] 2.882573e-06 1.520298e-07 9.608521e-07
[2771,] 4.812821e-08 1.520298e-07 1.604274e-08
[2772,] 4.360880e-08 1.520298e-07 1.453624e-08
[2773,] 3.846269e-08 1.520298e-07 1.282087e-08
[2774,] 2.999455e-08 1.520298e-07 9.998176e-09
[2775,] 1.995770e-07 1.520298e-07 6.652558e-08
[2776,] 3.031127e-08 1.520298e-07 1.010374e-08
[2777,] 3.174992e-08 1.520298e-07 1.058329e-08
[2778,] 3.545240e-07 1.520298e-07 1.181739e-07
[2779,] 5.325968e-08 1.520298e-07 1.775323e-08
[2780,] 2.910023e-08 1.520298e-07 9.700069e-09
[2781,] 5.519948e-08 1.520298e-07 1.839984e-08
[2782,] 7.153311e-08 1.520298e-07 2.384432e-08
[2783,] 3.581535e-08 1.520298e-07 1.193842e-08
[2784,] 1.918597e-07 1.520298e-07 6.395314e-08
[2785,] 8.348069e-08 1.520298e-07 2.782683e-08
[2786,] 4.717204e-08 1.520298e-07 1.572404e-08
[2787,] 4.705277e-08 1.520298e-07 1.568424e-08
[2788,] 4.707352e-08 1.520298e-07 1.569116e-08
[2789,] 2.055878e-07 1.520298e-07 6.852915e-08
[2790,] 2.078075e-07 1.520298e-07 6.926906e-08
[2791,] 9.206057e-08 1.520298e-07 3.068679e-08
[2792,] 3.983008e-08 1.520298e-07 1.327667e-08
[2793,] 5.706423e-08 1.520298e-07 1.902140e-08
[2794,] 6.397253e-08 1.520298e-07 2.132416e-08
[2795,] 9.142893e-08 1.520298e-07 3.047625e-08
[2796,] 8.119197e-08 1.520298e-07 2.706417e-08
[2797,] 5.394639e-08 1.520298e-07 1.798213e-08
[2798,] 3.100955e-06 1.520298e-07 1.033643e-06
[2799,] 1.186101e-07 1.520298e-07 3.953686e-08
[2800,] 1.168242e-07 1.520298e-07 3.894158e-08
[2801,] 1.559489e-07 1.520298e-07 5.198304e-08
[2802,] 4.247949e-08 1.520298e-07 1.415986e-08
[2803,] 1.873015e-07 1.520298e-07 6.243388e-08
[2804,] 1.862753e-05 1.520298e-07 6.209081e-06
[2805,] 5.817958e-08 1.520298e-07 1.939319e-08
[2806,] 1.817298e-07 1.520298e-07 6.057651e-08
[2807,] 3.681004e-08 1.520298e-07 1.227001e-08
[2808,] 5.591197e-08 1.520298e-07 1.863733e-08
[2809,] 5.842665e-08 1.520298e-07 1.947561e-08
[2810,] 5.140548e-07 1.520298e-07 1.713503e-07
[2811,] 8.687575e-08 1.520298e-07 2.895840e-08
[2812,] 5.463174e-08 1.520298e-07 1.821055e-08
[2813,] 7.158540e-08 1.520298e-07 2.386185e-08
[2814,] 1.067077e-07 1.520298e-07 3.556920e-08
[2815,] 5.486316e-07 1.520298e-07 1.828763e-07
[2816,] 5.335323e-08 1.520298e-07 1.778442e-08
[2817,] 3.873844e-08 1.520298e-07 1.291281e-08
[2818,] 1.343873e-07 1.520298e-07 4.479564e-08
[2819,] 5.393650e-08 1.520298e-07 1.797885e-08
[2820,] 3.874896e-08 1.520298e-07 1.291633e-08
[2821,] 3.853665e-08 1.520298e-07 1.284556e-08
[2822,] 1.732654e-06 1.520298e-07 5.775506e-07
[2823,] 3.752276e-08 1.520298e-07 1.250760e-08
[2824,] 3.734514e-08 1.520298e-07 1.244838e-08
[2825,] 4.390714e-08 1.520298e-07 1.463573e-08
[2826,] 1.349875e-06 1.520298e-07 4.499614e-07
[2827,] 3.819601e-08 1.520298e-07 1.273201e-08
[2828,] 7.127893e-08 1.520298e-07 2.375966e-08
[2829,] 1.441301e-07 1.520298e-07 4.804310e-08
[2830,] 1.509572e-07 1.520298e-07 5.031884e-08
[2831,] 1.446647e-07 1.520298e-07 4.822141e-08
[2832,] 1.894152e-07 1.520298e-07 6.313811e-08
[2833,] 1.310859e-06 1.520298e-07 4.369521e-07
[2834,] 1.528829e-07 1.520298e-07 5.096086e-08
[2835,] 3.585192e-08 1.520298e-07 1.195064e-08
[2836,] 3.800905e-08 1.520298e-07 1.266970e-08
[2837,] 3.819752e-08 1.520298e-07 1.273250e-08
[2838,] 1.367542e-07 1.520298e-07 4.558461e-08
[2839,] 2.661251e-07 1.520298e-07 8.870793e-08
[2840,] 3.445554e-08 1.520298e-07 1.148518e-08
[2841,] 5.093450e-07 1.520298e-07 1.697818e-07
[2842,] 6.719328e-08 1.520298e-07 2.239771e-08
[2843,] 3.580479e-08 1.520298e-07 1.193493e-08
[2844,] 4.030771e-08 1.520298e-07 1.343590e-08
[2845,] 2.914801e-08 1.520298e-07 9.715996e-09
[2846,] 2.887624e-08 1.520298e-07 9.625410e-09
[2847,] 3.492397e-08 1.520298e-07 1.164131e-08
[2848,] 2.961942e-08 1.520298e-07 9.873140e-09
[2849,] 1.477276e-07 1.520298e-07 4.924210e-08
[2850,] 3.148127e-08 1.520298e-07 1.049375e-08
[2851,] 2.972085e-08 1.520298e-07 9.906936e-09
[2852,] 2.901654e-08 1.520298e-07 9.672174e-09
[2853,] 2.979244e-08 1.520298e-07 9.930812e-09
[2854,] 3.068190e-08 1.520298e-07 1.022730e-08
[2855,] 2.981443e-08 1.520298e-07 9.938141e-09
[2856,] 2.922686e-08 1.520298e-07 9.742280e-09
[2857,] 4.187111e-08 1.520298e-07 1.395703e-08
[2858,] 3.446434e-08 1.520298e-07 1.148811e-08
[2859,] 2.940313e-08 1.520298e-07 9.801041e-09
[2860,] 3.484023e-08 1.520298e-07 1.161341e-08
[2861,] 2.939037e-08 1.520298e-07 9.796787e-09
[2862,] 2.956923e-08 1.520298e-07 9.856407e-09
[2863,] 4.911634e-08 1.520298e-07 1.637209e-08
[2864,] 3.108176e-08 1.520298e-07 1.036058e-08
[2865,] 3.071029e-08 1.520298e-07 1.023676e-08
[2866,] 1.029457e-07 1.520298e-07 3.431515e-08
[2867,] 4.206794e-08 1.520298e-07 1.402265e-08
[2868,] 5.072345e-08 1.520298e-07 1.690784e-08
[2869,] 4.274684e-08 1.520298e-07 1.424892e-08
[2870,] 6.884003e-08 1.520298e-07 2.294676e-08
[2871,] 3.482962e-08 1.520298e-07 1.160985e-08
[2872,] 4.421429e-08 1.520298e-07 1.473809e-08
[2873,] 5.523046e-08 1.520298e-07 1.841011e-08
[2874,] 3.213605e-08 1.520298e-07 1.071202e-08
[2875,] 3.211061e-08 1.520298e-07 1.070354e-08
[2876,] 3.155448e-08 1.520298e-07 1.051818e-08
[2877,] 3.251221e-08 1.520298e-07 1.083741e-08
[2878,] 3.231217e-08 1.520298e-07 1.077073e-08
[2879,] 5.210471e-08 1.520298e-07 1.736823e-08
[2880,] 4.463107e-08 1.520298e-07 1.487701e-08
[2881,] 4.851561e-08 1.520298e-07 1.617186e-08
[2882,] 4.541601e-08 1.520298e-07 1.513869e-08
[2883,] 3.226815e-08 1.520298e-07 1.075607e-08
[2884,] 4.204256e-08 1.520298e-07 1.401418e-08
[2885,] 3.237797e-08 1.520298e-07 1.079265e-08
[2886,] 3.787534e-08 1.520298e-07 1.262511e-08
[2887,] 3.813742e-08 1.520298e-07 1.271251e-08
[2888,] 3.222724e-08 1.520298e-07 1.074241e-08
[2889,] 3.979586e-08 1.520298e-07 1.326532e-08
[2890,] 6.697526e-08 1.520298e-07 2.232503e-08
[2891,] 5.485951e-08 1.520298e-07 1.828651e-08
[2892,] 6.790869e-08 1.520298e-07 2.263622e-08
[2893,] 4.643149e-08 1.520298e-07 1.547716e-08
[2894,] 4.132839e-08 1.520298e-07 1.377613e-08
[2895,] 4.003470e-08 1.520298e-07 1.334493e-08
[2896,] 5.473293e-08 1.520298e-07 1.824437e-08
[2897,] 5.674236e-08 1.520298e-07 1.891413e-08
[2898,] 9.382506e-08 1.520298e-07 3.127502e-08
[2899,] 9.525695e-08 1.520298e-07 3.175231e-08
[2900,] 9.522057e-08 1.520298e-07 3.174019e-08
[2901,] 3.326028e-08 1.520298e-07 1.108676e-08
[2902,] 3.717890e-08 1.520298e-07 1.239300e-08
[2903,] 3.998449e-08 1.520298e-07 1.332818e-08
[2904,] 3.271644e-08 1.520298e-07 1.090548e-08
[2905,] 3.883560e-08 1.520298e-07 1.294524e-08
[2906,] 3.646144e-08 1.520298e-07 1.215383e-08
[2907,] 3.518386e-08 1.520298e-07 1.172796e-08
[2908,] 3.560346e-08 1.520298e-07 1.186781e-08
[2909,] 5.118564e-08 1.520298e-07 1.706189e-08
[2910,] 1.231866e-07 1.520298e-07 4.106202e-08
[2911,] 4.680255e-08 1.520298e-07 1.560082e-08
[2912,] 5.367507e-08 1.520298e-07 1.789175e-08
[2913,] 6.247763e-08 1.520298e-07 2.082589e-08
[2914,] 3.791872e-08 1.520298e-07 1.263956e-08
[2915,] 3.623744e-08 1.520298e-07 1.207915e-08
[2916,] 3.703317e-08 1.520298e-07 1.234440e-08
[2917,] 3.697288e-08 1.520298e-07 1.232428e-08
[2918,] 3.278939e-08 1.520298e-07 1.092981e-08
[2919,] 3.336622e-08 1.520298e-07 1.112207e-08
[2920,] 3.315927e-08 1.520298e-07 1.105309e-08
[2921,] 3.289385e-08 1.520298e-07 1.096462e-08
[2922,] 3.312150e-08 1.520298e-07 1.104050e-08
[2923,] 3.437353e-08 1.520298e-07 1.145784e-08
[2924,] 3.698207e-08 1.520298e-07 1.232737e-08
[2925,] 4.267723e-08 1.520298e-07 1.422573e-08
[2926,] 4.218047e-08 1.520298e-07 1.406012e-08
[2927,] 5.101687e-08 1.520298e-07 1.700565e-08
[2928,] 5.293734e-08 1.520298e-07 1.764583e-08
[2929,] 3.784184e-08 1.520298e-07 1.261395e-08
[2930,] 4.879689e-08 1.520298e-07 1.626565e-08
[2931,] 4.940820e-08 1.520298e-07 1.646938e-08
[2932,] 4.055240e-08 1.520298e-07 1.351745e-08
[2933,] 4.220152e-08 1.520298e-07 1.406714e-08
[2934,] 4.326177e-08 1.520298e-07 1.442056e-08
[2935,] 4.015223e-08 1.520298e-07 1.338406e-08
[2936,] 3.327967e-08 1.520298e-07 1.109323e-08
[2937,] 5.040257e-08 1.520298e-07 1.680089e-08
[2938,] 4.438609e-08 1.520298e-07 1.479537e-08
[2939,] 3.687468e-08 1.520298e-07 1.229155e-08
[2940,] 6.103346e-08 1.520298e-07 2.034449e-08
[2941,] 3.910755e-08 1.520298e-07 1.303583e-08
[2942,] 4.576679e-08 1.520298e-07 1.525562e-08
[2943,] 4.416514e-08 1.520298e-07 1.472175e-08
[2944,] 4.725825e-08 1.520298e-07 1.575277e-08
[2945,] 4.667760e-08 1.520298e-07 1.555920e-08
[2946,] 5.060993e-08 1.520298e-07 1.686997e-08
[2947,] 4.131653e-08 1.520298e-07 1.377218e-08
[2948,] 6.280992e-08 1.520298e-07 2.093667e-08
[2949,] 4.759828e-08 1.520298e-07 1.586612e-08
[2950,] 4.615233e-08 1.520298e-07 1.538413e-08
[2951,] 3.846389e-08 1.520298e-07 1.282129e-08
[2952,] 3.456728e-08 1.520298e-07 1.152244e-08
[2953,] 4.404260e-08 1.520298e-07 1.468087e-08
[2954,] 4.442424e-08 1.520298e-07 1.480808e-08
[2955,] 6.476321e-08 1.520298e-07 2.158773e-08
[2956,] 4.420866e-08 1.520298e-07 1.473622e-08
[2957,] 4.498278e-08 1.520298e-07 1.499426e-08
[2958,] 4.188218e-08 1.520298e-07 1.396073e-08
[2959,] 5.040339e-08 1.520298e-07 1.680112e-08
[2960,] 4.974468e-08 1.520298e-07 1.658156e-08
[2961,] 4.570179e-08 1.520298e-07 1.523392e-08
[2962,] 4.228705e-08 1.520298e-07 1.409568e-08
[2963,] 4.042469e-08 1.520298e-07 1.347489e-08
[2964,] 3.255859e-08 1.520298e-07 1.085287e-08
[2965,] 4.756946e-08 1.520298e-07 1.585651e-08
[2966,] 4.077800e-08 1.520298e-07 1.359264e-08
[2967,] 4.715253e-08 1.520298e-07 1.571751e-08
[2968,] 9.337479e-08 1.520298e-07 3.112491e-08
[2969,] 3.899074e-08 1.520298e-07 1.299690e-08
[2970,] 4.364297e-08 1.520298e-07 1.454766e-08
[2971,] 3.465593e-08 1.520298e-07 1.155197e-08
[2972,] 3.274800e-08 1.520298e-07 1.091600e-08
[2973,] 4.113051e-08 1.520298e-07 1.371014e-08
[2974,] 4.002772e-08 1.520298e-07 1.334257e-08
[2975,] 3.907588e-08 1.520298e-07 1.302526e-08
[2976,] 3.665072e-08 1.520298e-07 1.221693e-08
[2977,] 3.432310e-08 1.520298e-07 1.144104e-08
[2978,] 3.969380e-08 1.520298e-07 1.323124e-08
[2979,] 3.787530e-08 1.520298e-07 1.262510e-08
[2980,] 6.835832e-08 1.520298e-07 2.278615e-08
[2981,] 7.253515e-08 1.520298e-07 2.417855e-08
[2982,] 8.330624e-08 1.520298e-07 2.776896e-08
[2983,] 5.554223e-08 1.520298e-07 1.851412e-08
[2984,] 5.442605e-08 1.520298e-07 1.814203e-08
[2985,] 6.057381e-08 1.520298e-07 2.019137e-08
[2986,] 3.261165e-08 1.520298e-07 1.087054e-08
[2987,] 3.100343e-08 1.520298e-07 1.033449e-08
[2988,] 5.745152e-08 1.520298e-07 1.915060e-08
[2989,] 3.041352e-08 1.520298e-07 1.013784e-08
[2990,] 3.043002e-08 1.520298e-07 1.014334e-08
[2991,] 3.043743e-08 1.520298e-07 1.014581e-08
[2992,] 3.038843e-08 1.520298e-07 1.012948e-08
[2993,] 3.073168e-08 1.520298e-07 1.024389e-08
[2994,] 3.073976e-08 1.520298e-07 1.024658e-08
[2995,] 3.080442e-08 1.520298e-07 1.026815e-08
[2996,] 3.066095e-08 1.520298e-07 1.022032e-08
[2997,] 3.014271e-08 1.520298e-07 1.004757e-08
[2998,] 3.024999e-08 1.520298e-07 1.008333e-08
[2999,] 3.019535e-08 1.520298e-07 1.006512e-08
[3000,] 3.016500e-08 1.520298e-07 1.005500e-08
[3001,] 4.260834e-08 1.520298e-07 1.420278e-08
[3002,] 3.158835e-08 1.520298e-07 1.052944e-08
[3003,] 3.007739e-08 1.520298e-07 1.002580e-08
[3004,] 3.007693e-08 1.520298e-07 1.002564e-08
[3005,] 3.014870e-08 1.520298e-07 1.004957e-08
[3006,] 3.034376e-08 1.520298e-07 1.011459e-08
[3007,] 8.531118e-08 1.520298e-07 2.843734e-08
[3008,] 3.013231e-08 1.520298e-07 1.004410e-08
[3009,] 3.012253e-08 1.520298e-07 1.004084e-08
[3010,] 3.012568e-08 1.520298e-07 1.004189e-08
[3011,] 3.036975e-08 1.520298e-07 1.012326e-08
[3012,] 3.295431e-08 1.520298e-07 1.098479e-08
[3013,] 3.213209e-08 1.520298e-07 1.071071e-08
[3014,] 3.275052e-08 1.520298e-07 1.091686e-08
[3015,] 2.037405e-07 1.520298e-07 6.791310e-08
[3016,] 3.074245e-08 1.520298e-07 1.024748e-08
[3017,] 2.650365e-08 1.520298e-07 8.834551e-09
[3018,] 3.228379e-08 1.520298e-07 1.076127e-08
[3019,] 3.209867e-08 1.520298e-07 1.069957e-08
[3020,] 3.170402e-08 1.520298e-07 1.056801e-08
[3021,] 1.640469e-07 1.520298e-07 5.468238e-08
[3022,] 3.126778e-08 1.520298e-07 1.042260e-08
[3023,] 3.228053e-08 1.520298e-07 1.076019e-08
[3024,] 5.359599e-08 1.520298e-07 1.786539e-08
[3025,] 4.577915e-08 1.520298e-07 1.525975e-08
[3026,] 8.145088e-08 1.520298e-07 2.715022e-08
[3027,] 1.634491e-07 1.520298e-07 5.448302e-08
[3028,] 1.524695e-07 1.520298e-07 5.082322e-08
[3029,] 5.025016e-08 1.520298e-07 1.675005e-08
[3030,] 3.075658e-08 1.520298e-07 1.025219e-08
[3031,] 3.191801e-08 1.520298e-07 1.063933e-08
[3032,] 6.098631e-08 1.520298e-07 2.032888e-08
[3033,] 2.717895e-08 1.520298e-07 9.059658e-09
[3034,] 2.688911e-08 1.520298e-07 8.963039e-09
[3035,] 1.334234e-07 1.520298e-07 4.447463e-08
[3036,] 3.136846e-08 1.520298e-07 1.045615e-08
[3037,] 2.839671e-08 1.520298e-07 9.465567e-09
[3038,] 4.301271e-08 1.520298e-07 1.433756e-08
[3039,] 2.800055e-07 1.520298e-07 9.333748e-08
[3040,] 1.257879e-07 1.520298e-07 4.192939e-08
[3041,] 6.746915e-08 1.520298e-07 2.248970e-08
[3042,] 3.907613e-08 1.520298e-07 1.302537e-08
[3043,] 6.181349e-08 1.520298e-07 2.060452e-08
[3044,] 3.090445e-08 1.520298e-07 1.030147e-08
[3045,] 3.479102e-08 1.520298e-07 1.159703e-08
[3046,] 1.237596e-07 1.520298e-07 4.125326e-08
[3047,] 5.981707e-08 1.520298e-07 1.993904e-08
[3048,] 1.393918e-07 1.520298e-07 4.646376e-08
[3049,] 6.686577e-08 1.520298e-07 2.228876e-08
[3050,] 8.018010e-08 1.520298e-07 2.672685e-08
[3051,] 5.005136e-08 1.520298e-07 1.668380e-08
[3052,] 6.974755e-08 1.520298e-07 2.324917e-08
[3053,] 3.184796e-08 1.520298e-07 1.061600e-08
[3054,] 1.167708e-07 1.520298e-07 3.892367e-08
[3055,] 6.721194e-08 1.520298e-07 2.240402e-08
[3056,] 2.956102e-08 1.520298e-07 9.853680e-09
[3057,] 6.287012e-08 1.520298e-07 2.095674e-08
[3058,] 4.693493e-08 1.520298e-07 1.564496e-08
[3059,] 5.495153e-08 1.520298e-07 1.831719e-08
[3060,] 1.208804e-07 1.520298e-07 4.029353e-08
[3061,] 5.401213e-08 1.520298e-07 1.800405e-08
[3062,] 8.695772e-08 1.520298e-07 2.898601e-08
[3063,] 5.300604e-08 1.520298e-07 1.766874e-08
[3064,] 5.401741e-08 1.520298e-07 1.800581e-08
[3065,] 8.401694e-07 1.520298e-07 2.800549e-07
[3066,] 2.869356e-08 1.520298e-07 9.564524e-09
[3067,] 2.981908e-07 1.520298e-07 9.939931e-08
[3068,] 6.263765e-08 1.520298e-07 2.087923e-08
[3069,] 2.766902e-08 1.520298e-07 9.223010e-09
[3070,] 1.149745e-07 1.520298e-07 3.832490e-08
[3071,] 5.313883e-08 1.520298e-07 1.771297e-08
[3072,] 3.815653e-08 1.520298e-07 1.271884e-08
[3073,] 2.092604e-07 1.520298e-07 6.975501e-08
[3074,] 1.794497e-07 1.520298e-07 5.981758e-08
[3075,] 1.257663e-07 1.520298e-07 4.192210e-08
[3076,] 1.243676e-07 1.520298e-07 4.145586e-08
[3077,] 5.568551e-08 1.520298e-07 1.856185e-08
[3078,] 4.463123e-08 1.520298e-07 1.487703e-08
[3079,] 5.616163e-08 1.520298e-07 1.872057e-08
[3080,] 5.313842e-08 1.520298e-07 1.771280e-08
[3081,] 1.392208e-07 1.520298e-07 4.640691e-08
[3082,] 5.329245e-08 1.520298e-07 1.776415e-08
[3083,] 3.391112e-08 1.520298e-07 1.130370e-08
[3084,] 3.416382e-08 1.520298e-07 1.138792e-08
[3085,] 1.247508e-07 1.520298e-07 4.158359e-08
[3086,] 3.150658e-08 1.520298e-07 1.050218e-08
[3087,] 8.411096e-08 1.520298e-07 2.803698e-08
[3088,] 2.795291e-08 1.520298e-07 9.317637e-09
[3089,] 2.793921e-08 1.520298e-07 9.313070e-09
[3090,] 2.889130e-08 1.520298e-07 9.630447e-09
[3091,] 2.847361e-08 1.520298e-07 9.491214e-09
[3092,] 2.801412e-08 1.520298e-07 9.338039e-09
[3093,] 6.188690e-08 1.520298e-07 2.062898e-08
[3094,] 3.869831e-08 1.520298e-07 1.289942e-08
[3095,] 3.530520e-08 1.520298e-07 1.176839e-08
[3096,] 3.821649e-08 1.520298e-07 1.273881e-08
[3097,] 5.440712e-08 1.520298e-07 1.813571e-08
[3098,] 3.615049e-08 1.520298e-07 1.205013e-08
[3099,] 5.989284e-08 1.520298e-07 1.996427e-08
[3100,] 1.320694e-07 1.520298e-07 4.402293e-08
[3101,] 5.447634e-08 1.520298e-07 1.815878e-08
[3102,] 8.301514e-08 1.520298e-07 2.767172e-08
[3103,] 2.982342e-08 1.520298e-07 9.941142e-09
[3104,] 6.417331e-08 1.520298e-07 2.139110e-08
[3105,] 2.794073e-08 1.520298e-07 9.313576e-09
[3106,] 2.786999e-08 1.520298e-07 9.289995e-09
[3107,] 2.833710e-08 1.520298e-07 9.445698e-09
[3108,] 5.629270e-08 1.520298e-07 1.876425e-08
[3109,] 2.820695e-08 1.520298e-07 9.402313e-09
[3110,] 5.465225e-08 1.520298e-07 1.821744e-08
[3111,] 5.174762e-08 1.520298e-07 1.724921e-08
[3112,] 6.189986e-08 1.520298e-07 2.063333e-08
[3113,] 6.163742e-08 1.520298e-07 2.054585e-08
[3114,] 6.616827e-08 1.520298e-07 2.205616e-08
[3115,] 5.555056e-08 1.520298e-07 1.851686e-08
[3116,] 2.796884e-08 1.520298e-07 9.322948e-09
[3117,] 3.049262e-08 1.520298e-07 1.016422e-08
[3118,] 2.824367e-08 1.520298e-07 9.414560e-09
[3119,] 5.580569e-08 1.520298e-07 1.860191e-08
[3120,] 5.684838e-08 1.520298e-07 1.894948e-08
[3121,] 6.398420e-08 1.520298e-07 2.132812e-08
[3122,] 2.814741e-08 1.520298e-07 9.382471e-09
[3123,] 2.789580e-08 1.520298e-07 9.298601e-09
[3124,] 2.792151e-08 1.520298e-07 9.307170e-09
[3125,] 6.099926e-08 1.520298e-07 2.033309e-08
[3126,] 6.062410e-08 1.520298e-07 2.020804e-08
[3127,] 3.002185e-08 1.520298e-07 1.000729e-08
[3128,] 5.380852e-08 1.520298e-07 1.793617e-08
```
