## Supplementary material for "Characterization of shared and ancestry-specific signals driving complex traits using multi-ancestry fine-mapping": mesusieoutput

```
                 eur          afr      eur_afr
   [1,] 9.602810e-05 0.0001090746 2.878464e-05
   [2,] 9.297348e-05 0.0001230826 2.696263e-05
   [3,] 1.085328e-04 0.0001427804 4.909896e-05
   [4,] 1.095588e-04 0.0001709986 5.884021e-05
   [5,] 1.045346e-04 0.0001483252 3.313359e-05
   [6,] 8.291310e-05 0.0001379970 2.358827e-05
   [7,] 8.767494e-05 0.0001417310 3.482136e-05
   [8,] 1.050524e-04 0.0001520622 4.889416e-05
   [9,] 2.249165e-04 0.0001195923 7.115714e-05
  [10,] 1.065230e-04 0.0001268530 4.089571e-05
  [11,] 9.096043e-05 0.0001663661 4.191885e-05
  [12,] 8.149252e-05 0.0001393614 2.366812e-05
  [13,] 1.096283e-04 0.0001405357 4.728325e-05
  [14,] 1.003330e-04 0.0002156837 6.167384e-05
  [15,] 1.442450e-04 0.0001072173 3.658078e-05
  [16,] 8.441430e-05 0.0001318270 2.360997e-05
  [17,] 1.225039e-04 0.0001071273 3.401476e-05
  [18,] 8.919992e-05 0.0001376788 2.373388e-05
  [19,] 1.325030e-04 0.0001089576 3.728463e-05
  [20,] 9.815684e-05 0.0001081090 2.593746e-05
  [21,] 9.285970e-05 0.0001302207 3.198406e-05
  [22,] 1.603183e-04 0.0001094650 3.351381e-05
  [23,] 9.087382e-05 0.0001323619 3.186612e-05
  [24,] 8.837490e-05 0.0001233976 2.343318e-05
  [25,] 1.414875e-04 0.0001070984 3.342728e-05
  [26,] 1.364826e-04 0.0001084018 3.940241e-05
  [27,] 1.401036e-04 0.0001079858 4.008539e-05
  [28,] 1.425014e-04 0.0001476913 4.755353e-05
  [29,] 9.349755e-05 0.0001272875 3.090635e-05
  [30,] 9.356240e-05 0.0001104466 2.802412e-05
  [31,] 9.523584e-05 0.0001050971 2.723369e-05
  [32,] 7.585992e-05 0.0001200703 2.309372e-05
  [33,] 7.633472e-05 0.0001191867 2.333159e-05
  [34,] 1.021177e-04 0.0001362343 4.160589e-05
  [35,] 1.164821e-04 0.0001481747 3.778349e-05
  [36,] 8.007312e-05 0.0001637503 3.172497e-05
  [37,] 8.100048e-05 0.0001414548 2.857514e-05
  [38,] 1.035433e-04 0.0001247987 2.640239e-05
  [39,] 1.053549e-04 0.0001272128 2.633967e-05
  [40,] 9.357796e-05 0.0001236031 2.399333e-05
  [41,] 1.001758e-04 0.0001283618 2.571166e-05
  [42,] 7.529605e-05 0.0001361375 2.478636e-05
  [43,] 1.042399e-04 0.0001229449 2.620706e-05
  [44,] 7.653572e-05 0.0001417847 2.447099e-05
  [45,] 7.668141e-05 0.0001454793 2.448345e-05
  [46,] 7.711569e-05 0.0001419386 2.430020e-05
  [47,] 2.499026e-04 0.0001250210 8.089192e-05
  [48,] 2.279925e-04 0.0001159823 6.200480e-05
  [49,] 1.024252e-04 0.0001413205 3.167152e-05
  [50,] 8.336511e-05 0.0001187751 2.762943e-05
  [51,] 1.164352e-04 0.0001080290 2.769540e-05
  [52,] 1.535548e-04 0.0001066863 3.397860e-05
  [53,] 1.234693e-04 0.0001060698 2.990794e-05
  [54,] 8.529810e-05 0.0001154345 2.736653e-05
  [55,] 2.560442e-04 0.0001378678 1.017040e-04
  [56,] 2.835409e-04 0.0001297340 9.113890e-05
  [57,] 1.641003e-04 0.0001075808 4.755212e-05
  [58,] 7.590365e-05 0.0001153311 2.415827e-05
  [59,] 3.070727e-04 0.0001375605 1.230671e-04
  [60,] 1.194386e-04 0.0001489318 3.892241e-05
  [61,] 1.086859e-04 0.0001049244 2.954645e-05
  [62,] 8.333068e-05 0.0002145070 3.313217e-05
  [63,] 1.322232e-04 0.0001048517 3.554017e-05
  [64,] 1.315201e-04 0.0001048590 3.539452e-05
  [65,] 1.333518e-04 0.0001084446 4.074135e-05
  [66,] 1.124178e-04 0.0001075578 3.429175e-05
  [67,] 1.121449e-04 0.0001122226 3.737373e-05
  [68,] 1.133963e-04 0.0001072373 3.431176e-05
  [69,] 1.183222e-04 0.0001049383 3.083977e-05
  [70,] 1.155824e-04 0.0001048981 3.047517e-05
  [71,] 1.151097e-04 0.0001048172 3.083523e-05
  [72,] 1.088186e-04 0.0001049689 2.987872e-05
  [73,] 3.704700e-04 0.0001360413 1.433133e-04
  [74,] 1.028576e-04 0.0001050698 2.870773e-05
  [75,] 1.169826e-04 0.0001051458 3.251368e-05
  [76,] 3.421023e-04 0.0001234016 8.493430e-05
  [77,] 8.445693e-05 0.0002485154 3.921493e-05
  [78,] 1.172961e-04 0.0001048607 3.149179e-05
  [79,] 1.161213e-04 0.0001048676 3.119990e-05
  [80,] 1.296677e-04 0.0001054939 3.606811e-05
  [81,] 1.235185e-04 0.0001053767 3.437888e-05
  [82,] 1.431444e-04 0.0001640420 5.398398e-05
  [83,] 1.010515e-04 0.0001067690 2.578629e-05
  [84,] 1.013429e-04 0.0001458561 3.444853e-05
  [85,] 7.525664e-05 0.0001286456 2.561848e-05
  [86,] 2.988094e-04 0.0001297862 1.027242e-04
  [87,] 1.056339e-04 0.0001090801 2.896619e-05
  [88,] 2.682200e-04 0.0001352245 1.038360e-04
  [89,] 9.011301e-05 0.0001201986 2.812964e-05
  [90,] 2.576855e-04 0.0001350131 9.919353e-05
  [91,] 1.849275e-04 0.0001064751 4.271627e-05
  [92,] 2.841810e-04 0.0001270138 9.053632e-05
  [93,] 2.572331e-04 0.0001270979 8.234556e-05
  [94,] 3.407963e-04 0.0001431506 1.160498e-04
  [95,] 2.732261e-04 0.0001268387 8.659675e-05
  [96,] 3.091409e-04 0.0001279003 1.008465e-04
  [97,] 2.895838e-04 0.0001278591 9.465023e-05
  [98,] 2.882617e-04 0.0001278250 9.443541e-05
  [99,] 2.522344e-04 0.0001248383 7.350888e-05
 [100,] 2.561512e-04 0.0001368237 1.008785e-04
 [101,] 3.046120e-04 0.0001422221 1.322862e-04
 [102,] 1.050643e-04 0.0001382059 3.187009e-05
 [103,] 2.721193e-04 0.0001412996 1.158110e-04
 [104,] 3.108379e-04 0.0001391445 1.281176e-04
 [105,] 1.127424e-04 0.0001404972 3.284419e-05
 [106,] 2.695279e-04 0.0001384275 1.092427e-04
 [107,] 2.588057e-04 0.0001374308 1.029083e-04
 [108,] 2.341108e-04 0.0001375060 9.287698e-05
 [109,] 2.532026e-04 0.0001437110 1.109959e-04
 [110,] 2.279064e-04 0.0001413678 9.784699e-05
 [111,] 2.215911e-04 0.0001421733 9.599413e-05
 [112,] 2.285689e-04 0.0001417424 9.886086e-05
 [113,] 2.939119e-04 0.0001209741 9.395784e-05
 [114,] 2.287044e-04 0.0001429678 9.859844e-05
 [115,] 1.011652e-04 0.0001436767 3.227479e-05
 [116,] 2.069384e-04 0.0001408068 8.589615e-05
 [117,] 2.161949e-04 0.0001459575 9.671218e-05
 [118,] 1.003087e-04 0.0001478479 3.361749e-05
 [119,] 2.368055e-04 0.0001455351 1.062330e-04
 [120,] 1.584250e-04 0.0001180218 4.642821e-05
 [121,] 1.729027e-04 0.0001596815 9.112973e-05
 [122,] 2.184828e-04 0.0001417803 9.245766e-05
 [123,] 1.990326e-04 0.0001428676 8.484327e-05
 [124,] 2.562412e-04 0.0001373488 1.012430e-04
 [125,] 1.949788e-04 0.0001855716 1.229064e-04
 [126,] 4.073478e-04 0.0001236501 1.400789e-04
 [127,] 2.234659e-04 0.0001367646 8.766539e-05
 [128,] 1.409022e-04 0.0001589904 5.931333e-05
 [129,] 9.902007e-05 0.0001435493 3.188538e-05
 [130,] 2.321617e-04 0.0001238608 6.778461e-05
 [131,] 1.611331e-04 0.0001220029 4.343179e-05
 [132,] 2.277100e-04 0.0001421111 9.714442e-05
 [133,] 2.291140e-04 0.0001402438 9.502800e-05
 [134,] 2.771011e-04 0.0001234038 7.553284e-05
 [135,] 9.948765e-05 0.0001448845 3.178079e-05
 [136,] 9.411706e-05 0.0001384149 2.879055e-05
 [137,] 1.274012e-04 0.0001377771 3.352335e-05
 [138,] 1.522003e-04 0.0001781154 3.670211e-05
 [139,] 1.422226e-04 0.0001769258 3.570135e-05
 [140,] 2.880378e-04 0.0001252396 6.368803e-05
 [141,] 1.328517e-04 0.0001796892 3.073877e-05
 [142,] 1.458236e-04 0.0001419917 4.098310e-05
 [143,] 9.681765e-05 0.0001308075 2.594190e-05
 [144,] 1.695216e-04 0.0001442875 6.022442e-05
 [145,] 1.731389e-04 0.0001424124 6.246201e-05
 [146,] 9.296459e-05 0.0001369963 3.077691e-05
 [147,] 3.536512e-04 0.0001308095 1.415110e-04
 [148,] 3.648943e-04 0.0001126237 8.602123e-05
 [149,] 3.460574e-04 0.0001180680 1.231515e-04
 [150,] 3.220358e-04 0.0001275832 1.119048e-04
 [151,] 5.177377e-04 0.0001106783 6.982743e-05
 [152,] 1.611926e-03 0.0001246612 3.493512e-04
 [153,] 1.325751e-04 0.0001504043 4.414418e-05
 [154,] 8.392025e-05 0.0001206325 2.593288e-05
 [155,] 8.391053e-05 0.0001365985 2.747697e-05
 [156,] 1.782293e-04 0.0001402713 6.143132e-05
 [157,] 3.154493e-04 0.0001367964 8.428859e-05
 [158,] 1.563797e-04 0.0001386518 4.288222e-05
 [159,] 5.738152e-04 0.0001259812 6.358686e-05
 [160,] 8.751121e-05 0.0001382172 2.977934e-05
 [161,] 3.278499e-04 0.0001402701 1.128687e-04
 [162,] 1.424977e-04 0.0001520524 4.799255e-05
 [163,] 9.254692e-05 0.0001431707 3.050403e-05
 [164,] 2.525810e-04 0.0001383706 7.477602e-05
 [165,] 3.655998e-04 0.0001394843 7.432172e-05
 [166,] 3.831971e-04 0.0001391344 8.371583e-05
 [167,] 8.985249e-05 0.0001721986 3.787671e-05
 [168,] 2.138660e-04 0.0001394001 5.950277e-05
 [169,] 8.915690e-05 0.0001349364 3.025559e-05
 [170,] 3.212371e-04 0.0001405076 1.116243e-04
 [171,] 9.636785e-05 0.0002043355 4.912288e-05
 [172,] 5.440296e-04 0.0001084822 8.438912e-05
 [173,] 1.877379e-04 0.0001897981 1.248210e-04
 [174,] 9.478405e-05 0.0002210139 5.011093e-05
 [175,] 1.025963e-04 0.0001467901 3.577986e-05
 [176,] 1.512302e-04 0.0001590085 6.186352e-05
 [177,] 5.788242e-04 0.0001050569 9.707884e-05
 [178,] 5.648921e-04 0.0001045738 1.060701e-04
 [179,] 2.723082e-04 0.0001428001 6.565357e-05
 [180,] 1.923762e-04 0.0001275812 3.540238e-05
 [181,] 1.539546e-04 0.0001394804 5.118779e-05
 [182,] 1.528080e-04 0.0001394212 5.064013e-05
 [183,] 1.578499e-04 0.0001443508 3.889825e-05
 [184,] 8.171661e-05 0.0001046742 2.403553e-05
 [185,] 1.696127e-04 0.0001565221 7.009703e-05
 [186,] 8.960673e-05 0.0001845073 4.007561e-05
 [187,] 1.438004e-04 0.0002157405 2.870176e-05
 [188,] 1.167352e-04 0.0001632169 5.119316e-05
 [189,] 1.732890e-04 0.0001378730 4.981301e-05
 [190,] 1.601693e-04 0.0001368764 4.822468e-05
 [191,] 8.703604e-05 0.0001849429 3.756847e-05
 [192,] 8.432054e-05 0.0001723386 2.317479e-05
 [193,] 4.602082e-04 0.0001098744 8.018253e-05
 [194,] 1.686088e-04 0.0001209258 3.194089e-05
 [195,] 8.308436e-05 0.0002193115 2.600764e-05
 [196,] 1.516934e-04 0.0001406217 3.493435e-05
 [197,] 1.639183e-04 0.0001358146 4.178454e-05
 [198,] 1.324731e-04 0.0001546778 3.663810e-05
 [199,] 2.816718e-04 0.0001090848 6.054368e-05
 [200,] 2.557459e-04 0.0001088565 5.908050e-05
 [201,] 2.616720e-04 0.0001390963 5.591729e-05
 [202,] 2.949407e-04 0.0001315120 8.019920e-05
 [203,] 2.897355e-04 0.0001318628 7.267457e-05
 [204,] 2.812143e-04 0.0001318835 7.084227e-05
 [205,] 1.281571e-04 0.0001557252 3.651961e-05
 [206,] 1.686176e-04 0.0001794705 2.565696e-05
 [207,] 1.289572e-04 0.0001536306 3.655681e-05
 [208,] 1.434766e-04 0.0001531805 5.119884e-05
 [209,] 8.714044e-05 0.0001693145 2.375501e-05
 [210,] 2.215892e-04 0.0001125926 4.253160e-05
 [211,] 2.168228e-04 0.0001140553 4.069072e-05
 [212,] 8.922526e-05 0.0002108570 2.419499e-05
 [213,] 1.724582e-04 0.0001371214 4.193385e-05
 [214,] 9.155401e-05 0.0001941286 2.549231e-05
 [215,] 1.674931e-04 0.0001441465 3.660068e-05
 [216,] 1.035336e-04 0.0001395180 2.772874e-05
 [217,] 3.330728e-04 0.0001420483 1.034569e-04
 [218,] 1.968571e-04 0.0001429048 8.040856e-05
 [219,] 7.334185e-05 0.0001114280 2.221643e-05
 [220,] 9.888278e-05 0.0001359840 2.753943e-05
 [221,] 1.866925e-04 0.0001436091 7.668534e-05
 [222,] 8.686506e-05 0.0001235680 3.045782e-05
 [223,] 9.375824e-05 0.0001321155 2.724968e-05
 [224,] 2.002786e-04 0.0001164333 4.900006e-05
 [225,] 2.949496e-04 0.0001416525 9.004189e-05
 [226,] 1.834904e-04 0.0001105374 5.620052e-05
 [227,] 1.409422e-04 0.0001478060 4.815026e-05
 [228,] 1.651788e-04 0.0001493966 5.005993e-05
 [229,] 2.241855e-04 0.0001367118 5.982433e-05
 [230,] 1.937238e-04 0.0001429197 4.378117e-05
 [231,] 1.888316e-04 0.0001456996 4.183630e-05
 [232,] 1.264026e-04 0.0003105926 1.175608e-04
 [233,] 2.067074e-04 0.0001426598 6.746066e-05
 [234,] 1.478429e-04 0.0001315607 3.278201e-05
 [235,] 1.456368e-04 0.0001130474 3.754706e-05
 [236,] 9.866617e-05 0.0001275304 3.045708e-05
 [237,] 1.344207e-04 0.0001843872 7.877915e-05
 [238,] 1.315944e-04 0.0001737261 7.153605e-05
 [239,] 1.416080e-04 0.0001499993 4.129534e-05
 [240,] 8.374821e-05 0.0001752370 3.468882e-05
 [241,] 9.771248e-05 0.0001100791 2.797975e-05
 [242,] 2.272538e-04 0.0001125735 6.933605e-05
 [243,] 1.623871e-04 0.0001363730 3.648344e-05
 [244,] 1.729543e-04 0.0001423620 5.304889e-05
 [245,] 1.412265e-04 0.0001509252 4.096902e-05
 [246,] 1.265543e-04 0.0002515267 2.558388e-05
 [247,] 1.741810e-04 0.0001327363 7.281518e-05
 [248,] 1.956107e-04 0.0001319438 8.149839e-05
 [249,] 7.514373e-05 0.0005516882 3.273425e-05
 [250,] 1.332649e-04 0.0001460223 4.068889e-05
 [251,] 1.361109e-04 0.0001463495 4.088292e-05
 [252,] 1.188407e-04 0.0001194690 4.169178e-05
 [253,] 1.735817e-04 0.0001601027 3.737214e-05
 [254,] 1.526623e-04 0.0001055165 4.053333e-05
 [255,] 1.750024e-04 0.0001180405 6.433342e-05
 [256,] 1.407429e-04 0.0001595620 7.161612e-05
 [257,] 2.381913e-04 0.0001064591 5.446926e-05
 [258,] 1.370927e-04 0.0001451487 6.130321e-05
 [259,] 2.304543e-04 0.0001064724 5.404167e-05
 [260,] 2.537292e-04 0.0001064183 5.870908e-05
 [261,] 1.652488e-04 0.0001441465 4.691452e-05
 [262,] 2.307143e-04 0.0001072152 6.128158e-05
 [263,] 2.507452e-04 0.0001064583 6.227753e-05
 [264,] 2.486260e-04 0.0001068571 6.380205e-05
 [265,] 1.794522e-04 0.0001429118 5.260138e-05
 [266,] 9.098950e-05 0.0001284595 2.602768e-05
 [267,] 8.424407e-05 0.0001369688 3.287061e-05
 [268,] 2.236362e-04 0.0001072709 5.829603e-05
 [269,] 3.444199e-04 0.0001103076 5.484637e-05
 [270,] 8.650234e-05 0.0001350909 2.578406e-05
 [271,] 1.495384e-04 0.0001269574 3.818503e-05
 [272,] 1.526164e-04 0.0001435696 4.439980e-05
 [273,] 1.302005e-04 0.0001158010 4.221438e-05
 [274,] 1.399594e-04 0.0001056756 3.693845e-05
 [275,] 1.659371e-04 0.0002135100 1.240391e-04
 [276,] 1.113407e-04 0.0002541405 7.739037e-05
 [277,] 1.311961e-04 0.0001592446 3.066248e-05
 [278,] 1.339723e-04 0.0001161614 3.373971e-05
 [279,] 1.373084e-04 0.0001538694 5.551170e-05
 [280,] 1.050357e-04 0.0001151097 3.214991e-05
 [281,] 1.067440e-04 0.0001214692 2.770782e-05
 [282,] 9.651914e-05 0.0001171370 3.238897e-05
 [283,] 1.446143e-04 0.0001159150 3.591840e-05
 [284,] 1.445284e-04 0.0001184048 3.636526e-05
 [285,] 1.246105e-04 0.0001274525 3.811359e-05
 [286,] 1.345171e-04 0.0001429594 4.044189e-05
 [287,] 7.651544e-05 0.0001808458 2.902139e-05
 [288,] 9.361891e-05 0.0001476870 3.877980e-05
 [289,] 7.624987e-05 0.0001870096 2.891450e-05
 [290,] 9.783597e-05 0.0001305874 2.722375e-05
 [291,] 1.335032e-04 0.0001303177 3.769137e-05
 [292,] 1.013037e-04 0.0001372801 2.284737e-05
 [293,] 9.618395e-05 0.0001466190 3.318759e-05
 [294,] 7.600808e-05 0.0001604769 3.054516e-05
 [295,] 1.061946e-04 0.0001797838 5.130666e-05
 [296,] 1.153486e-04 0.0001339700 4.300738e-05
 [297,] 7.692734e-05 0.0001587281 2.792424e-05
 [298,] 7.818128e-05 0.0001596953 2.942331e-05
 [299,] 7.378384e-05 0.0001315767 2.525513e-05
 [300,] 1.209353e-04 0.0001359212 3.350960e-05
 [301,] 7.289741e-05 0.0003084147 3.164567e-05
 [302,] 7.568372e-05 0.0001275244 2.389408e-05
 [303,] 9.813602e-05 0.0001320106 3.010467e-05
 [304,] 7.352896e-05 0.0001581442 2.381545e-05
 [305,] 1.400755e-04 0.0001444823 3.751514e-05
 [306,] 1.171557e-04 0.0001898020 2.721823e-05
 [307,] 1.234977e-04 0.0001438512 3.928770e-05
 [308,] 1.212437e-04 0.0001383067 4.923798e-05
 [309,] 1.003545e-04 0.0001215511 2.830043e-05
 [310,] 1.139463e-04 0.0001694677 2.886898e-05
 [311,] 9.987920e-05 0.0001195408 2.940078e-05
 [312,] 1.214669e-04 0.0001853368 2.346657e-05
 [313,] 8.295851e-05 0.0001761110 2.215682e-05
 [314,] 1.007325e-04 0.0001081469 2.777951e-05
 [315,] 1.083966e-04 0.0001540586 4.799954e-05
 [316,] 1.100297e-04 0.0001477836 4.698529e-05
 [317,] 1.010369e-04 0.0001194012 2.815104e-05
 [318,] 9.523443e-05 0.0001432328 3.018435e-05
 [319,] 1.118149e-04 0.0001610694 5.238129e-05
 [320,] 1.011432e-04 0.0001169601 2.789672e-05
 [321,] 9.972591e-05 0.0001115151 2.777000e-05
 [322,] 1.142391e-04 0.0001417239 4.716406e-05
 [323,] 9.947768e-05 0.0001202525 2.937092e-05
 [324,] 1.475520e-04 0.0001230721 4.220415e-05
 [325,] 8.799016e-05 0.0001428619 2.858268e-05
 [326,] 1.802346e-04 0.0001331690 6.345257e-05
 [327,] 9.847088e-05 0.0001128127 2.872142e-05
 [328,] 1.038245e-04 0.0001802868 5.187803e-05
 [329,] 1.002722e-04 0.0001196449 2.966150e-05
 [330,] 2.007206e-04 0.0001305889 6.142640e-05
 [331,] 7.749414e-05 0.0001881547 2.476980e-05
 [332,] 1.214726e-04 0.0001193858 3.362482e-05
 [333,] 3.062487e-04 0.0001102181 8.880478e-05
 [334,] 1.899017e-04 0.0001696010 1.114424e-04
 [335,] 8.900870e-05 0.0001428567 2.845871e-05
 [336,] 4.413193e-04 0.0001916933 3.555061e-04
 [337,] 3.677429e-04 0.0001677546 2.198854e-04
 [338,] 1.196181e-04 0.0001612442 2.802715e-05
 [339,] 9.066416e-04 0.0001140394 2.622641e-04
 [340,] 2.067776e-04 0.0002295001 1.719437e-04
 [341,] 8.504621e-05 0.0001331549 2.564698e-05
 [342,] 8.640705e-05 0.0001413793 2.697755e-05
 [343,] 1.218752e-04 0.0001986790 3.341523e-05
 [344,] 1.082377e-04 0.0001228756 3.005819e-05
 [345,] 1.221049e-04 0.0001507133 3.165326e-05
 [346,] 1.470322e-04 0.0002713792 1.307947e-04
 [347,] 8.595790e-05 0.0001429573 2.768561e-05
 [348,] 9.993973e-05 0.0004035152 9.570831e-05
 [349,] 2.158755e-04 0.0001367040 7.027328e-05
 [350,] 9.924967e-05 0.0003743567 8.968228e-05
 [351,] 1.011962e-04 0.0003848715 9.473319e-05
 [352,] 1.950825e-04 0.0001223979 7.218775e-05
 [353,] 1.484035e-04 0.0002386094 3.084611e-05
 [354,] 1.181700e-04 0.0001628822 4.931865e-05
 [355,] 2.525158e-04 0.0001908711 1.707229e-04
 [356,] 2.795605e-04 0.0001329809 1.238062e-04
 [357,] 1.342154e-04 0.0002058517 9.235207e-05
 [358,] 1.237243e-04 0.0001800711 3.185698e-05
 [359,] 1.453927e-04 0.0002331750 1.151888e-04
 [360,] 1.164446e-04 0.0001755744 2.744830e-05
 [361,] 8.560488e-05 0.0001429631 2.756830e-05
 [362,] 4.216823e-04 0.0001211160 1.444086e-04
 [363,] 1.301465e-04 0.0001964997 8.013458e-05
 [364,] 3.935375e-04 0.0001207453 1.348886e-04
 [365,] 1.456798e-04 0.0001506734 4.744520e-05
 [366,] 1.810687e-04 0.0001245221 5.316542e-05
 [367,] 8.200455e-05 0.0001315767 2.293319e-05
 [368,] 7.850080e-05 0.0001448325 2.313841e-05
 [369,] 1.408432e-04 0.0001916595 2.662866e-05
 [370,] 1.073186e-04 0.0004698909 1.198437e-04
 [371,] 1.021751e-04 0.0001732385 2.826087e-05
 [372,] 8.095978e-05 0.0002198657 4.122680e-05
 [373,] 1.392692e-04 0.0002066729 2.646943e-05
 [374,] 1.311467e-04 0.0030745894 7.773788e-04
 [375,] 1.248725e-04 0.0001177626 3.153215e-05
 [376,] 1.333016e-04 0.0001513453 4.428655e-05
 [377,] 1.390802e-04 0.0003665791 2.173190e-05
 [378,] 1.657281e-04 0.0002852356 1.600915e-04
 [379,] 8.371279e-05 0.0001228189 2.567780e-05
 [380,] 8.542062e-05 0.0001455620 2.859471e-05
 [381,] 8.518748e-05 0.0001426298 2.779034e-05
 [382,] 8.563485e-05 0.0001446056 2.865201e-05
 [383,] 1.199599e-04 0.0001173434 3.469778e-05
 [384,] 1.123212e-04 0.0001477089 3.480065e-05
 [385,] 9.005858e-05 0.0001067728 2.719820e-05
 [386,] 8.355638e-05 0.0001310140 2.652512e-05
 [387,] 1.320558e-04 0.0001321486 5.313333e-05
 [388,] 1.281621e-04 0.0001254867 4.769468e-05
 [389,] 1.649763e-04 0.0003453403 1.987064e-04
 [390,] 1.509887e-04 0.0003602061 1.802784e-04
 [391,] 8.380103e-05 0.0001278925 2.619640e-05
 [392,] 1.372861e-04 0.0001259958 5.182980e-05
 [393,] 1.265239e-04 0.0001258934 4.721843e-05
 [394,] 3.808115e-04 0.0001234906 1.299688e-04
 [395,] 1.287973e-04 0.0001251510 4.776915e-05
 [396,] 9.323759e-05 0.0001731213 2.225675e-05
 [397,] 1.617276e-04 0.0001093186 4.831909e-05
 [398,] 8.381110e-05 0.0001269753 2.617463e-05
 [399,] 1.021025e-04 0.0001322821 3.141496e-05
 [400,] 1.389068e-04 0.0002326170 2.739029e-05
 [401,] 7.434011e-05 0.0001612847 2.606059e-05
 [402,] 9.246309e-05 0.0001178084 2.751995e-05
 [403,] 1.560745e-04 0.0001056659 4.302330e-05
 [404,] 8.483762e-05 0.0001348470 2.582523e-05
 [405,] 1.206691e-04 0.0001265084 4.856489e-05
 [406,] 1.244576e-04 0.0002554792 6.856873e-05
 [407,] 8.027743e-05 0.0001347202 2.514686e-05
 [408,] 8.866034e-05 0.0001483216 2.485410e-05
 [409,] 7.978300e-05 0.0001176885 2.393286e-05
 [410,] 1.403734e-04 0.0001630386 2.613556e-05
 [411,] 1.466170e-04 0.0001440892 4.228415e-05
 [412,] 1.445852e-04 0.0001567240 4.938842e-05
 [413,] 1.462719e-04 0.0001557803 5.183392e-05
 [414,] 1.462864e-04 0.0001557984 5.185523e-05
 [415,] 1.462865e-04 0.0001557932 5.185182e-05
 [416,] 1.905540e-04 0.0001124094 6.082695e-05
 [417,] 1.464106e-04 0.0001568887 5.246305e-05
 [418,] 1.758255e-04 0.0001514417 5.053469e-05
 [419,] 1.441537e-04 0.0001478947 4.769979e-05
 [420,] 1.439918e-04 0.0001241481 2.991091e-05
 [421,] 1.278096e-04 0.0001275184 2.858681e-05
 [422,] 1.610479e-04 0.0001895175 1.021148e-04
 [423,] 5.442715e-04 0.0001050528 1.049395e-04
 [424,] 1.164913e-04 0.0001157165 2.716364e-05
 [425,] 1.812668e-04 0.0001154291 4.779380e-05
 [426,] 7.375744e-05 0.0001534977 2.514114e-05
 [427,] 1.900437e-04 0.0001197294 4.681110e-05
 [428,] 8.179346e-05 0.0001138670 2.273215e-05
 [429,] 8.155631e-05 0.0001136909 2.241461e-05
 [430,] 2.108972e-04 0.0001245252 5.415728e-05
 [431,] 1.359478e-04 0.0001153416 3.537363e-05
 [432,] 1.359758e-04 0.0001211833 3.670832e-05
 [433,] 1.427724e-04 0.0001970589 2.426195e-05
 [434,] 7.652439e-05 0.0001284929 2.218964e-05
 [435,] 1.209604e-04 0.0001656926 3.660771e-05
 [436,] 1.839067e-04 0.0001305082 3.772123e-05
 [437,] 7.876855e-05 0.0001401312 2.216847e-05
 [438,] 1.953384e-04 0.0001526067 9.923050e-05
 [439,] 1.522373e-04 0.0001265825 4.324641e-05
 [440,] 1.372375e-04 0.0001313485 3.858782e-05
 [441,] 1.540942e-04 0.0001567006 7.335741e-05
 [442,] 1.221474e-04 0.0001657367 3.665828e-05
 [443,] 1.501881e-04 0.0001325135 3.981198e-05
 [444,] 1.558676e-04 0.0001230932 4.048690e-05
 [445,] 2.163167e-04 0.0001566404 1.083687e-04
 [446,] 1.188091e-04 0.0001677546 3.630211e-05
 [447,] 1.521616e-04 0.0001413243 4.895162e-05
 [448,] 9.738880e-05 0.0001274179 3.082134e-05
 [449,] 7.705322e-05 0.0001124117 2.215055e-05
 [450,] 7.538607e-05 0.0001140347 2.215005e-05
 [451,] 1.140226e-04 0.0001269186 3.422650e-05
 [452,] 1.490142e-04 0.0001467458 5.108927e-05
 [453,] 1.310375e-04 0.0001540990 3.959252e-05
 [454,] 1.586841e-04 0.0001315088 6.171043e-05
 [455,] 1.758849e-04 0.0001314414 6.891045e-05
 [456,] 7.829222e-05 0.0001369390 2.692054e-05
 [457,] 1.645254e-04 0.0001330770 6.551240e-05
 [458,] 1.579844e-04 0.0001534779 6.561427e-05
 [459,] 1.511520e-04 0.0001454947 5.145214e-05
 [460,] 1.502217e-04 0.0001459732 5.130458e-05
 [461,] 8.013276e-05 0.0001119398 2.281300e-05
 [462,] 9.189320e-05 0.0001811186 3.114911e-05
 [463,] 1.080867e-04 0.0001491448 5.013797e-05
 [464,] 1.084602e-04 0.0001514885 5.113379e-05
 [465,] 1.086120e-04 0.0001487025 5.030822e-05
 [466,] 9.643892e-05 0.0001279410 3.707219e-05
 [467,] 1.505525e-04 0.0001505980 5.420810e-05
 [468,] 1.468743e-04 0.0001509303 5.117669e-05
 [469,] 1.339985e-04 0.0001343100 5.115840e-05
 [470,] 1.873205e-04 0.0001513747 6.251368e-05
 [471,] 1.249056e-04 0.0001242463 3.689910e-05
 [472,] 9.826016e-05 0.0001330041 2.673702e-05
 [473,] 7.391066e-05 0.0001206858 2.321996e-05
 [474,] 7.378575e-05 0.0001082519 2.179046e-05
 [475,] 1.696768e-04 0.0001304388 6.190861e-05
 [476,] 1.222103e-04 0.0001285436 4.101482e-05
 [477,] 7.356262e-05 0.0001092766 2.198290e-05
 [478,] 7.408138e-05 0.0001150554 2.220316e-05
 [479,] 7.383696e-05 0.0001167962 2.322054e-05
 [480,] 7.497614e-05 0.0001248926 2.431840e-05
 [481,] 1.577021e-04 0.0001234045 5.380802e-05
 [482,] 8.932251e-05 0.0001061826 2.543387e-05
 [483,] 2.604369e-04 0.0001338585 3.339331e-05
 [484,] 9.149735e-05 0.0001255313 2.465925e-05
 [485,] 1.841604e-04 0.0001424477 5.246848e-05
 [486,] 8.766165e-05 0.0001198686 2.495293e-05
 [487,] 1.216897e-04 0.0001518212 3.904281e-05
 [488,] 1.628196e-04 0.0001474757 6.169794e-05
 [489,] 1.110311e-04 0.0001275642 2.942380e-05
 [490,] 1.294179e-04 0.0001347469 3.135404e-05
 [491,] 1.832139e-04 0.0001426334 5.500448e-05
 [492,] 1.207455e-04 0.0001334847 3.020211e-05
 [493,] 1.798550e-04 0.0001527769 5.338263e-05
 [494,] 1.476234e-04 0.0001417767 4.207212e-05
 [495,] 9.890926e-05 0.0001274449 2.268709e-05
 [496,] 1.604933e-04 0.0001525677 4.861707e-05
 [497,] 1.497076e-04 0.0001537687 4.427025e-05
 [498,] 1.029032e-04 0.0001311271 3.297896e-05
 [499,] 1.202616e-04 0.0001660442 3.665318e-05
 [500,] 2.466974e-04 0.0001564077 5.949716e-05
 [501,] 8.698208e-05 0.0001208310 2.491606e-05
 [502,] 8.147803e-05 0.0001127814 2.287570e-05
 [503,] 1.295429e-04 0.0001418826 2.525924e-05
 [504,] 1.207289e-04 0.0001409278 3.768943e-05
 [505,] 9.798263e-05 0.0001313508 2.565050e-05
 [506,] 8.302970e-05 0.0001780394 2.764561e-05
 [507,] 1.018116e-04 0.0001260342 2.341542e-05
 [508,] 1.176927e-04 0.0001621744 4.368212e-05
 [509,] 1.344796e-04 0.0001556400 6.055046e-05
 [510,] 2.126604e-04 0.0002576020 2.572365e-05
 [511,] 9.813271e-05 0.0001506703 3.069486e-05
 [512,] 1.692256e-04 0.0001293851 3.687754e-05
 [513,] 1.200397e-04 0.0001586603 4.392172e-05
 [514,] 9.548608e-05 0.0001660090 2.855602e-05
 [515,] 9.868007e-05 0.0001446823 3.081525e-05
 [516,] 1.128501e-04 0.0001419286 3.398487e-05
 [517,] 1.540232e-04 0.0001700396 3.165764e-05
 [518,] 1.656270e-04 0.0001497141 2.617823e-05
 [519,] 1.409801e-04 0.0001606365 2.826972e-05
 [520,] 9.223075e-05 0.0001477654 3.067783e-05
 [521,] 9.319817e-05 0.0001405648 2.995910e-05
 [522,] 1.455654e-04 0.0001681396 3.073943e-05
 [523,] 1.505382e-04 0.0001701717 2.655138e-05
 [524,] 1.440845e-04 0.0003164911 2.194514e-05
 [525,] 9.373975e-05 0.0001539121 2.694441e-05
 [526,] 1.668397e-04 0.0001438639 2.979117e-05
 [527,] 9.273335e-05 0.0001403849 2.968338e-05
 [528,] 9.344250e-05 0.0001390729 2.958867e-05
 [529,] 1.933917e-04 0.0001434711 3.646571e-05
 [530,] 1.929536e-04 0.0002699193 2.339705e-05
 [531,] 9.315372e-05 0.0001389080 2.950101e-05
 [532,] 9.826710e-05 0.0001534453 2.749946e-05
 [533,] 9.279220e-05 0.0001405876 2.978958e-05
 [534,] 1.870666e-04 0.0001101285 4.044522e-05
 [535,] 1.476016e-04 0.0002074914 2.553680e-05
 [536,] 1.165012e-04 0.0001402485 3.625521e-05
 [537,] 1.704468e-04 0.0001804669 2.480935e-05
 [538,] 9.334132e-05 0.0001386503 2.977721e-05
 [539,] 1.682099e-04 0.0001828792 2.460095e-05
 [540,] 1.977686e-04 0.0002442955 2.398639e-05
 [541,] 1.461615e-04 0.0002337760 2.262547e-05
 [542,] 9.351778e-05 0.0001388216 2.983869e-05
 [543,] 1.601904e-04 0.0002241274 2.307595e-05
 [544,] 1.083886e-04 0.0001229072 3.442441e-05
 [545,] 1.665718e-04 0.0002959808 2.253961e-05
 [546,] 1.190172e-04 0.0003308936 3.624959e-05
 [547,] 1.326643e-04 0.0001526368 5.105898e-05
 [548,] 7.852135e-05 0.0001320385 2.749569e-05
 [549,] 1.256311e-04 0.0003114154 3.662691e-05
 [550,] 9.542946e-05 0.0001270219 2.842462e-05
 [551,] 2.531431e-04 0.0001204445 4.394924e-05
 [552,] 1.191532e-04 0.0001528941 3.754631e-05
 [553,] 1.504197e-04 0.0002043392 2.309720e-05
 [554,] 1.014495e-04 0.0001285883 2.762140e-05
 [555,] 1.015543e-04 0.0001095062 3.014926e-05
 [556,] 9.309159e-05 0.0001092696 2.757017e-05
 [557,] 9.266558e-05 0.0001090919 2.714598e-05
 [558,] 1.191058e-04 0.0001089384 3.275014e-05
 [559,] 1.299751e-04 0.0001236898 3.594442e-05
 [560,] 9.333258e-05 0.0001473706 3.067783e-05
 [561,] 1.579862e-04 0.0001631512 4.095047e-05
 [562,] 2.307872e-04 0.0001504449 4.772386e-05
 [563,] 2.545226e-04 0.0001520922 5.054293e-05
 [564,] 2.107506e-04 0.0001468394 4.612604e-05
 [565,] 1.216866e-04 0.0003191981 3.527043e-05
 [566,] 3.224025e-04 0.0005193702 2.607572e-05
 [567,] 1.169248e-04 0.0002782787 3.679468e-05
 [568,] 1.131574e-04 0.0001402152 3.035135e-05
 [569,] 1.186891e-04 0.0002771076 3.640712e-05
 [570,] 9.617347e-05 0.0001465548 3.237001e-05
 [571,] 8.413977e-05 0.0002875239 3.175183e-05
 [572,] 9.993798e-05 0.0001245271 2.580480e-05
 [573,] 1.163181e-04 0.0001415916 3.721258e-05
 [574,] 1.318814e-04 0.0002171160 3.219562e-05
 [575,] 8.929677e-05 0.0001182219 2.601042e-05
 [576,] 8.637271e-05 0.0001160457 2.525548e-05
 [577,] 1.447183e-04 0.0001504986 4.403625e-05
 [578,] 1.031313e-04 0.0001464638 3.575266e-05
 [579,] 1.372416e-04 0.0001623546 5.616086e-05
 [580,] 1.203909e-04 0.0002318525 3.398708e-05
 [581,] 7.481757e-05 0.0001083361 2.225352e-05
 [582,] 2.000205e-04 0.0001674966 3.871237e-05
 [583,] 9.866920e-05 0.0001570332 2.702780e-05
 [584,] 1.171353e-04 0.0001322438 2.707850e-05
 [585,] 1.135173e-04 0.0001384514 2.881770e-05
 [586,] 1.171874e-04 0.0001506062 3.069475e-05
 [587,] 9.458434e-05 0.0001335166 2.689325e-05
 [588,] 1.279554e-04 0.0001423004 3.409929e-05
 [589,] 1.186110e-04 0.0001981568 3.289327e-05
 [590,] 9.737224e-05 0.0001808662 2.663051e-05
 [591,] 1.041459e-04 0.0001588428 2.863802e-05
 [592,] 1.290229e-04 0.0001445754 4.307474e-05
 [593,] 9.284372e-05 0.0001173679 2.404546e-05
 [594,] 7.511363e-05 0.0001280170 2.320253e-05
 [595,] 1.369691e-04 0.0001522115 3.384154e-05
 [596,] 1.365881e-04 0.0001585406 5.406103e-05
 [597,] 9.105704e-05 0.0001416033 2.754722e-05
 [598,] 1.136607e-04 0.0001390436 2.934236e-05
 [599,] 1.143624e-04 0.0001430278 3.451016e-05
 [600,] 9.168937e-05 0.0001178787 2.680550e-05
 [601,] 9.259949e-05 0.0001449222 3.132931e-05
 [602,] 1.033321e-04 0.0001476538 3.133328e-05
 [603,] 9.297455e-05 0.0001135511 2.637083e-05
 [604,] 9.017522e-05 0.0001409708 2.977280e-05
 [605,] 1.042308e-04 0.0001451503 3.227876e-05
 [606,] 1.071767e-04 0.0001861411 2.179657e-05
 [607,] 1.262044e-04 0.0001287515 3.464179e-05
 [608,] 1.174634e-04 0.0001459536 3.981444e-05
 [609,] 9.308258e-05 0.0001464536 2.820903e-05
 [610,] 1.189024e-04 0.0001533444 3.638499e-05
 [611,] 1.029011e-04 0.0001322971 3.457789e-05
 [612,] 1.332477e-04 0.0001239064 4.197032e-05
 [613,] 7.945166e-05 0.0001461689 2.651379e-05
 [614,] 5.475136e-04 0.0001580590 1.167983e-04
 [615,] 1.044156e-04 0.0001373387 3.992646e-05
 [616,] 9.686257e-05 0.0001516050 2.867923e-05
 [617,] 1.072423e-04 0.0002180715 6.684193e-05
 [618,] 8.247663e-05 0.0001424742 2.654936e-05
 [619,] 8.124327e-05 0.0001406119 2.613497e-05
 [620,] 8.032502e-05 0.0001733661 2.772092e-05
 [621,] 7.382121e-05 0.0001266397 2.336705e-05
 [622,] 7.428146e-05 0.0001436141 2.657157e-05
 [623,] 1.030562e-04 0.0002693472 7.007377e-05
 [624,] 1.503977e-04 0.0001432710 4.676701e-05
 [625,] 7.394293e-05 0.0001112335 2.243041e-05
 [626,] 8.169610e-05 0.0001405944 3.205548e-05
 [627,] 8.216913e-05 0.0001291644 2.286233e-05
 [628,] 1.003146e-04 0.0001131672 2.873877e-05
 [629,] 1.283692e-04 0.0001076172 2.956421e-05
 [630,] 1.014030e-04 0.0001066824 2.601102e-05
 [631,] 7.998003e-05 0.0001952534 3.811079e-05
 [632,] 9.036542e-05 0.0001107672 2.514787e-05
 [633,] 2.346918e-04 0.0001579008 1.093385e-04
 [634,] 2.457841e-04 0.0001462019 9.908348e-05
 [635,] 9.290258e-05 0.0001160869 3.160166e-05
 [636,] 2.369858e-04 0.0001574703 1.099655e-04
 [637,] 1.159883e-04 0.0002093170 2.499947e-05
 [638,] 7.908646e-05 0.0002470393 3.776353e-05
 [639,] 1.108298e-04 0.0001561599 2.596426e-05
 [640,] 1.535110e-04 0.0001221026 5.390840e-05
 [641,] 1.365900e-04 0.0001246879 3.806548e-05
 [642,] 7.095507e-04 0.0001225133 1.692335e-04
 [643,] 1.001142e-04 0.0001048720 2.674404e-05
 [644,] 1.165582e-04 0.0001226546 3.437137e-05
 [645,] 2.517087e-04 0.0001546114 1.099917e-04
 [646,] 1.242468e-04 0.0001237012 3.809101e-05
 [647,] 8.689235e-05 0.0001293863 2.201068e-05
 [648,] 6.620750e-04 0.0001325967 2.086218e-04
 [649,] 1.187812e-04 0.0001380965 4.222246e-05
 [650,] 1.149018e-04 0.0001229424 3.390691e-05
 [651,] 2.785703e-04 0.0001090959 4.729078e-05
 [652,] 2.262708e-04 0.0001279521 3.397525e-05
 [653,] 7.377100e-05 0.0001125034 2.251597e-05
 [654,] 2.554867e-04 0.0001156110 4.970886e-05
 [655,] 3.461837e-04 0.0001743012 3.963574e-05
 [656,] 4.602563e-04 0.0001496240 1.355481e-04
 [657,] 3.829668e-04 0.0001157212 8.519086e-05
 [658,] 2.328511e-04 0.0001142283 3.858113e-05
 [659,] 1.165716e-04 0.0001221558 3.534158e-05
 [660,] 5.146039e-04 0.0001176733 1.200701e-04
 [661,] 4.906946e-04 0.0001170596 1.172418e-04
 [662,] 3.132934e-04 0.0001259919 4.112047e-05
 [663,] 8.113477e-05 0.0001078941 2.419918e-05
 [664,] 6.168188e-04 0.0001300345 1.512152e-04
 [665,] 6.483934e-04 0.0001233037 1.293551e-04
 [666,] 6.872806e-04 0.0001411145 6.437982e-05
 [667,] 6.694238e-04 0.0001225982 1.455880e-04
 [668,] 5.380241e-04 0.0001206287 1.087066e-04
 [669,] 7.380812e-04 0.0001297512 1.008228e-04
 [670,] 7.150920e-04 0.0001292310 9.777887e-05
 [671,] 5.559614e-04 0.0001209876 1.097273e-04
 [672,] 5.879555e-04 0.0001211314 1.138668e-04
 [673,] 4.805853e-04 0.0001199991 8.412851e-05
 [674,] 3.994689e-04 0.0001268622 1.491186e-04
 [675,] 4.665996e-04 0.0001211178 9.604429e-05
 [676,] 6.842584e-04 0.0001201280 1.258890e-04
 [677,] 8.749731e-04 0.0001379624 7.833076e-05
 [678,] 5.165799e-04 0.0001235228 8.519969e-05
 [679,] 9.133394e-04 0.0001210719 1.173548e-04
 [680,] 1.703486e-04 0.0003231427 2.670268e-05
 [681,] 1.930276e-04 0.0001210267 3.795061e-05
 [682,] 8.660101e-05 0.0001128170 2.845041e-05
 [683,] 1.168962e-04 0.0001581657 3.531567e-05
 [684,] 8.541791e-05 0.0001104813 2.650363e-05
 [685,] 1.623088e-04 0.0001421370 2.986030e-05
 [686,] 2.465551e-04 0.0001464756 3.621017e-05
 [687,] 2.531689e-04 0.0001155088 5.295007e-05
 [688,] 8.890646e-05 0.0001222852 3.193333e-05
 [689,] 1.965451e-04 0.0001609853 3.132496e-05
 [690,] 1.725248e-04 0.0001940243 2.861416e-05
 [691,] 9.492504e-05 0.0001083876 2.716380e-05
 [692,] 2.183085e-04 0.0001396950 6.325451e-05
 [693,] 7.554764e-05 0.0001095433 2.293122e-05
 [694,] 7.516245e-05 0.0001069625 2.231070e-05
 [695,] 7.892086e-05 0.0001067171 2.307773e-05
 [696,] 1.452521e-04 0.0002158892 8.315906e-05
 [697,] 1.263998e-04 0.0001437669 2.832680e-05
 [698,] 1.144278e-04 0.0001522573 3.897421e-05
 [699,] 7.673221e-05 0.0001169614 2.165965e-05
 [700,] 1.014056e-04 0.0001543701 4.198383e-05
 [701,] 1.482316e-04 0.0001363107 5.096429e-05
 [702,] 7.803817e-05 0.0001055453 2.278882e-05
 [703,] 9.395509e-05 0.0001885149 4.346479e-05
 [704,] 1.381638e-04 0.0001791010 7.293840e-05
 [705,] 9.468558e-05 0.0001754237 4.214841e-05
 [706,] 1.410952e-04 0.0001568974 5.348628e-05
 [707,] 1.261749e-04 0.0001789627 6.615246e-05
 [708,] 1.462720e-04 0.0001753484 7.706640e-05
 [709,] 1.179109e-04 0.0001725236 5.636791e-05
 [710,] 2.438526e-04 0.0001559524 1.092448e-04
 [711,] 7.888358e-05 0.0001365821 2.875663e-05
 [712,] 8.803949e-05 0.0001099071 2.804615e-05
 [713,] 8.021973e-05 0.0001100016 2.515977e-05
 [714,] 8.825340e-05 0.0001124228 2.894957e-05
 [715,] 9.465000e-05 0.0001462593 3.087410e-05
 [716,] 1.368453e-04 0.0002001923 7.914088e-05
 [717,] 8.997963e-05 0.0001091662 2.843349e-05
 [718,] 2.679631e-04 0.0001625740 1.356229e-04
 [719,] 9.300567e-05 0.0001126352 2.408594e-05
 [720,] 1.211198e-04 0.0001253327 4.171523e-05
 [721,] 1.462992e-04 0.0001224648 4.271432e-05
 [722,] 1.120905e-04 0.0001750716 3.028020e-05
 [723,] 4.233856e-04 0.0001088327 6.916557e-05
 [724,] 1.119348e-04 0.0001509868 3.669343e-05
 [725,] 9.862940e-05 0.0001172283 2.833969e-05
 [726,] 1.474617e-04 0.0001419145 3.800886e-05
 [727,] 9.025531e-05 0.0001534669 2.711535e-05
 [728,] 1.384025e-04 0.0001354066 4.260974e-05
 [729,] 1.183762e-04 0.0001214671 4.478298e-05
 [730,] 1.918767e-04 0.0001308925 6.143720e-05
 [731,] 1.813986e-04 0.0001223565 3.627542e-05
 [732,] 1.214157e-04 0.0001669835 3.257959e-05
 [733,] 1.270297e-04 0.0001979891 3.304193e-05
 [734,] 1.002937e-04 0.0001257010 2.722158e-05
 [735,] 2.234422e-04 0.0001570271 4.501246e-05
 [736,] 1.544138e-04 0.0001094644 4.277445e-05
 [737,] 9.772348e-05 0.0001514742 3.549872e-05
 [738,] 1.714975e-04 0.0001605993 3.479321e-05
 [739,] 1.436890e-04 0.0001100566 4.263049e-05
 [740,] 1.462948e-04 0.0001107354 4.408552e-05
 [741,] 1.427689e-04 0.0001905127 2.365942e-05
 [742,] 9.556360e-05 0.0001678980 3.577784e-05
 [743,] 9.382583e-05 0.0001559409 3.280692e-05
 [744,] 9.640999e-05 0.0001638624 3.624351e-05
 [745,] 1.152892e-04 0.0001620617 3.543915e-05
 [746,] 1.430578e-04 0.0001433164 4.725137e-05
 [747,] 1.100269e-04 0.0001587653 5.323675e-05
 [748,] 9.819045e-05 0.0001307068 3.193567e-05
 [749,] 1.298805e-04 0.0001557857 6.497326e-05
 [750,] 1.306621e-04 0.0001082029 3.694780e-05
 [751,] 1.474647e-04 0.0001445135 5.082295e-05
 [752,] 9.738681e-05 0.0001479159 3.527646e-05
 [753,] 9.730882e-05 0.0001496385 4.221609e-05
 [754,] 9.585099e-05 0.0002107900 5.247099e-05
 [755,] 9.887557e-05 0.0001410889 3.517637e-05
 [756,] 1.035486e-04 0.0001431923 3.360621e-05
 [757,] 8.164337e-05 0.0001349330 2.304419e-05
 [758,] 1.144302e-04 0.0001649731 4.056197e-05
 [759,] 1.228137e-04 0.0002270660 6.731336e-05
 [760,] 1.424975e-04 0.0001287900 5.171383e-05
 [761,] 1.049926e-04 0.0002490938 2.240231e-05
 [762,] 1.153239e-04 0.0001623300 4.254844e-05
 [763,] 1.137055e-04 0.0001126779 3.098761e-05
 [764,] 1.153829e-04 0.0001827589 4.711778e-05
 [765,] 7.977325e-05 0.0001189154 2.217763e-05
 [766,] 1.288980e-04 0.0001599635 5.328879e-05
 [767,] 7.441073e-05 0.0001420773 2.511004e-05
 [768,] 9.251447e-05 0.0001206775 2.720000e-05
 [769,] 9.835427e-05 0.0001355097 2.687118e-05
 [770,] 1.755385e-04 0.0001410268 6.533162e-05
 [771,] 1.533789e-04 0.0001391488 5.404115e-05
 [772,] 1.263356e-04 0.0001081329 2.937507e-05
 [773,] 1.793669e-04 0.0001274008 7.375746e-05
 [774,] 1.594422e-04 0.0001641478 8.978232e-05
 [775,] 1.822119e-04 0.0001402897 7.027887e-05
 [776,] 2.003835e-04 0.0002342211 1.827396e-04
 [777,] 4.072611e-04 0.0001351411 1.831437e-04
 [778,] 1.478740e-04 0.0001169877 4.011298e-05
 [779,] 3.186823e-04 0.0001365691 1.200258e-04
 [780,] 1.139403e-04 0.0001178664 2.573462e-05
 [781,] 1.133410e-04 0.0001189978 2.556510e-05
 [782,] 1.402240e-04 0.0001663825 3.808220e-05
 [783,] 1.832535e-04 0.0001162862 4.918016e-05
 [784,] 1.771713e-04 0.0001579275 8.569471e-05
 [785,] 1.937956e-04 0.0001544274 9.847528e-05
 [786,] 1.780731e-04 0.0001366729 5.876353e-05
 [787,] 2.146450e-04 0.0001418874 8.824183e-05
 [788,] 7.977183e-04 0.0001391959 3.782412e-04
 [789,] 7.577357e-04 0.0001503609 4.161847e-04
 [790,] 9.237993e-04 0.0001428136 4.622022e-04
 [791,] 8.194697e-04 0.0001552025 4.809577e-04
 [792,] 2.284870e-04 0.0001945262 1.683685e-04
 [793,] 7.402592e-04 0.0001493697 4.008937e-04
 [794,] 7.466359e-04 0.0001502488 4.093783e-04
 [795,] 7.398187e-04 0.0001498700 4.034607e-04
 [796,] 7.590710e-04 0.0001508628 4.198496e-04
 [797,] 4.112439e-04 0.0001482039 2.160284e-04
 [798,] 3.741457e-03 0.0002603631 5.721255e-03
 [799,] 4.684620e-04 0.0001436895 2.355466e-04
 [800,] 2.769873e-03 0.0002429546 3.734491e-03
 [801,] 7.943227e-04 0.0001488403 4.326440e-04
 [802,] 8.273387e-04 0.0001466936 4.370604e-04
 [803,] 6.740020e-04 0.0001529837 3.824751e-04
 [804,] 7.067289e-04 0.0001511834 3.920593e-04
 [805,] 7.159193e-04 0.0001503761 3.929299e-04
 [806,] 2.158857e-04 0.0001785090 1.349046e-04
 [807,] 9.657069e-04 0.0001584455 5.976163e-04
 [808,] 8.126960e-04 0.0001547163 4.785413e-04
 [809,] 1.008183e-03 0.0001616122 6.489768e-04
 [810,] 8.934759e-04 0.0001558838 5.347306e-04
 [811,] 8.904945e-04 0.0001608439 5.665130e-04
 [812,] 9.258445e-04 0.0001579202 5.687933e-04
 [813,] 9.700024e-04 0.0001567452 5.875319e-04
 [814,] 9.170237e-04 0.0001558829 5.489915e-04
 [815,] 8.991616e-04 0.0001583869 5.553344e-04
 [816,] 9.824676e-04 0.0001453177 5.059582e-04
 [817,] 3.249607e-03 0.0001973428 3.114179e-03
 [818,] 2.782519e-03 0.0002385616 3.680917e-03
 [819,] 8.396323e-04 0.0001497107 4.612521e-04
 [820,] 1.084454e-03 0.0001476297 5.777769e-04
 [821,] 2.455181e-03 0.0001599177 1.555374e-03
 [822,] 1.055416e-03 0.0001477688 5.636574e-04
 [823,] 1.085556e-03 0.0001471542 5.743445e-04
 [824,] 1.031981e-03 0.0001488444 5.599847e-04
 [825,] 1.124707e-03 0.0001484021 6.059331e-04
 [826,] 1.817613e-04 0.0001317959 6.454820e-05
 [827,] 1.842961e-04 0.0001361763 7.031337e-05
 [828,] 9.208171e-05 0.0001165416 2.702550e-05
 [829,] 9.337208e-05 0.0001164659 2.769746e-05
 [830,] 7.540870e-05 0.0001423085 2.467127e-05
 [831,] 3.706540e-04 0.0001422767 1.752443e-04
 [832,] 9.407329e-05 0.0001174871 2.825937e-05
 [833,] 9.494184e-05 0.0001173421 2.861485e-05
 [834,] 9.357621e-05 0.0001167965 2.792985e-05
 [835,] 1.991729e-04 0.0002001701 1.446652e-04
 [836,] 9.383931e-05 0.0001300975 3.132092e-05
 [837,] 9.456752e-05 0.0001203310 2.907079e-05
 [838,] 9.365871e-05 0.0001222153 2.906628e-05
 [839,] 6.361605e-04 0.0001156228 2.057822e-04
 [840,] 2.138250e-04 0.0001436997 9.284758e-05
 [841,] 5.760900e-04 0.0001217997 1.921270e-04
 [842,] 9.964245e-05 0.0001594680 3.911297e-05
 [843,] 4.129391e-04 0.0001166606 1.426420e-04
 [844,] 9.548149e-05 0.0001260572 3.027553e-05
 [845,] 1.093136e-03 0.0002133278 1.124773e-03
 [846,] 8.991907e-04 0.0001107598 2.123989e-04
 [847,] 1.519738e-04 0.0001339086 5.242348e-05
 [848,] 2.801123e-04 0.0001270746 5.447476e-05
 [849,] 2.842656e-04 0.0001275083 5.469100e-05
 [850,] 3.142711e-04 0.0001324127 5.348254e-05
 [851,] 1.696617e-04 0.0001661779 8.509546e-05
 [852,] 1.544363e-04 0.0001449747 6.200470e-05
 [853,] 5.035522e-04 0.0001138561 1.436674e-04
 [854,] 1.571976e-04 0.0001440668 6.268608e-05
 [855,] 7.494620e-04 0.0001744010 5.535980e-04
 [856,] 1.687422e-04 0.0001658617 8.417772e-05
 [857,] 4.647528e-04 0.0001809633 3.525903e-04
 [858,] 5.071047e-04 0.0001881456 4.112436e-04
 [859,] 7.862306e-04 0.0001332904 3.494396e-04
 [860,] 1.238417e-04 0.0001112275 3.120992e-05
 [861,] 2.247271e-04 0.0001057596 5.686105e-05
 [862,] 1.210718e-04 0.0001435893 4.066408e-05
 [863,] 1.205380e-04 0.0001561546 3.820583e-05
 [864,] 1.216785e-03 0.0001821359 9.848643e-05
 [865,] 1.407892e-04 0.0001197518 3.643846e-05
 [866,] 1.545293e-04 0.0002686398 2.809211e-05
 [867,] 8.849668e-05 0.0004926746 2.562614e-05
 [868,] 1.351708e-04 0.0001423125 3.586397e-05
 [869,] 1.062845e-03 0.0001339820 1.245606e-04
 [870,] 2.856264e-04 0.0001883402 3.892552e-05
 [871,] 1.262581e-04 0.0001441762 3.274077e-05
 [872,] 2.068746e-04 0.0002091744 1.564311e-04
 [873,] 2.431737e-04 0.0001820672 3.784107e-05
 [874,] 3.048534e-04 0.0001497724 3.625388e-05
 [875,] 1.705754e-04 0.0001547247 3.733314e-05
 [876,] 2.621660e-04 0.0001111187 6.609835e-05
 [877,] 2.011177e-04 0.0001714618 3.745111e-05
 [878,] 1.856130e-04 0.0001557442 3.854727e-05
 [879,] 1.786431e-04 0.0001939902 3.661086e-05
 [880,] 1.736038e-04 0.0001939592 3.621295e-05
 [881,] 2.034343e-04 0.0001271789 6.447420e-05
 [882,] 1.826148e-04 0.0001962500 3.682059e-05
 [883,] 2.491110e-04 0.0001162161 4.439717e-05
 [884,] 1.956682e-04 0.0001921318 3.814090e-05
 [885,] 2.641427e-04 0.0001266415 7.437824e-05
 [886,] 1.552119e-04 0.0001505720 6.112121e-05
 [887,] 8.031072e-05 0.0001316449 2.221298e-05
 [888,] 3.322892e-04 0.0001343235 1.108568e-04
 [889,] 2.862587e-04 0.0001269072 7.728452e-05
 [890,] 2.624001e-04 0.0001963854 2.061259e-04
 [891,] 1.106540e-04 0.0003343972 2.215805e-05
 [892,] 2.757606e-04 0.0001243255 7.058988e-05
 [893,] 3.063463e-04 0.0001268388 8.328289e-05
 [894,] 4.571196e-04 0.0002082635 3.758737e-05
 [895,] 2.254741e-04 0.0001409872 9.106362e-05
 [896,] 9.982207e-05 0.0001420823 2.302304e-05
 [897,] 1.120247e-04 0.0002314341 2.199936e-05
 [898,] 1.828987e-04 0.0004387308 2.227002e-05
 [899,] 1.079266e-04 0.0001827290 2.862991e-05
 [900,] 9.750510e-05 0.0004897244 2.396163e-05
 [901,] 2.754994e-04 0.0001274144 7.802712e-05
 [902,] 3.788852e-04 0.0001367224 1.359191e-04
 [903,] 9.840117e-05 0.0001827719 2.781760e-05
 [904,] 1.653027e-04 0.0001556925 2.744263e-05
 [905,] 1.574486e-04 0.0001453718 5.833704e-05
 [906,] 7.496535e-05 0.0002380645 3.008510e-05
 [907,] 1.597483e-04 0.0001259392 4.699392e-05
 [908,] 7.524132e-05 0.0002304326 3.262051e-05
 [909,] 1.605719e-04 0.0001523730 4.515966e-05
 [910,] 7.502602e-05 0.0002392832 3.212930e-05
 [911,] 7.578287e-05 0.0003172570 3.131490e-05
 [912,] 7.493041e-05 0.0002974973 3.338059e-05
 [913,] 8.886106e-05 0.0001250574 2.836233e-05
 [914,] 8.018278e-05 0.0001953133 2.402906e-05
 [915,] 7.499467e-05 0.0002286293 2.904581e-05
 [916,] 9.067538e-05 0.0001286076 3.000007e-05
 [917,] 9.086981e-05 0.0001257941 2.641677e-05
 [918,] 9.462848e-05 0.0001648277 2.784239e-05
 [919,] 8.009834e-05 0.0003588501 2.653284e-05
 [920,] 8.322046e-05 0.0004539112 2.664890e-05
 [921,] 2.679123e-04 0.0001358948 9.399853e-05
 [922,] 7.857382e-05 0.0002310125 2.560155e-05
 [923,] 7.885041e-05 0.0001680033 2.287058e-05
 [924,] 1.925121e-04 0.0001510323 5.376468e-05
 [925,] 7.534802e-05 0.0001370769 2.378887e-05
 [926,] 1.128529e-04 0.0001738981 2.971825e-05
 [927,] 7.539099e-05 0.0003215287 3.830196e-05
 [928,] 1.884251e-04 0.0001594946 9.042013e-05
 [929,] 8.002714e-05 0.0002845966 4.638395e-05
 [930,] 1.879370e-04 0.0001596018 9.018920e-05
 [931,] 2.193030e-04 0.0002198969 1.832282e-04
 [932,] 1.466861e-04 0.0001691825 2.555158e-05
 [933,] 1.934543e-04 0.0001520996 5.222596e-05
 [934,] 7.498284e-05 0.0009445516 4.031464e-05
 [935,] 1.735656e-04 0.0001262679 4.866357e-05
 [936,] 8.293209e-05 0.0001490512 2.307497e-05
 [937,] 7.521223e-05 0.0004133131 4.247961e-05
 [938,] 1.279747e-04 0.0001474498 2.609023e-05
 [939,] 9.066950e-05 0.0001493324 2.324939e-05
 [940,] 8.557597e-05 0.0001634869 2.378889e-05
 [941,] 1.544224e-04 0.0001630218 6.606635e-05
 [942,] 1.049471e-04 0.0001188091 2.504963e-05
 [943,] 1.768194e-04 0.0001397165 5.601483e-05
 [944,] 1.953577e-04 0.0001348818 7.376985e-05
 [945,] 1.058441e-04 0.0001292132 2.429404e-05
 [946,] 9.645515e-05 0.0001216402 2.395012e-05
 [947,] 1.160644e-04 0.0001390210 2.390231e-05
 [948,] 9.408983e-05 0.0001824618 2.339754e-05
 [949,] 9.608019e-05 0.0001841232 2.331233e-05
 [950,] 9.592015e-05 0.0001862656 2.334514e-05
 [951,] 1.893906e-04 0.0001284598 6.016173e-05
 [952,] 1.076521e-04 0.0001272311 3.621256e-05
 [953,] 2.648261e-04 0.0001332462 8.385306e-05
 [954,] 9.618568e-05 0.0001237912 2.579741e-05
 [955,] 2.251438e-04 0.0002292707 2.093557e-04
 [956,] 8.752590e-05 0.0002094571 3.030843e-05
 [957,] 1.186613e-04 0.0001400843 2.402619e-05
 [958,] 1.436613e-04 0.0001524644 2.508578e-05
 [959,] 1.412430e-04 0.0001544411 2.480363e-05
 [960,] 1.335903e-04 0.0001744172 2.351781e-05
 [961,] 8.867873e-05 0.0002609024 2.663146e-05
 [962,] 8.517477e-05 0.0001720558 2.543187e-05
 [963,] 1.336017e-04 0.0001071558 3.643208e-05
 [964,] 1.478706e-04 0.0001118077 4.892637e-05
 [965,] 1.346357e-04 0.0001067627 3.516448e-05
 [966,] 1.457654e-04 0.0001441995 3.349394e-05
 [967,] 1.216738e-04 0.0001225082 2.614133e-05
 [968,] 8.981816e-05 0.0001513638 3.318390e-05
 [969,] 8.626248e-05 0.0001487781 2.560714e-05
 [970,] 8.188181e-05 0.0001515007 2.596543e-05
 [971,] 9.861612e-05 0.0003504147 2.280266e-05
 [972,] 8.328585e-05 0.0001264935 2.456437e-05
 [973,] 8.549080e-05 0.0001516199 2.457326e-05
 [974,] 8.498875e-05 0.0006835459 2.830376e-05
 [975,] 9.007816e-05 0.0001309212 2.205933e-05
 [976,] 1.850472e-04 0.0001520843 3.831692e-05
 [977,] 2.514014e-04 0.0001180265 7.140226e-05
 [978,] 1.970151e-04 0.0001065818 4.698480e-05
 [979,] 1.816932e-04 0.0001819463 4.020483e-05
 [980,] 1.740156e-04 0.0001120915 5.498425e-05
 [981,] 1.015186e-04 0.0001295912 3.521690e-05
 [982,] 2.042347e-04 0.0001385918 3.785328e-05
 [983,] 1.471883e-04 0.0001198274 3.350172e-05
 [984,] 1.036533e-04 0.0001252306 3.465349e-05
 [985,] 1.062143e-04 0.0001206588 3.402091e-05
 [986,] 1.105971e-04 0.0001106707 2.716718e-05
 [987,] 1.123828e-04 0.0001246626 3.810795e-05
 [988,] 1.575871e-04 0.0001416774 4.400571e-05
 [989,] 1.124068e-04 0.0001149333 3.539006e-05
 [990,] 1.685702e-04 0.0001328459 3.954590e-05
 [991,] 1.776824e-04 0.0001172629 3.777013e-05
 [992,] 1.230282e-04 0.0001157520 2.829094e-05
 [993,] 3.219972e-04 0.0001172931 9.210296e-05
 [994,] 3.104983e-04 0.0001140872 6.207216e-05
 [995,] 2.898087e-04 0.0001344007 4.590093e-05
 [996,] 4.310606e-04 0.0001611644 4.672386e-05
 [997,] 1.358965e-04 0.0001501668 4.421623e-05
 [998,] 2.678627e-04 0.0001508633 4.155706e-05
 [999,] 1.448034e-04 0.0001396836 3.199830e-05
[1000,] 1.155319e-04 0.0001943132 6.444179e-05
[1001,] 1.614938e-04 0.0001389727 4.903119e-05
[1002,] 1.800067e-04 0.0001542396 4.990020e-05
[1003,] 5.292433e-04 0.0002401323 3.509763e-05
[1004,] 8.093986e-04 0.0004559095 3.306191e-05
[1005,] 4.182576e-04 0.0001502690 5.659076e-05
[1006,] 8.501339e-05 0.0001377211 2.660332e-05
[1007,] 5.243266e-04 0.0001463685 2.471255e-04
[1008,] 1.172862e-04 0.0001562302 3.920368e-05
[1009,] 8.852574e-05 0.0001672745 4.131486e-05
[1010,] 1.147306e-04 0.0001825368 3.068091e-05
[1011,] 3.529892e-04 0.0002193189 2.925651e-05
[1012,] 2.999262e-04 0.0001404464 4.221104e-05
[1013,] 3.481121e-04 0.0001234738 5.434837e-05
[1014,] 2.967747e-04 0.0002303538 3.099000e-04
[1015,] 2.018750e-04 0.0001534078 7.642540e-05
[1016,] 1.018590e-04 0.0005455068 4.767057e-05
[1017,] 1.033913e-04 0.0002042795 5.413490e-05
[1018,] 1.113581e-04 0.0002091285 3.132637e-05
[1019,] 1.003639e-04 0.0006153256 5.269153e-05
[1020,] 2.405974e-04 0.0013264734 2.545149e-05
[1021,] 1.001816e-04 0.0009398293 6.354953e-05
[1022,] 2.272538e-04 0.0009721393 2.568722e-05
[1023,] 1.130864e-04 0.0001624516 3.078336e-05
[1024,] 2.177615e-04 0.0008264331 2.543733e-05
[1025,] 1.719331e-04 0.0002148208 2.547437e-05
[1026,] 2.062547e-04 0.0001191522 4.910498e-05
[1027,] 1.164064e-04 0.0002861943 8.656739e-05
[1028,] 2.023185e-04 0.0001313692 7.662084e-05
[1029,] 1.085974e-04 0.0007383586 4.619558e-05
[1030,] 2.580720e-04 0.0003993935 2.488781e-05
[1031,] 1.087788e-04 0.0001502623 3.628252e-05
[1032,] 2.760222e-04 0.0012359533 2.563152e-05
[1033,] 2.275603e-04 0.0001351169 6.439371e-05
[1034,] 1.814271e-04 0.0001520359 6.507051e-05
[1035,] 2.098187e-04 0.0004848966 2.478504e-05
[1036,] 2.581882e-04 0.0001362186 6.292717e-05
[1037,] 1.399066e-04 0.0003175143 1.320976e-04
[1038,] 1.079253e-04 0.0004672966 4.053712e-05
[1039,] 2.192690e-04 0.0003683659 2.478621e-05
[1040,] 1.126908e-04 0.0006104468 4.042605e-05
[1041,] 2.817636e-04 0.0004291650 2.516436e-05
[1042,] 2.298869e-04 0.0003156307 2.493641e-05
[1043,] 2.660169e-04 0.0001447974 8.893691e-05
[1044,] 2.431216e-04 0.0001363832 3.327857e-05
[1045,] 1.332734e-04 0.0001602726 6.450114e-05
[1046,] 1.254816e-04 0.0007205587 3.869044e-05
[1047,] 3.087226e-04 0.0001503080 1.286201e-04
[1048,] 1.244390e-04 0.0004825130 3.441057e-05
[1049,] 1.741038e-04 0.0001651897 1.010703e-04
[1050,] 1.197917e-04 0.0009392204 4.389797e-05
[1051,] 2.999529e-04 0.0004867023 2.554319e-05
[1052,] 2.309098e-04 0.0005112532 2.568925e-05
[1053,] 9.951835e-05 0.0001456896 3.232723e-05
[1054,] 1.200467e-04 0.0003809336 3.303051e-05
[1055,] 2.563314e-04 0.0001681359 4.039876e-05
[1056,] 3.027386e-04 0.0002209333 2.781510e-04
[1057,] 1.836186e-04 0.0001472860 6.507771e-05
[1058,] 1.764888e-04 0.0001457857 5.729413e-05
[1059,] 1.620678e-04 0.0001462913 5.020624e-05
[1060,] 1.164623e-04 0.0009828816 4.560165e-05
[1061,] 1.170323e-04 0.0006383694 3.919214e-05
[1062,] 1.682456e-04 0.0001460766 5.717566e-05
[1063,] 8.507775e-05 0.0002353542 4.894865e-05
[1064,] 1.160167e-04 0.0001975865 3.067663e-05
[1065,] 1.052278e-04 0.0010227903 5.573335e-05
[1066,] 1.815073e-04 0.0001494448 6.761082e-05
[1067,] 1.070277e-04 0.0002619798 7.978086e-05
[1068,] 1.122267e-04 0.0011253464 5.330744e-05
[1069,] 1.792881e-04 0.0001461683 5.975151e-05
[1070,] 9.444389e-05 0.0007326295 6.362720e-05
[1071,] 1.835209e-04 0.0001453693 5.829205e-05
[1072,] 1.949019e-04 0.0001496542 6.192428e-05
[1073,] 1.939262e-04 0.0002111902 2.657677e-05
[1074,] 2.181041e-04 0.0001250358 4.995143e-05
[1075,] 2.105445e-04 0.0001253000 4.803767e-05
[1076,] 1.211861e-04 0.0001758627 6.679695e-05
[1077,] 1.569432e-04 0.0002760895 1.526570e-04
[1078,] 1.716786e-04 0.0003606724 2.238907e-04
[1079,] 8.010188e-05 0.0001401516 2.549481e-05
[1080,] 2.039844e-04 0.0001251959 4.734352e-05
[1081,] 1.725813e-04 0.0001451186 5.420273e-05
[1082,] 1.711210e-04 0.0001456815 5.568044e-05
[1083,] 1.773596e-04 0.0007882896 2.833307e-05
[1084,] 1.129414e-04 0.0008293862 4.651195e-05
[1085,] 1.109862e-04 0.0009948772 5.157312e-05
[1086,] 1.118570e-04 0.0005823463 4.115117e-05
[1087,] 1.132562e-04 0.0008606417 4.682339e-05
[1088,] 1.838215e-04 0.0007164206 2.755454e-05
[1089,] 2.060590e-04 0.0001257583 4.684484e-05
[1090,] 1.093579e-04 0.0008610017 4.866419e-05
[1091,] 1.073307e-04 0.0001491070 3.497488e-05
[1092,] 2.049008e-04 0.0001253804 4.884721e-05
[1093,] 2.130427e-04 0.0001254220 4.969668e-05
[1094,] 1.162400e-04 0.0007936903 4.288511e-05
[1095,] 1.390204e-04 0.0004526020 2.753336e-05
[1096,] 1.118143e-04 0.0001432091 4.498529e-05
[1097,] 1.832561e-04 0.0001427114 5.739428e-05
[1098,] 1.342536e-04 0.0004653386 2.805326e-05
[1099,] 1.738279e-04 0.0001318027 3.137018e-05
[1100,] 9.090451e-05 0.0002142491 5.224674e-05
[1101,] 7.796019e-05 0.0001466219 2.566543e-05
[1102,] 1.463770e-04 0.0001420346 4.414480e-05
[1103,] 4.124593e-04 0.0001358838 5.878972e-05
[1104,] 1.141016e-04 0.0001906940 3.058369e-05
[1105,] 8.471729e-05 0.0001295565 2.578790e-05
[1106,] 7.781192e-05 0.0001520772 3.088099e-05
[1107,] 2.801522e-04 0.0001511493 1.194545e-04
[1108,] 1.198486e-04 0.0001469387 5.079663e-05
[1109,] 2.156589e-04 0.0001586613 9.989661e-05
[1110,] 8.296426e-05 0.0001200196 2.676603e-05
[1111,] 8.308330e-05 0.0001453833 3.094705e-05
[1112,] 1.466734e-04 0.0001410637 4.642927e-05
[1113,] 8.436093e-05 0.0001230830 2.596563e-05
[1114,] 2.035435e-04 0.0003039376 2.470047e-05
[1115,] 1.232452e-04 0.0002294629 2.997374e-05
[1116,] 1.245700e-04 0.0001789767 3.062019e-05
[1117,] 1.959057e-04 0.0004461398 2.470078e-05
[1118,] 1.761428e-04 0.0001347517 7.045195e-05
[1119,] 8.528581e-05 0.0001253251 2.626655e-05
[1120,] 2.645976e-04 0.0001298706 6.721699e-05
[1121,] 1.980223e-04 0.0002830412 2.463613e-05
[1122,] 2.302827e-04 0.0001738390 2.864360e-05
[1123,] 2.114974e-04 0.0001649793 1.066486e-04
[1124,] 1.023824e-04 0.0006108180 4.747420e-05
[1125,] 1.804979e-04 0.0003048727 2.476863e-05
[1126,] 3.957939e-04 0.0001593883 5.726741e-05
[1127,] 1.866530e-04 0.0004148566 2.481704e-05
[1128,] 1.701127e-04 0.0003800082 2.489084e-05
[1129,] 1.689952e-04 0.0001524786 6.404763e-05
[1130,] 1.639908e-04 0.0003317158 2.482057e-05
[1131,] 2.036520e-04 0.0001605985 9.569470e-05
[1132,] 1.131553e-04 0.0001817330 3.061575e-05
[1133,] 1.937388e-04 0.0004392125 2.442242e-05
[1134,] 2.884208e-04 0.0001095679 8.614163e-05
[1135,] 8.320478e-05 0.0001482168 2.750090e-05
[1136,] 9.545023e-05 0.0001268947 3.671878e-05
[1137,] 1.187530e-04 0.0001114877 3.872895e-05
[1138,] 4.856658e-04 0.0002567437 3.817156e-05
[1139,] 2.006130e-04 0.0003556720 2.434841e-05
[1140,] 2.129622e-04 0.0005515974 2.434520e-05
[1141,] 2.160327e-04 0.0004035684 2.434196e-05
[1142,] 1.864045e-04 0.0005827928 2.469979e-05
[1143,] 8.390033e-05 0.0001254681 2.621427e-05
[1144,] 2.350829e-04 0.0001530348 9.999524e-05
[1145,] 1.454606e-04 0.0001317190 4.188444e-05
[1146,] 9.719077e-05 0.0005645495 5.363844e-05
[1147,] 2.186234e-04 0.0001527298 9.151876e-05
[1148,] 1.644923e-04 0.0009170897 2.762339e-05
[1149,] 1.074308e-04 0.0003061880 3.471604e-05
[1150,] 1.061492e-04 0.0009803555 5.670922e-05
[1151,] 2.547823e-04 0.0001494944 1.017053e-04
[1152,] 2.353962e-04 0.0008728720 2.523931e-05
[1153,] 2.230357e-04 0.0007711380 2.524489e-05
[1154,] 1.360555e-04 0.0001797570 3.137715e-05
[1155,] 2.511659e-04 0.0001464312 9.458039e-05
[1156,] 1.423547e-04 0.0001634887 5.092061e-05
[1157,] 1.202596e-04 0.0002195404 2.208119e-05
[1158,] 8.638913e-05 0.0001262725 2.589231e-05
[1159,] 7.528805e-05 0.0001727248 2.714555e-05
[1160,] 1.037084e-04 0.0001926928 2.776452e-05
[1161,] 1.103818e-04 0.0001260981 2.700426e-05
[1162,] 1.986939e-04 0.0001580627 9.035811e-05
[1163,] 2.232442e-04 0.0001590504 1.055227e-04
[1164,] 7.451783e-05 0.0001247388 2.409910e-05
[1165,] 1.281534e-04 0.0001468856 2.553064e-05
[1166,] 2.308665e-04 0.0001471343 8.700805e-05
[1167,] 2.311148e-04 0.0001472338 8.736025e-05
[1168,] 1.419444e-04 0.0001360388 4.332893e-05
[1169,] 1.351820e-04 0.0001493553 5.431816e-05
[1170,] 1.445946e-04 0.0001497440 4.528114e-05
[1171,] 1.161701e-04 0.0001571607 2.528281e-05
[1172,] 1.094005e-04 0.0003575484 7.707503e-05
[1173,] 1.556174e-04 0.0001424626 5.943270e-05
[1174,] 1.050027e-04 0.0004175657 6.926843e-05
[1175,] 1.943031e-04 0.0001642041 9.642896e-05
[1176,] 1.176847e-04 0.0001732818 2.529997e-05
[1177,] 1.035027e-04 0.0001352029 3.344931e-05
[1178,] 3.643904e-04 0.0001342135 5.480791e-05
[1179,] 1.089619e-04 0.0001490684 3.469181e-05
[1180,] 1.072818e-04 0.0001372344 3.422690e-05
[1181,] 1.445982e-04 0.0001365493 4.227611e-05
[1182,] 7.422232e-05 0.0001603624 2.560649e-05
[1183,] 1.089841e-04 0.0001489105 3.467797e-05
[1184,] 1.214144e-04 0.0001909485 2.594415e-05
[1185,] 1.249134e-04 0.0001691383 2.568412e-05
[1186,] 2.116879e-04 0.0001444206 7.100938e-05
[1187,] 2.070012e-04 0.0001482592 8.220861e-05
[1188,] 1.079205e-04 0.0001485093 3.465173e-05
[1189,] 1.098963e-04 0.0001483819 3.472653e-05
[1190,] 1.092121e-04 0.0001492746 3.470015e-05
[1191,] 1.451847e-04 0.0001365746 4.254896e-05
[1192,] 1.079250e-04 0.0001492455 3.475255e-05
[1193,] 1.445080e-04 0.0001383963 4.387274e-05
[1194,] 2.350227e-04 0.0001540884 1.021647e-04
[1195,] 1.465809e-04 0.0001415601 4.661127e-05
[1196,] 1.004741e-04 0.0001388734 3.492505e-05
[1197,] 3.038511e-04 0.0001340182 5.548404e-05
[1198,] 1.081631e-04 0.0002626705 5.891348e-05
[1199,] 2.633101e-04 0.0001436517 4.446269e-05
[1200,] 1.077658e-04 0.0001487397 3.516607e-05
[1201,] 7.434326e-05 0.0003205437 3.270063e-05
[1202,] 1.077388e-04 0.0001324495 3.463325e-05
[1203,] 8.234157e-05 0.0003089359 5.333941e-05
[1204,] 8.129008e-05 0.0001228437 2.348652e-05
[1205,] 7.506432e-05 0.0002734086 3.219835e-05
[1206,] 1.097259e-04 0.0001418440 3.990611e-05
[1207,] 1.020099e-04 0.0001298811 3.155052e-05
[1208,] 7.548763e-05 0.0002806024 3.041845e-05
[1209,] 1.782594e-04 0.0002373848 1.481630e-04
[1210,] 1.803800e-04 0.0002166617 1.336792e-04
[1211,] 8.427319e-05 0.0001195331 2.553369e-05
[1212,] 8.447134e-05 0.0002291202 4.584353e-05
[1213,] 8.371523e-05 0.0001270754 2.688944e-05
[1214,] 1.058659e-04 0.0001487584 3.456243e-05
[1215,] 8.622991e-05 0.0001256757 2.897918e-05
[1216,] 1.043144e-04 0.0001517231 3.420547e-05
[1217,] 8.519577e-05 0.0001246317 2.826769e-05
[1218,] 1.092312e-04 0.0001416123 3.433591e-05
[1219,] 8.232229e-05 0.0003550354 5.516944e-05
[1220,] 8.369371e-05 0.0001257647 2.746752e-05
[1221,] 1.064702e-04 0.0001310757 3.347991e-05
[1222,] 8.517503e-05 0.0001232607 2.520149e-05
[1223,] 1.045616e-04 0.0001353358 3.250927e-05
[1224,] 1.045457e-04 0.0001361242 3.266519e-05
[1225,] 7.979646e-05 0.0003317450 4.765388e-05
[1226,] 8.330180e-05 0.0001256202 2.711642e-05
[1227,] 8.494248e-05 0.0001229537 2.574557e-05
[1228,] 8.335971e-05 0.0001234031 2.585419e-05
[1229,] 1.034836e-04 0.0001425481 3.320243e-05
[1230,] 1.047360e-04 0.0001357351 3.248573e-05
[1231,] 9.814269e-05 0.0001216091 3.306836e-05
[1232,] 1.070773e-04 0.0001265324 3.855028e-05
[1233,] 1.506191e-04 0.0001229216 4.072630e-05
[1234,] 1.045462e-04 0.0001246421 3.672887e-05
[1235,] 1.050422e-04 0.0003482903 9.459022e-05
[1236,] 7.792921e-05 0.0002923112 3.765424e-05
[1237,] 8.461679e-05 0.0001206125 2.530049e-05
[1238,] 7.777931e-05 0.0001239512 2.370425e-05
[1239,] 1.049927e-04 0.0001321551 3.212062e-05
[1240,] 8.140885e-05 0.0001239280 2.507772e-05
[1241,] 8.150283e-05 0.0001216635 2.472475e-05
[1242,] 8.162105e-05 0.0001213662 2.502468e-05
[1243,] 8.136456e-05 0.0001259827 2.537518e-05
[1244,] 1.471127e-04 0.0001895366 2.969585e-05
[1245,] 9.785112e-05 0.0002275548 2.199682e-05
[1246,] 8.152670e-05 0.0001192144 2.491290e-05
[1247,] 8.335407e-05 0.0001176790 2.464213e-05
[1248,] 8.539773e-05 0.0001167017 2.688644e-05
[1249,] 8.801380e-05 0.0001731232 2.354775e-05
[1250,] 1.316428e-04 0.0001950194 2.921882e-05
[1251,] 1.315815e-04 0.0002003518 2.925795e-05
[1252,] 9.148882e-05 0.0001646567 2.361737e-05
[1253,] 8.954021e-05 0.0001398210 3.021847e-05
[1254,] 1.063096e-04 0.0001540554 5.057170e-05
[1255,] 8.481028e-05 0.0001228900 2.583731e-05
[1256,] 8.457060e-05 0.0001236400 2.608142e-05
[1257,] 8.455407e-05 0.0001232538 2.604860e-05
[1258,] 8.300926e-05 0.0001278365 2.637217e-05
[1259,] 8.885154e-05 0.0002597196 2.307230e-05
[1260,] 8.333190e-05 0.0001236474 2.479830e-05
[1261,] 7.664119e-05 0.0003395214 3.620635e-05
[1262,] 7.954319e-05 0.0001500917 2.402754e-05
[1263,] 2.356629e-04 0.0001503812 8.437206e-05
[1264,] 7.843852e-05 0.0001174032 2.321347e-05
[1265,] 9.994862e-05 0.0001331124 2.580678e-05
[1266,] 7.779561e-05 0.0001275716 2.508739e-05
[1267,] 8.636371e-05 0.0001931061 2.270645e-05
[1268,] 1.651609e-04 0.0001847459 9.145877e-05
[1269,] 7.805060e-05 0.0001249086 2.517558e-05
[1270,] 1.199910e-04 0.0001382293 3.125779e-05
[1271,] 1.672619e-04 0.0002226014 1.195742e-04
[1272,] 7.802607e-05 0.0001258439 2.524453e-05
[1273,] 8.091889e-05 0.0001266687 2.796750e-05
[1274,] 8.450971e-05 0.0001154274 2.593448e-05
[1275,] 1.275444e-04 0.0001383942 3.136754e-05
[1276,] 7.742676e-05 0.0001172521 2.425241e-05
[1277,] 1.215709e-04 0.0001370095 3.605782e-05
[1278,] 1.711004e-04 0.0002071480 1.139487e-04
[1279,] 8.157504e-05 0.0002023759 3.880157e-05
[1280,] 1.335840e-04 0.0001364072 4.122953e-05
[1281,] 1.651508e-04 0.0001940255 9.727433e-05
[1282,] 2.508455e-04 0.0002153093 2.236560e-04
[1283,] 2.273940e-04 0.0002562489 2.520439e-04
[1284,] 1.290452e-04 0.0001359301 3.118031e-05
[1285,] 1.748249e-04 0.0001413834 5.456757e-05
[1286,] 1.211813e-04 0.0001382823 3.064738e-05
[1287,] 1.190764e-04 0.0001380951 3.057618e-05
[1288,] 1.199000e-04 0.0001376992 3.060499e-05
[1289,] 1.463200e-04 0.0001053206 3.702046e-05
[1290,] 1.081800e-04 0.0001404866 3.424134e-05
[1291,] 8.275289e-05 0.0001212862 2.535878e-05
[1292,] 1.898795e-04 0.0001187795 6.232175e-05
[1293,] 1.225344e-04 0.0001346448 3.081475e-05
[1294,] 1.216420e-04 0.0001380640 3.065915e-05
[1295,] 1.258064e-04 0.0001336432 3.109971e-05
[1296,] 1.230075e-04 0.0001397082 3.061837e-05
[1297,] 1.112957e-04 0.0001206666 3.182132e-05
[1298,] 1.185070e-04 0.0001363004 3.674079e-05
[1299,] 1.595843e-04 0.0001411570 4.865173e-05
[1300,] 1.602486e-04 0.0001190274 5.340248e-05
[1301,] 1.024680e-04 0.0002856164 4.223699e-05
[1302,] 1.164092e-04 0.0001362906 3.605724e-05
[1303,] 1.024442e-04 0.0003021870 4.347917e-05
[1304,] 1.166047e-04 0.0001344469 3.053075e-05
[1305,] 1.003754e-04 0.0003604966 6.717622e-05
[1306,] 2.195017e-04 0.0001207070 7.508102e-05
[1307,] 9.016012e-05 0.0001211780 2.728753e-05
[1308,] 1.185176e-04 0.0001378834 3.051281e-05
[1309,] 1.258114e-04 0.0001232652 4.900206e-05
[1310,] 1.225075e-04 0.0001355889 3.076319e-05
[1311,] 9.577331e-05 0.0001446244 3.232894e-05
[1312,] 1.261659e-04 0.0001352663 3.098006e-05
[1313,] 1.509455e-04 0.0001182316 4.982993e-05
[1314,] 1.178955e-04 0.0001362644 3.648801e-05
[1315,] 1.239260e-04 0.0001378144 3.077698e-05
[1316,] 1.233344e-04 0.0001371903 3.077414e-05
[1317,] 1.172958e-04 0.0001364259 3.688413e-05
[1318,] 1.239891e-04 0.0001366457 3.083920e-05
[1319,] 1.083661e-04 0.0001434684 3.408366e-05
[1320,] 1.241837e-04 0.0001349178 3.094527e-05
[1321,] 1.167688e-04 0.0001397720 3.960082e-05
[1322,] 1.232784e-04 0.0001386627 3.073123e-05
[1323,] 1.241860e-04 0.0001335283 3.104715e-05
[1324,] 1.143241e-04 0.0001371411 3.667096e-05
[1325,] 1.426885e-04 0.0001128291 4.768537e-05
[1326,] 1.014743e-04 0.0004242878 5.452746e-05
[1327,] 1.717622e-04 0.0003124032 1.948786e-04
[1328,] 1.201864e-04 0.0001303402 3.108086e-05
[1329,] 9.492766e-05 0.0001226972 2.924092e-05
[1330,] 8.895786e-05 0.0001233842 2.765773e-05
[1331,] 1.227467e-04 0.0001289096 3.155847e-05
[1332,] 1.234751e-04 0.0001279756 3.140643e-05
[1333,] 1.252205e-04 0.0001281304 3.194144e-05
[1334,] 1.168954e-04 0.0001519584 3.851402e-05
[1335,] 1.171680e-04 0.0001368645 3.845242e-05
[1336,] 1.073397e-04 0.0001959606 2.282953e-05
[1337,] 1.254118e-04 0.0002151021 3.140415e-05
[1338,] 1.010879e-04 0.0003882293 5.381345e-05
[1339,] 1.014814e-04 0.0002947034 6.097620e-05
[1340,] 1.018750e-04 0.0003750247 7.314942e-05
[1341,] 7.744455e-05 0.0001174896 2.378075e-05
[1342,] 1.232617e-04 0.0001274771 3.145422e-05
[1343,] 1.208491e-04 0.0001340075 3.068048e-05
[1344,] 9.988858e-05 0.0001225709 3.032969e-05
[1345,] 8.901160e-05 0.0001814809 4.387164e-05
[1346,] 1.070320e-04 0.0001407552 3.403766e-05
[1347,] 8.842652e-05 0.0001237989 2.786552e-05
[1348,] 1.071501e-04 0.0001407540 3.408878e-05
[1349,] 2.275177e-01 0.0001522611 5.261039e-01
[1350,] 1.078497e-04 0.0001415996 3.473632e-05
[1351,] 9.918975e-05 0.0002573734 4.606375e-05
[1352,] 1.092894e-04 0.0001401299 2.957612e-05
[1353,] 1.479708e-04 0.0001971590 7.240557e-05
[1354,] 1.088601e-04 0.0001364288 2.942017e-05
[1355,] 1.089352e-04 0.0001386812 2.962118e-05
[1356,] 1.112593e-04 0.0001323752 2.901280e-05
[1357,] 1.102272e-04 0.0001382893 2.934828e-05
[1358,] 1.492473e-04 0.0002119160 8.104813e-05
[1359,] 1.080866e-04 0.0001268753 2.926474e-05
[1360,] 1.151142e-04 0.0001341977 3.523006e-05
[1361,] 8.438930e-05 0.0001217381 2.627979e-05
[1362,] 9.969022e-05 0.0001288591 3.123198e-05
[1363,] 9.963840e-05 0.0001263670 3.055329e-05
[1364,] 9.968279e-05 0.0001295246 3.057580e-05
[1365,] 9.971891e-05 0.0001285354 3.114085e-05
[1366,] 9.967473e-05 0.0001226148 3.008132e-05
[1367,] 1.074714e-04 0.0001416035 3.411090e-05
[1368,] 9.943934e-05 0.0002991061 5.327754e-05
[1369,] 9.941444e-05 0.0002325293 4.509261e-05
[1370,] 2.034204e-04 0.0001148075 5.552974e-05
[1371,] 1.114672e-04 0.0001318219 2.897743e-05
[1372,] 1.063633e-04 0.0001303259 2.986432e-05
[1373,] 1.659779e-04 0.0002269152 1.202180e-04
[1374,] 1.099570e-04 0.0001400744 2.949815e-05
[1375,] 2.204474e-04 0.0001166527 6.404822e-05
[1376,] 8.284062e-05 0.0001473917 2.774651e-05
[1377,] 1.853721e-04 0.0001856492 1.129469e-04
[1378,] 1.758620e-04 0.0001420317 5.398535e-05
[1379,] 9.617454e-05 0.0002042288 2.333701e-05
[1380,] 1.888894e-04 0.0001421525 5.475786e-05
[1381,] 8.204103e-05 0.0001565714 2.795281e-05
[1382,] 1.621478e-04 0.0001628944 7.185083e-05
[1383,] 1.172433e-04 0.0002162536 2.307416e-05
[1384,] 1.009952e-04 0.0001889594 3.622361e-05
[1385,] 1.142872e-04 0.0001395644 3.810133e-05
[1386,] 1.075671e-04 0.0001417679 3.406735e-05
[1387,] 1.484318e-04 0.0001687885 6.132300e-05
[1388,] 2.518085e-04 0.0001144443 6.060301e-05
[1389,] 7.654140e-05 0.0002838252 3.795112e-05
[1390,] 1.156611e-04 0.0001284868 2.924926e-05
[1391,] 3.173894e-04 0.0001147488 7.694573e-05
[1392,] 7.698006e-05 0.0001446705 2.404783e-05
[1393,] 1.116658e-04 0.0001389191 3.679823e-05
[1394,] 1.063245e-04 0.0001358674 2.998204e-05
[1395,] 1.076759e-04 0.0001363058 2.972292e-05
[1396,] 2.049832e-04 0.0002349208 1.949413e-04
[1397,] 1.079564e-04 0.0001351691 2.959207e-05
[1398,] 1.931875e-04 0.0001421352 5.615302e-05
[1399,] 1.689613e-04 0.0001425752 4.911300e-05
[1400,] 1.716358e-04 0.0001425765 4.968730e-05
[1401,] 1.105914e-04 0.0001362603 2.939868e-05
[1402,] 1.074691e-04 0.0001304349 2.942384e-05
[1403,] 1.087113e-04 0.0001342889 2.945524e-05
[1404,] 1.081904e-04 0.0001366627 2.966767e-05
[1405,] 8.375128e-05 0.0001274411 2.658294e-05
[1406,] 1.213858e-04 0.0001333997 2.947323e-05
[1407,] 1.200103e-04 0.0001390109 2.953803e-05
[1408,] 1.084994e-04 0.0001440902 3.007486e-05
[1409,] 1.088157e-04 0.0001367194 2.956072e-05
[1410,] 1.084002e-04 0.0001394243 2.981122e-05
[1411,] 2.001785e-04 0.0001145237 5.061337e-05
[1412,] 1.008485e-04 0.0001872133 2.459167e-05
[1413,] 1.639029e-04 0.0001427332 4.788008e-05
[1414,] 1.073690e-04 0.0001373271 2.986860e-05
[1415,] 1.100788e-04 0.0001388736 2.949258e-05
[1416,] 1.002876e-04 0.0001295531 3.236709e-05
[1417,] 1.620478e-04 0.0001446753 5.019830e-05
[1418,] 1.193875e-04 0.0001515861 3.834712e-05
[1419,] 2.072514e-04 0.0002557870 1.999088e-04
[1420,] 1.076277e-04 0.0001478393 3.048114e-05
[1421,] 8.577627e-05 0.0001283520 2.578420e-05
[1422,] 1.341956e-04 0.0001331989 3.053008e-05
[1423,] 1.421428e-04 0.0001418813 5.126212e-05
[1424,] 1.003579e-04 0.0002514096 4.596082e-05
[1425,] 1.215142e-04 0.0001316416 3.153273e-05
[1426,] 1.269700e-04 0.0001393103 3.038125e-05
[1427,] 2.103515e-04 0.0001487024 6.940117e-05
[1428,] 1.789343e-04 0.0001421544 5.352315e-05
[1429,] 1.308193e-04 0.0001390772 3.033918e-05
[1430,] 1.260189e-04 0.0001244570 3.377985e-05
[1431,] 1.050442e-04 0.0001148173 3.039990e-05
[1432,] 1.221861e-04 0.0001254401 3.291832e-05
[1433,] 7.684507e-05 0.0005120451 4.999843e-05
[1434,] 1.058061e-04 0.0001159161 3.122868e-05
[1435,] 1.777128e-04 0.0001420623 5.236979e-05
[1436,] 1.164768e-04 0.0001257995 3.184186e-05
[1437,] 8.260314e-05 0.0001267459 2.542564e-05
[1438,] 1.100229e-04 0.0001277149 2.962638e-05
[1439,] 1.269373e-04 0.0001514143 4.292501e-05
[1440,] 1.164357e-04 0.0001253929 3.193828e-05
[1441,] 1.421549e-04 0.0001189526 4.648720e-05
[1442,] 1.127090e-04 0.0001300860 3.161189e-05
[1443,] 1.144060e-04 0.0001296059 3.148417e-05
[1444,] 1.130326e-04 0.0001304892 3.158974e-05
[1445,] 1.779506e-04 0.0001422431 5.232923e-05
[1446,] 1.199807e-04 0.0001311960 3.178680e-05
[1447,] 1.129083e-04 0.0001268323 3.205762e-05
[1448,] 1.773910e-04 0.0001423221 5.166035e-05
[1449,] 1.180565e-04 0.0001254244 3.269980e-05
[1450,] 1.187996e-04 0.0001271053 3.190944e-05
[1451,] 1.143560e-04 0.0001259676 3.260712e-05
[1452,] 1.146385e-04 0.0001263608 3.243792e-05
[1453,] 1.754639e-04 0.0001426975 5.072290e-05
[1454,] 1.140373e-04 0.0001258957 2.970244e-05
[1455,] 1.775578e-04 0.0001428486 5.072219e-05
[1456,] 1.085977e-04 0.0001200765 3.067841e-05
[1457,] 1.156275e-04 0.0001256777 3.300505e-05
[1458,] 8.042228e-05 0.0002163663 3.943808e-05
[1459,] 8.244148e-05 0.0001327476 2.605441e-05
[1460,] 1.227098e-04 0.0001260682 3.404097e-05
[1461,] 1.115637e-04 0.0001672650 5.279305e-05
[1462,] 1.174768e-04 0.0001326266 3.179635e-05
[1463,] 1.180829e-04 0.0001391507 3.819433e-05
[1464,] 1.192080e-04 0.0001153959 3.213560e-05
[1465,] 1.714802e-04 0.0001264840 4.524612e-05
[1466,] 1.694320e-04 0.0001415523 5.204955e-05
[1467,] 7.961611e-05 0.0002040020 3.711860e-05
[1468,] 1.818414e-04 0.0001410512 5.398857e-05
[1469,] 1.296216e-04 0.0003202274 2.261766e-05
[1470,] 1.631547e-04 0.0001232659 4.560654e-05
[1471,] 1.071709e-04 0.0002976831 2.242654e-05
[1472,] 8.436691e-05 0.0002601823 2.358454e-05
[1473,] 1.777886e-04 0.0001057233 4.561400e-05
[1474,] 1.881650e-04 0.0001056937 4.758597e-05
[1475,] 1.887382e-04 0.0001056982 4.765552e-05
[1476,] 7.504556e-05 0.0001628370 2.422443e-05
[1477,] 1.612196e-04 0.0001056968 3.703195e-05
[1478,] 1.892393e-04 0.0001056021 4.707260e-05
[1479,] 1.265764e-02 0.0001523491 2.992526e-02
[1480,] 1.797731e-04 0.0001057927 4.329109e-05
[1481,] 1.137657e-04 0.0001132141 3.112101e-05
[1482,] 1.218597e-04 0.0001389509 3.903413e-05
[1483,] 1.309965e-04 0.0001056738 3.430738e-05
[1484,] 3.980189e-03 0.0001526566 1.020162e-02
[1485,] 1.201291e-04 0.0001383980 3.754519e-05
[1486,] 1.627496e-04 0.0001064061 3.797423e-05
[1487,] 1.499915e-04 0.0001058505 3.499276e-05
[1488,] 1.701669e-04 0.0001058002 4.205147e-05
[1489,] 1.331469e-04 0.0001060399 3.372582e-05
[1490,] 1.164767e-04 0.0001728729 2.318166e-05
[1491,] 1.715683e-04 0.0001138701 5.833304e-05
[1492,] 1.280014e-04 0.0001079056 3.880266e-05
[1493,] 1.623471e-04 0.0001154641 5.683590e-05
[1494,] 1.820790e-04 0.0001049641 4.437761e-05
[1495,] 1.332403e-04 0.0001517429 4.245094e-05
[1496,] 1.835307e-02 0.0001529719 5.132890e-02
[1497,] 1.218712e-04 0.0001432027 4.084095e-05
[1498,] 1.375044e-04 0.0001112602 2.954342e-05
[1499,] 1.610006e-04 0.0001090651 3.446001e-05
[1500,] 1.608860e-04 0.0001066808 3.649721e-05
[1501,] 1.064785e-04 0.0001838509 2.481543e-05
[1502,] 1.625469e-04 0.0001121048 5.356056e-05
[1503,] 2.007880e-04 0.0002090715 2.541992e-05
[1504,] 1.310685e-04 0.0001264627 2.767862e-05
[1505,] 2.211630e-04 0.0001101313 6.675883e-05
[1506,] 1.214216e-04 0.0001537433 3.966981e-05
[1507,] 1.465153e-04 0.0001066141 3.419991e-05
[1508,] 1.548289e-04 0.0001075141 3.370583e-05
[1509,] 1.163190e-04 0.0001598288 4.576820e-05
[1510,] 1.111973e-04 0.0001238727 3.670109e-05
[1511,] 1.411047e-04 0.0001118438 4.401832e-05
[1512,] 1.427326e-04 0.0001111480 4.258445e-05
[1513,] 1.090728e-04 0.0002501449 2.411256e-05
[1514,] 1.212795e-04 0.0001101253 3.809733e-05
[1515,] 1.360079e-04 0.0001198489 2.705176e-05
[1516,] 1.307021e-04 0.0001104304 4.114477e-05
[1517,] 1.716008e-04 0.0001286476 2.888006e-05
[1518,] 1.835463e-04 0.0001809091 2.555200e-05
[1519,] 8.517981e-05 0.0001279821 2.638818e-05
[1520,] 1.142943e-04 0.0001449267 2.670282e-05
[1521,] 1.454476e-04 0.0001096093 4.448230e-05
[1522,] 1.396055e-04 0.0001544215 5.859209e-05
[1523,] 1.304672e-04 0.0001175701 2.690253e-05
[1524,] 1.251848e-04 0.0001104696 3.956094e-05
[1525,] 1.475916e-04 0.0001222177 2.776261e-05
[1526,] 1.164103e-04 0.0001154454 3.174858e-05
[1527,] 1.187034e-04 0.0001733371 2.810046e-05
[1528,] 1.349944e-04 0.0001519863 5.470209e-05
[1529,] 1.164314e-04 0.0001626024 2.796515e-05
[1530,] 1.483611e-04 0.0001183835 5.373766e-05
[1531,] 1.163211e-04 0.0001248312 3.917614e-05
[1532,] 1.218678e-04 0.0001214854 3.476597e-05
[1533,] 1.193120e-04 0.0001615662 2.775061e-05
[1534,] 8.618217e-05 0.0001271490 2.673392e-05
[1535,] 1.288592e-04 0.0001524977 5.175799e-05
[1536,] 1.286232e-04 0.0001522790 5.152866e-05
[1537,] 1.151110e-04 0.0001719540 2.838121e-05
[1538,] 1.144311e-04 0.0001642148 2.817241e-05
[1539,] 9.284048e-05 0.0002142937 2.393349e-05
[1540,] 1.195903e-04 0.0001513462 2.752497e-05
[1541,] 1.073278e-04 0.0001492065 3.510302e-05
[1542,] 1.243670e-04 0.0001253654 4.226390e-05
[1543,] 1.365372e-04 0.0001489673 2.817005e-05
[1544,] 1.193564e-04 0.0001144365 2.821822e-05
[1545,] 1.431625e-04 0.0001126618 3.217438e-05
[1546,] 1.211183e-04 0.0001505411 4.067957e-05
[1547,] 1.373357e-04 0.0001469387 2.827407e-05
[1548,] 1.166982e-04 0.0001506594 2.747832e-05
[1549,] 1.122753e-04 0.0001487727 2.779932e-05
[1550,] 1.199433e-04 0.0001178968 3.404933e-05
[1551,] 1.088053e-04 0.0001158995 3.186210e-05
[1552,] 1.076273e-04 0.0001161603 3.059565e-05
[1553,] 1.060505e-04 0.0001243240 3.499395e-05
[1554,] 1.337459e-04 0.0001534197 2.424226e-05
[1555,] 1.265127e-04 0.0001197209 4.012432e-05
[1556,] 1.047307e-04 0.0001237242 3.438017e-05
[1557,] 1.247062e-04 0.0001434781 3.729263e-05
[1558,] 1.108046e-04 0.0001162200 2.958059e-05
[1559,] 1.049051e-04 0.0001234445 3.411864e-05
[1560,] 1.072975e-04 0.0001491638 3.512864e-05
[1561,] 1.075272e-04 0.0001589091 2.854279e-05
[1562,] 1.045925e-04 0.0001184689 2.852218e-05
[1563,] 1.059015e-04 0.0001180986 2.866778e-05
[1564,] 1.146143e-04 0.0001245410 3.843931e-05
[1565,] 1.052437e-04 0.0001391910 3.508338e-05
[1566,] 1.328559e-04 0.0001235136 2.981958e-05
[1567,] 8.481022e-05 0.0001465834 2.311460e-05
[1568,] 1.623516e-04 0.0001415180 5.037666e-05
[1569,] 1.089881e-04 0.0001302334 2.776100e-05
[1570,] 1.114082e-04 0.0001183557 2.793337e-05
[1571,] 1.330938e-04 0.0001235604 2.989376e-05
[1572,] 1.295274e-04 0.0001250393 2.939221e-05
[1573,] 1.106066e-04 0.0001229372 3.362221e-05
[1574,] 8.601952e-05 0.0001290973 2.681502e-05
[1575,] 1.061743e-04 0.0001246214 2.760914e-05
[1576,] 1.301308e-04 0.0001243468 2.938212e-05
[1577,] 1.163782e-04 0.0001246696 3.003075e-05
[1578,] 1.101576e-04 0.0001360955 2.772727e-05
[1579,] 1.082028e-04 0.0001366872 2.783345e-05
[1580,] 1.095477e-04 0.0001365869 2.775897e-05
[1581,] 8.913951e-05 0.0001464180 2.814297e-05
[1582,] 1.341678e-04 0.0001177894 3.190945e-05
[1583,] 1.125946e-04 0.0001300005 2.580259e-05
[1584,] 1.266933e-04 0.0001280829 2.822175e-05
[1585,] 1.299344e-04 0.0001153513 3.138074e-05
[1586,] 1.298413e-04 0.0001152591 3.142882e-05
[1587,] 1.357069e-04 0.0001141761 3.305604e-05
[1588,] 1.077449e-04 0.0001410919 3.588846e-05
[1589,] 1.534434e-04 0.0001488172 4.632397e-05
[1590,] 1.294037e-04 0.0001147164 3.165990e-05
[1591,] 1.236332e-04 0.0001277085 2.822339e-05
[1592,] 1.159245e-04 0.0001385946 3.995648e-05
[1593,] 3.930969e-02 0.0001519866 8.047470e-02
[1594,] 8.714030e-05 0.0001363366 2.861940e-05
[1595,] 1.108802e-04 0.0001331230 2.817698e-05
[1596,] 1.415668e-04 0.0001500348 4.659789e-05
[1597,] 1.164217e-04 0.0001396403 4.043881e-05
[1598,] 1.041108e-04 0.0001588886 3.006466e-05
[1599,] 1.075452e-04 0.0001240648 3.134839e-05
[1600,] 1.084705e-04 0.0001853557 2.990484e-05
[1601,] 1.085074e-04 0.0002298583 3.179886e-05
[1602,] 1.116924e-04 0.0001441822 2.807864e-05
[1603,] 1.117804e-04 0.0001841743 2.935245e-05
[1604,] 1.157907e-04 0.0001364407 3.871459e-05
[1605,] 1.169505e-04 0.0001432107 3.757139e-05
[1606,] 1.016185e-04 0.0001695171 4.130603e-05
[1607,] 8.688590e-05 0.0001388288 2.725666e-05
[1608,] 9.984685e-05 0.0001322512 2.778707e-05
[1609,] 9.558572e-05 0.0002215266 3.845201e-05
[1610,] 9.607508e-05 0.0001570702 3.131960e-05
[1611,] 1.158418e-04 0.0001569287 4.752671e-05
[1612,] 1.050353e-04 0.0001181634 3.094137e-05
[1613,] 2.528609e-04 0.0001170895 6.267351e-05
[1614,] 1.137717e-04 0.0001287086 3.584150e-05
[1615,] 7.691545e-05 0.0001197943 2.401729e-05
[1616,] 2.209902e-04 0.0001554638 9.062302e-05
[1617,] 1.242544e-04 0.0001063829 2.988218e-05
[1618,] 7.712617e-05 0.0001134273 2.382892e-05
[1619,] 2.121214e-04 0.0001237654 4.794874e-05
[1620,] 8.293927e-05 0.0001231164 2.515777e-05
[1621,] 7.812808e-05 0.0001131507 2.362200e-05
[1622,] 1.156336e-04 0.0001077125 2.782718e-05
[1623,] 2.255727e-04 0.0001253378 5.858762e-05
[1624,] 1.376479e-04 0.0001494938 4.343070e-05
[1625,] 1.406782e-04 0.0001495269 4.402740e-05
[1626,] 1.086397e-04 0.0001468411 3.487584e-05
[1627,] 8.340528e-05 0.0001655870 2.520174e-05
[1628,] 7.713698e-05 0.0001220045 2.270050e-05
[1629,] 7.606060e-05 0.0001140233 2.322665e-05
[1630,] 7.675630e-05 0.0001188991 2.306460e-05
[1631,] 1.160017e-04 0.0001730884 3.001247e-05
[1632,] 1.487588e-04 0.0001132180 3.040333e-05
[1633,] 7.626347e-05 0.0001370571 2.604065e-05
[1634,] 7.661888e-05 0.0001130632 2.268218e-05
[1635,] 8.149036e-05 0.0001621415 2.549172e-05
[1636,] 1.522695e-04 0.0001419564 5.499330e-05
[1637,] 1.398390e-04 0.0001367057 6.159646e-05
[1638,] 1.411557e-04 0.0001284373 5.761735e-05
[1639,] 1.405431e-04 0.0001376078 6.245376e-05
[1640,] 1.462381e-04 0.0001336158 6.331543e-05
[1641,] 1.294682e-04 0.0001360836 5.601404e-05
[1642,] 7.627441e-05 0.0001250668 2.404429e-05
[1643,] 2.277087e-04 0.0001280833 7.611026e-05
[1644,] 1.183422e-04 0.0001330702 4.918428e-05
[1645,] 2.994922e-04 0.0001382696 1.239080e-04
[1646,] 1.477743e-04 0.0001645926 6.095845e-05
[1647,] 1.105179e-04 0.0001154940 3.169158e-05
[1648,] 1.150917e-04 0.0001463718 3.625001e-05
[1649,] 1.412353e-04 0.0001155633 3.921456e-05
[1650,] 1.389976e-04 0.0001148247 4.057835e-05
[1651,] 1.364126e-04 0.0001413342 4.023184e-05
[1652,] 1.364175e-04 0.0001068730 3.384731e-05
[1653,] 1.342945e-04 0.0001486224 4.127078e-05
[1654,] 1.493674e-04 0.0001625128 6.122199e-05
[1655,] 1.002760e-04 0.0001108240 2.739303e-05
[1656,] 1.655233e-04 0.0001435380 5.409626e-05
[1657,] 1.195086e-04 0.0002067822 2.660005e-05
[1658,] 1.368357e-04 0.0001436293 4.036972e-05
[1659,] 1.179307e-04 0.0001433267 3.612963e-05
[1660,] 1.055668e-04 0.0001153413 3.251503e-05
[1661,] 1.440914e-04 0.0001067628 3.536213e-05
[1662,] 1.360600e-04 0.0001551238 4.844228e-05
[1663,] 1.445046e-04 0.0001573441 5.489995e-05
[1664,] 1.690331e-04 0.0001670500 7.981810e-05
[1665,] 9.370999e-05 0.0001153556 2.912786e-05
[1666,] 1.630217e-04 0.0001734879 8.111344e-05
[1667,] 8.486449e-05 0.0001143608 2.550984e-05
[1668,] 7.968944e-05 0.0001301516 2.536657e-05
[1669,] 1.682543e-04 0.0001730763 8.502289e-05
[1670,] 8.423050e-05 0.0001143567 2.516397e-05
[1671,] 1.708236e-04 0.0001193226 6.013121e-05
[1672,] 1.351957e-04 0.0001333050 5.854105e-05
[1673,] 7.715560e-05 0.0002315023 2.650496e-05
[1674,] 1.173822e-04 0.0001537904 3.875174e-05
[1675,] 1.132141e-04 0.0001126690 3.785693e-05
[1676,] 1.018583e-04 0.0001168522 2.741918e-05
[1677,] 9.527172e-05 0.0001134759 2.919283e-05
[1678,] 1.220877e-04 0.0001322977 2.620406e-05
[1679,] 1.248945e-04 0.0001291467 2.665461e-05
[1680,] 1.303598e-04 0.0001282690 2.716904e-05
[1681,] 1.485111e-04 0.0001278650 3.441987e-05
[1682,] 1.523706e-04 0.0001277092 3.499936e-05
[1683,] 7.623052e-05 0.0001724999 2.969440e-05
[1684,] 7.619515e-05 0.0001684976 2.929783e-05
[1685,] 1.653043e-04 0.0001390550 3.113914e-05
[1686,] 9.282035e-05 0.0001192759 2.490430e-05
[1687,] 1.593288e-04 0.0001384712 3.070521e-05
[1688,] 1.335212e-04 0.0001492172 4.353058e-05
[1689,] 1.666984e-04 0.0001416424 3.093558e-05
[1690,] 1.465504e-04 0.0001511859 4.334107e-05
[1691,] 7.731918e-05 0.0001635185 3.039944e-05
[1692,] 1.333438e-04 0.0001573157 4.627489e-05
[1693,] 1.477551e-04 0.0001491103 2.878382e-05
[1694,] 1.602114e-04 0.0001252057 3.753695e-05
[1695,] 1.266057e-04 0.0001061646 3.539057e-05
[1696,] 1.329901e-04 0.0001059644 3.629059e-05
[1697,] 7.629066e-05 0.0001553195 2.716633e-05
[1698,] 1.292737e-04 0.0001055439 3.554167e-05
[1699,] 1.545339e-04 0.0001378072 3.291584e-05
[1700,] 1.488400e-04 0.0001280450 3.519820e-05
[1701,] 7.727195e-05 0.0001523535 2.927166e-05
[1702,] 7.687216e-05 0.0001536114 2.894591e-05
[1703,] 7.658595e-05 0.0001171417 2.198313e-05
[1704,] 7.661174e-05 0.0001503959 2.826666e-05
[1705,] 7.506085e-05 0.0001233423 2.456209e-05
[1706,] 5.637693e-04 0.0001515515 1.610349e-04
[1707,] 1.330112e-04 0.0001585092 4.471536e-05
[1708,] 7.667039e-05 0.0001471933 2.802528e-05
[1709,] 1.281073e-04 0.0001359737 2.801547e-05
[1710,] 1.330949e-04 0.0001586738 4.451947e-05
[1711,] 7.527868e-05 0.0001070931 2.276287e-05
[1712,] 1.241332e-04 0.0001453140 4.087401e-05
[1713,] 7.644150e-05 0.0001182080 2.499907e-05
[1714,] 7.626583e-05 0.0001197954 2.508777e-05
[1715,] 1.329357e-04 0.0001586015 4.505549e-05
[1716,] 1.316047e-04 0.0001606904 4.402019e-05
[1717,] 8.081604e-05 0.0001501740 2.691437e-05
[1718,] 1.319876e-04 0.0001878116 4.828102e-05
[1719,] 1.321699e-04 0.0001569362 4.228133e-05
[1720,] 1.335738e-04 0.0001405529 3.908359e-05
[1721,] 8.995316e-05 0.0001171351 2.264476e-05
[1722,] 8.856794e-05 0.0001135943 2.278733e-05
[1723,] 8.843641e-05 0.0001367471 2.197118e-05
[1724,] 8.669184e-05 0.0001160387 2.240496e-05
[1725,] 8.667193e-05 0.0001150886 2.247323e-05
[1726,] 8.836200e-05 0.0001157801 2.258888e-05
[1727,] 2.204048e-04 0.0001656661 1.088444e-04
[1728,] 8.632267e-05 0.0001167046 2.234498e-05
[1729,] 8.837206e-05 0.0001368707 2.196705e-05
[1730,] 8.208599e-05 0.0001550142 2.211520e-05
[1731,] 7.922413e-05 0.0001118702 2.483029e-05
[1732,] 7.858510e-05 0.0001176415 2.372662e-05
[1733,] 7.728523e-05 0.0001215544 2.427584e-05
[1734,] 1.336322e-04 0.0001571526 4.378532e-05
[1735,] 1.335512e-04 0.0001570890 4.385547e-05
[1736,] 7.751964e-05 0.0001178775 2.376556e-05
[1737,] 7.756060e-05 0.0001077570 2.298320e-05
[1738,] 7.751551e-05 0.0001184688 2.379259e-05
[1739,] 7.772367e-05 0.0001077686 2.306389e-05
[1740,] 7.779954e-05 0.0001076581 2.307876e-05
[1741,] 1.463518e-04 0.0001570747 5.426189e-05
[1742,] 1.567708e-04 0.0001506232 5.051305e-05
[1743,] 7.774088e-05 0.0001128928 2.364887e-05
[1744,] 1.337863e-04 0.0001575506 4.375453e-05
[1745,] 7.817079e-05 0.0001138617 2.301067e-05
[1746,] 8.333698e-05 0.0001442439 2.310181e-05
[1747,] 7.827469e-05 0.0001396356 2.454318e-05
[1748,] 7.764298e-05 0.0001084532 2.298193e-05
[1749,] 1.332742e-04 0.0001489329 4.314991e-05
[1750,] 1.179134e-04 0.0001475085 2.365272e-05
[1751,] 1.086459e-04 0.0001251326 2.873013e-05
[1752,] 9.152025e-05 0.0001184185 2.564235e-05
[1753,] 7.601375e-05 0.0001318541 2.509670e-05
[1754,] 9.322479e-05 0.0001606423 2.203159e-05
[1755,] 8.657365e-05 0.0001615278 2.300184e-05
[1756,] 1.333793e-04 0.0001539462 4.348263e-05
[1757,] 7.803662e-05 0.0001263969 2.402357e-05
[1758,] 8.334850e-05 0.0001236794 2.195377e-05
[1759,] 8.303368e-05 0.0002462577 2.379751e-05
[1760,] 1.039802e-04 0.0001282098 3.148272e-05
[1761,] 8.286431e-05 0.0001147379 2.215710e-05
[1762,] 8.240685e-05 0.0001157862 2.208190e-05
[1763,] 8.471299e-05 0.0001160748 2.224659e-05
[1764,] 1.338102e-04 0.0001489999 4.317384e-05
[1765,] 1.342788e-04 0.0001472781 4.314267e-05
[1766,] 1.342401e-04 0.0001582751 4.345250e-05
[1767,] 1.010887e-04 0.0001375705 2.653460e-05
[1768,] 8.576615e-05 0.0001103091 2.281003e-05
[1769,] 1.000150e-04 0.0001352640 2.654856e-05
[1770,] 1.153273e-04 0.0001286405 3.487047e-05
[1771,] 9.327105e-05 0.0001722062 3.802593e-05
[1772,] 9.847214e-05 0.0001058761 2.634849e-05
[1773,] 1.001875e-04 0.0001151362 2.452055e-05
[1774,] 2.174494e-04 0.0001503895 6.301827e-05
[1775,] 1.593423e-04 0.0001548012 6.100438e-05
[1776,] 8.959976e-05 0.0001222745 2.782188e-05
[1777,] 7.598707e-05 0.0001090472 2.231407e-05
[1778,] 1.575510e-04 0.0001219841 5.461232e-05
[1779,] 1.024898e-04 0.0001314034 3.547333e-05
[1780,] 1.511641e-04 0.0001491366 4.765645e-05
[1781,] 1.265942e-04 0.0001670886 6.971106e-05
[1782,] 8.964283e-05 0.0001248109 2.816859e-05
[1783,] 1.231310e-04 0.0001319322 5.047965e-05
[1784,] 1.935658e-04 0.0001138339 5.261273e-05
[1785,] 1.401935e-04 0.0001490676 4.477283e-05
[1786,] 1.249924e-04 0.0001152703 2.885227e-05
[1787,] 1.449897e-04 0.0001133752 3.715129e-05
[1788,] 1.386540e-04 0.0001205260 4.708133e-05
[1789,] 1.485161e-04 0.0001145954 3.066412e-05
[1790,] 1.965127e-04 0.0001507519 5.695738e-05
[1791,] 9.362899e-05 0.0001193702 3.089527e-05
[1792,] 1.088832e-04 0.0001247798 3.534742e-05
[1793,] 1.049846e-04 0.0001388204 2.720979e-05
[1794,] 1.044677e-04 0.0001249106 3.303090e-05
[1795,] 1.047975e-04 0.0001252311 3.304137e-05
[1796,] 1.010729e-04 0.0001366950 3.671584e-05
[1797,] 1.103666e-04 0.0001299797 3.146882e-05
[1798,] 1.012812e-04 0.0001538791 4.570717e-05
[1799,] 9.542111e-05 0.0001249612 3.362764e-05
[1800,] 1.066356e-04 0.0001241012 3.157988e-05
[1801,] 8.397683e-05 0.0001079633 2.469384e-05
[1802,] 9.704366e-05 0.0001207055 3.263976e-05
[1803,] 1.104584e-04 0.0001073832 3.376225e-05
[1804,] 9.774771e-05 0.0001197170 3.272348e-05
[1805,] 9.590903e-05 0.0001167549 3.096480e-05
[1806,] 9.150546e-05 0.0001190805 3.021389e-05
[1807,] 8.375992e-05 0.0001100219 2.526940e-05
[1808,] 9.148283e-05 0.0001195412 3.010078e-05
[1809,] 1.007122e-04 0.0001225655 3.492513e-05
[1810,] 9.318504e-05 0.0001177043 3.015986e-05
[1811,] 1.058074e-04 0.0001292943 3.041527e-05
[1812,] 9.647285e-05 0.0001255701 3.447659e-05
[1813,] 9.919039e-05 0.0001189541 3.283426e-05
[1814,] 9.336656e-05 0.0001226311 3.217499e-05
[1815,] 1.037324e-04 0.0001719082 5.327584e-05
[1816,] 1.336335e-04 0.0001203151 4.874311e-05
[1817,] 8.545707e-05 0.0001092217 2.425760e-05
[1818,] 1.920195e-04 0.0001550872 7.650744e-05
[1819,] 1.612794e-04 0.0001078974 4.702820e-05
[1820,] 2.098846e-04 0.0001232661 3.575620e-05
[1821,] 2.110063e-04 0.0001443062 7.712261e-05
[1822,] 7.339134e-05 0.0001257322 2.331837e-05
[1823,] 1.627104e-04 0.0001310479 3.963591e-05
[1824,] 1.604736e-04 0.0001210333 3.428085e-05
[1825,] 7.841302e-05 0.0001418904 2.883905e-05
[1826,] 7.348131e-05 0.0001310819 2.354360e-05
[1827,] 1.577088e-04 0.0001340010 3.711232e-05
[1828,] 1.757805e-04 0.0001557661 6.947822e-05
[1829,] 1.756970e-04 0.0001557612 6.942861e-05
[1830,] 1.741219e-04 0.0001515818 6.040170e-05
[1831,] 1.613220e-04 0.0001622721 6.896955e-05
[1832,] 8.184429e-05 0.0001338121 2.604811e-05
[1833,] 3.674301e-04 0.0001335142 1.083638e-04
[1834,] 1.002564e-04 0.0001476893 3.593815e-05
[1835,] 1.813296e-04 0.0001552677 7.170337e-05
[1836,] 1.612143e-04 0.0001395601 5.570830e-05
[1837,] 1.827267e-04 0.0001548208 7.174830e-05
[1838,] 2.332827e-04 0.0001098603 4.798435e-05
[1839,] 1.452131e-04 0.0001296450 4.140960e-05
[1840,] 7.376326e-05 0.0001729718 2.487284e-05
[1841,] 1.040415e-04 0.0001164457 3.435702e-05
[1842,] 1.062644e-04 0.0001214247 3.748773e-05
[1843,] 1.113997e-04 0.0001362481 4.550140e-05
[1844,] 9.064412e-05 0.0001085925 2.419799e-05
[1845,] 1.606696e-04 0.0001300207 3.985900e-05
[1846,] 7.642821e-05 0.0001150057 2.338772e-05
[1847,] 1.191851e-04 0.0001458709 4.875118e-05
[1848,] 7.550263e-05 0.0001169021 2.290607e-05
[1849,] 7.529229e-05 0.0001170684 2.284443e-05
[1850,] 1.156049e-04 0.0001129810 2.745990e-05
[1851,] 2.875660e-04 0.0001120553 6.099768e-05
[1852,] 3.071334e-04 0.0001123104 6.701440e-05
[1853,] 1.325463e-04 0.0001531897 5.323194e-05
[1854,] 9.052396e-05 0.0001236774 2.300227e-05
[1855,] 7.641721e-05 0.0001164709 2.325960e-05
[1856,] 7.473767e-05 0.0001137919 2.296451e-05
[1857,] 1.346929e-04 0.0001835623 3.467173e-05
[1858,] 7.554052e-05 0.0001138857 2.324742e-05
[1859,] 1.354504e-04 0.0001373224 4.821012e-05
[1860,] 1.339238e-04 0.0001368059 4.717644e-05
[1861,] 1.402464e-04 0.0001106034 3.143288e-05
[1862,] 2.574381e-04 0.0001329101 4.043219e-05
[1863,] 2.805756e-04 0.0001263217 4.474424e-05
[1864,] 7.367954e-05 0.0001197399 2.278603e-05
[1865,] 7.525785e-05 0.0001163299 2.298414e-05
[1866,] 7.544526e-05 0.0001162484 2.312886e-05
[1867,] 7.734908e-05 0.0001139697 2.259614e-05
[1868,] 8.166145e-05 0.0001152047 2.539160e-05
[1869,] 1.298333e-04 0.0001423988 3.416820e-05
[1870,] 1.410076e-04 0.0001348495 4.764681e-05
[1871,] 4.543428e-04 0.0001080687 9.729357e-05
[1872,] 1.679091e-04 0.0001323482 5.447543e-05
[1873,] 1.288745e-04 0.0001320818 4.038568e-05
[1874,] 1.258877e-04 0.0001321978 3.974828e-05
[1875,] 1.736321e-04 0.0001087111 3.867978e-05
[1876,] 4.080380e-04 0.0001083104 8.372969e-05
[1877,] 4.434060e-04 0.0001083316 8.847634e-05
[1878,] 1.509385e-04 0.0001233904 4.265527e-05
[1879,] 4.384562e-04 0.0001080673 9.137899e-05
[1880,] 1.153258e-04 0.0001320935 3.620947e-05
[1881,] 1.579471e-04 0.0001255735 6.232289e-05
[1882,] 1.657991e-04 0.0001213951 4.717550e-05
[1883,] 1.322722e-04 0.0001277634 3.961249e-05
[1884,] 1.550418e-04 0.0001102655 3.236099e-05
[1885,] 1.585629e-04 0.0001217038 3.801220e-05
[1886,] 2.011065e-04 0.0001142397 5.634637e-05
[1887,] 1.114296e-04 0.0001191060 3.161898e-05
[1888,] 2.195706e-04 0.0001137223 5.776103e-05
[1889,] 1.745710e-04 0.0001364281 5.808602e-05
[1890,] 1.400671e-04 0.0001239332 4.750022e-05
[1891,] 1.654620e-04 0.0001377519 5.598443e-05
[1892,] 1.908947e-04 0.0001358658 5.340926e-05
[1893,] 1.502802e-04 0.0001174984 3.869315e-05
[1894,] 1.704474e-04 0.0001351481 5.500391e-05
[1895,] 1.354307e-04 0.0001632997 2.723277e-05
[1896,] 1.122332e-04 0.0001300041 3.388387e-05
[1897,] 1.133210e-04 0.0001403252 2.701270e-05
[1898,] 1.845455e-04 0.0001358045 7.213797e-05
[1899,] 1.382969e-04 0.0001253786 4.774322e-05
[1900,] 1.931734e-04 0.0001275091 5.872608e-05
[1901,] 1.373858e-04 0.0001244208 3.167979e-05
[1902,] 1.444991e-04 0.0001252137 5.004517e-05
[1903,] 1.125373e-04 0.0001287660 3.033716e-05
[1904,] 1.336785e-04 0.0001503279 2.782530e-05
[1905,] 1.135573e-04 0.0001504690 3.749627e-05
[1906,] 2.176799e-04 0.0001260203 6.172024e-05
[1907,] 1.332187e-04 0.0001414424 2.895147e-05
[1908,] 1.978222e-04 0.0001381179 2.933994e-05
[1909,] 5.508456e-04 0.0001677543 4.605442e-05
[1910,] 4.224162e-04 0.0001146097 1.114349e-04
[1911,] 4.831062e-04 0.0001159193 1.343560e-04
[1912,] 7.010615e-04 0.0001425599 5.540233e-05
[1913,] 1.681368e-04 0.0001408502 5.986558e-05
[1914,] 1.659315e-04 0.0001470537 6.524500e-05
[1915,] 2.069428e-04 0.0001495329 6.516672e-05
[1916,] 1.330834e-04 0.0001508405 3.461578e-05
[1917,] 1.507090e-04 0.0001288136 4.141017e-05
[1918,] 1.141597e-04 0.0001521790 3.987949e-05
[1919,] 1.483802e-04 0.0001270241 4.175502e-05
[1920,] 2.030078e-04 0.0001088359 4.069933e-05
[1921,] 2.444017e-04 0.0001753573 4.506636e-05
[1922,] 2.035975e-04 0.0001093995 5.973611e-05
[1923,] 1.317495e-04 0.0001544707 3.574510e-05
[1924,] 2.432084e-04 0.0001061955 5.386127e-05
[1925,] 1.611145e-04 0.0001531383 4.800447e-05
[1926,] 1.916759e-04 0.0001070767 4.724219e-05
[1927,] 2.276035e-04 0.0001067490 4.256170e-05
[1928,] 2.064015e-04 0.0001256419 4.576776e-05
[1929,] 1.384430e-04 0.0001271491 3.739992e-05
[1930,] 1.294016e-04 0.0001530918 3.454159e-05
[1931,] 2.594732e-04 0.0001210062 9.252120e-05
[1932,] 2.790842e-04 0.0001393779 6.530663e-05
[1933,] 4.053011e-04 0.0001141999 1.073078e-04
[1934,] 3.162215e-04 0.0001145681 8.808030e-05
[1935,] 1.746439e-04 0.0001270925 4.642664e-05
[1936,] 2.603856e-04 0.0001220678 5.568873e-05
[1937,] 3.063970e-04 0.0001099765 6.076270e-05
[1938,] 2.401179e-04 0.0001097585 6.506042e-05
[1939,] 3.381379e-04 0.0001229799 1.269998e-04
[1940,] 3.228843e-04 0.0001113140 9.458315e-05
[1941,] 2.844642e-04 0.0001128438 8.847196e-05
[1942,] 2.750549e-04 0.0001164616 9.350405e-05
[1943,] 2.934480e-04 0.0001180524 9.724154e-05
[1944,] 2.842539e-04 0.0001117362 8.570016e-05
[1945,] 2.699505e-04 0.0001124599 8.355032e-05
[1946,] 2.792556e-04 0.0001107152 8.172437e-05
[1947,] 2.725056e-04 0.0001109937 8.069530e-05
[1948,] 2.928187e-04 0.0001134112 7.785816e-05
[1949,] 2.272495e-04 0.0001280687 5.930521e-05
[1950,] 1.159915e-04 0.0001498378 3.777118e-05
[1951,] 2.263869e-04 0.0001272266 5.629652e-05
[1952,] 2.654405e-04 0.0001079398 7.192673e-05
[1953,] 7.241854e-04 0.0001264522 1.165159e-04
[1954,] 1.371999e-04 0.0001944796 3.159233e-05
[1955,] 6.515427e-04 0.0001128420 1.304562e-04
[1956,] 1.509515e-04 0.0001186184 4.127468e-05
[1957,] 8.629885e-05 0.0001376007 2.869879e-05
[1958,] 1.927515e-04 0.0001275633 5.497748e-05
[1959,] 3.664773e-04 0.0001365192 1.715378e-04
[1960,] 7.240005e-04 0.0001245556 1.289217e-04
[1961,] 2.740522e-04 0.0001568847 1.253217e-04
[1962,] 3.091930e-04 0.0001334931 1.384444e-04
[1963,] 1.551148e-04 0.0001329995 4.987459e-05
[1964,] 1.417886e-04 0.0002022251 3.209141e-05
[1965,] 1.337282e-04 0.0001942588 3.173283e-05
[1966,] 2.069752e-04 0.0001605896 1.202439e-04
[1967,] 8.936430e-05 0.0001281589 2.838409e-05
[1968,] 1.986592e-04 0.0002127884 3.676907e-05
[1969,] 1.930723e-04 0.0001274273 5.466922e-05
[1970,] 2.818392e-04 0.0001562654 1.269031e-04
[1971,] 1.523924e-04 0.0001354758 5.067459e-05
[1972,] 1.601468e-04 0.0001634940 3.141382e-05
[1973,] 3.314156e-04 0.0001337867 1.493210e-04
[1974,] 1.324127e-04 0.0001347284 3.102651e-05
[1975,] 1.368782e-04 0.0001899757 3.199401e-05
[1976,] 3.155156e-04 0.0001207188 9.623496e-05
[1977,] 1.307752e-04 0.0001357992 3.001810e-05
[1978,] 1.387815e-04 0.0001796158 3.170885e-05
[1979,] 1.365048e-04 0.0001663420 3.166153e-05
[1980,] 1.293591e-04 0.0001176059 3.010734e-05
[1981,] 1.324693e-04 0.0001396431 2.992890e-05
[1982,] 1.237381e-04 0.0001256012 3.105336e-05
[1983,] 2.889177e-04 0.0001301490 1.234262e-04
[1984,] 1.426913e-04 0.0001330985 4.064057e-05
[1985,] 1.266437e-04 0.0001396060 2.963927e-05
[1986,] 1.126202e-03 0.0001119047 2.613420e-04
[1987,] 2.788652e-04 0.0001554982 1.234432e-04
[1988,] 3.041375e-04 0.0001306164 8.551785e-05
[1989,] 1.340746e-04 0.0001149134 2.973461e-05
[1990,] 1.333945e-04 0.0001173485 2.938379e-05
[1991,] 1.427866e-03 0.0001125463 3.293515e-04
[1992,] 1.298264e-04 0.0001514317 2.961186e-05
[1993,] 1.290868e-04 0.0001212765 2.867263e-05
[1994,] 1.518306e-04 0.0001288020 4.433763e-05
[1995,] 1.301147e-04 0.0001426860 2.975183e-05
[1996,] 1.522992e-04 0.0001322917 4.810832e-05
[1997,] 1.365778e-04 0.0001474619 2.876600e-05
[1998,] 1.341329e-04 0.0001442674 2.878205e-05
[1999,] 1.407195e-04 0.0001423171 2.909011e-05
[2000,] 1.577852e-04 0.0001316500 4.945201e-05
[2001,] 1.327656e-04 0.0001537368 2.976426e-05
[2002,] 1.292165e-04 0.0001183688 2.903882e-05
[2003,] 1.238198e-04 0.0001203231 2.839042e-05
[2004,] 1.241303e-04 0.0001180754 2.943250e-05
[2005,] 2.829398e-04 0.0001547583 1.249936e-04
[2006,] 1.192130e-04 0.0001139164 2.850642e-05
[2007,] 1.180543e-04 0.0001717972 3.051675e-05
[2008,] 3.363318e-04 0.0001414882 1.674452e-04
[2009,] 1.200028e-04 0.0001143275 2.850528e-05
[2010,] 1.200624e-04 0.0001132788 3.296367e-05
[2011,] 4.623094e-04 0.0001234076 1.450305e-04
[2012,] 3.124129e-04 0.0001268869 1.270016e-04
[2013,] 1.204621e-04 0.0001203091 2.826550e-05
[2014,] 1.371131e-04 0.0001912579 3.192680e-05
[2015,] 1.471854e-04 0.0001313220 4.545907e-05
[2016,] 1.235379e-04 0.0001186034 2.846287e-05
[2017,] 1.191761e-04 0.0001187250 2.826927e-05
[2018,] 1.208921e-04 0.0001183848 2.836368e-05
[2019,] 1.178185e-04 0.0001115391 2.923823e-05
[2020,] 8.658524e-04 0.0001123266 2.130253e-04
[2021,] 1.319716e-04 0.0001246670 2.865232e-05
[2022,] 1.296749e-04 0.0001208628 2.974755e-05
[2023,] 1.282019e-04 0.0001205745 2.871807e-05
[2024,] 2.851090e-04 0.0001324570 1.256951e-04
[2025,] 1.411977e-04 0.0001231545 3.040272e-05
[2026,] 3.138538e-04 0.0001333075 1.403304e-04
[2027,] 1.268381e-04 0.0001170743 2.904559e-05
[2028,] 8.961123e-05 0.0001177036 2.801995e-05
[2029,] 8.917669e-05 0.0001697729 3.524745e-05
[2030,] 7.156939e-04 0.0001151736 1.499504e-04
[2031,] 8.674822e-05 0.0001561818 3.338026e-05
[2032,] 8.561215e-05 0.0001557524 3.197345e-05
[2033,] 8.617701e-05 0.0001428367 3.027535e-05
[2034,] 8.927941e-05 0.0001409265 3.327914e-05
[2035,] 8.552252e-05 0.0001488044 3.105869e-05
[2036,] 4.953380e-04 0.0001230509 6.165349e-05
[2037,] 8.605988e-05 0.0001484133 3.098896e-05
[2038,] 8.713507e-05 0.0001260595 2.879718e-05
[2039,] 8.712778e-05 0.0001470568 3.149544e-05
[2040,] 9.092519e-05 0.0001605496 3.600980e-05
[2041,] 9.094675e-05 0.0001674475 3.726185e-05
[2042,] 8.171021e-04 0.0001172914 1.963612e-04
[2043,] 9.121202e-05 0.0001638904 3.704264e-05
[2044,] 8.946364e-05 0.0001603797 3.441007e-05
[2045,] 4.884377e-04 0.0001338560 2.209894e-04
[2046,] 1.420226e-04 0.0001375842 2.976364e-05
[2047,] 1.225122e-04 0.0001510404 3.958109e-05
[2048,] 1.790797e-04 0.0001270269 4.995602e-05
[2049,] 1.403004e-04 0.0001439320 2.954956e-05
[2050,] 1.798750e-04 0.0002887920 3.037632e-05
[2051,] 1.774417e-04 0.0001884364 1.210301e-04
[2052,] 8.799528e-05 0.0001093306 2.694027e-05
[2053,] 1.136549e-04 0.0001364828 3.182891e-05
[2054,] 1.175189e-04 0.0001530122 4.427596e-05
[2055,] 1.428699e-04 0.0001271733 4.091308e-05
[2056,] 1.182733e-04 0.0001514784 4.370343e-05
[2057,] 1.095439e-04 0.0001470453 3.808097e-05
[2058,] 1.459358e-04 0.0001246633 3.499408e-05
[2059,] 9.385604e-05 0.0001121655 2.716887e-05
[2060,] 1.129858e-04 0.0001982525 3.577305e-05
[2061,] 1.305609e-04 0.0001432134 4.060877e-05
[2062,] 8.147531e-05 0.0001072837 2.357080e-05
[2063,] 1.146116e-04 0.0002079605 5.222264e-05
[2064,] 8.259669e-05 0.0001173380 2.706688e-05
[2065,] 1.129333e-04 0.0001446211 2.869198e-05
[2066,] 8.528671e-05 0.0001236503 2.645013e-05
[2067,] 8.530586e-05 0.0001219555 2.620118e-05
[2068,] 8.651658e-05 0.0001529419 3.089265e-05
[2069,] 8.547991e-05 0.0001479521 2.941829e-05
[2070,] 7.914730e-05 0.0001207906 2.553541e-05
[2071,] 1.135534e-04 0.0001744776 4.413299e-05
[2072,] 7.512875e-05 0.0001100239 2.316698e-05
[2073,] 7.780277e-05 0.0001059170 2.246622e-05
[2074,] 1.157407e-04 0.0002619240 6.612045e-05
[2075,] 1.446250e-04 0.0001171099 3.744056e-05
[2076,] 7.981146e-05 0.0001169399 2.285221e-05
[2077,] 8.273978e-05 0.0001208315 2.321223e-05
[2078,] 1.152443e-04 0.0001972645 5.155632e-05
[2079,] 7.667057e-05 0.0001171850 2.214958e-05
[2080,] 7.651532e-05 0.0001144877 2.209830e-05
[2081,] 7.754022e-05 0.0001163807 2.254919e-05
[2082,] 7.632752e-05 0.0001154811 2.213826e-05
[2083,] 7.601259e-05 0.0001152785 2.217163e-05
[2084,] 7.877791e-05 0.0001120669 2.509166e-05
[2085,] 7.863179e-05 0.0001196164 2.515272e-05
[2086,] 1.197755e-04 0.0001890223 5.524742e-05
[2087,] 1.476469e-04 0.0001293490 4.457218e-05
[2088,] 8.535598e-05 0.0001187686 2.471129e-05
[2089,] 1.167251e-04 0.0001665736 4.732583e-05
[2090,] 8.140775e-05 0.0001119852 2.219392e-05
[2091,] 7.974879e-05 0.0001209439 2.223555e-05
[2092,] 9.217572e-05 0.0001073150 2.426872e-05
[2093,] 1.053306e-04 0.0001059829 3.075201e-05
[2094,] 1.115303e-04 0.0001724027 4.134924e-05
[2095,] 8.854973e-05 0.0001133259 2.289693e-05
[2096,] 8.945655e-05 0.0001179081 2.265776e-05
[2097,] 9.038745e-05 0.0001142335 2.403359e-05
[2098,] 1.203509e-04 0.0001459434 3.759621e-05
[2099,] 8.828403e-05 0.0001133380 2.284067e-05
[2100,] 9.381001e-05 0.0001202085 2.308498e-05
[2101,] 8.719150e-05 0.0001073013 2.535828e-05
[2102,] 1.130163e-04 0.0001779353 4.442557e-05
[2103,] 9.976898e-05 0.0001162387 3.018168e-05
[2104,] 9.085203e-05 0.0001092630 2.369240e-05
[2105,] 1.206343e-04 0.0001550698 3.841164e-05
[2106,] 1.331584e-04 0.0001088368 4.055877e-05
[2107,] 1.238454e-04 0.0001213700 3.106570e-05
[2108,] 1.126401e-04 0.0001812155 3.803006e-05
[2109,] 1.303829e-04 0.0001084328 3.933078e-05
[2110,] 1.334184e-04 0.0001162356 2.867579e-05
[2111,] 9.897504e-05 0.0001137806 3.264521e-05
[2112,] 1.547992e-04 0.0001160293 3.141305e-05
[2113,] 1.101376e-04 0.0001053160 2.932107e-05
[2114,] 1.202236e-04 0.0001200099 3.104423e-05
[2115,] 9.263933e-05 0.0001480005 2.468440e-05
[2116,] 1.200005e-04 0.0001409116 3.765810e-05
[2117,] 1.117146e-04 0.0001912775 4.274225e-05
[2118,] 1.095777e-04 0.0001203514 2.487724e-05
[2119,] 1.110934e-04 0.0002242969 4.670498e-05
[2120,] 2.182017e-04 0.0001147581 6.478815e-05
[2121,] 1.272894e-04 0.0001525446 3.923359e-05
[2122,] 9.093008e-05 0.0001088768 2.752350e-05
[2123,] 9.936356e-05 0.0001394827 2.280999e-05
[2124,] 1.203237e-04 0.0001319475 3.598791e-05
[2125,] 1.146895e-04 0.0001780892 4.654307e-05
[2126,] 9.069577e-05 0.0001141899 2.978608e-05
[2127,] 1.181398e-04 0.0001533725 3.947623e-05
[2128,] 1.209227e-04 0.0001442488 3.785260e-05
[2129,] 1.203608e-04 0.0001360328 3.682929e-05
[2130,] 1.219535e-04 0.0001382554 3.653678e-05
[2131,] 1.233891e-04 0.0001628787 3.850428e-05
[2132,] 9.816335e-05 0.0001401598 3.035966e-05
[2133,] 1.211628e-04 0.0001461347 3.747667e-05
[2134,] 1.211683e-04 0.0001432366 3.711657e-05
[2135,] 1.209398e-04 0.0001429880 3.720911e-05
[2136,] 1.211443e-04 0.0001431832 3.711778e-05
[2137,] 1.210562e-04 0.0001485682 3.776823e-05
[2138,] 9.495176e-05 0.0001099012 2.881785e-05
[2139,] 1.210717e-04 0.0001428972 3.711961e-05
[2140,] 1.206906e-04 0.0001401061 3.693971e-05
[2141,] 1.213270e-04 0.0001456438 3.729107e-05
[2142,] 1.001332e-04 0.0001128541 2.512234e-05
[2143,] 1.173898e-04 0.0002821852 4.207276e-05
[2144,] 1.209682e-04 0.0001430737 3.718653e-05
[2145,] 1.209328e-04 0.0001431103 3.721007e-05
[2146,] 1.127598e-04 0.0001313239 2.371754e-05
[2147,] 1.207223e-04 0.0001408688 3.701342e-05
[2148,] 1.208412e-04 0.0001433472 3.729189e-05
[2149,] 1.210875e-04 0.0001428660 3.709776e-05
[2150,] 1.213159e-04 0.0001416985 3.688501e-05
[2151,] 1.211920e-04 0.0001428058 3.704649e-05
[2152,] 1.205218e-04 0.0001432382 3.754851e-05
[2153,] 1.210378e-04 0.0001455828 3.752608e-05
[2154,] 1.211265e-04 0.0001431043 3.712647e-05
[2155,] 1.215170e-04 0.0001390239 3.661550e-05
[2156,] 1.208051e-04 0.0001404219 3.694533e-05
[2157,] 1.208884e-04 0.0001395185 3.681167e-05
[2158,] 1.209317e-04 0.0001391861 3.694100e-05
[2159,] 1.208992e-04 0.0001395230 3.680174e-05
[2160,] 1.206552e-04 0.0001393849 3.692419e-05
[2161,] 1.214894e-04 0.0001387412 3.655518e-05
[2162,] 1.204924e-04 0.0001420568 3.750077e-05
[2163,] 1.206772e-04 0.0001410511 3.729205e-05
[2164,] 1.205419e-04 0.0001427757 3.756759e-05
[2165,] 9.720815e-05 0.0001146627 2.432703e-05
[2166,] 1.209892e-04 0.0001403741 3.702006e-05
[2167,] 1.215124e-04 0.0001420795 3.700910e-05
[2168,] 1.207282e-04 0.0001392131 3.697291e-05
[2169,] 1.209680e-04 0.0001367880 3.668544e-05
[2170,] 1.202871e-04 0.0001442274 3.870933e-05
[2171,] 1.203346e-04 0.0001442721 3.819609e-05
[2172,] 1.209241e-04 0.0001396172 3.748501e-05
[2173,] 1.207148e-04 0.0001458239 3.875509e-05
[2174,] 1.207309e-04 0.0001464784 3.868415e-05
[2175,] 1.208943e-04 0.0001428422 3.854368e-05
[2176,] 1.216571e-04 0.0001579598 3.935165e-05
[2177,] 1.213334e-04 0.0001419419 3.836461e-05
[2178,] 1.209198e-04 0.0001430741 3.805122e-05
[2179,] 1.209363e-04 0.0001447137 3.875152e-05
[2180,] 1.213011e-04 0.0001446969 3.770675e-05
[2181,] 1.209683e-04 0.0001418123 3.773756e-05
[2182,] 1.210901e-04 0.0001445599 3.786194e-05
[2183,] 1.211531e-04 0.0001425744 3.756963e-05
[2184,] 1.039132e-04 0.0001158187 2.503997e-05
[2185,] 1.229332e-04 0.0001496177 3.650416e-05
[2186,] 1.411570e-04 0.0001150632 3.056120e-05
[2187,] 1.212906e-04 0.0001430582 3.714475e-05
[2188,] 1.212042e-04 0.0001428717 3.716531e-05
[2189,] 1.205446e-04 0.0001433151 3.781740e-05
[2190,] 1.204497e-04 0.0001431925 3.763841e-05
[2191,] 1.207791e-04 0.0001429625 3.733933e-05
[2192,] 1.204821e-04 0.0001442714 3.775818e-05
[2193,] 8.611868e-05 0.0001361875 2.826664e-05
[2194,] 1.437345e-04 0.0001443359 3.792589e-05
[2195,] 1.203733e-04 0.0001437079 3.818631e-05
[2196,] 1.206706e-04 0.0001435586 3.750147e-05
[2197,] 1.868744e-04 0.0001189212 3.578053e-05
[2198,] 1.166589e-04 0.0001574402 3.138424e-05
[2199,] 1.212217e-04 0.0001424515 3.711491e-05
[2200,] 1.210457e-04 0.0001421699 3.712148e-05
[2201,] 1.210337e-04 0.0001415498 3.705665e-05
[2202,] 1.105415e-04 0.0001256452 2.459012e-05
[2203,] 1.205550e-04 0.0001435759 3.759320e-05
[2204,] 1.210721e-04 0.0001427456 3.717011e-05
[2205,] 1.051916e-04 0.0001231485 2.425056e-05
[2206,] 1.207927e-04 0.0001412253 3.711331e-05
[2207,] 1.209103e-04 0.0001432330 3.737528e-05
[2208,] 9.732082e-05 0.0001549179 2.207562e-05
[2209,] 1.205429e-04 0.0001421929 3.736369e-05
[2210,] 9.408312e-05 0.0001406267 3.083723e-05
[2211,] 1.215315e-04 0.0001432365 3.706983e-05
[2212,] 1.213658e-04 0.0001389281 3.675232e-05
[2213,] 9.558534e-05 0.0001406895 3.339163e-05
[2214,] 1.211086e-04 0.0001422458 3.701491e-05
[2215,] 9.065381e-05 0.0001283801 2.710378e-05
[2216,] 1.205075e-04 0.0001415122 3.725737e-05
[2217,] 1.205663e-04 0.0001392846 3.691705e-05
[2218,] 1.217617e-04 0.0001385832 3.657066e-05
[2219,] 1.213379e-04 0.0001394717 3.672806e-05
[2220,] 1.212770e-04 0.0001408183 3.681981e-05
[2221,] 7.903098e-05 0.0001373078 2.737936e-05
[2222,] 9.976258e-05 0.0001363479 2.278057e-05
[2223,] 1.204452e-04 0.0001362575 3.651406e-05
[2224,] 1.514809e-04 0.0001109387 3.867278e-05
[2225,] 8.485359e-05 0.0001161943 2.482856e-05
[2226,] 1.203643e-04 0.0001425263 3.750550e-05
[2227,] 9.293450e-05 0.0001670365 2.203396e-05
[2228,] 9.483569e-05 0.0001430744 3.105680e-05
[2229,] 1.547688e-04 0.0001409256 3.501318e-05
[2230,] 7.480867e-05 0.0001782669 2.496560e-05
[2231,] 1.232297e-04 0.0001548641 4.234314e-05
[2232,] 1.163112e-04 0.0001496931 3.795289e-05
[2233,] 2.690327e-04 0.0001469795 1.130293e-04
[2234,] 1.000650e-03 0.0002250797 1.145838e-03
[2235,] 9.235559e-05 0.0001205051 2.733454e-05
[2236,] 9.333100e-05 0.0001467749 2.813970e-05
[2237,] 2.622488e-04 0.0001200594 6.026921e-05
[2238,] 2.910889e-04 0.0004959557 6.181007e-04
[2239,] 8.768090e-05 0.0001428181 2.404390e-05
[2240,] 1.033978e-04 0.0002148805 6.139471e-05
[2241,] 8.740316e-05 0.0001431960 2.822440e-05
[2242,] 1.023833e-04 0.0001151864 2.884896e-05
[2243,] 1.676674e-04 0.0003078910 1.820021e-04
[2244,] 8.395104e-05 0.0001480255 3.278498e-05
[2245,] 2.966448e-04 0.0001372716 1.029187e-04
[2246,] 1.173309e-03 0.0001262792 4.382573e-04
[2247,] 2.491126e-03 0.0001800620 2.005713e-03
[2248,] 1.211180e-04 0.0001513054 4.073237e-05
[2249,] 2.020509e-04 0.0001300605 4.386291e-05
[2250,] 1.202296e-04 0.0001616589 5.047088e-05
[2251,] 3.057720e-03 0.0001350669 1.255091e-03
[2252,] 6.996448e-04 0.0001209976 2.479260e-04
[2253,] 2.479866e-04 0.0001496193 7.660131e-05
[2254,] 1.116464e-03 0.0001148538 2.149927e-04
[2255,] 7.358469e-05 0.0001263612 2.314896e-05
[2256,] 7.454092e-05 0.0001397223 2.533483e-05
[2257,] 2.606142e-04 0.0001494303 8.002567e-05
[2258,] 8.483421e-05 0.0001344816 3.049332e-05
[2259,] 8.266995e-05 0.0001363147 2.965033e-05
[2260,] 8.415254e-05 0.0001406033 3.130076e-05
[2261,] 1.020506e-04 0.0001363663 2.836956e-05
[2262,] 8.322039e-05 0.0001423769 3.111975e-05
[2263,] 3.540124e-04 0.0001409612 6.813347e-05
[2264,] 9.074101e-05 0.0001087651 2.712188e-05
[2265,] 3.020241e-04 0.0001292796 8.884731e-05
[2266,] 3.675469e-04 0.0001633931 1.918033e-04
[2267,] 1.388737e-04 0.0001249166 4.618786e-05
[2268,] 9.015880e-05 0.0001503086 2.292536e-05
[2269,] 1.292817e-04 0.0001291287 4.534172e-05
[2270,] 3.065044e-04 0.0001385306 6.457757e-05
[2271,] 1.147154e-04 0.0001507011 3.773828e-05
[2272,] 3.264968e-04 0.0001378716 6.886396e-05
[2273,] 3.370982e-04 0.0001378769 7.053664e-05
[2274,] 7.835640e-05 0.0001204492 2.232084e-05
[2275,] 1.258834e-04 0.0001513398 4.165883e-05
[2276,] 1.896327e-04 0.0001201241 6.361825e-05
[2277,] 1.799879e-04 0.0001565226 7.699463e-05
[2278,] 8.363341e-05 0.0001473036 2.273808e-05
[2279,] 3.699300e-04 0.0001401967 7.143541e-05
[2280,] 8.407014e-04 0.0002499802 1.103814e-03
[2281,] 8.710578e-05 0.0001169492 2.942929e-05
[2282,] 8.914370e-05 0.0001532822 2.279190e-05
[2283,] 8.363802e-05 0.0001371037 2.325093e-05
[2284,] 2.678098e-04 0.0001440364 7.208080e-05
[2285,] 1.214567e-04 0.0001303741 4.710207e-05
[2286,] 8.266698e-05 0.0001287056 2.819169e-05
[2287,] 2.994849e-04 0.0001454406 5.661538e-05
[2288,] 8.332320e-05 0.0001305218 2.888153e-05
[2289,] 3.381290e-04 0.0001427582 6.384564e-05
[2290,] 7.986763e-05 0.0001321625 2.760453e-05
[2291,] 8.137209e-05 0.0001403036 2.973962e-05
[2292,] 8.269349e-05 0.0001144584 2.393964e-05
[2293,] 8.001663e-05 0.0001375321 2.855874e-05
[2294,] 2.310889e-04 0.0001461230 6.554587e-05
[2295,] 7.879412e-05 0.0001180201 2.545040e-05
[2296,] 2.306053e-04 0.0001462305 6.509114e-05
[2297,] 8.386110e-05 0.0001227683 2.299122e-05
[2298,] 8.307517e-05 0.0001200420 2.362068e-05
[2299,] 8.944293e-05 0.0001419817 2.334409e-05
[2300,] 2.443900e-04 0.0001451855 7.210515e-05
[2301,] 3.534117e-04 0.0001392502 7.046040e-05
[2302,] 7.759164e-05 0.0001398940 2.754373e-05
[2303,] 2.690319e-04 0.0001446663 7.970965e-05
[2304,] 1.142623e-04 0.0001425247 3.607588e-05
[2305,] 8.573860e-05 0.0001248174 2.345559e-05
[2306,] 8.785879e-05 0.0001821285 2.326370e-05
[2307,] 1.495075e-04 0.0001358602 4.828466e-05
[2308,] 8.629257e-05 0.0001679206 3.594038e-05
[2309,] 8.720209e-05 0.0001435620 3.365505e-05
[2310,] 8.455480e-05 0.0001635669 2.271002e-05
[2311,] 3.454548e-04 0.0001373991 7.909737e-05
[2312,] 8.639807e-05 0.0001311192 3.039836e-05
[2313,] 8.686928e-05 0.0001166588 2.478428e-05
[2314,] 2.519385e-04 0.0001349942 7.940063e-05
[2315,] 3.177526e-04 0.0001381847 8.295154e-05
[2316,] 3.032194e-04 0.0001384958 7.579064e-05
[2317,] 3.169378e-04 0.0001386150 8.022922e-05
[2318,] 7.896099e-05 0.0001297100 2.237739e-05
[2319,] 7.874552e-05 0.0001229019 2.265297e-05
[2320,] 7.893748e-05 0.0001152758 2.355262e-05
[2321,] 3.017859e-04 0.0001406586 7.707813e-05
[2322,] 2.110912e-04 0.0001220709 6.203879e-05
[2323,] 1.149645e-04 0.0001595918 3.834476e-05
[2324,] 3.631986e-04 0.0001372055 7.697731e-05
[2325,] 2.275428e-04 0.0001380343 7.272062e-05
[2326,] 2.147241e-04 0.0001533381 1.149942e-04
[2327,] 1.228943e-04 0.0001445968 4.034353e-05
[2328,] 3.281604e-04 0.0001357657 7.479636e-05
[2329,] 8.312058e-05 0.0001073761 2.369469e-05
[2330,] 1.583455e-04 0.0003546675 1.871679e-04
[2331,] 2.012127e-04 0.0001401142 9.350021e-05
[2332,] 2.026764e-04 0.0001431315 9.730527e-05
[2333,] 1.160636e-04 0.0001674155 3.502862e-05
[2334,] 8.106002e-05 0.0001075909 2.369609e-05
[2335,] 3.590999e-04 0.0001423148 6.717014e-05
[2336,] 1.149407e-04 0.0001533017 3.776582e-05
[2337,] 1.745014e-04 0.0001592160 9.519968e-05
[2338,] 1.195218e-04 0.0001238399 3.834907e-05
[2339,] 1.224066e-04 0.0001533481 5.665038e-05
[2340,] 8.416320e-05 0.0001773959 3.664793e-05
[2341,] 8.649056e-05 0.0001274709 2.231458e-05
[2342,] 8.309088e-05 0.0001218890 2.757953e-05
[2343,] 7.869371e-05 0.0001230914 2.604154e-05
[2344,] 1.281027e-04 0.0001582415 6.260674e-05
[2345,] 1.210252e-04 0.0001468834 3.862647e-05
[2346,] 5.387926e-04 0.0001375146 2.526973e-04
[2347,] 4.510206e-04 0.0001411619 2.233120e-04
[2348,] 3.427383e-04 0.0001493933 7.794488e-05
[2349,] 1.138587e-04 0.0001455928 3.623967e-05
[2350,] 2.780331e-04 0.0001493459 8.602226e-05
[2351,] 8.269150e-05 0.0001312102 2.916042e-05
[2352,] 1.806673e-04 0.0001814228 1.174841e-04
[2353,] 5.039934e-04 0.0001385416 9.267845e-05
[2354,] 1.842132e-04 0.0001601795 1.024864e-04
[2355,] 1.120155e-04 0.0001442011 4.002369e-05
[2356,] 3.195681e-04 0.0001493815 9.679843e-05
[2357,] 9.911049e-05 0.0001114259 3.108180e-05
[2358,] 1.002979e-04 0.0001119509 3.178110e-05
[2359,] 9.244486e-05 0.0001113314 2.922034e-05
[2360,] 1.678163e-04 0.0001782136 1.043892e-04
[2361,] 9.495260e-05 0.0001107664 2.961602e-05
[2362,] 1.658687e-04 0.0001708046 9.363037e-05
[2363,] 1.153450e-04 0.0001511111 3.801165e-05
[2364,] 1.417013e-04 0.0001584879 6.916938e-05
[2365,] 4.672321e-04 0.0001363018 9.393354e-05
[2366,] 1.478624e-04 0.0001930030 9.631486e-05
[2367,] 9.191049e-05 0.0001786936 4.297216e-05
[2368,] 1.547397e-04 0.0001794470 9.455917e-05
[2369,] 8.877042e-05 0.0001744085 3.997477e-05
[2370,] 8.857539e-05 0.0001362641 3.354258e-05
[2371,] 1.184018e-04 0.0001705076 6.013635e-05
[2372,] 3.797664e-04 0.0001386119 7.480038e-05
[2373,] 1.158231e-04 0.0001596463 5.437905e-05
[2374,] 1.416529e-04 0.0001560384 7.153987e-05
[2375,] 1.574539e-04 0.0001798118 9.715287e-05
[2376,] 2.850628e-04 0.0001511537 1.248373e-04
[2377,] 1.558619e-04 0.0001196544 3.516420e-05
[2378,] 3.098937e-04 0.0001497317 8.978181e-05
[2379,] 9.704297e-05 0.0001107755 2.805999e-05
[2380,] 7.557520e-05 0.0001429995 2.600276e-05
[2381,] 2.067247e-04 0.0002019169 1.577885e-04
[2382,] 7.723231e-05 0.0001728633 3.116843e-05
[2383,] 1.476928e-04 0.0001437987 6.742093e-05
[2384,] 2.959963e-04 0.0001501799 8.428133e-05
[2385,] 1.337175e-04 0.0001115659 3.595468e-05
[2386,] 3.856967e-04 0.0001374148 8.420162e-05
[2387,] 7.593710e-05 0.0001229611 2.261571e-05
[2388,] 2.000502e-04 0.0001503656 1.032448e-04
[2389,] 1.070450e-04 0.0001356167 4.020019e-05
[2390,] 3.873731e-04 0.0001444624 7.169696e-05
[2391,] 7.596301e-05 0.0001688913 2.378019e-05
[2392,] 4.024817e-04 0.0001400185 8.078753e-05
[2393,] 1.090271e-04 0.0001110365 2.939103e-05
[2394,] 1.079884e-04 0.0001107298 3.169138e-05
[2395,] 1.137164e-04 0.0001109123 3.347953e-05
[2396,] 1.300082e-04 0.0001545820 3.669123e-05
[2397,] 1.156014e-04 0.0001111314 3.429794e-05
[2398,] 2.134745e-04 0.0001590194 1.206298e-04
[2399,] 4.100103e-04 0.0001419649 7.780620e-05
[2400,] 9.715987e-05 0.0001354474 3.619171e-05
[2401,] 1.194167e-04 0.0001478902 3.530484e-05
[2402,] 7.953225e-05 0.0001762663 2.294678e-05
[2403,] 2.116471e-04 0.0001733963 1.346213e-04
[2404,] 1.118214e-04 0.0001537011 3.411786e-05
[2405,] 1.496005e-04 0.0001310056 5.955494e-05
[2406,] 1.607600e-04 0.0001145084 4.837179e-05
[2407,] 3.891881e-04 0.0001417026 7.566094e-05
[2408,] 2.056240e-04 0.0002036337 1.601899e-04
[2409,] 1.931316e-04 0.0001094407 5.466625e-05
[2410,] 7.533856e-05 0.0001325657 2.269893e-05
[2411,] 4.074306e-04 0.0001149899 1.249739e-04
[2412,] 2.916590e-04 0.0001502224 8.283738e-05
[2413,] 3.154773e-04 0.0001502345 8.903225e-05
[2414,] 1.998683e-04 0.0001491155 1.029551e-04
[2415,] 7.870292e-05 0.0001365371 2.854820e-05
[2416,] 7.421598e-05 0.0001407696 2.430599e-05
[2417,] 1.804190e-04 0.0001380685 8.039361e-05
[2418,] 3.292763e-04 0.0001503160 9.212695e-05
[2419,] 9.787061e-05 0.0001285818 3.830777e-05
[2420,] 1.082305e-04 0.0001052314 3.107918e-05
[2421,] 1.026238e-04 0.0001050594 2.913769e-05
[2422,] 8.543064e-05 0.0001232815 2.761533e-05
[2423,] 1.401431e-04 0.0001139458 4.697588e-05
[2424,] 1.508382e-04 0.0001106470 4.663785e-05
[2425,] 3.105042e-04 0.0001503906 8.697956e-05
[2426,] 2.037272e-04 0.0001261378 7.569117e-05
[2427,] 3.124360e-04 0.0001098183 8.972597e-05
[2428,] 3.593472e-04 0.0001425528 1.013432e-04
[2429,] 1.531379e-04 0.0001096789 4.495562e-05
[2430,] 2.732438e-04 0.0001505657 7.691806e-05
[2431,] 1.211508e-04 0.0001145869 3.893980e-05
[2432,] 3.347447e-04 0.0001426388 9.451691e-05
[2433,] 1.290042e-04 0.0001095739 3.849809e-05
[2434,] 3.359230e-04 0.0001431633 8.785377e-05
[2435,] 1.329148e-04 0.0001616687 5.373891e-05
[2436,] 1.349523e-04 0.0001190121 3.408019e-05
[2437,] 1.197118e-04 0.0001173697 3.209597e-05
[2438,] 9.543879e-05 0.0001420052 3.059323e-05
[2439,] 8.639022e-05 0.0001430685 3.391959e-05
[2440,] 1.118133e-04 0.0001570305 4.224679e-05
[2441,] 7.801482e-05 0.0001117546 2.333733e-05
[2442,] 7.607211e-05 0.0001118481 2.304952e-05
[2443,] 7.925081e-05 0.0001049160 2.352205e-05
[2444,] 7.592175e-05 0.0001203847 2.480571e-05
[2445,] 7.458949e-05 0.0001063237 2.205900e-05
[2446,] 2.570711e-04 0.0001105727 7.096075e-05
[2447,] 1.046496e-04 0.0001202515 3.274628e-05
[2448,] 1.135653e-04 0.0001051193 2.937120e-05
[2449,] 1.182722e-04 0.0001051744 3.178008e-05
[2450,] 7.501391e-05 0.0001125862 2.293466e-05
[2451,] 3.127450e-04 0.0001465343 8.125995e-05
[2452,] 2.522506e-04 0.0001266078 5.652975e-05
[2453,] 1.133501e-04 0.0001125646 2.882773e-05
[2454,] 2.772591e-04 0.0001263359 6.142433e-05
[2455,] 3.024488e-04 0.0001402427 7.585848e-05
[2456,] 3.053467e-04 0.0001407387 7.484608e-05
[2457,] 3.148827e-04 0.0001403732 7.804527e-05
[2458,] 3.039473e-04 0.0001408242 7.430067e-05
[2459,] 3.083713e-04 0.0001408584 7.511186e-05
[2460,] 3.264783e-04 0.0001469648 8.229459e-05
[2461,] 3.362626e-04 0.0001406536 8.140491e-05
[2462,] 3.066414e-04 0.0001408214 7.488403e-05
[2463,] 3.177117e-04 0.0001433276 8.720837e-05
[2464,] 2.390169e-04 0.0001062058 4.930399e-05
[2465,] 3.556273e-04 0.0001444229 7.284506e-05
[2466,] 3.719838e-04 0.0001378650 9.086419e-05
[2467,] 3.437875e-04 0.0001446143 1.209567e-04
[2468,] 3.232700e-04 0.0001489610 7.838321e-05
[2469,] 3.465814e-04 0.0001436500 1.155930e-04
[2470,] 3.286196e-04 0.0001424774 1.082088e-04
[2471,] 1.053053e-04 0.0001226355 2.998788e-05
[2472,] 3.581792e-04 0.0001443010 9.481671e-05
[2473,] 7.407680e-05 0.0001243607 2.360184e-05
[2474,] 1.224897e-04 0.0001254710 2.851985e-05
[2475,] 3.002013e-04 0.0001424600 7.259179e-05
[2476,] 3.370791e-04 0.0001466897 8.578733e-05
[2477,] 1.048416e-04 0.0001207707 3.436325e-05
[2478,] 1.129405e-04 0.0001054891 2.889585e-05
[2479,] 8.764993e-05 0.0001137017 2.607469e-05
[2480,] 1.234455e-04 0.0001502202 4.041160e-05
[2481,] 4.004696e-04 0.0001630873 6.882720e-05
[2482,] 3.708150e-04 0.0001593192 6.764922e-05
[2483,] 4.218383e-04 0.0001618362 7.375405e-05
[2484,] 1.372657e-04 0.0001513239 4.448891e-05
[2485,] 7.498196e-05 0.0001232011 2.351782e-05
[2486,] 9.189796e-05 0.0001256304 2.925668e-05
[2487,] 1.281017e-04 0.0001078609 3.439027e-05
[2488,] 2.660771e-04 0.0001428142 5.818757e-05
[2489,] 3.062960e-04 0.0001399774 6.767798e-05
[2490,] 1.333089e-04 0.0001559988 4.071546e-05
[2491,] 1.046744e-04 0.0001070121 2.699229e-05
[2492,] 3.221379e-04 0.0001400146 5.872473e-05
[2493,] 9.846818e-05 0.0001066461 2.969683e-05
[2494,] 1.413024e-04 0.0001542082 4.681923e-05
[2495,] 8.162302e-05 0.0001297165 2.629944e-05
[2496,] 9.462074e-05 0.0001639035 4.046987e-05
[2497,] 8.698303e-05 0.0001114268 2.484829e-05
[2498,] 9.492231e-05 0.0001815342 4.624648e-05
[2499,] 1.146472e-04 0.0001405246 4.058359e-05
[2500,] 1.016222e-04 0.0001762999 4.026998e-05
[2501,] 1.006528e-04 0.0001538096 3.397131e-05
[2502,] 7.675591e-05 0.0001218522 2.409723e-05
[2503,] 7.413268e-05 0.0001207100 2.308527e-05
[2504,] 9.657727e-05 0.0001165342 2.646048e-05
[2505,] 9.512375e-05 0.0001195068 2.538137e-05
[2506,] 9.080140e-05 0.0001179712 2.723895e-05
[2507,] 1.051676e-04 0.0002422911 3.838369e-05
[2508,] 8.388271e-05 0.0002149219 3.339327e-05
[2509,] 9.611519e-05 0.0001064238 2.904503e-05
[2510,] 8.817698e-05 0.0001179586 2.671671e-05
[2511,] 3.554823e-04 0.0001505148 8.511183e-05
[2512,] 1.371377e-04 0.0001437803 3.688837e-05
[2513,] 7.625316e-05 0.0001393391 2.539993e-05
[2514,] 1.033546e-04 0.0001483464 3.174572e-05
[2515,] 1.466823e-04 0.0001196974 4.005178e-05
[2516,] 7.683605e-05 0.0001085946 2.321746e-05
```
