## Supplementary material for "Characterization of shared and ancestry-specific signals driving complex traits using multi-ancestry fine-mapping": s1_data.bim

```
2	chr2:42738476:C:T	0	42738476	T	C
2	chr2:42739047:G:C	0	42739047	C	G
2	chr2:42739644:G:A	0	42739644	A	G
2	chr2:42740723:G:A	0	42740723	A	G
2	chr2:42740731:G:A	0	42740731	A	G
2	chr2:42741357:G:T	0	42741357	T	G
2	chr2:42741796:C:T	0	42741796	T	C
2	chr2:42741888:C:T	0	42741888	T	C
2	chr2:42742069:G:A	0	42742069	A	G
2	chr2:42742130:C:T	0	42742130	T	C
2	chr2:42742242:A:G	0	42742242	G	A
2	chr2:42743021:C:T	0	42743021	T	C
2	chr2:42743850:T:G	0	42743850	G	T
2	chr2:42744547:C:T	0	42744547	T	C
2	chr2:42746299:G:A	0	42746299	A	G
2	chr2:42746855:C:T	0	42746855	T	C
2	chr2:42747105:G:A	0	42747105	A	G
2	chr2:42747428:C:T	0	42747428	T	C
2	chr2:42747436:G:T	0	42747436	T	G
2	chr2:42750363:A:G	0	42750363	G	A
2	chr2:42750439:C:T	0	42750439	T	C
2	chr2:42750593:A:G	0	42750593	G	A
2	chr2:42750730:T:G	0	42750730	G	T
2	chr2:42751092:C:T	0	42751092	T	C
2	chr2:42754099:A:G	0	42754099	G	A
2	chr2:42755029:G:A	0	42755029	A	G
2	chr2:42755035:G:A	0	42755035	A	G
2	chr2:42755360:C:A	0	42755360	A	C
2	chr2:42755864:T:C	0	42755864	C	T
2	chr2:42757200:G:A	0	42757200	A	G
2	chr2:42757605:A:G	0	42757605	G	A
2	chr2:42757874:A:G	0	42757874	G	A
2	chr2:42758663:T:C	0	42758663	C	T
2	chr2:42760128:C:T	0	42760128	T	C
2	chr2:42760524:T:A	0	42760524	A	T
2	chr2:42762019:C:T	0	42762019	T	C
2	chr2:42762304:A:G	0	42762304	G	A
2	chr2:42762452:C:T	0	42762452	T	C
2	chr2:42762854:G:T	0	42762854	T	G
2	chr2:42762870:C:A	0	42762870	A	C
2	chr2:42762961:G:C	0	42762961	C	G
2	chr2:42763196:T:G	0	42763196	G	T
2	chr2:42763382:C:T	0	42763382	T	C
2	chr2:42764883:T:C	0	42764883	C	T
2	chr2:42766026:T:G	0	42766026	G	T
2	chr2:42766642:T:C	0	42766642	C	T
2	chr2:42768700:T:C	0	42768700	C	T
2	chr2:42768708:G:A	0	42768708	A	G
2	chr2:42769679:G:A	0	42769679	A	G
2	chr2:42770474:G:A	0	42770474	A	G
2	chr2:42770810:T:C	0	42770810	C	T
2	chr2:42770892:C:G	0	42770892	G	C
2	chr2:42771701:G:T	0	42771701	T	G
2	chr2:42772307:C:T	0	42772307	T	C
2	chr2:42773759:T:C	0	42773759	C	T
2	chr2:42774915:A:G	0	42774915	G	A
2	chr2:42775118:G:A	0	42775118	A	G
2	chr2:42775489:A:G	0	42775489	G	A
2	chr2:42775790:G:A	0	42775790	A	G
2	chr2:42776344:A:C	0	42776344	C	A
2	chr2:42777918:C:G	0	42777918	G	C
2	chr2:42777996:ACT:A	0	42777996	A	ACT
2	chr2:42778550:G:C	0	42778550	C	G
2	chr2:42778551:A:C	0	42778551	C	A
2	chr2:42779049:A:G	0	42779049	G	A
2	chr2:42779070:A:G	0	42779070	G	A
2	chr2:42779408:G:A	0	42779408	A	G
2	chr2:42779510:C:T	0	42779510	T	C
2	chr2:42779878:C:T	0	42779878	T	C
2	chr2:42779905:T:C	0	42779905	C	T
2	chr2:42780293:C:T	0	42780293	T	C
2	chr2:42780523:G:A	0	42780523	A	G
2	chr2:42780834:A:G	0	42780834	G	A
2	chr2:42780875:G:A	0	42780875	A	G
2	chr2:42781055:C:T	0	42781055	T	C
2	chr2:42781206:A:G	0	42781206	G	A
2	chr2:42781243:A:G	0	42781243	G	A
2	chr2:42781375:T:C	0	42781375	C	T
2	chr2:42781383:T:C	0	42781383	C	T
2	chr2:42781731:G:A	0	42781731	A	G
2	chr2:42781771:A:G	0	42781771	G	A
2	chr2:42782365:C:T	0	42782365	T	C
2	chr2:42783599:C:T	0	42783599	T	C
2	chr2:42784655:C:T	0	42784655	T	C
2	chr2:42785492:G:A	0	42785492	A	G
2	chr2:42786197:G:T	0	42786197	T	G
2	chr2:42786632:C:T	0	42786632	T	C
2	chr2:42787164:C:A	0	42787164	A	C
2	chr2:42787979:C:T	0	42787979	T	C
2	chr2:42788084:A:G	0	42788084	G	A
2	chr2:42788101:C:G	0	42788101	G	C
2	chr2:42788226:T:A	0	42788226	A	T
2	chr2:42788261:T:C	0	42788261	C	T
2	chr2:42788292:T:C	0	42788292	C	T
2	chr2:42788579:T:C	0	42788579	C	T
2	chr2:42788617:G:A	0	42788617	A	G
2	chr2:42788867:A:G	0	42788867	G	A
2	chr2:42788925:G:A	0	42788925	A	G
2	chr2:42789698:C:T	0	42789698	T	C
2	chr2:42789905:T:C	0	42789905	C	T
2	chr2:42789955:A:G	0	42789955	G	A
2	chr2:42789984:T:A	0	42789984	A	T
2	chr2:42790276:T:C	0	42790276	C	T
2	chr2:42790380:A:G	0	42790380	G	A
2	chr2:42790625:G:A	0	42790625	A	G
2	chr2:42790714:C:T	0	42790714	T	C
2	chr2:42790914:T:C	0	42790914	C	T
2	chr2:42791394:T:G	0	42791394	G	T
2	chr2:42791504:A:G	0	42791504	G	A
2	chr2:42791776:A:G	0	42791776	G	A
2	chr2:42792224:G:C	0	42792224	C	G
2	chr2:42792590:A:G	0	42792590	G	A
2	chr2:42792668:C:A	0	42792668	A	C
2	chr2:42792787:T:C	0	42792787	C	T
2	chr2:42793077:C:T	0	42793077	T	C
2	chr2:42793096:G:C	0	42793096	C	G
2	chr2:42793701:T:C	0	42793701	C	T
2	chr2:42793754:G:C	0	42793754	C	G
2	chr2:42793774:A:G	0	42793774	G	A
2	chr2:42794053:T:C	0	42794053	C	T
2	chr2:42794196:T:A	0	42794196	A	T
2	chr2:42794609:C:T	0	42794609	T	C
2	chr2:42795268:T:G	0	42795268	G	T
2	chr2:42795356:T:G	0	42795356	G	T
2	chr2:42795828:G:A	0	42795828	A	G
2	chr2:42796343:T:C	0	42796343	C	T
2	chr2:42796518:C:T	0	42796518	T	C
2	chr2:42796520:C:T	0	42796520	T	C
2	chr2:42797402:G:A	0	42797402	A	G
2	chr2:42797536:C:A	0	42797536	A	C
2	chr2:42797756:T:C	0	42797756	C	T
2	chr2:42797963:G:A	0	42797963	A	G
2	chr2:42798601:A:G	0	42798601	G	A
2	chr2:42798901:A:T	0	42798901	T	A
2	chr2:42799384:C:T	0	42799384	T	C
2	chr2:42800726:T:A	0	42800726	A	T
2	chr2:42800992:G:A	0	42800992	A	G
2	chr2:42801720:A:G	0	42801720	G	A
2	chr2:42803422:G:C	0	42803422	C	G
2	chr2:42803547:T:C	0	42803547	C	T
2	chr2:42803639:A:G	0	42803639	G	A
2	chr2:42803884:A:G	0	42803884	G	A
2	chr2:42803914:A:C	0	42803914	C	A
2	chr2:42805101:C:T	0	42805101	T	C
2	chr2:42806026:A:G	0	42806026	G	A
2	chr2:42807458:A:T	0	42807458	T	A
2	chr2:42807662:T:C	0	42807662	C	T
2	chr2:42808171:C:G	0	42808171	G	C
2	chr2:42809960:C:T	0	42809960	T	C
2	chr2:42811045:G:T	0	42811045	T	G
2	chr2:42815976:G:A	0	42815976	A	G
2	chr2:42816168:T:G	0	42816168	G	T
2	chr2:42816251:T:C	0	42816251	C	T
2	chr2:42816388:C:T	0	42816388	T	C
2	chr2:42816488:G:T	0	42816488	T	G
2	chr2:42818495:T:C	0	42818495	C	T
2	chr2:42818844:T:A	0	42818844	A	T
2	chr2:42819171:A:G	0	42819171	G	A
2	chr2:42819888:C:T	0	42819888	T	C
2	chr2:42820014:C:T	0	42820014	T	C
2	chr2:42820423:C:T	0	42820423	T	C
2	chr2:42821681:C:T	0	42821681	T	C
2	chr2:42822111:A:G	0	42822111	G	A
2	chr2:42822504:G:A	0	42822504	A	G
2	chr2:42822505:T:C	0	42822505	C	T
2	chr2:42822777:C:G	0	42822777	G	C
2	chr2:42823171:C:T	0	42823171	T	C
2	chr2:42823328:A:G	0	42823328	G	A
2	chr2:42823605:C:G	0	42823605	G	C
2	chr2:42824035:C:T	0	42824035	T	C
2	chr2:42825417:C:T	0	42825417	T	C
2	chr2:42825625:C:T	0	42825625	T	C
2	chr2:42826031:G:A	0	42826031	A	G
2	chr2:42826232:C:T	0	42826232	T	C
2	chr2:42826834:A:C	0	42826834	C	A
2	chr2:42826986:G:A	0	42826986	A	G
2	chr2:42827137:C:T	0	42827137	T	C
2	chr2:42827229:T:C	0	42827229	C	T
2	chr2:42828665:A:G	0	42828665	G	A
2	chr2:42828999:T:G	0	42828999	G	T
2	chr2:42829315:C:T	0	42829315	T	C
2	chr2:42829610:G:A	0	42829610	A	G
2	chr2:42829881:A:C	0	42829881	C	A
2	chr2:42830066:A:G	0	42830066	G	A
2	chr2:42830946:G:A	0	42830946	A	G
2	chr2:42831138:G:A	0	42831138	A	G
2	chr2:42831597:C:T	0	42831597	T	C
2	chr2:42832429:G:A	0	42832429	A	G
2	chr2:42833256:G:A	0	42833256	A	G
2	chr2:42833574:C:G	0	42833574	G	C
2	chr2:42833749:CTGAGG:C	0	42833749	C	CTGAGG
2	chr2:42833813:A:T	0	42833813	T	A
2	chr2:42836647:G:T	0	42836647	T	G
2	chr2:42837194:T:A	0	42837194	A	T
2	chr2:42837415:C:G	0	42837415	G	C
2	chr2:42838415:T:C	0	42838415	C	T
2	chr2:42839446:T:C	0	42839446	C	T
2	chr2:42840413:C:A	0	42840413	A	C
2	chr2:42840852:G:T	0	42840852	T	G
2	chr2:42841688:C:T	0	42841688	T	C
2	chr2:42841838:T:C	0	42841838	C	T
2	chr2:42842296:G:A	0	42842296	A	G
2	chr2:42842585:CT:C	0	42842585	C	CT
2	chr2:42842591:T:C	0	42842591	C	T
2	chr2:42842701:G:T	0	42842701	T	G
2	chr2:42842836:C:A	0	42842836	A	C
2	chr2:42843281:CA:C	0	42843281	C	CA
2	chr2:42843767:T:A	0	42843767	A	T
2	chr2:42845036:A:C	0	42845036	C	A
2	chr2:42845329:C:T	0	42845329	T	C
2	chr2:42845857:G:T	0	42845857	T	G
2	chr2:42846408:G:T	0	42846408	T	G
2	chr2:42847328:C:T	0	42847328	T	C
2	chr2:42848423:A:G	0	42848423	G	A
2	chr2:42849086:C:A	0	42849086	A	C
2	chr2:42849131:G:A	0	42849131	A	G
2	chr2:42849897:G:T	0	42849897	T	G
2	chr2:42850052:T:C	0	42850052	C	T
2	chr2:42850369:T:C	0	42850369	C	T
2	chr2:42850462:G:A	0	42850462	A	G
2	chr2:42851315:A:G	0	42851315	G	A
2	chr2:42851530:C:T	0	42851530	T	C
2	chr2:42851618:C:T	0	42851618	T	C
2	chr2:42852698:C:T	0	42852698	T	C
2	chr2:42852899:A:G	0	42852899	G	A
2	chr2:42854299:A:G	0	42854299	G	A
2	chr2:42854546:G:A	0	42854546	A	G
2	chr2:42854772:G:A	0	42854772	A	G
2	chr2:42854788:A:G	0	42854788	G	A
2	chr2:42855652:C:T	0	42855652	T	C
2	chr2:42855808:C:T	0	42855808	T	C
2	chr2:42856654:C:T	0	42856654	T	C
2	chr2:42856691:T:G	0	42856691	G	T
2	chr2:42856886:C:T	0	42856886	T	C
2	chr2:42856971:A:G	0	42856971	G	A
2	chr2:42857253:T:C	0	42857253	C	T
2	chr2:42857733:G:A	0	42857733	A	G
2	chr2:42857807:C:G	0	42857807	G	C
2	chr2:42858206:G:A	0	42858206	A	G
2	chr2:42858886:T:C	0	42858886	C	T
2	chr2:42859585:CCTGT:C	0	42859585	C	CCTGT
2	chr2:42860653:T:TG	0	42860653	TG	T
2	chr2:42861164:G:A	0	42861164	A	G
2	chr2:42861330:C:A	0	42861330	A	C
2	chr2:42861507:A:G	0	42861507	G	A
2	chr2:42863650:A:G	0	42863650	G	A
2	chr2:42863817:G:C	0	42863817	C	G
2	chr2:42863960:G:A	0	42863960	A	G
2	chr2:42864023:G:C	0	42864023	C	G
2	chr2:42864410:G:A	0	42864410	A	G
2	chr2:42865157:C:T	0	42865157	T	C
2	chr2:42866627:A:G	0	42866627	G	A
2	chr2:42867220:A:G	0	42867220	G	A
2	chr2:42868011:G:A	0	42868011	A	G
2	chr2:42868646:C:T	0	42868646	T	C
2	chr2:42868731:T:C	0	42868731	C	T
2	chr2:42868848:C:T	0	42868848	T	C
2	chr2:42868996:T:C	0	42868996	C	T
2	chr2:42869039:G:A	0	42869039	A	G
2	chr2:42869231:A:AT	0	42869231	AT	A
2	chr2:42869350:T:G	0	42869350	G	T
2	chr2:42869691:T:C	0	42869691	C	T
2	chr2:42869753:A:C	0	42869753	C	A
2	chr2:42869786:A:G	0	42869786	G	A
2	chr2:42870788:C:G	0	42870788	G	C
2	chr2:42870873:T:C	0	42870873	C	T
2	chr2:42872126:G:C	0	42872126	C	G
2	chr2:42872482:G:A	0	42872482	A	G
2	chr2:42872605:C:G	0	42872605	G	C
2	chr2:42872816:C:T	0	42872816	T	C
2	chr2:42873163:A:T	0	42873163	T	A
2	chr2:42874317:T:A	0	42874317	A	T
2	chr2:42874330:G:A	0	42874330	A	G
2	chr2:42875187:C:T	0	42875187	T	C
2	chr2:42875467:G:A	0	42875467	A	G
2	chr2:42876044:C:T	0	42876044	T	C
2	chr2:42876300:T:G	0	42876300	G	T
2	chr2:42877242:G:C	0	42877242	C	G
2	chr2:42877446:G:T	0	42877446	T	G
2	chr2:42877461:C:A	0	42877461	A	C
2	chr2:42877835:C:T	0	42877835	T	C
2	chr2:42878356:C:A	0	42878356	A	C
2	chr2:42878698:G:C	0	42878698	C	G
2	chr2:42878783:C:T	0	42878783	T	C
2	chr2:42878953:C:G	0	42878953	G	C
2	chr2:42879137:A:G	0	42879137	G	A
2	chr2:42879816:C:T	0	42879816	T	C
2	chr2:42879899:C:T	0	42879899	T	C
2	chr2:42881902:G:T	0	42881902	T	G
2	chr2:42882443:A:G	0	42882443	G	A
2	chr2:42883336:G:C	0	42883336	C	G
2	chr2:42883753:C:T	0	42883753	T	C
2	chr2:42884528:G:A	0	42884528	A	G
2	chr2:42885032:G:A	0	42885032	A	G
2	chr2:42885748:C:T	0	42885748	T	C
2	chr2:42886066:C:T	0	42886066	T	C
2	chr2:42886217:C:T	0	42886217	T	C
2	chr2:42886501:G:A	0	42886501	A	G
2	chr2:42886649:G:A	0	42886649	A	G
2	chr2:42887028:C:T	0	42887028	T	C
2	chr2:42887356:G:A	0	42887356	A	G
2	chr2:42887442:T:C	0	42887442	C	T
2	chr2:42888362:G:A	0	42888362	A	G
2	chr2:42889032:A:G	0	42889032	G	A
2	chr2:42890106:A:G	0	42890106	G	A
2	chr2:42891732:G:A	0	42891732	A	G
2	chr2:42893110:A:G	0	42893110	G	A
2	chr2:42893130:C:G	0	42893130	G	C
2	chr2:42893290:A:G	0	42893290	G	A
2	chr2:42893609:G:A	0	42893609	A	G
2	chr2:42894586:C:A	0	42894586	A	C
2	chr2:42894713:T:C	0	42894713	C	T
2	chr2:42894778:A:G	0	42894778	G	A
2	chr2:42895078:T:G	0	42895078	G	T
2	chr2:42895150:C:T	0	42895150	T	C
2	chr2:42895374:C:G	0	42895374	G	C
2	chr2:42895541:A:G	0	42895541	G	A
2	chr2:42895626:G:A	0	42895626	A	G
2	chr2:42896099:C:T	0	42896099	T	C
2	chr2:42896566:A:G	0	42896566	G	A
2	chr2:42897754:T:G	0	42897754	G	T
2	chr2:42897898:C:G	0	42897898	G	C
2	chr2:42898123:A:C	0	42898123	C	A
2	chr2:42898841:A:G	0	42898841	G	A
2	chr2:42899905:A:G	0	42899905	G	A
2	chr2:42900577:T:C	0	42900577	C	T
2	chr2:42900646:A:C	0	42900646	C	A
2	chr2:42900676:C:T	0	42900676	T	C
2	chr2:42900860:G:A	0	42900860	A	G
2	chr2:42900993:G:C	0	42900993	C	G
2	chr2:42901226:A:G	0	42901226	G	A
2	chr2:42901815:G:A	0	42901815	A	G
2	chr2:42902095:C:T	0	42902095	T	C
2	chr2:42903268:C:T	0	42903268	T	C
2	chr2:42903783:T:C	0	42903783	C	T
2	chr2:42904969:T:C	0	42904969	C	T
2	chr2:42905006:G:A	0	42905006	A	G
2	chr2:42905084:G:C	0	42905084	C	G
2	chr2:42905144:T:A	0	42905144	A	T
2	chr2:42905384:C:T	0	42905384	T	C
2	chr2:42905980:T:C	0	42905980	C	T
2	chr2:42906352:A:G	0	42906352	G	A
2	chr2:42907462:T:C	0	42907462	C	T
2	chr2:42907797:C:T	0	42907797	T	C
2	chr2:42907831:G:T	0	42907831	T	G
2	chr2:42908073:G:T	0	42908073	T	G
2	chr2:42908652:C:T	0	42908652	T	C
2	chr2:42908675:A:G	0	42908675	G	A
2	chr2:42910739:G:C	0	42910739	C	G
2	chr2:42911630:C:T	0	42911630	T	C
2	chr2:42911634:A:C	0	42911634	C	A
2	chr2:42912044:C:T	0	42912044	T	C
2	chr2:42912235:C:A	0	42912235	A	C
2	chr2:42913290:C:G	0	42913290	G	C
2	chr2:42913513:T:C	0	42913513	C	T
2	chr2:42913794:A:T	0	42913794	T	A
2	chr2:42913821:C:T	0	42913821	T	C
2	chr2:42913934:G:A	0	42913934	A	G
2	chr2:42914106:A:G	0	42914106	G	A
2	chr2:42914345:C:G	0	42914345	G	C
2	chr2:42914629:A:T	0	42914629	T	A
2	chr2:42915307:AT:A	0	42915307	A	AT
2	chr2:42915859:G:T	0	42915859	T	G
2	chr2:42916237:T:G	0	42916237	G	T
2	chr2:42917790:G:A	0	42917790	A	G
2	chr2:42918293:T:C	0	42918293	C	T
2	chr2:42919660:T:C	0	42919660	C	T
2	chr2:42920630:T:G	0	42920630	G	T
2	chr2:42920704:T:C	0	42920704	C	T
2	chr2:42920851:C:G	0	42920851	G	C
2	chr2:42920878:C:T	0	42920878	T	C
2	chr2:42921347:G:A	0	42921347	A	G
2	chr2:42921428:A:G	0	42921428	G	A
2	chr2:42921508:A:G	0	42921508	G	A
2	chr2:42921595:G:A	0	42921595	A	G
2	chr2:42921699:T:G	0	42921699	G	T
2	chr2:42921957:A:G	0	42921957	G	A
2	chr2:42921966:C:T	0	42921966	T	C
2	chr2:42922345:A:C	0	42922345	C	A
2	chr2:42922475:T:C	0	42922475	C	T
2	chr2:42922546:T:C	0	42922546	C	T
2	chr2:42922681:G:C	0	42922681	C	G
2	chr2:42922758:C:A	0	42922758	A	C
2	chr2:42922968:C:G	0	42922968	G	C
2	chr2:42922972:T:G	0	42922972	G	T
2	chr2:42922974:T:C	0	42922974	C	T
2	chr2:42923691:A:G	0	42923691	G	A
2	chr2:42923760:C:T	0	42923760	T	C
2	chr2:42923783:T:C	0	42923783	C	T
2	chr2:42923784:G:A	0	42923784	A	G
2	chr2:42923830:G:A	0	42923830	A	G
2	chr2:42923853:G:A	0	42923853	A	G
2	chr2:42923895:T:G	0	42923895	G	T
2	chr2:42923900:C:T	0	42923900	T	C
2	chr2:42923936:C:T	0	42923936	T	C
2	chr2:42923962:T:C	0	42923962	C	T
2	chr2:42924179:G:A	0	42924179	A	G
2	chr2:42924298:G:A	0	42924298	A	G
2	chr2:42924330:A:G	0	42924330	G	A
2	chr2:42925164:C:T	0	42925164	T	C
2	chr2:42925180:G:A	0	42925180	A	G
2	chr2:42925657:C:A	0	42925657	A	C
2	chr2:42925738:G:T	0	42925738	T	G
2	chr2:42925975:T:C	0	42925975	C	T
2	chr2:42926103:A:G	0	42926103	G	A
2	chr2:42926632:C:T	0	42926632	T	C
2	chr2:42926654:A:T	0	42926654	T	A
2	chr2:42926968:G:A	0	42926968	A	G
2	chr2:42927070:A:C	0	42927070	C	A
2	chr2:42928403:G:A	0	42928403	A	G
2	chr2:42928616:A:C	0	42928616	C	A
2	chr2:42928741:T:TTATATGGGGGG	0	42928741	TTATATGGGGGG	T
2	chr2:42928747:C:CT	0	42928747	CT	C
2	chr2:42928748:C:T	0	42928748	T	C
2	chr2:42928749:A:ATAT	0	42928749	ATAT	A
2	chr2:42928803:A:C	0	42928803	C	A
2	chr2:42929031:T:G	0	42929031	G	T
2	chr2:42929151:C:T	0	42929151	T	C
2	chr2:42929186:C:T	0	42929186	T	C
2	chr2:42929589:G:C	0	42929589	C	G
2	chr2:42930307:T:C	0	42930307	C	T
2	chr2:42931402:G:A	0	42931402	A	G
2	chr2:42931878:T:G	0	42931878	G	T
2	chr2:42932821:T:G	0	42932821	G	T
2	chr2:42932933:T:C	0	42932933	C	T
2	chr2:42933008:T:C	0	42933008	C	T
2	chr2:42933678:A:G	0	42933678	G	A
2	chr2:42934380:T:C	0	42934380	C	T
2	chr2:42934645:T:C	0	42934645	C	T
2	chr2:42936220:A:T	0	42936220	T	A
2	chr2:42936960:C:T	0	42936960	T	C
2	chr2:42937148:C:T	0	42937148	T	C
2	chr2:42937612:T:C	0	42937612	C	T
2	chr2:42938007:T:C	0	42938007	C	T
2	chr2:42938039:C:A	0	42938039	A	C
2	chr2:42938134:G:A	0	42938134	A	G
2	chr2:42938385:T:C	0	42938385	C	T
2	chr2:42938400:C:T	0	42938400	T	C
2	chr2:42938562:C:T	0	42938562	T	C
2	chr2:42938862:G:C	0	42938862	C	G
2	chr2:42939481:G:A	0	42939481	A	G
2	chr2:42939543:G:A	0	42939543	A	G
2	chr2:42939694:G:A	0	42939694	A	G
2	chr2:42939920:T:A	0	42939920	A	T
2	chr2:42940410:G:A	0	42940410	A	G
2	chr2:42940738:A:C	0	42940738	C	A
2	chr2:42941442:G:A	0	42941442	A	G
2	chr2:42941886:C:A	0	42941886	A	C
2	chr2:42942132:A:G	0	42942132	G	A
2	chr2:42942149:A:G	0	42942149	G	A
2	chr2:42942286:T:G	0	42942286	G	T
2	chr2:42942327:C:T	0	42942327	T	C
2	chr2:42942365:C:T	0	42942365	T	C
2	chr2:42943365:C:T	0	42943365	T	C
2	chr2:42943575:G:A	0	42943575	A	G
2	chr2:42943598:A:G	0	42943598	G	A
2	chr2:42943656:G:A	0	42943656	A	G
2	chr2:42944043:C:T	0	42944043	T	C
2	chr2:42944376:T:C	0	42944376	C	T
2	chr2:42944483:G:C	0	42944483	C	G
2	chr2:42944555:C:A	0	42944555	A	C
2	chr2:42945584:G:T	0	42945584	T	G
2	chr2:42946150:A:T	0	42946150	T	A
2	chr2:42946152:CA:C	0	42946152	C	CA
2	chr2:42946156:A:G	0	42946156	G	A
2	chr2:42946311:A:G	0	42946311	G	A
2	chr2:42946797:C:T	0	42946797	T	C
2	chr2:42948862:C:T	0	42948862	T	C
2	chr2:42948872:G:A	0	42948872	A	G
2	chr2:42952122:C:T	0	42952122	T	C
2	chr2:42955979:C:G	0	42955979	G	C
2	chr2:42956213:G:A	0	42956213	A	G
2	chr2:42956799:G:A	0	42956799	A	G
2	chr2:42957122:T:C	0	42957122	C	T
2	chr2:42957364:T:C	0	42957364	C	T
2	chr2:42957560:G:A	0	42957560	A	G
2	chr2:42957589:C:T	0	42957589	T	C
2	chr2:42957667:A:G	0	42957667	G	A
2	chr2:42958392:A:G	0	42958392	G	A
2	chr2:42958733:T:C	0	42958733	C	T
2	chr2:42959061:G:A	0	42959061	A	G
2	chr2:42959171:A:C	0	42959171	C	A
2	chr2:42959957:C:G	0	42959957	G	C
2	chr2:42961359:G:T	0	42961359	T	G
2	chr2:42961598:G:A	0	42961598	A	G
2	chr2:42961980:G:A	0	42961980	A	G
2	chr2:42962233:G:A	0	42962233	A	G
2	chr2:42963073:C:A	0	42963073	A	C
2	chr2:42963248:A:G	0	42963248	G	A
2	chr2:42964632:G:C	0	42964632	C	G
2	chr2:42965150:C:T	0	42965150	T	C
2	chr2:42965297:A:C	0	42965297	C	A
2	chr2:42965663:T:C	0	42965663	C	T
2	chr2:42965670:A:AT	0	42965670	AT	A
2	chr2:42966207:T:C	0	42966207	C	T
2	chr2:42968330:G:T	0	42968330	T	G
2	chr2:42968544:C:T	0	42968544	T	C
2	chr2:42969536:G:A	0	42969536	A	G
2	chr2:42969554:A:T	0	42969554	T	A
2	chr2:42969566:G:C	0	42969566	C	G
2	chr2:42969995:G:A	0	42969995	A	G
2	chr2:42970770:T:A	0	42970770	A	T
2	chr2:42972967:C:A	0	42972967	A	C
2	chr2:42972968:T:C	0	42972968	C	T
2	chr2:42973008:T:C	0	42973008	C	T
2	chr2:42974417:T:G	0	42974417	G	T
2	chr2:42974496:G:T	0	42974496	T	G
2	chr2:42974523:C:CT	0	42974523	CT	C
2	chr2:42975111:G:A	0	42975111	A	G
2	chr2:42975447:C:T	0	42975447	T	C
2	chr2:42975877:C:T	0	42975877	T	C
2	chr2:42976303:A:G	0	42976303	G	A
2	chr2:42976307:G:A	0	42976307	A	G
2	chr2:42977094:T:C	0	42977094	C	T
2	chr2:42977264:T:C	0	42977264	C	T
2	chr2:42977318:G:A	0	42977318	A	G
2	chr2:42978092:A:AAG	0	42978092	AAG	A
2	chr2:42978541:G:A	0	42978541	A	G
2	chr2:42978604:CTGGATGGAGGGCACATGGGTCTGGGGCCTGGGCCTCCCAG:C	0	42978604	C	CTGGATGGAGGGCACATGGGTCTGGGGCCTGGGCCTCCCAG
2	chr2:42978856:C:T	0	42978856	T	C
2	chr2:42979703:G:A	0	42979703	A	G
2	chr2:42979841:A:G	0	42979841	G	A
2	chr2:42980441:A:G	0	42980441	G	A
2	chr2:42980444:CATCTCAGGGCTTGTTAG:C	0	42980444	C	CATCTCAGGGCTTGTTAG
2	chr2:42980713:G:A	0	42980713	A	G
2	chr2:42980732:G:T	0	42980732	T	G
2	chr2:42981063:C:CA	0	42981063	CA	C
2	chr2:42981188:T:C	0	42981188	C	T
2	chr2:42981933:A:G	0	42981933	G	A
2	chr2:42982228:AAG:A	0	42982228	A	AAG
2	chr2:42982325:A:G	0	42982325	G	A
2	chr2:42983596:T:C	0	42983596	C	T
2	chr2:42983974:T:G	0	42983974	G	T
2	chr2:42984066:A:G	0	42984066	G	A
2	chr2:42984511:C:T	0	42984511	T	C
2	chr2:42984523:C:T	0	42984523	T	C
2	chr2:42985255:T:C	0	42985255	C	T
2	chr2:42985276:G:A	0	42985276	A	G
2	chr2:42985651:A:G	0	42985651	G	A
2	chr2:42986014:A:G	0	42986014	G	A
2	chr2:42986271:T:C	0	42986271	C	T
2	chr2:42986629:C:T	0	42986629	T	C
2	chr2:42986856:G:A	0	42986856	A	G
2	chr2:42988431:G:A	0	42988431	A	G
2	chr2:42988715:T:C	0	42988715	C	T
2	chr2:42988932:T:C	0	42988932	C	T
2	chr2:42990718:A:G	0	42990718	G	A
2	chr2:42992327:G:A	0	42992327	A	G
2	chr2:42994291:C:T	0	42994291	T	C
2	chr2:42995144:T:C	0	42995144	C	T
2	chr2:42995651:G:A	0	42995651	A	G
2	chr2:42995847:G:A	0	42995847	A	G
2	chr2:42995857:G:C	0	42995857	C	G
2	chr2:42995979:G:C	0	42995979	C	G
2	chr2:42996462:T:A	0	42996462	A	T
2	chr2:42996482:A:G	0	42996482	G	A
2	chr2:42996501:A:G	0	42996501	G	A
2	chr2:42996644:A:G	0	42996644	G	A
2	chr2:42996717:A:T	0	42996717	T	A
2	chr2:42998686:AC:A	0	42998686	A	AC
2	chr2:42998948:C:G	0	42998948	G	C
2	chr2:42999727:A:G	0	42999727	G	A
2	chr2:42999729:C:A	0	42999729	A	C
2	chr2:42999962:G:A	0	42999962	A	G
2	chr2:43000517:A:G	0	43000517	G	A
2	chr2:43001075:T:C	0	43001075	C	T
2	chr2:43002048:A:G	0	43002048	G	A
2	chr2:43002306:CAT:C	0	43002306	C	CAT
2	chr2:43002559:T:C	0	43002559	C	T
2	chr2:43002747:CCAT:C	0	43002747	C	CCAT
2	chr2:43002769:A:G	0	43002769	G	A
2	chr2:43002815:A:T	0	43002815	T	A
2	chr2:43003279:A:C	0	43003279	C	A
2	chr2:43003708:T:C	0	43003708	C	T
2	chr2:43004977:C:T	0	43004977	T	C
2	chr2:43005097:C:CT	0	43005097	CT	C
2	chr2:43005216:A:G	0	43005216	G	A
2	chr2:43006348:T:C	0	43006348	C	T
2	chr2:43006851:C:T	0	43006851	T	C
2	chr2:43007001:A:G	0	43007001	G	A
2	chr2:43008196:C:T	0	43008196	T	C
2	chr2:43008397:T:C	0	43008397	C	T
2	chr2:43008431:C:G	0	43008431	G	C
2	chr2:43008727:C:T	0	43008727	T	C
2	chr2:43009468:T:C	0	43009468	C	T
2	chr2:43009836:AG:A	0	43009836	A	AG
2	chr2:43010556:C:T	0	43010556	T	C
2	chr2:43011241:A:C	0	43011241	C	A
2	chr2:43011257:A:G	0	43011257	G	A
2	chr2:43011488:G:A	0	43011488	A	G
2	chr2:43011737:A:G	0	43011737	G	A
2	chr2:43012270:T:C	0	43012270	C	T
2	chr2:43012286:C:T	0	43012286	T	C
2	chr2:43012878:C:G	0	43012878	G	C
2	chr2:43013068:G:A	0	43013068	A	G
2	chr2:43013611:A:C	0	43013611	C	A
2	chr2:43014095:A:C	0	43014095	C	A
2	chr2:43014505:G:A	0	43014505	A	G
2	chr2:43014565:A:G	0	43014565	G	A
2	chr2:43015181:T:C	0	43015181	C	T
2	chr2:43015219:T:C	0	43015219	C	T
2	chr2:43015698:C:T	0	43015698	T	C
2	chr2:43015748:T:C	0	43015748	C	T
2	chr2:43016266:A:G	0	43016266	G	A
2	chr2:43016745:C:T	0	43016745	T	C
2	chr2:43016778:C:T	0	43016778	T	C
2	chr2:43016808:A:T	0	43016808	T	A
2	chr2:43017437:A:G	0	43017437	G	A
2	chr2:43017551:G:C	0	43017551	C	G
2	chr2:43017795:A:C	0	43017795	C	A
2	chr2:43018346:A:C	0	43018346	C	A
2	chr2:43020076:T:C	0	43020076	C	T
2	chr2:43020121:A:T	0	43020121	T	A
2	chr2:43020360:C:T	0	43020360	T	C
2	chr2:43022684:A:G	0	43022684	G	A
2	chr2:43022918:C:A	0	43022918	A	C
2	chr2:43024694:GA:G	0	43024694	G	GA
2	chr2:43025013:T:C	0	43025013	C	T
2	chr2:43025129:G:C	0	43025129	C	G
2	chr2:43025552:C:T	0	43025552	T	C
2	chr2:43025710:A:C	0	43025710	C	A
2	chr2:43026103:T:A	0	43026103	A	T
2	chr2:43026208:C:T	0	43026208	T	C
2	chr2:43026593:T:C	0	43026593	C	T
2	chr2:43026688:C:T	0	43026688	T	C
2	chr2:43026757:A:G	0	43026757	G	A
2	chr2:43027260:G:T	0	43027260	T	G
2	chr2:43027287:T:C	0	43027287	C	T
2	chr2:43028768:G:A	0	43028768	A	G
2	chr2:43030406:C:T	0	43030406	T	C
2	chr2:43032025:C:T	0	43032025	T	C
2	chr2:43033983:T:C	0	43033983	C	T
2	chr2:43034777:G:A	0	43034777	A	G
2	chr2:43034996:G:T	0	43034996	T	G
2	chr2:43035656:C:T	0	43035656	T	C
2	chr2:43035875:G:A	0	43035875	A	G
2	chr2:43036666:T:G	0	43036666	G	T
2	chr2:43037732:A:T	0	43037732	T	A
2	chr2:43037911:C:T	0	43037911	T	C
2	chr2:43039926:C:T	0	43039926	T	C
2	chr2:43041482:A:G	0	43041482	G	A
2	chr2:43043148:A:G	0	43043148	G	A
2	chr2:43043199:C:G	0	43043199	G	C
2	chr2:43043565:G:T	0	43043565	T	G
2	chr2:43043655:G:A	0	43043655	A	G
2	chr2:43044460:A:T	0	43044460	T	A
2	chr2:43044482:C:G	0	43044482	G	C
2	chr2:43044510:T:C	0	43044510	C	T
2	chr2:43045428:G:C	0	43045428	C	G
2	chr2:43046091:C:T	0	43046091	T	C
2	chr2:43046173:C:T	0	43046173	T	C
2	chr2:43046733:C:G	0	43046733	G	C
2	chr2:43047683:A:T	0	43047683	T	A
2	chr2:43047761:A:G	0	43047761	G	A
2	chr2:43048302:G:A	0	43048302	A	G
2	chr2:43048479:C:T	0	43048479	T	C
2	chr2:43048702:G:A	0	43048702	A	G
2	chr2:43050242:G:A	0	43050242	A	G
2	chr2:43050437:G:A	0	43050437	A	G
2	chr2:43050668:C:T	0	43050668	T	C
2	chr2:43050685:G:C	0	43050685	C	G
2	chr2:43050910:G:A	0	43050910	A	G
2	chr2:43051329:C:G	0	43051329	G	C
2	chr2:43051403:T:G	0	43051403	G	T
2	chr2:43052334:A:G	0	43052334	G	A
2	chr2:43052677:G:A	0	43052677	A	G
2	chr2:43052913:A:G	0	43052913	G	A
2	chr2:43053186:G:T	0	43053186	T	G
2	chr2:43053464:C:T	0	43053464	T	C
2	chr2:43054227:C:T	0	43054227	T	C
2	chr2:43054342:AC:A	0	43054342	A	AC
2	chr2:43054847:A:G	0	43054847	G	A
2	chr2:43055324:G:A	0	43055324	A	G
2	chr2:43055441:G:A	0	43055441	A	G
2	chr2:43055670:T:C	0	43055670	C	T
2	chr2:43055737:A:G	0	43055737	G	A
2	chr2:43056395:GT:G	0	43056395	G	GT
2	chr2:43056528:A:G	0	43056528	G	A
2	chr2:43057294:G:A	0	43057294	A	G
2	chr2:43059472:G:T	0	43059472	T	G
2	chr2:43060491:G:C	0	43060491	C	G
2	chr2:43061019:T:C	0	43061019	C	T
2	chr2:43061305:G:T	0	43061305	T	G
2	chr2:43061808:C:T	0	43061808	T	C
2	chr2:43063359:C:T	0	43063359	T	C
2	chr2:43063384:G:A	0	43063384	A	G
2	chr2:43063815:A:G	0	43063815	G	A
2	chr2:43064551:G:A	0	43064551	A	G
2	chr2:43064778:G:C	0	43064778	C	G
2	chr2:43065165:C:T	0	43065165	T	C
2	chr2:43065694:G:A	0	43065694	A	G
2	chr2:43066637:C:G	0	43066637	G	C
2	chr2:43067171:C:T	0	43067171	T	C
2	chr2:43067201:T:C	0	43067201	C	T
2	chr2:43068489:A:G	0	43068489	G	A
2	chr2:43068827:T:C	0	43068827	C	T
2	chr2:43069701:A:G	0	43069701	G	A
2	chr2:43069796:C:T	0	43069796	T	C
2	chr2:43071041:T:G	0	43071041	G	T
2	chr2:43072134:C:T	0	43072134	T	C
2	chr2:43072245:G:A	0	43072245	A	G
2	chr2:43073395:T:C	0	43073395	C	T
2	chr2:43073447:G:C	0	43073447	C	G
2	chr2:43074623:A:G	0	43074623	G	A
2	chr2:43075433:G:A	0	43075433	A	G
2	chr2:43075615:C:T	0	43075615	T	C
2	chr2:43076730:G:C	0	43076730	C	G
2	chr2:43077448:G:A	0	43077448	A	G
2	chr2:43078253:C:T	0	43078253	T	C
2	chr2:43078429:A:C	0	43078429	C	A
2	chr2:43078732:A:G	0	43078732	G	A
2	chr2:43078788:G:A	0	43078788	A	G
2	chr2:43078928:C:T	0	43078928	T	C
2	chr2:43079025:C:T	0	43079025	T	C
2	chr2:43079090:C:T	0	43079090	T	C
2	chr2:43079241:A:G	0	43079241	G	A
2	chr2:43079534:A:T	0	43079534	T	A
2	chr2:43079547:G:A	0	43079547	A	G
2	chr2:43080638:C:G	0	43080638	G	C
2	chr2:43082109:T:C	0	43082109	C	T
2	chr2:43082854:A:G	0	43082854	G	A
2	chr2:43084421:T:C	0	43084421	C	T
2	chr2:43085671:G:T	0	43085671	T	G
2	chr2:43085947:C:T	0	43085947	T	C
2	chr2:43085972:G:C	0	43085972	C	G
2	chr2:43086051:C:T	0	43086051	T	C
2	chr2:43086079:C:G	0	43086079	G	C
2	chr2:43086446:C:G	0	43086446	G	C
2	chr2:43086489:C:G	0	43086489	G	C
2	chr2:43086698:G:C	0	43086698	C	G
2	chr2:43086862:G:A	0	43086862	A	G
2	chr2:43086886:C:T	0	43086886	T	C
2	chr2:43086978:C:A	0	43086978	A	C
2	chr2:43087037:T:C	0	43087037	C	T
2	chr2:43087705:C:T	0	43087705	T	C
2	chr2:43087874:T:A	0	43087874	A	T
2	chr2:43087954:G:T	0	43087954	T	G
2	chr2:43088012:G:C	0	43088012	C	G
2	chr2:43088454:C:T	0	43088454	T	C
2	chr2:43088477:C:G	0	43088477	G	C
2	chr2:43088710:C:T	0	43088710	T	C
2	chr2:43089279:T:C	0	43089279	C	T
2	chr2:43090115:A:G	0	43090115	G	A
2	chr2:43090212:G:A	0	43090212	A	G
2	chr2:43090322:C:T	0	43090322	T	C
2	chr2:43090793:G:A	0	43090793	A	G
2	chr2:43090803:T:C	0	43090803	C	T
2	chr2:43091268:A:G	0	43091268	G	A
2	chr2:43091570:A:G	0	43091570	G	A
2	chr2:43091691:T:C	0	43091691	C	T
2	chr2:43091699:G:T	0	43091699	T	G
2	chr2:43092313:A:T	0	43092313	T	A
2	chr2:43092581:A:G	0	43092581	G	A
2	chr2:43092840:G:A	0	43092840	A	G
2	chr2:43092906:A:C	0	43092906	C	A
2	chr2:43093084:G:C	0	43093084	C	G
2	chr2:43094087:A:G	0	43094087	G	A
2	chr2:43094262:G:A	0	43094262	A	G
2	chr2:43094604:G:A	0	43094604	A	G
2	chr2:43094921:A:C	0	43094921	C	A
2	chr2:43096255:C:T	0	43096255	T	C
2	chr2:43096331:T:C	0	43096331	C	T
2	chr2:43096362:T:G	0	43096362	G	T
2	chr2:43096680:T:C	0	43096680	C	T
2	chr2:43096784:C:T	0	43096784	T	C
2	chr2:43097202:A:G	0	43097202	G	A
2	chr2:43098432:A:G	0	43098432	G	A
2	chr2:43100422:G:A	0	43100422	A	G
2	chr2:43101388:G:A	0	43101388	A	G
2	chr2:43101392:G:A	0	43101392	A	G
2	chr2:43102665:C:T	0	43102665	T	C
2	chr2:43102971:C:A	0	43102971	A	C
2	chr2:43103002:C:T	0	43103002	T	C
2	chr2:43103182:C:T	0	43103182	T	C
2	chr2:43103556:C:G	0	43103556	G	C
2	chr2:43105324:A:G	0	43105324	G	A
2	chr2:43106854:C:T	0	43106854	T	C
2	chr2:43108900:A:G	0	43108900	G	A
2	chr2:43109499:T:C	0	43109499	C	T
2	chr2:43109624:C:A	0	43109624	A	C
2	chr2:43109625:C:A	0	43109625	A	C
2	chr2:43109933:T:C	0	43109933	C	T
2	chr2:43111511:C:T	0	43111511	T	C
2	chr2:43111574:G:C	0	43111574	C	G
2	chr2:43111788:A:G	0	43111788	G	A
2	chr2:43114276:G:A	0	43114276	A	G
2	chr2:43114959:G:A	0	43114959	A	G
2	chr2:43115633:G:A	0	43115633	A	G
2	chr2:43115709:C:T	0	43115709	T	C
2	chr2:43115763:T:C	0	43115763	C	T
2	chr2:43115803:A:G	0	43115803	G	A
2	chr2:43116025:C:G	0	43116025	G	C
2	chr2:43116070:C:T	0	43116070	T	C
2	chr2:43116078:C:T	0	43116078	T	C
2	chr2:43116083:A:G	0	43116083	G	A
2	chr2:43116415:C:G	0	43116415	G	C
2	chr2:43116433:C:T	0	43116433	T	C
2	chr2:43116474:A:G	0	43116474	G	A
2	chr2:43116519:C:G	0	43116519	G	C
2	chr2:43116667:G:A	0	43116667	A	G
2	chr2:43116790:A:G	0	43116790	G	A
2	chr2:43116844:A:G	0	43116844	G	A
2	chr2:43117037:G:A	0	43117037	A	G
2	chr2:43117076:T:C	0	43117076	C	T
2	chr2:43117090:C:T	0	43117090	T	C
2	chr2:43117387:G:C	0	43117387	C	G
2	chr2:43117414:A:G	0	43117414	G	A
2	chr2:43117910:G:C	0	43117910	C	G
2	chr2:43118114:A:G	0	43118114	G	A
2	chr2:43118146:C:A	0	43118146	A	C
2	chr2:43118461:A:G	0	43118461	G	A
2	chr2:43118476:C:T	0	43118476	T	C
2	chr2:43118484:G:A	0	43118484	A	G
2	chr2:43118534:G:A	0	43118534	A	G
2	chr2:43118549:T:C	0	43118549	C	T
2	chr2:43118715:G:A	0	43118715	A	G
2	chr2:43118844:A:T	0	43118844	T	A
2	chr2:43118848:A:T	0	43118848	T	A
2	chr2:43118875:G:A	0	43118875	A	G
2	chr2:43119031:G:A	0	43119031	A	G
2	chr2:43119372:T:A	0	43119372	A	T
2	chr2:43119501:T:C	0	43119501	C	T
2	chr2:43119650:A:G	0	43119650	G	A
2	chr2:43119950:G:A	0	43119950	A	G
2	chr2:43119957:A:T	0	43119957	T	A
2	chr2:43120320:G:T	0	43120320	T	G
2	chr2:43120398:C:T	0	43120398	T	C
2	chr2:43121243:A:G	0	43121243	G	A
2	chr2:43121521:A:G	0	43121521	G	A
2	chr2:43122077:T:C	0	43122077	C	T
2	chr2:43122151:T:C	0	43122151	C	T
2	chr2:43122232:C:T	0	43122232	T	C
2	chr2:43122541:C:T	0	43122541	T	C
2	chr2:43123868:A:G	0	43123868	G	A
2	chr2:43124098:G:T	0	43124098	T	G
2	chr2:43124245:A:G	0	43124245	G	A
2	chr2:43124250:G:GAC	0	43124250	GAC	G
2	chr2:43124676:A:G	0	43124676	G	A
2	chr2:43125749:A:T	0	43125749	T	A
2	chr2:43125870:C:G	0	43125870	G	C
2	chr2:43126285:G:C	0	43126285	C	G
2	chr2:43126365:G:A	0	43126365	A	G
2	chr2:43127141:A:G	0	43127141	G	A
2	chr2:43127446:C:T	0	43127446	T	C
2	chr2:43128185:G:C	0	43128185	C	G
2	chr2:43128380:A:G	0	43128380	G	A
2	chr2:43128580:C:G	0	43128580	G	C
2	chr2:43128666:T:C	0	43128666	C	T
2	chr2:43128762:C:A	0	43128762	A	C
2	chr2:43128816:T:C	0	43128816	C	T
2	chr2:43128917:G:A	0	43128917	A	G
2	chr2:43129007:C:T	0	43129007	T	C
2	chr2:43129351:T:G	0	43129351	G	T
2	chr2:43130211:C:T	0	43130211	T	C
2	chr2:43130870:A:G	0	43130870	G	A
2	chr2:43131681:C:T	0	43131681	T	C
2	chr2:43131988:T:C	0	43131988	C	T
2	chr2:43132136:G:C	0	43132136	C	G
2	chr2:43132926:A:T	0	43132926	T	A
2	chr2:43133823:A:G	0	43133823	G	A
2	chr2:43134117:T:C	0	43134117	C	T
2	chr2:43134250:C:T	0	43134250	T	C
2	chr2:43134311:A:G	0	43134311	G	A
2	chr2:43134421:G:T	0	43134421	T	G
2	chr2:43134736:A:G	0	43134736	G	A
2	chr2:43135241:G:T	0	43135241	T	G
2	chr2:43135977:G:A	0	43135977	A	G
2	chr2:43136060:G:A	0	43136060	A	G
2	chr2:43136616:A:G	0	43136616	G	A
2	chr2:43136854:T:G	0	43136854	G	T
2	chr2:43136898:C:T	0	43136898	T	C
2	chr2:43137505:T:C	0	43137505	C	T
2	chr2:43137647:A:G	0	43137647	G	A
2	chr2:43138100:C:T	0	43138100	T	C
2	chr2:43138186:G:A	0	43138186	A	G
2	chr2:43138192:T:G	0	43138192	G	T
2	chr2:43138938:A:T	0	43138938	T	A
2	chr2:43140311:G:A	0	43140311	A	G
2	chr2:43140389:G:A	0	43140389	A	G
2	chr2:43140661:T:C	0	43140661	C	T
2	chr2:43140750:A:G	0	43140750	G	A
2	chr2:43140859:C:T	0	43140859	T	C
2	chr2:43140880:G:A	0	43140880	A	G
2	chr2:43140904:C:T	0	43140904	T	C
2	chr2:43141847:A:G	0	43141847	G	A
2	chr2:43142486:A:G	0	43142486	G	A
2	chr2:43142628:A:G	0	43142628	G	A
2	chr2:43143196:A:G	0	43143196	G	A
2	chr2:43143549:A:G	0	43143549	G	A
2	chr2:43143589:G:A	0	43143589	A	G
2	chr2:43143664:C:A	0	43143664	A	C
2	chr2:43143827:C:T	0	43143827	T	C
2	chr2:43144103:T:C	0	43144103	C	T
2	chr2:43144660:G:A	0	43144660	A	G
2	chr2:43145204:C:T	0	43145204	T	C
2	chr2:43145495:G:A	0	43145495	A	G
2	chr2:43145980:A:G	0	43145980	G	A
2	chr2:43146339:C:T	0	43146339	T	C
2	chr2:43146606:T:C	0	43146606	C	T
2	chr2:43147883:C:A	0	43147883	A	C
2	chr2:43148176:C:T	0	43148176	T	C
2	chr2:43149700:T:C	0	43149700	C	T
2	chr2:43150620:T:C	0	43150620	C	T
2	chr2:43151101:G:A	0	43151101	A	G
2	chr2:43151975:T:C	0	43151975	C	T
2	chr2:43152109:C:G	0	43152109	G	C
2	chr2:43152538:C:G	0	43152538	G	C
2	chr2:43152764:G:A	0	43152764	A	G
2	chr2:43152782:G:A	0	43152782	A	G
2	chr2:43152903:G:A	0	43152903	A	G
2	chr2:43153776:A:C	0	43153776	C	A
2	chr2:43154109:G:A	0	43154109	A	G
2	chr2:43155007:A:G	0	43155007	G	A
2	chr2:43155212:G:A	0	43155212	A	G
2	chr2:43156032:C:G	0	43156032	G	C
2	chr2:43156920:C:T	0	43156920	T	C
2	chr2:43157098:A:G	0	43157098	G	A
2	chr2:43157307:T:C	0	43157307	C	T
2	chr2:43157317:G:A	0	43157317	A	G
2	chr2:43157782:GC:G	0	43157782	G	GC
2	chr2:43158125:T:C	0	43158125	C	T
2	chr2:43158953:T:C	0	43158953	C	T
2	chr2:43158995:C:A	0	43158995	A	C
2	chr2:43159466:G:C	0	43159466	C	G
2	chr2:43162270:A:G	0	43162270	G	A
2	chr2:43162271:G:T	0	43162271	T	G
2	chr2:43162299:G:A	0	43162299	A	G
2	chr2:43162570:T:G	0	43162570	G	T
2	chr2:43162657:G:C	0	43162657	C	G
2	chr2:43162793:T:C	0	43162793	C	T
2	chr2:43163858:C:T	0	43163858	T	C
2	chr2:43164617:T:C	0	43164617	C	T
2	chr2:43165167:C:T	0	43165167	T	C
2	chr2:43166166:G:A	0	43166166	A	G
2	chr2:43167642:C:T	0	43167642	T	C
2	chr2:43169653:T:TG	0	43169653	TG	T
2	chr2:43170037:G:A	0	43170037	A	G
2	chr2:43172422:A:T	0	43172422	T	A
2	chr2:43176986:G:T	0	43176986	T	G
2	chr2:43177502:G:T	0	43177502	T	G
2	chr2:43182413:G:A	0	43182413	A	G
2	chr2:43183470:A:T	0	43183470	T	A
2	chr2:43183547:T:C	0	43183547	C	T
2	chr2:43184646:A:T	0	43184646	T	A
2	chr2:43184681:C:T	0	43184681	T	C
2	chr2:43185392:T:C	0	43185392	C	T
2	chr2:43185643:A:G	0	43185643	G	A
2	chr2:43185975:T:C	0	43185975	C	T
2	chr2:43185979:A:T	0	43185979	T	A
2	chr2:43186034:C:G	0	43186034	G	C
2	chr2:43188116:C:A	0	43188116	A	C
2	chr2:43188672:T:C	0	43188672	C	T
2	chr2:43190468:G:A	0	43190468	A	G
2	chr2:43191236:C:G	0	43191236	G	C
2	chr2:43191477:C:T	0	43191477	T	C
2	chr2:43192980:C:G	0	43192980	G	C
2	chr2:43194205:A:T	0	43194205	T	A
2	chr2:43195320:T:A	0	43195320	A	T
2	chr2:43195418:G:A	0	43195418	A	G
2	chr2:43196040:T:C	0	43196040	C	T
2	chr2:43196193:T:A	0	43196193	A	T
2	chr2:43196437:T:C	0	43196437	C	T
2	chr2:43196704:A:G	0	43196704	G	A
2	chr2:43196756:C:T	0	43196756	T	C
2	chr2:43196776:A:G	0	43196776	G	A
2	chr2:43197136:C:T	0	43197136	T	C
2	chr2:43197565:A:G	0	43197565	G	A
2	chr2:43198506:A:G	0	43198506	G	A
2	chr2:43199035:C:T	0	43199035	T	C
2	chr2:43199352:TCTC:T	0	43199352	T	TCTC
2	chr2:43199478:C:T	0	43199478	T	C
2	chr2:43199740:C:G	0	43199740	G	C
2	chr2:43199905:G:A	0	43199905	A	G
2	chr2:43200353:GCTTT:G	0	43200353	G	GCTTT
2	chr2:43201512:T:C	0	43201512	C	T
2	chr2:43202285:T:C	0	43202285	C	T
2	chr2:43202896:A:G	0	43202896	G	A
2	chr2:43203301:G:A	0	43203301	A	G
2	chr2:43204198:C:T	0	43204198	T	C
2	chr2:43204723:G:A	0	43204723	A	G
2	chr2:43205788:T:G	0	43205788	G	T
2	chr2:43205823:C:T	0	43205823	T	C
2	chr2:43205836:G:A	0	43205836	A	G
2	chr2:43205854:C:T	0	43205854	T	C
2	chr2:43206740:C:T	0	43206740	T	C
2	chr2:43206848:A:G	0	43206848	G	A
2	chr2:43206989:C:T	0	43206989	T	C
2	chr2:43208196:G:A	0	43208196	A	G
2	chr2:43208318:G:A	0	43208318	A	G
2	chr2:43208635:G:A	0	43208635	A	G
2	chr2:43208747:T:G	0	43208747	G	T
2	chr2:43209140:T:A	0	43209140	A	T
2	chr2:43209615:G:A	0	43209615	A	G
2	chr2:43210251:T:C	0	43210251	C	T
2	chr2:43210883:A:G	0	43210883	G	A
2	chr2:43212193:T:C	0	43212193	C	T
2	chr2:43212446:G:A	0	43212446	A	G
2	chr2:43214030:T:C	0	43214030	C	T
2	chr2:43214820:TA:T	0	43214820	T	TA
2	chr2:43215159:C:A	0	43215159	A	C
2	chr2:43215444:T:C	0	43215444	C	T
2	chr2:43218373:T:A	0	43218373	A	T
2	chr2:43218985:C:G	0	43218985	G	C
2	chr2:43219445:C:A	0	43219445	A	C
2	chr2:43219477:G:A	0	43219477	A	G
2	chr2:43219584:C:T	0	43219584	T	C
2	chr2:43221340:A:T	0	43221340	T	A
2	chr2:43221392:A:C	0	43221392	C	A
2	chr2:43221519:A:G	0	43221519	G	A
2	chr2:43222999:G:A	0	43222999	A	G
2	chr2:43223762:AAT:A	0	43223762	A	AAT
2	chr2:43225044:A:G	0	43225044	G	A
2	chr2:43225195:G:A	0	43225195	A	G
2	chr2:43225479:C:T	0	43225479	T	C
2	chr2:43225654:C:G	0	43225654	G	C
2	chr2:43226899:G:C	0	43226899	C	G
2	chr2:43228515:T:C	0	43228515	C	T
2	chr2:43229291:C:A	0	43229291	A	C
2	chr2:43229595:A:G	0	43229595	G	A
2	chr2:43231472:T:C	0	43231472	C	T
2	chr2:43233980:C:T	0	43233980	T	C
2	chr2:43235030:T:A	0	43235030	A	T
2	chr2:43235339:G:A	0	43235339	A	G
2	chr2:43235683:T:C	0	43235683	C	T
2	chr2:43236498:T:C	0	43236498	C	T
2	chr2:43236776:C:T	0	43236776	T	C
2	chr2:43240696:G:A	0	43240696	A	G
2	chr2:43241205:C:G	0	43241205	G	C
2	chr2:43241497:T:C	0	43241497	C	T
2	chr2:43241606:G:A	0	43241606	A	G
2	chr2:43242476:G:A	0	43242476	A	G
2	chr2:43243269:C:T	0	43243269	T	C
2	chr2:43245769:C:G	0	43245769	G	C
2	chr2:43246892:G:T	0	43246892	T	G
2	chr2:43247156:C:T	0	43247156	T	C
2	chr2:43248455:C:T	0	43248455	T	C
2	chr2:43253178:G:A	0	43253178	A	G
2	chr2:43253874:G:A	0	43253874	A	G
2	chr2:43255905:G:A	0	43255905	A	G
2	chr2:43256087:T:A	0	43256087	A	T
2	chr2:43259565:C:T	0	43259565	T	C
2	chr2:43260347:C:A	0	43260347	A	C
2	chr2:43261334:C:T	0	43261334	T	C
2	chr2:43262174:T:C	0	43262174	C	T
2	chr2:43263480:A:T	0	43263480	T	A
2	chr2:43263725:C:T	0	43263725	T	C
2	chr2:43264540:C:A	0	43264540	A	C
2	chr2:43267038:T:C	0	43267038	C	T
2	chr2:43269847:C:T	0	43269847	T	C
2	chr2:43273123:T:C	0	43273123	C	T
2	chr2:43273142:A:G	0	43273142	G	A
2	chr2:43273665:A:G	0	43273665	G	A
2	chr2:43274446:T:C	0	43274446	C	T
2	chr2:43274547:G:A	0	43274547	A	G
2	chr2:43274663:G:A	0	43274663	A	G
2	chr2:43274831:C:T	0	43274831	T	C
2	chr2:43275056:G:A	0	43275056	A	G
2	chr2:43275940:C:T	0	43275940	T	C
2	chr2:43277633:TTG:T	0	43277633	T	TTG
2	chr2:43277919:C:T	0	43277919	T	C
2	chr2:43278076:G:A	0	43278076	A	G
2	chr2:43278917:T:G	0	43278917	G	T
2	chr2:43281066:G:A	0	43281066	A	G
2	chr2:43281854:C:T	0	43281854	T	C
2	chr2:43282022:G:A	0	43282022	A	G
2	chr2:43282337:A:C	0	43282337	C	A
2	chr2:43282478:A:G	0	43282478	G	A
2	chr2:43282958:T:C	0	43282958	C	T
2	chr2:43284151:C:T	0	43284151	T	C
2	chr2:43284414:C:T	0	43284414	T	C
2	chr2:43285721:T:C	0	43285721	C	T
2	chr2:43286583:A:G	0	43286583	G	A
2	chr2:43286897:G:A	0	43286897	A	G
2	chr2:43287087:G:A	0	43287087	A	G
2	chr2:43287442:G:T	0	43287442	T	G
2	chr2:43288288:C:T	0	43288288	T	C
2	chr2:43289007:G:A	0	43289007	A	G
2	chr2:43289191:T:C	0	43289191	C	T
2	chr2:43290199:T:C	0	43290199	C	T
2	chr2:43290830:T:C	0	43290830	C	T
2	chr2:43290918:C:T	0	43290918	T	C
2	chr2:43291122:G:A	0	43291122	A	G
2	chr2:43294028:G:A	0	43294028	A	G
2	chr2:43295724:CAG:C	0	43295724	C	CAG
2	chr2:43296240:A:G	0	43296240	G	A
2	chr2:43296327:G:C	0	43296327	C	G
2	chr2:43296557:G:T	0	43296557	T	G
2	chr2:43299247:A:T	0	43299247	T	A
2	chr2:43299488:G:A	0	43299488	A	G
2	chr2:43300597:A:T	0	43300597	T	A
2	chr2:43300918:C:A	0	43300918	A	C
2	chr2:43303000:T:C	0	43303000	C	T
2	chr2:43303102:G:C	0	43303102	C	G
2	chr2:43303913:T:A	0	43303913	A	T
2	chr2:43304967:C:T	0	43304967	T	C
2	chr2:43305163:C:T	0	43305163	T	C
2	chr2:43305212:CAACAAT:C	0	43305212	C	CAACAAT
2	chr2:43305472:C:T	0	43305472	T	C
2	chr2:43305641:A:C	0	43305641	C	A
2	chr2:43306075:G:A	0	43306075	A	G
2	chr2:43307069:C:T	0	43307069	T	C
2	chr2:43308762:A:C	0	43308762	C	A
2	chr2:43310572:C:A	0	43310572	A	C
2	chr2:43310753:T:C	0	43310753	C	T
2	chr2:43312986:T:G	0	43312986	G	T
2	chr2:43314247:G:A	0	43314247	A	G
2	chr2:43314273:A:G	0	43314273	G	A
2	chr2:43315368:C:T	0	43315368	T	C
2	chr2:43315640:A:T	0	43315640	T	A
2	chr2:43316416:C:A	0	43316416	A	C
2	chr2:43316875:C:T	0	43316875	T	C
2	chr2:43316953:A:G	0	43316953	G	A
2	chr2:43316978:C:T	0	43316978	T	C
2	chr2:43317189:A:G	0	43317189	G	A
2	chr2:43319485:T:C	0	43319485	C	T
2	chr2:43319493:A:T	0	43319493	T	A
2	chr2:43319696:C:G	0	43319696	G	C
2	chr2:43320989:G:A	0	43320989	A	G
2	chr2:43321807:C:T	0	43321807	T	C
2	chr2:43322107:C:T	0	43322107	T	C
2	chr2:43322299:A:T	0	43322299	T	A
2	chr2:43322384:T:G	0	43322384	G	T
2	chr2:43322830:C:T	0	43322830	T	C
2	chr2:43325321:G:C	0	43325321	C	G
2	chr2:43326182:A:C	0	43326182	C	A
2	chr2:43326810:T:C	0	43326810	C	T
2	chr2:43327258:T:A	0	43327258	A	T
2	chr2:43327833:C:A	0	43327833	A	C
2	chr2:43328010:A:G	0	43328010	G	A
2	chr2:43328666:G:T	0	43328666	T	G
2	chr2:43329436:C:T	0	43329436	T	C
2	chr2:43330458:G:C	0	43330458	C	G
2	chr2:43331604:C:T	0	43331604	T	C
2	chr2:43334022:C:A	0	43334022	A	C
2	chr2:43334280:C:T	0	43334280	T	C
2	chr2:43334632:A:G	0	43334632	G	A
2	chr2:43334641:G:A	0	43334641	A	G
2	chr2:43334676:C:G	0	43334676	G	C
2	chr2:43334850:C:T	0	43334850	T	C
2	chr2:43334861:T:C	0	43334861	C	T
2	chr2:43335091:C:T	0	43335091	T	C
2	chr2:43335340:A:T	0	43335340	T	A
2	chr2:43335660:T:G	0	43335660	G	T
2	chr2:43336216:G:T	0	43336216	T	G
2	chr2:43337347:T:C	0	43337347	C	T
2	chr2:43339007:A:G	0	43339007	G	A
2	chr2:43339599:C:A	0	43339599	A	C
2	chr2:43339802:C:T	0	43339802	T	C
2	chr2:43339851:T:C	0	43339851	C	T
2	chr2:43340079:T:C	0	43340079	C	T
2	chr2:43342589:C:T	0	43342589	T	C
2	chr2:43344908:A:G	0	43344908	G	A
2	chr2:43346531:C:T	0	43346531	T	C
2	chr2:43348056:C:T	0	43348056	T	C
2	chr2:43349204:T:C	0	43349204	C	T
2	chr2:43349552:G:A	0	43349552	A	G
2	chr2:43349858:G:A	0	43349858	A	G
2	chr2:43350476:G:A	0	43350476	A	G
2	chr2:43354935:C:G	0	43354935	G	C
2	chr2:43354964:A:T	0	43354964	T	A
2	chr2:43356897:G:T	0	43356897	T	G
2	chr2:43357181:T:C	0	43357181	C	T
2	chr2:43357833:A:C	0	43357833	C	A
2	chr2:43360365:C:T	0	43360365	T	C
2	chr2:43361163:T:C	0	43361163	C	T
2	chr2:43361229:G:C	0	43361229	C	G
2	chr2:43361231:A:G	0	43361231	G	A
2	chr2:43361925:A:T	0	43361925	T	A
2	chr2:43363760:G:A	0	43363760	A	G
2	chr2:43364079:A:T	0	43364079	T	A
2	chr2:43365617:T:C	0	43365617	C	T
2	chr2:43365861:A:G	0	43365861	G	A
2	chr2:43366952:C:T	0	43366952	T	C
2	chr2:43367344:A:T	0	43367344	T	A
2	chr2:43367632:G:A	0	43367632	A	G
2	chr2:43367792:C:T	0	43367792	T	C
2	chr2:43368321:T:C	0	43368321	C	T
2	chr2:43369607:T:G	0	43369607	G	T
2	chr2:43370003:C:T	0	43370003	T	C
2	chr2:43371021:A:G	0	43371021	G	A
2	chr2:43371152:T:A	0	43371152	A	T
2	chr2:43372113:G:A	0	43372113	A	G
2	chr2:43373582:T:A	0	43373582	A	T
2	chr2:43374178:C:T	0	43374178	T	C
2	chr2:43375276:A:T	0	43375276	T	A
2	chr2:43375321:A:G	0	43375321	G	A
2	chr2:43375755:C:T	0	43375755	T	C
2	chr2:43375793:T:G	0	43375793	G	T
2	chr2:43376228:C:G	0	43376228	G	C
2	chr2:43377602:G:A	0	43377602	A	G
2	chr2:43377835:C:T	0	43377835	T	C
2	chr2:43378687:C:A	0	43378687	A	C
2	chr2:43378785:T:C	0	43378785	C	T
2	chr2:43378953:C:T	0	43378953	T	C
2	chr2:43380676:C:T	0	43380676	T	C
2	chr2:43381763:G:A	0	43381763	A	G
2	chr2:43382280:T:C	0	43382280	C	T
2	chr2:43382888:C:T	0	43382888	T	C
2	chr2:43384320:C:T	0	43384320	T	C
2	chr2:43386443:C:G	0	43386443	G	C
2	chr2:43386851:G:T	0	43386851	T	G
2	chr2:43387071:G:C	0	43387071	C	G
2	chr2:43388869:T:G	0	43388869	G	T
2	chr2:43389671:T:C	0	43389671	C	T
2	chr2:43389673:A:G	0	43389673	G	A
2	chr2:43390020:T:A	0	43390020	A	T
2	chr2:43390594:G:A	0	43390594	A	G
2	chr2:43391901:T:C	0	43391901	C	T
2	chr2:43392216:T:C	0	43392216	C	T
2	chr2:43392597:T:G	0	43392597	G	T
2	chr2:43393181:G:A	0	43393181	A	G
2	chr2:43393687:A:G	0	43393687	G	A
2	chr2:43394023:C:T	0	43394023	T	C
2	chr2:43395929:G:A	0	43395929	A	G
2	chr2:43396347:G:A	0	43396347	A	G
2	chr2:43396684:G:A	0	43396684	A	G
2	chr2:43396893:T:C	0	43396893	C	T
2	chr2:43397113:A:C	0	43397113	C	A
2	chr2:43397939:T:C	0	43397939	C	T
2	chr2:43398045:T:A	0	43398045	A	T
2	chr2:43398265:C:T	0	43398265	T	C
2	chr2:43399073:C:T	0	43399073	T	C
2	chr2:43399382:T:C	0	43399382	C	T
2	chr2:43399529:G:T	0	43399529	T	G
2	chr2:43400224:G:T	0	43400224	T	G
2	chr2:43400239:T:C	0	43400239	C	T
2	chr2:43400521:C:T	0	43400521	T	C
2	chr2:43400916:C:T	0	43400916	T	C
2	chr2:43402621:G:A	0	43402621	A	G
2	chr2:43402792:G:T	0	43402792	T	G
2	chr2:43403083:T:C	0	43403083	C	T
2	chr2:43403320:C:T	0	43403320	T	C
2	chr2:43403341:A:G	0	43403341	G	A
2	chr2:43403354:T:C	0	43403354	C	T
2	chr2:43403518:C:T	0	43403518	T	C
2	chr2:43405061:G:A	0	43405061	A	G
2	chr2:43405096:G:A	0	43405096	A	G
2	chr2:43405811:C:T	0	43405811	T	C
2	chr2:43406129:T:C	0	43406129	C	T
2	chr2:43406585:C:A	0	43406585	A	C
2	chr2:43406689:A:G	0	43406689	G	A
2	chr2:43406707:T:C	0	43406707	C	T
2	chr2:43406996:C:A	0	43406996	A	C
2	chr2:43407329:T:C	0	43407329	C	T
2	chr2:43407783:T:C	0	43407783	C	T
2	chr2:43407937:G:C	0	43407937	C	G
2	chr2:43408004:G:A	0	43408004	A	G
2	chr2:43410335:T:C	0	43410335	C	T
2	chr2:43411046:C:T	0	43411046	T	C
2	chr2:43411699:A:C	0	43411699	C	A
2	chr2:43411749:T:C	0	43411749	C	T
2	chr2:43411808:T:C	0	43411808	C	T
2	chr2:43413064:G:A	0	43413064	A	G
2	chr2:43414488:A:G	0	43414488	G	A
2	chr2:43415866:C:T	0	43415866	T	C
2	chr2:43415893:TC:T	0	43415893	T	TC
2	chr2:43415898:C:G	0	43415898	G	C
2	chr2:43416726:C:A	0	43416726	A	C
2	chr2:43417417:C:T	0	43417417	T	C
2	chr2:43418672:G:C	0	43418672	C	G
2	chr2:43419000:A:G	0	43419000	G	A
2	chr2:43419029:T:A	0	43419029	A	T
2	chr2:43420325:G:A	0	43420325	A	G
2	chr2:43420428:T:A	0	43420428	A	T
2	chr2:43421037:A:G	0	43421037	G	A
2	chr2:43422089:C:T	0	43422089	T	C
2	chr2:43422641:A:C	0	43422641	C	A
2	chr2:43422828:T:G	0	43422828	G	T
2	chr2:43423167:AGTCCTAT:A	0	43423167	A	AGTCCTAT
2	chr2:43423274:G:C	0	43423274	C	G
2	chr2:43423396:C:G	0	43423396	G	C
2	chr2:43423645:G:T	0	43423645	T	G
2	chr2:43424978:T:C	0	43424978	C	T
2	chr2:43425030:G:C	0	43425030	C	G
2	chr2:43425259:A:C	0	43425259	C	A
2	chr2:43425861:C:G	0	43425861	G	C
2	chr2:43426360:C:A	0	43426360	A	C
2	chr2:43427279:G:A	0	43427279	A	G
2	chr2:43427732:G:A	0	43427732	A	G
2	chr2:43432831:G:T	0	43432831	T	G
2	chr2:43433456:G:A	0	43433456	A	G
2	chr2:43434929:G:A	0	43434929	A	G
2	chr2:43435180:C:T	0	43435180	T	C
2	chr2:43435772:A:C	0	43435772	C	A
2	chr2:43436622:C:T	0	43436622	T	C
2	chr2:43436709:C:T	0	43436709	T	C
2	chr2:43436868:C:T	0	43436868	T	C
2	chr2:43438039:C:T	0	43438039	T	C
2	chr2:43438106:G:C	0	43438106	C	G
2	chr2:43438804:G:A	0	43438804	A	G
2	chr2:43438859:T:C	0	43438859	C	T
2	chr2:43439597:G:GT	0	43439597	GT	G
2	chr2:43439852:T:C	0	43439852	C	T
2	chr2:43440326:T:C	0	43440326	C	T
2	chr2:43441037:T:C	0	43441037	C	T
2	chr2:43442712:T:C	0	43442712	C	T
2	chr2:43443005:G:C	0	43443005	C	G
2	chr2:43443044:C:T	0	43443044	T	C
2	chr2:43443190:G:T	0	43443190	T	G
2	chr2:43443310:A:T	0	43443310	T	A
2	chr2:43443959:CCA:C	0	43443959	C	CCA
2	chr2:43444018:C:T	0	43444018	T	C
2	chr2:43444037:C:T	0	43444037	T	C
2	chr2:43445656:A:G	0	43445656	G	A
2	chr2:43446134:C:A	0	43446134	A	C
2	chr2:43446177:C:G	0	43446177	G	C
2	chr2:43446751:T:C	0	43446751	C	T
2	chr2:43446839:A:G	0	43446839	G	A
2	chr2:43447103:G:T	0	43447103	T	G
2	chr2:43447139:T:C	0	43447139	C	T
2	chr2:43448153:C:A	0	43448153	A	C
2	chr2:43449294:T:G	0	43449294	G	T
2	chr2:43449608:G:A	0	43449608	A	G
2	chr2:43449651:C:A	0	43449651	A	C
2	chr2:43449799:A:T	0	43449799	T	A
2	chr2:43450134:G:C	0	43450134	C	G
2	chr2:43450301:C:G	0	43450301	G	C
2	chr2:43451248:C:T	0	43451248	T	C
2	chr2:43451478:C:T	0	43451478	T	C
2	chr2:43451587:T:C	0	43451587	C	T
2	chr2:43452000:G:A	0	43452000	A	G
2	chr2:43453179:C:T	0	43453179	T	C
2	chr2:43455457:G:C	0	43455457	C	G
2	chr2:43455496:G:A	0	43455496	A	G
2	chr2:43455522:A:T	0	43455522	T	A
2	chr2:43456746:A:C	0	43456746	C	A
2	chr2:43456875:C:T	0	43456875	T	C
2	chr2:43458486:C:T	0	43458486	T	C
2	chr2:43458598:T:C	0	43458598	C	T
2	chr2:43459068:C:T	0	43459068	T	C
2	chr2:43459846:A:T	0	43459846	T	A
2	chr2:43460403:T:C	0	43460403	C	T
2	chr2:43460740:C:T	0	43460740	T	C
2	chr2:43460830:T:G	0	43460830	G	T
2	chr2:43461185:C:A	0	43461185	A	C
2	chr2:43461357:C:T	0	43461357	T	C
2	chr2:43461932:A:G	0	43461932	G	A
2	chr2:43462891:C:T	0	43462891	T	C
2	chr2:43463697:TCCAATGGTG:T	0	43463697	T	TCCAATGGTG
2	chr2:43463721:C:T	0	43463721	T	C
2	chr2:43463896:C:T	0	43463896	T	C
2	chr2:43466909:A:G	0	43466909	G	A
2	chr2:43467431:A:G	0	43467431	G	A
2	chr2:43468009:C:T	0	43468009	T	C
2	chr2:43469076:T:C	0	43469076	C	T
2	chr2:43470584:A:G	0	43470584	G	A
2	chr2:43470836:C:A	0	43470836	A	C
2	chr2:43470889:A:T	0	43470889	T	A
2	chr2:43471614:G:A	0	43471614	A	G
2	chr2:43472260:T:C	0	43472260	C	T
2	chr2:43472267:A:G	0	43472267	G	A
2	chr2:43473688:A:C	0	43473688	C	A
2	chr2:43473885:G:A	0	43473885	A	G
2	chr2:43474012:T:C	0	43474012	C	T
2	chr2:43474074:G:A	0	43474074	A	G
2	chr2:43474812:G:T	0	43474812	T	G
2	chr2:43475012:A:G	0	43475012	G	A
2	chr2:43475375:TGCCA:T	0	43475375	T	TGCCA
2	chr2:43476545:G:C	0	43476545	C	G
2	chr2:43476953:A:G	0	43476953	G	A
2	chr2:43477937:A:G	0	43477937	G	A
2	chr2:43478126:A:G	0	43478126	G	A
2	chr2:43478147:T:C	0	43478147	C	T
2	chr2:43478863:T:C	0	43478863	C	T
2	chr2:43479105:T:C	0	43479105	C	T
2	chr2:43479180:C:T	0	43479180	T	C
2	chr2:43480246:C:T	0	43480246	T	C
2	chr2:43483305:A:G	0	43483305	G	A
2	chr2:43483668:A:G	0	43483668	G	A
2	chr2:43483927:T:C	0	43483927	C	T
2	chr2:43485024:T:G	0	43485024	G	T
2	chr2:43485646:G:T	0	43485646	T	G
2	chr2:43485985:C:G	0	43485985	G	C
2	chr2:43486669:A:C	0	43486669	C	A
2	chr2:43487589:C:T	0	43487589	T	C
2	chr2:43487967:G:A	0	43487967	A	G
2	chr2:43488281:C:T	0	43488281	T	C
2	chr2:43489124:T:C	0	43489124	C	T
2	chr2:43490511:T:C	0	43490511	C	T
2	chr2:43490524:A:C	0	43490524	C	A
2	chr2:43491454:T:C	0	43491454	C	T
2	chr2:43491845:G:A	0	43491845	A	G
2	chr2:43494369:C:T	0	43494369	T	C
2	chr2:43494815:G:A	0	43494815	A	G
2	chr2:43495843:C:A	0	43495843	A	C
2	chr2:43496144:C:G	0	43496144	G	C
2	chr2:43496309:G:A	0	43496309	A	G
2	chr2:43496838:T:C	0	43496838	C	T
2	chr2:43497505:A:G	0	43497505	G	A
2	chr2:43497543:G:A	0	43497543	A	G
2	chr2:43497771:G:C	0	43497771	C	G
2	chr2:43498082:A:G	0	43498082	G	A
2	chr2:43498485:T:C	0	43498485	C	T
2	chr2:43499189:T:C	0	43499189	C	T
2	chr2:43499488:T:C	0	43499488	C	T
2	chr2:43501330:AAAAAAAAAAG:A	0	43501330	A	AAAAAAAAAAG
2	chr2:43501969:T:A	0	43501969	A	T
2	chr2:43502081:A:G	0	43502081	G	A
2	chr2:43503068:G:C	0	43503068	C	G
2	chr2:43503072:A:C	0	43503072	C	A
2	chr2:43504769:A:G	0	43504769	G	A
2	chr2:43505095:C:T	0	43505095	T	C
2	chr2:43505349:T:C	0	43505349	C	T
2	chr2:43505684:T:C	0	43505684	C	T
2	chr2:43505819:C:T	0	43505819	T	C
2	chr2:43505889:G:T	0	43505889	T	G
2	chr2:43507708:C:T	0	43507708	T	C
2	chr2:43508214:T:C	0	43508214	C	T
2	chr2:43509032:T:C	0	43509032	C	T
2	chr2:43509830:T:C	0	43509830	C	T
2	chr2:43509924:C:T	0	43509924	T	C
2	chr2:43511034:T:C	0	43511034	C	T
2	chr2:43511256:C:T	0	43511256	T	C
2	chr2:43511982:C:T	0	43511982	T	C
2	chr2:43512598:A:G	0	43512598	G	A
2	chr2:43512748:T:C	0	43512748	C	T
2	chr2:43513207:G:A	0	43513207	A	G
2	chr2:43513272:C:T	0	43513272	T	C
2	chr2:43513628:G:T	0	43513628	T	G
2	chr2:43513966:A:G	0	43513966	G	A
2	chr2:43514301:A:G	0	43514301	G	A
2	chr2:43515784:T:C	0	43515784	C	T
2	chr2:43515873:T:C	0	43515873	C	T
2	chr2:43516109:G:A	0	43516109	A	G
2	chr2:43516352:C:T	0	43516352	T	C
2	chr2:43516911:G:A	0	43516911	A	G
2	chr2:43517322:T:C	0	43517322	C	T
2	chr2:43518720:T:G	0	43518720	G	T
2	chr2:43518923:T:C	0	43518923	C	T
2	chr2:43521228:ACAAGAAGGCAGGCAGG:A	0	43521228	A	ACAAGAAGGCAGGCAGG
2	chr2:43522297:T:G	0	43522297	G	T
2	chr2:43523085:G:C	0	43523085	C	G
2	chr2:43523126:A:G	0	43523126	G	A
2	chr2:43524341:T:C	0	43524341	C	T
2	chr2:43525247:A:G	0	43525247	G	A
2	chr2:43526607:A:C	0	43526607	C	A
2	chr2:43526767:A:G	0	43526767	G	A
2	chr2:43526774:A:C	0	43526774	C	A
2	chr2:43526850:C:T	0	43526850	T	C
2	chr2:43527516:T:C	0	43527516	C	T
2	chr2:43527853:C:T	0	43527853	T	C
2	chr2:43528250:C:T	0	43528250	T	C
2	chr2:43528392:A:C	0	43528392	C	A
2	chr2:43528893:C:T	0	43528893	T	C
2	chr2:43529791:T:C	0	43529791	C	T
2	chr2:43530154:A:T	0	43530154	T	A
2	chr2:43530866:TG:T	0	43530866	T	TG
2	chr2:43530883:T:C	0	43530883	C	T
2	chr2:43531060:A:G	0	43531060	G	A
2	chr2:43531486:A:T	0	43531486	T	A
2	chr2:43532242:G:A	0	43532242	A	G
2	chr2:43532570:C:G	0	43532570	G	C
2	chr2:43533233:G:T	0	43533233	T	G
2	chr2:43533729:A:G	0	43533729	G	A
2	chr2:43533827:C:T	0	43533827	T	C
2	chr2:43534160:A:G	0	43534160	G	A
2	chr2:43534513:C:T	0	43534513	T	C
2	chr2:43534919:A:G	0	43534919	G	A
2	chr2:43535056:A:G	0	43535056	G	A
2	chr2:43535848:C:G	0	43535848	G	C
2	chr2:43536027:T:C	0	43536027	C	T
2	chr2:43536092:G:A	0	43536092	A	G
2	chr2:43537045:T:C	0	43537045	C	T
2	chr2:43537686:A:G	0	43537686	G	A
2	chr2:43537689:G:A	0	43537689	A	G
2	chr2:43537958:T:G	0	43537958	G	T
2	chr2:43538971:T:C	0	43538971	C	T
2	chr2:43539833:A:T	0	43539833	T	A
2	chr2:43539900:G:A	0	43539900	A	G
2	chr2:43540050:T:C	0	43540050	C	T
2	chr2:43542257:C:T	0	43542257	T	C
2	chr2:43544982:C:T	0	43544982	T	C
2	chr2:43545090:T:C	0	43545090	C	T
2	chr2:43545160:A:G	0	43545160	G	A
2	chr2:43545252:A:G	0	43545252	G	A
2	chr2:43546772:A:G	0	43546772	G	A
2	chr2:43547764:T:C	0	43547764	C	T
2	chr2:43548068:A:G	0	43548068	G	A
2	chr2:43548170:C:A	0	43548170	A	C
2	chr2:43548544:T:A	0	43548544	A	T
2	chr2:43549714:T:C	0	43549714	C	T
2	chr2:43549965:AC:A	0	43549965	A	AC
2	chr2:43550515:T:A	0	43550515	A	T
2	chr2:43550825:C:T	0	43550825	T	C
2	chr2:43551331:A:C	0	43551331	C	A
2	chr2:43552526:T:C	0	43552526	C	T
2	chr2:43553322:T:C	0	43553322	C	T
2	chr2:43553803:T:C	0	43553803	C	T
2	chr2:43554221:C:T	0	43554221	T	C
2	chr2:43555729:C:T	0	43555729	T	C
2	chr2:43556002:A:G	0	43556002	G	A
2	chr2:43556155:A:T	0	43556155	T	A
2	chr2:43557064:T:C	0	43557064	C	T
2	chr2:43558663:A:G	0	43558663	G	A
2	chr2:43559446:C:T	0	43559446	T	C
2	chr2:43559679:G:A	0	43559679	A	G
2	chr2:43559968:T:C	0	43559968	C	T
2	chr2:43560437:G:A	0	43560437	A	G
2	chr2:43560619:G:C	0	43560619	C	G
2	chr2:43560860:C:T	0	43560860	T	C
2	chr2:43562092:T:C	0	43562092	C	T
2	chr2:43563120:T:C	0	43563120	C	T
2	chr2:43563208:A:T	0	43563208	T	A
2	chr2:43564424:T:C	0	43564424	C	T
2	chr2:43564627:A:G	0	43564627	G	A
2	chr2:43565407:G:A	0	43565407	A	G
2	chr2:43565980:C:T	0	43565980	T	C
2	chr2:43567937:T:A	0	43567937	A	T
2	chr2:43568996:T:A	0	43568996	A	T
2	chr2:43570480:C:T	0	43570480	T	C
2	chr2:43570571:G:A	0	43570571	A	G
2	chr2:43571653:G:A	0	43571653	A	G
2	chr2:43571931:C:T	0	43571931	T	C
2	chr2:43572636:T:C	0	43572636	C	T
2	chr2:43573750:T:C	0	43573750	C	T
2	chr2:43574573:A:G	0	43574573	G	A
2	chr2:43575208:T:A	0	43575208	A	T
2	chr2:43575241:C:G	0	43575241	G	C
2	chr2:43575363:T:C	0	43575363	C	T
2	chr2:43575700:A:C	0	43575700	C	A
2	chr2:43576089:T:A	0	43576089	A	T
2	chr2:43576587:G:A	0	43576587	A	G
2	chr2:43576673:A:G	0	43576673	G	A
2	chr2:43576758:A:C	0	43576758	C	A
2	chr2:43577090:T:C	0	43577090	C	T
2	chr2:43577794:A:C	0	43577794	C	A
2	chr2:43578089:C:T	0	43578089	T	C
2	chr2:43578238:G:A	0	43578238	A	G
2	chr2:43578600:C:T	0	43578600	T	C
2	chr2:43578954:C:G	0	43578954	G	C
2	chr2:43579033:C:T	0	43579033	T	C
2	chr2:43579214:C:T	0	43579214	T	C
2	chr2:43579951:T:C	0	43579951	C	T
2	chr2:43580407:AAC:A	0	43580407	A	AAC
2	chr2:43580422:T:C	0	43580422	C	T
2	chr2:43580496:CCTTTT:C	0	43580496	C	CCTTTT
2	chr2:43580711:T:C	0	43580711	C	T
2	chr2:43580895:C:A	0	43580895	A	C
2	chr2:43580926:C:T	0	43580926	T	C
2	chr2:43581351:A:G	0	43581351	G	A
2	chr2:43582208:G:C	0	43582208	C	G
2	chr2:43582374:G:A	0	43582374	A	G
2	chr2:43583425:C:T	0	43583425	T	C
2	chr2:43583507:T:C	0	43583507	C	T
2	chr2:43583600:T:C	0	43583600	C	T
2	chr2:43583809:G:A	0	43583809	A	G
2	chr2:43584100:C:T	0	43584100	T	C
2	chr2:43585041:G:A	0	43585041	A	G
2	chr2:43585178:G:A	0	43585178	A	G
2	chr2:43587845:C:T	0	43587845	T	C
2	chr2:43588806:A:G	0	43588806	G	A
2	chr2:43589937:C:G	0	43589937	G	C
2	chr2:43590811:CT:C	0	43590811	C	CT
2	chr2:43591341:C:T	0	43591341	T	C
2	chr2:43593410:A:T	0	43593410	T	A
2	chr2:43594047:T:G	0	43594047	G	T
2	chr2:43594478:G:A	0	43594478	A	G
2	chr2:43594867:A:G	0	43594867	G	A
2	chr2:43595379:C:A	0	43595379	A	C
2	chr2:43598160:G:C	0	43598160	C	G
2	chr2:43598297:C:G	0	43598297	G	C
2	chr2:43598773:G:C	0	43598773	C	G
2	chr2:43598797:G:C	0	43598797	C	G
2	chr2:43598941:A:C	0	43598941	C	A
2	chr2:43600558:C:T	0	43600558	T	C
2	chr2:43601917:A:G	0	43601917	G	A
2	chr2:43602401:T:C	0	43602401	C	T
2	chr2:43603485:T:C	0	43603485	C	T
2	chr2:43603944:T:C	0	43603944	C	T
2	chr2:43604180:A:G	0	43604180	G	A
2	chr2:43604685:G:A	0	43604685	A	G
2	chr2:43604910:C:T	0	43604910	T	C
2	chr2:43604977:G:A	0	43604977	A	G
2	chr2:43605427:C:T	0	43605427	T	C
2	chr2:43605874:A:G	0	43605874	G	A
2	chr2:43605900:G:A	0	43605900	A	G
2	chr2:43606119:C:T	0	43606119	T	C
2	chr2:43606979:T:C	0	43606979	C	T
2	chr2:43607024:A:G	0	43607024	G	A
2	chr2:43607213:T:C	0	43607213	C	T
2	chr2:43607549:C:T	0	43607549	T	C
2	chr2:43608813:A:T	0	43608813	T	A
2	chr2:43609548:C:T	0	43609548	T	C
2	chr2:43611377:T:G	0	43611377	G	T
2	chr2:43611951:T:G	0	43611951	G	T
2	chr2:43612757:G:A	0	43612757	A	G
2	chr2:43612909:G:A	0	43612909	A	G
2	chr2:43613222:G:A	0	43613222	A	G
2	chr2:43613285:A:G	0	43613285	G	A
2	chr2:43613980:A:G	0	43613980	G	A
2	chr2:43614130:C:T	0	43614130	T	C
2	chr2:43615552:C:T	0	43615552	T	C
2	chr2:43615573:G:A	0	43615573	A	G
2	chr2:43615989:C:T	0	43615989	T	C
2	chr2:43615998:A:C	0	43615998	C	A
2	chr2:43616811:G:C	0	43616811	C	G
2	chr2:43617309:A:G	0	43617309	G	A
2	chr2:43617501:G:C	0	43617501	C	G
2	chr2:43617664:A:G	0	43617664	G	A
2	chr2:43617694:G:A	0	43617694	A	G
2	chr2:43618190:A:T	0	43618190	T	A
2	chr2:43618901:A:T	0	43618901	T	A
2	chr2:43619414:G:T	0	43619414	T	G
2	chr2:43619536:A:C	0	43619536	C	A
2	chr2:43619602:A:G	0	43619602	G	A
2	chr2:43621276:T:G	0	43621276	G	T
2	chr2:43621437:A:G	0	43621437	G	A
2	chr2:43621525:T:C	0	43621525	C	T
2	chr2:43621796:A:C	0	43621796	C	A
2	chr2:43622267:A:C	0	43622267	C	A
2	chr2:43623081:C:T	0	43623081	T	C
2	chr2:43623218:G:C	0	43623218	C	G
2	chr2:43623451:T:C	0	43623451	C	T
2	chr2:43624107:C:A	0	43624107	A	C
2	chr2:43624845:AAGAG:A	0	43624845	A	AAGAG
2	chr2:43625059:T:C	0	43625059	C	T
2	chr2:43625450:A:T	0	43625450	T	A
2	chr2:43625480:A:G	0	43625480	G	A
2	chr2:43626042:C:T	0	43626042	T	C
2	chr2:43626371:C:T	0	43626371	T	C
2	chr2:43626577:A:T	0	43626577	T	A
2	chr2:43626831:T:C	0	43626831	C	T
2	chr2:43626842:C:A	0	43626842	A	C
2	chr2:43627568:A:G	0	43627568	G	A
2	chr2:43627775:T:C	0	43627775	C	T
2	chr2:43628011:A:C	0	43628011	C	A
2	chr2:43628504:G:A	0	43628504	A	G
2	chr2:43628942:G:A	0	43628942	A	G
2	chr2:43629788:A:G	0	43629788	G	A
2	chr2:43629901:C:T	0	43629901	T	C
2	chr2:43630893:T:C	0	43630893	C	T
2	chr2:43631440:T:C	0	43631440	C	T
2	chr2:43631490:A:G	0	43631490	G	A
2	chr2:43631951:A:C	0	43631951	C	A
2	chr2:43632106:T:C	0	43632106	C	T
2	chr2:43632466:G:T	0	43632466	T	G
2	chr2:43633269:CTG:C	0	43633269	C	CTG
2	chr2:43633509:G:A	0	43633509	A	G
2	chr2:43633619:T:A	0	43633619	A	T
2	chr2:43633739:A:G	0	43633739	G	A
2	chr2:43634085:A:T	0	43634085	T	A
2	chr2:43635174:C:T	0	43635174	T	C
2	chr2:43635522:A:G	0	43635522	G	A
2	chr2:43636194:G:A	0	43636194	A	G
2	chr2:43636315:A:C	0	43636315	C	A
2	chr2:43636358:T:TGA	0	43636358	TGA	T
2	chr2:43636727:G:A	0	43636727	A	G
2	chr2:43636950:T:C	0	43636950	C	T
2	chr2:43637387:A:G	0	43637387	G	A
2	chr2:43638639:T:G	0	43638639	G	T
2	chr2:43638743:G:A	0	43638743	A	G
2	chr2:43639203:T:C	0	43639203	C	T
2	chr2:43639272:T:G	0	43639272	G	T
2	chr2:43639356:C:T	0	43639356	T	C
2	chr2:43639713:A:G	0	43639713	G	A
2	chr2:43639771:C:G	0	43639771	G	C
2	chr2:43640068:T:C	0	43640068	C	T
2	chr2:43640297:C:T	0	43640297	T	C
2	chr2:43640337:G:A	0	43640337	A	G
2	chr2:43640421:C:G	0	43640421	G	C
2	chr2:43641395:G:A	0	43641395	A	G
2	chr2:43642839:G:A	0	43642839	A	G
2	chr2:43642933:T:G	0	43642933	G	T
2	chr2:43643863:A:G	0	43643863	G	A
2	chr2:43644448:CTCCA:C	0	43644448	C	CTCCA
2	chr2:43644640:A:T	0	43644640	T	A
2	chr2:43644844:T:C	0	43644844	C	T
2	chr2:43644893:A:G	0	43644893	G	A
2	chr2:43645135:T:C	0	43645135	C	T
2	chr2:43646005:A:C	0	43646005	C	A
2	chr2:43646979:T:C	0	43646979	C	T
2	chr2:43648150:G:A	0	43648150	A	G
2	chr2:43648745:T:C	0	43648745	C	T
2	chr2:43649685:G:A	0	43649685	A	G
2	chr2:43650803:G:A	0	43650803	A	G
2	chr2:43650896:T:C	0	43650896	C	T
2	chr2:43650966:G:C	0	43650966	C	G
2	chr2:43651863:G:A	0	43651863	A	G
2	chr2:43651903:T:A	0	43651903	A	T
2	chr2:43652243:T:G	0	43652243	G	T
2	chr2:43652470:C:T	0	43652470	T	C
2	chr2:43652713:C:T	0	43652713	T	C
2	chr2:43652714:C:T	0	43652714	T	C
2	chr2:43652837:T:C	0	43652837	C	T
2	chr2:43653041:T:C	0	43653041	C	T
2	chr2:43653182:T:C	0	43653182	C	T
2	chr2:43653350:A:G	0	43653350	G	A
2	chr2:43653487:T:C	0	43653487	C	T
2	chr2:43653546:G:T	0	43653546	T	G
2	chr2:43653712:G:T	0	43653712	T	G
2	chr2:43654022:G:A	0	43654022	A	G
2	chr2:43654249:C:T	0	43654249	T	C
2	chr2:43654620:G:A	0	43654620	A	G
2	chr2:43654933:G:A	0	43654933	A	G
2	chr2:43655468:G:C	0	43655468	C	G
2	chr2:43655488:G:A	0	43655488	A	G
2	chr2:43655783:C:A	0	43655783	A	C
2	chr2:43656028:G:A	0	43656028	A	G
2	chr2:43656572:A:G	0	43656572	G	A
2	chr2:43656717:A:C	0	43656717	C	A
2	chr2:43656931:A:C	0	43656931	C	A
2	chr2:43656968:G:A	0	43656968	A	G
2	chr2:43657013:C:T	0	43657013	T	C
2	chr2:43657478:G:T	0	43657478	T	G
2	chr2:43657621:A:G	0	43657621	G	A
2	chr2:43657716:C:A	0	43657716	A	C
2	chr2:43657758:G:A	0	43657758	A	G
2	chr2:43657799:G:A	0	43657799	A	G
2	chr2:43657918:T:C	0	43657918	C	T
2	chr2:43658064:T:C	0	43658064	C	T
2	chr2:43658284:C:T	0	43658284	T	C
2	chr2:43658389:T:C	0	43658389	C	T
2	chr2:43658440:G:A	0	43658440	A	G
2	chr2:43658596:G:A	0	43658596	A	G
2	chr2:43658751:G:A	0	43658751	A	G
2	chr2:43659321:T:C	0	43659321	C	T
2	chr2:43666295:G:A	0	43666295	A	G
2	chr2:43666739:T:C	0	43666739	C	T
2	chr2:43667132:T:C	0	43667132	C	T
2	chr2:43667290:A:G	0	43667290	G	A
2	chr2:43668124:C:T	0	43668124	T	C
2	chr2:43668327:T:C	0	43668327	C	T
2	chr2:43669864:C:G	0	43669864	G	C
2	chr2:43669905:G:A	0	43669905	A	G
2	chr2:43670139:C:CA	0	43670139	CA	C
2	chr2:43670361:C:G	0	43670361	G	C
2	chr2:43670441:T:C	0	43670441	C	T
2	chr2:43671282:T:C	0	43671282	C	T
2	chr2:43671827:G:A	0	43671827	A	G
2	chr2:43672779:C:A	0	43672779	A	C
2	chr2:43672838:T:A	0	43672838	A	T
2	chr2:43673296:A:T	0	43673296	T	A
2	chr2:43674474:T:A	0	43674474	A	T
2	chr2:43674648:C:A	0	43674648	A	C
2	chr2:43674651:C:T	0	43674651	T	C
2	chr2:43674712:T:C	0	43674712	C	T
2	chr2:43674756:A:G	0	43674756	G	A
2	chr2:43674776:G:A	0	43674776	A	G
2	chr2:43674791:T:C	0	43674791	C	T
2	chr2:43675372:G:C	0	43675372	C	G
2	chr2:43675618:C:G	0	43675618	G	C
2	chr2:43675624:A:C	0	43675624	C	A
2	chr2:43675927:A:G	0	43675927	G	A
2	chr2:43676123:C:A	0	43676123	A	C
2	chr2:43676344:T:C	0	43676344	C	T
2	chr2:43676648:T:A	0	43676648	A	T
2	chr2:43676999:A:G	0	43676999	G	A
2	chr2:43677169:G:C	0	43677169	C	G
2	chr2:43677625:G:A	0	43677625	A	G
2	chr2:43678038:C:T	0	43678038	T	C
2	chr2:43678221:C:G	0	43678221	G	C
2	chr2:43678245:G:T	0	43678245	T	G
2	chr2:43679396:A:C	0	43679396	C	A
2	chr2:43679605:C:G	0	43679605	G	C
2	chr2:43679650:C:A	0	43679650	A	C
2	chr2:43679758:G:A	0	43679758	A	G
2	chr2:43680022:T:TG	0	43680022	TG	T
2	chr2:43680152:T:A	0	43680152	A	T
2	chr2:43680368:TG:T	0	43680368	T	TG
2	chr2:43680491:C:A	0	43680491	A	C
2	chr2:43680657:T:A	0	43680657	A	T
2	chr2:43680799:C:T	0	43680799	T	C
2	chr2:43680816:T:C	0	43680816	C	T
2	chr2:43680993:A:G	0	43680993	G	A
2	chr2:43681179:A:G	0	43681179	G	A
2	chr2:43681338:T:C	0	43681338	C	T
2	chr2:43681405:T:C	0	43681405	C	T
2	chr2:43681550:T:C	0	43681550	C	T
2	chr2:43681623:A:G	0	43681623	G	A
2	chr2:43681881:A:C	0	43681881	C	A
2	chr2:43681998:C:T	0	43681998	T	C
2	chr2:43682129:C:T	0	43682129	T	C
2	chr2:43682184:A:T	0	43682184	T	A
2	chr2:43682625:A:G	0	43682625	G	A
2	chr2:43682714:A:G	0	43682714	G	A
2	chr2:43682841:C:T	0	43682841	T	C
2	chr2:43682902:C:A	0	43682902	A	C
2	chr2:43683652:T:A	0	43683652	A	T
2	chr2:43683695:A:T	0	43683695	T	A
2	chr2:43683766:A:G	0	43683766	G	A
2	chr2:43684177:T:C	0	43684177	C	T
2	chr2:43684282:C:A	0	43684282	A	C
2	chr2:43685406:T:C	0	43685406	C	T
2	chr2:43685596:G:T	0	43685596	T	G
2	chr2:43686275:C:G	0	43686275	G	C
2	chr2:43686611:T:A	0	43686611	A	T
2	chr2:43686980:ATT:A	0	43686980	A	ATT
2	chr2:43687139:T:C	0	43687139	C	T
2	chr2:43687236:G:C	0	43687236	C	G
2	chr2:43688593:G:A	0	43688593	A	G
2	chr2:43689599:A:G	0	43689599	G	A
2	chr2:43689816:C:T	0	43689816	T	C
2	chr2:43690564:C:A	0	43690564	A	C
2	chr2:43692795:G:C	0	43692795	C	G
2	chr2:43692815:AG:A	0	43692815	A	AG
2	chr2:43693199:A:G	0	43693199	G	A
2	chr2:43693218:C:T	0	43693218	T	C
2	chr2:43693708:A:G	0	43693708	G	A
2	chr2:43694350:A:T	0	43694350	T	A
2	chr2:43694816:A:T	0	43694816	T	A
2	chr2:43695789:C:A	0	43695789	A	C
2	chr2:43697032:T:A	0	43697032	A	T
2	chr2:43698401:C:A	0	43698401	A	C
2	chr2:43698932:G:A	0	43698932	A	G
2	chr2:43699804:T:A	0	43699804	A	T
2	chr2:43701314:T:C	0	43701314	C	T
2	chr2:43701629:A:G	0	43701629	G	A
2	chr2:43701851:T:C	0	43701851	C	T
2	chr2:43701857:A:T	0	43701857	T	A
2	chr2:43702844:G:A	0	43702844	A	G
2	chr2:43702936:C:T	0	43702936	T	C
2	chr2:43703114:A:T	0	43703114	T	A
2	chr2:43703177:G:A	0	43703177	A	G
2	chr2:43703477:G:C	0	43703477	C	G
2	chr2:43703773:A:T	0	43703773	T	A
2	chr2:43704037:T:C	0	43704037	C	T
2	chr2:43704984:A:T	0	43704984	T	A
2	chr2:43705761:A:G	0	43705761	G	A
2	chr2:43708333:C:G	0	43708333	G	C
2	chr2:43708597:T:C	0	43708597	C	T
2	chr2:43708734:T:C	0	43708734	C	T
2	chr2:43709219:T:G	0	43709219	G	T
2	chr2:43709223:T:G	0	43709223	G	T
2	chr2:43709396:G:A	0	43709396	A	G
2	chr2:43709813:T:C	0	43709813	C	T
2	chr2:43709835:A:G	0	43709835	G	A
2	chr2:43710361:T:C	0	43710361	C	T
2	chr2:43710829:A:G	0	43710829	G	A
2	chr2:43710928:G:A	0	43710928	A	G
2	chr2:43711666:C:T	0	43711666	T	C
2	chr2:43711786:C:T	0	43711786	T	C
2	chr2:43711940:A:G	0	43711940	G	A
2	chr2:43712386:A:G	0	43712386	G	A
2	chr2:43712689:T:C	0	43712689	C	T
2	chr2:43713122:A:G	0	43713122	G	A
2	chr2:43713393:G:T	0	43713393	T	G
2	chr2:43713629:T:A	0	43713629	A	T
2	chr2:43714277:C:T	0	43714277	T	C
2	chr2:43714437:A:G	0	43714437	G	A
2	chr2:43714805:A:G	0	43714805	G	A
2	chr2:43715334:G:A	0	43715334	A	G
2	chr2:43715830:A:G	0	43715830	G	A
2	chr2:43715919:A:G	0	43715919	G	A
2	chr2:43716386:A:G	0	43716386	G	A
2	chr2:43716551:C:T	0	43716551	T	C
2	chr2:43717646:T:A	0	43717646	A	T
2	chr2:43717728:C:A	0	43717728	A	C
2	chr2:43718117:C:T	0	43718117	T	C
2	chr2:43718153:A:T	0	43718153	T	A
2	chr2:43718252:A:G	0	43718252	G	A
2	chr2:43718353:C:T	0	43718353	T	C
2	chr2:43718906:C:T	0	43718906	T	C
2	chr2:43720621:T:C	0	43720621	C	T
2	chr2:43720805:A:G	0	43720805	G	A
2	chr2:43721459:A:G	0	43721459	G	A
2	chr2:43722808:A:T	0	43722808	T	A
2	chr2:43722998:T:G	0	43722998	G	T
2	chr2:43723118:C:G	0	43723118	G	C
2	chr2:43723162:A:G	0	43723162	G	A
2	chr2:43723674:C:T	0	43723674	T	C
2	chr2:43723790:G:A	0	43723790	A	G
2	chr2:43723872:T:A	0	43723872	A	T
2	chr2:43724112:AGAGCAGGTTGTCAAGGAGGACTTACCAAGGTAAGTCTG:A	0	43724112	A	AGAGCAGGTTGTCAAGGAGGACTTACCAAGGTAAGTCTG
2	chr2:43724732:A:G	0	43724732	G	A
2	chr2:43725269:G:C	0	43725269	C	G
2	chr2:43725831:A:G	0	43725831	G	A
2	chr2:43726525:A:G	0	43726525	G	A
2	chr2:43726613:C:T	0	43726613	T	C
2	chr2:43727249:C:T	0	43727249	T	C
2	chr2:43727653:C:T	0	43727653	T	C
2	chr2:43732408:C:T	0	43732408	T	C
2	chr2:43732661:C:A	0	43732661	A	C
2	chr2:43732904:A:C	0	43732904	C	A
2	chr2:43732969:T:TC	0	43732969	TC	T
2	chr2:43733600:G:A	0	43733600	A	G
2	chr2:43733681:G:A	0	43733681	A	G
2	chr2:43733786:G:A	0	43733786	A	G
2	chr2:43733817:A:G	0	43733817	G	A
2	chr2:43734310:A:G	0	43734310	G	A
2	chr2:43734613:A:G	0	43734613	G	A
2	chr2:43735423:G:T	0	43735423	T	G
2	chr2:43737008:C:T	0	43737008	T	C
2	chr2:43737868:C:T	0	43737868	T	C
2	chr2:43737887:T:C	0	43737887	C	T
2	chr2:43738640:G:A	0	43738640	A	G
2	chr2:43739748:T:G	0	43739748	G	T
2	chr2:43740350:A:G	0	43740350	G	A
2	chr2:43740383:A:G	0	43740383	G	A
2	chr2:43740885:C:T	0	43740885	T	C
2	chr2:43741028:G:A	0	43741028	A	G
2	chr2:43741177:G:A	0	43741177	A	G
2	chr2:43741192:G:A	0	43741192	A	G
2	chr2:43741373:C:G	0	43741373	G	C
2	chr2:43741717:C:T	0	43741717	T	C
2	chr2:43741940:G:T	0	43741940	T	G
2	chr2:43742449:A:T	0	43742449	T	A
2	chr2:43743113:A:T	0	43743113	T	A
2	chr2:43743148:A:G	0	43743148	G	A
2	chr2:43744153:C:T	0	43744153	T	C
2	chr2:43744550:G:T	0	43744550	T	G
2	chr2:43744741:A:G	0	43744741	G	A
2	chr2:43745293:G:A	0	43745293	A	G
2	chr2:43745527:G:A	0	43745527	A	G
2	chr2:43745569:A:G	0	43745569	G	A
2	chr2:43746385:C:T	0	43746385	T	C
2	chr2:43746812:T:C	0	43746812	C	T
2	chr2:43746901:C:T	0	43746901	T	C
2	chr2:43746964:T:C	0	43746964	C	T
2	chr2:43748042:C:A	0	43748042	A	C
2	chr2:43748307:A:T	0	43748307	T	A
2	chr2:43748818:A:G	0	43748818	G	A
2	chr2:43748949:T:G	0	43748949	G	T
2	chr2:43751179:T:C	0	43751179	C	T
2	chr2:43751419:G:T	0	43751419	T	G
2	chr2:43753065:C:T	0	43753065	T	C
2	chr2:43753492:T:C	0	43753492	C	T
2	chr2:43756254:G:A	0	43756254	A	G
2	chr2:43756689:T:C	0	43756689	C	T
2	chr2:43756816:G:A	0	43756816	A	G
2	chr2:43757763:TA:T	0	43757763	T	TA
2	chr2:43757848:AAAT:A	0	43757848	A	AAAT
2	chr2:43758801:C:A	0	43758801	A	C
2	chr2:43760749:CTT:C	0	43760749	C	CTT
2	chr2:43761385:T:C	0	43761385	C	T
2	chr2:43761991:A:G	0	43761991	G	A
2	chr2:43762817:C:G	0	43762817	G	C
2	chr2:43763364:T:C	0	43763364	C	T
2	chr2:43763410:T:C	0	43763410	C	T
2	chr2:43763689:C:T	0	43763689	T	C
2	chr2:43763690:G:A	0	43763690	A	G
2	chr2:43764171:C:T	0	43764171	T	C
2	chr2:43764218:A:C	0	43764218	C	A
2	chr2:43766309:G:C	0	43766309	C	G
2	chr2:43767558:T:A	0	43767558	A	T
2	chr2:43768352:T:C	0	43768352	C	T
2	chr2:43768478:C:G	0	43768478	G	C
2	chr2:43769626:A:AG	0	43769626	AG	A
2	chr2:43769786:G:A	0	43769786	A	G
2	chr2:43769939:T:C	0	43769939	C	T
2	chr2:43770089:A:G	0	43770089	G	A
2	chr2:43770220:C:T	0	43770220	T	C
2	chr2:43770233:GC:G	0	43770233	G	GC
2	chr2:43770329:T:C	0	43770329	C	T
2	chr2:43770450:G:A	0	43770450	A	G
2	chr2:43770473:G:A	0	43770473	A	G
2	chr2:43770871:T:C	0	43770871	C	T
2	chr2:43771486:C:A	0	43771486	A	C
2	chr2:43771491:C:T	0	43771491	T	C
2	chr2:43771587:G:A	0	43771587	A	G
2	chr2:43771818:TC:T	0	43771818	T	TC
2	chr2:43771990:C:T	0	43771990	T	C
2	chr2:43772043:C:T	0	43772043	T	C
2	chr2:43773356:C:T	0	43773356	T	C
2	chr2:43775484:C:CT	0	43775484	CT	C
2	chr2:43776960:T:G	0	43776960	G	T
2	chr2:43778591:C:G	0	43778591	G	C
2	chr2:43779325:A:C	0	43779325	C	A
2	chr2:43779516:C:T	0	43779516	T	C
2	chr2:43779936:A:G	0	43779936	G	A
2	chr2:43779988:G:A	0	43779988	A	G
2	chr2:43780733:C:T	0	43780733	T	C
2	chr2:43780923:G:T	0	43780923	T	G
2	chr2:43781089:A:G	0	43781089	G	A
2	chr2:43781106:A:G	0	43781106	G	A
2	chr2:43781426:A:G	0	43781426	G	A
2	chr2:43781606:TC:T	0	43781606	T	TC
2	chr2:43781847:C:T	0	43781847	T	C
2	chr2:43781958:A:C	0	43781958	C	A
2	chr2:43782244:C:T	0	43782244	T	C
2	chr2:43782277:A:T	0	43782277	T	A
2	chr2:43782713:G:A	0	43782713	A	G
2	chr2:43783202:C:A	0	43783202	A	C
2	chr2:43783481:G:A	0	43783481	A	G
2	chr2:43784181:C:T	0	43784181	T	C
2	chr2:43784591:C:T	0	43784591	T	C
2	chr2:43785067:G:A	0	43785067	A	G
2	chr2:43785129:C:G	0	43785129	G	C
2	chr2:43785261:T:C	0	43785261	C	T
2	chr2:43785612:T:C	0	43785612	C	T
2	chr2:43785690:T:C	0	43785690	C	T
2	chr2:43785744:T:G	0	43785744	G	T
2	chr2:43785765:A:G	0	43785765	G	A
2	chr2:43786698:T:C	0	43786698	C	T
2	chr2:43786768:G:A	0	43786768	A	G
2	chr2:43787162:A:G	0	43787162	G	A
2	chr2:43787580:T:A	0	43787580	A	T
2	chr2:43788252:A:C	0	43788252	C	A
2	chr2:43788270:A:G	0	43788270	G	A
2	chr2:43788411:G:T	0	43788411	T	G
2	chr2:43788458:G:A	0	43788458	A	G
2	chr2:43788789:A:T	0	43788789	T	A
2	chr2:43789412:A:G	0	43789412	G	A
2	chr2:43789463:G:A	0	43789463	A	G
2	chr2:43789928:G:C	0	43789928	C	G
2	chr2:43789985:A:G	0	43789985	G	A
2	chr2:43790001:G:A	0	43790001	A	G
2	chr2:43790038:C:T	0	43790038	T	C
2	chr2:43790049:T:C	0	43790049	C	T
2	chr2:43790272:C:A	0	43790272	A	C
2	chr2:43792212:C:T	0	43792212	T	C
2	chr2:43792473:T:A	0	43792473	A	T
2	chr2:43792660:G:A	0	43792660	A	G
2	chr2:43792791:C:T	0	43792791	T	C
2	chr2:43792797:C:T	0	43792797	T	C
2	chr2:43793843:A:G	0	43793843	G	A
2	chr2:43793985:A:G	0	43793985	G	A
2	chr2:43794268:A:G	0	43794268	G	A
2	chr2:43794687:T:A	0	43794687	A	T
2	chr2:43795373:A:G	0	43795373	G	A
2	chr2:43795605:A:T	0	43795605	T	A
2	chr2:43795831:T:C	0	43795831	C	T
2	chr2:43797143:T:A	0	43797143	A	T
2	chr2:43797409:C:T	0	43797409	T	C
2	chr2:43797429:G:T	0	43797429	T	G
2	chr2:43797470:G:A	0	43797470	A	G
2	chr2:43798044:A:G	0	43798044	G	A
2	chr2:43798049:C:T	0	43798049	T	C
2	chr2:43798050:T:G	0	43798050	G	T
2	chr2:43798093:C:G	0	43798093	G	C
2	chr2:43800163:G:A	0	43800163	A	G
2	chr2:43800252:C:A	0	43800252	A	C
2	chr2:43801041:C:T	0	43801041	T	C
2	chr2:43802682:C:T	0	43802682	T	C
2	chr2:43803510:C:T	0	43803510	T	C
2	chr2:43803565:A:T	0	43803565	T	A
2	chr2:43804036:G:A	0	43804036	A	G
2	chr2:43804158:G:A	0	43804158	A	G
2	chr2:43804945:G:C	0	43804945	C	G
2	chr2:43807562:C:G	0	43807562	G	C
2	chr2:43807984:C:G	0	43807984	G	C
2	chr2:43809299:G:A	0	43809299	A	G
2	chr2:43809341:T:A	0	43809341	A	T
2	chr2:43809352:A:G	0	43809352	G	A
2	chr2:43809550:A:G	0	43809550	G	A
2	chr2:43809661:A:G	0	43809661	G	A
2	chr2:43809774:T:C	0	43809774	C	T
2	chr2:43809783:T:C	0	43809783	C	T
2	chr2:43810349:A:G	0	43810349	G	A
2	chr2:43811558:G:C	0	43811558	C	G
2	chr2:43811845:C:T	0	43811845	T	C
2	chr2:43812105:C:T	0	43812105	T	C
2	chr2:43812594:C:T	0	43812594	T	C
2	chr2:43812700:C:T	0	43812700	T	C
2	chr2:43813262:G:C	0	43813262	C	G
2	chr2:43815124:C:T	0	43815124	T	C
2	chr2:43815178:A:G	0	43815178	G	A
2	chr2:43815707:A:G	0	43815707	G	A
2	chr2:43815757:A:G	0	43815757	G	A
2	chr2:43815765:C:A	0	43815765	A	C
2	chr2:43816254:G:A	0	43816254	A	G
2	chr2:43816313:A:T	0	43816313	T	A
2	chr2:43817116:A:G	0	43817116	G	A
2	chr2:43817700:A:G	0	43817700	G	A
2	chr2:43817746:C:A	0	43817746	A	C
2	chr2:43817791:T:A	0	43817791	A	T
2	chr2:43817866:C:T	0	43817866	T	C
2	chr2:43818263:G:A	0	43818263	A	G
2	chr2:43818793:G:A	0	43818793	A	G
2	chr2:43819446:T:C	0	43819446	C	T
2	chr2:43821207:C:T	0	43821207	T	C
2	chr2:43821452:C:T	0	43821452	T	C
2	chr2:43823548:C:T	0	43823548	T	C
2	chr2:43825604:GTTA:G	0	43825604	G	GTTA
2	chr2:43825694:C:A	0	43825694	A	C
2	chr2:43825951:G:A	0	43825951	A	G
2	chr2:43826984:G:A	0	43826984	A	G
2	chr2:43827298:C:A	0	43827298	A	C
2	chr2:43827343:G:T	0	43827343	T	G
2	chr2:43827345:G:A	0	43827345	A	G
2	chr2:43828307:G:A	0	43828307	A	G
2	chr2:43828371:C:T	0	43828371	T	C
2	chr2:43828388:T:C	0	43828388	C	T
2	chr2:43828510:A:C	0	43828510	C	A
2	chr2:43828783:C:T	0	43828783	T	C
2	chr2:43828870:C:T	0	43828870	T	C
2	chr2:43828910:AG:A	0	43828910	A	AG
2	chr2:43828973:T:A	0	43828973	A	T
2	chr2:43829009:A:T	0	43829009	T	A
2	chr2:43829183:T:C	0	43829183	C	T
2	chr2:43829305:C:T	0	43829305	T	C
2	chr2:43829402:A:G	0	43829402	G	A
2	chr2:43829661:A:T	0	43829661	T	A
2	chr2:43829717:A:G	0	43829717	G	A
2	chr2:43829963:G:A	0	43829963	A	G
2	chr2:43830079:G:A	0	43830079	A	G
2	chr2:43830686:TCTC:T	0	43830686	T	TCTC
2	chr2:43830738:T:C	0	43830738	C	T
2	chr2:43830928:A:G	0	43830928	G	A
2	chr2:43831062:G:A	0	43831062	A	G
2	chr2:43831331:T:C	0	43831331	C	T
2	chr2:43833770:T:C	0	43833770	C	T
2	chr2:43835147:C:T	0	43835147	T	C
2	chr2:43835757:G:T	0	43835757	T	G
2	chr2:43835959:G:C	0	43835959	C	G
2	chr2:43836043:T:G	0	43836043	G	T
2	chr2:43836176:A:G	0	43836176	G	A
2	chr2:43836218:A:G	0	43836218	G	A
2	chr2:43836592:C:T	0	43836592	T	C
2	chr2:43836923:C:T	0	43836923	T	C
2	chr2:43836958:G:A	0	43836958	A	G
2	chr2:43837212:T:C	0	43837212	C	T
2	chr2:43837951:G:A	0	43837951	A	G
2	chr2:43840030:G:A	0	43840030	A	G
2	chr2:43840680:T:G	0	43840680	G	T
2	chr2:43841837:C:A	0	43841837	A	C
2	chr2:43842378:C:T	0	43842378	T	C
2	chr2:43842563:C:A	0	43842563	A	C
2	chr2:43842633:G:A	0	43842633	A	G
2	chr2:43842642:A:T	0	43842642	T	A
2	chr2:43843112:T:C	0	43843112	C	T
2	chr2:43843500:T:C	0	43843500	C	T
2	chr2:43843796:A:G	0	43843796	G	A
2	chr2:43844500:C:T	0	43844500	T	C
2	chr2:43844604:A:G	0	43844604	G	A
2	chr2:43845437:G:T	0	43845437	T	G
2	chr2:43845748:A:G	0	43845748	G	A
2	chr2:43846861:G:A	0	43846861	A	G
2	chr2:43847954:A:G	0	43847954	G	A
2	chr2:43848344:T:C	0	43848344	C	T
2	chr2:43849283:CTCAGAGT:C	0	43849283	C	CTCAGAGT
2	chr2:43850086:T:C	0	43850086	C	T
2	chr2:43850629:C:T	0	43850629	T	C
2	chr2:43851023:A:G	0	43851023	G	A
2	chr2:43851053:T:C	0	43851053	C	T
2	chr2:43851714:G:A	0	43851714	A	G
2	chr2:43851865:T:C	0	43851865	C	T
2	chr2:43852262:G:A	0	43852262	A	G
2	chr2:43852467:G:A	0	43852467	A	G
2	chr2:43852532:C:T	0	43852532	T	C
2	chr2:43853103:A:G	0	43853103	G	A
2	chr2:43853171:C:T	0	43853171	T	C
2	chr2:43853185:A:G	0	43853185	G	A
2	chr2:43853200:T:A	0	43853200	A	T
2	chr2:43853541:T:TA	0	43853541	TA	T
2	chr2:43853576:C:T	0	43853576	T	C
2	chr2:43853748:T:C	0	43853748	C	T
2	chr2:43853828:G:A	0	43853828	A	G
2	chr2:43853903:T:C	0	43853903	C	T
2	chr2:43854111:A:G	0	43854111	G	A
2	chr2:43854226:T:G	0	43854226	G	T
2	chr2:43854287:T:A	0	43854287	A	T
2	chr2:43854349:C:T	0	43854349	T	C
2	chr2:43854488:T:G	0	43854488	G	T
2	chr2:43854498:T:A	0	43854498	A	T
2	chr2:43854919:G:T	0	43854919	T	G
2	chr2:43855223:A:G	0	43855223	G	A
2	chr2:43855414:C:G	0	43855414	G	C
2	chr2:43855550:G:C	0	43855550	C	G
2	chr2:43855564:C:T	0	43855564	T	C
2	chr2:43855572:A:G	0	43855572	G	A
2	chr2:43855576:A:G	0	43855576	G	A
2	chr2:43855763:T:C	0	43855763	C	T
2	chr2:43855779:A:T	0	43855779	T	A
2	chr2:43855840:G:A	0	43855840	A	G
2	chr2:43856405:T:C	0	43856405	C	T
2	chr2:43856665:A:G	0	43856665	G	A
2	chr2:43856746:T:C	0	43856746	C	T
2	chr2:43856913:T:C	0	43856913	C	T
2	chr2:43857041:C:A	0	43857041	A	C
2	chr2:43857351:A:C	0	43857351	C	A
2	chr2:43857364:A:T	0	43857364	T	A
2	chr2:43857873:G:A	0	43857873	A	G
2	chr2:43857955:G:T	0	43857955	T	G
2	chr2:43858105:A:G	0	43858105	G	A
2	chr2:43858127:T:C	0	43858127	C	T
2	chr2:43858567:C:A	0	43858567	A	C
2	chr2:43858988:C:A	0	43858988	A	C
2	chr2:43859082:C:A	0	43859082	A	C
2	chr2:43859084:G:C	0	43859084	C	G
2	chr2:43860234:A:G	0	43860234	G	A
2	chr2:43860501:A:G	0	43860501	G	A
2	chr2:43861008:A:G	0	43861008	G	A
2	chr2:43861039:T:C	0	43861039	C	T
2	chr2:43861251:T:C	0	43861251	C	T
2	chr2:43861712:C:T	0	43861712	T	C
2	chr2:43861909:T:C	0	43861909	C	T
2	chr2:43862086:T:A	0	43862086	A	T
2	chr2:43862795:G:A	0	43862795	A	G
2	chr2:43862913:T:C	0	43862913	C	T
2	chr2:43863045:G:A	0	43863045	A	G
2	chr2:43863047:G:A	0	43863047	A	G
2	chr2:43863067:C:T	0	43863067	T	C
2	chr2:43863131:C:G	0	43863131	G	C
2	chr2:43863194:T:C	0	43863194	C	T
2	chr2:43863916:G:A	0	43863916	A	G
2	chr2:43863919:C:T	0	43863919	T	C
2	chr2:43863944:A:G	0	43863944	G	A
2	chr2:43863958:G:C	0	43863958	C	G
2	chr2:43864140:T:C	0	43864140	C	T
2	chr2:43864283:T:C	0	43864283	C	T
2	chr2:43864367:T:C	0	43864367	C	T
2	chr2:43864499:A:G	0	43864499	G	A
2	chr2:43864927:C:T	0	43864927	T	C
2	chr2:43864928:A:G	0	43864928	G	A
2	chr2:43865479:C:A	0	43865479	A	C
2	chr2:43865487:C:G	0	43865487	G	C
2	chr2:43865555:C:A	0	43865555	A	C
2	chr2:43867015:C:T	0	43867015	T	C
2	chr2:43867477:A:G	0	43867477	G	A
2	chr2:43867619:C:T	0	43867619	T	C
2	chr2:43868074:T:G	0	43868074	G	T
2	chr2:43868227:A:C	0	43868227	C	A
2	chr2:43868337:G:A	0	43868337	A	G
2	chr2:43868347:T:C	0	43868347	C	T
2	chr2:43868482:A:G	0	43868482	G	A
2	chr2:43868611:G:A	0	43868611	A	G
2	chr2:43868725:C:T	0	43868725	T	C
2	chr2:43868824:G:A	0	43868824	A	G
2	chr2:43869179:G:A	0	43869179	A	G
2	chr2:43869263:G:A	0	43869263	A	G
2	chr2:43869318:A:C	0	43869318	C	A
2	chr2:43869420:T:A	0	43869420	A	T
2	chr2:43869631:T:A	0	43869631	A	T
2	chr2:43869643:C:A	0	43869643	A	C
2	chr2:43870228:C:T	0	43870228	T	C
2	chr2:43870249:A:C	0	43870249	C	A
2	chr2:43870543:C:T	0	43870543	T	C
2	chr2:43870571:G:A	0	43870571	A	G
2	chr2:43870875:A:G	0	43870875	G	A
2	chr2:43870890:G:A	0	43870890	A	G
2	chr2:43871192:A:G	0	43871192	G	A
2	chr2:43871716:T:C	0	43871716	C	T
2	chr2:43871918:A:G	0	43871918	G	A
2	chr2:43872443:G:A	0	43872443	A	G
2	chr2:43872938:G:A	0	43872938	A	G
2	chr2:43872965:TAC:T	0	43872965	T	TAC
2	chr2:43873218:T:C	0	43873218	C	T
2	chr2:43874075:CA:C	0	43874075	C	CA
2	chr2:43874090:A:G	0	43874090	G	A
2	chr2:43874688:G:A	0	43874688	A	G
2	chr2:43874745:T:C	0	43874745	C	T
2	chr2:43874825:G:A	0	43874825	A	G
2	chr2:43875058:T:C	0	43875058	C	T
2	chr2:43875096:T:C	0	43875096	C	T
2	chr2:43875352:C:T	0	43875352	T	C
2	chr2:43875878:T:C	0	43875878	C	T
2	chr2:43876098:T:C	0	43876098	C	T
2	chr2:43877016:A:G	0	43877016	G	A
2	chr2:43877062:A:G	0	43877062	G	A
2	chr2:43877471:ACT:A	0	43877471	A	ACT
2	chr2:43877786:T:C	0	43877786	C	T
2	chr2:43878918:C:T	0	43878918	T	C
2	chr2:43880562:T:C	0	43880562	C	T
2	chr2:43880603:G:T	0	43880603	T	G
2	chr2:43880686:A:G	0	43880686	G	A
2	chr2:43882142:A:G	0	43882142	G	A
2	chr2:43882368:C:A	0	43882368	A	C
2	chr2:43882485:T:C	0	43882485	C	T
2	chr2:43883284:CAA:C	0	43883284	C	CAA
2	chr2:43884913:T:C	0	43884913	C	T
2	chr2:43884936:A:G	0	43884936	G	A
2	chr2:43885283:C:T	0	43885283	T	C
2	chr2:43885706:A:C	0	43885706	C	A
2	chr2:43885999:G:A	0	43885999	A	G
2	chr2:43888961:C:T	0	43888961	T	C
2	chr2:43889697:C:T	0	43889697	T	C
2	chr2:43890424:A:C	0	43890424	C	A
2	chr2:43891289:C:T	0	43891289	T	C
2	chr2:43892277:T:C	0	43892277	C	T
2	chr2:43893551:C:T	0	43893551	T	C
2	chr2:43893707:A:G	0	43893707	G	A
2	chr2:43893808:C:T	0	43893808	T	C
2	chr2:43894804:A:G	0	43894804	G	A
2	chr2:43896533:TC:T	0	43896533	T	TC
2	chr2:43896619:G:A	0	43896619	A	G
2	chr2:43896620:G:A	0	43896620	A	G
2	chr2:43897919:C:T	0	43897919	T	C
2	chr2:43897947:C:T	0	43897947	T	C
2	chr2:43898046:T:A	0	43898046	A	T
2	chr2:43900156:T:C	0	43900156	C	T
2	chr2:43900202:T:A	0	43900202	A	T
2	chr2:43900368:A:T	0	43900368	T	A
2	chr2:43900386:T:C	0	43900386	C	T
2	chr2:43901773:C:T	0	43901773	T	C
2	chr2:43904530:T:A	0	43904530	A	T
2	chr2:43904694:AAAAAAACAAAAAC:A	0	43904694	A	AAAAAAACAAAAAC
2	chr2:43904952:T:C	0	43904952	C	T
2	chr2:43906635:C:G	0	43906635	G	C
2	chr2:43907561:T:TA	0	43907561	TA	T
2	chr2:43908175:G:A	0	43908175	A	G
2	chr2:43908636:CT:C	0	43908636	C	CT
2	chr2:43908858:C:A	0	43908858	A	C
2	chr2:43909329:C:T	0	43909329	T	C
2	chr2:43909337:G:A	0	43909337	A	G
2	chr2:43910648:A:T	0	43910648	T	A
2	chr2:43911348:C:G	0	43911348	G	C
2	chr2:43912049:T:C	0	43912049	C	T
2	chr2:43912058:G:A	0	43912058	A	G
2	chr2:43912335:A:G	0	43912335	G	A
2	chr2:43912847:G:A	0	43912847	A	G
2	chr2:43915950:C:G	0	43915950	G	C
2	chr2:43916077:T:A	0	43916077	A	T
2	chr2:43916201:G:A	0	43916201	A	G
2	chr2:43916313:G:C	0	43916313	C	G
2	chr2:43916617:A:G	0	43916617	G	A
2	chr2:43916765:G:A	0	43916765	A	G
2	chr2:43917111:G:A	0	43917111	A	G
2	chr2:43917178:T:C	0	43917178	C	T
2	chr2:43917354:C:T	0	43917354	T	C
2	chr2:43919104:G:A	0	43919104	A	G
2	chr2:43919373:A:G	0	43919373	G	A
2	chr2:43920360:C:T	0	43920360	T	C
2	chr2:43921028:G:A	0	43921028	A	G
2	chr2:43922178:A:C	0	43922178	C	A
2	chr2:43922303:T:C	0	43922303	C	T
2	chr2:43922583:A:C	0	43922583	C	A
2	chr2:43923308:G:A	0	43923308	A	G
2	chr2:43923372:C:G	0	43923372	G	C
2	chr2:43924214:C:T	0	43924214	T	C
2	chr2:43924669:C:T	0	43924669	T	C
2	chr2:43924919:A:G	0	43924919	G	A
2	chr2:43925041:G:A	0	43925041	A	G
2	chr2:43925267:G:T	0	43925267	T	G
2	chr2:43925856:C:G	0	43925856	G	C
2	chr2:43927000:T:C	0	43927000	C	T
2	chr2:43927371:T:C	0	43927371	C	T
2	chr2:43927497:T:A	0	43927497	A	T
2	chr2:43928023:GA:G	0	43928023	G	GA
2	chr2:43928169:C:G	0	43928169	G	C
2	chr2:43929301:G:A	0	43929301	A	G
2	chr2:43929421:G:A	0	43929421	A	G
2	chr2:43930302:T:C	0	43930302	C	T
2	chr2:43930582:C:T	0	43930582	T	C
2	chr2:43931461:T:C	0	43931461	C	T
2	chr2:43932319:C:T	0	43932319	T	C
2	chr2:43932551:T:C	0	43932551	C	T
2	chr2:43935027:A:G	0	43935027	G	A
2	chr2:43935181:T:C	0	43935181	C	T
2	chr2:43937342:T:A	0	43937342	A	T
2	chr2:43942712:C:T	0	43942712	T	C
2	chr2:43943235:T:C	0	43943235	C	T
2	chr2:43943442:A:T	0	43943442	T	A
2	chr2:43945497:T:C	0	43945497	C	T
2	chr2:43946283:T:G	0	43946283	G	T
2	chr2:43946877:G:A	0	43946877	A	G
2	chr2:43947829:T:A	0	43947829	A	T
2	chr2:43948227:A:C	0	43948227	C	A
2	chr2:43950230:AT:A	0	43950230	A	AT
2	chr2:43950421:C:T	0	43950421	T	C
2	chr2:43950809:T:C	0	43950809	C	T
2	chr2:43950895:T:C	0	43950895	C	T
2	chr2:43951639:C:G	0	43951639	G	C
2	chr2:43952597:C:T	0	43952597	T	C
2	chr2:43953366:G:A	0	43953366	A	G
2	chr2:43954037:C:G	0	43954037	G	C
2	chr2:43954212:C:T	0	43954212	T	C
2	chr2:43954295:G:A	0	43954295	A	G
2	chr2:43955111:A:G	0	43955111	G	A
2	chr2:43955635:G:T	0	43955635	T	G
2	chr2:43956806:C:T	0	43956806	T	C
2	chr2:43957990:T:C	0	43957990	C	T
2	chr2:43958167:T:C	0	43958167	C	T
2	chr2:43958579:T:C	0	43958579	C	T
2	chr2:43959359:A:C	0	43959359	C	A
2	chr2:43960245:A:G	0	43960245	G	A
2	chr2:43960513:A:G	0	43960513	G	A
2	chr2:43962199:G:A	0	43962199	A	G
2	chr2:43962348:G:A	0	43962348	A	G
2	chr2:43963041:G:C	0	43963041	C	G
2	chr2:43964261:TTCCTC:T	0	43964261	T	TTCCTC
2	chr2:43964416:G:A	0	43964416	A	G
2	chr2:43964841:T:C	0	43964841	C	T
2	chr2:43965018:T:C	0	43965018	C	T
2	chr2:43965289:G:C	0	43965289	C	G
2	chr2:43965632:A:G	0	43965632	G	A
2	chr2:43966762:A:T	0	43966762	T	A
2	chr2:43967135:A:G	0	43967135	G	A
2	chr2:43967740:C:T	0	43967740	T	C
2	chr2:43968607:A:G	0	43968607	G	A
2	chr2:43968670:A:C	0	43968670	C	A
2	chr2:43968725:G:A	0	43968725	A	G
2	chr2:43969819:A:C	0	43969819	C	A
2	chr2:43971634:TC:T	0	43971634	T	TC
2	chr2:43972476:T:C	0	43972476	C	T
2	chr2:43974120:T:C	0	43974120	C	T
2	chr2:43974237:T:C	0	43974237	C	T
2	chr2:43976440:G:A	0	43976440	A	G
2	chr2:43976878:C:G	0	43976878	G	C
2	chr2:43977578:T:C	0	43977578	C	T
2	chr2:43977859:G:C	0	43977859	C	G
2	chr2:43979159:GAA:G	0	43979159	G	GAA
2	chr2:43979660:A:C	0	43979660	C	A
2	chr2:43981552:G:A	0	43981552	A	G
2	chr2:43981994:GC:G	0	43981994	G	GC
2	chr2:43982667:C:A	0	43982667	A	C
2	chr2:43983347:A:G	0	43983347	G	A
2	chr2:43983785:T:A	0	43983785	A	T
2	chr2:43983944:A:C	0	43983944	C	A
2	chr2:43984109:C:G	0	43984109	G	C
2	chr2:43985222:G:T	0	43985222	T	G
2	chr2:43985554:C:A	0	43985554	A	C
2	chr2:43985692:T:C	0	43985692	C	T
2	chr2:43986472:T:A	0	43986472	A	T
2	chr2:43986903:A:T	0	43986903	T	A
2	chr2:43986997:A:G	0	43986997	G	A
2	chr2:43987075:C:T	0	43987075	T	C
2	chr2:43987110:T:A	0	43987110	A	T
2	chr2:43987175:T:C	0	43987175	C	T
2	chr2:43987978:T:G	0	43987978	G	T
2	chr2:43988046:G:A	0	43988046	A	G
2	chr2:43988571:C:T	0	43988571	T	C
2	chr2:43990076:A:G	0	43990076	G	A
2	chr2:43990112:G:A	0	43990112	A	G
2	chr2:43990240:G:A	0	43990240	A	G
2	chr2:43990405:C:A	0	43990405	A	C
2	chr2:43990449:G:A	0	43990449	A	G
2	chr2:43990470:C:T	0	43990470	T	C
2	chr2:43991307:T:C	0	43991307	C	T
2	chr2:43991498:G:T	0	43991498	T	G
2	chr2:43991699:G:A	0	43991699	A	G
2	chr2:43992607:C:T	0	43992607	T	C
2	chr2:43993466:G:A	0	43993466	A	G
2	chr2:43993475:G:C	0	43993475	C	G
2	chr2:43993706:T:C	0	43993706	C	T
2	chr2:43993718:A:G	0	43993718	G	A
2	chr2:43994564:T:A	0	43994564	A	T
2	chr2:43994923:G:A	0	43994923	A	G
2	chr2:43995742:C:A	0	43995742	A	C
2	chr2:43997210:CG:C	0	43997210	C	CG
2	chr2:43997240:C:T	0	43997240	T	C
2	chr2:43997833:C:T	0	43997833	T	C
2	chr2:44000613:G:A	0	44000613	A	G
2	chr2:44001591:G:A	0	44001591	A	G
2	chr2:44001605:T:A	0	44001605	A	T
2	chr2:44002021:G:T	0	44002021	T	G
2	chr2:44002574:G:A	0	44002574	A	G
2	chr2:44002623:T:A	0	44002623	A	T
2	chr2:44002647:G:A	0	44002647	A	G
2	chr2:44003546:A:C	0	44003546	C	A
2	chr2:44003752:G:A	0	44003752	A	G
2	chr2:44004503:T:C	0	44004503	C	T
2	chr2:44004504:G:A	0	44004504	A	G
2	chr2:44004830:A:G	0	44004830	G	A
2	chr2:44004913:A:G	0	44004913	G	A
2	chr2:44005308:A:T	0	44005308	T	A
2	chr2:44005565:C:T	0	44005565	T	C
2	chr2:44005775:A:G	0	44005775	G	A
2	chr2:44005851:T:C	0	44005851	C	T
2	chr2:44006266:G:C	0	44006266	C	G
2	chr2:44006308:A:G	0	44006308	G	A
2	chr2:44006853:A:T	0	44006853	T	A
2	chr2:44006884:T:C	0	44006884	C	T
2	chr2:44007712:C:T	0	44007712	T	C
2	chr2:44008165:A:G	0	44008165	G	A
2	chr2:44008330:C:A	0	44008330	A	C
2	chr2:44008335:T:C	0	44008335	C	T
2	chr2:44008960:T:G	0	44008960	G	T
2	chr2:44009828:A:C	0	44009828	C	A
2	chr2:44010196:C:A	0	44010196	A	C
2	chr2:44010331:T:C	0	44010331	C	T
2	chr2:44010343:T:A	0	44010343	A	T
2	chr2:44010648:G:A	0	44010648	A	G
2	chr2:44010735:A:G	0	44010735	G	A
2	chr2:44010802:C:T	0	44010802	T	C
2	chr2:44011091:G:A	0	44011091	A	G
2	chr2:44011166:A:G	0	44011166	G	A
2	chr2:44011220:C:G	0	44011220	G	C
2	chr2:44011391:G:A	0	44011391	A	G
2	chr2:44011398:T:C	0	44011398	C	T
2	chr2:44011506:G:A	0	44011506	A	G
2	chr2:44011530:C:G	0	44011530	G	C
2	chr2:44011768:T:G	0	44011768	G	T
2	chr2:44011876:T:A	0	44011876	A	T
2	chr2:44011956:C:T	0	44011956	T	C
2	chr2:44012541:A:C	0	44012541	C	A
2	chr2:44012957:A:C	0	44012957	C	A
2	chr2:44013083:A:G	0	44013083	G	A
2	chr2:44013383:A:T	0	44013383	T	A
2	chr2:44013742:G:A	0	44013742	A	G
2	chr2:44014386:C:T	0	44014386	T	C
2	chr2:44014842:C:T	0	44014842	T	C
2	chr2:44015494:T:C	0	44015494	C	T
2	chr2:44015633:A:G	0	44015633	G	A
2	chr2:44015640:G:A	0	44015640	A	G
2	chr2:44015746:G:C	0	44015746	C	G
2	chr2:44016037:A:G	0	44016037	G	A
2	chr2:44016510:T:C	0	44016510	C	T
2	chr2:44017403:A:G	0	44017403	G	A
2	chr2:44017840:G:C	0	44017840	C	G
2	chr2:44017861:A:G	0	44017861	G	A
2	chr2:44018870:A:T	0	44018870	T	A
2	chr2:44019622:A:G	0	44019622	G	A
2	chr2:44020272:T:A	0	44020272	A	T
2	chr2:44020400:C:T	0	44020400	T	C
2	chr2:44020640:G:A	0	44020640	A	G
2	chr2:44020807:T:G	0	44020807	G	T
2	chr2:44021244:A:G	0	44021244	G	A
2	chr2:44021425:T:A	0	44021425	A	T
2	chr2:44021569:T:C	0	44021569	C	T
2	chr2:44021808:G:C	0	44021808	C	G
2	chr2:44022988:T:C	0	44022988	C	T
2	chr2:44023010:A:G	0	44023010	G	A
2	chr2:44023016:T:G	0	44023016	G	T
2	chr2:44023444:C:T	0	44023444	T	C
2	chr2:44023730:G:A	0	44023730	A	G
2	chr2:44024036:G:A	0	44024036	A	G
2	chr2:44025626:T:A	0	44025626	A	T
2	chr2:44026869:T:G	0	44026869	G	T
2	chr2:44027815:A:G	0	44027815	G	A
2	chr2:44028079:G:C	0	44028079	C	G
2	chr2:44028285:C:T	0	44028285	T	C
2	chr2:44028430:A:T	0	44028430	T	A
2	chr2:44029502:C:T	0	44029502	T	C
2	chr2:44031391:T:C	0	44031391	C	T
2	chr2:44031433:T:C	0	44031433	C	T
2	chr2:44031678:T:C	0	44031678	C	T
2	chr2:44032005:C:G	0	44032005	G	C
2	chr2:44032139:G:C	0	44032139	C	G
2	chr2:44032351:A:G	0	44032351	G	A
2	chr2:44032487:A:G	0	44032487	G	A
2	chr2:44033208:A:G	0	44033208	G	A
2	chr2:44033613:T:C	0	44033613	C	T
2	chr2:44033679:T:A	0	44033679	A	T
2	chr2:44033775:C:T	0	44033775	T	C
2	chr2:44034389:A:C	0	44034389	C	A
2	chr2:44034753:T:C	0	44034753	C	T
```
