## Supplementary material for "Characterization of shared and ancestry-specific signals driving complex traits using multi-ancestry fine-mapping": s1_data.bim

```
2	chr2:47814238:A:G	0	47814238	G	A
2	chr2:47814247:T:C	0	47814247	C	T
2	chr2:47816079:C:T	0	47816079	T	C
2	chr2:47816647:C:CCA	0	47816647	CCA	C
2	chr2:47816835:T:C	0	47816835	C	T
2	chr2:47817633:C:T	0	47817633	T	C
2	chr2:47819364:T:C	0	47819364	C	T
2	chr2:47819668:A:G	0	47819668	G	A
2	chr2:47821990:G:C	0	47821990	C	G
2	chr2:47822805:A:G	0	47822805	G	A
2	chr2:47823057:T:C	0	47823057	C	T
2	chr2:47823547:A:G	0	47823547	G	A
2	chr2:47823904:G:T	0	47823904	T	G
2	chr2:47824032:C:G	0	47824032	G	C
2	chr2:47826670:T:C	0	47826670	C	T
2	chr2:47826774:T:G	0	47826774	G	T
2	chr2:47827393:A:G	0	47827393	G	A
2	chr2:47827472:A:G	0	47827472	G	A
2	chr2:47828172:A:G	0	47828172	G	A
2	chr2:47828344:C:G	0	47828344	G	C
2	chr2:47828419:C:A	0	47828419	A	C
2	chr2:47828571:T:C	0	47828571	C	T
2	chr2:47829029:C:G	0	47829029	G	C
2	chr2:47829092:G:A	0	47829092	A	G
2	chr2:47830149:T:A	0	47830149	A	T
2	chr2:47831298:C:T	0	47831298	T	C
2	chr2:47831452:A:C	0	47831452	C	A
2	chr2:47831503:T:C	0	47831503	C	T
2	chr2:47832332:AAAAT:A	0	47832332	A	AAAAT
2	chr2:47833737:T:C	0	47833737	C	T
2	chr2:47833808:G:A	0	47833808	A	G
2	chr2:47834082:G:A	0	47834082	A	G
2	chr2:47834289:A:G	0	47834289	G	A
2	chr2:47835098:A:G	0	47835098	G	A
2	chr2:47835622:G:A	0	47835622	A	G
2	chr2:47835645:G:A	0	47835645	A	G
2	chr2:47837992:G:A	0	47837992	A	G
2	chr2:47838605:C:T	0	47838605	T	C
2	chr2:47840128:A:G	0	47840128	G	A
2	chr2:47841508:C:T	0	47841508	T	C
2	chr2:47842164:C:T	0	47842164	T	C
2	chr2:47842306:C:T	0	47842306	T	C
2	chr2:47843678:T:A	0	47843678	A	T
2	chr2:47843737:T:G	0	47843737	G	T
2	chr2:47844116:T:A	0	47844116	A	T
2	chr2:47844514:ATAT:A	0	47844514	A	ATAT
2	chr2:47845872:A:C	0	47845872	C	A
2	chr2:47845978:C:T	0	47845978	T	C
2	chr2:47846676:T:C	0	47846676	C	T
2	chr2:47846738:TATATC:T	0	47846738	T	TATATC
2	chr2:47847194:G:A	0	47847194	A	G
2	chr2:47848142:AC:A	0	47848142	A	AC
2	chr2:47848263:T:C	0	47848263	C	T
2	chr2:47849940:G:A	0	47849940	A	G
2	chr2:47850360:A:C	0	47850360	C	A
2	chr2:47850566:A:T	0	47850566	T	A
2	chr2:47851072:A:T	0	47851072	T	A
2	chr2:47851188:G:A	0	47851188	A	G
2	chr2:47851198:C:T	0	47851198	T	C
2	chr2:47852839:T:C	0	47852839	C	T
2	chr2:47855890:G:A	0	47855890	A	G
2	chr2:47857423:A:T	0	47857423	T	A
2	chr2:47857922:C:A	0	47857922	A	C
2	chr2:47859715:T:G	0	47859715	G	T
2	chr2:47859888:C:G	0	47859888	G	C
2	chr2:47860949:T:C	0	47860949	C	T
2	chr2:47861009:T:C	0	47861009	C	T
2	chr2:47861273:A:G	0	47861273	G	A
2	chr2:47861294:T:G	0	47861294	G	T
2	chr2:47864269:A:T	0	47864269	T	A
2	chr2:47865526:C:T	0	47865526	T	C
2	chr2:47866333:C:T	0	47866333	T	C
2	chr2:47866497:C:T	0	47866497	T	C
2	chr2:47867722:TAAGTCA:T	0	47867722	T	TAAGTCA
2	chr2:47867971:A:C	0	47867971	C	A
2	chr2:47868036:G:A	0	47868036	A	G
2	chr2:47868748:G:A	0	47868748	A	G
2	chr2:47870406:T:C	0	47870406	C	T
2	chr2:47871513:C:T	0	47871513	T	C
2	chr2:47871569:C:T	0	47871569	T	C
2	chr2:47872359:C:T	0	47872359	T	C
2	chr2:47875092:G:A	0	47875092	A	G
2	chr2:47876082:A:G	0	47876082	G	A
2	chr2:47876372:T:C	0	47876372	C	T
2	chr2:47877007:T:C	0	47877007	C	T
2	chr2:47877299:A:C	0	47877299	C	A
2	chr2:47878706:G:A	0	47878706	A	G
2	chr2:47879243:T:A	0	47879243	A	T
2	chr2:47879838:A:G	0	47879838	G	A
2	chr2:47879940:C:T	0	47879940	T	C
2	chr2:47880754:G:C	0	47880754	C	G
2	chr2:47882474:C:T	0	47882474	T	C
2	chr2:47883425:A:C	0	47883425	C	A
2	chr2:47884057:T:C	0	47884057	C	T
2	chr2:47884828:CA:C	0	47884828	C	CA
2	chr2:47884880:C:A	0	47884880	A	C
2	chr2:47886007:A:ATGC	0	47886007	ATGC	A
2	chr2:47886955:C:G	0	47886955	G	C
2	chr2:47887070:G:A	0	47887070	A	G
2	chr2:47887195:T:G	0	47887195	G	T
2	chr2:47888027:T:G	0	47888027	G	T
2	chr2:47888803:T:C	0	47888803	C	T
2	chr2:47888813:T:C	0	47888813	C	T
2	chr2:47889093:T:C	0	47889093	C	T
2	chr2:47891757:T:C	0	47891757	C	T
2	chr2:47892134:C:T	0	47892134	T	C
2	chr2:47892278:T:A	0	47892278	A	T
2	chr2:47892307:A:C	0	47892307	C	A
2	chr2:47892949:T:C	0	47892949	C	T
2	chr2:47893727:G:A	0	47893727	A	G
2	chr2:47893992:G:C	0	47893992	C	G
2	chr2:47894464:T:C	0	47894464	C	T
2	chr2:47895990:C:T	0	47895990	T	C
2	chr2:47896247:T:C	0	47896247	C	T
2	chr2:47896756:A:C	0	47896756	C	A
2	chr2:47896931:A:C	0	47896931	C	A
2	chr2:47897039:G:C	0	47897039	C	G
2	chr2:47897090:A:C	0	47897090	C	A
2	chr2:47897365:G:C	0	47897365	C	G
2	chr2:47899600:T:G	0	47899600	G	T
2	chr2:47900121:T:C	0	47900121	C	T
2	chr2:47901270:C:T	0	47901270	T	C
2	chr2:47902273:C:T	0	47902273	T	C
2	chr2:47903800:G:A	0	47903800	A	G
2	chr2:47904797:T:C	0	47904797	C	T
2	chr2:47908378:G:C	0	47908378	C	G
2	chr2:47908953:T:C	0	47908953	C	T
2	chr2:47909894:A:G	0	47909894	G	A
2	chr2:47911146:A:G	0	47911146	G	A
2	chr2:47911495:C:A	0	47911495	A	C
2	chr2:47911653:A:G	0	47911653	G	A
2	chr2:47913356:G:C	0	47913356	C	G
2	chr2:47914695:T:C	0	47914695	C	T
2	chr2:47916010:T:C	0	47916010	C	T
2	chr2:47917737:C:T	0	47917737	T	C
2	chr2:47918808:C:T	0	47918808	T	C
2	chr2:47918983:T:C	0	47918983	C	T
2	chr2:47920450:T:C	0	47920450	C	T
2	chr2:47921748:CA:C	0	47921748	C	CA
2	chr2:47922558:T:C	0	47922558	C	T
2	chr2:47922876:TA:T	0	47922876	T	TA
2	chr2:47924030:A:ATGT	0	47924030	ATGT	A
2	chr2:47925153:T:C	0	47925153	C	T
2	chr2:47925859:C:A	0	47925859	A	C
2	chr2:47928345:C:A	0	47928345	A	C
2	chr2:47929696:A:G	0	47929696	G	A
2	chr2:47929770:G:A	0	47929770	A	G
2	chr2:47929806:A:G	0	47929806	G	A
2	chr2:47931059:G:A	0	47931059	A	G
2	chr2:47931179:C:T	0	47931179	T	C
2	chr2:47931201:A:G	0	47931201	G	A
2	chr2:47931919:T:C	0	47931919	C	T
2	chr2:47933087:G:A	0	47933087	A	G
2	chr2:47933143:C:T	0	47933143	T	C
2	chr2:47933372:G:A	0	47933372	A	G
2	chr2:47934419:A:G	0	47934419	G	A
2	chr2:47935127:AG:A	0	47935127	A	AG
2	chr2:47935141:G:A	0	47935141	A	G
2	chr2:47935221:CTTGT:C	0	47935221	C	CTTGT
2	chr2:47936472:C:T	0	47936472	T	C
2	chr2:47936991:C:T	0	47936991	T	C
2	chr2:47937195:T:G	0	47937195	G	T
2	chr2:47938715:G:A	0	47938715	A	G
2	chr2:47938718:T:G	0	47938718	G	T
2	chr2:47938728:G:A	0	47938728	A	G
2	chr2:47939100:TC:T	0	47939100	T	TC
2	chr2:47939129:T:C	0	47939129	C	T
2	chr2:47939852:G:A	0	47939852	A	G
2	chr2:47940800:C:T	0	47940800	T	C
2	chr2:47941003:A:C	0	47941003	C	A
2	chr2:47941601:A:G	0	47941601	G	A
2	chr2:47941994:A:G	0	47941994	G	A
2	chr2:47942085:G:C	0	47942085	C	G
2	chr2:47942146:A:G	0	47942146	G	A
2	chr2:47942534:G:C	0	47942534	C	G
2	chr2:47942629:G:C	0	47942629	C	G
2	chr2:47943841:T:C	0	47943841	C	T
2	chr2:47943921:A:T	0	47943921	T	A
2	chr2:47946727:C:T	0	47946727	T	C
2	chr2:47947060:T:C	0	47947060	C	T
2	chr2:47947647:G:A	0	47947647	A	G
2	chr2:47947987:C:G	0	47947987	G	C
2	chr2:47948087:G:A	0	47948087	A	G
2	chr2:47948199:G:A	0	47948199	A	G
2	chr2:47948313:G:T	0	47948313	T	G
2	chr2:47948947:C:T	0	47948947	T	C
2	chr2:47949517:C:T	0	47949517	T	C
2	chr2:47951302:G:A	0	47951302	A	G
2	chr2:47951636:C:T	0	47951636	T	C
2	chr2:47952156:C:A	0	47952156	A	C
2	chr2:47952179:T:G	0	47952179	G	T
2	chr2:47952556:T:G	0	47952556	G	T
2	chr2:47953428:G:A	0	47953428	A	G
2	chr2:47953486:T:C	0	47953486	C	T
2	chr2:47954189:T:C	0	47954189	C	T
2	chr2:47955538:C:T	0	47955538	T	C
2	chr2:47955831:A:G	0	47955831	G	A
2	chr2:47956492:C:T	0	47956492	T	C
2	chr2:47956507:G:T	0	47956507	T	G
2	chr2:47956708:C:A	0	47956708	A	C
2	chr2:47958164:G:A	0	47958164	A	G
2	chr2:47959569:T:A	0	47959569	A	T
2	chr2:47961339:C:CA	0	47961339	CA	C
2	chr2:47964101:C:T	0	47964101	T	C
2	chr2:47965051:G:T	0	47965051	T	G
2	chr2:47965823:G:C	0	47965823	C	G
2	chr2:47965969:T:C	0	47965969	C	T
2	chr2:47966361:C:G	0	47966361	G	C
2	chr2:47966548:CTT:C	0	47966548	C	CTT
2	chr2:47968648:T:A	0	47968648	A	T
2	chr2:47969850:C:T	0	47969850	T	C
2	chr2:47970344:T:C	0	47970344	C	T
2	chr2:47970738:AG:A	0	47970738	A	AG
2	chr2:47970829:C:T	0	47970829	T	C
2	chr2:47970910:A:T	0	47970910	T	A
2	chr2:47972189:A:G	0	47972189	G	A
2	chr2:47972706:C:T	0	47972706	T	C
2	chr2:47974427:A:G	0	47974427	G	A
2	chr2:47974752:T:C	0	47974752	C	T
2	chr2:47974754:G:T	0	47974754	T	G
2	chr2:47975166:A:G	0	47975166	G	A
2	chr2:47975995:A:G	0	47975995	G	A
2	chr2:47977417:C:T	0	47977417	T	C
2	chr2:47978064:A:G	0	47978064	G	A
2	chr2:47978551:T:A	0	47978551	A	T
2	chr2:47978842:T:C	0	47978842	C	T
2	chr2:47979450:A:G	0	47979450	G	A
2	chr2:47980138:T:C	0	47980138	C	T
2	chr2:47980196:G:A	0	47980196	A	G
2	chr2:47981380:A:C	0	47981380	C	A
2	chr2:47982387:T:C	0	47982387	C	T
2	chr2:47982700:T:C	0	47982700	C	T
2	chr2:47984049:C:G	0	47984049	G	C
2	chr2:47984315:T:G	0	47984315	G	T
2	chr2:47984651:A:C	0	47984651	C	A
2	chr2:47985423:G:A	0	47985423	A	G
2	chr2:47985862:A:G	0	47985862	G	A
2	chr2:47987078:G:A	0	47987078	A	G
2	chr2:47987080:G:A	0	47987080	A	G
2	chr2:47987209:A:G	0	47987209	G	A
2	chr2:47987599:C:T	0	47987599	T	C
2	chr2:47988140:G:A	0	47988140	A	G
2	chr2:47988289:T:C	0	47988289	C	T
2	chr2:47989040:C:A	0	47989040	A	C
2	chr2:47990413:G:A	0	47990413	A	G
2	chr2:47990903:A:G	0	47990903	G	A
2	chr2:47991377:T:A	0	47991377	A	T
2	chr2:47991437:T:C	0	47991437	C	T
2	chr2:47991453:G:A	0	47991453	A	G
2	chr2:47992582:T:C	0	47992582	C	T
2	chr2:47993197:G:A	0	47993197	A	G
2	chr2:47993520:G:A	0	47993520	A	G
2	chr2:47993902:T:G	0	47993902	G	T
2	chr2:47994069:A:G	0	47994069	G	A
2	chr2:47995333:A:T	0	47995333	T	A
2	chr2:47996170:A:G	0	47996170	G	A
2	chr2:47996593:T:G	0	47996593	G	T
2	chr2:47997232:C:G	0	47997232	G	C
2	chr2:47997870:G:A	0	47997870	A	G
2	chr2:47998036:C:T	0	47998036	T	C
2	chr2:47998041:C:T	0	47998041	T	C
2	chr2:47999197:G:C	0	47999197	C	G
2	chr2:47999362:C:T	0	47999362	T	C
2	chr2:47999639:G:T	0	47999639	T	G
2	chr2:47999765:G:A	0	47999765	A	G
2	chr2:48000108:C:A	0	48000108	A	C
2	chr2:48000773:G:A	0	48000773	A	G
2	chr2:48001061:C:T	0	48001061	T	C
2	chr2:48003556:T:G	0	48003556	G	T
2	chr2:48003563:G:T	0	48003563	T	G
2	chr2:48003567:C:T	0	48003567	T	C
2	chr2:48004529:C:G	0	48004529	G	C
2	chr2:48004605:A:C	0	48004605	C	A
2	chr2:48005462:G:C	0	48005462	C	G
2	chr2:48006502:G:T	0	48006502	T	G
2	chr2:48006911:C:T	0	48006911	T	C
2	chr2:48007467:T:C	0	48007467	C	T
2	chr2:48007624:A:C	0	48007624	C	A
2	chr2:48007767:C:T	0	48007767	T	C
2	chr2:48008444:C:T	0	48008444	T	C
2	chr2:48008787:C:T	0	48008787	T	C
2	chr2:48010225:T:C	0	48010225	C	T
2	chr2:48010786:C:T	0	48010786	T	C
2	chr2:48010802:T:C	0	48010802	C	T
2	chr2:48011126:C:T	0	48011126	T	C
2	chr2:48011202:C:T	0	48011202	T	C
2	chr2:48011493:C:T	0	48011493	T	C
2	chr2:48011853:T:A	0	48011853	A	T
2	chr2:48011855:T:A	0	48011855	A	T
2	chr2:48012256:T:C	0	48012256	C	T
2	chr2:48015624:C:A	0	48015624	A	C
2	chr2:48016660:C:G	0	48016660	G	C
2	chr2:48017090:T:C	0	48017090	C	T
2	chr2:48017445:C:A	0	48017445	A	C
2	chr2:48017627:G:A	0	48017627	A	G
2	chr2:48019438:C:T	0	48019438	T	C
2	chr2:48020279:T:C	0	48020279	C	T
2	chr2:48020344:T:C	0	48020344	C	T
2	chr2:48020962:T:C	0	48020962	C	T
2	chr2:48021291:A:G	0	48021291	G	A
2	chr2:48023540:A:T	0	48023540	T	A
2	chr2:48024017:G:T	0	48024017	T	G
2	chr2:48024332:A:G	0	48024332	G	A
2	chr2:48024354:T:C	0	48024354	C	T
2	chr2:48024358:C:G	0	48024358	G	C
2	chr2:48024896:G:T	0	48024896	T	G
2	chr2:48026116:C:T	0	48026116	T	C
2	chr2:48026129:A:G	0	48026129	G	A
2	chr2:48026506:G:A	0	48026506	A	G
2	chr2:48027640:C:G	0	48027640	G	C
2	chr2:48028052:A:G	0	48028052	G	A
2	chr2:48028615:T:A	0	48028615	A	T
2	chr2:48029842:G:C	0	48029842	C	G
2	chr2:48029893:T:C	0	48029893	C	T
2	chr2:48030822:T:C	0	48030822	C	T
2	chr2:48030946:C:T	0	48030946	T	C
2	chr2:48032493:T:A	0	48032493	A	T
2	chr2:48032845:G:A	0	48032845	A	G
2	chr2:48033461:C:T	0	48033461	T	C
2	chr2:48034377:G:T	0	48034377	T	G
2	chr2:48035617:A:G	0	48035617	G	A
2	chr2:48038504:C:T	0	48038504	T	C
2	chr2:48040009:T:C	0	48040009	C	T
2	chr2:48040037:G:T	0	48040037	T	G
2	chr2:48040160:T:C	0	48040160	C	T
2	chr2:48040606:G:A	0	48040606	A	G
2	chr2:48040705:C:T	0	48040705	T	C
2	chr2:48042270:T:G	0	48042270	G	T
2	chr2:48043117:A:T	0	48043117	T	A
2	chr2:48043780:A:G	0	48043780	G	A
2	chr2:48044826:G:C	0	48044826	C	G
2	chr2:48046638:T:A	0	48046638	A	T
2	chr2:48046733:A:C	0	48046733	C	A
2	chr2:48047362:A:T	0	48047362	T	A
2	chr2:48047452:G:T	0	48047452	T	G
2	chr2:48047453:A:T	0	48047453	T	A
2	chr2:48047929:T:G	0	48047929	G	T
2	chr2:48049234:C:G	0	48049234	G	C
2	chr2:48050351:G:A	0	48050351	A	G
2	chr2:48050721:G:A	0	48050721	A	G
2	chr2:48054582:T:C	0	48054582	C	T
2	chr2:48056085:T:C	0	48056085	C	T
2	chr2:48056640:T:C	0	48056640	C	T
2	chr2:48056780:G:A	0	48056780	A	G
2	chr2:48056892:A:T	0	48056892	T	A
2	chr2:48057292:A:C	0	48057292	C	A
2	chr2:48057409:A:G	0	48057409	G	A
2	chr2:48057949:T:C	0	48057949	C	T
2	chr2:48059067:C:T	0	48059067	T	C
2	chr2:48059083:A:G	0	48059083	G	A
2	chr2:48059455:T:G	0	48059455	G	T
2	chr2:48059862:C:A	0	48059862	A	C
2	chr2:48060121:A:G	0	48060121	G	A
2	chr2:48061677:T:G	0	48061677	G	T
2	chr2:48062020:A:G	0	48062020	G	A
2	chr2:48062302:A:G	0	48062302	G	A
2	chr2:48062554:A:T	0	48062554	T	A
2	chr2:48062692:T:C	0	48062692	C	T
2	chr2:48063608:A:G	0	48063608	G	A
2	chr2:48063797:C:A	0	48063797	A	C
2	chr2:48064443:G:A	0	48064443	A	G
2	chr2:48064746:T:C	0	48064746	C	T
2	chr2:48065341:A:G	0	48065341	G	A
2	chr2:48065558:T:C	0	48065558	C	T
2	chr2:48065724:T:C	0	48065724	C	T
2	chr2:48065818:G:A	0	48065818	A	G
2	chr2:48066221:A:T	0	48066221	T	A
2	chr2:48066431:T:C	0	48066431	C	T
2	chr2:48066464:G:C	0	48066464	C	G
2	chr2:48068333:G:T	0	48068333	T	G
2	chr2:48068915:C:G	0	48068915	G	C
2	chr2:48068966:G:A	0	48068966	A	G
2	chr2:48070505:T:A	0	48070505	A	T
2	chr2:48071244:T:C	0	48071244	C	T
2	chr2:48071852:T:G	0	48071852	G	T
2	chr2:48073102:C:T	0	48073102	T	C
2	chr2:48073387:A:T	0	48073387	T	A
2	chr2:48076234:T:C	0	48076234	C	T
2	chr2:48076712:A:G	0	48076712	G	A
2	chr2:48077242:C:T	0	48077242	T	C
2	chr2:48077659:A:G	0	48077659	G	A
2	chr2:48078599:A:G	0	48078599	G	A
2	chr2:48079013:C:T	0	48079013	T	C
2	chr2:48079508:G:A	0	48079508	A	G
2	chr2:48080210:A:G	0	48080210	G	A
2	chr2:48081352:A:G	0	48081352	G	A
2	chr2:48081707:A:G	0	48081707	G	A
2	chr2:48081729:T:A	0	48081729	A	T
2	chr2:48081883:C:G	0	48081883	G	C
2	chr2:48082224:A:C	0	48082224	C	A
2	chr2:48083561:T:C	0	48083561	C	T
2	chr2:48083775:T:C	0	48083775	C	T
2	chr2:48084451:T:C	0	48084451	C	T
2	chr2:48085636:G:A	0	48085636	A	G
2	chr2:48086535:G:A	0	48086535	A	G
2	chr2:48086732:A:G	0	48086732	G	A
2	chr2:48088128:A:G	0	48088128	G	A
2	chr2:48088907:T:C	0	48088907	C	T
2	chr2:48089090:G:A	0	48089090	A	G
2	chr2:48089589:C:G	0	48089589	G	C
2	chr2:48091019:T:C	0	48091019	C	T
2	chr2:48092036:C:T	0	48092036	T	C
2	chr2:48092370:T:A	0	48092370	A	T
2	chr2:48094714:T:C	0	48094714	C	T
2	chr2:48095147:C:G	0	48095147	G	C
2	chr2:48095328:A:G	0	48095328	G	A
2	chr2:48095465:A:G	0	48095465	G	A
2	chr2:48095703:G:A	0	48095703	A	G
2	chr2:48095714:C:A	0	48095714	A	C
2	chr2:48096780:C:T	0	48096780	T	C
2	chr2:48096905:A:G	0	48096905	G	A
2	chr2:48097385:A:G	0	48097385	G	A
2	chr2:48097668:G:C	0	48097668	C	G
2	chr2:48097999:C:T	0	48097999	T	C
2	chr2:48098406:C:T	0	48098406	T	C
2	chr2:48099838:T:C	0	48099838	C	T
2	chr2:48101026:T:G	0	48101026	G	T
2	chr2:48101457:T:C	0	48101457	C	T
2	chr2:48101503:A:T	0	48101503	T	A
2	chr2:48101952:C:T	0	48101952	T	C
2	chr2:48101976:G:A	0	48101976	A	G
2	chr2:48102147:G:A	0	48102147	A	G
2	chr2:48102567:T:TA	0	48102567	TA	T
2	chr2:48103230:G:A	0	48103230	A	G
2	chr2:48104126:T:A	0	48104126	A	T
2	chr2:48106431:G:C	0	48106431	C	G
2	chr2:48109093:T:C	0	48109093	C	T
2	chr2:48109414:T:TA	0	48109414	TA	T
2	chr2:48111896:C:T	0	48111896	T	C
2	chr2:48112108:A:C	0	48112108	C	A
2	chr2:48113795:TC:T	0	48113795	T	TC
2	chr2:48115234:C:T	0	48115234	T	C
2	chr2:48116077:A:G	0	48116077	G	A
2	chr2:48116200:G:A	0	48116200	A	G
2	chr2:48116209:G:T	0	48116209	T	G
2	chr2:48116810:G:A	0	48116810	A	G
2	chr2:48116958:G:A	0	48116958	A	G
2	chr2:48118924:A:C	0	48118924	C	A
2	chr2:48121291:A:G	0	48121291	G	A
2	chr2:48122052:T:G	0	48122052	G	T
2	chr2:48123392:T:C	0	48123392	C	T
2	chr2:48123637:C:G	0	48123637	G	C
2	chr2:48124042:C:T	0	48124042	T	C
2	chr2:48124082:G:A	0	48124082	A	G
2	chr2:48124762:A:G	0	48124762	G	A
2	chr2:48125204:G:A	0	48125204	A	G
2	chr2:48125266:G:A	0	48125266	A	G
2	chr2:48125391:G:A	0	48125391	A	G
2	chr2:48129314:C:A	0	48129314	A	C
2	chr2:48129553:T:C	0	48129553	C	T
2	chr2:48130118:G:T	0	48130118	T	G
2	chr2:48131956:T:A	0	48131956	A	T
2	chr2:48134713:A:G	0	48134713	G	A
2	chr2:48137879:G:A	0	48137879	A	G
2	chr2:48138213:TGGAGAGAGGAAGAGAGAGAGAG:T	0	48138213	T	TGGAGAGAGGAAGAGAGAGAGAG
2	chr2:48138769:A:G	0	48138769	G	A
2	chr2:48140078:AATTTT:A	0	48140078	A	AATTTT
2	chr2:48140557:T:G	0	48140557	G	T
2	chr2:48140802:A:T	0	48140802	T	A
2	chr2:48141526:A:G	0	48141526	G	A
2	chr2:48142149:G:C	0	48142149	C	G
2	chr2:48144481:CT:C	0	48144481	C	CT
2	chr2:48144606:T:C	0	48144606	C	T
2	chr2:48146937:G:A	0	48146937	A	G
2	chr2:48147021:A:G	0	48147021	G	A
2	chr2:48148962:T:C	0	48148962	C	T
2	chr2:48149982:GA:G	0	48149982	G	GA
2	chr2:48150581:C:A	0	48150581	A	C
2	chr2:48152243:C:G	0	48152243	G	C
2	chr2:48152283:A:C	0	48152283	C	A
2	chr2:48153097:G:A	0	48153097	A	G
2	chr2:48153579:A:G	0	48153579	G	A
2	chr2:48153780:T:C	0	48153780	C	T
2	chr2:48153894:G:A	0	48153894	A	G
2	chr2:48153988:G:A	0	48153988	A	G
2	chr2:48154592:A:C	0	48154592	C	A
2	chr2:48155896:T:C	0	48155896	C	T
2	chr2:48156189:T:C	0	48156189	C	T
2	chr2:48156445:C:T	0	48156445	T	C
2	chr2:48156544:C:T	0	48156544	T	C
2	chr2:48157346:C:T	0	48157346	T	C
2	chr2:48157474:T:C	0	48157474	C	T
2	chr2:48158987:T:A	0	48158987	A	T
2	chr2:48159384:T:C	0	48159384	C	T
2	chr2:48161527:G:A	0	48161527	A	G
2	chr2:48162197:G:A	0	48162197	A	G
2	chr2:48162696:C:T	0	48162696	T	C
2	chr2:48163903:A:G	0	48163903	G	A
2	chr2:48165305:T:C	0	48165305	C	T
2	chr2:48166780:T:C	0	48166780	C	T
2	chr2:48166941:C:T	0	48166941	T	C
2	chr2:48167893:A:C	0	48167893	C	A
2	chr2:48168863:T:C	0	48168863	C	T
2	chr2:48169636:C:T	0	48169636	T	C
2	chr2:48169861:T:G	0	48169861	G	T
2	chr2:48170238:G:C	0	48170238	C	G
2	chr2:48172831:C:T	0	48172831	T	C
2	chr2:48172876:T:C	0	48172876	C	T
2	chr2:48174480:T:A	0	48174480	A	T
2	chr2:48174568:A:G	0	48174568	G	A
2	chr2:48175460:A:G	0	48175460	G	A
2	chr2:48175658:A:G	0	48175658	G	A
2	chr2:48175967:T:C	0	48175967	C	T
2	chr2:48176960:C:G	0	48176960	G	C
2	chr2:48177557:G:A	0	48177557	A	G
2	chr2:48178200:C:T	0	48178200	T	C
2	chr2:48180149:G:C	0	48180149	C	G
2	chr2:48180338:T:C	0	48180338	C	T
2	chr2:48181052:C:T	0	48181052	T	C
2	chr2:48181055:A:T	0	48181055	T	A
2	chr2:48181077:C:T	0	48181077	T	C
2	chr2:48181348:A:G	0	48181348	G	A
2	chr2:48182355:C:T	0	48182355	T	C
2	chr2:48182917:G:C	0	48182917	C	G
2	chr2:48184624:C:G	0	48184624	G	C
2	chr2:48184891:T:A	0	48184891	A	T
2	chr2:48186455:C:G	0	48186455	G	C
2	chr2:48186785:G:A	0	48186785	A	G
2	chr2:48187014:C:T	0	48187014	T	C
2	chr2:48187425:G:C	0	48187425	C	G
2	chr2:48187596:C:T	0	48187596	T	C
2	chr2:48187796:G:A	0	48187796	A	G
2	chr2:48188208:C:T	0	48188208	T	C
2	chr2:48188212:A:G	0	48188212	G	A
2	chr2:48188569:C:T	0	48188569	T	C
2	chr2:48190143:T:A	0	48190143	A	T
2	chr2:48192988:A:C	0	48192988	C	A
2	chr2:48196759:G:A	0	48196759	A	G
2	chr2:48198167:T:A	0	48198167	A	T
2	chr2:48198375:C:G	0	48198375	G	C
2	chr2:48199028:C:T	0	48199028	T	C
2	chr2:48199476:G:A	0	48199476	A	G
2	chr2:48199735:C:T	0	48199735	T	C
2	chr2:48201615:T:G	0	48201615	G	T
2	chr2:48204019:G:A	0	48204019	A	G
2	chr2:48205735:G:C	0	48205735	C	G
2	chr2:48207625:T:G	0	48207625	G	T
2	chr2:48207871:T:C	0	48207871	C	T
2	chr2:48208440:G:A	0	48208440	A	G
2	chr2:48209427:A:C	0	48209427	C	A
2	chr2:48209773:C:T	0	48209773	T	C
2	chr2:48211695:A:C	0	48211695	C	A
2	chr2:48214219:T:C	0	48214219	C	T
2	chr2:48214974:C:A	0	48214974	A	C
2	chr2:48215424:T:C	0	48215424	C	T
2	chr2:48215970:G:A	0	48215970	A	G
2	chr2:48216181:T:C	0	48216181	C	T
2	chr2:48216441:TA:T	0	48216441	T	TA
2	chr2:48216615:G:T	0	48216615	T	G
2	chr2:48216985:A:G	0	48216985	G	A
2	chr2:48217970:G:C	0	48217970	C	G
2	chr2:48218189:A:G	0	48218189	G	A
2	chr2:48218362:A:G	0	48218362	G	A
2	chr2:48218541:A:G	0	48218541	G	A
2	chr2:48218939:C:T	0	48218939	T	C
2	chr2:48220201:T:C	0	48220201	C	T
2	chr2:48222213:A:C	0	48222213	C	A
2	chr2:48222284:G:C	0	48222284	C	G
2	chr2:48222585:G:C	0	48222585	C	G
2	chr2:48223033:TA:T	0	48223033	T	TA
2	chr2:48223425:A:C	0	48223425	C	A
2	chr2:48224591:A:AC	0	48224591	AC	A
2	chr2:48225138:T:C	0	48225138	C	T
2	chr2:48229414:T:C	0	48229414	C	T
2	chr2:48229835:C:T	0	48229835	T	C
2	chr2:48232241:G:A	0	48232241	A	G
2	chr2:48232734:C:T	0	48232734	T	C
2	chr2:48233425:TG:T	0	48233425	T	TG
2	chr2:48235228:A:G	0	48235228	G	A
2	chr2:48235785:T:C	0	48235785	C	T
2	chr2:48238041:A:G	0	48238041	G	A
2	chr2:48238735:C:T	0	48238735	T	C
2	chr2:48241022:A:C	0	48241022	C	A
2	chr2:48241026:C:G	0	48241026	G	C
2	chr2:48241896:T:C	0	48241896	C	T
2	chr2:48243916:T:C	0	48243916	C	T
2	chr2:48244230:C:T	0	48244230	T	C
2	chr2:48244702:A:T	0	48244702	T	A
2	chr2:48248430:A:C	0	48248430	C	A
2	chr2:48248660:A:T	0	48248660	T	A
2	chr2:48251918:A:G	0	48251918	G	A
2	chr2:48253836:G:GA	0	48253836	GA	G
2	chr2:48255290:T:A	0	48255290	A	T
2	chr2:48257328:C:T	0	48257328	T	C
2	chr2:48260585:C:T	0	48260585	T	C
2	chr2:48261241:A:G	0	48261241	G	A
2	chr2:48261729:G:A	0	48261729	A	G
2	chr2:48261919:G:T	0	48261919	T	G
2	chr2:48262459:C:T	0	48262459	T	C
2	chr2:48262594:C:T	0	48262594	T	C
2	chr2:48262809:AGAGTGGGTGGGAACCTAGACATCTAG:A	0	48262809	A	AGAGTGGGTGGGAACCTAGACATCTAG
2	chr2:48263310:T:C	0	48263310	C	T
2	chr2:48263369:A:G	0	48263369	G	A
2	chr2:48265019:T:A	0	48265019	A	T
2	chr2:48265079:T:G	0	48265079	G	T
2	chr2:48265205:C:T	0	48265205	T	C
2	chr2:48266043:G:A	0	48266043	A	G
2	chr2:48268641:C:T	0	48268641	T	C
2	chr2:48270955:A:G	0	48270955	G	A
2	chr2:48271850:A:G	0	48271850	G	A
2	chr2:48273849:AAT:A	0	48273849	A	AAT
2	chr2:48274366:G:C	0	48274366	C	G
2	chr2:48276422:G:A	0	48276422	A	G
2	chr2:48277762:T:A	0	48277762	A	T
2	chr2:48278262:G:A	0	48278262	A	G
2	chr2:48283120:T:A	0	48283120	A	T
2	chr2:48283960:A:T	0	48283960	T	A
2	chr2:48284665:G:C	0	48284665	C	G
2	chr2:48286436:C:A	0	48286436	A	C
2	chr2:48287358:C:A	0	48287358	A	C
2	chr2:48287500:T:G	0	48287500	G	T
2	chr2:48288282:A:AGAGT	0	48288282	AGAGT	A
2	chr2:48289567:A:T	0	48289567	T	A
2	chr2:48290068:C:T	0	48290068	T	C
2	chr2:48292218:A:G	0	48292218	G	A
2	chr2:48292232:AC:A	0	48292232	A	AC
2	chr2:48293400:C:T	0	48293400	T	C
2	chr2:48293484:A:G	0	48293484	G	A
2	chr2:48293531:C:T	0	48293531	T	C
2	chr2:48293623:T:C	0	48293623	C	T
2	chr2:48293885:T:C	0	48293885	C	T
2	chr2:48294864:C:T	0	48294864	T	C
2	chr2:48297074:T:A	0	48297074	A	T
2	chr2:48297090:G:A	0	48297090	A	G
2	chr2:48297217:A:G	0	48297217	G	A
2	chr2:48300896:T:C	0	48300896	C	T
2	chr2:48302659:G:C	0	48302659	C	G
2	chr2:48303842:A:G	0	48303842	G	A
2	chr2:48303889:G:A	0	48303889	A	G
2	chr2:48304830:T:C	0	48304830	C	T
2	chr2:48305249:T:C	0	48305249	C	T
2	chr2:48305450:A:C	0	48305450	C	A
2	chr2:48306550:T:C	0	48306550	C	T
2	chr2:48307348:C:T	0	48307348	T	C
2	chr2:48307873:C:T	0	48307873	T	C
2	chr2:48308772:A:G	0	48308772	G	A
2	chr2:48310277:A:G	0	48310277	G	A
2	chr2:48312143:T:C	0	48312143	C	T
2	chr2:48312835:C:T	0	48312835	T	C
2	chr2:48313605:A:C	0	48313605	C	A
2	chr2:48313863:A:T	0	48313863	T	A
2	chr2:48313864:A:T	0	48313864	T	A
2	chr2:48316778:G:A	0	48316778	A	G
2	chr2:48317854:G:A	0	48317854	A	G
2	chr2:48317972:A:G	0	48317972	G	A
2	chr2:48318029:A:G	0	48318029	G	A
2	chr2:48318443:T:G	0	48318443	G	T
2	chr2:48319233:G:A	0	48319233	A	G
2	chr2:48320163:A:T	0	48320163	T	A
2	chr2:48320304:A:T	0	48320304	T	A
2	chr2:48320438:A:C	0	48320438	C	A
2	chr2:48321240:T:G	0	48321240	G	T
2	chr2:48321303:G:A	0	48321303	A	G
2	chr2:48323358:G:A	0	48323358	A	G
2	chr2:48324240:GC:G	0	48324240	G	GC
2	chr2:48326070:A:G	0	48326070	G	A
2	chr2:48326094:C:T	0	48326094	T	C
2	chr2:48326316:A:T	0	48326316	T	A
2	chr2:48326489:AAG:A	0	48326489	A	AAG
2	chr2:48327052:G:A	0	48327052	A	G
2	chr2:48328338:C:G	0	48328338	G	C
2	chr2:48328758:C:A	0	48328758	A	C
2	chr2:48329343:A:G	0	48329343	G	A
2	chr2:48329550:G:A	0	48329550	A	G
2	chr2:48330756:CTTAAA:C	0	48330756	C	CTTAAA
2	chr2:48330791:C:T	0	48330791	T	C
2	chr2:48330947:C:T	0	48330947	T	C
2	chr2:48331311:T:C	0	48331311	C	T
2	chr2:48331545:C:G	0	48331545	G	C
2	chr2:48332722:T:C	0	48332722	C	T
2	chr2:48332913:C:A	0	48332913	A	C
2	chr2:48332997:A:AT	0	48332997	AT	A
2	chr2:48333094:T:C	0	48333094	C	T
2	chr2:48333406:A:G	0	48333406	G	A
2	chr2:48333848:G:C	0	48333848	C	G
2	chr2:48334857:C:T	0	48334857	T	C
2	chr2:48335165:G:A	0	48335165	A	G
2	chr2:48335334:TG:T	0	48335334	T	TG
2	chr2:48335680:T:C	0	48335680	C	T
2	chr2:48336571:C:T	0	48336571	T	C
2	chr2:48336702:T:C	0	48336702	C	T
2	chr2:48337859:T:A	0	48337859	A	T
2	chr2:48338196:G:A	0	48338196	A	G
2	chr2:48338643:C:T	0	48338643	T	C
2	chr2:48338892:C:T	0	48338892	T	C
2	chr2:48339796:C:T	0	48339796	T	C
2	chr2:48340825:C:G	0	48340825	G	C
2	chr2:48341726:G:A	0	48341726	A	G
2	chr2:48341766:G:T	0	48341766	T	G
2	chr2:48341920:A:G	0	48341920	G	A
2	chr2:48342047:A:T	0	48342047	T	A
2	chr2:48342176:A:G	0	48342176	G	A
2	chr2:48342396:AG:A	0	48342396	A	AG
2	chr2:48342443:A:G	0	48342443	G	A
2	chr2:48343369:G:T	0	48343369	T	G
2	chr2:48344277:C:T	0	48344277	T	C
2	chr2:48344685:A:T	0	48344685	T	A
2	chr2:48344712:T:A	0	48344712	A	T
2	chr2:48345514:T:G	0	48345514	G	T
2	chr2:48345581:A:G	0	48345581	G	A
2	chr2:48345770:A:G	0	48345770	G	A
2	chr2:48345909:G:A	0	48345909	A	G
2	chr2:48347025:T:C	0	48347025	C	T
2	chr2:48347381:C:T	0	48347381	T	C
2	chr2:48348346:A:C	0	48348346	C	A
2	chr2:48348559:G:A	0	48348559	A	G
2	chr2:48348636:G:A	0	48348636	A	G
2	chr2:48348708:C:G	0	48348708	G	C
2	chr2:48349522:C:T	0	48349522	T	C
2	chr2:48349964:A:G	0	48349964	G	A
2	chr2:48351660:G:A	0	48351660	A	G
2	chr2:48352639:G:A	0	48352639	A	G
2	chr2:48352647:A:T	0	48352647	T	A
2	chr2:48354737:T:C	0	48354737	C	T
2	chr2:48355511:G:A	0	48355511	A	G
2	chr2:48355606:G:A	0	48355606	A	G
2	chr2:48356406:A:G	0	48356406	G	A
2	chr2:48356460:C:T	0	48356460	T	C
2	chr2:48356582:AATT:A	0	48356582	A	AATT
2	chr2:48356852:C:T	0	48356852	T	C
2	chr2:48357020:A:G	0	48357020	G	A
2	chr2:48357163:G:A	0	48357163	A	G
2	chr2:48357335:A:G	0	48357335	G	A
2	chr2:48357436:C:G	0	48357436	G	C
2	chr2:48357687:C:T	0	48357687	T	C
2	chr2:48357906:A:G	0	48357906	G	A
2	chr2:48358019:A:G	0	48358019	G	A
2	chr2:48358367:C:T	0	48358367	T	C
2	chr2:48358880:AATCC:A	0	48358880	A	AATCC
2	chr2:48359574:G:A	0	48359574	A	G
2	chr2:48360059:A:G	0	48360059	G	A
2	chr2:48360547:C:G	0	48360547	G	C
2	chr2:48360602:A:G	0	48360602	G	A
2	chr2:48360824:A:T	0	48360824	T	A
2	chr2:48361058:G:C	0	48361058	C	G
2	chr2:48362027:A:C	0	48362027	C	A
2	chr2:48362544:G:A	0	48362544	A	G
2	chr2:48364468:G:A	0	48364468	A	G
2	chr2:48365063:T:C	0	48365063	C	T
2	chr2:48365085:G:A	0	48365085	A	G
2	chr2:48365430:T:C	0	48365430	C	T
2	chr2:48365938:A:G	0	48365938	G	A
2	chr2:48366085:A:G	0	48366085	G	A
2	chr2:48367216:A:G	0	48367216	G	A
2	chr2:48367456:C:T	0	48367456	T	C
2	chr2:48367748:T:C	0	48367748	C	T
2	chr2:48368779:C:A	0	48368779	A	C
2	chr2:48369811:C:G	0	48369811	G	C
2	chr2:48369823:A:G	0	48369823	G	A
2	chr2:48370420:G:A	0	48370420	A	G
2	chr2:48371538:T:C	0	48371538	C	T
2	chr2:48371710:C:G	0	48371710	G	C
2	chr2:48372249:C:T	0	48372249	T	C
2	chr2:48372892:A:G	0	48372892	G	A
2	chr2:48373552:T:G	0	48373552	G	T
2	chr2:48373553:C:T	0	48373553	T	C
2	chr2:48374677:C:T	0	48374677	T	C
2	chr2:48375047:A:G	0	48375047	G	A
2	chr2:48375113:C:T	0	48375113	T	C
2	chr2:48377578:G:C	0	48377578	C	G
2	chr2:48377839:C:T	0	48377839	T	C
2	chr2:48380717:T:C	0	48380717	C	T
2	chr2:48381420:G:C	0	48381420	C	G
2	chr2:48383234:T:A	0	48383234	A	T
2	chr2:48383345:A:G	0	48383345	G	A
2	chr2:48383732:T:C	0	48383732	C	T
2	chr2:48385424:A:G	0	48385424	G	A
2	chr2:48385573:A:C	0	48385573	C	A
2	chr2:48386409:G:A	0	48386409	A	G
2	chr2:48386980:A:C	0	48386980	C	A
2	chr2:48387306:C:A	0	48387306	A	C
2	chr2:48388345:A:C	0	48388345	C	A
2	chr2:48388840:C:T	0	48388840	T	C
2	chr2:48389034:T:C	0	48389034	C	T
2	chr2:48389428:T:C	0	48389428	C	T
2	chr2:48389613:G:A	0	48389613	A	G
2	chr2:48391184:G:A	0	48391184	A	G
2	chr2:48391366:C:T	0	48391366	T	C
2	chr2:48391888:T:G	0	48391888	G	T
2	chr2:48392334:C:A	0	48392334	A	C
2	chr2:48392694:A:T	0	48392694	T	A
2	chr2:48392730:A:G	0	48392730	G	A
2	chr2:48393448:C:T	0	48393448	T	C
2	chr2:48393999:C:A	0	48393999	A	C
2	chr2:48394476:T:C	0	48394476	C	T
2	chr2:48394929:G:T	0	48394929	T	G
2	chr2:48394988:G:A	0	48394988	A	G
2	chr2:48395161:T:C	0	48395161	C	T
2	chr2:48395360:AGTTTTCTT:A	0	48395360	A	AGTTTTCTT
2	chr2:48395432:T:C	0	48395432	C	T
2	chr2:48395487:C:T	0	48395487	T	C
2	chr2:48395692:C:T	0	48395692	T	C
2	chr2:48395964:G:A	0	48395964	A	G
2	chr2:48396045:C:T	0	48396045	T	C
2	chr2:48396849:T:C	0	48396849	C	T
2	chr2:48397294:T:C	0	48397294	C	T
2	chr2:48397733:AT:A	0	48397733	A	AT
2	chr2:48397905:G:T	0	48397905	T	G
2	chr2:48398300:T:C	0	48398300	C	T
2	chr2:48398611:G:A	0	48398611	A	G
2	chr2:48399491:A:G	0	48399491	G	A
2	chr2:48400817:T:C	0	48400817	C	T
2	chr2:48400912:A:G	0	48400912	G	A
2	chr2:48402390:T:C	0	48402390	C	T
2	chr2:48402508:C:T	0	48402508	T	C
2	chr2:48402571:C:T	0	48402571	T	C
2	chr2:48402787:C:T	0	48402787	T	C
2	chr2:48402914:A:C	0	48402914	C	A
2	chr2:48403189:A:G	0	48403189	G	A
2	chr2:48403258:CTTAT:C	0	48403258	C	CTTAT
2	chr2:48403449:G:A	0	48403449	A	G
2	chr2:48403528:AC:A	0	48403528	A	AC
2	chr2:48403645:T:C	0	48403645	C	T
2	chr2:48404159:C:T	0	48404159	T	C
2	chr2:48404238:T:C	0	48404238	C	T
2	chr2:48405918:T:C	0	48405918	C	T
2	chr2:48406506:T:C	0	48406506	C	T
2	chr2:48406925:C:G	0	48406925	G	C
2	chr2:48407115:T:A	0	48407115	A	T
2	chr2:48408256:T:C	0	48408256	C	T
2	chr2:48409032:AG:A	0	48409032	A	AG
2	chr2:48409293:G:A	0	48409293	A	G
2	chr2:48409562:A:C	0	48409562	C	A
2	chr2:48410086:G:A	0	48410086	A	G
2	chr2:48410272:C:T	0	48410272	T	C
2	chr2:48411031:C:T	0	48411031	T	C
2	chr2:48411683:A:G	0	48411683	G	A
2	chr2:48411716:C:G	0	48411716	G	C
2	chr2:48412127:C:T	0	48412127	T	C
2	chr2:48412292:G:C	0	48412292	C	G
2	chr2:48412531:T:C	0	48412531	C	T
2	chr2:48412856:T:A	0	48412856	A	T
2	chr2:48413555:C:T	0	48413555	T	C
2	chr2:48413654:C:T	0	48413654	T	C
2	chr2:48414016:A:G	0	48414016	G	A
2	chr2:48414023:T:C	0	48414023	C	T
2	chr2:48414147:A:G	0	48414147	G	A
2	chr2:48414174:A:G	0	48414174	G	A
2	chr2:48414690:T:G	0	48414690	G	T
2	chr2:48415402:G:A	0	48415402	A	G
2	chr2:48415496:T:C	0	48415496	C	T
2	chr2:48416297:A:C	0	48416297	C	A
2	chr2:48416529:G:A	0	48416529	A	G
2	chr2:48417136:C:T	0	48417136	T	C
2	chr2:48417203:T:C	0	48417203	C	T
2	chr2:48417933:A:G	0	48417933	G	A
2	chr2:48418223:C:T	0	48418223	T	C
2	chr2:48418444:T:TAC	0	48418444	TAC	T
2	chr2:48418988:G:A	0	48418988	A	G
2	chr2:48419260:T:C	0	48419260	C	T
2	chr2:48419261:G:T	0	48419261	T	G
2	chr2:48419323:T:G	0	48419323	G	T
2	chr2:48419354:T:C	0	48419354	C	T
2	chr2:48420642:C:T	0	48420642	T	C
2	chr2:48420887:G:A	0	48420887	A	G
2	chr2:48421745:G:A	0	48421745	A	G
2	chr2:48422206:C:T	0	48422206	T	C
2	chr2:48422599:T:C	0	48422599	C	T
2	chr2:48422822:ACTCTC:A	0	48422822	A	ACTCTC
2	chr2:48423169:C:T	0	48423169	T	C
2	chr2:48423230:T:C	0	48423230	C	T
2	chr2:48424380:C:T	0	48424380	T	C
2	chr2:48424456:A:G	0	48424456	G	A
2	chr2:48425745:C:G	0	48425745	G	C
2	chr2:48426222:C:T	0	48426222	T	C
2	chr2:48426564:A:G	0	48426564	G	A
2	chr2:48426773:T:C	0	48426773	C	T
2	chr2:48426987:T:G	0	48426987	G	T
2	chr2:48427257:C:T	0	48427257	T	C
2	chr2:48427445:C:A	0	48427445	A	C
2	chr2:48427920:C:T	0	48427920	T	C
2	chr2:48428202:C:T	0	48428202	T	C
2	chr2:48428760:A:T	0	48428760	T	A
2	chr2:48429297:A:G	0	48429297	G	A
2	chr2:48429932:C:T	0	48429932	T	C
2	chr2:48430452:G:C	0	48430452	C	G
2	chr2:48430711:A:G	0	48430711	G	A
2	chr2:48431020:G:A	0	48431020	A	G
2	chr2:48431142:A:G	0	48431142	G	A
2	chr2:48431640:G:A	0	48431640	A	G
2	chr2:48431646:G:C	0	48431646	C	G
2	chr2:48431990:T:TAACA	0	48431990	TAACA	T
2	chr2:48432539:T:C	0	48432539	C	T
2	chr2:48433006:G:A	0	48433006	A	G
2	chr2:48434868:CT:C	0	48434868	C	CT
2	chr2:48435911:C:T	0	48435911	T	C
2	chr2:48435941:T:C	0	48435941	C	T
2	chr2:48436480:A:T	0	48436480	T	A
2	chr2:48436809:T:G	0	48436809	G	T
2	chr2:48436818:T:C	0	48436818	C	T
2	chr2:48438331:A:T	0	48438331	T	A
2	chr2:48438460:G:C	0	48438460	C	G
2	chr2:48439199:G:A	0	48439199	A	G
2	chr2:48439597:A:G	0	48439597	G	A
2	chr2:48440605:G:C	0	48440605	C	G
2	chr2:48440711:G:A	0	48440711	A	G
2	chr2:48440744:T:C	0	48440744	C	T
2	chr2:48440788:G:C	0	48440788	C	G
2	chr2:48443032:G:A	0	48443032	A	G
2	chr2:48443067:T:A	0	48443067	A	T
2	chr2:48443751:A:G	0	48443751	G	A
2	chr2:48443851:TC:T	0	48443851	T	TC
2	chr2:48443863:A:G	0	48443863	G	A
2	chr2:48443880:G:T	0	48443880	T	G
2	chr2:48444175:G:A	0	48444175	A	G
2	chr2:48446189:A:G	0	48446189	G	A
2	chr2:48447352:T:A	0	48447352	A	T
2	chr2:48449683:G:C	0	48449683	C	G
2	chr2:48449792:A:G	0	48449792	G	A
2	chr2:48449807:T:C	0	48449807	C	T
2	chr2:48452295:A:G	0	48452295	G	A
2	chr2:48452359:A:C	0	48452359	C	A
2	chr2:48452676:A:C	0	48452676	C	A
2	chr2:48452796:C:G	0	48452796	G	C
2	chr2:48454729:C:G	0	48454729	G	C
2	chr2:48454858:G:C	0	48454858	C	G
2	chr2:48455374:T:C	0	48455374	C	T
2	chr2:48455886:C:T	0	48455886	T	C
2	chr2:48456184:T:C	0	48456184	C	T
2	chr2:48456607:A:C	0	48456607	C	A
2	chr2:48456788:C:T	0	48456788	T	C
2	chr2:48456920:T:C	0	48456920	C	T
2	chr2:48457646:C:G	0	48457646	G	C
2	chr2:48457657:A:G	0	48457657	G	A
2	chr2:48458278:T:C	0	48458278	C	T
2	chr2:48458952:C:T	0	48458952	T	C
2	chr2:48459171:G:A	0	48459171	A	G
2	chr2:48459556:T:A	0	48459556	A	T
2	chr2:48460718:A:G	0	48460718	G	A
2	chr2:48461324:A:C	0	48461324	C	A
2	chr2:48461427:C:T	0	48461427	T	C
2	chr2:48461496:A:G	0	48461496	G	A
2	chr2:48461905:T:G	0	48461905	G	T
2	chr2:48461914:A:G	0	48461914	G	A
2	chr2:48462497:G:C	0	48462497	C	G
2	chr2:48462790:C:G	0	48462790	G	C
2	chr2:48463063:C:G	0	48463063	G	C
2	chr2:48463138:C:G	0	48463138	G	C
2	chr2:48463457:T:G	0	48463457	G	T
2	chr2:48464072:C:T	0	48464072	T	C
2	chr2:48464180:G:A	0	48464180	A	G
2	chr2:48464658:C:T	0	48464658	T	C
2	chr2:48465765:A:G	0	48465765	G	A
2	chr2:48465983:G:A	0	48465983	A	G
2	chr2:48466370:C:G	0	48466370	G	C
2	chr2:48468556:T:C	0	48468556	C	T
2	chr2:48472026:A:G	0	48472026	G	A
2	chr2:48472068:C:T	0	48472068	T	C
2	chr2:48472778:T:C	0	48472778	C	T
2	chr2:48472828:G:C	0	48472828	C	G
2	chr2:48473274:A:G	0	48473274	G	A
2	chr2:48474355:T:C	0	48474355	C	T
2	chr2:48475043:T:G	0	48475043	G	T
2	chr2:48475861:T:C	0	48475861	C	T
2	chr2:48477580:C:G	0	48477580	G	C
2	chr2:48477752:T:C	0	48477752	C	T
2	chr2:48478753:A:G	0	48478753	G	A
2	chr2:48481207:T:G	0	48481207	G	T
2	chr2:48481506:G:C	0	48481506	C	G
2	chr2:48481706:G:A	0	48481706	A	G
2	chr2:48482176:A:G	0	48482176	G	A
2	chr2:48483567:G:A	0	48483567	A	G
2	chr2:48484860:A:G	0	48484860	G	A
2	chr2:48485677:T:C	0	48485677	C	T
2	chr2:48485823:T:G	0	48485823	G	T
2	chr2:48486201:C:T	0	48486201	T	C
2	chr2:48486484:C:T	0	48486484	T	C
2	chr2:48486638:C:T	0	48486638	T	C
2	chr2:48487290:G:A	0	48487290	A	G
2	chr2:48487799:T:G	0	48487799	G	T
2	chr2:48488344:T:C	0	48488344	C	T
2	chr2:48489532:G:A	0	48489532	A	G
2	chr2:48489739:G:C	0	48489739	C	G
2	chr2:48489873:G:A	0	48489873	A	G
2	chr2:48490331:G:T	0	48490331	T	G
2	chr2:48492388:A:G	0	48492388	G	A
2	chr2:48492597:T:C	0	48492597	C	T
2	chr2:48495435:C:T	0	48495435	T	C
2	chr2:48495616:T:C	0	48495616	C	T
2	chr2:48495855:G:C	0	48495855	C	G
2	chr2:48496377:C:A	0	48496377	A	C
2	chr2:48497070:A:G	0	48497070	G	A
2	chr2:48497603:A:T	0	48497603	T	A
2	chr2:48498186:A:G	0	48498186	G	A
2	chr2:48498471:C:T	0	48498471	T	C
2	chr2:48501171:A:G	0	48501171	G	A
2	chr2:48504407:G:C	0	48504407	C	G
2	chr2:48504534:G:A	0	48504534	A	G
2	chr2:48504566:G:A	0	48504566	A	G
2	chr2:48505805:A:G	0	48505805	G	A
2	chr2:48507634:T:C	0	48507634	C	T
2	chr2:48508116:T:G	0	48508116	G	T
2	chr2:48510431:G:T	0	48510431	T	G
2	chr2:48510457:G:T	0	48510457	T	G
2	chr2:48510912:G:A	0	48510912	A	G
2	chr2:48511232:G:T	0	48511232	T	G
2	chr2:48511249:C:T	0	48511249	T	C
2	chr2:48511548:G:C	0	48511548	C	G
2	chr2:48512093:G:A	0	48512093	A	G
2	chr2:48512647:A:G	0	48512647	G	A
2	chr2:48512869:T:C	0	48512869	C	T
2	chr2:48513056:A:G	0	48513056	G	A
2	chr2:48513627:G:T	0	48513627	T	G
2	chr2:48514246:C:T	0	48514246	T	C
2	chr2:48515912:A:G	0	48515912	G	A
2	chr2:48516323:C:G	0	48516323	G	C
2	chr2:48516794:G:A	0	48516794	A	G
2	chr2:48517789:T:C	0	48517789	C	T
2	chr2:48517845:A:G	0	48517845	G	A
2	chr2:48518597:G:A	0	48518597	A	G
2	chr2:48518860:A:AT	0	48518860	AT	A
2	chr2:48519516:T:G	0	48519516	G	T
2	chr2:48519604:C:CT	0	48519604	CT	C
2	chr2:48519764:G:C	0	48519764	C	G
2	chr2:48519851:C:T	0	48519851	T	C
2	chr2:48519940:G:A	0	48519940	A	G
2	chr2:48520119:A:G	0	48520119	G	A
2	chr2:48520294:TTTG:T	0	48520294	T	TTTG
2	chr2:48521908:T:C	0	48521908	C	T
2	chr2:48522342:T:C	0	48522342	C	T
2	chr2:48522510:CAA:C	0	48522510	C	CAA
2	chr2:48522553:G:T	0	48522553	T	G
2	chr2:48522661:G:A	0	48522661	A	G
2	chr2:48522721:C:T	0	48522721	T	C
2	chr2:48522914:C:T	0	48522914	T	C
2	chr2:48523271:T:C	0	48523271	C	T
2	chr2:48523351:A:G	0	48523351	G	A
2	chr2:48524469:C:G	0	48524469	G	C
2	chr2:48526555:G:C	0	48526555	C	G
2	chr2:48526640:C:A	0	48526640	A	C
2	chr2:48527243:T:C	0	48527243	C	T
2	chr2:48527683:T:C	0	48527683	C	T
2	chr2:48528197:A:T	0	48528197	T	A
2	chr2:48528338:C:T	0	48528338	T	C
2	chr2:48529416:A:C	0	48529416	C	A
2	chr2:48530684:T:C	0	48530684	C	T
2	chr2:48530744:G:T	0	48530744	T	G
2	chr2:48532135:G:T	0	48532135	T	G
2	chr2:48532607:C:G	0	48532607	G	C
2	chr2:48532647:T:C	0	48532647	C	T
2	chr2:48532706:C:T	0	48532706	T	C
2	chr2:48532708:C:T	0	48532708	T	C
2	chr2:48533225:C:T	0	48533225	T	C
2	chr2:48533578:T:A	0	48533578	A	T
2	chr2:48533580:C:T	0	48533580	T	C
2	chr2:48533839:A:G	0	48533839	G	A
2	chr2:48534298:G:A	0	48534298	A	G
2	chr2:48534612:G:A	0	48534612	A	G
2	chr2:48534738:C:T	0	48534738	T	C
2	chr2:48535422:A:G	0	48535422	G	A
2	chr2:48535889:A:C	0	48535889	C	A
2	chr2:48536243:T:C	0	48536243	C	T
2	chr2:48537865:A:G	0	48537865	G	A
2	chr2:48537931:A:G	0	48537931	G	A
2	chr2:48538034:A:G	0	48538034	G	A
2	chr2:48538869:C:T	0	48538869	T	C
2	chr2:48539822:C:G	0	48539822	G	C
2	chr2:48539829:T:A	0	48539829	A	T
2	chr2:48540129:G:A	0	48540129	A	G
2	chr2:48540209:T:C	0	48540209	C	T
2	chr2:48542238:A:G	0	48542238	G	A
2	chr2:48542915:A:T	0	48542915	T	A
2	chr2:48543731:C:A	0	48543731	A	C
2	chr2:48544466:T:C	0	48544466	C	T
2	chr2:48545019:C:T	0	48545019	T	C
2	chr2:48545640:T:C	0	48545640	C	T
2	chr2:48546156:T:G	0	48546156	G	T
2	chr2:48547123:G:T	0	48547123	T	G
2	chr2:48548444:G:C	0	48548444	C	G
2	chr2:48548698:C:G	0	48548698	G	C
2	chr2:48549078:A:G	0	48549078	G	A
2	chr2:48550243:T:A	0	48550243	A	T
2	chr2:48550739:T:C	0	48550739	C	T
2	chr2:48551084:G:T	0	48551084	T	G
2	chr2:48551386:T:A	0	48551386	A	T
2	chr2:48551726:G:T	0	48551726	T	G
2	chr2:48551829:A:G	0	48551829	G	A
2	chr2:48551925:T:C	0	48551925	C	T
2	chr2:48552735:A:G	0	48552735	G	A
2	chr2:48552883:T:G	0	48552883	G	T
2	chr2:48553648:T:C	0	48553648	C	T
2	chr2:48554083:G:A	0	48554083	A	G
2	chr2:48554474:C:T	0	48554474	T	C
2	chr2:48559041:G:A	0	48559041	A	G
2	chr2:48559044:G:GT	0	48559044	GT	G
2	chr2:48559604:T:C	0	48559604	C	T
2	chr2:48559901:A:G	0	48559901	G	A
2	chr2:48559995:C:T	0	48559995	T	C
2	chr2:48560185:C:T	0	48560185	T	C
2	chr2:48560594:A:G	0	48560594	G	A
2	chr2:48560780:A:G	0	48560780	G	A
2	chr2:48560861:T:C	0	48560861	C	T
2	chr2:48561303:A:G	0	48561303	G	A
2	chr2:48562056:C:T	0	48562056	T	C
2	chr2:48563181:T:C	0	48563181	C	T
2	chr2:48563438:C:T	0	48563438	T	C
2	chr2:48563955:C:T	0	48563955	T	C
2	chr2:48564883:C:T	0	48564883	T	C
2	chr2:48565025:C:G	0	48565025	G	C
2	chr2:48565304:G:A	0	48565304	A	G
2	chr2:48565318:C:T	0	48565318	T	C
2	chr2:48565920:A:T	0	48565920	T	A
2	chr2:48565974:C:T	0	48565974	T	C
2	chr2:48566176:A:T	0	48566176	T	A
2	chr2:48567085:G:C	0	48567085	C	G
2	chr2:48567144:T:C	0	48567144	C	T
2	chr2:48568655:A:G	0	48568655	G	A
2	chr2:48568818:C:T	0	48568818	T	C
2	chr2:48569268:A:C	0	48569268	C	A
2	chr2:48569827:G:A	0	48569827	A	G
2	chr2:48570784:T:C	0	48570784	C	T
2	chr2:48571344:G:C	0	48571344	C	G
2	chr2:48571566:G:T	0	48571566	T	G
2	chr2:48571857:G:A	0	48571857	A	G
2	chr2:48571883:G:A	0	48571883	A	G
2	chr2:48572461:A:C	0	48572461	C	A
2	chr2:48572539:C:G	0	48572539	G	C
2	chr2:48572911:G:A	0	48572911	A	G
2	chr2:48573420:G:A	0	48573420	A	G
2	chr2:48573517:G:T	0	48573517	T	G
2	chr2:48573528:T:C	0	48573528	C	T
2	chr2:48573770:C:G	0	48573770	G	C
2	chr2:48573906:A:G	0	48573906	G	A
2	chr2:48575218:A:G	0	48575218	G	A
2	chr2:48575485:C:G	0	48575485	G	C
2	chr2:48575584:C:T	0	48575584	T	C
2	chr2:48576793:C:T	0	48576793	T	C
2	chr2:48577637:A:T	0	48577637	T	A
2	chr2:48577948:A:G	0	48577948	G	A
2	chr2:48579096:C:T	0	48579096	T	C
2	chr2:48580031:T:C	0	48580031	C	T
2	chr2:48580063:T:G	0	48580063	G	T
2	chr2:48580266:A:G	0	48580266	G	A
2	chr2:48580576:T:G	0	48580576	G	T
2	chr2:48580657:A:C	0	48580657	C	A
2	chr2:48580837:T:C	0	48580837	C	T
2	chr2:48581013:G:C	0	48581013	C	G
2	chr2:48581455:C:T	0	48581455	T	C
2	chr2:48581743:T:A	0	48581743	A	T
2	chr2:48581759:C:T	0	48581759	T	C
2	chr2:48583545:A:G	0	48583545	G	A
2	chr2:48583942:G:T	0	48583942	T	G
2	chr2:48584010:T:A	0	48584010	A	T
2	chr2:48584348:A:G	0	48584348	G	A
2	chr2:48584744:T:C	0	48584744	C	T
2	chr2:48584809:C:A	0	48584809	A	C
2	chr2:48584925:G:C	0	48584925	C	G
2	chr2:48584992:T:G	0	48584992	G	T
2	chr2:48585221:A:T	0	48585221	T	A
2	chr2:48585250:T:C	0	48585250	C	T
2	chr2:48585421:A:G	0	48585421	G	A
2	chr2:48585689:G:A	0	48585689	A	G
2	chr2:48587178:C:T	0	48587178	T	C
2	chr2:48587430:C:T	0	48587430	T	C
2	chr2:48587777:A:G	0	48587777	G	A
2	chr2:48588411:C:T	0	48588411	T	C
2	chr2:48588838:G:A	0	48588838	A	G
2	chr2:48590043:C:T	0	48590043	T	C
2	chr2:48592058:A:G	0	48592058	G	A
2	chr2:48592552:C:T	0	48592552	T	C
2	chr2:48593219:AATTCTCCTGC:A	0	48593219	A	AATTCTCCTGC
2	chr2:48594975:A:G	0	48594975	G	A
2	chr2:48595242:G:A	0	48595242	A	G
2	chr2:48595401:T:C	0	48595401	C	T
2	chr2:48596488:G:A	0	48596488	A	G
2	chr2:48597511:G:A	0	48597511	A	G
2	chr2:48597513:T:C	0	48597513	C	T
2	chr2:48597559:T:C	0	48597559	C	T
2	chr2:48597970:A:G	0	48597970	G	A
2	chr2:48598000:A:C	0	48598000	C	A
2	chr2:48598511:C:G	0	48598511	G	C
2	chr2:48598738:T:C	0	48598738	C	T
2	chr2:48598956:C:A	0	48598956	A	C
2	chr2:48599044:T:C	0	48599044	C	T
2	chr2:48599465:C:A	0	48599465	A	C
2	chr2:48599517:A:T	0	48599517	T	A
2	chr2:48600009:G:C	0	48600009	C	G
2	chr2:48600095:T:C	0	48600095	C	T
2	chr2:48600187:G:A	0	48600187	A	G
2	chr2:48600358:T:C	0	48600358	C	T
2	chr2:48600741:A:G	0	48600741	G	A
2	chr2:48600743:T:C	0	48600743	C	T
2	chr2:48601365:G:A	0	48601365	A	G
2	chr2:48601531:T:C	0	48601531	C	T
2	chr2:48601891:A:G	0	48601891	G	A
2	chr2:48602371:C:T	0	48602371	T	C
2	chr2:48602928:C:T	0	48602928	T	C
2	chr2:48604147:A:G	0	48604147	G	A
2	chr2:48604172:T:C	0	48604172	C	T
2	chr2:48604436:G:C	0	48604436	C	G
2	chr2:48604762:T:A	0	48604762	A	T
2	chr2:48604821:T:C	0	48604821	C	T
2	chr2:48604846:T:A	0	48604846	A	T
2	chr2:48605323:G:A	0	48605323	A	G
2	chr2:48605365:A:G	0	48605365	G	A
2	chr2:48605367:G:C	0	48605367	C	G
2	chr2:48605374:G:C	0	48605374	C	G
2	chr2:48605670:T:C	0	48605670	C	T
2	chr2:48605879:A:T	0	48605879	T	A
2	chr2:48605915:G:A	0	48605915	A	G
2	chr2:48606040:A:C	0	48606040	C	A
2	chr2:48606433:G:C	0	48606433	C	G
2	chr2:48606439:A:G	0	48606439	G	A
2	chr2:48606794:G:A	0	48606794	A	G
2	chr2:48606859:C:T	0	48606859	T	C
2	chr2:48607348:T:C	0	48607348	C	T
2	chr2:48607842:C:T	0	48607842	T	C
2	chr2:48607957:G:A	0	48607957	A	G
2	chr2:48608886:C:T	0	48608886	T	C
2	chr2:48609140:T:C	0	48609140	C	T
2	chr2:48609163:T:C	0	48609163	C	T
2	chr2:48611816:T:C	0	48611816	C	T
2	chr2:48612320:T:G	0	48612320	G	T
2	chr2:48612908:G:A	0	48612908	A	G
2	chr2:48613111:G:A	0	48613111	A	G
2	chr2:48613725:C:G	0	48613725	G	C
2	chr2:48613946:C:T	0	48613946	T	C
2	chr2:48614447:G:T	0	48614447	T	G
2	chr2:48616381:G:T	0	48616381	T	G
2	chr2:48616485:G:C	0	48616485	C	G
2	chr2:48617829:C:G	0	48617829	G	C
2	chr2:48618108:A:G	0	48618108	G	A
2	chr2:48618522:C:A	0	48618522	A	C
2	chr2:48618567:C:T	0	48618567	T	C
2	chr2:48618879:C:T	0	48618879	T	C
2	chr2:48619483:T:A	0	48619483	A	T
2	chr2:48620729:T:A	0	48620729	A	T
2	chr2:48621156:C:T	0	48621156	T	C
2	chr2:48621376:G:C	0	48621376	C	G
2	chr2:48621501:T:C	0	48621501	C	T
2	chr2:48622415:A:G	0	48622415	G	A
2	chr2:48622812:C:T	0	48622812	T	C
2	chr2:48623091:T:G	0	48623091	G	T
2	chr2:48631001:A:T	0	48631001	T	A
2	chr2:48631985:C:G	0	48631985	G	C
2	chr2:48633477:C:G	0	48633477	G	C
2	chr2:48633759:A:G	0	48633759	G	A
2	chr2:48633914:T:G	0	48633914	G	T
2	chr2:48634204:C:T	0	48634204	T	C
2	chr2:48634765:C:T	0	48634765	T	C
2	chr2:48635359:A:G	0	48635359	G	A
2	chr2:48636770:G:A	0	48636770	A	G
2	chr2:48636917:A:T	0	48636917	T	A
2	chr2:48636957:G:A	0	48636957	A	G
2	chr2:48637080:G:T	0	48637080	T	G
2	chr2:48637177:T:A	0	48637177	A	T
2	chr2:48637377:G:A	0	48637377	A	G
2	chr2:48637625:A:G	0	48637625	G	A
2	chr2:48638153:G:A	0	48638153	A	G
2	chr2:48638289:G:A	0	48638289	A	G
2	chr2:48638834:G:A	0	48638834	A	G
2	chr2:48638969:A:G	0	48638969	G	A
2	chr2:48639143:G:T	0	48639143	T	G
2	chr2:48639208:C:T	0	48639208	T	C
2	chr2:48639347:A:G	0	48639347	G	A
2	chr2:48640309:T:A	0	48640309	A	T
2	chr2:48640770:T:C	0	48640770	C	T
2	chr2:48640900:CTTGTTAGT:C	0	48640900	C	CTTGTTAGT
2	chr2:48641372:G:C	0	48641372	C	G
2	chr2:48642059:A:G	0	48642059	G	A
2	chr2:48642731:T:C	0	48642731	C	T
2	chr2:48642876:TGTG:T	0	48642876	T	TGTG
2	chr2:48643067:A:G	0	48643067	G	A
2	chr2:48643226:C:T	0	48643226	T	C
2	chr2:48643568:A:T	0	48643568	T	A
2	chr2:48643749:G:T	0	48643749	T	G
2	chr2:48644974:A:G	0	48644974	G	A
2	chr2:48645472:A:T	0	48645472	T	A
2	chr2:48646118:C:T	0	48646118	T	C
2	chr2:48646523:T:C	0	48646523	C	T
2	chr2:48646786:A:G	0	48646786	G	A
2	chr2:48646839:A:G	0	48646839	G	A
2	chr2:48647297:A:T	0	48647297	T	A
2	chr2:48647682:C:A	0	48647682	A	C
2	chr2:48647880:A:G	0	48647880	G	A
2	chr2:48648326:T:G	0	48648326	G	T
2	chr2:48649238:C:T	0	48649238	T	C
2	chr2:48649326:G:C	0	48649326	C	G
2	chr2:48649374:C:T	0	48649374	T	C
2	chr2:48650361:A:G	0	48650361	G	A
2	chr2:48650850:A:G	0	48650850	G	A
2	chr2:48651307:T:A	0	48651307	A	T
2	chr2:48652279:G:A	0	48652279	A	G
2	chr2:48652380:C:T	0	48652380	T	C
2	chr2:48652763:C:T	0	48652763	T	C
2	chr2:48654472:C:T	0	48654472	T	C
2	chr2:48655609:T:A	0	48655609	A	T
2	chr2:48655739:A:G	0	48655739	G	A
2	chr2:48656126:A:G	0	48656126	G	A
2	chr2:48657092:A:G	0	48657092	G	A
2	chr2:48657280:A:G	0	48657280	G	A
2	chr2:48658235:A:G	0	48658235	G	A
2	chr2:48658318:A:G	0	48658318	G	A
2	chr2:48659726:G:A	0	48659726	A	G
2	chr2:48660677:C:T	0	48660677	T	C
2	chr2:48661394:T:C	0	48661394	C	T
2	chr2:48661758:A:C	0	48661758	C	A
2	chr2:48662307:A:T	0	48662307	T	A
2	chr2:48662594:G:C	0	48662594	C	G
2	chr2:48662828:A:G	0	48662828	G	A
2	chr2:48663118:A:G	0	48663118	G	A
2	chr2:48663191:T:C	0	48663191	C	T
2	chr2:48664079:A:G	0	48664079	G	A
2	chr2:48664145:T:C	0	48664145	C	T
2	chr2:48664148:C:T	0	48664148	T	C
2	chr2:48665623:A:G	0	48665623	G	A
2	chr2:48666168:T:C	0	48666168	C	T
2	chr2:48666193:G:T	0	48666193	T	G
2	chr2:48667465:A:G	0	48667465	G	A
2	chr2:48668696:A:G	0	48668696	G	A
2	chr2:48670133:A:C	0	48670133	C	A
2	chr2:48670802:A:G	0	48670802	G	A
2	chr2:48670918:G:A	0	48670918	A	G
2	chr2:48670926:T:C	0	48670926	C	T
2	chr2:48671400:C:T	0	48671400	T	C
2	chr2:48672722:T:C	0	48672722	C	T
2	chr2:48672867:C:T	0	48672867	T	C
2	chr2:48673000:A:G	0	48673000	G	A
2	chr2:48673507:C:T	0	48673507	T	C
2	chr2:48673592:T:C	0	48673592	C	T
2	chr2:48673912:C:T	0	48673912	T	C
2	chr2:48674174:T:C	0	48674174	C	T
2	chr2:48674500:C:T	0	48674500	T	C
2	chr2:48674833:G:A	0	48674833	A	G
2	chr2:48675439:A:G	0	48675439	G	A
2	chr2:48677231:A:T	0	48677231	T	A
2	chr2:48677411:T:C	0	48677411	C	T
2	chr2:48677470:C:T	0	48677470	T	C
2	chr2:48677520:A:G	0	48677520	G	A
2	chr2:48677671:C:G	0	48677671	G	C
2	chr2:48677703:A:G	0	48677703	G	A
2	chr2:48678817:C:T	0	48678817	T	C
2	chr2:48678910:A:C	0	48678910	C	A
2	chr2:48679221:A:G	0	48679221	G	A
2	chr2:48679947:C:T	0	48679947	T	C
2	chr2:48679991:T:C	0	48679991	C	T
2	chr2:48680030:C:G	0	48680030	G	C
2	chr2:48680145:C:T	0	48680145	T	C
2	chr2:48680499:G:A	0	48680499	A	G
2	chr2:48681770:G:A	0	48681770	A	G
2	chr2:48682032:G:A	0	48682032	A	G
2	chr2:48682289:G:C	0	48682289	C	G
2	chr2:48682298:C:T	0	48682298	T	C
2	chr2:48682994:C:T	0	48682994	T	C
2	chr2:48683338:G:GA	0	48683338	GA	G
2	chr2:48683977:A:C	0	48683977	C	A
2	chr2:48685241:C:G	0	48685241	G	C
2	chr2:48685860:G:T	0	48685860	T	G
2	chr2:48685880:C:A	0	48685880	A	C
2	chr2:48687549:A:G	0	48687549	G	A
2	chr2:48688732:A:G	0	48688732	G	A
2	chr2:48689493:C:T	0	48689493	T	C
2	chr2:48689683:A:G	0	48689683	G	A
2	chr2:48689950:G:A	0	48689950	A	G
2	chr2:48690703:A:G	0	48690703	G	A
2	chr2:48690884:G:C	0	48690884	C	G
2	chr2:48692458:T:C	0	48692458	C	T
2	chr2:48693124:C:T	0	48693124	T	C
2	chr2:48694236:T:C	0	48694236	C	T
2	chr2:48694299:T:C	0	48694299	C	T
2	chr2:48695422:C:T	0	48695422	T	C
2	chr2:48696595:A:C	0	48696595	C	A
2	chr2:48696832:C:CA	0	48696832	CA	C
2	chr2:48696952:C:T	0	48696952	T	C
2	chr2:48697337:C:T	0	48697337	T	C
2	chr2:48697682:A:T	0	48697682	T	A
2	chr2:48698607:C:T	0	48698607	T	C
2	chr2:48699043:G:C	0	48699043	C	G
2	chr2:48699649:A:C	0	48699649	C	A
2	chr2:48700107:A:C	0	48700107	C	A
2	chr2:48701394:C:G	0	48701394	G	C
2	chr2:48701503:A:G	0	48701503	G	A
2	chr2:48701544:A:C	0	48701544	C	A
2	chr2:48702068:G:A	0	48702068	A	G
2	chr2:48702327:A:G	0	48702327	G	A
2	chr2:48702357:G:A	0	48702357	A	G
2	chr2:48702453:C:T	0	48702453	T	C
2	chr2:48703074:T:G	0	48703074	G	T
2	chr2:48703681:C:G	0	48703681	G	C
2	chr2:48704169:C:A	0	48704169	A	C
2	chr2:48704301:T:C	0	48704301	C	T
2	chr2:48704518:C:A	0	48704518	A	C
2	chr2:48705806:C:T	0	48705806	T	C
2	chr2:48706384:C:T	0	48706384	T	C
2	chr2:48706412:C:T	0	48706412	T	C
2	chr2:48706705:C:T	0	48706705	T	C
2	chr2:48706737:G:A	0	48706737	A	G
2	chr2:48706751:G:A	0	48706751	A	G
2	chr2:48706788:C:T	0	48706788	T	C
2	chr2:48707192:G:A	0	48707192	A	G
2	chr2:48707420:CTG:C	0	48707420	C	CTG
2	chr2:48707484:T:C	0	48707484	C	T
2	chr2:48708071:C:T	0	48708071	T	C
2	chr2:48708092:C:A	0	48708092	A	C
2	chr2:48708152:G:A	0	48708152	A	G
2	chr2:48708253:C:T	0	48708253	T	C
2	chr2:48708791:T:C	0	48708791	C	T
2	chr2:48708867:G:A	0	48708867	A	G
2	chr2:48710015:C:T	0	48710015	T	C
2	chr2:48710210:G:A	0	48710210	A	G
2	chr2:48710437:G:A	0	48710437	A	G
2	chr2:48710475:C:A	0	48710475	A	C
2	chr2:48711582:T:A	0	48711582	A	T
2	chr2:48711957:A:G	0	48711957	G	A
2	chr2:48712413:G:A	0	48712413	A	G
2	chr2:48712590:A:T	0	48712590	T	A
2	chr2:48712603:A:G	0	48712603	G	A
2	chr2:48712723:C:G	0	48712723	G	C
2	chr2:48712814:T:C	0	48712814	C	T
2	chr2:48712934:A:G	0	48712934	G	A
2	chr2:48713007:C:T	0	48713007	T	C
2	chr2:48713161:C:T	0	48713161	T	C
2	chr2:48713490:A:C	0	48713490	C	A
2	chr2:48713541:C:T	0	48713541	T	C
2	chr2:48713933:CA:C	0	48713933	C	CA
2	chr2:48714289:C:T	0	48714289	T	C
2	chr2:48714425:T:C	0	48714425	C	T
2	chr2:48714771:G:A	0	48714771	A	G
2	chr2:48715143:T:A	0	48715143	A	T
2	chr2:48715609:T:A	0	48715609	A	T
2	chr2:48715623:T:A	0	48715623	A	T
2	chr2:48715868:C:T	0	48715868	T	C
2	chr2:48716657:T:C	0	48716657	C	T
2	chr2:48716664:A:G	0	48716664	G	A
2	chr2:48716701:A:C	0	48716701	C	A
2	chr2:48717122:C:G	0	48717122	G	C
2	chr2:48717302:G:A	0	48717302	A	G
2	chr2:48717394:A:G	0	48717394	G	A
2	chr2:48717407:C:G	0	48717407	G	C
2	chr2:48717431:G:A	0	48717431	A	G
2	chr2:48718008:C:T	0	48718008	T	C
2	chr2:48718346:C:T	0	48718346	T	C
2	chr2:48718633:A:T	0	48718633	T	A
2	chr2:48718765:C:T	0	48718765	T	C
2	chr2:48718815:G:A	0	48718815	A	G
2	chr2:48719028:A:G	0	48719028	G	A
2	chr2:48719094:G:A	0	48719094	A	G
2	chr2:48719585:T:C	0	48719585	C	T
2	chr2:48720441:G:A	0	48720441	A	G
2	chr2:48720911:G:A	0	48720911	A	G
2	chr2:48721298:C:G	0	48721298	G	C
2	chr2:48721717:A:G	0	48721717	G	A
2	chr2:48722902:T:C	0	48722902	C	T
2	chr2:48722936:T:G	0	48722936	G	T
2	chr2:48724352:G:A	0	48724352	A	G
2	chr2:48724832:G:C	0	48724832	C	G
2	chr2:48725435:C:T	0	48725435	T	C
2	chr2:48725510:G:A	0	48725510	A	G
2	chr2:48726070:C:T	0	48726070	T	C
2	chr2:48726840:T:A	0	48726840	A	T
2	chr2:48727766:T:C	0	48727766	C	T
2	chr2:48728046:C:T	0	48728046	T	C
2	chr2:48728175:T:C	0	48728175	C	T
2	chr2:48728231:C:T	0	48728231	T	C
2	chr2:48728266:C:T	0	48728266	T	C
2	chr2:48728348:T:C	0	48728348	C	T
2	chr2:48728544:A:G	0	48728544	G	A
2	chr2:48729278:C:T	0	48729278	T	C
2	chr2:48729292:T:A	0	48729292	A	T
2	chr2:48729336:C:T	0	48729336	T	C
2	chr2:48729373:A:G	0	48729373	G	A
2	chr2:48731456:A:G	0	48731456	G	A
2	chr2:48731487:A:G	0	48731487	G	A
2	chr2:48731508:C:T	0	48731508	T	C
2	chr2:48732312:G:A	0	48732312	A	G
2	chr2:48732398:T:C	0	48732398	C	T
2	chr2:48732893:G:A	0	48732893	A	G
2	chr2:48733178:A:G	0	48733178	G	A
2	chr2:48733501:C:T	0	48733501	T	C
2	chr2:48734502:A:C	0	48734502	C	A
2	chr2:48734523:A:T	0	48734523	T	A
2	chr2:48734563:TTCC:T	0	48734563	T	TTCC
2	chr2:48734858:A:G	0	48734858	G	A
2	chr2:48735152:G:T	0	48735152	T	G
2	chr2:48735674:G:T	0	48735674	T	G
2	chr2:48737045:G:A	0	48737045	A	G
2	chr2:48737068:G:A	0	48737068	A	G
2	chr2:48737242:A:G	0	48737242	G	A
2	chr2:48737281:T:C	0	48737281	C	T
2	chr2:48737571:T:C	0	48737571	C	T
2	chr2:48738464:T:C	0	48738464	C	T
2	chr2:48738900:A:C	0	48738900	C	A
2	chr2:48739007:T:C	0	48739007	C	T
2	chr2:48739021:C:G	0	48739021	G	C
2	chr2:48739255:G:A	0	48739255	A	G
2	chr2:48739379:A:G	0	48739379	G	A
2	chr2:48740416:T:C	0	48740416	C	T
2	chr2:48741427:A:G	0	48741427	G	A
2	chr2:48741464:G:A	0	48741464	A	G
2	chr2:48741538:C:A	0	48741538	A	C
2	chr2:48741592:A:G	0	48741592	G	A
2	chr2:48741691:G:A	0	48741691	A	G
2	chr2:48742093:A:G	0	48742093	G	A
2	chr2:48742497:A:G	0	48742497	G	A
2	chr2:48743451:G:A	0	48743451	A	G
2	chr2:48744835:A:G	0	48744835	G	A
2	chr2:48745413:A:G	0	48745413	G	A
2	chr2:48745525:A:G	0	48745525	G	A
2	chr2:48745535:C:T	0	48745535	T	C
2	chr2:48745881:A:G	0	48745881	G	A
2	chr2:48745882:A:G	0	48745882	G	A
2	chr2:48746056:A:G	0	48746056	G	A
2	chr2:48746990:CCT:C	0	48746990	C	CCT
2	chr2:48747131:A:G	0	48747131	G	A
2	chr2:48747510:T:A	0	48747510	A	T
2	chr2:48748159:C:A	0	48748159	A	C
2	chr2:48749071:G:A	0	48749071	A	G
2	chr2:48749438:C:G	0	48749438	G	C
2	chr2:48749981:T:G	0	48749981	G	T
2	chr2:48750970:C:T	0	48750970	T	C
2	chr2:48751020:A:G	0	48751020	G	A
2	chr2:48751125:C:T	0	48751125	T	C
2	chr2:48753236:A:G	0	48753236	G	A
2	chr2:48753682:G:A	0	48753682	A	G
2	chr2:48754925:G:A	0	48754925	A	G
2	chr2:48754958:CA:C	0	48754958	C	CA
2	chr2:48754993:G:A	0	48754993	A	G
2	chr2:48755219:G:A	0	48755219	A	G
2	chr2:48755729:C:A	0	48755729	A	C
2	chr2:48756650:C:T	0	48756650	T	C
2	chr2:48756699:T:C	0	48756699	C	T
2	chr2:48756790:G:A	0	48756790	A	G
2	chr2:48757230:G:T	0	48757230	T	G
2	chr2:48757947:A:G	0	48757947	G	A
2	chr2:48758468:C:T	0	48758468	T	C
2	chr2:48758511:T:C	0	48758511	C	T
2	chr2:48759740:T:C	0	48759740	C	T
2	chr2:48760265:G:C	0	48760265	C	G
2	chr2:48760401:C:T	0	48760401	T	C
2	chr2:48760409:C:T	0	48760409	T	C
2	chr2:48760850:T:G	0	48760850	G	T
2	chr2:48761497:A:C	0	48761497	C	A
2	chr2:48761659:C:T	0	48761659	T	C
2	chr2:48762284:G:T	0	48762284	T	G
2	chr2:48762338:C:CAT	0	48762338	CAT	C
2	chr2:48762439:G:A	0	48762439	A	G
2	chr2:48762938:T:A	0	48762938	A	T
2	chr2:48763028:C:T	0	48763028	T	C
2	chr2:48764157:T:C	0	48764157	C	T
2	chr2:48764403:T:G	0	48764403	G	T
2	chr2:48764563:T:C	0	48764563	C	T
2	chr2:48765524:T:C	0	48765524	C	T
2	chr2:48765701:T:C	0	48765701	C	T
2	chr2:48765806:A:T	0	48765806	T	A
2	chr2:48765893:A:G	0	48765893	G	A
2	chr2:48766150:AGACTCT:A	0	48766150	A	AGACTCT
2	chr2:48766331:T:G	0	48766331	G	T
2	chr2:48766352:A:G	0	48766352	G	A
2	chr2:48766968:T:C	0	48766968	C	T
2	chr2:48767759:A:T	0	48767759	T	A
2	chr2:48768200:T:A	0	48768200	A	T
2	chr2:48768977:C:T	0	48768977	T	C
2	chr2:48769362:G:A	0	48769362	A	G
2	chr2:48769405:A:G	0	48769405	G	A
2	chr2:48769544:A:T	0	48769544	T	A
2	chr2:48769547:C:A	0	48769547	A	C
2	chr2:48769611:C:T	0	48769611	T	C
2	chr2:48769984:A:G	0	48769984	G	A
2	chr2:48770568:G:A	0	48770568	A	G
2	chr2:48771141:T:G	0	48771141	G	T
2	chr2:48771920:A:G	0	48771920	G	A
2	chr2:48772251:A:G	0	48772251	G	A
2	chr2:48772303:C:T	0	48772303	T	C
2	chr2:48772519:G:A	0	48772519	A	G
2	chr2:48773286:C:A	0	48773286	A	C
2	chr2:48773816:T:C	0	48773816	C	T
2	chr2:48774287:C:A	0	48774287	A	C
2	chr2:48774355:A:G	0	48774355	G	A
2	chr2:48774501:G:A	0	48774501	A	G
2	chr2:48775289:C:G	0	48775289	G	C
2	chr2:48776319:C:T	0	48776319	T	C
2	chr2:48776427:C:T	0	48776427	T	C
2	chr2:48776484:T:G	0	48776484	G	T
2	chr2:48776661:C:T	0	48776661	T	C
2	chr2:48776868:A:G	0	48776868	G	A
2	chr2:48777060:G:A	0	48777060	A	G
2	chr2:48777320:T:C	0	48777320	C	T
2	chr2:48777618:T:C	0	48777618	C	T
2	chr2:48778727:G:T	0	48778727	T	G
2	chr2:48778812:T:A	0	48778812	A	T
2	chr2:48779571:A:C	0	48779571	C	A
2	chr2:48779686:A:C	0	48779686	C	A
2	chr2:48780099:G:A	0	48780099	A	G
2	chr2:48780718:C:T	0	48780718	T	C
2	chr2:48781973:T:G	0	48781973	G	T
2	chr2:48782248:T:G	0	48782248	G	T
2	chr2:48782276:G:T	0	48782276	T	G
2	chr2:48782731:A:G	0	48782731	G	A
2	chr2:48782850:G:A	0	48782850	A	G
2	chr2:48783076:T:G	0	48783076	G	T
2	chr2:48783087:T:C	0	48783087	C	T
2	chr2:48783247:C:T	0	48783247	T	C
2	chr2:48783360:T:C	0	48783360	C	T
2	chr2:48783447:G:A	0	48783447	A	G
2	chr2:48783622:T:A	0	48783622	A	T
2	chr2:48783910:C:G	0	48783910	G	C
2	chr2:48783963:A:G	0	48783963	G	A
2	chr2:48784135:A:G	0	48784135	G	A
2	chr2:48784225:T:C	0	48784225	C	T
2	chr2:48784296:G:T	0	48784296	T	G
2	chr2:48785914:A:G	0	48785914	G	A
2	chr2:48786516:T:C	0	48786516	C	T
2	chr2:48787615:C:T	0	48787615	T	C
2	chr2:48788190:A:G	0	48788190	G	A
2	chr2:48788326:T:C	0	48788326	C	T
2	chr2:48788875:C:T	0	48788875	T	C
2	chr2:48789140:G:A	0	48789140	A	G
2	chr2:48789153:T:C	0	48789153	C	T
2	chr2:48789288:T:C	0	48789288	C	T
2	chr2:48791165:A:G	0	48791165	G	A
2	chr2:48791898:G:A	0	48791898	A	G
2	chr2:48792277:G:C	0	48792277	C	G
2	chr2:48792998:CTCTTT:C	0	48792998	C	CTCTTT
2	chr2:48793657:G:A	0	48793657	A	G
2	chr2:48794826:A:G	0	48794826	G	A
2	chr2:48794882:C:T	0	48794882	T	C
2	chr2:48794904:G:A	0	48794904	A	G
2	chr2:48796533:C:T	0	48796533	T	C
2	chr2:48796942:G:T	0	48796942	T	G
2	chr2:48797115:G:C	0	48797115	C	G
2	chr2:48798883:C:T	0	48798883	T	C
2	chr2:48799122:G:A	0	48799122	A	G
2	chr2:48799921:G:A	0	48799921	A	G
2	chr2:48799972:C:T	0	48799972	T	C
2	chr2:48800376:G:A	0	48800376	A	G
2	chr2:48800476:A:C	0	48800476	C	A
2	chr2:48800904:G:A	0	48800904	A	G
2	chr2:48804329:A:T	0	48804329	T	A
2	chr2:48805045:G:A	0	48805045	A	G
2	chr2:48805138:G:C	0	48805138	C	G
2	chr2:48805654:G:A	0	48805654	A	G
2	chr2:48805930:G:A	0	48805930	A	G
2	chr2:48806238:C:G	0	48806238	G	C
2	chr2:48806278:G:A	0	48806278	A	G
2	chr2:48806547:C:A	0	48806547	A	C
2	chr2:48806618:T:G	0	48806618	G	T
2	chr2:48806826:A:G	0	48806826	G	A
2	chr2:48806834:G:C	0	48806834	C	G
2	chr2:48806876:G:A	0	48806876	A	G
2	chr2:48807439:T:C	0	48807439	C	T
2	chr2:48807682:G:A	0	48807682	A	G
2	chr2:48807984:T:G	0	48807984	G	T
2	chr2:48808111:C:T	0	48808111	T	C
2	chr2:48808349:G:A	0	48808349	A	G
2	chr2:48808386:T:C	0	48808386	C	T
2	chr2:48808556:C:T	0	48808556	T	C
2	chr2:48808777:A:G	0	48808777	G	A
2	chr2:48809087:C:A	0	48809087	A	C
2	chr2:48809531:T:C	0	48809531	C	T
2	chr2:48810101:A:C	0	48810101	C	A
2	chr2:48810476:CT:C	0	48810476	C	CT
2	chr2:48810637:C:T	0	48810637	T	C
2	chr2:48810657:C:A	0	48810657	A	C
2	chr2:48810661:A:G	0	48810661	G	A
2	chr2:48811015:C:T	0	48811015	T	C
2	chr2:48811105:T:C	0	48811105	C	T
2	chr2:48811532:G:A	0	48811532	A	G
2	chr2:48812293:C:T	0	48812293	T	C
2	chr2:48812391:C:T	0	48812391	T	C
2	chr2:48812639:T:C	0	48812639	C	T
2	chr2:48812920:G:A	0	48812920	A	G
2	chr2:48812957:C:T	0	48812957	T	C
2	chr2:48813123:T:G	0	48813123	G	T
2	chr2:48813160:T:C	0	48813160	C	T
2	chr2:48813445:T:C	0	48813445	C	T
2	chr2:48813507:G:C	0	48813507	C	G
2	chr2:48813578:AG:A	0	48813578	A	AG
```
