## Supplementary material for "Characterization of shared and ancestry-specific signals driving complex traits using multi-ancestry fine-mapping": mesusiecsinfo

```
*************************************************************

  Multiple Ancestry Sum of Single Effect Model (MESuSiE)          

   Visit http://www.xzlab.org/software.html For Update            

            (C) 2022 Boran Gao, Xiang Zhou                        

              GNU General Public License                          

*************************************************************
# Start data processing for sufficient statistics 
# Create MESuSiE object 
# Start data analysis 

# Data analysis is done, and now generates result 

Potential causal SNPs with PIP > 0.5:  

Credible sets for effects: 
$cs
$cs$L1
 [1] 1809 1820 1828 1829 1840 1847 1852 1854 1855 1856 1858 1861 1862 1865 1868
[16] 1871 1872 1877 1879 1884 1886 1887 1892 1894 1896 1897 1902 1904 1906 1907
[31] 1908 1910 1917 1918 1919 1920 1922 1923 1927 1928 1934 1935 1938 1952 1953
[46] 1954 1955


$cs_category
       L1 
"eur_afr" 

$purity
   min.abs.corr mean.abs.corr median.abs.corr
L1     0.973771     0.9929025        0.993953

$cs_index
[1] 1

$coverage
[1] 0.9514003

$requested_coverage
[1] 0.95


 Use MESuSiE_Plot() for visualization
# Total time used for the analysis: 0.07 mins
```
