## Supplementary material for "Characterization of shared and ancestry-specific signals driving complex traits using multi-ancestry fine-mapping": mesusieoutput

```
                 eur          afr      eur_afr
   [1,] 4.349341e-05 6.824195e-05 1.327351e-05
   [2,] 3.931484e-05 1.025619e-04 8.919473e-06
   [3,] 4.298105e-05 6.807080e-05 1.303788e-05
   [4,] 4.298105e-05 6.805589e-05 1.302862e-05
   [5,] 4.280094e-05 6.804157e-05 1.297025e-05
   [6,] 4.264076e-05 6.804157e-05 1.292645e-05
   [7,] 4.264076e-05 6.804157e-05 1.292645e-05
   [8,] 4.336290e-05 1.013654e-04 1.120667e-05
   [9,] 4.264076e-05 6.802781e-05 1.291762e-05
  [10,] 4.188935e-05 6.802781e-05 1.271191e-05
  [11,] 3.742686e-05 1.057391e-04 8.922929e-06
  [12,] 4.280094e-05 6.801463e-05 1.295230e-05
  [13,] 4.280094e-05 6.801463e-05 1.295230e-05
  [14,] 4.977040e-05 7.851915e-05 1.458558e-05
  [15,] 4.280094e-05 6.800203e-05 1.294338e-05
  [16,] 4.280094e-05 6.800203e-05 1.294338e-05
  [17,] 5.704390e-05 7.343250e-05 1.696002e-05
  [18,] 4.298105e-05 6.801463e-05 1.300108e-05
  [19,] 4.298105e-05 6.798999e-05 1.298290e-05
  [20,] 4.280094e-05 6.798999e-05 1.293449e-05
  [21,] 3.399338e-05 1.086826e-04 9.355749e-06
  [22,] 4.264076e-05 6.798999e-05 1.289138e-05
  [23,] 3.457917e-05 6.545603e-05 9.774032e-06
  [24,] 4.280094e-05 6.812885e-05 1.302107e-05
  [25,] 4.943302e-05 7.851915e-05 1.445102e-05
  [26,] 4.298105e-05 6.812885e-05 1.307130e-05
  [27,] 7.071976e-05 1.078076e-04 2.202629e-05
  [28,] 3.265258e-05 1.221142e-04 9.786172e-06
  [29,] 4.349341e-05 6.812885e-05 1.321363e-05
  [30,] 4.349341e-05 6.812885e-05 1.321363e-05
  [31,] 4.349341e-05 6.812885e-05 1.321363e-05
  [32,] 4.477924e-05 6.809552e-05 1.353553e-05
  [33,] 4.314837e-05 6.811190e-05 1.310831e-05
  [34,] 4.593785e-05 6.814585e-05 1.388492e-05
  [35,] 3.879505e-05 6.527060e-05 1.110596e-05
  [36,] 4.477924e-05 6.807972e-05 1.352463e-05
  [37,] 4.349341e-05 6.809552e-05 1.319385e-05
  [38,] 4.349341e-05 6.809552e-05 1.319385e-05
  [39,] 3.467101e-05 1.167490e-04 9.472931e-06
  [40,] 4.572411e-05 6.807972e-05 1.377957e-05
  [41,] 4.271872e-05 6.805730e-05 1.295758e-05
  [42,] 4.271872e-05 6.807972e-05 1.297092e-05
  [43,] 5.831081e-05 6.590043e-05 1.236386e-05
  [44,] 4.331915e-05 6.807972e-05 1.313622e-05
  [45,] 4.349341e-05 6.805128e-05 1.316543e-05
  [46,] 4.367121e-05 6.805128e-05 1.321376e-05
  [47,] 4.385257e-05 6.805128e-05 1.326298e-05
  [48,] 3.337132e-05 1.109444e-04 9.479884e-06
  [49,] 3.255805e-05 1.156610e-04 9.730765e-06
  [50,] 4.314837e-05 6.790452e-05 1.306870e-05
  [51,] 4.349341e-05 6.788994e-05 1.315300e-05
  [52,] 4.331915e-05 6.803122e-05 1.310432e-05
  [53,] 4.331915e-05 6.803122e-05 1.310432e-05
  [54,] 3.847397e-05 6.583669e-05 1.137845e-05
  [55,] 4.331915e-05 6.803122e-05 1.310432e-05
  [56,] 7.375507e-05 6.110074e-05 1.766956e-05
  [57,] 4.331915e-05 6.790452e-05 1.311532e-05
  [58,] 4.331915e-05 6.790452e-05 1.311532e-05
  [59,] 3.644631e-05 6.246427e-05 1.021057e-05
  [60,] 4.331915e-05 6.788994e-05 1.310569e-05
  [61,] 5.602524e-05 7.085109e-05 1.656423e-05
  [62,] 4.349341e-05 6.786383e-05 1.313447e-05
  [63,] 5.522474e-05 7.082428e-05 1.633232e-05
  [64,] 4.367121e-05 6.859692e-05 1.347540e-05
  [65,] 4.385257e-05 6.859692e-05 1.352930e-05
  [66,] 4.367121e-05 7.057329e-05 1.399178e-05
  [67,] 4.349341e-05 6.785093e-05 1.312477e-05
  [68,] 4.367121e-05 7.057329e-05 1.399178e-05
  [69,] 8.290852e-05 6.930427e-05 1.233477e-05
  [70,] 5.367891e-05 7.298999e-05 1.556233e-05
  [71,] 4.399557e-05 7.051814e-05 1.409065e-05
  [72,] 4.381142e-05 7.051814e-05 1.402744e-05
  [73,] 4.385257e-05 7.051814e-05 1.404158e-05
  [74,] 4.637721e-05 7.046362e-05 1.485658e-05
  [75,] 4.385257e-05 7.051814e-05 1.404158e-05
  [76,] 4.593785e-05 7.040975e-05 1.469565e-05
  [77,] 4.403753e-05 6.816971e-05 1.345972e-05
  [78,] 4.246100e-05 6.694832e-05 1.039173e-05
  [79,] 4.349341e-05 6.779507e-05 1.307683e-05
  [80,] 3.152434e-05 6.231120e-05 9.558684e-06
  [81,] 5.090300e-05 6.557095e-05 1.210815e-05
  [82,] 4.615554e-05 7.025712e-05 1.472446e-05
  [83,] 4.385257e-05 7.036181e-05 1.400465e-05
  [84,] 4.385257e-05 7.036181e-05 1.400465e-05
  [85,] 4.367121e-05 7.036181e-05 1.394285e-05
  [86,] 4.433680e-05 6.993741e-05 1.405889e-05
  [87,] 4.385257e-05 7.030915e-05 1.399200e-05
  [88,] 4.367121e-05 6.778562e-05 1.311396e-05
  [89,] 4.367121e-05 7.057329e-05 1.399178e-05
  [90,] 4.403753e-05 7.025712e-05 1.404182e-05
  [91,] 4.422614e-05 7.020572e-05 1.409229e-05
  [92,] 4.422614e-05 7.020572e-05 1.409229e-05
  [93,] 4.601271e-05 7.015496e-05 1.464811e-05
  [94,] 4.422614e-05 7.015496e-05 1.407936e-05
  [95,] 4.422614e-05 7.020572e-05 1.409229e-05
  [96,] 4.422614e-05 7.020572e-05 1.409229e-05
  [97,] 4.403753e-05 7.015496e-05 1.401632e-05
  [98,] 8.545549e-05 7.258733e-05 1.225895e-05
  [99,] 4.403753e-05 7.010482e-05 1.400364e-05
 [100,] 4.403753e-05 7.010482e-05 1.400364e-05
 [101,] 4.385257e-05 7.010482e-05 1.394185e-05
 [102,] 5.306625e-05 7.300928e-05 1.538845e-05
 [103,] 4.403753e-05 7.000644e-05 1.397841e-05
 [104,] 4.403753e-05 7.000644e-05 1.397841e-05
 [105,] 4.422614e-05 7.000644e-05 1.404082e-05
 [106,] 4.422614e-05 7.000644e-05 1.404082e-05
 [107,] 4.422614e-05 6.995818e-05 1.402806e-05
 [108,] 4.403753e-05 6.995818e-05 1.396586e-05
 [109,] 6.392181e-05 7.251866e-05 1.233559e-05
 [110,] 5.294972e-05 7.058734e-05 1.559268e-05
 [111,] 4.477924e-05 6.991529e-05 1.417726e-05
 [112,] 4.403753e-05 6.991529e-05 1.395460e-05
 [113,] 4.403753e-05 6.991529e-05 1.395460e-05
 [114,] 4.403753e-05 6.986821e-05 1.394213e-05
 [115,] 4.183066e-05 6.995818e-05 1.319654e-05
 [116,] 4.196563e-05 6.995818e-05 1.324355e-05
 [117,] 4.403753e-05 6.993963e-05 1.396100e-05
 [118,] 4.434868e-05 6.993963e-05 1.406338e-05
 [119,] 4.422614e-05 6.982177e-05 1.399130e-05
 [120,] 4.422614e-05 6.982177e-05 1.399130e-05
 [121,] 4.422614e-05 6.977594e-05 1.397872e-05
 [122,] 4.422614e-05 6.982177e-05 1.399130e-05
 [123,] 4.403753e-05 6.982177e-05 1.392971e-05
 [124,] 5.283516e-05 7.054571e-05 1.554088e-05
 [125,] 4.403753e-05 6.977594e-05 1.391732e-05
 [126,] 4.403753e-05 6.977594e-05 1.391732e-05
 [127,] 4.422614e-05 6.977594e-05 1.397872e-05
 [128,] 4.441844e-05 6.977594e-05 1.404113e-05
 [129,] 4.441844e-05 6.977594e-05 1.404113e-05
 [130,] 4.441844e-05 6.977594e-05 1.404113e-05
 [131,] 4.422614e-05 6.977594e-05 1.397872e-05
 [132,] 4.422614e-05 6.973072e-05 1.396617e-05
 [133,] 3.344788e-05 6.408480e-05 9.624296e-06
 [134,] 4.422614e-05 6.973072e-05 1.396617e-05
 [135,] 4.367121e-05 6.781366e-05 1.314120e-05
 [136,] 4.403753e-05 6.973072e-05 1.390499e-05
 [137,] 4.026556e-05 6.985349e-05 1.221618e-05
 [138,] 4.403753e-05 6.973072e-05 1.390499e-05
 [139,] 5.128189e-05 1.028912e-04 1.714204e-05
 [140,] 4.422614e-05 6.973072e-05 1.396617e-05
 [141,] 3.429386e-05 6.428431e-05 9.830598e-06
 [142,] 3.968560e-05 1.276073e-04 9.091680e-06
 [143,] 4.422614e-05 6.968613e-05 1.395367e-05
 [144,] 4.482584e-05 6.968613e-05 1.414651e-05
 [145,] 3.785974e-05 1.367550e-04 9.191711e-06
 [146,] 4.441844e-05 6.959879e-05 1.399038e-05
 [147,] 4.461446e-05 6.964215e-05 1.406583e-05
 [148,] 4.441844e-05 6.954973e-05 1.401294e-05
 [149,] 3.318719e-05 1.420931e-04 9.333897e-06
 [150,] 4.441844e-05 6.929359e-05 1.393735e-05
 [151,] 4.461446e-05 6.858542e-05 1.369149e-05
 [152,] 4.461446e-05 6.941524e-05 1.403628e-05
 [153,] 4.461446e-05 6.937272e-05 1.402344e-05
 [154,] 5.272256e-05 7.054650e-05 1.551078e-05
 [155,] 4.481426e-05 6.933499e-05 1.407497e-05
 [156,] 4.565204e-05 6.856038e-05 1.397691e-05
 [157,] 4.374011e-05 6.929364e-05 1.372223e-05
 [158,] 4.481426e-05 6.929364e-05 1.406201e-05
 [159,] 4.501787e-05 6.929364e-05 1.412589e-05
 [160,] 4.481426e-05 6.925291e-05 1.404909e-05
 [161,] 4.441844e-05 6.925291e-05 1.392487e-05
 [162,] 4.025151e-05 6.986842e-05 1.220523e-05
 [163,] 4.422614e-05 6.921279e-05 1.385205e-05
 [164,] 4.531483e-05 9.525670e-05 1.131683e-05
 [165,] 5.283516e-05 7.069311e-05 1.561045e-05
 [166,] 8.100428e-05 7.668798e-05 1.213576e-05
 [167,] 4.501787e-05 6.917328e-05 1.408663e-05
 [168,] 5.272256e-05 7.192849e-05 1.602615e-05
 [169,] 4.461446e-05 6.913439e-05 1.394861e-05
 [170,] 4.481426e-05 6.909610e-05 1.399787e-05
 [171,] 4.481426e-05 6.909610e-05 1.399787e-05
 [172,] 7.367068e-05 7.372210e-05 2.029981e-05
 [173,] 3.365410e-05 1.217907e-04 8.715515e-06
 [174,] 4.441844e-05 6.909610e-05 1.387531e-05
 [175,] 4.481426e-05 6.909610e-05 1.399787e-05
 [176,] 4.461446e-05 6.909610e-05 1.393608e-05
 [177,] 4.481426e-05 6.909610e-05 1.399787e-05
 [178,] 4.565204e-05 6.905841e-05 1.424191e-05
 [179,] 4.565204e-05 6.909610e-05 1.425546e-05
 [180,] 4.609474e-05 6.909610e-05 1.439070e-05
 [181,] 3.301220e-05 1.053501e-04 8.666063e-06
 [182,] 4.913780e-05 9.449247e-05 1.453872e-05
 [183,] 4.388643e-05 7.699558e-05 1.046780e-05
 [184,] 4.891823e-05 6.943552e-05 1.531292e-05
 [185,] 4.587137e-05 6.898486e-05 1.428136e-05
 [186,] 4.587137e-05 6.898486e-05 1.428136e-05
 [187,] 4.587137e-05 6.898486e-05 1.428136e-05
 [188,] 4.587137e-05 6.898486e-05 1.428136e-05
 [189,] 4.543671e-05 6.750268e-05 1.358928e-05
 [190,] 4.592151e-05 6.898486e-05 1.429652e-05
 [191,] 4.727410e-05 6.905900e-05 1.467851e-05
 [192,] 3.559348e-05 1.445263e-04 9.436644e-06
 [193,] 3.501609e-05 1.406709e-04 9.485917e-06
 [194,] 3.506965e-05 6.043511e-05 1.000331e-05
 [195,] 4.920091e-05 6.871145e-05 1.495671e-05
 [196,] 4.893666e-05 6.871145e-05 1.488321e-05
 [197,] 4.920091e-05 6.871145e-05 1.495671e-05
 [198,] 5.260094e-05 7.020100e-05 1.524567e-05
 [199,] 3.417004e-05 6.066169e-05 9.840744e-06
 [200,] 3.830650e-05 1.202351e-04 9.103680e-06
 [201,] 5.306625e-05 7.304875e-05 1.562054e-05
 [202,] 3.748725e-05 1.351272e-04 9.206900e-06
 [203,] 4.807233e-05 6.924300e-05 1.497817e-05
 [204,] 4.885400e-05 6.935885e-05 1.526164e-05
 [205,] 4.609474e-05 6.891709e-05 1.432252e-05
 [206,] 4.609474e-05 6.896052e-05 1.428670e-05
 [207,] 4.422614e-05 6.889904e-05 1.370425e-05
 [208,] 4.782068e-05 6.906196e-05 1.482598e-05
 [209,] 8.196549e-05 8.571426e-05 1.211828e-05
 [210,] 3.323695e-05 6.091999e-05 9.835045e-06
 [211,] 3.335415e-05 8.871200e-05 1.115719e-05
 [212,] 6.755420e-05 8.777251e-05 9.752938e-06
 [213,] 4.587137e-05 6.781230e-05 1.330421e-05
 [214,] 3.806477e-05 1.094595e-04 9.083886e-06
 [215,] 7.352719e-05 7.762420e-05 2.074160e-05
 [216,] 4.522534e-05 6.784534e-05 1.312870e-05
 [217,] 4.522534e-05 6.788656e-05 1.309873e-05
 [218,] 4.815485e-05 7.634085e-05 1.407515e-05
 [219,] 4.477924e-05 6.790311e-05 1.298944e-05
 [220,] 4.543671e-05 6.778423e-05 1.323340e-05
 [221,] 4.757339e-05 6.781230e-05 1.368907e-05
 [222,] 4.733040e-05 6.770628e-05 1.357367e-05
 [223,] 3.806477e-05 1.091720e-04 9.075529e-06
 [224,] 4.807233e-05 6.778287e-05 1.383809e-05
 [225,] 4.782068e-05 6.779211e-05 1.376865e-05
 [226,] 6.678937e-05 8.457681e-05 1.082620e-05
 [227,] 7.468234e-05 8.028349e-05 1.104848e-05
 [228,] 3.589411e-05 6.838142e-05 1.082438e-05
 [229,] 4.733040e-05 6.787276e-05 1.357786e-05
 [230,] 5.371704e-05 7.069598e-05 1.597828e-05
 [231,] 3.780894e-05 1.068077e-04 9.075127e-06
 [232,] 3.943406e-05 1.401981e-04 9.140259e-06
 [233,] 4.685712e-05 6.790093e-05 1.345095e-05
 [234,] 4.685712e-05 6.790093e-05 1.345095e-05
 [235,] 5.284271e-05 7.068745e-05 1.572286e-05
 [236,] 4.373210e-05 6.784687e-05 1.279005e-05
 [237,] 4.709166e-05 6.793138e-05 1.348126e-05
 [238,] 3.419448e-05 6.170828e-05 9.930390e-06
 [239,] 3.520370e-05 1.095699e-04 9.226591e-06
 [240,] 4.252596e-05 9.377622e-05 1.114480e-05
 [241,] 4.290210e-05 6.784194e-05 1.251914e-05
 [242,] 4.273975e-05 6.784194e-05 1.248420e-05
 [243,] 7.352344e-05 8.076492e-05 2.142071e-05
 [244,] 4.273975e-05 6.786038e-05 1.247712e-05
 [245,] 5.238393e-05 7.077939e-05 1.562147e-05
 [246,] 4.327627e-05 9.209328e-05 1.121343e-05
 [247,] 4.381839e-05 6.777394e-05 1.274967e-05
 [248,] 4.481803e-05 6.777394e-05 1.296978e-05
 [249,] 5.253882e-05 1.986320e-04 2.107867e-05
 [250,] 4.545607e-05 6.668630e-05 9.158246e-06
 [251,] 4.255330e-05 6.789899e-05 1.242352e-05
 [252,] 4.402830e-05 9.377622e-05 1.128946e-05
 [253,] 4.555456e-05 6.802869e-05 1.300855e-05
 [254,] 4.182935e-05 6.802869e-05 1.222641e-05
 [255,] 4.182935e-05 6.802869e-05 1.222641e-05
 [256,] 4.512084e-05 9.249585e-05 1.138845e-05
 [257,] 4.148107e-05 9.170760e-05 1.577805e-05
 [258,] 4.424588e-05 9.123343e-05 1.742778e-05
 [259,] 4.270990e-05 9.455404e-05 1.084973e-05
 [260,] 4.350228e-05 9.703440e-05 1.115927e-05
 [261,] 4.014777e-05 6.966401e-05 1.214284e-05
 [262,] 4.421946e-05 9.533233e-05 1.067811e-05
 [263,] 8.606221e-05 9.246837e-05 1.205806e-05
 [264,] 8.754647e-05 8.749193e-05 1.215704e-05
 [265,] 9.280847e-05 8.758206e-05 1.213229e-05
 [266,] 4.587622e-05 9.249176e-05 1.139753e-05
 [267,] 4.261297e-05 7.252690e-05 1.039303e-05
 [268,] 3.640923e-05 1.155301e-04 9.173866e-06
 [269,] 4.607844e-05 9.377810e-05 1.138982e-05
 [270,] 4.419087e-05 6.800101e-05 1.280714e-05
 [271,] 3.664767e-05 6.073547e-05 1.046854e-05
 [272,] 4.032033e-05 5.062359e-04 1.014999e-05
 [273,] 4.419087e-05 9.314791e-05 1.767337e-05
 [274,] 7.958476e-05 9.003085e-05 1.212401e-05
 [275,] 5.171821e-05 7.090239e-05 1.549103e-05
 [276,] 4.817641e-05 9.329374e-05 1.158176e-05
 [277,] 7.375507e-05 8.713248e-05 2.368344e-05
 [278,] 3.490424e-05 6.271514e-05 9.947267e-06
 [279,] 9.486150e-05 1.106462e-04 3.314229e-05
 [280,] 7.958476e-05 9.574500e-05 1.219375e-05
 [281,] 5.235476e-05 7.216649e-05 1.604436e-05
 [282,] 5.235476e-05 7.216649e-05 1.604436e-05
 [283,] 5.224549e-05 7.221926e-05 1.601874e-05
 [284,] 8.196549e-05 9.577553e-05 1.216719e-05
 [285,] 4.302185e-05 7.917223e-05 1.540716e-05
 [286,] 3.429987e-05 6.266217e-05 9.910402e-06
 [287,] 5.238519e-05 9.148821e-05 1.466912e-05
 [288,] 5.171821e-05 7.259389e-05 1.591285e-05
 [289,] 4.408396e-05 8.160256e-05 1.628903e-05
 [290,] 4.353698e-05 8.160256e-05 1.600067e-05
 [291,] 3.889206e-05 9.627455e-05 1.285804e-05
 [292,] 3.673835e-05 2.096100e-04 9.671479e-06
 [293,] 5.202233e-05 7.390828e-05 1.631018e-05
 [294,] 6.098314e-05 8.671172e-05 2.590355e-05
 [295,] 6.839521e-05 8.713715e-05 2.972310e-05
 [296,] 4.303160e-05 7.349015e-05 1.038055e-05
 [297,] 4.353698e-05 8.341410e-05 1.624375e-05
 [298,] 4.665939e-05 9.279241e-05 1.147252e-05
 [299,] 4.507808e-05 7.896437e-05 1.883052e-05
 [300,] 7.270276e-05 6.976004e-05 1.083560e-05
 [301,] 4.638021e-05 8.512460e-05 1.801258e-05
 [302,] 7.958476e-05 8.657843e-05 1.218206e-05
 [303,] 4.849636e-05 7.408565e-05 1.249675e-05
 [304,] 5.315166e-05 7.357301e-05 1.664165e-05
 [305,] 5.235638e-05 7.370121e-05 1.636116e-05
 [306,] 5.247319e-05 7.364020e-05 1.639439e-05
 [307,] 6.876309e-05 6.508797e-05 1.220642e-05
 [308,] 6.612365e-05 8.439141e-05 1.251973e-05
 [309,] 4.960967e-05 8.733359e-05 2.004006e-05
 [310,] 7.298048e-05 8.515097e-05 1.101913e-05
 [311,] 5.293073e-05 7.307824e-05 1.649999e-05
 [312,] 3.783529e-05 5.995717e-05 1.136418e-05
 [313,] 3.785190e-05 5.983217e-05 1.121322e-05
 [314,] 4.541835e-05 8.800443e-05 1.763526e-05
 [315,] 7.777729e-05 8.466126e-05 1.215592e-05
 [316,] 3.400427e-05 2.679911e-04 1.064773e-05
 [317,] 4.831798e-05 8.594639e-05 1.916947e-05
 [318,] 4.218944e-05 6.955852e-05 9.490602e-06
 [319,] 3.501627e-05 2.487034e-04 1.021478e-05
 [320,] 7.414532e-05 6.539103e-05 1.934523e-05
 [321,] 3.665012e-05 2.565801e-04 9.921542e-06
 [322,] 4.143817e-05 7.321946e-05 1.051858e-05
 [323,] 5.317516e-05 7.344052e-05 1.665366e-05
 [324,] 4.750600e-05 9.553483e-05 1.148887e-05
 [325,] 4.741723e-05 9.041085e-05 1.445679e-05
 [326,] 5.331308e-05 7.325285e-05 1.665911e-05
 [327,] 4.750600e-05 9.597778e-05 1.148007e-05
 [328,] 4.245559e-05 6.510586e-05 9.524416e-06
 [329,] 3.313266e-05 2.465379e-04 1.083930e-05
 [330,] 4.748981e-05 8.598075e-05 1.875987e-05
 [331,] 3.370808e-05 2.265135e-04 1.045735e-05
 [332,] 4.929540e-05 8.636539e-05 1.975527e-05
 [333,] 3.359001e-05 2.246363e-04 1.048422e-05
 [334,] 5.429248e-05 7.902415e-05 9.372667e-06
 [335,] 4.157968e-05 9.367088e-05 1.019345e-05
 [336,] 5.232892e-05 8.825601e-05 2.165935e-05
 [337,] 5.088941e-05 8.816366e-05 1.485065e-05
 [338,] 4.781408e-05 7.579583e-05 1.224949e-05
 [339,] 4.646503e-05 8.655582e-05 1.826399e-05
 [340,] 3.595344e-05 6.006816e-05 1.081386e-05
 [341,] 6.328683e-05 7.590436e-05 1.090526e-05
 [342,] 4.878515e-05 7.494713e-05 1.246103e-05
 [343,] 4.722051e-05 9.515569e-05 1.445040e-05
 [344,] 5.162062e-05 7.528260e-05 1.640236e-05
 [345,] 4.877186e-05 9.480538e-05 1.161547e-05
 [346,] 3.524909e-05 6.309552e-05 1.001785e-05
 [347,] 3.990424e-05 7.197502e-05 1.208551e-05
 [348,] 3.629827e-05 6.211044e-05 1.027793e-05
 [349,] 3.579036e-05 6.200074e-05 1.020060e-05
 [350,] 5.893389e-05 6.958760e-05 2.016173e-05
 [351,] 5.152492e-05 7.466529e-05 1.624783e-05
 [352,] 5.162062e-05 7.556515e-05 1.643657e-05
 [353,] 4.877186e-05 9.572485e-05 1.159447e-05
 [354,] 3.493083e-05 4.457345e-04 1.117356e-05
 [355,] 7.631307e-05 8.559764e-05 2.800486e-05
 [356,] 3.908705e-05 4.329341e-04 1.014626e-05
 [357,] 3.620260e-05 6.220810e-05 1.028106e-05
 [358,] 3.655422e-05 4.612727e-04 1.073905e-05
 [359,] 3.685620e-05 6.262562e-05 1.038065e-05
 [360,] 7.087129e-05 8.629924e-05 1.217906e-05
 [361,] 3.712178e-05 6.261370e-05 1.039711e-05
 [362,] 4.302167e-05 9.711169e-05 1.029848e-05
 [363,] 5.149916e-05 8.495334e-05 2.057205e-05
 [364,] 5.204808e-05 8.592671e-05 2.103814e-05
 [365,] 4.877186e-05 9.871042e-05 1.153214e-05
 [366,] 4.910257e-05 9.871042e-05 1.155969e-05
 [367,] 3.933784e-05 6.243133e-05 1.081796e-05
 [368,] 4.662209e-05 9.898899e-05 1.509710e-05
 [369,] 4.688374e-05 9.843559e-05 1.480070e-05
 [370,] 3.933784e-05 6.317986e-05 1.071558e-05
 [371,] 3.958583e-05 7.928874e-05 1.441364e-05
 [372,] 3.736303e-05 3.419276e-04 1.013956e-05
 [373,] 4.877186e-05 1.028073e-04 1.145901e-05
 [374,] 3.736303e-05 3.419276e-04 1.013956e-05
 [375,] 4.779264e-05 1.003557e-04 1.484215e-05
 [376,] 7.971781e-05 1.076563e-04 2.607325e-05
 [377,] 4.020973e-05 6.972527e-05 1.211596e-05
 [378,] 6.176615e-05 8.274313e-05 1.239959e-05
 [379,] 7.348213e-05 7.886498e-05 1.216477e-05
 [380,] 6.983434e-05 7.886498e-05 1.220142e-05
 [381,] 5.743502e-05 8.553759e-05 2.363979e-05
 [382,] 2.909188e-05 1.098476e-04 1.137089e-05
 [383,] 4.953192e-05 9.356087e-05 1.480436e-05
 [384,] 4.029441e-05 6.986957e-05 1.211791e-05
 [385,] 5.312344e-05 8.455714e-05 2.131073e-05
 [386,] 4.819372e-05 9.816790e-05 1.552129e-05
 [387,] 4.016309e-05 6.989225e-05 1.209766e-05
 [388,] 5.089853e-05 7.166838e-05 1.538271e-05
 [389,] 3.643371e-05 3.824843e-04 1.048471e-05
 [390,] 3.665674e-05 3.861602e-04 1.044757e-05
 [391,] 5.287845e-05 8.287662e-05 2.080888e-05
 [392,] 5.346467e-05 8.287662e-05 2.109168e-05
 [393,] 7.727611e-05 1.076640e-04 2.525809e-05
 [394,] 4.123991e-05 6.050378e-05 1.023703e-05
 [395,] 4.831115e-05 9.789304e-05 1.457119e-05
 [396,] 2.892714e-05 1.022492e-04 1.027642e-05
 [397,] 5.664567e-05 8.341325e-05 2.270650e-05
 [398,] 3.999160e-05 6.959024e-05 1.209232e-05
 [399,] 4.020973e-05 6.953022e-05 1.213846e-05
 [400,] 3.992750e-05 6.949762e-05 1.209021e-05
 [401,] 2.919467e-05 9.964553e-05 1.123304e-05
 [402,] 4.020973e-05 6.949762e-05 1.214429e-05
 [403,] 5.149394e-05 8.360081e-05 2.027865e-05
 [404,] 4.117524e-05 7.391673e-05 1.587445e-05
 [405,] 3.983485e-05 1.004096e-04 1.016887e-05
 [406,] 7.917190e-05 8.555333e-05 1.216615e-05
 [407,] 4.924377e-05 9.228518e-05 1.458295e-05
 [408,] 4.201349e-05 1.024094e-04 1.021849e-05
 [409,] 4.170624e-05 7.360887e-05 1.610142e-05
 [410,] 4.792852e-05 9.790590e-05 1.157929e-05
 [411,] 5.235476e-05 7.058348e-05 1.549425e-05
 [412,] 4.678922e-05 9.594126e-05 1.478787e-05
 [413,] 8.115725e-05 9.627627e-05 1.224722e-05
 [414,] 7.476899e-05 9.309079e-05 2.700842e-05
 [415,] 5.162062e-05 7.032622e-05 1.517645e-05
 [416,] 3.961902e-05 7.193602e-05 1.484606e-05
 [417,] 4.007382e-05 7.177608e-05 1.505399e-05
 [418,] 4.781408e-05 1.001658e-04 1.144262e-05
 [419,] 4.822975e-05 8.871887e-05 1.452284e-05
 [420,] 7.479369e-05 8.513159e-05 2.484663e-05
 [421,] 9.794990e-05 1.095404e-04 3.405031e-05
 [422,] 4.513057e-05 7.516090e-05 1.810069e-05
 [423,] 1.211087e-04 9.531415e-05 4.669232e-05
 [424,] 3.650104e-05 3.989463e-04 1.074357e-05
 [425,] 4.036310e-05 9.747399e-05 1.111734e-05
 [426,] 5.291767e-05 7.020068e-05 1.532090e-05
 [427,] 4.294866e-05 1.011699e-04 1.760379e-05
 [428,] 3.588446e-05 3.880397e-04 1.086731e-05
 [429,] 5.258140e-05 7.019347e-05 1.523191e-05
 [430,] 4.008982e-05 6.999953e-05 1.218678e-05
 [431,] 4.238738e-05 9.747399e-05 1.111426e-05
 [432,] 4.002080e-05 7.007879e-05 1.216513e-05
 [433,] 4.007014e-05 7.007879e-05 1.215971e-05
 [434,] 4.238738e-05 1.001658e-04 1.109595e-05
 [435,] 8.055095e-05 7.735214e-05 1.222764e-05
 [436,] 8.055095e-05 7.829158e-05 1.222225e-05
 [437,] 3.993854e-05 7.674841e-05 1.554310e-05
 [438,] 8.705567e-05 7.876786e-05 1.226598e-05
 [439,] 7.495302e-05 7.689087e-05 2.273073e-05
 [440,] 4.280118e-05 9.730473e-05 1.398450e-05
 [441,] 4.106876e-05 8.246683e-05 1.695659e-05
 [442,] 5.280363e-05 7.059227e-05 1.500516e-05
 [443,] 3.062492e-05 1.373014e-04 1.029145e-05
 [444,] 4.014994e-05 7.152178e-05 1.217375e-05
 [445,] 5.479465e-05 1.291103e-04 8.839953e-06
 [446,] 4.723892e-05 1.004669e-04 1.563278e-05
 [447,] 4.883162e-05 1.245511e-04 2.235376e-05
 [448,] 2.848668e-04 5.125320e-05 2.508607e-05
 [449,] 2.745022e-04 5.098842e-05 2.487442e-05
 [450,] 3.013896e-05 1.412600e-04 9.859737e-06
 [451,] 2.848668e-04 5.153233e-05 2.472019e-05
 [452,] 1.010498e-04 5.031013e-05 1.532175e-05
 [453,] 4.684344e-05 1.435306e-04 8.622281e-06
 [454,] 3.062643e-05 1.332444e-04 9.536907e-06
 [455,] 2.810807e-04 5.111821e-05 2.510584e-05
 [456,] 5.064189e-05 1.000966e-04 1.663690e-05
 [457,] 7.051520e-05 8.610669e-05 1.434856e-05
 [458,] 1.152713e-04 6.683300e-05 2.203374e-05
 [459,] 6.091907e-05 8.665934e-05 1.367462e-05
 [460,] 3.207079e-05 1.274599e-04 9.099093e-06
 [461,] 4.787094e-05 1.463036e-04 2.360061e-05
 [462,] 3.331619e-05 1.465477e-04 8.903093e-06
 [463,] 3.358918e-04 5.088020e-05 2.785491e-05
 [464,] 1.127252e-04 6.635324e-05 2.197990e-05
 [465,] 6.818801e-05 9.513590e-05 1.371992e-05
 [466,] 1.075263e-04 5.006617e-05 1.558788e-05
 [467,] 7.448345e-05 9.708552e-05 1.400326e-05
 [468,] 7.908025e-05 8.747518e-05 1.510125e-05
 [469,] 4.688226e-05 1.525138e-04 2.327500e-05
 [470,] 3.372431e-05 1.355080e-04 8.800346e-06
 [471,] 3.393533e-05 1.313220e-04 8.761269e-06
 [472,] 3.366838e-05 1.330257e-04 8.792514e-06
 [473,] 3.503848e-05 1.321248e-04 8.692045e-06
 [474,] 3.274714e-05 1.336943e-04 8.895769e-06
 [475,] 4.770413e-05 1.576886e-04 2.430009e-05
 [476,] 3.150788e-04 5.058963e-05 2.948356e-05
 [477,] 1.237932e-04 6.807550e-05 2.178207e-05
 [478,] 1.268310e-04 6.835950e-05 2.192665e-05
 [479,] 1.258058e-04 6.828737e-05 2.186405e-05
 [480,] 3.197514e-04 5.019252e-05 2.982302e-05
 [481,] 4.076319e-05 9.944176e-05 2.063042e-05
 [482,] 2.086920e-04 5.019252e-05 2.343325e-05
 [483,] 4.959006e-05 1.715491e-04 2.676430e-05
 [484,] 4.615759e-05 1.745302e-04 2.414037e-05
 [485,] 3.186883e-05 1.430780e-04 9.104287e-06
 [486,] 7.143106e-05 1.181528e-04 2.052338e-05
 [487,] 2.408613e-04 5.019252e-05 2.548366e-05
 [488,] 3.339509e-05 1.453087e-04 8.887291e-06
 [489,] 6.004332e-05 1.895451e-04 8.609714e-06
 [490,] 3.959115e-05 8.117316e-05 8.785964e-06
 [491,] 3.327832e-05 1.413217e-04 8.877869e-06
 [492,] 4.391028e-05 1.791434e-04 2.246335e-05
 [493,] 3.437712e-05 1.450259e-04 8.788757e-06
 [494,] 4.291659e-05 1.782048e-04 2.155022e-05
 [495,] 6.940067e-05 1.895451e-04 8.785941e-06
 [496,] 7.587894e-05 9.613763e-05 1.447569e-05
 [497,] 6.837471e-05 4.954984e-05 1.348991e-05
 [498,] 4.340361e-05 1.805415e-04 2.208748e-05
 [499,] 3.220494e-05 1.491688e-04 9.085897e-06
 [500,] 4.340361e-05 1.800902e-04 2.206606e-05
 [501,] 2.014248e-04 5.012145e-05 2.308310e-05
 [502,] 3.308456e-05 1.453087e-04 8.925266e-06
 [503,] 1.200097e-04 6.995849e-05 2.033377e-05
 [504,] 1.200097e-04 7.011062e-05 2.027273e-05
 [505,] 7.547059e-05 9.559896e-05 1.447312e-05
 [506,] 3.344419e-05 1.423282e-04 8.864850e-06
 [507,] 9.745978e-05 6.853588e-05 3.726046e-05
 [508,] 3.366835e-05 1.481973e-04 8.872556e-06
 [509,] 3.337912e-05 1.450259e-04 8.887535e-06
 [510,] 1.889759e-04 5.026503e-05 2.211028e-05
 [511,] 1.059926e-04 4.950136e-05 1.606988e-05
 [512,] 8.819597e-05 6.949566e-05 3.434272e-05
 [513,] 2.925519e-05 1.306344e-04 1.086306e-05
 [514,] 2.923725e-05 1.324305e-04 1.128317e-05
 [515,] 8.314998e-05 6.898451e-05 3.205153e-05
 [516,] 2.924446e-05 1.333427e-04 1.099312e-05
 [517,] 8.276345e-05 9.189946e-05 1.489633e-05
 [518,] 1.208666e-04 6.905445e-05 2.081182e-05
 [519,] 8.555121e-05 6.898451e-05 3.298716e-05
 [520,] 2.924446e-05 1.315277e-04 1.095468e-05
 [521,] 7.875310e-05 9.214335e-05 1.470190e-05
 [522,] 7.875310e-05 9.214335e-05 1.470190e-05
 [523,] 1.060238e-04 4.950136e-05 1.609408e-05
 [524,] 2.923725e-05 1.297504e-04 1.122102e-05
 [525,] 2.926949e-05 1.306344e-04 1.079203e-05
 [526,] 1.060238e-04 4.950136e-05 1.609408e-05
 [527,] 4.008717e-05 8.060730e-05 1.219174e-05
 [528,] 2.925519e-05 1.306344e-04 1.086306e-05
 [529,] 2.925519e-05 1.306344e-04 1.086306e-05
 [530,] 1.060238e-04 4.960549e-05 1.600278e-05
 [531,] 1.060238e-04 4.960549e-05 1.600278e-05
 [532,] 1.258058e-04 6.996492e-05 2.087509e-05
 [533,] 1.060238e-04 4.950136e-05 1.609408e-05
 [534,] 4.105737e-05 1.754608e-04 8.915940e-06
 [535,] 4.105737e-05 1.704790e-04 8.898024e-06
 [536,] 4.953297e-05 9.921080e-05 1.609944e-05
 [537,] 4.444894e-05 1.908943e-04 2.355995e-05
 [538,] 1.082820e-04 4.950136e-05 1.624540e-05
 [539,] 1.067437e-04 4.950136e-05 1.614247e-05
 [540,] 3.950318e-05 1.754889e-04 9.006055e-06
 [541,] 4.264059e-05 1.709613e-04 8.836126e-06
 [542,] 7.791077e-05 9.044463e-05 1.466916e-05
 [543,] 3.056551e-05 1.233901e-04 9.439414e-06
 [544,] 1.163454e-04 4.960549e-05 1.667293e-05
 [545,] 8.010660e-05 4.897171e-05 1.500300e-05
 [546,] 3.307779e-05 7.870518e-05 9.718639e-06
 [547,] 3.307779e-05 7.754361e-05 9.689042e-06
 [548,] 4.372658e-05 1.872317e-04 2.273164e-05
 [549,] 4.273699e-05 1.872317e-04 2.183528e-05
 [550,] 8.048181e-05 9.113420e-05 1.476503e-05
 [551,] 8.005538e-05 9.068090e-05 1.476211e-05
 [552,] 3.574208e-05 7.238218e-05 8.595877e-06
 [553,] 4.609635e-05 8.239038e-05 8.932501e-06
 [554,] 2.681281e-04 5.000265e-05 2.738834e-05
 [555,] 1.093778e-04 6.991868e-05 1.921922e-05
 [556,] 4.322722e-05 1.857344e-04 2.221214e-05
 [557,] 7.513396e-05 8.933232e-05 1.457882e-05
 [558,] 1.145333e-04 6.854961e-05 2.160182e-05
 [559,] 3.523685e-05 1.568187e-04 8.769559e-06
 [560,] 4.699851e-05 8.239038e-05 8.965828e-06
 [561,] 4.230887e-05 1.862136e-04 2.140090e-05
 [562,] 1.078443e-04 6.837201e-05 2.092917e-05
 [563,] 4.846761e-05 8.347732e-05 9.008698e-06
 [564,] 7.668856e-05 8.845463e-05 1.468462e-05
 [565,] 7.592157e-05 8.996313e-05 1.459374e-05
 [566,] 4.479116e-05 1.908943e-04 2.387018e-05
 [567,] 3.418364e-05 1.391746e-04 8.777225e-06
 [568,] 4.545810e-05 1.266712e-04 8.909252e-06
 [569,] 2.681281e-04 4.994140e-05 2.687624e-05
 [570,] 4.947178e-05 8.252649e-05 9.062572e-06
 [571,] 2.681281e-04 5.026503e-05 2.691545e-05
 [572,] 7.286942e-05 8.781680e-05 1.452479e-05
 [573,] 4.304368e-05 8.150874e-05 8.841276e-06
 [574,] 6.919469e-05 8.781680e-05 1.436455e-05
 [575,] 4.426745e-05 1.261396e-04 8.828569e-06
 [576,] 4.798111e-05 8.121937e-05 9.046051e-06
 [577,] 2.758355e-04 5.019252e-05 2.746980e-05
 [578,] 4.250425e-05 1.790130e-04 2.124243e-05
 [579,] 9.444725e-05 6.787863e-05 1.958130e-05
 [580,] 4.420595e-05 8.117316e-05 8.901365e-06
 [581,] 8.355700e-05 8.046646e-05 1.553381e-05
 [582,] 2.228797e-04 5.101088e-05 2.322676e-05
 [583,] 5.007133e-05 8.355890e-05 9.099680e-06
 [584,] 7.321708e-05 8.610943e-05 1.460234e-05
 [585,] 7.286942e-05 8.751268e-05 1.453497e-05
 [586,] 4.186823e-05 1.687566e-04 2.012198e-05
 [587,] 4.058826e-05 1.202067e-04 8.777970e-06
 [588,] 2.083394e-04 5.008753e-05 2.319709e-05
 [589,] 4.178149e-05 1.675828e-04 2.009870e-05
 [590,] 7.181549e-05 8.610943e-05 1.453319e-05
 [591,] 4.156811e-05 1.686324e-04 1.996239e-05
 [592,] 6.420180e-05 8.751268e-05 1.415854e-05
 [593,] 4.509908e-05 7.797134e-05 8.971612e-06
 [594,] 1.253272e-04 6.873348e-05 2.129874e-05
 [595,] 1.273986e-04 6.873348e-05 2.150181e-05
 [596,] 5.060213e-05 7.723213e-05 9.238551e-06
 [597,] 8.200847e-05 1.560238e-04 9.306000e-06
 [598,] 4.968852e-05 9.611233e-05 1.515799e-05
 [599,] 7.252553e-05 9.018915e-05 1.454448e-05
 [600,] 7.252553e-05 9.018915e-05 1.454448e-05
 [601,] 2.925239e-04 4.975153e-05 2.857681e-05
 [602,] 5.114417e-05 7.508883e-05 9.315965e-06
 [603,] 4.998987e-05 7.508883e-05 9.254800e-06
 [604,] 3.657509e-05 1.164890e-04 8.593986e-06
 [605,] 2.719475e-04 4.962901e-05 2.768217e-05
 [606,] 2.734818e-04 4.955831e-05 2.791620e-05
 [607,] 4.610771e-05 9.577083e-05 1.482267e-05
 [608,] 2.170592e-04 4.955831e-05 2.441181e-05
 [609,] 4.854408e-05 7.325334e-05 9.220888e-06
 [610,] 4.206478e-05 1.521249e-04 1.957689e-05
 [611,] 4.424121e-05 7.260313e-05 9.015149e-06
 [612,] 3.560912e-05 1.126957e-04 8.605284e-06
 [613,] 7.668856e-05 8.996397e-05 1.474911e-05
 [614,] 4.452894e-05 1.051649e-04 8.917869e-06
 [615,] 4.968852e-05 9.920798e-05 1.608075e-05
 [616,] 4.424121e-05 7.224710e-05 9.021351e-06
 [617,] 2.170592e-04 4.951524e-05 2.508174e-05
 [618,] 4.003287e-05 1.524847e-04 1.794947e-05
 [619,] 4.612401e-05 9.944551e-05 1.502073e-05
 [620,] 1.273986e-04 6.710013e-05 2.422753e-05
 [621,] 1.110308e-04 6.684993e-05 2.237772e-05
 [622,] 3.765525e-05 1.187661e-04 8.568219e-06
 [623,] 9.452671e-05 1.305459e-04 1.001489e-05
 [624,] 4.137983e-05 1.539665e-04 1.911873e-05
 [625,] 5.204549e-05 9.515852e-05 1.579326e-05
 [626,] 3.862191e-05 1.514149e-04 1.670826e-05
 [627,] 7.589560e-05 8.632268e-05 1.485907e-05
 [628,] 2.021920e-04 4.920532e-05 2.473199e-05
 [629,] 4.860323e-05 6.976063e-05 9.315316e-06
 [630,] 7.362291e-05 8.518509e-05 1.478376e-05
 [631,] 7.397917e-05 8.518509e-05 1.480383e-05
 [632,] 4.613951e-05 9.514624e-05 1.495350e-05
 [633,] 5.058859e-05 6.943517e-05 9.445421e-06
 [634,] 1.106288e-04 1.307636e-04 1.061819e-05
 [635,] 1.049102e-04 1.449109e-04 1.018345e-05
 [636,] 7.804008e-05 1.009685e-04 1.080350e-05
 [637,] 1.086759e-04 1.298701e-04 1.056929e-05
 [638,] 1.009721e-04 1.295205e-04 1.025463e-05
 [639,] 1.067702e-04 1.285653e-04 1.052957e-05
 [640,] 1.049102e-04 1.268218e-04 1.049966e-05
 [641,] 2.182723e-04 4.877447e-05 2.722602e-05
 [642,] 4.615686e-05 9.519345e-05 1.497140e-05
 [643,] 7.717222e-05 9.416297e-05 1.097749e-05
 [644,] 1.056084e-04 1.196202e-04 1.068303e-05
 [645,] 1.056084e-04 1.196202e-04 1.068303e-05
 [646,] 4.268130e-05 7.256939e-05 1.629456e-05
 [647,] 2.064309e-04 4.872171e-05 2.772119e-05
 [648,] 1.997873e-04 4.866598e-05 2.623065e-05
 [649,] 3.866471e-05 5.901352e-05 1.066459e-05
 [650,] 3.261956e-05 1.868285e-04 1.109827e-05
 [651,] 3.881460e-05 5.901352e-05 1.066182e-05
 [652,] 3.001817e-05 1.004981e-04 1.124102e-05
 [653,] 3.895032e-05 1.513358e-04 1.701291e-05
 [654,] 4.359372e-05 5.723823e-05 1.091572e-05
 [655,] 4.025058e-05 1.492225e-04 1.801232e-05
 [656,] 4.503607e-05 5.739763e-05 1.108409e-05
 [657,] 4.520320e-05 5.706018e-05 1.116412e-05
 [658,] 4.549783e-05 5.690685e-05 1.122765e-05
 [659,] 6.896391e-05 9.114510e-05 1.056889e-05
 [660,] 8.783044e-05 9.655169e-05 2.478673e-05
 [661,] 4.671787e-05 5.776338e-05 1.132744e-05
 [662,] 4.995890e-05 6.076921e-05 1.171157e-05
 [663,] 3.895032e-05 1.481677e-04 1.688963e-05
 [664,] 1.184353e-04 9.208862e-05 1.316641e-05
 [665,] 4.520709e-05 5.712331e-05 1.109494e-05
 [666,] 1.100070e-04 9.090290e-05 1.277416e-05
 [667,] 1.659301e-04 1.068119e-04 1.333499e-05
 [668,] 4.647274e-05 6.809077e-05 1.264876e-05
 [669,] 3.899083e-05 1.464514e-04 1.685576e-05
 [670,] 7.341917e-05 4.873835e-05 1.499687e-05
 [671,] 3.477595e-05 1.369122e-04 1.203480e-05
 [672,] 3.823148e-05 1.481677e-04 1.626801e-05
 [673,] 3.477161e-05 1.363193e-04 1.204469e-05
 [674,] 2.270558e-04 4.831198e-05 3.076992e-05
 [675,] 1.043051e-04 9.336094e-05 1.232216e-05
 [676,] 3.475757e-05 1.381448e-04 1.217326e-05
 [677,] 1.131198e-04 9.458455e-05 1.273681e-05
 [678,] 8.936462e-05 9.648375e-05 2.531617e-05
 [679,] 7.450591e-05 4.874246e-05 1.503608e-05
 [680,] 3.476100e-05 1.412712e-04 1.237051e-05
 [681,] 3.475700e-05 1.399850e-04 1.229905e-05
 [682,] 3.475585e-05 1.393665e-04 1.224010e-05
 [683,] 4.575947e-05 6.853710e-05 1.251252e-05
 [684,] 8.695181e-05 9.704875e-05 2.421778e-05
 [685,] 3.972898e-05 1.581281e-04 1.784926e-05
 [686,] 1.091578e-04 9.758825e-05 1.237396e-05
 [687,] 3.981600e-05 1.510652e-04 1.770946e-05
 [688,] 8.821466e-05 9.678356e-05 2.456654e-05
 [689,] 3.476065e-05 1.290274e-04 1.198557e-05
 [690,] 6.800162e-05 7.225687e-05 1.481514e-05
 [691,] 3.476254e-05 1.290274e-04 1.216260e-05
 [692,] 3.865984e-05 1.388460e-04 1.623424e-05
 [693,] 5.773506e-05 6.553104e-05 1.365951e-05
 [694,] 6.876885e-05 7.225687e-05 1.489141e-05
 [695,] 6.758611e-05 9.763883e-05 2.296146e-05
 [696,] 3.475683e-05 1.295483e-04 1.203425e-05
 [697,] 3.915451e-05 1.389295e-04 1.663510e-05
 [698,] 4.531690e-05 6.719886e-05 1.255029e-05
 [699,] 2.301173e-04 4.847685e-05 2.936780e-05
 [700,] 3.931413e-05 1.392127e-04 1.677380e-05
 [701,] 4.531690e-05 6.719886e-05 1.255029e-05
 [702,] 4.507613e-05 6.939706e-05 1.244438e-05
 [703,] 4.521818e-05 6.939706e-05 1.246032e-05
 [704,] 3.476065e-05 1.320243e-04 1.203064e-05
 [705,] 2.270558e-04 4.847685e-05 2.913190e-05
 [706,] 3.476065e-05 1.312332e-04 1.201819e-05
 [707,] 3.475588e-05 1.331422e-04 1.213748e-05
 [708,] 3.477017e-05 1.325952e-04 1.227008e-05
 [709,] 6.016968e-05 9.513119e-05 9.905329e-06
 [710,] 4.516644e-05 6.722396e-05 1.252610e-05
 [711,] 3.999110e-05 1.413039e-04 1.739875e-05
 [712,] 3.905325e-05 1.395288e-04 1.666781e-05
 [713,] 3.895852e-05 1.470534e-04 1.679728e-05
 [714,] 4.282168e-05 7.656111e-05 1.327074e-05
 [715,] 6.384708e-05 9.051216e-05 1.427047e-05
 [716,] 1.101993e-04 6.617941e-05 2.255823e-05
 [717,] 3.994742e-05 1.403686e-04 1.732192e-05
 [718,] 3.475679e-05 1.314368e-04 1.213897e-05
 [719,] 3.990202e-05 1.521243e-04 1.778793e-05
 [720,] 2.053350e-04 4.848303e-05 2.752599e-05
 [721,] 3.990202e-05 1.467869e-04 1.757234e-05
 [722,] 3.927204e-05 1.467869e-04 1.705825e-05
 [723,] 2.053350e-04 4.866816e-05 2.665191e-05
 [724,] 3.972898e-05 1.473091e-04 1.744271e-05
 [725,] 3.972898e-05 1.476588e-04 1.745757e-05
 [726,] 1.093778e-04 6.611283e-05 2.253502e-05
 [727,] 5.229562e-05 1.096363e-04 9.028812e-06
 [728,] 3.972898e-05 1.549267e-04 1.774623e-05
 [729,] 1.086470e-04 6.611283e-05 2.243524e-05
 [730,] 3.972898e-05 1.533934e-04 1.768404e-05
 [731,] 4.007902e-05 1.481786e-04 1.775156e-05
 [732,] 4.007902e-05 1.546297e-04 1.801458e-05
 [733,] 1.282495e-04 1.077919e-04 1.189606e-05
 [734,] 1.399367e-04 4.863752e-05 2.125070e-05
 [735,] 1.383604e-04 4.866816e-05 2.102598e-05
 [736,] 1.897515e-04 4.875096e-05 2.514697e-05
 [737,] 4.044509e-05 1.270978e-04 1.715050e-05
 [738,] 2.607514e-04 5.898016e-05 2.152535e-05
 [739,] 1.847476e-04 4.876794e-05 2.470118e-05
 [740,] 7.341917e-05 4.882757e-05 1.460058e-05
 [741,] 1.824260e-04 4.876794e-05 2.451832e-05
 [742,] 1.911745e-04 4.866816e-05 2.542217e-05
 [743,] 3.877132e-05 1.418747e-04 1.646797e-05
 [744,] 3.877132e-05 1.418747e-04 1.646797e-05
 [745,] 4.096977e-05 1.526942e-04 1.864478e-05
 [746,] 4.604965e-05 9.294216e-05 8.944448e-06
 [747,] 4.686075e-05 9.306269e-05 1.511547e-05
 [748,] 7.591771e-05 4.874727e-05 1.541807e-05
 [749,] 3.488355e-05 1.334920e-04 1.174407e-05
 [750,] 1.144605e-04 6.559033e-05 2.419976e-05
 [751,] 3.834245e-05 9.370296e-05 1.398931e-05
 [752,] 1.292665e-04 4.858357e-05 2.145848e-05
 [753,] 7.391950e-05 6.512394e-05 1.885305e-05
 [754,] 3.711562e-05 1.564642e-04 1.540332e-05
 [755,] 6.345490e-05 7.395861e-05 1.416109e-05
 [756,] 3.722028e-05 1.502717e-04 1.533273e-05
 [757,] 5.280863e-04 5.129167e-05 4.123926e-05
 [758,] 1.146880e-04 4.851377e-05 2.066304e-05
 [759,] 1.146880e-04 4.851945e-05 2.094852e-05
 [760,] 3.711562e-05 1.495974e-04 1.521079e-05
 [761,] 3.816414e-05 1.527342e-04 1.626765e-05
 [762,] 1.090378e-04 6.539029e-05 2.407426e-05
 [763,] 5.392914e-05 8.087115e-05 9.915579e-06
 [764,] 1.123661e-04 4.854310e-05 2.098835e-05
 [765,] 1.107305e-04 6.555365e-05 2.378672e-05
 [766,] 3.743941e-05 1.454025e-04 1.537779e-05
 [767,] 3.743941e-05 1.444403e-04 1.534649e-05
 [768,] 1.146880e-04 4.851372e-05 2.072961e-05
 [769,] 1.107305e-04 6.608478e-05 2.251829e-05
 [770,] 3.929945e-05 1.427889e-04 1.685017e-05
 [771,] 7.392308e-05 6.516633e-05 1.804783e-05
 [772,] 3.914016e-05 1.485400e-04 1.694251e-05
 [773,] 6.191320e-05 7.017540e-05 1.448168e-05
 [774,] 4.780142e-05 9.237902e-05 1.543416e-05
 [775,] 6.105891e-05 8.066075e-05 1.433537e-05
 [776,] 3.854017e-05 1.223854e-04 1.539165e-05
 [777,] 5.864991e-05 4.944554e-05 1.395909e-05
 [778,] 5.641828e-05 4.944554e-05 1.360351e-05
 [779,] 5.682509e-05 5.090498e-05 1.440162e-05
 [780,] 5.655197e-05 5.153256e-05 1.459021e-05
 [781,] 1.132188e-04 6.519312e-05 2.482225e-05
 [782,] 5.659876e-05 5.177280e-05 1.464511e-05
 [783,] 6.308283e-05 1.262304e-04 1.461103e-05
 [784,] 5.529031e-05 7.377872e-05 1.030167e-05
 [785,] 1.054759e-04 5.500449e-05 1.483020e-05
 [786,] 8.443401e-05 4.975512e-05 1.971159e-05
 [787,] 4.210861e-05 7.860728e-05 8.933777e-06
 [788,] 9.793611e-05 6.513755e-05 2.271925e-05
 [789,] 3.988781e-05 9.441305e-05 1.490122e-05
 [790,] 3.878030e-05 5.562187e-05 9.398390e-06
 [791,] 9.163634e-05 4.980669e-05 2.104497e-05
 [792,] 3.987175e-05 5.622351e-05 9.464619e-06
 [793,] 5.073554e-05 7.871749e-05 9.205180e-06
 [794,] 2.923466e-05 4.932211e-05 8.598277e-06
 [795,] 1.082283e-04 1.066920e-04 3.162231e-05
 [796,] 6.966095e-05 6.517851e-05 1.833809e-05
 [797,] 3.545181e-05 6.476050e-05 8.680217e-06
 [798,] 3.478479e-05 6.429063e-05 8.665586e-06
 [799,] 3.112339e-05 7.198836e-05 8.541791e-06
 [800,] 3.099198e-05 7.233773e-05 8.557967e-06
 [801,] 4.749346e-05 9.262400e-05 1.541980e-05
 [802,] 3.125926e-05 7.198836e-05 8.530230e-06
 [803,] 3.367730e-05 6.510367e-05 8.651118e-06
 [804,] 1.089827e-04 1.063501e-04 3.561831e-05
 [805,] 3.367730e-05 6.594423e-05 8.651910e-06
 [806,] 4.717911e-05 9.243341e-05 1.525916e-05
 [807,] 1.050736e-04 6.606816e-05 2.708323e-05
 [808,] 3.099198e-05 7.479916e-05 8.585311e-06
 [809,] 3.826284e-05 5.648348e-05 1.085634e-05
 [810,] 7.577459e-05 6.512028e-05 1.982216e-05
 [811,] 3.099198e-05 7.517913e-05 8.589636e-06
 [812,] 3.086499e-05 7.595150e-05 8.614397e-06
 [813,] 3.528223e-05 9.410423e-05 1.219045e-05
 [814,] 3.333111e-05 6.771874e-05 8.662010e-06
 [815,] 4.672307e-05 9.256520e-05 1.503994e-05
 [816,] 3.112339e-05 7.675871e-05 8.592327e-06
 [817,] 3.442439e-05 7.104264e-05 8.630943e-06
 [818,] 4.955729e-05 6.521986e-05 1.424154e-05
 [819,] 3.350183e-05 6.921044e-05 8.664271e-06
 [820,] 3.350183e-05 6.886357e-05 8.662780e-06
 [821,] 4.688691e-05 9.199223e-05 1.507257e-05
 [822,] 3.367730e-05 6.950451e-05 8.661373e-06
 [823,] 3.027597e-05 7.147884e-05 9.186394e-06
 [824,] 4.852892e-05 6.485515e-05 1.372445e-05
 [825,] 6.074352e-05 1.025280e-04 1.434433e-05
 [826,] 3.385761e-05 7.185014e-05 8.666727e-06
 [827,] 5.777317e-05 1.221614e-04 1.300120e-05
 [828,] 1.090164e-04 6.481637e-05 2.428686e-05
 [829,] 4.885267e-05 8.039473e-05 1.165204e-05
 [830,] 3.372224e-05 5.275020e-05 8.793606e-06
 [831,] 3.428163e-05 4.954800e-05 9.014110e-06
 [832,] 4.844573e-05 6.360586e-05 1.368526e-05
 [833,] 3.207972e-05 4.979069e-05 8.742613e-06
 [834,] 3.207972e-05 4.948027e-05 8.758468e-06
 [835,] 4.807257e-05 6.499128e-05 1.303154e-05
 [836,] 2.931255e-05 5.048805e-05 8.831977e-06
 [837,] 4.761321e-05 6.472048e-05 1.303067e-05
 [838,] 3.579317e-05 1.337234e-04 1.337127e-05
 [839,] 3.052512e-05 5.191100e-05 9.269821e-06
 [840,] 4.534484e-05 6.454979e-05 1.266586e-05
 [841,] 6.504245e-05 1.666228e-04 1.302770e-05
 [842,] 4.591564e-05 6.454979e-05 1.277233e-05
 [843,] 4.553161e-05 6.450245e-05 1.271592e-05
 [844,] 3.170433e-05 2.331879e-04 1.070466e-05
 [845,] 4.104364e-05 6.447650e-05 1.229681e-05
 [846,] 7.868837e-05 9.495475e-05 1.266791e-05
 [847,] 3.196905e-05 2.829644e-04 1.120048e-05
 [848,] 7.295007e-05 9.526899e-05 1.276677e-05
 [849,] 1.106033e-04 6.515055e-05 2.572927e-05
 [850,] 3.123595e-05 4.857569e-05 8.964544e-06
 [851,] 7.329662e-05 9.315494e-05 1.272565e-05
 [852,] 3.216085e-05 4.860061e-05 9.125380e-06
 [853,] 3.216085e-05 4.860061e-05 9.125380e-06
 [854,] 3.258987e-05 4.858678e-05 9.212374e-06
 [855,] 7.260729e-05 9.265837e-05 1.273500e-05
 [856,] 8.330419e-05 9.198559e-05 2.571440e-05
 [857,] 3.724185e-05 1.267517e-04 1.460846e-05
 [858,] 7.086870e-05 1.635190e-04 1.283223e-05
 [859,] 5.145979e-05 1.008073e-04 9.666598e-06
 [860,] 7.138564e-05 1.715017e-04 1.292842e-05
 [861,] 6.860270e-05 8.968783e-05 1.291481e-05
 [862,] 4.684599e-05 1.075874e-04 9.569217e-06
 [863,] 7.885574e-05 8.535160e-05 1.267866e-05
 [864,] 7.825332e-05 8.371339e-05 1.267407e-05
 [865,] 8.736607e-05 9.930392e-05 2.805330e-05
 [866,] 4.603806e-05 1.188703e-04 9.669979e-06
 [867,] 3.224899e-05 4.976772e-05 9.017631e-06
 [868,] 4.055903e-05 1.405517e-04 1.786101e-05
 [869,] 3.205462e-05 4.921582e-05 9.043210e-06
 [870,] 3.123092e-05 4.905490e-05 8.945166e-06
 [871,] 5.690171e-05 1.116788e-04 1.448561e-05
 [872,] 5.319857e-05 1.962544e-04 1.459605e-05
 [873,] 3.079398e-05 4.917636e-05 8.931864e-06
 [874,] 5.475251e-05 1.116820e-04 1.501083e-05
 [875,] 3.096870e-05 2.299724e-04 1.131212e-05
 [876,] 3.085722e-05 4.891312e-05 8.973299e-06
 [877,] 7.993858e-05 1.068856e-04 2.487650e-05
 [878,] 6.578255e-05 1.164096e-04 1.855082e-05
 [879,] 3.085479e-05 2.284689e-04 1.144474e-05
 [880,] 3.117959e-05 4.905359e-05 8.981220e-06
 [881,] 5.583158e-05 1.936544e-04 1.421768e-05
 [882,] 3.085479e-05 2.327514e-04 1.147033e-05
 [883,] 5.560769e-05 1.790848e-04 1.404102e-05
 [884,] 5.499330e-05 1.089325e-04 1.467097e-05
 [885,] 5.665471e-05 8.800863e-05 1.984244e-05
 [886,] 5.402464e-05 1.077008e-04 1.487920e-05
 [887,] 3.051619e-05 3.621582e-04 1.382141e-05
 [888,] 5.013687e-05 1.092245e-04 1.515963e-05
 [889,] 3.067256e-05 3.510760e-04 1.305109e-05
 [890,] 3.088430e-05 2.260027e-04 1.139522e-05
 [891,] 3.071033e-05 3.591988e-04 1.301124e-05
 [892,] 5.748842e-05 2.001551e-04 1.407275e-05
 [893,] 5.612707e-05 1.230738e-04 1.499779e-05
 [894,] 6.934520e-05 1.263387e-04 1.835061e-05
 [895,] 3.245225e-05 2.194355e-04 1.054777e-05
 [896,] 3.173091e-05 3.510760e-04 1.160176e-05
 [897,] 3.954558e-05 2.207883e-04 1.149628e-05
 [898,] 5.545991e-05 1.228364e-04 1.516100e-05
 [899,] 7.094582e-05 2.467653e-04 3.808578e-05
 [900,] 3.224157e-05 2.034720e-04 1.053605e-05
 [901,] 2.945133e-05 1.210603e-04 1.189020e-05
 [902,] 2.946372e-05 1.205493e-04 1.190310e-05
 [903,] 2.946372e-05 1.272030e-04 1.210573e-05
 [904,] 7.869996e-05 1.055302e-04 2.479680e-05
 [905,] 2.937410e-05 1.234348e-04 1.176264e-05
 [906,] 7.598106e-05 2.325419e-04 1.431838e-05
 [907,] 2.960225e-05 1.255274e-04 1.235298e-05
 [908,] 2.954736e-05 4.802162e-05 8.596269e-06
 [909,] 3.002530e-05 1.378482e-04 9.666941e-06
 [910,] 2.938303e-05 1.298280e-04 1.197103e-05
 [911,] 5.509000e-05 1.063872e-04 1.453109e-05
 [912,] 6.099535e-05 1.101068e-04 1.351364e-05
 [913,] 3.070641e-05 1.302509e-04 1.420531e-05
 [914,] 6.621701e-05 6.728686e-05 1.574751e-05
 [915,] 7.860901e-05 1.043204e-04 2.450257e-05
 [916,] 5.416590e-05 8.200776e-05 1.421806e-05
 [917,] 2.982819e-05 1.847724e-04 1.292403e-05
 [918,] 3.009065e-05 1.305474e-04 1.335491e-05
 [919,] 2.927207e-05 1.380849e-04 1.177157e-05
 [920,] 2.927681e-05 1.431603e-04 1.192042e-05
 [921,] 2.982013e-05 1.401235e-04 1.322853e-05
 [922,] 3.003646e-05 1.363425e-04 1.350557e-05
 [923,] 2.963197e-05 1.392826e-04 1.286751e-05
 [924,] 2.979956e-05 1.403184e-04 1.322815e-05
 [925,] 2.941532e-05 1.403184e-04 1.237906e-05
 [926,] 2.937214e-05 1.415315e-04 1.228173e-05
 [927,] 2.958003e-05 1.373457e-04 1.269878e-05
 [928,] 3.224297e-05 2.146366e-04 1.035669e-05
 [929,] 2.963197e-05 1.045165e-04 1.170317e-05
 [930,] 5.308767e-05 1.075250e-04 1.519401e-05
 [931,] 2.958003e-05 1.057728e-04 1.166074e-05
 [932,] 2.963197e-05 1.057728e-04 1.175012e-05
 [933,] 2.958003e-05 1.104126e-04 1.182708e-05
 [934,] 3.091939e-05 1.109520e-04 1.363676e-05
 [935,] 6.820880e-05 1.182774e-03 1.391156e-05
 [936,] 3.080721e-05 1.124125e-04 1.357964e-05
 [937,] 7.232797e-05 2.641254e-04 1.442049e-05
 [938,] 3.282331e-05 1.109520e-04 1.556694e-05
 [939,] 3.141494e-05 2.041556e-04 1.109928e-05
 [940,] 3.048167e-05 1.145863e-04 1.329028e-05
 [941,] 3.128405e-05 1.095930e-04 1.396330e-05
 [942,] 8.092326e-05 1.051431e-04 2.635827e-05
 [943,] 3.017877e-05 1.317807e-04 1.353249e-05
 [944,] 6.019928e-05 8.385532e-05 1.510090e-05
 [945,] 3.004001e-05 1.306980e-04 1.328216e-05
 [946,] 4.800730e-05 2.137498e-04 1.455708e-05
 [947,] 4.954062e-05 8.855740e-05 1.287504e-05
 [948,] 5.287540e-05 1.347692e-04 1.667434e-05
 [949,] 3.006781e-05 1.188376e-04 1.288644e-05
 [950,] 5.194694e-05 1.155811e-04 1.638624e-05
 [951,] 3.006781e-05 1.180422e-04 1.285581e-05
 [952,] 2.983926e-05 1.173335e-04 1.248805e-05
 [953,] 3.044851e-05 1.263833e-04 1.370807e-05
 [954,] 3.795383e-05 2.923954e-04 1.270412e-05
 [955,] 4.975922e-05 8.855740e-05 1.291018e-05
 [956,] 3.026472e-05 1.285136e-04 1.353660e-05
 [957,] 3.468767e-05 1.894991e-04 9.937582e-06
 [958,] 3.084777e-05 1.837714e-04 1.442549e-05
 [959,] 3.068635e-05 1.210145e-04 1.327495e-05
 [960,] 3.411803e-05 1.203652e-04 1.700571e-05
 [961,] 3.928343e-05 2.095530e-04 1.264732e-05
 [962,] 3.066076e-05 1.265915e-04 1.345317e-05
 [963,] 4.918168e-05 9.010154e-05 1.272782e-05
 [964,] 3.188637e-05 1.136447e-04 1.424673e-05
 [965,] 3.005101e-05 1.243001e-04 1.222358e-05
 [966,] 1.016037e-04 1.349761e-04 5.991939e-05
 [967,] 7.989268e-05 1.035893e-04 2.512999e-05
 [968,] 3.095732e-05 1.196133e-04 1.331441e-05
 [969,] 1.477302e-04 4.062266e-04 2.230769e-05
 [970,] 5.078663e-05 9.227346e-05 1.287466e-05
 [971,] 3.902083e-05 1.956918e-04 1.259911e-05
 [972,] 3.014291e-05 1.912561e-04 1.322570e-05
 [973,] 5.006130e-05 9.204417e-05 1.277433e-05
 [974,] 3.063322e-05 4.788176e-05 8.779434e-06
 [975,] 1.452628e-04 1.000269e-03 1.460089e-05
 [976,] 7.199502e-05 1.391901e-04 1.721938e-05
 [977,] 1.103420e-04 1.050155e-04 3.382365e-05
 [978,] 3.413007e-05 2.624720e-04 1.023905e-05
 [979,] 1.188546e-04 1.050611e-04 3.627209e-05
 [980,] 3.048407e-05 4.795681e-05 8.902291e-06
 [981,] 3.036662e-05 2.356748e-04 1.451772e-05
 [982,] 1.256718e-04 1.066911e-04 3.628242e-05
 [983,] 5.239586e-05 8.866195e-05 1.338616e-05
 [984,] 3.337349e-05 3.343886e-04 1.008463e-05
 [985,] 4.746969e-05 1.943295e-04 9.310887e-06
 [986,] 1.439391e-04 3.603565e-04 2.218575e-05
 [987,] 1.402059e-04 3.568558e-04 2.242190e-05
 [988,] 8.794910e-05 1.061861e-04 2.671848e-05
 [989,] 6.208595e-05 6.822471e-05 1.502943e-05
 [990,] 8.676882e-05 1.062574e-04 2.634864e-05
 [991,] 3.260055e-05 2.526519e-04 1.099657e-05
 [992,] 8.671828e-05 1.063536e-04 2.636710e-05
 [993,] 9.069155e-05 1.064327e-04 2.784013e-05
 [994,] 8.827955e-05 1.063610e-04 2.680052e-05
 [995,] 3.329570e-05 2.748978e-04 1.080301e-05
 [996,] 4.535215e-05 2.158838e-04 1.237483e-05
 [997,] 3.355517e-05 2.785853e-04 1.072059e-05
 [998,] 6.306218e-05 6.804991e-05 1.523168e-05
 [999,] 8.595927e-05 1.057331e-04 2.703358e-05
[1000,] 8.558506e-05 1.062420e-04 2.614170e-05
[1001,] 8.940719e-05 1.063079e-04 2.723724e-05
[1002,] 9.018107e-05 1.058323e-04 2.835727e-05
[1003,] 8.710314e-05 1.062182e-04 2.658100e-05
[1004,] 9.202626e-05 1.050579e-04 2.894749e-05
[1005,] 5.151637e-05 1.448364e-04 2.170980e-05
[1006,] 8.805842e-05 1.049909e-04 2.789701e-05
[1007,] 5.145968e-05 1.468463e-04 2.100136e-05
[1008,] 8.886656e-05 1.049826e-04 2.817808e-05
[1009,] 3.044863e-05 4.837663e-05 8.902209e-06
[1010,] 3.155837e-05 3.614092e-04 1.087563e-05
[1011,] 9.625947e-05 1.050202e-04 3.046742e-05
[1012,] 4.475579e-05 8.917664e-05 1.471759e-05
[1013,] 5.170058e-05 1.443273e-04 2.024735e-05
[1014,] 5.166206e-05 1.443273e-04 2.032553e-05
[1015,] 5.174060e-05 1.500783e-04 2.056326e-05
[1016,] 9.865637e-05 1.050957e-04 3.122413e-05
[1017,] 3.147234e-05 3.410227e-04 1.083170e-05
[1018,] 9.820780e-05 1.051650e-04 3.104901e-05
[1019,] 9.865637e-05 1.051961e-04 3.154294e-05
[1020,] 5.627910e-05 9.274242e-05 1.378189e-05
[1021,] 1.525315e-04 3.127654e-04 2.114089e-05
[1022,] 1.001794e-04 1.052416e-04 3.202177e-05
[1023,] 3.234566e-05 8.215357e-05 1.259738e-05
[1024,] 6.490522e-05 1.468438e-04 1.767975e-05
[1025,] 4.474664e-05 8.954635e-05 1.479135e-05
[1026,] 8.650294e-05 3.648085e-04 1.027156e-05
[1027,] 5.155038e-05 1.423751e-04 2.130153e-05
[1028,] 1.275104e-04 1.055901e-04 4.180383e-05
[1029,] 4.648220e-05 9.362755e-05 1.214190e-05
[1030,] 1.257794e-04 1.054108e-04 3.949035e-05
[1031,] 1.443873e-04 3.111201e-04 2.145403e-05
[1032,] 3.514069e-05 2.466229e-04 1.011550e-05
[1033,] 1.102502e-04 1.030849e-04 3.326109e-05
[1034,] 3.745773e-05 1.819736e-04 2.240119e-05
[1035,] 2.935675e-05 2.314901e-03 2.903613e-05
[1036,] 3.052175e-05 8.545927e-05 1.016115e-05
[1037,] 6.356850e-05 7.203811e-05 1.473944e-05
[1038,] 4.363824e-05 1.628628e-04 1.207672e-05
[1039,] 3.438414e-05 1.241723e-03 1.201119e-05
[1040,] 1.314812e-04 1.029485e-04 4.021133e-05
[1041,] 4.381958e-05 1.648196e-04 1.206560e-05
[1042,] 3.353240e-05 1.307021e-03 1.253536e-05
[1043,] 5.135713e-05 1.733065e-04 2.315650e-05
[1044,] 1.215424e-04 1.033089e-04 3.576587e-05
[1045,] 4.878317e-05 9.224000e-05 1.962005e-05
[1046,] 5.158956e-05 1.646447e-04 2.174726e-05
[1047,] 2.983605e-05 3.754098e-04 1.264753e-05
[1048,] 3.264980e-05 2.881520e-04 1.114980e-05
[1049,] 2.997175e-05 1.293353e-04 1.210460e-05
[1050,] 3.395461e-05 6.737417e-05 1.009871e-05
[1051,] 3.655346e-05 1.017090e-04 1.204164e-05
[1052,] 5.699946e-05 8.959819e-05 2.190626e-05
[1053,] 1.251556e-04 1.206123e-04 2.402958e-05
[1054,] 6.183218e-05 1.114490e-03 1.296439e-04
[1055,] 3.398272e-05 1.020300e-04 1.408512e-05
[1056,] 5.679447e-05 1.146101e-04 2.419384e-05
[1057,] 8.215372e-05 1.040320e-04 3.186862e-05
[1058,] 4.663973e-05 1.152606e-04 1.916511e-05
[1059,] 5.966029e-05 7.130171e-05 1.226539e-05
[1060,] 3.839536e-05 7.621418e-05 1.347385e-05
[1061,] 9.070778e-05 5.192974e-05 1.764353e-05
[1062,] 9.960704e-05 5.829788e-05 1.768084e-05
[1063,] 8.679420e-05 7.462647e-05 2.260198e-05
[1064,] 3.765973e-05 8.429448e-05 1.384680e-05
[1065,] 2.987284e-05 1.314902e-04 1.102142e-05
[1066,] 3.760760e-05 8.257317e-05 1.364233e-05
[1067,] 8.722164e-05 6.480507e-05 2.291466e-05
[1068,] 3.404590e-05 1.123566e-04 1.192137e-05
[1069,] 3.395164e-05 9.528230e-05 1.132559e-05
[1070,] 2.987628e-05 1.464913e-04 1.131547e-05
[1071,] 3.389423e-05 9.481554e-05 1.145409e-05
[1072,] 3.834164e-05 7.515476e-05 1.338399e-05
[1073,] 5.917350e-05 6.756898e-05 1.302415e-05
[1074,] 3.824656e-05 7.035081e-05 1.287437e-05
[1075,] 3.858413e-05 7.487723e-05 1.356298e-05
[1076,] 3.704062e-05 5.460599e-05 1.099235e-05
[1077,] 1.017751e-04 5.727660e-05 1.826759e-05
[1078,] 3.385325e-05 9.687137e-05 1.181768e-05
[1079,] 2.992025e-05 1.687159e-04 1.192749e-05
[1080,] 5.941582e-05 6.696970e-05 1.302488e-05
[1081,] 4.684906e-05 1.110843e-04 1.906654e-05
[1082,] 3.371649e-05 6.174377e-05 9.430379e-06
[1083,] 3.388428e-05 9.532704e-05 1.205694e-05
[1084,] 5.991004e-05 6.821003e-05 1.300098e-05
[1085,] 3.388196e-05 1.033869e-04 1.210497e-05
[1086,] 4.070700e-05 7.756221e-05 1.132538e-05
[1087,] 3.388196e-05 1.014964e-04 1.203148e-05
[1088,] 8.661924e-05 7.413907e-05 2.249845e-05
[1089,] 3.388196e-05 1.008580e-04 1.200647e-05
[1090,] 4.402870e-05 1.079185e-04 2.033998e-05
[1091,] 4.380899e-05 1.109211e-04 2.046804e-05
[1092,] 8.289591e-05 1.005972e-04 3.094631e-05
[1093,] 9.646970e-05 6.032996e-05 1.720246e-05
[1094,] 4.345521e-05 1.072512e-04 1.978741e-05
[1095,] 3.803558e-05 6.935893e-05 1.263946e-05
[1096,] 3.320907e-05 6.056169e-05 9.517998e-06
[1097,] 8.634786e-05 7.447700e-05 2.260658e-05
[1098,] 3.326881e-05 6.131070e-05 9.523243e-06
[1099,] 3.333488e-05 6.077014e-05 9.486687e-06
[1100,] 3.387023e-05 8.863058e-05 1.157688e-05
[1101,] 3.387023e-05 8.863058e-05 1.157688e-05
[1102,] 4.896046e-05 1.088618e-04 2.017370e-05
[1103,] 3.388196e-05 9.228528e-05 1.167472e-05
[1104,] 3.388196e-05 8.914374e-05 1.154185e-05
[1105,] 3.315256e-05 6.380955e-05 9.648920e-06
[1106,] 8.516373e-05 7.361781e-05 2.177161e-05
[1107,] 3.334201e-05 7.150030e-05 1.045929e-05
[1108,] 8.580275e-05 7.392922e-05 2.220289e-05
[1109,] 8.572512e-05 7.421193e-05 2.230278e-05
[1110,] 4.637510e-05 1.133569e-04 1.586196e-05
[1111,] 8.553304e-05 7.434221e-05 2.229716e-05
[1112,] 4.097863e-05 7.514164e-05 1.132530e-05
[1113,] 8.191712e-05 1.002410e-04 3.039321e-05
[1114,] 3.337683e-05 7.334255e-05 9.862343e-06
[1115,] 4.109476e-05 1.945241e-04 1.162800e-05
[1116,] 3.893632e-05 1.172148e-04 1.291121e-05
[1117,] 8.411696e-05 7.465005e-05 2.180306e-05
[1118,] 3.338629e-05 8.398646e-05 1.091998e-05
[1119,] 2.997019e-05 1.243832e-04 1.029492e-05
[1120,] 8.432118e-05 7.465005e-05 2.189848e-05
[1121,] 7.226159e-05 7.050364e-05 1.208119e-05
[1122,] 3.912012e-05 1.114771e-04 1.273465e-05
[1123,] 4.959576e-05 1.092042e-04 2.063437e-05
[1124,] 4.959576e-05 1.088389e-04 2.057842e-05
[1125,] 8.450625e-05 7.469619e-05 2.196398e-05
[1126,] 4.197316e-05 7.826090e-05 1.137758e-05
[1127,] 3.006528e-05 1.275954e-04 1.020807e-05
[1128,] 8.441439e-05 7.438366e-05 2.187748e-05
[1129,] 7.027499e-05 7.494876e-05 1.201459e-05
[1130,] 3.542813e-05 5.642878e-05 1.023909e-05
[1131,] 8.487940e-05 7.447047e-05 2.206028e-05
[1132,] 7.919334e-05 9.923098e-05 2.878469e-05
[1133,] 3.900042e-05 1.141344e-04 1.281740e-05
[1134,] 4.723768e-05 1.063458e-04 1.886871e-05
[1135,] 8.458129e-05 7.583426e-05 2.238537e-05
[1136,] 8.445816e-05 7.647764e-05 2.252612e-05
[1137,] 8.732311e-05 7.690677e-05 2.374794e-05
[1138,] 4.178748e-05 7.437032e-05 1.142132e-05
[1139,] 4.182222e-05 1.097605e-04 1.880481e-05
[1140,] 8.499223e-05 9.947248e-05 3.124779e-05
[1141,] 3.717395e-05 9.097674e-05 1.400485e-05
[1142,] 3.301945e-05 5.153867e-05 8.825316e-06
[1143,] 8.403494e-05 9.912149e-05 3.066553e-05
[1144,] 4.153422e-05 1.163668e-04 1.936744e-05
[1145,] 8.370967e-05 9.928867e-05 3.065462e-05
[1146,] 4.505529e-05 2.570737e-04 1.166275e-05
[1147,] 7.081264e-05 6.593481e-05 1.223505e-05
[1148,] 6.667724e-05 6.682559e-05 1.212431e-05
[1149,] 8.660756e-05 9.814776e-05 3.111486e-05
[1150,] 9.337794e-05 7.499681e-05 2.399745e-05
[1151,] 8.944846e-05 9.814776e-05 3.218678e-05
[1152,] 4.338767e-05 6.599331e-05 1.196524e-05
[1153,] 9.063225e-05 9.846131e-05 3.284822e-05
[1154,] 3.903445e-05 1.207723e-04 1.287946e-05
[1155,] 4.066366e-05 2.554193e-04 2.475862e-05
[1156,] 9.177234e-05 6.520874e-05 2.007451e-05
[1157,] 2.949121e-05 1.765614e-04 1.061851e-05
[1158,] 3.559996e-05 5.588949e-05 9.443080e-06
[1159,] 1.024843e-04 9.744711e-05 3.646442e-05
[1160,] 5.812419e-05 7.234505e-05 1.269036e-05
[1161,] 4.553076e-05 6.910081e-05 1.157977e-05
[1162,] 8.592365e-05 7.586571e-05 2.281621e-05
[1163,] 2.966181e-05 1.084188e-04 9.920953e-06
[1164,] 1.023271e-04 9.708670e-05 3.595830e-05
[1165,] 4.666728e-05 7.728369e-05 9.997723e-06
[1166,] 4.539062e-05 7.317219e-05 1.001702e-05
[1167,] 8.759966e-05 7.679524e-05 2.355950e-05
[1168,] 6.428325e-05 9.860321e-05 1.789978e-05
[1169,] 6.428325e-05 9.866389e-05 1.789677e-05
[1170,] 2.976268e-05 1.077087e-04 9.789012e-06
[1171,] 4.731959e-05 7.215669e-05 1.019954e-05
[1172,] 6.496502e-05 9.871923e-05 1.799700e-05
[1173,] 8.906177e-05 7.528705e-05 2.357430e-05
[1174,] 4.777014e-05 7.048276e-05 1.030148e-05
[1175,] 4.691839e-05 7.048276e-05 1.022953e-05
[1176,] 8.938169e-05 7.516009e-05 2.360571e-05
[1177,] 9.611644e-05 9.679182e-05 3.348741e-05
[1178,] 2.972961e-05 1.081523e-04 9.830232e-06
[1179,] 4.576128e-05 7.025777e-05 1.014166e-05
[1180,] 8.640907e-05 7.491001e-05 2.263558e-05
[1181,] 4.408227e-05 5.106249e-05 1.121615e-05
[1182,] 5.635686e-05 7.595569e-05 1.219225e-05
[1183,] 2.966315e-05 1.085992e-04 9.921853e-06
[1184,] 4.598799e-05 7.922521e-05 1.053740e-05
[1185,] 6.496502e-05 9.913426e-05 1.797592e-05
[1186,] 9.545751e-05 9.718988e-05 3.356906e-05
[1187,] 5.263242e-05 7.326080e-05 1.190831e-05
[1188,] 3.868381e-05 1.182826e-04 1.279320e-05
[1189,] 9.652377e-05 6.560807e-05 2.036421e-05
[1190,] 2.985297e-05 1.079731e-04 9.714012e-06
[1191,] 8.727181e-05 7.481355e-05 2.285451e-05
[1192,] 4.318545e-05 7.003487e-05 9.942069e-06
[1193,] 4.318545e-05 7.003487e-05 9.942069e-06
[1194,] 2.976447e-05 1.077087e-04 9.787211e-06
[1195,] 3.537138e-05 4.904850e-05 1.044600e-05
[1196,] 1.079528e-04 9.746282e-05 3.830140e-05
[1197,] 2.976447e-05 1.111412e-04 9.838322e-06
[1198,] 4.286609e-05 7.005075e-05 9.823352e-06
[1199,] 4.286609e-05 6.981781e-05 9.829546e-06
[1200,] 4.318545e-05 7.015553e-05 9.843177e-06
[1201,] 4.384389e-05 6.992177e-05 9.897514e-06
[1202,] 2.992260e-05 1.091193e-04 1.077688e-05
[1203,] 4.384389e-05 6.958708e-05 9.907507e-06
[1204,] 4.488260e-05 6.958708e-05 9.986429e-06
[1205,] 4.488260e-05 6.958708e-05 9.986429e-06
[1206,] 4.384389e-05 6.958708e-05 9.907507e-06
[1207,] 6.420033e-05 1.004708e-04 1.784294e-05
[1208,] 3.876384e-05 1.151222e-04 1.270516e-05
[1209,] 5.287647e-05 7.231263e-05 1.205303e-05
[1210,] 4.287666e-05 2.136929e-04 2.603521e-05
[1211,] 4.465346e-05 6.362671e-05 1.149748e-05
[1212,] 4.351135e-05 7.219461e-05 9.813806e-06
[1213,] 3.886148e-05 1.144120e-04 1.265923e-05
[1214,] 4.351135e-05 7.018169e-05 9.865806e-06
[1215,] 4.384389e-05 7.018169e-05 9.889934e-06
[1216,] 4.709657e-05 5.600027e-05 1.436086e-05
[1217,] 1.105842e-04 9.851413e-05 4.027102e-05
[1218,] 4.318545e-05 7.018169e-05 9.842470e-06
[1219,] 3.901356e-05 1.182829e-04 1.267646e-05
[1220,] 1.118186e-04 9.865404e-05 4.087069e-05
[1221,] 3.920935e-05 1.213645e-04 1.281393e-05
[1222,] 4.318545e-05 6.902339e-05 9.998463e-06
[1223,] 8.999371e-05 7.656419e-05 2.422536e-05
[1224,] 4.484058e-05 6.881489e-05 1.017029e-05
[1225,] 4.286609e-05 7.119546e-05 9.817193e-06
[1226,] 4.286609e-05 7.119546e-05 9.817193e-06
[1227,] 2.974473e-05 8.598627e-05 1.028333e-05
[1228,] 3.499947e-05 5.191806e-05 1.099411e-05
[1229,] 9.367753e-05 9.862642e-05 3.397376e-05
[1230,] 8.921939e-05 7.540981e-05 2.361593e-05
[1231,] 4.344694e-05 6.644765e-05 1.011874e-05
[1232,] 3.041423e-05 8.689665e-05 1.101547e-05
[1233,] 4.344694e-05 6.626359e-05 1.012670e-05
[1234,] 4.418321e-05 6.656395e-05 1.004013e-05
[1235,] 4.613937e-05 6.696909e-05 1.019127e-05
[1236,] 9.495940e-05 9.840217e-05 3.426165e-05
[1237,] 4.020417e-05 1.148794e-04 1.257320e-05
[1238,] 5.282430e-05 2.175191e-04 3.914742e-05
[1239,] 2.996839e-05 8.651232e-05 1.056871e-05
[1240,] 4.274459e-05 6.731262e-05 1.004892e-05
[1241,] 1.057562e-04 9.859578e-05 3.845144e-05
[1242,] 4.838443e-05 2.180425e-04 3.339719e-05
[1243,] 4.467109e-05 7.075240e-05 9.933800e-06
[1244,] 3.009373e-05 8.654847e-05 1.069825e-05
[1245,] 4.576128e-05 7.075240e-05 1.001524e-05
[1246,] 4.351135e-05 7.099411e-05 9.843835e-06
[1247,] 6.662958e-05 1.025726e-04 1.798566e-05
[1248,] 5.326854e-05 2.192370e-04 3.989320e-05
[1249,] 2.991395e-05 8.808797e-05 1.056370e-05
[1250,] 6.735163e-05 1.027879e-04 1.804613e-05
[1251,] 4.384389e-05 6.913423e-05 9.946926e-06
[1252,] 4.384389e-05 6.935744e-05 9.939821e-06
[1253,] 4.286609e-05 6.981026e-05 9.853257e-06
[1254,] 4.457340e-05 7.093051e-05 1.185712e-05
[1255,] 4.351135e-05 6.754208e-05 1.007974e-05
[1256,] 8.972575e-05 7.476319e-05 2.339879e-05
[1257,] 5.258822e-05 2.305916e-04 4.123259e-05
[1258,] 8.962091e-05 7.480891e-05 2.339364e-05
[1259,] 4.399164e-05 7.276293e-05 1.212356e-05
[1260,] 4.384389e-05 6.959106e-05 1.003350e-05
[1261,] 9.193584e-05 7.549112e-05 2.434934e-05
[1262,] 4.950585e-05 1.109242e-04 2.596621e-05
[1263,] 9.180908e-05 7.554431e-05 2.434336e-05
[1264,] 3.388748e-05 5.108431e-05 1.037826e-05
[1265,] 4.467122e-05 6.980673e-05 1.009448e-05
[1266,] 9.239026e-05 7.554431e-05 2.450010e-05
[1267,] 9.618870e-05 9.942169e-05 3.547730e-05
[1268,] 9.219345e-05 7.648641e-05 2.497299e-05
[1269,] 4.576128e-05 7.179787e-05 1.011447e-05
[1270,] 6.571935e-05 1.044855e-04 1.779140e-05
[1271,] 4.576128e-05 7.203398e-05 1.010659e-05
[1272,] 9.224436e-05 7.642328e-05 2.503114e-05
[1273,] 4.467109e-05 6.895601e-05 1.012594e-05
[1274,] 1.019507e-04 9.932933e-05 3.764554e-05
[1275,] 4.506697e-05 5.754361e-05 1.044361e-05
[1276,] 4.403248e-05 6.922700e-05 1.191928e-05
[1277,] 5.089180e-05 2.175191e-04 3.663880e-05
[1278,] 4.194374e-05 7.568995e-05 9.672888e-06
[1279,] 4.194374e-05 7.655133e-05 9.660189e-06
[1280,] 4.194374e-05 7.631551e-05 9.663581e-06
[1281,] 4.224406e-05 7.831591e-05 9.651021e-06
[1282,] 3.073265e-05 9.727044e-05 1.171826e-05
[1283,] 3.988166e-05 7.374329e-05 9.663950e-06
[1284,] 8.151328e-05 9.788625e-05 2.880840e-05
[1285,] 4.038217e-05 7.279054e-05 9.749234e-06
[1286,] 3.038820e-05 9.800384e-05 1.142215e-05
[1287,] 9.003944e-05 9.824782e-05 3.219196e-05
[1288,] 4.633697e-05 4.797457e-05 1.165846e-05
[1289,] 6.465991e-05 1.045756e-04 1.775277e-05
[1290,] 4.010376e-05 7.724953e-05 9.682349e-06
[1291,] 4.075660e-05 8.154169e-05 9.618731e-06
[1292,] 4.068891e-05 8.122049e-05 9.618868e-06
[1293,] 3.194910e-05 4.990537e-05 9.405405e-06
[1294,] 3.325771e-05 4.985544e-05 9.736597e-06
[1295,] 3.983209e-05 1.202571e-04 1.272606e-05
[1296,] 3.102175e-05 1.007838e-04 1.210217e-05
[1297,] 3.287197e-05 4.984840e-05 9.758708e-06
[1298,] 8.914911e-05 8.692284e-05 2.760408e-05
[1299,] 8.010106e-05 9.742175e-05 2.797227e-05
[1300,] 4.319458e-05 7.921395e-05 1.289713e-05
[1301,] 3.146089e-05 5.008219e-05 9.059468e-06
[1302,] 3.526512e-05 4.972329e-05 1.012654e-05
[1303,] 3.956478e-05 1.209038e-04 1.258296e-05
[1304,] 3.504516e-05 4.972650e-05 1.007742e-05
[1305,] 9.164802e-05 8.111591e-05 2.739837e-05
[1306,] 3.614197e-05 4.974261e-05 1.035207e-05
[1307,] 9.329248e-05 9.799937e-05 3.318109e-05
[1308,] 2.955459e-05 5.554371e-05 8.976242e-06
[1309,] 2.987724e-05 1.048841e-04 1.104892e-05
[1310,] 3.619982e-05 4.966100e-05 1.026607e-05
[1311,] 7.964102e-05 9.822973e-05 2.824070e-05
[1312,] 3.029111e-05 1.031056e-04 1.149987e-05
[1313,] 3.488185e-05 4.966663e-05 9.973406e-06
[1314,] 7.310392e-05 7.565237e-05 1.212796e-05
[1315,] 3.509756e-05 4.966663e-05 1.002308e-05
[1316,] 3.451808e-05 4.984869e-05 1.021079e-05
[1317,] 3.189686e-05 5.087675e-05 9.658883e-06
[1318,] 4.297578e-05 7.818653e-05 1.301248e-05
[1319,] 3.894894e-05 5.120364e-05 1.166019e-05
[1320,] 4.293352e-05 9.218812e-05 1.395760e-05
[1321,] 3.834061e-05 4.964408e-05 1.070708e-05
[1322,] 1.123734e-04 9.739387e-05 3.910851e-05
[1323,] 3.834061e-05 4.964408e-05 1.070708e-05
[1324,] 8.287642e-05 9.786237e-05 2.913543e-05
[1325,] 3.531887e-05 4.942469e-05 1.021832e-05
[1326,] 3.942981e-05 1.202124e-04 1.259218e-05
[1327,] 3.002668e-05 1.020230e-04 1.115097e-05
[1328,] 9.149973e-05 8.216248e-05 2.775490e-05
[1329,] 3.029111e-05 9.693455e-05 1.127504e-05
[1330,] 3.638727e-05 4.968814e-05 1.034942e-05
[1331,] 3.605144e-05 4.973327e-05 1.033309e-05
[1332,] 9.095159e-05 8.312188e-05 2.784576e-05
[1333,] 5.602522e-05 8.071944e-05 1.185095e-05
[1334,] 4.066370e-05 4.963278e-05 1.116275e-05
[1335,] 4.447056e-05 8.539953e-05 1.491714e-05
[1336,] 2.955853e-05 9.748856e-05 9.958033e-06
[1337,] 7.475110e-05 1.892750e-04 6.155324e-05
[1338,] 2.955591e-05 9.868616e-05 9.991146e-06
[1339,] 3.589238e-05 5.022022e-05 1.059231e-05
[1340,] 4.661305e-05 4.925301e-05 1.259520e-05
[1341,] 8.554150e-05 8.152935e-05 2.352492e-05
[1342,] 3.893941e-05 4.946838e-05 1.091619e-05
[1343,] 3.925392e-05 4.985412e-05 1.048187e-05
[1344,] 3.594945e-05 4.968811e-05 1.025851e-05
[1345,] 7.156938e-05 1.906343e-04 5.797911e-05
[1346,] 3.683676e-05 4.965057e-05 1.039919e-05
[1347,] 1.232325e-04 9.714830e-05 4.281407e-05
[1348,] 3.594905e-05 4.968313e-05 1.025187e-05
[1349,] 5.531824e-05 1.038170e-04 1.840809e-05
[1350,] 3.670042e-05 4.967223e-05 1.040886e-05
[1351,] 1.211861e-04 7.277784e-05 3.071360e-05
[1352,] 5.549938e-05 1.041149e-04 1.804709e-05
[1353,] 3.743542e-05 4.974619e-05 1.067240e-05
[1354,] 6.168055e-05 1.072613e-04 2.274244e-05
[1355,] 5.525950e-05 1.039655e-04 1.824102e-05
[1356,] 3.903282e-05 4.970909e-05 1.099763e-05
[1357,] 5.547729e-05 1.000345e-04 1.791529e-05
[1358,] 5.547928e-05 9.998143e-05 1.789167e-05
[1359,] 7.901139e-05 1.042842e-04 4.449433e-05
[1360,] 3.936903e-05 1.197411e-04 1.273723e-05
[1361,] 2.986189e-05 1.023426e-04 1.021741e-05
[1362,] 5.577291e-05 1.099278e-04 1.831397e-05
[1363,] 3.342006e-05 5.005170e-05 9.294664e-06
[1364,] 8.594729e-05 8.438077e-05 2.587279e-05
[1365,] 3.550443e-05 5.001991e-05 9.690059e-06
[1366,] 3.876859e-05 4.982722e-05 1.041373e-05
[1367,] 3.746372e-05 1.395323e-04 1.433007e-05
[1368,] 6.272696e-05 7.443992e-05 1.269063e-05
[1369,] 5.871117e-05 1.019012e-04 1.732319e-05
[1370,] 4.483785e-05 5.099756e-05 1.077129e-05
[1371,] 1.391623e-04 7.374985e-05 3.541055e-05
[1372,] 7.047114e-05 1.450286e-04 4.702014e-05
[1373,] 4.351614e-05 5.117669e-05 1.069130e-05
[1374,] 8.518581e-05 8.102273e-05 2.355417e-05
[1375,] 3.876455e-05 4.999900e-05 1.030757e-05
[1376,] 3.795374e-05 5.002992e-05 1.014146e-05
[1377,] 3.795374e-05 4.996286e-05 1.017448e-05
[1378,] 2.985984e-05 9.840812e-05 1.021062e-05
[1379,] 5.526451e-05 1.015331e-04 1.784977e-05
[1380,] 4.189222e-05 4.991374e-05 1.094582e-05
[1381,] 4.150751e-05 4.991374e-05 1.087354e-05
[1382,] 5.794428e-05 1.014204e-04 1.733427e-05
[1383,] 4.116868e-05 4.988782e-05 1.082853e-05
[1384,] 1.841462e-04 7.842303e-05 5.028809e-05
[1385,] 5.864522e-05 1.462990e-04 3.646567e-05
[1386,] 4.189222e-05 4.986314e-05 1.098493e-05
[1387,] 4.189222e-05 4.986314e-05 1.098493e-05
[1388,] 8.844403e-05 1.304539e-04 5.807447e-05
[1389,] 2.988518e-05 1.000781e-04 1.042722e-05
[1390,] 7.118195e-05 1.291452e-04 4.380433e-05
[1391,] 8.536090e-05 8.156106e-05 2.436002e-05
[1392,] 4.228575e-05 5.052554e-05 1.070605e-05
[1393,] 3.742506e-05 1.407581e-04 1.391991e-05
[1394,] 3.800707e-05 1.186696e-04 1.285223e-05
[1395,] 4.238200e-05 5.102752e-05 1.055701e-05
[1396,] 4.125882e-05 5.085401e-05 1.042407e-05
[1397,] 4.198632e-05 5.041124e-05 1.069948e-05
[1398,] 4.389818e-05 5.041124e-05 1.102988e-05
[1399,] 5.933815e-05 9.992795e-05 1.729537e-05
[1400,] 3.742445e-05 1.307027e-04 1.387110e-05
[1401,] 4.720044e-05 5.001512e-05 1.430111e-05
[1402,] 3.753693e-05 1.334735e-04 1.324891e-05
[1403,] 6.910422e-05 1.298619e-04 4.229422e-05
[1404,] 4.310529e-05 5.028398e-05 1.095101e-05
[1405,] 6.250309e-05 5.155702e-05 1.340595e-05
[1406,] 2.994725e-05 1.115663e-04 9.695024e-06
[1407,] 3.227994e-05 5.699221e-05 9.226744e-06
[1408,] 3.199362e-05 5.262621e-05 9.166382e-06
[1409,] 2.965664e-05 1.217521e-04 1.013879e-05
[1410,] 3.376864e-05 7.348696e-05 1.354839e-05
[1411,] 3.047793e-05 8.938949e-05 1.099779e-05
[1412,] 3.427403e-05 7.981878e-05 1.096179e-05
[1413,] 3.252750e-05 8.465137e-05 1.379015e-05
[1414,] 3.812499e-05 1.125107e-04 1.251786e-05
[1415,] 3.275945e-05 8.500119e-05 1.399371e-05
[1416,] 3.006278e-05 8.827948e-05 1.047913e-05
[1417,] 5.565505e-05 1.575290e-04 3.523556e-05
[1418,] 8.553006e-05 7.426783e-05 2.255066e-05
[1419,] 5.535756e-05 1.523827e-04 3.417951e-05
[1420,] 5.353820e-05 1.588219e-04 3.322973e-05
[1421,] 3.893505e-05 1.381993e-04 2.311263e-05
[1422,] 3.012936e-05 9.329693e-05 9.622678e-06
[1423,] 4.188672e-05 1.271429e-04 2.484241e-05
[1424,] 3.405744e-05 6.235124e-05 1.064956e-05
[1425,] 4.270315e-05 1.259518e-04 2.544863e-05
[1426,] 3.529366e-05 1.266147e-04 1.866451e-05
[1427,] 6.108427e-05 9.559571e-05 1.761742e-05
[1428,] 4.135512e-05 1.199852e-04 2.359164e-05
[1429,] 3.549077e-05 1.395651e-04 1.973914e-05
[1430,] 3.624048e-05 1.278104e-04 1.966248e-05
[1431,] 8.662049e-05 7.161912e-05 2.191219e-05
[1432,] 3.549077e-05 1.234828e-04 1.868467e-05
[1433,] 2.998024e-05 1.015356e-04 9.904917e-06
[1434,] 5.499531e-05 9.071569e-05 2.912242e-05
[1435,] 3.410130e-05 6.270358e-05 1.071232e-05
[1436,] 3.832573e-05 1.352984e-04 2.234097e-05
[1437,] 3.832573e-05 1.362556e-04 2.242110e-05
[1438,] 4.037273e-05 1.017095e-04 1.993976e-05
[1439,] 3.890834e-05 1.107178e-04 1.238375e-05
[1440,] 9.770256e-05 9.142302e-05 1.213305e-05
[1441,] 3.877700e-05 1.112948e-04 1.238578e-05
[1442,] 3.424032e-05 6.191664e-05 1.009888e-05
[1443,] 4.120969e-05 1.149406e-04 2.297893e-05
[1444,] 3.526078e-05 1.436007e-04 1.975750e-05
[1445,] 4.285918e-05 1.244708e-04 2.550124e-05
[1446,] 8.670876e-05 6.940528e-05 2.140752e-05
[1447,] 4.937672e-05 9.800724e-05 2.575991e-05
[1448,] 5.016502e-05 9.800724e-05 2.633152e-05
[1449,] 8.707758e-05 7.087477e-05 2.179940e-05
[1450,] 3.407291e-05 6.200552e-05 1.012495e-05
[1451,] 3.403847e-05 6.226090e-05 1.014268e-05
[1452,] 7.295721e-05 1.313819e-04 4.581434e-05
[1453,] 1.227383e-04 9.504345e-05 4.142404e-05
[1454,] 4.289683e-05 8.135442e-05 1.525688e-05
[1455,] 3.410166e-05 6.246825e-05 1.015689e-05
[1456,] 8.736631e-05 6.848268e-05 2.137738e-05
[1457,] 3.382007e-05 6.127762e-05 1.043232e-05
[1458,] 3.376309e-05 6.191883e-05 1.043461e-05
[1459,] 3.094586e-05 1.007966e-04 9.395997e-06
[1460,] 6.552807e-05 1.252094e-04 3.823840e-05
[1461,] 4.365538e-05 8.080888e-05 1.168914e-05
[1462,] 5.809363e-05 6.024121e-05 1.522616e-05
[1463,] 1.510615e-04 9.555882e-05 5.071217e-05
[1464,] 5.768416e-05 6.024121e-05 1.515056e-05
[1465,] 4.331069e-05 8.164741e-05 1.180280e-05
[1466,] 5.801189e-05 9.235546e-05 1.806043e-05
[1467,] 3.076451e-05 9.894738e-05 9.424367e-06
[1468,] 5.330833e-05 6.033385e-05 1.429967e-05
[1469,] 5.799192e-05 9.387841e-05 1.816750e-05
[1470,] 5.324054e-05 6.069830e-05 1.438232e-05
[1471,] 5.324054e-05 6.069830e-05 1.438232e-05
[1472,] 3.243391e-05 1.093619e-04 9.239388e-06
[1473,] 3.215572e-05 1.065502e-04 9.250891e-06
[1474,] 3.346924e-05 9.029492e-05 1.222620e-05
[1475,] 4.279181e-05 7.173374e-05 1.407513e-05
[1476,] 3.802179e-05 1.241445e-04 1.239702e-05
[1477,] 5.293459e-05 6.305403e-05 1.443019e-05
[1478,] 5.798308e-05 9.241004e-05 1.826443e-05
[1479,] 4.327935e-05 6.981837e-05 1.421669e-05
[1480,] 5.660954e-05 6.067485e-05 1.522521e-05
[1481,] 8.834342e-05 6.823535e-05 2.149420e-05
[1482,] 5.312594e-05 6.076725e-05 1.433668e-05
[1483,] 6.244933e-05 9.414093e-05 1.940184e-05
[1484,] 3.014627e-05 1.163128e-04 9.944520e-06
[1485,] 3.748731e-05 1.173441e-04 1.288668e-05
[1486,] 4.254404e-05 7.008886e-05 1.319343e-05
[1487,] 3.900139e-05 3.683002e-04 3.446058e-05
[1488,] 5.499482e-05 1.296565e-04 3.061464e-05
[1489,] 3.357488e-05 7.525793e-05 1.074528e-05
[1490,] 3.023898e-05 1.113794e-04 9.804515e-06
[1491,] 5.791412e-05 9.452105e-05 1.859273e-05
[1492,] 5.291976e-05 6.090589e-05 1.420114e-05
[1493,] 4.626879e-05 3.499603e-04 4.659430e-05
[1494,] 3.054429e-05 1.078631e-04 9.597975e-06
[1495,] 9.862939e-05 9.698124e-05 3.453836e-05
[1496,] 5.713229e-05 6.076436e-05 1.512529e-05
[1497,] 3.015108e-05 1.105503e-04 9.859451e-06
[1498,] 5.292329e-05 6.129162e-05 1.423032e-05
[1499,] 5.821132e-05 6.273239e-05 1.561346e-05
[1500,] 5.778838e-05 9.247963e-05 1.825134e-05
[1501,] 5.735297e-05 6.293154e-05 1.555178e-05
[1502,] 3.002702e-05 1.074321e-04 9.933033e-06
[1503,] 3.024437e-05 1.091574e-04 9.768076e-06
[1504,] 3.337774e-05 8.742021e-05 1.086404e-05
[1505,] 5.706627e-05 6.110157e-05 1.525002e-05
[1506,] 6.182681e-05 5.957611e-05 1.797972e-05
[1507,] 3.432748e-05 1.273343e-04 9.301126e-06
[1508,] 5.815087e-05 6.160248e-05 1.580216e-05
[1509,] 3.950339e-05 1.158503e-04 1.656381e-05
[1510,] 3.324735e-05 8.690701e-05 1.132274e-05
[1511,] 4.262687e-05 7.389254e-05 9.233196e-06
[1512,] 3.783094e-05 1.340147e-04 1.604658e-05
[1513,] 3.829908e-05 1.549697e-04 1.732568e-05
[1514,] 9.336264e-05 5.967350e-05 2.536110e-05
[1515,] 3.932646e-05 1.250048e-04 1.720093e-05
[1516,] 3.778518e-05 1.261985e-04 1.264436e-05
[1517,] 4.521300e-05 7.360154e-05 1.873992e-05
[1518,] 3.390287e-05 8.757466e-05 1.072977e-05
[1519,] 3.399232e-05 8.570510e-05 1.060372e-05
[1520,] 3.313014e-05 1.403111e-04 9.452191e-06
[1521,] 3.743682e-05 1.251333e-04 1.328970e-05
[1522,] 3.401573e-05 9.912134e-05 1.095145e-05
[1523,] 5.033425e-05 6.711387e-05 1.971285e-05
[1524,] 5.360724e-05 8.903057e-05 1.684139e-05
[1525,] 3.849991e-05 1.496415e-04 2.215433e-05
[1526,] 5.502265e-05 1.753447e-04 3.414275e-05
[1527,] 4.205324e-05 6.570082e-05 1.164062e-05
[1528,] 1.366398e-04 8.678995e-05 5.604156e-05
[1529,] 1.197036e-04 7.651160e-05 4.167271e-05
[1530,] 1.667851e-04 8.318927e-05 6.319203e-05
[1531,] 1.138777e-04 7.648914e-05 3.961456e-05
[1532,] 9.088813e-05 1.028591e-04 2.843622e-05
[1533,] 1.159142e-04 7.518683e-05 3.922460e-05
[1534,] 1.087200e-04 7.689790e-05 3.833817e-05
[1535,] 1.096224e-04 7.806508e-05 3.964792e-05
[1536,] 4.796704e-05 5.315394e-05 1.150527e-05
[1537,] 1.601299e-04 6.351126e-05 3.959975e-05
[1538,] 1.539338e-04 6.355278e-05 3.846143e-05
[1539,] 1.539338e-04 6.355278e-05 3.846143e-05
[1540,] 1.728792e-04 7.925667e-05 3.379578e-05
[1541,] 1.539338e-04 6.359506e-05 3.857868e-05
[1542,] 1.599850e-04 6.328261e-05 3.886352e-05
[1543,] 1.687306e-04 6.338625e-05 4.137840e-05
[1544,] 1.676536e-04 6.359506e-05 4.136846e-05
[1545,] 1.877047e-04 6.328261e-05 4.421838e-05
[1546,] 7.077302e-05 8.244042e-05 2.099721e-05
[1547,] 3.434923e-05 1.969520e-04 1.934427e-05
[1548,] 1.778577e-04 6.383157e-05 4.415594e-05
[1549,] 1.933969e-04 6.369477e-05 4.682923e-05
[1550,] 1.799430e-04 6.411479e-05 4.542491e-05
[1551,] 4.626385e-05 1.023145e-04 2.597760e-05
[1552,] 5.419008e-05 1.505448e-04 3.714556e-05
[1553,] 1.406086e-04 6.665449e-05 3.505044e-05
[1554,] 8.146346e-05 5.545187e-05 1.815372e-05
[1555,] 1.076564e-04 9.533026e-05 2.524296e-05
[1556,] 3.273224e-05 2.495867e-04 1.914991e-05
[1557,] 8.178618e-05 5.536499e-05 1.739790e-05
[1558,] 8.371665e-05 9.828928e-05 2.150740e-05
[1559,] 1.046975e-04 7.758754e-05 3.743319e-05
[1560,] 7.020014e-05 8.364940e-05 1.980746e-05
[1561,] 5.135023e-05 5.137981e-05 1.300043e-05
[1562,] 3.260603e-05 1.822337e-04 1.691499e-05
[1563,] 4.086018e-05 1.232786e-04 2.232147e-05
[1564,] 8.910488e-05 9.670817e-05 2.252110e-05
[1565,] 4.182600e-05 5.381691e-05 1.169008e-05
[1566,] 5.187665e-05 5.160105e-05 1.324170e-05
[1567,] 1.024454e-04 9.596794e-05 4.800787e-05
[1568,] 5.900940e-05 1.034765e-04 3.412110e-05
[1569,] 1.129923e-04 6.963911e-05 3.291550e-05
[1570,] 3.661299e-05 8.256039e-05 1.638111e-05
[1571,] 7.178399e-05 5.555633e-05 1.644475e-05
[1572,] 4.471200e-05 3.144380e-04 3.328747e-05
[1573,] 2.980788e-05 1.018401e-04 1.107284e-05
[1574,] 1.768006e-04 7.696299e-05 4.234915e-05
[1575,] 8.785386e-05 9.245753e-05 2.401251e-05
[1576,] 6.037787e-05 9.824642e-05 3.381112e-05
[1577,] 1.789085e-04 7.695169e-05 4.321871e-05
[1578,] 2.742591e-04 6.717502e-05 5.962661e-05
[1579,] 3.004086e-05 1.193371e-04 1.194596e-05
[1580,] 8.657465e-05 9.201965e-05 2.410780e-05
[1581,] 1.078847e-04 1.014765e-04 5.427110e-05
[1582,] 3.014152e-05 1.190507e-04 1.208444e-05
[1583,] 4.236464e-05 9.791103e-05 2.085454e-05
[1584,] 7.052822e-05 1.002051e-04 2.428898e-05
[1585,] 1.081487e-04 6.641314e-05 2.793792e-05
[1586,] 1.300803e-04 9.052319e-05 4.138965e-05
[1587,] 5.566061e-05 5.375937e-05 1.575785e-05
[1588,] 1.994709e-04 7.721646e-05 5.022517e-05
[1589,] 1.691378e-04 7.733893e-05 4.373574e-05
[1590,] 7.173730e-05 6.997175e-05 3.037822e-05
[1591,] 7.078595e-05 6.911962e-05 2.934139e-05
[1592,] 7.507970e-05 6.957287e-05 3.143140e-05
[1593,] 9.358971e-05 5.897497e-05 1.740401e-05
[1594,] 1.785499e-04 6.740370e-05 4.099464e-05
[1595,] 4.206997e-05 5.490133e-05 1.167703e-05
[1596,] 5.962251e-05 5.882092e-05 1.208572e-05
[1597,] 4.962278e-05 4.985283e-05 1.214452e-05
[1598,] 3.153817e-05 1.227281e-04 1.077984e-05
[1599,] 4.123655e-05 1.278820e-04 1.770719e-05
[1600,] 8.335216e-05 1.016912e-04 2.616560e-05
[1601,] 9.328017e-05 6.080168e-05 1.708135e-05
[1602,] 8.058062e-05 1.215276e-04 2.921219e-05
[1603,] 1.732417e-04 7.835000e-05 6.062770e-05
[1604,] 4.954715e-05 5.854284e-05 1.011655e-05
[1605,] 3.038957e-05 6.058285e-05 9.069539e-06
[1606,] 1.521991e-04 7.898212e-05 1.758392e-05
[1607,] 4.475589e-05 8.116389e-05 8.816385e-06
[1608,] 3.070853e-05 6.034517e-05 8.960684e-06
[1609,] 3.018492e-05 5.958687e-05 9.228422e-06
[1610,] 2.729571e-04 7.331940e-05 2.603672e-05
[1611,] 3.018108e-05 5.716899e-05 9.142281e-06
[1612,] 1.004261e-02 1.016070e-04 5.445512e-02
[1613,] 4.837309e-05 8.342621e-05 8.932851e-06
[1614,] 3.070853e-05 5.677326e-05 8.887020e-06
[1615,] 3.019554e-05 5.493849e-05 9.018451e-06
[1616,] 1.822429e-04 1.145089e-04 1.812760e-05
[1617,] 3.283244e-05 9.714992e-05 1.448503e-05
[1618,] 8.713561e-05 7.829779e-05 3.147792e-05
[1619,] 3.019222e-05 5.766516e-05 9.135009e-06
[1620,] 7.636945e-05 6.747398e-05 1.905103e-05
[1621,] 1.482396e-04 6.936934e-05 1.988809e-05
[1622,] 7.887565e-03 8.624434e-05 1.843587e-02
[1623,] 8.222913e-05 9.589391e-05 2.406936e-05
[1624,] 8.887762e-05 5.538848e-05 1.466161e-05
[1625,] 3.065901e-05 5.456682e-05 8.843872e-06
[1626,] 3.187255e-05 5.757215e-05 8.698554e-06
[1627,] 3.195003e-05 5.427331e-05 8.832901e-06
[1628,] 1.623460e-04 7.002629e-05 1.964008e-05
[1629,] 3.082396e-05 5.556858e-05 8.841551e-06
[1630,] 3.076057e-05 5.588656e-05 8.853146e-06
[1631,] 3.069406e-05 5.615691e-05 8.866721e-06
[1632,] 3.162848e-05 5.288920e-05 9.467864e-06
[1633,] 3.052964e-05 5.549321e-05 8.882087e-06
[1634,] 1.682313e-04 5.497601e-05 2.008849e-05
[1635,] 1.184218e-04 7.427887e-05 3.867984e-05
[1636,] 3.076057e-05 5.519660e-05 8.842502e-06
[1637,] 3.059816e-05 5.541788e-05 8.867781e-06
[1638,] 1.487243e-03 9.418319e-05 5.670943e-03
[1639,] 1.573958e-04 6.901178e-05 1.951807e-05
[1640,] 1.479901e-04 6.872380e-05 1.904709e-05
[1641,] 3.199534e-05 5.269532e-05 9.571095e-06
[1642,] 1.150878e-04 7.415710e-05 3.749730e-05
[1643,] 1.467538e-04 6.920470e-05 1.883853e-05
[1644,] 3.030836e-05 5.582095e-05 8.961423e-06
[1645,] 8.164833e-05 9.217652e-05 2.432498e-05
[1646,] 3.136292e-05 5.573235e-05 8.816146e-06
[1647,] 1.468809e-04 5.650240e-05 1.949044e-05
[1648,] 1.435067e-04 6.954282e-05 1.945431e-05
[1649,] 6.922413e-05 5.221269e-05 1.323562e-05
[1650,] 1.484009e-04 6.966542e-05 1.967254e-05
[1651,] 1.700387e-04 6.618421e-05 2.240760e-05
[1652,] 2.030374e-03 1.539769e-04 1.978647e-03
[1653,] 5.758620e-05 7.130452e-05 9.783367e-06
[1654,] 1.484009e-04 6.899771e-05 1.988498e-05
[1655,] 1.632280e-04 1.033113e-04 1.819609e-05
[1656,] 2.995219e-05 5.537895e-05 8.896156e-06
[1657,] 3.017880e-05 5.620290e-05 9.177954e-06
[1658,] 3.948115e-05 6.088878e-05 1.461162e-05
[1659,] 3.054223e-05 5.608993e-05 8.772947e-06
[1660,] 3.018182e-05 5.628795e-05 9.105719e-06
[1661,] 3.035006e-05 5.540666e-05 8.784501e-06
[1662,] 6.857941e-05 1.094437e-04 2.039920e-05
[1663,] 2.981815e-05 8.635029e-05 1.095564e-05
[1664,] 1.096585e-04 6.376808e-05 2.468622e-05
[1665,] 1.506742e-03 8.931741e-05 4.517986e-03
[1666,] 1.058945e-03 8.932691e-05 3.149827e-03
[1667,] 3.057005e-05 5.624705e-05 8.772427e-06
[1668,] 1.647220e-04 6.722791e-05 2.055589e-05
[1669,] 3.051987e-05 5.537895e-05 8.765738e-06
[1670,] 3.059524e-05 5.620290e-05 8.769580e-06
[1671,] 3.051987e-05 5.525132e-05 8.764164e-06
[1672,] 3.045566e-05 5.610988e-05 8.782529e-06
[1673,] 1.877199e-04 6.667713e-05 2.236367e-05
[1674,] 3.057494e-05 5.261410e-05 9.097714e-06
[1675,] 2.991166e-05 5.500266e-05 8.913284e-06
[1676,] 3.033124e-05 5.610988e-05 8.799902e-06
[1677,] 1.372551e-04 7.293382e-05 4.264434e-05
[1678,] 3.059524e-05 5.640135e-05 8.772105e-06
[1679,] 2.256825e-04 7.196651e-05 6.194233e-05
[1680,] 3.045566e-05 5.626238e-05 8.784917e-06
[1681,] 8.171578e-05 1.151105e-04 2.687567e-05
[1682,] 2.994618e-05 7.581693e-05 1.065453e-05
[1683,] 2.997784e-05 5.711159e-05 8.936991e-06
[1684,] 3.025875e-05 5.680287e-05 8.827627e-06
[1685,] 3.050327e-05 5.170790e-05 8.745684e-06
[1686,] 3.016066e-05 5.182970e-05 8.750746e-06
[1687,] 3.007787e-05 5.163084e-05 8.755477e-06
[1688,] 5.549583e-05 1.062172e-04 1.905922e-05
[1689,] 8.597387e-05 9.027357e-05 2.289284e-05
[1690,] 3.050327e-05 5.147782e-05 8.747431e-06
[1691,] 2.354912e-04 9.583253e-05 2.193609e-05
[1692,] 3.008802e-05 5.089762e-05 8.745526e-06
[1693,] 3.043551e-05 5.083848e-05 8.752378e-06
[1694,] 3.003988e-05 5.077424e-05 8.746971e-06
[1695,] 3.021151e-05 5.110759e-05 8.743653e-06
[1696,] 3.011674e-05 5.111247e-05 8.746018e-06
[1697,] 3.011674e-05 5.087655e-05 8.744382e-06
[1698,] 3.003852e-05 5.087655e-05 8.748299e-06
[1699,] 1.504153e-04 7.633462e-05 5.204888e-05
[1700,] 3.076125e-05 5.069798e-05 8.782226e-06
[1701,] 3.007524e-05 5.075406e-05 8.744956e-06
[1702,] 3.518167e-04 7.222682e-05 9.390693e-05
[1703,] 2.992153e-05 6.389491e-05 9.227930e-06
[1704,] 3.048013e-05 5.126915e-05 8.748657e-06
[1705,] 8.160124e-05 1.177527e-04 2.699003e-05
[1706,] 3.044799e-05 5.140631e-05 8.746193e-06
[1707,] 3.037348e-05 5.147682e-05 8.744134e-06
[1708,] 3.080308e-05 5.162996e-05 8.760407e-06
[1709,] 3.050327e-05 5.162996e-05 8.746221e-06
[1710,] 5.725848e-05 5.605405e-05 1.087171e-05
[1711,] 2.523939e-04 9.557580e-05 2.263575e-05
[1712,] 3.016378e-05 5.137975e-05 8.746113e-06
[1713,] 3.016066e-05 5.175124e-05 8.749854e-06
[1714,] 3.032941e-05 5.053409e-05 8.767784e-06
[1715,] 3.025875e-05 5.073333e-05 8.759151e-06
[1716,] 3.039286e-05 5.095331e-05 8.763135e-06
[1717,] 7.155799e-03 9.478360e-05 3.161900e-02
[1718,] 3.105263e-05 5.956548e-05 1.000184e-05
[1719,] 3.031727e-05 5.027150e-05 8.775280e-06
[1720,] 3.050979e-05 5.203288e-05 8.744345e-06
[1721,] 3.045013e-05 7.928155e-05 9.283671e-06
[1722,] 3.021151e-05 5.648941e-05 8.831401e-06
[1723,] 8.153710e-05 9.252443e-05 2.416292e-05
[1724,] 3.026079e-05 5.215714e-05 8.748090e-06
[1725,] 3.113712e-05 5.630960e-05 9.782428e-06
[1726,] 3.052501e-05 5.089180e-05 8.773814e-06
[1727,] 3.050585e-05 5.233501e-05 8.743829e-06
[1728,] 3.031340e-05 5.199417e-05 8.745043e-06
[1729,] 3.050585e-05 5.191468e-05 8.744700e-06
[1730,] 3.043990e-05 5.191468e-05 8.743873e-06
[1731,] 3.669949e-05 5.118900e-05 9.788705e-06
[1732,] 3.689238e-05 5.113865e-05 9.827529e-06
[1733,] 3.689238e-05 5.118900e-05 9.818144e-06
[1734,] 1.121940e-03 1.506586e-04 9.928433e-04
[1735,] 1.602452e-04 6.532157e-05 2.124550e-05
[1736,] 3.730548e-05 5.300852e-05 9.570607e-06
[1737,] 3.751232e-05 5.128125e-05 9.838426e-06
[1738,] 3.706236e-05 5.104485e-05 9.812394e-06
[1739,] 3.702863e-05 5.146831e-05 9.739954e-06
[1740,] 3.702863e-05 5.119845e-05 9.781140e-06
[1741,] 3.702863e-05 5.111224e-05 9.795561e-06
[1742,] 2.047922e-03 9.405910e-05 7.768396e-03
[1743,] 5.558552e-03 9.748651e-05 2.762796e-02
[1744,] 2.005829e-04 7.135302e-05 5.251990e-05
[1745,] 3.092070e-05 5.427887e-05 8.766996e-06
[1746,] 3.551204e-05 1.048976e-04 1.261998e-05
[1747,] 3.085552e-05 5.427805e-05 8.755149e-06
[1748,] 2.990174e-05 5.691934e-05 8.491955e-06
[1749,] 4.009547e-05 5.174187e-05 1.013254e-05
[1750,] 6.913487e-03 9.942060e-05 3.767769e-02
[1751,] 2.972456e-05 5.773042e-05 9.398647e-06
[1752,] 1.318129e-03 1.446579e-04 1.117660e-03
[1753,] 2.466087e-04 7.087349e-05 5.981549e-05
[1754,] 2.905328e-05 5.269048e-05 8.550167e-06
[1755,] 1.085940e-04 5.154229e-05 1.713870e-05
[1756,] 1.638328e-04 7.579198e-05 1.838289e-05
[1757,] 4.253354e-05 5.063478e-05 1.105312e-05
[1758,] 3.126821e-05 5.766946e-05 8.480731e-06
[1759,] 8.940826e-03 9.863838e-05 4.821590e-02
[1760,] 4.186961e-05 5.079986e-05 1.084353e-05
[1761,] 8.725471e-03 9.632058e-05 4.224895e-02
[1762,] 8.515524e-03 9.674896e-05 4.216917e-02
[1763,] 2.257426e-04 1.182096e-04 1.835002e-05
[1764,] 4.279822e-05 6.978255e-05 1.641564e-05
[1765,] 4.293736e-05 5.074238e-05 1.105486e-05
[1766,] 4.463434e-05 6.584900e-05 1.666871e-05
[1767,] 4.528612e-05 5.074152e-05 1.147280e-05
[1768,] 4.048360e-05 6.580413e-05 1.479973e-05
[1769,] 4.008819e-05 5.042741e-05 1.075151e-05
[1770,] 1.824202e-04 7.027952e-05 2.154329e-05
[1771,] 4.228392e-05 5.038244e-05 1.122243e-05
[1772,] 4.147933e-05 5.030847e-05 1.123343e-05
[1773,] 4.190524e-05 5.039625e-05 1.113177e-05
[1774,] 4.388937e-05 5.031032e-05 1.183861e-05
[1775,] 3.265974e-05 5.853283e-05 1.065139e-05
[1776,] 1.390026e-03 1.486635e-04 1.236235e-03
[1777,] 4.356080e-05 6.926705e-05 1.680140e-05
[1778,] 1.141078e-03 1.498120e-04 1.004545e-03
[1779,] 4.491217e-05 5.076049e-05 1.112980e-05
[1780,] 4.480513e-05 6.664925e-05 1.687585e-05
[1781,] 6.617048e-03 9.629068e-05 3.209680e-02
[1782,] 4.500851e-05 5.076519e-05 1.113757e-05
[1783,] 4.657772e-05 5.085604e-05 1.134989e-05
[1784,] 4.484513e-05 5.016842e-05 1.142515e-05
[1785,] 4.897121e-03 9.152158e-05 1.879161e-02
[1786,] 4.273831e-05 5.016842e-05 1.105305e-05
[1787,] 4.346127e-05 7.189605e-05 1.732881e-05
[1788,] 4.348163e-05 5.030562e-05 1.109902e-05
[1789,] 6.814341e-03 9.074873e-05 2.507173e-02
[1790,] 4.396376e-05 5.120786e-05 1.082519e-05
[1791,] 3.729320e-05 6.201576e-05 1.110422e-05
[1792,] 3.239058e-05 5.424492e-05 8.850692e-06
[1793,] 3.148152e-05 5.361304e-05 1.003751e-05
[1794,] 4.302028e-05 5.663879e-05 1.296020e-05
[1795,] 3.536950e-03 9.893215e-05 1.850007e-02
[1796,] 3.877066e-05 5.950780e-05 1.264449e-05
[1797,] 4.057472e-05 5.867068e-05 1.317718e-05
[1798,] 1.406806e-04 7.004597e-05 1.915585e-05
[1799,] 2.738837e-03 1.596646e-04 2.909195e-03
[1800,] 2.623081e-04 9.815158e-05 2.187652e-05
[1801,] 8.795204e-03 9.953590e-05 4.632191e-02
[1802,] 2.910739e-04 9.731602e-05 2.290008e-05
[1803,] 7.176588e-03 9.712713e-05 3.337029e-02
[1804,] 3.013117e-05 5.015925e-05 7.544922e-05
[1805,] 3.017808e-05 5.335391e-05 9.404465e-06
[1806,] 1.398886e-04 6.788374e-05 1.938163e-05
[1807,] 3.039237e-05 5.106899e-05 9.283783e-06
[1808,] 3.138193e-05 6.203268e-05 1.293996e-03
[1809,] 3.108449e-05 5.075511e-05 1.211275e-02
[1810,] 3.039331e-05 5.090860e-05 9.312113e-06
[1811,] 3.636642e-05 6.046324e-05 1.169525e-05
[1812,] 2.972829e-05 5.276085e-05 9.093172e-06
[1813,] 2.781780e-04 9.788586e-05 2.226701e-05
[1814,] 2.955031e-05 5.269548e-05 8.832173e-06
[1815,] 2.964326e-05 5.142677e-05 8.927347e-06
[1816,] 3.575165e-05 6.152516e-05 1.146754e-05
[1817,] 2.955015e-05 5.142677e-05 8.779756e-06
[1818,] 7.795541e-05 1.684937e-04 3.136452e-05
[1819,] 3.613249e-05 6.120427e-05 1.165442e-05
[1820,] 3.088309e-05 5.076794e-05 1.340854e-02
[1821,] 3.004296e-05 5.074626e-05 9.127456e-06
[1822,] 2.971413e-05 5.178497e-05 9.012384e-06
[1823,] 3.570798e-05 6.004935e-05 1.129207e-05
[1824,] 2.955111e-05 5.074626e-05 8.730201e-06
[1825,] 2.985160e-05 5.084796e-05 9.031986e-06
[1826,] 2.281387e-04 5.755986e-05 3.659659e-05
[1827,] 3.599485e-05 5.971740e-05 1.143002e-05
[1828,] 3.189502e-05 5.079313e-05 1.724831e-02
[1829,] 3.189502e-05 5.080385e-05 1.778346e-02
[1830,] 3.182704e-05 5.198384e-05 9.629766e-06
[1831,] 3.442110e-05 5.956595e-05 1.138244e-05
[1832,] 3.457914e-05 5.956595e-05 1.145170e-05
[1833,] 3.182704e-05 5.187924e-05 9.619828e-06
[1834,] 3.188393e-05 5.198384e-05 9.662842e-06
[1835,] 3.120031e-05 5.321830e-05 9.856617e-06
[1836,] 3.120031e-05 5.308373e-05 9.841636e-06
[1837,] 3.005641e-05 5.190392e-05 9.241663e-06
[1838,] 8.279271e-03 9.029459e-05 2.812830e-02
[1839,] 3.594583e-05 5.938932e-05 1.135259e-05
[1840,] 3.050869e-05 5.053264e-05 9.791379e-03
[1841,] 3.579471e-05 5.952541e-05 1.128592e-05
[1842,] 3.027299e-05 5.053686e-05 6.740638e-03
[1843,] 4.134446e-03 1.566093e-04 4.428065e-03
[1844,] 3.669525e-03 1.519433e-04 3.705957e-03
[1845,] 3.032508e-05 5.017352e-05 9.199585e-06
[1846,] 4.533290e-03 1.591576e-04 5.019063e-03
[1847,] 3.002633e-05 5.087714e-05 1.318152e-02
[1848,] 7.942970e-03 8.216879e-05 1.352855e-02
[1849,] 3.552899e-05 6.405626e-05 1.155748e-05
[1850,] 3.035645e-05 5.129544e-05 9.336433e-06
[1851,] 3.127072e-04 6.319099e-05 3.306716e-05
[1852,] 3.015350e-05 5.112162e-05 2.116502e-02
[1853,] 3.025521e-05 5.060777e-05 9.216286e-06
[1854,] 3.036946e-05 5.088860e-05 2.240996e-02
[1855,] 2.984794e-05 5.128147e-05 1.437056e-02
[1856,] 3.015436e-05 5.128147e-05 2.055458e-02
[1857,] 3.005314e-05 5.055737e-05 9.114304e-06
[1858,] 3.015350e-05 5.136454e-05 2.626123e-02
[1859,] 3.594570e-05 6.376726e-05 1.180983e-05
[1860,] 3.582356e-05 6.431835e-05 1.189291e-05
[1861,] 3.044621e-05 5.104573e-05 2.944518e-02
[1862,] 3.009133e-05 5.096585e-05 1.640432e-02
[1863,] 3.040673e-05 5.171519e-05 9.404258e-06
[1864,] 3.305571e-04 6.267263e-05 3.493945e-05
[1865,] 3.021918e-05 5.077045e-05 1.575456e-02
[1866,] 5.161450e-03 1.559413e-04 5.587983e-03
[1867,] 3.616927e-05 6.395537e-05 1.196680e-05
[1868,] 3.002633e-05 5.106758e-05 1.632388e-02
[1869,] 1.040085e-02 8.097063e-05 1.596590e-02
[1870,] 6.367222e-03 8.049608e-05 9.288494e-03
[1871,] 3.047543e-05 5.127749e-05 3.780675e-02
[1872,] 3.044621e-05 5.130381e-05 3.402364e-02
[1873,] 3.025521e-05 5.075189e-05 9.231568e-06
[1874,] 3.075615e-05 4.979118e-05 9.325828e-06
[1875,] 7.714574e-05 1.280610e-04 2.817026e-05
[1876,] 3.518261e-05 6.275325e-05 1.118155e-05
[1877,] 3.031480e-05 5.135351e-05 2.513649e-02
[1878,] 2.960310e-05 5.013168e-05 8.802104e-06
[1879,] 3.024428e-05 5.136454e-05 3.055363e-02
[1880,] 2.989618e-05 4.952781e-05 8.935594e-06
[1881,] 1.097486e-02 8.063182e-05 1.589677e-02
[1882,] 3.505895e-05 6.395537e-05 1.134098e-05
[1883,] 3.002293e-05 5.794145e-05 1.322658e-03
[1884,] 3.009133e-05 5.132040e-05 2.331005e-02
[1885,] 3.518814e-05 6.341536e-05 1.139089e-05
[1886,] 3.004741e-05 5.150438e-05 2.548487e-02
[1887,] 2.998527e-05 5.141424e-05 2.108445e-02
[1888,] 3.060779e-05 4.973890e-05 9.241746e-06
[1889,] 3.028344e-05 4.938362e-05 9.087988e-06
[1890,] 3.573076e-05 6.303086e-05 1.160109e-05
[1891,] 4.074896e-04 1.773694e-04 4.572695e-04
[1892,] 2.992010e-05 5.181587e-05 2.454771e-02
[1893,] 7.690650e-05 1.286443e-04 2.784372e-05
[1894,] 3.004741e-05 5.079324e-05 8.785698e-03
[1895,] 2.955493e-05 4.956554e-05 8.703968e-06
[1896,] 2.998527e-05 5.194487e-05 2.949591e-02
[1897,] 2.993299e-05 5.154484e-05 2.019904e-02
[1898,] 2.964538e-05 4.977140e-05 8.616498e-06
[1899,] 1.461844e-03 1.612366e-04 1.468189e-03
[1900,] 3.446174e-05 6.355864e-05 1.061259e-05
[1901,] 2.999031e-05 5.811284e-05 1.393546e-03
[1902,] 2.998527e-05 5.188667e-05 2.859196e-02
[1903,] 1.709117e-03 1.624953e-04 1.758945e-03
[1904,] 3.027033e-05 5.200435e-05 4.235361e-02
[1905,] 3.419917e-05 6.636381e-05 1.081210e-05
[1906,] 2.989141e-05 5.127956e-05 1.540236e-02
[1907,] 3.005412e-05 5.182974e-05 2.776579e-02
[1908,] 3.027033e-05 5.186440e-05 3.697106e-02
[1909,] 3.417442e-05 6.293115e-05 1.055109e-05
[1910,] 3.050563e-05 5.166657e-05 4.627114e-02
[1911,] 2.960796e-05 4.971723e-05 8.778389e-06
[1912,] 3.877699e-03 8.054097e-05 5.816212e-03
[1913,] 3.007772e-05 5.726154e-05 9.633525e-04
[1914,] 2.955699e-05 5.128687e-05 8.736652e-06
[1915,] 3.877699e-03 8.072873e-05 5.963649e-03
[1916,] 2.956891e-05 5.149884e-05 8.726086e-06
[1917,] 3.020203e-05 5.160324e-05 1.810488e-02
[1918,] 3.013725e-05 5.167496e-05 1.796705e-02
[1919,] 3.050598e-05 5.139052e-05 1.890959e-02
[1920,] 3.050563e-05 5.130729e-05 1.920839e-02
[1921,] 3.426276e-05 6.531323e-05 1.032811e-05
[1922,] 3.035038e-05 5.138884e-05 1.693728e-02
[1923,] 3.027033e-05 5.156518e-05 1.918277e-02
[1924,] 2.963632e-05 5.294734e-05 8.725613e-06
[1925,] 3.425158e-05 6.455534e-05 1.030816e-05
[1926,] 2.957873e-05 5.294734e-05 8.774100e-06
[1927,] 3.018483e-05 5.103436e-05 1.183898e-02
[1928,] 3.025221e-05 5.101136e-05 8.346714e-03
[1929,] 3.021061e-05 5.568390e-05 6.764486e-04
[1930,] 1.416340e-03 1.665680e-04 1.480621e-03
[1931,] 2.955032e-05 5.389934e-05 8.891237e-06
[1932,] 2.958306e-05 5.362018e-05 8.796274e-06
[1933,] 6.913485e-03 8.143576e-05 1.144791e-02
[1934,] 3.018483e-05 5.105961e-05 8.880752e-03
[1935,] 3.011410e-05 5.105961e-05 8.057906e-03
[1936,] 3.011410e-05 5.104555e-05 7.819223e-03
[1937,] 3.011410e-05 5.097540e-05 6.031962e-03
[1938,] 3.059814e-05 5.100277e-05 1.248990e-02
[1939,] 3.334252e-05 5.315860e-05 2.140055e-03
[1940,] 3.318139e-05 5.272883e-05 1.505277e-03
[1941,] 3.929559e-05 8.674236e-05 1.521868e-05
[1942,] 2.963443e-05 5.098532e-05 2.442344e-03
[1943,] 2.993888e-05 5.103263e-05 5.783561e-03
[1944,] 4.409203e-04 6.207079e-05 4.405020e-05
[1945,] 2.955105e-05 5.403416e-05 8.921522e-06
[1946,] 2.958914e-05 5.096747e-05 1.391632e-03
[1947,] 2.983452e-05 5.600651e-05 9.398648e-06
[1948,] 2.977188e-05 5.097930e-05 3.187123e-03
[1949,] 2.992855e-05 5.099249e-05 1.431160e-03
[1950,] 2.973535e-05 5.097930e-05 2.922952e-03
[1951,] 4.616332e-05 5.587572e-05 1.246858e-05
[1952,] 3.050563e-05 5.122007e-05 1.843216e-02
[1953,] 3.042620e-05 5.096926e-05 7.831854e-03
[1954,] 3.203041e-05 5.140521e-05 1.119949e-02
[1955,] 3.054543e-05 5.121837e-05 1.001297e-02
[1956,] 3.914474e-03 8.080612e-05 6.028879e-03
[1957,] 2.966468e-05 5.106507e-05 4.373376e-04
[1958,] 3.417211e-04 6.218473e-05 3.645247e-05
[1959,] 4.279159e-03 8.173515e-05 7.260952e-03
[1960,] 1.611823e-03 1.672127e-04 1.720456e-03
[1961,] 1.150519e-03 1.657839e-04 1.158460e-03
[1962,] 3.449035e-05 6.312784e-05 1.040101e-05
[1963,] 1.565028e-03 1.659145e-04 1.640677e-03
[1964,] 3.250191e-04 6.274129e-05 3.427115e-05
[1965,] 8.152471e-05 8.415343e-05 2.258352e-05
[1966,] 2.217683e-04 7.507473e-05 2.163723e-05
[1967,] 3.021649e-05 5.619781e-05 7.261805e-04
[1968,] 3.425570e-05 5.195201e-05 1.099613e-05
[1969,] 2.358931e-04 7.376707e-05 2.279223e-05
[1970,] 2.998727e-05 5.636005e-05 7.579832e-05
[1971,] 2.325709e-04 7.644033e-05 2.177777e-05
[1972,] 1.329006e-03 1.105424e-04 6.011927e-04
[1973,] 2.356462e-04 7.796028e-05 2.153164e-05
[1974,] 6.761544e-05 1.207988e-04 2.030654e-05
[1975,] 1.366018e-02 7.457777e-05 5.794476e-03
[1976,] 6.165271e-05 9.054337e-05 1.752764e-05
[1977,] 2.369079e-04 7.896504e-05 2.111836e-05
[1978,] 3.550926e-04 7.894085e-05 2.576986e-05
[1979,] 2.024680e-04 7.097578e-05 2.182927e-05
[1980,] 2.840312e-04 7.133082e-05 2.583129e-05
[1981,] 3.120557e-04 7.049886e-05 2.755946e-05
[1982,] 2.912606e-04 6.306361e-05 3.159198e-05
[1983,] 6.835320e-04 7.744639e-05 3.089671e-04
[1984,] 1.592541e-03 1.091467e-04 6.928456e-04
[1985,] 2.987231e-04 7.022121e-05 2.706406e-05
[1986,] 2.510834e-04 7.224029e-05 2.397347e-05
[1987,] 3.025445e-04 7.007071e-05 2.732624e-05
[1988,] 3.184560e-04 7.181656e-05 2.745558e-05
[1989,] 4.567228e-04 7.493473e-05 4.618543e-05
[1990,] 3.064274e-04 7.200007e-05 2.681621e-05
[1991,] 3.268035e-04 6.024072e-05 3.789881e-05
[1992,] 3.202307e-05 4.965560e-05 9.785369e-06
[1993,] 4.473046e-05 5.830181e-05 1.245168e-05
[1994,] 7.069775e-05 6.537569e-05 1.756098e-05
[1995,] 3.568761e-04 5.799215e-05 4.549035e-05
[1996,] 3.568761e-04 5.799215e-05 4.549035e-05
[1997,] 3.664910e-04 6.078139e-05 3.947564e-05
[1998,] 3.009276e-05 5.315046e-05 9.187263e-06
[1999,] 9.995941e-03 8.793658e-05 2.695620e-02
[2000,] 3.248368e-05 4.882585e-05 9.791815e-06
[2001,] 2.407887e-04 5.788369e-05 3.536204e-05
[2002,] 8.616560e-04 8.988411e-05 1.878192e-03
[2003,] 2.469926e-03 1.622163e-04 2.629707e-03
[2004,] 3.461677e-05 6.103457e-05 1.263097e-05
[2005,] 2.352250e-04 6.059486e-05 2.965902e-05
[2006,] 2.143271e-04 6.301135e-05 2.596612e-05
[2007,] 2.271879e-04 6.317809e-05 2.641214e-05
[2008,] 1.048783e-02 8.741099e-05 2.710022e-02
[2009,] 2.192542e-04 6.311860e-05 2.593395e-05
[2010,] 2.287245e-04 6.262153e-05 2.708726e-05
[2011,] 1.810195e-03 1.604801e-04 1.838606e-03
[2012,] 3.092716e-05 5.263520e-05 1.230350e-05
[2013,] 1.949120e-04 5.829012e-05 3.027878e-05
[2014,] 2.049013e-04 6.287256e-05 2.514699e-05
[2015,] 2.095470e-04 6.129305e-05 2.698324e-05
[2016,] 1.677690e-04 5.939564e-05 2.578684e-05
[2017,] 3.111219e-05 5.409618e-05 9.098171e-05
[2018,] 1.781001e-03 1.581197e-04 1.773403e-03
[2019,] 3.245863e-05 5.504905e-05 1.078756e-05
[2020,] 2.143271e-04 5.970020e-05 2.935614e-05
[2021,] 3.002382e-05 5.465041e-05 1.059576e-04
[2022,] 2.095444e-04 5.761143e-05 3.903154e-05
[2023,] 2.083784e-04 5.901571e-05 3.028670e-05
[2024,] 2.072057e-04 5.912837e-05 2.981524e-05
[2025,] 2.072057e-04 5.770762e-05 3.933339e-05
[2026,] 2.049013e-04 5.927335e-05 2.931365e-05
[2027,] 2.234676e-04 5.780069e-05 4.226949e-05
[2028,] 5.947550e-05 8.559485e-05 1.810036e-05
[2029,] 6.990417e-04 6.903576e-05 1.009488e-04
[2030,] 5.947727e-05 8.559485e-05 1.805967e-05
[2031,] 6.786133e-04 6.903576e-05 9.882770e-05
[2032,] 5.947802e-05 8.551631e-05 1.813442e-05
[2033,] 2.946171e-03 1.582784e-04 3.131847e-03
[2034,] 2.763078e-04 5.870444e-05 3.709498e-05
[2035,] 2.436342e-04 5.801716e-05 4.608312e-05
[2036,] 2.986943e-05 5.220355e-05 1.123233e-05
[2037,] 2.379858e-04 5.841244e-05 3.477495e-05
[2038,] 5.373524e-04 6.983193e-05 9.262384e-05
[2039,] 1.336687e-02 8.583774e-05 2.999063e-02
[2040,] 2.808877e-04 5.801441e-05 4.189160e-05
[2041,] 2.606840e-04 5.794312e-05 4.107226e-05
[2042,] 2.544650e-04 5.804792e-05 3.881745e-05
[2043,] 2.092530e-04 5.792709e-05 3.548859e-05
[2044,] 2.867336e-04 7.421181e-05 8.314485e-05
[2045,] 3.790164e-05 4.762361e-05 1.042890e-05
[2046,] 2.280819e-04 6.724339e-05 4.044124e-05
[2047,] 2.351033e-04 6.848094e-05 3.763764e-05
[2048,] 2.958232e-05 5.776638e-05 8.954653e-06
[2049,] 6.482868e-05 1.152702e-04 2.140744e-05
[2050,] 3.388684e-05 4.923846e-05 8.961881e-06
[2051,] 6.497456e-05 1.156419e-04 2.122636e-05
[2052,] 3.242176e-05 4.977882e-05 8.724137e-06
[2053,] 3.451778e-04 6.850922e-05 8.551373e-05
[2054,] 3.279208e-04 6.948368e-05 8.673242e-05
[2055,] 3.328997e-04 6.912808e-05 8.563970e-05
[2056,] 3.386192e-05 5.661624e-05 1.000469e-05
[2057,] 4.451093e-05 6.301685e-05 1.377452e-05
[2058,] 2.816786e-04 6.990002e-05 7.742375e-05
[2059,] 1.507834e-03 1.399879e-04 1.217253e-03
[2060,] 4.121488e-05 6.311430e-05 1.279723e-05
[2061,] 2.956852e-05 6.309442e-05 9.433254e-06
[2062,] 3.406290e-04 6.882428e-05 8.644230e-05
[2063,] 1.094016e-03 1.434889e-04 8.902347e-04
[2064,] 3.639980e-05 5.206733e-05 9.056180e-06
[2065,] 1.322535e-03 1.393667e-04 1.047435e-03
[2066,] 2.765588e-04 7.047498e-05 7.830505e-05
[2067,] 4.263754e-05 6.301888e-05 1.316189e-05
[2068,] 3.209256e-04 7.103354e-05 9.068465e-05
[2069,] 1.411316e-03 1.411485e-04 1.146785e-03
[2070,] 3.346037e-05 4.801940e-05 9.266941e-06
[2071,] 1.311474e-03 1.395209e-04 1.039345e-03
[2072,] 2.881138e-04 6.730862e-05 4.772867e-05
[2073,] 3.088683e-04 6.684955e-05 5.415953e-05
[2074,] 3.255048e-05 4.787999e-05 9.179748e-06
[2075,] 6.463950e-05 7.741501e-05 1.781134e-05
[2076,] 5.675006e-04 6.904390e-05 7.132123e-05
[2077,] 5.199868e-04 6.828890e-05 7.102293e-05
[2078,] 5.634002e-04 6.863419e-05 7.269867e-05
[2079,] 6.816758e-04 1.359892e-04 4.882729e-04
[2080,] 5.564019e-04 6.969726e-05 6.621391e-05
[2081,] 5.287763e-04 7.066522e-05 6.046168e-05
[2082,] 5.488236e-04 7.002294e-05 6.337888e-05
[2083,] 5.488236e-04 6.905697e-05 6.993084e-05
[2084,] 2.666845e-04 6.840389e-05 4.409379e-05
[2085,] 3.010666e-05 5.191186e-05 8.718513e-06
[2086,] 3.749413e-05 8.458355e-05 1.311594e-05
[2087,] 6.473681e-04 6.826891e-05 8.653285e-05
[2088,] 6.454904e-04 1.427635e-04 4.922333e-04
[2089,] 6.084433e-04 6.888835e-05 7.638689e-05
[2090,] 6.308088e-04 9.818833e-05 5.395164e-05
[2091,] 5.468143e-04 6.873414e-05 7.309339e-05
[2092,] 4.966788e-04 6.866413e-05 6.763873e-05
[2093,] 4.766099e-04 6.922812e-05 6.321348e-05
[2094,] 5.457130e-04 6.869240e-05 7.247365e-05
[2095,] 5.838304e-04 6.935054e-05 7.252524e-05
[2096,] 5.477110e-04 6.955703e-05 6.714474e-05
[2097,] 5.838304e-04 6.947165e-05 7.063995e-05
[2098,] 5.402751e-04 6.930550e-05 6.892826e-05
[2099,] 5.246400e-04 6.920333e-05 6.902125e-05
[2100,] 6.545187e-04 1.422257e-04 4.976689e-04
[2101,] 7.262868e-04 6.870559e-05 8.986114e-05
[2102,] 3.602517e-05 4.989094e-05 9.381329e-06
[2103,] 3.667745e-05 9.362635e-05 1.180904e-05
[2104,] 8.580138e-04 7.247647e-05 7.881469e-05
[2105,] 8.478199e-04 7.144006e-05 8.256048e-05
[2106,] 4.060118e-05 8.457822e-05 8.832964e-06
[2107,] 7.778587e-04 7.173618e-05 7.672029e-05
[2108,] 3.138093e-05 5.865038e-05 8.920745e-06
[2109,] 3.159228e-05 4.874661e-05 9.397443e-06
[2110,] 1.030727e-03 7.246024e-05 9.096204e-05
[2111,] 9.989944e-04 7.261375e-05 8.842638e-05
[2112,] 9.989944e-04 7.261375e-05 8.842638e-05
[2113,] 1.092045e-03 1.232590e-04 5.989915e-05
[2114,] 1.030727e-03 7.268377e-05 9.003954e-05
[2115,] 1.052198e-03 7.178867e-05 9.662102e-05
[2116,] 1.022561e-03 7.115398e-05 9.811030e-05
[2117,] 7.877690e-04 1.420349e-04 6.096149e-04
[2118,] 9.862553e-04 7.313916e-05 8.672164e-05
[2119,] 1.139864e-03 7.313404e-05 9.568917e-05
[2120,] 7.208407e-04 1.468146e-04 5.776892e-04
[2121,] 7.208407e-04 1.435175e-04 5.604392e-04
[2122,] 9.366642e-04 1.373997e-04 7.003907e-04
[2123,] 3.134849e-05 7.673395e-05 9.294145e-06
[2124,] 3.204811e-05 7.594867e-05 9.131628e-06
[2125,] 3.298280e-05 7.378994e-05 9.012738e-06
[2126,] 6.779252e-04 1.389857e-04 4.992044e-04
[2127,] 2.829314e-03 7.179178e-05 5.949169e-04
[2128,] 6.984601e-04 1.437933e-04 5.424383e-04
[2129,] 7.364078e-04 1.471857e-04 5.959073e-04
[2130,] 5.086408e-05 1.006099e-04 3.047553e-05
[2131,] 7.475581e-04 8.895930e-05 8.065681e-05
[2132,] 1.336031e-03 1.040406e-04 7.333934e-04
[2133,] 3.828166e-05 7.524761e-05 1.501933e-05
[2134,] 1.253468e-03 1.043866e-04 6.952892e-04
[2135,] 1.234847e-03 1.047348e-04 6.897523e-04
[2136,] 5.316865e-05 8.030315e-05 2.187401e-05
[2137,] 7.873824e-04 1.333638e-04 5.536155e-04
[2138,] 3.553053e-05 6.219532e-05 1.203563e-05
[2139,] 1.130378e-04 7.959367e-05 1.017450e-04
[2140,] 3.007615e-04 7.903573e-05 1.141908e-04
[2141,] 3.094766e-05 8.502133e-05 1.088852e-05
[2142,] 8.916582e-04 1.530876e-04 7.773982e-04
[2143,] 8.033538e-04 1.494717e-04 6.689087e-04
[2144,] 1.410094e-03 1.094000e-04 1.193481e-03
[2145,] 1.724903e-04 8.250842e-05 3.201046e-04
[2146,] 8.560294e-04 1.474609e-04 7.065311e-04
[2147,] 1.809705e-04 8.230078e-05 3.355572e-04
[2148,] 3.172147e-05 1.051235e-04 1.427513e-05
[2149,] 6.558855e-05 7.808378e-05 6.752021e-05
[2150,] 1.210150e-04 7.981271e-05 1.111799e-04
[2151,] 3.084656e-05 7.674346e-05 9.874885e-06
[2152,] 3.807497e-05 6.900887e-05 1.435711e-05
[2153,] 3.718287e-04 8.844531e-05 1.704231e-04
[2154,] 6.304008e-05 7.552969e-05 4.993857e-05
[2155,] 6.162406e-05 8.771551e-05 5.659870e-05
[2156,] 6.358096e-05 7.538901e-05 5.424795e-05
[2157,] 6.028777e-05 8.656598e-05 4.849070e-05
[2158,] 7.681582e-04 1.513116e-04 6.484532e-04
[2159,] 8.911975e-04 1.482428e-04 7.436169e-04
[2160,] 8.011791e-04 1.502209e-04 6.728525e-04
[2161,] 6.390141e-05 8.771440e-05 5.428438e-05
[2162,] 1.038008e-04 7.982885e-05 1.020747e-04
[2163,] 2.063492e-04 8.013113e-05 4.163883e-05
[2164,] 3.136276e-05 1.172339e-04 1.453824e-05
[2165,] 8.290633e-05 9.022063e-05 1.356601e-04
[2166,] 9.689162e-04 1.211923e-04 7.898363e-04
[2167,] 1.866280e-04 8.147359e-05 3.686068e-05
[2168,] 3.313834e-05 9.346023e-05 1.481874e-05
[2169,] 3.680337e-05 6.379234e-05 1.300214e-05
[2170,] 1.215590e-04 7.811705e-05 9.435851e-05
[2171,] 3.127787e-05 9.385126e-05 1.312006e-05
[2172,] 3.760755e-05 2.400377e-04 1.086995e-05
[2173,] 1.367024e-04 7.933819e-05 1.213832e-04
[2174,] 1.273235e-04 7.858975e-05 1.047625e-04
[2175,] 3.900629e-05 7.072477e-05 1.064883e-05
[2176,] 3.797732e-04 1.395380e-04 3.378102e-04
[2177,] 2.545099e-03 1.578211e-04 2.558626e-03
[2178,] 9.376800e-04 1.500825e-04 8.016909e-04
[2179,] 3.982588e-05 7.252575e-05 1.056463e-05
[2180,] 7.338407e-05 7.868879e-05 5.462185e-05
[2181,] 3.814703e-05 6.777039e-05 1.067306e-05
[2182,] 3.824705e-05 6.777039e-05 1.066693e-05
[2183,] 6.032882e-05 1.114631e-04 2.110359e-05
[2184,] 7.531211e-05 7.754698e-05 5.295689e-05
[2185,] 3.080867e-05 6.070744e-05 9.540533e-06
[2186,] 8.263217e-04 1.474284e-04 6.795750e-04
[2187,] 8.518547e-04 1.471757e-04 7.012823e-04
[2188,] 3.235501e-05 1.024070e-04 1.466947e-05
[2189,] 8.253127e-05 1.151342e-04 2.692587e-05
[2190,] 8.252302e-05 7.922428e-05 7.048027e-05
[2191,] 2.386777e-04 8.558064e-05 4.512240e-05
[2192,] 8.945931e-05 8.133602e-05 9.118933e-05
[2193,] 3.260653e-05 8.950035e-05 1.403359e-05
[2194,] 3.174182e-05 8.965944e-05 1.329505e-05
[2195,] 7.224728e-04 1.446299e-04 5.695756e-04
[2196,] 3.666389e-05 7.127490e-05 1.115396e-05
[2197,] 4.885214e-04 1.414952e-04 3.568324e-04
[2198,] 1.898121e-04 8.969275e-05 3.549308e-05
[2199,] 3.342887e-05 9.248391e-05 1.498607e-05
[2200,] 2.421250e-04 8.938089e-05 4.270624e-05
[2201,] 6.002785e-04 1.402046e-04 4.435989e-04
[2202,] 2.679129e-04 8.951953e-05 4.610727e-05
[2203,] 1.846700e-04 2.508875e-04 1.461670e-03
[2204,] 6.095020e-04 1.412305e-04 4.547588e-04
[2205,] 2.988180e-05 7.290988e-05 9.622553e-06
[2206,] 2.636218e-04 2.347598e-04 1.925460e-03
[2207,] 5.614572e-04 1.409063e-04 4.146130e-04
[2208,] 4.768213e-05 2.149999e-04 4.266297e-05
[2209,] 4.718438e-05 2.159539e-04 4.205979e-05
[2210,] 3.475670e-05 1.130258e-04 8.564862e-06
[2211,] 3.329140e-05 1.168380e-04 8.711204e-06
[2212,] 3.083504e-05 5.598161e-05 9.357749e-06
[2213,] 3.387618e-05 9.095779e-05 1.522462e-05
[2214,] 4.923307e-05 2.406441e-04 4.777959e-05
[2215,] 2.474213e-04 8.890329e-05 4.388054e-05
[2216,] 3.282211e-05 9.383474e-05 1.457560e-05
[2217,] 3.081238e-05 5.587061e-05 9.215378e-06
[2218,] 4.516031e-05 2.563578e-04 4.292954e-05
[2219,] 3.986023e-05 1.024486e-04 1.526279e-05
[2220,] 8.717656e-05 2.157186e-04 5.068757e-04
[2221,] 4.678168e-05 1.815357e-04 3.766175e-05
[2222,] 1.897245e-04 7.486204e-05 4.800667e-05
[2223,] 3.029322e-05 1.142337e-04 1.186596e-05
[2224,] 1.148361e-04 2.626916e-04 9.243052e-04
[2225,] 3.804388e-05 8.706512e-05 1.658893e-05
[2226,] 3.567780e-05 2.295920e-04 2.621071e-05
[2227,] 6.148391e-05 1.106408e-04 2.156045e-05
[2228,] 4.981412e-04 1.435703e-04 3.708107e-04
[2229,] 4.961518e-04 1.399130e-04 3.558733e-04
[2230,] 2.150834e-04 3.019013e-04 2.241580e-03
[2231,] 3.104672e-05 5.449762e-05 9.101812e-06
[2232,] 1.766285e-04 2.952272e-04 1.760797e-03
[2233,] 3.079663e-05 5.340144e-05 9.143232e-06
[2234,] 8.113764e-05 6.855305e-05 1.208740e-05
[2235,] 3.081239e-05 5.458800e-05 9.249289e-06
[2236,] 3.364228e-05 5.031547e-05 9.148277e-06
[2237,] 3.079589e-05 7.947095e-05 1.020737e-05
[2238,] 2.264633e-04 7.781352e-05 6.194956e-05
[2239,] 2.442528e-04 2.848788e-04 2.339737e-03
[2240,] 3.063710e-05 1.293324e-04 1.047704e-05
[2241,] 1.997653e-04 2.789026e-04 1.767867e-03
[2242,] 4.496697e-05 1.088997e-04 1.906590e-05
[2243,] 2.115195e-04 8.096438e-05 4.712651e-05
[2244,] 1.822917e-04 7.599469e-05 4.871564e-05
[2245,] 1.751344e-04 8.104570e-05 4.063622e-05
[2246,] 3.098667e-05 6.691821e-05 1.014602e-05
[2247,] 2.050629e-04 2.556092e-04 1.592025e-03
[2248,] 1.855298e-04 7.643844e-05 5.024106e-05
[2249,] 8.418850e-04 1.602817e-04 7.764925e-04
[2250,] 3.074619e-05 1.282068e-04 1.036769e-05
[2251,] 4.371775e-05 1.061948e-04 1.794452e-05
[2252,] 4.327997e-05 1.049251e-04 1.756394e-05
[2253,] 4.482785e-05 1.291226e-04 2.306591e-05
[2254,] 2.755786e-04 7.664281e-05 6.947215e-05
[2255,] 2.622773e-04 7.555211e-05 6.408679e-05
[2256,] 3.613609e-05 1.267863e-04 1.325944e-05
[2257,] 2.845057e-04 7.671762e-05 7.144760e-05
[2258,] 1.647776e-04 2.648818e-04 1.363079e-03
[2259,] 1.879951e-04 7.664281e-05 5.116218e-05
[2260,] 1.647776e-04 2.300618e-04 1.114060e-03
[2261,] 1.666532e-04 2.645004e-04 1.418848e-03
[2262,] 2.986177e-05 6.936021e-05 9.621867e-06
[2263,] 3.042032e-05 6.965818e-05 9.314780e-06
[2264,] 2.244310e-04 8.092498e-05 4.907974e-05
[2265,] 1.113521e-04 2.378498e-04 7.670708e-04
[2266,] 3.115839e-05 6.144095e-05 9.468771e-06
[2267,] 3.127579e-05 8.976340e-05 1.031096e-05
[2268,] 3.044860e-05 1.159551e-04 1.039064e-05
[2269,] 1.681129e-04 2.803171e-04 1.461988e-03
[2270,] 1.404287e-04 9.257517e-05 4.202653e-05
[2271,] 2.068249e-04 8.165833e-05 6.468865e-05
[2272,] 1.270426e-04 2.194864e-04 1.718440e-04
[2273,] 2.243419e-04 8.500025e-05 7.595220e-05
[2274,] 1.638286e-04 3.147258e-04 1.592864e-03
[2275,] 2.987617e-05 1.117495e-04 1.115059e-05
[2276,] 2.338637e-04 9.251642e-05 1.048158e-04
[2277,] 2.810721e-04 7.996495e-05 7.918222e-05
[2278,] 1.746064e-04 7.769183e-05 4.970610e-05
[2279,] 2.989681e-05 1.195005e-04 1.149330e-05
[2280,] 2.422480e-04 8.069827e-05 7.198645e-05
[2281,] 3.049785e-05 1.007336e-04 1.101748e-05
[2282,] 3.916255e-05 6.394803e-05 1.181094e-05
[2283,] 2.655973e-04 8.101576e-05 7.850598e-05
[2284,] 2.464606e-04 8.133959e-05 7.441586e-05
[2285,] 3.112378e-05 5.893459e-05 9.421032e-06
[2286,] 1.951828e-04 2.954894e-04 1.947745e-03
[2287,] 3.157144e-04 3.155004e-04 3.675789e-03
[2288,] 1.999654e-04 8.269460e-05 4.071480e-05
[2289,] 2.614929e-04 7.715053e-05 6.805354e-05
[2290,] 1.997272e-04 7.625098e-05 5.298072e-05
[2291,] 1.966127e-04 7.783722e-05 5.535263e-05
[2292,] 1.966127e-04 7.783722e-05 5.535263e-05
[2293,] 1.939748e-04 7.625098e-05 5.169675e-05
[2294,] 1.939748e-04 7.783722e-05 5.474392e-05
[2295,] 1.939748e-04 7.783722e-05 5.474392e-05
[2296,] 1.799399e-04 7.783722e-05 5.146346e-05
[2297,] 1.222031e-04 3.299267e-04 1.432438e-03
[2298,] 1.222031e-04 3.245810e-04 1.424313e-03
[2299,] 1.956970e-04 7.814959e-05 5.572817e-05
[2300,] 5.706938e-05 9.860291e-05 1.836220e-05
[2301,] 1.451003e-04 3.243800e-04 1.677684e-03
[2302,] 3.958061e-05 1.375239e-04 1.699657e-05
[2303,] 1.930775e-04 7.793320e-05 5.457826e-05
[2304,] 1.251697e-04 3.151703e-04 1.348365e-03
[2305,] 1.460678e-04 3.424704e-04 1.893751e-03
[2306,] 8.787546e-04 1.571826e-04 7.927591e-04
[2307,] 3.114901e-05 6.722509e-05 8.990769e-06
[2308,] 4.245308e-05 1.250729e-04 1.854089e-05
[2309,] 6.496308e-05 7.793367e-05 4.165196e-05
[2310,] 1.732047e-04 8.641153e-05 3.285760e-05
[2311,] 8.261444e-04 1.501532e-04 6.951758e-04
[2312,] 1.798511e-04 8.600158e-05 3.394163e-05
[2313,] 4.396575e-05 1.392733e-04 2.304186e-05
[2314,] 1.948784e-04 8.116696e-05 6.038239e-05
[2315,] 3.154406e-05 6.779331e-05 8.939517e-06
[2316,] 1.410016e-04 3.292469e-04 1.606165e-03
[2317,] 1.850672e-04 8.540316e-05 3.529399e-05
[2318,] 3.081727e-05 5.346987e-05 9.174974e-06
[2319,] 3.199844e-05 5.924825e-05 9.064003e-06
[2320,] 1.781571e-04 8.507567e-05 3.429971e-05
[2321,] 2.335150e-04 8.326340e-05 7.471299e-05
[2322,] 4.386829e-05 1.259410e-04 1.974970e-05
[2323,] 2.335150e-04 8.258305e-05 7.338604e-05
[2324,] 1.822264e-04 8.332317e-05 3.691922e-05
[2325,] 2.323517e-04 8.506685e-05 7.825351e-05
[2326,] 2.530692e-04 7.652486e-05 6.437414e-05
[2327,] 2.677750e-04 7.714740e-05 6.903067e-05
[2328,] 4.289518e-05 1.515154e-04 2.175212e-05
[2329,] 3.093181e-05 5.346987e-05 9.230376e-06
[2330,] 2.313118e-04 7.946291e-05 6.633307e-05
[2331,] 1.972242e-04 7.658222e-05 5.267095e-05
[2332,] 2.630026e-04 8.151066e-05 7.851660e-05
[2333,] 8.151069e-04 1.504754e-04 6.890313e-04
[2334,] 2.373909e-04 7.774357e-05 6.392770e-05
[2335,] 3.088983e-05 5.541893e-05 9.359157e-06
[2336,] 2.290774e-04 8.050247e-05 6.791531e-05
[2337,] 4.686909e-05 1.353785e-04 2.269144e-05
[2338,] 8.660885e-04 1.507516e-04 7.373303e-04
[2339,] 1.773920e-04 8.090849e-05 5.510986e-05
[2340,] 4.177787e-04 7.877275e-05 1.114630e-04
[2341,] 1.757833e-04 7.962204e-05 4.169977e-05
[2342,] 3.230807e-05 7.388431e-05 9.027174e-06
[2343,] 2.095413e-04 7.778918e-05 5.760664e-05
[2344,] 2.530692e-04 7.588661e-05 6.242425e-05
[2345,] 1.321240e-04 3.307926e-04 1.525098e-03
[2346,] 7.616472e-04 1.474584e-04 6.179873e-04
[2347,] 1.288136e-04 3.438487e-04 1.567090e-03
[2348,] 3.079646e-05 5.361161e-05 9.155382e-06
[2349,] 8.178588e-05 3.386529e-04 9.047375e-04
[2350,] 1.953139e-04 7.944207e-05 4.692522e-05
[2351,] 9.453108e-04 1.380826e-04 7.236163e-04
[2352,] 3.080534e-05 5.502645e-05 9.197304e-06
[2353,] 3.460917e-05 1.036784e-04 1.526783e-05
[2354,] 4.052464e-05 1.003593e-04 1.565395e-05
[2355,] 2.176656e-04 8.006737e-05 4.733782e-05
[2356,] 3.080716e-05 5.407671e-05 9.159825e-06
[2357,] 1.360319e-04 3.490405e-04 1.664334e-03
[2358,] 1.296385e-04 3.427000e-04 1.545718e-03
[2359,] 3.979630e-05 9.267163e-05 1.477503e-05
[2360,] 9.693696e-04 1.513022e-04 8.405113e-04
[2361,] 4.356615e-05 1.124128e-04 1.849163e-05
[2362,] 4.292457e-05 1.041063e-04 1.738928e-05
[2363,] 4.271205e-05 1.090685e-04 1.766402e-05
[2364,] 4.206223e-05 7.113265e-05 1.341552e-05
[2365,] 3.079215e-05 1.205160e-04 1.173125e-05
[2366,] 1.593921e-04 1.285097e-04 1.066269e-04
[2367,] 3.594756e-05 1.790525e-04 2.149006e-05
[2368,] 8.787546e-04 1.476870e-04 7.287269e-04
[2369,] 4.376072e-05 1.115937e-04 1.856837e-05
[2370,] 4.153569e-05 7.494316e-05 1.364073e-05
[2371,] 1.665711e-04 8.280182e-05 3.490806e-05
[2372,] 4.262426e-05 7.991671e-05 1.478061e-05
[2373,] 1.588319e-04 8.245377e-05 3.428403e-05
[2374,] 1.037785e-04 9.148190e-05 3.036533e-05
[2375,] 6.503637e-05 1.483009e-04 9.774639e-06
[2376,] 3.403863e-05 9.517328e-05 1.430145e-05
[2377,] 1.296169e-04 2.961615e-04 1.273578e-03
[2378,] 3.079720e-05 5.422495e-05 9.178886e-06
[2379,] 3.297293e-05 8.996636e-05 1.276960e-05
[2380,] 1.166802e-04 2.686948e-04 1.004213e-03
[2381,] 1.502374e-04 1.529633e-04 5.389997e-04
[2382,] 1.326382e-04 9.479993e-05 5.748956e-05
[2383,] 2.986862e-05 9.247540e-05 1.061004e-05
[2384,] 1.364671e-04 1.547474e-04 4.992975e-04
[2385,] 4.773595e-05 7.192974e-05 1.449263e-05
[2386,] 2.998858e-05 1.013044e-04 1.025950e-05
[2387,] 3.241328e-05 9.359884e-05 1.220365e-05
[2388,] 3.156036e-05 5.410740e-05 9.197838e-06
[2389,] 9.608101e-04 1.335446e-04 6.928279e-04
[2390,] 1.041925e-03 1.341265e-04 7.626076e-04
[2391,] 6.122294e-05 3.386654e-04 6.822820e-05
[2392,] 9.839206e-05 1.267138e-04 5.378705e-05
[2393,] 1.693069e-04 1.351581e-04 1.235038e-05
[2394,] 1.422855e-04 1.313060e-04 1.162534e-05
[2395,] 6.547638e-05 3.718255e-04 8.568403e-05
[2396,] 3.476389e-05 5.557261e-05 9.496886e-06
[2397,] 3.468631e-05 5.509735e-05 9.518746e-06
[2398,] 2.986687e-05 2.398710e-04 1.426488e-05
[2399,] 2.992542e-05 2.493632e-04 1.344704e-05
[2400,] 3.337014e-05 5.559390e-05 9.322811e-06
[2401,] 2.988938e-05 2.567884e-04 1.488731e-05
[2402,] 6.322128e-05 3.874931e-04 8.156906e-05
[2403,] 3.415634e-05 5.522998e-05 9.419699e-06
[2404,] 6.384728e-05 3.459146e-04 7.711262e-05
[2405,] 3.348522e-05 5.509553e-05 9.352741e-06
[2406,] 3.373868e-05 5.560720e-05 9.357356e-06
[2407,] 2.327965e-03 1.152319e-04 1.335155e-03
[2408,] 5.177483e-05 1.254099e-04 8.630895e-06
[2409,] 6.323925e-05 7.511227e-05 1.777008e-05
[2410,] 4.645076e-05 1.290041e-04 8.519621e-06
[2411,] 3.319235e-05 5.656718e-05 9.283894e-06
[2412,] 6.252827e-05 2.754291e-04 6.237996e-05
[2413,] 6.548340e-05 2.581509e-04 6.570907e-05
[2414,] 2.998517e-05 2.337734e-04 1.509352e-05
[2415,] 6.616953e-05 2.686025e-04 6.928289e-05
[2416,] 1.511077e-04 1.524967e-04 1.135692e-05
[2417,] 1.779053e-04 1.413345e-04 1.235508e-05
[2418,] 5.572175e-05 1.284416e-04 8.716675e-06
[2419,] 5.568921e-05 1.284030e-04 8.716008e-06
[2420,] 2.871159e-03 1.065826e-04 1.355748e-03
[2421,] 5.647035e-05 1.330865e-04 8.734421e-06
[2422,] 5.505280e-05 1.340803e-04 8.692224e-06
[2423,] 3.074666e-05 5.488942e-05 9.559673e-06
[2424,] 6.483479e-05 2.767319e-04 6.710451e-05
[2425,] 3.885882e-05 6.780566e-05 9.568098e-06
[2426,] 1.661992e-04 2.080514e-04 1.096075e-05
[2427,] 2.606147e-04 2.373278e-04 1.243548e-05
[2428,] 2.553009e-04 2.440836e-04 1.225717e-05
[2429,] 2.728758e-04 2.529093e-04 1.243840e-05
[2430,] 1.213558e-04 9.616577e-04 8.918980e-06
[2431,] 6.033572e-05 6.302590e-04 1.802428e-05
[2432,] 1.171404e-04 3.130210e-04 1.102460e-05
[2433,] 1.154854e-04 3.246402e-04 1.095173e-05
[2434,] 9.775773e-05 2.966048e-04 1.070953e-05
[2435,] 1.188294e-04 3.127292e-04 1.105865e-05
[2436,] 1.188294e-04 3.105029e-04 1.106729e-05
[2437,] 1.124316e-04 3.082970e-04 1.095042e-05
[2438,] 3.881981e-05 1.171899e-04 1.567421e-05
[2439,] 1.154854e-04 2.927880e-04 1.107212e-05
[2440,] 1.257554e-04 2.865065e-04 1.131715e-05
[2441,] 1.040610e-04 2.785287e-04 1.089439e-05
[2442,] 1.231303e-04 1.024270e-04 4.591358e-05
[2443,] 1.271216e-04 1.039361e-04 4.957565e-05
[2444,] 9.633917e-05 3.632109e-04 1.055995e-05
[2445,] 1.050735e-04 3.576254e-04 1.070482e-05
[2446,] 9.714514e-05 3.219082e-04 1.065597e-05
[2447,] 1.124316e-04 3.390323e-04 1.087914e-05
[2448,] 1.036913e-04 3.288881e-04 1.075162e-05
[2449,] 1.054843e-04 3.367480e-04 1.076228e-05
[2450,] 1.010455e-04 3.404661e-04 1.067781e-05
[2451,] 1.255215e-04 2.915909e-04 1.128675e-05
[2452,] 1.457434e-04 1.051157e-04 5.933947e-05
[2453,] 6.218501e-05 1.022384e-03 1.166204e-05
[2454,] 1.485595e-04 1.111247e-04 6.836281e-05
[2455,] 6.588001e-05 1.012949e-03 1.144770e-05
[2456,] 6.588001e-05 1.044469e-03 1.147580e-05
[2457,] 1.685877e-04 1.128463e-04 8.193639e-05
[2458,] 1.679528e-04 1.115201e-04 7.968948e-05
[2459,] 1.685877e-04 1.116373e-04 8.020225e-05
[2460,] 5.978609e-05 9.952173e-04 1.179667e-05
[2461,] 6.163529e-05 1.088579e-03 1.176648e-05
[2462,] 1.259053e-04 3.926828e-04 1.093262e-05
[2463,] 6.625070e-05 2.739851e-03 1.268049e-05
[2464,] 1.100284e-04 7.497805e-04 1.032715e-05
[2465,] 1.480496e-04 1.099396e-04 6.697758e-05
[2466,] 7.184199e-05 2.749223e-03 1.223592e-05
[2467,] 6.777591e-05 3.087143e-03 1.288197e-05
[2468,] 1.581152e-04 1.101210e-04 7.195426e-05
[2469,] 1.591948e-04 1.062411e-04 6.681761e-05
[2470,] 1.694870e-04 7.521755e-04 1.126406e-05
[2471,] 1.252529e-04 1.111535e-04 5.582905e-05
[2472,] 6.055766e-05 1.067056e-03 1.213488e-05
[2473,] 3.859301e-05 1.030229e-04 1.367034e-05
[2474,] 1.348698e-04 1.063452e-04 5.540686e-05
[2475,] 1.393337e-04 1.101878e-04 6.228112e-05
[2476,] 1.233659e-04 1.072928e-04 5.105764e-05
[2477,] 6.733953e-05 1.154652e-04 1.484809e-05
[2478,] 5.993652e-05 1.244193e-03 1.251121e-05
[2479,] 1.461309e-04 1.078057e-04 6.242341e-05
[2480,] 5.528865e-05 1.091267e-03 1.264363e-05
[2481,] 1.461309e-04 1.079321e-04 6.258136e-05
[2482,] 8.633867e-05 3.680154e-04 7.966767e-05
[2483,] 1.295611e-04 1.088939e-04 5.552954e-05
[2484,] 1.291944e-04 1.088939e-04 5.534644e-05
[2485,] 3.946224e-05 8.981768e-05 1.273260e-05
[2486,] 5.614152e-05 1.150224e-03 1.281956e-05
[2487,] 1.276678e-04 1.092027e-04 5.485617e-05
[2488,] 1.289214e-04 1.095085e-04 5.576048e-05
[2489,] 5.527770e-05 6.672130e-04 1.208552e-05
[2490,] 1.308728e-04 1.107632e-04 5.845157e-05
[2491,] 1.274321e-04 1.147387e-04 6.014258e-05
[2492,] 1.262794e-04 1.147387e-04 5.947543e-05
[2493,] 1.443625e-04 5.374290e-04 4.921257e-04
[2494,] 1.358293e-04 1.153797e-04 6.520057e-05
[2495,] 1.211391e-04 1.154093e-04 5.701531e-05
[2496,] 1.242999e-04 1.166041e-04 5.947971e-05
[2497,] 1.304192e-04 1.177575e-04 6.417401e-05
[2498,] 1.234455e-04 1.101137e-04 5.374818e-05
[2499,] 1.227013e-04 1.102575e-04 5.348745e-05
[2500,] 1.239026e-04 1.165450e-04 5.919307e-05
[2501,] 1.424785e-04 1.158721e-04 6.962899e-05
[2502,] 1.231685e-04 1.071077e-04 5.079586e-05
[2503,] 1.239869e-04 1.183353e-04 5.672659e-05
[2504,] 5.081663e-05 5.776709e-04 1.233925e-05
[2505,] 1.121221e-04 1.143938e-04 5.513433e-05
[2506,] 5.803827e-05 5.822087e-04 1.169931e-05
[2507,] 3.434034e-05 2.530550e-03 2.028906e-05
[2508,] 4.467652e-05 6.646938e-05 1.041165e-05
[2509,] 6.142992e-05 4.392557e-04 1.111079e-05
[2510,] 3.773920e-05 8.827956e-05 1.263478e-05
[2511,] 3.761105e-05 8.220630e-05 1.398255e-05
[2512,] 3.788244e-05 8.684257e-05 1.222198e-05
[2513,] 3.714500e-05 8.440623e-05 1.364447e-05
[2514,] 3.714500e-05 8.323908e-05 1.355848e-05
[2515,] 3.738173e-05 8.061192e-05 1.363185e-05
[2516,] 3.505591e-05 1.767507e-03 1.371658e-05
[2517,] 3.726779e-05 8.175572e-05 1.359458e-05
[2518,] 3.724904e-05 7.974947e-05 1.341657e-05
[2519,] 3.782893e-05 8.692443e-05 1.232813e-05
[2520,] 3.737271e-05 8.329312e-05 1.406876e-05
[2521,] 3.714623e-05 8.329312e-05 1.382762e-05
[2522,] 3.714623e-05 8.289428e-05 1.379627e-05
[2523,] 3.771369e-05 8.708767e-05 1.285799e-05
[2524,] 3.714623e-05 8.214345e-05 1.373694e-05
[2525,] 3.780579e-05 8.729405e-05 1.239430e-05
[2526,] 3.729677e-05 8.137157e-05 1.383294e-05
[2527,] 2.512282e-04 4.827142e-04 4.351056e-04
[2528,] 3.780579e-05 8.690499e-05 1.237546e-05
[2529,] 4.592481e-05 4.034683e-04 2.687458e-05
[2530,] 3.782893e-05 7.913852e-05 1.191308e-05
[2531,] 3.771410e-05 8.357079e-05 1.260493e-05
[2532,] 3.747043e-05 7.699615e-05 1.333538e-05
[2533,] 3.734447e-05 8.107735e-05 1.362824e-05
[2534,] 3.786023e-05 7.670700e-05 1.366245e-05
[2535,] 3.852117e-05 7.987714e-05 1.463732e-05
[2536,] 3.854794e-05 8.372053e-05 1.501730e-05
[2537,] 3.770185e-05 7.793827e-05 1.363121e-05
[2538,] 3.771398e-05 8.012868e-05 1.235217e-05
[2539,] 3.784462e-05 8.176366e-05 1.419773e-05
[2540,] 6.334858e-05 4.479215e-04 1.094436e-05
[2541,] 3.761768e-05 7.764107e-05 1.352843e-05
[2542,] 3.761486e-05 7.764107e-05 1.352581e-05
[2543,] 3.727010e-05 7.764107e-05 1.318693e-05
[2544,] 3.823878e-05 8.021836e-05 1.430472e-05
[2545,] 3.804490e-05 7.764107e-05 1.390400e-05
[2546,] 3.761768e-05 7.764107e-05 1.352843e-05
[2547,] 6.631635e-05 4.214557e-04 1.085247e-05
[2548,] 3.769891e-05 6.759817e-05 1.270754e-05
[2549,] 3.916537e-05 7.238116e-05 1.426310e-05
[2550,] 3.244153e-05 6.243364e-05 1.178169e-05
[2551,] 6.347543e-05 6.634081e-05 2.381314e-05
[2552,] 6.546045e-05 6.805233e-05 2.531693e-05
[2553,] 6.347543e-05 6.614801e-05 2.373453e-05
[2554,] 7.086908e-05 6.688495e-05 2.696064e-05
[2555,] 7.733168e-05 7.002991e-05 3.115468e-05
[2556,] 3.280887e-05 6.359775e-05 1.211184e-05
[2557,] 7.269078e-05 6.779216e-05 2.812275e-05
[2558,] 3.250178e-05 5.503319e-05 9.107032e-06
[2559,] 3.329872e-05 6.325401e-05 1.233648e-05
[2560,] 3.236002e-05 5.481123e-05 9.101965e-06
[2561,] 7.882098e-05 6.474942e-05 2.886120e-05
[2562,] 3.008871e-05 5.364487e-05 9.088032e-06
[2563,] 8.905507e-05 6.369766e-05 3.175157e-05
[2564,] 2.991476e-05 5.335518e-05 8.976598e-06
[2565,] 2.991476e-05 5.338190e-05 8.978515e-06
[2566,] 5.127417e-05 5.604957e-05 1.837604e-05
[2567,] 8.401078e-05 6.376974e-05 3.007445e-05
[2568,] 2.986251e-05 5.342217e-05 8.916708e-06
[2569,] 2.987896e-05 5.342217e-05 8.905988e-06
[2570,] 2.986251e-05 5.342217e-05 8.916708e-06
[2571,] 8.485635e-05 5.813262e-05 2.645419e-05
[2572,] 8.401078e-05 6.351523e-05 2.990460e-05
[2573,] 8.060431e-05 6.300410e-05 2.841055e-05
[2574,] 9.118293e-05 6.249231e-05 3.147941e-05
[2575,] 4.765626e-05 5.476539e-05 1.661038e-05
[2576,] 8.897642e-05 6.185436e-05 3.017438e-05
[2577,] 8.897642e-05 6.170688e-05 3.006188e-05
[2578,] 9.281812e-05 6.159126e-05 3.128742e-05
[2579,] 9.281812e-05 6.159126e-05 3.128742e-05
[2580,] 6.781100e-05 7.418450e-05 2.604516e-05
[2581,] 8.248521e-05 5.658760e-05 2.446970e-05
[2582,] 3.004867e-05 5.367004e-05 8.893420e-06
[2583,] 4.888047e-05 5.734264e-05 1.793198e-05
[2584,] 1.070534e-04 6.038407e-05 3.421746e-05
[2585,] 8.596875e-05 5.720424e-05 2.641325e-05
[2586,] 8.558000e-05 5.625370e-05 2.550074e-05
[2587,] 8.654346e-05 5.634166e-05 2.582772e-05
[2588,] 8.475293e-05 5.948541e-05 2.763570e-05
[2589,] 8.364087e-05 5.945926e-05 2.717519e-05
[2590,] 1.264236e-04 4.126092e-04 1.454225e-04
[2591,] 8.302143e-05 6.004324e-05 2.752083e-05
[2592,] 8.383873e-05 5.680234e-05 2.550609e-05
[2593,] 8.383873e-05 5.963739e-05 2.747471e-05
[2594,] 8.654346e-05 5.657153e-05 2.602889e-05
[2595,] 4.389482e-05 5.158244e-05 1.233142e-05
[2596,] 8.221704e-05 5.657153e-05 2.488484e-05
[2597,] 7.820888e-05 5.645039e-05 2.371940e-05
[2598,] 8.221704e-05 5.657153e-05 2.488484e-05
[2599,] 4.792110e-05 5.454596e-05 1.656117e-05
[2600,] 8.061396e-05 5.379359e-05 2.201766e-05
[2601,] 8.221704e-05 5.453971e-05 2.311637e-05
[2602,] 7.977126e-05 5.379359e-05 2.182757e-05
[2603,] 7.977126e-05 5.387451e-05 2.190770e-05
[2604,] 8.221704e-05 5.481547e-05 2.337410e-05
[2605,] 8.383873e-05 5.672584e-05 2.544331e-05
[2606,] 8.134685e-05 5.481547e-05 2.316436e-05
[2607,] 7.977126e-05 5.386887e-05 2.190211e-05
[2608,] 8.056886e-05 5.503216e-05 2.316861e-05
[2609,] 8.056886e-05 5.503216e-05 2.316861e-05
[2610,] 3.025594e-05 5.779547e-05 8.996316e-06
[2611,] 7.131870e-05 6.432886e-05 2.269860e-05
[2612,] 1.201017e-04 1.035981e-04 3.784890e-05
[2613,] 3.424210e-05 6.549362e-05 1.268100e-05
[2614,] 6.781417e-05 6.493733e-05 2.208064e-05
[2615,] 3.386037e-05 9.372935e-05 1.244957e-05
[2616,] 2.072855e-04 1.128818e-04 9.169182e-05
[2617,] 3.431826e-05 9.402457e-05 1.287108e-05
[2618,] 7.265423e-05 6.610797e-05 2.428334e-05
[2619,] 6.878058e-05 5.247980e-05 1.958712e-05
[2620,] 6.882297e-05 5.277712e-05 1.983449e-05
[2621,] 3.328164e-05 7.247071e-05 9.747040e-06
[2622,] 3.864940e-05 6.412743e-05 1.516723e-05
[2623,] 6.871364e-05 5.569040e-05 2.187217e-05
[2624,] 6.947844e-05 5.531760e-05 2.185609e-05
[2625,] 1.157363e-04 6.016007e-04 1.723506e-04
[2626,] 3.746938e-05 8.392724e-04 1.386472e-05
[2627,] 3.368650e-05 7.154108e-05 9.739838e-06
[2628,] 6.871364e-05 5.556860e-05 2.179573e-05
[2629,] 3.799182e-05 6.387153e-05 1.480166e-05
[2630,] 6.937233e-05 5.526132e-05 2.178910e-05
[2631,] 1.098489e-04 8.265778e-05 4.386626e-05
[2632,] 3.337484e-05 7.124124e-05 9.740719e-06
[2633,] 6.867836e-05 5.526132e-05 2.159041e-05
[2634,] 1.051938e-04 1.574258e-04 1.211552e-05
[2635,] 1.157363e-04 6.553917e-04 1.801880e-04
[2636,] 6.279858e-05 5.621117e-05 2.040216e-05
[2637,] 6.166549e-05 5.556860e-05 1.971766e-05
[2638,] 7.028299e-05 5.590340e-05 2.246712e-05
[2639,] 7.028299e-05 5.576664e-05 2.237929e-05
[2640,] 3.368650e-05 6.771824e-05 9.755801e-06
[2641,] 3.657209e-05 5.981068e-04 1.304516e-05
[2642,] 3.505382e-05 8.917081e-05 1.316743e-05
[2643,] 3.300306e-05 7.065631e-05 9.750370e-06
[2644,] 4.712314e-05 5.545863e-05 1.476926e-05
[2645,] 3.101614e-05 6.875880e-05 1.002577e-05
[2646,] 3.094277e-05 6.825582e-05 9.935027e-06
[2647,] 3.097938e-05 6.862772e-05 9.986635e-06
[2648,] 3.093414e-05 6.744334e-05 9.890238e-06
[2649,] 4.585895e-05 5.422921e-05 1.402828e-05
[2650,] 5.379844e-05 6.603991e-05 1.743540e-05
[2651,] 3.702084e-05 6.080089e-05 1.381882e-05
[2652,] 5.135108e-05 6.633466e-05 1.666841e-05
[2653,] 3.157036e-05 5.750923e-05 1.034544e-05
[2654,] 3.760341e-05 6.524243e-05 1.479484e-05
[2655,] 1.219278e-04 6.572076e-04 1.959925e-04
[2656,] 3.699510e-05 6.352025e-05 1.425470e-05
[2657,] 3.092627e-05 6.818960e-05 9.915578e-06
[2658,] 4.874816e-05 5.792345e-05 1.605731e-05
[2659,] 3.699510e-05 6.058506e-05 1.377020e-05
[2660,] 6.296834e-05 6.173391e-05 1.655040e-05
[2661,] 4.931226e-05 6.386022e-05 1.788110e-05
[2662,] 5.277933e-05 7.465641e-05 1.919380e-05
[2663,] 4.992502e-05 6.386022e-05 1.814158e-05
[2664,] 3.644251e-05 6.750095e-05 1.457182e-05
[2665,] 3.757744e-05 6.391786e-05 1.456664e-05
[2666,] 5.265139e-05 8.416798e-05 2.043470e-05
[2667,] 1.154637e-04 6.374406e-04 1.778919e-04
[2668,] 3.091746e-05 6.129916e-05 9.659745e-06
[2669,] 4.983283e-05 6.168322e-05 1.750506e-05
[2670,] 9.945178e-05 1.510493e-04 1.188806e-05
[2671,] 5.157255e-05 7.193163e-05 1.803363e-05
[2672,] 4.912885e-05 6.314802e-05 1.761651e-05
[2673,] 6.309636e-05 6.202922e-05 1.670675e-05
[2674,] 5.089680e-05 7.078155e-05 1.748308e-05
[2675,] 3.091323e-05 6.206434e-05 9.696359e-06
[2676,] 4.970586e-05 6.320744e-05 1.787347e-05
[2677,] 3.101164e-05 6.172559e-05 9.761591e-06
[2678,] 3.838698e-05 7.339815e-05 1.651973e-05
[2679,] 3.838698e-05 7.222976e-05 1.634437e-05
[2680,] 3.838698e-05 7.257276e-05 1.639614e-05
[2681,] 3.114073e-05 6.261200e-05 9.909195e-06
[2682,] 1.266172e-04 5.392414e-04 1.884189e-04
[2683,] 6.461206e-05 6.329520e-05 1.758171e-05
[2684,] 3.117070e-05 6.192131e-05 9.716693e-06
[2685,] 6.315892e-05 6.329520e-05 1.711060e-05
[2686,] 4.582421e-05 6.691468e-05 1.454822e-05
[2687,] 3.629714e-05 5.121841e-05 1.028161e-05
[2688,] 4.611969e-05 1.400372e-04 2.269154e-05
[2689,] 3.870238e-05 7.257276e-05 1.657634e-05
[2690,] 3.620241e-05 5.119840e-05 1.024754e-05
[2691,] 4.514550e-05 7.692356e-05 1.583775e-05
[2692,] 4.544321e-05 6.606152e-05 1.428004e-05
[2693,] 1.972931e-04 9.670705e-05 7.757430e-05
[2694,] 4.680308e-05 6.570800e-05 1.473430e-05
[2695,] 3.588719e-05 5.116384e-05 1.014432e-05
[2696,] 4.509696e-05 6.580653e-05 1.407231e-05
[2697,] 3.608837e-05 5.118286e-05 1.021053e-05
[2698,] 3.940737e-05 8.051022e-05 1.818507e-05
[2699,] 4.743540e-05 1.531437e-04 2.492383e-05
[2700,] 3.608837e-05 5.119840e-05 1.022127e-05
[2701,] 4.806718e-05 1.650678e-04 2.645760e-05
[2702,] 4.780856e-05 1.633472e-04 2.607645e-05
[2703,] 4.441290e-05 1.552032e-04 2.217044e-05
[2704,] 3.596223e-05 5.118286e-05 1.018207e-05
[2705,] 4.583453e-05 6.693492e-05 1.457855e-05
[2706,] 3.596223e-05 5.117621e-05 1.017679e-05
[2707,] 4.658105e-05 1.531437e-04 2.414623e-05
[2708,] 4.596280e-05 6.710151e-05 1.466204e-05
[2709,] 4.499390e-05 1.606104e-04 2.305892e-05
[2710,] 3.585343e-05 5.119007e-05 1.016176e-05
[2711,] 3.570639e-05 5.119007e-05 1.012712e-05
[2712,] 3.575097e-05 5.117621e-05 1.012934e-05
[2713,] 3.563010e-05 5.116341e-05 1.008904e-05
[2714,] 6.425363e-05 6.381687e-05 1.768999e-05
[2715,] 3.881851e-05 7.745091e-05 1.732375e-05
[2716,] 4.621625e-05 1.488734e-04 2.335784e-05
[2717,] 3.666359e-05 8.082847e-05 1.640904e-05
[2718,] 6.985585e-05 1.668654e-04 1.045932e-05
[2719,] 4.389706e-05 6.777168e-05 1.383296e-05
[2720,] 3.574257e-05 5.116534e-05 1.010258e-05
[2721,] 3.659460e-05 8.158498e-05 1.645458e-05
[2722,] 1.259455e-04 6.127167e-04 2.016210e-04
[2723,] 3.551252e-05 5.116363e-05 1.006005e-05
[2724,] 4.407691e-05 6.722102e-05 1.382605e-05
[2725,] 3.535640e-05 5.138867e-05 1.004457e-05
[2726,] 7.379310e-05 1.762165e-04 1.060689e-05
[2727,] 4.599650e-05 1.509711e-04 2.320038e-05
[2728,] 4.389706e-05 6.632194e-05 1.361043e-05
[2729,] 3.566563e-05 5.139639e-05 1.009254e-05
[2730,] 4.004830e-05 7.808130e-05 1.800926e-05
[2731,] 4.782453e-05 6.987069e-05 1.263018e-05
[2732,] 4.001494e-05 1.152249e-04 1.574660e-05
[2733,] 3.143406e-05 4.819836e-05 9.129942e-06
[2734,] 3.150767e-05 4.826402e-05 9.165818e-06
[2735,] 3.161366e-05 4.866757e-05 9.274689e-06
[2736,] 3.840136e-05 5.155723e-05 1.079610e-05
[2737,] 5.482266e-05 2.249880e-04 1.002665e-05
[2738,] 5.259555e-05 6.568148e-05 1.309965e-05
[2739,] 4.187991e-05 5.193429e-05 1.189358e-05
[2740,] 3.213839e-05 5.034617e-05 9.009997e-06
[2741,] 5.005653e-05 6.887971e-05 1.258249e-05
[2742,] 5.136234e-05 6.594324e-05 1.291403e-05
[2743,] 5.119226e-05 6.545759e-05 1.295256e-05
[2744,] 5.086838e-05 2.228479e-03 1.284794e-05
[2745,] 8.948682e-05 1.413993e-04 4.477554e-05
[2746,] 3.812842e-05 5.198290e-05 1.079173e-05
[2747,] 3.330090e-05 5.044177e-05 9.050570e-06
[2748,] 5.860036e-05 6.526444e-05 1.389467e-05
[2749,] 5.487367e-05 2.281966e-03 1.231363e-05
[2750,] 9.090228e-05 1.482805e-04 4.818509e-05
[2751,] 9.090228e-05 1.481675e-04 4.814990e-05
[2752,] 9.109790e-05 1.487342e-04 4.854950e-05
[2753,] 9.081036e-05 1.491784e-04 4.835878e-05
[2754,] 3.371717e-05 4.771430e-05 9.593922e-06
[2755,] 9.023929e-05 1.509077e-04 4.822019e-05
[2756,] 3.417509e-05 4.801483e-05 9.416821e-06
[2757,] 3.725927e-05 7.054975e-04 2.000631e-05
[2758,] 4.317318e-05 7.414259e-05 1.282952e-05
[2759,] 3.378715e-05 5.151675e-05 9.030197e-06
[2760,] 3.434699e-05 4.820414e-05 9.983848e-06
[2761,] 3.814726e-05 5.231338e-05 1.085219e-05
[2762,] 6.190812e-05 6.876996e-05 1.616070e-05
[2763,] 8.684889e-05 1.463234e-04 4.244001e-05
[2764,] 3.713136e-05 5.470165e-05 1.114472e-05
[2765,] 3.699310e-05 5.427959e-05 1.102114e-05
[2766,] 3.802339e-05 5.148507e-05 1.066540e-05
[2767,] 3.730128e-05 5.604227e-05 1.140395e-05
[2768,] 3.913623e-05 5.678307e-05 1.235583e-05
[2769,] 3.913623e-05 5.678307e-05 1.235583e-05
[2770,] 3.835399e-05 5.095569e-05 1.058969e-05
[2771,] 3.826950e-05 5.781252e-05 1.214487e-05
[2772,] 3.646769e-05 5.671544e-05 1.094917e-05
[2773,] 3.771399e-05 5.263216e-05 1.062301e-05
[2774,] 3.665491e-05 5.145173e-05 1.040445e-05
[2775,] 3.297079e-05 4.949576e-05 9.042721e-06
[2776,] 5.575363e-05 6.230752e-05 1.715880e-05
[2777,] 8.506733e-05 1.419747e-04 3.928661e-05
[2778,] 3.659238e-05 5.159049e-05 1.037664e-05
[2779,] 3.624527e-05 5.062421e-05 1.017356e-05
[2780,] 8.578316e-05 1.421948e-04 4.022258e-05
[2781,] 8.369792e-05 1.388904e-04 3.735962e-05
[2782,] 5.742580e-05 6.577488e-05 1.354403e-05
[2783,] 4.292136e-05 6.903291e-05 1.264726e-05
[2784,] 8.623264e-05 1.422950e-04 4.079474e-05
[2785,] 8.409481e-05 1.390812e-04 3.764511e-05
[2786,] 4.319621e-05 6.765038e-05 1.264288e-05
[2787,] 3.988303e-05 5.237405e-05 1.150251e-05
[2788,] 8.705122e-05 1.420947e-04 4.164827e-05
[2789,] 3.660526e-05 5.139900e-05 1.032115e-05
[2790,] 4.248915e-05 6.768587e-05 1.256418e-05
[2791,] 8.409719e-05 1.383113e-04 3.764411e-05
[2792,] 5.350947e-05 8.656418e-05 1.263316e-05
[2793,] 3.742208e-05 5.203339e-05 1.050562e-05
[2794,] 8.269723e-05 1.382018e-04 3.568048e-05
[2795,] 6.138032e-05 6.543625e-05 1.638399e-05
[2796,] 4.424366e-05 6.635931e-05 1.208110e-05
[2797,] 8.751839e-05 1.503157e-04 4.530287e-05
[2798,] 8.676180e-05 1.435650e-04 4.152612e-05
[2799,] 4.459861e-05 6.703493e-05 1.208536e-05
[2800,] 4.459861e-05 6.644880e-05 1.210117e-05
[2801,] 3.915220e-05 5.363182e-05 1.150580e-05
[2802,] 3.601164e-05 5.130169e-05 1.023529e-05
[2803,] 4.280638e-05 6.747984e-05 1.260360e-05
[2804,] 3.629144e-05 5.094558e-05 1.024727e-05
[2805,] 6.044198e-05 6.276605e-05 1.552450e-05
[2806,] 4.939379e-05 1.313863e-03 1.204954e-05
[2807,] 3.651596e-05 5.164141e-05 1.046138e-05
[2808,] 3.244220e-05 4.766143e-05 9.137718e-06
[2809,] 8.656922e-05 1.362773e-04 3.996909e-05
[2810,] 4.013162e-05 4.939881e-05 1.143607e-05
[2811,] 6.054200e-05 8.087638e-05 1.833888e-05
[2812,] 8.404476e-05 1.340386e-04 3.643855e-05
[2813,] 4.830646e-05 6.643806e-05 1.240452e-05
[2814,] 5.258235e-05 1.650193e-03 1.194108e-05
[2815,] 6.371663e-05 9.028433e-04 1.034497e-05
[2816,] 6.505666e-05 1.480954e-03 1.074524e-05
[2817,] 5.864081e-05 8.359675e-04 1.052918e-05
[2818,] 6.127955e-05 6.321718e-05 1.571160e-05
[2819,] 8.697822e-05 1.363105e-04 4.003250e-05
[2820,] 8.586966e-05 1.346307e-04 3.837319e-05
[2821,] 8.558956e-05 1.374552e-04 3.859653e-05
[2822,] 3.124192e-05 1.091300e-04 9.124087e-06
[2823,] 5.966755e-05 3.589140e-04 9.324404e-06
[2824,] 3.762697e-05 1.390939e-03 1.141880e-05
[2825,] 4.771093e-05 1.373796e-03 1.268753e-05
[2826,] 5.006143e-05 8.360825e-04 1.143886e-05
[2827,] 4.549564e-05 6.838407e-05 1.222170e-05
[2828,] 3.572006e-05 6.146723e-04 1.011370e-05
[2829,] 4.118715e-05 7.016463e-04 9.750957e-06
[2830,] 4.157006e-05 7.731456e-04 9.795900e-06
[2831,] 3.346292e-05 8.081953e-04 1.187501e-05
[2832,] 3.649405e-05 1.096242e-03 1.136187e-05
[2833,] 4.256566e-05 1.060880e-03 1.006637e-05
[2834,] 4.403570e-05 6.591099e-05 1.219088e-05
[2835,] 8.618041e-05 1.314933e-04 3.791417e-05
[2836,] 4.064507e-05 1.208919e-03 1.054388e-05
[2837,] 4.356250e-05 1.021830e-03 9.893612e-06
[2838,] 3.953760e-05 1.327561e-03 1.090495e-05
[2839,] 8.478405e-05 1.327831e-04 3.678117e-05
[2840,] 8.523750e-05 1.316605e-04 3.701648e-05
[2841,] 3.771236e-05 9.182603e-04 1.072909e-05
[2842,] 8.664376e-05 1.305098e-04 3.813733e-05
[2843,] 4.360191e-05 1.112939e-04 9.968959e-06
[2844,] 4.603855e-05 1.004266e-03 9.613103e-06
[2845,] 4.555729e-05 9.170028e-04 9.565669e-06
[2846,] 4.286153e-05 6.753078e-05 1.275582e-05
[2847,] 8.914023e-05 1.321755e-04 4.140255e-05
[2848,] 8.719883e-05 1.332653e-04 3.934227e-05
[2849,] 8.701572e-05 1.360763e-04 4.047421e-05
[2850,] 8.780538e-05 1.361679e-04 4.132100e-05
[2851,] 4.377289e-05 6.692478e-05 1.288761e-05
[2852,] 4.439655e-05 7.516160e-04 9.474670e-06
[2853,] 8.692362e-05 1.528069e-04 4.399567e-05
[2854,] 4.784096e-05 3.696611e-04 8.846905e-06
[2855,] 4.394744e-05 6.732172e-05 1.203314e-05
[2856,] 4.372686e-05 6.664291e-05 1.203384e-05
[2857,] 4.523267e-05 1.864398e-03 1.358429e-05
[2858,] 3.630512e-05 1.455470e-03 1.234570e-05
[2859,] 4.531511e-05 6.627098e-05 1.216064e-05
[2860,] 8.042478e-05 1.367403e-04 3.364641e-05
[2861,] 4.639900e-05 9.000352e-04 1.165359e-05
[2862,] 5.083718e-05 9.509646e-04 1.114141e-05
[2863,] 4.372962e-05 1.157154e-03 1.002038e-05
[2864,] 8.231053e-05 1.304774e-04 3.450867e-05
[2865,] 3.832676e-05 5.446890e-05 1.123765e-05
[2866,] 3.692231e-05 1.579486e-03 1.192011e-05
[2867,] 8.747495e-05 1.343571e-04 4.041319e-05
[2868,] 3.819834e-05 1.191896e-03 1.046153e-05
[2869,] 4.262545e-05 6.728342e-05 1.267341e-05
[2870,] 3.963290e-05 1.715954e-03 1.130448e-05
[2871,] 4.295528e-05 6.692042e-05 1.271378e-05
[2872,] 4.147916e-05 9.283156e-04 1.005121e-05
[2873,] 4.892422e-05 3.107969e-04 8.724746e-06
[2874,] 9.047523e-05 1.360060e-04 4.349986e-05
[2875,] 6.123746e-05 6.384015e-05 1.583656e-05
[2876,] 4.025606e-05 7.753426e-05 1.222267e-05
[2877,] 4.022161e-05 7.706576e-05 1.222819e-05
[2878,] 3.361039e-05 3.112392e-03 1.393157e-05
[2879,] 3.697173e-05 1.107191e-03 1.123794e-05
[2880,] 3.801872e-05 3.580194e-04 1.391054e-05
[2881,] 4.474322e-05 2.766770e-04 1.007387e-05
[2882,] 4.347972e-05 1.275892e-03 1.014708e-05
[2883,] 6.722213e-05 2.492787e-04 5.578847e-05
[2884,] 8.263818e-05 1.634099e-04 4.203335e-05
[2885,] 4.552257e-05 6.980237e-05 1.221827e-05
[2886,] 6.074705e-05 6.259700e-05 1.603523e-05
[2887,] 4.971050e-05 3.635722e-04 9.597116e-06
[2888,] 4.971050e-05 5.511312e-04 1.003415e-05
[2889,] 4.020849e-05 8.132949e-05 1.325036e-05
[2890,] 4.660169e-05 7.524277e-04 1.148073e-05
[2891,] 3.807690e-05 1.054044e-03 1.079990e-05
[2892,] 9.216271e-05 1.509808e-04 5.052196e-05
[2893,] 4.786146e-05 5.183920e-04 1.010694e-05
[2894,] 3.967372e-05 1.617219e-03 1.111707e-05
[2895,] 4.335149e-05 4.680500e-04 1.048087e-05
[2896,] 5.194812e-05 7.623110e-05 1.873067e-05
[2897,] 4.001988e-05 7.479260e-05 1.247551e-05
[2898,] 4.571599e-05 6.752917e-05 1.235641e-05
[2899,] 4.030205e-05 7.363177e-05 1.245687e-05
[2900,] 4.275329e-05 6.739621e-05 1.278968e-05
[2901,] 4.609142e-05 8.805917e-04 1.187250e-05
[2902,] 6.078173e-05 5.934753e-05 1.540459e-05
[2903,] 7.318338e-05 5.436695e-05 1.477594e-05
[2904,] 4.491736e-05 7.368512e-05 1.221580e-05
[2905,] 4.264865e-05 7.776819e-04 1.238972e-05
[2906,] 3.563577e-05 8.458250e-04 1.105317e-05
[2907,] 6.107282e-05 6.002807e-05 1.558209e-05
[2908,] 3.785195e-05 3.720135e-04 1.112253e-05
[2909,] 1.021562e-04 1.535730e-04 1.040601e-05
[2910,] 1.387997e-04 5.959455e-04 1.039778e-05
[2911,] 1.372378e-04 1.348967e-04 1.137327e-05
[2912,] 1.873703e-04 2.833814e-04 1.070692e-05
[2913,] 1.433891e-04 2.916643e-04 1.023469e-05
[2914,] 4.043251e-05 6.205470e-05 1.194996e-05
[2915,] 3.089655e-05 5.763987e-05 8.971238e-06
[2916,] 1.445983e-04 4.560585e-04 9.391521e-06
[2917,] 3.010626e-04 7.646709e-04 1.108430e-05
[2918,] 2.383890e-04 1.437473e-03 1.004387e-05
[2919,] 3.150437e-05 5.526163e-05 9.765425e-06
[2920,] 2.977333e-05 5.817460e-05 8.851138e-06
[2921,] 9.826307e-05 5.071622e-04 8.830570e-06
[2922,] 4.230950e-05 6.886020e-05 1.239463e-05
[2923,] 3.333674e-05 7.771712e-05 1.038135e-05
[2924,] 6.326829e-05 4.996047e-04 5.766414e-05
[2925,] 8.764861e-05 1.557398e-04 4.588670e-05
[2926,] 4.201633e-05 6.999136e-05 1.259040e-05
[2927,] 2.456759e-04 1.032907e-03 1.025479e-05
[2928,] 2.793494e-04 4.918819e-04 1.148847e-05
[2929,] 1.117653e-04 5.447001e-04 8.892796e-06
[2930,] 3.362689e-04 4.376782e-04 1.231309e-05
[2931,] 8.846078e-05 1.609398e-04 4.837323e-05
[2932,] 1.260395e-04 2.761625e-04 1.005685e-05
[2933,] 3.031219e-05 5.717551e-05 8.915413e-06
[2934,] 6.477173e-05 6.413150e-05 1.597462e-05
[2935,] 4.219652e-05 6.917585e-05 1.243270e-05
[2936,] 3.707879e-04 5.430819e-04 1.223325e-05
[2937,] 5.580582e-05 6.897784e-05 1.309772e-05
[2938,] 4.015180e-04 5.483507e-04 1.246368e-05
[2939,] 9.344166e-05 1.643951e-04 5.619938e-05
[2940,] 2.101864e-04 1.920483e-03 9.835321e-06
[2941,] 9.107403e-05 1.473949e-04 4.759324e-05
[2942,] 2.992010e-05 5.830872e-05 8.856377e-06
[2943,] 3.785306e-04 1.551738e-03 1.062692e-05
[2944,] 4.197952e-04 1.642269e-03 1.074933e-05
[2945,] 1.630841e-04 2.787675e-04 1.109782e-05
[2946,] 4.399722e-05 6.653292e-05 1.244866e-05
[2947,] 1.570058e-04 9.242263e-04 9.816200e-06
[2948,] 1.519321e-04 9.139553e-04 9.799389e-06
[2949,] 2.976908e-05 5.741890e-05 8.857082e-06
[2950,] 6.504537e-05 4.665650e-04 6.971811e-05
[2951,] 1.782405e-04 1.000278e-03 9.907135e-06
[2952,] 1.524946e-04 3.557846e-04 1.061269e-05
[2953,] 2.925308e-05 5.970015e-05 8.953911e-06
[2954,] 1.877342e-04 1.223414e-03 9.847564e-06
[2955,] 1.078269e-04 1.789607e-04 2.930755e-05
[2956,] 9.880870e-05 5.236605e-04 9.908409e-06
[2957,] 9.146066e-05 5.466661e-04 9.914309e-06
[2958,] 1.103431e-04 4.742076e-04 9.965711e-06
[2959,] 1.072959e-04 5.269838e-04 9.928050e-06
[2960,] 1.936412e-04 1.897431e-03 9.833094e-06
[2961,] 1.901064e-04 1.897431e-03 9.828379e-06
[2962,] 3.847209e-04 1.712236e-04 3.941080e-05
[2963,] 9.693515e-05 1.662924e-04 3.148459e-05
[2964,] 9.673768e-05 1.653600e-04 3.149221e-05
[2965,] 9.719734e-05 1.626354e-04 3.114767e-05
[2966,] 9.232963e-05 1.630225e-04 3.339452e-05
[2967,] 1.208176e-04 4.343671e-04 1.016099e-05
[2968,] 1.824782e-04 5.471959e-04 9.640976e-06
[2969,] 9.244840e-05 1.600674e-04 3.296882e-05
[2970,] 9.004717e-05 3.977078e-04 8.930660e-06
[2971,] 6.526654e-05 7.155764e-05 1.972589e-05
[2972,] 1.594766e-04 2.875086e-04 1.040054e-05
[2973,] 1.252024e-04 2.293086e-04 1.033177e-05
[2974,] 1.987574e-04 2.599209e-04 1.113120e-05
[2975,] 9.737104e-05 4.219567e-04 8.881621e-06
[2976,] 7.021714e-05 5.363818e-04 1.043591e-05
[2977,] 1.405294e-04 2.142440e-04 1.061541e-05
[2978,] 9.267662e-05 1.463468e-04 3.195998e-05
[2979,] 1.327447e-04 1.044736e-03 9.867946e-06
[2980,] 1.550499e-04 3.437165e-04 9.927407e-06
[2981,] 1.299795e-04 1.224492e-03 9.931868e-06
[2982,] 1.532535e-04 1.625999e-03 9.636538e-06
[2983,] 4.060893e-05 3.469809e-04 4.037959e-05
[2984,] 2.964593e-05 9.236994e-05 1.093650e-05
[2985,] 1.668059e-04 6.278858e-05 5.400002e-05
[2986,] 3.270658e-04 2.295107e-04 5.210872e-04
[2987,] 4.979873e-05 9.524200e-05 1.959076e-05
[2988,] 5.995028e-04 1.077469e-04 2.743062e-04
[2989,] 4.807389e-05 9.578365e-05 1.881439e-05
[2990,] 3.347024e-05 1.090456e-04 1.619051e-05
[2991,] 3.021104e-05 1.099612e-04 1.270878e-05
[2992,] 3.416602e-04 2.542131e-04 6.009352e-04
[2993,] 1.348604e-04 6.238180e-05 4.393476e-05
[2994,] 5.013496e-05 8.934296e-05 1.890725e-05
[2995,] 3.020192e-05 1.113427e-04 1.278305e-05
[2996,] 2.879405e-04 2.276660e-04 4.489210e-04
[2997,] 1.350419e-04 6.583620e-05 3.109008e-05
[2998,] 3.040291e-05 1.104499e-04 1.304455e-05
[2999,] 3.254458e-04 2.172085e-04 4.947033e-04
[3000,] 3.040291e-05 1.112522e-04 1.308080e-05
[3001,] 3.811941e-04 2.002500e-04 5.472592e-04
[3002,] 3.014823e-05 1.082614e-04 1.256623e-05
[3003,] 3.343730e-04 5.977936e-05 9.010878e-05
[3004,] 2.504449e-04 2.015653e-04 3.428340e-04
[3005,] 2.609388e-04 2.015653e-04 3.593304e-04
[3006,] 2.613682e-04 2.049255e-04 3.654324e-04
[3007,] 4.962397e-05 8.224988e-05 1.736030e-05
[3008,] 5.449625e-04 1.119987e-04 2.801093e-04
[3009,] 1.046872e-04 1.380696e-04 6.720445e-05
[3010,] 2.057023e-04 5.943232e-05 5.727214e-05
[3011,] 3.398450e-02 2.092277e-04 5.551563e-02
[3012,] 4.280423e-05 1.614602e-04 3.067819e-05
[3013,] 5.170859e-05 7.376493e-05 1.384718e-05
[3014,] 4.669101e-05 1.099087e-04 1.868377e-05
[3015,] 4.680668e-05 6.976469e-05 1.174300e-05
[3016,] 4.688442e-05 6.735088e-05 1.183907e-05
[3017,] 2.327212e-03 5.625937e-05 2.270867e-04
[3018,] 3.962472e-05 9.890820e-05 1.270430e-05
[3019,] 8.993337e-05 8.436215e-05 4.878030e-05
[3020,] 3.953730e-05 9.152912e-05 1.261359e-05
[3021,] 9.934191e-05 8.321690e-05 5.364558e-05
[3022,] 9.131351e-05 7.790943e-05 4.588757e-05
[3023,] 3.988268e-05 9.186824e-05 1.317587e-05
[3024,] 1.220732e-04 7.944197e-05 6.363576e-05
[3025,] 1.339262e-04 7.829227e-05 6.894560e-05
[3026,] 2.118098e-04 6.506646e-05 8.726049e-05
[3027,] 3.950088e-05 9.523901e-05 1.274982e-05
[3028,] 3.951793e-05 9.523901e-05 1.272510e-05
[3029,] 2.150811e-04 6.986109e-05 9.763551e-05
[3030,] 3.976159e-05 9.636864e-05 1.288924e-05
[3031,] 1.325636e-04 8.685700e-05 7.657744e-05
[3032,] 1.122341e-04 1.031870e-04 3.111932e-05
[3033,] 7.860839e-05 8.026642e-05 4.014530e-05
[3034,] 5.668258e-03 8.455503e-05 1.975802e-03
[3035,] 2.801609e-04 5.833123e-05 9.469779e-05
[3036,] 2.740845e-04 9.146106e-05 1.696337e-04
[3037,] 3.965445e-05 8.854318e-05 1.310776e-05
[3038,] 7.309469e-05 7.548171e-05 2.395796e-05
```
