## Supplementary material for "Characterization of shared and ancestry-specific signals driving complex traits using multi-ancestry fine-mapping": s1_remaining_snps.pvar

```
##FILTER=<ID=PASS,Description="All filters passed">
##reference=ftp://ftp.1000genomes.ebi.ac.uk//vol1/ftp/technical/reference/phase2_reference_assembly_sequence/hs37d5.fa.gz
##contig=<ID=2,assembly=b37,length=243199373>
##ALT=<ID=CNV,Description="Copy Number Polymorphism">
##ALT=<ID=DEL,Description="Deletion">
##ALT=<ID=DUP,Description="Duplication">
##ALT=<ID=INS:ME:ALU,Description="Insertion of ALU element">
##ALT=<ID=INS:ME:LINE1,Description="Insertion of LINE1 element">
##ALT=<ID=INS:ME:SVA,Description="Insertion of SVA element">
##ALT=<ID=INS:MT,Description="Nuclear Mitochondrial Insertion">
##ALT=<ID=INV,Description="Inversion">
##ALT=<ID=CN0,Description="Copy number allele: 0 copies">
##ALT=<ID=CN1,Description="Copy number allele: 1 copy">
##ALT=<ID=CN2,Description="Copy number allele: 2 copies">
##ALT=<ID=CN3,Description="Copy number allele: 3 copies">
##ALT=<ID=CN4,Description="Copy number allele: 4 copies">
##ALT=<ID=CN5,Description="Copy number allele: 5 copies">
##ALT=<ID=CN6,Description="Copy number allele: 6 copies">
##ALT=<ID=CN7,Description="Copy number allele: 7 copies">
##ALT=<ID=CN8,Description="Copy number allele: 8 copies">
##ALT=<ID=CN9,Description="Copy number allele: 9 copies">
##ALT=<ID=CN10,Description="Copy number allele: 10 copies">
##ALT=<ID=CN11,Description="Copy number allele: 11 copies">
##ALT=<ID=CN12,Description="Copy number allele: 12 copies">
##ALT=<ID=CN13,Description="Copy number allele: 13 copies">
##ALT=<ID=CN14,Description="Copy number allele: 14 copies">
##ALT=<ID=CN15,Description="Copy number allele: 15 copies">
##ALT=<ID=CN16,Description="Copy number allele: 16 copies">
##ALT=<ID=CN17,Description="Copy number allele: 17 copies">
##ALT=<ID=CN18,Description="Copy number allele: 18 copies">
##ALT=<ID=CN19,Description="Copy number allele: 19 copies">
##ALT=<ID=CN20,Description="Copy number allele: 20 copies">
##ALT=<ID=CN21,Description="Copy number allele: 21 copies">
##ALT=<ID=CN22,Description="Copy number allele: 22 copies">
##ALT=<ID=CN23,Description="Copy number allele: 23 copies">
##ALT=<ID=CN24,Description="Copy number allele: 24 copies">
##ALT=<ID=CN25,Description="Copy number allele: 25 copies">
##ALT=<ID=CN26,Description="Copy number allele: 26 copies">
##ALT=<ID=CN27,Description="Copy number allele: 27 copies">
##ALT=<ID=CN28,Description="Copy number allele: 28 copies">
##ALT=<ID=CN29,Description="Copy number allele: 29 copies">
##ALT=<ID=CN30,Description="Copy number allele: 30 copies">
##ALT=<ID=CN31,Description="Copy number allele: 31 copies">
##ALT=<ID=CN32,Description="Copy number allele: 32 copies">
##ALT=<ID=CN33,Description="Copy number allele: 33 copies">
##ALT=<ID=CN34,Description="Copy number allele: 34 copies">
##ALT=<ID=CN35,Description="Copy number allele: 35 copies">
##ALT=<ID=CN36,Description="Copy number allele: 36 copies">
##ALT=<ID=CN37,Description="Copy number allele: 37 copies">
##ALT=<ID=CN38,Description="Copy number allele: 38 copies">
##ALT=<ID=CN39,Description="Copy number allele: 39 copies">
##ALT=<ID=CN40,Description="Copy number allele: 40 copies">
##ALT=<ID=CN41,Description="Copy number allele: 41 copies">
##ALT=<ID=CN42,Description="Copy number allele: 42 copies">
##ALT=<ID=CN43,Description="Copy number allele: 43 copies">
##ALT=<ID=CN44,Description="Copy number allele: 44 copies">
##ALT=<ID=CN45,Description="Copy number allele: 45 copies">
##ALT=<ID=CN46,Description="Copy number allele: 46 copies">
##ALT=<ID=CN47,Description="Copy number allele: 47 copies">
##ALT=<ID=CN48,Description="Copy number allele: 48 copies">
##ALT=<ID=CN49,Description="Copy number allele: 49 copies">
##ALT=<ID=CN50,Description="Copy number allele: 50 copies">
##ALT=<ID=CN51,Description="Copy number allele: 51 copies">
##ALT=<ID=CN52,Description="Copy number allele: 52 copies">
##ALT=<ID=CN53,Description="Copy number allele: 53 copies">
##ALT=<ID=CN54,Description="Copy number allele: 54 copies">
##ALT=<ID=CN55,Description="Copy number allele: 55 copies">
##ALT=<ID=CN56,Description="Copy number allele: 56 copies">
##ALT=<ID=CN57,Description="Copy number allele: 57 copies">
##ALT=<ID=CN58,Description="Copy number allele: 58 copies">
##ALT=<ID=CN59,Description="Copy number allele: 59 copies">
##ALT=<ID=CN60,Description="Copy number allele: 60 copies">
##ALT=<ID=CN61,Description="Copy number allele: 61 copies">
##ALT=<ID=CN62,Description="Copy number allele: 62 copies">
##ALT=<ID=CN63,Description="Copy number allele: 63 copies">
##ALT=<ID=CN64,Description="Copy number allele: 64 copies">
##ALT=<ID=CN65,Description="Copy number allele: 65 copies">
##ALT=<ID=CN66,Description="Copy number allele: 66 copies">
##ALT=<ID=CN67,Description="Copy number allele: 67 copies">
##ALT=<ID=CN68,Description="Copy number allele: 68 copies">
##ALT=<ID=CN69,Description="Copy number allele: 69 copies">
##ALT=<ID=CN70,Description="Copy number allele: 70 copies">
##ALT=<ID=CN71,Description="Copy number allele: 71 copies">
##ALT=<ID=CN72,Description="Copy number allele: 72 copies">
##ALT=<ID=CN73,Description="Copy number allele: 73 copies">
##ALT=<ID=CN74,Description="Copy number allele: 74 copies">
##ALT=<ID=CN75,Description="Copy number allele: 75 copies">
##ALT=<ID=CN76,Description="Copy number allele: 76 copies">
##ALT=<ID=CN77,Description="Copy number allele: 77 copies">
##ALT=<ID=CN78,Description="Copy number allele: 78 copies">
##ALT=<ID=CN79,Description="Copy number allele: 79 copies">
##ALT=<ID=CN80,Description="Copy number allele: 80 copies">
##ALT=<ID=CN81,Description="Copy number allele: 81 copies">
##ALT=<ID=CN82,Description="Copy number allele: 82 copies">
##ALT=<ID=CN83,Description="Copy number allele: 83 copies">
##ALT=<ID=CN84,Description="Copy number allele: 84 copies">
##ALT=<ID=CN85,Description="Copy number allele: 85 copies">
##ALT=<ID=CN86,Description="Copy number allele: 86 copies">
##ALT=<ID=CN87,Description="Copy number allele: 87 copies">
##ALT=<ID=CN88,Description="Copy number allele: 88 copies">
##ALT=<ID=CN89,Description="Copy number allele: 89 copies">
##ALT=<ID=CN90,Description="Copy number allele: 90 copies">
##ALT=<ID=CN91,Description="Copy number allele: 91 copies">
##ALT=<ID=CN92,Description="Copy number allele: 92 copies">
##ALT=<ID=CN93,Description="Copy number allele: 93 copies">
##ALT=<ID=CN94,Description="Copy number allele: 94 copies">
##ALT=<ID=CN95,Description="Copy number allele: 95 copies">
##ALT=<ID=CN96,Description="Copy number allele: 96 copies">
##ALT=<ID=CN97,Description="Copy number allele: 97 copies">
##ALT=<ID=CN98,Description="Copy number allele: 98 copies">
##ALT=<ID=CN99,Description="Copy number allele: 99 copies">
##ALT=<ID=CN100,Description="Copy number allele: 100 copies">
##ALT=<ID=CN101,Description="Copy number allele: 101 copies">
##ALT=<ID=CN102,Description="Copy number allele: 102 copies">
##ALT=<ID=CN103,Description="Copy number allele: 103 copies">
##ALT=<ID=CN104,Description="Copy number allele: 104 copies">
##ALT=<ID=CN105,Description="Copy number allele: 105 copies">
##ALT=<ID=CN106,Description="Copy number allele: 106 copies">
##ALT=<ID=CN107,Description="Copy number allele: 107 copies">
##ALT=<ID=CN108,Description="Copy number allele: 108 copies">
##ALT=<ID=CN109,Description="Copy number allele: 109 copies">
##ALT=<ID=CN110,Description="Copy number allele: 110 copies">
##ALT=<ID=CN111,Description="Copy number allele: 111 copies">
##ALT=<ID=CN112,Description="Copy number allele: 112 copies">
##ALT=<ID=CN113,Description="Copy number allele: 113 copies">
##ALT=<ID=CN114,Description="Copy number allele: 114 copies">
##ALT=<ID=CN115,Description="Copy number allele: 115 copies">
##ALT=<ID=CN116,Description="Copy number allele: 116 copies">
##ALT=<ID=CN117,Description="Copy number allele: 117 copies">
##ALT=<ID=CN118,Description="Copy number allele: 118 copies">
##ALT=<ID=CN119,Description="Copy number allele: 119 copies">
##ALT=<ID=CN120,Description="Copy number allele: 120 copies">
##ALT=<ID=CN121,Description="Copy number allele: 121 copies">
##ALT=<ID=CN122,Description="Copy number allele: 122 copies">
##ALT=<ID=CN123,Description="Copy number allele: 123 copies">
##ALT=<ID=CN124,Description="Copy number allele: 124 copies">
##INFO=<ID=CIEND,Number=2,Type=Integer,Description="Confidence interval around END for imprecise variants">
##INFO=<ID=CIPOS,Number=2,Type=Integer,Description="Confidence interval around POS for imprecise variants">
##INFO=<ID=CS,Number=1,Type=String,Description="Source call set.">
##INFO=<ID=END,Number=1,Type=Integer,Description="End coordinate of this variant">
##INFO=<ID=IMPRECISE,Number=0,Type=Flag,Description="Imprecise structural variation">
##INFO=<ID=MC,Number=.,Type=String,Description="Merged calls.">
##INFO=<ID=MEINFO,Number=4,Type=String,Description="Mobile element info of the form NAME,START,END<POLARITY; If there is only 5' OR 3' support for this call, will be NULL NULL for START and END">
##INFO=<ID=MEND,Number=1,Type=Integer,Description="Mitochondrial end coordinate of inserted sequence">
##INFO=<ID=MLEN,Number=1,Type=Integer,Description="Estimated length of mitochondrial insert">
##INFO=<ID=MSTART,Number=1,Type=Integer,Description="Mitochondrial start coordinate of inserted sequence">
##INFO=<ID=SVLEN,Number=.,Type=Integer,Description="SV length. It is only calculated for structural variation MEIs. For other types of SVs; one may calculate the SV length by INFO:END-START+1, or by finding the difference between lengthes of REF and ALT alleles">
##INFO=<ID=SVTYPE,Number=1,Type=String,Description="Type of structural variant">
##INFO=<ID=TSD,Number=1,Type=String,Description="Precise Target Site Duplication for bases, if unknown, value will be NULL">
##INFO=<ID=AC,Number=A,Type=Integer,Description="Total number of alternate alleles in called genotypes">
##INFO=<ID=AF,Number=A,Type=Float,Description="Estimated allele frequency in the range (0,1)">
##INFO=<ID=NS,Number=1,Type=Integer,Description="Number of samples with data">
##INFO=<ID=AN,Number=1,Type=Integer,Description="Total number of alleles in called genotypes">
##INFO=<ID=EAS_AF,Number=A,Type=Float,Description="Allele frequency in the EAS populations calculated from AC and AN, in the range (0,1)">
##INFO=<ID=EUR_AF,Number=A,Type=Float,Description="Allele frequency in the EUR populations calculated from AC and AN, in the range (0,1)">
##INFO=<ID=AFR_AF,Number=A,Type=Float,Description="Allele frequency in the AFR populations calculated from AC and AN, in the range (0,1)">
##INFO=<ID=AMR_AF,Number=A,Type=Float,Description="Allele frequency in the AMR populations calculated from AC and AN, in the range (0,1)">
##INFO=<ID=SAS_AF,Number=A,Type=Float,Description="Allele frequency in the SAS populations calculated from AC and AN, in the range (0,1)">
##INFO=<ID=DP,Number=1,Type=Integer,Description="Total read depth; only low coverage data were counted towards the DP, exome data were not used">
##INFO=<ID=AA,Number=1,Type=String,Description="Ancestral Allele. Format: AA|REF|ALT|IndelType. AA: Ancestral allele, REF:Reference Allele, ALT:Alternate Allele, IndelType:Type of Indel (REF, ALT and IndelType are only defined for indels)">
##INFO=<ID=VT,Number=.,Type=String,Description="indicates what type of variant the line represents">
##INFO=<ID=EX_TARGET,Number=0,Type=Flag,Description="indicates whether a variant is within the exon pull down target boundaries">
##INFO=<ID=MULTI_ALLELIC,Number=0,Type=Flag,Description="indicates whether a site is multi-allelic">
#CHROM	POS	ID	REF	ALT	QUAL	FILTER	INFO
2	57461606	rs118171195	T	C	100	PASS	AC=579;AF=0.115615;AN=5008;NS=2504;DP=19931;EAS_AF=0.1081;AMR_AF=0.2219;AFR_AF=0.0083;EUR_AF=0.1859;SAS_AF=0.1207;AA=C|||;VT=SNP
2	57462640	rs12470319	A	T	100	PASS	AC=3240;AF=0.646965;AN=5008;NS=2504;DP=18590;EAS_AF=0.7212;AMR_AF=0.6268;AFR_AF=0.6014;EUR_AF=0.6839;SAS_AF=0.6084;AA=T|||;VT=SNP
2	57462920	rs58306488	T	C	100	PASS	AC=581;AF=0.116014;AN=5008;NS=2504;DP=19013;EAS_AF=0.1091;AMR_AF=0.2219;AFR_AF=0.0091;EUR_AF=0.1859;SAS_AF=0.1207;AA=T|||;VT=SNP
2	57463403	rs75331541	T	C	100	PASS	AC=581;AF=0.116014;AN=5008;NS=2504;DP=15995;EAS_AF=0.1091;AMR_AF=0.2219;AFR_AF=0.0091;EUR_AF=0.1859;SAS_AF=0.1207;AA=C|||;VT=SNP
2	57463480	rs78097470	T	C	100	PASS	AC=581;AF=0.116014;AN=5008;NS=2504;DP=15168;EAS_AF=0.1091;AMR_AF=0.2219;AFR_AF=0.0091;EUR_AF=0.1859;SAS_AF=0.1207;AA=C|||;VT=SNP
2	57463527	rs75276531	C	A	100	PASS	AC=581;AF=0.116014;AN=5008;NS=2504;DP=14538;EAS_AF=0.1091;AMR_AF=0.2219;AFR_AF=0.0091;EUR_AF=0.1859;SAS_AF=0.1207;AA=C|||;VT=SNP
2	57463654	rs75260640	T	C	100	PASS	AC=581;AF=0.116014;AN=5008;NS=2504;DP=14316;EAS_AF=0.1091;AMR_AF=0.2219;AFR_AF=0.0091;EUR_AF=0.1859;SAS_AF=0.1207;AA=C|||;VT=SNP
2	57464096	rs72813248	A	T	100	PASS	AC=660;AF=0.131789;AN=5008;NS=2504;DP=14750;EAS_AF=0.0903;AMR_AF=0.1758;AFR_AF=0.0242;EUR_AF=0.1789;SAS_AF=0.2403;AA=A|||;VT=SNP
2	57464439	rs79953087	C	T	100	PASS	AC=581;AF=0.116014;AN=5008;NS=2504;DP=17718;EAS_AF=0.1091;AMR_AF=0.2219;AFR_AF=0.0091;EUR_AF=0.1859;SAS_AF=0.1207;AA=C|||;VT=SNP
2	57464552	rs75345425	G	A	100	PASS	AC=581;AF=0.116014;AN=5008;NS=2504;DP=15898;EAS_AF=0.1091;AMR_AF=0.2219;AFR_AF=0.0091;EUR_AF=0.1859;SAS_AF=0.1207;AA=G|||;VT=SNP
2	57464756	rs13417963	C	T	100	PASS	AC=3298;AF=0.658546;AN=5008;NS=2504;DP=17647;EAS_AF=0.7183;AMR_AF=0.6311;AFR_AF=0.6498;EUR_AF=0.6819;SAS_AF=0.6043;AA=T|||;VT=SNP
2	57464764	rs76435031	A	T	100	PASS	AC=581;AF=0.116014;AN=5008;NS=2504;DP=17642;EAS_AF=0.1091;AMR_AF=0.2219;AFR_AF=0.0091;EUR_AF=0.1859;SAS_AF=0.1207;AA=A|||;VT=SNP
2	57464889	rs75100022	C	A	100	PASS	AC=581;AF=0.116014;AN=5008;NS=2504;DP=15066;EAS_AF=0.1091;AMR_AF=0.2219;AFR_AF=0.0091;EUR_AF=0.1859;SAS_AF=0.1207;AA=A|||;VT=SNP
2	57464900	rs35795218	A	T	100	PASS	AC=451;AF=0.0900559;AN=5008;NS=2504;DP=15188;EAS_AF=0.0665;AMR_AF=0.0605;AFR_AF=0.1528;EUR_AF=0.1004;SAS_AF=0.0399;AA=A|||;VT=SNP
2	57465070	rs78128840	T	G	100	PASS	AC=581;AF=0.116014;AN=5008;NS=2504;DP=16242;EAS_AF=0.1091;AMR_AF=0.2219;AFR_AF=0.0091;EUR_AF=0.1859;SAS_AF=0.1207;AA=T|||;VT=SNP
2	57465126	rs75326344	G	A	100	PASS	AC=581;AF=0.116014;AN=5008;NS=2504;DP=16369;EAS_AF=0.1091;AMR_AF=0.2219;AFR_AF=0.0083;EUR_AF=0.1859;SAS_AF=0.1217;AA=G|||;VT=SNP
2	57465144	rs75997510	T	C	100	PASS	AC=324;AF=0.0646965;AN=5008;NS=2504;DP=16203;EAS_AF=0.1022;AMR_AF=0.0663;AFR_AF=0.0098;EUR_AF=0.0825;SAS_AF=0.0808;AA=T|||;VT=SNP
2	57465378	rs78536160	T	C	100	PASS	AC=581;AF=0.116014;AN=5008;NS=2504;DP=17373;EAS_AF=0.1091;AMR_AF=0.2219;AFR_AF=0.0083;EUR_AF=0.1859;SAS_AF=0.1217;AA=C|||;VT=SNP
2	57465466	rs79791523	C	T	100	PASS	AC=581;AF=0.116014;AN=5008;NS=2504;DP=17489;EAS_AF=0.1091;AMR_AF=0.2219;AFR_AF=0.0083;EUR_AF=0.1859;SAS_AF=0.1217;AA=T|||;VT=SNP
2	57465515	rs78291502	A	T	100	PASS	AC=581;AF=0.116014;AN=5008;NS=2504;DP=17606;EAS_AF=0.1091;AMR_AF=0.2219;AFR_AF=0.0083;EUR_AF=0.1859;SAS_AF=0.1217;AA=T|||;VT=SNP
2	57465539	rs4616514	C	T	100	PASS	AC=3778;AF=0.754393;AN=5008;NS=2504;DP=17029;EAS_AF=0.7192;AMR_AF=0.6744;AFR_AF=0.9667;EUR_AF=0.6968;SAS_AF=0.6196;AA=T|||;VT=SNP
2	57465557	rs78811627	G	C	100	PASS	AC=581;AF=0.116014;AN=5008;NS=2504;DP=16858;EAS_AF=0.1091;AMR_AF=0.2219;AFR_AF=0.0083;EUR_AF=0.1859;SAS_AF=0.1217;AA=G|||;VT=SNP
2	57465615	rs4233965	G	C	100	PASS	AC=1129;AF=0.225439;AN=5008;NS=2504;DP=16815;EAS_AF=0.1567;AMR_AF=0.2378;AFR_AF=0.1944;EUR_AF=0.2793;SAS_AF=0.274;AA=G|||;VT=SNP
2	57465644	rs80256748	G	A	100	PASS	AC=580;AF=0.115815;AN=5008;NS=2504;DP=17110;EAS_AF=0.1081;AMR_AF=0.2219;AFR_AF=0.0083;EUR_AF=0.1859;SAS_AF=0.1217;AA=G|||;VT=SNP
2	57465718	rs34698223	C	G	100	PASS	AC=459;AF=0.0916534;AN=5008;NS=2504;DP=16603;EAS_AF=0.0665;AMR_AF=0.0663;AFR_AF=0.1513;EUR_AF=0.1054;SAS_AF=0.0409;AA=C|||;VT=SNP
2	57465723	rs79917172	A	C	100	PASS	AC=580;AF=0.115815;AN=5008;NS=2504;DP=16674;EAS_AF=0.1081;AMR_AF=0.2219;AFR_AF=0.0083;EUR_AF=0.1859;SAS_AF=0.1217;AA=C|||;VT=SNP
2	57465777	rs77539198	C	T	100	PASS	AC=580;AF=0.115815;AN=5008;NS=2504;DP=16589;EAS_AF=0.1081;AMR_AF=0.2219;AFR_AF=0.0083;EUR_AF=0.1859;SAS_AF=0.1217;AA=T|||;VT=SNP
2	57465803	rs4443033	C	T	100	PASS	AC=3776;AF=0.753994;AN=5008;NS=2504;DP=17451;EAS_AF=0.7173;AMR_AF=0.6816;AFR_AF=0.9546;EUR_AF=0.7048;SAS_AF=0.6227;AA=T|||;VT=SNP
2	57466660	rs75779145	G	A	100	PASS	AC=579;AF=0.115615;AN=5008;NS=2504;DP=15724;EAS_AF=0.1081;AMR_AF=0.2219;AFR_AF=0.0083;EUR_AF=0.1859;SAS_AF=0.1207;AA=G|||;VT=SNP
2	57466836	rs78995788	A	C	100	PASS	AC=579;AF=0.115615;AN=5008;NS=2504;DP=16787;EAS_AF=0.1081;AMR_AF=0.2219;AFR_AF=0.0083;EUR_AF=0.1859;SAS_AF=0.1207;AA=A|||;VT=SNP
2	57466869	rs77378988	A	G	100	PASS	AC=579;AF=0.115615;AN=5008;NS=2504;DP=16935;EAS_AF=0.1081;AMR_AF=0.2219;AFR_AF=0.0083;EUR_AF=0.1859;SAS_AF=0.1207;AA=A|||;VT=SNP
2	57467490	rs75248658	G	A	100	PASS	AC=579;AF=0.115615;AN=5008;NS=2504;DP=18326;EAS_AF=0.1081;AMR_AF=0.2219;AFR_AF=0.0083;EUR_AF=0.1859;SAS_AF=0.1207;AA=A|||;VT=SNP
2	57467502	rs79484680	A	T	100	PASS	AC=579;AF=0.115615;AN=5008;NS=2504;DP=18400;EAS_AF=0.1081;AMR_AF=0.2219;AFR_AF=0.0083;EUR_AF=0.1859;SAS_AF=0.1207;AA=T|||;VT=SNP
2	57467641	rs79954602	A	T	100	PASS	AC=578;AF=0.115415;AN=5008;NS=2504;DP=17882;EAS_AF=0.1091;AMR_AF=0.2205;AFR_AF=0.0083;EUR_AF=0.1849;SAS_AF=0.1207;AA=A|||;VT=SNP
2	57467706	rs75324556	A	T	100	PASS	AC=1172;AF=0.234026;AN=5008;NS=2504;DP=18851;EAS_AF=0.4514;AMR_AF=0.1326;AFR_AF=0.2095;EUR_AF=0.16;SAS_AF=0.1912;AA=A|||;VT=SNP
2	57467904	rs76667853	T	A	100	PASS	AC=579;AF=0.115615;AN=5008;NS=2504;DP=18342;EAS_AF=0.1081;AMR_AF=0.2219;AFR_AF=0.0083;EUR_AF=0.1859;SAS_AF=0.1207;AA=T|||;VT=SNP
2	57468127	rs115104937	A	T	100	PASS	AC=579;AF=0.115615;AN=5008;NS=2504;DP=18877;EAS_AF=0.1081;AMR_AF=0.2219;AFR_AF=0.0083;EUR_AF=0.1859;SAS_AF=0.1207;AA=T|||;VT=SNP
2	57468158	rs114122449	A	G	100	PASS	AC=579;AF=0.115615;AN=5008;NS=2504;DP=18460;EAS_AF=0.1081;AMR_AF=0.2219;AFR_AF=0.0083;EUR_AF=0.1859;SAS_AF=0.1207;AA=G|||;VT=SNP
2	57468464	rs10187108	A	G	100	PASS	AC=3736;AF=0.746006;AN=5008;NS=2504;DP=20420;EAS_AF=0.7192;AMR_AF=0.683;AFR_AF=0.9191;EUR_AF=0.7087;SAS_AF=0.6227;AA=G|||;VT=SNP
2	57468514	rs116404125	A	G	100	PASS	AC=577;AF=0.115216;AN=5008;NS=2504;DP=19933;EAS_AF=0.1081;AMR_AF=0.2205;AFR_AF=0.0083;EUR_AF=0.1849;SAS_AF=0.1207;AA=A|||;VT=SNP
2	57468626	rs143073815	T	C	100	PASS	AC=581;AF=0.116014;AN=5008;NS=2504;DP=19181;EAS_AF=0.1111;AMR_AF=0.2205;AFR_AF=0.0083;EUR_AF=0.1869;SAS_AF=0.1196;AA=T|||;VT=SNP
2	57468665	rs115925534	G	A	100	PASS	AC=580;AF=0.115815;AN=5008;NS=2504;DP=19592;EAS_AF=0.1081;AMR_AF=0.2219;AFR_AF=0.0083;EUR_AF=0.1869;SAS_AF=0.1207;AA=A|||;VT=SNP
2	57468784	rs113953558	C	T	100	PASS	AC=782;AF=0.15615;AN=5008;NS=2504;DP=21325;EAS_AF=0.3482;AMR_AF=0.0663;AFR_AF=0.1513;EUR_AF=0.0775;SAS_AF=0.1094;AA=C|||;VT=SNP
2	57468847	rs145196985	A	T	100	PASS	AC=579;AF=0.115615;AN=5008;NS=2504;DP=21507;EAS_AF=0.1081;AMR_AF=0.2219;AFR_AF=0.0083;EUR_AF=0.1859;SAS_AF=0.1207;AA=A|||;VT=SNP
2	57469117	rs116189160	G	C	100	PASS	AC=579;AF=0.115615;AN=5008;NS=2504;DP=23894;EAS_AF=0.1081;AMR_AF=0.2219;AFR_AF=0.0083;EUR_AF=0.1859;SAS_AF=0.1207;AA=G|||;VT=SNP
2	57469160	rs141773942	C	A	100	PASS	AC=579;AF=0.115615;AN=5008;NS=2504;DP=24357;EAS_AF=0.1081;AMR_AF=0.2219;AFR_AF=0.0083;EUR_AF=0.1859;SAS_AF=0.1207;AA=C|||;VT=SNP
2	57469166	rs150148629	A	G	100	PASS	AC=579;AF=0.115615;AN=5008;NS=2504;DP=24146;EAS_AF=0.1081;AMR_AF=0.2219;AFR_AF=0.0083;EUR_AF=0.1859;SAS_AF=0.1207;AA=A|||;VT=SNP
2	57469210	rs7425288	G	A	100	PASS	AC=3272;AF=0.653355;AN=5008;NS=2504;DP=21601;EAS_AF=0.7192;AMR_AF=0.6427;AFR_AF=0.5983;EUR_AF=0.6988;SAS_AF=0.6207;AA=A|||;VT=SNP
2	57469226	rs6419630	G	A	100	PASS	AC=3783;AF=0.755391;AN=5008;NS=2504;DP=21467;EAS_AF=0.7192;AMR_AF=0.6758;AFR_AF=0.9667;EUR_AF=0.6998;SAS_AF=0.6207;AA=A|||;VT=SNP
2	57469252	rs115816992	G	A	100	PASS	AC=580;AF=0.115815;AN=5008;NS=2504;DP=21161;EAS_AF=0.1091;AMR_AF=0.2219;AFR_AF=0.0083;EUR_AF=0.1859;SAS_AF=0.1207;AA=A|||;VT=SNP
2	57469318	rs149388568	C	G	100	PASS	AC=580;AF=0.115815;AN=5008;NS=2504;DP=18538;EAS_AF=0.1091;AMR_AF=0.2219;AFR_AF=0.0083;EUR_AF=0.1859;SAS_AF=0.1207;AA=C|||;VT=SNP
2	57469359	rs147482849	C	T	100	PASS	AC=580;AF=0.115815;AN=5008;NS=2504;DP=18205;EAS_AF=0.1091;AMR_AF=0.2219;AFR_AF=0.0083;EUR_AF=0.1859;SAS_AF=0.1207;AA=C|||;VT=SNP
2	57469392	rs139929227	A	G	100	PASS	AC=580;AF=0.115815;AN=5008;NS=2504;DP=18316;EAS_AF=0.1091;AMR_AF=0.2219;AFR_AF=0.0083;EUR_AF=0.1859;SAS_AF=0.1207;AA=A|||;VT=SNP
2	57469437	rs4640426	A	T	100	PASS	AC=1106;AF=0.220847;AN=5008;NS=2504;DP=17270;EAS_AF=0.4494;AMR_AF=0.1326;AFR_AF=0.1619;EUR_AF=0.16;SAS_AF=0.1902;AA=A|||;VT=SNP
2	57469588	rs78710628	A	G	100	PASS	AC=580;AF=0.115815;AN=5008;NS=2504;DP=16847;EAS_AF=0.1091;AMR_AF=0.2219;AFR_AF=0.0083;EUR_AF=0.1859;SAS_AF=0.1207;AA=A|||;VT=SNP
2	57470248	rs11886065	G	A	100	PASS	AC=632;AF=0.126198;AN=5008;NS=2504;DP=12956;EAS_AF=0.3452;AMR_AF=0.0231;AFR_AF=0.1225;EUR_AF=0.0308;SAS_AF=0.0767;AA=G|||;VT=SNP
2	57470335	rs77370089	A	G	100	PASS	AC=579;AF=0.115615;AN=5008;NS=2504;DP=15414;EAS_AF=0.1091;AMR_AF=0.2219;AFR_AF=0.0076;EUR_AF=0.1859;SAS_AF=0.1207;AA=A|||;VT=SNP
2	57470441	rs74893462	A	T	100	PASS	AC=579;AF=0.115615;AN=5008;NS=2504;DP=17047;EAS_AF=0.1091;AMR_AF=0.2219;AFR_AF=0.0076;EUR_AF=0.1859;SAS_AF=0.1207;AA=A|||;VT=SNP
2	57471062	rs10183273	T	C	100	PASS	AC=1356;AF=0.270767;AN=5008;NS=2504;DP=12919;EAS_AF=0.1409;AMR_AF=0.2911;AFR_AF=0.2678;EUR_AF=0.3588;SAS_AF=0.3037;AA=T|||;VT=SNP
2	57471396	rs78982353	G	A	100	PASS	AC=579;AF=0.115615;AN=5008;NS=2504;DP=15215;EAS_AF=0.1091;AMR_AF=0.2219;AFR_AF=0.0076;EUR_AF=0.1859;SAS_AF=0.1207;AA=G|||;VT=SNP
2	57471548	rs74260852	A	C	100	PASS	AC=344;AF=0.0686901;AN=5008;NS=2504;DP=18190;EAS_AF=0.121;AMR_AF=0.0663;AFR_AF=0.0106;EUR_AF=0.0825;SAS_AF=0.0808;AA=A|||;VT=SNP
2	57472746	rs78787363	T	C	100	PASS	AC=579;AF=0.115615;AN=5008;NS=2504;DP=17212;EAS_AF=0.1091;AMR_AF=0.2219;AFR_AF=0.0076;EUR_AF=0.1859;SAS_AF=0.1207;AA=t|||;VT=SNP
2	57472985	rs4361167	A	G	100	PASS	AC=343;AF=0.0684904;AN=5008;NS=2504;DP=17476;EAS_AF=0.121;AMR_AF=0.0663;AFR_AF=0.0098;EUR_AF=0.0825;SAS_AF=0.0808;AA=A|||;VT=SNP
2	57473364	rs79735097	C	T	100	PASS	AC=576;AF=0.115016;AN=5008;NS=2504;DP=19320;EAS_AF=0.1062;AMR_AF=0.2219;AFR_AF=0.0076;EUR_AF=0.1859;SAS_AF=0.1207;AA=T|||;VT=SNP
2	57473472	rs74945739	T	C	100	PASS	AC=576;AF=0.115016;AN=5008;NS=2504;DP=17300;EAS_AF=0.1062;AMR_AF=0.2219;AFR_AF=0.0076;EUR_AF=0.1859;SAS_AF=0.1207;AA=t|||;VT=SNP
2	57473532	rs79381252	G	A	100	PASS	AC=576;AF=0.115016;AN=5008;NS=2504;DP=18042;EAS_AF=0.1062;AMR_AF=0.2219;AFR_AF=0.0076;EUR_AF=0.1859;SAS_AF=0.1207;AA=G|||;VT=SNP
2	57473648	rs76383144	T	C	100	PASS	AC=579;AF=0.115615;AN=5008;NS=2504;DP=16654;EAS_AF=0.1091;AMR_AF=0.2219;AFR_AF=0.0076;EUR_AF=0.1859;SAS_AF=0.1207;AA=T|||;VT=SNP
2	57474017	rs77210340	A	G	100	PASS	AC=576;AF=0.115016;AN=5008;NS=2504;DP=18409;EAS_AF=0.1062;AMR_AF=0.2219;AFR_AF=0.0076;EUR_AF=0.1859;SAS_AF=0.1207;AA=A|||;VT=SNP
2	57474335	rs79030175	A	G	100	PASS	AC=855;AF=0.170727;AN=5008;NS=2504;DP=17477;EAS_AF=0.3512;AMR_AF=0.0677;AFR_AF=0.2012;EUR_AF=0.0795;SAS_AF=0.1104;AA=A|||;VT=SNP
2	57474624	rs76805583	T	A	100	PASS	AC=324;AF=0.0646965;AN=5008;NS=2504;DP=13208;EAS_AF=0.1022;AMR_AF=0.0663;AFR_AF=0.0098;EUR_AF=0.0825;SAS_AF=0.0808;AA=T|||;VT=SNP
2	57474650	rs59799030	T	A	100	PASS	AC=574;AF=0.114617;AN=5008;NS=2504;DP=12877;EAS_AF=0.1062;AMR_AF=0.2205;AFR_AF=0.0076;EUR_AF=0.1849;SAS_AF=0.1207;AA=A|||;VT=SNP
2	57474651	rs61327043	T	C	100	PASS	AC=574;AF=0.114617;AN=5008;NS=2504;DP=12874;EAS_AF=0.1062;AMR_AF=0.2205;AFR_AF=0.0076;EUR_AF=0.1849;SAS_AF=0.1207;AA=t|||;VT=SNP
2	57474687	rs61631572	T	A	100	PASS	AC=577;AF=0.115216;AN=5008;NS=2504;DP=12912;EAS_AF=0.1062;AMR_AF=0.2219;AFR_AF=0.0083;EUR_AF=0.1859;SAS_AF=0.1207;AA=T|||;VT=SNP
2	57474786	rs77379620	T	A	100	PASS	AC=575;AF=0.114816;AN=5008;NS=2504;DP=12155;EAS_AF=0.1062;AMR_AF=0.2205;AFR_AF=0.0083;EUR_AF=0.1849;SAS_AF=0.1207;AA=t|||;VT=SNP
2	57474999	rs79474867	T	C	100	PASS	AC=577;AF=0.115216;AN=5008;NS=2504;DP=13901;EAS_AF=0.1062;AMR_AF=0.2219;AFR_AF=0.0083;EUR_AF=0.1859;SAS_AF=0.1207;AA=T|||;VT=SNP
2	57475017	rs74393631	C	G	100	PASS	AC=575;AF=0.114816;AN=5008;NS=2504;DP=13525;EAS_AF=0.1062;AMR_AF=0.2205;AFR_AF=0.0083;EUR_AF=0.1849;SAS_AF=0.1207;AA=C|||;VT=SNP
2	57475281	rs80316686	T	C	100	PASS	AC=580;AF=0.115815;AN=5008;NS=2504;DP=16167;EAS_AF=0.1091;AMR_AF=0.2219;AFR_AF=0.0076;EUR_AF=0.1859;SAS_AF=0.1217;AA=C|||;VT=SNP
2	57475310	rs76648240	A	G	100	PASS	AC=1329;AF=0.265375;AN=5008;NS=2504;DP=17176;EAS_AF=0.4524;AMR_AF=0.1398;AFR_AF=0.3222;EUR_AF=0.162;SAS_AF=0.1912;AA=A|||;VT=SNP
2	57475654	rs79383389	G	C	100	PASS	AC=579;AF=0.115615;AN=5008;NS=2504;DP=17218;EAS_AF=0.1091;AMR_AF=0.2219;AFR_AF=0.0076;EUR_AF=0.1859;SAS_AF=0.1207;AA=G|||;VT=SNP
2	57475752	rs62160601	T	C	100	PASS	AC=1294;AF=0.258387;AN=5008;NS=2504;DP=18017;EAS_AF=0.1657;AMR_AF=0.2536;AFR_AF=0.2776;EUR_AF=0.3012;SAS_AF=0.2873;AA=T|||;VT=SNP
2	57475914	rs4233966	T	C	100	PASS	AC=4245;AF=0.847644;AN=5008;NS=2504;DP=17800;EAS_AF=0.8313;AMR_AF=0.7334;AFR_AF=0.9887;EUR_AF=0.7843;SAS_AF=0.82;AA=C|||;VT=SNP
2	57476050	rs79141874	G	T	100	PASS	AC=576;AF=0.115016;AN=5008;NS=2504;DP=16101;EAS_AF=0.1062;AMR_AF=0.2205;AFR_AF=0.0083;EUR_AF=0.1849;SAS_AF=0.1217;AA=T|||;VT=SNP
2	57476172	rs80071781	C	T	100	PASS	AC=576;AF=0.115016;AN=5008;NS=2504;DP=15980;EAS_AF=0.1062;AMR_AF=0.2219;AFR_AF=0.0076;EUR_AF=0.1859;SAS_AF=0.1207;AA=C|||;VT=SNP
2	57476405	rs76301466	T	C	100	PASS	AC=576;AF=0.115016;AN=5008;NS=2504;DP=18124;EAS_AF=0.1062;AMR_AF=0.2219;AFR_AF=0.0076;EUR_AF=0.1859;SAS_AF=0.1207;AA=C|||;VT=SNP
2	57476423	rs74414566	A	G	100	PASS	AC=576;AF=0.115016;AN=5008;NS=2504;DP=17743;EAS_AF=0.1062;AMR_AF=0.2219;AFR_AF=0.0076;EUR_AF=0.1859;SAS_AF=0.1207;AA=A|||;VT=SNP
2	57476603	rs76482740	C	T	100	PASS	AC=584;AF=0.116613;AN=5008;NS=2504;DP=19802;EAS_AF=0.1081;AMR_AF=0.2233;AFR_AF=0.0098;EUR_AF=0.1869;SAS_AF=0.1217;AA=T|||;VT=SNP
2	57476633	rs77207888	C	T	100	PASS	AC=576;AF=0.115016;AN=5008;NS=2504;DP=19645;EAS_AF=0.1062;AMR_AF=0.2219;AFR_AF=0.0076;EUR_AF=0.1859;SAS_AF=0.1207;AA=T|||;VT=SNP
2	57476989	rs60511391	A	C	100	PASS	AC=579;AF=0.115615;AN=5008;NS=2504;DP=20176;EAS_AF=0.1091;AMR_AF=0.2219;AFR_AF=0.0076;EUR_AF=0.1859;SAS_AF=0.1207;AA=A|||;VT=SNP
2	57477069	rs58796606	C	T	100	PASS	AC=585;AF=0.116813;AN=5008;NS=2504;DP=19033;EAS_AF=0.1062;AMR_AF=0.2219;AFR_AF=0.0076;EUR_AF=0.1859;SAS_AF=0.1299;AA=T|||;VT=SNP
2	57477320	rs58148005	A	G	100	PASS	AC=576;AF=0.115016;AN=5008;NS=2504;DP=20158;EAS_AF=0.1062;AMR_AF=0.2219;AFR_AF=0.0076;EUR_AF=0.1859;SAS_AF=0.1207;AA=G|||;VT=SNP
2	57477757	rs77722072	G	C	100	PASS	AC=576;AF=0.115016;AN=5008;NS=2504;DP=19465;EAS_AF=0.1062;AMR_AF=0.2219;AFR_AF=0.0076;EUR_AF=0.1859;SAS_AF=0.1207;AA=C|||;VT=SNP
2	57477807	rs77811236	G	A	100	PASS	AC=577;AF=0.115216;AN=5008;NS=2504;DP=18850;EAS_AF=0.1062;AMR_AF=0.2219;AFR_AF=0.0083;EUR_AF=0.1859;SAS_AF=0.1207;AA=G|||;VT=SNP
2	57477959	rs77361291	G	T	100	PASS	AC=576;AF=0.115016;AN=5008;NS=2504;DP=20578;EAS_AF=0.1062;AMR_AF=0.2219;AFR_AF=0.0076;EUR_AF=0.1859;SAS_AF=0.1207;AA=T|||;VT=SNP
2	57478064	rs75232661	T	C	100	PASS	AC=576;AF=0.115016;AN=5008;NS=2504;DP=22296;EAS_AF=0.1062;AMR_AF=0.2219;AFR_AF=0.0076;EUR_AF=0.1859;SAS_AF=0.1207;AA=t|||;VT=SNP
2	57478117	rs78607855	A	G	100	PASS	AC=576;AF=0.115016;AN=5008;NS=2504;DP=21971;EAS_AF=0.1062;AMR_AF=0.2219;AFR_AF=0.0076;EUR_AF=0.1859;SAS_AF=0.1207;AA=G|||;VT=SNP
2	57478225	rs11125697	C	T	100	PASS	AC=576;AF=0.115016;AN=5008;NS=2504;DP=21126;EAS_AF=0.1062;AMR_AF=0.2219;AFR_AF=0.0076;EUR_AF=0.1859;SAS_AF=0.1207;AA=C|||;VT=SNP
2	57478266	rs11125698	C	T	100	PASS	AC=576;AF=0.115016;AN=5008;NS=2504;DP=21413;EAS_AF=0.1062;AMR_AF=0.2219;AFR_AF=0.0076;EUR_AF=0.1859;SAS_AF=0.1207;AA=T|||;VT=SNP
2	57478553	rs75450032	A	C	100	PASS	AC=861;AF=0.171925;AN=5008;NS=2504;DP=21534;EAS_AF=0.3502;AMR_AF=0.0677;AFR_AF=0.2073;EUR_AF=0.0795;SAS_AF=0.1094;AA=A|||;VT=SNP
2	57478607	rs11125699	T	A	100	PASS	AC=577;AF=0.115216;AN=5008;NS=2504;DP=21712;EAS_AF=0.1062;AMR_AF=0.2233;AFR_AF=0.0076;EUR_AF=0.1859;SAS_AF=0.1207;AA=A|||;VT=SNP
2	57478676	rs11125700	G	A	100	PASS	AC=576;AF=0.115016;AN=5008;NS=2504;DP=19669;EAS_AF=0.1062;AMR_AF=0.2219;AFR_AF=0.0076;EUR_AF=0.1859;SAS_AF=0.1207;AA=A|||;VT=SNP
2	57478885	rs138992143	A	G	100	PASS	AC=577;AF=0.115216;AN=5008;NS=2504;DP=18878;EAS_AF=0.1062;AMR_AF=0.2219;AFR_AF=0.0083;EUR_AF=0.1859;SAS_AF=0.1207;AA=G|||;VT=SNP
2	57478908	rs112665013	C	A	100	PASS	AC=323;AF=0.0644968;AN=5008;NS=2504;DP=19581;EAS_AF=0.1022;AMR_AF=0.0663;AFR_AF=0.0091;EUR_AF=0.0825;SAS_AF=0.0808;AA=C|||;VT=SNP
2	57479343	rs114672777	C	T	100	PASS	AC=576;AF=0.115016;AN=5008;NS=2504;DP=19385;EAS_AF=0.1062;AMR_AF=0.2219;AFR_AF=0.0076;EUR_AF=0.1859;SAS_AF=0.1207;AA=C|||;VT=SNP
2	57479572	rs74796153	T	A	100	PASS	AC=576;AF=0.115016;AN=5008;NS=2504;DP=18776;EAS_AF=0.1062;AMR_AF=0.2219;AFR_AF=0.0076;EUR_AF=0.1859;SAS_AF=0.1207;AA=A|||;VT=SNP
2	57479603	rs78664305	C	A	100	PASS	AC=576;AF=0.115016;AN=5008;NS=2504;DP=18519;EAS_AF=0.1062;AMR_AF=0.2219;AFR_AF=0.0076;EUR_AF=0.1859;SAS_AF=0.1207;AA=C|||;VT=SNP
2	57479660	rs79569261	C	T	100	PASS	AC=576;AF=0.115016;AN=5008;NS=2504;DP=19243;EAS_AF=0.1062;AMR_AF=0.2219;AFR_AF=0.0076;EUR_AF=0.1859;SAS_AF=0.1207;AA=C|||;VT=SNP
2	57479702	rs75441108	T	A	100	PASS	AC=577;AF=0.115216;AN=5008;NS=2504;DP=19135;EAS_AF=0.1062;AMR_AF=0.2219;AFR_AF=0.0083;EUR_AF=0.1859;SAS_AF=0.1207;AA=A|||;VT=SNP
2	57479727	rs74867067	T	C	100	PASS	AC=576;AF=0.115016;AN=5008;NS=2504;DP=18443;EAS_AF=0.1062;AMR_AF=0.2219;AFR_AF=0.0076;EUR_AF=0.1859;SAS_AF=0.1207;AA=T|||;VT=SNP
2	57479951	rs4531969	G	A	100	PASS	AC=992;AF=0.198083;AN=5008;NS=2504;DP=21571;EAS_AF=0.3502;AMR_AF=0.072;AFR_AF=0.3041;EUR_AF=0.0775;SAS_AF=0.1115;AA=g|||;VT=SNP
2	57479989	rs77725020	G	C	100	PASS	AC=343;AF=0.0684904;AN=5008;NS=2504;DP=22091;EAS_AF=0.121;AMR_AF=0.0663;AFR_AF=0.0098;EUR_AF=0.0825;SAS_AF=0.0808;AA=G|||;VT=SNP
2	57480056	rs114498376	C	A	100	PASS	AC=575;AF=0.114816;AN=5008;NS=2504;DP=21165;EAS_AF=0.1062;AMR_AF=0.2205;AFR_AF=0.0076;EUR_AF=0.1859;SAS_AF=0.1207;AA=C|||;VT=SNP
2	57480185	rs79170886	A	G	100	PASS	AC=575;AF=0.114816;AN=5008;NS=2504;DP=16744;EAS_AF=0.1062;AMR_AF=0.2205;AFR_AF=0.0076;EUR_AF=0.1859;SAS_AF=0.1207;AA=G|||;VT=SNP
2	57480267	rs11125701	T	C	100	PASS	AC=575;AF=0.114816;AN=5008;NS=2504;DP=20058;EAS_AF=0.1062;AMR_AF=0.2205;AFR_AF=0.0076;EUR_AF=0.1859;SAS_AF=0.1207;AA=C|||;VT=SNP
2	57480335	rs11125702	G	A	100	PASS	AC=576;AF=0.115016;AN=5008;NS=2504;DP=21224;EAS_AF=0.1062;AMR_AF=0.2205;AFR_AF=0.0083;EUR_AF=0.1859;SAS_AF=0.1207;AA=G|||;VT=SNP
2	57480451	rs116560599	A	G	100	PASS	AC=576;AF=0.115016;AN=5008;NS=2504;DP=19939;EAS_AF=0.1062;AMR_AF=0.2205;AFR_AF=0.0083;EUR_AF=0.1859;SAS_AF=0.1207;AA=G|||;VT=SNP
2	57480452	rs116060489	A	G	100	PASS	AC=576;AF=0.115016;AN=5008;NS=2504;DP=19949;EAS_AF=0.1062;AMR_AF=0.2205;AFR_AF=0.0083;EUR_AF=0.1859;SAS_AF=0.1207;AA=G|||;VT=SNP
2	57480673	rs11125703	G	A	100	PASS	AC=573;AF=0.114417;AN=5008;NS=2504;DP=20271;EAS_AF=0.1052;AMR_AF=0.2205;AFR_AF=0.0076;EUR_AF=0.1859;SAS_AF=0.1196;AA=G|||;VT=SNP
2	57480682	rs11125704	C	T	100	PASS	AC=575;AF=0.114816;AN=5008;NS=2504;DP=20311;EAS_AF=0.1052;AMR_AF=0.2219;AFR_AF=0.0076;EUR_AF=0.1869;SAS_AF=0.1196;AA=T|||;VT=SNP
2	57480767	rs11125707	A	C	100	PASS	AC=575;AF=0.114816;AN=5008;NS=2504;DP=19550;EAS_AF=0.1062;AMR_AF=0.2205;AFR_AF=0.0076;EUR_AF=0.1859;SAS_AF=0.1207;AA=A|||;VT=SNP
2	57480818	rs11125708	G	A	100	PASS	AC=576;AF=0.115016;AN=5008;NS=2504;DP=20701;EAS_AF=0.1062;AMR_AF=0.2219;AFR_AF=0.0076;EUR_AF=0.1859;SAS_AF=0.1207;AA=G|||;VT=SNP
2	57480922	rs74835314	C	A	100	PASS	AC=577;AF=0.115216;AN=5008;NS=2504;DP=20408;EAS_AF=0.1062;AMR_AF=0.2219;AFR_AF=0.0083;EUR_AF=0.1859;SAS_AF=0.1207;AA=C|||;VT=SNP
2	57480980	rs78984215	C	T	100	PASS	AC=576;AF=0.115016;AN=5008;NS=2504;DP=20692;EAS_AF=0.1062;AMR_AF=0.2219;AFR_AF=0.0076;EUR_AF=0.1859;SAS_AF=0.1207;AA=C|||;VT=SNP
2	57481032	rs76688185	C	G	100	PASS	AC=576;AF=0.115016;AN=5008;NS=2504;DP=19968;EAS_AF=0.1062;AMR_AF=0.2219;AFR_AF=0.0076;EUR_AF=0.1859;SAS_AF=0.1207;AA=G|||;VT=SNP
2	57481152	rs74718663	T	A	100	PASS	AC=343;AF=0.0684904;AN=5008;NS=2504;DP=19256;EAS_AF=0.121;AMR_AF=0.0663;AFR_AF=0.0098;EUR_AF=0.0825;SAS_AF=0.0808;AA=T|||;VT=SNP
2	57481223	rs77020522	G	A	100	PASS	AC=576;AF=0.115016;AN=5008;NS=2504;DP=19668;EAS_AF=0.1062;AMR_AF=0.2219;AFR_AF=0.0076;EUR_AF=0.1859;SAS_AF=0.1207;AA=G|||;VT=SNP
2	57481261	rs74561124	C	T	100	PASS	AC=576;AF=0.115016;AN=5008;NS=2504;DP=19274;EAS_AF=0.1062;AMR_AF=0.2219;AFR_AF=0.0076;EUR_AF=0.1859;SAS_AF=0.1207;AA=C|||;VT=SNP
2	57481398	rs77808449	T	A	100	PASS	AC=576;AF=0.115016;AN=5008;NS=2504;DP=20041;EAS_AF=0.1062;AMR_AF=0.2219;AFR_AF=0.0076;EUR_AF=0.1859;SAS_AF=0.1207;AA=A|||;VT=SNP
2	57481566	rs78616743	T	C	100	PASS	AC=576;AF=0.115016;AN=5008;NS=2504;DP=19581;EAS_AF=0.1062;AMR_AF=0.2219;AFR_AF=0.0076;EUR_AF=0.1859;SAS_AF=0.1207;AA=T|||;VT=SNP
2	57481573	rs76540892	A	T	100	PASS	AC=576;AF=0.115016;AN=5008;NS=2504;DP=19741;EAS_AF=0.1062;AMR_AF=0.2219;AFR_AF=0.0076;EUR_AF=0.1859;SAS_AF=0.1207;AA=T|||;VT=SNP
2	57481681	rs76004284	T	C	100	PASS	AC=576;AF=0.115016;AN=5008;NS=2504;DP=19191;EAS_AF=0.1062;AMR_AF=0.2219;AFR_AF=0.0076;EUR_AF=0.1859;SAS_AF=0.1207;AA=T|||;VT=SNP
2	57481710	rs77772329	G	C	100	PASS	AC=576;AF=0.115016;AN=5008;NS=2504;DP=20375;EAS_AF=0.1062;AMR_AF=0.2219;AFR_AF=0.0076;EUR_AF=0.1859;SAS_AF=0.1207;AA=C|||;VT=SNP
2	57481937	rs74563824	T	C	100	PASS	AC=576;AF=0.115016;AN=5008;NS=2504;DP=20437;EAS_AF=0.1062;AMR_AF=0.2219;AFR_AF=0.0076;EUR_AF=0.1859;SAS_AF=0.1207;AA=T|||;VT=SNP
2	57482289	rs12622457	T	C	100	PASS	AC=1126;AF=0.22484;AN=5008;NS=2504;DP=19620;EAS_AF=0.1597;AMR_AF=0.245;AFR_AF=0.1694;EUR_AF=0.2883;SAS_AF=0.2873;AA=T|||;VT=SNP
2	57482307	rs78831225	A	G	100	PASS	AC=576;AF=0.115016;AN=5008;NS=2504;DP=19112;EAS_AF=0.1062;AMR_AF=0.2219;AFR_AF=0.0076;EUR_AF=0.1859;SAS_AF=0.1207;AA=G|||;VT=SNP
2	57482372	rs75552643	C	T	100	PASS	AC=582;AF=0.116214;AN=5008;NS=2504;DP=18340;EAS_AF=0.1111;AMR_AF=0.2219;AFR_AF=0.0083;EUR_AF=0.1859;SAS_AF=0.1207;AA=T|||;VT=SNP
2	57482611	rs75862733	G	A	100	PASS	AC=576;AF=0.115016;AN=5008;NS=2504;DP=17843;EAS_AF=0.1062;AMR_AF=0.2219;AFR_AF=0.0076;EUR_AF=0.1859;SAS_AF=0.1207;AA=A|||;VT=SNP
2	57482924	rs76197920	T	C	100	PASS	AC=590;AF=0.117812;AN=5008;NS=2504;DP=16330;EAS_AF=0.123;AMR_AF=0.1081;AFR_AF=0.0976;EUR_AF=0.1551;SAS_AF=0.1084;AA=T|||;VT=SNP
2	57482946	rs78665527	T	C	100	PASS	AC=576;AF=0.115016;AN=5008;NS=2504;DP=15800;EAS_AF=0.1062;AMR_AF=0.2219;AFR_AF=0.0076;EUR_AF=0.1859;SAS_AF=0.1207;AA=C|||;VT=SNP
2	57483071	rs78745375	T	C	100	PASS	AC=172;AF=0.034345;AN=5008;NS=2504;DP=12834;EAS_AF=0.004;AMR_AF=0.0447;AFR_AF=0.0098;EUR_AF=0.0755;SAS_AF=0.0491;AA=t|||;VT=SNP
2	57483325	rs78965205	T	A	100	PASS	AC=576;AF=0.115016;AN=5008;NS=2504;DP=13940;EAS_AF=0.1062;AMR_AF=0.2219;AFR_AF=0.0076;EUR_AF=0.1859;SAS_AF=0.1207;AA=t|||;VT=SNP
2	57483669	rs4271799	G	T	100	PASS	AC=1117;AF=0.223043;AN=5008;NS=2504;DP=15990;EAS_AF=0.1389;AMR_AF=0.2406;AFR_AF=0.1936;EUR_AF=0.2773;SAS_AF=0.2812;AA=g|||;VT=SNP
2	57484026	rs4567919	A	G	100	PASS	AC=3805;AF=0.759784;AN=5008;NS=2504;DP=14333;EAS_AF=0.7173;AMR_AF=0.6859;AFR_AF=0.9728;EUR_AF=0.7078;SAS_AF=0.6217;AA=g|||;VT=SNP
2	57484244	rs61605216	G	A	100	PASS	AC=575;AF=0.114816;AN=5008;NS=2504;DP=14802;EAS_AF=0.1062;AMR_AF=0.2219;AFR_AF=0.0068;EUR_AF=0.1859;SAS_AF=0.1207;AA=a|||;VT=SNP
2	57484260	rs61507045	T	G	100	PASS	AC=575;AF=0.114816;AN=5008;NS=2504;DP=14684;EAS_AF=0.1062;AMR_AF=0.2219;AFR_AF=0.0076;EUR_AF=0.1849;SAS_AF=0.1207;AA=t|||;VT=SNP
2	57484368	rs7599176	C	A	100	PASS	AC=3705;AF=0.739816;AN=5008;NS=2504;DP=15146;EAS_AF=0.7153;AMR_AF=0.6801;AFR_AF=0.9077;EUR_AF=0.7018;SAS_AF=0.6196;AA=a|||;VT=SNP
2	57484553	rs75977316	G	A	100	PASS	AC=576;AF=0.115016;AN=5008;NS=2504;DP=16891;EAS_AF=0.1062;AMR_AF=0.2219;AFR_AF=0.0076;EUR_AF=0.1859;SAS_AF=0.1207;AA=g|||;VT=SNP
2	57484630	rs79545138	G	C	100	PASS	AC=575;AF=0.114816;AN=5008;NS=2504;DP=16398;EAS_AF=0.1062;AMR_AF=0.2219;AFR_AF=0.0068;EUR_AF=0.1859;SAS_AF=0.1207;AA=g|||;VT=SNP
2	57485535	rs4300874	G	C	100	PASS	AC=576;AF=0.115016;AN=5008;NS=2504;DP=14307;EAS_AF=0.1071;AMR_AF=0.2219;AFR_AF=0.0068;EUR_AF=0.1859;SAS_AF=0.1207;AA=c|||;VT=SNP
2	57485698	rs4233967	A	G	100	PASS	AC=3065;AF=0.612021;AN=5008;NS=2504;DP=14331;EAS_AF=0.7163;AMR_AF=0.6052;AFR_AF=0.5356;EUR_AF=0.6302;SAS_AF=0.5941;AA=g|||;VT=SNP
2	57485772	rs4550703	G	A	100	PASS	AC=574;AF=0.114617;AN=5008;NS=2504;DP=14669;EAS_AF=0.1052;AMR_AF=0.2219;AFR_AF=0.0068;EUR_AF=0.1859;SAS_AF=0.1207;AA=a|||;VT=SNP
2	57486285	rs76006293	T	C	100	PASS	AC=576;AF=0.115016;AN=5008;NS=2504;DP=18792;EAS_AF=0.1062;AMR_AF=0.2219;AFR_AF=0.0076;EUR_AF=0.1859;SAS_AF=0.1207;AA=t|||;VT=SNP
2	57486547	rs76921717	T	C	100	PASS	AC=641;AF=0.127995;AN=5008;NS=2504;DP=22283;EAS_AF=0.1062;AMR_AF=0.2277;AFR_AF=0.0537;EUR_AF=0.1859;SAS_AF=0.1207;AA=c|||;VT=SNP
2	57486785	rs78368945	A	T	100	PASS	AC=576;AF=0.115016;AN=5008;NS=2504;DP=18679;EAS_AF=0.1062;AMR_AF=0.2219;AFR_AF=0.0076;EUR_AF=0.1859;SAS_AF=0.1207;AA=a|||;VT=SNP
2	57486965	rs78091933	T	C	100	PASS	AC=343;AF=0.0684904;AN=5008;NS=2504;DP=19775;EAS_AF=0.121;AMR_AF=0.0663;AFR_AF=0.0098;EUR_AF=0.0825;SAS_AF=0.0808;AA=t|||;VT=SNP
2	57486971	rs74989867	T	A	100	PASS	AC=574;AF=0.114617;AN=5008;NS=2504;DP=19771;EAS_AF=0.1062;AMR_AF=0.219;AFR_AF=0.0076;EUR_AF=0.1859;SAS_AF=0.1207;AA=t|||;VT=SNP
2	57486991	rs74868339	C	T	100	PASS	AC=574;AF=0.114617;AN=5008;NS=2504;DP=19611;EAS_AF=0.1062;AMR_AF=0.219;AFR_AF=0.0076;EUR_AF=0.1859;SAS_AF=0.1207;AA=t|||;VT=SNP
2	57487176	rs77412531	T	C	100	PASS	AC=576;AF=0.115016;AN=5008;NS=2504;DP=16104;EAS_AF=0.1062;AMR_AF=0.2205;AFR_AF=0.0076;EUR_AF=0.1869;SAS_AF=0.1207;AA=N|||;VT=SNP
2	57487222	rs74606093	G	A	100	PASS	AC=575;AF=0.114816;AN=5008;NS=2504;DP=16004;EAS_AF=0.1062;AMR_AF=0.2205;AFR_AF=0.0076;EUR_AF=0.1859;SAS_AF=0.1207;AA=g|||;VT=SNP
2	57487294	rs76410784	A	G	100	PASS	AC=576;AF=0.115016;AN=5008;NS=2504;DP=16913;EAS_AF=0.1062;AMR_AF=0.2219;AFR_AF=0.0076;EUR_AF=0.1859;SAS_AF=0.1207;AA=a|||;VT=SNP
2	57487353	rs76593499	G	A	100	PASS	AC=576;AF=0.115016;AN=5008;NS=2504;DP=16836;EAS_AF=0.1062;AMR_AF=0.2219;AFR_AF=0.0076;EUR_AF=0.1859;SAS_AF=0.1207;AA=a|||;VT=SNP
2	57487399	rs79667427	C	T	100	PASS	AC=576;AF=0.115016;AN=5008;NS=2504;DP=18697;EAS_AF=0.1062;AMR_AF=0.2219;AFR_AF=0.0076;EUR_AF=0.1859;SAS_AF=0.1207;AA=c|||;VT=SNP
2	57487413	rs13419002	A	G	100	PASS	AC=651;AF=0.129992;AN=5008;NS=2504;DP=18696;EAS_AF=0.124;AMR_AF=0.1095;AFR_AF=0.1415;EUR_AF=0.1561;SAS_AF=0.1084;AA=a|||;VT=SNP
2	57487947	rs4233968	G	A	100	PASS	AC=576;AF=0.115016;AN=5008;NS=2504;DP=16046;EAS_AF=0.1062;AMR_AF=0.2219;AFR_AF=0.0076;EUR_AF=0.1859;SAS_AF=0.1207;AA=a|||;VT=SNP
2	57488187	rs115820842	C	T	100	PASS	AC=655;AF=0.130791;AN=5008;NS=2504;DP=16308;EAS_AF=0.0942;AMR_AF=0.1772;AFR_AF=0.0234;EUR_AF=0.1789;SAS_AF=0.2311;AA=c|||;VT=SNP
2	57488289	rs79699513	G	A	100	PASS	AC=343;AF=0.0684904;AN=5008;NS=2504;DP=16358;EAS_AF=0.121;AMR_AF=0.0663;AFR_AF=0.0098;EUR_AF=0.0825;SAS_AF=0.0808;AA=g|||;VT=SNP
2	57488302	rs4619596	G	A	100	PASS	AC=696;AF=0.138978;AN=5008;NS=2504;DP=17026;EAS_AF=0.3462;AMR_AF=0.0605;AFR_AF=0.0885;EUR_AF=0.0805;SAS_AF=0.1094;AA=g|||;VT=SNP
2	57488475	rs78509261	T	C	100	PASS	AC=576;AF=0.115016;AN=5008;NS=2504;DP=19282;EAS_AF=0.1062;AMR_AF=0.2219;AFR_AF=0.0076;EUR_AF=0.1859;SAS_AF=0.1207;AA=t|||;VT=SNP
2	57488967	rs76987678	A	T	100	PASS	AC=343;AF=0.0684904;AN=5008;NS=2504;DP=17350;EAS_AF=0.121;AMR_AF=0.0663;AFR_AF=0.0098;EUR_AF=0.0825;SAS_AF=0.0808;AA=a|||;VT=SNP
2	57489015	rs7421835	T	C	100	PASS	AC=576;AF=0.115016;AN=5008;NS=2504;DP=18384;EAS_AF=0.1062;AMR_AF=0.2219;AFR_AF=0.0076;EUR_AF=0.1859;SAS_AF=0.1207;AA=t|||;VT=SNP
2	57489403	rs76063220	G	A	100	PASS	AC=576;AF=0.115016;AN=5008;NS=2504;DP=18251;EAS_AF=0.1062;AMR_AF=0.2219;AFR_AF=0.0076;EUR_AF=0.1859;SAS_AF=0.1207;AA=g|||;VT=SNP
2	57489550	rs78834454	A	T	100	PASS	AC=576;AF=0.115016;AN=5008;NS=2504;DP=18979;EAS_AF=0.1062;AMR_AF=0.2219;AFR_AF=0.0076;EUR_AF=0.1859;SAS_AF=0.1207;AA=a|||;VT=SNP
2	57489688	rs79295111	C	T	100	PASS	AC=538;AF=0.107428;AN=5008;NS=2504;DP=19489;EAS_AF=0.3403;AMR_AF=0.0159;AFR_AF=0.0605;EUR_AF=0.0308;SAS_AF=0.0746;AA=c|||;VT=SNP
2	57489884	rs7565516	C	G	100	PASS	AC=2648;AF=0.528754;AN=5008;NS=2504;DP=18519;EAS_AF=0.6131;AMR_AF=0.5317;AFR_AF=0.4629;EUR_AF=0.5457;SAS_AF=0.5112;AA=g|||;VT=SNP
2	57490059	rs4539779	A	T	100	PASS	AC=576;AF=0.115016;AN=5008;NS=2504;DP=20341;EAS_AF=0.1062;AMR_AF=0.2219;AFR_AF=0.0076;EUR_AF=0.1859;SAS_AF=0.1207;AA=a|||;VT=SNP
2	57490260	rs7422749	T	C	100	PASS	AC=576;AF=0.115016;AN=5008;NS=2504;DP=20215;EAS_AF=0.1062;AMR_AF=0.2219;AFR_AF=0.0076;EUR_AF=0.1859;SAS_AF=0.1207;AA=t|||;VT=SNP
2	57490367	rs77300713	A	T	100	PASS	AC=576;AF=0.115016;AN=5008;NS=2504;DP=20682;EAS_AF=0.1062;AMR_AF=0.2219;AFR_AF=0.0076;EUR_AF=0.1859;SAS_AF=0.1207;AA=t|||;VT=SNP
2	57490486	rs74789783	T	A	100	PASS	AC=576;AF=0.115016;AN=5008;NS=2504;DP=20078;EAS_AF=0.1062;AMR_AF=0.2219;AFR_AF=0.0076;EUR_AF=0.1859;SAS_AF=0.1207;AA=a|||;VT=SNP
2	57491006	rs7420965	C	A	100	PASS	AC=577;AF=0.115216;AN=5008;NS=2504;DP=19775;EAS_AF=0.1062;AMR_AF=0.2233;AFR_AF=0.0076;EUR_AF=0.1859;SAS_AF=0.1207;AA=c|||;VT=SNP
2	57491294	rs116716103	C	G	100	PASS	AC=576;AF=0.115016;AN=5008;NS=2504;DP=21023;EAS_AF=0.1062;AMR_AF=0.2219;AFR_AF=0.0076;EUR_AF=0.1859;SAS_AF=0.1207;AA=-|||;VT=SNP
2	57491391	rs114489950	T	C	100	PASS	AC=576;AF=0.115016;AN=5008;NS=2504;DP=21565;EAS_AF=0.1062;AMR_AF=0.2219;AFR_AF=0.0076;EUR_AF=0.1859;SAS_AF=0.1207;AA=c|||;VT=SNP
2	57491426	rs9752642	T	A	100	PASS	AC=2660;AF=0.53115;AN=5008;NS=2504;DP=21738;EAS_AF=0.6121;AMR_AF=0.536;AFR_AF=0.4644;EUR_AF=0.5517;SAS_AF=0.5133;AA=a|||;VT=SNP
2	57491723	rs12988156	G	A	100	PASS	AC=296;AF=0.0591054;AN=5008;NS=2504;DP=19425;EAS_AF=0.0486;AMR_AF=0.0605;AFR_AF=0.0461;EUR_AF=0.1034;SAS_AF=0.0409;AA=g|||;VT=SNP
2	57492287	rs74260855	C	T	100	PASS	AC=1092;AF=0.218051;AN=5008;NS=2504;DP=17629;EAS_AF=0.4464;AMR_AF=0.1268;AFR_AF=0.1558;EUR_AF=0.162;SAS_AF=0.1892;AA=c|||;VT=SNP
2	57492663	rs77924559	G	A	100	PASS	AC=577;AF=0.115216;AN=5008;NS=2504;DP=14820;EAS_AF=0.1062;AMR_AF=0.2219;AFR_AF=0.0083;EUR_AF=0.1859;SAS_AF=0.1207;AA=g|||;VT=SNP
2	57493295	rs77630089	A	G	100	PASS	AC=576;AF=0.115016;AN=5008;NS=2504;DP=19851;EAS_AF=0.1062;AMR_AF=0.2219;AFR_AF=0.0076;EUR_AF=0.1859;SAS_AF=0.1207;AA=g|||;VT=SNP
2	57493369	rs79115104	A	G	100	PASS	AC=576;AF=0.115016;AN=5008;NS=2504;DP=19370;EAS_AF=0.1062;AMR_AF=0.2219;AFR_AF=0.0076;EUR_AF=0.1859;SAS_AF=0.1207;AA=a|||;VT=SNP
2	57493699	rs76548754	C	T	100	PASS	AC=576;AF=0.115016;AN=5008;NS=2504;DP=21123;EAS_AF=0.1062;AMR_AF=0.2219;AFR_AF=0.0076;EUR_AF=0.1859;SAS_AF=0.1207;AA=t|||;VT=SNP
2	57494008	rs77352233	A	T	100	PASS	AC=576;AF=0.115016;AN=5008;NS=2504;DP=18801;EAS_AF=0.1062;AMR_AF=0.2219;AFR_AF=0.0076;EUR_AF=0.1859;SAS_AF=0.1207;AA=a|||;VT=SNP
2	57494250	rs77325942	C	G	100	PASS	AC=577;AF=0.115216;AN=5008;NS=2504;DP=21502;EAS_AF=0.1071;AMR_AF=0.2219;AFR_AF=0.0076;EUR_AF=0.1859;SAS_AF=0.1207;AA=c|||;VT=SNP
2	57494399	rs76828106	T	C	100	PASS	AC=576;AF=0.115016;AN=5008;NS=2504;DP=19096;EAS_AF=0.1062;AMR_AF=0.2219;AFR_AF=0.0068;EUR_AF=0.1869;SAS_AF=0.1207;AA=c|||;VT=SNP
2	57494766	rs77402802	A	C	100	PASS	AC=575;AF=0.114816;AN=5008;NS=2504;DP=19286;EAS_AF=0.1062;AMR_AF=0.2205;AFR_AF=0.0076;EUR_AF=0.1859;SAS_AF=0.1207;AA=c|||;VT=SNP
2	57495197	rs13003945	T	G	100	PASS	AC=3701;AF=0.739018;AN=5008;NS=2504;DP=19687;EAS_AF=0.7163;AMR_AF=0.6729;AFR_AF=0.9085;EUR_AF=0.7008;SAS_AF=0.6196;AA=g|||;VT=SNP
2	57495306	rs6716579	C	T	100	PASS	AC=3623;AF=0.723442;AN=5008;NS=2504;DP=17784;EAS_AF=0.7163;AMR_AF=0.6715;AFR_AF=0.8502;EUR_AF=0.7008;SAS_AF=0.6196;AA=t|||;VT=SNP
2	57495509	rs34149323	A	G	100	PASS	AC=1150;AF=0.229633;AN=5008;NS=2504;DP=20124;EAS_AF=0.1617;AMR_AF=0.245;AFR_AF=0.1959;EUR_AF=0.2803;SAS_AF=0.2822;AA=a|||;VT=SNP
2	57495692	rs79676485	C	T	100	PASS	AC=569;AF=0.113618;AN=5008;NS=2504;DP=17016;EAS_AF=0.1052;AMR_AF=0.2161;AFR_AF=0.0076;EUR_AF=0.1839;SAS_AF=0.1207;AA=c|||;VT=SNP
2	57495704	rs78835887	C	T	100	PASS	AC=569;AF=0.113618;AN=5008;NS=2504;DP=16843;EAS_AF=0.1052;AMR_AF=0.2161;AFR_AF=0.0076;EUR_AF=0.1839;SAS_AF=0.1207;AA=N|||;VT=SNP
2	57495711	rs75423731	A	T	100	PASS	AC=569;AF=0.113618;AN=5008;NS=2504;DP=16606;EAS_AF=0.1052;AMR_AF=0.2161;AFR_AF=0.0076;EUR_AF=0.1839;SAS_AF=0.1207;AA=t|||;VT=SNP
2	57495897	rs79642928	T	C	100	PASS	AC=341;AF=0.0680911;AN=5008;NS=2504;DP=17969;EAS_AF=0.119;AMR_AF=0.0663;AFR_AF=0.0098;EUR_AF=0.0825;SAS_AF=0.0808;AA=t|||;VT=SNP
2	57496150	rs12617654	G	A	100	PASS	AC=1151;AF=0.229832;AN=5008;NS=2504;DP=15618;EAS_AF=0.1617;AMR_AF=0.2493;AFR_AF=0.1899;EUR_AF=0.2863;SAS_AF=0.2822;AA=g|||;VT=SNP
2	57496386	rs4271757	A	C	100	PASS	AC=3280;AF=0.654952;AN=5008;NS=2504;DP=17277;EAS_AF=0.7183;AMR_AF=0.6484;AFR_AF=0.5968;EUR_AF=0.7068;SAS_AF=0.6196;AA=c|||;VT=SNP
2	57496447	rs74260857	T	A	100	PASS	AC=323;AF=0.0644968;AN=5008;NS=2504;DP=17333;EAS_AF=0.1012;AMR_AF=0.0663;AFR_AF=0.0098;EUR_AF=0.0825;SAS_AF=0.0808;AA=t|||;VT=SNP
2	57496511	rs10187637	C	T	100	PASS	AC=3178;AF=0.634585;AN=5008;NS=2504;DP=17054;EAS_AF=0.7163;AMR_AF=0.6398;AFR_AF=0.5318;EUR_AF=0.6998;SAS_AF=0.6186;AA=t|||;VT=SNP
2	57496881	rs77114364	C	T	100	PASS	AC=573;AF=0.114417;AN=5008;NS=2504;DP=18624;EAS_AF=0.1052;AMR_AF=0.2219;AFR_AF=0.0076;EUR_AF=0.1839;SAS_AF=0.1207;AA=c|||;VT=SNP
2	57497016	rs75627121	T	C	100	PASS	AC=573;AF=0.114417;AN=5008;NS=2504;DP=17747;EAS_AF=0.1052;AMR_AF=0.2219;AFR_AF=0.0076;EUR_AF=0.1839;SAS_AF=0.1207;AA=t|||;VT=SNP
2	57497363	rs76576761	T	C	100	PASS	AC=575;AF=0.114816;AN=5008;NS=2504;DP=19080;EAS_AF=0.1052;AMR_AF=0.2219;AFR_AF=0.0076;EUR_AF=0.1859;SAS_AF=0.1207;AA=t|||;VT=SNP
2	57497407	rs80283679	A	G	100	PASS	AC=575;AF=0.114816;AN=5008;NS=2504;DP=18906;EAS_AF=0.1052;AMR_AF=0.2219;AFR_AF=0.0076;EUR_AF=0.1859;SAS_AF=0.1207;AA=g|||;VT=SNP
2	57497858	rs59712940	A	C	100	PASS	AC=576;AF=0.115016;AN=5008;NS=2504;DP=12654;EAS_AF=0.1052;AMR_AF=0.2219;AFR_AF=0.0076;EUR_AF=0.1859;SAS_AF=0.1217;AA=a|||;VT=SNP
2	57498071	rs58944565	G	T	100	PASS	AC=573;AF=0.114417;AN=5008;NS=2504;DP=16087;EAS_AF=0.1052;AMR_AF=0.2219;AFR_AF=0.0076;EUR_AF=0.1839;SAS_AF=0.1207;AA=g|||;VT=SNP
2	57498095	rs145327062	G	A	100	PASS	AC=694;AF=0.138578;AN=5008;NS=2504;DP=15694;EAS_AF=0.3472;AMR_AF=0.0605;AFR_AF=0.0877;EUR_AF=0.0795;SAS_AF=0.1084;AA=g|||;VT=SNP
2	57498245	rs12473454	G	A	100	PASS	AC=1122;AF=0.224042;AN=5008;NS=2504;DP=15646;EAS_AF=0.1458;AMR_AF=0.2421;AFR_AF=0.1891;EUR_AF=0.2783;SAS_AF=0.2832;AA=g|||;VT=SNP
2	57498544	rs4446062	G	A	100	PASS	AC=1266;AF=0.252796;AN=5008;NS=2504;DP=21546;EAS_AF=0.4514;AMR_AF=0.2824;AFR_AF=0.0953;EUR_AF=0.2634;SAS_AF=0.229;AA=a|||;VT=SNP
2	57499851	rs4672206	G	A	100	PASS	AC=2184;AF=0.436102;AN=5008;NS=2504;DP=20386;EAS_AF=0.4901;AMR_AF=0.3444;AFR_AF=0.4592;EUR_AF=0.4334;SAS_AF=0.4172;AA=g|||;VT=SNP
2	57500178	rs114097117	A	G	100	PASS	AC=578;AF=0.115415;AN=5008;NS=2504;DP=20320;EAS_AF=0.1081;AMR_AF=0.2219;AFR_AF=0.0076;EUR_AF=0.1859;SAS_AF=0.1207;AA=g|||;VT=SNP
2	57500858	rs12464122	T	C	100	PASS	AC=3722;AF=0.743211;AN=5008;NS=2504;DP=19053;EAS_AF=0.7202;AMR_AF=0.6787;AFR_AF=0.9092;EUR_AF=0.7087;SAS_AF=0.6237;AA=c|||;VT=SNP
2	57501502	rs143256494	G	A	100	PASS	AC=618;AF=0.123403;AN=5008;NS=2504;DP=19893;EAS_AF=0.3433;AMR_AF=0.0159;AFR_AF=0.1188;EUR_AF=0.0308;SAS_AF=0.0746;AA=g|||;VT=SNP
2	57501539	rs58191793	T	C	100	PASS	AC=579;AF=0.115615;AN=5008;NS=2504;DP=20015;EAS_AF=0.1091;AMR_AF=0.2219;AFR_AF=0.0076;EUR_AF=0.1859;SAS_AF=0.1207;AA=t|||;VT=SNP
2	57501743	rs61083901	A	G	100	PASS	AC=581;AF=0.116014;AN=5008;NS=2504;DP=19893;EAS_AF=0.1081;AMR_AF=0.2219;AFR_AF=0.0098;EUR_AF=0.1859;SAS_AF=0.1207;AA=g|||;VT=SNP
2	57502029	rs4263099	T	G	100	PASS	AC=482;AF=0.096246;AN=5008;NS=2504;DP=20409;EAS_AF=0.0903;AMR_AF=0.0677;AFR_AF=0.1483;EUR_AF=0.1054;SAS_AF=0.0429;AA=t|||;VT=SNP
2	57502087	rs7426115	T	G	100	PASS	AC=579;AF=0.115615;AN=5008;NS=2504;DP=19158;EAS_AF=0.1091;AMR_AF=0.2219;AFR_AF=0.0076;EUR_AF=0.1859;SAS_AF=0.1207;AA=g|||;VT=SNP
2	57502093	rs114501384	A	T	100	PASS	AC=579;AF=0.115615;AN=5008;NS=2504;DP=18889;EAS_AF=0.1091;AMR_AF=0.2219;AFR_AF=0.0076;EUR_AF=0.1859;SAS_AF=0.1207;AA=t|||;VT=SNP
2	57502281	rs146015020	T	C	100	PASS	AC=576;AF=0.115016;AN=5008;NS=2504;DP=18077;EAS_AF=0.1081;AMR_AF=0.2219;AFR_AF=0.0076;EUR_AF=0.1839;SAS_AF=0.1207;AA=t|||;VT=SNP
2	57502494	rs141688389	G	A	100	PASS	AC=580;AF=0.115815;AN=5008;NS=2504;DP=19772;EAS_AF=0.1091;AMR_AF=0.2219;AFR_AF=0.0098;EUR_AF=0.1839;SAS_AF=0.1207;AA=g|||;VT=SNP
2	57502555	rs4671305	A	G	100	PASS	AC=3723;AF=0.743411;AN=5008;NS=2504;DP=18778;EAS_AF=0.7202;AMR_AF=0.6787;AFR_AF=0.9092;EUR_AF=0.7087;SAS_AF=0.6247;AA=g|||;VT=SNP
2	57502675	rs150185570	C	G	100	PASS	AC=576;AF=0.115016;AN=5008;NS=2504;DP=20678;EAS_AF=0.1081;AMR_AF=0.2219;AFR_AF=0.0076;EUR_AF=0.1839;SAS_AF=0.1207;AA=c|||;VT=SNP
2	57502794	rs115141688	T	A	100	PASS	AC=576;AF=0.115016;AN=5008;NS=2504;DP=21625;EAS_AF=0.1081;AMR_AF=0.2219;AFR_AF=0.0076;EUR_AF=0.1839;SAS_AF=0.1207;AA=t|||;VT=SNP
2	57503150	rs111838930	C	T	100	PASS	AC=946;AF=0.188898;AN=5008;NS=2504;DP=22494;EAS_AF=0.3452;AMR_AF=0.1009;AFR_AF=0.1846;EUR_AF=0.1511;SAS_AF=0.135;AA=c|||;VT=SNP
2	57503255	rs111490761	T	A	100	PASS	AC=1114;AF=0.222444;AN=5008;NS=2504;DP=20098;EAS_AF=0.3472;AMR_AF=0.1009;AFR_AF=0.3071;EUR_AF=0.1541;SAS_AF=0.136;AA=t|||;VT=SNP
2	57503677	rs7597827	C	T	100	PASS	AC=830;AF=0.165735;AN=5008;NS=2504;DP=17321;EAS_AF=0.1081;AMR_AF=0.2608;AFR_AF=0.1044;EUR_AF=0.2565;SAS_AF=0.1472;AA=c|||;VT=SNP
2	57503756	rs147836537	G	A	100	PASS	AC=577;AF=0.115216;AN=5008;NS=2504;DP=19850;EAS_AF=0.1081;AMR_AF=0.2233;AFR_AF=0.0076;EUR_AF=0.1839;SAS_AF=0.1207;AA=g|||;VT=SNP
2	57503774	rs141338116	G	T	100	PASS	AC=404;AF=0.0806709;AN=5008;NS=2504;DP=20356;EAS_AF=0.12;AMR_AF=0.0663;AFR_AF=0.0552;EUR_AF=0.0835;SAS_AF=0.0818;AA=N|||;VT=SNP
2	57503845	rs7571374	A	G	100	PASS	AC=3723;AF=0.743411;AN=5008;NS=2504;DP=19192;EAS_AF=0.7212;AMR_AF=0.6787;AFR_AF=0.9085;EUR_AF=0.7087;SAS_AF=0.6247;AA=N|||;VT=SNP
2	57504036	rs12713339	T	C	100	PASS	AC=3218;AF=0.642572;AN=5008;NS=2504;DP=19183;EAS_AF=0.7262;AMR_AF=0.647;AFR_AF=0.5393;EUR_AF=0.7087;SAS_AF=0.6247;AA=t|||;VT=SNP
2	57504076	rs75503274	G	A	100	PASS	AC=576;AF=0.115016;AN=5008;NS=2504;DP=19931;EAS_AF=0.1081;AMR_AF=0.2219;AFR_AF=0.0076;EUR_AF=0.1839;SAS_AF=0.1207;AA=g|||;VT=SNP
2	57504167	rs80035640	C	T	100	PASS	AC=579;AF=0.115615;AN=5008;NS=2504;DP=18740;EAS_AF=0.1081;AMR_AF=0.2219;AFR_AF=0.0098;EUR_AF=0.1839;SAS_AF=0.1207;AA=t|||;VT=SNP
2	57504390	rs75947435	T	A	100	PASS	AC=341;AF=0.0680911;AN=5008;NS=2504;DP=18531;EAS_AF=0.119;AMR_AF=0.0663;AFR_AF=0.0098;EUR_AF=0.0825;SAS_AF=0.0808;AA=t|||;VT=SNP
2	57504627	rs79933056	C	G	100	PASS	AC=586;AF=0.117013;AN=5008;NS=2504;DP=16811;EAS_AF=0.1081;AMR_AF=0.2248;AFR_AF=0.0098;EUR_AF=0.1879;SAS_AF=0.1217;AA=a|||;VT=SNP
2	57504838	rs58337425	G	A	100	PASS	AC=576;AF=0.115016;AN=5008;NS=2504;DP=20839;EAS_AF=0.1081;AMR_AF=0.2219;AFR_AF=0.0076;EUR_AF=0.1839;SAS_AF=0.1207;AA=g|||;VT=SNP
2	57505137	rs34393237	C	A	100	PASS	AC=1092;AF=0.218051;AN=5008;NS=2504;DP=18971;EAS_AF=0.1419;AMR_AF=0.2392;AFR_AF=0.1725;EUR_AF=0.2793;SAS_AF=0.2802;AA=c|||;VT=SNP
2	57505183	rs12620967	G	A	100	PASS	AC=3786;AF=0.75599;AN=5008;NS=2504;DP=19725;EAS_AF=0.7222;AMR_AF=0.6787;AFR_AF=0.966;EUR_AF=0.7008;SAS_AF=0.6186;AA=a|||;VT=SNP
2	57505345	rs12611561	T	A	100	PASS	AC=668;AF=0.133387;AN=5008;NS=2504;DP=20334;EAS_AF=0.0952;AMR_AF=0.1772;AFR_AF=0.0234;EUR_AF=0.1799;SAS_AF=0.2423;AA=t|||;VT=SNP
2	57505519	rs77473670	A	G	100	PASS	AC=586;AF=0.117013;AN=5008;NS=2504;DP=19624;EAS_AF=0.1081;AMR_AF=0.2248;AFR_AF=0.0076;EUR_AF=0.1899;SAS_AF=0.1227;AA=a|||;VT=SNP
2	57505613	rs76103635	A	G	100	PASS	AC=585;AF=0.116813;AN=5008;NS=2504;DP=19120;EAS_AF=0.1081;AMR_AF=0.2248;AFR_AF=0.0076;EUR_AF=0.1899;SAS_AF=0.1217;AA=a|||;VT=SNP
2	57505619	rs76034522	A	G	100	PASS	AC=619;AF=0.123602;AN=5008;NS=2504;DP=19192;EAS_AF=0.3442;AMR_AF=0.0159;AFR_AF=0.118;EUR_AF=0.0308;SAS_AF=0.0757;AA=a|||;VT=SNP
2	57505963	rs61105931	C	T	100	PASS	AC=585;AF=0.116813;AN=5008;NS=2504;DP=17178;EAS_AF=0.1081;AMR_AF=0.2248;AFR_AF=0.0076;EUR_AF=0.1899;SAS_AF=0.1217;AA=c|||;VT=SNP
2	57506098	rs79390367	G	T	100	PASS	AC=341;AF=0.0680911;AN=5008;NS=2504;DP=16779;EAS_AF=0.119;AMR_AF=0.0663;AFR_AF=0.0098;EUR_AF=0.0825;SAS_AF=0.0808;AA=g|||;VT=SNP
2	57506444	rs12615474	A	G	100	PASS	AC=645;AF=0.128794;AN=5008;NS=2504;DP=17901;EAS_AF=0.0952;AMR_AF=0.1715;AFR_AF=0.0106;EUR_AF=0.1789;SAS_AF=0.2413;AA=a|||;VT=SNP
2	57506514	rs1608217	G	C	100	PASS	AC=583;AF=0.116414;AN=5008;NS=2504;DP=18073;EAS_AF=0.1081;AMR_AF=0.2248;AFR_AF=0.0083;EUR_AF=0.1869;SAS_AF=0.1217;AA=g|||;VT=SNP
2	57506604	rs1608216	T	C	100	PASS	AC=584;AF=0.116613;AN=5008;NS=2504;DP=16730;EAS_AF=0.1081;AMR_AF=0.2248;AFR_AF=0.0076;EUR_AF=0.1889;SAS_AF=0.1217;AA=t|||;VT=SNP
2	57507000	rs72813260	T	C	100	PASS	AC=428;AF=0.0854633;AN=5008;NS=2504;DP=17229;EAS_AF=0.1171;AMR_AF=0.049;AFR_AF=0.0053;EUR_AF=0.0765;SAS_AF=0.1963;AA=t|||;VT=SNP
2	57507452	rs6743911	G	T	100	PASS	AC=2081;AF=0.415535;AN=5008;NS=2504;DP=19144;EAS_AF=0.4792;AMR_AF=0.3055;AFR_AF=0.4856;EUR_AF=0.3598;SAS_AF=0.3906;AA=g|||;VT=SNP
2	57507510	rs1589603	A	G	100	PASS	AC=583;AF=0.116414;AN=5008;NS=2504;DP=18517;EAS_AF=0.1081;AMR_AF=0.2248;AFR_AF=0.0076;EUR_AF=0.1879;SAS_AF=0.1217;AA=a|||;VT=SNP
2	57507669	rs72813261	T	C	100	PASS	AC=646;AF=0.128994;AN=5008;NS=2504;DP=18052;EAS_AF=0.0952;AMR_AF=0.1715;AFR_AF=0.0106;EUR_AF=0.1799;SAS_AF=0.2413;AA=t|||;VT=SNP
2	57507841	rs75254793	A	G	100	PASS	AC=577;AF=0.115216;AN=5008;NS=2504;DP=286;EAS_AF=0.1081;AMR_AF=0.2219;AFR_AF=0.0076;EUR_AF=0.1849;SAS_AF=0.1207;AA=A|||;VT=SNP
2	57508874	rs72939719	C	T	100	PASS	AC=706;AF=0.140974;AN=5008;NS=2504;DP=10583;EAS_AF=0.1081;AMR_AF=0.2334;AFR_AF=0.0953;EUR_AF=0.1889;SAS_AF=0.1217;AA=T|||;VT=SNP
2	57508917	rs72939722	A	G	100	PASS	AC=707;AF=0.141174;AN=5008;NS=2504;DP=10305;EAS_AF=0.1081;AMR_AF=0.2334;AFR_AF=0.0961;EUR_AF=0.1889;SAS_AF=0.1217;AA=A|||;VT=SNP
2	57509322	rs140584725	C	A	100	PASS	AC=666;AF=0.132987;AN=5008;NS=2504;DP=12465;EAS_AF=0.0952;AMR_AF=0.1772;AFR_AF=0.0234;EUR_AF=0.1789;SAS_AF=0.2413;AA=C|||;VT=SNP
2	57510046	rs114718790	T	C	100	PASS	AC=747;AF=0.149161;AN=5008;NS=2504;DP=21075;EAS_AF=0.1181;AMR_AF=0.2378;AFR_AF=0.118;EUR_AF=0.1879;SAS_AF=0.1207;AA=t|||;VT=SNP
2	57510048	rs114729034	A	G	100	PASS	AC=592;AF=0.118211;AN=5008;NS=2504;DP=21147;EAS_AF=0.1181;AMR_AF=0.2248;AFR_AF=0.0083;EUR_AF=0.1869;SAS_AF=0.1207;AA=A|||;VT=SNP
2	57513563	rs76727205	T	C	100	PASS	AC=1116;AF=0.222843;AN=5008;NS=2504;DP=18883;EAS_AF=0.4683;AMR_AF=0.1268;AFR_AF=0.1581;EUR_AF=0.162;SAS_AF=0.1881;AA=T|||;VT=SNP
2	57513717	rs72813263	C	T	100	PASS	AC=667;AF=0.133187;AN=5008;NS=2504;DP=17525;EAS_AF=0.0933;AMR_AF=0.1758;AFR_AF=0.0242;EUR_AF=0.1789;SAS_AF=0.2444;AA=T|||;VT=SNP
2	57513928	rs75436282	T	G	100	PASS	AC=567;AF=0.113219;AN=5008;NS=2504;DP=16385;EAS_AF=0.12;AMR_AF=0.1095;AFR_AF=0.0832;EUR_AF=0.1551;SAS_AF=0.1063;AA=T|||;VT=SNP
2	57514400	rs1916142	T	C	100	PASS	AC=1325;AF=0.264577;AN=5008;NS=2504;DP=14588;EAS_AF=0.4692;AMR_AF=0.1383;AFR_AF=0.3094;EUR_AF=0.162;SAS_AF=0.1881;AA=C|||;VT=SNP
2	57514841	rs1916141	C	A	100	PASS	AC=903;AF=0.180312;AN=5008;NS=2504;DP=16195;EAS_AF=0.3462;AMR_AF=0.072;AFR_AF=0.2405;EUR_AF=0.0795;SAS_AF=0.1084;AA=A|||;VT=SNP
2	57514965	rs6545644	C	G	100	PASS	AC=697;AF=0.139177;AN=5008;NS=2504;DP=16823;EAS_AF=0.3472;AMR_AF=0.0605;AFR_AF=0.09;EUR_AF=0.0795;SAS_AF=0.1084;AA=C|||;VT=SNP
2	57514968	rs7599954	G	A	100	PASS	AC=905;AF=0.180711;AN=5008;NS=2504;DP=16742;EAS_AF=0.3482;AMR_AF=0.072;AFR_AF=0.2405;EUR_AF=0.0795;SAS_AF=0.1084;AA=A|||;VT=SNP
2	57515114	rs72813265	A	T	100	PASS	AC=666;AF=0.132987;AN=5008;NS=2504;DP=16377;EAS_AF=0.0962;AMR_AF=0.1772;AFR_AF=0.0234;EUR_AF=0.1769;SAS_AF=0.2423;AA=A|||;VT=SNP
2	57516048	rs7603447	C	A	100	PASS	AC=1229;AF=0.245407;AN=5008;NS=2504;DP=18920;EAS_AF=0.4494;AMR_AF=0.1369;AFR_AF=0.2511;EUR_AF=0.163;SAS_AF=0.1892;AA=A|||;VT=SNP
2	57516470	rs2037518	G	C	100	PASS	AC=3704;AF=0.739617;AN=5008;NS=2504;DP=18380;EAS_AF=0.7183;AMR_AF=0.67;AFR_AF=0.9085;EUR_AF=0.7018;SAS_AF=0.6217;AA=C|||;VT=SNP
2	57517306	rs72813266	C	T	100	PASS	AC=645;AF=0.128794;AN=5008;NS=2504;DP=13111;EAS_AF=0.0952;AMR_AF=0.1715;AFR_AF=0.0106;EUR_AF=0.1789;SAS_AF=0.2413;AA=C|||;VT=SNP
2	57517538	rs75972485	C	T	100	PASS	AC=581;AF=0.116014;AN=5008;NS=2504;DP=13336;EAS_AF=0.1062;AMR_AF=0.2233;AFR_AF=0.0076;EUR_AF=0.1869;SAS_AF=0.1237;AA=C|||;VT=SNP
2	57518011	rs1403335	T	C	100	PASS	AC=1109;AF=0.221446;AN=5008;NS=2504;DP=17596;EAS_AF=0.1438;AMR_AF=0.245;AFR_AF=0.1702;EUR_AF=0.2883;SAS_AF=0.2853;AA=T|||;VT=SNP
2	57518671	rs1522760	T	C	100	PASS	AC=3732;AF=0.745208;AN=5008;NS=2504;DP=19241;EAS_AF=0.7252;AMR_AF=0.6787;AFR_AF=0.9085;EUR_AF=0.7137;SAS_AF=0.6247;AA=C|||;VT=SNP
2	57518874	rs76773290	A	T	100	PASS	AC=589;AF=0.117612;AN=5008;NS=2504;DP=18007;EAS_AF=0.1151;AMR_AF=0.2205;AFR_AF=0.0076;EUR_AF=0.1869;SAS_AF=0.1247;AA=A|||;VT=SNP
2	57519739	rs78345073	A	G	100	PASS	AC=705;AF=0.140775;AN=5008;NS=2504;DP=19100;EAS_AF=0.3512;AMR_AF=0.0605;AFR_AF=0.093;EUR_AF=0.0795;SAS_AF=0.1084;AA=A|||;VT=SNP
2	57519986	rs79232511	G	A	100	PASS	AC=337;AF=0.0672923;AN=5008;NS=2504;DP=17817;EAS_AF=0.1181;AMR_AF=0.0677;AFR_AF=0.0098;EUR_AF=0.0805;SAS_AF=0.0787;AA=G|||;VT=SNP
2	57520101	rs12470317	G	A	100	PASS	AC=647;AF=0.129193;AN=5008;NS=2504;DP=17647;EAS_AF=0.0952;AMR_AF=0.1715;AFR_AF=0.0106;EUR_AF=0.1799;SAS_AF=0.2423;AA=G|||;VT=SNP
2	57520145	rs76165394	C	T	100	PASS	AC=539;AF=0.107628;AN=5008;NS=2504;DP=16149;EAS_AF=0.3413;AMR_AF=0.0159;AFR_AF=0.0605;EUR_AF=0.0308;SAS_AF=0.0746;AA=C|||;VT=SNP
2	57521838	rs7572947	G	A	100	PASS	AC=1139;AF=0.227436;AN=5008;NS=2504;DP=15058;EAS_AF=0.1409;AMR_AF=0.245;AFR_AF=0.1982;EUR_AF=0.2873;SAS_AF=0.2822;AA=G|||;VT=SNP
2	57522284	rs77956017	T	C	100	PASS	AC=111;AF=0.0221645;AN=5008;NS=2504;DP=17607;EAS_AF=0.004;AMR_AF=0.0072;AFR_AF=0;EUR_AF=0.0199;SAS_AF=0.0838;AA=T|||;VT=SNP
2	57522419	rs75130654	C	G	100	PASS	AC=700;AF=0.139776;AN=5008;NS=2504;DP=15463;EAS_AF=0.3492;AMR_AF=0.0605;AFR_AF=0.09;EUR_AF=0.0795;SAS_AF=0.1094;AA=C|||;VT=SNP
2	57522456	rs111544272	T	A	100	PASS	AC=341;AF=0.0680911;AN=5008;NS=2504;DP=17726;EAS_AF=0.119;AMR_AF=0.0677;AFR_AF=0.0106;EUR_AF=0.0805;SAS_AF=0.0808;AA=T|||;VT=SNP
2	57522547	rs111549614	A	G	100	PASS	AC=341;AF=0.0680911;AN=5008;NS=2504;DP=16844;EAS_AF=0.119;AMR_AF=0.0677;AFR_AF=0.0106;EUR_AF=0.0805;SAS_AF=0.0808;AA=A|||;VT=SNP
2	57522673	rs77645745	A	G	100	PASS	AC=341;AF=0.0680911;AN=5008;NS=2504;DP=18843;EAS_AF=0.119;AMR_AF=0.0677;AFR_AF=0.0106;EUR_AF=0.0805;SAS_AF=0.0808;AA=A|||;VT=SNP
2	57523634	rs76803704	C	T	100	PASS	AC=691;AF=0.137979;AN=5008;NS=2504;DP=19705;EAS_AF=0.3452;AMR_AF=0.0605;AFR_AF=0.087;EUR_AF=0.0795;SAS_AF=0.1084;AA=C|||;VT=SNP
2	57524143	rs79861839	C	G	100	PASS	AC=595;AF=0.11881;AN=5008;NS=2504;DP=18097;EAS_AF=0.1161;AMR_AF=0.2219;AFR_AF=0.0076;EUR_AF=0.1899;SAS_AF=0.1258;AA=C|||;VT=SNP
2	57524463	rs13020982	G	A	100	PASS	AC=1119;AF=0.223442;AN=5008;NS=2504;DP=22116;EAS_AF=0.1389;AMR_AF=0.2392;AFR_AF=0.1929;EUR_AF=0.2813;SAS_AF=0.2812;AA=G|||;VT=SNP
2	57524973	rs12477131	A	G	100	PASS	AC=478;AF=0.0954473;AN=5008;NS=2504;DP=17980;EAS_AF=0.0476;AMR_AF=0.0706;AFR_AF=0.1755;EUR_AF=0.1064;SAS_AF=0.0429;AA=A|||;VT=SNP
2	57525014	rs2310821	G	A	100	PASS	AC=340;AF=0.0678914;AN=5008;NS=2504;DP=17416;EAS_AF=0.119;AMR_AF=0.0677;AFR_AF=0.0106;EUR_AF=0.0805;SAS_AF=0.0798;AA=G|||;VT=SNP
2	57528026	rs78345945	T	C	100	PASS	AC=596;AF=0.11901;AN=5008;NS=2504;DP=11873;EAS_AF=0.1161;AMR_AF=0.2233;AFR_AF=0.0076;EUR_AF=0.1899;SAS_AF=0.1258;AA=T|||;VT=SNP
2	57528386	rs75699260	T	C	100	PASS	AC=595;AF=0.11881;AN=5008;NS=2504;DP=14770;EAS_AF=0.1161;AMR_AF=0.2219;AFR_AF=0.0076;EUR_AF=0.1899;SAS_AF=0.1258;AA=T|||;VT=SNP
2	57528628	rs10170629	A	G	100	PASS	AC=659;AF=0.131589;AN=5008;NS=2504;DP=17913;EAS_AF=0.0516;AMR_AF=0.111;AFR_AF=0.2141;EUR_AF=0.1789;SAS_AF=0.0685;AA=A|||;VT=SNP
2	57528940	rs10194729	G	A	100	PASS	AC=3629;AF=0.724641;AN=5008;NS=2504;DP=14222;EAS_AF=0.7173;AMR_AF=0.67;AFR_AF=0.8517;EUR_AF=0.7018;SAS_AF=0.6227;AA=A|||;VT=SNP
2	57529226	rs17048745	A	G	100	PASS	AC=340;AF=0.0678914;AN=5008;NS=2504;DP=16116;EAS_AF=0.119;AMR_AF=0.0677;AFR_AF=0.0106;EUR_AF=0.0805;SAS_AF=0.0798;AA=A|||;VT=SNP
2	57530195	rs17805237	T	A	100	PASS	AC=612;AF=0.122204;AN=5008;NS=2504;DP=14219;EAS_AF=0.1151;AMR_AF=0.2233;AFR_AF=0.0091;EUR_AF=0.2048;SAS_AF=0.1258;AA=T|||;VT=SNP
2	57530326	rs13383742	T	A	100	PASS	AC=1006;AF=0.200879;AN=5008;NS=2504;DP=14446;EAS_AF=0.1151;AMR_AF=0.2507;AFR_AF=0.2927;EUR_AF=0.2048;SAS_AF=0.1258;AA=T|||;VT=SNP
2	57531343	rs17048746	A	G	100	PASS	AC=1117;AF=0.223043;AN=5008;NS=2504;DP=11320;EAS_AF=0.4573;AMR_AF=0.1282;AFR_AF=0.1717;EUR_AF=0.161;SAS_AF=0.182;AA=A|||;VT=SNP
2	57531366	rs17805303	G	C	100	PASS	AC=595;AF=0.11881;AN=5008;NS=2504;DP=11491;EAS_AF=0.1161;AMR_AF=0.2219;AFR_AF=0.0076;EUR_AF=0.1899;SAS_AF=0.1258;AA=G|||;VT=SNP
2	57531984	rs17192343	G	A	100	PASS	AC=663;AF=0.132388;AN=5008;NS=2504;DP=16060;EAS_AF=0.0923;AMR_AF=0.1758;AFR_AF=0.0242;EUR_AF=0.1799;SAS_AF=0.2403;AA=G|||;VT=SNP
2	57532112	rs17048747	A	G	100	PASS	AC=959;AF=0.191494;AN=5008;NS=2504;DP=16171;EAS_AF=0.2351;AMR_AF=0.2896;AFR_AF=0.0446;EUR_AF=0.2664;SAS_AF=0.1984;AA=A|||;VT=SNP
2	57532317	rs1357379	C	A	100	PASS	AC=2265;AF=0.452276;AN=5008;NS=2504;DP=15352;EAS_AF=0.4802;AMR_AF=0.353;AFR_AF=0.5212;EUR_AF=0.4364;SAS_AF=0.4172;AA=A|||;VT=SNP
2	57532939	rs17192434	T	C	100	PASS	AC=594;AF=0.11861;AN=5008;NS=2504;DP=13828;EAS_AF=0.1161;AMR_AF=0.2219;AFR_AF=0.0076;EUR_AF=0.1899;SAS_AF=0.1247;AA=T|||;VT=SNP
2	57533105	rs112483559	C	T	100	PASS	AC=673;AF=0.134385;AN=5008;NS=2504;DP=14955;EAS_AF=0.3264;AMR_AF=0.0605;AFR_AF=0.087;EUR_AF=0.0795;SAS_AF=0.1094;AA=C|||;VT=SNP
2	57533109	rs60427748	G	A	100	PASS	AC=673;AF=0.134385;AN=5008;NS=2504;DP=14760;EAS_AF=0.1012;AMR_AF=0.1758;AFR_AF=0.025;EUR_AF=0.1799;SAS_AF=0.2403;AA=G|||;VT=SNP
2	57533163	rs78332698	G	A	100	PASS	AC=334;AF=0.0666933;AN=5008;NS=2504;DP=14484;EAS_AF=0.119;AMR_AF=0.0677;AFR_AF=0.0106;EUR_AF=0.0805;SAS_AF=0.0736;AA=G|||;VT=SNP
2	57533197	rs77402189	G	A	100	PASS	AC=336;AF=0.0670927;AN=5008;NS=2504;DP=14086;EAS_AF=0.119;AMR_AF=0.0677;AFR_AF=0.0121;EUR_AF=0.0805;SAS_AF=0.0736;AA=G|||;VT=SNP
2	57533217	rs113619341	G	A	100	PASS	AC=334;AF=0.0666933;AN=5008;NS=2504;DP=14326;EAS_AF=0.119;AMR_AF=0.0677;AFR_AF=0.0106;EUR_AF=0.0805;SAS_AF=0.0736;AA=G|||;VT=SNP
2	57534066	rs139099907	G	A	100	PASS	AC=687;AF=0.137181;AN=5008;NS=2504;DP=19644;EAS_AF=0.3363;AMR_AF=0.0605;AFR_AF=0.09;EUR_AF=0.0795;SAS_AF=0.1094;AA=G|||;VT=SNP
2	57536025	rs114959168	C	T	100	PASS	AC=696;AF=0.138978;AN=5008;NS=2504;DP=22075;EAS_AF=0.3284;AMR_AF=0.0605;AFR_AF=0.1029;EUR_AF=0.0805;SAS_AF=0.1084;AA=T|||;VT=SNP
2	57536044	rs149956420	C	A	100	PASS	AC=584;AF=0.116613;AN=5008;NS=2504;DP=22380;EAS_AF=0.1141;AMR_AF=0.2205;AFR_AF=0.0076;EUR_AF=0.1839;SAS_AF=0.1237;AA=C|||;VT=SNP
2	57536758	rs57567886	G	T	100	PASS	AC=1089;AF=0.217452;AN=5008;NS=2504;DP=12973;EAS_AF=0.3284;AMR_AF=0.1037;AFR_AF=0.3011;EUR_AF=0.1541;SAS_AF=0.136;AA=G|||;VT=SNP
2	57538301	rs76457688	G	C	100	PASS	AC=333;AF=0.0664936;AN=5008;NS=2504;DP=12799;EAS_AF=0.119;AMR_AF=0.0663;AFR_AF=0.0106;EUR_AF=0.0805;SAS_AF=0.0736;AA=G|||;VT=SNP
2	57539209	rs17805484	T	G	100	PASS	AC=1119;AF=0.223442;AN=5008;NS=2504;DP=17506;EAS_AF=0.1498;AMR_AF=0.2435;AFR_AF=0.1717;EUR_AF=0.2903;SAS_AF=0.2863;AA=T|||;VT=SNP
2	57539489	rs1357378	T	A	100	PASS	AC=1115;AF=0.222644;AN=5008;NS=2504;DP=17443;EAS_AF=0.1488;AMR_AF=0.245;AFR_AF=0.171;EUR_AF=0.2873;SAS_AF=0.2863;AA=T|||;VT=SNP
2	57540355	rs1403271	T	C	100	PASS	AC=576;AF=0.115016;AN=5008;NS=2504;DP=17089;EAS_AF=0.1161;AMR_AF=0.2104;AFR_AF=0.0076;EUR_AF=0.1799;SAS_AF=0.1247;AA=T|||;VT=SNP
2	57540937	rs75189617	C	A	100	PASS	AC=673;AF=0.134385;AN=5008;NS=2504;DP=18175;EAS_AF=0.3264;AMR_AF=0.0605;AFR_AF=0.087;EUR_AF=0.0795;SAS_AF=0.1094;AA=C|||;VT=SNP
2	57541471	rs7607700	C	T	100	PASS	AC=3537;AF=0.70627;AN=5008;NS=2504;DP=17954;EAS_AF=0.7123;AMR_AF=0.6671;AFR_AF=0.7935;EUR_AF=0.6998;SAS_AF=0.6166;AA=T|||;VT=SNP
2	57542480	rs75129883	A	G	100	PASS	AC=617;AF=0.123203;AN=5008;NS=2504;DP=18464;EAS_AF=0.1151;AMR_AF=0.2248;AFR_AF=0.0272;EUR_AF=0.1859;SAS_AF=0.1247;AA=A|||;VT=SNP
2	57542882	rs13408500	T	C	100	PASS	AC=1361;AF=0.271765;AN=5008;NS=2504;DP=19663;EAS_AF=0.4603;AMR_AF=0.17;AFR_AF=0.2549;EUR_AF=0.2346;SAS_AF=0.2106;AA=T|||;VT=SNP
2	57544169	rs1818824	A	T	100	PASS	AC=3703;AF=0.739417;AN=5008;NS=2504;DP=14603;EAS_AF=0.7153;AMR_AF=0.6744;AFR_AF=0.907;EUR_AF=0.7058;SAS_AF=0.6186;AA=C|||;VT=SNP
2	57544507	rs79984372	A	C	100	PASS	AC=615;AF=0.122804;AN=5008;NS=2504;DP=15307;EAS_AF=0.3353;AMR_AF=0.0159;AFR_AF=0.121;EUR_AF=0.0308;SAS_AF=0.0767;AA=A|||;VT=SNP
2	57544619	rs2204143	T	A	100	PASS	AC=3713;AF=0.741414;AN=5008;NS=2504;DP=16538;EAS_AF=0.7143;AMR_AF=0.6787;AFR_AF=0.9085;EUR_AF=0.7097;SAS_AF=0.6207;AA=A|||;VT=SNP
2	57544719	rs77152829	T	C	100	PASS	AC=1104;AF=0.220447;AN=5008;NS=2504;DP=17425;EAS_AF=0.4583;AMR_AF=0.1268;AFR_AF=0.1611;EUR_AF=0.16;SAS_AF=0.184;AA=T|||;VT=SNP
2	57546133	rs78084001	C	A	100	PASS	AC=332;AF=0.0662939;AN=5008;NS=2504;DP=19434;EAS_AF=0.119;AMR_AF=0.0663;AFR_AF=0.0098;EUR_AF=0.0805;SAS_AF=0.0736;AA=C|||;VT=SNP
2	57546199	rs4672207	C	T	100	PASS	AC=664;AF=0.132588;AN=5008;NS=2504;DP=18266;EAS_AF=0.0933;AMR_AF=0.1772;AFR_AF=0.0234;EUR_AF=0.1789;SAS_AF=0.2413;AA=C|||;VT=SNP
2	57546509	rs34495487	G	C	100	PASS	AC=434;AF=0.0866613;AN=5008;NS=2504;DP=20221;EAS_AF=0.0456;AMR_AF=0.0677;AFR_AF=0.1445;EUR_AF=0.1093;SAS_AF=0.0409;AA=G|||;VT=SNP
2	57546562	rs80004569	G	A	100	PASS	AC=331;AF=0.0660942;AN=5008;NS=2504;DP=19859;EAS_AF=0.119;AMR_AF=0.0648;AFR_AF=0.0098;EUR_AF=0.0805;SAS_AF=0.0736;AA=G|||;VT=SNP
2	57546578	rs79293457	G	A	100	PASS	AC=665;AF=0.132788;AN=5008;NS=2504;DP=19927;EAS_AF=0.0933;AMR_AF=0.1772;AFR_AF=0.0234;EUR_AF=0.1789;SAS_AF=0.2423;AA=G|||;VT=SNP
2	57546882	rs74260859	A	C	100	PASS	AC=1404;AF=0.280351;AN=5008;NS=2504;DP=18783;EAS_AF=0.4613;AMR_AF=0.17;AFR_AF=0.2867;EUR_AF=0.2346;SAS_AF=0.2106;AA=a|||;VT=SNP
2	57547114	rs1357377	C	T	100	PASS	AC=3608;AF=0.720447;AN=5008;NS=2504;DP=17549;EAS_AF=0.7123;AMR_AF=0.6686;AFR_AF=0.8487;EUR_AF=0.6978;SAS_AF=0.6155;AA=T|||;VT=SNP
2	57547744	rs112533572	T	C	100	PASS	AC=798;AF=0.159345;AN=5008;NS=2504;DP=19603;EAS_AF=0.1161;AMR_AF=0.2349;AFR_AF=0.1589;EUR_AF=0.1849;SAS_AF=0.1247;AA=C|||;VT=SNP
2	57548637	rs1879931	G	A	100	PASS	AC=3688;AF=0.736422;AN=5008;NS=2504;DP=17789;EAS_AF=0.7133;AMR_AF=0.6686;AFR_AF=0.9085;EUR_AF=0.6968;SAS_AF=0.6166;AA=g|||;VT=SNP
2	57548696	rs1818823	T	C	100	PASS	AC=590;AF=0.117812;AN=5008;NS=2504;DP=17838;EAS_AF=0.1151;AMR_AF=0.2233;AFR_AF=0.0083;EUR_AF=0.1849;SAS_AF=0.1247;AA=t|||;VT=SNP
2	57549451	rs11125710	G	T	100	PASS	AC=3682;AF=0.735224;AN=5008;NS=2504;DP=14529;EAS_AF=0.7133;AMR_AF=0.67;AFR_AF=0.9047;EUR_AF=0.6958;SAS_AF=0.6155;AA=g|||;VT=SNP
2	57549639	rs11125711	G	A	100	PASS	AC=2550;AF=0.509185;AN=5008;NS=2504;DP=13186;EAS_AF=0.5972;AMR_AF=0.4107;AFR_AF=0.5015;EUR_AF=0.5159;SAS_AF=0.4918;AA=G|||;VT=SNP
2	57550045	rs13401303	C	G	100	PASS	AC=4223;AF=0.843251;AN=5008;NS=2504;DP=11303;EAS_AF=0.8413;AMR_AF=0.719;AFR_AF=0.9879;EUR_AF=0.7724;SAS_AF=0.8108;AA=G|||;VT=SNP
2	57550380	rs76785474	T	C	100	PASS	AC=587;AF=0.117212;AN=5008;NS=2504;DP=13149;EAS_AF=0.1151;AMR_AF=0.2233;AFR_AF=0.0083;EUR_AF=0.1829;SAS_AF=0.1237;AA=T|||;VT=SNP
2	57550788	rs36077725	G	C	100	PASS	AC=429;AF=0.0856629;AN=5008;NS=2504;DP=16264;EAS_AF=0.0437;AMR_AF=0.0634;AFR_AF=0.1513;EUR_AF=0.1014;SAS_AF=0.0399;AA=G|||;VT=SNP
2	57551880	rs12618069	G	C	100	PASS	AC=656;AF=0.13099;AN=5008;NS=2504;DP=13684;EAS_AF=0.1012;AMR_AF=0.1744;AFR_AF=0.0106;EUR_AF=0.1789;SAS_AF=0.2444;AA=G|||;VT=SNP
2	57552412	rs4365449	A	G	100	PASS	AC=583;AF=0.116414;AN=5008;NS=2504;DP=14673;EAS_AF=0.1151;AMR_AF=0.219;AFR_AF=0.0083;EUR_AF=0.1839;SAS_AF=0.1217;AA=A|||;VT=SNP
2	57552483	rs12464621	A	G	100	PASS	AC=1092;AF=0.218051;AN=5008;NS=2504;DP=15266;EAS_AF=0.1458;AMR_AF=0.2421;AFR_AF=0.1573;EUR_AF=0.2863;SAS_AF=0.2873;AA=A|||;VT=SNP
2	57553706	rs147804554	C	T	100	PASS	AC=1010;AF=0.201677;AN=5008;NS=2504;DP=21682;EAS_AF=0.3323;AMR_AF=0.1037;AFR_AF=0.2383;EUR_AF=0.1541;SAS_AF=0.136;AA=C|||;VT=SNP
2	57554462	rs149020427	C	A	100	PASS	AC=674;AF=0.134585;AN=5008;NS=2504;DP=11903;EAS_AF=0.0992;AMR_AF=0.1772;AFR_AF=0.0234;EUR_AF=0.1809;SAS_AF=0.2434;AA=C|||;VT=SNP
2	57555880	rs55877153	A	G	100	PASS	AC=438;AF=0.0874601;AN=5008;NS=2504;DP=16795;EAS_AF=0.0446;AMR_AF=0.0677;AFR_AF=0.1483;EUR_AF=0.1093;SAS_AF=0.0409;AA=A|||;VT=SNP
2	57559359	rs17048752	T	C	100	PASS	AC=331;AF=0.0660942;AN=5008;NS=2504;DP=15545;EAS_AF=0.1171;AMR_AF=0.0663;AFR_AF=0.0106;EUR_AF=0.0805;SAS_AF=0.0736;AA=T|||;VT=SNP
2	57560720	rs17805647	A	T	100	PASS	AC=644;AF=0.128594;AN=5008;NS=2504;DP=14182;EAS_AF=0.0933;AMR_AF=0.17;AFR_AF=0.0106;EUR_AF=0.1789;SAS_AF=0.2434;AA=A|||;VT=SNP
2	57560926	rs13014497	G	A	100	PASS	AC=1156;AF=0.230831;AN=5008;NS=2504;DP=11760;EAS_AF=0.1359;AMR_AF=0.2478;AFR_AF=0.211;EUR_AF=0.2883;SAS_AF=0.2843;AA=G|||;VT=SNP
2	57561548	rs112163870	A	G	100	PASS	AC=549;AF=0.109625;AN=5008;NS=2504;DP=13117;EAS_AF=0.119;AMR_AF=0.1081;AFR_AF=0.0756;EUR_AF=0.1541;SAS_AF=0.1012;AA=A|||;VT=SNP
2	57561640	rs4672208	T	C	100	PASS	AC=1165;AF=0.232628;AN=5008;NS=2504;DP=15663;EAS_AF=0.1379;AMR_AF=0.2478;AFR_AF=0.2126;EUR_AF=0.2913;SAS_AF=0.2863;AA=T|||;VT=SNP
2	57561967	rs4672209	A	C	100	PASS	AC=1277;AF=0.254992;AN=5008;NS=2504;DP=15382;EAS_AF=0.1379;AMR_AF=0.2522;AFR_AF=0.2995;EUR_AF=0.2853;SAS_AF=0.2863;AA=C|||;VT=SNP
2	57562544	rs138838701	A	G	100	PASS	AC=727;AF=0.145168;AN=5008;NS=2504;DP=18510;EAS_AF=0.119;AMR_AF=0.2507;AFR_AF=0.0083;EUR_AF=0.2167;SAS_AF=0.2086;AA=a|||;VT=SNP
2	57562864	rs78042542	G	A	100	PASS	AC=330;AF=0.0658946;AN=5008;NS=2504;DP=15039;EAS_AF=0.1171;AMR_AF=0.0663;AFR_AF=0.0098;EUR_AF=0.0805;SAS_AF=0.0736;AA=G|||;VT=SNP
2	57563234	rs1554525	A	G	100	PASS	AC=331;AF=0.0660942;AN=5008;NS=2504;DP=16434;EAS_AF=0.1181;AMR_AF=0.0663;AFR_AF=0.0098;EUR_AF=0.0805;SAS_AF=0.0736;AA=A|||;VT=SNP
2	57563358	rs4671306	T	C	100	PASS	AC=644;AF=0.128594;AN=5008;NS=2504;DP=17711;EAS_AF=0.0933;AMR_AF=0.1715;AFR_AF=0.0106;EUR_AF=0.1789;SAS_AF=0.2423;AA=T|||;VT=SNP
2	57564274	rs1357340	A	G	100	PASS	AC=3716;AF=0.742013;AN=5008;NS=2504;DP=19607;EAS_AF=0.7242;AMR_AF=0.6758;AFR_AF=0.9092;EUR_AF=0.7048;SAS_AF=0.6196;AA=G|||;VT=SNP
2	57564785	rs75018434	T	C	100	PASS	AC=631;AF=0.125998;AN=5008;NS=2504;DP=14597;EAS_AF=0.3482;AMR_AF=0.0187;AFR_AF=0.1203;EUR_AF=0.0338;SAS_AF=0.0757;AA=T|||;VT=SNP
2	57565009	rs13004837	A	G	100	PASS	AC=3416;AF=0.682109;AN=5008;NS=2504;DP=17493;EAS_AF=0.7232;AMR_AF=0.6542;AFR_AF=0.6906;EUR_AF=0.7087;SAS_AF=0.6207;AA=G|||;VT=SNP
2	57565758	rs72813286	T	A	100	PASS	AC=1139;AF=0.227436;AN=5008;NS=2504;DP=18442;EAS_AF=0.1389;AMR_AF=0.2478;AFR_AF=0.1952;EUR_AF=0.2893;SAS_AF=0.2843;AA=T|||;VT=SNP
2	57565896	rs13420836	G	C	100	PASS	AC=3406;AF=0.680112;AN=5008;NS=2504;DP=16625;EAS_AF=0.7222;AMR_AF=0.6513;AFR_AF=0.6899;EUR_AF=0.7048;SAS_AF=0.6186;AA=C|||;VT=SNP
2	57566255	rs17805808	C	G	100	PASS	AC=1254;AF=0.250399;AN=5008;NS=2504;DP=17734;EAS_AF=0.1379;AMR_AF=0.2565;AFR_AF=0.2806;EUR_AF=0.2873;SAS_AF=0.2832;AA=g|||;VT=SNP
2	57566838	rs17048762	C	T	100	PASS	AC=777;AF=0.155152;AN=5008;NS=2504;DP=16104;EAS_AF=0.3512;AMR_AF=0.0605;AFR_AF=0.1467;EUR_AF=0.0795;SAS_AF=0.1094;AA=c|||;VT=SNP
2	57566860	rs12468519	A	G	100	PASS	AC=1138;AF=0.227236;AN=5008;NS=2504;DP=16237;EAS_AF=0.1389;AMR_AF=0.2478;AFR_AF=0.1944;EUR_AF=0.2883;SAS_AF=0.2853;AA=a|||;VT=SNP
2	57566956	rs12468561	A	T	100	PASS	AC=4241;AF=0.846845;AN=5008;NS=2504;DP=15259;EAS_AF=0.8423;AMR_AF=0.7248;AFR_AF=0.9887;EUR_AF=0.7823;SAS_AF=0.8129;AA=t|||;VT=SNP
2	57567379	rs138967980	A	G	100	PASS	AC=584;AF=0.116613;AN=5008;NS=2504;DP=17491;EAS_AF=0.1151;AMR_AF=0.2205;AFR_AF=0.0076;EUR_AF=0.1819;SAS_AF=0.1247;AA=a|||;VT=SNP
2	57567456	rs116748494	T	A	100	PASS	AC=582;AF=0.116214;AN=5008;NS=2504;DP=20065;EAS_AF=0.1151;AMR_AF=0.2205;AFR_AF=0.0076;EUR_AF=0.1799;SAS_AF=0.1247;AA=t|||;VT=SNP
2	57567714	rs72813291	G	T	100	PASS	AC=666;AF=0.132987;AN=5008;NS=2504;DP=19799;EAS_AF=0.0942;AMR_AF=0.1758;AFR_AF=0.0242;EUR_AF=0.1789;SAS_AF=0.2423;AA=g|||;VT=SNP
2	57567730	rs72813293	T	C	100	PASS	AC=666;AF=0.132987;AN=5008;NS=2504;DP=20105;EAS_AF=0.0942;AMR_AF=0.1758;AFR_AF=0.0242;EUR_AF=0.1789;SAS_AF=0.2423;AA=t|||;VT=SNP
2	57567816	rs12052443	T	A	100	PASS	AC=1139;AF=0.227436;AN=5008;NS=2504;DP=20247;EAS_AF=0.1389;AMR_AF=0.2464;AFR_AF=0.1944;EUR_AF=0.2903;SAS_AF=0.2853;AA=t|||;VT=SNP
2	57568015	rs12052778	A	C	100	PASS	AC=311;AF=0.0621006;AN=5008;NS=2504;DP=18605;EAS_AF=0.0446;AMR_AF=0.0605;AFR_AF=0.0545;EUR_AF=0.1093;SAS_AF=0.0429;AA=a|||;VT=SNP
2	57568304	rs34478304	A	C	100	PASS	AC=438;AF=0.0874601;AN=5008;NS=2504;DP=18829;EAS_AF=0.0446;AMR_AF=0.0677;AFR_AF=0.146;EUR_AF=0.1103;SAS_AF=0.0429;AA=a|||;VT=SNP
2	57568573	rs1949705	T	C	100	PASS	AC=1134;AF=0.226438;AN=5008;NS=2504;DP=19378;EAS_AF=0.1379;AMR_AF=0.2464;AFR_AF=0.1921;EUR_AF=0.2903;SAS_AF=0.2843;AA=t|||;VT=SNP
2	57569104	rs77621473	C	T	100	PASS	AC=792;AF=0.158147;AN=5008;NS=2504;DP=18674;EAS_AF=0.1171;AMR_AF=0.2608;AFR_AF=0.0673;EUR_AF=0.2535;SAS_AF=0.1524;AA=c|||;VT=SNP
2	57569733	rs1403333	A	G	100	PASS	AC=3720;AF=0.742812;AN=5008;NS=2504;DP=16527;EAS_AF=0.7262;AMR_AF=0.6744;AFR_AF=0.9092;EUR_AF=0.7058;SAS_AF=0.6217;AA=g|||;VT=SNP
2	57569892	rs1403334	G	A	100	PASS	AC=666;AF=0.132987;AN=5008;NS=2504;DP=16451;EAS_AF=0.0933;AMR_AF=0.1744;AFR_AF=0.0242;EUR_AF=0.1789;SAS_AF=0.2444;AA=g|||;VT=SNP
2	57569975	rs1403273	A	G	100	PASS	AC=3801;AF=0.758986;AN=5008;NS=2504;DP=18633;EAS_AF=0.7262;AMR_AF=0.6816;AFR_AF=0.9667;EUR_AF=0.7058;SAS_AF=0.6217;AA=g|||;VT=SNP
2	57570194	rs17048767	C	T	100	PASS	AC=424;AF=0.0846645;AN=5008;NS=2504;DP=18847;EAS_AF=0.0446;AMR_AF=0.0591;AFR_AF=0.1415;EUR_AF=0.1064;SAS_AF=0.045;AA=c|||;VT=SNP
2	57570372	rs77272075	T	C	100	PASS	AC=152;AF=0.0303514;AN=5008;NS=2504;DP=17682;EAS_AF=0.003;AMR_AF=0.0447;AFR_AF=0.0272;EUR_AF=0.0487;SAS_AF=0.0337;AA=t|||;VT=SNP
2	57570588	rs10192883	A	C	100	PASS	AC=692;AF=0.138179;AN=5008;NS=2504;DP=17471;EAS_AF=0.121;AMR_AF=0.1167;AFR_AF=0.1778;EUR_AF=0.1541;SAS_AF=0.1012;AA=C|||;VT=SNP
2	57570624	rs17048770	G	A	100	PASS	AC=891;AF=0.177915;AN=5008;NS=2504;DP=17746;EAS_AF=0.3522;AMR_AF=0.0677;AFR_AF=0.2269;EUR_AF=0.0825;SAS_AF=0.1084;AA=G|||;VT=SNP
2	57570775	rs59564753	A	G	100	PASS	AC=888;AF=0.177316;AN=5008;NS=2504;DP=15916;EAS_AF=0.3542;AMR_AF=0.0648;AFR_AF=0.2269;EUR_AF=0.0805;SAS_AF=0.1074;AA=A|||;VT=SNP
2	57570776	rs61089971	C	T	100	PASS	AC=931;AF=0.185903;AN=5008;NS=2504;DP=15887;EAS_AF=0.3542;AMR_AF=0.0677;AFR_AF=0.2564;EUR_AF=0.0825;SAS_AF=0.1074;AA=C|||;VT=SNP
2	57571124	rs17805963	G	A	100	PASS	AC=583;AF=0.116414;AN=5008;NS=2504;DP=14579;EAS_AF=0.1151;AMR_AF=0.2205;AFR_AF=0.0083;EUR_AF=0.1799;SAS_AF=0.1247;AA=G|||;VT=SNP
2	57571600	rs17193105	C	T	100	PASS	AC=2645;AF=0.528155;AN=5008;NS=2504;DP=15975;EAS_AF=0.63;AMR_AF=0.4683;AFR_AF=0.6036;EUR_AF=0.5189;SAS_AF=0.3732;AA=T|||;VT=SNP
2	57571967	rs13004647	G	A	100	PASS	AC=448;AF=0.0894569;AN=5008;NS=2504;DP=16387;EAS_AF=0.0427;AMR_AF=0.0648;AFR_AF=0.1657;EUR_AF=0.1014;SAS_AF=0.0399;AA=G|||;VT=SNP
2	57572251	rs56910262	T	C	100	PASS	AC=696;AF=0.138978;AN=5008;NS=2504;DP=16931;EAS_AF=0.12;AMR_AF=0.1167;AFR_AF=0.1823;EUR_AF=0.1531;SAS_AF=0.1012;AA=C|||;VT=SNP
2	57572298	rs1949706	T	G	100	PASS	AC=611;AF=0.122005;AN=5008;NS=2504;DP=15520;EAS_AF=0.1151;AMR_AF=0.2219;AFR_AF=0.0272;EUR_AF=0.1819;SAS_AF=0.1247;AA=T|||;VT=SNP
2	57572335	rs35569120	C	A	100	PASS	AC=223;AF=0.0445288;AN=5008;NS=2504;DP=14098;EAS_AF=0.0446;AMR_AF=0.0504;AFR_AF=0.003;EUR_AF=0.0984;SAS_AF=0.0409;AA=C|||;VT=SNP
2	57572453	rs13407874	T	C	100	PASS	AC=663;AF=0.132388;AN=5008;NS=2504;DP=15183;EAS_AF=0.12;AMR_AF=0.111;AFR_AF=0.1596;EUR_AF=0.1541;SAS_AF=0.1012;AA=T|||;VT=SNP
2	57572678	rs77649852	T	C	100	PASS	AC=335;AF=0.066893;AN=5008;NS=2504;DP=13872;EAS_AF=0.1181;AMR_AF=0.0663;AFR_AF=0.0129;EUR_AF=0.0805;SAS_AF=0.0736;AA=T|||;VT=SNP
2	57572959	rs1916075	T	C	100	PASS	AC=3634;AF=0.725639;AN=5008;NS=2504;DP=15989;EAS_AF=0.7242;AMR_AF=0.6686;AFR_AF=0.8517;EUR_AF=0.7028;SAS_AF=0.6207;AA=C|||;VT=SNP
2	57573045	rs1522686	C	A	100	PASS	AC=3632;AF=0.72524;AN=5008;NS=2504;DP=17459;EAS_AF=0.7242;AMR_AF=0.6686;AFR_AF=0.8517;EUR_AF=0.7028;SAS_AF=0.6186;AA=A|||;VT=SNP
2	57573550	rs1357342	G	A	100	PASS	AC=611;AF=0.122005;AN=5008;NS=2504;DP=18201;EAS_AF=0.1151;AMR_AF=0.2205;AFR_AF=0.0272;EUR_AF=0.1829;SAS_AF=0.1247;AA=A|||;VT=SNP
2	57573557	rs1357343	A	G	100	PASS	AC=584;AF=0.116613;AN=5008;NS=2504;DP=18187;EAS_AF=0.1151;AMR_AF=0.2205;AFR_AF=0.0076;EUR_AF=0.1819;SAS_AF=0.1247;AA=A|||;VT=SNP
2	57574344	rs113755622	A	G	100	PASS	AC=152;AF=0.0303514;AN=5008;NS=2504;DP=13179;EAS_AF=0.003;AMR_AF=0.0447;AFR_AF=0.0272;EUR_AF=0.0487;SAS_AF=0.0337;AA=A|||;VT=SNP
2	57574432	rs17048780	G	A	100	PASS	AC=1306;AF=0.260783;AN=5008;NS=2504;DP=11134;EAS_AF=0.373;AMR_AF=0.1326;AFR_AF=0.3812;EUR_AF=0.1889;SAS_AF=0.1472;AA=G|||;VT=SNP
2	57574538	rs34847966	T	C	100	PASS	AC=478;AF=0.0954473;AN=5008;NS=2504;DP=15259;EAS_AF=0.0446;AMR_AF=0.0706;AFR_AF=0.1762;EUR_AF=0.1083;SAS_AF=0.0429;AA=T|||;VT=SNP
2	57574552	rs1522687	T	G	100	PASS	AC=2746;AF=0.548323;AN=5008;NS=2504;DP=15891;EAS_AF=0.6329;AMR_AF=0.4769;AFR_AF=0.6611;EUR_AF=0.5258;SAS_AF=0.3824;AA=G|||;VT=SNP
2	57574645	rs1403274	G	A	100	PASS	AC=581;AF=0.116014;AN=5008;NS=2504;DP=15923;EAS_AF=0.1151;AMR_AF=0.219;AFR_AF=0.0076;EUR_AF=0.1799;SAS_AF=0.1247;AA=G|||;VT=SNP
2	57574704	rs13396309	T	G	100	PASS	AC=698;AF=0.139377;AN=5008;NS=2504;DP=14920;EAS_AF=0.121;AMR_AF=0.1153;AFR_AF=0.1815;EUR_AF=0.1551;SAS_AF=0.1022;AA=G|||;VT=SNP
2	57576554	rs72933546	G	A	100	PASS	AC=694;AF=0.138578;AN=5008;NS=2504;DP=15262;EAS_AF=0.121;AMR_AF=0.1153;AFR_AF=0.1793;EUR_AF=0.1541;SAS_AF=0.1022;AA=G|||;VT=SNP
2	57577023	rs13415725	A	G	100	PASS	AC=704;AF=0.140575;AN=5008;NS=2504;DP=17837;EAS_AF=0.121;AMR_AF=0.1182;AFR_AF=0.1846;EUR_AF=0.1551;SAS_AF=0.1022;AA=G|||;VT=SNP
2	57577034	rs13390366	C	T	100	PASS	AC=2564;AF=0.511981;AN=5008;NS=2504;DP=17821;EAS_AF=0.6319;AMR_AF=0.464;AFR_AF=0.5439;EUR_AF=0.5169;SAS_AF=0.3742;AA=T|||;VT=SNP
2	57577349	rs13418551	A	G	100	PASS	AC=698;AF=0.139377;AN=5008;NS=2504;DP=19190;EAS_AF=0.121;AMR_AF=0.1167;AFR_AF=0.1815;EUR_AF=0.1541;SAS_AF=0.1022;AA=G|||;VT=SNP
2	57577631	rs79314637	G	T	100	PASS	AC=588;AF=0.117412;AN=5008;NS=2504;DP=17906;EAS_AF=0.1151;AMR_AF=0.2219;AFR_AF=0.0076;EUR_AF=0.1839;SAS_AF=0.1258;AA=G|||;VT=SNP
2	57580535	rs149305735	T	C	100	PASS	AC=952;AF=0.190096;AN=5008;NS=2504;DP=18547;EAS_AF=0.2331;AMR_AF=0.2911;AFR_AF=0.0356;EUR_AF=0.2654;SAS_AF=0.2055;AA=t|||;VT=SNP
2	57582014	rs6722296	C	G	100	PASS	AC=4217;AF=0.842053;AN=5008;NS=2504;DP=15994;EAS_AF=0.8433;AMR_AF=0.7233;AFR_AF=0.972;EUR_AF=0.7803;SAS_AF=0.8129;AA=G|||;VT=SNP
2	57582921	rs7602729	A	G	100	PASS	AC=782;AF=0.15615;AN=5008;NS=2504;DP=18239;EAS_AF=0.3532;AMR_AF=0.062;AFR_AF=0.1483;EUR_AF=0.0795;SAS_AF=0.1094;AA=A|||;VT=SNP
2	57582996	rs1522680	C	T	100	PASS	AC=463;AF=0.0924521;AN=5008;NS=2504;DP=18845;EAS_AF=0.0427;AMR_AF=0.0634;AFR_AF=0.1702;EUR_AF=0.1034;SAS_AF=0.0481;AA=C|||;VT=SNP
2	57583029	rs1522681	C	T	100	PASS	AC=4239;AF=0.846446;AN=5008;NS=2504;DP=17913;EAS_AF=0.8442;AMR_AF=0.7248;AFR_AF=0.9879;EUR_AF=0.7803;SAS_AF=0.8119;AA=T|||;VT=SNP
2	57583353	rs79179247	T	C	100	PASS	AC=958;AF=0.191294;AN=5008;NS=2504;DP=14565;EAS_AF=0.2341;AMR_AF=0.2939;AFR_AF=0.0378;EUR_AF=0.2654;SAS_AF=0.2055;AA=T|||;VT=SNP
2	57583528	rs17806288	C	G	100	PASS	AC=653;AF=0.130391;AN=5008;NS=2504;DP=15492;EAS_AF=0.0942;AMR_AF=0.1715;AFR_AF=0.0234;EUR_AF=0.174;SAS_AF=0.2382;AA=C|||;VT=SNP
2	57583827	rs61137134	A	G	100	PASS	AC=334;AF=0.0666933;AN=5008;NS=2504;DP=17297;EAS_AF=0.119;AMR_AF=0.0663;AFR_AF=0.0106;EUR_AF=0.0805;SAS_AF=0.0746;AA=A|||;VT=SNP
2	57584025	rs36099258	A	T	100	PASS	AC=236;AF=0.0471246;AN=5008;NS=2504;DP=18093;EAS_AF=0.0446;AMR_AF=0.0562;AFR_AF=0.003;EUR_AF=0.1054;SAS_AF=0.0429;AA=A|||;VT=SNP
2	57584457	rs6749659	G	A	100	PASS	AC=927;AF=0.185104;AN=5008;NS=2504;DP=18010;EAS_AF=0.3482;AMR_AF=0.0663;AFR_AF=0.2587;EUR_AF=0.0805;SAS_AF=0.1094;AA=G|||;VT=SNP
2	57584741	rs6749834	C	G	100	PASS	AC=626;AF=0.125;AN=5008;NS=2504;DP=19640;EAS_AF=0.3452;AMR_AF=0.0173;AFR_AF=0.1218;EUR_AF=0.0308;SAS_AF=0.0757;AA=C|||;VT=SNP
2	57584877	rs75693951	T	C	100	PASS	AC=338;AF=0.067492;AN=5008;NS=2504;DP=20432;EAS_AF=0.119;AMR_AF=0.0663;AFR_AF=0.0136;EUR_AF=0.0805;SAS_AF=0.0746;AA=T|||;VT=SNP
2	57585212	rs74951896	A	G	100	PASS	AC=961;AF=0.191893;AN=5008;NS=2504;DP=17212;EAS_AF=0.2351;AMR_AF=0.2939;AFR_AF=0.0378;EUR_AF=0.2674;SAS_AF=0.2055;AA=A|||;VT=SNP
2	57585238	rs80172422	T	C	100	PASS	AC=960;AF=0.191693;AN=5008;NS=2504;DP=16996;EAS_AF=0.2341;AMR_AF=0.2939;AFR_AF=0.0378;EUR_AF=0.2674;SAS_AF=0.2055;AA=T|||;VT=SNP
2	57585418	rs72814508	A	C	100	PASS	AC=667;AF=0.133187;AN=5008;NS=2504;DP=15862;EAS_AF=0.0942;AMR_AF=0.1744;AFR_AF=0.0234;EUR_AF=0.1789;SAS_AF=0.2454;AA=A|||;VT=SNP
2	57585692	rs12464561	G	A	100	PASS	AC=461;AF=0.0920527;AN=5008;NS=2504;DP=15913;EAS_AF=0.0427;AMR_AF=0.0692;AFR_AF=0.1679;EUR_AF=0.1074;SAS_AF=0.0409;AA=G|||;VT=SNP
2	57585894	rs74464625	T	C	100	PASS	AC=628;AF=0.125399;AN=5008;NS=2504;DP=18586;EAS_AF=0.3492;AMR_AF=0.0173;AFR_AF=0.1203;EUR_AF=0.0308;SAS_AF=0.0757;AA=t|||;VT=SNP
2	57585967	rs114754147	T	C	100	PASS	AC=121;AF=0.0241613;AN=5008;NS=2504;DP=18637;EAS_AF=0.002;AMR_AF=0.0418;AFR_AF=0.0038;EUR_AF=0.0755;SAS_AF=0.0092;AA=T|||;VT=SNP
2	57586258	rs57242381	C	G	100	PASS	AC=952;AF=0.190096;AN=5008;NS=2504;DP=17772;EAS_AF=0.2351;AMR_AF=0.2925;AFR_AF=0.0378;EUR_AF=0.2644;SAS_AF=0.2004;AA=C|||;VT=SNP
2	57586375	rs114005667	A	T	100	PASS	AC=265;AF=0.0529153;AN=5008;NS=2504;DP=18342;EAS_AF=0.0526;AMR_AF=0.0951;AFR_AF=0.0023;EUR_AF=0.0447;SAS_AF=0.1002;AA=A|||;VT=SNP
2	57587258	rs1851444	A	G	100	PASS	AC=3689;AF=0.736621;AN=5008;NS=2504;DP=20839;EAS_AF=0.7252;AMR_AF=0.6772;AFR_AF=0.882;EUR_AF=0.7087;SAS_AF=0.6227;AA=G|||;VT=SNP
2	57587395	rs10174062	C	T	100	PASS	AC=921;AF=0.183906;AN=5008;NS=2504;DP=18283;EAS_AF=0.0942;AMR_AF=0.1945;AFR_AF=0.2095;EUR_AF=0.1789;SAS_AF=0.2393;AA=C|||;VT=SNP
2	57587396	rs78714921	A	G	100	PASS	AC=334;AF=0.0666933;AN=5008;NS=2504;DP=18279;EAS_AF=0.119;AMR_AF=0.0663;AFR_AF=0.0106;EUR_AF=0.0805;SAS_AF=0.0746;AA=A|||;VT=SNP
2	57587950	rs78398045	A	C	100	PASS	AC=598;AF=0.119409;AN=5008;NS=2504;DP=18885;EAS_AF=0.1161;AMR_AF=0.2262;AFR_AF=0.0083;EUR_AF=0.1839;SAS_AF=0.1309;AA=A|||;VT=SNP
2	57588072	rs10189684	T	C	100	PASS	AC=3728;AF=0.744409;AN=5008;NS=2504;DP=18835;EAS_AF=0.7252;AMR_AF=0.6772;AFR_AF=0.9092;EUR_AF=0.7087;SAS_AF=0.6258;AA=C|||;VT=SNP
2	57588592	rs77454073	C	T	100	PASS	AC=332;AF=0.0662939;AN=5008;NS=2504;DP=14603;EAS_AF=0.119;AMR_AF=0.0648;AFR_AF=0.0098;EUR_AF=0.0805;SAS_AF=0.0746;AA=C|||;VT=SNP
2	57589279	rs79131179	G	C	100	PASS	AC=522;AF=0.104233;AN=5008;NS=2504;DP=16222;EAS_AF=0.119;AMR_AF=0.1037;AFR_AF=0.056;EUR_AF=0.1561;SAS_AF=0.1012;AA=G|||;VT=SNP
2	57589477	rs10204326	A	G	100	PASS	AC=931;AF=0.185903;AN=5008;NS=2504;DP=14563;EAS_AF=0.0942;AMR_AF=0.196;AFR_AF=0.211;EUR_AF=0.1799;SAS_AF=0.2454;AA=A|||;VT=SNP
2	57590155	rs76141803	T	C	100	PASS	AC=561;AF=0.112021;AN=5008;NS=2504;DP=16651;EAS_AF=0.121;AMR_AF=0.1095;AFR_AF=0.0809;EUR_AF=0.1551;SAS_AF=0.1022;AA=T|||;VT=SNP
2	57590187	rs75236360	A	G	100	PASS	AC=564;AF=0.11262;AN=5008;NS=2504;DP=16882;EAS_AF=0.121;AMR_AF=0.1095;AFR_AF=0.0832;EUR_AF=0.1551;SAS_AF=0.1022;AA=A|||;VT=SNP
2	57591629	rs28793935	A	G	100	PASS	AC=944;AF=0.188498;AN=5008;NS=2504;DP=16045;EAS_AF=0.0942;AMR_AF=0.196;AFR_AF=0.2216;EUR_AF=0.1799;SAS_AF=0.2444;AA=A|||;VT=SNP
2	57592052	rs111236445	G	C	100	PASS	AC=777;AF=0.155152;AN=5008;NS=2504;DP=18586;EAS_AF=0.3482;AMR_AF=0.0605;AFR_AF=0.149;EUR_AF=0.0795;SAS_AF=0.1094;AA=G|||;VT=SNP
2	57592121	rs78120577	G	T	100	PASS	AC=780;AF=0.155751;AN=5008;NS=2504;DP=18856;EAS_AF=0.3502;AMR_AF=0.062;AFR_AF=0.149;EUR_AF=0.0795;SAS_AF=0.1094;AA=G|||;VT=SNP
2	57592698	rs3856518	T	C	100	PASS	AC=954;AF=0.190495;AN=5008;NS=2504;DP=16153;EAS_AF=0.2351;AMR_AF=0.2896;AFR_AF=0.0371;EUR_AF=0.2644;SAS_AF=0.2055;AA=T|||;VT=SNP
2	57592834	rs7575691	G	C	100	PASS	AC=782;AF=0.15615;AN=5008;NS=2504;DP=13989;EAS_AF=0.3462;AMR_AF=0.062;AFR_AF=0.1536;EUR_AF=0.0795;SAS_AF=0.1094;AA=G|||;VT=SNP
2	57593472	rs76705514	T	A	100	PASS	AC=626;AF=0.125;AN=5008;NS=2504;DP=14841;EAS_AF=0.3452;AMR_AF=0.0173;AFR_AF=0.1218;EUR_AF=0.0308;SAS_AF=0.0757;AA=T|||;VT=SNP
2	57594035	rs74934462	C	T	100	PASS	AC=363;AF=0.072484;AN=5008;NS=2504;DP=14017;EAS_AF=0.003;AMR_AF=0.2061;AFR_AF=0.0061;EUR_AF=0.1412;SAS_AF=0.0685;AA=T|||;VT=SNP
2	57594150	rs74680021	A	C	100	PASS	AC=952;AF=0.190096;AN=5008;NS=2504;DP=14782;EAS_AF=0.2351;AMR_AF=0.2939;AFR_AF=0.0371;EUR_AF=0.2634;SAS_AF=0.2014;AA=A|||;VT=SNP
2	57594786	rs77902302	G	T	100	PASS	AC=332;AF=0.0662939;AN=5008;NS=2504;DP=14774;EAS_AF=0.119;AMR_AF=0.0634;AFR_AF=0.0106;EUR_AF=0.0805;SAS_AF=0.0746;AA=g|||;VT=SNP
2	57594882	rs13399155	C	G	100	PASS	AC=2344;AF=0.468051;AN=5008;NS=2504;DP=16515;EAS_AF=0.5853;AMR_AF=0.4121;AFR_AF=0.5393;EUR_AF=0.4215;SAS_AF=0.3384;AA=G|||;VT=SNP
2	57595408	rs6743780	A	G	100	PASS	AC=797;AF=0.159145;AN=5008;NS=2504;DP=17183;EAS_AF=0.121;AMR_AF=0.1196;AFR_AF=0.2526;EUR_AF=0.1551;SAS_AF=0.1043;AA=G|||;VT=SNP
2	57596690	rs7570448	C	T	100	PASS	AC=2478;AF=0.494808;AN=5008;NS=2504;DP=16688;EAS_AF=0.5565;AMR_AF=0.4107;AFR_AF=0.5113;EUR_AF=0.4374;SAS_AF=0.5276;AA=C|||;VT=SNP
2	57596861	rs12478981	A	G	100	PASS	AC=355;AF=0.0708866;AN=5008;NS=2504;DP=17546;EAS_AF=0.0079;AMR_AF=0.0677;AFR_AF=0.1074;EUR_AF=0.1153;SAS_AF=0.0429;AA=A|||;VT=SNP
2	57596962	rs17048787	A	G	100	PASS	AC=993;AF=0.198283;AN=5008;NS=2504;DP=15341;EAS_AF=0.0565;AMR_AF=0.1268;AFR_AF=0.292;EUR_AF=0.1928;SAS_AF=0.274;AA=A|||;VT=SNP
2	57597221	rs61321208	T	C	100	PASS	AC=906;AF=0.180911;AN=5008;NS=2504;DP=15179;EAS_AF=0.3909;AMR_AF=0.0749;AFR_AF=0.1611;EUR_AF=0.1024;SAS_AF=0.1472;AA=T|||;VT=SNP
2	57597768	rs59656177	A	G	100	PASS	AC=904;AF=0.180511;AN=5008;NS=2504;DP=13217;EAS_AF=0.3899;AMR_AF=0.0749;AFR_AF=0.1604;EUR_AF=0.1024;SAS_AF=0.1472;AA=-|||;VT=SNP
2	57598365	rs7591579	T	C	100	PASS	AC=3108;AF=0.620607;AN=5008;NS=2504;DP=20617;EAS_AF=0.7073;AMR_AF=0.5648;AFR_AF=0.6604;EUR_AF=0.5239;SAS_AF=0.6166;AA=C|||;VT=SNP
2	57599686	rs6731999	C	G	100	PASS	AC=920;AF=0.183706;AN=5008;NS=2504;DP=17282;EAS_AF=0.3889;AMR_AF=0.0749;AFR_AF=0.1725;EUR_AF=0.1024;SAS_AF=0.1483;AA=C|||;VT=SNP
2	57599912	rs17048789	G	A	100	PASS	AC=748;AF=0.149361;AN=5008;NS=2504;DP=17851;EAS_AF=0.3869;AMR_AF=0.036;AFR_AF=0.1309;EUR_AF=0.0447;SAS_AF=0.1176;AA=G|||;VT=SNP
2	57600076	rs10199455	C	T	100	PASS	AC=2392;AF=0.477636;AN=5008;NS=2504;DP=18009;EAS_AF=0.5565;AMR_AF=0.4078;AFR_AF=0.4478;EUR_AF=0.4354;SAS_AF=0.5297;AA=C|||;VT=SNP
2	57600505	rs7599267	T	A	100	PASS	AC=2847;AF=0.56849;AN=5008;NS=2504;DP=15740;EAS_AF=0.7083;AMR_AF=0.5519;AFR_AF=0.469;EUR_AF=0.5199;SAS_AF=0.6207;AA=T|||;VT=SNP
2	57600623	rs7599407	T	C	100	PASS	AC=906;AF=0.180911;AN=5008;NS=2504;DP=17113;EAS_AF=0.3909;AMR_AF=0.0749;AFR_AF=0.1611;EUR_AF=0.1024;SAS_AF=0.1472;AA=T|||;VT=SNP
2	57601174	rs34201474	G	A	100	PASS	AC=334;AF=0.0666933;AN=5008;NS=2504;DP=19270;EAS_AF=0.0069;AMR_AF=0.0634;AFR_AF=0.0991;EUR_AF=0.1093;SAS_AF=0.0429;AA=G|||;VT=SNP
2	57602684	rs10432641	A	G	100	PASS	AC=474;AF=0.0946486;AN=5008;NS=2504;DP=15171;EAS_AF=0.1111;AMR_AF=0.2061;AFR_AF=0.0061;EUR_AF=0.1093;SAS_AF=0.1033;AA=A|||;VT=SNP
2	57603005	rs4672210	G	T	100	PASS	AC=426;AF=0.0850639;AN=5008;NS=2504;DP=13409;EAS_AF=0.1478;AMR_AF=0.1398;AFR_AF=0.0136;EUR_AF=0.0795;SAS_AF=0.0838;AA=G|||;VT=SNP
2	57603186	rs80165520	C	T	100	PASS	AC=473;AF=0.0944489;AN=5008;NS=2504;DP=13665;EAS_AF=0.1111;AMR_AF=0.2046;AFR_AF=0.0061;EUR_AF=0.1093;SAS_AF=0.1033;AA=C|||;VT=SNP
2	57603490	rs6747686	C	T	100	PASS	AC=3048;AF=0.608626;AN=5008;NS=2504;DP=9681;EAS_AF=0.7044;AMR_AF=0.5591;AFR_AF=0.6422;EUR_AF=0.4891;SAS_AF=0.6227;AA=T|||;VT=SNP
2	57603870	rs4144792	C	T	100	PASS	AC=883;AF=0.176318;AN=5008;NS=2504;DP=11598;EAS_AF=0.0565;AMR_AF=0.1225;AFR_AF=0.202;EUR_AF=0.1948;SAS_AF=0.2843;AA=C|||;VT=SNP
2	57604182	rs4368312	G	A	100	PASS	AC=2788;AF=0.556709;AN=5008;NS=2504;DP=16875;EAS_AF=0.7044;AMR_AF=0.5461;AFR_AF=0.4531;EUR_AF=0.4871;SAS_AF=0.6237;AA=G|||;VT=SNP
2	57604258	rs6730237	C	T	100	PASS	AC=978;AF=0.195288;AN=5008;NS=2504;DP=15755;EAS_AF=0.3889;AMR_AF=0.0749;AFR_AF=0.2163;EUR_AF=0.1034;SAS_AF=0.1472;AA=C|||;VT=SNP
2	57604583	rs76740590	C	G	100	PASS	AC=428;AF=0.0854633;AN=5008;NS=2504;DP=11060;EAS_AF=0.1468;AMR_AF=0.1398;AFR_AF=0.0129;EUR_AF=0.0795;SAS_AF=0.0879;AA=C|||;VT=SNP
2	57604917	rs116563192	G	C	100	PASS	AC=475;AF=0.0948482;AN=5008;NS=2504;DP=3928;EAS_AF=0.1111;AMR_AF=0.2046;AFR_AF=0.0061;EUR_AF=0.1113;SAS_AF=0.1033;AA=G|||;VT=SNP
2	57605230	rs58469241	G	T	100	PASS	AC=745;AF=0.148762;AN=5008;NS=2504;DP=10766;EAS_AF=0.3869;AMR_AF=0.036;AFR_AF=0.1301;EUR_AF=0.0447;SAS_AF=0.1155;AA=G|||;VT=SNP
2	57605354	rs60727365	A	G	100	PASS	AC=476;AF=0.0950479;AN=5008;NS=2504;DP=12813;EAS_AF=0.1121;AMR_AF=0.2046;AFR_AF=0.0061;EUR_AF=0.1113;SAS_AF=0.1033;AA=A|||;VT=SNP
2	57606018	rs150189111	A	T	100	PASS	AC=439;AF=0.0876597;AN=5008;NS=2504;DP=13511;EAS_AF=0.1111;AMR_AF=0.1931;AFR_AF=0.0045;EUR_AF=0.0855;SAS_AF=0.1033;AA=A|||;VT=SNP
2	57606347	rs72814520	G	A	100	PASS	AC=629;AF=0.125599;AN=5008;NS=2504;DP=16197;EAS_AF=0.0565;AMR_AF=0.0994;AFR_AF=0.0227;EUR_AF=0.1938;SAS_AF=0.2843;AA=G|||;VT=SNP
2	57606893	rs13423264	C	G	100	PASS	AC=2803;AF=0.559704;AN=5008;NS=2504;DP=12222;EAS_AF=0.7073;AMR_AF=0.5447;AFR_AF=0.4637;EUR_AF=0.4911;SAS_AF=0.6186;AA=G|||;VT=SNP
2	57607283	rs2030250	C	A	100	PASS	AC=2793;AF=0.557708;AN=5008;NS=2504;DP=13075;EAS_AF=0.7063;AMR_AF=0.5447;AFR_AF=0.4523;EUR_AF=0.4911;SAS_AF=0.6247;AA=A|||;VT=SNP
2	57607317	rs1518682	T	A	100	PASS	AC=3048;AF=0.608626;AN=5008;NS=2504;DP=13097;EAS_AF=0.7063;AMR_AF=0.5605;AFR_AF=0.6384;EUR_AF=0.494;SAS_AF=0.6196;AA=A|||;VT=SNP
2	57607449	rs1518681	T	G	100	PASS	AC=2794;AF=0.557907;AN=5008;NS=2504;DP=13370;EAS_AF=0.7063;AMR_AF=0.5461;AFR_AF=0.4554;EUR_AF=0.492;SAS_AF=0.6196;AA=G|||;VT=SNP
2	57607476	rs1518680	G	T	100	PASS	AC=2783;AF=0.555711;AN=5008;NS=2504;DP=13805;EAS_AF=0.7063;AMR_AF=0.5432;AFR_AF=0.4539;EUR_AF=0.4871;SAS_AF=0.6176;AA=G|||;VT=SNP
2	57607885	rs2030249	G	C	100	PASS	AC=626;AF=0.125;AN=5008;NS=2504;DP=15474;EAS_AF=0.0565;AMR_AF=0.0994;AFR_AF=0.0227;EUR_AF=0.1928;SAS_AF=0.2822;AA=G|||;VT=SNP
2	57608120	rs61005965	T	C	100	PASS	AC=958;AF=0.191294;AN=5008;NS=2504;DP=14430;EAS_AF=0.3919;AMR_AF=0.0893;AFR_AF=0.1679;EUR_AF=0.1322;SAS_AF=0.1493;AA=T|||;VT=SNP
2	57609306	rs75524219	A	G	100	PASS	AC=438;AF=0.0874601;AN=5008;NS=2504;DP=13018;EAS_AF=0.1478;AMR_AF=0.1369;AFR_AF=0.0219;EUR_AF=0.0785;SAS_AF=0.0879;AA=A|||;VT=SNP
2	57609900	rs79247012	G	A	100	PASS	AC=435;AF=0.086861;AN=5008;NS=2504;DP=17810;EAS_AF=0.1478;AMR_AF=0.1369;AFR_AF=0.0197;EUR_AF=0.0785;SAS_AF=0.0879;AA=G|||;VT=SNP
2	57610490	rs1518686	G	C	100	PASS	AC=427;AF=0.0852636;AN=5008;NS=2504;DP=15802;EAS_AF=0.1478;AMR_AF=0.1369;AFR_AF=0.0129;EUR_AF=0.0785;SAS_AF=0.089;AA=G|||;VT=SNP
2	57610684	rs17048791	T	A	100	PASS	AC=952;AF=0.190096;AN=5008;NS=2504;DP=15496;EAS_AF=0.3919;AMR_AF=0.0893;AFR_AF=0.1634;EUR_AF=0.1322;SAS_AF=0.1493;AA=T|||;VT=SNP
2	57611962	rs1357341	A	G	100	PASS	AC=2101;AF=0.419529;AN=5008;NS=2504;DP=19502;EAS_AF=0.3185;AMR_AF=0.4741;AFR_AF=0.4675;EUR_AF=0.3638;SAS_AF=0.4775;AA=G|||;VT=SNP
2	57612041	rs79722690	G	A	100	PASS	AC=942;AF=0.188099;AN=5008;NS=2504;DP=19195;EAS_AF=0.3919;AMR_AF=0.085;AFR_AF=0.1626;EUR_AF=0.1272;SAS_AF=0.1483;AA=G|||;VT=SNP
2	57612364	rs76127698	C	T	100	PASS	AC=604;AF=0.120607;AN=5008;NS=2504;DP=18881;EAS_AF=0.0565;AMR_AF=0.0994;AFR_AF=0.0098;EUR_AF=0.1918;SAS_AF=0.2781;AA=C|||;VT=SNP
2	57612609	rs2090568	C	G	100	PASS	AC=649;AF=0.129593;AN=5008;NS=2504;DP=23159;EAS_AF=0.0565;AMR_AF=0.1023;AFR_AF=0.0416;EUR_AF=0.1928;SAS_AF=0.2781;AA=C|||;VT=SNP
2	57613295	rs1119578	G	C	100	PASS	AC=3081;AF=0.615216;AN=5008;NS=2504;DP=19747;EAS_AF=0.7083;AMR_AF=0.5576;AFR_AF=0.6672;EUR_AF=0.4901;SAS_AF=0.6186;AA=C|||;VT=SNP
2	57613514	rs78304109	G	A	100	PASS	AC=168;AF=0.0335463;AN=5008;NS=2504;DP=18989;EAS_AF=0.002;AMR_AF=0.0231;AFR_AF=0.003;EUR_AF=0.0596;SAS_AF=0.0879;AA=G|||;VT=SNP
2	57614162	rs1121863	T	G	100	PASS	AC=948;AF=0.189297;AN=5008;NS=2504;DP=18918;EAS_AF=0.3919;AMR_AF=0.0879;AFR_AF=0.1604;EUR_AF=0.1332;SAS_AF=0.1493;AA=T|||;VT=SNP
2	57614177	rs1121862	T	C	100	PASS	AC=3064;AF=0.611821;AN=5008;NS=2504;DP=18694;EAS_AF=0.7093;AMR_AF=0.5576;AFR_AF=0.646;EUR_AF=0.495;SAS_AF=0.6237;AA=C|||;VT=SNP
2	57614310	rs10210959	C	T	100	PASS	AC=2612;AF=0.521565;AN=5008;NS=2504;DP=16471;EAS_AF=0.5615;AMR_AF=0.4179;AFR_AF=0.6203;EUR_AF=0.4105;SAS_AF=0.5348;AA=T|||;VT=SNP
2	57614776	rs1589173	G	T	100	PASS	AC=1848;AF=0.36901;AN=5008;NS=2504;DP=16455;EAS_AF=0.4484;AMR_AF=0.2075;AFR_AF=0.3828;EUR_AF=0.3221;SAS_AF=0.4315;AA=G|||;VT=SNP
2	57614958	rs1589172	C	G	100	PASS	AC=3043;AF=0.607628;AN=5008;NS=2504;DP=18194;EAS_AF=0.7093;AMR_AF=0.5548;AFR_AF=0.6331;EUR_AF=0.4911;SAS_AF=0.6258;AA=G|||;VT=SNP
2	57615318	rs67442804	C	T	100	PASS	AC=653;AF=0.130391;AN=5008;NS=2504;DP=15422;EAS_AF=0.0565;AMR_AF=0.1023;AFR_AF=0.0416;EUR_AF=0.1938;SAS_AF=0.2812;AA=C|||;VT=SNP
2	57615407	rs1581276	C	A	100	PASS	AC=2740;AF=0.547125;AN=5008;NS=2504;DP=14581;EAS_AF=0.7083;AMR_AF=0.5418;AFR_AF=0.413;EUR_AF=0.4891;SAS_AF=0.6258;AA=C|||;VT=SNP
2	57615427	rs68066522	T	C	100	PASS	AC=656;AF=0.13099;AN=5008;NS=2504;DP=14214;EAS_AF=0.0565;AMR_AF=0.1023;AFR_AF=0.0416;EUR_AF=0.1938;SAS_AF=0.2843;AA=T|||;VT=SNP
2	57615574	rs1818801	C	T	100	PASS	AC=2313;AF=0.461861;AN=5008;NS=2504;DP=16032;EAS_AF=0.5615;AMR_AF=0.4049;AFR_AF=0.4002;EUR_AF=0.4085;SAS_AF=0.5378;AA=C|||;VT=SNP
2	57615687	rs75485950	G	T	100	PASS	AC=444;AF=0.0886581;AN=5008;NS=2504;DP=17341;EAS_AF=0.1131;AMR_AF=0.1945;AFR_AF=0.0045;EUR_AF=0.0855;SAS_AF=0.1053;AA=G|||;VT=SNP
2	57615772	rs74688317	T	C	100	PASS	AC=787;AF=0.157149;AN=5008;NS=2504;DP=17395;EAS_AF=0.3899;AMR_AF=0.0461;AFR_AF=0.1331;EUR_AF=0.0716;SAS_AF=0.1166;AA=T|||;VT=SNP
2	57615808	rs67509829	T	A	100	PASS	AC=656;AF=0.13099;AN=5008;NS=2504;DP=17652;EAS_AF=0.0565;AMR_AF=0.1023;AFR_AF=0.0416;EUR_AF=0.1938;SAS_AF=0.2843;AA=T|||;VT=SNP
2	57615824	rs13385623	C	A	100	PASS	AC=3034;AF=0.605831;AN=5008;NS=2504;DP=18354;EAS_AF=0.7083;AMR_AF=0.5548;AFR_AF=0.6324;EUR_AF=0.4891;SAS_AF=0.6207;AA=A|||;VT=SNP
2	57615898	rs67131603	A	C	100	PASS	AC=655;AF=0.130791;AN=5008;NS=2504;DP=19474;EAS_AF=0.0565;AMR_AF=0.1023;AFR_AF=0.0416;EUR_AF=0.1938;SAS_AF=0.2832;AA=A|||;VT=SNP
2	57615902	rs74260865	A	C	100	PASS	AC=943;AF=0.188299;AN=5008;NS=2504;DP=19355;EAS_AF=0.3919;AMR_AF=0.085;AFR_AF=0.1626;EUR_AF=0.1282;SAS_AF=0.1483;AA=A|||;VT=SNP
2	57616215	rs1607431	G	A	100	PASS	AC=3047;AF=0.608427;AN=5008;NS=2504;DP=19320;EAS_AF=0.7093;AMR_AF=0.5548;AFR_AF=0.6407;EUR_AF=0.4911;SAS_AF=0.6196;AA=A|||;VT=SNP
2	57616393	rs79162714	T	C	100	PASS	AC=435;AF=0.086861;AN=5008;NS=2504;DP=19330;EAS_AF=0.1488;AMR_AF=0.1383;AFR_AF=0.0219;EUR_AF=0.0785;SAS_AF=0.0828;AA=T|||;VT=SNP
2	57616663	rs1607430	A	G	100	PASS	AC=453;AF=0.0904553;AN=5008;NS=2504;DP=13888;EAS_AF=0.1478;AMR_AF=0.1427;AFR_AF=0.034;EUR_AF=0.0785;SAS_AF=0.0828;AA=A|||;VT=SNP
2	57616714	rs984220	A	T	100	PASS	AC=476;AF=0.0950479;AN=5008;NS=2504;DP=12189;EAS_AF=0.1131;AMR_AF=0.1988;AFR_AF=0.0265;EUR_AF=0.0855;SAS_AF=0.1053;AA=a|||;VT=SNP
2	57616926	rs984219	T	G	100	PASS	AC=3060;AF=0.611022;AN=5008;NS=2504;DP=12535;EAS_AF=0.7093;AMR_AF=0.5591;AFR_AF=0.6445;EUR_AF=0.494;SAS_AF=0.6217;AA=G|||;VT=SNP
2	57616965	rs1850674	C	T	100	PASS	AC=1309;AF=0.261382;AN=5008;NS=2504;DP=15407;EAS_AF=0.2034;AMR_AF=0.2608;AFR_AF=0.2186;EUR_AF=0.2724;SAS_AF=0.3681;AA=C|||;VT=SNP
2	57617025	rs984218	C	G	100	PASS	AC=3049;AF=0.608826;AN=5008;NS=2504;DP=14425;EAS_AF=0.7083;AMR_AF=0.5591;AFR_AF=0.6369;EUR_AF=0.494;SAS_AF=0.6217;AA=G|||;VT=SNP
2	57618446	rs2203805	T	C	100	PASS	AC=3114;AF=0.621805;AN=5008;NS=2504;DP=20437;EAS_AF=0.7083;AMR_AF=0.5605;AFR_AF=0.6823;EUR_AF=0.496;SAS_AF=0.6237;AA=C|||;VT=SNP
2	57618495	rs12614877	C	A	100	PASS	AC=938;AF=0.1873;AN=5008;NS=2504;DP=20693;EAS_AF=0.3919;AMR_AF=0.0836;AFR_AF=0.1596;EUR_AF=0.1282;SAS_AF=0.1483;AA=C|||;VT=SNP
2	57619136	rs75586543	C	T	100	PASS	AC=889;AF=0.177516;AN=5008;NS=2504;DP=17400;EAS_AF=0.3909;AMR_AF=0.0706;AFR_AF=0.1649;EUR_AF=0.0835;SAS_AF=0.1472;AA=C|||;VT=SNP
2	57619401	rs67059065	A	C	100	PASS	AC=1315;AF=0.26258;AN=5008;NS=2504;DP=19583;EAS_AF=0.2024;AMR_AF=0.2608;AFR_AF=0.2186;EUR_AF=0.2734;SAS_AF=0.3742;AA=A|||;VT=SNP
2	57619617	rs1818661	C	T	100	PASS	AC=2673;AF=0.533746;AN=5008;NS=2504;DP=14018;EAS_AF=0.7073;AMR_AF=0.5288;AFR_AF=0.41;EUR_AF=0.4423;SAS_AF=0.6196;AA=C|||;VT=SNP
2	57619789	rs1356582	G	T	100	PASS	AC=2674;AF=0.533946;AN=5008;NS=2504;DP=17462;EAS_AF=0.7073;AMR_AF=0.5288;AFR_AF=0.4107;EUR_AF=0.4423;SAS_AF=0.6196;AA=T|||;VT=SNP
2	57620453	rs36061882	G	A	100	PASS	AC=1075;AF=0.214657;AN=5008;NS=2504;DP=10276;EAS_AF=0.2024;AMR_AF=0.2406;AFR_AF=0.0545;EUR_AF=0.2714;SAS_AF=0.3671;AA=G|||;VT=SNP
2	57620458	rs10207484	A	G	100	PASS	AC=2673;AF=0.533746;AN=5008;NS=2504;DP=10122;EAS_AF=0.7073;AMR_AF=0.5288;AFR_AF=0.41;EUR_AF=0.4423;SAS_AF=0.6196;AA=G|||;VT=SNP
2	57620504	rs146537894	G	T	100	PASS	AC=465;AF=0.0928514;AN=5008;NS=2504;DP=9289;EAS_AF=0.1131;AMR_AF=0.1974;AFR_AF=0.0174;EUR_AF=0.0875;SAS_AF=0.1053;AA=G|||;VT=SNP
2	57620652	rs74260867	T	A	100	PASS	AC=420;AF=0.0838658;AN=5008;NS=2504;DP=11877;EAS_AF=0.1458;AMR_AF=0.1383;AFR_AF=0.0129;EUR_AF=0.0785;SAS_AF=0.0828;AA=T|||;VT=SNP
2	57621052	rs67674309	C	T	100	PASS	AC=1075;AF=0.214657;AN=5008;NS=2504;DP=13825;EAS_AF=0.2024;AMR_AF=0.2392;AFR_AF=0.0545;EUR_AF=0.2714;SAS_AF=0.3681;AA=C|||;VT=SNP
2	57621220	rs4672211	C	T	100	PASS	AC=2672;AF=0.533546;AN=5008;NS=2504;DP=14662;EAS_AF=0.7073;AMR_AF=0.5274;AFR_AF=0.41;EUR_AF=0.4423;SAS_AF=0.6196;AA=T|||;VT=SNP
2	57621270	rs79919353	G	C	100	PASS	AC=445;AF=0.0888578;AN=5008;NS=2504;DP=14174;EAS_AF=0.1131;AMR_AF=0.1945;AFR_AF=0.0045;EUR_AF=0.0865;SAS_AF=0.1053;AA=G|||;VT=SNP
2	57621273	rs79054355	T	C	100	PASS	AC=445;AF=0.0888578;AN=5008;NS=2504;DP=14151;EAS_AF=0.1131;AMR_AF=0.1945;AFR_AF=0.0045;EUR_AF=0.0865;SAS_AF=0.1053;AA=T|||;VT=SNP
2	57621274	rs78283639	C	A	100	PASS	AC=888;AF=0.177316;AN=5008;NS=2504;DP=14165;EAS_AF=0.3909;AMR_AF=0.0706;AFR_AF=0.1641;EUR_AF=0.0835;SAS_AF=0.1472;AA=C|||;VT=SNP
2	57621727	rs10200075	T	C	100	PASS	AC=2684;AF=0.535942;AN=5008;NS=2504;DP=16010;EAS_AF=0.7073;AMR_AF=0.5274;AFR_AF=0.4191;EUR_AF=0.4423;SAS_AF=0.6196;AA=T|||;VT=SNP
2	57622035	rs10188005	C	T	100	PASS	AC=2672;AF=0.533546;AN=5008;NS=2504;DP=16587;EAS_AF=0.7073;AMR_AF=0.5274;AFR_AF=0.41;EUR_AF=0.4423;SAS_AF=0.6196;AA=T|||;VT=SNP
2	57622209	rs79840516	G	A	100	PASS	AC=888;AF=0.177316;AN=5008;NS=2504;DP=17645;EAS_AF=0.3909;AMR_AF=0.0706;AFR_AF=0.1641;EUR_AF=0.0835;SAS_AF=0.1472;AA=G|||;VT=SNP
2	57622282	rs62158971	C	T	100	PASS	AC=500;AF=0.0998403;AN=5008;NS=2504;DP=18188;EAS_AF=0.128;AMR_AF=0.0692;AFR_AF=0.0045;EUR_AF=0.1481;SAS_AF=0.1718;AA=C|||;VT=SNP
2	57622434	rs4589739	G	C	100	PASS	AC=2674;AF=0.533946;AN=5008;NS=2504;DP=18034;EAS_AF=0.7073;AMR_AF=0.5288;AFR_AF=0.41;EUR_AF=0.4423;SAS_AF=0.6207;AA=g|||;VT=SNP
2	57622542	rs1608177	G	A	100	PASS	AC=2673;AF=0.533746;AN=5008;NS=2504;DP=2956;EAS_AF=0.7073;AMR_AF=0.5274;AFR_AF=0.4107;EUR_AF=0.4423;SAS_AF=0.6196;AA=A|||;VT=SNP
2	57622761	rs77122288	G	T	100	PASS	AC=879;AF=0.175519;AN=5008;NS=2504;DP=19035;EAS_AF=0.3909;AMR_AF=0.0706;AFR_AF=0.1573;EUR_AF=0.0835;SAS_AF=0.1472;AA=G|||;VT=SNP
2	57622911	rs74260868	T	A	100	PASS	AC=880;AF=0.175719;AN=5008;NS=2504;DP=19105;EAS_AF=0.3909;AMR_AF=0.0706;AFR_AF=0.1581;EUR_AF=0.0835;SAS_AF=0.1472;AA=T|||;VT=SNP
2	57623240	rs1607429	G	A	100	PASS	AC=423;AF=0.0844649;AN=5008;NS=2504;DP=18121;EAS_AF=0.1468;AMR_AF=0.1369;AFR_AF=0.0159;EUR_AF=0.0785;SAS_AF=0.0818;AA=g|||;VT=SNP
2	57623378	rs76675973	C	T	100	PASS	AC=888;AF=0.177316;AN=5008;NS=2504;DP=19138;EAS_AF=0.3909;AMR_AF=0.0706;AFR_AF=0.1641;EUR_AF=0.0835;SAS_AF=0.1472;AA=C|||;VT=SNP
2	57623850	rs10170749	A	G	100	PASS	AC=2261;AF=0.451478;AN=5008;NS=2504;DP=21178;EAS_AF=0.5615;AMR_AF=0.389;AFR_AF=0.4024;EUR_AF=0.3648;SAS_AF=0.5378;AA=G|||;VT=SNP
2	57624133	rs10179366	C	G	100	PASS	AC=2280;AF=0.455272;AN=5008;NS=2504;DP=19713;EAS_AF=0.5605;AMR_AF=0.3919;AFR_AF=0.416;EUR_AF=0.3648;SAS_AF=0.5378;AA=C|||;VT=SNP
2	57625422	rs34941195	A	G	100	PASS	AC=340;AF=0.0678914;AN=5008;NS=2504;DP=19168;EAS_AF=0.006;AMR_AF=0.0677;AFR_AF=0.1014;EUR_AF=0.1143;SAS_AF=0.0389;AA=A|||;VT=SNP
2	57625585	rs2090567	C	T	100	PASS	AC=657;AF=0.13119;AN=5008;NS=2504;DP=21513;EAS_AF=0.0565;AMR_AF=0.1023;AFR_AF=0.0431;EUR_AF=0.1928;SAS_AF=0.2843;AA=C|||;VT=SNP
2	57625829	rs57426518	C	T	100	PASS	AC=897;AF=0.179113;AN=5008;NS=2504;DP=19992;EAS_AF=0.3909;AMR_AF=0.0706;AFR_AF=0.171;EUR_AF=0.0835;SAS_AF=0.1472;AA=C|||;VT=SNP
2	57626358	rs56682635	T	C	100	PASS	AC=902;AF=0.180112;AN=5008;NS=2504;DP=17208;EAS_AF=0.3909;AMR_AF=0.0706;AFR_AF=0.1747;EUR_AF=0.0835;SAS_AF=0.1472;AA=T|||;VT=SNP
2	57626547	rs2310823	G	A	100	PASS	AC=2261;AF=0.451478;AN=5008;NS=2504;DP=12416;EAS_AF=0.5605;AMR_AF=0.3905;AFR_AF=0.407;EUR_AF=0.3608;SAS_AF=0.5358;AA=G|||;VT=SNP
2	57626564	rs3932357	C	G	100	PASS	AC=2274;AF=0.454073;AN=5008;NS=2504;DP=13240;EAS_AF=0.5615;AMR_AF=0.389;AFR_AF=0.4138;EUR_AF=0.3638;SAS_AF=0.5368;AA=C|||;VT=SNP
2	57627239	rs60795666	C	A	100	PASS	AC=476;AF=0.0950479;AN=5008;NS=2504;DP=13997;EAS_AF=0.1131;AMR_AF=0.1974;AFR_AF=0.0265;EUR_AF=0.0865;SAS_AF=0.1053;AA=C|||;VT=SNP
2	57627453	rs1518684	A	G	100	PASS	AC=3594;AF=0.717652;AN=5008;NS=2504;DP=13734;EAS_AF=0.7173;AMR_AF=0.6398;AFR_AF=0.9024;EUR_AF=0.5726;SAS_AF=0.6728;AA=G|||;VT=SNP
2	57628029	rs33999009	G	C	100	PASS	AC=887;AF=0.177117;AN=5008;NS=2504;DP=17602;EAS_AF=0.3909;AMR_AF=0.0706;AFR_AF=0.1641;EUR_AF=0.0825;SAS_AF=0.1472;AA=G|||;VT=SNP
2	57628388	rs74722777	G	A	100	PASS	AC=579;AF=0.115615;AN=5008;NS=2504;DP=14617;EAS_AF=0.3889;AMR_AF=0.0245;AFR_AF=0.0242;EUR_AF=0.0249;SAS_AF=0.1155;AA=G|||;VT=SNP
2	57628517	rs13413063	C	A	100	PASS	AC=1793;AF=0.358027;AN=5008;NS=2504;DP=12484;EAS_AF=0.4474;AMR_AF=0.1931;AFR_AF=0.385;EUR_AF=0.2773;SAS_AF=0.4294;AA=A|||;VT=SNP
2	57629242	rs7581279	G	T	100	PASS	AC=1793;AF=0.358027;AN=5008;NS=2504;DP=17110;EAS_AF=0.4464;AMR_AF=0.1931;AFR_AF=0.385;EUR_AF=0.2773;SAS_AF=0.4305;AA=G|||;VT=SNP
2	57629285	rs72814551	C	T	100	PASS	AC=655;AF=0.130791;AN=5008;NS=2504;DP=17815;EAS_AF=0.0565;AMR_AF=0.1023;AFR_AF=0.0416;EUR_AF=0.1938;SAS_AF=0.2832;AA=C|||;VT=SNP
2	57629672	rs68078812	G	C	100	PASS	AC=646;AF=0.128994;AN=5008;NS=2504;DP=15227;EAS_AF=0.0565;AMR_AF=0.0994;AFR_AF=0.0356;EUR_AF=0.1948;SAS_AF=0.2832;AA=G|||;VT=SNP
2	57630269	rs74850400	A	C	100	PASS	AC=444;AF=0.0886581;AN=5008;NS=2504;DP=16022;EAS_AF=0.1131;AMR_AF=0.1931;AFR_AF=0.0045;EUR_AF=0.0865;SAS_AF=0.1053;AA=A|||;VT=SNP
2	57630973	rs78169711	T	C	100	PASS	AC=444;AF=0.0886581;AN=5008;NS=2504;DP=16682;EAS_AF=0.1131;AMR_AF=0.1931;AFR_AF=0.0045;EUR_AF=0.0865;SAS_AF=0.1053;AA=T|||;VT=SNP
2	57631647	rs28569194	A	G	100	PASS	AC=3066;AF=0.61222;AN=5008;NS=2504;DP=18577;EAS_AF=0.6627;AMR_AF=0.5504;AFR_AF=0.6906;EUR_AF=0.495;SAS_AF=0.6186;AA=G|||;VT=SNP
2	57631920	rs7589331	C	T	100	PASS	AC=1866;AF=0.372604;AN=5008;NS=2504;DP=17858;EAS_AF=0.4484;AMR_AF=0.2104;AFR_AF=0.3896;EUR_AF=0.327;SAS_AF=0.4335;AA=C|||;VT=SNP
2	57632075	rs12622768	C	T	100	PASS	AC=957;AF=0.191094;AN=5008;NS=2504;DP=17230;EAS_AF=0.3929;AMR_AF=0.0879;AFR_AF=0.1672;EUR_AF=0.1322;SAS_AF=0.1493;AA=C|||;VT=SNP
2	57632217	rs78528861	T	C	100	PASS	AC=478;AF=0.0954473;AN=5008;NS=2504;DP=16512;EAS_AF=0.1468;AMR_AF=0.1398;AFR_AF=0.0552;EUR_AF=0.0795;SAS_AF=0.0818;AA=T|||;VT=SNP
2	57632397	rs67509146	C	G	100	PASS	AC=656;AF=0.13099;AN=5008;NS=2504;DP=15055;EAS_AF=0.0565;AMR_AF=0.1023;AFR_AF=0.0416;EUR_AF=0.1938;SAS_AF=0.2843;AA=C|||;VT=SNP
2	57632415	rs60559560	C	T	100	PASS	AC=468;AF=0.0934505;AN=5008;NS=2504;DP=14859;EAS_AF=0.1131;AMR_AF=0.1974;AFR_AF=0.0197;EUR_AF=0.0865;SAS_AF=0.1063;AA=T|||;VT=SNP
2	57632505	rs77352819	T	C	100	PASS	AC=407;AF=0.08127;AN=5008;NS=2504;DP=14603;EAS_AF=0.1339;AMR_AF=0.1383;AFR_AF=0.0129;EUR_AF=0.0785;SAS_AF=0.0818;AA=T|||;VT=SNP
2	57632554	rs10171760	T	C	100	PASS	AC=3099;AF=0.61881;AN=5008;NS=2504;DP=14148;EAS_AF=0.6954;AMR_AF=0.5605;AFR_AF=0.6831;EUR_AF=0.495;SAS_AF=0.6217;AA=C|||;VT=SNP
2	57632695	rs10171953	T	C	100	PASS	AC=1858;AF=0.371006;AN=5008;NS=2504;DP=13115;EAS_AF=0.4484;AMR_AF=0.2104;AFR_AF=0.3835;EUR_AF=0.327;SAS_AF=0.4335;AA=T|||;VT=SNP
2	57632779	rs67868906	T	G	100	PASS	AC=656;AF=0.13099;AN=5008;NS=2504;DP=12462;EAS_AF=0.0565;AMR_AF=0.1023;AFR_AF=0.0416;EUR_AF=0.1938;SAS_AF=0.2843;AA=T|||;VT=SNP
2	57632841	rs78815996	C	T	100	PASS	AC=466;AF=0.0930511;AN=5008;NS=2504;DP=13459;EAS_AF=0.1339;AMR_AF=0.1412;AFR_AF=0.0552;EUR_AF=0.0795;SAS_AF=0.0818;AA=C|||;VT=SNP
2	57633070	rs1850672	A	G	100	PASS	AC=1860;AF=0.371406;AN=5008;NS=2504;DP=16789;EAS_AF=0.4494;AMR_AF=0.2089;AFR_AF=0.3835;EUR_AF=0.328;SAS_AF=0.4346;AA=A|||;VT=SNP
2	57633847	rs78862726	G	A	100	PASS	AC=443;AF=0.0884585;AN=5008;NS=2504;DP=18060;EAS_AF=0.1131;AMR_AF=0.1931;AFR_AF=0.0045;EUR_AF=0.0865;SAS_AF=0.1043;AA=G|||;VT=SNP
2	57633863	rs75500330	A	G	100	PASS	AC=478;AF=0.0954473;AN=5008;NS=2504;DP=17827;EAS_AF=0.1141;AMR_AF=0.1974;AFR_AF=0.028;EUR_AF=0.0865;SAS_AF=0.1043;AA=A|||;VT=SNP
2	57634174	rs13415195	C	T	100	PASS	AC=900;AF=0.179712;AN=5008;NS=2504;DP=16168;EAS_AF=0.0565;AMR_AF=0.1225;AFR_AF=0.2156;EUR_AF=0.1938;SAS_AF=0.2843;AA=C|||;VT=SNP
2	57634223	rs4567920	G	A	100	PASS	AC=3111;AF=0.621206;AN=5008;NS=2504;DP=15161;EAS_AF=0.7083;AMR_AF=0.5576;AFR_AF=0.6899;EUR_AF=0.4891;SAS_AF=0.6196;AA=A|||;VT=SNP
2	57634432	rs13428949	T	C	100	PASS	AC=3730;AF=0.744808;AN=5008;NS=2504;DP=13851;EAS_AF=0.7192;AMR_AF=0.6599;AFR_AF=0.9531;EUR_AF=0.6223;SAS_AF=0.6759;AA=C|||;VT=SNP
2	57634859	rs7607062	A	C	100	PASS	AC=956;AF=0.190895;AN=5008;NS=2504;DP=16629;EAS_AF=0.3919;AMR_AF=0.0879;AFR_AF=0.1672;EUR_AF=0.1322;SAS_AF=0.1493;AA=A|||;VT=SNP
2	57635155	rs28815898	T	G	100	PASS	AC=1868;AF=0.373003;AN=5008;NS=2504;DP=19849;EAS_AF=0.4494;AMR_AF=0.2104;AFR_AF=0.3896;EUR_AF=0.328;SAS_AF=0.4335;AA=G|||;VT=SNP
2	57635673	rs12620765	G	C	100	PASS	AC=956;AF=0.190895;AN=5008;NS=2504;DP=21051;EAS_AF=0.3919;AMR_AF=0.0879;AFR_AF=0.1672;EUR_AF=0.1322;SAS_AF=0.1493;AA=G|||;VT=SNP
2	57635856	rs57519076	G	C	100	PASS	AC=444;AF=0.0886581;AN=5008;NS=2504;DP=18505;EAS_AF=0.1131;AMR_AF=0.1931;AFR_AF=0.0053;EUR_AF=0.0855;SAS_AF=0.1053;AA=G|||;VT=SNP
2	57636163	rs12612063	T	G	100	PASS	AC=1859;AF=0.371206;AN=5008;NS=2504;DP=19972;EAS_AF=0.4484;AMR_AF=0.2075;AFR_AF=0.3896;EUR_AF=0.3231;SAS_AF=0.4325;AA=G|||;VT=SNP
2	57636259	rs78928468	G	C	100	PASS	AC=443;AF=0.0884585;AN=5008;NS=2504;DP=17921;EAS_AF=0.1131;AMR_AF=0.1931;AFR_AF=0.0045;EUR_AF=0.0855;SAS_AF=0.1053;AA=G|||;VT=SNP
2	57636416	rs4671307	A	G	100	PASS	AC=3657;AF=0.730232;AN=5008;NS=2504;DP=18269;EAS_AF=0.7183;AMR_AF=0.6556;AFR_AF=0.9024;EUR_AF=0.6213;SAS_AF=0.6748;AA=G|||;VT=SNP
2	57636442	rs59021171	C	T	100	PASS	AC=1866;AF=0.372604;AN=5008;NS=2504;DP=18741;EAS_AF=0.4474;AMR_AF=0.2104;AFR_AF=0.3896;EUR_AF=0.328;SAS_AF=0.4335;AA=T|||;VT=SNP
2	57636535	rs77188809	T	C	100	PASS	AC=956;AF=0.190895;AN=5008;NS=2504;DP=20155;EAS_AF=0.3919;AMR_AF=0.0879;AFR_AF=0.1672;EUR_AF=0.1322;SAS_AF=0.1493;AA=T|||;VT=SNP
2	57636604	rs59256639	C	T	100	PASS	AC=657;AF=0.13119;AN=5008;NS=2504;DP=19412;EAS_AF=0.0565;AMR_AF=0.1023;AFR_AF=0.0416;EUR_AF=0.1948;SAS_AF=0.2843;AA=C|||;VT=SNP
2	57636607	rs74260873	C	T	100	PASS	AC=456;AF=0.0910543;AN=5008;NS=2504;DP=19386;EAS_AF=0.1329;AMR_AF=0.1383;AFR_AF=0.0507;EUR_AF=0.0795;SAS_AF=0.0808;AA=C|||;VT=SNP
2	57636665	rs7587906	C	A	100	PASS	AC=1860;AF=0.371406;AN=5008;NS=2504;DP=19026;EAS_AF=0.4484;AMR_AF=0.2075;AFR_AF=0.3896;EUR_AF=0.3231;SAS_AF=0.4335;AA=C|||;VT=SNP
2	57636894	rs4416200	A	C	100	PASS	AC=449;AF=0.0896565;AN=5008;NS=2504;DP=16979;EAS_AF=0.126;AMR_AF=0.0576;AFR_AF=0.0053;EUR_AF=0.1054;SAS_AF=0.1728;AA=A|||;VT=SNP
2	57637482	rs74260874	G	A	100	PASS	AC=945;AF=0.188698;AN=5008;NS=2504;DP=18981;EAS_AF=0.3899;AMR_AF=0.085;AFR_AF=0.1664;EUR_AF=0.1272;SAS_AF=0.1483;AA=G|||;VT=SNP
2	57637503	rs1120530	A	C	100	PASS	AC=1859;AF=0.371206;AN=5008;NS=2504;DP=18533;EAS_AF=0.4444;AMR_AF=0.2089;AFR_AF=0.3888;EUR_AF=0.327;SAS_AF=0.4325;AA=A|||;VT=SNP
2	57637568	rs76322179	T	A	100	PASS	AC=445;AF=0.0888578;AN=5008;NS=2504;DP=19532;EAS_AF=0.1151;AMR_AF=0.1931;AFR_AF=0.0045;EUR_AF=0.0855;SAS_AF=0.1053;AA=T|||;VT=SNP
2	57638060	rs116722212	C	G	100	PASS	AC=447;AF=0.0892572;AN=5008;NS=2504;DP=11286;EAS_AF=0.1161;AMR_AF=0.1945;AFR_AF=0.0045;EUR_AF=0.0855;SAS_AF=0.1053;AA=C|||;VT=SNP
2	57638599	rs66536072	G	A	100	PASS	AC=667;AF=0.133187;AN=5008;NS=2504;DP=18143;EAS_AF=0.0556;AMR_AF=0.1052;AFR_AF=0.0416;EUR_AF=0.1968;SAS_AF=0.2914;AA=G|||;VT=SNP
2	57638620	rs34949001	C	T	100	PASS	AC=3592;AF=0.717252;AN=5008;NS=2504;DP=18098;EAS_AF=0.7183;AMR_AF=0.6398;AFR_AF=0.8729;EUR_AF=0.6083;SAS_AF=0.6728;AA=T|||;VT=SNP
2	57639123	rs78236892	C	A	100	PASS	AC=1204;AF=0.240415;AN=5008;NS=2504;DP=17036;EAS_AF=0.3919;AMR_AF=0.1037;AFR_AF=0.3487;EUR_AF=0.1292;SAS_AF=0.1493;AA=A|||;VT=SNP
2	57639470	rs67670222	A	T	100	PASS	AC=655;AF=0.130791;AN=5008;NS=2504;DP=16864;EAS_AF=0.0556;AMR_AF=0.1023;AFR_AF=0.0416;EUR_AF=0.1938;SAS_AF=0.2843;AA=A|||;VT=SNP
2	57639628	rs2139124	A	G	100	PASS	AC=446;AF=0.0890575;AN=5008;NS=2504;DP=16631;EAS_AF=0.1151;AMR_AF=0.1945;AFR_AF=0.0045;EUR_AF=0.0855;SAS_AF=0.1053;AA=A|||;VT=SNP
2	57640338	rs68100142	T	C	100	PASS	AC=656;AF=0.13099;AN=5008;NS=2504;DP=17357;EAS_AF=0.0565;AMR_AF=0.1023;AFR_AF=0.0416;EUR_AF=0.1938;SAS_AF=0.2843;AA=T|||;VT=SNP
2	57640524	rs2204142	G	T	100	PASS	AC=782;AF=0.15615;AN=5008;NS=2504;DP=17820;EAS_AF=0.1161;AMR_AF=0.2104;AFR_AF=0.2481;EUR_AF=0.0875;SAS_AF=0.1053;AA=T|||;VT=SNP
2	57640587	rs6754742	C	G	100	PASS	AC=1857;AF=0.370807;AN=5008;NS=2504;DP=16991;EAS_AF=0.4474;AMR_AF=0.2075;AFR_AF=0.3896;EUR_AF=0.3221;SAS_AF=0.4325;AA=G|||;VT=SNP
2	57641915	rs12473932	A	T	100	PASS	AC=775;AF=0.154752;AN=5008;NS=2504;DP=15924;EAS_AF=0.1458;AMR_AF=0.1513;AFR_AF=0.2738;EUR_AF=0.0815;SAS_AF=0.0808;AA=A|||;VT=SNP
2	57641923	rs12470197	T	A	100	PASS	AC=775;AF=0.154752;AN=5008;NS=2504;DP=15880;EAS_AF=0.1458;AMR_AF=0.1513;AFR_AF=0.2738;EUR_AF=0.0815;SAS_AF=0.0808;AA=T|||;VT=SNP
2	57642587	rs10198622	A	G	100	PASS	AC=1867;AF=0.372804;AN=5008;NS=2504;DP=18792;EAS_AF=0.4494;AMR_AF=0.2104;AFR_AF=0.3896;EUR_AF=0.327;SAS_AF=0.4335;AA=A|||;VT=SNP
2	57642592	rs10175257	G	A	100	PASS	AC=2330;AF=0.465256;AN=5008;NS=2504;DP=18818;EAS_AF=0.5605;AMR_AF=0.4078;AFR_AF=0.41;EUR_AF=0.4125;SAS_AF=0.5368;AA=A|||;VT=SNP
2	57642782	rs35750367	G	A	100	PASS	AC=347;AF=0.0692891;AN=5008;NS=2504;DP=17957;EAS_AF=0.0188;AMR_AF=0.0663;AFR_AF=0.0991;EUR_AF=0.1123;SAS_AF=0.0389;AA=G|||;VT=SNP
2	57643054	rs17048794	T	C	100	PASS	AC=441;AF=0.0880591;AN=5008;NS=2504;DP=18438;EAS_AF=0.1111;AMR_AF=0.1945;AFR_AF=0.0045;EUR_AF=0.0855;SAS_AF=0.1043;AA=T|||;VT=SNP
2	57643333	rs17048795	A	G	100	PASS	AC=440;AF=0.0878594;AN=5008;NS=2504;DP=20325;EAS_AF=0.1111;AMR_AF=0.1945;AFR_AF=0.0045;EUR_AF=0.0855;SAS_AF=0.1033;AA=A|||;VT=SNP
2	57643428	rs6709506	G	A	100	PASS	AC=958;AF=0.191294;AN=5008;NS=2504;DP=19328;EAS_AF=0.3929;AMR_AF=0.0879;AFR_AF=0.1679;EUR_AF=0.1322;SAS_AF=0.1493;AA=G|||;VT=SNP
2	57643479	rs6724657	T	C	100	PASS	AC=1868;AF=0.373003;AN=5008;NS=2504;DP=18835;EAS_AF=0.4494;AMR_AF=0.2104;AFR_AF=0.3903;EUR_AF=0.327;SAS_AF=0.4335;AA=T|||;VT=SNP
2	57643824	rs10191122	T	C	100	PASS	AC=1856;AF=0.370607;AN=5008;NS=2504;DP=17301;EAS_AF=0.4494;AMR_AF=0.2089;AFR_AF=0.3805;EUR_AF=0.328;SAS_AF=0.4346;AA=T|||;VT=SNP
2	57643933	rs10202178	A	G	100	PASS	AC=3118;AF=0.622604;AN=5008;NS=2504;DP=16890;EAS_AF=0.7054;AMR_AF=0.5605;AFR_AF=0.6929;EUR_AF=0.495;SAS_AF=0.6176;AA=a|||;VT=SNP
2	57644319	rs17048806	T	G	100	PASS	AC=964;AF=0.192492;AN=5008;NS=2504;DP=17814;EAS_AF=0.3919;AMR_AF=0.0879;AFR_AF=0.1732;EUR_AF=0.1322;SAS_AF=0.1493;AA=T|||;VT=SNP
2	57644548	rs17048808	C	G	100	PASS	AC=977;AF=0.195088;AN=5008;NS=2504;DP=18900;EAS_AF=0.3919;AMR_AF=0.0879;AFR_AF=0.1823;EUR_AF=0.1332;SAS_AF=0.1493;AA=C|||;VT=SNP
2	57644595	rs12479341	G	A	100	PASS	AC=301;AF=0.0601038;AN=5008;NS=2504;DP=18952;EAS_AF=0.0188;AMR_AF=0.0663;AFR_AF=0.0726;EUR_AF=0.1014;SAS_AF=0.0389;AA=g|||;VT=SNP
2	57644739	rs1401251	G	A	100	PASS	AC=956;AF=0.190895;AN=5008;NS=2504;DP=18197;EAS_AF=0.3919;AMR_AF=0.085;AFR_AF=0.1732;EUR_AF=0.1272;SAS_AF=0.1483;AA=C|||;VT=SNP
2	57644806	rs1401252	C	T	100	PASS	AC=1865;AF=0.372404;AN=5008;NS=2504;DP=17576;EAS_AF=0.4484;AMR_AF=0.2104;AFR_AF=0.3896;EUR_AF=0.327;SAS_AF=0.4325;AA=C|||;VT=SNP
2	57645506	rs7601574	C	A	100	PASS	AC=654;AF=0.130591;AN=5008;NS=2504;DP=16103;EAS_AF=0.0556;AMR_AF=0.1023;AFR_AF=0.0431;EUR_AF=0.1918;SAS_AF=0.2832;AA=C|||;VT=SNP
2	57645611	rs7601680	C	T	100	PASS	AC=1855;AF=0.370407;AN=5008;NS=2504;DP=15481;EAS_AF=0.4474;AMR_AF=0.2075;AFR_AF=0.3896;EUR_AF=0.3211;SAS_AF=0.4315;AA=T|||;VT=SNP
2	57645797	rs2871607	T	C	100	PASS	AC=3095;AF=0.618011;AN=5008;NS=2504;DP=17313;EAS_AF=0.7044;AMR_AF=0.5562;AFR_AF=0.6838;EUR_AF=0.4891;SAS_AF=0.6166;AA=C|||;VT=SNP
2	57645820	rs2871608	A	G	100	PASS	AC=441;AF=0.0880591;AN=5008;NS=2504;DP=18006;EAS_AF=0.1111;AMR_AF=0.1945;AFR_AF=0.0045;EUR_AF=0.0865;SAS_AF=0.1033;AA=A|||;VT=SNP
2	57646007	rs2310824	T	C	100	PASS	AC=3639;AF=0.726637;AN=5008;NS=2504;DP=17184;EAS_AF=0.7143;AMR_AF=0.6499;AFR_AF=0.9017;EUR_AF=0.6153;SAS_AF=0.6718;AA=t|||;VT=SNP
2	57646024	rs34282633	C	T	100	PASS	AC=336;AF=0.0670927;AN=5008;NS=2504;DP=17143;EAS_AF=0.0069;AMR_AF=0.0663;AFR_AF=0.0998;EUR_AF=0.1123;SAS_AF=0.0389;AA=C|||;VT=SNP
2	57646113	rs6757223	G	A	100	PASS	AC=1855;AF=0.370407;AN=5008;NS=2504;DP=19251;EAS_AF=0.4474;AMR_AF=0.2075;AFR_AF=0.3896;EUR_AF=0.3211;SAS_AF=0.4315;AA=G|||;VT=SNP
2	57646396	rs112551283	G	A	100	PASS	AC=948;AF=0.189297;AN=5008;NS=2504;DP=19567;EAS_AF=0.3919;AMR_AF=0.085;AFR_AF=0.1672;EUR_AF=0.1272;SAS_AF=0.1483;AA=G|||;VT=SNP
2	57652170	rs7588566	T	A	100	PASS	AC=656;AF=0.13099;AN=5008;NS=2504;DP=14294;EAS_AF=0.0565;AMR_AF=0.1023;AFR_AF=0.0431;EUR_AF=0.1938;SAS_AF=0.2822;AA=T|||;VT=SNP
2	57652295	rs12991276	C	A	100	PASS	AC=323;AF=0.0644968;AN=5008;NS=2504;DP=16271;EAS_AF=0.0069;AMR_AF=0.0663;AFR_AF=0.0998;EUR_AF=0.0994;SAS_AF=0.0389;AA=C|||;VT=SNP
2	57652410	rs56300141	A	G	100	PASS	AC=754;AF=0.150559;AN=5008;NS=2504;DP=15918;EAS_AF=0.1339;AMR_AF=0.1513;AFR_AF=0.2663;EUR_AF=0.0815;SAS_AF=0.0818;AA=A|||;VT=SNP
2	57652482	rs75667765	G	C	100	PASS	AC=464;AF=0.0926518;AN=5008;NS=2504;DP=16270;EAS_AF=0.1339;AMR_AF=0.1383;AFR_AF=0.0552;EUR_AF=0.0795;SAS_AF=0.0818;AA=G|||;VT=SNP
2	57652973	rs6753615	A	G	100	PASS	AC=3083;AF=0.615615;AN=5008;NS=2504;DP=16462;EAS_AF=0.6944;AMR_AF=0.5591;AFR_AF=0.6755;EUR_AF=0.495;SAS_AF=0.6176;AA=G|||;VT=SNP
2	57653055	rs13410950	C	T	100	PASS	AC=2308;AF=0.460863;AN=5008;NS=2504;DP=17018;EAS_AF=0.5605;AMR_AF=0.4035;AFR_AF=0.3949;EUR_AF=0.4135;SAS_AF=0.5368;AA=T|||;VT=SNP
2	57653124	rs58177154	T	C	100	PASS	AC=658;AF=0.13139;AN=5008;NS=2504;DP=17366;EAS_AF=0.0565;AMR_AF=0.1023;AFR_AF=0.0431;EUR_AF=0.1938;SAS_AF=0.2843;AA=-|||;VT=SNP
2	57653853	rs13025760	T	C	100	PASS	AC=352;AF=0.0702875;AN=5008;NS=2504;DP=18379;EAS_AF=0.0198;AMR_AF=0.0677;AFR_AF=0.1014;EUR_AF=0.1123;SAS_AF=0.0389;AA=T|||;VT=SNP
2	57654406	rs72814566	T	A	100	PASS	AC=629;AF=0.125599;AN=5008;NS=2504;DP=14566;EAS_AF=0.0556;AMR_AF=0.0994;AFR_AF=0.0242;EUR_AF=0.1928;SAS_AF=0.2843;AA=T|||;VT=SNP
2	57654890	rs79592573	T	G	100	PASS	AC=442;AF=0.0882588;AN=5008;NS=2504;DP=15700;EAS_AF=0.1121;AMR_AF=0.1945;AFR_AF=0.0045;EUR_AF=0.0865;SAS_AF=0.1033;AA=T|||;VT=SNP
2	57655064	rs6711831	C	A	100	PASS	AC=948;AF=0.189297;AN=5008;NS=2504;DP=16724;EAS_AF=0.3909;AMR_AF=0.085;AFR_AF=0.1672;EUR_AF=0.1282;SAS_AF=0.1483;AA=C|||;VT=SNP
2	57655658	rs6545647	C	T	100	PASS	AC=1857;AF=0.370807;AN=5008;NS=2504;DP=8491;EAS_AF=0.4464;AMR_AF=0.2061;AFR_AF=0.3896;EUR_AF=0.3241;SAS_AF=0.4325;AA=T|||;VT=SNP
2	57655858	rs191785010	A	G	100	PASS	AC=444;AF=0.0886581;AN=5008;NS=2504;DP=4532;EAS_AF=0.1121;AMR_AF=0.1974;AFR_AF=0.0045;EUR_AF=0.0865;SAS_AF=0.1033;AA=A|||;VT=SNP
2	57656028	rs1474105	G	T	100	PASS	AC=442;AF=0.0882588;AN=5008;NS=2504;DP=10590;EAS_AF=0.1121;AMR_AF=0.1945;AFR_AF=0.0045;EUR_AF=0.0865;SAS_AF=0.1033;AA=A|||;VT=SNP
2	57657311	rs35503842	C	T	100	PASS	AC=334;AF=0.0666933;AN=5008;NS=2504;DP=16980;EAS_AF=0.0198;AMR_AF=0.0663;AFR_AF=0.0983;EUR_AF=0.0994;SAS_AF=0.0389;AA=C|||;VT=SNP
2	57657478	rs12052978	C	A	100	PASS	AC=1835;AF=0.366414;AN=5008;NS=2504;DP=15492;EAS_AF=0.4464;AMR_AF=0.2118;AFR_AF=0.3684;EUR_AF=0.325;SAS_AF=0.4335;AA=A|||;VT=SNP
2	57657693	rs6752037	A	G	100	PASS	AC=2306;AF=0.460463;AN=5008;NS=2504;DP=19311;EAS_AF=0.5585;AMR_AF=0.4049;AFR_AF=0.3941;EUR_AF=0.4135;SAS_AF=0.5368;AA=A|||;VT=SNP
2	57657729	rs6723794	G	C	100	PASS	AC=2307;AF=0.460663;AN=5008;NS=2504;DP=16906;EAS_AF=0.5595;AMR_AF=0.4049;AFR_AF=0.3941;EUR_AF=0.4135;SAS_AF=0.5368;AA=C|||;VT=SNP
2	57657746	rs4671308	G	T	100	PASS	AC=3642;AF=0.727236;AN=5008;NS=2504;DP=16506;EAS_AF=0.7153;AMR_AF=0.6527;AFR_AF=0.9054;EUR_AF=0.6083;SAS_AF=0.6738;AA=T|||;VT=SNP
2	57657774	rs6752151	A	C	100	PASS	AC=2307;AF=0.460663;AN=5008;NS=2504;DP=16686;EAS_AF=0.5585;AMR_AF=0.4049;AFR_AF=0.3941;EUR_AF=0.4135;SAS_AF=0.5378;AA=C|||;VT=SNP
2	57657944	rs6545648	A	G	100	PASS	AC=2307;AF=0.460663;AN=5008;NS=2504;DP=14655;EAS_AF=0.5585;AMR_AF=0.4049;AFR_AF=0.3941;EUR_AF=0.4145;SAS_AF=0.5368;AA=G|||;VT=SNP
2	57658071	rs6545649	G	T	100	PASS	AC=2296;AF=0.458466;AN=5008;NS=2504;DP=12490;EAS_AF=0.5575;AMR_AF=0.4049;AFR_AF=0.3873;EUR_AF=0.4135;SAS_AF=0.5368;AA=T|||;VT=SNP
2	57658147	rs6545650	T	C	100	PASS	AC=2299;AF=0.459065;AN=5008;NS=2504;DP=9758;EAS_AF=0.5595;AMR_AF=0.4049;AFR_AF=0.388;EUR_AF=0.4135;SAS_AF=0.5368;AA=T|||;VT=SNP
2	57658284	rs7591330	T	A	100	PASS	AC=962;AF=0.192093;AN=5008;NS=2504;DP=7728;EAS_AF=0.3929;AMR_AF=0.0908;AFR_AF=0.1679;EUR_AF=0.1342;SAS_AF=0.1493;AA=T|||;VT=SNP
2	57658611	rs12997006	C	G	100	PASS	AC=337;AF=0.0672923;AN=5008;NS=2504;DP=12242;EAS_AF=0.0198;AMR_AF=0.0663;AFR_AF=0.1006;EUR_AF=0.0994;SAS_AF=0.0389;AA=-|||;VT=SNP
2	57658764	rs7577826	C	T	100	PASS	AC=3638;AF=0.726438;AN=5008;NS=2504;DP=16024;EAS_AF=0.7173;AMR_AF=0.6527;AFR_AF=0.9024;EUR_AF=0.6074;SAS_AF=0.6728;AA=T|||;VT=SNP
2	57658770	rs7591908	T	A	100	PASS	AC=2306;AF=0.460463;AN=5008;NS=2504;DP=16105;EAS_AF=0.5595;AMR_AF=0.4049;AFR_AF=0.3941;EUR_AF=0.4125;SAS_AF=0.5368;AA=T|||;VT=SNP
2	57658795	rs7577911	C	T	100	PASS	AC=2307;AF=0.460663;AN=5008;NS=2504;DP=16418;EAS_AF=0.5595;AMR_AF=0.4049;AFR_AF=0.3949;EUR_AF=0.4125;SAS_AF=0.5368;AA=C|||;VT=SNP
2	57658970	rs2310825	C	T	100	PASS	AC=1462;AF=0.291933;AN=5008;NS=2504;DP=17664;EAS_AF=0.1925;AMR_AF=0.2781;AFR_AF=0.3124;EUR_AF=0.2883;SAS_AF=0.3804;AA=A|||;VT=SNP
2	57659146	rs76436429	T	C	100	PASS	AC=969;AF=0.19349;AN=5008;NS=2504;DP=18772;EAS_AF=0.3919;AMR_AF=0.0879;AFR_AF=0.177;EUR_AF=0.1322;SAS_AF=0.1493;AA=T|||;VT=SNP
2	57659267	rs56132105	T	C	100	PASS	AC=955;AF=0.190695;AN=5008;NS=2504;DP=18337;EAS_AF=0.3909;AMR_AF=0.0879;AFR_AF=0.1679;EUR_AF=0.1312;SAS_AF=0.1493;AA=T|||;VT=SNP
2	57659338	rs59521849	T	C	100	PASS	AC=1148;AF=0.229233;AN=5008;NS=2504;DP=17277;EAS_AF=0.247;AMR_AF=0.3559;AFR_AF=0.2073;EUR_AF=0.1819;SAS_AF=0.1994;AA=T|||;VT=SNP
2	57659510	rs59107595	C	G	100	PASS	AC=1381;AF=0.275759;AN=5008;NS=2504;DP=15341;EAS_AF=0.1677;AMR_AF=0.317;AFR_AF=0.2504;EUR_AF=0.2803;SAS_AF=0.3875;AA=C|||;VT=SNP
2	57659968	rs79341330	G	A	100	PASS	AC=1102;AF=0.220048;AN=5008;NS=2504;DP=18735;EAS_AF=0.247;AMR_AF=0.3559;AFR_AF=0.1717;EUR_AF=0.1829;SAS_AF=0.1994;AA=G|||;VT=SNP
2	57660366	rs60498314	A	G	100	PASS	AC=2167;AF=0.432708;AN=5008;NS=2504;DP=17843;EAS_AF=0.3085;AMR_AF=0.487;AFR_AF=0.5053;EUR_AF=0.3757;SAS_AF=0.4826;AA=G|||;VT=SNP
2	57660908	rs2310826	G	A	100	PASS	AC=997;AF=0.199081;AN=5008;NS=2504;DP=16409;EAS_AF=0.0565;AMR_AF=0.1297;AFR_AF=0.2867;EUR_AF=0.1928;SAS_AF=0.2832;AA=G|||;VT=SNP
2	57661129	rs4290640	A	T	100	PASS	AC=1207;AF=0.241014;AN=5008;NS=2504;DP=14590;EAS_AF=0.253;AMR_AF=0.3963;AFR_AF=0.1838;EUR_AF=0.2296;SAS_AF=0.2076;AA=T|||;VT=SNP
2	57661753	rs1022365	C	G	100	PASS	AC=1007;AF=0.201078;AN=5008;NS=2504;DP=16343;EAS_AF=0.0565;AMR_AF=0.1282;AFR_AF=0.2935;EUR_AF=0.1938;SAS_AF=0.2843;AA=C|||;VT=SNP
2	57661868	rs7423681	C	T	100	PASS	AC=1199;AF=0.239417;AN=5008;NS=2504;DP=17236;EAS_AF=0.251;AMR_AF=0.3919;AFR_AF=0.1838;EUR_AF=0.2296;SAS_AF=0.2045;AA=T|||;VT=SNP
2	57661871	rs34609754	T	G	100	PASS	AC=1199;AF=0.239417;AN=5008;NS=2504;DP=17110;EAS_AF=0.251;AMR_AF=0.3919;AFR_AF=0.1838;EUR_AF=0.2296;SAS_AF=0.2045;AA=G|||;VT=SNP
2	57661879	rs72814575	T	C	100	PASS	AC=1199;AF=0.239417;AN=5008;NS=2504;DP=17286;EAS_AF=0.251;AMR_AF=0.3919;AFR_AF=0.1838;EUR_AF=0.2296;SAS_AF=0.2045;AA=T|||;VT=SNP
2	57662193	rs1040233	C	A	100	PASS	AC=3627;AF=0.724241;AN=5008;NS=2504;DP=19161;EAS_AF=0.7192;AMR_AF=0.647;AFR_AF=0.9017;EUR_AF=0.5994;SAS_AF=0.6728;AA=A|||;VT=SNP
2	57662346	rs35522160	G	A	100	PASS	AC=256;AF=0.0511182;AN=5008;NS=2504;DP=16982;EAS_AF=0.0188;AMR_AF=0.0317;AFR_AF=0.0983;EUR_AF=0.0527;SAS_AF=0.0327;AA=G|||;VT=SNP
2	57662355	rs72814576	T	C	100	PASS	AC=1193;AF=0.238219;AN=5008;NS=2504;DP=16567;EAS_AF=0.252;AMR_AF=0.3905;AFR_AF=0.1831;EUR_AF=0.2227;SAS_AF=0.2065;AA=T|||;VT=SNP
2	57662448	rs112412783	G	C	100	PASS	AC=1187;AF=0.237021;AN=5008;NS=2504;DP=16334;EAS_AF=0.2411;AMR_AF=0.3862;AFR_AF=0.1921;EUR_AF=0.2227;SAS_AF=0.2025;AA=g|||;VT=SNP
2	57662588	rs1518678	T	A	100	PASS	AC=997;AF=0.199081;AN=5008;NS=2504;DP=18503;EAS_AF=0.0565;AMR_AF=0.1282;AFR_AF=0.2867;EUR_AF=0.1928;SAS_AF=0.2843;AA=T|||;VT=SNP
2	57662729	rs7606781	T	C	100	PASS	AC=3231;AF=0.645168;AN=5008;NS=2504;DP=16774;EAS_AF=0.6984;AMR_AF=0.6124;AFR_AF=0.6952;EUR_AF=0.5537;SAS_AF=0.6401;AA=C|||;VT=SNP
2	57662753	rs57947165	T	C	100	PASS	AC=1218;AF=0.243211;AN=5008;NS=2504;DP=16309;EAS_AF=0.252;AMR_AF=0.3963;AFR_AF=0.1921;EUR_AF=0.2306;SAS_AF=0.2076;AA=T|||;VT=SNP
2	57663582	rs28516889	G	A	100	PASS	AC=3251;AF=0.649161;AN=5008;NS=2504;DP=17098;EAS_AF=0.6974;AMR_AF=0.6124;AFR_AF=0.7126;EUR_AF=0.5537;SAS_AF=0.638;AA=A|||;VT=SNP
2	57663644	rs28454392	T	C	100	PASS	AC=2701;AF=0.539337;AN=5008;NS=2504;DP=17031;EAS_AF=0.5556;AMR_AF=0.4366;AFR_AF=0.6596;EUR_AF=0.4245;SAS_AF=0.5511;AA=C|||;VT=SNP
2	57663654	rs58517364	G	A	100	PASS	AC=552;AF=0.110224;AN=5008;NS=2504;DP=16564;EAS_AF=0.1419;AMR_AF=0.1729;AFR_AF=0.0567;EUR_AF=0.1262;SAS_AF=0.089;AA=G|||;VT=SNP
2	57663764	rs6705598	T	G	100	PASS	AC=1000;AF=0.199681;AN=5008;NS=2504;DP=19298;EAS_AF=0.0565;AMR_AF=0.1282;AFR_AF=0.289;EUR_AF=0.1938;SAS_AF=0.2832;AA=T|||;VT=SNP
2	57663776	rs17048813	G	C	100	PASS	AC=819;AF=0.163538;AN=5008;NS=2504;DP=19985;EAS_AF=0.3968;AMR_AF=0.049;AFR_AF=0.1445;EUR_AF=0.0746;SAS_AF=0.1217;AA=G|||;VT=SNP
2	57664192	rs6744908	T	C	100	PASS	AC=1272;AF=0.253994;AN=5008;NS=2504;DP=20400;EAS_AF=0.0565;AMR_AF=0.1542;AFR_AF=0.4569;EUR_AF=0.2097;SAS_AF=0.2996;AA=C|||;VT=SNP
2	57664232	rs55922826	G	A	100	PASS	AC=885;AF=0.176717;AN=5008;NS=2504;DP=19535;EAS_AF=0.0565;AMR_AF=0.1095;AFR_AF=0.2118;EUR_AF=0.1928;SAS_AF=0.2843;AA=G|||;VT=SNP
2	57664326	rs17048816	T	C	100	PASS	AC=1291;AF=0.257788;AN=5008;NS=2504;DP=18861;EAS_AF=0.0565;AMR_AF=0.1527;AFR_AF=0.4728;EUR_AF=0.2087;SAS_AF=0.2996;AA=C|||;VT=SNP
2	57664521	rs2204141	C	T	100	PASS	AC=949;AF=0.189497;AN=5008;NS=2504;DP=20019;EAS_AF=0.3879;AMR_AF=0.085;AFR_AF=0.1717;EUR_AF=0.1282;SAS_AF=0.1462;AA=C|||;VT=SNP
2	57664807	rs10195691	C	T	100	PASS	AC=3215;AF=0.641973;AN=5008;NS=2504;DP=18617;EAS_AF=0.6974;AMR_AF=0.6052;AFR_AF=0.6974;EUR_AF=0.5437;SAS_AF=0.637;AA=T|||;VT=SNP
2	57665400	rs7557322	A	G	100	PASS	AC=1336;AF=0.266773;AN=5008;NS=2504;DP=15645;EAS_AF=0.0565;AMR_AF=0.1556;AFR_AF=0.5038;EUR_AF=0.2107;SAS_AF=0.2996;AA=G|||;VT=SNP
2	57665438	rs7597800	T	C	100	PASS	AC=3299;AF=0.658746;AN=5008;NS=2504;DP=15532;EAS_AF=0.6984;AMR_AF=0.6153;AFR_AF=0.7443;EUR_AF=0.5547;SAS_AF=0.6401;AA=C|||;VT=SNP
2	57665439	rs71416488	G	C	100	PASS	AC=257;AF=0.0513179;AN=5008;NS=2504;DP=15438;EAS_AF=0.0198;AMR_AF=0.0317;AFR_AF=0.0983;EUR_AF=0.0527;SAS_AF=0.0327;AA=G|||;VT=SNP
2	57665500	rs75173918	G	A	100	PASS	AC=804;AF=0.160543;AN=5008;NS=2504;DP=14926;EAS_AF=0.3859;AMR_AF=0.049;AFR_AF=0.1437;EUR_AF=0.0746;SAS_AF=0.1186;AA=G|||;VT=SNP
2	57665501	rs7583939	C	G	100	PASS	AC=1324;AF=0.264377;AN=5008;NS=2504;DP=14880;EAS_AF=0.0565;AMR_AF=0.1556;AFR_AF=0.4947;EUR_AF=0.2107;SAS_AF=0.2996;AA=G|||;VT=SNP
2	57665629	rs7557548	A	G	100	PASS	AC=1341;AF=0.267772;AN=5008;NS=2504;DP=13896;EAS_AF=0.0565;AMR_AF=0.1556;AFR_AF=0.5076;EUR_AF=0.2107;SAS_AF=0.2996;AA=A|||;VT=SNP
2	57665674	rs7557619	A	G	100	PASS	AC=1336;AF=0.266773;AN=5008;NS=2504;DP=12706;EAS_AF=0.0565;AMR_AF=0.1556;AFR_AF=0.5038;EUR_AF=0.2107;SAS_AF=0.2996;AA=G|||;VT=SNP
2	57665702	rs2014007	A	G	100	PASS	AC=495;AF=0.0988419;AN=5008;NS=2504;DP=12605;EAS_AF=0.1419;AMR_AF=0.1729;AFR_AF=0.0144;EUR_AF=0.1252;SAS_AF=0.089;AA=A|||;VT=SNP
2	57666305	rs62159013	C	A	100	PASS	AC=220;AF=0.0439297;AN=5008;NS=2504;DP=16434;EAS_AF=0.0188;AMR_AF=0.0317;AFR_AF=0.0711;EUR_AF=0.0527;SAS_AF=0.0327;AA=C|||;VT=SNP
2	57666360	rs67056300	T	C	100	PASS	AC=735;AF=0.146765;AN=5008;NS=2504;DP=16428;EAS_AF=0.0565;AMR_AF=0.1037;AFR_AF=0.1014;EUR_AF=0.1928;SAS_AF=0.2843;AA=T|||;VT=SNP
2	57666371	rs10167130	T	C	100	PASS	AC=3300;AF=0.658946;AN=5008;NS=2504;DP=16216;EAS_AF=0.6974;AMR_AF=0.6153;AFR_AF=0.7458;EUR_AF=0.5547;SAS_AF=0.6401;AA=C|||;VT=SNP
2	57666924	rs10178773	A	G	100	PASS	AC=1087;AF=0.217053;AN=5008;NS=2504;DP=16029;EAS_AF=0.0565;AMR_AF=0.1297;AFR_AF=0.354;EUR_AF=0.1928;SAS_AF=0.2843;AA=A|||;VT=SNP
2	57668481	rs35965701	A	C	100	PASS	AC=256;AF=0.0511182;AN=5008;NS=2504;DP=17104;EAS_AF=0.0188;AMR_AF=0.0317;AFR_AF=0.0983;EUR_AF=0.0527;SAS_AF=0.0327;AA=A|||;VT=SNP
2	57668538	rs13429855	C	T	100	PASS	AC=1329;AF=0.265375;AN=5008;NS=2504;DP=17695;EAS_AF=0.0506;AMR_AF=0.1556;AFR_AF=0.5045;EUR_AF=0.2087;SAS_AF=0.2996;AA=T|||;VT=SNP
2	57668554	rs12623520	C	T	100	PASS	AC=457;AF=0.091254;AN=5008;NS=2504;DP=17553;EAS_AF=0.126;AMR_AF=0.0576;AFR_AF=0.0053;EUR_AF=0.1064;SAS_AF=0.18;AA=C|||;VT=SNP
2	57668829	rs6746641	C	A	100	PASS	AC=1281;AF=0.255791;AN=5008;NS=2504;DP=16146;EAS_AF=0.0506;AMR_AF=0.1527;AFR_AF=0.4697;EUR_AF=0.2087;SAS_AF=0.2996;AA=A|||;VT=SNP
2	57669113	rs72941787	C	T	100	PASS	AC=838;AF=0.167332;AN=5008;NS=2504;DP=17352;EAS_AF=0.0506;AMR_AF=0.1095;AFR_AF=0.1823;EUR_AF=0.1918;SAS_AF=0.2832;AA=C|||;VT=SNP
2	57669304	rs17048826	C	T	100	PASS	AC=805;AF=0.160743;AN=5008;NS=2504;DP=18096;EAS_AF=0.1667;AMR_AF=0.2017;AFR_AF=0.1558;EUR_AF=0.172;SAS_AF=0.1207;AA=C|||;VT=SNP
2	57669359	rs17048827	G	C	100	PASS	AC=456;AF=0.0910543;AN=5008;NS=2504;DP=17450;EAS_AF=0.126;AMR_AF=0.0576;AFR_AF=0.0053;EUR_AF=0.1064;SAS_AF=0.1789;AA=G|||;VT=SNP
2	57669813	rs141476479	G	A	100	PASS	AC=262;AF=0.0523163;AN=5008;NS=2504;DP=12578;EAS_AF=0.002;AMR_AF=0.1801;AFR_AF=0.0038;EUR_AF=0.0805;SAS_AF=0.0501;AA=G|||;VT=SNP
2	57670021	rs7560446	T	A	100	PASS	AC=1304;AF=0.260383;AN=5008;NS=2504;DP=14276;EAS_AF=0.0506;AMR_AF=0.1556;AFR_AF=0.4856;EUR_AF=0.2087;SAS_AF=0.2996;AA=A|||;VT=SNP
2	57670142	rs7563263	T	G	100	PASS	AC=1059;AF=0.211462;AN=5008;NS=2504;DP=13194;EAS_AF=0.0516;AMR_AF=0.1297;AFR_AF=0.3366;EUR_AF=0.1928;SAS_AF=0.2843;AA=T|||;VT=SNP
2	57670213	rs72814582	T	C	100	PASS	AC=559;AF=0.111621;AN=5008;NS=2504;DP=13586;EAS_AF=0.1468;AMR_AF=0.1758;AFR_AF=0.0567;EUR_AF=0.1262;SAS_AF=0.089;AA=T|||;VT=SNP
2	57670307	rs55689751	G	A	100	PASS	AC=949;AF=0.189497;AN=5008;NS=2504;DP=15011;EAS_AF=0.3879;AMR_AF=0.085;AFR_AF=0.1717;EUR_AF=0.1282;SAS_AF=0.1462;AA=G|||;VT=SNP
2	57670317	rs7575882	A	C	100	PASS	AC=1115;AF=0.222644;AN=5008;NS=2504;DP=15370;EAS_AF=0.0516;AMR_AF=0.1297;AFR_AF=0.379;EUR_AF=0.1928;SAS_AF=0.2843;AA=A|||;VT=SNP
2	57670373	rs72814583	G	A	100	PASS	AC=557;AF=0.111222;AN=5008;NS=2504;DP=16568;EAS_AF=0.1468;AMR_AF=0.1744;AFR_AF=0.056;EUR_AF=0.1262;SAS_AF=0.089;AA=g|||;VT=SNP
2	57670496	rs72814584	G	A	100	PASS	AC=557;AF=0.111222;AN=5008;NS=2504;DP=16401;EAS_AF=0.1468;AMR_AF=0.1744;AFR_AF=0.056;EUR_AF=0.1262;SAS_AF=0.089;AA=G|||;VT=SNP
2	57670497	rs72814586	G	T	100	PASS	AC=557;AF=0.111222;AN=5008;NS=2504;DP=16407;EAS_AF=0.1468;AMR_AF=0.1744;AFR_AF=0.056;EUR_AF=0.1262;SAS_AF=0.089;AA=G|||;VT=SNP
2	57670656	rs6725986	A	C	100	PASS	AC=1329;AF=0.265375;AN=5008;NS=2504;DP=19928;EAS_AF=0.0516;AMR_AF=0.1556;AFR_AF=0.5038;EUR_AF=0.2087;SAS_AF=0.2996;AA=C|||;VT=SNP
2	57670722	rs56376175	C	A	100	PASS	AC=950;AF=0.189696;AN=5008;NS=2504;DP=20761;EAS_AF=0.3879;AMR_AF=0.0865;AFR_AF=0.1717;EUR_AF=0.1282;SAS_AF=0.1462;AA=C|||;VT=SNP
2	57671542	rs13389938	G	T	100	PASS	AC=1328;AF=0.265176;AN=5008;NS=2504;DP=20521;EAS_AF=0.0516;AMR_AF=0.1556;AFR_AF=0.503;EUR_AF=0.2087;SAS_AF=0.2996;AA=T|||;VT=SNP
2	57671574	rs13390017	G	T	100	PASS	AC=1309;AF=0.261382;AN=5008;NS=2504;DP=18708;EAS_AF=0.0516;AMR_AF=0.1571;AFR_AF=0.4879;EUR_AF=0.2087;SAS_AF=0.2996;AA=T|||;VT=SNP
2	57671691	rs13403414	T	C	100	PASS	AC=1334;AF=0.266374;AN=5008;NS=2504;DP=3091;EAS_AF=0.0516;AMR_AF=0.1571;AFR_AF=0.5068;EUR_AF=0.2087;SAS_AF=0.2996;AA=C|||;VT=SNP
2	57671721	rs6730202	A	G	100	PASS	AC=3633;AF=0.725439;AN=5008;NS=2504;DP=9960;EAS_AF=0.7202;AMR_AF=0.6527;AFR_AF=0.9024;EUR_AF=0.6024;SAS_AF=0.6697;AA=A|||;VT=SNP
2	57672474	rs996788	T	C	100	PASS	AC=557;AF=0.111222;AN=5008;NS=2504;DP=15452;EAS_AF=0.1458;AMR_AF=0.1744;AFR_AF=0.0567;EUR_AF=0.1262;SAS_AF=0.089;AA=T|||;VT=SNP
2	57673083	rs67947086	C	T	100	PASS	AC=1082;AF=0.216054;AN=5008;NS=2504;DP=17420;EAS_AF=0.0506;AMR_AF=0.1268;AFR_AF=0.3563;EUR_AF=0.1928;SAS_AF=0.2843;AA=C|||;VT=SNP
2	57673309	rs17048828	T	G	100	PASS	AC=1140;AF=0.227636;AN=5008;NS=2504;DP=18605;EAS_AF=0.0516;AMR_AF=0.1297;AFR_AF=0.3979;EUR_AF=0.1928;SAS_AF=0.2843;AA=T|||;VT=SNP
2	57673647	rs17195042	T	G	100	PASS	AC=726;AF=0.144968;AN=5008;NS=2504;DP=21784;EAS_AF=0.0516;AMR_AF=0.1037;AFR_AF=0.0991;EUR_AF=0.1918;SAS_AF=0.2843;AA=T|||;VT=SNP
2	57673796	rs1028189	C	T	100	PASS	AC=4640;AF=0.926518;AN=5008;NS=2504;DP=20715;EAS_AF=0.874;AMR_AF=0.889;AFR_AF=0.9932;EUR_AF=0.8867;SAS_AF=0.9581;AA=T|||;VT=SNP
2	57674150	rs2007699	T	A	100	PASS	AC=453;AF=0.0904553;AN=5008;NS=2504;DP=17171;EAS_AF=0.1121;AMR_AF=0.196;AFR_AF=0.0136;EUR_AF=0.0855;SAS_AF=0.1022;AA=T|||;VT=SNP
2	57674369	rs17048829	T	C	100	PASS	AC=477;AF=0.0952476;AN=5008;NS=2504;DP=15524;EAS_AF=0.1478;AMR_AF=0.1412;AFR_AF=0.0537;EUR_AF=0.0795;SAS_AF=0.0808;AA=T|||;VT=SNP
2	57674580	rs13395074	T	C	100	PASS	AC=1033;AF=0.20627;AN=5008;NS=2504;DP=14009;EAS_AF=0.0506;AMR_AF=0.1268;AFR_AF=0.3185;EUR_AF=0.1938;SAS_AF=0.2843;AA=T|||;VT=SNP
2	57674614	rs55814076	G	C	100	PASS	AC=1286;AF=0.256789;AN=5008;NS=2504;DP=13821;EAS_AF=0.0506;AMR_AF=0.1542;AFR_AF=0.472;EUR_AF=0.2097;SAS_AF=0.2996;AA=C|||;VT=SNP
2	57675892	rs17807763	T	G	100	PASS	AC=642;AF=0.128195;AN=5008;NS=2504;DP=15058;EAS_AF=0.0506;AMR_AF=0.0994;AFR_AF=0.0378;EUR_AF=0.1928;SAS_AF=0.2843;AA=T|||;VT=SNP
2	57676070	rs10496064	G	A	100	PASS	AC=960;AF=0.191693;AN=5008;NS=2504;DP=17761;EAS_AF=0.3859;AMR_AF=0.0865;AFR_AF=0.177;EUR_AF=0.1312;SAS_AF=0.1483;AA=G|||;VT=SNP
2	57676166	rs17039650	T	C	100	PASS	AC=842;AF=0.168131;AN=5008;NS=2504;DP=18267;EAS_AF=0.0506;AMR_AF=0.1095;AFR_AF=0.1838;EUR_AF=0.1928;SAS_AF=0.2843;AA=T|||;VT=SNP
2	57676255	rs17048831	T	C	100	PASS	AC=841;AF=0.167931;AN=5008;NS=2504;DP=19135;EAS_AF=0.0506;AMR_AF=0.1095;AFR_AF=0.1838;EUR_AF=0.1918;SAS_AF=0.2843;AA=T|||;VT=SNP
2	57676292	rs12052763	T	C	100	PASS	AC=955;AF=0.190695;AN=5008;NS=2504;DP=19529;EAS_AF=0.3869;AMR_AF=0.0865;AFR_AF=0.1725;EUR_AF=0.1312;SAS_AF=0.1483;AA=T|||;VT=SNP
2	57676795	rs57930441	T	C	100	PASS	AC=842;AF=0.168131;AN=5008;NS=2504;DP=17116;EAS_AF=0.0506;AMR_AF=0.1095;AFR_AF=0.1838;EUR_AF=0.1928;SAS_AF=0.2843;AA=T|||;VT=SNP
2	57676828	rs60691185	A	G	100	PASS	AC=843;AF=0.168331;AN=5008;NS=2504;DP=16531;EAS_AF=0.0506;AMR_AF=0.1095;AFR_AF=0.1846;EUR_AF=0.1928;SAS_AF=0.2843;AA=A|||;VT=SNP
2	57677001	rs79786673	T	C	100	PASS	AC=478;AF=0.0954473;AN=5008;NS=2504;DP=16462;EAS_AF=0.1478;AMR_AF=0.1412;AFR_AF=0.0545;EUR_AF=0.0795;SAS_AF=0.0808;AA=T|||;VT=SNP
2	57677416	rs2139123	T	G	100	PASS	AC=3204;AF=0.639776;AN=5008;NS=2504;DP=19792;EAS_AF=0.6954;AMR_AF=0.5807;AFR_AF=0.736;EUR_AF=0.507;SAS_AF=0.6309;AA=G|||;VT=SNP
2	57677691	rs58806638	G	C	100	PASS	AC=727;AF=0.145168;AN=5008;NS=2504;DP=18398;EAS_AF=0.0516;AMR_AF=0.1037;AFR_AF=0.0991;EUR_AF=0.1928;SAS_AF=0.2843;AA=G|||;VT=SNP
2	57677699	rs78799990	C	T	100	PASS	AC=478;AF=0.0954473;AN=5008;NS=2504;DP=18115;EAS_AF=0.1478;AMR_AF=0.1412;AFR_AF=0.0545;EUR_AF=0.0795;SAS_AF=0.0808;AA=C|||;VT=SNP
2	57678372	rs67754544	T	C	100	PASS	AC=726;AF=0.144968;AN=5008;NS=2504;DP=14824;EAS_AF=0.0506;AMR_AF=0.1037;AFR_AF=0.0991;EUR_AF=0.1928;SAS_AF=0.2843;AA=T|||;VT=SNP
2	57678563	rs60940014	G	A	100	PASS	AC=842;AF=0.168131;AN=5008;NS=2504;DP=16718;EAS_AF=0.0506;AMR_AF=0.1095;AFR_AF=0.1838;EUR_AF=0.1928;SAS_AF=0.2843;AA=G|||;VT=SNP
2	57678607	rs66526851	C	T	100	PASS	AC=643;AF=0.128395;AN=5008;NS=2504;DP=16956;EAS_AF=0.0506;AMR_AF=0.0994;AFR_AF=0.0386;EUR_AF=0.1928;SAS_AF=0.2843;AA=C|||;VT=SNP
2	57678797	rs1401256	G	A	100	PASS	AC=2676;AF=0.534345;AN=5008;NS=2504;DP=17923;EAS_AF=0.5486;AMR_AF=0.4366;AFR_AF=0.649;EUR_AF=0.4235;SAS_AF=0.5481;AA=A|||;VT=SNP
2	57678941	rs1401255	C	T	100	PASS	AC=947;AF=0.189097;AN=5008;NS=2504;DP=18493;EAS_AF=0.3869;AMR_AF=0.0836;AFR_AF=0.1725;EUR_AF=0.1272;SAS_AF=0.1462;AA=C|||;VT=SNP
2	57679472	rs75828959	G	T	100	PASS	AC=947;AF=0.189097;AN=5008;NS=2504;DP=16704;EAS_AF=0.3869;AMR_AF=0.0836;AFR_AF=0.1725;EUR_AF=0.1272;SAS_AF=0.1462;AA=G|||;VT=SNP
2	57680383	rs59950669	G	C	100	PASS	AC=919;AF=0.183506;AN=5008;NS=2504;DP=15296;EAS_AF=0.3879;AMR_AF=0.0836;AFR_AF=0.146;EUR_AF=0.1312;SAS_AF=0.1483;AA=G|||;VT=SNP
2	57681814	rs72814597	G	A	100	PASS	AC=733;AF=0.146366;AN=5008;NS=2504;DP=18128;EAS_AF=0.0585;AMR_AF=0.1037;AFR_AF=0.0991;EUR_AF=0.1928;SAS_AF=0.2832;AA=g|||;VT=SNP
2	57681816	rs2222228	G	A	100	PASS	AC=1414;AF=0.282348;AN=5008;NS=2504;DP=18101;EAS_AF=0.498;AMR_AF=0.2824;AFR_AF=0.1936;EUR_AF=0.2157;SAS_AF=0.2485;AA=G|||;VT=SNP
2	57682057	rs980861	T	C	100	PASS	AC=956;AF=0.190895;AN=5008;NS=2504;DP=15596;EAS_AF=0.3869;AMR_AF=0.0865;AFR_AF=0.1732;EUR_AF=0.1312;SAS_AF=0.1483;AA=T|||;VT=SNP
2	57682079	rs79982931	C	A	100	PASS	AC=801;AF=0.159944;AN=5008;NS=2504;DP=15773;EAS_AF=0.3849;AMR_AF=0.0476;AFR_AF=0.143;EUR_AF=0.0746;SAS_AF=0.1186;AA=C|||;VT=SNP
2	57682251	rs980859	A	G	100	PASS	AC=956;AF=0.190895;AN=5008;NS=2504;DP=13356;EAS_AF=0.3869;AMR_AF=0.0865;AFR_AF=0.1732;EUR_AF=0.1312;SAS_AF=0.1483;AA=A|||;VT=SNP
2	57683268	rs59972937	G	C	100	PASS	AC=950;AF=0.189696;AN=5008;NS=2504;DP=11192;EAS_AF=0.3869;AMR_AF=0.085;AFR_AF=0.1732;EUR_AF=0.1282;SAS_AF=0.1462;AA=G|||;VT=SNP
2	57684078	rs67873505	G	A	100	PASS	AC=845;AF=0.16873;AN=5008;NS=2504;DP=16625;EAS_AF=0.0575;AMR_AF=0.1095;AFR_AF=0.1815;EUR_AF=0.1928;SAS_AF=0.2832;AA=G|||;VT=SNP
2	57684206	rs59795528	G	A	100	PASS	AC=845;AF=0.16873;AN=5008;NS=2504;DP=18406;EAS_AF=0.0575;AMR_AF=0.1095;AFR_AF=0.1815;EUR_AF=0.1928;SAS_AF=0.2832;AA=G|||;VT=SNP
2	57685532	rs4591329	C	T	100	PASS	AC=1086;AF=0.216853;AN=5008;NS=2504;DP=16549;EAS_AF=0.0506;AMR_AF=0.1268;AFR_AF=0.3585;EUR_AF=0.1948;SAS_AF=0.2832;AA=C|||;VT=SNP
2	57685723	rs2310827	G	C	100	PASS	AC=3164;AF=0.631789;AN=5008;NS=2504;DP=13413;EAS_AF=0.6964;AMR_AF=0.5778;AFR_AF=0.711;EUR_AF=0.503;SAS_AF=0.6288;AA=C|||;VT=SNP
2	57685889	rs6710781	T	C	100	PASS	AC=324;AF=0.0646965;AN=5008;NS=2504;DP=13047;EAS_AF=0.0198;AMR_AF=0.0605;AFR_AF=0.0976;EUR_AF=0.0924;SAS_AF=0.0409;AA=T|||;VT=SNP
2	57686045	rs6753176	G	A	100	PASS	AC=792;AF=0.158147;AN=5008;NS=2504;DP=15664;EAS_AF=0.3819;AMR_AF=0.0461;AFR_AF=0.143;EUR_AF=0.0716;SAS_AF=0.1166;AA=G|||;VT=SNP
2	57686072	rs112851196	G	A	100	PASS	AC=1077;AF=0.215056;AN=5008;NS=2504;DP=15735;EAS_AF=0.0506;AMR_AF=0.1383;AFR_AF=0.3238;EUR_AF=0.2087;SAS_AF=0.2986;AA=A|||;VT=SNP
2	57686334	rs74493618	T	G	100	PASS	AC=479;AF=0.095647;AN=5008;NS=2504;DP=17828;EAS_AF=0.1478;AMR_AF=0.1412;AFR_AF=0.0545;EUR_AF=0.0795;SAS_AF=0.0818;AA=T|||;VT=SNP
2	57686624	rs67201979	A	G	100	PASS	AC=910;AF=0.181709;AN=5008;NS=2504;DP=18558;EAS_AF=0.0744;AMR_AF=0.111;AFR_AF=0.2156;EUR_AF=0.1928;SAS_AF=0.2853;AA=A|||;VT=SNP
2	57687160	rs75745051	C	T	100	PASS	AC=940;AF=0.1877;AN=5008;NS=2504;DP=18520;EAS_AF=0.3829;AMR_AF=0.0836;AFR_AF=0.171;EUR_AF=0.1272;SAS_AF=0.1452;AA=C|||;VT=SNP
2	57688531	rs17048832	A	C	100	PASS	AC=483;AF=0.0964457;AN=5008;NS=2504;DP=18595;EAS_AF=0.1488;AMR_AF=0.1427;AFR_AF=0.0545;EUR_AF=0.0815;SAS_AF=0.0818;AA=A|||;VT=SNP
2	57689257	rs68095793	C	A	100	PASS	AC=649;AF=0.129593;AN=5008;NS=2504;DP=18612;EAS_AF=0.0506;AMR_AF=0.1037;AFR_AF=0.0446;EUR_AF=0.1928;SAS_AF=0.2791;AA=C|||;VT=SNP
2	57689942	rs17048834	C	T	100	PASS	AC=460;AF=0.091853;AN=5008;NS=2504;DP=15043;EAS_AF=0.126;AMR_AF=0.0591;AFR_AF=0.0053;EUR_AF=0.1074;SAS_AF=0.181;AA=C|||;VT=SNP
2	57689957	rs17048835	C	T	100	PASS	AC=840;AF=0.167732;AN=5008;NS=2504;DP=15064;EAS_AF=0.0506;AMR_AF=0.111;AFR_AF=0.1815;EUR_AF=0.1928;SAS_AF=0.2843;AA=T|||;VT=SNP
2	57690033	rs7589636	A	G	100	PASS	AC=1773;AF=0.354034;AN=5008;NS=2504;DP=13953;EAS_AF=0.5;AMR_AF=0.3242;AFR_AF=0.4168;EUR_AF=0.2316;SAS_AF=0.2658;AA=A|||;VT=SNP
2	57690380	rs7592722	A	T	100	PASS	AC=930;AF=0.185703;AN=5008;NS=2504;DP=13344;EAS_AF=0.3839;AMR_AF=0.0836;AFR_AF=0.1641;EUR_AF=0.1252;SAS_AF=0.1452;AA=A|||;VT=SNP
2	57690394	rs7566482	G	A	100	PASS	AC=931;AF=0.185903;AN=5008;NS=2504;DP=13178;EAS_AF=0.3849;AMR_AF=0.0836;AFR_AF=0.1641;EUR_AF=0.1252;SAS_AF=0.1452;AA=G|||;VT=SNP
2	57690440	rs72937396	G	A	100	PASS	AC=838;AF=0.167332;AN=5008;NS=2504;DP=13396;EAS_AF=0.0506;AMR_AF=0.111;AFR_AF=0.1808;EUR_AF=0.1928;SAS_AF=0.2832;AA=G|||;VT=SNP
2	57690467	rs72816503	T	C	100	PASS	AC=605;AF=0.120807;AN=5008;NS=2504;DP=13279;EAS_AF=0.0506;AMR_AF=0.0994;AFR_AF=0.0106;EUR_AF=0.1928;SAS_AF=0.2832;AA=T|||;VT=SNP
2	57690642	rs12474001	T	A	100	PASS	AC=490;AF=0.0978435;AN=5008;NS=2504;DP=11888;EAS_AF=0.1478;AMR_AF=0.1412;AFR_AF=0.0613;EUR_AF=0.0815;SAS_AF=0.0818;AA=T|||;VT=SNP
2	57690657	rs2310828	A	T	100	PASS	AC=3621;AF=0.723043;AN=5008;NS=2504;DP=11639;EAS_AF=0.7192;AMR_AF=0.647;AFR_AF=0.9009;EUR_AF=0.5964;SAS_AF=0.6708;AA=T|||;VT=SNP
2	57690878	rs7420659	G	C	100	PASS	AC=932;AF=0.186102;AN=5008;NS=2504;DP=8443;EAS_AF=0.3849;AMR_AF=0.0836;AFR_AF=0.1641;EUR_AF=0.1252;SAS_AF=0.1462;AA=G|||;VT=SNP
2	57691300	rs78452461	A	T	100	PASS	AC=425;AF=0.0848642;AN=5008;NS=2504;DP=14357;EAS_AF=0.1488;AMR_AF=0.1383;AFR_AF=0.0129;EUR_AF=0.0805;SAS_AF=0.0828;AA=A|||;VT=SNP
2	57691352	rs72937402	T	C	100	PASS	AC=841;AF=0.167931;AN=5008;NS=2504;DP=13589;EAS_AF=0.0516;AMR_AF=0.111;AFR_AF=0.1815;EUR_AF=0.1928;SAS_AF=0.2843;AA=t|||;VT=SNP
2	57691770	rs112800462	G	T	100	PASS	AC=840;AF=0.167732;AN=5008;NS=2504;DP=12692;EAS_AF=0.0516;AMR_AF=0.111;AFR_AF=0.1808;EUR_AF=0.1928;SAS_AF=0.2843;AA=G|||;VT=SNP
2	57692008	rs11125713	C	T	100	PASS	AC=929;AF=0.185503;AN=5008;NS=2504;DP=19953;EAS_AF=0.3829;AMR_AF=0.0836;AFR_AF=0.1641;EUR_AF=0.1252;SAS_AF=0.1452;AA=C|||;VT=SNP
2	57692162	rs17048837	C	T	100	PASS	AC=424;AF=0.0846645;AN=5008;NS=2504;DP=18839;EAS_AF=0.1488;AMR_AF=0.1383;AFR_AF=0.0129;EUR_AF=0.0805;SAS_AF=0.0818;AA=C|||;VT=SNP
2	57692410	rs66647146	C	T	100	PASS	AC=831;AF=0.165935;AN=5008;NS=2504;DP=19477;EAS_AF=0.0516;AMR_AF=0.111;AFR_AF=0.1747;EUR_AF=0.1918;SAS_AF=0.2843;AA=T|||;VT=SNP
2	57692763	rs4672212	A	G	100	PASS	AC=498;AF=0.0994409;AN=5008;NS=2504;DP=17415;EAS_AF=0.1508;AMR_AF=0.147;AFR_AF=0.0613;EUR_AF=0.0825;SAS_AF=0.0818;AA=A|||;VT=SNP
2	57693361	rs72939308	C	T	100	PASS	AC=716;AF=0.142971;AN=5008;NS=2504;DP=15987;EAS_AF=0.0506;AMR_AF=0.1052;AFR_AF=0.0923;EUR_AF=0.1918;SAS_AF=0.2832;AA=C|||;VT=SNP
2	57693832	rs72816507	A	C	100	PASS	AC=460;AF=0.091853;AN=5008;NS=2504;DP=22531;EAS_AF=0.126;AMR_AF=0.0591;AFR_AF=0.0053;EUR_AF=0.1074;SAS_AF=0.181;AA=A|||;VT=SNP
2	57694030	rs13024352	T	C	100	PASS	AC=327;AF=0.0652955;AN=5008;NS=2504;DP=19176;EAS_AF=0.0208;AMR_AF=0.0605;AFR_AF=0.0983;EUR_AF=0.0944;SAS_AF=0.0399;AA=T|||;VT=SNP
2	57694254	rs75576248	T	C	100	PASS	AC=454;AF=0.090655;AN=5008;NS=2504;DP=20442;EAS_AF=0.1131;AMR_AF=0.196;AFR_AF=0.0129;EUR_AF=0.0865;SAS_AF=0.1022;AA=T|||;VT=SNP
2	57694394	rs112942983	C	G	100	PASS	AC=831;AF=0.165935;AN=5008;NS=2504;DP=18248;EAS_AF=0.0516;AMR_AF=0.111;AFR_AF=0.1747;EUR_AF=0.1918;SAS_AF=0.2843;AA=C|||;VT=SNP
2	57695516	rs12619530	T	C	100	PASS	AC=817;AF=0.163139;AN=5008;NS=2504;DP=18100;EAS_AF=0.3819;AMR_AF=0.0504;AFR_AF=0.1604;EUR_AF=0.0676;SAS_AF=0.1196;AA=T|||;VT=SNP
2	57695755	rs12619588	T	G	100	PASS	AC=787;AF=0.157149;AN=5008;NS=2504;DP=17066;EAS_AF=0.3819;AMR_AF=0.0461;AFR_AF=0.1362;EUR_AF=0.0706;SAS_AF=0.1217;AA=T|||;VT=SNP
2	57696161	rs59310330	G	A	100	PASS	AC=780;AF=0.155751;AN=5008;NS=2504;DP=17630;EAS_AF=0.376;AMR_AF=0.0461;AFR_AF=0.1362;EUR_AF=0.0706;SAS_AF=0.1207;AA=G|||;VT=SNP
2	57696957	rs17048844	T	C	100	PASS	AC=782;AF=0.15615;AN=5008;NS=2504;DP=14744;EAS_AF=0.376;AMR_AF=0.0461;AFR_AF=0.1377;EUR_AF=0.0706;SAS_AF=0.1207;AA=T|||;VT=SNP
2	57697076	rs76347631	C	T	100	PASS	AC=426;AF=0.0850639;AN=5008;NS=2504;DP=16708;EAS_AF=0.1508;AMR_AF=0.1383;AFR_AF=0.0129;EUR_AF=0.0805;SAS_AF=0.0818;AA=C|||;VT=SNP
2	57698118	rs74629198	G	A	100	PASS	AC=778;AF=0.155351;AN=5008;NS=2504;DP=18627;EAS_AF=0.376;AMR_AF=0.0461;AFR_AF=0.1377;EUR_AF=0.0696;SAS_AF=0.1176;AA=G|||;VT=SNP
2	57698355	rs80155642	T	C	100	PASS	AC=428;AF=0.0854633;AN=5008;NS=2504;DP=17753;EAS_AF=0.0883;AMR_AF=0.196;AFR_AF=0.0129;EUR_AF=0.0865;SAS_AF=0.1012;AA=T|||;VT=SNP
2	57698612	rs4672213	C	A	100	PASS	AC=3629;AF=0.724641;AN=5008;NS=2504;DP=20711;EAS_AF=0.7183;AMR_AF=0.6484;AFR_AF=0.9039;EUR_AF=0.5994;SAS_AF=0.6718;AA=A|||;VT=SNP
2	57698931	rs1522683	G	T	100	PASS	AC=1708;AF=0.341054;AN=5008;NS=2504;DP=19530;EAS_AF=0.4712;AMR_AF=0.3026;AFR_AF=0.4266;EUR_AF=0.2147;SAS_AF=0.2485;AA=T|||;VT=SNP
2	57698936	rs1522684	T	C	100	PASS	AC=934;AF=0.186502;AN=5008;NS=2504;DP=19669;EAS_AF=0.3829;AMR_AF=0.0807;AFR_AF=0.1664;EUR_AF=0.1272;SAS_AF=0.1472;AA=T|||;VT=SNP
2	57698990	rs1522685	G	A	100	PASS	AC=3160;AF=0.63099;AN=5008;NS=2504;DP=20402;EAS_AF=0.6964;AMR_AF=0.5807;AFR_AF=0.7042;EUR_AF=0.505;SAS_AF=0.6299;AA=A|||;VT=SNP
2	57699075	rs77286771	T	C	100	PASS	AC=440;AF=0.0878594;AN=5008;NS=2504;DP=19689;EAS_AF=0.1508;AMR_AF=0.1441;AFR_AF=0.0204;EUR_AF=0.0805;SAS_AF=0.0818;AA=T|||;VT=SNP
2	57699131	rs58757346	A	G	100	PASS	AC=878;AF=0.175319;AN=5008;NS=2504;DP=17220;EAS_AF=0.0744;AMR_AF=0.1124;AFR_AF=0.1906;EUR_AF=0.1928;SAS_AF=0.2853;AA=A|||;VT=SNP
2	57699285	rs72618690	C	T	100	PASS	AC=2091;AF=0.417532;AN=5008;NS=2504;DP=14305;EAS_AF=0.622;AMR_AF=0.4424;AFR_AF=0.4054;EUR_AF=0.2962;SAS_AF=0.3303;AA=T|||;VT=SNP
2	57699317	rs76752584	G	A	100	PASS	AC=934;AF=0.186502;AN=5008;NS=2504;DP=14700;EAS_AF=0.3829;AMR_AF=0.0807;AFR_AF=0.1664;EUR_AF=0.1272;SAS_AF=0.1472;AA=G|||;VT=SNP
2	57699394	rs55637551	A	C	100	PASS	AC=2126;AF=0.424521;AN=5008;NS=2504;DP=13906;EAS_AF=0.622;AMR_AF=0.4438;AFR_AF=0.4304;EUR_AF=0.2962;SAS_AF=0.3313;AA=A|||;VT=SNP
2	57699632	rs13415671	C	T	100	PASS	AC=2204;AF=0.440096;AN=5008;NS=2504;DP=9663;EAS_AF=0.5466;AMR_AF=0.3876;AFR_AF=0.3419;EUR_AF=0.4076;SAS_AF=0.5337;AA=T|||;VT=SNP
2	57700031	rs10172357	A	T	100	PASS	AC=2960;AF=0.591054;AN=5008;NS=2504;DP=5615;EAS_AF=0.373;AMR_AF=0.4726;AFR_AF=0.82;EUR_AF=0.5507;SAS_AF=0.6319;AA=T|||;VT=SNP
2	57700556	rs73941420	A	G	100	PASS	AC=237;AF=0.0473243;AN=5008;NS=2504;DP=18256;EAS_AF=0.0089;AMR_AF=0.0432;AFR_AF=0.0832;EUR_AF=0.0586;SAS_AF=0.0297;AA=A|||;VT=SNP
2	57700600	rs34912681	A	G	100	PASS	AC=530;AF=0.105831;AN=5008;NS=2504;DP=19123;EAS_AF=0.1518;AMR_AF=0.1499;AFR_AF=0.0832;EUR_AF=0.0825;SAS_AF=0.0818;AA=A|||;VT=SNP
2	57700614	rs1878835	C	T	100	PASS	AC=3530;AF=0.704872;AN=5008;NS=2504;DP=18832;EAS_AF=0.4623;AMR_AF=0.6729;AFR_AF=0.8903;EUR_AF=0.6372;SAS_AF=0.7965;AA=T|||;VT=SNP
2	57701056	rs3969962	C	T	100	PASS	AC=3539;AF=0.706669;AN=5008;NS=2504;DP=19138;EAS_AF=0.4653;AMR_AF=0.6715;AFR_AF=0.8903;EUR_AF=0.6372;SAS_AF=0.8037;AA=c|||;VT=SNP
2	57701116	rs12467938	A	G	100	PASS	AC=3050;AF=0.609026;AN=5008;NS=2504;DP=19261;EAS_AF=0.4435;AMR_AF=0.6037;AFR_AF=0.674;EUR_AF=0.5427;SAS_AF=0.7638;AA=A|||;VT=SNP
2	57701347	rs13422545	C	T	100	PASS	AC=3050;AF=0.609026;AN=5008;NS=2504;DP=20236;EAS_AF=0.4435;AMR_AF=0.6037;AFR_AF=0.674;EUR_AF=0.5427;SAS_AF=0.7638;AA=c|||;VT=SNP
2	57701631	rs35041586	C	T	100	PASS	AC=489;AF=0.0976438;AN=5008;NS=2504;DP=19684;EAS_AF=0.0218;AMR_AF=0.0677;AFR_AF=0.2163;EUR_AF=0.0944;SAS_AF=0.0399;AA=c|||;VT=SNP
2	57701660	rs56791201	T	C	100	PASS	AC=3185;AF=0.635982;AN=5008;NS=2504;DP=19615;EAS_AF=0.4435;AMR_AF=0.611;AFR_AF=0.7723;EUR_AF=0.5427;SAS_AF=0.7638;AA=T|||;VT=SNP
2	57701898	rs34767032	G	A	100	PASS	AC=3542;AF=0.707268;AN=5008;NS=2504;DP=18587;EAS_AF=0.4653;AMR_AF=0.6715;AFR_AF=0.8903;EUR_AF=0.6402;SAS_AF=0.8037;AA=A|||;VT=SNP
2	57702202	rs112482121	G	C	100	PASS	AC=116;AF=0.0231629;AN=5008;NS=2504;DP=17662;EAS_AF=0.006;AMR_AF=0.0317;AFR_AF=0.0008;EUR_AF=0.0577;SAS_AF=0.0297;AA=G|||;VT=SNP
2	57703467	rs1518685	C	T	100	PASS	AC=3541;AF=0.707069;AN=5008;NS=2504;DP=17537;EAS_AF=0.4653;AMR_AF=0.67;AFR_AF=0.8903;EUR_AF=0.6402;SAS_AF=0.8037;AA=T|||;VT=SNP
2	57703579	rs13030530	G	C	100	PASS	AC=356;AF=0.0710863;AN=5008;NS=2504;DP=17764;EAS_AF=0.0218;AMR_AF=0.0591;AFR_AF=0.1188;EUR_AF=0.0964;SAS_AF=0.0399;AA=G|||;VT=SNP
2	57703721	rs76077272	C	T	100	PASS	AC=432;AF=0.086262;AN=5008;NS=2504;DP=17358;EAS_AF=0.1508;AMR_AF=0.1427;AFR_AF=0.0151;EUR_AF=0.0805;SAS_AF=0.0818;AA=C|||;VT=SNP
2	57704018	rs13430519	C	T	100	PASS	AC=3049;AF=0.608826;AN=5008;NS=2504;DP=15219;EAS_AF=0.4425;AMR_AF=0.6037;AFR_AF=0.674;EUR_AF=0.5427;SAS_AF=0.7638;AA=C|||;VT=SNP
2	57704110	rs62159020	T	C	100	PASS	AC=1358;AF=0.271166;AN=5008;NS=2504;DP=11147;EAS_AF=0.2014;AMR_AF=0.183;AFR_AF=0.1392;EUR_AF=0.3032;SAS_AF=0.5511;AA=T|||;VT=SNP
2	57704141	rs74631102	T	C	100	PASS	AC=437;AF=0.0872604;AN=5008;NS=2504;DP=11593;EAS_AF=0.1528;AMR_AF=0.1441;AFR_AF=0.0151;EUR_AF=0.0815;SAS_AF=0.0828;AA=T|||;VT=SNP
2	57704216	rs13414210	C	T	100	PASS	AC=3050;AF=0.609026;AN=5008;NS=2504;DP=10996;EAS_AF=0.4425;AMR_AF=0.6052;AFR_AF=0.674;EUR_AF=0.5427;SAS_AF=0.7638;AA=C|||;VT=SNP
2	57704608	rs66713776	A	G	100	PASS	AC=3051;AF=0.609225;AN=5008;NS=2504;DP=15411;EAS_AF=0.4425;AMR_AF=0.6037;AFR_AF=0.6755;EUR_AF=0.5427;SAS_AF=0.7638;AA=-|||;VT=SNP
2	57704665	rs67001857	T	C	100	PASS	AC=697;AF=0.139177;AN=5008;NS=2504;DP=18325;EAS_AF=0.0744;AMR_AF=0.1167;AFR_AF=0.0484;EUR_AF=0.2018;SAS_AF=0.2802;AA=-|||;VT=SNP
2	57704727	rs12151680	G	C	100	PASS	AC=3542;AF=0.707268;AN=5008;NS=2504;DP=15518;EAS_AF=0.4653;AMR_AF=0.67;AFR_AF=0.8903;EUR_AF=0.6402;SAS_AF=0.8047;AA=-|||;VT=SNP
2	57704730	rs62159025	G	A	100	PASS	AC=491;AF=0.0980431;AN=5008;NS=2504;DP=15453;EAS_AF=0.0218;AMR_AF=0.0663;AFR_AF=0.2163;EUR_AF=0.0974;SAS_AF=0.0399;AA=-|||;VT=SNP
2	57704748	rs12151435	A	G	100	PASS	AC=3050;AF=0.609026;AN=5008;NS=2504;DP=14834;EAS_AF=0.4435;AMR_AF=0.6037;AFR_AF=0.674;EUR_AF=0.5427;SAS_AF=0.7638;AA=-|||;VT=SNP
2	57704880	rs12151814	T	C	100	PASS	AC=2480;AF=0.495208;AN=5008;NS=2504;DP=14866;EAS_AF=0.3105;AMR_AF=0.4755;AFR_AF=0.4418;EUR_AF=0.5447;SAS_AF=0.7209;AA=t|||;VT=SNP
2	57704972	rs113365594	C	T	100	PASS	AC=1003;AF=0.20028;AN=5008;NS=2504;DP=17485;EAS_AF=0.1538;AMR_AF=0.1931;AFR_AF=0.407;EUR_AF=0.0954;SAS_AF=0.0818;AA=c|||;VT=SNP
2	57705172	rs34032726	C	T	100	PASS	AC=3522;AF=0.703275;AN=5008;NS=2504;DP=17713;EAS_AF=0.4653;AMR_AF=0.6657;AFR_AF=0.8782;EUR_AF=0.6402;SAS_AF=0.8037;AA=t|||;VT=SNP
2	57705240	rs35068688	C	T	100	PASS	AC=3540;AF=0.706869;AN=5008;NS=2504;DP=18107;EAS_AF=0.4643;AMR_AF=0.67;AFR_AF=0.8903;EUR_AF=0.6402;SAS_AF=0.8037;AA=t|||;VT=SNP
2	57705361	rs34302961	T	C	100	PASS	AC=330;AF=0.0658946;AN=5008;NS=2504;DP=19883;EAS_AF=0.0218;AMR_AF=0.0605;AFR_AF=0.0976;EUR_AF=0.0974;SAS_AF=0.0399;AA=t|||;VT=SNP
2	57705539	rs11898697	C	G	100	PASS	AC=3540;AF=0.706869;AN=5008;NS=2504;DP=15984;EAS_AF=0.4643;AMR_AF=0.67;AFR_AF=0.8903;EUR_AF=0.6402;SAS_AF=0.8037;AA=g|||;VT=SNP
2	57705567	rs11887924	A	G	100	PASS	AC=3512;AF=0.701278;AN=5008;NS=2504;DP=14867;EAS_AF=0.4643;AMR_AF=0.6614;AFR_AF=0.8888;EUR_AF=0.6233;SAS_AF=0.8006;AA=a|||;VT=SNP
2	57706277	rs75909818	A	C	100	PASS	AC=470;AF=0.0938498;AN=5008;NS=2504;DP=14256;EAS_AF=0.1538;AMR_AF=0.1542;AFR_AF=0.025;EUR_AF=0.0924;SAS_AF=0.0838;AA=T|||;VT=SNP
2	57706445	rs13384222	T	C	100	PASS	AC=1001;AF=0.19988;AN=5008;NS=2504;DP=16562;EAS_AF=0.1081;AMR_AF=0.2349;AFR_AF=0.4085;EUR_AF=0.0895;SAS_AF=0.1012;AA=T|||;VT=SNP
2	57706532	rs1914756	T	C	100	PASS	AC=3542;AF=0.707268;AN=5008;NS=2504;DP=16219;EAS_AF=0.4653;AMR_AF=0.67;AFR_AF=0.8903;EUR_AF=0.6402;SAS_AF=0.8047;AA=C|||;VT=SNP
2	57706827	rs1914755	C	T	100	PASS	AC=723;AF=0.144369;AN=5008;NS=2504;DP=16815;EAS_AF=0.1736;AMR_AF=0.0764;AFR_AF=0.0923;EUR_AF=0.1093;SAS_AF=0.2689;AA=C|||;VT=SNP
2	57706880	rs77849989	T	C	100	PASS	AC=438;AF=0.0874601;AN=5008;NS=2504;DP=17313;EAS_AF=0.1538;AMR_AF=0.1427;AFR_AF=0.0151;EUR_AF=0.0805;SAS_AF=0.0849;AA=T|||;VT=SNP
2	57707115	rs13019922	A	G	100	PASS	AC=1138;AF=0.227236;AN=5008;NS=2504;DP=18390;EAS_AF=0.1399;AMR_AF=0.2637;AFR_AF=0.3707;EUR_AF=0.1849;SAS_AF=0.1411;AA=-|||;VT=SNP
2	57707254	rs2139126	C	T	100	PASS	AC=3589;AF=0.716653;AN=5008;NS=2504;DP=19854;EAS_AF=0.5119;AMR_AF=0.6715;AFR_AF=0.8903;EUR_AF=0.6392;SAS_AF=0.8047;AA=T|||;VT=SNP
2	57707681	rs1850673	G	A	100	PASS	AC=3596;AF=0.718051;AN=5008;NS=2504;DP=15236;EAS_AF=0.5179;AMR_AF=0.67;AFR_AF=0.8903;EUR_AF=0.6392;SAS_AF=0.8067;AA=A|||;VT=SNP
2	57707779	rs12477117	C	G	100	PASS	AC=702;AF=0.140176;AN=5008;NS=2504;DP=15443;EAS_AF=0.1577;AMR_AF=0.1931;AFR_AF=0.1059;EUR_AF=0.1521;SAS_AF=0.1186;AA=C|||;VT=SNP
2	57708671	rs952396	G	A	100	PASS	AC=3594;AF=0.717652;AN=5008;NS=2504;DP=13886;EAS_AF=0.5179;AMR_AF=0.6686;AFR_AF=0.8903;EUR_AF=0.6382;SAS_AF=0.8067;AA=A|||;VT=SNP
2	57708917	rs952397	A	G	100	PASS	AC=3595;AF=0.717851;AN=5008;NS=2504;DP=13905;EAS_AF=0.5188;AMR_AF=0.6686;AFR_AF=0.8903;EUR_AF=0.6382;SAS_AF=0.8067;AA=g|||;VT=SNP
2	57709243	rs61036044	T	G	100	PASS	AC=698;AF=0.139377;AN=5008;NS=2504;DP=11796;EAS_AF=0.1558;AMR_AF=0.1931;AFR_AF=0.1059;EUR_AF=0.1511;SAS_AF=0.1176;AA=T|||;VT=SNP
2	57709356	rs12624160	G	A	100	PASS	AC=2897;AF=0.578474;AN=5008;NS=2504;DP=11643;EAS_AF=0.3621;AMR_AF=0.4755;AFR_AF=0.7844;EUR_AF=0.4871;SAS_AF=0.6902;AA=G|||;VT=SNP
2	57709960	rs73941431	G	A	100	PASS	AC=693;AF=0.138379;AN=5008;NS=2504;DP=14776;EAS_AF=0.1548;AMR_AF=0.1916;AFR_AF=0.1051;EUR_AF=0.1511;SAS_AF=0.1155;AA=G|||;VT=SNP
2	57710058	rs68081849	G	T	100	PASS	AC=642;AF=0.128195;AN=5008;NS=2504;DP=18780;EAS_AF=0.0546;AMR_AF=0.1009;AFR_AF=0.0363;EUR_AF=0.1948;SAS_AF=0.2791;AA=G|||;VT=SNP
2	57710965	rs1401250	G	C	100	PASS	AC=2420;AF=0.483227;AN=5008;NS=2504;DP=17271;EAS_AF=0.3492;AMR_AF=0.4135;AFR_AF=0.5772;EUR_AF=0.3877;SAS_AF=0.6421;AA=G|||;VT=SNP
2	57710967	rs73941432	T	C	100	PASS	AC=691;AF=0.137979;AN=5008;NS=2504;DP=17297;EAS_AF=0.1548;AMR_AF=0.1916;AFR_AF=0.1059;EUR_AF=0.1491;SAS_AF=0.1145;AA=T|||;VT=SNP
2	57710980	rs62159031	T	G	100	PASS	AC=731;AF=0.145966;AN=5008;NS=2504;DP=17058;EAS_AF=0.1815;AMR_AF=0.0749;AFR_AF=0.0915;EUR_AF=0.1093;SAS_AF=0.271;AA=T|||;VT=SNP
2	57711271	rs79095118	G	C	100	PASS	AC=690;AF=0.13778;AN=5008;NS=2504;DP=17476;EAS_AF=0.1548;AMR_AF=0.1916;AFR_AF=0.1051;EUR_AF=0.1491;SAS_AF=0.1145;AA=G|||;VT=SNP
2	57711884	rs1401249	G	A	100	PASS	AC=690;AF=0.13778;AN=5008;NS=2504;DP=18662;EAS_AF=0.1548;AMR_AF=0.1916;AFR_AF=0.1051;EUR_AF=0.1491;SAS_AF=0.1145;AA=G|||;VT=SNP
2	57712494	rs1518676	C	T	100	PASS	AC=4077;AF=0.814097;AN=5008;NS=2504;DP=18234;EAS_AF=0.8175;AMR_AF=0.6844;AFR_AF=0.9743;EUR_AF=0.661;SAS_AF=0.8436;AA=T|||;VT=SNP
2	57712618	rs73941434	G	A	100	PASS	AC=662;AF=0.132188;AN=5008;NS=2504;DP=18553;EAS_AF=0.1538;AMR_AF=0.1801;AFR_AF=0.0976;EUR_AF=0.1372;SAS_AF=0.1176;AA=G|||;VT=SNP
2	57712948	rs72816512	C	T	100	PASS	AC=565;AF=0.112819;AN=5008;NS=2504;DP=18257;EAS_AF=0.2917;AMR_AF=0.0447;AFR_AF=0.0877;EUR_AF=0.0755;SAS_AF=0.0491;AA=C|||;VT=SNP
2	57712986	rs6545652	T	C	100	PASS	AC=3952;AF=0.789137;AN=5008;NS=2504;DP=18999;EAS_AF=0.8185;AMR_AF=0.6931;AFR_AF=0.8578;EUR_AF=0.6799;SAS_AF=0.8466;AA=C|||;VT=SNP
2	57713289	rs72816515	C	G	100	PASS	AC=565;AF=0.112819;AN=5008;NS=2504;DP=20079;EAS_AF=0.2917;AMR_AF=0.0447;AFR_AF=0.0877;EUR_AF=0.0755;SAS_AF=0.0491;AA=C|||;VT=SNP
2	57713764	rs79710729	T	C	100	PASS	AC=438;AF=0.0874601;AN=5008;NS=2504;DP=15219;EAS_AF=0.1528;AMR_AF=0.1412;AFR_AF=0.0166;EUR_AF=0.0785;SAS_AF=0.0869;AA=T|||;VT=SNP
2	57714037	rs67230931	A	G	100	PASS	AC=1956;AF=0.390575;AN=5008;NS=2504;DP=16746;EAS_AF=0.629;AMR_AF=0.2997;AFR_AF=0.2761;EUR_AF=0.3231;SAS_AF=0.4335;AA=G|||;VT=SNP
2	57714343	rs72816516	G	A	100	PASS	AC=565;AF=0.112819;AN=5008;NS=2504;DP=18274;EAS_AF=0.2917;AMR_AF=0.0447;AFR_AF=0.0877;EUR_AF=0.0755;SAS_AF=0.0491;AA=G|||;VT=SNP
2	57714440	rs10496065	T	A	100	PASS	AC=1955;AF=0.390375;AN=5008;NS=2504;DP=18424;EAS_AF=0.629;AMR_AF=0.2997;AFR_AF=0.2753;EUR_AF=0.3231;SAS_AF=0.4335;AA=T|||;VT=SNP
2	57714491	rs66679927	A	T	100	PASS	AC=1955;AF=0.390375;AN=5008;NS=2504;DP=19680;EAS_AF=0.629;AMR_AF=0.2997;AFR_AF=0.2753;EUR_AF=0.3231;SAS_AF=0.4335;AA=T|||;VT=SNP
2	57714717	rs10518819	C	T	100	PASS	AC=1954;AF=0.390176;AN=5008;NS=2504;DP=18518;EAS_AF=0.628;AMR_AF=0.2983;AFR_AF=0.2753;EUR_AF=0.3231;SAS_AF=0.4346;AA=T|||;VT=SNP
2	57714961	rs10496066	G	A	100	PASS	AC=565;AF=0.112819;AN=5008;NS=2504;DP=20212;EAS_AF=0.2917;AMR_AF=0.0447;AFR_AF=0.0877;EUR_AF=0.0755;SAS_AF=0.0491;AA=G|||;VT=SNP
2	57714983	rs34023023	T	C	100	PASS	AC=288;AF=0.057508;AN=5008;NS=2504;DP=20119;EAS_AF=0.0218;AMR_AF=0.0346;AFR_AF=0.121;EUR_AF=0.0507;SAS_AF=0.0317;AA=T|||;VT=SNP
2	57715145	rs67727568	C	T	100	PASS	AC=644;AF=0.128594;AN=5008;NS=2504;DP=18185;EAS_AF=0.0546;AMR_AF=0.1009;AFR_AF=0.0356;EUR_AF=0.1958;SAS_AF=0.2812;AA=C|||;VT=SNP
2	57715416	rs62159032	T	C	100	PASS	AC=725;AF=0.144768;AN=5008;NS=2504;DP=19034;EAS_AF=0.1806;AMR_AF=0.0749;AFR_AF=0.0893;EUR_AF=0.1093;SAS_AF=0.2689;AA=T|||;VT=SNP
2	57715730	rs6752690	G	A	100	PASS	AC=1392;AF=0.277955;AN=5008;NS=2504;DP=18013;EAS_AF=0.3383;AMR_AF=0.255;AFR_AF=0.1876;EUR_AF=0.2475;SAS_AF=0.3855;AA=G|||;VT=SNP
2	57715878	rs6752924	G	A	100	PASS	AC=652;AF=0.130192;AN=5008;NS=2504;DP=18114;EAS_AF=0.1825;AMR_AF=0.0692;AFR_AF=0.031;EUR_AF=0.1103;SAS_AF=0.274;AA=g|||;VT=SNP
2	57715969	rs12618425	A	C	100	PASS	AC=560;AF=0.111821;AN=5008;NS=2504;DP=19662;EAS_AF=0.2907;AMR_AF=0.0447;AFR_AF=0.0877;EUR_AF=0.0736;SAS_AF=0.047;AA=A|||;VT=SNP
2	57715997	rs6710791	T	C	100	PASS	AC=1400;AF=0.279553;AN=5008;NS=2504;DP=19379;EAS_AF=0.3403;AMR_AF=0.255;AFR_AF=0.1884;EUR_AF=0.2495;SAS_AF=0.3885;AA=T|||;VT=SNP
2	57716004	rs12612003	C	T	100	PASS	AC=560;AF=0.111821;AN=5008;NS=2504;DP=19095;EAS_AF=0.2887;AMR_AF=0.0447;AFR_AF=0.0877;EUR_AF=0.0746;SAS_AF=0.0481;AA=C|||;VT=SNP
2	57716009	rs12612004	C	T	100	PASS	AC=558;AF=0.111422;AN=5008;NS=2504;DP=18940;EAS_AF=0.2887;AMR_AF=0.0447;AFR_AF=0.0877;EUR_AF=0.0736;SAS_AF=0.047;AA=C|||;VT=SNP
2	57716125	rs72816518	G	A	100	PASS	AC=205;AF=0.0409345;AN=5008;NS=2504;DP=17168;EAS_AF=0.0099;AMR_AF=0.0476;AFR_AF=0.0008;EUR_AF=0.0726;SAS_AF=0.09;AA=G|||;VT=SNP
2	57716246	rs62159046	G	A	100	PASS	AC=1397;AF=0.278954;AN=5008;NS=2504;DP=15866;EAS_AF=0.3383;AMR_AF=0.2579;AFR_AF=0.1868;EUR_AF=0.2465;SAS_AF=0.3906;AA=G|||;VT=SNP
2	57716369	rs56903272	T	C	100	PASS	AC=1980;AF=0.395367;AN=5008;NS=2504;DP=15951;EAS_AF=0.627;AMR_AF=0.3069;AFR_AF=0.2784;EUR_AF=0.334;SAS_AF=0.4407;AA=C|||;VT=SNP
2	57716563	rs1518675	T	A	100	PASS	AC=656;AF=0.13099;AN=5008;NS=2504;DP=14553;EAS_AF=0.0546;AMR_AF=0.1052;AFR_AF=0.0477;EUR_AF=0.2018;SAS_AF=0.2679;AA=T|||;VT=SNP
2	57716776	rs1914754	A	G	100	PASS	AC=1947;AF=0.388778;AN=5008;NS=2504;DP=14423;EAS_AF=0.627;AMR_AF=0.3055;AFR_AF=0.2685;EUR_AF=0.325;SAS_AF=0.4305;AA=A|||;VT=SNP
2	57716838	rs1914753	T	C	100	PASS	AC=1955;AF=0.390375;AN=5008;NS=2504;DP=15264;EAS_AF=0.626;AMR_AF=0.3055;AFR_AF=0.2693;EUR_AF=0.325;SAS_AF=0.4387;AA=T|||;VT=SNP
2	57716878	rs72816522	T	G	100	PASS	AC=636;AF=0.126997;AN=5008;NS=2504;DP=15789;EAS_AF=0.2927;AMR_AF=0.0519;AFR_AF=0.1399;EUR_AF=0.0755;SAS_AF=0.045;AA=T|||;VT=SNP
2	57718092	rs6706668	G	C	100	PASS	AC=730;AF=0.145767;AN=5008;NS=2504;DP=20648;EAS_AF=0.1845;AMR_AF=0.0749;AFR_AF=0.0885;EUR_AF=0.1093;SAS_AF=0.271;AA=G|||;VT=SNP
2	57718121	rs6706676	G	A	100	PASS	AC=1904;AF=0.380192;AN=5008;NS=2504;DP=21429;EAS_AF=0.624;AMR_AF=0.3055;AFR_AF=0.2337;EUR_AF=0.325;SAS_AF=0.4366;AA=A|||;VT=SNP
2	57718727	rs11889056	C	T	100	PASS	AC=643;AF=0.128395;AN=5008;NS=2504;DP=16554;EAS_AF=0.2917;AMR_AF=0.0519;AFR_AF=0.1392;EUR_AF=0.0746;SAS_AF=0.0552;AA=C|||;VT=SNP
2	57718788	rs4672214	C	T	100	PASS	AC=3944;AF=0.78754;AN=5008;NS=2504;DP=15940;EAS_AF=0.8115;AMR_AF=0.6614;AFR_AF=0.8949;EUR_AF=0.663;SAS_AF=0.8354;AA=T|||;VT=SNP
2	57719027	rs4672215	G	C	100	PASS	AC=1953;AF=0.389976;AN=5008;NS=2504;DP=18084;EAS_AF=0.624;AMR_AF=0.3069;AFR_AF=0.2716;EUR_AF=0.3231;SAS_AF=0.4366;AA=G|||;VT=SNP
2	57719217	rs76661071	C	A	100	PASS	AC=121;AF=0.0241613;AN=5008;NS=2504;DP=19788;EAS_AF=0.0089;AMR_AF=0.0317;AFR_AF=0.0008;EUR_AF=0.0596;SAS_AF=0.0297;AA=C|||;VT=SNP
2	57719252	rs34265911	A	G	100	PASS	AC=345;AF=0.0688898;AN=5008;NS=2504;DP=18769;EAS_AF=0.0367;AMR_AF=0.0403;AFR_AF=0.149;EUR_AF=0.0517;SAS_AF=0.0317;AA=A|||;VT=SNP
2	57719520	rs1401247	C	T	100	PASS	AC=3944;AF=0.78754;AN=5008;NS=2504;DP=21447;EAS_AF=0.8115;AMR_AF=0.6614;AFR_AF=0.8949;EUR_AF=0.663;SAS_AF=0.8354;AA=T|||;VT=SNP
2	57719623	rs7562662	C	G	100	PASS	AC=2143;AF=0.427915;AN=5008;NS=2504;DP=19304;EAS_AF=0.624;AMR_AF=0.3314;AFR_AF=0.4024;EUR_AF=0.3231;SAS_AF=0.4366;AA=C|||;VT=SNP
2	57719626	rs62159048	T	A	100	PASS	AC=649;AF=0.129593;AN=5008;NS=2504;DP=19302;EAS_AF=0.1815;AMR_AF=0.0692;AFR_AF=0.0356;EUR_AF=0.1093;SAS_AF=0.2669;AA=T|||;VT=SNP
2	57719780	rs1518674	G	C	100	PASS	AC=3946;AF=0.787939;AN=5008;NS=2504;DP=18583;EAS_AF=0.8115;AMR_AF=0.6628;AFR_AF=0.8956;EUR_AF=0.663;SAS_AF=0.8354;AA=C|||;VT=SNP
2	57719865	rs62159049	C	T	100	PASS	AC=650;AF=0.129792;AN=5008;NS=2504;DP=19582;EAS_AF=0.1825;AMR_AF=0.0692;AFR_AF=0.0356;EUR_AF=0.1093;SAS_AF=0.2669;AA=C|||;VT=SNP
2	57720002	rs7577203	T	A	100	PASS	AC=641;AF=0.127995;AN=5008;NS=2504;DP=18295;EAS_AF=0.2897;AMR_AF=0.0519;AFR_AF=0.1392;EUR_AF=0.0746;SAS_AF=0.0552;AA=T|||;VT=SNP
2	57721128	rs59502560	C	A	100	PASS	AC=626;AF=0.125;AN=5008;NS=2504;DP=18252;EAS_AF=0.0397;AMR_AF=0.0922;AFR_AF=0.0469;EUR_AF=0.1988;SAS_AF=0.2658;AA=C|||;VT=SNP
2	57721167	rs72816530	T	C	100	PASS	AC=644;AF=0.128594;AN=5008;NS=2504;DP=19410;EAS_AF=0.2907;AMR_AF=0.0533;AFR_AF=0.1392;EUR_AF=0.0755;SAS_AF=0.0552;AA=T|||;VT=SNP
2	57721696	rs7584313	T	G	100	PASS	AC=1995;AF=0.398363;AN=5008;NS=2504;DP=19315;EAS_AF=0.1875;AMR_AF=0.3588;AFR_AF=0.6241;EUR_AF=0.34;SAS_AF=0.3988;AA=G|||;VT=SNP
2	57722101	rs76108888	A	C	100	PASS	AC=328;AF=0.0654952;AN=5008;NS=2504;DP=18548;EAS_AF=0.0317;AMR_AF=0.134;AFR_AF=0.0083;EUR_AF=0.1113;SAS_AF=0.0818;AA=A|||;VT=SNP
2	57722771	rs28540160	T	C	100	PASS	AC=1995;AF=0.398363;AN=5008;NS=2504;DP=18602;EAS_AF=0.1875;AMR_AF=0.3588;AFR_AF=0.6241;EUR_AF=0.34;SAS_AF=0.3988;AA=C|||;VT=SNP
2	57722777	rs7574124	C	T	100	PASS	AC=3941;AF=0.786941;AN=5008;NS=2504;DP=18673;EAS_AF=0.8046;AMR_AF=0.6657;AFR_AF=0.8949;EUR_AF=0.664;SAS_AF=0.8354;AA=T|||;VT=SNP
2	57723036	rs10166446	A	C	100	PASS	AC=1995;AF=0.398363;AN=5008;NS=2504;DP=18795;EAS_AF=0.1875;AMR_AF=0.3588;AFR_AF=0.6241;EUR_AF=0.34;SAS_AF=0.3988;AA=C|||;VT=SNP
2	57723162	rs7603418	A	G	100	PASS	AC=725;AF=0.144768;AN=5008;NS=2504;DP=20375;EAS_AF=0.1855;AMR_AF=0.0749;AFR_AF=0.0825;EUR_AF=0.1103;SAS_AF=0.272;AA=A|||;VT=SNP
2	57723692	rs72816534	T	C	100	PASS	AC=567;AF=0.113219;AN=5008;NS=2504;DP=18525;EAS_AF=0.2877;AMR_AF=0.0461;AFR_AF=0.0862;EUR_AF=0.0765;SAS_AF=0.0552;AA=T|||;VT=SNP
2	57723771	rs34277268	A	C	100	PASS	AC=373;AF=0.0744808;AN=5008;NS=2504;DP=14949;EAS_AF=0.0367;AMR_AF=0.0403;AFR_AF=0.1702;EUR_AF=0.0517;SAS_AF=0.0317;AA=A|||;VT=SNP
2	57723821	rs7591949	T	C	100	PASS	AC=3956;AF=0.789936;AN=5008;NS=2504;DP=13852;EAS_AF=0.8105;AMR_AF=0.6657;AFR_AF=0.8949;EUR_AF=0.669;SAS_AF=0.8395;AA=C|||;VT=SNP
2	57724053	rs28602272	C	T	100	PASS	AC=2001;AF=0.399561;AN=5008;NS=2504;DP=13112;EAS_AF=0.1875;AMR_AF=0.3588;AFR_AF=0.6241;EUR_AF=0.3449;SAS_AF=0.3998;AA=C|||;VT=SNP
2	57724550	rs1401246	G	A	100	PASS	AC=1668;AF=0.333067;AN=5008;NS=2504;DP=18794;EAS_AF=0.2698;AMR_AF=0.4107;AFR_AF=0.5189;EUR_AF=0.2177;SAS_AF=0.2106;AA=G|||;VT=SNP
2	57724657	rs72816536	G	T	100	PASS	AC=570;AF=0.113818;AN=5008;NS=2504;DP=19615;EAS_AF=0.2867;AMR_AF=0.0461;AFR_AF=0.0893;EUR_AF=0.0775;SAS_AF=0.0542;AA=G|||;VT=SNP
2	57725173	rs12619418	T	C	100	PASS	AC=400;AF=0.0798722;AN=5008;NS=2504;DP=19447;EAS_AF=0.1746;AMR_AF=0.0173;AFR_AF=0;EUR_AF=0.0358;SAS_AF=0.18;AA=T|||;VT=SNP
2	57725391	rs965979	A	C	100	PASS	AC=3957;AF=0.790136;AN=5008;NS=2504;DP=19503;EAS_AF=0.8125;AMR_AF=0.6657;AFR_AF=0.8949;EUR_AF=0.669;SAS_AF=0.8384;AA=C|||;VT=SNP
2	57725432	rs1401245	T	G	100	PASS	AC=2487;AF=0.496605;AN=5008;NS=2504;DP=21029;EAS_AF=0.3304;AMR_AF=0.5115;AFR_AF=0.6815;EUR_AF=0.4235;SAS_AF=0.4826;AA=T|||;VT=SNP
2	57725631	rs1401244	T	C	100	PASS	AC=2484;AF=0.496006;AN=5008;NS=2504;DP=18520;EAS_AF=0.3284;AMR_AF=0.5086;AFR_AF=0.6823;EUR_AF=0.4225;SAS_AF=0.4836;AA=C|||;VT=SNP
2	57725977	rs1358360	C	G	100	PASS	AC=2480;AF=0.495208;AN=5008;NS=2504;DP=17854;EAS_AF=0.3284;AMR_AF=0.5086;AFR_AF=0.6815;EUR_AF=0.4225;SAS_AF=0.4806;AA=G|||;VT=SNP
2	57726074	rs75626082	G	A	100	PASS	AC=114;AF=0.0227636;AN=5008;NS=2504;DP=17433;EAS_AF=0.004;AMR_AF=0.0317;AFR_AF=0.0008;EUR_AF=0.0596;SAS_AF=0.0276;AA=G|||;VT=SNP
2	57726344	rs2256356	A	T	100	PASS	AC=2435;AF=0.486222;AN=5008;NS=2504;DP=18763;EAS_AF=0.3294;AMR_AF=0.5029;AFR_AF=0.6505;EUR_AF=0.4225;SAS_AF=0.4796;AA=A|||;VT=SNP
2	57726368	rs2256358	T	C	100	PASS	AC=410;AF=0.081869;AN=5008;NS=2504;DP=18957;EAS_AF=0.0923;AMR_AF=0.1844;AFR_AF=0.0045;EUR_AF=0.0865;SAS_AF=0.0982;AA=T|||;VT=SNP
2	57726433	rs1464224	C	A	100	PASS	AC=2292;AF=0.457668;AN=5008;NS=2504;DP=18424;EAS_AF=0.3284;AMR_AF=0.4856;AFR_AF=0.5514;EUR_AF=0.4225;SAS_AF=0.4806;AA=c|||;VT=SNP
2	57726529	rs1464223	A	C	100	PASS	AC=3381;AF=0.67512;AN=5008;NS=2504;DP=18486;EAS_AF=0.5198;AMR_AF=0.6167;AFR_AF=0.8056;EUR_AF=0.5944;SAS_AF=0.7832;AA=C|||;VT=SNP
2	57726604	rs1464222	C	G	100	PASS	AC=2651;AF=0.529353;AN=5008;NS=2504;DP=19117;EAS_AF=0.3373;AMR_AF=0.5418;AFR_AF=0.7179;EUR_AF=0.4841;SAS_AF=0.5102;AA=G|||;VT=SNP
2	57726791	rs1464221	C	T	100	PASS	AC=2436;AF=0.486422;AN=5008;NS=2504;DP=16872;EAS_AF=0.3284;AMR_AF=0.5029;AFR_AF=0.6505;EUR_AF=0.4235;SAS_AF=0.4806;AA=T|||;VT=SNP
2	57726866	rs12620494	T	C	100	PASS	AC=643;AF=0.128395;AN=5008;NS=2504;DP=16609;EAS_AF=0.2927;AMR_AF=0.0519;AFR_AF=0.1384;EUR_AF=0.0755;SAS_AF=0.0542;AA=T|||;VT=SNP
2	57726982	rs72816544	T	C	100	PASS	AC=646;AF=0.128994;AN=5008;NS=2504;DP=18058;EAS_AF=0.2927;AMR_AF=0.0533;AFR_AF=0.1384;EUR_AF=0.0775;SAS_AF=0.0542;AA=T|||;VT=SNP
2	57727063	rs1464220	C	A	100	PASS	AC=2428;AF=0.484824;AN=5008;NS=2504;DP=16874;EAS_AF=0.3274;AMR_AF=0.5029;AFR_AF=0.6505;EUR_AF=0.4175;SAS_AF=0.4796;AA=C|||;VT=SNP
2	57727211	rs12463455	A	T	100	PASS	AC=412;AF=0.0822684;AN=5008;NS=2504;DP=17640;EAS_AF=0.1329;AMR_AF=0.147;AFR_AF=0.0144;EUR_AF=0.0765;SAS_AF=0.0818;AA=A|||;VT=SNP
2	57727533	rs79799277	G	A	100	PASS	AC=169;AF=0.033746;AN=5008;NS=2504;DP=17267;EAS_AF=0.0089;AMR_AF=0.0331;AFR_AF=0.0356;EUR_AF=0.0596;SAS_AF=0.0307;AA=G|||;VT=SNP
2	57727701	rs10165125	A	G	100	PASS	AC=1080;AF=0.215655;AN=5008;NS=2504;DP=17409;EAS_AF=0.0675;AMR_AF=0.1254;AFR_AF=0.3419;EUR_AF=0.2048;SAS_AF=0.273;AA=A|||;VT=SNP
2	57727797	rs2243817	C	G	100	PASS	AC=3949;AF=0.788538;AN=5008;NS=2504;DP=18454;EAS_AF=0.8085;AMR_AF=0.6354;AFR_AF=0.9743;EUR_AF=0.6093;SAS_AF=0.8098;AA=G|||;VT=SNP
2	57727933	rs2243825	G	A	100	PASS	AC=2428;AF=0.484824;AN=5008;NS=2504;DP=17084;EAS_AF=0.3224;AMR_AF=0.5058;AFR_AF=0.6498;EUR_AF=0.4185;SAS_AF=0.4826;AA=G|||;VT=SNP
2	57728240	rs2243833	A	G	100	PASS	AC=2429;AF=0.485024;AN=5008;NS=2504;DP=18529;EAS_AF=0.3224;AMR_AF=0.5029;AFR_AF=0.6498;EUR_AF=0.4205;SAS_AF=0.4836;AA=A|||;VT=SNP
2	57728251	rs2243835	G	A	100	PASS	AC=2408;AF=0.480831;AN=5008;NS=2504;DP=18681;EAS_AF=0.3224;AMR_AF=0.5029;AFR_AF=0.6324;EUR_AF=0.4215;SAS_AF=0.4847;AA=A|||;VT=SNP
2	57728304	rs2243837	T	A	100	PASS	AC=2406;AF=0.480431;AN=5008;NS=2504;DP=18472;EAS_AF=0.3224;AMR_AF=0.5029;AFR_AF=0.6324;EUR_AF=0.4195;SAS_AF=0.4847;AA=A|||;VT=SNP
2	57728494	rs2243842	C	T	100	PASS	AC=2426;AF=0.484425;AN=5008;NS=2504;DP=17848;EAS_AF=0.3224;AMR_AF=0.5029;AFR_AF=0.6498;EUR_AF=0.4175;SAS_AF=0.4836;AA=C|||;VT=SNP
2	57728662	rs2243924	A	C	100	PASS	AC=2455;AF=0.490216;AN=5008;NS=2504;DP=19131;EAS_AF=0.3224;AMR_AF=0.5086;AFR_AF=0.6657;EUR_AF=0.4215;SAS_AF=0.4836;AA=A|||;VT=SNP
2	57728753	rs2243927	G	T	100	PASS	AC=2406;AF=0.480431;AN=5008;NS=2504;DP=17875;EAS_AF=0.3224;AMR_AF=0.5029;AFR_AF=0.6324;EUR_AF=0.4205;SAS_AF=0.4836;AA=G|||;VT=SNP
2	57728868	rs2243931	A	G	100	PASS	AC=2480;AF=0.495208;AN=5008;NS=2504;DP=16876;EAS_AF=0.3224;AMR_AF=0.5115;AFR_AF=0.6815;EUR_AF=0.4225;SAS_AF=0.4847;AA=G|||;VT=SNP
2	57729198	rs2243940	A	G	100	PASS	AC=2482;AF=0.495607;AN=5008;NS=2504;DP=18322;EAS_AF=0.3234;AMR_AF=0.5115;AFR_AF=0.6831;EUR_AF=0.4215;SAS_AF=0.4847;AA=G|||;VT=SNP
2	57729292	rs2243942	A	T	100	PASS	AC=2477;AF=0.494609;AN=5008;NS=2504;DP=18055;EAS_AF=0.3224;AMR_AF=0.5115;AFR_AF=0.6823;EUR_AF=0.4215;SAS_AF=0.4816;AA=A|||;VT=SNP
2	57729359	rs2243947	T	G	100	PASS	AC=3954;AF=0.789537;AN=5008;NS=2504;DP=19482;EAS_AF=0.8105;AMR_AF=0.6657;AFR_AF=0.8949;EUR_AF=0.669;SAS_AF=0.8374;AA=G|||;VT=SNP
2	57729937	rs1805212	T	C	100	PASS	AC=2483;AF=0.495807;AN=5008;NS=2504;DP=18510;EAS_AF=0.3244;AMR_AF=0.5115;AFR_AF=0.6831;EUR_AF=0.4215;SAS_AF=0.4847;AA=T|||;VT=SNP
2	57730190	rs17048858	T	G	100	PASS	AC=639;AF=0.127596;AN=5008;NS=2504;DP=18262;EAS_AF=0.2887;AMR_AF=0.0519;AFR_AF=0.1384;EUR_AF=0.0755;SAS_AF=0.0542;AA=T|||;VT=SNP
2	57730215	rs1358362	T	C	100	PASS	AC=2483;AF=0.495807;AN=5008;NS=2504;DP=17090;EAS_AF=0.3244;AMR_AF=0.5115;AFR_AF=0.6831;EUR_AF=0.4215;SAS_AF=0.4847;AA=T|||;VT=SNP
2	57730517	rs1401243	A	G	100	PASS	AC=2483;AF=0.495807;AN=5008;NS=2504;DP=17874;EAS_AF=0.3244;AMR_AF=0.5115;AFR_AF=0.6831;EUR_AF=0.4215;SAS_AF=0.4847;AA=A|||;VT=SNP
2	57730791	rs2246784	T	C	100	PASS	AC=2482;AF=0.495607;AN=5008;NS=2504;DP=19564;EAS_AF=0.3254;AMR_AF=0.5115;AFR_AF=0.6815;EUR_AF=0.4215;SAS_AF=0.4847;AA=T|||;VT=SNP
2	57731223	rs2246817	T	G	100	PASS	AC=2474;AF=0.49401;AN=5008;NS=2504;DP=18322;EAS_AF=0.3244;AMR_AF=0.5115;AFR_AF=0.6831;EUR_AF=0.4165;SAS_AF=0.4806;AA=T|||;VT=SNP
2	57731262	rs2246820	C	T	100	PASS	AC=810;AF=0.161741;AN=5008;NS=2504;DP=18848;EAS_AF=0.128;AMR_AF=0.232;AFR_AF=0.1936;EUR_AF=0.1372;SAS_AF=0.1288;AA=C|||;VT=SNP
2	57731700	rs1518672	A	G	100	PASS	AC=2471;AF=0.493411;AN=5008;NS=2504;DP=16253;EAS_AF=0.3244;AMR_AF=0.5115;AFR_AF=0.6808;EUR_AF=0.4165;SAS_AF=0.4806;AA=A|||;VT=SNP
2	57731944	rs2264692	A	G	100	PASS	AC=445;AF=0.0888578;AN=5008;NS=2504;DP=17113;EAS_AF=0.0923;AMR_AF=0.1916;AFR_AF=0.028;EUR_AF=0.0865;SAS_AF=0.0971;AA=A|||;VT=SNP
2	57732082	rs2264693	G	A	100	PASS	AC=2408;AF=0.480831;AN=5008;NS=2504;DP=16946;EAS_AF=0.3244;AMR_AF=0.5058;AFR_AF=0.6377;EUR_AF=0.4145;SAS_AF=0.4806;AA=G|||;VT=SNP
2	57732408	rs6545653	C	T	100	PASS	AC=3963;AF=0.791334;AN=5008;NS=2504;DP=17081;EAS_AF=0.8105;AMR_AF=0.6671;AFR_AF=0.8956;EUR_AF=0.6759;SAS_AF=0.8374;AA=T|||;VT=SNP
2	57732537	rs2311314	A	G	100	PASS	AC=2421;AF=0.483427;AN=5008;NS=2504;DP=16124;EAS_AF=0.3244;AMR_AF=0.5029;AFR_AF=0.6498;EUR_AF=0.4155;SAS_AF=0.4785;AA=G|||;VT=SNP
2	57733029	rs2679321	T	C	100	PASS	AC=2467;AF=0.492612;AN=5008;NS=2504;DP=12919;EAS_AF=0.3244;AMR_AF=0.5086;AFR_AF=0.6815;EUR_AF=0.4145;SAS_AF=0.4796;AA=T|||;VT=SNP
2	57734415	rs78948264	T	C	100	PASS	AC=115;AF=0.0229633;AN=5008;NS=2504;DP=18940;EAS_AF=0.004;AMR_AF=0.0317;AFR_AF=0.0008;EUR_AF=0.0596;SAS_AF=0.0286;AA=T|||;VT=SNP
2	57734604	rs820961	T	A	100	PASS	AC=2468;AF=0.492812;AN=5008;NS=2504;DP=20891;EAS_AF=0.3244;AMR_AF=0.5115;AFR_AF=0.6808;EUR_AF=0.4155;SAS_AF=0.4785;AA=T|||;VT=SNP
2	57734851	rs7593509	T	C	100	PASS	AC=1065;AF=0.21266;AN=5008;NS=2504;DP=18946;EAS_AF=0.0675;AMR_AF=0.1268;AFR_AF=0.3381;EUR_AF=0.1988;SAS_AF=0.2679;AA=T|||;VT=SNP
2	57734907	rs820960	C	G	100	PASS	AC=2470;AF=0.493211;AN=5008;NS=2504;DP=18431;EAS_AF=0.3234;AMR_AF=0.5115;AFR_AF=0.6815;EUR_AF=0.4165;SAS_AF=0.4796;AA=g|||;VT=SNP
2	57735724	rs59867912	C	T	100	PASS	AC=746;AF=0.148962;AN=5008;NS=2504;DP=19517;EAS_AF=0.1865;AMR_AF=0.0793;AFR_AF=0.0893;EUR_AF=0.1183;SAS_AF=0.272;AA=C|||;VT=SNP
2	57736102	rs10496067	C	G	100	PASS	AC=653;AF=0.130391;AN=5008;NS=2504;DP=18397;EAS_AF=0.0665;AMR_AF=0.0922;AFR_AF=0.0469;EUR_AF=0.1968;SAS_AF=0.2679;AA=C|||;VT=SNP
2	57736279	rs939009	G	C	100	PASS	AC=573;AF=0.114417;AN=5008;NS=2504;DP=19017;EAS_AF=0.2897;AMR_AF=0.0461;AFR_AF=0.0908;EUR_AF=0.0755;SAS_AF=0.0542;AA=g|||;VT=SNP
2	57736514	rs820959	C	T	100	PASS	AC=2465;AF=0.492212;AN=5008;NS=2504;DP=18946;EAS_AF=0.3234;AMR_AF=0.5086;AFR_AF=0.6815;EUR_AF=0.4135;SAS_AF=0.4796;AA=T|||;VT=SNP
2	57736583	rs72816565	G	T	100	PASS	AC=481;AF=0.0960463;AN=5008;NS=2504;DP=17978;EAS_AF=0.2817;AMR_AF=0.0389;AFR_AF=0.0303;EUR_AF=0.0755;SAS_AF=0.0552;AA=G|||;VT=SNP
2	57736837	rs820958	T	C	100	PASS	AC=2460;AF=0.491214;AN=5008;NS=2504;DP=19654;EAS_AF=0.3234;AMR_AF=0.5086;AFR_AF=0.68;EUR_AF=0.4135;SAS_AF=0.4765;AA=T|||;VT=SNP
2	57737158	rs820957	C	T	100	PASS	AC=2413;AF=0.481829;AN=5008;NS=2504;DP=21185;EAS_AF=0.3234;AMR_AF=0.5029;AFR_AF=0.6483;EUR_AF=0.4125;SAS_AF=0.4765;AA=T|||;VT=SNP
2	57737692	rs820956	G	C	100	PASS	AC=2452;AF=0.489617;AN=5008;NS=2504;DP=19238;EAS_AF=0.3254;AMR_AF=0.5115;AFR_AF=0.6702;EUR_AF=0.4155;SAS_AF=0.4755;AA=G|||;VT=SNP
2	57737961	rs820955	T	A	100	PASS	AC=1645;AF=0.328474;AN=5008;NS=2504;DP=18437;EAS_AF=0.2579;AMR_AF=0.4078;AFR_AF=0.5151;EUR_AF=0.2137;SAS_AF=0.2106;AA=T|||;VT=SNP
2	57738181	rs113808136	A	G	100	PASS	AC=651;AF=0.129992;AN=5008;NS=2504;DP=15128;EAS_AF=0.0665;AMR_AF=0.0922;AFR_AF=0.0469;EUR_AF=0.1978;SAS_AF=0.2648;AA=A|||;VT=SNP
2	57738264	rs820954	T	G	100	PASS	AC=2446;AF=0.488419;AN=5008;NS=2504;DP=15116;EAS_AF=0.3244;AMR_AF=0.5072;AFR_AF=0.6687;EUR_AF=0.4155;SAS_AF=0.4755;AA=T|||;VT=SNP
2	57738482	rs820953	A	G	100	PASS	AC=3807;AF=0.760184;AN=5008;NS=2504;DP=9974;EAS_AF=0.7986;AMR_AF=0.6484;AFR_AF=0.8797;EUR_AF=0.6213;SAS_AF=0.7812;AA=G|||;VT=SNP
2	57738566	rs820952	G	A	100	PASS	AC=3791;AF=0.756989;AN=5008;NS=2504;DP=11302;EAS_AF=0.8016;AMR_AF=0.6326;AFR_AF=0.8593;EUR_AF=0.6153;SAS_AF=0.8067;AA=A|||;VT=SNP
2	57738696	rs820951	A	G	100	PASS	AC=2214;AF=0.442093;AN=5008;NS=2504;DP=11477;EAS_AF=0.3294;AMR_AF=0.3501;AFR_AF=0.6331;EUR_AF=0.3668;SAS_AF=0.4427;AA=a|||;VT=SNP
2	57738723	rs820950	G	A	100	PASS	AC=2199;AF=0.439097;AN=5008;NS=2504;DP=11111;EAS_AF=0.3304;AMR_AF=0.3415;AFR_AF=0.6339;EUR_AF=0.3559;SAS_AF=0.4427;AA=G|||;VT=SNP
2	57738799	rs10779944	T	C	100	PASS	AC=960;AF=0.191693;AN=5008;NS=2504;DP=12257;EAS_AF=0.1796;AMR_AF=0.232;AFR_AF=0.1059;EUR_AF=0.1809;SAS_AF=0.3027;AA=T|||;VT=SNP
2	57738847	rs820949	T	A	100	PASS	AC=2251;AF=0.449481;AN=5008;NS=2504;DP=13672;EAS_AF=0.3234;AMR_AF=0.3545;AFR_AF=0.6641;EUR_AF=0.3648;SAS_AF=0.4438;AA=A|||;VT=SNP
2	57739148	rs66633371	G	C	100	PASS	AC=649;AF=0.129593;AN=5008;NS=2504;DP=14461;EAS_AF=0.0665;AMR_AF=0.0922;AFR_AF=0.0469;EUR_AF=0.1968;SAS_AF=0.2638;AA=G|||;VT=SNP
2	57739332	rs1881019	C	T	100	PASS	AC=2210;AF=0.441294;AN=5008;NS=2504;DP=15034;EAS_AF=0.3294;AMR_AF=0.3501;AFR_AF=0.6331;EUR_AF=0.3638;SAS_AF=0.4417;AA=C|||;VT=SNP
2	57739441	rs1881020	G	A	100	PASS	AC=2204;AF=0.440096;AN=5008;NS=2504;DP=15729;EAS_AF=0.3214;AMR_AF=0.3501;AFR_AF=0.6331;EUR_AF=0.3648;SAS_AF=0.4427;AA=A|||;VT=SNP
2	57740226	rs12991253	A	G	100	PASS	AC=295;AF=0.0589058;AN=5008;NS=2504;DP=17783;EAS_AF=0.0357;AMR_AF=0.0288;AFR_AF=0.1286;EUR_AF=0.0388;SAS_AF=0.0307;AA=A|||;VT=SNP
2	57740479	rs77186986	T	G	100	PASS	AC=170;AF=0.0339457;AN=5008;NS=2504;DP=17223;EAS_AF=0.0099;AMR_AF=0.0331;AFR_AF=0.0356;EUR_AF=0.0596;SAS_AF=0.0307;AA=T|||;VT=SNP
2	57740787	rs820971	T	A	100	PASS	AC=2197;AF=0.438698;AN=5008;NS=2504;DP=15120;EAS_AF=0.3274;AMR_AF=0.3516;AFR_AF=0.6241;EUR_AF=0.3648;SAS_AF=0.4407;AA=T|||;VT=SNP
2	57741088	rs820970	T	G	100	PASS	AC=237;AF=0.0473243;AN=5008;NS=2504;DP=12748;EAS_AF=0.0923;AMR_AF=0.0288;AFR_AF=0.025;EUR_AF=0.0278;SAS_AF=0.0644;AA=T|||;VT=SNP
2	57741437	rs72816575	T	C	100	PASS	AC=611;AF=0.122005;AN=5008;NS=2504;DP=18485;EAS_AF=0.0675;AMR_AF=0.0922;AFR_AF=0.0121;EUR_AF=0.2028;SAS_AF=0.2648;AA=T|||;VT=SNP
2	57741586	rs62160871	C	T	100	PASS	AC=945;AF=0.188698;AN=5008;NS=2504;DP=13970;EAS_AF=0.1806;AMR_AF=0.2392;AFR_AF=0.087;EUR_AF=0.1789;SAS_AF=0.3088;AA=T|||;VT=SNP
2	57741652	rs820969	T	C	100	PASS	AC=3809;AF=0.760583;AN=5008;NS=2504;DP=15005;EAS_AF=0.8026;AMR_AF=0.6412;AFR_AF=0.8616;EUR_AF=0.6233;SAS_AF=0.8067;AA=C|||;VT=SNP
2	57742642	rs67843540	T	C	100	PASS	AC=654;AF=0.130591;AN=5008;NS=2504;DP=16175;EAS_AF=0.0675;AMR_AF=0.0922;AFR_AF=0.0469;EUR_AF=0.1998;SAS_AF=0.2648;AA=T|||;VT=SNP
2	57742834	rs820968	C	T	100	PASS	AC=3075;AF=0.614018;AN=5008;NS=2504;DP=17149;EAS_AF=0.5099;AMR_AF=0.5908;AFR_AF=0.6536;EUR_AF=0.5547;SAS_AF=0.7454;AA=c|||;VT=SNP
2	57743349	rs820967	G	C	100	PASS	AC=643;AF=0.128395;AN=5008;NS=2504;DP=15432;EAS_AF=0.126;AMR_AF=0.0865;AFR_AF=0.2042;EUR_AF=0.0984;SAS_AF=0.089;AA=G|||;VT=SNP
2	57743543	rs11125715	A	G	100	PASS	AC=411;AF=0.0820687;AN=5008;NS=2504;DP=15859;EAS_AF=0.0337;AMR_AF=0.0576;AFR_AF=0.177;EUR_AF=0.0706;SAS_AF=0.0327;AA=A|||;VT=SNP
2	57743691	rs10496068	T	C	100	PASS	AC=219;AF=0.04373;AN=5008;NS=2504;DP=15721;EAS_AF=0.0069;AMR_AF=0.0331;AFR_AF=0.0772;EUR_AF=0.0567;SAS_AF=0.0307;AA=T|||;VT=SNP
2	57744319	rs820965	T	C	100	PASS	AC=3942;AF=0.787141;AN=5008;NS=2504;DP=18374;EAS_AF=0.8125;AMR_AF=0.6686;AFR_AF=0.8812;EUR_AF=0.6799;SAS_AF=0.8282;AA=C|||;VT=SNP
2	57744559	rs60621219	A	T	100	PASS	AC=219;AF=0.04373;AN=5008;NS=2504;DP=17345;EAS_AF=0.0069;AMR_AF=0.0331;AFR_AF=0.0772;EUR_AF=0.0567;SAS_AF=0.0307;AA=A|||;VT=SNP
2	57744645	rs820964	G	A	100	PASS	AC=2909;AF=0.580871;AN=5008;NS=2504;DP=16003;EAS_AF=0.5109;AMR_AF=0.4308;AFR_AF=0.6785;EUR_AF=0.499;SAS_AF=0.7117;AA=G|||;VT=SNP
2	57744868	rs820963	C	G	100	PASS	AC=3807;AF=0.760184;AN=5008;NS=2504;DP=15746;EAS_AF=0.8065;AMR_AF=0.6412;AFR_AF=0.8616;EUR_AF=0.6252;SAS_AF=0.7986;AA=C|||;VT=SNP
2	57745209	rs115817758	C	T	100	PASS	AC=158;AF=0.0315495;AN=5008;NS=2504;DP=15935;EAS_AF=0.0079;AMR_AF=0.0274;AFR_AF=0.034;EUR_AF=0.0557;SAS_AF=0.0307;AA=C|||;VT=SNP
2	57745253	rs72946197	A	T	100	PASS	AC=649;AF=0.129593;AN=5008;NS=2504;DP=15586;EAS_AF=0.0675;AMR_AF=0.0922;AFR_AF=0.0469;EUR_AF=0.1968;SAS_AF=0.2628;AA=A|||;VT=SNP
2	57745405	rs820972	G	C	100	PASS	AC=3785;AF=0.755791;AN=5008;NS=2504;DP=17367;EAS_AF=0.8135;AMR_AF=0.5115;AFR_AF=0.913;EUR_AF=0.6213;SAS_AF=0.7955;AA=C|||;VT=SNP
2	57746033	rs12611982	C	A	100	PASS	AC=1394;AF=0.278355;AN=5008;NS=2504;DP=15425;EAS_AF=0.247;AMR_AF=0.1686;AFR_AF=0.1339;EUR_AF=0.3201;SAS_AF=0.5409;AA=C|||;VT=SNP
2	57746316	rs820973	T	C	100	PASS	AC=233;AF=0.0465256;AN=5008;NS=2504;DP=15090;EAS_AF=0.0933;AMR_AF=0.0288;AFR_AF=0.0265;EUR_AF=0.0278;SAS_AF=0.0573;AA=T|||;VT=SNP
2	57746633	rs820974	C	T	100	PASS	AC=201;AF=0.0401358;AN=5008;NS=2504;DP=14168;EAS_AF=0.0923;AMR_AF=0.0245;AFR_AF=0.0053;EUR_AF=0.0278;SAS_AF=0.0573;AA=C|||;VT=SNP
2	57746657	rs78464690	G	T	100	PASS	AC=168;AF=0.0335463;AN=5008;NS=2504;DP=13761;EAS_AF=0.0079;AMR_AF=0.0317;AFR_AF=0.0371;EUR_AF=0.0586;SAS_AF=0.0307;AA=G|||;VT=SNP
2	57746729	rs80333710	T	C	100	PASS	AC=413;AF=0.0824681;AN=5008;NS=2504;DP=12787;EAS_AF=0.1359;AMR_AF=0.1484;AFR_AF=0.0121;EUR_AF=0.0785;SAS_AF=0.0798;AA=T|||;VT=SNP
2	57746849	rs75734779	T	A	100	PASS	AC=167;AF=0.0333466;AN=5008;NS=2504;DP=13867;EAS_AF=0.0069;AMR_AF=0.0317;AFR_AF=0.0371;EUR_AF=0.0586;SAS_AF=0.0307;AA=T|||;VT=SNP
2	57747115	rs820975	A	T	100	PASS	AC=4014;AF=0.801518;AN=5008;NS=2504;DP=16894;EAS_AF=0.8115;AMR_AF=0.6787;AFR_AF=0.9274;EUR_AF=0.6839;SAS_AF=0.8292;AA=a|||;VT=SNP
2	57747292	rs75324748	C	A	100	PASS	AC=167;AF=0.0333466;AN=5008;NS=2504;DP=19762;EAS_AF=0.0069;AMR_AF=0.0317;AFR_AF=0.0371;EUR_AF=0.0586;SAS_AF=0.0307;AA=A|||;VT=SNP
2	57747303	rs77709134	C	T	100	PASS	AC=128;AF=0.0255591;AN=5008;NS=2504;DP=19459;EAS_AF=0.004;AMR_AF=0.0303;AFR_AF=0.0121;EUR_AF=0.0586;SAS_AF=0.0286;AA=C|||;VT=SNP
2	57747323	rs79895454	T	G	100	PASS	AC=167;AF=0.0333466;AN=5008;NS=2504;DP=19657;EAS_AF=0.0069;AMR_AF=0.0317;AFR_AF=0.0371;EUR_AF=0.0586;SAS_AF=0.0307;AA=T|||;VT=SNP
2	57747606	rs820976	T	C	100	PASS	AC=4034;AF=0.805511;AN=5008;NS=2504;DP=18983;EAS_AF=0.8145;AMR_AF=0.6772;AFR_AF=0.941;EUR_AF=0.6839;SAS_AF=0.8292;AA=T|||;VT=SNP
2	57747657	rs820977	A	T	100	PASS	AC=1538;AF=0.307109;AN=5008;NS=2504;DP=19004;EAS_AF=0.2619;AMR_AF=0.2666;AFR_AF=0.5635;EUR_AF=0.1769;SAS_AF=0.1697;AA=A|||;VT=SNP
2	57747706	rs820978	T	G	100	PASS	AC=4035;AF=0.805711;AN=5008;NS=2504;DP=18237;EAS_AF=0.8145;AMR_AF=0.6772;AFR_AF=0.9418;EUR_AF=0.6839;SAS_AF=0.8292;AA=G|||;VT=SNP
2	57747894	rs78886668	T	A	100	PASS	AC=412;AF=0.0822684;AN=5008;NS=2504;DP=18120;EAS_AF=0.1349;AMR_AF=0.1484;AFR_AF=0.0121;EUR_AF=0.0785;SAS_AF=0.0798;AA=T|||;VT=SNP
2	57748092	rs79117935	T	C	100	PASS	AC=115;AF=0.0229633;AN=5008;NS=2504;DP=18083;EAS_AF=0.004;AMR_AF=0.0288;AFR_AF=0.0015;EUR_AF=0.0586;SAS_AF=0.0307;AA=T|||;VT=SNP
2	57748113	rs2139125	C	T	100	PASS	AC=169;AF=0.033746;AN=5008;NS=2504;DP=18370;EAS_AF=0.0069;AMR_AF=0.0303;AFR_AF=0.0393;EUR_AF=0.0586;SAS_AF=0.0307;AA=C|||;VT=SNP
2	57748418	rs2176587	T	C	100	PASS	AC=171;AF=0.0341454;AN=5008;NS=2504;DP=18438;EAS_AF=0.0069;AMR_AF=0.0303;AFR_AF=0.0408;EUR_AF=0.0586;SAS_AF=0.0307;AA=T|||;VT=SNP
2	57748434	rs77373319	T	A	100	PASS	AC=112;AF=0.0223642;AN=5008;NS=2504;DP=18303;EAS_AF=0.004;AMR_AF=0.0288;AFR_AF=0.0008;EUR_AF=0.0586;SAS_AF=0.0286;AA=T|||;VT=SNP
2	57748664	rs7419606	G	C	100	PASS	AC=171;AF=0.0341454;AN=5008;NS=2504;DP=17560;EAS_AF=0.0069;AMR_AF=0.0303;AFR_AF=0.0408;EUR_AF=0.0586;SAS_AF=0.0307;AA=G|||;VT=SNP
2	57749286	rs75390029	A	C	100	PASS	AC=173;AF=0.0345447;AN=5008;NS=2504;DP=20198;EAS_AF=0.0069;AMR_AF=0.0317;AFR_AF=0.0408;EUR_AF=0.0596;SAS_AF=0.0307;AA=A|||;VT=SNP
2	57749386	rs72816589	T	A	100	PASS	AC=632;AF=0.126198;AN=5008;NS=2504;DP=22104;EAS_AF=0.2956;AMR_AF=0.0447;AFR_AF=0.1399;EUR_AF=0.0656;SAS_AF=0.0532;AA=T|||;VT=SNP
2	57749528	rs80316644	T	C	100	PASS	AC=229;AF=0.0457268;AN=5008;NS=2504;DP=19174;EAS_AF=0.0069;AMR_AF=0.0375;AFR_AF=0.0794;EUR_AF=0.0606;SAS_AF=0.0307;AA=T|||;VT=SNP
2	57749568	rs72816591	T	A	100	PASS	AC=637;AF=0.127196;AN=5008;NS=2504;DP=18518;EAS_AF=0.2956;AMR_AF=0.0447;AFR_AF=0.1422;EUR_AF=0.0676;SAS_AF=0.0532;AA=T|||;VT=SNP
2	57749612	rs75550486	G	A	100	PASS	AC=229;AF=0.0457268;AN=5008;NS=2504;DP=17890;EAS_AF=0.0069;AMR_AF=0.0375;AFR_AF=0.0794;EUR_AF=0.0606;SAS_AF=0.0307;AA=G|||;VT=SNP
2	57749950	rs1094179	A	G	100	PASS	AC=3005;AF=0.60004;AN=5008;NS=2504;DP=18438;EAS_AF=0.5119;AMR_AF=0.438;AFR_AF=0.7466;EUR_AF=0.499;SAS_AF=0.7117;AA=A|||;VT=SNP
2	57750203	rs1094180	G	C	100	PASS	AC=3811;AF=0.760982;AN=5008;NS=2504;DP=17722;EAS_AF=0.8135;AMR_AF=0.5144;AFR_AF=0.9365;EUR_AF=0.6262;SAS_AF=0.7832;AA=C|||;VT=SNP
2	57750290	rs1518683	A	G	100	PASS	AC=174;AF=0.0347444;AN=5008;NS=2504;DP=18573;EAS_AF=0.0069;AMR_AF=0.0317;AFR_AF=0.0408;EUR_AF=0.0606;SAS_AF=0.0307;AA=A|||;VT=SNP
2	57750581	rs820979	C	T	100	PASS	AC=1081;AF=0.215855;AN=5008;NS=2504;DP=18885;EAS_AF=0.2262;AMR_AF=0.2075;AFR_AF=0.3548;EUR_AF=0.1054;SAS_AF=0.137;AA=C|||;VT=SNP
2	57750651	rs72816596	A	G	100	PASS	AC=633;AF=0.126398;AN=5008;NS=2504;DP=16642;EAS_AF=0.2937;AMR_AF=0.0461;AFR_AF=0.1399;EUR_AF=0.0676;SAS_AF=0.0532;AA=A|||;VT=SNP
2	57750815	rs72816599	A	G	100	PASS	AC=632;AF=0.126198;AN=5008;NS=2504;DP=20545;EAS_AF=0.2937;AMR_AF=0.0447;AFR_AF=0.1399;EUR_AF=0.0676;SAS_AF=0.0532;AA=A|||;VT=SNP
2	57750957	rs72816601	C	T	100	PASS	AC=628;AF=0.125399;AN=5008;NS=2504;DP=19020;EAS_AF=0.2927;AMR_AF=0.0447;AFR_AF=0.1377;EUR_AF=0.0676;SAS_AF=0.0532;AA=C|||;VT=SNP
2	57750985	rs75813411	C	G	100	PASS	AC=174;AF=0.0347444;AN=5008;NS=2504;DP=19311;EAS_AF=0.0069;AMR_AF=0.0317;AFR_AF=0.0408;EUR_AF=0.0606;SAS_AF=0.0307;AA=C|||;VT=SNP
2	57751060	rs820980	C	T	100	PASS	AC=3804;AF=0.759585;AN=5008;NS=2504;DP=17517;EAS_AF=0.8115;AMR_AF=0.5144;AFR_AF=0.9357;EUR_AF=0.6252;SAS_AF=0.7802;AA=T|||;VT=SNP
2	57751202	rs74682882	A	T	100	PASS	AC=174;AF=0.0347444;AN=5008;NS=2504;DP=18115;EAS_AF=0.0069;AMR_AF=0.0317;AFR_AF=0.0408;EUR_AF=0.0606;SAS_AF=0.0307;AA=A|||;VT=SNP
2	57751574	rs79477540	G	A	100	PASS	AC=173;AF=0.0345447;AN=5008;NS=2504;DP=17405;EAS_AF=0.006;AMR_AF=0.0317;AFR_AF=0.0408;EUR_AF=0.0606;SAS_AF=0.0307;AA=G|||;VT=SNP
2	57751602	rs67896451	G	A	100	PASS	AC=654;AF=0.130591;AN=5008;NS=2504;DP=18166;EAS_AF=0.0665;AMR_AF=0.0922;AFR_AF=0.0469;EUR_AF=0.1978;SAS_AF=0.2679;AA=G|||;VT=SNP
2	57751780	rs820981	A	C	100	PASS	AC=237;AF=0.0473243;AN=5008;NS=2504;DP=19143;EAS_AF=0.0942;AMR_AF=0.0288;AFR_AF=0.0257;EUR_AF=0.0278;SAS_AF=0.0613;AA=A|||;VT=SNP
2	57751885	rs77722218	T	G	100	PASS	AC=173;AF=0.0345447;AN=5008;NS=2504;DP=17546;EAS_AF=0.006;AMR_AF=0.0317;AFR_AF=0.0408;EUR_AF=0.0606;SAS_AF=0.0307;AA=T|||;VT=SNP
2	57752542	rs12463879	A	G	100	PASS	AC=3421;AF=0.683107;AN=5008;NS=2504;DP=19745;EAS_AF=0.7738;AMR_AF=0.5865;AFR_AF=0.6959;EUR_AF=0.5537;SAS_AF=0.774;AA=A|||;VT=SNP
2	57752580	rs34003936	G	T	100	PASS	AC=407;AF=0.08127;AN=5008;NS=2504;DP=18993;EAS_AF=0.0337;AMR_AF=0.0562;AFR_AF=0.1755;EUR_AF=0.0696;SAS_AF=0.0327;AA=G|||;VT=SNP
2	57753014	rs2264698	T	C	100	PASS	AC=1073;AF=0.214257;AN=5008;NS=2504;DP=16991;EAS_AF=0.2262;AMR_AF=0.2075;AFR_AF=0.3487;EUR_AF=0.1054;SAS_AF=0.137;AA=T|||;VT=SNP
2	57753371	rs6545654	G	T	100	PASS	AC=1166;AF=0.232827;AN=5008;NS=2504;DP=12031;EAS_AF=0.3304;AMR_AF=0.1326;AFR_AF=0.326;EUR_AF=0.1988;SAS_AF=0.1125;AA=T|||;VT=SNP
2	57753382	rs6742252	T	G	100	PASS	AC=645;AF=0.128794;AN=5008;NS=2504;DP=12369;EAS_AF=0.2946;AMR_AF=0.0476;AFR_AF=0.1467;EUR_AF=0.0686;SAS_AF=0.0532;AA=T|||;VT=SNP
2	57753705	rs79562364	T	C	100	PASS	AC=113;AF=0.0225639;AN=5008;NS=2504;DP=17878;EAS_AF=0.003;AMR_AF=0.0288;AFR_AF=0.0008;EUR_AF=0.0606;SAS_AF=0.0286;AA=T|||;VT=SNP
2	57753781	rs67205399	T	C	100	PASS	AC=688;AF=0.13738;AN=5008;NS=2504;DP=18600;EAS_AF=0.0675;AMR_AF=0.0965;AFR_AF=0.0469;EUR_AF=0.2256;SAS_AF=0.2699;AA=T|||;VT=SNP
2	57753878	rs111730733	T	C	100	PASS	AC=170;AF=0.0339457;AN=5008;NS=2504;DP=18477;EAS_AF=0.006;AMR_AF=0.0303;AFR_AF=0.0393;EUR_AF=0.0606;SAS_AF=0.0307;AA=T|||;VT=SNP
2	57754204	rs1609170	C	G	100	PASS	AC=233;AF=0.0465256;AN=5008;NS=2504;DP=17088;EAS_AF=0.0933;AMR_AF=0.0288;AFR_AF=0.0257;EUR_AF=0.0278;SAS_AF=0.0583;AA=C|||;VT=SNP
2	57754796	rs2460100	C	G	100	PASS	AC=4088;AF=0.816294;AN=5008;NS=2504;DP=18589;EAS_AF=0.8125;AMR_AF=0.6772;AFR_AF=0.9788;EUR_AF=0.6819;SAS_AF=0.8374;AA=G|||;VT=SNP
2	57755309	rs74719960	A	T	100	PASS	AC=173;AF=0.0345447;AN=5008;NS=2504;DP=20825;EAS_AF=0.0109;AMR_AF=0.0317;AFR_AF=0.0371;EUR_AF=0.0606;SAS_AF=0.0307;AA=A|||;VT=SNP
2	57755399	rs67002817	G	A	100	PASS	AC=1201;AF=0.239816;AN=5008;NS=2504;DP=17854;EAS_AF=0.252;AMR_AF=0.1398;AFR_AF=0.1868;EUR_AF=0.2903;SAS_AF=0.318;AA=G|||;VT=SNP
2	57755496	rs2264599	T	C	100	PASS	AC=2880;AF=0.57508;AN=5008;NS=2504;DP=20817;EAS_AF=0.5139;AMR_AF=0.4107;AFR_AF=0.8525;EUR_AF=0.4702;SAS_AF=0.4877;AA=T|||;VT=SNP
2	57755753	rs6742652	A	G	100	PASS	AC=1593;AF=0.318091;AN=5008;NS=2504;DP=19272;EAS_AF=0.3681;AMR_AF=0.1772;AFR_AF=0.3041;EUR_AF=0.3529;SAS_AF=0.3497;AA=A|||;VT=SNP
2	57755796	rs74260889	G	C	100	PASS	AC=408;AF=0.0814696;AN=5008;NS=2504;DP=18556;EAS_AF=0.1349;AMR_AF=0.1455;AFR_AF=0.0121;EUR_AF=0.0785;SAS_AF=0.0777;AA=G|||;VT=SNP
2	57755938	rs2264700	A	T	100	PASS	AC=1513;AF=0.302117;AN=5008;NS=2504;DP=20304;EAS_AF=0.2629;AMR_AF=0.2637;AFR_AF=0.5446;EUR_AF=0.1769;SAS_AF=0.1708;AA=A|||;VT=SNP
2	57755940	rs2264701	A	G	100	PASS	AC=3153;AF=0.629593;AN=5008;NS=2504;DP=20341;EAS_AF=0.6339;AMR_AF=0.4424;AFR_AF=0.879;EUR_AF=0.5298;SAS_AF=0.5235;AA=a|||;VT=SNP
2	57755949	rs78073484	T	C	100	PASS	AC=119;AF=0.023762;AN=5008;NS=2504;DP=20635;EAS_AF=0.0079;AMR_AF=0.0303;AFR_AF=0.0008;EUR_AF=0.0606;SAS_AF=0.0286;AA=T|||;VT=SNP
2	57756138	rs2460101	A	G	100	PASS	AC=1507;AF=0.300919;AN=5008;NS=2504;DP=19064;EAS_AF=0.2629;AMR_AF=0.2666;AFR_AF=0.5386;EUR_AF=0.1769;SAS_AF=0.1708;AA=A|||;VT=SNP
2	57756293	rs820982	T	C	100	PASS	AC=3214;AF=0.641773;AN=5008;NS=2504;DP=19149;EAS_AF=0.6359;AMR_AF=0.4467;AFR_AF=0.9175;EUR_AF=0.5338;SAS_AF=0.5245;AA=t|||;VT=SNP
2	57756891	rs9789542	C	G	100	PASS	AC=635;AF=0.126797;AN=5008;NS=2504;DP=19591;EAS_AF=0.2946;AMR_AF=0.0447;AFR_AF=0.1399;EUR_AF=0.0676;SAS_AF=0.0552;AA=C|||;VT=SNP
2	57757195	rs75939231	G	C	100	PASS	AC=190;AF=0.0379393;AN=5008;NS=2504;DP=19257;EAS_AF=0.0109;AMR_AF=0.0331;AFR_AF=0.0492;EUR_AF=0.0606;SAS_AF=0.0307;AA=G|||;VT=SNP
2	57757289	rs820983	G	A	100	PASS	AC=1051;AF=0.209864;AN=5008;NS=2504;DP=19061;EAS_AF=0.2262;AMR_AF=0.2032;AFR_AF=0.3396;EUR_AF=0.0974;SAS_AF=0.138;AA=G|||;VT=SNP
2	57757386	rs6750349	A	G	100	PASS	AC=514;AF=0.102636;AN=5008;NS=2504;DP=19142;EAS_AF=0.2946;AMR_AF=0.0331;AFR_AF=0.0552;EUR_AF=0.0676;SAS_AF=0.0542;AA=A|||;VT=SNP
2	57757646	rs820984	A	G	100	PASS	AC=2738;AF=0.546725;AN=5008;NS=2504;DP=17331;EAS_AF=0.5972;AMR_AF=0.389;AFR_AF=0.6974;EUR_AF=0.4602;SAS_AF=0.4918;AA=A|||;VT=SNP
2	57758135	rs1094181	A	C	100	PASS	AC=3973;AF=0.793331;AN=5008;NS=2504;DP=16254;EAS_AF=0.8125;AMR_AF=0.5735;AFR_AF=0.9516;EUR_AF=0.6759;SAS_AF=0.8364;AA=C|||;VT=SNP
2	57758173	rs1094182	T	A	100	PASS	AC=3319;AF=0.66274;AN=5008;NS=2504;DP=16984;EAS_AF=0.7798;AMR_AF=0.4539;AFR_AF=0.6944;EUR_AF=0.5537;SAS_AF=0.7597;AA=A|||;VT=SNP
2	57758608	rs10460564	G	T	100	PASS	AC=1327;AF=0.264976;AN=5008;NS=2504;DP=17142;EAS_AF=0.247;AMR_AF=0.2104;AFR_AF=0.2867;EUR_AF=0.2535;SAS_AF=0.3047;AA=G|||;VT=SNP
2	57758673	rs113576535	C	T	100	PASS	AC=564;AF=0.11262;AN=5008;NS=2504;DP=14675;EAS_AF=0.0734;AMR_AF=0.072;AFR_AF=0.0333;EUR_AF=0.1909;SAS_AF=0.2086;AA=C|||;VT=SNP
2	57758855	rs10192465	G	C	100	PASS	AC=4203;AF=0.839257;AN=5008;NS=2504;DP=13896;EAS_AF=0.8819;AMR_AF=0.8429;AFR_AF=0.972;EUR_AF=0.7972;SAS_AF=0.6564;AA=G|||;VT=SNP
2	57758883	rs144602429	T	C	100	PASS	AC=291;AF=0.058107;AN=5008;NS=2504;DP=13071;EAS_AF=0.0208;AMR_AF=0.1671;AFR_AF=0.0144;EUR_AF=0.0626;SAS_AF=0.0736;AA=T|||;VT=SNP
2	57759115	rs820985	C	T	100	PASS	AC=3259;AF=0.650759;AN=5008;NS=2504;DP=14518;EAS_AF=0.7321;AMR_AF=0.464;AFR_AF=0.7867;EUR_AF=0.5288;SAS_AF=0.6411;AA=c|||;VT=SNP
2	57759227	rs820986	G	A	100	PASS	AC=3892;AF=0.777157;AN=5008;NS=2504;DP=20022;EAS_AF=0.8304;AMR_AF=0.6427;AFR_AF=0.9735;EUR_AF=0.5964;SAS_AF=0.7382;AA=A|||;VT=SNP
2	57759643	rs7594236	T	A	100	PASS	AC=357;AF=0.0712859;AN=5008;NS=2504;DP=20641;EAS_AF=0.0397;AMR_AF=0.049;AFR_AF=0.1165;EUR_AF=0.0825;SAS_AF=0.047;AA=T|||;VT=SNP
2	57761765	rs78109218	C	T	100	PASS	AC=182;AF=0.0363419;AN=5008;NS=2504;DP=19702;EAS_AF=0.0179;AMR_AF=0.0375;AFR_AF=0.031;EUR_AF=0.0716;SAS_AF=0.0256;AA=C|||;VT=SNP
2	57761878	rs111547239	C	T	100	PASS	AC=538;AF=0.107428;AN=5008;NS=2504;DP=16418;EAS_AF=0.0407;AMR_AF=0.1902;AFR_AF=0.1188;EUR_AF=0.1183;SAS_AF=0.091;AA=T|||;VT=SNP
2	57762227	rs820987	A	T	100	PASS	AC=722;AF=0.144169;AN=5008;NS=2504;DP=16486;EAS_AF=0.3056;AMR_AF=0.0677;AFR_AF=0.0287;EUR_AF=0.0924;SAS_AF=0.2413;AA=A|||;VT=SNP
2	57763147	rs820988	T	A	100	PASS	AC=904;AF=0.180511;AN=5008;NS=2504;DP=16500;EAS_AF=0.2202;AMR_AF=0.1225;AFR_AF=0.1309;EUR_AF=0.164;SAS_AF=0.2648;AA=T|||;VT=SNP
2	57763213	rs13392012	T	C	100	PASS	AC=1211;AF=0.241813;AN=5008;NS=2504;DP=16581;EAS_AF=0.3274;AMR_AF=0.1599;AFR_AF=0.4803;EUR_AF=0.0288;SAS_AF=0.1084;AA=T|||;VT=SNP
2	57763378	rs58456918	A	G	100	PASS	AC=679;AF=0.135583;AN=5008;NS=2504;DP=16817;EAS_AF=0.1935;AMR_AF=0.0303;AFR_AF=0.2791;EUR_AF=0.0249;SAS_AF=0.0706;AA=A|||;VT=SNP
2	57763858	rs6746753	G	C	100	PASS	AC=562;AF=0.11222;AN=5008;NS=2504;DP=18371;EAS_AF=0.0853;AMR_AF=0.0303;AFR_AF=0.2753;EUR_AF=0.0249;SAS_AF=0.0675;AA=G|||;VT=SNP
2	57764144	rs6728777	G	C	100	PASS	AC=3991;AF=0.796925;AN=5008;NS=2504;DP=14849;EAS_AF=0.6706;AMR_AF=0.8775;AFR_AF=0.8691;EUR_AF=0.837;SAS_AF=0.7311;AA=C|||;VT=SNP
2	57764604	rs2245166	C	T	100	PASS	AC=1115;AF=0.222644;AN=5008;NS=2504;DP=15054;EAS_AF=0.1577;AMR_AF=0.3516;AFR_AF=0.0303;EUR_AF=0.4076;SAS_AF=0.2679;AA=C|||;VT=SNP
2	57764748	rs2245252	T	C	100	PASS	AC=3998;AF=0.798323;AN=5008;NS=2504;DP=16437;EAS_AF=0.6696;AMR_AF=0.8775;AFR_AF=0.8744;EUR_AF=0.837;SAS_AF=0.7321;AA=T|||;VT=SNP
2	57764968	rs13389335	A	T	100	PASS	AC=1091;AF=0.217851;AN=5008;NS=2504;DP=18197;EAS_AF=0.2163;AMR_AF=0.1599;AFR_AF=0.4773;EUR_AF=0.0288;SAS_AF=0.1043;AA=A|||;VT=SNP
2	57765024	rs2245262	T	A	100	PASS	AC=3734;AF=0.745607;AN=5008;NS=2504;DP=18440;EAS_AF=0.6468;AMR_AF=0.7291;AFR_AF=0.8555;EUR_AF=0.7883;SAS_AF=0.6667;AA=A|||;VT=SNP
2	57765176	rs2245270	T	C	100	PASS	AC=3848;AF=0.768371;AN=5008;NS=2504;DP=18858;EAS_AF=0.755;AMR_AF=0.7291;AFR_AF=0.8548;EUR_AF=0.7903;SAS_AF=0.6708;AA=C|||;VT=SNP
2	57765321	rs2245273	T	C	100	PASS	AC=1116;AF=0.222843;AN=5008;NS=2504;DP=19521;EAS_AF=0.1567;AMR_AF=0.3516;AFR_AF=0.031;EUR_AF=0.4085;SAS_AF=0.2679;AA=T|||;VT=SNP
2	57765429	rs2460102	T	C	100	PASS	AC=3847;AF=0.768171;AN=5008;NS=2504;DP=18791;EAS_AF=0.755;AMR_AF=0.7291;AFR_AF=0.8548;EUR_AF=0.7893;SAS_AF=0.6708;AA=C|||;VT=SNP
2	57766378	rs4671309	T	C	100	PASS	AC=4108;AF=0.820288;AN=5008;NS=2504;DP=17733;EAS_AF=0.7788;AMR_AF=0.8761;AFR_AF=0.8729;EUR_AF=0.838;SAS_AF=0.7342;AA=C|||;VT=SNP
2	57766548	rs4671310	G	A	100	PASS	AC=4384;AF=0.875399;AN=5008;NS=2504;DP=17522;EAS_AF=0.7986;AMR_AF=0.9193;AFR_AF=0.9705;EUR_AF=0.9076;SAS_AF=0.7618;AA=A|||;VT=SNP
2	57767587	rs6545655	C	G	100	PASS	AC=4103;AF=0.819289;AN=5008;NS=2504;DP=15342;EAS_AF=0.7798;AMR_AF=0.8775;AFR_AF=0.8684;EUR_AF=0.837;SAS_AF=0.7342;AA=G|||;VT=SNP
2	57767787	rs6545656	G	T	100	PASS	AC=4101;AF=0.81889;AN=5008;NS=2504;DP=14969;EAS_AF=0.7768;AMR_AF=0.8775;AFR_AF=0.8691;EUR_AF=0.837;SAS_AF=0.7342;AA=T|||;VT=SNP
2	57767972	rs13021425	A	G	100	PASS	AC=3608;AF=0.720447;AN=5008;NS=2504;DP=14267;EAS_AF=0.6567;AMR_AF=0.7637;AFR_AF=0.6755;EUR_AF=0.836;SAS_AF=0.6973;AA=A|||;VT=SNP
2	57768447	rs73943534	T	C	100	PASS	AC=679;AF=0.135583;AN=5008;NS=2504;DP=13575;EAS_AF=0.1925;AMR_AF=0.0303;AFR_AF=0.2806;EUR_AF=0.0249;SAS_AF=0.0695;AA=T|||;VT=SNP
2	57768677	rs1527624	C	T	100	PASS	AC=3845;AF=0.767772;AN=5008;NS=2504;DP=14648;EAS_AF=0.7589;AMR_AF=0.7291;AFR_AF=0.8517;EUR_AF=0.7883;SAS_AF=0.6697;AA=T|||;VT=SNP
2	57768753	rs4671311	G	T	100	PASS	AC=1108;AF=0.221246;AN=5008;NS=2504;DP=15082;EAS_AF=0.1587;AMR_AF=0.3516;AFR_AF=0.0356;EUR_AF=0.4085;SAS_AF=0.2515;AA=g|||;VT=SNP
2	57768960	rs1527625	G	A	100	PASS	AC=4381;AF=0.8748;AN=5008;NS=2504;DP=15731;EAS_AF=0.7966;AMR_AF=0.9193;AFR_AF=0.9705;EUR_AF=0.9076;SAS_AF=0.7607;AA=A|||;VT=SNP
2	57769091	rs72818123	G	A	100	PASS	AC=477;AF=0.0952476;AN=5008;NS=2504;DP=17154;EAS_AF=0.0387;AMR_AF=0.1888;AFR_AF=0.0749;EUR_AF=0.1193;SAS_AF=0.09;AA=G|||;VT=SNP
2	57769166	rs4671312	A	T	100	PASS	AC=2634;AF=0.525958;AN=5008;NS=2504;DP=18395;EAS_AF=0.4444;AMR_AF=0.585;AFR_AF=0.3638;EUR_AF=0.7604;SAS_AF=0.546;AA=A|||;VT=SNP
2	57769273	rs4671313	C	A	100	PASS	AC=3827;AF=0.764177;AN=5008;NS=2504;DP=19525;EAS_AF=0.755;AMR_AF=0.7291;AFR_AF=0.8487;EUR_AF=0.7883;SAS_AF=0.6595;AA=A|||;VT=SNP
2	57769709	rs4392244	T	A	100	PASS	AC=4373;AF=0.873203;AN=5008;NS=2504;DP=17148;EAS_AF=0.7966;AMR_AF=0.9193;AFR_AF=0.9705;EUR_AF=0.9076;SAS_AF=0.7526;AA=A|||;VT=SNP
2	57769819	rs6749498	C	T	100	PASS	AC=3720;AF=0.742812;AN=5008;NS=2504;DP=16008;EAS_AF=0.6488;AMR_AF=0.7291;AFR_AF=0.8502;EUR_AF=0.7883;SAS_AF=0.6575;AA=T|||;VT=SNP
2	57769988	rs12614711	T	G	100	PASS	AC=915;AF=0.182708;AN=5008;NS=2504;DP=913;EAS_AF=0.1329;AMR_AF=0.1599;AFR_AF=0.2943;EUR_AF=0.1799;SAS_AF=0.1022;AA=T|||;VT=SNP
2	57770784	rs10865302	A	T	100	PASS	AC=3720;AF=0.742812;AN=5008;NS=2504;DP=18118;EAS_AF=0.6488;AMR_AF=0.7291;AFR_AF=0.8502;EUR_AF=0.7883;SAS_AF=0.6575;AA=T|||;VT=SNP
2	57771012	rs13410921	A	C	100	PASS	AC=559;AF=0.111621;AN=5008;NS=2504;DP=18010;EAS_AF=0.0843;AMR_AF=0.0303;AFR_AF=0.2806;EUR_AF=0.0258;SAS_AF=0.0573;AA=A|||;VT=SNP
2	57771173	rs1405825	C	T	100	PASS	AC=3720;AF=0.742812;AN=5008;NS=2504;DP=16478;EAS_AF=0.6488;AMR_AF=0.7291;AFR_AF=0.8502;EUR_AF=0.7883;SAS_AF=0.6575;AA=T|||;VT=SNP
2	57771591	rs17809425	T	G	100	PASS	AC=680;AF=0.135783;AN=5008;NS=2504;DP=18052;EAS_AF=0.2093;AMR_AF=0.0735;AFR_AF=0.0401;EUR_AF=0.174;SAS_AF=0.1943;AA=T|||;VT=SNP
2	57771688	rs72948143	A	G	100	PASS	AC=645;AF=0.128794;AN=5008;NS=2504;DP=19152;EAS_AF=0.2073;AMR_AF=0.0692;AFR_AF=0.0182;EUR_AF=0.173;SAS_AF=0.1943;AA=A|||;VT=SNP
2	57771747	rs77882987	A	G	100	PASS	AC=140;AF=0.0279553;AN=5008;NS=2504;DP=20662;EAS_AF=0.0179;AMR_AF=0.0346;AFR_AF=0.0015;EUR_AF=0.0706;SAS_AF=0.0256;AA=A|||;VT=SNP
2	57771807	rs9309297	G	C	100	PASS	AC=671;AF=0.133986;AN=5008;NS=2504;DP=20015;EAS_AF=0.1905;AMR_AF=0.0303;AFR_AF=0.2806;EUR_AF=0.0258;SAS_AF=0.0624;AA=G|||;VT=SNP
2	57771903	rs72948146	G	T	100	PASS	AC=675;AF=0.134784;AN=5008;NS=2504;DP=17947;EAS_AF=0.2073;AMR_AF=0.0735;AFR_AF=0.0401;EUR_AF=0.173;SAS_AF=0.1922;AA=G|||;VT=SNP
2	57772167	rs4402741	A	G	100	PASS	AC=4097;AF=0.818091;AN=5008;NS=2504;DP=19496;EAS_AF=0.7808;AMR_AF=0.8775;AFR_AF=0.8691;EUR_AF=0.838;SAS_AF=0.7249;AA=A|||;VT=SNP
2	57772455	rs6761423	G	A	100	PASS	AC=2647;AF=0.528554;AN=5008;NS=2504;DP=19871;EAS_AF=0.4315;AMR_AF=0.5692;AFR_AF=0.3805;EUR_AF=0.7584;SAS_AF=0.5634;AA=G|||;VT=SNP
2	57772923	rs9309298	A	G	100	PASS	AC=556;AF=0.111022;AN=5008;NS=2504;DP=18378;EAS_AF=0.0843;AMR_AF=0.0303;AFR_AF=0.2791;EUR_AF=0.0258;SAS_AF=0.0562;AA=A|||;VT=SNP
2	57773233	rs6722978	T	C	100	PASS	AC=2630;AF=0.52516;AN=5008;NS=2504;DP=17781;EAS_AF=0.4435;AMR_AF=0.585;AFR_AF=0.3616;EUR_AF=0.7604;SAS_AF=0.546;AA=T|||;VT=SNP
2	57773352	rs6723089	T	C	100	PASS	AC=2627;AF=0.524561;AN=5008;NS=2504;DP=17786;EAS_AF=0.4425;AMR_AF=0.585;AFR_AF=0.3601;EUR_AF=0.7604;SAS_AF=0.546;AA=T|||;VT=SNP
2	57773982	rs11125716	C	T	100	PASS	AC=3707;AF=0.740216;AN=5008;NS=2504;DP=15042;EAS_AF=0.6488;AMR_AF=0.7291;AFR_AF=0.8419;EUR_AF=0.7883;SAS_AF=0.6554;AA=T|||;VT=SNP
2	57774138	rs1527626	G	C	100	PASS	AC=3717;AF=0.742212;AN=5008;NS=2504;DP=18883;EAS_AF=0.6488;AMR_AF=0.7291;AFR_AF=0.8427;EUR_AF=0.7883;SAS_AF=0.6646;AA=G|||;VT=SNP
2	57774363	rs72818128	T	C	100	PASS	AC=479;AF=0.095647;AN=5008;NS=2504;DP=16755;EAS_AF=0.0387;AMR_AF=0.1888;AFR_AF=0.0764;EUR_AF=0.1193;SAS_AF=0.09;AA=T|||;VT=SNP
2	57774450	rs1527627	G	A	100	PASS	AC=3728;AF=0.744409;AN=5008;NS=2504;DP=16426;EAS_AF=0.6488;AMR_AF=0.7305;AFR_AF=0.857;EUR_AF=0.7883;SAS_AF=0.6554;AA=g|||;VT=SNP
2	57774758	rs10186590	A	C	100	PASS	AC=3707;AF=0.740216;AN=5008;NS=2504;DP=14618;EAS_AF=0.6488;AMR_AF=0.7291;AFR_AF=0.8419;EUR_AF=0.7883;SAS_AF=0.6554;AA=C|||;VT=SNP
2	57774860	rs13033251	C	A	100	PASS	AC=2653;AF=0.529752;AN=5008;NS=2504;DP=9148;EAS_AF=0.4454;AMR_AF=0.585;AFR_AF=0.3782;EUR_AF=0.7604;SAS_AF=0.545;AA=C|||;VT=SNP
2	57775502	rs9309299	G	C	100	PASS	AC=514;AF=0.102636;AN=5008;NS=2504;DP=13126;EAS_AF=0.0843;AMR_AF=0.0303;AFR_AF=0.239;EUR_AF=0.0258;SAS_AF=0.0675;AA=G|||;VT=SNP
2	57775544	rs9309300	T	C	100	PASS	AC=3224;AF=0.64377;AN=5008;NS=2504;DP=15157;EAS_AF=0.5298;AMR_AF=0.6153;AFR_AF=0.6536;EUR_AF=0.7863;SAS_AF=0.6217;AA=C|||;VT=SNP
2	57775779	rs10166539	G	A	100	PASS	AC=552;AF=0.110224;AN=5008;NS=2504;DP=18395;EAS_AF=0.0843;AMR_AF=0.0303;AFR_AF=0.2746;EUR_AF=0.0258;SAS_AF=0.0583;AA=G|||;VT=SNP
2	57775902	rs9309301	G	A	100	PASS	AC=555;AF=0.110823;AN=5008;NS=2504;DP=18024;EAS_AF=0.0843;AMR_AF=0.0303;AFR_AF=0.2769;EUR_AF=0.0258;SAS_AF=0.0583;AA=G|||;VT=SNP
2	57775937	rs17809625	G	C	100	PASS	AC=175;AF=0.0349441;AN=5008;NS=2504;DP=18412;EAS_AF=0.0159;AMR_AF=0.0432;AFR_AF=0.0045;EUR_AF=0.0905;SAS_AF=0.0327;AA=G|||;VT=SNP
2	57776656	rs10496069	A	T	100	PASS	AC=561;AF=0.112021;AN=5008;NS=2504;DP=17617;EAS_AF=0.0843;AMR_AF=0.0303;AFR_AF=0.2746;EUR_AF=0.0258;SAS_AF=0.0675;AA=T|||;VT=SNP
2	57776798	rs17048907	T	A	100	PASS	AC=913;AF=0.182308;AN=5008;NS=2504;DP=19507;EAS_AF=0.1339;AMR_AF=0.1599;AFR_AF=0.2905;EUR_AF=0.1809;SAS_AF=0.1033;AA=T|||;VT=SNP
2	57778148	rs78938918	G	T	100	PASS	AC=138;AF=0.0275559;AN=5008;NS=2504;DP=21848;EAS_AF=0.0169;AMR_AF=0.0346;AFR_AF=0.0015;EUR_AF=0.0706;SAS_AF=0.0245;AA=g|||;VT=SNP
2	57778282	rs11125717	C	T	100	PASS	AC=2679;AF=0.534944;AN=5008;NS=2504;DP=21949;EAS_AF=0.4563;AMR_AF=0.585;AFR_AF=0.3744;EUR_AF=0.7614;SAS_AF=0.5644;AA=C|||;VT=SNP
2	57779770	rs62160894	A	G	100	PASS	AC=784;AF=0.15655;AN=5008;NS=2504;DP=18010;EAS_AF=0.0764;AMR_AF=0.1571;AFR_AF=0.239;EUR_AF=0.1819;SAS_AF=0.1012;AA=A|||;VT=SNP
2	57780007	rs17048911	C	T	100	PASS	AC=537;AF=0.107228;AN=5008;NS=2504;DP=18963;EAS_AF=0.0288;AMR_AF=0.1182;AFR_AF=0.1634;EUR_AF=0.1491;SAS_AF=0.0613;AA=C|||;VT=SNP
2	57780042	rs10153799	T	G	100	PASS	AC=555;AF=0.110823;AN=5008;NS=2504;DP=18598;EAS_AF=0.0843;AMR_AF=0.0303;AFR_AF=0.2776;EUR_AF=0.0249;SAS_AF=0.0583;AA=G|||;VT=SNP
2	57780492	rs10865303	G	A	100	PASS	AC=3216;AF=0.642173;AN=5008;NS=2504;DP=22350;EAS_AF=0.5258;AMR_AF=0.6138;AFR_AF=0.6505;EUR_AF=0.7883;SAS_AF=0.6207;AA=A|||;VT=SNP
2	57780588	rs11682360	C	T	100	PASS	AC=1097;AF=0.21905;AN=5008;NS=2504;DP=21195;EAS_AF=0.1577;AMR_AF=0.3501;AFR_AF=0.0295;EUR_AF=0.4076;SAS_AF=0.2515;AA=C|||;VT=SNP
2	57780884	rs57817138	A	G	100	PASS	AC=552;AF=0.110224;AN=5008;NS=2504;DP=15850;EAS_AF=0.0843;AMR_AF=0.0303;AFR_AF=0.2753;EUR_AF=0.0249;SAS_AF=0.0583;AA=A|||;VT=SNP
2	57780953	rs7580654	T	G	100	PASS	AC=4258;AF=0.85024;AN=5008;NS=2504;DP=13757;EAS_AF=0.6875;AMR_AF=0.9179;AFR_AF=0.9705;EUR_AF=0.9085;SAS_AF=0.7474;AA=G|||;VT=SNP
2	57780988	rs13002578	T	C	100	PASS	AC=321;AF=0.0640974;AN=5008;NS=2504;DP=13444;EAS_AF=0.0278;AMR_AF=0.1052;AFR_AF=0.0076;EUR_AF=0.1491;SAS_AF=0.0613;AA=T|||;VT=SNP
2	57781156	rs17809900	C	G	100	PASS	AC=480;AF=0.0958466;AN=5008;NS=2504;DP=13494;EAS_AF=0.0387;AMR_AF=0.1902;AFR_AF=0.0787;EUR_AF=0.1183;SAS_AF=0.0879;AA=C|||;VT=SNP
2	57781206	rs72818137	A	T	100	PASS	AC=480;AF=0.0958466;AN=5008;NS=2504;DP=12649;EAS_AF=0.0387;AMR_AF=0.1902;AFR_AF=0.0787;EUR_AF=0.1183;SAS_AF=0.0879;AA=A|||;VT=SNP
2	57781455	rs10209498	A	T	100	PASS	AC=551;AF=0.110024;AN=5008;NS=2504;DP=17080;EAS_AF=0.0843;AMR_AF=0.0303;AFR_AF=0.2738;EUR_AF=0.0249;SAS_AF=0.0593;AA=A|||;VT=SNP
2	57781712	rs6747684	A	G	100	PASS	AC=911;AF=0.181909;AN=5008;NS=2504;DP=18356;EAS_AF=0.131;AMR_AF=0.1599;AFR_AF=0.2912;EUR_AF=0.1809;SAS_AF=0.1033;AA=A|||;VT=SNP
2	57781893	rs34652320	A	G	100	PASS	AC=1096;AF=0.21885;AN=5008;NS=2504;DP=18405;EAS_AF=0.1587;AMR_AF=0.3516;AFR_AF=0.0265;EUR_AF=0.4085;SAS_AF=0.2515;AA=A|||;VT=SNP
2	57781903	rs73943548	C	T	100	PASS	AC=551;AF=0.110024;AN=5008;NS=2504;DP=18589;EAS_AF=0.0843;AMR_AF=0.0317;AFR_AF=0.2731;EUR_AF=0.0249;SAS_AF=0.0593;AA=C|||;VT=SNP
2	57782987	rs10166231	A	G	100	PASS	AC=4262;AF=0.851038;AN=5008;NS=2504;DP=18036;EAS_AF=0.6855;AMR_AF=0.9193;AFR_AF=0.9743;EUR_AF=0.9085;SAS_AF=0.7474;AA=G|||;VT=SNP
2	57783082	rs12995922	G	C	100	PASS	AC=2897;AF=0.578474;AN=5008;NS=2504;DP=18162;EAS_AF=0.4494;AMR_AF=0.7161;AFR_AF=0.3949;EUR_AF=0.8091;SAS_AF=0.6247;AA=G|||;VT=SNP
2	57783284	rs13412537	C	G	100	PASS	AC=554;AF=0.110623;AN=5008;NS=2504;DP=19707;EAS_AF=0.0843;AMR_AF=0.0303;AFR_AF=0.2761;EUR_AF=0.0249;SAS_AF=0.0593;AA=G|||;VT=SNP
2	57784759	rs78314209	C	T	100	PASS	AC=140;AF=0.0279553;AN=5008;NS=2504;DP=12400;EAS_AF=0.0179;AMR_AF=0.036;AFR_AF=0.0015;EUR_AF=0.0696;SAS_AF=0.0256;AA=C|||;VT=SNP
2	57785007	rs6545657	G	C	100	PASS	AC=610;AF=0.121805;AN=5008;NS=2504;DP=15867;EAS_AF=0.0278;AMR_AF=0.1225;AFR_AF=0.2171;EUR_AF=0.1491;SAS_AF=0.0613;AA=G|||;VT=SNP
2	57785164	rs72818140	T	A	100	PASS	AC=474;AF=0.0946486;AN=5008;NS=2504;DP=15741;EAS_AF=0.0377;AMR_AF=0.1888;AFR_AF=0.0756;EUR_AF=0.1183;SAS_AF=0.0879;AA=T|||;VT=SNP
2	57785529	rs73943549	A	T	100	PASS	AC=553;AF=0.110423;AN=5008;NS=2504;DP=15175;EAS_AF=0.0843;AMR_AF=0.0303;AFR_AF=0.2753;EUR_AF=0.0249;SAS_AF=0.0593;AA=A|||;VT=SNP
2	57785678	rs13383483	G	A	100	PASS	AC=553;AF=0.110423;AN=5008;NS=2504;DP=14922;EAS_AF=0.0843;AMR_AF=0.0303;AFR_AF=0.2738;EUR_AF=0.0249;SAS_AF=0.0613;AA=G|||;VT=SNP
2	57785689	rs17048920	A	G	100	PASS	AC=388;AF=0.077476;AN=5008;NS=2504;DP=14858;EAS_AF=0.0843;AMR_AF=0.0245;AFR_AF=0.1558;EUR_AF=0.0229;SAS_AF=0.0583;AA=A|||;VT=SNP
2	57785849	rs13015460	T	C	100	PASS	AC=912;AF=0.182109;AN=5008;NS=2504;DP=15314;EAS_AF=0.1349;AMR_AF=0.1599;AFR_AF=0.2897;EUR_AF=0.1809;SAS_AF=0.1022;AA=T|||;VT=SNP
2	57789029	rs72950023	G	C	100	PASS	AC=682;AF=0.136182;AN=5008;NS=2504;DP=13860;EAS_AF=0.2103;AMR_AF=0.0735;AFR_AF=0.0439;EUR_AF=0.172;SAS_AF=0.1922;AA=G|||;VT=SNP
2	57789398	rs77208033	A	C	100	PASS	AC=217;AF=0.0433307;AN=5008;NS=2504;DP=17561;EAS_AF=0.0179;AMR_AF=0.0403;AFR_AF=0.0575;EUR_AF=0.0696;SAS_AF=0.0256;AA=A|||;VT=SNP
2	57789506	rs1527623	A	T	100	PASS	AC=4028;AF=0.804313;AN=5008;NS=2504;DP=17133;EAS_AF=0.6667;AMR_AF=0.879;AFR_AF=0.9054;EUR_AF=0.839;SAS_AF=0.7209;AA=T|||;VT=SNP
2	57789560	rs1527622	G	A	100	PASS	AC=2133;AF=0.425919;AN=5008;NS=2504;DP=18033;EAS_AF=0.3879;AMR_AF=0.5749;AFR_AF=0.1483;EUR_AF=0.6302;SAS_AF=0.5245;AA=G|||;VT=SNP
2	57790616	rs78933659	C	T	100	PASS	AC=217;AF=0.0433307;AN=5008;NS=2504;DP=19785;EAS_AF=0.0179;AMR_AF=0.0403;AFR_AF=0.0575;EUR_AF=0.0696;SAS_AF=0.0256;AA=C|||;VT=SNP
2	57791100	rs68008184	T	C	100	PASS	AC=717;AF=0.143171;AN=5008;NS=2504;DP=19629;EAS_AF=0.2073;AMR_AF=0.0735;AFR_AF=0.0635;EUR_AF=0.1819;SAS_AF=0.1943;AA=t|||;VT=SNP
2	57791281	rs10197747	T	G	100	PASS	AC=453;AF=0.0904553;AN=5008;NS=2504;DP=20086;EAS_AF=0.0179;AMR_AF=0.0677;AFR_AF=0.2194;EUR_AF=0.0726;SAS_AF=0.0256;AA=T|||;VT=SNP
2	57791962	rs6718990	G	T	100	PASS	AC=766;AF=0.152955;AN=5008;NS=2504;DP=18549;EAS_AF=0.0655;AMR_AF=0.1354;AFR_AF=0.2428;EUR_AF=0.1829;SAS_AF=0.1033;AA=G|||;VT=SNP
2	57792402	rs1918456	C	A	100	PASS	AC=4301;AF=0.858826;AN=5008;NS=2504;DP=18385;EAS_AF=0.6964;AMR_AF=0.9193;AFR_AF=0.9947;EUR_AF=0.9095;SAS_AF=0.7474;AA=c|||;VT=SNP
2	57792998	rs1527621	C	T	100	PASS	AC=4241;AF=0.846845;AN=5008;NS=2504;DP=17230;EAS_AF=0.6984;AMR_AF=0.9164;AFR_AF=0.9493;EUR_AF=0.9085;SAS_AF=0.7485;AA=T|||;VT=SNP
2	57793346	rs13386150	A	G	100	PASS	AC=425;AF=0.0848642;AN=5008;NS=2504;DP=17457;EAS_AF=0.0179;AMR_AF=0.0648;AFR_AF=0.1982;EUR_AF=0.0736;SAS_AF=0.0266;AA=A|||;VT=SNP
2	57793672	rs4144515	A	G	100	PASS	AC=519;AF=0.103634;AN=5008;NS=2504;DP=20329;EAS_AF=0.0853;AMR_AF=0.0303;AFR_AF=0.2511;EUR_AF=0.0219;SAS_AF=0.0593;AA=A|||;VT=SNP
2	57794230	rs28695681	T	A	100	PASS	AC=431;AF=0.0860623;AN=5008;NS=2504;DP=15943;EAS_AF=0.0179;AMR_AF=0.0648;AFR_AF=0.2035;EUR_AF=0.0736;SAS_AF=0.0256;AA=T|||;VT=SNP
2	57794837	rs12713341	G	A	100	PASS	AC=3960;AF=0.790735;AN=5008;NS=2504;DP=9227;EAS_AF=0.5813;AMR_AF=0.8818;AFR_AF=0.8994;EUR_AF=0.8777;SAS_AF=0.7055;AA=A|||;VT=SNP
2	57796620	rs74845171	A	T	100	PASS	AC=437;AF=0.0872604;AN=5008;NS=2504;DP=19192;EAS_AF=0.0179;AMR_AF=0.0648;AFR_AF=0.208;EUR_AF=0.0736;SAS_AF=0.0256;AA=A|||;VT=SNP
2	57797631	rs17048930	G	A	100	PASS	AC=626;AF=0.125;AN=5008;NS=2504;DP=21635;EAS_AF=0.0159;AMR_AF=0.1066;AFR_AF=0.2436;EUR_AF=0.1511;SAS_AF=0.0634;AA=G|||;VT=SNP
2	57797658	rs17810247	C	T	100	PASS	AC=720;AF=0.14377;AN=5008;NS=2504;DP=22571;EAS_AF=0.1607;AMR_AF=0.0735;AFR_AF=0.1082;EUR_AF=0.175;SAS_AF=0.1922;AA=C|||;VT=SNP
2	57799040	rs10204095	T	C	100	PASS	AC=646;AF=0.128994;AN=5008;NS=2504;DP=13250;EAS_AF=0.1389;AMR_AF=0.1499;AFR_AF=0.2042;EUR_AF=0.0746;SAS_AF=0.0583;AA=T|||;VT=SNP
2	57800605	rs11125718	A	G	100	PASS	AC=1344;AF=0.268371;AN=5008;NS=2504;DP=17478;EAS_AF=0.1706;AMR_AF=0.4971;AFR_AF=0.0492;EUR_AF=0.4523;SAS_AF=0.3139;AA=A|||;VT=SNP
2	57801443	rs13384136	T	C	100	PASS	AC=2147;AF=0.428714;AN=5008;NS=2504;DP=17744;EAS_AF=0.2718;AMR_AF=0.4611;AFR_AF=0.764;EUR_AF=0.3022;SAS_AF=0.2444;AA=C|||;VT=SNP
2	57801948	rs111707871	G	C	100	PASS	AC=192;AF=0.0383387;AN=5008;NS=2504;DP=22645;EAS_AF=0.0188;AMR_AF=0.0375;AFR_AF=0.0371;EUR_AF=0.0726;SAS_AF=0.0256;AA=G|||;VT=SNP
2	57803544	rs10173101	T	C	100	PASS	AC=1323;AF=0.264177;AN=5008;NS=2504;DP=19226;EAS_AF=0.1667;AMR_AF=0.2781;AFR_AF=0.4531;EUR_AF=0.2316;SAS_AF=0.1329;AA=T|||;VT=SNP
2	57803775	rs1527620	T	C	100	PASS	AC=4035;AF=0.805711;AN=5008;NS=2504;DP=20209;EAS_AF=0.5863;AMR_AF=0.8876;AFR_AF=0.9478;EUR_AF=0.8797;SAS_AF=0.7055;AA=C|||;VT=SNP
2	57803972	rs17048933	A	T	100	PASS	AC=584;AF=0.116613;AN=5008;NS=2504;DP=18096;EAS_AF=0.0853;AMR_AF=0.0389;AFR_AF=0.295;EUR_AF=0.0239;SAS_AF=0.0583;AA=A|||;VT=SNP
2	57804141	rs17810344	T	C	100	PASS	AC=1078;AF=0.215256;AN=5008;NS=2504;DP=17911;EAS_AF=0.1508;AMR_AF=0.3487;AFR_AF=0.0257;EUR_AF=0.4026;SAS_AF=0.2505;AA=T|||;VT=SNP
2	57804372	rs75418845	A	G	100	PASS	AC=142;AF=0.0283546;AN=5008;NS=2504;DP=16885;EAS_AF=0.0179;AMR_AF=0.0346;AFR_AF=0.0015;EUR_AF=0.0726;SAS_AF=0.0256;AA=A|||;VT=SNP
2	57805439	rs10196737	C	T	100	PASS	AC=1886;AF=0.376597;AN=5008;NS=2504;DP=18740;EAS_AF=0.25;AMR_AF=0.3112;AFR_AF=0.7451;EUR_AF=0.2535;SAS_AF=0.182;AA=T|||;VT=SNP
2	57806091	rs12620981	G	C	100	PASS	AC=1886;AF=0.376597;AN=5008;NS=2504;DP=18128;EAS_AF=0.249;AMR_AF=0.3112;AFR_AF=0.7458;EUR_AF=0.2525;SAS_AF=0.183;AA=C|||;VT=SNP
2	57806497	rs12621120	G	T	100	PASS	AC=285;AF=0.0569089;AN=5008;NS=2504;DP=18020;EAS_AF=0.0843;AMR_AF=0.0202;AFR_AF=0.0825;EUR_AF=0.0209;SAS_AF=0.0573;AA=G|||;VT=SNP
2	57806878	rs72818151	T	C	100	PASS	AC=260;AF=0.0519169;AN=5008;NS=2504;DP=15537;EAS_AF=0.0198;AMR_AF=0.1499;AFR_AF=0.0182;EUR_AF=0.0497;SAS_AF=0.0634;AA=T|||;VT=SNP
2	57806953	rs75596125	T	G	100	PASS	AC=260;AF=0.0519169;AN=5008;NS=2504;DP=16187;EAS_AF=0.0198;AMR_AF=0.1499;AFR_AF=0.0182;EUR_AF=0.0497;SAS_AF=0.0634;AA=T|||;VT=SNP
2	57806978	rs11899932	G	C	100	PASS	AC=1083;AF=0.216254;AN=5008;NS=2504;DP=15937;EAS_AF=0.1498;AMR_AF=0.3487;AFR_AF=0.0303;EUR_AF=0.4026;SAS_AF=0.2505;AA=G|||;VT=SNP
2	57807290	rs6739726	C	A	100	PASS	AC=1886;AF=0.376597;AN=5008;NS=2504;DP=12650;EAS_AF=0.25;AMR_AF=0.3112;AFR_AF=0.7458;EUR_AF=0.2525;SAS_AF=0.182;AA=C|||;VT=SNP
2	57807901	rs72818152	T	A	100	PASS	AC=260;AF=0.0519169;AN=5008;NS=2504;DP=13171;EAS_AF=0.0198;AMR_AF=0.1499;AFR_AF=0.0182;EUR_AF=0.0497;SAS_AF=0.0634;AA=T|||;VT=SNP
2	57808423	rs10182953	A	G	100	PASS	AC=560;AF=0.111821;AN=5008;NS=2504;DP=12784;EAS_AF=0.0863;AMR_AF=0.0346;AFR_AF=0.2791;EUR_AF=0.0229;SAS_AF=0.0583;AA=A|||;VT=SNP
2	57808671	rs1527619	T	G	100	PASS	AC=1894;AF=0.378195;AN=5008;NS=2504;DP=16732;EAS_AF=0.251;AMR_AF=0.3112;AFR_AF=0.7511;EUR_AF=0.2525;SAS_AF=0.182;AA=G|||;VT=SNP
2	57808810	rs1918455	T	G	100	PASS	AC=1894;AF=0.378195;AN=5008;NS=2504;DP=16496;EAS_AF=0.251;AMR_AF=0.3112;AFR_AF=0.7511;EUR_AF=0.2525;SAS_AF=0.182;AA=T|||;VT=SNP
2	57809086	rs12617284	A	G	100	PASS	AC=559;AF=0.111621;AN=5008;NS=2504;DP=14050;EAS_AF=0.0853;AMR_AF=0.0346;AFR_AF=0.2791;EUR_AF=0.0229;SAS_AF=0.0583;AA=A|||;VT=SNP
2	57809295	rs113788054	C	T	100	PASS	AC=426;AF=0.0850639;AN=5008;NS=2504;DP=10608;EAS_AF=0.0179;AMR_AF=0.0648;AFR_AF=0.2005;EUR_AF=0.0726;SAS_AF=0.0256;AA=C|||;VT=SNP
2	57809411	rs13032912	G	A	100	PASS	AC=1077;AF=0.215056;AN=5008;NS=2504;DP=8775;EAS_AF=0.1498;AMR_AF=0.3487;AFR_AF=0.0272;EUR_AF=0.4006;SAS_AF=0.2505;AA=G|||;VT=SNP
2	57809441	rs9973453	T	G	100	PASS	AC=1894;AF=0.378195;AN=5008;NS=2504;DP=11443;EAS_AF=0.251;AMR_AF=0.3112;AFR_AF=0.7511;EUR_AF=0.2525;SAS_AF=0.182;AA=g|||;VT=SNP
2	57809839	rs6748567	G	T	100	PASS	AC=588;AF=0.117412;AN=5008;NS=2504;DP=15166;EAS_AF=0.0853;AMR_AF=0.0389;AFR_AF=0.298;EUR_AF=0.0239;SAS_AF=0.0583;AA=G|||;VT=SNP
2	57810406	rs7561370	T	C	100	PASS	AC=4101;AF=0.81889;AN=5008;NS=2504;DP=20023;EAS_AF=0.6508;AMR_AF=0.889;AFR_AF=0.9478;EUR_AF=0.8777;SAS_AF=0.7076;AA=C|||;VT=SNP
2	57810470	rs11125719	G	C	100	PASS	AC=1267;AF=0.252995;AN=5008;NS=2504;DP=19646;EAS_AF=0.1637;AMR_AF=0.2695;AFR_AF=0.4266;EUR_AF=0.2286;SAS_AF=0.1237;AA=G|||;VT=SNP
2	57810803	rs13017293	T	A	100	PASS	AC=1082;AF=0.216054;AN=5008;NS=2504;DP=19295;EAS_AF=0.1498;AMR_AF=0.3487;AFR_AF=0.031;EUR_AF=0.4006;SAS_AF=0.2505;AA=T|||;VT=SNP
2	57811335	rs9789629	A	T	100	PASS	AC=1913;AF=0.381989;AN=5008;NS=2504;DP=17655;EAS_AF=0.252;AMR_AF=0.3112;AFR_AF=0.7511;EUR_AF=0.2525;SAS_AF=0.2004;AA=T|||;VT=SNP
2	57811811	rs2141216	C	A	100	PASS	AC=264;AF=0.0527157;AN=5008;NS=2504;DP=16570;EAS_AF=0.0198;AMR_AF=0.1499;AFR_AF=0.0212;EUR_AF=0.0497;SAS_AF=0.0634;AA=C|||;VT=SNP
2	57811863	rs112788170	T	A	100	PASS	AC=426;AF=0.0850639;AN=5008;NS=2504;DP=16898;EAS_AF=0.0179;AMR_AF=0.0648;AFR_AF=0.2005;EUR_AF=0.0726;SAS_AF=0.0256;AA=T|||;VT=SNP
2	57812208	rs4556961	G	C	100	PASS	AC=1292;AF=0.257987;AN=5008;NS=2504;DP=16651;EAS_AF=0.1657;AMR_AF=0.2723;AFR_AF=0.4425;EUR_AF=0.2286;SAS_AF=0.1237;AA=G|||;VT=SNP
2	57812388	rs6718162	T	C	100	PASS	AC=642;AF=0.128195;AN=5008;NS=2504;DP=16083;EAS_AF=0.0278;AMR_AF=0.1225;AFR_AF=0.236;EUR_AF=0.1541;SAS_AF=0.0634;AA=T|||;VT=SNP
2	57812408	rs4318374	C	T	100	PASS	AC=636;AF=0.126997;AN=5008;NS=2504;DP=16213;EAS_AF=0.1379;AMR_AF=0.1499;AFR_AF=0.1967;EUR_AF=0.0736;SAS_AF=0.0603;AA=C|||;VT=SNP
2	57812416	rs6760315	G	C	100	PASS	AC=1083;AF=0.216254;AN=5008;NS=2504;DP=16242;EAS_AF=0.1508;AMR_AF=0.3473;AFR_AF=0.0318;EUR_AF=0.4006;SAS_AF=0.2505;AA=G|||;VT=SNP
2	57812484	rs10185414	T	C	100	PASS	AC=578;AF=0.115415;AN=5008;NS=2504;DP=15828;EAS_AF=0.0853;AMR_AF=0.0389;AFR_AF=0.2905;EUR_AF=0.0239;SAS_AF=0.0583;AA=T|||;VT=SNP
2	57812706	rs4334481	T	A	100	PASS	AC=1880;AF=0.375399;AN=5008;NS=2504;DP=15654;EAS_AF=0.251;AMR_AF=0.3112;AFR_AF=0.7413;EUR_AF=0.2515;SAS_AF=0.182;AA=T|||;VT=SNP
2	57812988	rs10173460	C	G	100	PASS	AC=1880;AF=0.375399;AN=5008;NS=2504;DP=18175;EAS_AF=0.251;AMR_AF=0.3112;AFR_AF=0.7413;EUR_AF=0.2515;SAS_AF=0.182;AA=G|||;VT=SNP
2	57813115	rs67077841	T	G	100	PASS	AC=1081;AF=0.215855;AN=5008;NS=2504;DP=16357;EAS_AF=0.1498;AMR_AF=0.3473;AFR_AF=0.031;EUR_AF=0.4006;SAS_AF=0.2505;AA=T|||;VT=SNP
2	57813173	rs10175979	C	T	100	PASS	AC=3034;AF=0.605831;AN=5008;NS=2504;DP=16012;EAS_AF=0.4018;AMR_AF=0.6628;AFR_AF=0.8116;EUR_AF=0.6521;SAS_AF=0.4499;AA=T|||;VT=SNP
2	57813299	rs78725839	C	A	100	PASS	AC=211;AF=0.0421326;AN=5008;NS=2504;DP=17410;EAS_AF=0.0179;AMR_AF=0.0403;AFR_AF=0.0507;EUR_AF=0.0726;SAS_AF=0.0256;AA=C|||;VT=SNP
2	57813950	rs68010221	G	A	100	PASS	AC=1078;AF=0.215256;AN=5008;NS=2504;DP=16817;EAS_AF=0.1508;AMR_AF=0.3473;AFR_AF=0.028;EUR_AF=0.4006;SAS_AF=0.2505;AA=G|||;VT=SNP
2	57819619	rs6709991	C	T	100	PASS	AC=1871;AF=0.373602;AN=5008;NS=2504;DP=9366;EAS_AF=0.2589;AMR_AF=0.3069;AFR_AF=0.7307;EUR_AF=0.2515;SAS_AF=0.182;AA=T|||;VT=SNP
2	57819691	rs6725337	T	A	100	PASS	AC=1871;AF=0.373602;AN=5008;NS=2504;DP=10581;EAS_AF=0.2589;AMR_AF=0.3069;AFR_AF=0.7307;EUR_AF=0.2515;SAS_AF=0.182;AA=A|||;VT=SNP
2	57819818	rs6710285	C	G	100	PASS	AC=1898;AF=0.378994;AN=5008;NS=2504;DP=13076;EAS_AF=0.2599;AMR_AF=0.3112;AFR_AF=0.7481;EUR_AF=0.2515;SAS_AF=0.182;AA=C|||;VT=SNP
2	57820117	rs1881018	C	G	100	PASS	AC=1898;AF=0.378994;AN=5008;NS=2504;DP=15530;EAS_AF=0.2599;AMR_AF=0.3112;AFR_AF=0.7481;EUR_AF=0.2515;SAS_AF=0.182;AA=C|||;VT=SNP
2	57820132	rs13022170	A	G	100	PASS	AC=1074;AF=0.214457;AN=5008;NS=2504;DP=15790;EAS_AF=0.1518;AMR_AF=0.3444;AFR_AF=0.031;EUR_AF=0.3936;SAS_AF=0.2505;AA=A|||;VT=SNP
2	57820142	rs4083228	T	C	100	PASS	AC=1897;AF=0.378794;AN=5008;NS=2504;DP=15959;EAS_AF=0.2589;AMR_AF=0.3112;AFR_AF=0.7481;EUR_AF=0.2515;SAS_AF=0.182;AA=T|||;VT=SNP
2	57820250	rs1881017	C	G	100	PASS	AC=1897;AF=0.378794;AN=5008;NS=2504;DP=15114;EAS_AF=0.2589;AMR_AF=0.3112;AFR_AF=0.7481;EUR_AF=0.2515;SAS_AF=0.182;AA=G|||;VT=SNP
2	57820335	rs13414299	T	A	100	PASS	AC=1897;AF=0.378794;AN=5008;NS=2504;DP=14032;EAS_AF=0.2589;AMR_AF=0.3112;AFR_AF=0.7481;EUR_AF=0.2515;SAS_AF=0.182;AA=T|||;VT=SNP
2	57820390	rs13414385	T	C	100	PASS	AC=1897;AF=0.378794;AN=5008;NS=2504;DP=14569;EAS_AF=0.2589;AMR_AF=0.3112;AFR_AF=0.7481;EUR_AF=0.2515;SAS_AF=0.182;AA=C|||;VT=SNP
2	57820909	rs1590020	A	G	100	PASS	AC=262;AF=0.0523163;AN=5008;NS=2504;DP=16940;EAS_AF=0.0208;AMR_AF=0.1513;AFR_AF=0.0182;EUR_AF=0.0497;SAS_AF=0.0634;AA=A|||;VT=SNP
2	57820945	rs1918454	G	A	100	PASS	AC=614;AF=0.122604;AN=5008;NS=2504;DP=16021;EAS_AF=0.0268;AMR_AF=0.1196;AFR_AF=0.2179;EUR_AF=0.1531;SAS_AF=0.0634;AA=G|||;VT=SNP
2	57821348	rs13404527	G	A	100	PASS	AC=1256;AF=0.250799;AN=5008;NS=2504;DP=18780;EAS_AF=0.1637;AMR_AF=0.2695;AFR_AF=0.4191;EUR_AF=0.2276;SAS_AF=0.1237;AA=G|||;VT=SNP
2	57821416	rs11125720	C	T	100	PASS	AC=728;AF=0.145367;AN=5008;NS=2504;DP=19401;EAS_AF=0.1508;AMR_AF=0.0793;AFR_AF=0.1112;EUR_AF=0.1859;SAS_AF=0.1912;AA=C|||;VT=SNP
2	57821746	rs1569083	G	T	100	PASS	AC=4015;AF=0.801717;AN=5008;NS=2504;DP=17648;EAS_AF=0.5794;AMR_AF=0.8862;AFR_AF=0.9478;EUR_AF=0.8738;SAS_AF=0.6994;AA=T|||;VT=SNP
2	57821812	rs12617208	G	A	100	PASS	AC=1898;AF=0.378994;AN=5008;NS=2504;DP=17648;EAS_AF=0.2589;AMR_AF=0.3112;AFR_AF=0.7474;EUR_AF=0.2515;SAS_AF=0.184;AA=A|||;VT=SNP
2	57821835	rs35465119	A	G	100	PASS	AC=616;AF=0.123003;AN=5008;NS=2504;DP=16620;EAS_AF=0.0278;AMR_AF=0.1196;AFR_AF=0.2179;EUR_AF=0.1541;SAS_AF=0.0634;AA=A|||;VT=SNP
2	57821843	rs12623630	A	G	100	PASS	AC=1893;AF=0.377995;AN=5008;NS=2504;DP=16308;EAS_AF=0.2579;AMR_AF=0.3112;AFR_AF=0.7458;EUR_AF=0.2515;SAS_AF=0.182;AA=A|||;VT=SNP
2	57821919	rs13430404	A	G	100	PASS	AC=1893;AF=0.377995;AN=5008;NS=2504;DP=15840;EAS_AF=0.2579;AMR_AF=0.3112;AFR_AF=0.7458;EUR_AF=0.2515;SAS_AF=0.182;AA=A|||;VT=SNP
2	57822253	rs1569082	T	C	100	PASS	AC=2395;AF=0.478235;AN=5008;NS=2504;DP=10599;EAS_AF=0.3254;AMR_AF=0.6772;AFR_AF=0.2519;EUR_AF=0.7465;SAS_AF=0.5245;AA=t|||;VT=SNP
2	57822612	rs76140822	G	C	100	PASS	AC=220;AF=0.0439297;AN=5008;NS=2504;DP=10570;EAS_AF=0.0179;AMR_AF=0.0403;AFR_AF=0.0567;EUR_AF=0.0736;SAS_AF=0.0256;AA=G|||;VT=SNP
2	57823288	rs1949983	G	A	100	PASS	AC=1867;AF=0.372804;AN=5008;NS=2504;DP=19193;EAS_AF=0.2579;AMR_AF=0.3069;AFR_AF=0.7284;EUR_AF=0.2515;SAS_AF=0.182;AA=A|||;VT=SNP
2	57823594	rs35189921	A	T	100	PASS	AC=591;AF=0.118011;AN=5008;NS=2504;DP=17351;EAS_AF=0.0159;AMR_AF=0.1037;AFR_AF=0.2179;EUR_AF=0.1521;SAS_AF=0.0634;AA=T|||;VT=SNP
2	57823993	rs77043830	G	A	100	PASS	AC=222;AF=0.0443291;AN=5008;NS=2504;DP=16846;EAS_AF=0.0179;AMR_AF=0.0403;AFR_AF=0.0575;EUR_AF=0.0746;SAS_AF=0.0256;AA=G|||;VT=SNP
2	57824299	rs13014264	G	C	100	PASS	AC=593;AF=0.118411;AN=5008;NS=2504;DP=16594;EAS_AF=0.0169;AMR_AF=0.1037;AFR_AF=0.2186;EUR_AF=0.1521;SAS_AF=0.0634;AA=C|||;VT=SNP
2	57824814	rs1358361	G	A	100	PASS	AC=1858;AF=0.371006;AN=5008;NS=2504;DP=18432;EAS_AF=0.249;AMR_AF=0.3069;AFR_AF=0.7284;EUR_AF=0.2515;SAS_AF=0.182;AA=G|||;VT=SNP
2	57824845	rs73943554	A	G	100	PASS	AC=298;AF=0.0595048;AN=5008;NS=2504;DP=17179;EAS_AF=0.0853;AMR_AF=0.0216;AFR_AF=0.0915;EUR_AF=0.0199;SAS_AF=0.0573;AA=A|||;VT=SNP
2	57825147	rs7577676	T	A	100	PASS	AC=1860;AF=0.371406;AN=5008;NS=2504;DP=21107;EAS_AF=0.249;AMR_AF=0.3069;AFR_AF=0.7292;EUR_AF=0.2525;SAS_AF=0.182;AA=A|||;VT=SNP
2	57825343	rs1881016	A	T	100	PASS	AC=1869;AF=0.373203;AN=5008;NS=2504;DP=19536;EAS_AF=0.2589;AMR_AF=0.3069;AFR_AF=0.7292;EUR_AF=0.2515;SAS_AF=0.182;AA=A|||;VT=SNP
2	57825344	rs1881015	A	T	100	PASS	AC=1869;AF=0.373203;AN=5008;NS=2504;DP=19568;EAS_AF=0.2589;AMR_AF=0.3069;AFR_AF=0.7292;EUR_AF=0.2515;SAS_AF=0.182;AA=A|||;VT=SNP
2	57826028	rs11125721	G	A	100	PASS	AC=1059;AF=0.211462;AN=5008;NS=2504;DP=19297;EAS_AF=0.1458;AMR_AF=0.3415;AFR_AF=0.0257;EUR_AF=0.3946;SAS_AF=0.2495;AA=G|||;VT=SNP
2	57826175	rs1405824	G	A	100	PASS	AC=2156;AF=0.430511;AN=5008;NS=2504;DP=18284;EAS_AF=0.3254;AMR_AF=0.5807;AFR_AF=0.2148;EUR_AF=0.6262;SAS_AF=0.5225;AA=G|||;VT=SNP
2	57826469	rs80153052	T	C	100	PASS	AC=427;AF=0.0852636;AN=5008;NS=2504;DP=18480;EAS_AF=0.0179;AMR_AF=0.0648;AFR_AF=0.2005;EUR_AF=0.0736;SAS_AF=0.0256;AA=T|||;VT=SNP
2	57826772	rs13417337	T	C	100	PASS	AC=561;AF=0.112021;AN=5008;NS=2504;DP=19310;EAS_AF=0.0873;AMR_AF=0.0346;AFR_AF=0.2791;EUR_AF=0.0229;SAS_AF=0.0583;AA=T|||;VT=SNP
2	57826887	rs7594558	A	T	100	PASS	AC=1892;AF=0.377796;AN=5008;NS=2504;DP=18434;EAS_AF=0.253;AMR_AF=0.3112;AFR_AF=0.7481;EUR_AF=0.2525;SAS_AF=0.182;AA=A|||;VT=SNP
2	57826900	rs11898426	T	C	100	PASS	AC=1080;AF=0.215655;AN=5008;NS=2504;DP=18495;EAS_AF=0.1458;AMR_AF=0.3458;AFR_AF=0.031;EUR_AF=0.4046;SAS_AF=0.2505;AA=T|||;VT=SNP
2	57826930	rs7568237	C	T	100	PASS	AC=1892;AF=0.377796;AN=5008;NS=2504;DP=18296;EAS_AF=0.253;AMR_AF=0.3112;AFR_AF=0.7481;EUR_AF=0.2525;SAS_AF=0.182;AA=T|||;VT=SNP
2	57827353	rs1405823	A	G	100	PASS	AC=1898;AF=0.378994;AN=5008;NS=2504;DP=18777;EAS_AF=0.2599;AMR_AF=0.3112;AFR_AF=0.7481;EUR_AF=0.2515;SAS_AF=0.182;AA=A|||;VT=SNP
2	57828070	rs10166772	A	G	100	PASS	AC=1899;AF=0.379193;AN=5008;NS=2504;DP=20358;EAS_AF=0.2599;AMR_AF=0.3112;AFR_AF=0.7481;EUR_AF=0.2525;SAS_AF=0.182;AA=G|||;VT=SNP
2	57828158	rs74543441	A	G	100	PASS	AC=427;AF=0.0852636;AN=5008;NS=2504;DP=19593;EAS_AF=0.0179;AMR_AF=0.0648;AFR_AF=0.2005;EUR_AF=0.0736;SAS_AF=0.0256;AA=A|||;VT=SNP
2	57828170	rs13018268	T	C	100	PASS	AC=619;AF=0.123602;AN=5008;NS=2504;DP=19691;EAS_AF=0.0268;AMR_AF=0.1196;AFR_AF=0.2201;EUR_AF=0.1551;SAS_AF=0.0634;AA=T|||;VT=SNP
2	57828414	rs57173959	C	A	100	PASS	AC=712;AF=0.142173;AN=5008;NS=2504;DP=19052;EAS_AF=0.1498;AMR_AF=0.0778;AFR_AF=0.1112;EUR_AF=0.172;SAS_AF=0.1912;AA=C|||;VT=SNP
2	57829030	rs2871811	C	A	100	PASS	AC=1080;AF=0.215655;AN=5008;NS=2504;DP=16081;EAS_AF=0.1458;AMR_AF=0.3458;AFR_AF=0.031;EUR_AF=0.4046;SAS_AF=0.2505;AA=C|||;VT=SNP
2	57829150	rs1918453	C	A	100	PASS	AC=1858;AF=0.371006;AN=5008;NS=2504;DP=16458;EAS_AF=0.25;AMR_AF=0.3055;AFR_AF=0.73;EUR_AF=0.2515;SAS_AF=0.18;AA=C|||;VT=SNP
2	57829547	rs77888262	G	C	100	PASS	AC=190;AF=0.0379393;AN=5008;NS=2504;DP=15857;EAS_AF=0.0179;AMR_AF=0.036;AFR_AF=0.0363;EUR_AF=0.0736;SAS_AF=0.0256;AA=G|||;VT=SNP
2	57829924	rs72950067	G	C	100	PASS	AC=740;AF=0.147764;AN=5008;NS=2504;DP=19507;EAS_AF=0.1508;AMR_AF=0.0821;AFR_AF=0.1286;EUR_AF=0.173;SAS_AF=0.1912;AA=G|||;VT=SNP
2	57830150	rs13430995	T	C	100	PASS	AC=1871;AF=0.373602;AN=5008;NS=2504;DP=17979;EAS_AF=0.2579;AMR_AF=0.3055;AFR_AF=0.7315;EUR_AF=0.2525;SAS_AF=0.182;AA=T|||;VT=SNP
2	57830176	rs13005758	A	G	100	PASS	AC=1100;AF=0.219649;AN=5008;NS=2504;DP=17138;EAS_AF=0.1478;AMR_AF=0.3473;AFR_AF=0.0431;EUR_AF=0.4056;SAS_AF=0.2505;AA=A|||;VT=SNP
2	57830470	rs10173972	A	C	100	PASS	AC=1897;AF=0.378794;AN=5008;NS=2504;DP=16593;EAS_AF=0.2579;AMR_AF=0.3098;AFR_AF=0.7489;EUR_AF=0.2525;SAS_AF=0.182;AA=A|||;VT=SNP
2	57830773	rs10198189	G	T	100	PASS	AC=1895;AF=0.378395;AN=5008;NS=2504;DP=15797;EAS_AF=0.2579;AMR_AF=0.3098;AFR_AF=0.7481;EUR_AF=0.2515;SAS_AF=0.182;AA=T|||;VT=SNP
2	57831200	rs1918452	G	C	100	PASS	AC=261;AF=0.0521166;AN=5008;NS=2504;DP=17062;EAS_AF=0.0208;AMR_AF=0.1499;AFR_AF=0.0182;EUR_AF=0.0497;SAS_AF=0.0634;AA=G|||;VT=SNP
2	57831602	rs7559938	A	G	100	PASS	AC=715;AF=0.142772;AN=5008;NS=2504;DP=16387;EAS_AF=0.1508;AMR_AF=0.0793;AFR_AF=0.112;EUR_AF=0.173;SAS_AF=0.1902;AA=A|||;VT=SNP
2	57831918	rs13014641	C	T	100	PASS	AC=1075;AF=0.214657;AN=5008;NS=2504;DP=15674;EAS_AF=0.1468;AMR_AF=0.3458;AFR_AF=0.0265;EUR_AF=0.4046;SAS_AF=0.2505;AA=C|||;VT=SNP
2	57831955	rs72800612	G	C	100	PASS	AC=261;AF=0.0521166;AN=5008;NS=2504;DP=15233;EAS_AF=0.0208;AMR_AF=0.1499;AFR_AF=0.0182;EUR_AF=0.0497;SAS_AF=0.0634;AA=G|||;VT=SNP
2	57832074	rs3942515	A	C	100	PASS	AC=1894;AF=0.378195;AN=5008;NS=2504;DP=15436;EAS_AF=0.2579;AMR_AF=0.3098;AFR_AF=0.7474;EUR_AF=0.2515;SAS_AF=0.182;AA=A|||;VT=SNP
2	57832102	rs5023704	T	A	100	PASS	AC=1893;AF=0.377995;AN=5008;NS=2504;DP=14857;EAS_AF=0.2579;AMR_AF=0.3084;AFR_AF=0.7474;EUR_AF=0.2515;SAS_AF=0.182;AA=T|||;VT=SNP
2	57832149	rs7589785	C	A	100	PASS	AC=1864;AF=0.372204;AN=5008;NS=2504;DP=14861;EAS_AF=0.2579;AMR_AF=0.304;AFR_AF=0.7277;EUR_AF=0.2515;SAS_AF=0.182;AA=A|||;VT=SNP
2	57832680	rs10180833	A	G	100	PASS	AC=4029;AF=0.804513;AN=5008;NS=2504;DP=19335;EAS_AF=0.5794;AMR_AF=0.889;AFR_AF=0.9478;EUR_AF=0.8797;SAS_AF=0.7055;AA=G|||;VT=SNP
2	57832744	rs10180846	A	G	100	PASS	AC=1886;AF=0.376597;AN=5008;NS=2504;DP=19508;EAS_AF=0.249;AMR_AF=0.3098;AFR_AF=0.7481;EUR_AF=0.2515;SAS_AF=0.182;AA=A|||;VT=SNP
2	57832886	rs10204865	G	A	100	PASS	AC=560;AF=0.111821;AN=5008;NS=2504;DP=19601;EAS_AF=0.0853;AMR_AF=0.0346;AFR_AF=0.2799;EUR_AF=0.0229;SAS_AF=0.0583;AA=g|||;VT=SNP
2	57832918	rs112207375	T	C	100	PASS	AC=722;AF=0.144169;AN=5008;NS=2504;DP=19132;EAS_AF=0.1587;AMR_AF=0.0793;AFR_AF=0.1112;EUR_AF=0.173;SAS_AF=0.1902;AA=T|||;VT=SNP
2	57833112	rs13428489	G	C	100	PASS	AC=560;AF=0.111821;AN=5008;NS=2504;DP=19510;EAS_AF=0.0853;AMR_AF=0.0346;AFR_AF=0.2799;EUR_AF=0.0229;SAS_AF=0.0583;AA=G|||;VT=SNP
2	57833512	rs2141215	G	A	100	PASS	AC=4027;AF=0.804113;AN=5008;NS=2504;DP=19580;EAS_AF=0.5794;AMR_AF=0.8876;AFR_AF=0.9478;EUR_AF=0.8787;SAS_AF=0.7055;AA=A|||;VT=SNP
2	57833782	rs2204625	T	A	100	PASS	AC=1886;AF=0.376597;AN=5008;NS=2504;DP=19420;EAS_AF=0.249;AMR_AF=0.3098;AFR_AF=0.7481;EUR_AF=0.2515;SAS_AF=0.182;AA=A|||;VT=SNP
2	57833885	rs79259817	A	T	100	PASS	AC=453;AF=0.0904553;AN=5008;NS=2504;DP=20997;EAS_AF=0.0853;AMR_AF=0.0317;AFR_AF=0.2027;EUR_AF=0.0209;SAS_AF=0.0573;AA=A|||;VT=SNP
2	57833947	rs58783610	G	C	100	PASS	AC=987;AF=0.197085;AN=5008;NS=2504;DP=20955;EAS_AF=0.1806;AMR_AF=0.2277;AFR_AF=0.1324;EUR_AF=0.2227;SAS_AF=0.2536;AA=G|||;VT=SNP
2	57834074	rs140687596	A	C	100	PASS	AC=453;AF=0.0904553;AN=5008;NS=2504;DP=19030;EAS_AF=0.0853;AMR_AF=0.0317;AFR_AF=0.2027;EUR_AF=0.0209;SAS_AF=0.0573;AA=A|||;VT=SNP
2	57834265	rs4671314	A	C	100	PASS	AC=2166;AF=0.432508;AN=5008;NS=2504;DP=20771;EAS_AF=0.3284;AMR_AF=0.5821;AFR_AF=0.2163;EUR_AF=0.6302;SAS_AF=0.5225;AA=A|||;VT=SNP
2	57834515	rs10169653	A	T	100	PASS	AC=1886;AF=0.376597;AN=5008;NS=2504;DP=21216;EAS_AF=0.249;AMR_AF=0.3098;AFR_AF=0.7474;EUR_AF=0.2525;SAS_AF=0.182;AA=T|||;VT=SNP
2	57834516	rs117340077	C	T	100	PASS	AC=453;AF=0.0904553;AN=5008;NS=2504;DP=21281;EAS_AF=0.0853;AMR_AF=0.0317;AFR_AF=0.2027;EUR_AF=0.0209;SAS_AF=0.0573;AA=C|||;VT=SNP
2	57834978	rs10193996	G	A	100	PASS	AC=533;AF=0.10643;AN=5008;NS=2504;DP=20137;EAS_AF=0.0179;AMR_AF=0.0663;AFR_AF=0.2769;EUR_AF=0.0755;SAS_AF=0.0276;AA=G|||;VT=SNP
2	57835226	rs12619992	C	G	100	PASS	AC=454;AF=0.090655;AN=5008;NS=2504;DP=11713;EAS_AF=0.0863;AMR_AF=0.0317;AFR_AF=0.2027;EUR_AF=0.0209;SAS_AF=0.0573;AA=C|||;VT=SNP
2	57835363	rs6731716	C	T	100	PASS	AC=1886;AF=0.376597;AN=5008;NS=2504;DP=13615;EAS_AF=0.25;AMR_AF=0.3098;AFR_AF=0.7466;EUR_AF=0.2525;SAS_AF=0.182;AA=C|||;VT=SNP
2	57835525	rs17048978	T	C	100	PASS	AC=261;AF=0.0521166;AN=5008;NS=2504;DP=1095;EAS_AF=0.0208;AMR_AF=0.1499;AFR_AF=0.0182;EUR_AF=0.0497;SAS_AF=0.0634;AA=T|||;VT=SNP
2	57835569	rs12328176	A	G	100	PASS	AC=1888;AF=0.376997;AN=5008;NS=2504;DP=8232;EAS_AF=0.25;AMR_AF=0.3098;AFR_AF=0.7481;EUR_AF=0.2525;SAS_AF=0.182;AA=G|||;VT=SNP
2	57835603	rs17048981	G	A	100	PASS	AC=517;AF=0.103235;AN=5008;NS=2504;DP=13158;EAS_AF=0.0863;AMR_AF=0.0375;AFR_AF=0.2474;EUR_AF=0.0209;SAS_AF=0.0573;AA=G|||;VT=SNP
2	57836962	rs138400582	C	G	100	PASS	AC=1887;AF=0.376797;AN=5008;NS=2504;DP=19135;EAS_AF=0.249;AMR_AF=0.3098;AFR_AF=0.7481;EUR_AF=0.2525;SAS_AF=0.182;AA=c|||;VT=SNP
2	57837017	rs138065104	C	G	100	PASS	AC=514;AF=0.102636;AN=5008;NS=2504;DP=19503;EAS_AF=0.0179;AMR_AF=0.0648;AFR_AF=0.2632;EUR_AF=0.0765;SAS_AF=0.0266;AA=c|||;VT=SNP
2	57842023	rs10193531	A	C	100	PASS	AC=1972;AF=0.39377;AN=5008;NS=2504;DP=13713;EAS_AF=0.3562;AMR_AF=0.353;AFR_AF=0.7057;EUR_AF=0.2515;SAS_AF=0.1861;AA=N|||;VT=SNP
2	57842075	rs10172608	G	A	100	PASS	AC=4023;AF=0.803315;AN=5008;NS=2504;DP=15591;EAS_AF=0.5794;AMR_AF=0.8876;AFR_AF=0.9463;EUR_AF=0.8777;SAS_AF=0.7045;AA=A|||;VT=SNP
2	57842453	rs17810870	C	T	100	PASS	AC=709;AF=0.141573;AN=5008;NS=2504;DP=17667;EAS_AF=0.1498;AMR_AF=0.0778;AFR_AF=0.1097;EUR_AF=0.172;SAS_AF=0.1902;AA=C|||;VT=SNP
2	57842611	rs11898116	A	T	100	PASS	AC=1898;AF=0.378994;AN=5008;NS=2504;DP=15357;EAS_AF=0.2609;AMR_AF=0.3098;AFR_AF=0.7481;EUR_AF=0.2505;SAS_AF=0.183;AA=A|||;VT=SNP
2	57842770	rs10173141	C	T	100	PASS	AC=1897;AF=0.378794;AN=5008;NS=2504;DP=14911;EAS_AF=0.2609;AMR_AF=0.3098;AFR_AF=0.7474;EUR_AF=0.2505;SAS_AF=0.183;AA=C|||;VT=SNP
2	57843046	rs10196912	A	G	100	PASS	AC=1900;AF=0.379393;AN=5008;NS=2504;DP=17491;EAS_AF=0.2619;AMR_AF=0.3112;AFR_AF=0.7481;EUR_AF=0.2505;SAS_AF=0.183;AA=A|||;VT=SNP
2	57843117	rs10199287	A	G	100	PASS	AC=1898;AF=0.378994;AN=5008;NS=2504;DP=17269;EAS_AF=0.2609;AMR_AF=0.3098;AFR_AF=0.7481;EUR_AF=0.2505;SAS_AF=0.183;AA=A|||;VT=SNP
2	57843454	rs17810924	T	G	100	PASS	AC=1157;AF=0.23103;AN=5008;NS=2504;DP=17606;EAS_AF=0.1488;AMR_AF=0.353;AFR_AF=0.0673;EUR_AF=0.4066;SAS_AF=0.2699;AA=T|||;VT=SNP
2	57843822	rs1527618	A	G	100	PASS	AC=1889;AF=0.377196;AN=5008;NS=2504;DP=17653;EAS_AF=0.253;AMR_AF=0.3098;AFR_AF=0.7474;EUR_AF=0.2505;SAS_AF=0.183;AA=A|||;VT=SNP
2	57844427	rs6761873	T	A	100	PASS	AC=424;AF=0.0846645;AN=5008;NS=2504;DP=16951;EAS_AF=0.0179;AMR_AF=0.0634;AFR_AF=0.1989;EUR_AF=0.0736;SAS_AF=0.0256;AA=T|||;VT=SNP
2	57844462	rs6746760	G	T	100	PASS	AC=1873;AF=0.374002;AN=5008;NS=2504;DP=17791;EAS_AF=0.252;AMR_AF=0.3098;AFR_AF=0.7474;EUR_AF=0.2505;SAS_AF=0.1677;AA=T|||;VT=SNP
2	57844545	rs13030292	A	G	100	PASS	AC=1127;AF=0.22504;AN=5008;NS=2504;DP=19578;EAS_AF=0.1488;AMR_AF=0.3487;AFR_AF=0.0469;EUR_AF=0.4066;SAS_AF=0.2699;AA=A|||;VT=SNP
2	57844785	rs78736324	A	T	100	PASS	AC=219;AF=0.04373;AN=5008;NS=2504;DP=17991;EAS_AF=0.0179;AMR_AF=0.0389;AFR_AF=0.0567;EUR_AF=0.0736;SAS_AF=0.0256;AA=A|||;VT=SNP
2	57845016	rs1405826	T	C	100	PASS	AC=3055;AF=0.610024;AN=5008;NS=2504;DP=16651;EAS_AF=0.4097;AMR_AF=0.6628;AFR_AF=0.8147;EUR_AF=0.6581;SAS_AF=0.453;AA=C|||;VT=SNP
2	57845396	rs72800618	T	A	100	PASS	AC=260;AF=0.0519169;AN=5008;NS=2504;DP=18007;EAS_AF=0.0208;AMR_AF=0.1484;AFR_AF=0.0182;EUR_AF=0.0497;SAS_AF=0.0634;AA=t|||;VT=SNP
2	57845547	rs1852563	A	T	100	PASS	AC=1870;AF=0.373403;AN=5008;NS=2504;DP=18193;EAS_AF=0.252;AMR_AF=0.3098;AFR_AF=0.7451;EUR_AF=0.2505;SAS_AF=0.1677;AA=A|||;VT=SNP
2	57846138	rs10439484	C	A	100	PASS	AC=1859;AF=0.371206;AN=5008;NS=2504;DP=18910;EAS_AF=0.251;AMR_AF=0.3098;AFR_AF=0.7383;EUR_AF=0.2495;SAS_AF=0.1677;AA=A|||;VT=SNP
2	57846576	rs7564114	T	A	100	PASS	AC=1868;AF=0.373003;AN=5008;NS=2504;DP=19054;EAS_AF=0.251;AMR_AF=0.3098;AFR_AF=0.7451;EUR_AF=0.2495;SAS_AF=0.1677;AA=T|||;VT=SNP
2	57848179	rs10496070	A	T	100	PASS	AC=2163;AF=0.431909;AN=5008;NS=2504;DP=15907;EAS_AF=0.3204;AMR_AF=0.5793;AFR_AF=0.2216;EUR_AF=0.6282;SAS_AF=0.5245;AA=T|||;VT=SNP
2	57848281	rs17205452	C	T	100	PASS	AC=2133;AF=0.425919;AN=5008;NS=2504;DP=17062;EAS_AF=0.3204;AMR_AF=0.5749;AFR_AF=0.202;EUR_AF=0.6272;SAS_AF=0.5245;AA=C|||;VT=SNP
2	57848407	rs13008711	C	T	100	PASS	AC=280;AF=0.0559105;AN=5008;NS=2504;DP=15874;EAS_AF=0.0159;AMR_AF=0.0893;AFR_AF=0.0061;EUR_AF=0.1461;SAS_AF=0.0481;AA=C|||;VT=SNP
2	57848994	rs820798	A	T	100	PASS	AC=1085;AF=0.216653;AN=5008;NS=2504;DP=16106;EAS_AF=0.1458;AMR_AF=0.3458;AFR_AF=0.0333;EUR_AF=0.4056;SAS_AF=0.2515;AA=A|||;VT=SNP
2	57849217	rs820797	T	C	100	PASS	AC=2215;AF=0.442292;AN=5008;NS=2504;DP=18060;EAS_AF=0.3284;AMR_AF=0.5865;AFR_AF=0.239;EUR_AF=0.6292;SAS_AF=0.5399;AA=T|||;VT=SNP
2	57849676	rs17049010	T	G	100	PASS	AC=265;AF=0.0529153;AN=5008;NS=2504;DP=17838;EAS_AF=0.0883;AMR_AF=0.0187;AFR_AF=0.0643;EUR_AF=0.0209;SAS_AF=0.0583;AA=T|||;VT=SNP
2	57850022	rs79401589	G	A	100	PASS	AC=424;AF=0.0846645;AN=5008;NS=2504;DP=14290;EAS_AF=0.0179;AMR_AF=0.0634;AFR_AF=0.1989;EUR_AF=0.0736;SAS_AF=0.0256;AA=G|||;VT=SNP
2	57850423	rs820796	G	T	100	PASS	AC=4025;AF=0.803714;AN=5008;NS=2504;DP=15072;EAS_AF=0.5794;AMR_AF=0.8876;AFR_AF=0.9478;EUR_AF=0.8767;SAS_AF=0.7055;AA=T|||;VT=SNP
2	57850836	rs820795	G	A	100	PASS	AC=2846;AF=0.568291;AN=5008;NS=2504;DP=15691;EAS_AF=0.4603;AMR_AF=0.7334;AFR_AF=0.4387;EUR_AF=0.7018;SAS_AF=0.6002;AA=A|||;VT=SNP
2	57851235	rs820794	A	T	100	PASS	AC=2204;AF=0.440096;AN=5008;NS=2504;DP=17496;EAS_AF=0.3214;AMR_AF=0.5865;AFR_AF=0.2368;EUR_AF=0.6282;SAS_AF=0.5399;AA=A|||;VT=SNP
2	57851766	rs7569160	G	C	100	PASS	AC=617;AF=0.123203;AN=5008;NS=2504;DP=17768;EAS_AF=0.0268;AMR_AF=0.1196;AFR_AF=0.2194;EUR_AF=0.1531;SAS_AF=0.0644;AA=G|||;VT=SNP
2	57851904	rs820793	G	C	100	PASS	AC=2207;AF=0.440695;AN=5008;NS=2504;DP=17660;EAS_AF=0.3224;AMR_AF=0.5865;AFR_AF=0.2383;EUR_AF=0.6282;SAS_AF=0.5399;AA=C|||;VT=SNP
2	57852154	rs13407632	C	T	100	PASS	AC=556;AF=0.111022;AN=5008;NS=2504;DP=17200;EAS_AF=0.0942;AMR_AF=0.0331;AFR_AF=0.2723;EUR_AF=0.0219;SAS_AF=0.0573;AA=C|||;VT=SNP
2	57853544	rs2695593	T	A	100	PASS	AC=2186;AF=0.436502;AN=5008;NS=2504;DP=18865;EAS_AF=0.3224;AMR_AF=0.5821;AFR_AF=0.2375;EUR_AF=0.6272;SAS_AF=0.5235;AA=A|||;VT=SNP
2	57853783	rs6726391	C	T	100	PASS	AC=427;AF=0.0852636;AN=5008;NS=2504;DP=13511;EAS_AF=0.0179;AMR_AF=0.0677;AFR_AF=0.1982;EUR_AF=0.0746;SAS_AF=0.0256;AA=C|||;VT=SNP
2	57853921	rs2169168	C	T	100	PASS	AC=1648;AF=0.329073;AN=5008;NS=2504;DP=14825;EAS_AF=0.252;AMR_AF=0.3732;AFR_AF=0.3056;EUR_AF=0.4264;SAS_AF=0.3088;AA=C|||;VT=SNP
2	57854044	rs2125923	T	C	100	PASS	AC=1119;AF=0.223442;AN=5008;NS=2504;DP=18310;EAS_AF=0.1478;AMR_AF=0.3401;AFR_AF=0.0605;EUR_AF=0.4056;SAS_AF=0.2515;AA=T|||;VT=SNP
2	57854061	rs2125922	C	A	100	PASS	AC=2214;AF=0.442093;AN=5008;NS=2504;DP=18421;EAS_AF=0.3234;AMR_AF=0.5821;AFR_AF=0.2451;EUR_AF=0.6282;SAS_AF=0.5399;AA=A|||;VT=SNP
2	57854236	rs13396046	G	A	100	PASS	AC=422;AF=0.0842652;AN=5008;NS=2504;DP=19023;EAS_AF=0.0179;AMR_AF=0.0634;AFR_AF=0.1974;EUR_AF=0.0736;SAS_AF=0.0256;AA=G|||;VT=SNP
2	57854345	rs2612308	G	A	100	PASS	AC=1077;AF=0.215056;AN=5008;NS=2504;DP=19673;EAS_AF=0.1478;AMR_AF=0.3458;AFR_AF=0.0265;EUR_AF=0.4046;SAS_AF=0.2515;AA=G|||;VT=SNP
2	57854462	rs2695594	G	A	100	PASS	AC=2200;AF=0.439297;AN=5008;NS=2504;DP=18625;EAS_AF=0.3214;AMR_AF=0.5865;AFR_AF=0.2443;EUR_AF=0.6292;SAS_AF=0.5245;AA=A|||;VT=SNP
2	57854484	rs2695595	C	A	100	PASS	AC=4235;AF=0.845647;AN=5008;NS=2504;DP=18815;EAS_AF=0.6935;AMR_AF=0.9164;AFR_AF=0.9486;EUR_AF=0.9076;SAS_AF=0.7495;AA=A|||;VT=SNP
2	57854713	rs2695596	T	C	100	PASS	AC=2204;AF=0.440096;AN=5008;NS=2504;DP=14557;EAS_AF=0.3214;AMR_AF=0.5865;AFR_AF=0.2474;EUR_AF=0.6292;SAS_AF=0.5245;AA=T|||;VT=SNP
2	57854786	rs2695597	A	G	100	PASS	AC=2228;AF=0.444888;AN=5008;NS=2504;DP=14948;EAS_AF=0.3304;AMR_AF=0.5865;AFR_AF=0.2466;EUR_AF=0.6302;SAS_AF=0.5399;AA=A|||;VT=SNP
2	57855282	rs2695598	C	T	100	PASS	AC=2171;AF=0.433506;AN=5008;NS=2504;DP=19738;EAS_AF=0.3214;AMR_AF=0.5735;AFR_AF=0.2375;EUR_AF=0.6074;SAS_AF=0.5358;AA=T|||;VT=SNP
2	57855831	rs2612307	A	C	100	PASS	AC=4031;AF=0.804912;AN=5008;NS=2504;DP=20033;EAS_AF=0.5823;AMR_AF=0.8876;AFR_AF=0.9478;EUR_AF=0.8777;SAS_AF=0.7076;AA=C|||;VT=SNP
2	57856388	rs2446780	T	C	100	PASS	AC=2187;AF=0.436701;AN=5008;NS=2504;DP=15399;EAS_AF=0.3075;AMR_AF=0.5865;AFR_AF=0.2466;EUR_AF=0.6282;SAS_AF=0.5235;AA=T|||;VT=SNP
2	57856413	rs2695600	A	G	100	PASS	AC=4015;AF=0.801717;AN=5008;NS=2504;DP=15390;EAS_AF=0.5685;AMR_AF=0.8876;AFR_AF=0.9478;EUR_AF=0.8777;SAS_AF=0.7055;AA=G|||;VT=SNP
2	57856655	rs2612306	T	C	100	PASS	AC=2203;AF=0.439896;AN=5008;NS=2504;DP=14960;EAS_AF=0.3214;AMR_AF=0.5865;AFR_AF=0.2466;EUR_AF=0.6282;SAS_AF=0.5256;AA=C|||;VT=SNP
2	57856661	rs116286136	G	A	100	PASS	AC=189;AF=0.0377396;AN=5008;NS=2504;DP=15834;EAS_AF=0.0179;AMR_AF=0.0375;AFR_AF=0.0363;EUR_AF=0.0736;SAS_AF=0.0235;AA=A|||;VT=SNP
2	57856882	rs2695601	G	A	100	PASS	AC=2204;AF=0.440096;AN=5008;NS=2504;DP=16829;EAS_AF=0.3214;AMR_AF=0.5865;AFR_AF=0.2466;EUR_AF=0.6282;SAS_AF=0.5266;AA=A|||;VT=SNP
2	57857099	rs6748662	A	G	100	PASS	AC=426;AF=0.0850639;AN=5008;NS=2504;DP=18960;EAS_AF=0.0188;AMR_AF=0.0634;AFR_AF=0.1982;EUR_AF=0.0755;SAS_AF=0.0256;AA=A|||;VT=SNP
2	57857281	rs1380695	A	G	100	PASS	AC=2213;AF=0.441893;AN=5008;NS=2504;DP=16950;EAS_AF=0.3304;AMR_AF=0.5865;AFR_AF=0.2474;EUR_AF=0.6292;SAS_AF=0.5245;AA=A|||;VT=SNP
2	57857283	rs13034370	A	T	100	PASS	AC=600;AF=0.119808;AN=5008;NS=2504;DP=16966;EAS_AF=0.0268;AMR_AF=0.1196;AFR_AF=0.2073;EUR_AF=0.1521;SAS_AF=0.0644;AA=A|||;VT=SNP
2	57857318	rs1380694	T	C	100	PASS	AC=1090;AF=0.217652;AN=5008;NS=2504;DP=16120;EAS_AF=0.1478;AMR_AF=0.3473;AFR_AF=0.0348;EUR_AF=0.4046;SAS_AF=0.2526;AA=T|||;VT=SNP
2	57857623	rs13420669	T	C	100	PASS	AC=568;AF=0.113419;AN=5008;NS=2504;DP=16378;EAS_AF=0.0942;AMR_AF=0.0331;AFR_AF=0.2806;EUR_AF=0.0229;SAS_AF=0.0573;AA=T|||;VT=SNP
2	57858035	rs2695602	G	A	100	PASS	AC=1087;AF=0.217053;AN=5008;NS=2504;DP=17719;EAS_AF=0.1468;AMR_AF=0.3458;AFR_AF=0.0348;EUR_AF=0.4046;SAS_AF=0.2515;AA=G|||;VT=SNP
2	57858053	rs2612305	C	T	100	PASS	AC=2198;AF=0.438898;AN=5008;NS=2504;DP=17824;EAS_AF=0.3185;AMR_AF=0.5865;AFR_AF=0.2466;EUR_AF=0.6272;SAS_AF=0.5245;AA=T|||;VT=SNP
2	57858302	rs2695603	C	A	100	PASS	AC=2212;AF=0.441693;AN=5008;NS=2504;DP=20611;EAS_AF=0.3194;AMR_AF=0.5865;AFR_AF=0.2443;EUR_AF=0.6272;SAS_AF=0.5409;AA=A|||;VT=SNP
2	57858381	rs28555513	G	A	100	PASS	AC=510;AF=0.101837;AN=5008;NS=2504;DP=19883;EAS_AF=0.0942;AMR_AF=0.0331;AFR_AF=0.2383;EUR_AF=0.0209;SAS_AF=0.0573;AA=G|||;VT=SNP
2	57858593	rs10203491	T	C	100	PASS	AC=1305;AF=0.260583;AN=5008;NS=2504;DP=20741;EAS_AF=0.1657;AMR_AF=0.2695;AFR_AF=0.4516;EUR_AF=0.2296;SAS_AF=0.1258;AA=T|||;VT=SNP
2	57858820	rs2612304	T	C	100	PASS	AC=2259;AF=0.451078;AN=5008;NS=2504;DP=16920;EAS_AF=0.3204;AMR_AF=0.5951;AFR_AF=0.2481;EUR_AF=0.6352;SAS_AF=0.5685;AA=T|||;VT=SNP
2	57858952	rs1405818	G	A	100	PASS	AC=4053;AF=0.809305;AN=5008;NS=2504;DP=17611;EAS_AF=0.5903;AMR_AF=0.8963;AFR_AF=0.9478;EUR_AF=0.8857;SAS_AF=0.7076;AA=A|||;VT=SNP
2	57858994	rs1405819	G	A	100	PASS	AC=1200;AF=0.239617;AN=5008;NS=2504;DP=18225;EAS_AF=0.1518;AMR_AF=0.3617;AFR_AF=0.0923;EUR_AF=0.4105;SAS_AF=0.2669;AA=A|||;VT=SNP
2	57859236	rs6728612	C	T	100	PASS	AC=590;AF=0.117812;AN=5008;NS=2504;DP=17628;EAS_AF=0.1478;AMR_AF=0.0764;AFR_AF=0.0204;EUR_AF=0.172;SAS_AF=0.1922;AA=C|||;VT=SNP
2	57859351	rs1460254	T	C	100	PASS	AC=1099;AF=0.219449;AN=5008;NS=2504;DP=16964;EAS_AF=0.1488;AMR_AF=0.3545;AFR_AF=0.0356;EUR_AF=0.4105;SAS_AF=0.2485;AA=T|||;VT=SNP
2	57859562	rs1460253	G	T	100	PASS	AC=2198;AF=0.438898;AN=5008;NS=2504;DP=14394;EAS_AF=0.3234;AMR_AF=0.5865;AFR_AF=0.239;EUR_AF=0.6183;SAS_AF=0.5389;AA=g|||;VT=SNP
2	57859928	rs1460261	G	A	100	PASS	AC=2261;AF=0.451478;AN=5008;NS=2504;DP=15888;EAS_AF=0.3284;AMR_AF=0.5965;AFR_AF=0.2564;EUR_AF=0.6402;SAS_AF=0.545;AA=A|||;VT=SNP
2	57859934	rs12623092	T	C	100	PASS	AC=299;AF=0.0597045;AN=5008;NS=2504;DP=15935;EAS_AF=0.0982;AMR_AF=0.0187;AFR_AF=0.0825;EUR_AF=0.0229;SAS_AF=0.0562;AA=T|||;VT=SNP
2	57860427	rs2612319	T	G	100	PASS	AC=2292;AF=0.457668;AN=5008;NS=2504;DP=14530;EAS_AF=0.3294;AMR_AF=0.598;AFR_AF=0.2799;EUR_AF=0.6402;SAS_AF=0.5429;AA=T|||;VT=SNP
2	57861739	rs1350694	A	T	100	PASS	AC=2195;AF=0.438299;AN=5008;NS=2504;DP=13557;EAS_AF=0.3244;AMR_AF=0.5908;AFR_AF=0.2148;EUR_AF=0.6402;SAS_AF=0.5419;AA=T|||;VT=SNP
2	57862301	rs2695604	C	T	100	PASS	AC=2165;AF=0.432308;AN=5008;NS=2504;DP=13619;EAS_AF=0.3244;AMR_AF=0.5821;AFR_AF=0.2148;EUR_AF=0.6203;SAS_AF=0.5378;AA=T|||;VT=SNP
2	57862477	rs6741141	G	C	100	PASS	AC=782;AF=0.15615;AN=5008;NS=2504;DP=15639;EAS_AF=0.1498;AMR_AF=0.0865;AFR_AF=0.143;EUR_AF=0.1769;SAS_AF=0.2086;AA=G|||;VT=SNP
2	57862891	rs2695605	C	T	100	PASS	AC=2145;AF=0.428315;AN=5008;NS=2504;DP=17998;EAS_AF=0.3244;AMR_AF=0.5778;AFR_AF=0.2148;EUR_AF=0.6183;SAS_AF=0.5225;AA=T|||;VT=SNP
2	57863141	rs79971644	A	G	100	PASS	AC=226;AF=0.0451278;AN=5008;NS=2504;DP=16942;EAS_AF=0.0179;AMR_AF=0.0461;AFR_AF=0.056;EUR_AF=0.0765;SAS_AF=0.0256;AA=A|||;VT=SNP
2	57863266	rs1460260	A	T	100	PASS	AC=2212;AF=0.441693;AN=5008;NS=2504;DP=15226;EAS_AF=0.3264;AMR_AF=0.5865;AFR_AF=0.2458;EUR_AF=0.6203;SAS_AF=0.5389;AA=T|||;VT=SNP
2	57863378	rs1947669	G	C	100	PASS	AC=270;AF=0.0539137;AN=5008;NS=2504;DP=16040;EAS_AF=0.0208;AMR_AF=0.1499;AFR_AF=0.0189;EUR_AF=0.0527;SAS_AF=0.0685;AA=G|||;VT=SNP
2	57863485	rs1460259	G	C	100	PASS	AC=2209;AF=0.441094;AN=5008;NS=2504;DP=16105;EAS_AF=0.3264;AMR_AF=0.5821;AFR_AF=0.2458;EUR_AF=0.6203;SAS_AF=0.5389;AA=G|||;VT=SNP
2	57863576	rs79827221	C	T	100	PASS	AC=200;AF=0.0399361;AN=5008;NS=2504;DP=16590;EAS_AF=0.1141;AMR_AF=0.0274;AFR_AF=0.0008;EUR_AF=0.0249;SAS_AF=0.0409;AA=c|||;VT=SNP
2	57863670	rs1947668	G	A	100	PASS	AC=269;AF=0.0537141;AN=5008;NS=2504;DP=19144;EAS_AF=0.0208;AMR_AF=0.1484;AFR_AF=0.0189;EUR_AF=0.0517;SAS_AF=0.0695;AA=G|||;VT=SNP
2	57863684	rs1380708	T	C	100	PASS	AC=2154;AF=0.430112;AN=5008;NS=2504;DP=19340;EAS_AF=0.3214;AMR_AF=0.5793;AFR_AF=0.211;EUR_AF=0.6193;SAS_AF=0.5378;AA=T|||;VT=SNP
2	57863705	rs1947667	G	T	100	PASS	AC=263;AF=0.052516;AN=5008;NS=2504;DP=19552;EAS_AF=0.0208;AMR_AF=0.1513;AFR_AF=0.0174;EUR_AF=0.0467;SAS_AF=0.0685;AA=G|||;VT=SNP
2	57863756	rs1947666	G	A	100	PASS	AC=269;AF=0.0537141;AN=5008;NS=2504;DP=19454;EAS_AF=0.0208;AMR_AF=0.1499;AFR_AF=0.0189;EUR_AF=0.0517;SAS_AF=0.0685;AA=G|||;VT=SNP
2	57863805	rs1380707	G	C	100	PASS	AC=2237;AF=0.446685;AN=5008;NS=2504;DP=19285;EAS_AF=0.3214;AMR_AF=0.585;AFR_AF=0.2655;EUR_AF=0.6203;SAS_AF=0.544;AA=G|||;VT=SNP
2	57863926	rs72802549	G	C	100	PASS	AC=263;AF=0.052516;AN=5008;NS=2504;DP=17042;EAS_AF=0.0159;AMR_AF=0.1499;AFR_AF=0.0197;EUR_AF=0.0517;SAS_AF=0.0665;AA=G|||;VT=SNP
2	57863941	rs72802550	G	A	100	PASS	AC=263;AF=0.052516;AN=5008;NS=2504;DP=17145;EAS_AF=0.0159;AMR_AF=0.1499;AFR_AF=0.0197;EUR_AF=0.0517;SAS_AF=0.0665;AA=G|||;VT=SNP
2	57863961	rs1405820	T	C	100	PASS	AC=3910;AF=0.780751;AN=5008;NS=2504;DP=16975;EAS_AF=0.8313;AMR_AF=0.7536;AFR_AF=0.8381;EUR_AF=0.7465;SAS_AF=0.7055;AA=T|||;VT=SNP
2	57863998	rs68048094	G	A	100	PASS	AC=604;AF=0.120607;AN=5008;NS=2504;DP=17080;EAS_AF=0.0268;AMR_AF=0.1225;AFR_AF=0.2194;EUR_AF=0.1531;SAS_AF=0.0491;AA=G|||;VT=SNP
2	57864042	rs1380706	T	C	100	PASS	AC=1055;AF=0.210663;AN=5008;NS=2504;DP=16804;EAS_AF=0.1518;AMR_AF=0.3357;AFR_AF=0.025;EUR_AF=0.3887;SAS_AF=0.2505;AA=T|||;VT=SNP
2	57864055	rs72802552	T	C	100	PASS	AC=272;AF=0.0543131;AN=5008;NS=2504;DP=17113;EAS_AF=0.0238;AMR_AF=0.1499;AFR_AF=0.0189;EUR_AF=0.0527;SAS_AF=0.0675;AA=T|||;VT=SNP
2	57864333	rs2612318	C	T	100	PASS	AC=2099;AF=0.419129;AN=5008;NS=2504;DP=16119;EAS_AF=0.3175;AMR_AF=0.5908;AFR_AF=0.1891;EUR_AF=0.6113;SAS_AF=0.5153;AA=C|||;VT=SNP
2	57864467	rs73941606	C	T	100	PASS	AC=513;AF=0.102436;AN=5008;NS=2504;DP=17871;EAS_AF=0.1071;AMR_AF=0.0317;AFR_AF=0.2307;EUR_AF=0.0229;SAS_AF=0.0562;AA=C|||;VT=SNP
2	57864614	rs1380705	C	T	100	PASS	AC=2093;AF=0.417931;AN=5008;NS=2504;DP=16236;EAS_AF=0.3175;AMR_AF=0.5865;AFR_AF=0.1891;EUR_AF=0.6113;SAS_AF=0.5123;AA=T|||;VT=SNP
2	57865923	rs2178047	C	A	100	PASS	AC=2217;AF=0.442692;AN=5008;NS=2504;DP=16683;EAS_AF=0.3194;AMR_AF=0.598;AFR_AF=0.2723;EUR_AF=0.6113;SAS_AF=0.5164;AA=A|||;VT=SNP
2	57866285	rs11899467	C	T	100	PASS	AC=876;AF=0.17492;AN=5008;NS=2504;DP=17706;EAS_AF=0.1538;AMR_AF=0.1945;AFR_AF=0.2421;EUR_AF=0.16;SAS_AF=0.1074;AA=C|||;VT=SNP
2	57866403	rs1527617	C	G	100	PASS	AC=4331;AF=0.864816;AN=5008;NS=2504;DP=18276;EAS_AF=0.7103;AMR_AF=0.9251;AFR_AF=0.9932;EUR_AF=0.9195;SAS_AF=0.7515;AA=G|||;VT=SNP
2	57866568	rs72802554	A	T	100	PASS	AC=269;AF=0.0537141;AN=5008;NS=2504;DP=18481;EAS_AF=0.0218;AMR_AF=0.1657;AFR_AF=0.0136;EUR_AF=0.0517;SAS_AF=0.0634;AA=A|||;VT=SNP
2	57866894	rs2612317	A	G	100	PASS	AC=2313;AF=0.461861;AN=5008;NS=2504;DP=18010;EAS_AF=0.3304;AMR_AF=0.611;AFR_AF=0.3064;EUR_AF=0.6342;SAS_AF=0.5245;AA=A|||;VT=SNP
2	57866908	rs74260895	G	C	100	PASS	AC=202;AF=0.0403355;AN=5008;NS=2504;DP=18189;EAS_AF=0.1131;AMR_AF=0.0274;AFR_AF=0.0008;EUR_AF=0.0249;SAS_AF=0.044;AA=G|||;VT=SNP
2	57867574	rs11125724	C	T	100	PASS	AC=684;AF=0.136581;AN=5008;NS=2504;DP=18068;EAS_AF=0.1458;AMR_AF=0.0706;AFR_AF=0.0991;EUR_AF=0.169;SAS_AF=0.1912;AA=C|||;VT=SNP
2	57867943	rs1918450	G	A	100	PASS	AC=2246;AF=0.448482;AN=5008;NS=2504;DP=19107;EAS_AF=0.3194;AMR_AF=0.6023;AFR_AF=0.2723;EUR_AF=0.6332;SAS_AF=0.5204;AA=g|||;VT=SNP
2	57868213	rs17049020	C	G	100	PASS	AC=335;AF=0.066893;AN=5008;NS=2504;DP=20558;EAS_AF=0.1052;AMR_AF=0.0216;AFR_AF=0.1036;EUR_AF=0.0229;SAS_AF=0.0552;AA=C|||;VT=SNP
2	57868246	rs1918451	C	A	100	PASS	AC=2212;AF=0.441693;AN=5008;NS=2504;DP=19824;EAS_AF=0.3175;AMR_AF=0.5922;AFR_AF=0.2716;EUR_AF=0.6103;SAS_AF=0.5194;AA=C|||;VT=SNP
2	57868462	rs2695608	T	C	100	PASS	AC=2218;AF=0.442891;AN=5008;NS=2504;DP=20412;EAS_AF=0.3175;AMR_AF=0.5922;AFR_AF=0.2753;EUR_AF=0.6113;SAS_AF=0.5194;AA=T|||;VT=SNP
2	57868593	rs2695609	C	T	100	PASS	AC=2215;AF=0.442292;AN=5008;NS=2504;DP=19554;EAS_AF=0.3185;AMR_AF=0.5922;AFR_AF=0.2723;EUR_AF=0.6113;SAS_AF=0.5194;AA=T|||;VT=SNP
2	57868749	rs2695610	T	C	100	PASS	AC=1056;AF=0.210863;AN=5008;NS=2504;DP=20515;EAS_AF=0.1488;AMR_AF=0.3429;AFR_AF=0.025;EUR_AF=0.3907;SAS_AF=0.2474;AA=T|||;VT=SNP
2	57868752	rs17206387	A	C	100	PASS	AC=269;AF=0.0537141;AN=5008;NS=2504;DP=20441;EAS_AF=0.0218;AMR_AF=0.1657;AFR_AF=0.0136;EUR_AF=0.0517;SAS_AF=0.0634;AA=A|||;VT=SNP
2	57868871	rs2612316	C	T	100	PASS	AC=2212;AF=0.441693;AN=5008;NS=2504;DP=19457;EAS_AF=0.3175;AMR_AF=0.5922;AFR_AF=0.2723;EUR_AF=0.6103;SAS_AF=0.5184;AA=T|||;VT=SNP
2	57868940	rs2695611	T	C	100	PASS	AC=2212;AF=0.441693;AN=5008;NS=2504;DP=18856;EAS_AF=0.3175;AMR_AF=0.5922;AFR_AF=0.2723;EUR_AF=0.6103;SAS_AF=0.5184;AA=C|||;VT=SNP
2	57869211	rs11695122	C	A	100	PASS	AC=270;AF=0.0539137;AN=5008;NS=2504;DP=18954;EAS_AF=0.0218;AMR_AF=0.1657;AFR_AF=0.0136;EUR_AF=0.0527;SAS_AF=0.0634;AA=C|||;VT=SNP
2	57869322	rs2695612	G	A	100	PASS	AC=2212;AF=0.441693;AN=5008;NS=2504;DP=18591;EAS_AF=0.3175;AMR_AF=0.5922;AFR_AF=0.2723;EUR_AF=0.6103;SAS_AF=0.5184;AA=G|||;VT=SNP
2	57869554	rs76284659	A	T	100	PASS	AC=176;AF=0.0351438;AN=5008;NS=2504;DP=18330;EAS_AF=0.0962;AMR_AF=0.0159;AFR_AF=0.0008;EUR_AF=0.0258;SAS_AF=0.0419;AA=A|||;VT=SNP
2	57869727	rs1380702	C	A	100	PASS	AC=842;AF=0.168131;AN=5008;NS=2504;DP=18132;EAS_AF=0.1458;AMR_AF=0.0836;AFR_AF=0.2141;EUR_AF=0.168;SAS_AF=0.1892;AA=C|||;VT=SNP
2	57869821	rs1405821	G	A	100	PASS	AC=2215;AF=0.442292;AN=5008;NS=2504;DP=19634;EAS_AF=0.3175;AMR_AF=0.5965;AFR_AF=0.2723;EUR_AF=0.6103;SAS_AF=0.5184;AA=A|||;VT=SNP
2	57869936	rs1405822	T	A	100	PASS	AC=2214;AF=0.442093;AN=5008;NS=2504;DP=18567;EAS_AF=0.3175;AMR_AF=0.5965;AFR_AF=0.2723;EUR_AF=0.6103;SAS_AF=0.5174;AA=A|||;VT=SNP
2	57870355	rs72935422	T	C	100	PASS	AC=861;AF=0.171925;AN=5008;NS=2504;DP=17737;EAS_AF=0.1429;AMR_AF=0.0879;AFR_AF=0.2156;EUR_AF=0.1779;SAS_AF=0.1963;AA=T|||;VT=SNP
2	57870391	rs2612315	C	G	100	PASS	AC=1054;AF=0.210463;AN=5008;NS=2504;DP=16262;EAS_AF=0.1488;AMR_AF=0.3458;AFR_AF=0.0295;EUR_AF=0.3827;SAS_AF=0.2454;AA=C|||;VT=SNP
2	57870419	rs12463961	G	T	100	PASS	AC=842;AF=0.168131;AN=5008;NS=2504;DP=16388;EAS_AF=0.1448;AMR_AF=0.0807;AFR_AF=0.1982;EUR_AF=0.175;SAS_AF=0.2065;AA=G|||;VT=SNP
2	57870520	rs73941608	C	G	100	PASS	AC=394;AF=0.0786741;AN=5008;NS=2504;DP=18129;EAS_AF=0.1062;AMR_AF=0.0245;AFR_AF=0.1467;EUR_AF=0.0219;SAS_AF=0.0552;AA=C|||;VT=SNP
2	57870616	rs2695613	G	A	100	PASS	AC=2215;AF=0.442292;AN=5008;NS=2504;DP=18401;EAS_AF=0.3165;AMR_AF=0.598;AFR_AF=0.2723;EUR_AF=0.6103;SAS_AF=0.5184;AA=A|||;VT=SNP
2	57870796	rs35510894	T	C	100	PASS	AC=906;AF=0.180911;AN=5008;NS=2504;DP=17538;EAS_AF=0.1687;AMR_AF=0.2061;AFR_AF=0.2428;EUR_AF=0.161;SAS_AF=0.1125;AA=T|||;VT=SNP
2	57871016	rs34546258	C	G	100	PASS	AC=650;AF=0.129792;AN=5008;NS=2504;DP=15987;EAS_AF=0.0268;AMR_AF=0.1138;AFR_AF=0.2413;EUR_AF=0.16;SAS_AF=0.0654;AA=C|||;VT=SNP
2	57871347	rs2612314	C	T	100	PASS	AC=2220;AF=0.443291;AN=5008;NS=2504;DP=13302;EAS_AF=0.3185;AMR_AF=0.598;AFR_AF=0.2731;EUR_AF=0.6113;SAS_AF=0.5194;AA=C|||;VT=SNP
2	57871384	rs1380701	T	C	100	PASS	AC=2220;AF=0.443291;AN=5008;NS=2504;DP=13710;EAS_AF=0.3185;AMR_AF=0.598;AFR_AF=0.2731;EUR_AF=0.6113;SAS_AF=0.5194;AA=T|||;VT=SNP
2	57871825	rs988614	G	A	100	PASS	AC=2215;AF=0.442292;AN=5008;NS=2504;DP=15518;EAS_AF=0.3145;AMR_AF=0.598;AFR_AF=0.2731;EUR_AF=0.6113;SAS_AF=0.5184;AA=G|||;VT=SNP
2	57872099	rs1380700	G	T	100	PASS	AC=2213;AF=0.441893;AN=5008;NS=2504;DP=16343;EAS_AF=0.3145;AMR_AF=0.598;AFR_AF=0.2723;EUR_AF=0.6103;SAS_AF=0.5184;AA=G|||;VT=SNP
2	57872176	rs72802565	A	G	100	PASS	AC=269;AF=0.0537141;AN=5008;NS=2504;DP=17235;EAS_AF=0.0218;AMR_AF=0.1657;AFR_AF=0.0136;EUR_AF=0.0517;SAS_AF=0.0634;AA=A|||;VT=SNP
2	57872473	rs7607771	C	T	100	PASS	AC=955;AF=0.190695;AN=5008;NS=2504;DP=16353;EAS_AF=0.1696;AMR_AF=0.2104;AFR_AF=0.2761;EUR_AF=0.163;SAS_AF=0.1115;AA=C|||;VT=SNP
2	57872702	rs2612313	C	T	100	PASS	AC=2623;AF=0.523762;AN=5008;NS=2504;DP=17726;EAS_AF=0.4206;AMR_AF=0.6225;AFR_AF=0.4319;EUR_AF=0.6312;SAS_AF=0.5736;AA=T|||;VT=SNP
2	57872911	rs10185617	T	C	100	PASS	AC=905;AF=0.180711;AN=5008;NS=2504;DP=14018;EAS_AF=0.1677;AMR_AF=0.2061;AFR_AF=0.2443;EUR_AF=0.162;SAS_AF=0.1094;AA=T|||;VT=SNP
2	57872957	rs77548005	C	T	100	PASS	AC=841;AF=0.167931;AN=5008;NS=2504;DP=12686;EAS_AF=0.1448;AMR_AF=0.0793;AFR_AF=0.1967;EUR_AF=0.174;SAS_AF=0.2096;AA=C|||;VT=SNP
2	57872999	rs2612312	C	T	100	PASS	AC=2213;AF=0.441893;AN=5008;NS=2504;DP=14340;EAS_AF=0.3145;AMR_AF=0.598;AFR_AF=0.2716;EUR_AF=0.6113;SAS_AF=0.5184;AA=T|||;VT=SNP
2	57873975	rs2695615	T	C	100	PASS	AC=2305;AF=0.460264;AN=5008;NS=2504;DP=19580;EAS_AF=0.3194;AMR_AF=0.6124;AFR_AF=0.3086;EUR_AF=0.6342;SAS_AF=0.5235;AA=T|||;VT=SNP
2	57874707	rs2612311	C	T	100	PASS	AC=1081;AF=0.215855;AN=5008;NS=2504;DP=21989;EAS_AF=0.1488;AMR_AF=0.3559;AFR_AF=0.025;EUR_AF=0.4046;SAS_AF=0.2495;AA=C|||;VT=SNP
2	57875462	rs2969496	G	T	100	PASS	AC=2543;AF=0.507788;AN=5008;NS=2504;DP=22382;EAS_AF=0.3462;AMR_AF=0.6527;AFR_AF=0.3669;EUR_AF=0.7107;SAS_AF=0.5532;AA=T|||;VT=SNP
2	57875485	rs2950568	C	A	100	PASS	AC=2546;AF=0.508387;AN=5008;NS=2504;DP=21274;EAS_AF=0.3512;AMR_AF=0.6513;AFR_AF=0.3669;EUR_AF=0.7097;SAS_AF=0.5532;AA=C|||;VT=SNP
2	57875592	rs111489927	T	A	100	PASS	AC=1133;AF=0.226238;AN=5008;NS=2504;DP=20196;EAS_AF=0.1488;AMR_AF=0.3573;AFR_AF=0.0567;EUR_AF=0.4056;SAS_AF=0.2577;AA=T|||;VT=SNP
2	57876254	rs2969494	G	A	100	PASS	AC=2209;AF=0.441094;AN=5008;NS=2504;DP=19884;EAS_AF=0.4385;AMR_AF=0.5259;AFR_AF=0.2655;EUR_AF=0.5596;SAS_AF=0.499;AA=G|||;VT=SNP
2	57876287	rs2969493	G	T	100	PASS	AC=1054;AF=0.210463;AN=5008;NS=2504;DP=19178;EAS_AF=0.1478;AMR_AF=0.3458;AFR_AF=0.025;EUR_AF=0.3837;SAS_AF=0.2515;AA=G|||;VT=SNP
2	57876873	rs13021827	T	C	100	PASS	AC=971;AF=0.19389;AN=5008;NS=2504;DP=15218;EAS_AF=0.0486;AMR_AF=0.2839;AFR_AF=0.2867;EUR_AF=0.2157;SAS_AF=0.1319;AA=T|||;VT=SNP
2	57877166	rs820777	C	A	100	PASS	AC=2171;AF=0.433506;AN=5008;NS=2504;DP=16894;EAS_AF=0.4355;AMR_AF=0.5187;AFR_AF=0.2602;EUR_AF=0.5527;SAS_AF=0.4826;AA=C|||;VT=SNP
2	57877282	rs13000988	A	T	100	PASS	AC=484;AF=0.0966454;AN=5008;NS=2504;DP=19022;EAS_AF=0.0268;AMR_AF=0.1052;AFR_AF=0.1195;EUR_AF=0.16;SAS_AF=0.0665;AA=A|||;VT=SNP
2	57877570	rs820775	G	T	100	PASS	AC=2174;AF=0.434105;AN=5008;NS=2504;DP=19078;EAS_AF=0.4385;AMR_AF=0.5187;AFR_AF=0.2602;EUR_AF=0.5537;SAS_AF=0.4816;AA=G|||;VT=SNP
2	57877865	rs820774	A	T	100	PASS	AC=1094;AF=0.21845;AN=5008;NS=2504;DP=21917;EAS_AF=0.1478;AMR_AF=0.3473;AFR_AF=0.056;EUR_AF=0.3827;SAS_AF=0.2505;AA=A|||;VT=SNP
2	57877948	rs6759367	C	T	100	PASS	AC=811;AF=0.161941;AN=5008;NS=2504;DP=21458;EAS_AF=0.1488;AMR_AF=0.0764;AFR_AF=0.1876;EUR_AF=0.169;SAS_AF=0.1943;AA=C|||;VT=SNP
2	57878164	rs59040918	A	G	100	PASS	AC=397;AF=0.0792732;AN=5008;NS=2504;DP=19128;EAS_AF=0.1012;AMR_AF=0.0245;AFR_AF=0.152;EUR_AF=0.0229;SAS_AF=0.0552;AA=A|||;VT=SNP
2	57879483	rs72935444	C	G	100	PASS	AC=763;AF=0.152356;AN=5008;NS=2504;DP=13662;EAS_AF=0.1478;AMR_AF=0.072;AFR_AF=0.1694;EUR_AF=0.17;SAS_AF=0.1728;AA=C|||;VT=SNP
2	57879774	rs72935446	T	C	100	PASS	AC=691;AF=0.137979;AN=5008;NS=2504;DP=14086;EAS_AF=0.1488;AMR_AF=0.0706;AFR_AF=0.1157;EUR_AF=0.17;SAS_AF=0.1718;AA=T|||;VT=SNP
2	57879924	rs11686330	T	A	100	PASS	AC=2100;AF=0.419329;AN=5008;NS=2504;DP=16051;EAS_AF=0.2976;AMR_AF=0.3761;AFR_AF=0.59;EUR_AF=0.4056;SAS_AF=0.3589;AA=t|||;VT=SNP
2	57880116	rs1094132	A	T	100	PASS	AC=1096;AF=0.21885;AN=5008;NS=2504;DP=14833;EAS_AF=0.1458;AMR_AF=0.3516;AFR_AF=0.056;EUR_AF=0.3837;SAS_AF=0.2505;AA=A|||;VT=SNP
2	57880374	rs7591184	A	G	100	PASS	AC=2145;AF=0.428315;AN=5008;NS=2504;DP=14389;EAS_AF=0.2976;AMR_AF=0.3818;AFR_AF=0.6218;EUR_AF=0.4046;SAS_AF=0.3589;AA=A|||;VT=SNP
2	57880606	rs7579094	T	G	100	PASS	AC=1416;AF=0.282748;AN=5008;NS=2504;DP=15356;EAS_AF=0.1488;AMR_AF=0.3098;AFR_AF=0.4773;EUR_AF=0.2356;SAS_AF=0.1871;AA=T|||;VT=SNP
2	57880629	rs7565199	G	T	100	PASS	AC=2101;AF=0.419529;AN=5008;NS=2504;DP=15077;EAS_AF=0.2966;AMR_AF=0.379;AFR_AF=0.59;EUR_AF=0.4046;SAS_AF=0.3599;AA=G|||;VT=SNP
2	57881180	rs1350693	G	T	100	PASS	AC=2133;AF=0.425919;AN=5008;NS=2504;DP=16781;EAS_AF=0.2976;AMR_AF=0.379;AFR_AF=0.6218;EUR_AF=0.4016;SAS_AF=0.3517;AA=T|||;VT=SNP
2	57881328	rs72802573	C	T	100	PASS	AC=267;AF=0.0533147;AN=5008;NS=2504;DP=16633;EAS_AF=0.0208;AMR_AF=0.1657;AFR_AF=0.0136;EUR_AF=0.0517;SAS_AF=0.0624;AA=C|||;VT=SNP
2	57881477	rs1350692	T	C	100	PASS	AC=2135;AF=0.426318;AN=5008;NS=2504;DP=17507;EAS_AF=0.2996;AMR_AF=0.3818;AFR_AF=0.615;EUR_AF=0.4036;SAS_AF=0.3569;AA=T|||;VT=SNP
2	57881619	rs13030295	G	C	100	PASS	AC=2126;AF=0.424521;AN=5008;NS=2504;DP=17850;EAS_AF=0.2986;AMR_AF=0.379;AFR_AF=0.615;EUR_AF=0.4006;SAS_AF=0.3538;AA=C|||;VT=SNP
2	57881846	rs13404699	C	G	100	PASS	AC=2126;AF=0.424521;AN=5008;NS=2504;DP=19022;EAS_AF=0.2986;AMR_AF=0.379;AFR_AF=0.615;EUR_AF=0.4006;SAS_AF=0.3538;AA=C|||;VT=SNP
2	57882437	rs73941609	G	A	100	PASS	AC=459;AF=0.0916534;AN=5008;NS=2504;DP=22239;EAS_AF=0.0923;AMR_AF=0.0303;AFR_AF=0.2042;EUR_AF=0.0199;SAS_AF=0.0562;AA=G|||;VT=SNP
2	57882582	rs1960633	T	A	100	PASS	AC=2125;AF=0.424321;AN=5008;NS=2504;DP=20623;EAS_AF=0.2976;AMR_AF=0.379;AFR_AF=0.615;EUR_AF=0.4006;SAS_AF=0.3538;AA=A|||;VT=SNP
2	57882720	rs820773	G	C	100	PASS	AC=1057;AF=0.211062;AN=5008;NS=2504;DP=19998;EAS_AF=0.1488;AMR_AF=0.3487;AFR_AF=0.025;EUR_AF=0.3847;SAS_AF=0.2505;AA=G|||;VT=SNP
2	57882889	rs820772	A	G	100	PASS	AC=3531;AF=0.705072;AN=5008;NS=2504;DP=21204;EAS_AF=0.5774;AMR_AF=0.8199;AFR_AF=0.7057;EUR_AF=0.7903;SAS_AF=0.6667;AA=G|||;VT=SNP
2	57883073	rs2030944	T	C	100	PASS	AC=1404;AF=0.280351;AN=5008;NS=2504;DP=17587;EAS_AF=0.1498;AMR_AF=0.3098;AFR_AF=0.4697;EUR_AF=0.2346;SAS_AF=0.1851;AA=T|||;VT=SNP
2	57883201	rs2030945	T	G	100	PASS	AC=2130;AF=0.425319;AN=5008;NS=2504;DP=19888;EAS_AF=0.2966;AMR_AF=0.3818;AFR_AF=0.6142;EUR_AF=0.4036;SAS_AF=0.3558;AA=T|||;VT=SNP
2	57883335	rs2030946	C	G	100	PASS	AC=2130;AF=0.425319;AN=5008;NS=2504;DP=17623;EAS_AF=0.2966;AMR_AF=0.3818;AFR_AF=0.6135;EUR_AF=0.4036;SAS_AF=0.3569;AA=G|||;VT=SNP
2	57883929	rs820770	C	T	100	PASS	AC=3492;AF=0.697284;AN=5008;NS=2504;DP=14753;EAS_AF=0.5883;AMR_AF=0.8213;AFR_AF=0.6725;EUR_AF=0.7853;SAS_AF=0.6646;AA=T|||;VT=SNP
2	57884111	rs7608173	T	C	100	PASS	AC=649;AF=0.129593;AN=5008;NS=2504;DP=14490;EAS_AF=0.0268;AMR_AF=0.1138;AFR_AF=0.2383;EUR_AF=0.162;SAS_AF=0.0665;AA=T|||;VT=SNP
2	57884390	rs820769	T	C	100	PASS	AC=4237;AF=0.846046;AN=5008;NS=2504;DP=15770;EAS_AF=0.7073;AMR_AF=0.9063;AFR_AF=0.9728;EUR_AF=0.8897;SAS_AF=0.7301;AA=C|||;VT=SNP
2	57884430	rs13028428	C	A	100	PASS	AC=649;AF=0.129593;AN=5008;NS=2504;DP=16571;EAS_AF=0.0268;AMR_AF=0.1138;AFR_AF=0.2383;EUR_AF=0.162;SAS_AF=0.0665;AA=C|||;VT=SNP
2	57884675	rs2311732	G	T	100	PASS	AC=1439;AF=0.28734;AN=5008;NS=2504;DP=700;EAS_AF=0.1488;AMR_AF=0.3127;AFR_AF=0.5008;EUR_AF=0.2306;SAS_AF=0.182;AA=T|||;VT=SNP
2	57884793	rs2311731	T	G	100	PASS	AC=2163;AF=0.431909;AN=5008;NS=2504;DP=17551;EAS_AF=0.2996;AMR_AF=0.389;AFR_AF=0.615;EUR_AF=0.4095;SAS_AF=0.3742;AA=G|||;VT=SNP
2	57885265	rs13035025	A	T	100	PASS	AC=2127;AF=0.42472;AN=5008;NS=2504;DP=17473;EAS_AF=0.2996;AMR_AF=0.3804;AFR_AF=0.6142;EUR_AF=0.4006;SAS_AF=0.3538;AA=A|||;VT=SNP
2	57885477	rs12713356	G	C	100	PASS	AC=2117;AF=0.422724;AN=5008;NS=2504;DP=16413;EAS_AF=0.3016;AMR_AF=0.3833;AFR_AF=0.5825;EUR_AF=0.4085;SAS_AF=0.3742;AA=G|||;VT=SNP
2	57885858	rs73941623	G	T	100	PASS	AC=385;AF=0.076877;AN=5008;NS=2504;DP=16988;EAS_AF=0.1012;AMR_AF=0.0245;AFR_AF=0.1452;EUR_AF=0.0199;SAS_AF=0.0552;AA=G|||;VT=SNP
2	57886190	rs61174769	G	A	100	PASS	AC=1411;AF=0.281749;AN=5008;NS=2504;DP=15843;EAS_AF=0.2698;AMR_AF=0.2594;AFR_AF=0.3321;EUR_AF=0.2376;SAS_AF=0.2873;AA=A|||;VT=SNP
2	57886284	rs56113430	G	T	100	PASS	AC=1412;AF=0.281949;AN=5008;NS=2504;DP=16586;EAS_AF=0.2698;AMR_AF=0.2594;AFR_AF=0.3328;EUR_AF=0.2376;SAS_AF=0.2873;AA=T|||;VT=SNP
2	57886390	rs60687487	G	A	100	PASS	AC=443;AF=0.0884585;AN=5008;NS=2504;DP=17219;EAS_AF=0.0923;AMR_AF=0.0288;AFR_AF=0.1929;EUR_AF=0.0199;SAS_AF=0.0562;AA=G|||;VT=SNP
2	57886911	rs11681249	T	C	100	PASS	AC=1440;AF=0.28754;AN=5008;NS=2504;DP=18328;EAS_AF=0.1488;AMR_AF=0.3127;AFR_AF=0.5015;EUR_AF=0.2306;SAS_AF=0.182;AA=C|||;VT=SNP
2	57887087	rs11125725	G	A	100	PASS	AC=1378;AF=0.27516;AN=5008;NS=2504;DP=19814;EAS_AF=0.1488;AMR_AF=0.3055;AFR_AF=0.4584;EUR_AF=0.2306;SAS_AF=0.182;AA=G|||;VT=SNP
2	57887162	rs113945575	G	C	100	PASS	AC=675;AF=0.134784;AN=5008;NS=2504;DP=20021;EAS_AF=0.1508;AMR_AF=0.0749;AFR_AF=0.0794;EUR_AF=0.1769;SAS_AF=0.1922;AA=G|||;VT=SNP
2	57887584	rs6758067	C	A	100	PASS	AC=513;AF=0.102436;AN=5008;NS=2504;DP=16077;EAS_AF=0.0208;AMR_AF=0.062;AFR_AF=0.2511;EUR_AF=0.0775;SAS_AF=0.0399;AA=C|||;VT=SNP
2	57887612	rs2311730	A	C	100	PASS	AC=4063;AF=0.811302;AN=5008;NS=2504;DP=16008;EAS_AF=0.6101;AMR_AF=0.9006;AFR_AF=0.9478;EUR_AF=0.8708;SAS_AF=0.7096;AA=C|||;VT=SNP
2	57887782	rs2871852	G	A	100	PASS	AC=1377;AF=0.27496;AN=5008;NS=2504;DP=14570;EAS_AF=0.1399;AMR_AF=0.3055;AFR_AF=0.4637;EUR_AF=0.2316;SAS_AF=0.182;AA=G|||;VT=SNP
2	57888034	rs10496071	A	G	100	PASS	AC=476;AF=0.0950479;AN=5008;NS=2504;DP=17475;EAS_AF=0.1012;AMR_AF=0.0303;AFR_AF=0.2088;EUR_AF=0.0219;SAS_AF=0.0562;AA=A|||;VT=SNP
2	57888163	rs7582505	A	G	100	PASS	AC=1461;AF=0.291733;AN=5008;NS=2504;DP=17336;EAS_AF=0.1478;AMR_AF=0.3127;AFR_AF=0.5121;EUR_AF=0.2356;SAS_AF=0.1851;AA=G|||;VT=SNP
2	57888197	rs7609378	G	A	100	PASS	AC=1379;AF=0.275359;AN=5008;NS=2504;DP=16634;EAS_AF=0.1488;AMR_AF=0.3084;AFR_AF=0.4523;EUR_AF=0.2346;SAS_AF=0.1851;AA=g|||;VT=SNP
2	57888623	rs820783	A	C	100	PASS	AC=1098;AF=0.219249;AN=5008;NS=2504;DP=16236;EAS_AF=0.1468;AMR_AF=0.353;AFR_AF=0.0567;EUR_AF=0.3837;SAS_AF=0.2495;AA=A|||;VT=SNP
2	57888655	rs10496072	T	C	100	PASS	AC=673;AF=0.134385;AN=5008;NS=2504;DP=16001;EAS_AF=0.1508;AMR_AF=0.0735;AFR_AF=0.0787;EUR_AF=0.175;SAS_AF=0.1943;AA=T|||;VT=SNP
2	57889066	rs864737	C	T	100	PASS	AC=3996;AF=0.797923;AN=5008;NS=2504;DP=19894;EAS_AF=0.5923;AMR_AF=0.8761;AFR_AF=0.947;EUR_AF=0.8628;SAS_AF=0.6861;AA=T|||;VT=SNP
2	57889352	rs7586538	A	G	100	PASS	AC=876;AF=0.17492;AN=5008;NS=2504;DP=20563;EAS_AF=0.123;AMR_AF=0.2032;AFR_AF=0.3048;EUR_AF=0.0755;SAS_AF=0.135;AA=A|||;VT=SNP
2	57889500	rs79537108	C	A	100	PASS	AC=269;AF=0.0537141;AN=5008;NS=2504;DP=21285;EAS_AF=0.0198;AMR_AF=0.0375;AFR_AF=0.093;EUR_AF=0.0765;SAS_AF=0.0235;AA=C|||;VT=SNP
2	57889818	rs72802583	T	C	100	PASS	AC=878;AF=0.175319;AN=5008;NS=2504;DP=22837;EAS_AF=0.123;AMR_AF=0.2032;AFR_AF=0.3056;EUR_AF=0.0746;SAS_AF=0.137;AA=T|||;VT=SNP
2	57890308	rs820784	C	T	100	PASS	AC=3997;AF=0.798123;AN=5008;NS=2504;DP=14253;EAS_AF=0.5952;AMR_AF=0.8761;AFR_AF=0.947;EUR_AF=0.8628;SAS_AF=0.684;AA=T|||;VT=SNP
2	57890617	rs11681488	C	G	100	PASS	AC=275;AF=0.0549121;AN=5008;NS=2504;DP=19521;EAS_AF=0.0218;AMR_AF=0.1614;AFR_AF=0.0242;EUR_AF=0.0487;SAS_AF=0.0613;AA=C|||;VT=SNP
2	57891032	rs820785	G	T	100	PASS	AC=1093;AF=0.218251;AN=5008;NS=2504;DP=17315;EAS_AF=0.1458;AMR_AF=0.3516;AFR_AF=0.0567;EUR_AF=0.3827;SAS_AF=0.2474;AA=G|||;VT=SNP
2	57891493	rs4672219	T	C	100	PASS	AC=784;AF=0.15655;AN=5008;NS=2504;DP=17635;EAS_AF=0.123;AMR_AF=0.1945;AFR_AF=0.2458;EUR_AF=0.0686;SAS_AF=0.1339;AA=T|||;VT=SNP
2	57891797	rs4671318	T	A	100	PASS	AC=274;AF=0.0547125;AN=5008;NS=2504;DP=19899;EAS_AF=0.0208;AMR_AF=0.1614;AFR_AF=0.0242;EUR_AF=0.0487;SAS_AF=0.0613;AA=T|||;VT=SNP
2	57892347	rs77767551	C	T	100	PASS	AC=766;AF=0.152955;AN=5008;NS=2504;DP=18920;EAS_AF=0.122;AMR_AF=0.1931;AFR_AF=0.233;EUR_AF=0.0686;SAS_AF=0.135;AA=T|||;VT=SNP
2	57892489	rs72802584	C	T	100	PASS	AC=765;AF=0.152756;AN=5008;NS=2504;DP=19356;EAS_AF=0.122;AMR_AF=0.1931;AFR_AF=0.233;EUR_AF=0.0686;SAS_AF=0.1339;AA=T|||;VT=SNP
2	57892505	rs820786	T	C	100	PASS	AC=1061;AF=0.211861;AN=5008;NS=2504;DP=19016;EAS_AF=0.1488;AMR_AF=0.3516;AFR_AF=0.0257;EUR_AF=0.3847;SAS_AF=0.2515;AA=T|||;VT=SNP
2	57893385	rs820787	A	C	100	PASS	AC=1108;AF=0.221246;AN=5008;NS=2504;DP=16541;EAS_AF=0.1488;AMR_AF=0.353;AFR_AF=0.0567;EUR_AF=0.3857;SAS_AF=0.2556;AA=A|||;VT=SNP
2	57893715	rs7575554	C	G	100	PASS	AC=1646;AF=0.328674;AN=5008;NS=2504;DP=17428;EAS_AF=0.2748;AMR_AF=0.3919;AFR_AF=0.4841;EUR_AF=0.2346;SAS_AF=0.226;AA=G|||;VT=SNP
2	57893863	rs820788	C	T	100	PASS	AC=4036;AF=0.805911;AN=5008;NS=2504;DP=15525;EAS_AF=0.5913;AMR_AF=0.8847;AFR_AF=0.9486;EUR_AF=0.8708;SAS_AF=0.7117;AA=T|||;VT=SNP
2	57893970	rs1918457	G	T	100	PASS	AC=879;AF=0.175519;AN=5008;NS=2504;DP=16257;EAS_AF=0.1528;AMR_AF=0.1945;AFR_AF=0.2428;EUR_AF=0.162;SAS_AF=0.1084;AA=G|||;VT=SNP
2	57894257	rs139633168	G	A	100	PASS	AC=715;AF=0.142772;AN=5008;NS=2504;DP=14686;EAS_AF=0.1141;AMR_AF=0.1888;AFR_AF=0.2307;EUR_AF=0.0616;SAS_AF=0.1043;AA=G|||;VT=SNP
2	57894308	rs143333274	C	A	100	PASS	AC=272;AF=0.0543131;AN=5008;NS=2504;DP=15750;EAS_AF=0.0208;AMR_AF=0.1614;AFR_AF=0.0242;EUR_AF=0.0487;SAS_AF=0.0593;AA=C|||;VT=SNP
2	57894674	rs702868	A	G	100	PASS	AC=4063;AF=0.811302;AN=5008;NS=2504;DP=16158;EAS_AF=0.6062;AMR_AF=0.9006;AFR_AF=0.9486;EUR_AF=0.8708;SAS_AF=0.7127;AA=G|||;VT=SNP
2	57895028	rs72802588	A	G	100	PASS	AC=748;AF=0.149361;AN=5008;NS=2504;DP=16177;EAS_AF=0.123;AMR_AF=0.196;AFR_AF=0.2269;EUR_AF=0.0726;SAS_AF=0.1176;AA=A|||;VT=SNP
2	57895044	rs73941626	A	T	100	PASS	AC=463;AF=0.0924521;AN=5008;NS=2504;DP=16018;EAS_AF=0.1022;AMR_AF=0.0303;AFR_AF=0.1997;EUR_AF=0.0209;SAS_AF=0.0552;AA=A|||;VT=SNP
2	57895092	rs72802590	C	T	100	PASS	AC=759;AF=0.151558;AN=5008;NS=2504;DP=15901;EAS_AF=0.123;AMR_AF=0.1945;AFR_AF=0.2413;EUR_AF=0.0686;SAS_AF=0.1145;AA=T|||;VT=SNP
2	57896101	rs143382399	T	A	100	PASS	AC=206;AF=0.0411342;AN=5008;NS=2504;DP=14476;EAS_AF=0.005;AMR_AF=0.1585;AFR_AF=0.0045;EUR_AF=0.0408;SAS_AF=0.045;AA=T|||;VT=SNP
2	57896249	rs820789	C	T	100	PASS	AC=1061;AF=0.211861;AN=5008;NS=2504;DP=11964;EAS_AF=0.1458;AMR_AF=0.3501;AFR_AF=0.025;EUR_AF=0.3887;SAS_AF=0.2526;AA=C|||;VT=SNP
2	57896756	rs1460256	G	A	100	PASS	AC=894;AF=0.178514;AN=5008;NS=2504;DP=14048;EAS_AF=0.1518;AMR_AF=0.1931;AFR_AF=0.2413;EUR_AF=0.163;SAS_AF=0.1268;AA=G|||;VT=SNP
2	57897077	rs820790	G	A	100	PASS	AC=4033;AF=0.805312;AN=5008;NS=2504;DP=15398;EAS_AF=0.5913;AMR_AF=0.8847;AFR_AF=0.9463;EUR_AF=0.8708;SAS_AF=0.7117;AA=A|||;VT=SNP
2	57897298	rs13032488	A	T	100	PASS	AC=1591;AF=0.317692;AN=5008;NS=2504;DP=15718;EAS_AF=0.2996;AMR_AF=0.2709;AFR_AF=0.3245;EUR_AF=0.3469;SAS_AF=0.3303;AA=A|||;VT=SNP
2	57897803	rs58220533	T	C	100	PASS	AC=747;AF=0.149161;AN=5008;NS=2504;DP=16591;EAS_AF=0.1508;AMR_AF=0.0793;AFR_AF=0.1293;EUR_AF=0.1769;SAS_AF=0.1953;AA=T|||;VT=SNP
2	57897886	rs10199564	T	C	100	PASS	AC=1705;AF=0.340455;AN=5008;NS=2504;DP=17034;EAS_AF=0.2798;AMR_AF=0.389;AFR_AF=0.5038;EUR_AF=0.2346;SAS_AF=0.2566;AA=C|||;VT=SNP
2	57898069	rs820792	C	A	100	PASS	AC=1084;AF=0.216454;AN=5008;NS=2504;DP=18842;EAS_AF=0.1448;AMR_AF=0.3516;AFR_AF=0.056;EUR_AF=0.3877;SAS_AF=0.2352;AA=C|||;VT=SNP
2	57898234	rs72802593	T	C	100	PASS	AC=262;AF=0.0523163;AN=5008;NS=2504;DP=17024;EAS_AF=0.0228;AMR_AF=0.1628;AFR_AF=0.0136;EUR_AF=0.0497;SAS_AF=0.0593;AA=T|||;VT=SNP
2	57898677	rs72802594	C	G	100	PASS	AC=770;AF=0.153754;AN=5008;NS=2504;DP=17221;EAS_AF=0.122;AMR_AF=0.196;AFR_AF=0.2632;EUR_AF=0.0606;SAS_AF=0.1043;AA=C|||;VT=SNP
2	57899062	rs2199271	A	C	100	PASS	AC=1661;AF=0.331669;AN=5008;NS=2504;DP=13806;EAS_AF=0.3026;AMR_AF=0.2752;AFR_AF=0.3676;EUR_AF=0.3509;SAS_AF=0.3333;AA=A|||;VT=SNP
2	57899383	rs820778	G	C	100	PASS	AC=1088;AF=0.217252;AN=5008;NS=2504;DP=14689;EAS_AF=0.1458;AMR_AF=0.3516;AFR_AF=0.056;EUR_AF=0.3897;SAS_AF=0.2362;AA=G|||;VT=SNP
2	57900166	rs75994698	T	C	100	PASS	AC=237;AF=0.0473243;AN=5008;NS=2504;DP=18577;EAS_AF=0.0179;AMR_AF=0.0447;AFR_AF=0.0688;EUR_AF=0.0716;SAS_AF=0.0256;AA=T|||;VT=SNP
2	57900921	rs57849110	C	A	100	PASS	AC=723;AF=0.144369;AN=5008;NS=2504;DP=17292;EAS_AF=0.122;AMR_AF=0.1902;AFR_AF=0.2352;EUR_AF=0.0577;SAS_AF=0.1012;AA=A|||;VT=SNP
2	57901344	rs702869	G	A	100	PASS	AC=1042;AF=0.208067;AN=5008;NS=2504;DP=18968;EAS_AF=0.1468;AMR_AF=0.3487;AFR_AF=0.025;EUR_AF=0.3877;SAS_AF=0.2342;AA=G|||;VT=SNP
2	57901385	rs10496073	A	G	100	PASS	AC=736;AF=0.146965;AN=5008;NS=2504;DP=18052;EAS_AF=0.123;AMR_AF=0.1902;AFR_AF=0.239;EUR_AF=0.0616;SAS_AF=0.1043;AA=A|||;VT=SNP
2	57901997	rs17049036	G	A	100	PASS	AC=669;AF=0.133586;AN=5008;NS=2504;DP=18224;EAS_AF=0.1141;AMR_AF=0.1844;AFR_AF=0.2027;EUR_AF=0.0577;SAS_AF=0.1022;AA=G|||;VT=SNP
2	57902013	rs10496074	A	G	100	PASS	AC=257;AF=0.0513179;AN=5008;NS=2504;DP=17787;EAS_AF=0.0208;AMR_AF=0.1614;AFR_AF=0.0136;EUR_AF=0.0477;SAS_AF=0.0593;AA=A|||;VT=SNP
2	57902128	rs11691853	C	G	100	PASS	AC=666;AF=0.132987;AN=5008;NS=2504;DP=18209;EAS_AF=0.1151;AMR_AF=0.1844;AFR_AF=0.2005;EUR_AF=0.0577;SAS_AF=0.1012;AA=C|||;VT=SNP
2	57902400	rs820779	G	A	100	PASS	AC=1041;AF=0.207867;AN=5008;NS=2504;DP=17940;EAS_AF=0.1458;AMR_AF=0.3487;AFR_AF=0.025;EUR_AF=0.3877;SAS_AF=0.2342;AA=G|||;VT=SNP
2	57902621	rs820780	C	A	100	PASS	AC=1037;AF=0.207069;AN=5008;NS=2504;DP=19127;EAS_AF=0.1448;AMR_AF=0.3458;AFR_AF=0.025;EUR_AF=0.3867;SAS_AF=0.2342;AA=C|||;VT=SNP
2	57902644	rs2204626	C	G	100	PASS	AC=1667;AF=0.332867;AN=5008;NS=2504;DP=18608;EAS_AF=0.2688;AMR_AF=0.3905;AFR_AF=0.4947;EUR_AF=0.2346;SAS_AF=0.2403;AA=G|||;VT=SNP
2	57902877	rs17049038	G	A	100	PASS	AC=677;AF=0.135184;AN=5008;NS=2504;DP=16039;EAS_AF=0.122;AMR_AF=0.1844;AFR_AF=0.2027;EUR_AF=0.0586;SAS_AF=0.1012;AA=G|||;VT=SNP
2	57903831	rs17049039	A	G	100	PASS	AC=1006;AF=0.200879;AN=5008;NS=2504;DP=16685;EAS_AF=0.1458;AMR_AF=0.245;AFR_AF=0.2965;EUR_AF=0.1421;SAS_AF=0.1575;AA=G|||;VT=SNP
2	57905132	rs820781	A	G	100	PASS	AC=1039;AF=0.207468;AN=5008;NS=2504;DP=12951;EAS_AF=0.1438;AMR_AF=0.3401;AFR_AF=0.0242;EUR_AF=0.3777;SAS_AF=0.2515;AA=A|||;VT=SNP
2	57905178	rs11688250	C	A	100	PASS	AC=840;AF=0.167732;AN=5008;NS=2504;DP=12105;EAS_AF=0.126;AMR_AF=0.1974;AFR_AF=0.3018;EUR_AF=0.0596;SAS_AF=0.1196;AA=C|||;VT=SNP
2	57905356	rs17207557	G	C	100	PASS	AC=684;AF=0.136581;AN=5008;NS=2504;DP=12905;EAS_AF=0.1518;AMR_AF=0.0793;AFR_AF=0.0779;EUR_AF=0.1849;SAS_AF=0.1912;AA=G|||;VT=SNP
2	57905695	rs1380697	T	C	100	PASS	AC=1787;AF=0.356829;AN=5008;NS=2504;DP=17915;EAS_AF=0.2966;AMR_AF=0.4078;AFR_AF=0.5522;EUR_AF=0.2346;SAS_AF=0.2444;AA=C|||;VT=SNP
2	57905759	rs1380698	A	G	100	PASS	AC=1931;AF=0.385583;AN=5008;NS=2504;DP=17216;EAS_AF=0.3145;AMR_AF=0.4481;AFR_AF=0.5537;EUR_AF=0.3052;SAS_AF=0.2699;AA=A|||;VT=SNP
2	57905815	rs17812960	A	G	100	PASS	AC=708;AF=0.141374;AN=5008;NS=2504;DP=17630;EAS_AF=0.1548;AMR_AF=0.0908;AFR_AF=0.0787;EUR_AF=0.1918;SAS_AF=0.1963;AA=A|||;VT=SNP
2	57905906	rs10469877	T	C	100	PASS	AC=915;AF=0.182708;AN=5008;NS=2504;DP=18883;EAS_AF=0.1528;AMR_AF=0.2003;AFR_AF=0.2489;EUR_AF=0.174;SAS_AF=0.1207;AA=T|||;VT=SNP
2	57906216	rs1380699	A	G	100	PASS	AC=945;AF=0.188698;AN=5008;NS=2504;DP=16979;EAS_AF=0.1429;AMR_AF=0.2349;AFR_AF=0.2746;EUR_AF=0.1312;SAS_AF=0.1462;AA=a|||;VT=SNP
2	57906836	rs11125726	T	C	100	PASS	AC=706;AF=0.140974;AN=5008;NS=2504;DP=16994;EAS_AF=0.1528;AMR_AF=0.0893;AFR_AF=0.0787;EUR_AF=0.1918;SAS_AF=0.1973;AA=T|||;VT=SNP
2	57906918	rs1471256	G	A	100	PASS	AC=886;AF=0.176917;AN=5008;NS=2504;DP=16307;EAS_AF=0.1528;AMR_AF=0.1931;AFR_AF=0.2474;EUR_AF=0.164;SAS_AF=0.1084;AA=G|||;VT=SNP
2	57907297	rs820782	T	G	100	PASS	AC=1446;AF=0.288738;AN=5008;NS=2504;DP=14947;EAS_AF=0.4256;AMR_AF=0.1758;AFR_AF=0.2882;EUR_AF=0.2018;SAS_AF=0.318;AA=T|||;VT=SNP
2	57907369	rs1460257	T	C	100	PASS	AC=1646;AF=0.328674;AN=5008;NS=2504;DP=16515;EAS_AF=0.2778;AMR_AF=0.3905;AFR_AF=0.4818;EUR_AF=0.2356;SAS_AF=0.226;AA=T|||;VT=SNP
2	57907600	rs6754038	T	C	100	PASS	AC=1642;AF=0.327875;AN=5008;NS=2504;DP=15717;EAS_AF=0.2788;AMR_AF=0.3905;AFR_AF=0.4796;EUR_AF=0.2346;SAS_AF=0.2249;AA=T|||;VT=SNP
2	57908194	rs2695616	G	A	100	PASS	AC=3966;AF=0.791933;AN=5008;NS=2504;DP=16136;EAS_AF=0.8522;AMR_AF=0.6571;AFR_AF=0.9758;EUR_AF=0.6233;SAS_AF=0.7505;AA=A|||;VT=SNP
2	57908482	rs28418278	T	C	100	PASS	AC=885;AF=0.176717;AN=5008;NS=2504;DP=13037;EAS_AF=0.1518;AMR_AF=0.1916;AFR_AF=0.2474;EUR_AF=0.165;SAS_AF=0.1084;AA=T|||;VT=SNP
2	57908491	rs34604665	G	C	100	PASS	AC=1632;AF=0.325879;AN=5008;NS=2504;DP=12897;EAS_AF=0.2738;AMR_AF=0.3862;AFR_AF=0.4788;EUR_AF=0.2326;SAS_AF=0.226;AA=G|||;VT=SNP
2	57908847	rs55638333	T	C	100	PASS	AC=1472;AF=0.29393;AN=5008;NS=2504;DP=15451;EAS_AF=0.4345;AMR_AF=0.1772;AFR_AF=0.298;EUR_AF=0.2028;SAS_AF=0.32;AA=T|||;VT=SNP
2	57909221	rs10518829	G	C	100	PASS	AC=431;AF=0.0860623;AN=5008;NS=2504;DP=18951;EAS_AF=0.0456;AMR_AF=0.1772;AFR_AF=0.0855;EUR_AF=0.0646;SAS_AF=0.0859;AA=G|||;VT=SNP
2	57909360	rs10496075	T	C	100	PASS	AC=1231;AF=0.245807;AN=5008;NS=2504;DP=17028;EAS_AF=0.2669;AMR_AF=0.17;AFR_AF=0.1732;EUR_AF=0.334;SAS_AF=0.2853;AA=T|||;VT=SNP
2	57909798	rs1563838	T	A	100	PASS	AC=1010;AF=0.201677;AN=5008;NS=2504;DP=16878;EAS_AF=0.1974;AMR_AF=0.2839;AFR_AF=0.32;EUR_AF=0.0726;SAS_AF=0.1207;AA=T|||;VT=SNP
2	57909910	rs55985603	C	A	100	PASS	AC=825;AF=0.164736;AN=5008;NS=2504;DP=18227;EAS_AF=0.249;AMR_AF=0.1441;AFR_AF=0.0802;EUR_AF=0.1441;SAS_AF=0.228;AA=C|||;VT=SNP
2	57910478	rs17049053	T	C	100	PASS	AC=529;AF=0.105631;AN=5008;NS=2504;DP=17428;EAS_AF=0.1657;AMR_AF=0.1153;AFR_AF=0.1331;EUR_AF=0.0388;SAS_AF=0.0685;AA=T|||;VT=SNP
2	57911155	rs7602685	G	A	100	PASS	AC=1005;AF=0.200679;AN=5008;NS=2504;DP=18116;EAS_AF=0.123;AMR_AF=0.0778;AFR_AF=0.5015;EUR_AF=0.0954;SAS_AF=0.0695;AA=A|||;VT=SNP
2	57911270	rs10191885	A	G	100	PASS	AC=732;AF=0.146166;AN=5008;NS=2504;DP=18188;EAS_AF=0.1657;AMR_AF=0.1225;AFR_AF=0.2829;EUR_AF=0.0378;SAS_AF=0.0695;AA=A|||;VT=SNP
2	57911780	rs74999644	C	T	100	PASS	AC=809;AF=0.161542;AN=5008;NS=2504;DP=15400;EAS_AF=0.122;AMR_AF=0.0692;AFR_AF=0.3676;EUR_AF=0.0944;SAS_AF=0.0583;AA=C|||;VT=SNP
2	57911833	rs146605118	G	A	100	PASS	AC=67;AF=0.0133786;AN=5008;NS=2504;DP=15209;EAS_AF=0.0109;AMR_AF=0.0159;AFR_AF=0.0091;EUR_AF=0.0189;SAS_AF=0.0143;AA=G|||;VT=SNP
2	57911867	rs17049058	A	G	100	PASS	AC=1041;AF=0.207867;AN=5008;NS=2504;DP=14382;EAS_AF=0.123;AMR_AF=0.0807;AFR_AF=0.5272;EUR_AF=0.0954;SAS_AF=0.0695;AA=G|||;VT=SNP
2	57912546	rs112623349	A	T	100	PASS	AC=808;AF=0.161342;AN=5008;NS=2504;DP=17951;EAS_AF=0.122;AMR_AF=0.0692;AFR_AF=0.3669;EUR_AF=0.0944;SAS_AF=0.0583;AA=A|||;VT=SNP
2	57912777	rs6759349	C	T	100	PASS	AC=808;AF=0.161342;AN=5008;NS=2504;DP=17975;EAS_AF=0.121;AMR_AF=0.0706;AFR_AF=0.3661;EUR_AF=0.0944;SAS_AF=0.0593;AA=C|||;VT=SNP
2	57913621	rs2061517	G	A	100	PASS	AC=2059;AF=0.411142;AN=5008;NS=2504;DP=19848;EAS_AF=0.3065;AMR_AF=0.3617;AFR_AF=0.8608;EUR_AF=0.168;SAS_AF=0.1963;AA=A|||;VT=SNP
2	57914065	rs57688493	A	G	100	PASS	AC=1045;AF=0.208666;AN=5008;NS=2504;DP=16661;EAS_AF=0.1478;AMR_AF=0.2205;AFR_AF=0.3752;EUR_AF=0.1322;SAS_AF=0.1166;AA=A|||;VT=SNP
2	57914890	rs10208463	C	G	100	PASS	AC=1048;AF=0.209265;AN=5008;NS=2504;DP=17342;EAS_AF=0.1478;AMR_AF=0.2219;AFR_AF=0.3775;EUR_AF=0.1302;SAS_AF=0.1176;AA=G|||;VT=SNP
2	57914905	rs10173805	T	C	100	PASS	AC=1048;AF=0.209265;AN=5008;NS=2504;DP=16891;EAS_AF=0.1478;AMR_AF=0.2219;AFR_AF=0.3775;EUR_AF=0.1302;SAS_AF=0.1176;AA=C|||;VT=SNP
2	57915038	rs7594973	C	T	100	PASS	AC=539;AF=0.107628;AN=5008;NS=2504;DP=18929;EAS_AF=0.0625;AMR_AF=0.183;AFR_AF=0.1422;EUR_AF=0.0905;SAS_AF=0.0716;AA=N|||;VT=SNP
2	57915126	rs10187352	A	T	100	PASS	AC=1044;AF=0.208466;AN=5008;NS=2504;DP=20940;EAS_AF=0.1478;AMR_AF=0.2205;AFR_AF=0.3759;EUR_AF=0.1302;SAS_AF=0.1166;AA=A|||;VT=SNP
2	57915368	rs13432800	G	A	100	PASS	AC=1038;AF=0.207268;AN=5008;NS=2504;DP=17853;EAS_AF=0.1468;AMR_AF=0.219;AFR_AF=0.3737;EUR_AF=0.1292;SAS_AF=0.1166;AA=G|||;VT=SNP
2	57915635	rs11679510	T	C	100	PASS	AC=1278;AF=0.255192;AN=5008;NS=2504;DP=19884;EAS_AF=0.1488;AMR_AF=0.232;AFR_AF=0.5356;EUR_AF=0.1322;SAS_AF=0.1288;AA=C|||;VT=SNP
2	57915664	rs13395477	T	G	100	PASS	AC=1047;AF=0.209065;AN=5008;NS=2504;DP=19401;EAS_AF=0.1478;AMR_AF=0.2248;AFR_AF=0.3759;EUR_AF=0.1302;SAS_AF=0.1166;AA=G|||;VT=SNP
2	57916793	rs10180326	T	A	100	PASS	AC=1045;AF=0.208666;AN=5008;NS=2504;DP=15680;EAS_AF=0.1468;AMR_AF=0.2205;AFR_AF=0.3752;EUR_AF=0.1322;SAS_AF=0.1176;AA=T|||;VT=SNP
2	57917012	rs10168059	C	A	100	PASS	AC=566;AF=0.113019;AN=5008;NS=2504;DP=18469;EAS_AF=0.0843;AMR_AF=0.0389;AFR_AF=0.2784;EUR_AF=0.0417;SAS_AF=0.045;AA=C|||;VT=SNP
2	57917222	rs9789400	C	T	100	PASS	AC=1054;AF=0.210463;AN=5008;NS=2504;DP=19183;EAS_AF=0.1806;AMR_AF=0.3372;AFR_AF=0.0318;EUR_AF=0.3648;SAS_AF=0.2342;AA=C|||;VT=SNP
2	57917820	rs13402858	T	C	100	PASS	AC=1050;AF=0.209665;AN=5008;NS=2504;DP=17715;EAS_AF=0.1468;AMR_AF=0.2219;AFR_AF=0.3767;EUR_AF=0.1332;SAS_AF=0.1186;AA=T|||;VT=SNP
2	57918077	rs10186336	T	G	100	PASS	AC=1050;AF=0.209665;AN=5008;NS=2504;DP=17165;EAS_AF=0.1468;AMR_AF=0.2219;AFR_AF=0.3759;EUR_AF=0.1332;SAS_AF=0.1196;AA=G|||;VT=SNP
2	57918498	rs10186774	T	A	100	PASS	AC=1043;AF=0.208267;AN=5008;NS=2504;DP=18580;EAS_AF=0.1448;AMR_AF=0.2219;AFR_AF=0.3744;EUR_AF=0.1332;SAS_AF=0.1166;AA=A|||;VT=SNP
2	57919517	rs4672221	T	A	100	PASS	AC=3155;AF=0.629992;AN=5008;NS=2504;DP=18532;EAS_AF=0.495;AMR_AF=0.6988;AFR_AF=0.9039;EUR_AF=0.5368;SAS_AF=0.4458;AA=A|||;VT=SNP
2	57921232	rs10196493	T	C	100	PASS	AC=3981;AF=0.794928;AN=5008;NS=2504;DP=19201;EAS_AF=0.754;AMR_AF=0.8329;AFR_AF=0.966;EUR_AF=0.674;SAS_AF=0.7035;AA=C|||;VT=SNP
2	57921446	rs12474313	T	C	100	PASS	AC=660;AF=0.131789;AN=5008;NS=2504;DP=18005;EAS_AF=0.1647;AMR_AF=0.1138;AFR_AF=0.2284;EUR_AF=0.0378;SAS_AF=0.0767;AA=T|||;VT=SNP
2	57922033	rs6732639	T	C	100	PASS	AC=1432;AF=0.285942;AN=5008;NS=2504;DP=17410;EAS_AF=0.251;AMR_AF=0.1744;AFR_AF=0.6467;EUR_AF=0.0815;SAS_AF=0.1237;AA=T|||;VT=SNP
2	57922346	rs17049066	A	G	100	PASS	AC=220;AF=0.0439297;AN=5008;NS=2504;DP=18310;EAS_AF=0.0228;AMR_AF=0.1455;AFR_AF=0.0023;EUR_AF=0.0388;SAS_AF=0.0552;AA=A|||;VT=SNP
2	57923006	rs13012916	T	G	100	PASS	AC=1091;AF=0.217851;AN=5008;NS=2504;DP=17050;EAS_AF=0.1825;AMR_AF=0.3329;AFR_AF=0.0446;EUR_AF=0.3728;SAS_AF=0.2474;AA=T|||;VT=SNP
2	57923110	rs10166717	A	T	100	PASS	AC=1432;AF=0.285942;AN=5008;NS=2504;DP=16894;EAS_AF=0.25;AMR_AF=0.1758;AFR_AF=0.6498;EUR_AF=0.0805;SAS_AF=0.1207;AA=A|||;VT=SNP
2	57923412	rs72804522	G	A	100	PASS	AC=264;AF=0.0527157;AN=5008;NS=2504;DP=19640;EAS_AF=0.0248;AMR_AF=0.1499;AFR_AF=0.034;EUR_AF=0.0348;SAS_AF=0.0562;AA=G|||;VT=SNP
2	57924300	rs13394969	C	G	100	PASS	AC=723;AF=0.144369;AN=5008;NS=2504;DP=22318;EAS_AF=0.123;AMR_AF=0.0692;AFR_AF=0.3003;EUR_AF=0.0954;SAS_AF=0.0593;AA=C|||;VT=SNP
2	57924952	rs13395805	G	A	100	PASS	AC=785;AF=0.156749;AN=5008;NS=2504;DP=21093;EAS_AF=0.0863;AMR_AF=0.0519;AFR_AF=0.4365;EUR_AF=0.0417;SAS_AF=0.044;AA=G|||;VT=SNP
2	57925603	rs7563127	G	C	100	PASS	AC=2077;AF=0.414736;AN=5008;NS=2504;DP=21016;EAS_AF=0.3135;AMR_AF=0.3631;AFR_AF=0.8631;EUR_AF=0.169;SAS_AF=0.2025;AA=C|||;VT=SNP
2	57925805	rs35172567	A	T	100	PASS	AC=1073;AF=0.214257;AN=5008;NS=2504;DP=19837;EAS_AF=0.1776;AMR_AF=0.3329;AFR_AF=0.0431;EUR_AF=0.3698;SAS_AF=0.2393;AA=A|||;VT=SNP
2	57925889	rs11125727	G	T	100	PASS	AC=1598;AF=0.319089;AN=5008;NS=2504;DP=20534;EAS_AF=0.2034;AMR_AF=0.4957;AFR_AF=0.2595;EUR_AF=0.4046;SAS_AF=0.3057;AA=T|||;VT=SNP
2	57926859	rs72804525	G	A	100	PASS	AC=216;AF=0.043131;AN=5008;NS=2504;DP=16678;EAS_AF=0.0228;AMR_AF=0.147;AFR_AF=0.0023;EUR_AF=0.0348;SAS_AF=0.0542;AA=G|||;VT=SNP
2	57927042	rs10207248	A	G	100	PASS	AC=1565;AF=0.3125;AN=5008;NS=2504;DP=20552;EAS_AF=0.2867;AMR_AF=0.2075;AFR_AF=0.6467;EUR_AF=0.1402;SAS_AF=0.1391;AA=A|||;VT=SNP
2	57928260	rs13409341	C	A	100	PASS	AC=2079;AF=0.415136;AN=5008;NS=2504;DP=17344;EAS_AF=0.3115;AMR_AF=0.3631;AFR_AF=0.8669;EUR_AF=0.169;SAS_AF=0.2014;AA=A|||;VT=SNP
2	57929045	rs10190650	G	A	100	PASS	AC=769;AF=0.153554;AN=5008;NS=2504;DP=16977;EAS_AF=0.1101;AMR_AF=0.0706;AFR_AF=0.3457;EUR_AF=0.0944;SAS_AF=0.0583;AA=G|||;VT=SNP
2	57929795	rs12997934	C	G	100	PASS	AC=1760;AF=0.351438;AN=5008;NS=2504;DP=19160;EAS_AF=0.246;AMR_AF=0.5432;AFR_AF=0.2595;EUR_AF=0.4732;SAS_AF=0.3231;AA=G|||;VT=SNP
2	57929951	rs13427078	T	C	100	PASS	AC=507;AF=0.101238;AN=5008;NS=2504;DP=17479;EAS_AF=0.1627;AMR_AF=0.1081;AFR_AF=0.1089;EUR_AF=0.0467;SAS_AF=0.0787;AA=T|||;VT=SNP
2	57930015	rs10193760	C	T	100	PASS	AC=3197;AF=0.638379;AN=5008;NS=2504;DP=15366;EAS_AF=0.497;AMR_AF=0.7161;AFR_AF=0.9123;EUR_AF=0.5557;SAS_AF=0.4438;AA=T|||;VT=SNP
2	57930733	rs12105506	G	C	100	PASS	AC=1473;AF=0.294129;AN=5008;NS=2504;DP=19145;EAS_AF=0.25;AMR_AF=0.1772;AFR_AF=0.6717;EUR_AF=0.0895;SAS_AF=0.1227;AA=G|||;VT=SNP
2	57930971	rs1350691	A	T	100	PASS	AC=4361;AF=0.870807;AN=5008;NS=2504;DP=19609;EAS_AF=0.8343;AMR_AF=0.9236;AFR_AF=0.9811;EUR_AF=0.8181;SAS_AF=0.7761;AA=t|||;VT=SNP
2	57931347	rs35577149	T	C	100	PASS	AC=1126;AF=0.22484;AN=5008;NS=2504;DP=20847;EAS_AF=0.1984;AMR_AF=0.3516;AFR_AF=0.0333;EUR_AF=0.3887;SAS_AF=0.2526;AA=T|||;VT=SNP
2	57931406	rs11674034	T	C	100	PASS	AC=385;AF=0.076877;AN=5008;NS=2504;DP=20482;EAS_AF=0.0625;AMR_AF=0.1801;AFR_AF=0.031;EUR_AF=0.0885;SAS_AF=0.0685;AA=T|||;VT=SNP
2	57931652	rs11690473	C	A	100	PASS	AC=227;AF=0.0453275;AN=5008;NS=2504;DP=20381;EAS_AF=0.0258;AMR_AF=0.1484;AFR_AF=0.0061;EUR_AF=0.0368;SAS_AF=0.0542;AA=C|||;VT=SNP
2	57931766	rs2871779	T	C	100	PASS	AC=1845;AF=0.368411;AN=5008;NS=2504;DP=21022;EAS_AF=0.2619;AMR_AF=0.5519;AFR_AF=0.298;EUR_AF=0.4751;SAS_AF=0.3333;AA=C|||;VT=SNP
2	57932318	rs17227355	T	C	100	PASS	AC=386;AF=0.0770767;AN=5008;NS=2504;DP=14761;EAS_AF=0.0625;AMR_AF=0.1787;AFR_AF=0.0303;EUR_AF=0.0905;SAS_AF=0.0695;AA=T|||;VT=SNP
2	57932333	rs11691978	G	A	100	PASS	AC=665;AF=0.132788;AN=5008;NS=2504;DP=14891;EAS_AF=0.1627;AMR_AF=0.121;AFR_AF=0.2179;EUR_AF=0.0477;SAS_AF=0.0828;AA=G|||;VT=SNP
2	57932820	rs6740359	G	A	100	PASS	AC=1102;AF=0.220048;AN=5008;NS=2504;DP=18113;EAS_AF=0.1855;AMR_AF=0.3516;AFR_AF=0.0333;EUR_AF=0.3847;SAS_AF=0.2454;AA=G|||;VT=SNP
2	57933838	rs72804529	G	A	100	PASS	AC=255;AF=0.0509185;AN=5008;NS=2504;DP=3738;EAS_AF=0.0258;AMR_AF=0.1513;AFR_AF=0.0257;EUR_AF=0.0358;SAS_AF=0.0552;AA=G|||;VT=SNP
2	57933881	rs3732135	G	A	100	PASS	AC=767;AF=0.153155;AN=5008;NS=2504;DP=13236;EAS_AF=0.1101;AMR_AF=0.072;AFR_AF=0.3434;EUR_AF=0.0944;SAS_AF=0.0583;AA=G|||;VT=SNP
2	57934055	rs13026414	C	T	100	PASS	AC=1125;AF=0.224641;AN=5008;NS=2504;DP=20427;EAS_AF=0.1865;AMR_AF=0.353;AFR_AF=0.0446;EUR_AF=0.3857;SAS_AF=0.2505;AA=C|||;VT=SNP
2	57934120	rs2871780	T	C	100	PASS	AC=1526;AF=0.304712;AN=5008;NS=2504;DP=18913;EAS_AF=0.2133;AMR_AF=0.513;AFR_AF=0.174;EUR_AF=0.4225;SAS_AF=0.3067;AA=T|||;VT=SNP
2	57934621	rs10192425	C	A	100	PASS	AC=646;AF=0.128994;AN=5008;NS=2504;DP=15483;EAS_AF=0.0754;AMR_AF=0.0447;AFR_AF=0.3419;EUR_AF=0.0437;SAS_AF=0.044;AA=C|||;VT=SNP
2	57934977	rs142585662	A	T	100	PASS	AC=343;AF=0.0684904;AN=5008;NS=2504;DP=12807;EAS_AF=0.1627;AMR_AF=0.085;AFR_AF=0.0053;EUR_AF=0.0388;SAS_AF=0.0757;AA=A|||;VT=SNP
2	57935537	rs77810637	T	C	100	PASS	AC=155;AF=0.0309505;AN=5008;NS=2504;DP=18998;EAS_AF=0.0357;AMR_AF=0.0317;AFR_AF=0.0227;EUR_AF=0.0527;SAS_AF=0.0143;AA=T|||;VT=SNP
2	57935873	rs6731365	G	A	100	PASS	AC=2065;AF=0.41234;AN=5008;NS=2504;DP=18816;EAS_AF=0.2976;AMR_AF=0.3631;AFR_AF=0.8669;EUR_AF=0.17;SAS_AF=0.2004;AA=g|||;VT=SNP
2	57936438	rs34793921	T	A	100	PASS	AC=435;AF=0.086861;AN=5008;NS=2504;DP=16198;EAS_AF=0.0595;AMR_AF=0.1816;AFR_AF=0.0703;EUR_AF=0.0885;SAS_AF=0.0685;AA=T|||;VT=SNP
2	57937373	rs17227657	T	C	100	PASS	AC=379;AF=0.0756789;AN=5008;NS=2504;DP=18958;EAS_AF=0.0585;AMR_AF=0.1801;AFR_AF=0.0287;EUR_AF=0.0885;SAS_AF=0.0695;AA=T|||;VT=SNP
2	57937744	rs11125728	C	T	100	PASS	AC=1758;AF=0.351038;AN=5008;NS=2504;DP=19118;EAS_AF=0.2202;AMR_AF=0.549;AFR_AF=0.2708;EUR_AF=0.4702;SAS_AF=0.3313;AA=T|||;VT=SNP
2	57938350	rs746274	C	T	100	PASS	AC=1764;AF=0.352236;AN=5008;NS=2504;DP=21087;EAS_AF=0.2222;AMR_AF=0.5461;AFR_AF=0.2723;EUR_AF=0.4732;SAS_AF=0.3323;AA=T|||;VT=SNP
2	57938354	rs746275	C	T	100	PASS	AC=1763;AF=0.352037;AN=5008;NS=2504;DP=21081;EAS_AF=0.2222;AMR_AF=0.5461;AFR_AF=0.2716;EUR_AF=0.4732;SAS_AF=0.3323;AA=T|||;VT=SNP
2	57939866	rs60871650	G	A	100	PASS	AC=1321;AF=0.263778;AN=5008;NS=2504;DP=18053;EAS_AF=0.2371;AMR_AF=0.1614;AFR_AF=0.587;EUR_AF=0.0835;SAS_AF=0.1125;AA=G|||;VT=SNP
2	57940446	rs2276680	T	C	100	PASS	AC=487;AF=0.0972444;AN=5008;NS=2504;DP=20230;EAS_AF=0.1637;AMR_AF=0.1023;AFR_AF=0.1089;EUR_AF=0.0398;SAS_AF=0.0685;AA=T|||;VT=SNP
2	57940769	rs7572903	A	G	100	PASS	AC=1484;AF=0.296326;AN=5008;NS=2504;DP=20382;EAS_AF=0.2817;AMR_AF=0.196;AFR_AF=0.6104;EUR_AF=0.1342;SAS_AF=0.1247;AA=A|||;VT=SNP
2	57941185	rs11885093	C	T	100	PASS	AC=1581;AF=0.315695;AN=5008;NS=2504;DP=18001;EAS_AF=0.3036;AMR_AF=0.4135;AFR_AF=0.1725;EUR_AF=0.4215;SAS_AF=0.3436;AA=C|||;VT=SNP
2	57941287	rs1380703	A	G	100	PASS	AC=1754;AF=0.35024;AN=5008;NS=2504;DP=18660;EAS_AF=0.5377;AMR_AF=0.3228;AFR_AF=0.0862;EUR_AF=0.3867;SAS_AF=0.4959;AA=A|||;VT=SNP
2	57941416	rs6712575	T	C	100	PASS	AC=2388;AF=0.476837;AN=5008;NS=2504;DP=19304;EAS_AF=0.2202;AMR_AF=0.3919;AFR_AF=0.7579;EUR_AF=0.4125;SAS_AF=0.4877;AA=C|||;VT=SNP
2	57941470	rs6712687	T	G	100	PASS	AC=1702;AF=0.339856;AN=5008;NS=2504;DP=19098;EAS_AF=0.0843;AMR_AF=0.2896;AFR_AF=0.6725;EUR_AF=0.2903;SAS_AF=0.2403;AA=G|||;VT=SNP
2	57941515	rs13386412	C	T	100	PASS	AC=327;AF=0.0652955;AN=5008;NS=2504;DP=19175;EAS_AF=0.0218;AMR_AF=0.0476;AFR_AF=0.1498;EUR_AF=0.0288;SAS_AF=0.046;AA=T|||;VT=SNP
2	57941597	rs12612495	C	T	100	PASS	AC=891;AF=0.177915;AN=5008;NS=2504;DP=19331;EAS_AF=0.2659;AMR_AF=0.1124;AFR_AF=0.146;EUR_AF=0.169;SAS_AF=0.1861;AA=C|||;VT=SNP
2	57942021	rs12612649	G	A	100	PASS	AC=262;AF=0.0523163;AN=5008;NS=2504;DP=16757;EAS_AF=0.0992;AMR_AF=0.0331;AFR_AF=0.0726;EUR_AF=0.0209;SAS_AF=0.0225;AA=G|||;VT=SNP
2	57942241	rs75545859	A	T	100	PASS	AC=640;AF=0.127796;AN=5008;NS=2504;DP=17239;EAS_AF=0.0992;AMR_AF=0.1225;AFR_AF=0.121;EUR_AF=0.167;SAS_AF=0.1299;AA=A|||;VT=SNP
2	57942325	rs7606466	C	G	100	PASS	AC=2695;AF=0.538139;AN=5008;NS=2504;DP=16849;EAS_AF=0.5327;AMR_AF=0.5447;AFR_AF=0.5545;EUR_AF=0.5427;SAS_AF=0.5123;AA=C|||;VT=SNP
2	57942987	rs10496076	T	C	100	PASS	AC=2920;AF=0.583067;AN=5008;NS=2504;DP=21166;EAS_AF=0.6339;AMR_AF=0.6196;AFR_AF=0.4985;EUR_AF=0.6243;SAS_AF=0.5767;AA=T|||;VT=SNP
2	57943044	rs10496077	T	C	100	PASS	AC=582;AF=0.116214;AN=5008;NS=2504;DP=18837;EAS_AF=0.1925;AMR_AF=0.1023;AFR_AF=0.0946;EUR_AF=0.0964;SAS_AF=0.0971;AA=T|||;VT=SNP
2	57943567	rs2125924	T	C	100	PASS	AC=2345;AF=0.468251;AN=5008;NS=2504;DP=16309;EAS_AF=0.4544;AMR_AF=0.5159;AFR_AF=0.3971;EUR_AF=0.5268;SAS_AF=0.4847;AA=T|||;VT=SNP
2	57945522	rs6720888	A	G	100	PASS	AC=3387;AF=0.676318;AN=5008;NS=2504;DP=18401;EAS_AF=0.6319;AMR_AF=0.6412;AFR_AF=0.8359;EUR_AF=0.6223;SAS_AF=0.5869;AA=G|||;VT=SNP
2	57947440	rs13402331	T	C	100	PASS	AC=3563;AF=0.711462;AN=5008;NS=2504;DP=17151;EAS_AF=0.6359;AMR_AF=0.6513;AFR_AF=0.9644;EUR_AF=0.6193;SAS_AF=0.5849;AA=C|||;VT=SNP
2	57948003	rs17049085	T	C	100	PASS	AC=663;AF=0.132388;AN=5008;NS=2504;DP=18222;EAS_AF=0.1925;AMR_AF=0.1311;AFR_AF=0.1067;EUR_AF=0.1233;SAS_AF=0.1155;AA=t|||;VT=SNP
2	57948635	rs13418015	A	G	100	PASS	AC=3560;AF=0.710863;AN=5008;NS=2504;DP=18645;EAS_AF=0.6359;AMR_AF=0.6513;AFR_AF=0.9607;EUR_AF=0.6203;SAS_AF=0.5859;AA=G|||;VT=SNP
2	57950104	rs10180540	G	A	100	PASS	AC=369;AF=0.0736821;AN=5008;NS=2504;DP=18453;EAS_AF=0.0744;AMR_AF=0.0504;AFR_AF=0.0764;EUR_AF=0.0577;SAS_AF=0.1022;AA=G|||;VT=SNP
2	57950346	rs4671319	G	A	100	PASS	AC=2772;AF=0.553514;AN=5008;NS=2504;DP=18850;EAS_AF=0.4286;AMR_AF=0.5375;AFR_AF=0.7292;EUR_AF=0.5199;SAS_AF=0.4908;AA=A|||;VT=SNP
2	57951208	rs10196378	T	G	100	PASS	AC=3435;AF=0.685903;AN=5008;NS=2504;DP=13986;EAS_AF=0.6369;AMR_AF=0.6484;AFR_AF=0.8661;EUR_AF=0.6223;SAS_AF=0.5849;AA=G|||;VT=SNP
2	57952870	rs2290867	A	C	100	PASS	AC=3558;AF=0.710463;AN=5008;NS=2504;DP=21745;EAS_AF=0.6369;AMR_AF=0.6513;AFR_AF=0.9614;EUR_AF=0.6193;SAS_AF=0.5828;AA=C|||;VT=SNP
2	57953600	rs58218705	C	T	100	PASS	AC=390;AF=0.0778754;AN=5008;NS=2504;DP=17930;EAS_AF=0.1339;AMR_AF=0.0389;AFR_AF=0.0673;EUR_AF=0.0726;SAS_AF=0.0675;AA=C|||;VT=SNP
2	57956088	rs13025126	G	A	100	PASS	AC=1370;AF=0.273562;AN=5008;NS=2504;DP=18810;EAS_AF=0.3323;AMR_AF=0.3761;AFR_AF=0.0333;EUR_AF=0.3748;SAS_AF=0.3609;AA=G|||;VT=SNP
2	57956891	rs10196100	T	C	100	PASS	AC=644;AF=0.128594;AN=5008;NS=2504;DP=11898;EAS_AF=0.0982;AMR_AF=0.1254;AFR_AF=0.1278;EUR_AF=0.166;SAS_AF=0.1247;AA=T|||;VT=SNP
2	57957572	rs10186791	G	A	100	PASS	AC=3295;AF=0.657947;AN=5008;NS=2504;DP=19513;EAS_AF=0.621;AMR_AF=0.6383;AFR_AF=0.7806;EUR_AF=0.6163;SAS_AF=0.5869;AA=A|||;VT=SNP
2	57958349	rs72618691	T	C	100	PASS	AC=364;AF=0.0726837;AN=5008;NS=2504;DP=17027;EAS_AF=0.249;AMR_AF=0.0072;AFR_AF=0;EUR_AF=0.0229;SAS_AF=0.0869;AA=T|||;VT=SNP
2	57959287	rs55873931	C	T	100	PASS	AC=548;AF=0.109425;AN=5008;NS=2504;DP=17532;EAS_AF=0.1756;AMR_AF=0.1023;AFR_AF=0.09;EUR_AF=0.0964;SAS_AF=0.0859;AA=C|||;VT=SNP
2	57961229	rs41335055	C	T	100	PASS	AC=372;AF=0.0742812;AN=5008;NS=2504;DP=21833;EAS_AF=0.0794;AMR_AF=0.0504;AFR_AF=0.0779;EUR_AF=0.0577;SAS_AF=0.0982;AA=C|||;VT=SNP
2	57961424	rs12463563	T	G	100	PASS	AC=136;AF=0.0271565;AN=5008;NS=2504;DP=21488;EAS_AF=0.0437;AMR_AF=0.062;AFR_AF=0.0061;EUR_AF=0.0239;SAS_AF=0.0174;AA=T|||;VT=SNP
2	57961602	rs13011472	C	G	100	PASS	AC=1760;AF=0.351438;AN=5008;NS=2504;DP=21530;EAS_AF=0.3562;AMR_AF=0.4452;AFR_AF=0.1793;EUR_AF=0.4702;SAS_AF=0.3906;AA=C|||;VT=SNP
2	57967563	rs6709720	A	G	100	PASS	AC=2918;AF=0.582668;AN=5008;NS=2504;DP=16162;EAS_AF=0.619;AMR_AF=0.621;AFR_AF=0.5068;EUR_AF=0.6243;SAS_AF=0.5777;AA=A|||;VT=SNP
2	57970943	rs6722461	A	G	100	PASS	AC=3042;AF=0.607428;AN=5008;NS=2504;DP=19655;EAS_AF=0.619;AMR_AF=0.5908;AFR_AF=0.6377;EUR_AF=0.5944;SAS_AF=0.5798;AA=G|||;VT=SNP
2	57971343	rs2125925	A	G	100	PASS	AC=3398;AF=0.678514;AN=5008;NS=2504;DP=17251;EAS_AF=0.6171;AMR_AF=0.647;AFR_AF=0.854;EUR_AF=0.6252;SAS_AF=0.5818;AA=G|||;VT=SNP
2	57972611	rs17049105	A	G	100	PASS	AC=588;AF=0.117412;AN=5008;NS=2504;DP=16493;EAS_AF=0.1865;AMR_AF=0.1037;AFR_AF=0.1044;EUR_AF=0.0974;SAS_AF=0.0941;AA=A|||;VT=SNP
2	57972834	rs13002041	C	A	100	PASS	AC=2911;AF=0.58127;AN=5008;NS=2504;DP=17360;EAS_AF=0.6181;AMR_AF=0.6225;AFR_AF=0.5038;EUR_AF=0.6233;SAS_AF=0.5757;AA=C|||;VT=SNP
2	57973344	rs3886275	A	C	100	PASS	AC=3077;AF=0.614417;AN=5008;NS=2504;DP=17611;EAS_AF=0.619;AMR_AF=0.6268;AFR_AF=0.6203;EUR_AF=0.6233;SAS_AF=0.5838;AA=C|||;VT=SNP
2	57973452	rs717817	C	T	100	PASS	AC=3110;AF=0.621006;AN=5008;NS=2504;DP=17730;EAS_AF=0.619;AMR_AF=0.6326;AFR_AF=0.6422;EUR_AF=0.6233;SAS_AF=0.5838;AA=T|||;VT=SNP
2	57973818	rs7557715	C	T	100	PASS	AC=3731;AF=0.745008;AN=5008;NS=2504;DP=15666;EAS_AF=0.7282;AMR_AF=0.6758;AFR_AF=0.972;EUR_AF=0.6441;SAS_AF=0.6084;AA=T|||;VT=SNP
2	57974429	rs7567497	A	T	100	PASS	AC=3098;AF=0.61861;AN=5008;NS=2504;DP=15811;EAS_AF=0.62;AMR_AF=0.6282;AFR_AF=0.6346;EUR_AF=0.6233;SAS_AF=0.5838;AA=T|||;VT=SNP
2	57974646	rs72804548	T	C	100	PASS	AC=777;AF=0.155152;AN=5008;NS=2504;DP=16967;EAS_AF=0.3383;AMR_AF=0.2061;AFR_AF=0.0749;EUR_AF=0.0974;SAS_AF=0.0982;AA=T|||;VT=SNP
2	57974788	rs79333307	A	G	100	PASS	AC=663;AF=0.132388;AN=5008;NS=2504;DP=17070;EAS_AF=0.0952;AMR_AF=0.1297;AFR_AF=0.1392;EUR_AF=0.17;SAS_AF=0.1247;AA=A|||;VT=SNP
2	57975170	rs11125729	T	C	100	PASS	AC=3136;AF=0.626198;AN=5008;NS=2504;DP=17080;EAS_AF=0.619;AMR_AF=0.6354;AFR_AF=0.6596;EUR_AF=0.6233;SAS_AF=0.5849;AA=C|||;VT=SNP
2	57975524	rs11679364	T	G	100	PASS	AC=3127;AF=0.624401;AN=5008;NS=2504;DP=16793;EAS_AF=0.62;AMR_AF=0.6354;AFR_AF=0.6589;EUR_AF=0.6243;SAS_AF=0.5746;AA=T|||;VT=SNP
2	57975714	rs57681866	G	A	100	PASS	AC=402;AF=0.0802716;AN=5008;NS=2504;DP=19819;EAS_AF=0.0774;AMR_AF=0.0533;AFR_AF=0.0968;EUR_AF=0.0596;SAS_AF=0.1012;AA=G|||;VT=SNP
2	57978543	rs17049110	A	G	100	PASS	AC=587;AF=0.117212;AN=5008;NS=2504;DP=18563;EAS_AF=0.1865;AMR_AF=0.1037;AFR_AF=0.1029;EUR_AF=0.0984;SAS_AF=0.0941;AA=T|||;VT=SNP
2	57978620	rs17049112	T	C	100	PASS	AC=589;AF=0.117612;AN=5008;NS=2504;DP=18732;EAS_AF=0.1865;AMR_AF=0.1037;AFR_AF=0.1044;EUR_AF=0.0984;SAS_AF=0.0941;AA=T|||;VT=SNP
2	57978858	rs1460255	T	C	100	PASS	AC=3741;AF=0.747005;AN=5008;NS=2504;DP=18221;EAS_AF=0.7302;AMR_AF=0.6787;AFR_AF=0.9713;EUR_AF=0.6501;SAS_AF=0.6094;AA=C|||;VT=SNP
2	57979350	rs79454476	A	C	100	PASS	AC=716;AF=0.142971;AN=5008;NS=2504;DP=18706;EAS_AF=0.0952;AMR_AF=0.1326;AFR_AF=0.1778;EUR_AF=0.169;SAS_AF=0.1258;AA=A|||;VT=SNP
2	57980405	rs17049113	A	G	100	PASS	AC=591;AF=0.118011;AN=5008;NS=2504;DP=16413;EAS_AF=0.1875;AMR_AF=0.1052;AFR_AF=0.1036;EUR_AF=0.0994;SAS_AF=0.0941;AA=A|||;VT=SNP
2	57980955	rs10204616	A	T	100	PASS	AC=3078;AF=0.614617;AN=5008;NS=2504;DP=14445;EAS_AF=0.622;AMR_AF=0.6282;AFR_AF=0.6218;EUR_AF=0.6262;SAS_AF=0.5757;AA=a|||;VT=SNP
2	57981912	rs12470174	C	T	100	PASS	AC=143;AF=0.0285543;AN=5008;NS=2504;DP=13494;EAS_AF=0.0496;AMR_AF=0.0634;AFR_AF=0.0015;EUR_AF=0.0239;SAS_AF=0.0235;AA=C|||;VT=SNP
2	57987201	rs12997222	C	G	100	PASS	AC=3271;AF=0.653155;AN=5008;NS=2504;DP=15048;EAS_AF=0.623;AMR_AF=0.6383;AFR_AF=0.7625;EUR_AF=0.6262;SAS_AF=0.5746;AA=G|||;VT=SNP
2	57987593	rs11682175	T	C	100	PASS	AC=1757;AF=0.350839;AN=5008;NS=2504;DP=16606;EAS_AF=0.3611;AMR_AF=0.4467;AFR_AF=0.1793;EUR_AF=0.4463;SAS_AF=0.4059;AA=T|||;VT=SNP
2	57987808	rs67973994	C	T	100	PASS	AC=663;AF=0.132388;AN=5008;NS=2504;DP=16852;EAS_AF=0.1726;AMR_AF=0.1037;AFR_AF=0.1747;EUR_AF=0.0944;SAS_AF=0.093;AA=C|||;VT=SNP
2	57988194	rs11688767	A	T	100	PASS	AC=1775;AF=0.354433;AN=5008;NS=2504;DP=18792;EAS_AF=0.372;AMR_AF=0.4553;AFR_AF=0.18;EUR_AF=0.4702;SAS_AF=0.3814;AA=A|||;VT=SNP
2	57988502	rs56403013	C	T	100	PASS	AC=522;AF=0.104233;AN=5008;NS=2504;DP=21157;EAS_AF=0.1726;AMR_AF=0.098;AFR_AF=0.0681;EUR_AF=0.0984;SAS_AF=0.093;AA=C|||;VT=SNP
2	57989936	rs35442738	T	G	100	PASS	AC=577;AF=0.115216;AN=5008;NS=2504;DP=20897;EAS_AF=0.1756;AMR_AF=0.1037;AFR_AF=0.1051;EUR_AF=0.0974;SAS_AF=0.093;AA=T|||;VT=SNP
2	57991535	rs17815124	C	T	100	PASS	AC=176;AF=0.0351438;AN=5008;NS=2504;DP=18614;EAS_AF=0.0188;AMR_AF=0.0634;AFR_AF=0.0068;EUR_AF=0.0805;SAS_AF=0.0235;AA=C|||;VT=SNP
2	57992112	rs13032423	G	A	100	PASS	AC=2385;AF=0.476238;AN=5008;NS=2504;DP=20929;EAS_AF=0.4365;AMR_AF=0.5187;AFR_AF=0.438;EUR_AF=0.5278;SAS_AF=0.4857;AA=g|||;VT=SNP
2	57992368	rs6719624	C	T	100	PASS	AC=524;AF=0.104633;AN=5008;NS=2504;DP=23551;EAS_AF=0.1736;AMR_AF=0.1023;AFR_AF=0.0681;EUR_AF=0.0984;SAS_AF=0.091;AA=C|||;VT=SNP
2	57992635	rs17049114	G	A	100	PASS	AC=375;AF=0.0748802;AN=5008;NS=2504;DP=21772;EAS_AF=0.123;AMR_AF=0.0375;AFR_AF=0.0681;EUR_AF=0.0696;SAS_AF=0.0665;AA=G|||;VT=SNP
2	57993568	rs12990792	G	A	100	PASS	AC=3115;AF=0.622005;AN=5008;NS=2504;DP=18761;EAS_AF=0.621;AMR_AF=0.6282;AFR_AF=0.6498;EUR_AF=0.6262;SAS_AF=0.5767;AA=G|||;VT=SNP
2	57993643	rs10496078	G	A	100	PASS	AC=2958;AF=0.590655;AN=5008;NS=2504;DP=18611;EAS_AF=0.621;AMR_AF=0.6225;AFR_AF=0.5333;EUR_AF=0.6272;SAS_AF=0.5767;AA=g|||;VT=SNP
2	57995348	rs13016665	C	A	100	PASS	AC=2227;AF=0.444688;AN=5008;NS=2504;DP=17377;EAS_AF=0.5228;AMR_AF=0.4971;AFR_AF=0.3669;EUR_AF=0.4463;SAS_AF=0.4305;AA=A|||;VT=SNP
2	57995586	rs7561842	C	T	100	PASS	AC=2933;AF=0.585663;AN=5008;NS=2504;DP=16976;EAS_AF=0.622;AMR_AF=0.621;AFR_AF=0.5151;EUR_AF=0.6262;SAS_AF=0.5767;AA=C|||;VT=SNP
2	57995852	rs7588492	A	G	100	PASS	AC=3134;AF=0.625799;AN=5008;NS=2504;DP=14887;EAS_AF=0.623;AMR_AF=0.6311;AFR_AF=0.6528;EUR_AF=0.6262;SAS_AF=0.5879;AA=G|||;VT=SNP
2	57997136	rs10496079	G	C	100	PASS	AC=3106;AF=0.620208;AN=5008;NS=2504;DP=13202;EAS_AF=0.623;AMR_AF=0.6282;AFR_AF=0.6339;EUR_AF=0.6262;SAS_AF=0.5869;AA=G|||;VT=SNP
2	57997210	rs4316929	C	T	100	PASS	AC=4822;AF=0.962859;AN=5008;NS=2504;DP=13872;EAS_AF=0.8958;AMR_AF=0.9755;AFR_AF=0.9955;EUR_AF=0.9652;SAS_AF=0.9765;AA=T|||;VT=SNP
2	57998040	rs11695135	A	C	100	PASS	AC=1381;AF=0.275759;AN=5008;NS=2504;DP=19820;EAS_AF=0.3423;AMR_AF=0.3703;AFR_AF=0.0295;EUR_AF=0.3867;SAS_AF=0.3589;AA=A|||;VT=SNP
2	57999642	rs10204882	T	C	100	PASS	AC=917;AF=0.183107;AN=5008;NS=2504;DP=16971;EAS_AF=0.1468;AMR_AF=0.1988;AFR_AF=0.2179;EUR_AF=0.1938;SAS_AF=0.1513;AA=T|||;VT=SNP
2	58000421	rs75960077	T	A	100	PASS	AC=329;AF=0.0656949;AN=5008;NS=2504;DP=14386;EAS_AF=0.0774;AMR_AF=0.0533;AFR_AF=0.0174;EUR_AF=0.0885;SAS_AF=0.1043;AA=T|||;VT=SNP
2	58000824	rs77678709	G	C	100	PASS	AC=521;AF=0.104034;AN=5008;NS=2504;DP=17683;EAS_AF=0.0774;AMR_AF=0.0663;AFR_AF=0.1558;EUR_AF=0.0885;SAS_AF=0.1043;AA=G|||;VT=SNP
2	58002818	rs10865304	G	T	100	PASS	AC=3274;AF=0.653754;AN=5008;NS=2504;DP=15080;EAS_AF=0.622;AMR_AF=0.6369;AFR_AF=0.7579;EUR_AF=0.6252;SAS_AF=0.5869;AA=T|||;VT=SNP
2	58002882	rs6754296	T	G	100	PASS	AC=579;AF=0.115615;AN=5008;NS=2504;DP=16184;EAS_AF=0.1865;AMR_AF=0.1037;AFR_AF=0.0976;EUR_AF=0.0964;SAS_AF=0.0951;AA=T|||;VT=SNP
2	58005792	rs6730037	G	A	100	PASS	AC=3093;AF=0.617612;AN=5008;NS=2504;DP=15177;EAS_AF=0.621;AMR_AF=0.6268;AFR_AF=0.6354;EUR_AF=0.6252;SAS_AF=0.5757;AA=G|||;VT=SNP
2	58006624	rs11898858	G	A	100	PASS	AC=2943;AF=0.58766;AN=5008;NS=2504;DP=15328;EAS_AF=0.621;AMR_AF=0.6239;AFR_AF=0.5227;EUR_AF=0.6252;SAS_AF=0.5767;AA=G|||;VT=SNP
2	58007475	rs12713358	A	T	100	PASS	AC=2970;AF=0.593051;AN=5008;NS=2504;DP=15822;EAS_AF=0.621;AMR_AF=0.6239;AFR_AF=0.5439;EUR_AF=0.6252;SAS_AF=0.5757;AA=A|||;VT=SNP
2	58007759	rs6737913	G	A	100	PASS	AC=3168;AF=0.632588;AN=5008;NS=2504;DP=13484;EAS_AF=0.622;AMR_AF=0.6326;AFR_AF=0.6823;EUR_AF=0.6252;SAS_AF=0.5838;AA=G|||;VT=SNP
2	58007772	rs114998139	G	A	100	PASS	AC=585;AF=0.116813;AN=5008;NS=2504;DP=13234;EAS_AF=0.1875;AMR_AF=0.1052;AFR_AF=0.1036;EUR_AF=0.0964;SAS_AF=0.091;AA=A|||;VT=SNP
2	58007905	rs112345168	T	A	100	PASS	AC=1274;AF=0.254393;AN=5008;NS=2504;DP=10379;EAS_AF=0.2728;AMR_AF=0.3242;AFR_AF=0.028;EUR_AF=0.3519;SAS_AF=0.3916;AA=T|||;VT=SNP
2	58008155	rs6756221	T	C	100	PASS	AC=2972;AF=0.59345;AN=5008;NS=2504;DP=14076;EAS_AF=0.621;AMR_AF=0.6239;AFR_AF=0.5461;EUR_AF=0.6252;SAS_AF=0.5746;AA=T|||;VT=SNP
2	58008872	rs4296411	A	C	100	PASS	AC=3141;AF=0.627196;AN=5008;NS=2504;DP=14780;EAS_AF=0.622;AMR_AF=0.6311;AFR_AF=0.6626;EUR_AF=0.6252;SAS_AF=0.5838;AA=C|||;VT=SNP
2	58008875	rs13388489	T	G	100	PASS	AC=778;AF=0.155351;AN=5008;NS=2504;DP=14848;EAS_AF=0.0942;AMR_AF=0.1369;AFR_AF=0.2224;EUR_AF=0.169;SAS_AF=0.1268;AA=T|||;VT=SNP
2	58010040	rs6761347	T	A	100	PASS	AC=3141;AF=0.627196;AN=5008;NS=2504;DP=15826;EAS_AF=0.622;AMR_AF=0.6311;AFR_AF=0.6626;EUR_AF=0.6252;SAS_AF=0.5838;AA=A|||;VT=SNP
2	58010233	rs28489098	C	T	100	PASS	AC=683;AF=0.136382;AN=5008;NS=2504;DP=14838;EAS_AF=0.0942;AMR_AF=0.1254;AFR_AF=0.1823;EUR_AF=0.1392;SAS_AF=0.1227;AA=C|||;VT=SNP
2	58011697	rs1568450	A	G	100	PASS	AC=3140;AF=0.626997;AN=5008;NS=2504;DP=18920;EAS_AF=0.622;AMR_AF=0.6297;AFR_AF=0.6626;EUR_AF=0.6252;SAS_AF=0.5838;AA=G|||;VT=SNP
2	58012714	rs1568451	T	C	100	PASS	AC=4763;AF=0.951078;AN=5008;NS=2504;DP=16885;EAS_AF=0.8938;AMR_AF=0.9755;AFR_AF=0.9433;EUR_AF=0.9771;SAS_AF=0.9765;AA=T|||;VT=SNP
2	58012833	rs1568452	C	T	100	PASS	AC=1495;AF=0.298522;AN=5008;NS=2504;DP=16551;EAS_AF=0.3383;AMR_AF=0.379;AFR_AF=0.1316;EUR_AF=0.3698;SAS_AF=0.3528;AA=C|||;VT=SNP
2	58014723	rs13026612	C	T	100	PASS	AC=3275;AF=0.653954;AN=5008;NS=2504;DP=20186;EAS_AF=0.621;AMR_AF=0.6369;AFR_AF=0.7625;EUR_AF=0.6252;SAS_AF=0.5828;AA=T|||;VT=SNP
2	58014831	rs13026830	C	T	100	PASS	AC=3398;AF=0.678514;AN=5008;NS=2504;DP=18943;EAS_AF=0.621;AMR_AF=0.6441;AFR_AF=0.8517;EUR_AF=0.6252;SAS_AF=0.5828;AA=T|||;VT=SNP
2	58016412	rs10166481	G	A	100	PASS	AC=3281;AF=0.655152;AN=5008;NS=2504;DP=18913;EAS_AF=0.626;AMR_AF=0.6369;AFR_AF=0.7625;EUR_AF=0.6252;SAS_AF=0.5838;AA=A|||;VT=SNP
2	58016879	rs12991325	C	T	100	PASS	AC=2927;AF=0.584465;AN=5008;NS=2504;DP=19222;EAS_AF=0.625;AMR_AF=0.621;AFR_AF=0.5121;EUR_AF=0.6243;SAS_AF=0.5736;AA=C|||;VT=SNP
2	58017224	rs11676055	C	T	100	PASS	AC=3280;AF=0.654952;AN=5008;NS=2504;DP=20434;EAS_AF=0.626;AMR_AF=0.6369;AFR_AF=0.7625;EUR_AF=0.6252;SAS_AF=0.5828;AA=T|||;VT=SNP
2	58019228	rs76277745	T	A	100	PASS	AC=225;AF=0.0449281;AN=5008;NS=2504;DP=18580;EAS_AF=0.0198;AMR_AF=0.072;AFR_AF=0.0023;EUR_AF=0.0716;SAS_AF=0.0818;AA=T|||;VT=SNP
2	58019576	rs35487577	A	G	100	PASS	AC=186;AF=0.0371406;AN=5008;NS=2504;DP=19367;EAS_AF=0.0516;AMR_AF=0.062;AFR_AF=0.0318;EUR_AF=0.0239;SAS_AF=0.0256;AA=A|||;VT=SNP
2	58019903	rs1589407	T	C	100	PASS	AC=3285;AF=0.65595;AN=5008;NS=2504;DP=17648;EAS_AF=0.626;AMR_AF=0.6398;AFR_AF=0.764;EUR_AF=0.6252;SAS_AF=0.5838;AA=T|||;VT=SNP
2	58021065	rs72804571	G	A	100	PASS	AC=287;AF=0.0573083;AN=5008;NS=2504;DP=20897;EAS_AF=0.124;AMR_AF=0.0331;AFR_AF=0.003;EUR_AF=0.0676;SAS_AF=0.0685;AA=G|||;VT=SNP
2	58021528	rs2090793	G	A	100	PASS	AC=3114;AF=0.621805;AN=5008;NS=2504;DP=20719;EAS_AF=0.624;AMR_AF=0.6282;AFR_AF=0.6498;EUR_AF=0.6252;SAS_AF=0.5736;AA=A|||;VT=SNP
2	58021882	rs4672223	C	A	100	PASS	AC=3114;AF=0.621805;AN=5008;NS=2504;DP=19678;EAS_AF=0.624;AMR_AF=0.6282;AFR_AF=0.6498;EUR_AF=0.6243;SAS_AF=0.5746;AA=C|||;VT=SNP
2	58023009	rs6545663	A	T	100	PASS	AC=3114;AF=0.621805;AN=5008;NS=2504;DP=17632;EAS_AF=0.624;AMR_AF=0.6282;AFR_AF=0.649;EUR_AF=0.6243;SAS_AF=0.5757;AA=A|||;VT=SNP
2	58023134	rs6545664	C	T	100	PASS	AC=2922;AF=0.583466;AN=5008;NS=2504;DP=15595;EAS_AF=0.625;AMR_AF=0.621;AFR_AF=0.5076;EUR_AF=0.6243;SAS_AF=0.5746;AA=C|||;VT=SNP
2	58023218	rs6545665	G	A	100	PASS	AC=3280;AF=0.654952;AN=5008;NS=2504;DP=14766;EAS_AF=0.625;AMR_AF=0.6369;AFR_AF=0.7625;EUR_AF=0.6252;SAS_AF=0.5838;AA=A|||;VT=SNP
2	58025937	rs2717048	C	T	100	PASS	AC=3256;AF=0.65016;AN=5008;NS=2504;DP=17531;EAS_AF=0.626;AMR_AF=0.6354;AFR_AF=0.7451;EUR_AF=0.6252;SAS_AF=0.5828;AA=T|||;VT=SNP
2	58026312	rs2683614	G	A	100	PASS	AC=3279;AF=0.654752;AN=5008;NS=2504;DP=18205;EAS_AF=0.626;AMR_AF=0.6369;AFR_AF=0.7617;EUR_AF=0.6252;SAS_AF=0.5828;AA=G|||;VT=SNP
2	58026655	rs10496080	A	C	100	PASS	AC=764;AF=0.152556;AN=5008;NS=2504;DP=17234;EAS_AF=0.0962;AMR_AF=0.1354;AFR_AF=0.211;EUR_AF=0.169;SAS_AF=0.1268;AA=A|||;VT=SNP
2	58027337	rs954593	C	T	100	PASS	AC=3205;AF=0.639976;AN=5008;NS=2504;DP=17125;EAS_AF=0.626;AMR_AF=0.6311;AFR_AF=0.7095;EUR_AF=0.6243;SAS_AF=0.5828;AA=T|||;VT=SNP
2	58027493	rs2683615	C	A	100	PASS	AC=3125;AF=0.624002;AN=5008;NS=2504;DP=17456;EAS_AF=0.626;AMR_AF=0.6297;AFR_AF=0.649;EUR_AF=0.6243;SAS_AF=0.5838;AA=A|||;VT=SNP
2	58027748	rs13430437	A	C	100	PASS	AC=738;AF=0.147364;AN=5008;NS=2504;DP=16953;EAS_AF=0.0952;AMR_AF=0.1268;AFR_AF=0.2186;EUR_AF=0.1421;SAS_AF=0.1247;AA=A|||;VT=SNP
2	58029645	rs2717066	C	A	100	PASS	AC=1330;AF=0.265575;AN=5008;NS=2504;DP=14844;EAS_AF=0.3383;AMR_AF=0.3588;AFR_AF=0.028;EUR_AF=0.3549;SAS_AF=0.3538;AA=C|||;VT=SNP
2	58030962	rs2717071	G	A	100	PASS	AC=3265;AF=0.651957;AN=5008;NS=2504;DP=20528;EAS_AF=0.627;AMR_AF=0.6369;AFR_AF=0.7542;EUR_AF=0.6233;SAS_AF=0.5798;AA=A|||;VT=SNP
2	58031249	rs1851138	T	G	100	PASS	AC=4835;AF=0.965455;AN=5008;NS=2504;DP=21964;EAS_AF=0.8938;AMR_AF=0.9784;AFR_AF=0.9947;EUR_AF=0.9791;SAS_AF=0.9765;AA=G|||;VT=SNP
2	58032029	rs1474215	C	G	100	PASS	AC=3286;AF=0.65615;AN=5008;NS=2504;DP=17700;EAS_AF=0.627;AMR_AF=0.6412;AFR_AF=0.7648;EUR_AF=0.6243;SAS_AF=0.5828;AA=G|||;VT=SNP
2	58032530	rs2717075	G	C	100	PASS	AC=3285;AF=0.65595;AN=5008;NS=2504;DP=18030;EAS_AF=0.627;AMR_AF=0.6398;AFR_AF=0.7648;EUR_AF=0.6252;SAS_AF=0.5818;AA=C|||;VT=SNP
2	58032553	rs2683620	A	T	100	PASS	AC=2967;AF=0.592452;AN=5008;NS=2504;DP=17131;EAS_AF=0.627;AMR_AF=0.6225;AFR_AF=0.5408;EUR_AF=0.6243;SAS_AF=0.5726;AA=a|||;VT=SNP
2	58032759	rs2683619	C	T	100	PASS	AC=3262;AF=0.651358;AN=5008;NS=2504;DP=15396;EAS_AF=0.627;AMR_AF=0.6383;AFR_AF=0.7481;EUR_AF=0.6252;SAS_AF=0.5818;AA=T|||;VT=SNP
2	58033361	rs2683618	A	G	100	PASS	AC=2419;AF=0.483027;AN=5008;NS=2504;DP=17012;EAS_AF=0.4524;AMR_AF=0.5202;AFR_AF=0.4501;EUR_AF=0.5328;SAS_AF=0.4816;AA=A|||;VT=SNP
2	58034024	rs17049132	C	A	100	PASS	AC=377;AF=0.0752796;AN=5008;NS=2504;DP=18939;EAS_AF=0.121;AMR_AF=0.0375;AFR_AF=0.0719;EUR_AF=0.0676;SAS_AF=0.0675;AA=C|||;VT=SNP
2	58035491	rs2717018	C	T	100	PASS	AC=3259;AF=0.650759;AN=5008;NS=2504;DP=20477;EAS_AF=0.626;AMR_AF=0.6369;AFR_AF=0.7466;EUR_AF=0.6252;SAS_AF=0.5828;AA=T|||;VT=SNP
2	58035555	rs2683616	G	A	100	PASS	AC=3125;AF=0.624002;AN=5008;NS=2504;DP=20436;EAS_AF=0.626;AMR_AF=0.6282;AFR_AF=0.6505;EUR_AF=0.6243;SAS_AF=0.5828;AA=A|||;VT=SNP
2	58036044	rs2683628	A	G	100	PASS	AC=3454;AF=0.689696;AN=5008;NS=2504;DP=14153;EAS_AF=0.6369;AMR_AF=0.6484;AFR_AF=0.8782;EUR_AF=0.6262;SAS_AF=0.5838;AA=G|||;VT=SNP
2	58037369	rs2683629	A	G	100	PASS	AC=3460;AF=0.690895;AN=5008;NS=2504;DP=15651;EAS_AF=0.6369;AMR_AF=0.6484;AFR_AF=0.8828;EUR_AF=0.6252;SAS_AF=0.5849;AA=G|||;VT=SNP
2	58039357	rs2953439	T	C	100	PASS	AC=3459;AF=0.690695;AN=5008;NS=2504;DP=12945;EAS_AF=0.6369;AMR_AF=0.647;AFR_AF=0.882;EUR_AF=0.6262;SAS_AF=0.5849;AA=C|||;VT=SNP
2	58039826	rs142687393	G	A	100	PASS	AC=448;AF=0.0894569;AN=5008;NS=2504;DP=8721;EAS_AF=0.0764;AMR_AF=0.0562;AFR_AF=0.1377;EUR_AF=0.0517;SAS_AF=0.1002;AA=G|||;VT=SNP
2	58040174	rs66490669	T	C	100	PASS	AC=1269;AF=0.253395;AN=5008;NS=2504;DP=10945;EAS_AF=0.2609;AMR_AF=0.3271;AFR_AF=0.0303;EUR_AF=0.3529;SAS_AF=0.3926;AA=T|||;VT=SNP
2	58040729	rs7598169	C	T	100	PASS	AC=3403;AF=0.679513;AN=5008;NS=2504;DP=16670;EAS_AF=0.6369;AMR_AF=0.6383;AFR_AF=0.8525;EUR_AF=0.6252;SAS_AF=0.5746;AA=C|||;VT=SNP
2	58041482	rs2953441	C	T	100	PASS	AC=3422;AF=0.683307;AN=5008;NS=2504;DP=17086;EAS_AF=0.627;AMR_AF=0.6427;AFR_AF=0.8661;EUR_AF=0.6243;SAS_AF=0.5838;AA=T|||;VT=SNP
2	58041936	rs2717046	C	T	100	PASS	AC=1447;AF=0.288938;AN=5008;NS=2504;DP=16887;EAS_AF=0.3383;AMR_AF=0.3689;AFR_AF=0.0998;EUR_AF=0.3668;SAS_AF=0.3569;AA=C|||;VT=SNP
2	58042241	rs1402398	G	A	100	PASS	AC=3266;AF=0.652157;AN=5008;NS=2504;DP=15733;EAS_AF=0.622;AMR_AF=0.634;AFR_AF=0.7632;EUR_AF=0.6243;SAS_AF=0.5746;AA=G|||;VT=SNP
2	58043033	rs78113195	T	A	100	PASS	AC=146;AF=0.0291534;AN=5008;NS=2504;DP=13828;EAS_AF=0.0516;AMR_AF=0.0648;AFR_AF=0.0015;EUR_AF=0.0239;SAS_AF=0.0235;AA=T|||;VT=SNP
2	58044220	rs2717055	G	A	100	PASS	AC=3063;AF=0.611621;AN=5008;NS=2504;DP=17639;EAS_AF=0.626;AMR_AF=0.6225;AFR_AF=0.6127;EUR_AF=0.6243;SAS_AF=0.5746;AA=G|||;VT=SNP
2	58044533	rs59098844	G	C	100	PASS	AC=1268;AF=0.253195;AN=5008;NS=2504;DP=16304;EAS_AF=0.2669;AMR_AF=0.3271;AFR_AF=0.025;EUR_AF=0.3529;SAS_AF=0.3926;AA=G|||;VT=SNP
2	58045395	rs1402399	T	C	100	PASS	AC=3381;AF=0.67512;AN=5008;NS=2504;DP=16060;EAS_AF=0.6369;AMR_AF=0.6369;AFR_AF=0.8283;EUR_AF=0.6262;SAS_AF=0.5849;AA=C|||;VT=SNP
2	58046683	rs2717054	G	A	100	PASS	AC=3087;AF=0.616414;AN=5008;NS=2504;DP=16387;EAS_AF=0.626;AMR_AF=0.6225;AFR_AF=0.6309;EUR_AF=0.6243;SAS_AF=0.5746;AA=G|||;VT=SNP
2	58046995	rs2683621	A	G	100	PASS	AC=3051;AF=0.609225;AN=5008;NS=2504;DP=15475;EAS_AF=0.626;AMR_AF=0.6225;AFR_AF=0.6036;EUR_AF=0.6243;SAS_AF=0.5746;AA=A|||;VT=SNP
2	58047101	rs2717053	G	C	100	PASS	AC=3073;AF=0.613618;AN=5008;NS=2504;DP=13671;EAS_AF=0.626;AMR_AF=0.6225;AFR_AF=0.6203;EUR_AF=0.6243;SAS_AF=0.5746;AA=G|||;VT=SNP
2	58047263	rs2717052	C	A	100	PASS	AC=3384;AF=0.675719;AN=5008;NS=2504;DP=14869;EAS_AF=0.626;AMR_AF=0.6383;AFR_AF=0.8396;EUR_AF=0.6252;SAS_AF=0.5838;AA=A|||;VT=SNP
2	58048221	rs1915459	T	C	100	PASS	AC=3536;AF=0.70607;AN=5008;NS=2504;DP=20176;EAS_AF=0.6329;AMR_AF=0.6628;AFR_AF=0.8222;EUR_AF=0.7117;SAS_AF=0.6493;AA=t|||;VT=SNP
2	58049605	rs2717050	C	T	100	PASS	AC=3535;AF=0.705871;AN=5008;NS=2504;DP=17824;EAS_AF=0.6329;AMR_AF=0.6628;AFR_AF=0.8222;EUR_AF=0.7117;SAS_AF=0.6483;AA=T|||;VT=SNP
2	58049901	rs2717049	T	C	100	PASS	AC=3557;AF=0.710264;AN=5008;NS=2504;DP=11946;EAS_AF=0.6329;AMR_AF=0.67;AFR_AF=0.8343;EUR_AF=0.7117;SAS_AF=0.6493;AA=C|||;VT=SNP
2	58050256	rs77876353	A	G	100	PASS	AC=312;AF=0.0623003;AN=5008;NS=2504;DP=12773;EAS_AF=0.0198;AMR_AF=0.0749;AFR_AF=0.1006;EUR_AF=0.0835;SAS_AF=0.0235;AA=A|||;VT=SNP
2	58050328	rs72804581	T	G	100	PASS	AC=585;AF=0.116813;AN=5008;NS=2504;DP=14084;EAS_AF=0.1865;AMR_AF=0.1052;AFR_AF=0.1051;EUR_AF=0.0964;SAS_AF=0.09;AA=T|||;VT=SNP
2	58050936	rs1949613	G	T	100	PASS	AC=3413;AF=0.68151;AN=5008;NS=2504;DP=15969;EAS_AF=0.622;AMR_AF=0.6643;AFR_AF=0.739;EUR_AF=0.7097;SAS_AF=0.6483;AA=T|||;VT=SNP
2	58051437	rs2717047	T	A	100	PASS	AC=3231;AF=0.645168;AN=5008;NS=2504;DP=9480;EAS_AF=0.6329;AMR_AF=0.6556;AFR_AF=0.6044;EUR_AF=0.7097;SAS_AF=0.6391;AA=T|||;VT=SNP
2	58051769	rs12185644	C	A	100	PASS	AC=3223;AF=0.64357;AN=5008;NS=2504;DP=16282;EAS_AF=0.6339;AMR_AF=0.6513;AFR_AF=0.6006;EUR_AF=0.7087;SAS_AF=0.6391;AA=C|||;VT=SNP
2	58052499	rs2683625	G	A	100	PASS	AC=3406;AF=0.680112;AN=5008;NS=2504;DP=16322;EAS_AF=0.6329;AMR_AF=0.6599;AFR_AF=0.7269;EUR_AF=0.7107;SAS_AF=0.6483;AA=A|||;VT=SNP
2	58053121	rs2947348	G	A	100	PASS	AC=3223;AF=0.64357;AN=5008;NS=2504;DP=17044;EAS_AF=0.631;AMR_AF=0.6527;AFR_AF=0.6006;EUR_AF=0.7107;SAS_AF=0.6391;AA=G|||;VT=SNP
2	58053706	rs2953443	C	T	100	PASS	AC=3224;AF=0.64377;AN=5008;NS=2504;DP=15257;EAS_AF=0.6329;AMR_AF=0.6527;AFR_AF=0.6006;EUR_AF=0.7107;SAS_AF=0.638;AA=C|||;VT=SNP
2	58054243	rs10187670	T	A	100	PASS	AC=707;AF=0.141174;AN=5008;NS=2504;DP=17969;EAS_AF=0.0744;AMR_AF=0.0735;AFR_AF=0.3177;EUR_AF=0.0616;SAS_AF=0.1012;AA=T|||;VT=SNP
2	58056155	rs10181653	C	G	100	PASS	AC=498;AF=0.0994409;AN=5008;NS=2504;DP=22663;EAS_AF=0.0764;AMR_AF=0.0562;AFR_AF=0.171;EUR_AF=0.0577;SAS_AF=0.1002;AA=C|||;VT=SNP
2	58056991	rs58173631	G	C	100	PASS	AC=697;AF=0.139177;AN=5008;NS=2504;DP=19704;EAS_AF=0.0942;AMR_AF=0.1254;AFR_AF=0.1914;EUR_AF=0.1402;SAS_AF=0.1237;AA=G|||;VT=SNP
2	58058069	rs2683630	C	G	100	PASS	AC=3559;AF=0.710663;AN=5008;NS=2504;DP=19334;EAS_AF=0.63;AMR_AF=0.6527;AFR_AF=0.9599;EUR_AF=0.6272;SAS_AF=0.5838;AA=G|||;VT=SNP
2	58059311	rs62142436	A	G	100	PASS	AC=506;AF=0.101038;AN=5008;NS=2504;DP=20081;EAS_AF=0.0565;AMR_AF=0.1643;AFR_AF=0.0068;EUR_AF=0.2276;SAS_AF=0.0992;AA=A|||;VT=SNP
2	58061127	rs2717076	C	T	100	PASS	AC=3569;AF=0.71266;AN=5008;NS=2504;DP=16342;EAS_AF=0.6329;AMR_AF=0.6455;AFR_AF=0.9705;EUR_AF=0.6282;SAS_AF=0.5808;AA=T|||;VT=SNP
2	58062489	rs2717077	T	G	100	PASS	AC=1579;AF=0.315296;AN=5008;NS=2504;DP=17490;EAS_AF=0.3641;AMR_AF=0.3963;AFR_AF=0.034;EUR_AF=0.4732;SAS_AF=0.4254;AA=T|||;VT=SNP
2	58063748	rs1520965	C	A	100	PASS	AC=3611;AF=0.721046;AN=5008;NS=2504;DP=18016;EAS_AF=0.6329;AMR_AF=0.6686;AFR_AF=0.8782;EUR_AF=0.7117;SAS_AF=0.6462;AA=A|||;VT=SNP
2	58064341	rs77011057	A	G	100	PASS	AC=458;AF=0.0914537;AN=5008;NS=2504;DP=16906;EAS_AF=0.0764;AMR_AF=0.0562;AFR_AF=0.1384;EUR_AF=0.0586;SAS_AF=0.1022;AA=A|||;VT=SNP
2	58065936	rs2717079	T	A	100	PASS	AC=1536;AF=0.306709;AN=5008;NS=2504;DP=15703;EAS_AF=0.37;AMR_AF=0.3718;AFR_AF=0.1241;EUR_AF=0.3867;SAS_AF=0.3599;AA=T|||;VT=SNP
2	58066673	rs17049152	A	C	100	PASS	AC=313;AF=0.0625;AN=5008;NS=2504;DP=18417;EAS_AF=0.0198;AMR_AF=0.0749;AFR_AF=0.1006;EUR_AF=0.0845;SAS_AF=0.0235;AA=A|||;VT=SNP
2	58067620	rs10177565	A	G	100	PASS	AC=746;AF=0.148962;AN=5008;NS=2504;DP=20340;EAS_AF=0.0962;AMR_AF=0.1282;AFR_AF=0.2231;EUR_AF=0.1412;SAS_AF=0.1258;AA=A|||;VT=SNP
2	58068285	rs2716991	T	G	100	PASS	AC=1718;AF=0.343051;AN=5008;NS=2504;DP=15345;EAS_AF=0.37;AMR_AF=0.4063;AFR_AF=0.1324;EUR_AF=0.4712;SAS_AF=0.4233;AA=T|||;VT=SNP
2	58068741	rs1106090	G	A	100	PASS	AC=2644;AF=0.527955;AN=5008;NS=2504;DP=15625;EAS_AF=0.4653;AMR_AF=0.5389;AFR_AF=0.4909;EUR_AF=0.6133;SAS_AF=0.547;AA=G|||;VT=SNP
2	58068825	rs17049167	A	G	100	PASS	AC=593;AF=0.118411;AN=5008;NS=2504;DP=16470;EAS_AF=0.1895;AMR_AF=0.1052;AFR_AF=0.1112;EUR_AF=0.0934;SAS_AF=0.09;AA=A|||;VT=SNP
2	58069464	rs1106302	A	T	100	PASS	AC=3631;AF=0.72504;AN=5008;NS=2504;DP=15921;EAS_AF=0.6429;AMR_AF=0.6671;AFR_AF=0.8896;EUR_AF=0.7078;SAS_AF=0.6462;AA=T|||;VT=SNP
2	58070482	rs1851140	T	C	100	PASS	AC=1578;AF=0.315096;AN=5008;NS=2504;DP=15438;EAS_AF=0.3591;AMR_AF=0.3948;AFR_AF=0.0416;EUR_AF=0.4732;SAS_AF=0.4202;AA=T|||;VT=SNP
2	58071079	rs10179365	T	A	100	PASS	AC=458;AF=0.0914537;AN=5008;NS=2504;DP=13866;EAS_AF=0.0774;AMR_AF=0.0562;AFR_AF=0.1392;EUR_AF=0.0557;SAS_AF=0.1033;AA=T|||;VT=SNP
2	58071224	rs2947350	C	T	100	PASS	AC=3486;AF=0.696086;AN=5008;NS=2504;DP=17806;EAS_AF=0.6448;AMR_AF=0.6628;AFR_AF=0.7814;EUR_AF=0.7058;SAS_AF=0.6472;AA=T|||;VT=SNP
2	58071593	rs80256351	C	A	100	PASS	AC=283;AF=0.0565096;AN=5008;NS=2504;DP=16603;EAS_AF=0.0764;AMR_AF=0.0432;AFR_AF=0.0159;EUR_AF=0.0557;SAS_AF=0.1012;AA=C|||;VT=SNP
2	58071746	rs79017955	C	T	100	PASS	AC=344;AF=0.0686901;AN=5008;NS=2504;DP=16351;EAS_AF=0.0774;AMR_AF=0.049;AFR_AF=0.0575;EUR_AF=0.0557;SAS_AF=0.1022;AA=C|||;VT=SNP
2	58072605	rs60589532	A	G	100	PASS	AC=400;AF=0.0798722;AN=5008;NS=2504;DP=14110;EAS_AF=0.1379;AMR_AF=0.0403;AFR_AF=0.0703;EUR_AF=0.0726;SAS_AF=0.0685;AA=A|||;VT=SNP
2	58072660	rs17049185	G	T	100	PASS	AC=1009;AF=0.201478;AN=5008;NS=2504;DP=14014;EAS_AF=0.245;AMR_AF=0.2248;AFR_AF=0.0182;EUR_AF=0.2594;SAS_AF=0.3282;AA=G|||;VT=SNP
2	58073603	rs1607889	A	C	100	PASS	AC=3626;AF=0.724042;AN=5008;NS=2504;DP=19992;EAS_AF=0.6468;AMR_AF=0.6671;AFR_AF=0.879;EUR_AF=0.7107;SAS_AF=0.6483;AA=C|||;VT=SNP
2	58073897	rs2176931	A	G	100	PASS	AC=1075;AF=0.214657;AN=5008;NS=2504;DP=18626;EAS_AF=0.25;AMR_AF=0.3026;AFR_AF=0.0106;EUR_AF=0.2724;SAS_AF=0.3323;AA=A|||;VT=SNP
2	58074053	rs2204019	G	A	100	PASS	AC=3517;AF=0.702276;AN=5008;NS=2504;DP=19865;EAS_AF=0.6429;AMR_AF=0.6643;AFR_AF=0.8079;EUR_AF=0.7048;SAS_AF=0.6452;AA=A|||;VT=SNP
2	58075701	rs11684106	A	C	100	PASS	AC=1084;AF=0.216454;AN=5008;NS=2504;DP=15128;EAS_AF=0.249;AMR_AF=0.3026;AFR_AF=0.0197;EUR_AF=0.2724;SAS_AF=0.3303;AA=A|||;VT=SNP
2	58075743	rs2716999	T	C	100	PASS	AC=3285;AF=0.65595;AN=5008;NS=2504;DP=15571;EAS_AF=0.6468;AMR_AF=0.6527;AFR_AF=0.6392;EUR_AF=0.7058;SAS_AF=0.6391;AA=T|||;VT=SNP
2	58076075	rs7600039	C	T	100	PASS	AC=533;AF=0.10643;AN=5008;NS=2504;DP=18819;EAS_AF=0.1806;AMR_AF=0.1052;AFR_AF=0.0741;EUR_AF=0.0915;SAS_AF=0.09;AA=C|||;VT=SNP
2	58076229	rs2683622	T	C	100	PASS	AC=3620;AF=0.722843;AN=5008;NS=2504;DP=20054;EAS_AF=0.6458;AMR_AF=0.6671;AFR_AF=0.879;EUR_AF=0.7058;SAS_AF=0.6483;AA=C|||;VT=SNP
2	58076796	rs2947351	G	T	100	PASS	AC=3265;AF=0.651957;AN=5008;NS=2504;DP=18621;EAS_AF=0.6458;AMR_AF=0.6484;AFR_AF=0.6263;EUR_AF=0.7068;SAS_AF=0.6391;AA=G|||;VT=SNP
2	58076951	rs2953437	T	C	100	PASS	AC=3634;AF=0.725639;AN=5008;NS=2504;DP=21136;EAS_AF=0.6458;AMR_AF=0.6729;AFR_AF=0.8896;EUR_AF=0.7078;SAS_AF=0.6421;AA=T|||;VT=SNP
2	58077827	rs2953438	A	G	100	PASS	AC=3647;AF=0.728235;AN=5008;NS=2504;DP=19727;EAS_AF=0.6468;AMR_AF=0.6758;AFR_AF=0.8896;EUR_AF=0.7117;SAS_AF=0.6483;AA=G|||;VT=SNP
2	58078939	rs68119977	T	G	100	PASS	AC=1261;AF=0.251797;AN=5008;NS=2504;DP=22850;EAS_AF=0.254;AMR_AF=0.3314;AFR_AF=0.025;EUR_AF=0.3559;SAS_AF=0.3926;AA=T|||;VT=SNP
2	58079053	rs75081145	G	A	100	PASS	AC=178;AF=0.0355431;AN=5008;NS=2504;DP=20275;EAS_AF=0.0198;AMR_AF=0.0634;AFR_AF=0.0068;EUR_AF=0.0815;SAS_AF=0.0235;AA=G|||;VT=SNP
2	58082205	rs68084872	G	A	100	PASS	AC=1074;AF=0.214457;AN=5008;NS=2504;DP=18498;EAS_AF=0.25;AMR_AF=0.2968;AFR_AF=0.0189;EUR_AF=0.2674;SAS_AF=0.3292;AA=G|||;VT=SNP
2	58083169	rs113069500	C	A	100	PASS	AC=308;AF=0.0615016;AN=5008;NS=2504;DP=17983;EAS_AF=0.0198;AMR_AF=0.0749;AFR_AF=0.0976;EUR_AF=0.0835;SAS_AF=0.0235;AA=C|||;VT=SNP
2	58083420	rs2953442	C	T	100	PASS	AC=3218;AF=0.642572;AN=5008;NS=2504;DP=19671;EAS_AF=0.6111;AMR_AF=0.647;AFR_AF=0.621;EUR_AF=0.7048;SAS_AF=0.637;AA=C|||;VT=SNP
2	58085243	rs4672225	C	T	100	PASS	AC=1128;AF=0.22524;AN=5008;NS=2504;DP=18274;EAS_AF=0.254;AMR_AF=0.3026;AFR_AF=0.0492;EUR_AF=0.2734;SAS_AF=0.3292;AA=C|||;VT=SNP
2	58085917	rs28457597	T	A	100	PASS	AC=445;AF=0.0888578;AN=5008;NS=2504;DP=13946;EAS_AF=0.0784;AMR_AF=0.0562;AFR_AF=0.1286;EUR_AF=0.0567;SAS_AF=0.1022;AA=T|||;VT=SNP
2	58087409	rs2717074	G	C	100	PASS	AC=3600;AF=0.71885;AN=5008;NS=2504;DP=12459;EAS_AF=0.6111;AMR_AF=0.6744;AFR_AF=0.8873;EUR_AF=0.7058;SAS_AF=0.6472;AA=C|||;VT=SNP
2	58087596	rs2717073	A	G	100	PASS	AC=3732;AF=0.745208;AN=5008;NS=2504;DP=15225;EAS_AF=0.6131;AMR_AF=0.6844;AFR_AF=0.9773;EUR_AF=0.7097;SAS_AF=0.6472;AA=G|||;VT=SNP
2	58087739	rs2683626	T	C	100	PASS	AC=3273;AF=0.653554;AN=5008;NS=2504;DP=15439;EAS_AF=0.6111;AMR_AF=0.6614;AFR_AF=0.6445;EUR_AF=0.7048;SAS_AF=0.6513;AA=T|||;VT=SNP
2	58088438	rs77071813	T	C	100	PASS	AC=499;AF=0.0996406;AN=5008;NS=2504;DP=16723;EAS_AF=0.0784;AMR_AF=0.0576;AFR_AF=0.1694;EUR_AF=0.0567;SAS_AF=0.1012;AA=T|||;VT=SNP
2	58089124	rs2717072	C	T	100	PASS	AC=3255;AF=0.64996;AN=5008;NS=2504;DP=12171;EAS_AF=0.6111;AMR_AF=0.6571;AFR_AF=0.643;EUR_AF=0.7048;SAS_AF=0.638;AA=C|||;VT=SNP
2	58089599	rs66985942	T	C	100	PASS	AC=1091;AF=0.217851;AN=5008;NS=2504;DP=19540;EAS_AF=0.255;AMR_AF=0.3026;AFR_AF=0.0182;EUR_AF=0.2734;SAS_AF=0.3323;AA=T|||;VT=SNP
2	58092395	rs2717070	T	C	100	PASS	AC=3273;AF=0.653554;AN=5008;NS=2504;DP=18026;EAS_AF=0.6101;AMR_AF=0.6571;AFR_AF=0.6437;EUR_AF=0.7097;SAS_AF=0.6513;AA=T|||;VT=SNP
2	58092754	rs13405071	C	T	100	PASS	AC=440;AF=0.0878594;AN=5008;NS=2504;DP=20510;EAS_AF=0.0784;AMR_AF=0.0548;AFR_AF=0.1278;EUR_AF=0.0567;SAS_AF=0.0992;AA=C|||;VT=SNP
2	58093903	rs10445894	A	T	100	PASS	AC=3603;AF=0.719449;AN=5008;NS=2504;DP=18524;EAS_AF=0.6042;AMR_AF=0.6744;AFR_AF=0.8911;EUR_AF=0.7107;SAS_AF=0.6472;AA=a|||;VT=SNP
2	58094504	rs17049201	T	A	100	PASS	AC=1488;AF=0.297125;AN=5008;NS=2504;DP=18113;EAS_AF=0.1567;AMR_AF=0.2723;AFR_AF=0.553;EUR_AF=0.2256;SAS_AF=0.1871;AA=T|||;VT=SNP
2	58094873	rs2717068	A	C	100	PASS	AC=3521;AF=0.703075;AN=5008;NS=2504;DP=20884;EAS_AF=0.6042;AMR_AF=0.6484;AFR_AF=0.9728;EUR_AF=0.6034;SAS_AF=0.5818;AA=C|||;VT=SNP
2	58095252	rs2717067	G	C	100	PASS	AC=1397;AF=0.278954;AN=5008;NS=2504;DP=21109;EAS_AF=0.3502;AMR_AF=0.3602;AFR_AF=0.0401;EUR_AF=0.3867;SAS_AF=0.3599;AA=G|||;VT=SNP
2	58095631	rs6709037	C	T	100	PASS	AC=1670;AF=0.333466;AN=5008;NS=2504;DP=20668;EAS_AF=0.247;AMR_AF=0.268;AFR_AF=0.5983;EUR_AF=0.2247;SAS_AF=0.2229;AA=T|||;VT=SNP
2	58098373	rs17231440	G	A	100	PASS	AC=257;AF=0.0513179;AN=5008;NS=2504;DP=19781;EAS_AF=0.0744;AMR_AF=0.0418;AFR_AF=0.0159;EUR_AF=0.0388;SAS_AF=0.0951;AA=G|||;VT=SNP
2	58099420	rs10167352	A	G	100	PASS	AC=1759;AF=0.351238;AN=5008;NS=2504;DP=16772;EAS_AF=0.2847;AMR_AF=0.268;AFR_AF=0.6437;EUR_AF=0.2167;SAS_AF=0.2219;AA=G|||;VT=SNP
2	58101385	rs7609303	A	T	100	PASS	AC=1926;AF=0.384585;AN=5008;NS=2504;DP=20115;EAS_AF=0.2808;AMR_AF=0.2738;AFR_AF=0.7708;EUR_AF=0.2167;SAS_AF=0.2209;AA=T|||;VT=SNP
2	58101921	rs7583473	C	T	100	PASS	AC=565;AF=0.112819;AN=5008;NS=2504;DP=18222;EAS_AF=0.1746;AMR_AF=0.0836;AFR_AF=0.1112;EUR_AF=0.0924;SAS_AF=0.093;AA=C|||;VT=SNP
2	58102107	rs59159185	T	A	100	PASS	AC=329;AF=0.0656949;AN=5008;NS=2504;DP=17659;EAS_AF=0.0179;AMR_AF=0.0793;AFR_AF=0.115;EUR_AF=0.0805;SAS_AF=0.0235;AA=t|||;VT=SNP
2	58106740	rs72806403	C	T	100	PASS	AC=278;AF=0.0555112;AN=5008;NS=2504;DP=18237;EAS_AF=0.1339;AMR_AF=0.036;AFR_AF=0.0061;EUR_AF=0.0656;SAS_AF=0.045;AA=C|||;VT=SNP
2	58106785	rs10197268	C	T	100	PASS	AC=308;AF=0.0615016;AN=5008;NS=2504;DP=19442;EAS_AF=0.0724;AMR_AF=0.0447;AFR_AF=0.0378;EUR_AF=0.0378;SAS_AF=0.1186;AA=C|||;VT=SNP
2	58109544	rs952764	C	A	100	PASS	AC=371;AF=0.0740815;AN=5008;NS=2504;DP=17946;EAS_AF=0.1339;AMR_AF=0.0403;AFR_AF=0.0734;EUR_AF=0.0666;SAS_AF=0.045;AA=C|||;VT=SNP
2	58110236	rs17828225	G	A	100	PASS	AC=279;AF=0.0557109;AN=5008;NS=2504;DP=20498;EAS_AF=0.0724;AMR_AF=0.0461;AFR_AF=0.0151;EUR_AF=0.0378;SAS_AF=0.1186;AA=G|||;VT=SNP
2	58110969	rs2717063	C	A	100	PASS	AC=3483;AF=0.695487;AN=5008;NS=2504;DP=17177;EAS_AF=0.6161;AMR_AF=0.6196;AFR_AF=0.9697;EUR_AF=0.5785;SAS_AF=0.5808;AA=A|||;VT=SNP
2	58111064	rs6720288	A	G	100	PASS	AC=1833;AF=0.366014;AN=5008;NS=2504;DP=17599;EAS_AF=0.3442;AMR_AF=0.3847;AFR_AF=0.3601;EUR_AF=0.3807;SAS_AF=0.3681;AA=A|||;VT=SNP
2	58111786	rs2717062	G	A	100	PASS	AC=550;AF=0.109824;AN=5008;NS=2504;DP=18617;EAS_AF=0.1786;AMR_AF=0.0865;AFR_AF=0.1165;EUR_AF=0.0905;SAS_AF=0.0665;AA=G|||;VT=SNP
2	58111922	rs1533725	T	G	100	PASS	AC=1548;AF=0.309105;AN=5008;NS=2504;DP=14882;EAS_AF=0.3452;AMR_AF=0.3646;AFR_AF=0.1573;EUR_AF=0.3837;SAS_AF=0.3609;AA=T|||;VT=SNP
2	58112266	rs2678910	A	T	100	PASS	AC=3687;AF=0.736222;AN=5008;NS=2504;DP=14970;EAS_AF=0.7034;AMR_AF=0.6729;AFR_AF=0.9781;EUR_AF=0.6233;SAS_AF=0.6043;AA=T|||;VT=SNP
2	58113995	rs2683634	T	C	100	PASS	AC=3580;AF=0.714856;AN=5008;NS=2504;DP=16639;EAS_AF=0.6726;AMR_AF=0.647;AFR_AF=0.9743;EUR_AF=0.5915;SAS_AF=0.5828;AA=C|||;VT=SNP
2	58115072	rs2678911	G	C	100	PASS	AC=1440;AF=0.28754;AN=5008;NS=2504;DP=16549;EAS_AF=0.3879;AMR_AF=0.3588;AFR_AF=0.0522;EUR_AF=0.3787;SAS_AF=0.3579;AA=G|||;VT=SNP
2	58116201	rs2312140	A	G	100	PASS	AC=1502;AF=0.29992;AN=5008;NS=2504;DP=14761;EAS_AF=0.2847;AMR_AF=0.255;AFR_AF=0.4667;EUR_AF=0.2117;SAS_AF=0.2127;AA=A|||;VT=SNP
2	58116640	rs2683632	T	C	100	PASS	AC=1888;AF=0.376997;AN=5008;NS=2504;DP=17946;EAS_AF=0.3889;AMR_AF=0.389;AFR_AF=0.3623;EUR_AF=0.3807;SAS_AF=0.3722;AA=C|||;VT=SNP
2	58116875	rs6709452	T	C	100	PASS	AC=368;AF=0.0734824;AN=5008;NS=2504;DP=16536;EAS_AF=0.1349;AMR_AF=0.0403;AFR_AF=0.0696;EUR_AF=0.0676;SAS_AF=0.045;AA=T|||;VT=SNP
2	58117095	rs2678913	T	C	100	PASS	AC=1888;AF=0.376997;AN=5008;NS=2504;DP=17229;EAS_AF=0.3879;AMR_AF=0.389;AFR_AF=0.3623;EUR_AF=0.3847;SAS_AF=0.3691;AA=T|||;VT=SNP
2	58117926	rs2678914	C	G	100	PASS	AC=1590;AF=0.317492;AN=5008;NS=2504;DP=18927;EAS_AF=0.3879;AMR_AF=0.3689;AFR_AF=0.1566;EUR_AF=0.3827;SAS_AF=0.3589;AA=C|||;VT=SNP
2	58118626	rs41439747	G	A	100	PASS	AC=1500;AF=0.299521;AN=5008;NS=2504;DP=17899;EAS_AF=0.2847;AMR_AF=0.2536;AFR_AF=0.4697;EUR_AF=0.2117;SAS_AF=0.2076;AA=G|||;VT=SNP
2	58119122	rs2717060	A	G	100	PASS	AC=1771;AF=0.353634;AN=5008;NS=2504;DP=18325;EAS_AF=0.3879;AMR_AF=0.3746;AFR_AF=0.2874;EUR_AF=0.3837;SAS_AF=0.362;AA=A|||;VT=SNP
2	58119405	rs79361244	C	T	100	PASS	AC=102;AF=0.0203674;AN=5008;NS=2504;DP=16401;EAS_AF=0.0347;AMR_AF=0.0231;AFR_AF=0.003;EUR_AF=0.0258;SAS_AF=0.0215;AA=C|||;VT=SNP
2	58119475	rs4144044	G	A	100	PASS	AC=1502;AF=0.29992;AN=5008;NS=2504;DP=15848;EAS_AF=0.2847;AMR_AF=0.2536;AFR_AF=0.4697;EUR_AF=0.2127;SAS_AF=0.2086;AA=G|||;VT=SNP
2	58119574	rs2678915	C	T	100	PASS	AC=3568;AF=0.71246;AN=5008;NS=2504;DP=15216;EAS_AF=0.6726;AMR_AF=0.6455;AFR_AF=0.9697;EUR_AF=0.5915;SAS_AF=0.5777;AA=T|||;VT=SNP
2	58119582	rs2678916	G	T	100	PASS	AC=1439;AF=0.28734;AN=5008;NS=2504;DP=15048;EAS_AF=0.3869;AMR_AF=0.3602;AFR_AF=0.0514;EUR_AF=0.3787;SAS_AF=0.3579;AA=G|||;VT=SNP
2	58119657	rs2717059	C	G	100	PASS	AC=1878;AF=0.375;AN=5008;NS=2504;DP=13334;EAS_AF=0.3869;AMR_AF=0.3862;AFR_AF=0.3601;EUR_AF=0.3797;SAS_AF=0.3701;AA=C|||;VT=SNP
2	58120539	rs10178958	G	A	100	PASS	AC=1454;AF=0.290335;AN=5008;NS=2504;DP=19033;EAS_AF=0.2857;AMR_AF=0.2522;AFR_AF=0.4349;EUR_AF=0.2107;SAS_AF=0.2086;AA=G|||;VT=SNP
2	58120553	rs2678917	T	A	100	PASS	AC=1768;AF=0.353035;AN=5008;NS=2504;DP=19302;EAS_AF=0.3869;AMR_AF=0.3732;AFR_AF=0.2874;EUR_AF=0.3837;SAS_AF=0.3609;AA=T|||;VT=SNP
2	58121391	rs2678918	C	T	100	PASS	AC=1442;AF=0.287939;AN=5008;NS=2504;DP=8774;EAS_AF=0.3869;AMR_AF=0.3602;AFR_AF=0.0514;EUR_AF=0.3797;SAS_AF=0.3599;AA=C|||;VT=SNP
2	58122650	rs7595529	A	G	100	PASS	AC=670;AF=0.133786;AN=5008;NS=2504;DP=19172;EAS_AF=0.2252;AMR_AF=0.1153;AFR_AF=0.1543;EUR_AF=0.0905;SAS_AF=0.0695;AA=A|||;VT=SNP
2	58123521	rs13382798	A	G	100	PASS	AC=1513;AF=0.302117;AN=5008;NS=2504;DP=19196;EAS_AF=0.2867;AMR_AF=0.2565;AFR_AF=0.4735;EUR_AF=0.2117;SAS_AF=0.2117;AA=A|||;VT=SNP
2	58123724	rs1356544	T	C	100	PASS	AC=3348;AF=0.66853;AN=5008;NS=2504;DP=19015;EAS_AF=0.6726;AMR_AF=0.6412;AFR_AF=0.7988;EUR_AF=0.5944;SAS_AF=0.5838;AA=C|||;VT=SNP
2	58123798	rs1356545	T	C	100	PASS	AC=3538;AF=0.70647;AN=5008;NS=2504;DP=18756;EAS_AF=0.6726;AMR_AF=0.647;AFR_AF=0.9387;EUR_AF=0.5944;SAS_AF=0.5849;AA=C|||;VT=SNP
2	58124359	rs2678919	G	A	100	PASS	AC=1748;AF=0.349042;AN=5008;NS=2504;DP=18087;EAS_AF=0.3849;AMR_AF=0.3401;AFR_AF=0.357;EUR_AF=0.3062;SAS_AF=0.3517;AA=G|||;VT=SNP
2	58124453	rs72808425	T	C	100	PASS	AC=1596;AF=0.31869;AN=5008;NS=2504;DP=18204;EAS_AF=0.2877;AMR_AF=0.2997;AFR_AF=0.4418;EUR_AF=0.2863;SAS_AF=0.2311;AA=T|||;VT=SNP
2	58124471	rs13392894	C	T	100	PASS	AC=1596;AF=0.31869;AN=5008;NS=2504;DP=17949;EAS_AF=0.2877;AMR_AF=0.2997;AFR_AF=0.4418;EUR_AF=0.2863;SAS_AF=0.2311;AA=C|||;VT=SNP
2	58124512	rs2717058	G	A	100	PASS	AC=1750;AF=0.349441;AN=5008;NS=2504;DP=17060;EAS_AF=0.3849;AMR_AF=0.3415;AFR_AF=0.3578;EUR_AF=0.3062;SAS_AF=0.3517;AA=G|||;VT=SNP
2	58124543	rs2678920	A	T	100	PASS	AC=1749;AF=0.349241;AN=5008;NS=2504;DP=16681;EAS_AF=0.3849;AMR_AF=0.3415;AFR_AF=0.357;EUR_AF=0.3062;SAS_AF=0.3517;AA=T|||;VT=SNP
2	58127647	rs2678922	A	G	100	PASS	AC=1873;AF=0.374002;AN=5008;NS=2504;DP=15906;EAS_AF=0.3849;AMR_AF=0.3862;AFR_AF=0.3593;EUR_AF=0.3777;SAS_AF=0.3701;AA=A|||;VT=SNP
2	58127648	rs2678923	A	C	100	PASS	AC=1873;AF=0.374002;AN=5008;NS=2504;DP=15948;EAS_AF=0.3849;AMR_AF=0.3862;AFR_AF=0.3593;EUR_AF=0.3777;SAS_AF=0.3701;AA=C|||;VT=SNP
2	58127907	rs2717057	C	T	100	PASS	AC=1876;AF=0.374601;AN=5008;NS=2504;DP=9978;EAS_AF=0.3869;AMR_AF=0.3847;AFR_AF=0.3601;EUR_AF=0.3787;SAS_AF=0.3701;AA=T|||;VT=SNP
2	58128047	rs13404388	G	A	100	PASS	AC=319;AF=0.0636981;AN=5008;NS=2504;DP=16915;EAS_AF=0.0754;AMR_AF=0.0461;AFR_AF=0.0416;EUR_AF=0.0378;SAS_AF=0.1207;AA=G|||;VT=SNP
2	58128090	rs10496082	C	T	100	PASS	AC=1479;AF=0.295327;AN=5008;NS=2504;DP=16153;EAS_AF=0.2827;AMR_AF=0.2565;AFR_AF=0.4523;EUR_AF=0.2107;SAS_AF=0.2106;AA=C|||;VT=SNP
2	58128804	rs2717056	C	T	100	PASS	AC=3575;AF=0.713858;AN=5008;NS=2504;DP=17570;EAS_AF=0.6696;AMR_AF=0.6484;AFR_AF=0.9743;EUR_AF=0.5895;SAS_AF=0.5818;AA=T|||;VT=SNP
2	58128818	rs962288	A	T	100	PASS	AC=1527;AF=0.304912;AN=5008;NS=2504;DP=17744;EAS_AF=0.2827;AMR_AF=0.2594;AFR_AF=0.4871;EUR_AF=0.2107;SAS_AF=0.2106;AA=A|||;VT=SNP
2	58130327	rs2678908	C	T	100	PASS	AC=3574;AF=0.713658;AN=5008;NS=2504;DP=19008;EAS_AF=0.6696;AMR_AF=0.647;AFR_AF=0.9743;EUR_AF=0.5895;SAS_AF=0.5818;AA=T|||;VT=SNP
2	58130747	rs76580214	G	C	100	PASS	AC=390;AF=0.0778754;AN=5008;NS=2504;DP=16009;EAS_AF=0.0179;AMR_AF=0.0893;AFR_AF=0.1543;EUR_AF=0.0825;SAS_AF=0.0235;AA=G|||;VT=SNP
2	58131532	rs17049243	T	C	100	PASS	AC=394;AF=0.0786741;AN=5008;NS=2504;DP=18439;EAS_AF=0.0188;AMR_AF=0.0893;AFR_AF=0.1558;EUR_AF=0.0835;SAS_AF=0.0235;AA=T|||;VT=SNP
2	58133522	rs2678907	A	G	100	PASS	AC=1587;AF=0.316893;AN=5008;NS=2504;DP=17122;EAS_AF=0.3929;AMR_AF=0.3602;AFR_AF=0.1551;EUR_AF=0.3797;SAS_AF=0.362;AA=A|||;VT=SNP
2	58133686	rs77447799	G	T	100	PASS	AC=355;AF=0.0708866;AN=5008;NS=2504;DP=17945;EAS_AF=0.0179;AMR_AF=0.0865;AFR_AF=0.1293;EUR_AF=0.0825;SAS_AF=0.0235;AA=G|||;VT=SNP
2	58134048	rs2678906	T	A	100	PASS	AC=3287;AF=0.65635;AN=5008;NS=2504;DP=17087;EAS_AF=0.6687;AMR_AF=0.6282;AFR_AF=0.7723;EUR_AF=0.5915;SAS_AF=0.5736;AA=A|||;VT=SNP
2	58134458	rs13384219	A	G	100	PASS	AC=312;AF=0.0623003;AN=5008;NS=2504;DP=20616;EAS_AF=0.0754;AMR_AF=0.0461;AFR_AF=0.0371;EUR_AF=0.0378;SAS_AF=0.1196;AA=A|||;VT=SNP
2	58134604	rs884669	A	T	100	PASS	AC=1526;AF=0.304712;AN=5008;NS=2504;DP=21532;EAS_AF=0.2827;AMR_AF=0.2651;AFR_AF=0.4826;EUR_AF=0.2117;SAS_AF=0.2106;AA=A|||;VT=SNP
2	58135023	rs867740	T	C	100	PASS	AC=1450;AF=0.289537;AN=5008;NS=2504;DP=22900;EAS_AF=0.3909;AMR_AF=0.3602;AFR_AF=0.0514;EUR_AF=0.3807;SAS_AF=0.363;AA=T|||;VT=SNP
2	58135485	rs17049244	T	G	100	PASS	AC=760;AF=0.151757;AN=5008;NS=2504;DP=16589;EAS_AF=0.1885;AMR_AF=0.1124;AFR_AF=0.2534;EUR_AF=0.0895;SAS_AF=0.0685;AA=T|||;VT=SNP
2	58135872	rs2678905	A	G	100	PASS	AC=3299;AF=0.658746;AN=5008;NS=2504;DP=16447;EAS_AF=0.6726;AMR_AF=0.6297;AFR_AF=0.7761;EUR_AF=0.5915;SAS_AF=0.5757;AA=G|||;VT=SNP
2	58136220	rs2717000	C	G	100	PASS	AC=1588;AF=0.317093;AN=5008;NS=2504;DP=16155;EAS_AF=0.3909;AMR_AF=0.3602;AFR_AF=0.1566;EUR_AF=0.3797;SAS_AF=0.363;AA=C|||;VT=SNP
2	58137618	rs2717001	C	T	100	PASS	AC=3343;AF=0.667532;AN=5008;NS=2504;DP=16087;EAS_AF=0.6726;AMR_AF=0.6354;AFR_AF=0.8003;EUR_AF=0.5915;SAS_AF=0.5838;AA=T|||;VT=SNP
2	58137755	rs2678904	G	T	100	PASS	AC=3296;AF=0.658147;AN=5008;NS=2504;DP=18138;EAS_AF=0.6726;AMR_AF=0.6297;AFR_AF=0.7761;EUR_AF=0.5905;SAS_AF=0.5736;AA=G|||;VT=SNP
2	58137930	rs2678903	A	G	100	PASS	AC=3298;AF=0.658546;AN=5008;NS=2504;DP=17407;EAS_AF=0.6726;AMR_AF=0.6297;AFR_AF=0.7761;EUR_AF=0.5924;SAS_AF=0.5736;AA=G|||;VT=SNP
2	58138581	rs2678902	G	A	100	PASS	AC=1586;AF=0.316693;AN=5008;NS=2504;DP=18911;EAS_AF=0.3919;AMR_AF=0.3588;AFR_AF=0.1558;EUR_AF=0.3797;SAS_AF=0.362;AA=G|||;VT=SNP
2	58138651	rs2678901	A	G	100	PASS	AC=3298;AF=0.658546;AN=5008;NS=2504;DP=19003;EAS_AF=0.6736;AMR_AF=0.6282;AFR_AF=0.7761;EUR_AF=0.5915;SAS_AF=0.5746;AA=G|||;VT=SNP
2	58138843	rs6711762	A	G	100	PASS	AC=1486;AF=0.296725;AN=5008;NS=2504;DP=20454;EAS_AF=0.2817;AMR_AF=0.2651;AFR_AF=0.4523;EUR_AF=0.2107;SAS_AF=0.2127;AA=A|||;VT=SNP
2	58139394	rs1040226	G	A	100	PASS	AC=1688;AF=0.337061;AN=5008;NS=2504;DP=18833;EAS_AF=0.2817;AMR_AF=0.2695;AFR_AF=0.6029;EUR_AF=0.2117;SAS_AF=0.2117;AA=G|||;VT=SNP
2	58139593	rs1040225	A	G	100	PASS	AC=3303;AF=0.659545;AN=5008;NS=2504;DP=17599;EAS_AF=0.6736;AMR_AF=0.6297;AFR_AF=0.7731;EUR_AF=0.5915;SAS_AF=0.5828;AA=G|||;VT=SNP
2	58139865	rs1040224	G	C	100	PASS	AC=3293;AF=0.657548;AN=5008;NS=2504;DP=19064;EAS_AF=0.6696;AMR_AF=0.6311;AFR_AF=0.7746;EUR_AF=0.5915;SAS_AF=0.5736;AA=c|||;VT=SNP
2	58139906	rs2678895	A	T	100	PASS	AC=1428;AF=0.285144;AN=5008;NS=2504;DP=18542;EAS_AF=0.3879;AMR_AF=0.3545;AFR_AF=0.0416;EUR_AF=0.3797;SAS_AF=0.362;AA=A|||;VT=SNP
2	58140471	rs72808434	G	A	100	PASS	AC=583;AF=0.116414;AN=5008;NS=2504;DP=17867;EAS_AF=0.1875;AMR_AF=0.1095;AFR_AF=0.1241;EUR_AF=0.0895;SAS_AF=0.0654;AA=G|||;VT=SNP
2	58140977	rs2678881	G	A	100	PASS	AC=3303;AF=0.659545;AN=5008;NS=2504;DP=13327;EAS_AF=0.6696;AMR_AF=0.6311;AFR_AF=0.7761;EUR_AF=0.5915;SAS_AF=0.5818;AA=A|||;VT=SNP
2	58141065	rs17049247	A	G	100	PASS	AC=380;AF=0.0758786;AN=5008;NS=2504;DP=12911;EAS_AF=0.0179;AMR_AF=0.0908;AFR_AF=0.1452;EUR_AF=0.0825;SAS_AF=0.0245;AA=A|||;VT=SNP
2	58141810	rs11895197	A	T	100	PASS	AC=1533;AF=0.30611;AN=5008;NS=2504;DP=15796;EAS_AF=0.2817;AMR_AF=0.2666;AFR_AF=0.4879;EUR_AF=0.2117;SAS_AF=0.2106;AA=A|||;VT=SNP
2	58142647	rs2717002	T	G	100	PASS	AC=3297;AF=0.658347;AN=5008;NS=2504;DP=15827;EAS_AF=0.6696;AMR_AF=0.6326;AFR_AF=0.7753;EUR_AF=0.5915;SAS_AF=0.5757;AA=G|||;VT=SNP
2	58143267	rs11887238	C	A	100	PASS	AC=504;AF=0.100639;AN=5008;NS=2504;DP=18402;EAS_AF=0.0764;AMR_AF=0.0648;AFR_AF=0.1702;EUR_AF=0.0388;SAS_AF=0.1207;AA=C|||;VT=SNP
2	58143308	rs112176860	G	A	100	PASS	AC=316;AF=0.063099;AN=5008;NS=2504;DP=18719;EAS_AF=0.0764;AMR_AF=0.0461;AFR_AF=0.0393;EUR_AF=0.0378;SAS_AF=0.1196;AA=G|||;VT=SNP
2	58143438	rs2717003	A	G	100	PASS	AC=3591;AF=0.717053;AN=5008;NS=2504;DP=16743;EAS_AF=0.6736;AMR_AF=0.6513;AFR_AF=0.9781;EUR_AF=0.5924;SAS_AF=0.5838;AA=G|||;VT=SNP
2	58143854	rs2717004	C	A	100	PASS	AC=3332;AF=0.665335;AN=5008;NS=2504;DP=17910;EAS_AF=0.6696;AMR_AF=0.6369;AFR_AF=0.7943;EUR_AF=0.5915;SAS_AF=0.5828;AA=A|||;VT=SNP
2	58144542	rs951965	C	A	100	PASS	AC=1581;AF=0.315695;AN=5008;NS=2504;DP=17903;EAS_AF=0.3869;AMR_AF=0.3588;AFR_AF=0.1558;EUR_AF=0.3797;SAS_AF=0.362;AA=C|||;VT=SNP
2	58145060	rs2717005	A	G	100	PASS	AC=1448;AF=0.289137;AN=5008;NS=2504;DP=16919;EAS_AF=0.3919;AMR_AF=0.3545;AFR_AF=0.053;EUR_AF=0.3797;SAS_AF=0.363;AA=A|||;VT=SNP
2	58145771	rs17829368	T	C	100	PASS	AC=86;AF=0.0171725;AN=5008;NS=2504;DP=17682;EAS_AF=0.0139;AMR_AF=0.0245;AFR_AF=0.0045;EUR_AF=0.0249;SAS_AF=0.0245;AA=T|||;VT=SNP
2	58148010	rs11125736	G	A	100	PASS	AC=1525;AF=0.304513;AN=5008;NS=2504;DP=20624;EAS_AF=0.2827;AMR_AF=0.2666;AFR_AF=0.4788;EUR_AF=0.2137;SAS_AF=0.2117;AA=G|||;VT=SNP
2	58148180	rs2465804	G	A	100	PASS	AC=3591;AF=0.717053;AN=5008;NS=2504;DP=19168;EAS_AF=0.6736;AMR_AF=0.6499;AFR_AF=0.9781;EUR_AF=0.5924;SAS_AF=0.5849;AA=A|||;VT=SNP
2	58148349	rs2465805	C	T	100	PASS	AC=1775;AF=0.354433;AN=5008;NS=2504;DP=17096;EAS_AF=0.3899;AMR_AF=0.3631;AFR_AF=0.292;EUR_AF=0.3777;SAS_AF=0.3722;AA=T|||;VT=SNP
2	58149116	rs2717007	G	A	100	PASS	AC=3592;AF=0.717252;AN=5008;NS=2504;DP=19204;EAS_AF=0.6736;AMR_AF=0.6499;AFR_AF=0.9796;EUR_AF=0.5924;SAS_AF=0.5838;AA=A|||;VT=SNP
2	58149158	rs2717008	T	C	100	PASS	AC=1589;AF=0.317292;AN=5008;NS=2504;DP=18511;EAS_AF=0.3909;AMR_AF=0.3646;AFR_AF=0.1551;EUR_AF=0.3797;SAS_AF=0.363;AA=T|||;VT=SNP
2	58150072	rs116641760	T	A	100	PASS	AC=309;AF=0.0617013;AN=5008;NS=2504;DP=16549;EAS_AF=0.0764;AMR_AF=0.0461;AFR_AF=0.0325;EUR_AF=0.0388;SAS_AF=0.1207;AA=T|||;VT=SNP
2	58150537	rs28765149	T	A	100	PASS	AC=1687;AF=0.336861;AN=5008;NS=2504;DP=18936;EAS_AF=0.2817;AMR_AF=0.2709;AFR_AF=0.5991;EUR_AF=0.2127;SAS_AF=0.2137;AA=T|||;VT=SNP
2	58150768	rs2678909	T	C	100	PASS	AC=3679;AF=0.734625;AN=5008;NS=2504;DP=18007;EAS_AF=0.6875;AMR_AF=0.6758;AFR_AF=0.9841;EUR_AF=0.6183;SAS_AF=0.6074;AA=C|||;VT=SNP
2	58150941	rs2459982	A	C	100	PASS	AC=3346;AF=0.668131;AN=5008;NS=2504;DP=18960;EAS_AF=0.6736;AMR_AF=0.6369;AFR_AF=0.7995;EUR_AF=0.5915;SAS_AF=0.5859;AA=C|||;VT=SNP
2	58151179	rs58174848	T	C	100	PASS	AC=1584;AF=0.316294;AN=5008;NS=2504;DP=18912;EAS_AF=0.2817;AMR_AF=0.2666;AFR_AF=0.5242;EUR_AF=0.2127;SAS_AF=0.2127;AA=T|||;VT=SNP
2	58151817	rs2717010	A	G	100	PASS	AC=3593;AF=0.717452;AN=5008;NS=2504;DP=19765;EAS_AF=0.6736;AMR_AF=0.6513;AFR_AF=0.9781;EUR_AF=0.5924;SAS_AF=0.5859;AA=G|||;VT=SNP
2	58152075	rs2717011	T	C	100	PASS	AC=3594;AF=0.717652;AN=5008;NS=2504;DP=20440;EAS_AF=0.6726;AMR_AF=0.6513;AFR_AF=0.9796;EUR_AF=0.5924;SAS_AF=0.5859;AA=T|||;VT=SNP
2	58152280	rs2717012	C	A	100	PASS	AC=1427;AF=0.284944;AN=5008;NS=2504;DP=18074;EAS_AF=0.3869;AMR_AF=0.3516;AFR_AF=0.0424;EUR_AF=0.3807;SAS_AF=0.362;AA=C|||;VT=SNP
2	58152537	rs2717013	G	A	100	PASS	AC=1535;AF=0.30651;AN=5008;NS=2504;DP=15714;EAS_AF=0.3909;AMR_AF=0.3588;AFR_AF=0.1165;EUR_AF=0.3807;SAS_AF=0.363;AA=G|||;VT=SNP
2	58153424	rs10188826	G	A	100	PASS	AC=1609;AF=0.321286;AN=5008;NS=2504;DP=13219;EAS_AF=0.2808;AMR_AF=0.2594;AFR_AF=0.5484;EUR_AF=0.2117;SAS_AF=0.2127;AA=G|||;VT=SNP
2	58153676	rs10189138	G	T	100	PASS	AC=881;AF=0.175919;AN=5008;NS=2504;DP=12741;EAS_AF=0.1567;AMR_AF=0.1888;AFR_AF=0.2837;EUR_AF=0.1332;SAS_AF=0.0849;AA=G|||;VT=SNP
2	58154249	rs2717014	T	C	100	PASS	AC=3246;AF=0.648163;AN=5008;NS=2504;DP=14230;EAS_AF=0.6726;AMR_AF=0.6225;AFR_AF=0.7398;EUR_AF=0.5915;SAS_AF=0.5757;AA=C|||;VT=SNP
2	58154505	rs114653778	G	A	100	PASS	AC=118;AF=0.0235623;AN=5008;NS=2504;DP=15506;EAS_AF=0.0139;AMR_AF=0.0288;AFR_AF=0.0287;EUR_AF=0.0249;SAS_AF=0.0215;AA=G|||;VT=SNP
2	58154601	rs2678873	G	A	100	PASS	AC=3469;AF=0.692692;AN=5008;NS=2504;DP=15854;EAS_AF=0.6746;AMR_AF=0.6354;AFR_AF=0.8994;EUR_AF=0.5924;SAS_AF=0.5757;AA=G|||;VT=SNP
2	58154915	rs2678874	T	A	100	PASS	AC=1533;AF=0.30611;AN=5008;NS=2504;DP=16113;EAS_AF=0.3919;AMR_AF=0.3588;AFR_AF=0.1157;EUR_AF=0.3787;SAS_AF=0.363;AA=T|||;VT=SNP
2	58155253	rs2717015	T	C	100	PASS	AC=3469;AF=0.692692;AN=5008;NS=2504;DP=15466;EAS_AF=0.6736;AMR_AF=0.6354;AFR_AF=0.8994;EUR_AF=0.5924;SAS_AF=0.5767;AA=C|||;VT=SNP
2	58155358	rs2312141	A	T	100	PASS	AC=3465;AF=0.691893;AN=5008;NS=2504;DP=16010;EAS_AF=0.6696;AMR_AF=0.6354;AFR_AF=0.8994;EUR_AF=0.5924;SAS_AF=0.5767;AA=A|||;VT=SNP
2	58155829	rs2312143	G	A	100	PASS	AC=1535;AF=0.30651;AN=5008;NS=2504;DP=19068;EAS_AF=0.3929;AMR_AF=0.3588;AFR_AF=0.1157;EUR_AF=0.3787;SAS_AF=0.364;AA=G|||;VT=SNP
2	58155962	rs79477059	G	A	100	PASS	AC=248;AF=0.0495208;AN=5008;NS=2504;DP=20173;EAS_AF=0.0179;AMR_AF=0.0749;AFR_AF=0.0537;EUR_AF=0.0825;SAS_AF=0.0245;AA=G|||;VT=SNP
2	58156208	rs7563883	G	T	100	PASS	AC=1832;AF=0.365815;AN=5008;NS=2504;DP=19510;EAS_AF=0.2808;AMR_AF=0.2738;AFR_AF=0.7073;EUR_AF=0.2137;SAS_AF=0.2137;AA=G|||;VT=SNP
2	58156539	rs2139053	T	C	100	PASS	AC=3678;AF=0.734425;AN=5008;NS=2504;DP=21643;EAS_AF=0.6875;AMR_AF=0.6744;AFR_AF=0.9841;EUR_AF=0.6173;SAS_AF=0.6084;AA=C|||;VT=SNP
2	58156583	rs2139054	A	C	100	PASS	AC=3470;AF=0.692891;AN=5008;NS=2504;DP=20676;EAS_AF=0.6736;AMR_AF=0.6354;AFR_AF=0.8994;EUR_AF=0.5924;SAS_AF=0.5777;AA=C|||;VT=SNP
2	58158099	rs56796021	T	C	100	PASS	AC=446;AF=0.0890575;AN=5008;NS=2504;DP=15026;EAS_AF=0.0179;AMR_AF=0.0879;AFR_AF=0.1952;EUR_AF=0.0845;SAS_AF=0.0245;AA=T|||;VT=SNP
2	58158152	rs2678879	A	G	100	PASS	AC=3467;AF=0.692292;AN=5008;NS=2504;DP=14833;EAS_AF=0.6736;AMR_AF=0.6354;AFR_AF=0.8986;EUR_AF=0.5915;SAS_AF=0.5767;AA=a|||;VT=SNP
2	58158218	rs11125739	G	T	100	PASS	AC=1907;AF=0.380791;AN=5008;NS=2504;DP=16672;EAS_AF=0.2817;AMR_AF=0.2767;AFR_AF=0.7602;EUR_AF=0.2157;SAS_AF=0.2137;AA=G|||;VT=SNP
2	58158283	rs2678880	C	T	100	PASS	AC=3283;AF=0.655551;AN=5008;NS=2504;DP=15499;EAS_AF=0.6716;AMR_AF=0.6282;AFR_AF=0.761;EUR_AF=0.5885;SAS_AF=0.5849;AA=T|||;VT=SNP
2	58159362	rs2678882	T	A	100	PASS	AC=3245;AF=0.647963;AN=5008;NS=2504;DP=15822;EAS_AF=0.6736;AMR_AF=0.6225;AFR_AF=0.739;EUR_AF=0.5905;SAS_AF=0.5757;AA=A|||;VT=SNP
2	58159473	rs2717019	T	G	100	PASS	AC=3586;AF=0.716054;AN=5008;NS=2504;DP=15116;EAS_AF=0.6696;AMR_AF=0.6513;AFR_AF=0.9773;EUR_AF=0.5915;SAS_AF=0.5849;AA=G|||;VT=SNP
2	58159490	rs6740106	T	A	100	PASS	AC=1560;AF=0.311502;AN=5008;NS=2504;DP=15109;EAS_AF=0.2817;AMR_AF=0.2579;AFR_AF=0.5106;EUR_AF=0.2127;SAS_AF=0.2127;AA=T|||;VT=SNP
2	58159670	rs2678883	A	G	100	PASS	AC=3590;AF=0.716853;AN=5008;NS=2504;DP=15395;EAS_AF=0.6736;AMR_AF=0.6513;AFR_AF=0.9773;EUR_AF=0.5915;SAS_AF=0.5849;AA=G|||;VT=SNP
2	58159852	rs2717020	T	C	100	PASS	AC=1532;AF=0.305911;AN=5008;NS=2504;DP=15525;EAS_AF=0.3919;AMR_AF=0.3588;AFR_AF=0.1157;EUR_AF=0.3767;SAS_AF=0.364;AA=T|||;VT=SNP
2	58160016	rs79857928	A	T	100	PASS	AC=305;AF=0.0609026;AN=5008;NS=2504;DP=18639;EAS_AF=0.0764;AMR_AF=0.0461;AFR_AF=0.031;EUR_AF=0.0368;SAS_AF=0.1207;AA=A|||;VT=SNP
2	58160123	rs2678884	A	C	100	PASS	AC=3680;AF=0.734824;AN=5008;NS=2504;DP=17247;EAS_AF=0.6935;AMR_AF=0.6744;AFR_AF=0.9834;EUR_AF=0.6163;SAS_AF=0.6063;AA=C|||;VT=SNP
2	58160138	rs2678885	T	G	100	PASS	AC=1434;AF=0.286342;AN=5008;NS=2504;DP=17016;EAS_AF=0.3978;AMR_AF=0.3516;AFR_AF=0.0408;EUR_AF=0.3767;SAS_AF=0.364;AA=T|||;VT=SNP
2	58160171	rs10194044	C	T	100	PASS	AC=305;AF=0.0609026;AN=5008;NS=2504;DP=16614;EAS_AF=0.0764;AMR_AF=0.0461;AFR_AF=0.031;EUR_AF=0.0368;SAS_AF=0.1207;AA=C|||;VT=SNP
2	58160605	rs2717021	G	A	100	PASS	AC=1535;AF=0.30651;AN=5008;NS=2504;DP=14194;EAS_AF=0.3978;AMR_AF=0.3573;AFR_AF=0.115;EUR_AF=0.3767;SAS_AF=0.363;AA=G|||;VT=SNP
2	58160639	rs2717022	G	C	100	PASS	AC=3473;AF=0.69349;AN=5008;NS=2504;DP=14959;EAS_AF=0.6796;AMR_AF=0.6354;AFR_AF=0.8986;EUR_AF=0.5915;SAS_AF=0.5767;AA=G|||;VT=SNP
2	58161221	rs2678886	A	G	100	PASS	AC=3472;AF=0.693291;AN=5008;NS=2504;DP=18106;EAS_AF=0.6786;AMR_AF=0.6354;AFR_AF=0.8986;EUR_AF=0.5915;SAS_AF=0.5767;AA=G|||;VT=SNP
2	58161355	rs2717023	C	T	100	PASS	AC=3599;AF=0.71865;AN=5008;NS=2504;DP=17647;EAS_AF=0.6776;AMR_AF=0.6513;AFR_AF=0.9788;EUR_AF=0.5924;SAS_AF=0.5869;AA=T|||;VT=SNP
2	58161397	rs2717024	C	G	100	PASS	AC=3599;AF=0.71865;AN=5008;NS=2504;DP=17357;EAS_AF=0.6786;AMR_AF=0.6513;AFR_AF=0.9788;EUR_AF=0.5915;SAS_AF=0.5869;AA=G|||;VT=SNP
2	58161520	rs7596775	T	C	100	PASS	AC=1915;AF=0.382388;AN=5008;NS=2504;DP=18091;EAS_AF=0.2817;AMR_AF=0.2767;AFR_AF=0.7663;EUR_AF=0.2157;SAS_AF=0.2137;AA=T|||;VT=SNP
2	58161752	rs2678887	C	A	100	PASS	AC=3594;AF=0.717652;AN=5008;NS=2504;DP=18287;EAS_AF=0.6756;AMR_AF=0.6513;AFR_AF=0.9773;EUR_AF=0.5915;SAS_AF=0.5869;AA=A|||;VT=SNP
2	58162191	rs2678888	A	G	100	PASS	AC=3473;AF=0.69349;AN=5008;NS=2504;DP=17823;EAS_AF=0.6796;AMR_AF=0.6354;AFR_AF=0.8986;EUR_AF=0.5915;SAS_AF=0.5767;AA=A|||;VT=SNP
2	58163146	rs2717025	G	T	100	PASS	AC=1530;AF=0.305511;AN=5008;NS=2504;DP=17821;EAS_AF=0.3938;AMR_AF=0.3573;AFR_AF=0.1157;EUR_AF=0.3757;SAS_AF=0.362;AA=G|||;VT=SNP
2	58163173	rs10204049	C	T	100	PASS	AC=1618;AF=0.323083;AN=5008;NS=2504;DP=17777;EAS_AF=0.2817;AMR_AF=0.2622;AFR_AF=0.5507;EUR_AF=0.2147;SAS_AF=0.2127;AA=C|||;VT=SNP
2	58163178	rs2717026	A	G	100	PASS	AC=1530;AF=0.305511;AN=5008;NS=2504;DP=18004;EAS_AF=0.3938;AMR_AF=0.3573;AFR_AF=0.115;EUR_AF=0.3757;SAS_AF=0.363;AA=A|||;VT=SNP
2	58164223	rs2678889	A	G	100	PASS	AC=3246;AF=0.648163;AN=5008;NS=2504;DP=18408;EAS_AF=0.6746;AMR_AF=0.6225;AFR_AF=0.739;EUR_AF=0.5905;SAS_AF=0.5757;AA=A|||;VT=SNP
2	58164435	rs2678890	C	T	100	PASS	AC=3359;AF=0.670727;AN=5008;NS=2504;DP=17990;EAS_AF=0.6736;AMR_AF=0.6354;AFR_AF=0.8116;EUR_AF=0.5905;SAS_AF=0.5849;AA=T|||;VT=SNP
2	58164454	rs2717027	G	A	100	PASS	AC=3671;AF=0.733027;AN=5008;NS=2504;DP=17172;EAS_AF=0.6875;AMR_AF=0.6744;AFR_AF=0.9826;EUR_AF=0.6153;SAS_AF=0.6053;AA=A|||;VT=SNP
2	58165132	rs113329317	A	G	100	PASS	AC=189;AF=0.0377396;AN=5008;NS=2504;DP=13188;EAS_AF=0.0179;AMR_AF=0.0764;AFR_AF=0.0083;EUR_AF=0.0825;SAS_AF=0.0245;AA=A|||;VT=SNP
2	58165595	rs2717029	G	T	100	PASS	AC=1445;AF=0.288538;AN=5008;NS=2504;DP=15633;EAS_AF=0.3938;AMR_AF=0.3545;AFR_AF=0.0507;EUR_AF=0.3767;SAS_AF=0.364;AA=G|||;VT=SNP
2	58165694	rs2717030	T	C	100	PASS	AC=1531;AF=0.305711;AN=5008;NS=2504;DP=18096;EAS_AF=0.3938;AMR_AF=0.3588;AFR_AF=0.1135;EUR_AF=0.3767;SAS_AF=0.364;AA=T|||;VT=SNP
2	58165830	rs73942239	T	C	100	PASS	AC=541;AF=0.108027;AN=5008;NS=2504;DP=19339;EAS_AF=0.0764;AMR_AF=0.0605;AFR_AF=0.2012;EUR_AF=0.0378;SAS_AF=0.1207;AA=T|||;VT=SNP
2	58166181	rs970941	G	A	100	PASS	AC=3244;AF=0.647764;AN=5008;NS=2504;DP=19149;EAS_AF=0.6746;AMR_AF=0.6225;AFR_AF=0.7383;EUR_AF=0.5905;SAS_AF=0.5746;AA=A|||;VT=SNP
2	58166468	rs2717031	T	C	100	PASS	AC=3246;AF=0.648163;AN=5008;NS=2504;DP=18147;EAS_AF=0.6746;AMR_AF=0.6225;AFR_AF=0.739;EUR_AF=0.5905;SAS_AF=0.5757;AA=C|||;VT=SNP
2	58166643	rs2678891	T	G	100	PASS	AC=3247;AF=0.648363;AN=5008;NS=2504;DP=17541;EAS_AF=0.6746;AMR_AF=0.6225;AFR_AF=0.739;EUR_AF=0.5905;SAS_AF=0.5767;AA=G|||;VT=SNP
2	58166760	rs2717032	T	C	100	PASS	AC=3362;AF=0.671326;AN=5008;NS=2504;DP=18733;EAS_AF=0.6756;AMR_AF=0.6354;AFR_AF=0.8124;EUR_AF=0.5905;SAS_AF=0.5849;AA=C|||;VT=SNP
2	58166769	rs28718871	T	C	100	PASS	AC=3593;AF=0.717452;AN=5008;NS=2504;DP=18946;EAS_AF=0.6756;AMR_AF=0.6513;AFR_AF=0.9773;EUR_AF=0.5915;SAS_AF=0.5859;AA=N|||;VT=SNP
2	58167258	rs2717034	T	G	100	PASS	AC=3110;AF=0.621006;AN=5008;NS=2504;DP=16880;EAS_AF=0.6488;AMR_AF=0.6066;AFR_AF=0.6921;EUR_AF=0.5666;SAS_AF=0.5624;AA=T|||;VT=SNP
2	58167260	rs2678894	G	C	100	PASS	AC=3108;AF=0.620607;AN=5008;NS=2504;DP=17136;EAS_AF=0.6478;AMR_AF=0.6052;AFR_AF=0.6921;EUR_AF=0.5666;SAS_AF=0.5624;AA=G|||;VT=SNP
2	58167344	rs4603748	G	A	100	PASS	AC=1249;AF=0.249401;AN=5008;NS=2504;DP=17949;EAS_AF=0.2044;AMR_AF=0.2061;AFR_AF=0.4796;EUR_AF=0.175;SAS_AF=0.092;AA=G|||;VT=SNP
2	58167440	rs2717035	C	T	100	PASS	AC=3245;AF=0.647963;AN=5008;NS=2504;DP=18105;EAS_AF=0.6746;AMR_AF=0.6225;AFR_AF=0.7398;EUR_AF=0.5905;SAS_AF=0.5736;AA=C|||;VT=SNP
2	58168098	rs2717036	T	C	100	PASS	AC=3314;AF=0.661741;AN=5008;NS=2504;DP=16109;EAS_AF=0.6746;AMR_AF=0.6297;AFR_AF=0.7882;EUR_AF=0.5905;SAS_AF=0.5736;AA=T|||;VT=SNP
2	58168339	rs72808453	A	G	100	PASS	AC=580;AF=0.115815;AN=5008;NS=2504;DP=18209;EAS_AF=0.1875;AMR_AF=0.1095;AFR_AF=0.118;EUR_AF=0.0924;SAS_AF=0.0675;AA=A|||;VT=SNP
2	58168831	rs2717038	A	G	100	PASS	AC=1551;AF=0.309704;AN=5008;NS=2504;DP=18721;EAS_AF=0.3938;AMR_AF=0.3646;AFR_AF=0.1324;EUR_AF=0.3767;SAS_AF=0.3548;AA=A|||;VT=SNP
2	58168856	rs1401100	G	T	100	PASS	AC=3213;AF=0.641573;AN=5008;NS=2504;DP=19611;EAS_AF=0.6736;AMR_AF=0.621;AFR_AF=0.7179;EUR_AF=0.5895;SAS_AF=0.5736;AA=G|||;VT=SNP
2	58169166	rs2717039	G	T	100	PASS	AC=1424;AF=0.284345;AN=5008;NS=2504;DP=17550;EAS_AF=0.3919;AMR_AF=0.3516;AFR_AF=0.0408;EUR_AF=0.3748;SAS_AF=0.362;AA=G|||;VT=SNP
2	58169388	rs2678896	A	G	100	PASS	AC=3465;AF=0.691893;AN=5008;NS=2504;DP=18339;EAS_AF=0.6746;AMR_AF=0.6354;AFR_AF=0.8986;EUR_AF=0.5905;SAS_AF=0.5746;AA=A|||;VT=SNP
2	58169418	rs2678897	G	A	100	PASS	AC=3471;AF=0.693091;AN=5008;NS=2504;DP=18708;EAS_AF=0.6746;AMR_AF=0.6369;AFR_AF=0.9009;EUR_AF=0.5934;SAS_AF=0.5736;AA=G|||;VT=SNP
2	58169494	rs2717040	T	C	100	PASS	AC=3466;AF=0.692093;AN=5008;NS=2504;DP=18390;EAS_AF=0.6746;AMR_AF=0.6354;AFR_AF=0.8986;EUR_AF=0.5905;SAS_AF=0.5757;AA=C|||;VT=SNP
2	58169950	rs1568252	T	C	100	PASS	AC=4363;AF=0.871206;AN=5008;NS=2504;DP=17263;EAS_AF=0.6984;AMR_AF=0.9193;AFR_AF=0.997;EUR_AF=0.8926;SAS_AF=0.8231;AA=C|||;VT=SNP
2	58170004	rs1568253	T	C	100	PASS	AC=3471;AF=0.693091;AN=5008;NS=2504;DP=17720;EAS_AF=0.6786;AMR_AF=0.6354;AFR_AF=0.8986;EUR_AF=0.5915;SAS_AF=0.5757;AA=C|||;VT=SNP
2	58170161	rs1568254	C	A	100	PASS	AC=3445;AF=0.687899;AN=5008;NS=2504;DP=17736;EAS_AF=0.6746;AMR_AF=0.6354;AFR_AF=0.8812;EUR_AF=0.5915;SAS_AF=0.5767;AA=C|||;VT=SNP
2	58171220	rs1518393	A	C	100	PASS	AC=3470;AF=0.692891;AN=5008;NS=2504;DP=19781;EAS_AF=0.6786;AMR_AF=0.634;AFR_AF=0.8964;EUR_AF=0.5934;SAS_AF=0.5767;AA=A|||;VT=SNP
2	58171287	rs1518394	A	G	100	PASS	AC=3482;AF=0.695288;AN=5008;NS=2504;DP=19021;EAS_AF=0.6796;AMR_AF=0.634;AFR_AF=0.8986;EUR_AF=0.5934;SAS_AF=0.5849;AA=A|||;VT=SNP
2	58171708	rs146154616	A	G	100	PASS	AC=361;AF=0.0720847;AN=5008;NS=2504;DP=13262;EAS_AF=0.0764;AMR_AF=0.049;AFR_AF=0.0719;EUR_AF=0.0378;SAS_AF=0.1196;AA=A|||;VT=SNP
2	58172107	rs2717041	C	T	100	PASS	AC=3350;AF=0.66893;AN=5008;NS=2504;DP=15433;EAS_AF=0.6756;AMR_AF=0.6282;AFR_AF=0.8116;EUR_AF=0.5855;SAS_AF=0.5838;AA=T|||;VT=SNP
2	58172111	rs72808464	G	C	100	PASS	AC=568;AF=0.113419;AN=5008;NS=2504;DP=15407;EAS_AF=0.1875;AMR_AF=0.1037;AFR_AF=0.1172;EUR_AF=0.0855;SAS_AF=0.0675;AA=G|||;VT=SNP
2	58172395	rs77902252	T	C	100	PASS	AC=265;AF=0.0529153;AN=5008;NS=2504;DP=13238;EAS_AF=0.0764;AMR_AF=0.0389;AFR_AF=0.0053;EUR_AF=0.0368;SAS_AF=0.1196;AA=T|||;VT=SNP
2	58173577	rs78104330	G	C	100	PASS	AC=251;AF=0.0501198;AN=5008;NS=2504;DP=14063;EAS_AF=0.0179;AMR_AF=0.0807;AFR_AF=0.053;EUR_AF=0.0825;SAS_AF=0.0245;AA=G|||;VT=SNP
2	58173621	rs6545674	A	G	100	PASS	AC=902;AF=0.180112;AN=5008;NS=2504;DP=14336;EAS_AF=0.0179;AMR_AF=0.1153;AFR_AF=0.5227;EUR_AF=0.0865;SAS_AF=0.0266;AA=A|||;VT=SNP
2	58173947	rs6545675	A	G	100	PASS	AC=1936;AF=0.386581;AN=5008;NS=2504;DP=17566;EAS_AF=0.2827;AMR_AF=0.2709;AFR_AF=0.7837;EUR_AF=0.2087;SAS_AF=0.2219;AA=A|||;VT=SNP
2	58173955	rs59913344	G	C	100	PASS	AC=444;AF=0.0886581;AN=5008;NS=2504;DP=17406;EAS_AF=0.0179;AMR_AF=0.0879;AFR_AF=0.1936;EUR_AF=0.0835;SAS_AF=0.0256;AA=G|||;VT=SNP
2	58175242	rs72808468	G	A	100	PASS	AC=556;AF=0.111022;AN=5008;NS=2504;DP=18859;EAS_AF=0.1855;AMR_AF=0.1037;AFR_AF=0.1104;EUR_AF=0.0855;SAS_AF=0.0665;AA=G|||;VT=SNP
2	58175950	rs76821328	G	A	100	PASS	AC=199;AF=0.0397364;AN=5008;NS=2504;DP=15143;EAS_AF=0.0605;AMR_AF=0.0677;AFR_AF=0.0356;EUR_AF=0.0229;SAS_AF=0.0215;AA=G|||;VT=SNP
2	58176664	rs60262666	T	C	100	PASS	AC=699;AF=0.139577;AN=5008;NS=2504;DP=18266;EAS_AF=0.1984;AMR_AF=0.1412;AFR_AF=0.1475;EUR_AF=0.1163;SAS_AF=0.091;AA=T|||;VT=SNP
2	58177082	rs2717042	C	A	100	PASS	AC=3655;AF=0.729832;AN=5008;NS=2504;DP=19441;EAS_AF=0.6756;AMR_AF=0.6729;AFR_AF=0.9834;EUR_AF=0.6163;SAS_AF=0.6002;AA=A|||;VT=SNP
2	58177683	rs2678900	T	G	100	PASS	AC=1722;AF=0.34385;AN=5008;NS=2504;DP=19796;EAS_AF=0.4742;AMR_AF=0.389;AFR_AF=0.0681;EUR_AF=0.4145;SAS_AF=0.4775;AA=T|||;VT=SNP
2	58178874	rs61322978	G	T	100	PASS	AC=1106;AF=0.220847;AN=5008;NS=2504;DP=17603;EAS_AF=0.1994;AMR_AF=0.1729;AFR_AF=0.4289;EUR_AF=0.1183;SAS_AF=0.1012;AA=T|||;VT=SNP
2	58179019	rs2717043	C	T	100	PASS	AC=3559;AF=0.710663;AN=5008;NS=2504;DP=12781;EAS_AF=0.6756;AMR_AF=0.6643;AFR_AF=0.9168;EUR_AF=0.6143;SAS_AF=0.6002;AA=c|||;VT=SNP
2	58179315	rs72808472	T	C	100	PASS	AC=703;AF=0.140375;AN=5008;NS=2504;DP=14395;EAS_AF=0.1994;AMR_AF=0.1441;AFR_AF=0.1475;EUR_AF=0.1163;SAS_AF=0.092;AA=T|||;VT=SNP
2	58179795	rs79005319	C	T	100	PASS	AC=255;AF=0.0509185;AN=5008;NS=2504;DP=19637;EAS_AF=0.0079;AMR_AF=0.0778;AFR_AF=0.0681;EUR_AF=0.0815;SAS_AF=0.0215;AA=C|||;VT=SNP
2	58179912	rs72808473	A	G	100	PASS	AC=692;AF=0.138179;AN=5008;NS=2504;DP=17534;EAS_AF=0.2004;AMR_AF=0.1427;AFR_AF=0.1384;EUR_AF=0.1173;SAS_AF=0.092;AA=A|||;VT=SNP
2	58182471	rs71418413	T	A	100	PASS	AC=121;AF=0.0241613;AN=5008;NS=2504;DP=16704;EAS_AF=0.003;AMR_AF=0.0331;AFR_AF=0.0212;EUR_AF=0.0398;SAS_AF=0.0276;AA=T|||;VT=SNP
2	58183346	rs74335207	C	T	100	PASS	AC=273;AF=0.0545128;AN=5008;NS=2504;DP=15207;EAS_AF=0.0853;AMR_AF=0.0375;AFR_AF=0.003;EUR_AF=0.0408;SAS_AF=0.1186;AA=C|||;VT=SNP
2	58184595	rs75332123	G	A	100	PASS	AC=339;AF=0.0676917;AN=5008;NS=2504;DP=12332;EAS_AF=0.1042;AMR_AF=0.098;AFR_AF=0.0492;EUR_AF=0.0557;SAS_AF=0.046;AA=G|||;VT=SNP
2	58184610	rs17049262	A	C	100	PASS	AC=708;AF=0.141374;AN=5008;NS=2504;DP=12491;EAS_AF=0.2024;AMR_AF=0.1412;AFR_AF=0.1528;EUR_AF=0.1143;SAS_AF=0.091;AA=A|||;VT=SNP
2	58187755	rs61026067	C	T	100	PASS	AC=659;AF=0.131589;AN=5008;NS=2504;DP=21786;EAS_AF=0.1974;AMR_AF=0.1398;AFR_AF=0.121;EUR_AF=0.1143;SAS_AF=0.09;AA=C|||;VT=SNP
2	58190878	rs72808477	G	T	100	PASS	AC=725;AF=0.144768;AN=5008;NS=2504;DP=18751;EAS_AF=0.1954;AMR_AF=0.1427;AFR_AF=0.1641;EUR_AF=0.1153;SAS_AF=0.0982;AA=T|||;VT=SNP
2	58191271	rs72808478	T	C	100	PASS	AC=726;AF=0.144968;AN=5008;NS=2504;DP=17259;EAS_AF=0.1954;AMR_AF=0.1427;AFR_AF=0.1641;EUR_AF=0.1153;SAS_AF=0.0992;AA=T|||;VT=SNP
2	58191321	rs60730828	G	C	100	PASS	AC=1064;AF=0.21246;AN=5008;NS=2504;DP=17548;EAS_AF=0.1954;AMR_AF=0.1686;AFR_AF=0.4047;EUR_AF=0.1163;SAS_AF=0.1002;AA=C|||;VT=SNP
2	58192226	rs67034577	T	C	100	PASS	AC=814;AF=0.16254;AN=5008;NS=2504;DP=18027;EAS_AF=0.2024;AMR_AF=0.1455;AFR_AF=0.2239;EUR_AF=0.1153;SAS_AF=0.0992;AA=C|||;VT=SNP
2	58192309	rs77534782	T	C	100	PASS	AC=211;AF=0.0421326;AN=5008;NS=2504;DP=17948;EAS_AF=0.0794;AMR_AF=0.0303;AFR_AF=0.003;EUR_AF=0.0298;SAS_AF=0.0777;AA=T|||;VT=SNP
2	58192905	rs17049270	C	T	100	PASS	AC=299;AF=0.0597045;AN=5008;NS=2504;DP=18217;EAS_AF=0.0079;AMR_AF=0.085;AFR_AF=0.0953;EUR_AF=0.0825;SAS_AF=0.0235;AA=C|||;VT=SNP
2	58193329	rs72808481	T	G	100	PASS	AC=726;AF=0.144968;AN=5008;NS=2504;DP=21301;EAS_AF=0.1964;AMR_AF=0.1427;AFR_AF=0.1641;EUR_AF=0.1153;SAS_AF=0.0982;AA=G|||;VT=SNP
2	58193364	rs72808482	G	T	100	PASS	AC=716;AF=0.142971;AN=5008;NS=2504;DP=20856;EAS_AF=0.1964;AMR_AF=0.1427;AFR_AF=0.1634;EUR_AF=0.1163;SAS_AF=0.0879;AA=C|||;VT=SNP
2	58193774	rs17049272	C	A	100	PASS	AC=810;AF=0.161741;AN=5008;NS=2504;DP=14620;EAS_AF=0.1964;AMR_AF=0.1455;AFR_AF=0.2254;EUR_AF=0.1153;SAS_AF=0.0992;AA=A|||;VT=SNP
2	58193904	rs7558693	T	C	100	PASS	AC=715;AF=0.142772;AN=5008;NS=2504;DP=14247;EAS_AF=0.1954;AMR_AF=0.1427;AFR_AF=0.1634;EUR_AF=0.1153;SAS_AF=0.089;AA=T|||;VT=SNP
2	58194394	rs147955168	G	A	100	PASS	AC=281;AF=0.0561102;AN=5008;NS=2504;DP=12654;EAS_AF=0.0933;AMR_AF=0.0346;AFR_AF=0.0469;EUR_AF=0.0586;SAS_AF=0.0429;AA=G|||;VT=SNP
2	58194607	rs17049273	C	T	100	PASS	AC=723;AF=0.144369;AN=5008;NS=2504;DP=15116;EAS_AF=0.1954;AMR_AF=0.1427;AFR_AF=0.1626;EUR_AF=0.1153;SAS_AF=0.0982;AA=T|||;VT=SNP
2	58195917	rs55786752	T	C	100	PASS	AC=722;AF=0.144169;AN=5008;NS=2504;DP=16634;EAS_AF=0.2014;AMR_AF=0.1427;AFR_AF=0.1634;EUR_AF=0.1153;SAS_AF=0.09;AA=T|||;VT=SNP
2	58196110	rs2030237	A	G	100	PASS	AC=1704;AF=0.340256;AN=5008;NS=2504;DP=16025;EAS_AF=0.4861;AMR_AF=0.389;AFR_AF=0.0545;EUR_AF=0.4076;SAS_AF=0.4724;AA=A|||;VT=SNP
2	58196627	rs932188	A	T	100	PASS	AC=4308;AF=0.860224;AN=5008;NS=2504;DP=11510;EAS_AF=0.7014;AMR_AF=0.9107;AFR_AF=0.9773;EUR_AF=0.8777;SAS_AF=0.8119;AA=T|||;VT=SNP
2	58197434	rs12622856	G	T	100	PASS	AC=441;AF=0.0880591;AN=5008;NS=2504;DP=10436;EAS_AF=0.2649;AMR_AF=0.013;AFR_AF=0.0197;EUR_AF=0.0378;SAS_AF=0.1033;AA=G|||;VT=SNP
2	58198129	rs17049278	T	C	100	PASS	AC=725;AF=0.144768;AN=5008;NS=2504;DP=17686;EAS_AF=0.2054;AMR_AF=0.1427;AFR_AF=0.1626;EUR_AF=0.1163;SAS_AF=0.089;AA=T|||;VT=SNP
2	58198215	rs72808484	A	C	100	PASS	AC=726;AF=0.144968;AN=5008;NS=2504;DP=17817;EAS_AF=0.2054;AMR_AF=0.1427;AFR_AF=0.1634;EUR_AF=0.1163;SAS_AF=0.089;AA=A|||;VT=SNP
2	58198559	rs72808485	C	A	100	PASS	AC=717;AF=0.143171;AN=5008;NS=2504;DP=15920;EAS_AF=0.1974;AMR_AF=0.1427;AFR_AF=0.1626;EUR_AF=0.1163;SAS_AF=0.089;AA=C|||;VT=SNP
2	58200748	rs12713370	A	G	100	PASS	AC=3515;AF=0.701877;AN=5008;NS=2504;DP=15628;EAS_AF=0.6925;AMR_AF=0.6513;AFR_AF=0.8964;EUR_AF=0.6044;SAS_AF=0.5849;AA=a|||;VT=SNP
2	58200854	rs80284681	A	G	100	PASS	AC=265;AF=0.0529153;AN=5008;NS=2504;DP=15660;EAS_AF=0.0784;AMR_AF=0.0375;AFR_AF=0.003;EUR_AF=0.0417;SAS_AF=0.1166;AA=A|||;VT=SNP
2	58201202	rs10172295	G	A	100	PASS	AC=1648;AF=0.329073;AN=5008;NS=2504;DP=16272;EAS_AF=0.4544;AMR_AF=0.379;AFR_AF=0.0507;EUR_AF=0.4076;SAS_AF=0.4601;AA=G|||;VT=SNP
2	58201754	rs12470403	T	C	100	PASS	AC=718;AF=0.143371;AN=5008;NS=2504;DP=13547;EAS_AF=0.2054;AMR_AF=0.1427;AFR_AF=0.1619;EUR_AF=0.1113;SAS_AF=0.0879;AA=T|||;VT=SNP
2	58201924	rs76227152	A	C	100	PASS	AC=202;AF=0.0403355;AN=5008;NS=2504;DP=13634;EAS_AF=0.0714;AMR_AF=0.0303;AFR_AF=0.003;EUR_AF=0.0298;SAS_AF=0.0767;AA=A|||;VT=SNP
2	58202575	rs57471952	T	C	100	PASS	AC=435;AF=0.086861;AN=5008;NS=2504;DP=17538;EAS_AF=0.0169;AMR_AF=0.0865;AFR_AF=0.1899;EUR_AF=0.0825;SAS_AF=0.0245;AA=T|||;VT=SNP
2	58203057	rs4672226	C	T	100	PASS	AC=1667;AF=0.332867;AN=5008;NS=2504;DP=20564;EAS_AF=0.4732;AMR_AF=0.379;AFR_AF=0.0522;EUR_AF=0.4076;SAS_AF=0.4581;AA=C|||;VT=SNP
2	58203111	rs12476222	A	C	100	PASS	AC=723;AF=0.144369;AN=5008;NS=2504;DP=20742;EAS_AF=0.2014;AMR_AF=0.1427;AFR_AF=0.1619;EUR_AF=0.1113;SAS_AF=0.0971;AA=C|||;VT=SNP
2	58204737	rs12463540	C	T	100	PASS	AC=947;AF=0.189097;AN=5008;NS=2504;DP=19947;EAS_AF=0.2004;AMR_AF=0.1614;AFR_AF=0.3207;EUR_AF=0.1113;SAS_AF=0.0992;AA=T|||;VT=SNP
2	58205110	rs72808488	C	T	100	PASS	AC=721;AF=0.14397;AN=5008;NS=2504;DP=18963;EAS_AF=0.1994;AMR_AF=0.1455;AFR_AF=0.1672;EUR_AF=0.1113;SAS_AF=0.0879;AA=C|||;VT=SNP
2	58205360	rs75914686	C	T	100	PASS	AC=265;AF=0.0529153;AN=5008;NS=2504;DP=16782;EAS_AF=0.0784;AMR_AF=0.0375;AFR_AF=0.003;EUR_AF=0.0408;SAS_AF=0.1176;AA=C|||;VT=SNP
2	58205795	rs72808489	C	T	100	PASS	AC=945;AF=0.188698;AN=5008;NS=2504;DP=18588;EAS_AF=0.2004;AMR_AF=0.1614;AFR_AF=0.3207;EUR_AF=0.1113;SAS_AF=0.0971;AA=T|||;VT=SNP
2	58207739	rs56370078	C	T	100	PASS	AC=1044;AF=0.208466;AN=5008;NS=2504;DP=17799;EAS_AF=0.2004;AMR_AF=0.1671;AFR_AF=0.3911;EUR_AF=0.1123;SAS_AF=0.0982;AA=T|||;VT=SNP
2	58208035	rs113963370	T	C	100	PASS	AC=307;AF=0.0613019;AN=5008;NS=2504;DP=20247;EAS_AF=0.0169;AMR_AF=0.0836;AFR_AF=0.0946;EUR_AF=0.0825;SAS_AF=0.0245;AA=T|||;VT=SNP
2	58208074	rs1518395	A	G	100	PASS	AC=3576;AF=0.714058;AN=5008;NS=2504;DP=20325;EAS_AF=0.6925;AMR_AF=0.6585;AFR_AF=0.9372;EUR_AF=0.6054;SAS_AF=0.5859;AA=G|||;VT=SNP
2	58208639	rs1607378	T	C	100	PASS	AC=744;AF=0.148562;AN=5008;NS=2504;DP=19787;EAS_AF=0.2063;AMR_AF=0.1441;AFR_AF=0.1596;EUR_AF=0.1143;SAS_AF=0.1125;AA=T|||;VT=SNP
2	58209130	rs58995859	C	T	100	PASS	AC=708;AF=0.141374;AN=5008;NS=2504;DP=20987;EAS_AF=0.1994;AMR_AF=0.1427;AFR_AF=0.1596;EUR_AF=0.1113;SAS_AF=0.0869;AA=c|||;VT=SNP
2	58209896	rs72808490	T	C	100	PASS	AC=737;AF=0.147165;AN=5008;NS=2504;DP=21122;EAS_AF=0.2004;AMR_AF=0.1441;AFR_AF=0.1596;EUR_AF=0.1133;SAS_AF=0.1125;AA=T|||;VT=SNP
2	58210014	rs67993785	G	A	100	PASS	AC=1066;AF=0.212859;AN=5008;NS=2504;DP=21495;EAS_AF=0.2004;AMR_AF=0.1686;AFR_AF=0.3956;EUR_AF=0.1163;SAS_AF=0.1094;AA=A|||;VT=SNP
2	58210239	rs6732310	T	C	100	PASS	AC=3560;AF=0.710863;AN=5008;NS=2504;DP=20006;EAS_AF=0.6796;AMR_AF=0.6599;AFR_AF=0.9365;EUR_AF=0.6044;SAS_AF=0.5838;AA=C|||;VT=SNP
2	58210291	rs80088616	G	A	100	PASS	AC=242;AF=0.0483227;AN=5008;NS=2504;DP=21134;EAS_AF=0.0169;AMR_AF=0.0735;AFR_AF=0.0514;EUR_AF=0.0815;SAS_AF=0.0245;AA=G|||;VT=SNP
2	58210522	rs6717480	C	A	100	PASS	AC=1625;AF=0.324481;AN=5008;NS=2504;DP=19655;EAS_AF=0.4573;AMR_AF=0.3804;AFR_AF=0.0499;EUR_AF=0.4066;SAS_AF=0.4346;AA=C|||;VT=SNP
2	58210559	rs72808491	G	T	100	PASS	AC=710;AF=0.141773;AN=5008;NS=2504;DP=18679;EAS_AF=0.1994;AMR_AF=0.1427;AFR_AF=0.1604;EUR_AF=0.1113;SAS_AF=0.0879;AA=G|||;VT=SNP
2	58211509	rs6545677	A	G	100	PASS	AC=3585;AF=0.715855;AN=5008;NS=2504;DP=18312;EAS_AF=0.6796;AMR_AF=0.6614;AFR_AF=0.9357;EUR_AF=0.6183;SAS_AF=0.5951;AA=G|||;VT=SNP
2	58212040	rs17049282	G	C	100	PASS	AC=717;AF=0.143171;AN=5008;NS=2504;DP=12635;EAS_AF=0.2054;AMR_AF=0.1427;AFR_AF=0.1611;EUR_AF=0.1113;SAS_AF=0.0879;AA=G|||;VT=SNP
2	58212803	rs1518396	C	T	100	PASS	AC=1045;AF=0.208666;AN=5008;NS=2504;DP=17804;EAS_AF=0.2004;AMR_AF=0.1671;AFR_AF=0.3918;EUR_AF=0.1123;SAS_AF=0.0982;AA=T|||;VT=SNP
2	58212839	rs1518397	C	T	100	PASS	AC=709;AF=0.141573;AN=5008;NS=2504;DP=17786;EAS_AF=0.1994;AMR_AF=0.1427;AFR_AF=0.1596;EUR_AF=0.1113;SAS_AF=0.0879;AA=C|||;VT=SNP
2	58213085	rs1518398	T	C	100	PASS	AC=716;AF=0.142971;AN=5008;NS=2504;DP=18439;EAS_AF=0.2054;AMR_AF=0.1427;AFR_AF=0.1604;EUR_AF=0.1113;SAS_AF=0.0879;AA=T|||;VT=SNP
2	58213511	rs34821621	C	T	100	PASS	AC=710;AF=0.141773;AN=5008;NS=2504;DP=14743;EAS_AF=0.1994;AMR_AF=0.1427;AFR_AF=0.1604;EUR_AF=0.1113;SAS_AF=0.0879;AA=C|||;VT=SNP
2	58213837	rs6758465	A	G	100	PASS	AC=1280;AF=0.255591;AN=5008;NS=2504;DP=14524;EAS_AF=0.2093;AMR_AF=0.1787;AFR_AF=0.556;EUR_AF=0.1123;SAS_AF=0.0992;AA=G|||;VT=SNP
2	58215176	rs74888656	G	A	100	PASS	AC=487;AF=0.0972444;AN=5008;NS=2504;DP=16149;EAS_AF=0.1022;AMR_AF=0.1124;AFR_AF=0.1551;EUR_AF=0.0557;SAS_AF=0.046;AA=G|||;VT=SNP
2	58215263	rs60748064	T	C	100	PASS	AC=225;AF=0.0449281;AN=5008;NS=2504;DP=18362;EAS_AF=0.0972;AMR_AF=0.0303;AFR_AF=0.0068;EUR_AF=0.0557;SAS_AF=0.0419;AA=T|||;VT=SNP
2	58215826	rs78603490	G	A	100	PASS	AC=490;AF=0.0978435;AN=5008;NS=2504;DP=18638;EAS_AF=0.1022;AMR_AF=0.1124;AFR_AF=0.1573;EUR_AF=0.0557;SAS_AF=0.046;AA=A|||;VT=SNP
2	58216504	rs10496083	T	G	100	PASS	AC=222;AF=0.0443291;AN=5008;NS=2504;DP=16533;EAS_AF=0.0972;AMR_AF=0.0303;AFR_AF=0.0045;EUR_AF=0.0557;SAS_AF=0.0419;AA=T|||;VT=SNP
2	58217164	rs17049284	C	A	100	PASS	AC=487;AF=0.0972444;AN=5008;NS=2504;DP=17335;EAS_AF=0.1022;AMR_AF=0.1124;AFR_AF=0.1551;EUR_AF=0.0557;SAS_AF=0.046;AA=C|||;VT=SNP
2	58217344	rs77622099	G	A	100	PASS	AC=241;AF=0.048123;AN=5008;NS=2504;DP=18942;EAS_AF=0.0169;AMR_AF=0.0749;AFR_AF=0.0507;EUR_AF=0.0805;SAS_AF=0.0245;AA=G|||;VT=SNP
2	58220320	rs10496084	C	T	100	PASS	AC=645;AF=0.128794;AN=5008;NS=2504;DP=19427;EAS_AF=0.2004;AMR_AF=0.1383;AFR_AF=0.1142;EUR_AF=0.1093;SAS_AF=0.0879;AA=C|||;VT=SNP
2	58221858	rs56136700	A	G	100	PASS	AC=717;AF=0.143171;AN=5008;NS=2504;DP=15817;EAS_AF=0.2063;AMR_AF=0.1427;AFR_AF=0.1604;EUR_AF=0.1113;SAS_AF=0.0879;AA=A|||;VT=SNP
2	58222928	rs2312147	T	C	100	PASS	AC=3576;AF=0.714058;AN=5008;NS=2504;DP=19637;EAS_AF=0.6746;AMR_AF=0.6614;AFR_AF=0.9334;EUR_AF=0.6113;SAS_AF=0.6012;AA=C|||;VT=SNP
2	58223236	rs72808494	G	A	100	PASS	AC=713;AF=0.142372;AN=5008;NS=2504;DP=19651;EAS_AF=0.2024;AMR_AF=0.1427;AFR_AF=0.1604;EUR_AF=0.1113;SAS_AF=0.0879;AA=G|||;VT=SNP
2	58223521	rs17049286	G	A	100	PASS	AC=223;AF=0.0445288;AN=5008;NS=2504;DP=16566;EAS_AF=0.0992;AMR_AF=0.0303;AFR_AF=0.0045;EUR_AF=0.0547;SAS_AF=0.0419;AA=G|||;VT=SNP
2	58224259	rs78704162	T	C	100	PASS	AC=272;AF=0.0543131;AN=5008;NS=2504;DP=16523;EAS_AF=0.0784;AMR_AF=0.0375;AFR_AF=0.003;EUR_AF=0.0408;SAS_AF=0.1247;AA=T|||;VT=SNP
2	58225968	rs17049288	G	A	100	PASS	AC=1075;AF=0.214657;AN=5008;NS=2504;DP=17183;EAS_AF=0.2024;AMR_AF=0.1671;AFR_AF=0.413;EUR_AF=0.1123;SAS_AF=0.0982;AA=A|||;VT=SNP
2	58226436	rs67880350	G	A	100	PASS	AC=985;AF=0.196685;AN=5008;NS=2504;DP=15477;EAS_AF=0.2024;AMR_AF=0.1599;AFR_AF=0.3487;EUR_AF=0.1123;SAS_AF=0.0982;AA=A|||;VT=SNP
2	58227320	rs67919965	T	C	100	PASS	AC=988;AF=0.197284;AN=5008;NS=2504;DP=17396;EAS_AF=0.2044;AMR_AF=0.1542;AFR_AF=0.3525;EUR_AF=0.1123;SAS_AF=0.0982;AA=C|||;VT=SNP
2	58228826	rs115659806	G	A	100	PASS	AC=618;AF=0.123403;AN=5008;NS=2504;DP=13271;EAS_AF=0.2063;AMR_AF=0.1354;AFR_AF=0.093;EUR_AF=0.1054;SAS_AF=0.089;AA=G|||;VT=SNP
2	58228898	rs13405605	A	G	100	PASS	AC=786;AF=0.156949;AN=5008;NS=2504;DP=15793;EAS_AF=0.0923;AMR_AF=0.1282;AFR_AF=0.233;EUR_AF=0.1511;SAS_AF=0.1472;AA=A|||;VT=SNP
2	58229428	rs7573056	A	C	100	PASS	AC=1852;AF=0.369808;AN=5008;NS=2504;DP=16127;EAS_AF=0.5367;AMR_AF=0.4236;AFR_AF=0.0719;EUR_AF=0.4334;SAS_AF=0.4969;AA=A|||;VT=SNP
2	58230233	rs6755324	G	T	100	PASS	AC=1146;AF=0.228834;AN=5008;NS=2504;DP=18399;EAS_AF=0.1131;AMR_AF=0.147;AFR_AF=0.5711;EUR_AF=0.1014;SAS_AF=0.0746;AA=T|||;VT=SNP
2	58230446	rs10496085	A	G	100	PASS	AC=886;AF=0.176917;AN=5008;NS=2504;DP=15829;EAS_AF=0.1151;AMR_AF=0.1282;AFR_AF=0.3911;EUR_AF=0.1004;SAS_AF=0.0644;AA=A|||;VT=SNP
2	58231314	rs1518399	C	T	100	PASS	AC=3594;AF=0.717652;AN=5008;NS=2504;DP=18781;EAS_AF=0.6647;AMR_AF=0.6643;AFR_AF=0.9697;EUR_AF=0.6034;SAS_AF=0.5869;AA=T|||;VT=SNP
2	58232213	rs17049295	C	G	100	PASS	AC=269;AF=0.0537141;AN=5008;NS=2504;DP=16651;EAS_AF=0.0863;AMR_AF=0.0692;AFR_AF=0.0484;EUR_AF=0.0437;SAS_AF=0.0266;AA=C|||;VT=SNP
2	58233464	rs7561688	C	T	100	PASS	AC=1800;AF=0.359425;AN=5008;NS=2504;DP=20465;EAS_AF=0.5258;AMR_AF=0.415;AFR_AF=0.0643;EUR_AF=0.4185;SAS_AF=0.4867;AA=C|||;VT=SNP
2	58233687	rs79127661	C	A	100	PASS	AC=269;AF=0.0537141;AN=5008;NS=2504;DP=22168;EAS_AF=0.0863;AMR_AF=0.0692;AFR_AF=0.0484;EUR_AF=0.0437;SAS_AF=0.0266;AA=C|||;VT=SNP
2	58233754	rs62140008	A	T	100	PASS	AC=1807;AF=0.360823;AN=5008;NS=2504;DP=21539;EAS_AF=0.5258;AMR_AF=0.415;AFR_AF=0.0666;EUR_AF=0.4185;SAS_AF=0.4908;AA=A|||;VT=SNP
2	58234130	rs72808498	C	G	100	PASS	AC=643;AF=0.128395;AN=5008;NS=2504;DP=19134;EAS_AF=0.123;AMR_AF=0.1138;AFR_AF=0.2103;EUR_AF=0.0984;SAS_AF=0.0644;AA=C|||;VT=SNP
2	58234553	rs6545679	G	C	100	PASS	AC=1156;AF=0.230831;AN=5008;NS=2504;DP=16203;EAS_AF=0.124;AMR_AF=0.147;AFR_AF=0.5711;EUR_AF=0.1004;SAS_AF=0.0746;AA=C|||;VT=SNP
2	58235123	rs72808500	A	G	100	PASS	AC=670;AF=0.133786;AN=5008;NS=2504;DP=16528;EAS_AF=0.124;AMR_AF=0.1167;AFR_AF=0.2284;EUR_AF=0.0984;SAS_AF=0.0644;AA=A|||;VT=SNP
2	58235386	rs1518400	C	T	100	PASS	AC=1970;AF=0.393371;AN=5008;NS=2504;DP=17639;EAS_AF=0.2163;AMR_AF=0.2795;AFR_AF=0.8525;EUR_AF=0.2247;SAS_AF=0.2096;AA=G|||;VT=SNP
2	58235445	rs1518401	G	A	100	PASS	AC=1805;AF=0.360423;AN=5008;NS=2504;DP=16220;EAS_AF=0.1399;AMR_AF=0.255;AFR_AF=0.9107;EUR_AF=0.1849;SAS_AF=0.0992;AA=A|||;VT=SNP
2	58235780	rs72808501	C	T	100	PASS	AC=643;AF=0.128395;AN=5008;NS=2504;DP=16245;EAS_AF=0.124;AMR_AF=0.1167;AFR_AF=0.2012;EUR_AF=0.0984;SAS_AF=0.0736;AA=T|||;VT=SNP
2	58236542	rs17049296	T	C	100	PASS	AC=422;AF=0.0842652;AN=5008;NS=2504;DP=16283;EAS_AF=0.0159;AMR_AF=0.085;AFR_AF=0.18;EUR_AF=0.0845;SAS_AF=0.0245;AA=T|||;VT=SNP
2	58237076	rs6719889	T	C	100	PASS	AC=1714;AF=0.342252;AN=5008;NS=2504;DP=18933;EAS_AF=0.1399;AMR_AF=0.2392;AFR_AF=0.8487;EUR_AF=0.1849;SAS_AF=0.1012;AA=C|||;VT=SNP
2	58237405	rs4672228	T	C	100	PASS	AC=1573;AF=0.314097;AN=5008;NS=2504;DP=19041;EAS_AF=0.4514;AMR_AF=0.3847;AFR_AF=0.0522;EUR_AF=0.3946;SAS_AF=0.3937;AA=T|||;VT=SNP
2	58237651	rs1401101	A	T	100	PASS	AC=563;AF=0.11242;AN=5008;NS=2504;DP=18468;EAS_AF=0.123;AMR_AF=0.1095;AFR_AF=0.1498;EUR_AF=0.0994;SAS_AF=0.0665;AA=A|||;VT=SNP
2	58238594	rs17049298	T	C	100	PASS	AC=478;AF=0.0954473;AN=5008;NS=2504;DP=15351;EAS_AF=0.0149;AMR_AF=0.0821;AFR_AF=0.2247;EUR_AF=0.0845;SAS_AF=0.0245;AA=T|||;VT=SNP
2	58240442	rs7568266	G	C	100	PASS	AC=1820;AF=0.363419;AN=5008;NS=2504;DP=13877;EAS_AF=0.5268;AMR_AF=0.4193;AFR_AF=0.0719;EUR_AF=0.4205;SAS_AF=0.4908;AA=G|||;VT=SNP
2	58241493	rs59378271	A	T	100	PASS	AC=442;AF=0.0882588;AN=5008;NS=2504;DP=19584;EAS_AF=0.0159;AMR_AF=0.0821;AFR_AF=0.1974;EUR_AF=0.0835;SAS_AF=0.0245;AA=A|||;VT=SNP
2	58241687	rs55723561	C	G	100	PASS	AC=1187;AF=0.237021;AN=5008;NS=2504;DP=16815;EAS_AF=0.125;AMR_AF=0.147;AFR_AF=0.5946;EUR_AF=0.0994;SAS_AF=0.0746;AA=G|||;VT=SNP
2	58241694	rs59309072	A	G	100	PASS	AC=1711;AF=0.341653;AN=5008;NS=2504;DP=16758;EAS_AF=0.1399;AMR_AF=0.2378;AFR_AF=0.8487;EUR_AF=0.1849;SAS_AF=0.0992;AA=G|||;VT=SNP
2	58241734	rs17049299	A	T	100	PASS	AC=741;AF=0.147963;AN=5008;NS=2504;DP=17108;EAS_AF=0.125;AMR_AF=0.1196;AFR_AF=0.2723;EUR_AF=0.0984;SAS_AF=0.0746;AA=T|||;VT=SNP
2	58242037	rs60152647	C	T	100	PASS	AC=442;AF=0.0882588;AN=5008;NS=2504;DP=13416;EAS_AF=0.0159;AMR_AF=0.0821;AFR_AF=0.1974;EUR_AF=0.0835;SAS_AF=0.0245;AA=C|||;VT=SNP
2	58243332	rs28583109	T	C	100	PASS	AC=1833;AF=0.366014;AN=5008;NS=2504;DP=14709;EAS_AF=0.5367;AMR_AF=0.4207;AFR_AF=0.0719;EUR_AF=0.4225;SAS_AF=0.4908;AA=T|||;VT=SNP
2	58243567	rs112016302	C	T	100	PASS	AC=539;AF=0.107628;AN=5008;NS=2504;DP=15210;EAS_AF=0.0159;AMR_AF=0.0865;AFR_AF=0.2678;EUR_AF=0.0845;SAS_AF=0.0245;AA=C|||;VT=SNP
2	58245397	rs35876471	A	G	100	PASS	AC=639;AF=0.127596;AN=5008;NS=2504;DP=15627;EAS_AF=0.119;AMR_AF=0.1138;AFR_AF=0.1959;EUR_AF=0.1044;SAS_AF=0.0777;AA=G|||;VT=SNP
2	58246458	rs12471043	C	T	100	PASS	AC=635;AF=0.126797;AN=5008;NS=2504;DP=18892;EAS_AF=0.1151;AMR_AF=0.1138;AFR_AF=0.1952;EUR_AF=0.1054;SAS_AF=0.0777;AA=T|||;VT=SNP
2	58246649	rs17049305	T	C	100	PASS	AC=1832;AF=0.365815;AN=5008;NS=2504;DP=19548;EAS_AF=0.5397;AMR_AF=0.4193;AFR_AF=0.0719;EUR_AF=0.4195;SAS_AF=0.4908;AA=T|||;VT=SNP
2	58247264	rs17049308	A	G	100	PASS	AC=401;AF=0.0800719;AN=5008;NS=2504;DP=19445;EAS_AF=0.1161;AMR_AF=0.0865;AFR_AF=0.0976;EUR_AF=0.0457;SAS_AF=0.0501;AA=A|||;VT=SNP
2	58248045	rs72810305	G	A	100	PASS	AC=414;AF=0.0826677;AN=5008;NS=2504;DP=15567;EAS_AF=0.1121;AMR_AF=0.098;AFR_AF=0.0582;EUR_AF=0.0924;SAS_AF=0.0644;AA=G|||;VT=SNP
2	58248288	rs72810306	G	A	100	PASS	AC=426;AF=0.0850639;AN=5008;NS=2504;DP=16907;EAS_AF=0.1131;AMR_AF=0.098;AFR_AF=0.0598;EUR_AF=0.0924;SAS_AF=0.0736;AA=A|||;VT=SNP
2	58249991	rs6732965	C	G	100	PASS	AC=545;AF=0.108826;AN=5008;NS=2504;DP=19030;EAS_AF=0.1121;AMR_AF=0.1081;AFR_AF=0.1437;EUR_AF=0.0924;SAS_AF=0.0757;AA=G|||;VT=SNP
2	58250433	rs74563533	G	A	100	PASS	AC=232;AF=0.0463259;AN=5008;NS=2504;DP=21304;EAS_AF=0.0169;AMR_AF=0.072;AFR_AF=0.0424;EUR_AF=0.0835;SAS_AF=0.0256;AA=G|||;VT=SNP
2	58250532	rs61548822	T	C	100	PASS	AC=724;AF=0.144569;AN=5008;NS=2504;DP=20282;EAS_AF=0.1171;AMR_AF=0.1167;AFR_AF=0.2693;EUR_AF=0.0924;SAS_AF=0.0777;AA=C|||;VT=SNP
2	58250607	rs72810307	A	G	100	PASS	AC=491;AF=0.0980431;AN=5008;NS=2504;DP=18727;EAS_AF=0.1161;AMR_AF=0.1009;AFR_AF=0.1089;EUR_AF=0.0924;SAS_AF=0.0685;AA=A|||;VT=SNP
2	58252407	rs72810308	T	C	100	PASS	AC=585;AF=0.116813;AN=5008;NS=2504;DP=15669;EAS_AF=0.1181;AMR_AF=0.1095;AFR_AF=0.1672;EUR_AF=0.0924;SAS_AF=0.0777;AA=C|||;VT=SNP
2	58253250	rs12470851	A	G	100	PASS	AC=450;AF=0.0898562;AN=5008;NS=2504;DP=20344;EAS_AF=0.1141;AMR_AF=0.0994;AFR_AF=0.0817;EUR_AF=0.0924;SAS_AF=0.0665;AA=A|||;VT=SNP
2	58253422	rs10210198	C	T	100	PASS	AC=952;AF=0.190096;AN=5008;NS=2504;DP=20971;EAS_AF=0.1151;AMR_AF=0.1326;AFR_AF=0.4334;EUR_AF=0.0954;SAS_AF=0.0767;AA=T|||;VT=SNP
2	58253423	rs13033536	G	A	100	PASS	AC=1519;AF=0.303315;AN=5008;NS=2504;DP=20922;EAS_AF=0.4613;AMR_AF=0.3804;AFR_AF=0.053;EUR_AF=0.3837;SAS_AF=0.3415;AA=G|||;VT=SNP
2	58254078	rs10171955	A	G	100	PASS	AC=1698;AF=0.339058;AN=5008;NS=2504;DP=13933;EAS_AF=0.1319;AMR_AF=0.2291;AFR_AF=0.8487;EUR_AF=0.1809;SAS_AF=0.1043;AA=G|||;VT=SNP
2	58254353	rs34191187	A	G	100	PASS	AC=1089;AF=0.217452;AN=5008;NS=2504;DP=15857;EAS_AF=0.1151;AMR_AF=0.1369;AFR_AF=0.5356;EUR_AF=0.0944;SAS_AF=0.0767;AA=G|||;VT=SNP
2	58254915	rs78281185	T	C	100	PASS	AC=185;AF=0.0369409;AN=5008;NS=2504;DP=16069;EAS_AF=0.0169;AMR_AF=0.0706;AFR_AF=0.0068;EUR_AF=0.0845;SAS_AF=0.0256;AA=T|||;VT=SNP
2	58257105	rs728574	A	G	100	PASS	AC=575;AF=0.114816;AN=5008;NS=2504;DP=19191;EAS_AF=0.1121;AMR_AF=0.1153;AFR_AF=0.1694;EUR_AF=0.0924;SAS_AF=0.0665;AA=G|||;VT=SNP
2	58257450	rs17830749	T	C	100	PASS	AC=311;AF=0.0621006;AN=5008;NS=2504;DP=18472;EAS_AF=0.0863;AMR_AF=0.0836;AFR_AF=0.0098;EUR_AF=0.0915;SAS_AF=0.0624;AA=T|||;VT=SNP
2	58258689	rs12478718	C	A	100	PASS	AC=566;AF=0.113019;AN=5008;NS=2504;DP=19787;EAS_AF=0.1091;AMR_AF=0.1095;AFR_AF=0.1679;EUR_AF=0.0924;SAS_AF=0.0665;AA=A|||;VT=SNP
2	58261623	rs17049312	A	G	100	PASS	AC=493;AF=0.0984425;AN=5008;NS=2504;DP=17798;EAS_AF=0.1121;AMR_AF=0.0994;AFR_AF=0.0817;EUR_AF=0.0924;SAS_AF=0.1125;AA=A|||;VT=SNP
2	58261936	rs55856965	A	C	100	PASS	AC=484;AF=0.0966454;AN=5008;NS=2504;DP=18636;EAS_AF=0.1121;AMR_AF=0.0994;AFR_AF=0.0817;EUR_AF=0.0924;SAS_AF=0.1033;AA=A|||;VT=SNP
2	58262016	rs11898024	A	C	100	PASS	AC=970;AF=0.19369;AN=5008;NS=2504;DP=19190;EAS_AF=0.1131;AMR_AF=0.1297;AFR_AF=0.4251;EUR_AF=0.0934;SAS_AF=0.1125;AA=C|||;VT=SNP
2	58262512	rs67484511	T	A	100	PASS	AC=605;AF=0.120807;AN=5008;NS=2504;DP=17580;EAS_AF=0.1101;AMR_AF=0.1095;AFR_AF=0.1687;EUR_AF=0.0934;SAS_AF=0.1033;AA=a|||;VT=SNP
2	58262541	rs72810316	T	C	100	PASS	AC=485;AF=0.096845;AN=5008;NS=2504;DP=17943;EAS_AF=0.1121;AMR_AF=0.0994;AFR_AF=0.0817;EUR_AF=0.0934;SAS_AF=0.1033;AA=T|||;VT=SNP
2	58262634	rs17049314	T	C	100	PASS	AC=607;AF=0.121206;AN=5008;NS=2504;DP=19246;EAS_AF=0.1121;AMR_AF=0.1095;AFR_AF=0.1687;EUR_AF=0.0934;SAS_AF=0.1033;AA=T|||;VT=SNP
2	58262667	rs17049316	C	G	100	PASS	AC=485;AF=0.096845;AN=5008;NS=2504;DP=19203;EAS_AF=0.1121;AMR_AF=0.0994;AFR_AF=0.0817;EUR_AF=0.0934;SAS_AF=0.1033;AA=C|||;VT=SNP
2	58264167	rs72810317	C	T	100	PASS	AC=457;AF=0.091254;AN=5008;NS=2504;DP=18291;EAS_AF=0.1091;AMR_AF=0.0994;AFR_AF=0.0817;EUR_AF=0.0934;SAS_AF=0.0777;AA=C|||;VT=SNP
2	58264510	rs17049318	A	G	100	PASS	AC=258;AF=0.0515176;AN=5008;NS=2504;DP=17530;EAS_AF=0.0169;AMR_AF=0.0764;AFR_AF=0.059;EUR_AF=0.0845;SAS_AF=0.0256;AA=A|||;VT=SNP
2	58268266	rs1518403	G	A	100	PASS	AC=449;AF=0.0896565;AN=5008;NS=2504;DP=18910;EAS_AF=0.1071;AMR_AF=0.098;AFR_AF=0.0605;EUR_AF=0.0924;SAS_AF=0.1022;AA=G|||;VT=SNP
2	58268373	rs13014613	C	T	100	PASS	AC=1769;AF=0.353235;AN=5008;NS=2504;DP=18407;EAS_AF=0.5437;AMR_AF=0.4164;AFR_AF=0.0605;EUR_AF=0.4254;SAS_AF=0.4335;AA=C|||;VT=SNP
2	58269871	rs6713551	C	T	100	PASS	AC=1706;AF=0.340655;AN=5008;NS=2504;DP=18658;EAS_AF=0.128;AMR_AF=0.2262;AFR_AF=0.8268;EUR_AF=0.1839;SAS_AF=0.1452;AA=T|||;VT=SNP
2	58271932	rs10188390	C	G	100	PASS	AC=948;AF=0.189297;AN=5008;NS=2504;DP=20853;EAS_AF=0.1161;AMR_AF=0.1311;AFR_AF=0.3994;EUR_AF=0.0954;SAS_AF=0.1186;AA=G|||;VT=SNP
2	58272412	rs72810318	G	A	100	PASS	AC=483;AF=0.0964457;AN=5008;NS=2504;DP=18666;EAS_AF=0.1121;AMR_AF=0.1023;AFR_AF=0.0734;EUR_AF=0.0944;SAS_AF=0.1094;AA=G|||;VT=SNP
2	58272502	rs961522	T	C	100	PASS	AC=3442;AF=0.6873;AN=5008;NS=2504;DP=17173;EAS_AF=0.5853;AMR_AF=0.6427;AFR_AF=0.9281;EUR_AF=0.6143;SAS_AF=0.5736;AA=C|||;VT=SNP
2	58273009	rs968850	C	G	100	PASS	AC=488;AF=0.0974441;AN=5008;NS=2504;DP=18100;EAS_AF=0.1151;AMR_AF=0.1023;AFR_AF=0.0673;EUR_AF=0.0954;SAS_AF=0.1186;AA=G|||;VT=SNP
2	58275666	rs986512	G	A	100	PASS	AC=3457;AF=0.690296;AN=5008;NS=2504;DP=20093;EAS_AF=0.5863;AMR_AF=0.6354;AFR_AF=0.9138;EUR_AF=0.6421;SAS_AF=0.5838;AA=A|||;VT=SNP
2	58276280	rs4672229	C	A	100	PASS	AC=1717;AF=0.342851;AN=5008;NS=2504;DP=18374;EAS_AF=0.4544;AMR_AF=0.4063;AFR_AF=0.0545;EUR_AF=0.4563;SAS_AF=0.456;AA=C|||;VT=SNP
2	58277031	rs72810320	A	G	100	PASS	AC=447;AF=0.0892572;AN=5008;NS=2504;DP=15462;EAS_AF=0.1141;AMR_AF=0.1023;AFR_AF=0.062;EUR_AF=0.0954;SAS_AF=0.0849;AA=A|||;VT=SNP
2	58277996	rs139075424	T	C	100	PASS	AC=428;AF=0.0854633;AN=5008;NS=2504;DP=16449;EAS_AF=0.1141;AMR_AF=0.1009;AFR_AF=0.0477;EUR_AF=0.0964;SAS_AF=0.0849;AA=T|||;VT=SNP
2	58278070	rs112226141	C	G	100	PASS	AC=428;AF=0.0854633;AN=5008;NS=2504;DP=15576;EAS_AF=0.1141;AMR_AF=0.1009;AFR_AF=0.0477;EUR_AF=0.0964;SAS_AF=0.0849;AA=C|||;VT=SNP
2	58278610	rs72810323	A	G	100	PASS	AC=300;AF=0.0599042;AN=5008;NS=2504;DP=19371;EAS_AF=0.0873;AMR_AF=0.0865;AFR_AF=0.0098;EUR_AF=0.0944;SAS_AF=0.045;AA=A|||;VT=SNP
2	58278681	rs3771203	A	C	100	PASS	AC=447;AF=0.0892572;AN=5008;NS=2504;DP=19864;EAS_AF=0.1141;AMR_AF=0.1023;AFR_AF=0.062;EUR_AF=0.0954;SAS_AF=0.0849;AA=A|||;VT=SNP
2	58279344	rs17049321	A	G	100	PASS	AC=512;AF=0.102236;AN=5008;NS=2504;DP=18222;EAS_AF=0.1121;AMR_AF=0.1052;AFR_AF=0.1097;EUR_AF=0.0964;SAS_AF=0.0859;AA=A|||;VT=SNP
2	58279581	rs115529424	C	T	100	PASS	AC=492;AF=0.0982428;AN=5008;NS=2504;DP=15524;EAS_AF=0.1131;AMR_AF=0.1037;AFR_AF=0.0953;EUR_AF=0.0964;SAS_AF=0.0849;AA=T|||;VT=SNP
2	58280798	rs3771204	A	C	100	PASS	AC=236;AF=0.0471246;AN=5008;NS=2504;DP=16080;EAS_AF=0.0169;AMR_AF=0.0735;AFR_AF=0.0431;EUR_AF=0.0855;SAS_AF=0.0256;AA=A|||;VT=SNP
2	58281047	rs72810325	T	C	100	PASS	AC=431;AF=0.0860623;AN=5008;NS=2504;DP=14532;EAS_AF=0.1141;AMR_AF=0.1023;AFR_AF=0.0499;EUR_AF=0.0954;SAS_AF=0.0849;AA=T|||;VT=SNP
2	58284751	rs1371212	T	C	100	PASS	AC=453;AF=0.0904553;AN=5008;NS=2504;DP=19129;EAS_AF=0.1111;AMR_AF=0.1009;AFR_AF=0.0703;EUR_AF=0.0944;SAS_AF=0.0849;AA=T|||;VT=SNP
2	58290051	rs75297255	T	C	100	PASS	AC=185;AF=0.0369409;AN=5008;NS=2504;DP=19318;EAS_AF=0.0169;AMR_AF=0.0706;AFR_AF=0.0061;EUR_AF=0.0855;SAS_AF=0.0256;AA=T|||;VT=SNP
2	58294917	rs78831119	A	G	100	PASS	AC=235;AF=0.0469249;AN=5008;NS=2504;DP=16049;EAS_AF=0.0169;AMR_AF=0.072;AFR_AF=0.0431;EUR_AF=0.0855;SAS_AF=0.0256;AA=A|||;VT=SNP
2	58296497	rs3771206	C	T	100	PASS	AC=715;AF=0.142772;AN=5008;NS=2504;DP=20125;EAS_AF=0.0169;AMR_AF=0.0922;AFR_AF=0.3933;EUR_AF=0.0875;SAS_AF=0.0266;AA=C|||;VT=SNP
2	58296890	rs968653	A	G	100	PASS	AC=3652;AF=0.729233;AN=5008;NS=2504;DP=18974;EAS_AF=0.6756;AMR_AF=0.6715;AFR_AF=0.966;EUR_AF=0.6481;SAS_AF=0.589;AA=G|||;VT=SNP
2	58297664	rs10205421	G	A	100	PASS	AC=3578;AF=0.714457;AN=5008;NS=2504;DP=20566;EAS_AF=0.6746;AMR_AF=0.6585;AFR_AF=0.9191;EUR_AF=0.6461;SAS_AF=0.589;AA=A|||;VT=SNP
2	58299326	rs10188070	A	G	100	PASS	AC=3593;AF=0.717452;AN=5008;NS=2504;DP=17865;EAS_AF=0.6796;AMR_AF=0.6628;AFR_AF=0.9213;EUR_AF=0.6471;SAS_AF=0.592;AA=A|||;VT=SNP
2	58300093	rs2196806	C	T	100	PASS	AC=728;AF=0.145367;AN=5008;NS=2504;DP=16324;EAS_AF=0.0169;AMR_AF=0.0951;AFR_AF=0.4009;EUR_AF=0.0885;SAS_AF=0.0266;AA=C|||;VT=SNP
2	58300914	rs13386389	C	G	100	PASS	AC=769;AF=0.153554;AN=5008;NS=2504;DP=12908;EAS_AF=0.1577;AMR_AF=0.1412;AFR_AF=0.2648;EUR_AF=0.1034;SAS_AF=0.0593;AA=C|||;VT=SNP
2	58301507	rs73942293	A	G	100	PASS	AC=730;AF=0.145767;AN=5008;NS=2504;DP=17710;EAS_AF=0.0228;AMR_AF=0.0965;AFR_AF=0.3971;EUR_AF=0.0885;SAS_AF=0.0266;AA=A|||;VT=SNP
2	58302354	rs78323352	C	T	100	PASS	AC=238;AF=0.047524;AN=5008;NS=2504;DP=20832;EAS_AF=0.0169;AMR_AF=0.0706;AFR_AF=0.0424;EUR_AF=0.0865;SAS_AF=0.0297;AA=C|||;VT=SNP
2	58302862	rs28452374	G	A	100	PASS	AC=418;AF=0.0834665;AN=5008;NS=2504;DP=18588;EAS_AF=0.0883;AMR_AF=0.0533;AFR_AF=0.0643;EUR_AF=0.0755;SAS_AF=0.1339;AA=G|||;VT=SNP
2	58303091	rs12467842	G	C	100	PASS	AC=287;AF=0.0573083;AN=5008;NS=2504;DP=18510;EAS_AF=0.0734;AMR_AF=0.0865;AFR_AF=0.0098;EUR_AF=0.0944;SAS_AF=0.046;AA=G|||;VT=SNP
2	58303893	rs72810332	C	T	100	PASS	AC=523;AF=0.104433;AN=5008;NS=2504;DP=12832;EAS_AF=0.1448;AMR_AF=0.1268;AFR_AF=0.0862;EUR_AF=0.1024;SAS_AF=0.0736;AA=C|||;VT=SNP
2	58304878	rs1439269	G	A	100	PASS	AC=2047;AF=0.408746;AN=5008;NS=2504;DP=18128;EAS_AF=0.251;AMR_AF=0.2939;AFR_AF=0.82;EUR_AF=0.2664;SAS_AF=0.2434;AA=A|||;VT=SNP
2	58305751	rs72810334	G	A	100	PASS	AC=521;AF=0.104034;AN=5008;NS=2504;DP=18099;EAS_AF=0.1448;AMR_AF=0.1268;AFR_AF=0.0862;EUR_AF=0.1014;SAS_AF=0.0726;AA=G|||;VT=SNP
2	58306811	rs1078191	G	A	100	PASS	AC=521;AF=0.104034;AN=5008;NS=2504;DP=13971;EAS_AF=0.1448;AMR_AF=0.1268;AFR_AF=0.0862;EUR_AF=0.1014;SAS_AF=0.0726;AA=G|||;VT=SNP
2	58307466	rs13392156	G	T	100	PASS	AC=413;AF=0.0824681;AN=5008;NS=2504;DP=14632;EAS_AF=0.0833;AMR_AF=0.0533;AFR_AF=0.0651;EUR_AF=0.0755;SAS_AF=0.1329;AA=G|||;VT=SNP
2	58309374	rs7577299	T	C	100	PASS	AC=759;AF=0.151558;AN=5008;NS=2504;DP=17211;EAS_AF=0.0188;AMR_AF=0.1052;AFR_AF=0.4175;EUR_AF=0.0895;SAS_AF=0.0256;AA=T|||;VT=SNP
2	58309730	rs13399695	G	T	100	PASS	AC=2011;AF=0.401558;AN=5008;NS=2504;DP=17358;EAS_AF=0.2708;AMR_AF=0.2896;AFR_AF=0.7678;EUR_AF=0.2654;SAS_AF=0.2607;AA=G|||;VT=SNP
2	58310279	rs13402655	C	T	100	PASS	AC=457;AF=0.091254;AN=5008;NS=2504;DP=14833;EAS_AF=0.0843;AMR_AF=0.0533;AFR_AF=0.0885;EUR_AF=0.0746;SAS_AF=0.1462;AA=C|||;VT=SNP
2	58310694	rs72810337	G	T	100	PASS	AC=495;AF=0.0988419;AN=5008;NS=2504;DP=5981;EAS_AF=0.1667;AMR_AF=0.1196;AFR_AF=0.0522;EUR_AF=0.1004;SAS_AF=0.0757;AA=G|||;VT=SNP
2	58311684	rs12620940	T	C	100	PASS	AC=3757;AF=0.7502;AN=5008;NS=2504;DP=16237;EAS_AF=0.7034;AMR_AF=0.6844;AFR_AF=0.9803;EUR_AF=0.664;SAS_AF=0.6227;AA=C|||;VT=SNP
2	58311750	rs77808574	G	A	100	PASS	AC=237;AF=0.0473243;AN=5008;NS=2504;DP=16363;EAS_AF=0.0179;AMR_AF=0.072;AFR_AF=0.0431;EUR_AF=0.0875;SAS_AF=0.0245;AA=G|||;VT=SNP
2	58312433	rs75018627	A	T	100	PASS	AC=237;AF=0.0473243;AN=5008;NS=2504;DP=17469;EAS_AF=0.0179;AMR_AF=0.072;AFR_AF=0.0431;EUR_AF=0.0875;SAS_AF=0.0245;AA=A|||;VT=SNP
2	58314253	rs2165105	G	C	100	PASS	AC=1296;AF=0.258786;AN=5008;NS=2504;DP=14959;EAS_AF=0.2579;AMR_AF=0.1916;AFR_AF=0.3752;EUR_AF=0.1759;SAS_AF=0.2352;AA=C|||;VT=SNP
2	58315258	rs13414973	T	G	100	PASS	AC=481;AF=0.0960463;AN=5008;NS=2504;DP=20273;EAS_AF=0.1032;AMR_AF=0.0533;AFR_AF=0.0893;EUR_AF=0.0755;SAS_AF=0.1493;AA=T|||;VT=SNP
2	58316081	rs77495955	A	G	100	PASS	AC=242;AF=0.0483227;AN=5008;NS=2504;DP=19840;EAS_AF=0.0179;AMR_AF=0.0735;AFR_AF=0.0431;EUR_AF=0.0905;SAS_AF=0.0256;AA=A|||;VT=SNP
2	58316187	rs13430450	A	G	100	PASS	AC=481;AF=0.0960463;AN=5008;NS=2504;DP=20649;EAS_AF=0.1032;AMR_AF=0.0533;AFR_AF=0.0893;EUR_AF=0.0755;SAS_AF=0.1493;AA=A|||;VT=SNP
2	58316814	rs1051061	A	G	100	PASS	AC=1512;AF=0.301917;AN=5008;NS=2504;DP=18572;EAS_AF=0.4117;AMR_AF=0.3703;AFR_AF=0.0651;EUR_AF=0.3966;SAS_AF=0.363;AA=A|||;VT=SNP;EX_TARGET
2	58318398	rs13386998	A	C	100	PASS	AC=462;AF=0.0922524;AN=5008;NS=2504;DP=15370;EAS_AF=0.1032;AMR_AF=0.0576;AFR_AF=0.0666;EUR_AF=0.0815;SAS_AF=0.1513;AA=A|||;VT=SNP
2	58322052	rs13424099	G	A	100	PASS	AC=419;AF=0.0836661;AN=5008;NS=2504;DP=18105;EAS_AF=0.0843;AMR_AF=0.0533;AFR_AF=0.0598;EUR_AF=0.0746;SAS_AF=0.1462;AA=G|||;VT=SNP
2	58322226	rs2118899	A	C	100	PASS	AC=3721;AF=0.743011;AN=5008;NS=2504;DP=15355;EAS_AF=0.7014;AMR_AF=0.6744;AFR_AF=0.9599;EUR_AF=0.664;SAS_AF=0.6227;AA=C|||;VT=SNP
2	58322301	rs2118898	T	C	100	PASS	AC=2079;AF=0.415136;AN=5008;NS=2504;DP=12132;EAS_AF=0.2827;AMR_AF=0.2954;AFR_AF=0.8079;EUR_AF=0.2664;SAS_AF=0.2587;AA=t|||;VT=SNP
2	58324545	rs12473840	G	T	100	PASS	AC=937;AF=0.187101;AN=5008;NS=2504;DP=14917;EAS_AF=0.1677;AMR_AF=0.1455;AFR_AF=0.3623;EUR_AF=0.1014;SAS_AF=0.0879;AA=T|||;VT=SNP
2	58324602	rs13001078	A	G	100	PASS	AC=450;AF=0.0898562;AN=5008;NS=2504;DP=15343;EAS_AF=0.1032;AMR_AF=0.0576;AFR_AF=0.0605;EUR_AF=0.0805;SAS_AF=0.1483;AA=A|||;VT=SNP
2	58325294	rs13008111	G	A	100	PASS	AC=469;AF=0.0936502;AN=5008;NS=2504;DP=13211;EAS_AF=0.0893;AMR_AF=0.0576;AFR_AF=0.0862;EUR_AF=0.0795;SAS_AF=0.1483;AA=G|||;VT=SNP
2	58325645	rs34287580	T	G	100	PASS	AC=373;AF=0.0744808;AN=5008;NS=2504;DP=17357;EAS_AF=0.1032;AMR_AF=0.049;AFR_AF=0.0068;EUR_AF=0.0795;SAS_AF=0.1493;AA=T|||;VT=SNP
2	58326380	rs13384786	T	G	100	PASS	AC=437;AF=0.0872604;AN=5008;NS=2504;DP=20137;EAS_AF=0.0893;AMR_AF=0.0576;AFR_AF=0.0613;EUR_AF=0.0795;SAS_AF=0.1493;AA=T|||;VT=SNP
2	58326448	rs17049334	A	G	100	PASS	AC=238;AF=0.047524;AN=5008;NS=2504;DP=19613;EAS_AF=0.0169;AMR_AF=0.0735;AFR_AF=0.0431;EUR_AF=0.0885;SAS_AF=0.0245;AA=A|||;VT=SNP
2	58327370	rs17049339	G	C	100	PASS	AC=238;AF=0.047524;AN=5008;NS=2504;DP=17615;EAS_AF=0.0169;AMR_AF=0.0735;AFR_AF=0.0431;EUR_AF=0.0885;SAS_AF=0.0245;AA=G|||;VT=SNP
2	58329781	rs76367119	A	G	100	PASS	AC=239;AF=0.0477236;AN=5008;NS=2504;DP=17486;EAS_AF=0.0169;AMR_AF=0.0735;AFR_AF=0.0431;EUR_AF=0.0895;SAS_AF=0.0245;AA=A|||;VT=SNP
2	58332757	rs10198382	A	C	100	PASS	AC=444;AF=0.0886581;AN=5008;NS=2504;DP=19172;EAS_AF=0.0913;AMR_AF=0.0576;AFR_AF=0.0605;EUR_AF=0.0815;SAS_AF=0.1534;AA=A|||;VT=SNP
2	58334239	rs13033987	G	A	100	PASS	AC=454;AF=0.090655;AN=5008;NS=2504;DP=18790;EAS_AF=0.0843;AMR_AF=0.0533;AFR_AF=0.0847;EUR_AF=0.0755;SAS_AF=0.1472;AA=G|||;VT=SNP
2	58335186	rs2118897	C	G	100	PASS	AC=297;AF=0.0593051;AN=5008;NS=2504;DP=22800;EAS_AF=0.0675;AMR_AF=0.0908;AFR_AF=0.0106;EUR_AF=0.0924;SAS_AF=0.0603;AA=C|||;VT=SNP
2	58335681	rs1016771	T	C	100	PASS	AC=1521;AF=0.303714;AN=5008;NS=2504;DP=18933;EAS_AF=0.4246;AMR_AF=0.3674;AFR_AF=0.0666;EUR_AF=0.3966;SAS_AF=0.3589;AA=T|||;VT=SNP
2	58335756	rs10167028	C	G	100	PASS	AC=427;AF=0.0852636;AN=5008;NS=2504;DP=19890;EAS_AF=0.0903;AMR_AF=0.0533;AFR_AF=0.0605;EUR_AF=0.0755;SAS_AF=0.1462;AA=C|||;VT=SNP
2	58336134	rs1025754	C	T	100	PASS	AC=1506;AF=0.300719;AN=5008;NS=2504;DP=18398;EAS_AF=0.256;AMR_AF=0.2075;AFR_AF=0.5144;EUR_AF=0.1789;SAS_AF=0.2495;AA=T|||;VT=SNP
2	58336284	rs10496086	G	T	100	PASS	AC=278;AF=0.0555112;AN=5008;NS=2504;DP=16749;EAS_AF=0.0675;AMR_AF=0.0865;AFR_AF=0.0106;EUR_AF=0.0915;SAS_AF=0.045;AA=G|||;VT=SNP
2	58338086	rs13011711	A	G	100	PASS	AC=1586;AF=0.316693;AN=5008;NS=2504;DP=19643;EAS_AF=0.4246;AMR_AF=0.3775;AFR_AF=0.1127;EUR_AF=0.3956;SAS_AF=0.3569;AA=A|||;VT=SNP
2	58338453	rs6722988	T	C	100	PASS	AC=2147;AF=0.428714;AN=5008;NS=2504;DP=18934;EAS_AF=0.2788;AMR_AF=0.304;AFR_AF=0.8411;EUR_AF=0.2704;SAS_AF=0.2771;AA=C|||;VT=SNP
2	58339577	rs10203887	A	T	100	PASS	AC=480;AF=0.0958466;AN=5008;NS=2504;DP=17915;EAS_AF=0.0843;AMR_AF=0.0576;AFR_AF=0.0991;EUR_AF=0.0765;SAS_AF=0.1503;AA=A|||;VT=SNP
2	58344189	rs113508144	G	A	100	PASS	AC=1489;AF=0.297324;AN=5008;NS=2504;DP=19409;EAS_AF=0.4117;AMR_AF=0.3573;AFR_AF=0.0666;EUR_AF=0.3907;SAS_AF=0.3528;AA=g|||;VT=SNP
2	58344792	rs13018289	C	T	100	PASS	AC=593;AF=0.118411;AN=5008;NS=2504;DP=19588;EAS_AF=0.005;AMR_AF=0.1599;AFR_AF=0.0129;EUR_AF=0.2584;SAS_AF=0.2045;AA=N|||;VT=SNP
2	58344886	rs141195991	G	A	100	PASS	AC=416;AF=0.0830671;AN=5008;NS=2504;DP=19940;EAS_AF=0.0853;AMR_AF=0.0533;AFR_AF=0.0537;EUR_AF=0.0755;SAS_AF=0.1493;AA=g|||;VT=SNP
2	58345141	rs148014864	A	C	100	PASS	AC=416;AF=0.0830671;AN=5008;NS=2504;DP=18655;EAS_AF=0.0843;AMR_AF=0.0519;AFR_AF=0.0545;EUR_AF=0.0755;SAS_AF=0.1503;AA=a|||;VT=SNP
2	58345495	rs111493016	G	A	100	PASS	AC=1148;AF=0.229233;AN=5008;NS=2504;DP=19305;EAS_AF=0.1935;AMR_AF=0.2147;AFR_AF=0.3903;EUR_AF=0.1879;SAS_AF=0.1012;AA=g|||;VT=SNP
2	58345516	rs146293415	C	T	100	PASS	AC=507;AF=0.101238;AN=5008;NS=2504;DP=19960;EAS_AF=0.1766;AMR_AF=0.1196;AFR_AF=0.0545;EUR_AF=0.0994;SAS_AF=0.0757;AA=c|||;VT=SNP
2	58346019	rs111258777	T	C	100	PASS	AC=266;AF=0.053115;AN=5008;NS=2504;DP=17528;EAS_AF=0.0169;AMR_AF=0.0893;AFR_AF=0.0439;EUR_AF=0.0934;SAS_AF=0.0358;AA=-|||;VT=SNP
2	58346966	rs17049351	A	G	100	PASS	AC=237;AF=0.0473243;AN=5008;NS=2504;DP=11794;EAS_AF=0.0169;AMR_AF=0.072;AFR_AF=0.0431;EUR_AF=0.0885;SAS_AF=0.0245;AA=A|||;VT=SNP
2	58347842	rs57176368	T	C	100	PASS	AC=1250;AF=0.249601;AN=5008;NS=2504;DP=18913;EAS_AF=0.1974;AMR_AF=0.2262;AFR_AF=0.4569;EUR_AF=0.1899;SAS_AF=0.1012;AA=T|||;VT=SNP
2	58347945	rs75686748	C	A	100	PASS	AC=444;AF=0.0886581;AN=5008;NS=2504;DP=18779;EAS_AF=0.0843;AMR_AF=0.0591;AFR_AF=0.0575;EUR_AF=0.0815;SAS_AF=0.1636;AA=C|||;VT=SNP
2	58349904	rs11125742	C	T	100	PASS	AC=1119;AF=0.223442;AN=5008;NS=2504;DP=19889;EAS_AF=0.1885;AMR_AF=0.2147;AFR_AF=0.3691;EUR_AF=0.1909;SAS_AF=0.1022;AA=C|||;VT=SNP
2	58349907	rs11125743	A	T	100	PASS	AC=1119;AF=0.223442;AN=5008;NS=2504;DP=20098;EAS_AF=0.1885;AMR_AF=0.2147;AFR_AF=0.3691;EUR_AF=0.1909;SAS_AF=0.1022;AA=A|||;VT=SNP
2	58350504	rs7558007	A	G	100	PASS	AC=4818;AF=0.962061;AN=5008;NS=2504;DP=18577;EAS_AF=0.998;AMR_AF=0.928;AFR_AF=0.9977;EUR_AF=0.9264;SAS_AF=0.9376;AA=G|||;VT=SNP
2	58350532	rs17182870	T	C	100	PASS	AC=446;AF=0.0890575;AN=5008;NS=2504;DP=19265;EAS_AF=0.0853;AMR_AF=0.0591;AFR_AF=0.0749;EUR_AF=0.0746;SAS_AF=0.1483;AA=T|||;VT=SNP
2	58350571	rs2043890	G	A	100	PASS	AC=3729;AF=0.744609;AN=5008;NS=2504;DP=20315;EAS_AF=0.6954;AMR_AF=0.6744;AFR_AF=0.9803;EUR_AF=0.6561;SAS_AF=0.6176;AA=A|||;VT=SNP
2	58354422	rs3771211	A	G	100	PASS	AC=239;AF=0.0477236;AN=5008;NS=2504;DP=17067;EAS_AF=0.0169;AMR_AF=0.0749;AFR_AF=0.0431;EUR_AF=0.0885;SAS_AF=0.0245;AA=A|||;VT=SNP
2	58354552	rs3771212	C	T	100	PASS	AC=238;AF=0.047524;AN=5008;NS=2504;DP=16976;EAS_AF=0.0169;AMR_AF=0.0749;AFR_AF=0.0424;EUR_AF=0.0885;SAS_AF=0.0245;AA=C|||;VT=SNP
2	58354971	rs3771213	G	A	100	PASS	AC=1458;AF=0.291134;AN=5008;NS=2504;DP=17527;EAS_AF=0.4107;AMR_AF=0.3588;AFR_AF=0.0461;EUR_AF=0.3847;SAS_AF=0.3548;AA=A|||;VT=SNP
2	58354998	rs139499562	T	C	100	PASS	AC=69;AF=0.013778;AN=5008;NS=2504;DP=17738;EAS_AF=0.0208;AMR_AF=0.0086;AFR_AF=0.0015;EUR_AF=0.0199;SAS_AF=0.0204;AA=T|||;VT=SNP
2	58355212	rs3771214	T	G	100	PASS	AC=460;AF=0.091853;AN=5008;NS=2504;DP=16019;EAS_AF=0.0982;AMR_AF=0.0591;AFR_AF=0.0749;EUR_AF=0.0755;SAS_AF=0.1483;AA=T|||;VT=SNP
2	58358810	rs10496087	C	G	100	PASS	AC=257;AF=0.0513179;AN=5008;NS=2504;DP=21195;EAS_AF=0.0456;AMR_AF=0.0865;AFR_AF=0.0098;EUR_AF=0.0924;SAS_AF=0.046;AA=C|||;VT=SNP
2	58359680	rs17183100	A	G	100	PASS	AC=448;AF=0.0894569;AN=5008;NS=2504;DP=18617;EAS_AF=0.0853;AMR_AF=0.0591;AFR_AF=0.0756;EUR_AF=0.0746;SAS_AF=0.1493;AA=A|||;VT=SNP
2	58361134	rs12999901	G	A	100	PASS	AC=1469;AF=0.293331;AN=5008;NS=2504;DP=16683;EAS_AF=0.4167;AMR_AF=0.3545;AFR_AF=0.053;EUR_AF=0.3837;SAS_AF=0.3548;AA=G|||;VT=SNP
2	58362161	rs11678320	G	A	100	PASS	AC=1474;AF=0.294329;AN=5008;NS=2504;DP=18855;EAS_AF=0.4177;AMR_AF=0.3602;AFR_AF=0.0499;EUR_AF=0.3867;SAS_AF=0.3558;AA=G|||;VT=SNP
2	58363449	rs17049366	A	C	100	PASS	AC=240;AF=0.0479233;AN=5008;NS=2504;DP=20671;EAS_AF=0.0169;AMR_AF=0.0749;AFR_AF=0.0431;EUR_AF=0.0895;SAS_AF=0.0245;AA=A|||;VT=SNP
2	58364742	rs3771215	T	A	100	PASS	AC=736;AF=0.146965;AN=5008;NS=2504;DP=14976;EAS_AF=0.1796;AMR_AF=0.196;AFR_AF=0.0976;EUR_AF=0.1909;SAS_AF=0.1002;AA=T|||;VT=SNP
2	58370547	rs76569295	A	G	100	PASS	AC=241;AF=0.048123;AN=5008;NS=2504;DP=16557;EAS_AF=0.0169;AMR_AF=0.0749;AFR_AF=0.0431;EUR_AF=0.0895;SAS_AF=0.0256;AA=A|||;VT=SNP
2	58370765	rs72810350	G	C	100	PASS	AC=327;AF=0.0652955;AN=5008;NS=2504;DP=17014;EAS_AF=0.0446;AMR_AF=0.0922;AFR_AF=0.0643;EUR_AF=0.0885;SAS_AF=0.045;AA=G|||;VT=SNP
2	58371153	rs62140014	T	C	100	PASS	AC=1508;AF=0.301118;AN=5008;NS=2504;DP=16699;EAS_AF=0.4167;AMR_AF=0.3617;AFR_AF=0.0666;EUR_AF=0.3887;SAS_AF=0.3661;AA=T|||;VT=SNP
2	58371357	rs72810351	C	T	100	PASS	AC=274;AF=0.0547125;AN=5008;NS=2504;DP=18004;EAS_AF=0.0446;AMR_AF=0.0865;AFR_AF=0.0272;EUR_AF=0.0885;SAS_AF=0.045;AA=C|||;VT=SNP
2	58372175	rs74599659	C	G	100	PASS	AC=241;AF=0.048123;AN=5008;NS=2504;DP=19927;EAS_AF=0.0169;AMR_AF=0.0749;AFR_AF=0.0431;EUR_AF=0.0895;SAS_AF=0.0256;AA=C|||;VT=SNP
2	58372454	rs72810352	C	T	100	PASS	AC=255;AF=0.0509185;AN=5008;NS=2504;DP=17755;EAS_AF=0.0446;AMR_AF=0.0865;AFR_AF=0.0113;EUR_AF=0.0895;SAS_AF=0.046;AA=C|||;VT=SNP
2	58372594	rs13410228	G	A	100	PASS	AC=856;AF=0.170927;AN=5008;NS=2504;DP=14547;EAS_AF=0.2143;AMR_AF=0.0965;AFR_AF=0.236;EUR_AF=0.0845;SAS_AF=0.18;AA=G|||;VT=SNP
2	58372978	rs115632484	A	G	100	PASS	AC=619;AF=0.123602;AN=5008;NS=2504;DP=18129;EAS_AF=0.0169;AMR_AF=0.0937;AFR_AF=0.3169;EUR_AF=0.0915;SAS_AF=0.0266;AA=A|||;VT=SNP
2	58373205	rs6727746	C	T	100	PASS	AC=1261;AF=0.251797;AN=5008;NS=2504;DP=21314;EAS_AF=0.3155;AMR_AF=0.3199;AFR_AF=0.0416;EUR_AF=0.3588;SAS_AF=0.3119;AA=C|||;VT=SNP
2	58375688	rs6714952	C	T	100	PASS	AC=1061;AF=0.211861;AN=5008;NS=2504;DP=17305;EAS_AF=0.2073;AMR_AF=0.1066;AFR_AF=0.3903;EUR_AF=0.0845;SAS_AF=0.181;AA=T|||;VT=SNP
2	58375985	rs77676988	T	C	100	PASS	AC=240;AF=0.0479233;AN=5008;NS=2504;DP=18120;EAS_AF=0.0169;AMR_AF=0.0749;AFR_AF=0.0431;EUR_AF=0.0885;SAS_AF=0.0256;AA=T|||;VT=SNP
2	58377014	rs12713372	T	C	100	PASS	AC=2538;AF=0.506789;AN=5008;NS=2504;DP=16529;EAS_AF=0.4772;AMR_AF=0.5504;AFR_AF=0.5166;EUR_AF=0.5616;SAS_AF=0.4366;AA=T|||;VT=SNP
2	58377023	rs12713373	A	T	100	PASS	AC=2539;AF=0.506989;AN=5008;NS=2504;DP=17217;EAS_AF=0.4782;AMR_AF=0.5504;AFR_AF=0.5166;EUR_AF=0.5616;SAS_AF=0.4366;AA=A|||;VT=SNP
2	58377891	rs12472026	G	A	100	PASS	AC=1791;AF=0.357628;AN=5008;NS=2504;DP=14960;EAS_AF=0.4702;AMR_AF=0.4438;AFR_AF=0.1006;EUR_AF=0.4722;SAS_AF=0.41;AA=G|||;VT=SNP
2	58378942	rs12996679	C	T	100	PASS	AC=1743;AF=0.348043;AN=5008;NS=2504;DP=11683;EAS_AF=0.4603;AMR_AF=0.4409;AFR_AF=0.0726;EUR_AF=0.4732;SAS_AF=0.41;AA=C|||;VT=SNP
2	58379496	rs10172212	A	C	100	PASS	AC=3710;AF=0.740815;AN=5008;NS=2504;DP=17334;EAS_AF=0.6984;AMR_AF=0.6729;AFR_AF=0.9675;EUR_AF=0.6491;SAS_AF=0.6207;AA=C|||;VT=SNP
2	58379520	rs35248619	T	A	100	PASS	AC=1466;AF=0.292732;AN=5008;NS=2504;DP=18200;EAS_AF=0.4137;AMR_AF=0.3573;AFR_AF=0.0454;EUR_AF=0.3827;SAS_AF=0.364;AA=T|||;VT=SNP
2	58380167	rs35844949	G	A	100	PASS	AC=2535;AF=0.50619;AN=5008;NS=2504;DP=19968;EAS_AF=0.4752;AMR_AF=0.5504;AFR_AF=0.5151;EUR_AF=0.5626;SAS_AF=0.4366;AA=G|||;VT=SNP
2	58380301	rs12475192	G	T	100	PASS	AC=253;AF=0.0505192;AN=5008;NS=2504;DP=22258;EAS_AF=0.0446;AMR_AF=0.0865;AFR_AF=0.0098;EUR_AF=0.0885;SAS_AF=0.047;AA=G|||;VT=SNP
2	58380658	rs57390191	G	C	100	PASS	AC=1470;AF=0.29353;AN=5008;NS=2504;DP=20005;EAS_AF=0.4137;AMR_AF=0.353;AFR_AF=0.0492;EUR_AF=0.3847;SAS_AF=0.364;AA=G|||;VT=SNP
2	58381785	rs848294	T	C	100	PASS	AC=1304;AF=0.260383;AN=5008;NS=2504;DP=15249;EAS_AF=0.3056;AMR_AF=0.33;AFR_AF=0.0325;EUR_AF=0.3509;SAS_AF=0.3793;AA=T|||;VT=SNP
2	58382490	rs848293	G	A	100	PASS	AC=2852;AF=0.569489;AN=5008;NS=2504;DP=18209;EAS_AF=0.496;AMR_AF=0.4654;AFR_AF=0.7874;EUR_AF=0.4364;SAS_AF=0.5613;AA=A|||;VT=SNP
2	58382691	rs17049378	A	C	100	PASS	AC=732;AF=0.146166;AN=5008;NS=2504;DP=14879;EAS_AF=0.0823;AMR_AF=0.1758;AFR_AF=0.2088;EUR_AF=0.1799;SAS_AF=0.0716;AA=A|||;VT=SNP
2	58383056	rs13427491	G	T	100	PASS	AC=1146;AF=0.228834;AN=5008;NS=2504;DP=11767;EAS_AF=0.2153;AMR_AF=0.1153;AFR_AF=0.441;EUR_AF=0.0835;SAS_AF=0.1861;AA=T|||;VT=SNP
2	58383820	rs7596038	C	T	100	PASS	AC=2389;AF=0.477037;AN=5008;NS=2504;DP=18810;EAS_AF=0.5079;AMR_AF=0.4395;AFR_AF=0.4402;EUR_AF=0.4354;SAS_AF=0.5644;AA=T|||;VT=SNP
2	58385243	rs17049381	T	G	100	PASS	AC=268;AF=0.0535144;AN=5008;NS=2504;DP=19912;EAS_AF=0.1012;AMR_AF=0.0375;AFR_AF=0.0461;EUR_AF=0.0278;SAS_AF=0.0521;AA=T|||;VT=SNP
2	58385353	rs848292	T	C	100	PASS	AC=3779;AF=0.754593;AN=5008;NS=2504;DP=18722;EAS_AF=0.6944;AMR_AF=0.6844;AFR_AF=0.9622;EUR_AF=0.6481;SAS_AF=0.6953;AA=C|||;VT=SNP
2	58386247	rs10184957	G	T	100	PASS	AC=1606;AF=0.320687;AN=5008;NS=2504;DP=14761;EAS_AF=0.2073;AMR_AF=0.1398;AFR_AF=0.7814;EUR_AF=0.0875;SAS_AF=0.183;AA=T|||;VT=SNP
2	58387000	rs3732136	C	T	100	PASS	AC=2227;AF=0.444688;AN=5008;NS=2504;DP=17386;EAS_AF=0.2758;AMR_AF=0.3098;AFR_AF=0.9213;EUR_AF=0.2644;SAS_AF=0.2556;AA=c|||;VT=SNP
2	58388696	rs848291	A	G	100	PASS	AC=3538;AF=0.70647;AN=5008;NS=2504;DP=19414;EAS_AF=0.5883;AMR_AF=0.6412;AFR_AF=0.947;EUR_AF=0.6173;SAS_AF=0.6411;AA=G|||;VT=SNP;EX_TARGET
2	58389182	rs848290	A	T	100	PASS	AC=219;AF=0.04373;AN=5008;NS=2504;DP=17468;EAS_AF=0.002;AMR_AF=0.0735;AFR_AF=0.0023;EUR_AF=0.0736;SAS_AF=0.091;AA=A|||;VT=SNP
2	58390538	rs10445895	T	C	100	PASS	AC=238;AF=0.047524;AN=5008;NS=2504;DP=16040;EAS_AF=0.0169;AMR_AF=0.0735;AFR_AF=0.0431;EUR_AF=0.0875;SAS_AF=0.0256;AA=T|||;VT=SNP
2	58390547	rs10445896	G	A	100	PASS	AC=603;AF=0.120407;AN=5008;NS=2504;DP=16434;EAS_AF=0.0169;AMR_AF=0.0937;AFR_AF=0.3018;EUR_AF=0.0905;SAS_AF=0.0317;AA=G|||;VT=SNP
2	58390679	rs12624152	T	G	100	PASS	AC=550;AF=0.109824;AN=5008;NS=2504;DP=14900;EAS_AF=0.2192;AMR_AF=0.0778;AFR_AF=0.0053;EUR_AF=0.0855;SAS_AF=0.1861;AA=T|||;VT=SNP
2	58391570	rs848289	A	T	100	PASS	AC=1401;AF=0.279752;AN=5008;NS=2504;DP=18056;EAS_AF=0.2976;AMR_AF=0.3343;AFR_AF=0.1104;EUR_AF=0.3509;SAS_AF=0.3783;AA=A|||;VT=SNP
2	58392490	rs35773188	A	T	100	PASS	AC=546;AF=0.109026;AN=5008;NS=2504;DP=16630;EAS_AF=0.2192;AMR_AF=0.0778;AFR_AF=0.0045;EUR_AF=0.0855;SAS_AF=0.183;AA=A|||;VT=SNP
2	58392789	rs848288	T	C	100	PASS	AC=1386;AF=0.276757;AN=5008;NS=2504;DP=17126;EAS_AF=0.2887;AMR_AF=0.33;AFR_AF=0.1104;EUR_AF=0.3469;SAS_AF=0.3793;AA=T|||;VT=SNP
2	58393836	rs11903456	C	T	100	PASS	AC=2049;AF=0.409145;AN=5008;NS=2504;DP=18112;EAS_AF=0.3353;AMR_AF=0.2536;AFR_AF=0.8139;EUR_AF=0.2018;SAS_AF=0.2618;AA=T|||;VT=SNP
2	58393911	rs848287	C	T	100	PASS	AC=1268;AF=0.253195;AN=5008;NS=2504;DP=17977;EAS_AF=0.2927;AMR_AF=0.3213;AFR_AF=0.0219;EUR_AF=0.3479;SAS_AF=0.3793;AA=C|||;VT=SNP
2	58394543	rs848286	T	C	100	PASS	AC=1757;AF=0.350839;AN=5008;NS=2504;DP=16708;EAS_AF=0.4048;AMR_AF=0.3746;AFR_AF=0.2126;EUR_AF=0.3777;SAS_AF=0.4376;AA=C|||;VT=SNP
2	58395281	rs848285	T	G	100	PASS	AC=1413;AF=0.282149;AN=5008;NS=2504;DP=16074;EAS_AF=0.3036;AMR_AF=0.3372;AFR_AF=0.1104;EUR_AF=0.3509;SAS_AF=0.3824;AA=T|||;VT=SNP
2	58395533	rs13417865	G	C	100	PASS	AC=308;AF=0.0615016;AN=5008;NS=2504;DP=17288;EAS_AF=0.1022;AMR_AF=0.0504;AFR_AF=0.0696;EUR_AF=0.0268;SAS_AF=0.0521;AA=G|||;VT=SNP
2	58395670	rs13032851	T	C	100	PASS	AC=548;AF=0.109425;AN=5008;NS=2504;DP=18599;EAS_AF=0.2202;AMR_AF=0.0778;AFR_AF=0.0053;EUR_AF=0.0855;SAS_AF=0.183;AA=t|||;VT=SNP
2	58396220	rs1100191	A	G	100	PASS	AC=3746;AF=0.748003;AN=5008;NS=2504;DP=19179;EAS_AF=0.6915;AMR_AF=0.6787;AFR_AF=0.9478;EUR_AF=0.6431;SAS_AF=0.6933;AA=G|||;VT=SNP
2	58396442	rs57267169	G	A	100	PASS	AC=830;AF=0.165735;AN=5008;NS=2504;DP=20794;EAS_AF=0.2153;AMR_AF=0.0937;AFR_AF=0.2148;EUR_AF=0.0855;SAS_AF=0.182;AA=G|||;VT=SNP
2	58398340	rs12469873	A	G	100	PASS	AC=1084;AF=0.216454;AN=5008;NS=2504;DP=18818;EAS_AF=0.0694;AMR_AF=0.1931;AFR_AF=0.475;EUR_AF=0.1789;SAS_AF=0.0736;AA=A|||;VT=SNP
2	58398854	rs36000054	G	A	100	PASS	AC=334;AF=0.0666933;AN=5008;NS=2504;DP=18244;EAS_AF=0.0526;AMR_AF=0.0951;AFR_AF=0.062;EUR_AF=0.0885;SAS_AF=0.045;AA=G|||;VT=SNP
2	58399124	rs62140034	C	G	100	PASS	AC=289;AF=0.0577077;AN=5008;NS=2504;DP=17461;EAS_AF=0.1032;AMR_AF=0.0418;AFR_AF=0.0575;EUR_AF=0.0278;SAS_AF=0.0532;AA=G|||;VT=SNP
2	58399532	rs56028716	G	C	100	PASS	AC=261;AF=0.0521166;AN=5008;NS=2504;DP=19660;EAS_AF=0.0526;AMR_AF=0.0879;AFR_AF=0.0113;EUR_AF=0.0885;SAS_AF=0.044;AA=G|||;VT=SNP
2	58399905	rs1100190	G	C	100	PASS	AC=1279;AF=0.255391;AN=5008;NS=2504;DP=20549;EAS_AF=0.2966;AMR_AF=0.3256;AFR_AF=0.0219;EUR_AF=0.3489;SAS_AF=0.3824;AA=G|||;VT=SNP
2	58400316	rs6752935	G	A	100	PASS	AC=827;AF=0.165136;AN=5008;NS=2504;DP=20836;EAS_AF=0.2153;AMR_AF=0.0937;AFR_AF=0.2118;EUR_AF=0.0855;SAS_AF=0.183;AA=G|||;VT=SNP
2	58400389	rs146866155	A	T	100	PASS	AC=273;AF=0.0545128;AN=5008;NS=2504;DP=20371;EAS_AF=0.1032;AMR_AF=0.0389;AFR_AF=0.0461;EUR_AF=0.0278;SAS_AF=0.0542;AA=A|||;VT=SNP
2	58404956	rs112109001	A	G	100	PASS	AC=234;AF=0.0467252;AN=5008;NS=2504;DP=13606;EAS_AF=0.0169;AMR_AF=0.072;AFR_AF=0.0424;EUR_AF=0.0855;SAS_AF=0.0256;AA=A|||;VT=SNP
2	58405260	rs2691672	A	G	100	PASS	AC=3735;AF=0.745807;AN=5008;NS=2504;DP=18346;EAS_AF=0.6865;AMR_AF=0.6758;AFR_AF=0.9478;EUR_AF=0.6392;SAS_AF=0.6933;AA=G|||;VT=SNP
2	58405715	rs72810360	C	T	100	PASS	AC=994;AF=0.198482;AN=5008;NS=2504;DP=21336;EAS_AF=0.0704;AMR_AF=0.1902;AFR_AF=0.407;EUR_AF=0.1799;SAS_AF=0.0736;AA=C|||;VT=SNP
2	58406009	rs113273275	A	G	100	PASS	AC=1003;AF=0.20028;AN=5008;NS=2504;DP=22201;EAS_AF=0.0704;AMR_AF=0.1902;AFR_AF=0.4138;EUR_AF=0.1799;SAS_AF=0.0736;AA=A|||;VT=SNP
2	58406068	rs78928766	C	T	100	PASS	AC=1353;AF=0.270168;AN=5008;NS=2504;DP=22517;EAS_AF=0.3185;AMR_AF=0.1455;AFR_AF=0.4433;EUR_AF=0.1123;SAS_AF=0.2372;AA=t|||;VT=SNP
2	58406313	rs140698680	A	G	100	PASS	AC=375;AF=0.0748802;AN=5008;NS=2504;DP=22513;EAS_AF=0.1022;AMR_AF=0.0447;AFR_AF=0.1195;EUR_AF=0.0298;SAS_AF=0.0542;AA=A|||;VT=SNP
2	58406540	rs80225324	A	G	100	PASS	AC=556;AF=0.111022;AN=5008;NS=2504;DP=20546;EAS_AF=0.1022;AMR_AF=0.0533;AFR_AF=0.2519;EUR_AF=0.0298;SAS_AF=0.0542;AA=G|||;VT=SNP
2	58406600	rs11687051	A	T	100	PASS	AC=576;AF=0.115016;AN=5008;NS=2504;DP=19883;EAS_AF=0.0069;AMR_AF=0.2161;AFR_AF=0.0098;EUR_AF=0.2346;SAS_AF=0.1738;AA=A|||;VT=SNP
2	58406743	rs145482520	A	C	100	PASS	AC=374;AF=0.0746805;AN=5008;NS=2504;DP=19612;EAS_AF=0.1022;AMR_AF=0.0447;AFR_AF=0.1188;EUR_AF=0.0298;SAS_AF=0.0542;AA=A|||;VT=SNP
2	58407055	rs115084101	C	A	100	PASS	AC=540;AF=0.107827;AN=5008;NS=2504;DP=21747;EAS_AF=0.2143;AMR_AF=0.0778;AFR_AF=0.0045;EUR_AF=0.0845;SAS_AF=0.183;AA=C|||;VT=SNP
2	58407166	rs114792936	C	T	100	PASS	AC=272;AF=0.0543131;AN=5008;NS=2504;DP=22016;EAS_AF=0.1022;AMR_AF=0.0403;AFR_AF=0.0454;EUR_AF=0.0278;SAS_AF=0.0542;AA=C|||;VT=SNP
2	58407947	rs55809167	G	T	100	PASS	AC=546;AF=0.109026;AN=5008;NS=2504;DP=14585;EAS_AF=0.2173;AMR_AF=0.0778;AFR_AF=0.0053;EUR_AF=0.0845;SAS_AF=0.1851;AA=G|||;VT=SNP
2	58408243	rs7558066	C	T	100	PASS	AC=948;AF=0.189297;AN=5008;NS=2504;DP=19400;EAS_AF=0.2183;AMR_AF=0.0994;AFR_AF=0.2965;EUR_AF=0.0855;SAS_AF=0.1851;AA=T|||;VT=SNP
2	58408687	rs848282	C	T	100	PASS	AC=3716;AF=0.742013;AN=5008;NS=2504;DP=18751;EAS_AF=0.6806;AMR_AF=0.6715;AFR_AF=0.9433;EUR_AF=0.6392;SAS_AF=0.6892;AA=T|||;VT=SNP
2	58409069	rs848281	A	T	100	PASS	AC=3724;AF=0.74361;AN=5008;NS=2504;DP=11264;EAS_AF=0.6806;AMR_AF=0.6729;AFR_AF=0.9463;EUR_AF=0.6402;SAS_AF=0.6912;AA=T|||;VT=SNP
2	58410076	rs78035081	T	C	100	PASS	AC=270;AF=0.0539137;AN=5008;NS=2504;DP=19016;EAS_AF=0.0536;AMR_AF=0.0893;AFR_AF=0.0144;EUR_AF=0.0895;SAS_AF=0.046;AA=T|||;VT=SNP
2	58410361	rs34335951	A	G	100	PASS	AC=884;AF=0.176518;AN=5008;NS=2504;DP=15618;EAS_AF=0.2143;AMR_AF=0.0965;AFR_AF=0.2534;EUR_AF=0.0855;SAS_AF=0.184;AA=A|||;VT=SNP
2	58410972	rs768298	C	T	100	PASS	AC=2337;AF=0.466653;AN=5008;NS=2504;DP=18676;EAS_AF=0.3859;AMR_AF=0.3314;AFR_AF=0.8487;EUR_AF=0.2922;SAS_AF=0.3088;AA=T|||;VT=SNP
2	58411840	rs3771216	T	C	100	PASS	AC=2487;AF=0.496605;AN=5008;NS=2504;DP=17862;EAS_AF=0.4226;AMR_AF=0.3501;AFR_AF=0.9213;EUR_AF=0.2942;SAS_AF=0.3108;AA=C|||;VT=SNP
2	58412472	rs848280	T	C	100	PASS	AC=3764;AF=0.751597;AN=5008;NS=2504;DP=18178;EAS_AF=0.7163;AMR_AF=0.6729;AFR_AF=0.944;EUR_AF=0.6461;SAS_AF=0.6922;AA=C|||;VT=SNP
2	58412968	rs3755296	A	G	100	PASS	AC=544;AF=0.108626;AN=5008;NS=2504;DP=20167;EAS_AF=0.2173;AMR_AF=0.0778;AFR_AF=0.0045;EUR_AF=0.0855;SAS_AF=0.183;AA=A|||;VT=SNP
2	58413039	rs72810363	G	A	100	PASS	AC=182;AF=0.0363419;AN=5008;NS=2504;DP=19006;EAS_AF=0.0288;AMR_AF=0.0447;AFR_AF=0.0045;EUR_AF=0.0755;SAS_AF=0.0409;AA=G|||;VT=SNP
2	58413694	rs10490253	T	C	100	PASS	AC=367;AF=0.0732827;AN=5008;NS=2504;DP=20492;EAS_AF=0.0992;AMR_AF=0.0432;AFR_AF=0.1195;EUR_AF=0.0278;SAS_AF=0.0521;AA=T|||;VT=SNP
2	58413751	rs2098344	C	T	100	PASS	AC=2237;AF=0.446685;AN=5008;NS=2504;DP=20813;EAS_AF=0.3998;AMR_AF=0.2752;AFR_AF=0.8775;EUR_AF=0.2048;SAS_AF=0.2832;AA=T|||;VT=SNP
2	58414355	rs10178325	G	A	100	PASS	AC=303;AF=0.0605032;AN=5008;NS=2504;DP=18561;EAS_AF=0.1012;AMR_AF=0.0504;AFR_AF=0.0666;EUR_AF=0.0268;SAS_AF=0.0521;AA=G|||;VT=SNP
2	58415973	rs13023405	A	T	100	PASS	AC=538;AF=0.107428;AN=5008;NS=2504;DP=18014;EAS_AF=0.2133;AMR_AF=0.0778;AFR_AF=0.0038;EUR_AF=0.0855;SAS_AF=0.182;AA=A|||;VT=SNP
2	58416115	rs1100188	C	A	100	PASS	AC=3738;AF=0.746406;AN=5008;NS=2504;DP=17644;EAS_AF=0.7054;AMR_AF=0.6671;AFR_AF=0.944;EUR_AF=0.6392;SAS_AF=0.6881;AA=A|||;VT=SNP
2	58417817	rs17049394	A	G	100	PASS	AC=448;AF=0.0894569;AN=5008;NS=2504;DP=15974;EAS_AF=0.0853;AMR_AF=0.1009;AFR_AF=0.1172;EUR_AF=0.0895;SAS_AF=0.0481;AA=A|||;VT=SNP
2	58418005	rs13421853	T	C	100	PASS	AC=317;AF=0.0632987;AN=5008;NS=2504;DP=16376;EAS_AF=0.1022;AMR_AF=0.0519;AFR_AF=0.0719;EUR_AF=0.0288;SAS_AF=0.0552;AA=T|||;VT=SNP
2	58418501	rs17049396	A	G	100	PASS	AC=299;AF=0.0597045;AN=5008;NS=2504;DP=16124;EAS_AF=0.1032;AMR_AF=0.0403;AFR_AF=0.0651;EUR_AF=0.0278;SAS_AF=0.0542;AA=A|||;VT=SNP
2	58419649	rs848279	C	A	100	PASS	AC=3748;AF=0.748403;AN=5008;NS=2504;DP=17792;EAS_AF=0.7103;AMR_AF=0.6729;AFR_AF=0.9425;EUR_AF=0.6412;SAS_AF=0.6892;AA=A|||;VT=SNP
2	58420528	rs72810371	T	C	100	PASS	AC=400;AF=0.0798722;AN=5008;NS=2504;DP=15637;EAS_AF=0.0992;AMR_AF=0.0447;AFR_AF=0.1407;EUR_AF=0.0298;SAS_AF=0.0542;AA=T|||;VT=SNP
2	58420885	rs848278	A	G	100	PASS	AC=3801;AF=0.758986;AN=5008;NS=2504;DP=17402;EAS_AF=0.7202;AMR_AF=0.6801;AFR_AF=0.9486;EUR_AF=0.66;SAS_AF=0.7004;AA=G|||;VT=SNP
2	58420922	rs11125745	G	C	100	PASS	AC=1036;AF=0.206869;AN=5008;NS=2504;DP=17631;EAS_AF=0.1617;AMR_AF=0.1873;AFR_AF=0.357;EUR_AF=0.1789;SAS_AF=0.093;AA=G|||;VT=SNP
2	58421057	rs62140040	T	C	100	PASS	AC=378;AF=0.0754792;AN=5008;NS=2504;DP=19470;EAS_AF=0.0992;AMR_AF=0.0447;AFR_AF=0.1241;EUR_AF=0.0298;SAS_AF=0.0542;AA=T|||;VT=SNP
2	58422053	rs62140041	T	C	100	PASS	AC=266;AF=0.053115;AN=5008;NS=2504;DP=17133;EAS_AF=0.0992;AMR_AF=0.0418;AFR_AF=0.0408;EUR_AF=0.0298;SAS_AF=0.0542;AA=T|||;VT=SNP
2	58422992	rs1011314	C	T	100	PASS	AC=2445;AF=0.488219;AN=5008;NS=2504;DP=15409;EAS_AF=0.3879;AMR_AF=0.3501;AFR_AF=0.9191;EUR_AF=0.2913;SAS_AF=0.3098;AA=T|||;VT=SNP
2	58423312	rs11903212	C	T	100	PASS	AC=886;AF=0.176917;AN=5008;NS=2504;DP=14981;EAS_AF=0.2202;AMR_AF=0.0994;AFR_AF=0.2519;EUR_AF=0.0845;SAS_AF=0.181;AA=C|||;VT=SNP
2	58423643	rs13006005	T	C	100	PASS	AC=548;AF=0.109425;AN=5008;NS=2504;DP=12756;EAS_AF=0.2212;AMR_AF=0.0836;AFR_AF=0.0038;EUR_AF=0.0845;SAS_AF=0.181;AA=T|||;VT=SNP
2	58427368	rs12476829	C	T	100	PASS	AC=361;AF=0.0720847;AN=5008;NS=2504;DP=17283;EAS_AF=0.0526;AMR_AF=0.0908;AFR_AF=0.084;EUR_AF=0.0885;SAS_AF=0.046;AA=C|||;VT=SNP
2	58427786	rs17049403	A	C	100	PASS	AC=377;AF=0.0752796;AN=5008;NS=2504;DP=16952;EAS_AF=0.1032;AMR_AF=0.0447;AFR_AF=0.1203;EUR_AF=0.0298;SAS_AF=0.0542;AA=A|||;VT=SNP
2	58428256	rs72810375	G	A	100	PASS	AC=406;AF=0.0810703;AN=5008;NS=2504;DP=12311;EAS_AF=0.1022;AMR_AF=0.0432;AFR_AF=0.1445;EUR_AF=0.0278;SAS_AF=0.0552;AA=A|||;VT=SNP
2	58428278	rs72810377	T	C	100	PASS	AC=374;AF=0.0746805;AN=5008;NS=2504;DP=12111;EAS_AF=0.1012;AMR_AF=0.0432;AFR_AF=0.1218;EUR_AF=0.0278;SAS_AF=0.0542;AA=T|||;VT=SNP
2	58428318	rs72810378	A	G	100	PASS	AC=374;AF=0.0746805;AN=5008;NS=2504;DP=11849;EAS_AF=0.1012;AMR_AF=0.0432;AFR_AF=0.1218;EUR_AF=0.0278;SAS_AF=0.0542;AA=G|||;VT=SNP
2	58428877	rs57344611	A	T	100	PASS	AC=411;AF=0.0820687;AN=5008;NS=2504;DP=13607;EAS_AF=0.1022;AMR_AF=0.0432;AFR_AF=0.149;EUR_AF=0.0278;SAS_AF=0.0542;AA=T|||;VT=SNP
2	58429839	rs62140043	C	A	100	PASS	AC=375;AF=0.0748802;AN=5008;NS=2504;DP=16097;EAS_AF=0.1012;AMR_AF=0.0432;AFR_AF=0.1225;EUR_AF=0.0278;SAS_AF=0.0542;AA=C|||;VT=SNP
2	58429870	rs17049406	A	T	100	PASS	AC=375;AF=0.0748802;AN=5008;NS=2504;DP=15530;EAS_AF=0.1012;AMR_AF=0.0432;AFR_AF=0.1225;EUR_AF=0.0278;SAS_AF=0.0542;AA=T|||;VT=SNP
2	58431129	rs17049408	T	C	100	PASS	AC=374;AF=0.0746805;AN=5008;NS=2504;DP=19046;EAS_AF=0.1012;AMR_AF=0.0432;AFR_AF=0.121;EUR_AF=0.0278;SAS_AF=0.0552;AA=T|||;VT=SNP
2	58431168	rs1404460	T	C	100	PASS	AC=886;AF=0.176917;AN=5008;NS=2504;DP=19327;EAS_AF=0.2202;AMR_AF=0.0951;AFR_AF=0.2534;EUR_AF=0.0845;SAS_AF=0.182;AA=T|||;VT=SNP
2	58431410	rs1404459	G	C	100	PASS	AC=885;AF=0.176717;AN=5008;NS=2504;DP=18877;EAS_AF=0.2192;AMR_AF=0.0951;AFR_AF=0.2534;EUR_AF=0.0845;SAS_AF=0.182;AA=G|||;VT=SNP
2	58431446	rs62140045	T	C	100	PASS	AC=376;AF=0.0750799;AN=5008;NS=2504;DP=18920;EAS_AF=0.1022;AMR_AF=0.0432;AFR_AF=0.1225;EUR_AF=0.0278;SAS_AF=0.0542;AA=T|||;VT=SNP
2	58431709	rs3821211	A	T	100	PASS	AC=190;AF=0.0379393;AN=5008;NS=2504;DP=19129;EAS_AF=0.0615;AMR_AF=0.0159;AFR_AF=0.0015;EUR_AF=0.0467;SAS_AF=0.0695;AA=A|||;VT=SNP
2	58432884	rs1404457	A	T	100	PASS	AC=541;AF=0.108027;AN=5008;NS=2504;DP=16259;EAS_AF=0.2173;AMR_AF=0.0764;AFR_AF=0.0038;EUR_AF=0.0855;SAS_AF=0.182;AA=A|||;VT=SNP
2	58433375	rs12475594	A	G	100	PASS	AC=941;AF=0.187899;AN=5008;NS=2504;DP=16013;EAS_AF=0.0694;AMR_AF=0.1902;AFR_AF=0.3646;EUR_AF=0.1829;SAS_AF=0.0746;AA=A|||;VT=SNP
2	58435316	rs62140046	T	C	100	PASS	AC=370;AF=0.0738818;AN=5008;NS=2504;DP=15509;EAS_AF=0.1012;AMR_AF=0.0432;AFR_AF=0.1188;EUR_AF=0.0278;SAS_AF=0.0542;AA=T|||;VT=SNP
2	58435543	rs6709533	T	A	100	PASS	AC=884;AF=0.176518;AN=5008;NS=2504;DP=14018;EAS_AF=0.2183;AMR_AF=0.0951;AFR_AF=0.2526;EUR_AF=0.0865;SAS_AF=0.181;AA=T|||;VT=SNP
2	58437551	rs35925771	C	T	100	PASS	AC=539;AF=0.107628;AN=5008;NS=2504;DP=20020;EAS_AF=0.2173;AMR_AF=0.0764;AFR_AF=0.0038;EUR_AF=0.0845;SAS_AF=0.181;AA=C|||;VT=SNP
2	58438398	rs113506287	T	C	100	PASS	AC=216;AF=0.043131;AN=5008;NS=2504;DP=17624;EAS_AF=0.0169;AMR_AF=0.0749;AFR_AF=0.0257;EUR_AF=0.0875;SAS_AF=0.0256;AA=T|||;VT=SNP
2	58439040	rs848284	A	T	100	PASS	AC=3735;AF=0.745807;AN=5008;NS=2504;DP=19398;EAS_AF=0.6825;AMR_AF=0.6744;AFR_AF=0.9433;EUR_AF=0.6421;SAS_AF=0.7014;AA=T|||;VT=SNP
2	58439223	rs112234416	G	A	100	PASS	AC=919;AF=0.183506;AN=5008;NS=2504;DP=21694;EAS_AF=0.0694;AMR_AF=0.1859;AFR_AF=0.3548;EUR_AF=0.1789;SAS_AF=0.0726;AA=G|||;VT=SNP
2	58439643	rs35341336	A	G	100	PASS	AC=364;AF=0.0726837;AN=5008;NS=2504;DP=21025;EAS_AF=0.1022;AMR_AF=0.0447;AFR_AF=0.0038;EUR_AF=0.0765;SAS_AF=0.1513;AA=A|||;VT=SNP
2	58441001	rs17049416	G	C	100	PASS	AC=373;AF=0.0744808;AN=5008;NS=2504;DP=16713;EAS_AF=0.0536;AMR_AF=0.098;AFR_AF=0.0862;EUR_AF=0.0895;SAS_AF=0.0481;AA=G|||;VT=SNP
2	58441275	rs79405536	A	T	100	PASS	AC=214;AF=0.0427316;AN=5008;NS=2504;DP=18329;EAS_AF=0.0159;AMR_AF=0.0749;AFR_AF=0.0257;EUR_AF=0.0865;SAS_AF=0.0256;AA=A|||;VT=SNP
2	58441542	rs17049417	A	G	100	PASS	AC=407;AF=0.08127;AN=5008;NS=2504;DP=17645;EAS_AF=0.0536;AMR_AF=0.1023;AFR_AF=0.1089;EUR_AF=0.0895;SAS_AF=0.0491;AA=A|||;VT=SNP
2	58443598	rs3821212	T	A	100	PASS	AC=1436;AF=0.286741;AN=5008;NS=2504;DP=18471;EAS_AF=0.3175;AMR_AF=0.147;AFR_AF=0.497;EUR_AF=0.1143;SAS_AF=0.2474;AA=A|||;VT=SNP
2	58443958	rs62140047	T	C	100	PASS	AC=375;AF=0.0748802;AN=5008;NS=2504;DP=11786;EAS_AF=0.0982;AMR_AF=0.0432;AFR_AF=0.1248;EUR_AF=0.0278;SAS_AF=0.0542;AA=C|||;VT=SNP
2	58444610	rs6709460	C	G	100	PASS	AC=3745;AF=0.747804;AN=5008;NS=2504;DP=11231;EAS_AF=0.6845;AMR_AF=0.6758;AFR_AF=0.9486;EUR_AF=0.6412;SAS_AF=0.7025;AA=G|||;VT=SNP
2	58444950	rs13422760	A	C	100	PASS	AC=906;AF=0.180911;AN=5008;NS=2504;DP=15778;EAS_AF=0.2202;AMR_AF=0.0965;AFR_AF=0.2655;EUR_AF=0.0855;SAS_AF=0.184;AA=A|||;VT=SNP
2	58445529	rs72810385	T	C	100	PASS	AC=402;AF=0.0802716;AN=5008;NS=2504;DP=14267;EAS_AF=0.0536;AMR_AF=0.1009;AFR_AF=0.1082;EUR_AF=0.0895;SAS_AF=0.046;AA=T|||;VT=SNP
2	58445910	rs72618694	T	C	100	PASS	AC=1269;AF=0.253395;AN=5008;NS=2504;DP=14785;EAS_AF=0.2907;AMR_AF=0.3213;AFR_AF=0.0227;EUR_AF=0.3479;SAS_AF=0.3814;AA=t|||;VT=SNP
2	58446509	rs12470316	C	T	100	PASS	AC=2462;AF=0.491613;AN=5008;NS=2504;DP=12627;EAS_AF=0.3889;AMR_AF=0.3516;AFR_AF=0.9221;EUR_AF=0.2932;SAS_AF=0.319;AA=T|||;VT=SNP
2	58446667	rs12474593	T	C	100	PASS	AC=401;AF=0.0800719;AN=5008;NS=2504;DP=14533;EAS_AF=0.0536;AMR_AF=0.1009;AFR_AF=0.1074;EUR_AF=0.0895;SAS_AF=0.046;AA=T|||;VT=SNP
2	58447930	rs62140048	G	C	100	PASS	AC=315;AF=0.0628994;AN=5008;NS=2504;DP=15918;EAS_AF=0.0982;AMR_AF=0.0519;AFR_AF=0.0772;EUR_AF=0.0268;SAS_AF=0.0521;AA=G|||;VT=SNP
2	58448085	rs6725148	C	T	100	PASS	AC=1248;AF=0.249201;AN=5008;NS=2504;DP=15776;EAS_AF=0.0714;AMR_AF=0.2061;AFR_AF=0.5915;EUR_AF=0.1799;SAS_AF=0.0716;AA=C|||;VT=SNP
2	58448241	rs62140049	G	A	100	PASS	AC=318;AF=0.0634984;AN=5008;NS=2504;DP=14928;EAS_AF=0.1012;AMR_AF=0.0519;AFR_AF=0.0772;EUR_AF=0.0268;SAS_AF=0.0521;AA=G|||;VT=SNP
2	58448272	rs112187740	C	T	100	PASS	AC=370;AF=0.0738818;AN=5008;NS=2504;DP=14105;EAS_AF=0.0546;AMR_AF=0.0937;AFR_AF=0.087;EUR_AF=0.0895;SAS_AF=0.046;AA=C|||;VT=SNP
2	58448286	rs62140050	T	G	100	PASS	AC=317;AF=0.0632987;AN=5008;NS=2504;DP=13417;EAS_AF=0.0982;AMR_AF=0.0533;AFR_AF=0.0764;EUR_AF=0.0268;SAS_AF=0.0542;AA=T|||;VT=SNP
2	58449838	rs17049420	T	C	100	PASS	AC=530;AF=0.105831;AN=5008;NS=2504;DP=15523;EAS_AF=0.1052;AMR_AF=0.0576;AFR_AF=0.2224;EUR_AF=0.0278;SAS_AF=0.0634;AA=T|||;VT=SNP
2	58450533	rs13418724	G	A	100	PASS	AC=525;AF=0.104832;AN=5008;NS=2504;DP=16069;EAS_AF=0.1032;AMR_AF=0.0576;AFR_AF=0.2201;EUR_AF=0.0278;SAS_AF=0.0634;AA=A|||;VT=SNP
2	58450569	rs3771220	T	C	100	PASS	AC=1537;AF=0.306909;AN=5008;NS=2504;DP=16509;EAS_AF=0.3214;AMR_AF=0.1614;AFR_AF=0.5628;EUR_AF=0.1143;SAS_AF=0.2474;AA=C|||;VT=SNP
2	58451233	rs3771221	T	A	100	PASS	AC=1273;AF=0.254193;AN=5008;NS=2504;DP=13510;EAS_AF=0.2907;AMR_AF=0.3242;AFR_AF=0.0227;EUR_AF=0.3489;SAS_AF=0.3824;AA=T|||;VT=SNP
2	58451353	rs62140051	A	G	100	PASS	AC=318;AF=0.0634984;AN=5008;NS=2504;DP=13519;EAS_AF=0.1032;AMR_AF=0.0519;AFR_AF=0.0756;EUR_AF=0.0268;SAS_AF=0.0521;AA=A|||;VT=SNP
2	58452224	rs60176808	G	C	100	PASS	AC=375;AF=0.0748802;AN=5008;NS=2504;DP=13899;EAS_AF=0.1022;AMR_AF=0.0432;AFR_AF=0.1233;EUR_AF=0.0278;SAS_AF=0.0521;AA=G|||;VT=SNP
2	58452413	rs57033851	A	G	100	PASS	AC=331;AF=0.0660942;AN=5008;NS=2504;DP=14635;EAS_AF=0.1042;AMR_AF=0.0519;AFR_AF=0.0764;EUR_AF=0.0268;SAS_AF=0.0634;AA=A|||;VT=SNP
2	58452531	rs79064653	G	A	100	PASS	AC=214;AF=0.0427316;AN=5008;NS=2504;DP=15055;EAS_AF=0.0169;AMR_AF=0.0749;AFR_AF=0.0257;EUR_AF=0.0865;SAS_AF=0.0245;AA=G|||;VT=SNP
2	58452654	rs58059919	G	A	100	PASS	AC=409;AF=0.0816693;AN=5008;NS=2504;DP=16187;EAS_AF=0.1032;AMR_AF=0.0533;AFR_AF=0.1354;EUR_AF=0.0268;SAS_AF=0.0634;AA=G|||;VT=SNP
2	58452792	rs12477242	C	G	100	PASS	AC=1275;AF=0.254593;AN=5008;NS=2504;DP=17076;EAS_AF=0.2927;AMR_AF=0.3228;AFR_AF=0.0227;EUR_AF=0.3489;SAS_AF=0.3834;AA=C|||;VT=SNP
2	58453585	rs28588526	T	C	100	PASS	AC=440;AF=0.0878594;AN=5008;NS=2504;DP=17616;EAS_AF=0.1002;AMR_AF=0.0548;AFR_AF=0.1581;EUR_AF=0.0278;SAS_AF=0.0654;AA=C|||;VT=SNP
2	58453620	rs7594702	C	G	100	PASS	AC=1477;AF=0.294928;AN=5008;NS=2504;DP=17774;EAS_AF=0.0714;AMR_AF=0.2262;AFR_AF=0.7443;EUR_AF=0.1809;SAS_AF=0.0838;AA=C|||;VT=SNP
2	58453930	rs79588315	A	G	100	PASS	AC=214;AF=0.0427316;AN=5008;NS=2504;DP=18192;EAS_AF=0.0169;AMR_AF=0.0749;AFR_AF=0.025;EUR_AF=0.0875;SAS_AF=0.0245;AA=A|||;VT=SNP;EX_TARGET
2	58454060	rs17049422	C	T	100	PASS	AC=271;AF=0.0541134;AN=5008;NS=2504;DP=20119;EAS_AF=0.0982;AMR_AF=0.0403;AFR_AF=0.0484;EUR_AF=0.0268;SAS_AF=0.0542;AA=c|||;VT=SNP
2	58454591	rs72810393	G	C	100	PASS	AC=397;AF=0.0792732;AN=5008;NS=2504;DP=19971;EAS_AF=0.0992;AMR_AF=0.0504;AFR_AF=0.1256;EUR_AF=0.0427;SAS_AF=0.0542;AA=G|||;VT=SNP
2	58455109	rs72810394	G	A	100	PASS	AC=396;AF=0.0790735;AN=5008;NS=2504;DP=15859;EAS_AF=0.0565;AMR_AF=0.1009;AFR_AF=0.0847;EUR_AF=0.1103;SAS_AF=0.047;AA=G|||;VT=SNP
2	58455672	rs6761301	A	C	100	PASS	AC=2526;AF=0.504393;AN=5008;NS=2504;DP=17632;EAS_AF=0.3938;AMR_AF=0.366;AFR_AF=0.9274;EUR_AF=0.333;SAS_AF=0.3211;AA=C|||;VT=SNP
2	58455834	rs28668929	A	G	100	PASS	AC=308;AF=0.0615016;AN=5008;NS=2504;DP=17141;EAS_AF=0.1012;AMR_AF=0.0504;AFR_AF=0.0688;EUR_AF=0.0268;SAS_AF=0.0542;AA=A|||;VT=SNP
2	58455972	rs72810396	T	C	100	PASS	AC=530;AF=0.105831;AN=5008;NS=2504;DP=16769;EAS_AF=0.1022;AMR_AF=0.0576;AFR_AF=0.2231;EUR_AF=0.0278;SAS_AF=0.0654;AA=C|||;VT=SNP
2	58456277	rs3771222	C	T	100	PASS	AC=543;AF=0.108427;AN=5008;NS=2504;DP=16395;EAS_AF=0.2183;AMR_AF=0.0764;AFR_AF=0.0045;EUR_AF=0.0845;SAS_AF=0.183;AA=C|||;VT=SNP
2	58456755	rs56246409	A	G	100	PASS	AC=566;AF=0.113019;AN=5008;NS=2504;DP=18141;EAS_AF=0.0169;AMR_AF=0.0951;AFR_AF=0.2761;EUR_AF=0.0924;SAS_AF=0.0256;AA=A|||;VT=SNP
2	58458277	rs79572158	T	C	100	PASS	AC=544;AF=0.108626;AN=5008;NS=2504;DP=19196;EAS_AF=0.2183;AMR_AF=0.0764;AFR_AF=0.0045;EUR_AF=0.0845;SAS_AF=0.184;AA=T|||;VT=SNP
2	58460029	rs3771224	C	T	100	PASS	AC=1265;AF=0.252596;AN=5008;NS=2504;DP=15138;EAS_AF=0.2897;AMR_AF=0.3213;AFR_AF=0.025;EUR_AF=0.3449;SAS_AF=0.3783;AA=C|||;VT=SNP
2	58460264	rs7561771	T	A	100	PASS	AC=994;AF=0.198482;AN=5008;NS=2504;DP=17195;EAS_AF=0.2173;AMR_AF=0.1095;AFR_AF=0.3268;EUR_AF=0.0855;SAS_AF=0.1851;AA=T|||;VT=SNP
2	58461903	rs17049423	T	C	100	PASS	AC=389;AF=0.0776757;AN=5008;NS=2504;DP=15525;EAS_AF=0.0565;AMR_AF=0.1009;AFR_AF=0.0802;EUR_AF=0.1093;SAS_AF=0.047;AA=T|||;VT=SNP
2	58462269	rs80099621	G	A	100	PASS	AC=220;AF=0.0439297;AN=5008;NS=2504;DP=20299;EAS_AF=0.0238;AMR_AF=0.0749;AFR_AF=0.0242;EUR_AF=0.0875;SAS_AF=0.0245;AA=G|||;VT=SNP
2	58462616	rs72618695	C	G	100	PASS	AC=1268;AF=0.253195;AN=5008;NS=2504;DP=20769;EAS_AF=0.2877;AMR_AF=0.3242;AFR_AF=0.025;EUR_AF=0.3439;SAS_AF=0.3824;AA=C|||;VT=SNP
2	58462731	rs2110664	C	A	100	PASS	AC=2252;AF=0.449681;AN=5008;NS=2504;DP=18651;EAS_AF=0.2917;AMR_AF=0.3127;AFR_AF=0.9138;EUR_AF=0.2704;SAS_AF=0.2669;AA=A|||;VT=SNP
2	58463541	rs11889211	G	A	100	PASS	AC=932;AF=0.186102;AN=5008;NS=2504;DP=15574;EAS_AF=0.0724;AMR_AF=0.1902;AFR_AF=0.3563;EUR_AF=0.1839;SAS_AF=0.0726;AA=G|||;VT=SNP
2	58463680	rs72812352	T	A	100	PASS	AC=365;AF=0.0728834;AN=5008;NS=2504;DP=16118;EAS_AF=0.0556;AMR_AF=0.0951;AFR_AF=0.0787;EUR_AF=0.0934;SAS_AF=0.046;AA=T|||;VT=SNP
2	58465027	rs72618696	T	C	100	PASS	AC=1282;AF=0.25599;AN=5008;NS=2504;DP=18597;EAS_AF=0.2956;AMR_AF=0.3256;AFR_AF=0.0242;EUR_AF=0.3499;SAS_AF=0.3824;AA=T|||;VT=SNP
2	58465238	rs12988249	A	G	100	PASS	AC=529;AF=0.105631;AN=5008;NS=2504;DP=20541;EAS_AF=0.2173;AMR_AF=0.0764;AFR_AF=0.0045;EUR_AF=0.0835;SAS_AF=0.1708;AA=A|||;VT=SNP
2	58465927	rs34556232	C	T	100	PASS	AC=526;AF=0.105032;AN=5008;NS=2504;DP=16927;EAS_AF=0.2163;AMR_AF=0.0764;AFR_AF=0.0045;EUR_AF=0.0835;SAS_AF=0.1687;AA=C|||;VT=SNP
2	58466375	rs56730649	A	G	100	PASS	AC=1298;AF=0.259185;AN=5008;NS=2504;DP=17687;EAS_AF=0.0734;AMR_AF=0.2104;AFR_AF=0.5976;EUR_AF=0.2028;SAS_AF=0.0859;AA=G|||;VT=SNP
2	58467210	rs79268223	T	C	100	PASS	AC=215;AF=0.0429313;AN=5008;NS=2504;DP=13541;EAS_AF=0.0169;AMR_AF=0.0749;AFR_AF=0.0272;EUR_AF=0.0855;SAS_AF=0.0245;AA=T|||;VT=SNP
2	58468760	rs6735296	A	T	100	PASS	AC=950;AF=0.189696;AN=5008;NS=2504;DP=18246;EAS_AF=0.0714;AMR_AF=0.1902;AFR_AF=0.3533;EUR_AF=0.1789;SAS_AF=0.1012;AA=A|||;VT=SNP
2	58469500	rs4395240	G	C	100	PASS	AC=949;AF=0.189497;AN=5008;NS=2504;DP=19527;EAS_AF=0.0714;AMR_AF=0.1916;AFR_AF=0.3517;EUR_AF=0.1789;SAS_AF=0.1012;AA=G|||;VT=SNP
2	58469882	rs72812357	C	T	100	PASS	AC=972;AF=0.194089;AN=5008;NS=2504;DP=19703;EAS_AF=0.0714;AMR_AF=0.1916;AFR_AF=0.3691;EUR_AF=0.1789;SAS_AF=0.1012;AA=T|||;VT=SNP
2	58470342	rs2192690	C	A	100	PASS	AC=995;AF=0.198682;AN=5008;NS=2504;DP=18158;EAS_AF=0.0853;AMR_AF=0.1945;AFR_AF=0.3517;EUR_AF=0.1958;SAS_AF=0.1145;AA=C|||;VT=SNP
2	58470914	rs17049425	A	G	100	PASS	AC=2445;AF=0.488219;AN=5008;NS=2504;DP=18524;EAS_AF=0.4107;AMR_AF=0.3473;AFR_AF=0.8502;EUR_AF=0.3141;SAS_AF=0.3579;AA=G|||;VT=SNP
2	58472014	rs72812358	G	C	100	PASS	AC=418;AF=0.0834665;AN=5008;NS=2504;DP=18618;EAS_AF=0.0754;AMR_AF=0.098;AFR_AF=0.0741;EUR_AF=0.0895;SAS_AF=0.0879;AA=G|||;VT=SNP
2	58472110	rs12713377	C	G	100	PASS	AC=2209;AF=0.441094;AN=5008;NS=2504;DP=19260;EAS_AF=0.3056;AMR_AF=0.3026;AFR_AF=0.8495;EUR_AF=0.2654;SAS_AF=0.3078;AA=G|||;VT=SNP
2	58473528	rs112103317	A	C	100	PASS	AC=216;AF=0.043131;AN=5008;NS=2504;DP=18900;EAS_AF=0.0159;AMR_AF=0.0749;AFR_AF=0.0265;EUR_AF=0.0875;SAS_AF=0.0256;AA=A|||;VT=SNP
2	58474280	rs17049429	G	A	100	PASS	AC=1172;AF=0.234026;AN=5008;NS=2504;DP=17033;EAS_AF=0.0714;AMR_AF=0.1988;AFR_AF=0.5068;EUR_AF=0.1809;SAS_AF=0.1125;AA=A|||;VT=SNP
2	58474907	rs13422644	A	C	100	PASS	AC=1657;AF=0.330871;AN=5008;NS=2504;DP=15067;EAS_AF=0.0784;AMR_AF=0.2277;AFR_AF=0.8328;EUR_AF=0.1988;SAS_AF=0.1217;AA=A|||;VT=SNP
2	58475148	rs17326957	G	A	100	PASS	AC=399;AF=0.0796725;AN=5008;NS=2504;DP=14155;EAS_AF=0.0546;AMR_AF=0.0951;AFR_AF=0.0885;EUR_AF=0.0875;SAS_AF=0.0746;AA=G|||;VT=SNP
2	58475215	rs56705143	A	T	100	PASS	AC=1299;AF=0.259385;AN=5008;NS=2504;DP=15261;EAS_AF=0.0754;AMR_AF=0.2061;AFR_AF=0.5953;EUR_AF=0.1819;SAS_AF=0.1125;AA=T|||;VT=SNP
2	58475916	rs2192689	C	T	100	PASS	AC=325;AF=0.0648962;AN=5008;NS=2504;DP=16397;EAS_AF=0.0546;AMR_AF=0.0937;AFR_AF=0.0242;EUR_AF=0.0994;SAS_AF=0.0746;AA=C|||;VT=SNP
2	58475997	rs2215962	G	A	100	PASS	AC=223;AF=0.0445288;AN=5008;NS=2504;DP=16006;EAS_AF=0.0308;AMR_AF=0.0476;AFR_AF=0.003;EUR_AF=0.0865;SAS_AF=0.0695;AA=G|||;VT=SNP
2	58476015	rs2215961	C	G	100	PASS	AC=3962;AF=0.791134;AN=5008;NS=2504;DP=16141;EAS_AF=0.6984;AMR_AF=0.7219;AFR_AF=0.9667;EUR_AF=0.7296;SAS_AF=0.7618;AA=c|||;VT=SNP
2	58476130	rs9309304	T	C	100	PASS	AC=2332;AF=0.465655;AN=5008;NS=2504;DP=15349;EAS_AF=0.2927;AMR_AF=0.3242;AFR_AF=0.9107;EUR_AF=0.2833;SAS_AF=0.3303;AA=C|||;VT=SNP
2	58476222	rs12616896	G	T	100	PASS	AC=545;AF=0.108826;AN=5008;NS=2504;DP=15283;EAS_AF=0.2192;AMR_AF=0.0764;AFR_AF=0.0045;EUR_AF=0.0845;SAS_AF=0.184;AA=G|||;VT=SNP
2	58478157	rs11686281	G	A	100	PASS	AC=1224;AF=0.244409;AN=5008;NS=2504;DP=22003;EAS_AF=0.2887;AMR_AF=0.3184;AFR_AF=0.0219;EUR_AF=0.3459;SAS_AF=0.3425;AA=G|||;VT=SNP
2	58478179	rs13411119	G	A	100	PASS	AC=2161;AF=0.43151;AN=5008;NS=2504;DP=21494;EAS_AF=0.2897;AMR_AF=0.2997;AFR_AF=0.8328;EUR_AF=0.2664;SAS_AF=0.2986;AA=A|||;VT=SNP
2	58478722	rs61746304	T	C	100	PASS	AC=552;AF=0.110224;AN=5008;NS=2504;DP=12719;EAS_AF=0.2183;AMR_AF=0.0821;AFR_AF=0.0045;EUR_AF=0.0865;SAS_AF=0.1861;AA=-|||;VT=SNP
2	58481198	rs13014231	C	T	100	PASS	AC=538;AF=0.107428;AN=5008;NS=2504;DP=15933;EAS_AF=0.2143;AMR_AF=0.0764;AFR_AF=0.0045;EUR_AF=0.0845;SAS_AF=0.182;AA=c|||;VT=SNP
2	58481589	rs17398871	T	C	100	PASS	AC=474;AF=0.0946486;AN=5008;NS=2504;DP=19627;EAS_AF=0.0615;AMR_AF=0.1052;AFR_AF=0.0908;EUR_AF=0.1083;SAS_AF=0.1125;AA=T|||;VT=SNP
2	58481863	rs6753170	T	C	100	PASS	AC=3616;AF=0.722045;AN=5008;NS=2504;DP=19178;EAS_AF=0.5873;AMR_AF=0.6527;AFR_AF=0.9478;EUR_AF=0.6402;SAS_AF=0.6892;AA=C|||;VT=SNP
2	58481974	rs71418485	C	G	100	PASS	AC=544;AF=0.108626;AN=5008;NS=2504;DP=19555;EAS_AF=0.2143;AMR_AF=0.0821;AFR_AF=0.0045;EUR_AF=0.0845;SAS_AF=0.184;AA=C|||;VT=SNP
2	58482046	rs11900584	G	A	100	PASS	AC=1538;AF=0.307109;AN=5008;NS=2504;DP=20917;EAS_AF=0.0784;AMR_AF=0.2219;AFR_AF=0.7474;EUR_AF=0.2018;SAS_AF=0.1166;AA=A|||;VT=SNP
2	58482646	rs10170257	T	G	100	PASS	AC=3595;AF=0.717851;AN=5008;NS=2504;DP=17247;EAS_AF=0.5853;AMR_AF=0.6513;AFR_AF=0.947;EUR_AF=0.6233;SAS_AF=0.6892;AA=G|||;VT=SNP
2	58482768	rs11901899	G	A	100	PASS	AC=2149;AF=0.429113;AN=5008;NS=2504;DP=16186;EAS_AF=0.2897;AMR_AF=0.3026;AFR_AF=0.8253;EUR_AF=0.2644;SAS_AF=0.2965;AA=A|||;VT=SNP
2	58484172	rs11690710	A	G	100	PASS	AC=1262;AF=0.251997;AN=5008;NS=2504;DP=16665;EAS_AF=0.2917;AMR_AF=0.3271;AFR_AF=0.0227;EUR_AF=0.3579;SAS_AF=0.3589;AA=A|||;VT=SNP
2	58484367	rs76261327	T	C	100	PASS	AC=241;AF=0.048123;AN=5008;NS=2504;DP=12567;EAS_AF=0.0159;AMR_AF=0.0764;AFR_AF=0.0446;EUR_AF=0.0875;SAS_AF=0.0256;AA=T|||;VT=SNP
2	58485694	rs78547376	T	C	100	PASS	AC=319;AF=0.0636981;AN=5008;NS=2504;DP=18624;EAS_AF=0.0179;AMR_AF=0.0793;AFR_AF=0.0991;EUR_AF=0.0895;SAS_AF=0.0256;AA=C|||;VT=SNP
2	58487304	rs13420084	T	C	100	PASS	AC=633;AF=0.126398;AN=5008;NS=2504;DP=18916;EAS_AF=0.1925;AMR_AF=0.0591;AFR_AF=0.1407;EUR_AF=0.0616;SAS_AF=0.1534;AA=T|||;VT=SNP
2	58487630	rs878079	A	G	100	PASS	AC=556;AF=0.111022;AN=5008;NS=2504;DP=17924;EAS_AF=0.0407;AMR_AF=0.2349;AFR_AF=0.0189;EUR_AF=0.1938;SAS_AF=0.135;AA=A|||;VT=SNP
2	58488020	rs13012480	T	A	100	PASS	AC=2909;AF=0.580871;AN=5008;NS=2504;DP=17892;EAS_AF=0.5208;AMR_AF=0.4135;AFR_AF=0.8253;EUR_AF=0.4692;SAS_AF=0.546;AA=A|||;VT=SNP
2	58488026	rs11894186	G	A	100	PASS	AC=2471;AF=0.493411;AN=5008;NS=2504;DP=17985;EAS_AF=0.5198;AMR_AF=0.3919;AFR_AF=0.5076;EUR_AF=0.4672;SAS_AF=0.546;AA=A|||;VT=SNP
2	58488300	rs13017949	T	A	100	PASS	AC=784;AF=0.15655;AN=5008;NS=2504;DP=18269;EAS_AF=0.1915;AMR_AF=0.072;AFR_AF=0.2496;EUR_AF=0.0616;SAS_AF=0.1524;AA=T|||;VT=SNP
2	58488895	rs56394605	T	G	100	PASS	AC=1169;AF=0.233427;AN=5008;NS=2504;DP=18720;EAS_AF=0.3135;AMR_AF=0.2305;AFR_AF=0.0182;EUR_AF=0.3161;SAS_AF=0.3589;AA=T|||;VT=SNP
2	58489150	rs72618697	T	C	100	PASS	AC=1168;AF=0.233227;AN=5008;NS=2504;DP=19381;EAS_AF=0.3135;AMR_AF=0.2305;AFR_AF=0.0182;EUR_AF=0.3151;SAS_AF=0.3589;AA=T|||;VT=SNP
2	58492345	rs9789483	A	G	100	PASS	AC=1966;AF=0.392572;AN=5008;NS=2504;DP=11961;EAS_AF=0.5079;AMR_AF=0.3084;AFR_AF=0.2708;EUR_AF=0.3787;SAS_AF=0.5123;AA=A|||;VT=SNP
2	58492441	rs9789714	C	A	100	PASS	AC=2108;AF=0.420927;AN=5008;NS=2504;DP=11475;EAS_AF=0.5079;AMR_AF=0.3141;AFR_AF=0.3661;EUR_AF=0.3797;SAS_AF=0.5235;AA=C|||;VT=SNP
2	58493175	rs7593531	G	A	100	PASS	AC=1319;AF=0.263379;AN=5008;NS=2504;DP=18425;EAS_AF=0.3135;AMR_AF=0.2421;AFR_AF=0.1278;EUR_AF=0.3141;SAS_AF=0.3579;AA=G|||;VT=SNP
2	58493260	rs7593369	C	T	100	PASS	AC=1942;AF=0.38778;AN=5008;NS=2504;DP=19685;EAS_AF=0.5069;AMR_AF=0.3012;AFR_AF=0.2617;EUR_AF=0.3757;SAS_AF=0.5092;AA=T|||;VT=SNP
2	58493541	rs9973912	G	A	100	PASS	AC=630;AF=0.125799;AN=5008;NS=2504;DP=20996;EAS_AF=0.1925;AMR_AF=0.0591;AFR_AF=0.1399;EUR_AF=0.0616;SAS_AF=0.1513;AA=G|||;VT=SNP
2	58494072	rs62141880	C	T	100	PASS	AC=1159;AF=0.23143;AN=5008;NS=2504;DP=19457;EAS_AF=0.3125;AMR_AF=0.2291;AFR_AF=0.0144;EUR_AF=0.3141;SAS_AF=0.3579;AA=C|||;VT=SNP
2	58494283	rs9973679	C	G	100	PASS	AC=632;AF=0.126198;AN=5008;NS=2504;DP=19127;EAS_AF=0.1944;AMR_AF=0.0591;AFR_AF=0.1399;EUR_AF=0.0616;SAS_AF=0.1513;AA=C|||;VT=SNP
2	58494656	rs59187049	T	C	100	PASS	AC=1324;AF=0.264377;AN=5008;NS=2504;DP=19787;EAS_AF=0.3135;AMR_AF=0.2421;AFR_AF=0.1309;EUR_AF=0.3141;SAS_AF=0.3589;AA=T|||;VT=SNP
2	58495006	rs62141882	C	T	100	PASS	AC=1165;AF=0.232628;AN=5008;NS=2504;DP=20234;EAS_AF=0.3135;AMR_AF=0.2291;AFR_AF=0.0182;EUR_AF=0.3141;SAS_AF=0.3579;AA=C|||;VT=SNP
2	58496055	rs75499011	G	A	100	PASS	AC=314;AF=0.0626997;AN=5008;NS=2504;DP=15992;EAS_AF=0.0159;AMR_AF=0.0778;AFR_AF=0.0998;EUR_AF=0.0865;SAS_AF=0.0256;AA=G|||;VT=SNP
2	58496276	rs4672233	G	A	100	PASS	AC=2347;AF=0.46865;AN=5008;NS=2504;DP=13587;EAS_AF=0.4762;AMR_AF=0.5519;AFR_AF=0.4796;EUR_AF=0.4195;SAS_AF=0.4376;AA=A|||;VT=SNP
2	58496397	rs10164831	T	A	100	PASS	AC=458;AF=0.0914537;AN=5008;NS=2504;DP=14633;EAS_AF=0.0883;AMR_AF=0.0331;AFR_AF=0.1399;EUR_AF=0.0487;SAS_AF=0.1145;AA=T|||;VT=SNP
2	58497451	rs6739403	C	T	100	PASS	AC=2327;AF=0.464657;AN=5008;NS=2504;DP=14288;EAS_AF=0.4752;AMR_AF=0.5389;AFR_AF=0.4758;EUR_AF=0.4175;SAS_AF=0.4346;AA=C|||;VT=SNP
2	58498481	rs10490251	G	A	100	PASS	AC=1160;AF=0.231629;AN=5008;NS=2504;DP=17048;EAS_AF=0.3095;AMR_AF=0.2291;AFR_AF=0.0182;EUR_AF=0.3151;SAS_AF=0.3558;AA=G|||;VT=SNP
2	58498631	rs12713378	C	T	100	PASS	AC=637;AF=0.127196;AN=5008;NS=2504;DP=14985;EAS_AF=0.1954;AMR_AF=0.0591;AFR_AF=0.1392;EUR_AF=0.0636;SAS_AF=0.1544;AA=C|||;VT=SNP
2	58499373	rs34613444	T	G	100	PASS	AC=453;AF=0.0904553;AN=5008;NS=2504;DP=18248;EAS_AF=0.1984;AMR_AF=0.0533;AFR_AF=0.0023;EUR_AF=0.0626;SAS_AF=0.1534;AA=T|||;VT=SNP
2	58500141	rs7560589	T	C	100	PASS	AC=1962;AF=0.391773;AN=5008;NS=2504;DP=21600;EAS_AF=0.506;AMR_AF=0.3026;AFR_AF=0.27;EUR_AF=0.3777;SAS_AF=0.5164;AA=T|||;VT=SNP
2	58500349	rs12618143	A	G	100	PASS	AC=641;AF=0.127995;AN=5008;NS=2504;DP=19372;EAS_AF=0.1964;AMR_AF=0.0648;AFR_AF=0.1392;EUR_AF=0.0626;SAS_AF=0.1544;AA=A|||;VT=SNP
2	58501047	rs11125746	G	A	100	PASS	AC=2472;AF=0.49361;AN=5008;NS=2504;DP=20045;EAS_AF=0.5218;AMR_AF=0.389;AFR_AF=0.5106;EUR_AF=0.4612;SAS_AF=0.5491;AA=A|||;VT=SNP
2	58501186	rs11125747	C	G	100	PASS	AC=2904;AF=0.579872;AN=5008;NS=2504;DP=19657;EAS_AF=0.5198;AMR_AF=0.4107;AFR_AF=0.8283;EUR_AF=0.4602;SAS_AF=0.5491;AA=G|||;VT=SNP
2	58501604	rs10169479	G	A	100	PASS	AC=2351;AF=0.469449;AN=5008;NS=2504;DP=20469;EAS_AF=0.4772;AMR_AF=0.5476;AFR_AF=0.4818;EUR_AF=0.4225;SAS_AF=0.4376;AA=G|||;VT=SNP
2	58502233	rs10172475	G	A	100	PASS	AC=2352;AF=0.469649;AN=5008;NS=2504;DP=21958;EAS_AF=0.4762;AMR_AF=0.5447;AFR_AF=0.4826;EUR_AF=0.4254;SAS_AF=0.4376;AA=G|||;VT=SNP
2	58502679	rs112144830	T	C	100	PASS	AC=376;AF=0.0750799;AN=5008;NS=2504;DP=22253;EAS_AF=0.0169;AMR_AF=0.0793;AFR_AF=0.1445;EUR_AF=0.0875;SAS_AF=0.0256;AA=T|||;VT=SNP
2	58502937	rs13004158	C	T	100	PASS	AC=2341;AF=0.467452;AN=5008;NS=2504;DP=20588;EAS_AF=0.4762;AMR_AF=0.5418;AFR_AF=0.4811;EUR_AF=0.4195;SAS_AF=0.4366;AA=C|||;VT=SNP
2	58502948	rs13004543	G	A	100	PASS	AC=2341;AF=0.467452;AN=5008;NS=2504;DP=20443;EAS_AF=0.4762;AMR_AF=0.5418;AFR_AF=0.4811;EUR_AF=0.4195;SAS_AF=0.4366;AA=g|||;VT=SNP
2	58503341	rs6706369	G	T	100	PASS	AC=3668;AF=0.732428;AN=5008;NS=2504;DP=17786;EAS_AF=0.6895;AMR_AF=0.7104;AFR_AF=0.9773;EUR_AF=0.5716;SAS_AF=0.6268;AA=T|||;VT=SNP
2	58504683	rs12614056	T	A	100	PASS	AC=636;AF=0.126997;AN=5008;NS=2504;DP=16083;EAS_AF=0.1954;AMR_AF=0.0591;AFR_AF=0.1384;EUR_AF=0.0626;SAS_AF=0.1554;AA=T|||;VT=SNP
2	58505679	rs17398913	C	T	100	PASS	AC=1139;AF=0.227436;AN=5008;NS=2504;DP=15698;EAS_AF=0.2986;AMR_AF=0.219;AFR_AF=0.0144;EUR_AF=0.3111;SAS_AF=0.362;AA=C|||;VT=SNP
2	58506088	rs4349335	G	A	100	PASS	AC=2362;AF=0.471645;AN=5008;NS=2504;DP=15844;EAS_AF=0.4881;AMR_AF=0.5576;AFR_AF=0.4629;EUR_AF=0.4344;SAS_AF=0.4438;AA=G|||;VT=SNP
2	58506423	rs2024412	C	G	100	PASS	AC=2506;AF=0.500399;AN=5008;NS=2504;DP=19081;EAS_AF=0.4861;AMR_AF=0.5677;AFR_AF=0.5666;EUR_AF=0.4374;SAS_AF=0.4427;AA=C|||;VT=SNP
2	58506426	rs2024411	T	G	100	PASS	AC=2502;AF=0.499601;AN=5008;NS=2504;DP=19125;EAS_AF=0.4851;AMR_AF=0.5692;AFR_AF=0.5658;EUR_AF=0.4344;SAS_AF=0.4427;AA=T|||;VT=SNP
2	58506441	rs2024410	C	T	100	PASS	AC=2502;AF=0.499601;AN=5008;NS=2504;DP=19045;EAS_AF=0.4841;AMR_AF=0.5677;AFR_AF=0.5666;EUR_AF=0.4374;SAS_AF=0.4407;AA=T|||;VT=SNP
2	58507039	rs12713379	G	C	100	PASS	AC=2607;AF=0.520567;AN=5008;NS=2504;DP=14610;EAS_AF=0.5109;AMR_AF=0.3386;AFR_AF=0.8026;EUR_AF=0.337;SAS_AF=0.4673;AA=C|||;VT=SNP
2	58507528	rs4340496	T	C	100	PASS	AC=194;AF=0.038738;AN=5008;NS=2504;DP=19770;EAS_AF=0.0317;AMR_AF=0.0476;AFR_AF=0.0038;EUR_AF=0.0775;SAS_AF=0.047;AA=T|||;VT=SNP
2	58509628	rs10490250	A	C	100	PASS	AC=1006;AF=0.200879;AN=5008;NS=2504;DP=18538;EAS_AF=0.1964;AMR_AF=0.1326;AFR_AF=0.2632;EUR_AF=0.1799;SAS_AF=0.1912;AA=C|||;VT=SNP
2	58509912	rs34574366	T	G	100	PASS	AC=1003;AF=0.20028;AN=5008;NS=2504;DP=16789;EAS_AF=0.1954;AMR_AF=0.1326;AFR_AF=0.2625;EUR_AF=0.1799;SAS_AF=0.1902;AA=G|||;VT=SNP
2	58510034	rs10178765	C	T	100	PASS	AC=1605;AF=0.320487;AN=5008;NS=2504;DP=16133;EAS_AF=0.1974;AMR_AF=0.1686;AFR_AF=0.6967;EUR_AF=0.1809;SAS_AF=0.1902;AA=T|||;VT=SNP
2	58510156	rs60851549	G	T	100	PASS	AC=999;AF=0.199481;AN=5008;NS=2504;DP=17745;EAS_AF=0.1954;AMR_AF=0.1326;AFR_AF=0.2595;EUR_AF=0.1799;SAS_AF=0.1902;AA=G|||;VT=SNP
2	58510184	rs61292864	C	T	100	PASS	AC=999;AF=0.199481;AN=5008;NS=2504;DP=18274;EAS_AF=0.1954;AMR_AF=0.1326;AFR_AF=0.2595;EUR_AF=0.1799;SAS_AF=0.1902;AA=T|||;VT=SNP
2	58510241	rs11891166	C	A	100	PASS	AC=999;AF=0.199481;AN=5008;NS=2504;DP=17896;EAS_AF=0.1954;AMR_AF=0.1326;AFR_AF=0.2595;EUR_AF=0.1799;SAS_AF=0.1902;AA=A|||;VT=SNP
2	58510330	rs17049445	C	T	100	PASS	AC=929;AF=0.185503;AN=5008;NS=2504;DP=16169;EAS_AF=0.3194;AMR_AF=0.1787;AFR_AF=0.0454;EUR_AF=0.167;SAS_AF=0.2607;AA=C|||;VT=SNP
2	58510775	rs11891414	C	T	100	PASS	AC=999;AF=0.199481;AN=5008;NS=2504;DP=18936;EAS_AF=0.1954;AMR_AF=0.1326;AFR_AF=0.2595;EUR_AF=0.1799;SAS_AF=0.1902;AA=T|||;VT=SNP
2	58511152	rs725451	C	G	100	PASS	AC=1001;AF=0.19988;AN=5008;NS=2504;DP=21092;EAS_AF=0.1954;AMR_AF=0.1326;AFR_AF=0.2602;EUR_AF=0.1799;SAS_AF=0.1912;AA=G|||;VT=SNP
2	58511300	rs725452	A	G	100	PASS	AC=1111;AF=0.221845;AN=5008;NS=2504;DP=18016;EAS_AF=0.1964;AMR_AF=0.1398;AFR_AF=0.3374;EUR_AF=0.1819;SAS_AF=0.1912;AA=G|||;VT=SNP
2	58511463	rs79552993	T	A	100	PASS	AC=139;AF=0.0277556;AN=5008;NS=2504;DP=18344;EAS_AF=0.0169;AMR_AF=0.0317;AFR_AF=0.0492;EUR_AF=0.0189;SAS_AF=0.0164;AA=T|||;VT=SNP
2	58512527	rs79833421	T	C	100	PASS	AC=165;AF=0.0329473;AN=5008;NS=2504;DP=16813;EAS_AF=0.0198;AMR_AF=0.0317;AFR_AF=0.0666;EUR_AF=0.0189;SAS_AF=0.0164;AA=T|||;VT=SNP
2	58513505	rs7355437	G	T	100	PASS	AC=1604;AF=0.320288;AN=5008;NS=2504;DP=18853;EAS_AF=0.1935;AMR_AF=0.17;AFR_AF=0.6967;EUR_AF=0.1819;SAS_AF=0.1912;AA=T|||;VT=SNP
2	58513611	rs7355439	G	C	100	PASS	AC=975;AF=0.194688;AN=5008;NS=2504;DP=21326;EAS_AF=0.1935;AMR_AF=0.1326;AFR_AF=0.2436;EUR_AF=0.1799;SAS_AF=0.1892;AA=G|||;VT=SNP
2	58514199	rs2861376	A	G	100	PASS	AC=1660;AF=0.33147;AN=5008;NS=2504;DP=20034;EAS_AF=0.1944;AMR_AF=0.1715;AFR_AF=0.7368;EUR_AF=0.1829;SAS_AF=0.1912;AA=G|||;VT=SNP
2	58514666	rs2215960	T	C	100	PASS	AC=1508;AF=0.301118;AN=5008;NS=2504;DP=17440;EAS_AF=0.1935;AMR_AF=0.1628;AFR_AF=0.6293;EUR_AF=0.1799;SAS_AF=0.1912;AA=T|||;VT=SNP
2	58515375	rs1156588	A	G	100	PASS	AC=1659;AF=0.33127;AN=5008;NS=2504;DP=13516;EAS_AF=0.1935;AMR_AF=0.1715;AFR_AF=0.7368;EUR_AF=0.1829;SAS_AF=0.1912;AA=a|||;VT=SNP
2	58515462	rs2861377	G	A	100	PASS	AC=1612;AF=0.321885;AN=5008;NS=2504;DP=12841;EAS_AF=0.1905;AMR_AF=0.17;AFR_AF=0.705;EUR_AF=0.1819;SAS_AF=0.1912;AA=A|||;VT=SNP
2	58515873	rs11125748	C	A	100	PASS	AC=973;AF=0.194289;AN=5008;NS=2504;DP=15617;EAS_AF=0.1925;AMR_AF=0.1326;AFR_AF=0.2398;EUR_AF=0.1799;SAS_AF=0.1933;AA=A|||;VT=SNP
2	58517626	rs34692015	T	G	100	PASS	AC=997;AF=0.199081;AN=5008;NS=2504;DP=18293;EAS_AF=0.1944;AMR_AF=0.1326;AFR_AF=0.2443;EUR_AF=0.1819;SAS_AF=0.2076;AA=T|||;VT=SNP
2	58518046	rs76817771	G	T	100	PASS	AC=142;AF=0.0283546;AN=5008;NS=2504;DP=17988;EAS_AF=0.0159;AMR_AF=0.0317;AFR_AF=0.0499;EUR_AF=0.0219;SAS_AF=0.0164;AA=G|||;VT=SNP
2	58519530	rs10490249	T	A	100	PASS	AC=804;AF=0.160543;AN=5008;NS=2504;DP=21710;EAS_AF=0.1736;AMR_AF=0.1009;AFR_AF=0.1702;EUR_AF=0.16;SAS_AF=0.1769;AA=T|||;VT=SNP
2	58521495	rs76582067	C	T	100	PASS	AC=166;AF=0.033147;AN=5008;NS=2504;DP=15477;EAS_AF=0.0159;AMR_AF=0.0317;AFR_AF=0.0681;EUR_AF=0.0219;SAS_AF=0.0164;AA=C|||;VT=SNP
2	58522385	rs12615658	A	G	100	PASS	AC=781;AF=0.15595;AN=5008;NS=2504;DP=18070;EAS_AF=0.1736;AMR_AF=0.1009;AFR_AF=0.1543;EUR_AF=0.159;SAS_AF=0.1759;AA=A|||;VT=SNP
2	58522580	rs13399274	A	G	100	PASS	AC=780;AF=0.155751;AN=5008;NS=2504;DP=16737;EAS_AF=0.1726;AMR_AF=0.1009;AFR_AF=0.1543;EUR_AF=0.159;SAS_AF=0.1759;AA=A|||;VT=SNP
2	58522661	rs11885675	T	A	100	PASS	AC=217;AF=0.0433307;AN=5008;NS=2504;DP=17701;EAS_AF=0.0188;AMR_AF=0.0317;AFR_AF=0.0938;EUR_AF=0.0219;SAS_AF=0.0307;AA=T|||;VT=SNP
2	58523045	rs11901569	C	T	100	PASS	AC=217;AF=0.0433307;AN=5008;NS=2504;DP=17575;EAS_AF=0.0188;AMR_AF=0.0317;AFR_AF=0.0938;EUR_AF=0.0219;SAS_AF=0.0307;AA=T|||;VT=SNP
2	58523124	rs11886987	T	C	100	PASS	AC=217;AF=0.0433307;AN=5008;NS=2504;DP=18158;EAS_AF=0.0188;AMR_AF=0.0317;AFR_AF=0.0938;EUR_AF=0.0219;SAS_AF=0.0307;AA=t|||;VT=SNP
2	58523459	rs12151813	G	A	100	PASS	AC=753;AF=0.150359;AN=5008;NS=2504;DP=15430;EAS_AF=0.1736;AMR_AF=0.0951;AFR_AF=0.1354;EUR_AF=0.159;SAS_AF=0.1769;AA=G|||;VT=SNP
2	58524153	rs13412643	G	C	100	PASS	AC=758;AF=0.151358;AN=5008;NS=2504;DP=17779;EAS_AF=0.1736;AMR_AF=0.0951;AFR_AF=0.1384;EUR_AF=0.16;SAS_AF=0.1769;AA=G|||;VT=SNP
2	58524776	rs12713381	C	G	100	PASS	AC=996;AF=0.198882;AN=5008;NS=2504;DP=17387;EAS_AF=0.1925;AMR_AF=0.1326;AFR_AF=0.2451;EUR_AF=0.1809;SAS_AF=0.2086;AA=G|||;VT=SNP
2	58525659	rs9646985	T	C	100	PASS	AC=812;AF=0.162141;AN=5008;NS=2504;DP=20083;EAS_AF=0.1845;AMR_AF=0.1009;AFR_AF=0.1664;EUR_AF=0.16;SAS_AF=0.1789;AA=T|||;VT=SNP
2	58525741	rs7595474	T	C	100	PASS	AC=1193;AF=0.238219;AN=5008;NS=2504;DP=18751;EAS_AF=0.2034;AMR_AF=0.1427;AFR_AF=0.3782;EUR_AF=0.1839;SAS_AF=0.2086;AA=C|||;VT=SNP
2	58526934	rs11899695	G	A	100	PASS	AC=173;AF=0.0345447;AN=5008;NS=2504;DP=19501;EAS_AF=0.0188;AMR_AF=0.0331;AFR_AF=0.0598;EUR_AF=0.0219;SAS_AF=0.0307;AA=G|||;VT=SNP
2	58528939	rs13002128	T	G	100	PASS	AC=784;AF=0.15655;AN=5008;NS=2504;DP=17745;EAS_AF=0.1845;AMR_AF=0.0951;AFR_AF=0.152;EUR_AF=0.159;SAS_AF=0.1748;AA=T|||;VT=SNP
2	58529749	rs35459416	A	G	100	PASS	AC=796;AF=0.158946;AN=5008;NS=2504;DP=16208;EAS_AF=0.1806;AMR_AF=0.0994;AFR_AF=0.1611;EUR_AF=0.16;SAS_AF=0.1748;AA=A|||;VT=SNP
2	58530342	rs112263934	A	G	100	PASS	AC=135;AF=0.0269569;AN=5008;NS=2504;DP=17685;EAS_AF=0.0159;AMR_AF=0.0346;AFR_AF=0.0439;EUR_AF=0.0209;SAS_AF=0.0164;AA=A|||;VT=SNP
2	58530458	rs76040634	T	G	100	PASS	AC=130;AF=0.0259585;AN=5008;NS=2504;DP=18004;EAS_AF=0.0159;AMR_AF=0.0346;AFR_AF=0.0401;EUR_AF=0.0209;SAS_AF=0.0164;AA=T|||;VT=SNP
2	58531296	rs10168877	C	T	100	PASS	AC=952;AF=0.190096;AN=5008;NS=2504;DP=16825;EAS_AF=0.1994;AMR_AF=0.1124;AFR_AF=0.239;EUR_AF=0.174;SAS_AF=0.1861;AA=T|||;VT=SNP
2	58533577	rs79697528	C	A	100	PASS	AC=317;AF=0.0632987;AN=5008;NS=2504;DP=13991;EAS_AF=0.0159;AMR_AF=0.0418;AFR_AF=0.1649;EUR_AF=0.0239;SAS_AF=0.0307;AA=C|||;VT=SNP
2	58533803	rs10188654	T	C	100	PASS	AC=796;AF=0.158946;AN=5008;NS=2504;DP=14829;EAS_AF=0.1726;AMR_AF=0.1009;AFR_AF=0.171;EUR_AF=0.159;SAS_AF=0.1697;AA=T|||;VT=SNP
2	58535064	rs62141886	A	G	100	PASS	AC=881;AF=0.175919;AN=5008;NS=2504;DP=14496;EAS_AF=0.3204;AMR_AF=0.1729;AFR_AF=0.0068;EUR_AF=0.171;SAS_AF=0.2628;AA=A|||;VT=SNP
2	58535625	rs79129674	G	C	100	PASS	AC=76;AF=0.0151757;AN=5008;NS=2504;DP=20304;EAS_AF=0.0169;AMR_AF=0.0274;AFR_AF=0.0023;EUR_AF=0.0209;SAS_AF=0.0164;AA=G|||;VT=SNP
2	58535753	rs76964157	C	A	100	PASS	AC=361;AF=0.0720847;AN=5008;NS=2504;DP=20079;EAS_AF=0.0159;AMR_AF=0.0461;AFR_AF=0.1959;EUR_AF=0.0239;SAS_AF=0.0307;AA=C|||;VT=SNP
2	58537824	rs76717969	G	A	100	PASS	AC=263;AF=0.052516;AN=5008;NS=2504;DP=20740;EAS_AF=0.0149;AMR_AF=0.036;AFR_AF=0.1384;EUR_AF=0.0239;SAS_AF=0.0164;AA=A|||;VT=SNP
2	58538231	rs34520788	A	T	100	PASS	AC=403;AF=0.0804712;AN=5008;NS=2504;DP=19001;EAS_AF=0.0595;AMR_AF=0.0663;AFR_AF=0.0174;EUR_AF=0.1451;SAS_AF=0.1309;AA=a|||;VT=SNP
2	58539322	rs34286598	G	A	100	PASS	AC=589;AF=0.117612;AN=5008;NS=2504;DP=13826;EAS_AF=0.1796;AMR_AF=0.0893;AFR_AF=0.0121;EUR_AF=0.159;SAS_AF=0.1738;AA=-|||;VT=SNP
2	58539890	rs75494757	C	T	100	PASS	AC=154;AF=0.0307508;AN=5008;NS=2504;DP=17079;EAS_AF=0.0149;AMR_AF=0.0288;AFR_AF=0.0605;EUR_AF=0.0229;SAS_AF=0.0164;AA=c|||;VT=SNP
2	58540075	rs71418489	A	C	100	PASS	AC=795;AF=0.158746;AN=5008;NS=2504;DP=8280;EAS_AF=0.1756;AMR_AF=0.1009;AFR_AF=0.1664;EUR_AF=0.1571;SAS_AF=0.1738;AA=A|||;VT=SNP
2	58540217	rs113684679	A	T	100	PASS	AC=154;AF=0.0307508;AN=5008;NS=2504;DP=17518;EAS_AF=0.0149;AMR_AF=0.0288;AFR_AF=0.0605;EUR_AF=0.0229;SAS_AF=0.0164;AA=A|||;VT=SNP
2	58541063	rs62141888	C	T	100	PASS	AC=574;AF=0.114617;AN=5008;NS=2504;DP=20033;EAS_AF=0.0288;AMR_AF=0.2709;AFR_AF=0.0182;EUR_AF=0.1909;SAS_AF=0.1442;AA=C|||;VT=SNP
2	58541352	rs112917672	G	C	100	PASS	AC=264;AF=0.0527157;AN=5008;NS=2504;DP=20319;EAS_AF=0.0149;AMR_AF=0.036;AFR_AF=0.1392;EUR_AF=0.0239;SAS_AF=0.0164;AA=c|||;VT=SNP
2	58541355	rs111278027	A	G	100	PASS	AC=264;AF=0.0527157;AN=5008;NS=2504;DP=20377;EAS_AF=0.0149;AMR_AF=0.036;AFR_AF=0.1392;EUR_AF=0.0239;SAS_AF=0.0164;AA=g|||;VT=SNP
2	58542622	rs113334486	G	A	100	PASS	AC=505;AF=0.100839;AN=5008;NS=2504;DP=18571;EAS_AF=0.1141;AMR_AF=0.1182;AFR_AF=0.0174;EUR_AF=0.1521;SAS_AF=0.135;AA=g|||;VT=SNP
2	58543243	rs113874862	G	A	100	PASS	AC=772;AF=0.154153;AN=5008;NS=2504;DP=16875;EAS_AF=0.1756;AMR_AF=0.1009;AFR_AF=0.149;EUR_AF=0.1561;SAS_AF=0.1748;AA=g|||;VT=SNP
2	58543415	rs11895764	C	G	100	PASS	AC=278;AF=0.0555112;AN=5008;NS=2504;DP=19312;EAS_AF=0.0149;AMR_AF=0.036;AFR_AF=0.1498;EUR_AF=0.0239;SAS_AF=0.0164;AA=c|||;VT=SNP
2	58543836	rs116242176	G	A	100	PASS	AC=119;AF=0.023762;AN=5008;NS=2504;DP=22144;EAS_AF=0.0149;AMR_AF=0.0274;AFR_AF=0.034;EUR_AF=0.0239;SAS_AF=0.0164;AA=g|||;VT=SNP
2	58545799	rs4464258	C	T	100	PASS	AC=771;AF=0.153954;AN=5008;NS=2504;DP=20258;EAS_AF=0.1716;AMR_AF=0.1009;AFR_AF=0.1513;EUR_AF=0.1571;SAS_AF=0.1738;AA=c|||;VT=SNP
2	58547162	rs75505258	T	A	100	PASS	AC=353;AF=0.0704872;AN=5008;NS=2504;DP=19381;EAS_AF=0.0179;AMR_AF=0.0389;AFR_AF=0.1914;EUR_AF=0.0258;SAS_AF=0.0297;AA=A|||;VT=SNP
2	58548123	rs77637714	C	T	100	PASS	AC=352;AF=0.0702875;AN=5008;NS=2504;DP=10817;EAS_AF=0.0188;AMR_AF=0.0375;AFR_AF=0.1906;EUR_AF=0.0278;SAS_AF=0.0276;AA=T|||;VT=SNP
2	58548423	rs76443939	T	C	100	PASS	AC=354;AF=0.0706869;AN=5008;NS=2504;DP=12260;EAS_AF=0.0188;AMR_AF=0.0375;AFR_AF=0.1906;EUR_AF=0.0278;SAS_AF=0.0297;AA=C|||;VT=SNP
2	58549047	rs76414728	A	C	100	PASS	AC=198;AF=0.0395367;AN=5008;NS=2504;DP=20665;EAS_AF=0.1171;AMR_AF=0.0231;AFR_AF=0.0008;EUR_AF=0.0189;SAS_AF=0.045;AA=A|||;VT=SNP
2	58550108	rs78593991	G	A	100	PASS	AC=140;AF=0.0279553;AN=5008;NS=2504;DP=18953;EAS_AF=0.0159;AMR_AF=0.0274;AFR_AF=0.0484;EUR_AF=0.0249;SAS_AF=0.0164;AA=G|||;VT=SNP
2	58550115	rs12105906	T	C	100	PASS	AC=356;AF=0.0710863;AN=5008;NS=2504;DP=18787;EAS_AF=0.0188;AMR_AF=0.0375;AFR_AF=0.1914;EUR_AF=0.0288;SAS_AF=0.0297;AA=C|||;VT=SNP
2	58552310	rs79298252	G	C	100	PASS	AC=158;AF=0.0315495;AN=5008;NS=2504;DP=16347;EAS_AF=0.0159;AMR_AF=0.0288;AFR_AF=0.0605;EUR_AF=0.0258;SAS_AF=0.0164;AA=G|||;VT=SNP
2	58552558	rs138254801	T	G	100	PASS	AC=114;AF=0.0227636;AN=5008;NS=2504;DP=19221;EAS_AF=0.0159;AMR_AF=0.0274;AFR_AF=0.0287;EUR_AF=0.0249;SAS_AF=0.0164;AA=T|||;VT=SNP
2	58552641	rs114653282	T	C	100	PASS	AC=361;AF=0.0720847;AN=5008;NS=2504;DP=18668;EAS_AF=0.0188;AMR_AF=0.0389;AFR_AF=0.1944;EUR_AF=0.0288;SAS_AF=0.0297;AA=C|||;VT=SNP
2	58552813	rs113568093	C	T	100	PASS	AC=356;AF=0.0710863;AN=5008;NS=2504;DP=21580;EAS_AF=0.0188;AMR_AF=0.0389;AFR_AF=0.1906;EUR_AF=0.0288;SAS_AF=0.0297;AA=T|||;VT=SNP
2	58553033	rs139632224	C	G	100	PASS	AC=156;AF=0.0311502;AN=5008;NS=2504;DP=19670;EAS_AF=0.0159;AMR_AF=0.0288;AFR_AF=0.0598;EUR_AF=0.0249;SAS_AF=0.0164;AA=G|||;VT=SNP
2	58555453	rs144021856	T	G	100	PASS	AC=161;AF=0.0321486;AN=5008;NS=2504;DP=21124;EAS_AF=0.0159;AMR_AF=0.0288;AFR_AF=0.0635;EUR_AF=0.0249;SAS_AF=0.0164;AA=T|||;VT=SNP
2	58555615	rs141343098	A	C	100	PASS	AC=360;AF=0.071885;AN=5008;NS=2504;DP=19645;EAS_AF=0.0188;AMR_AF=0.0389;AFR_AF=0.1944;EUR_AF=0.0278;SAS_AF=0.0297;AA=C|||;VT=SNP
2	58556351	rs35549823	C	T	100	PASS	AC=164;AF=0.0327476;AN=5008;NS=2504;DP=20520;EAS_AF=0.0079;AMR_AF=0.0461;AFR_AF=0.0076;EUR_AF=0.0944;SAS_AF=0.0194;AA=T|||;VT=SNP
2	58556569	rs34101129	C	A	100	PASS	AC=569;AF=0.113618;AN=5008;NS=2504;DP=20370;EAS_AF=0.1687;AMR_AF=0.0836;AFR_AF=0.0106;EUR_AF=0.1551;SAS_AF=0.1748;AA=C|||;VT=SNP
2	58557355	rs147159513	C	T	100	PASS	AC=158;AF=0.0315495;AN=5008;NS=2504;DP=20228;EAS_AF=0.0516;AMR_AF=0.0274;AFR_AF=0.034;EUR_AF=0.0239;SAS_AF=0.0184;AA=c|||;VT=SNP
2	58558217	rs10182211	A	C	100	PASS	AC=766;AF=0.152955;AN=5008;NS=2504;DP=16397;EAS_AF=0.1687;AMR_AF=0.098;AFR_AF=0.1505;EUR_AF=0.1541;SAS_AF=0.1779;AA=A|||;VT=SNP
2	58558255	rs10205882	C	G	100	PASS	AC=3826;AF=0.763978;AN=5008;NS=2504;DP=15262;EAS_AF=0.6567;AMR_AF=0.7478;AFR_AF=0.9289;EUR_AF=0.6839;SAS_AF=0.7454;AA=G|||;VT=SNP
2	58559427	rs11903838	G	T	100	PASS	AC=1102;AF=0.220048;AN=5008;NS=2504;DP=18925;EAS_AF=0.3482;AMR_AF=0.2032;AFR_AF=0.1233;EUR_AF=0.1928;SAS_AF=0.2587;AA=G|||;VT=SNP
2	58560345	rs10165589	G	C	100	PASS	AC=1147;AF=0.229034;AN=5008;NS=2504;DP=16114;EAS_AF=0.1726;AMR_AF=0.1066;AFR_AF=0.4175;EUR_AF=0.172;SAS_AF=0.1779;AA=G|||;VT=SNP
2	58561080	rs62141894	A	G	100	PASS	AC=1018;AF=0.203275;AN=5008;NS=2504;DP=18924;EAS_AF=0.3333;AMR_AF=0.1801;AFR_AF=0.1044;EUR_AF=0.168;SAS_AF=0.2556;AA=A|||;VT=SNP
2	58562201	rs62141895	A	G	100	PASS	AC=1175;AF=0.234625;AN=5008;NS=2504;DP=16313;EAS_AF=0.3323;AMR_AF=0.2003;AFR_AF=0.1884;EUR_AF=0.1819;SAS_AF=0.2751;AA=G|||;VT=SNP
2	58563277	rs66648267	G	A	100	PASS	AC=1150;AF=0.229633;AN=5008;NS=2504;DP=17861;EAS_AF=0.3333;AMR_AF=0.1888;AFR_AF=0.1876;EUR_AF=0.17;SAS_AF=0.2699;AA=A|||;VT=SNP
2	58563975	rs17049461	A	G	100	PASS	AC=1176;AF=0.234824;AN=5008;NS=2504;DP=17695;EAS_AF=0.3333;AMR_AF=0.2017;AFR_AF=0.1876;EUR_AF=0.1809;SAS_AF=0.2761;AA=G|||;VT=SNP
2	58564146	rs17049462	T	C	100	PASS	AC=1103;AF=0.220248;AN=5008;NS=2504;DP=15594;EAS_AF=0.3333;AMR_AF=0.1988;AFR_AF=0.1339;EUR_AF=0.1809;SAS_AF=0.2761;AA=T|||;VT=SNP
2	58565395	rs17049463	G	A	100	PASS	AC=970;AF=0.19369;AN=5008;NS=2504;DP=19293;EAS_AF=0.3313;AMR_AF=0.1931;AFR_AF=0.0492;EUR_AF=0.1789;SAS_AF=0.2628;AA=G|||;VT=SNP
2	58565501	rs6708046	T	C	100	PASS	AC=2505;AF=0.5002;AN=5008;NS=2504;DP=19453;EAS_AF=0.5119;AMR_AF=0.3184;AFR_AF=0.7277;EUR_AF=0.3569;SAS_AF=0.4571;AA=C|||;VT=SNP
2	58565559	rs6721616	A	G	100	PASS	AC=1103;AF=0.220248;AN=5008;NS=2504;DP=19213;EAS_AF=0.3333;AMR_AF=0.1988;AFR_AF=0.1339;EUR_AF=0.1809;SAS_AF=0.2761;AA=A|||;VT=SNP
2	58565791	rs17049464	T	C	100	PASS	AC=970;AF=0.19369;AN=5008;NS=2504;DP=17608;EAS_AF=0.3323;AMR_AF=0.1916;AFR_AF=0.0492;EUR_AF=0.1789;SAS_AF=0.2628;AA=T|||;VT=SNP
2	58566648	rs1990583	G	T	100	PASS	AC=1136;AF=0.226837;AN=5008;NS=2504;DP=17266;EAS_AF=0.3313;AMR_AF=0.1873;AFR_AF=0.18;EUR_AF=0.169;SAS_AF=0.2699;AA=T|||;VT=SNP
2	58567018	rs12612544	G	A	100	PASS	AC=1108;AF=0.221246;AN=5008;NS=2504;DP=18894;EAS_AF=0.3313;AMR_AF=0.2003;AFR_AF=0.1384;EUR_AF=0.1809;SAS_AF=0.2761;AA=G|||;VT=SNP
2	58567163	rs12619492	A	C	100	PASS	AC=1108;AF=0.221246;AN=5008;NS=2504;DP=18255;EAS_AF=0.3313;AMR_AF=0.1988;AFR_AF=0.1392;EUR_AF=0.1809;SAS_AF=0.2761;AA=C|||;VT=SNP
2	58567363	rs12619556	A	C	100	PASS	AC=1108;AF=0.221246;AN=5008;NS=2504;DP=18418;EAS_AF=0.3313;AMR_AF=0.1988;AFR_AF=0.1392;EUR_AF=0.1809;SAS_AF=0.2761;AA=C|||;VT=SNP
2	58567860	rs66778004	C	A	100	PASS	AC=1045;AF=0.208666;AN=5008;NS=2504;DP=20134;EAS_AF=0.3323;AMR_AF=0.1859;AFR_AF=0.1203;EUR_AF=0.17;SAS_AF=0.2566;AA=A|||;VT=SNP
2	58568421	rs62141912	A	G	100	PASS	AC=1107;AF=0.221046;AN=5008;NS=2504;DP=19563;EAS_AF=0.3313;AMR_AF=0.1988;AFR_AF=0.1384;EUR_AF=0.1809;SAS_AF=0.2761;AA=G|||;VT=SNP
2	58568575	rs72618700	G	A	100	PASS	AC=940;AF=0.1877;AN=5008;NS=2504;DP=21240;EAS_AF=0.3294;AMR_AF=0.1787;AFR_AF=0.0492;EUR_AF=0.167;SAS_AF=0.2566;AA=G|||;VT=SNP
2	58569066	rs6734368	A	G	100	PASS	AC=1108;AF=0.221246;AN=5008;NS=2504;DP=19925;EAS_AF=0.3313;AMR_AF=0.2003;AFR_AF=0.1384;EUR_AF=0.1809;SAS_AF=0.2761;AA=G|||;VT=SNP
2	58569214	rs6708936	G	A	100	PASS	AC=630;AF=0.125799;AN=5008;NS=2504;DP=18345;EAS_AF=0.0228;AMR_AF=0.2507;AFR_AF=0.1241;EUR_AF=0.1451;SAS_AF=0.1258;AA=G|||;VT=SNP
2	58569927	rs62141913	G	A	100	PASS	AC=940;AF=0.1877;AN=5008;NS=2504;DP=18889;EAS_AF=0.3294;AMR_AF=0.1787;AFR_AF=0.0492;EUR_AF=0.167;SAS_AF=0.2566;AA=G|||;VT=SNP
2	58570263	rs34560189	A	G	100	PASS	AC=323;AF=0.0644968;AN=5008;NS=2504;DP=20693;EAS_AF=0.0218;AMR_AF=0.1196;AFR_AF=0.0083;EUR_AF=0.1223;SAS_AF=0.0859;AA=A|||;VT=SNP
2	58570335	rs67171338	G	A	100	PASS	AC=1044;AF=0.208466;AN=5008;NS=2504;DP=20422;EAS_AF=0.2996;AMR_AF=0.1859;AFR_AF=0.1354;EUR_AF=0.169;SAS_AF=0.2699;AA=G|||;VT=SNP
2	58571363	rs62141914	C	T	100	PASS	AC=910;AF=0.181709;AN=5008;NS=2504;DP=15056;EAS_AF=0.2976;AMR_AF=0.1787;AFR_AF=0.0492;EUR_AF=0.169;SAS_AF=0.2566;AA=C|||;VT=SNP
2	58572487	rs11894193	C	T	100	PASS	AC=1072;AF=0.214058;AN=5008;NS=2504;DP=18503;EAS_AF=0.2996;AMR_AF=0.1988;AFR_AF=0.1362;EUR_AF=0.1809;SAS_AF=0.2761;AA=T|||;VT=SNP
2	58572697	rs62141915	A	G	100	PASS	AC=1062;AF=0.212061;AN=5008;NS=2504;DP=13218;EAS_AF=0.3313;AMR_AF=0.1974;AFR_AF=0.1059;EUR_AF=0.1799;SAS_AF=0.2761;AA=A|||;VT=SNP
2	58572714	rs7586301	T	C	100	PASS	AC=1072;AF=0.214058;AN=5008;NS=2504;DP=11991;EAS_AF=0.2996;AMR_AF=0.1988;AFR_AF=0.1362;EUR_AF=0.1809;SAS_AF=0.2761;AA=C|||;VT=SNP
2	58572874	rs67435150	A	C	100	PASS	AC=935;AF=0.186701;AN=5008;NS=2504;DP=11845;EAS_AF=0.2976;AMR_AF=0.1916;AFR_AF=0.0492;EUR_AF=0.1779;SAS_AF=0.2638;AA=A|||;VT=SNP
2	58573178	rs12618666	G	C	100	PASS	AC=1066;AF=0.212859;AN=5008;NS=2504;DP=19895;EAS_AF=0.3313;AMR_AF=0.1988;AFR_AF=0.118;EUR_AF=0.1799;SAS_AF=0.2628;AA=G|||;VT=SNP
2	58573939	rs11896062	G	A	100	PASS	AC=1071;AF=0.213858;AN=5008;NS=2504;DP=17924;EAS_AF=0.2996;AMR_AF=0.1988;AFR_AF=0.1362;EUR_AF=0.1799;SAS_AF=0.2761;AA=A|||;VT=SNP
2	58573984	rs9941621	G	T	100	PASS	AC=1106;AF=0.220847;AN=5008;NS=2504;DP=17488;EAS_AF=0.2996;AMR_AF=0.1873;AFR_AF=0.1846;EUR_AF=0.168;SAS_AF=0.2669;AA=T|||;VT=SNP
2	58574303	rs62141916	T	C	100	PASS	AC=960;AF=0.191693;AN=5008;NS=2504;DP=16990;EAS_AF=0.3294;AMR_AF=0.1916;AFR_AF=0.0446;EUR_AF=0.1779;SAS_AF=0.2628;AA=T|||;VT=SNP
2	58574756	rs13013408	A	G	100	PASS	AC=863;AF=0.172324;AN=5008;NS=2504;DP=18459;EAS_AF=0.2014;AMR_AF=0.0951;AFR_AF=0.1831;EUR_AF=0.175;SAS_AF=0.18;AA=A|||;VT=SNP
2	58574833	rs62141917	C	T	100	PASS	AC=1073;AF=0.214257;AN=5008;NS=2504;DP=18175;EAS_AF=0.2996;AMR_AF=0.1988;AFR_AF=0.1377;EUR_AF=0.1799;SAS_AF=0.2761;AA=T|||;VT=SNP
2	58575048	rs62141918	T	C	100	PASS	AC=1074;AF=0.214457;AN=5008;NS=2504;DP=18201;EAS_AF=0.2996;AMR_AF=0.1988;AFR_AF=0.1377;EUR_AF=0.1809;SAS_AF=0.2761;AA=C|||;VT=SNP
2	58575173	rs35417110	C	T	100	PASS	AC=1075;AF=0.214657;AN=5008;NS=2504;DP=18491;EAS_AF=0.2996;AMR_AF=0.1988;AFR_AF=0.1392;EUR_AF=0.1799;SAS_AF=0.2761;AA=T|||;VT=SNP
2	58575605	rs78617904	A	T	100	PASS	AC=1036;AF=0.206869;AN=5008;NS=2504;DP=19296;EAS_AF=0.2996;AMR_AF=0.1988;AFR_AF=0.1195;EUR_AF=0.1799;SAS_AF=0.2628;AA=A|||;VT=SNP
2	58575868	rs9941628	T	C	100	PASS	AC=1138;AF=0.227236;AN=5008;NS=2504;DP=18957;EAS_AF=0.2996;AMR_AF=0.2003;AFR_AF=0.1861;EUR_AF=0.1799;SAS_AF=0.2761;AA=C|||;VT=SNP
2	58576064	rs67337459	C	T	100	PASS	AC=1074;AF=0.214457;AN=5008;NS=2504;DP=18698;EAS_AF=0.2996;AMR_AF=0.1988;AFR_AF=0.1384;EUR_AF=0.1799;SAS_AF=0.2761;AA=T|||;VT=SNP
2	58576138	rs12713382	A	G	100	PASS	AC=1113;AF=0.222244;AN=5008;NS=2504;DP=18451;EAS_AF=0.2014;AMR_AF=0.1023;AFR_AF=0.3669;EUR_AF=0.1769;SAS_AF=0.18;AA=A|||;VT=SNP
2	58576355	rs62141920	T	C	100	PASS	AC=1084;AF=0.216454;AN=5008;NS=2504;DP=19306;EAS_AF=0.3075;AMR_AF=0.1988;AFR_AF=0.1384;EUR_AF=0.1809;SAS_AF=0.2771;AA=C|||;VT=SNP
2	58577350	rs7570799	G	A	100	PASS	AC=1135;AF=0.226637;AN=5008;NS=2504;DP=14368;EAS_AF=0.2956;AMR_AF=0.2003;AFR_AF=0.1861;EUR_AF=0.1809;SAS_AF=0.2761;AA=A|||;VT=SNP
2	58577971	rs11125750	T	C	100	PASS	AC=3250;AF=0.648962;AN=5008;NS=2504;DP=18468;EAS_AF=0.5417;AMR_AF=0.6513;AFR_AF=0.8275;EUR_AF=0.5249;SAS_AF=0.6442;AA=C|||;VT=SNP
2	58578324	rs56685949	C	T	100	PASS	AC=1018;AF=0.203275;AN=5008;NS=2504;DP=16417;EAS_AF=0.2956;AMR_AF=0.1931;AFR_AF=0.1195;EUR_AF=0.164;SAS_AF=0.2689;AA=C|||;VT=SNP
2	58578779	rs57442351	A	T	100	PASS	AC=889;AF=0.177516;AN=5008;NS=2504;DP=16886;EAS_AF=0.2956;AMR_AF=0.1859;AFR_AF=0.0378;EUR_AF=0.162;SAS_AF=0.2546;AA=A|||;VT=SNP
2	58579111	rs72618702	C	T	100	PASS	AC=1016;AF=0.202875;AN=5008;NS=2504;DP=17228;EAS_AF=0.2956;AMR_AF=0.1931;AFR_AF=0.118;EUR_AF=0.164;SAS_AF=0.2689;AA=T|||;VT=SNP
2	58580310	rs17049475	T	A	100	PASS	AC=890;AF=0.177716;AN=5008;NS=2504;DP=17994;EAS_AF=0.2946;AMR_AF=0.1873;AFR_AF=0.0386;EUR_AF=0.162;SAS_AF=0.2546;AA=T|||;VT=SNP
2	58580782	rs17049476	G	T	100	PASS	AC=925;AF=0.184704;AN=5008;NS=2504;DP=17641;EAS_AF=0.2946;AMR_AF=0.1888;AFR_AF=0.0749;EUR_AF=0.162;SAS_AF=0.2403;AA=G|||;VT=SNP
2	58581018	rs6761469	A	G	100	PASS	AC=3246;AF=0.648163;AN=5008;NS=2504;DP=19138;EAS_AF=0.5407;AMR_AF=0.6499;AFR_AF=0.8245;EUR_AF=0.5249;SAS_AF=0.6462;AA=G|||;VT=SNP
2	58581155	rs17049480	G	A	100	PASS	AC=887;AF=0.177117;AN=5008;NS=2504;DP=20313;EAS_AF=0.2937;AMR_AF=0.1859;AFR_AF=0.0371;EUR_AF=0.163;SAS_AF=0.2546;AA=G|||;VT=SNP
2	58582023	rs12463993	T	A	100	PASS	AC=2262;AF=0.451677;AN=5008;NS=2504;DP=18542;EAS_AF=0.246;AMR_AF=0.4611;AFR_AF=0.7277;EUR_AF=0.3608;SAS_AF=0.3773;AA=A|||;VT=SNP
2	58582638	rs6740516	C	G	100	PASS	AC=3249;AF=0.648762;AN=5008;NS=2504;DP=21110;EAS_AF=0.5417;AMR_AF=0.6527;AFR_AF=0.8253;EUR_AF=0.5239;SAS_AF=0.6462;AA=G|||;VT=SNP
2	58582915	rs1990582	T	C	100	PASS	AC=2262;AF=0.451677;AN=5008;NS=2504;DP=18468;EAS_AF=0.246;AMR_AF=0.4611;AFR_AF=0.7277;EUR_AF=0.3608;SAS_AF=0.3773;AA=-|||;VT=SNP
2	58583698	rs56397091	T	A	100	PASS	AC=886;AF=0.176917;AN=5008;NS=2504;DP=19462;EAS_AF=0.2937;AMR_AF=0.1859;AFR_AF=0.0371;EUR_AF=0.162;SAS_AF=0.2546;AA=T|||;VT=SNP
2	58584218	rs6545681	C	T	100	PASS	AC=2335;AF=0.466254;AN=5008;NS=2504;DP=18258;EAS_AF=0.246;AMR_AF=0.4827;AFR_AF=0.7542;EUR_AF=0.3757;SAS_AF=0.3855;AA=T|||;VT=SNP
2	58584740	rs10490248	G	A	100	PASS	AC=941;AF=0.187899;AN=5008;NS=2504;DP=17268;EAS_AF=0.2976;AMR_AF=0.1916;AFR_AF=0.0719;EUR_AF=0.163;SAS_AF=0.2546;AA=A|||;VT=SNP
2	58585690	rs10490247	T	C	100	PASS	AC=2226;AF=0.444489;AN=5008;NS=2504;DP=19130;EAS_AF=0.247;AMR_AF=0.4784;AFR_AF=0.6732;EUR_AF=0.3767;SAS_AF=0.3845;AA=T|||;VT=SNP
2	58586080	rs10195045	T	C	100	PASS	AC=2227;AF=0.444688;AN=5008;NS=2504;DP=19545;EAS_AF=0.246;AMR_AF=0.4798;AFR_AF=0.6732;EUR_AF=0.3767;SAS_AF=0.3855;AA=T|||;VT=SNP
2	58586091	rs10195048	T	G	100	PASS	AC=3290;AF=0.656949;AN=5008;NS=2504;DP=19371;EAS_AF=0.5446;AMR_AF=0.6715;AFR_AF=0.8253;EUR_AF=0.5408;SAS_AF=0.6544;AA=G|||;VT=SNP
2	58586412	rs11902397	A	G	100	PASS	AC=944;AF=0.188498;AN=5008;NS=2504;DP=17726;EAS_AF=0.2996;AMR_AF=0.1916;AFR_AF=0.0719;EUR_AF=0.164;SAS_AF=0.2546;AA=G|||;VT=SNP
2	58587229	rs2011514	A	G	100	PASS	AC=2187;AF=0.436701;AN=5008;NS=2504;DP=17398;EAS_AF=0.246;AMR_AF=0.4741;AFR_AF=0.646;EUR_AF=0.3767;SAS_AF=0.3855;AA=A|||;VT=SNP
2	58588036	rs4672237	G	A	100	PASS	AC=2033;AF=0.40595;AN=5008;NS=2504;DP=19780;EAS_AF=0.246;AMR_AF=0.464;AFR_AF=0.5348;EUR_AF=0.3767;SAS_AF=0.3855;AA=G|||;VT=SNP
2	58588188	rs10201797	T	C	100	PASS	AC=2236;AF=0.446486;AN=5008;NS=2504;DP=19926;EAS_AF=0.246;AMR_AF=0.4769;AFR_AF=0.6815;EUR_AF=0.3767;SAS_AF=0.3855;AA=T|||;VT=SNP
2	58588487	rs11884127	A	G	100	PASS	AC=952;AF=0.190096;AN=5008;NS=2504;DP=20088;EAS_AF=0.3065;AMR_AF=0.1916;AFR_AF=0.0719;EUR_AF=0.164;SAS_AF=0.2556;AA=G|||;VT=SNP
2	58588586	rs11900620	T	C	100	PASS	AC=943;AF=0.188299;AN=5008;NS=2504;DP=17705;EAS_AF=0.2986;AMR_AF=0.1916;AFR_AF=0.0719;EUR_AF=0.164;SAS_AF=0.2546;AA=C|||;VT=SNP
2	58588671	rs11900668	T	C	100	PASS	AC=970;AF=0.19369;AN=5008;NS=2504;DP=17344;EAS_AF=0.2986;AMR_AF=0.1916;AFR_AF=0.0923;EUR_AF=0.164;SAS_AF=0.2546;AA=C|||;VT=SNP
2	58589190	rs12619077	G	A	100	PASS	AC=940;AF=0.1877;AN=5008;NS=2504;DP=1478;EAS_AF=0.2986;AMR_AF=0.1888;AFR_AF=0.0719;EUR_AF=0.163;SAS_AF=0.2546;AA=A|||;VT=SNP
2	58589195	rs7577181	C	T	100	PASS	AC=3283;AF=0.655551;AN=5008;NS=2504;DP=2651;EAS_AF=0.5456;AMR_AF=0.6715;AFR_AF=0.8207;EUR_AF=0.5398;SAS_AF=0.6534;AA=T|||;VT=SNP
2	58590034	rs6756491	A	G	100	PASS	AC=888;AF=0.177316;AN=5008;NS=2504;DP=21234;EAS_AF=0.2966;AMR_AF=0.1844;AFR_AF=0.0378;EUR_AF=0.161;SAS_AF=0.2546;AA=A|||;VT=SNP
2	58590129	rs6731069	C	T	100	PASS	AC=885;AF=0.176717;AN=5008;NS=2504;DP=20522;EAS_AF=0.2966;AMR_AF=0.183;AFR_AF=0.0363;EUR_AF=0.161;SAS_AF=0.2546;AA=C|||;VT=SNP
2	58590312	rs72621503	G	T	100	PASS	AC=910;AF=0.181709;AN=5008;NS=2504;DP=17371;EAS_AF=0.2996;AMR_AF=0.1873;AFR_AF=0.0492;EUR_AF=0.163;SAS_AF=0.2546;AA=T|||;VT=SNP
2	58590321	rs72621504	A	G	100	PASS	AC=910;AF=0.181709;AN=5008;NS=2504;DP=17221;EAS_AF=0.2996;AMR_AF=0.1873;AFR_AF=0.0492;EUR_AF=0.163;SAS_AF=0.2546;AA=G|||;VT=SNP
2	58590687	rs62141921	G	A	100	PASS	AC=786;AF=0.156949;AN=5008;NS=2504;DP=14420;EAS_AF=0.1677;AMR_AF=0.1427;AFR_AF=0.1157;EUR_AF=0.1511;SAS_AF=0.2178;AA=G|||;VT=SNP
2	58591513	rs72621505	A	G	100	PASS	AC=946;AF=0.188898;AN=5008;NS=2504;DP=17764;EAS_AF=0.3075;AMR_AF=0.1873;AFR_AF=0.0696;EUR_AF=0.163;SAS_AF=0.2556;AA=A|||;VT=SNP
2	58592685	rs7588962	C	A	100	PASS	AC=2218;AF=0.442891;AN=5008;NS=2504;DP=17998;EAS_AF=0.245;AMR_AF=0.4813;AFR_AF=0.6634;EUR_AF=0.3767;SAS_AF=0.3896;AA=C|||;VT=SNP
2	58592972	rs2192660	G	A	100	PASS	AC=3071;AF=0.613219;AN=5008;NS=2504;DP=12790;EAS_AF=0.5437;AMR_AF=0.6599;AFR_AF=0.674;EUR_AF=0.5408;SAS_AF=0.6442;AA=A|||;VT=SNP
2	58593321	rs72621506	T	C	100	PASS	AC=933;AF=0.186302;AN=5008;NS=2504;DP=10169;EAS_AF=0.2996;AMR_AF=0.1859;AFR_AF=0.0673;EUR_AF=0.163;SAS_AF=0.2546;AA=T|||;VT=SNP
2	58594464	rs72621507	G	T	100	PASS	AC=949;AF=0.189497;AN=5008;NS=2504;DP=16204;EAS_AF=0.3383;AMR_AF=0.1873;AFR_AF=0.0484;EUR_AF=0.163;SAS_AF=0.2556;AA=G|||;VT=SNP
2	58596409	rs72621508	T	G	100	PASS	AC=971;AF=0.19389;AN=5008;NS=2504;DP=11909;EAS_AF=0.3353;AMR_AF=0.1859;AFR_AF=0.0688;EUR_AF=0.162;SAS_AF=0.2556;AA=G|||;VT=SNP
2	58597957	rs887956	A	C	100	PASS	AC=969;AF=0.19349;AN=5008;NS=2504;DP=16823;EAS_AF=0.3373;AMR_AF=0.1844;AFR_AF=0.0673;EUR_AF=0.161;SAS_AF=0.2556;AA=A|||;VT=SNP
2	58598200	rs882465	C	T	100	PASS	AC=960;AF=0.191693;AN=5008;NS=2504;DP=15893;EAS_AF=0.3294;AMR_AF=0.1844;AFR_AF=0.0673;EUR_AF=0.161;SAS_AF=0.2546;AA=T|||;VT=SNP
2	58598329	rs17049485	A	G	100	PASS	AC=914;AF=0.182508;AN=5008;NS=2504;DP=17171;EAS_AF=0.3274;AMR_AF=0.1816;AFR_AF=0.0363;EUR_AF=0.16;SAS_AF=0.2546;AA=A|||;VT=SNP
2	58598513	rs2215940	G	A	100	PASS	AC=569;AF=0.113618;AN=5008;NS=2504;DP=15570;EAS_AF=0.0238;AMR_AF=0.2723;AFR_AF=0.0189;EUR_AF=0.1998;SAS_AF=0.1329;AA=G|||;VT=SNP
2	58598949	rs76042383	T	C	100	PASS	AC=963;AF=0.192292;AN=5008;NS=2504;DP=16932;EAS_AF=0.3323;AMR_AF=0.1844;AFR_AF=0.0673;EUR_AF=0.161;SAS_AF=0.2546;AA=T|||;VT=SNP
2	58599364	rs6717530	A	C	100	PASS	AC=975;AF=0.194688;AN=5008;NS=2504;DP=17155;EAS_AF=0.3403;AMR_AF=0.1859;AFR_AF=0.0688;EUR_AF=0.161;SAS_AF=0.2556;AA=C|||;VT=SNP
2	58600799	rs72621510	C	A	100	PASS	AC=963;AF=0.192292;AN=5008;NS=2504;DP=20056;EAS_AF=0.3294;AMR_AF=0.1859;AFR_AF=0.0688;EUR_AF=0.161;SAS_AF=0.2546;AA=A|||;VT=SNP
2	58601511	rs12612425	G	A	100	PASS	AC=970;AF=0.19369;AN=5008;NS=2504;DP=17984;EAS_AF=0.3373;AMR_AF=0.1844;AFR_AF=0.0681;EUR_AF=0.161;SAS_AF=0.2556;AA=G|||;VT=SNP
2	58601888	rs17049487	G	C	100	PASS	AC=1253;AF=0.2502;AN=5008;NS=2504;DP=18683;EAS_AF=0.3492;AMR_AF=0.2205;AFR_AF=0.2118;EUR_AF=0.1859;SAS_AF=0.2873;AA=C|||;VT=SNP
2	58602132	rs72621511	T	C	100	PASS	AC=972;AF=0.194089;AN=5008;NS=2504;DP=15618;EAS_AF=0.3373;AMR_AF=0.1859;AFR_AF=0.0688;EUR_AF=0.161;SAS_AF=0.2556;AA=T|||;VT=SNP
2	58602286	rs72621512	A	G	100	PASS	AC=973;AF=0.194289;AN=5008;NS=2504;DP=17097;EAS_AF=0.3373;AMR_AF=0.1859;AFR_AF=0.0688;EUR_AF=0.162;SAS_AF=0.2556;AA=A|||;VT=SNP
2	58602481	rs722764	A	G	100	PASS	AC=972;AF=0.194089;AN=5008;NS=2504;DP=15786;EAS_AF=0.3373;AMR_AF=0.1859;AFR_AF=0.0688;EUR_AF=0.161;SAS_AF=0.2556;AA=A|||;VT=SNP
2	58604811	rs977789	C	G	100	PASS	AC=3277;AF=0.654353;AN=5008;NS=2504;DP=14758;EAS_AF=0.5437;AMR_AF=0.6686;AFR_AF=0.8207;EUR_AF=0.5378;SAS_AF=0.6534;AA=G|||;VT=SNP
2	58605115	rs6720114	A	T	100	PASS	AC=1091;AF=0.217851;AN=5008;NS=2504;DP=13817;EAS_AF=0.3413;AMR_AF=0.1902;AFR_AF=0.1452;EUR_AF=0.162;SAS_AF=0.2658;AA=T|||;VT=SNP
2	58605191	rs72621513	T	A	100	PASS	AC=973;AF=0.194289;AN=5008;NS=2504;DP=14200;EAS_AF=0.3413;AMR_AF=0.1859;AFR_AF=0.0696;EUR_AF=0.161;SAS_AF=0.2515;AA=A|||;VT=SNP
2	58606028	rs55719877	C	T	100	PASS	AC=1092;AF=0.218051;AN=5008;NS=2504;DP=17684;EAS_AF=0.3413;AMR_AF=0.1902;AFR_AF=0.146;EUR_AF=0.162;SAS_AF=0.2658;AA=T|||;VT=SNP
2	58606270	rs17049491	A	G	100	PASS	AC=1091;AF=0.217851;AN=5008;NS=2504;DP=17508;EAS_AF=0.3413;AMR_AF=0.1902;AFR_AF=0.1452;EUR_AF=0.162;SAS_AF=0.2658;AA=G|||;VT=SNP
2	58606289	rs72621514	G	C	100	PASS	AC=972;AF=0.194089;AN=5008;NS=2504;DP=17996;EAS_AF=0.3413;AMR_AF=0.1859;AFR_AF=0.0688;EUR_AF=0.161;SAS_AF=0.2515;AA=C|||;VT=SNP
2	58606513	rs72621515	C	A	100	PASS	AC=939;AF=0.1875;AN=5008;NS=2504;DP=18119;EAS_AF=0.3383;AMR_AF=0.1844;AFR_AF=0.0469;EUR_AF=0.161;SAS_AF=0.2515;AA=A|||;VT=SNP
2	58606614	rs72621516	C	T	100	PASS	AC=972;AF=0.194089;AN=5008;NS=2504;DP=17774;EAS_AF=0.3413;AMR_AF=0.1859;AFR_AF=0.0688;EUR_AF=0.161;SAS_AF=0.2515;AA=c|||;VT=SNP
2	58607301	rs72621517	C	A	100	PASS	AC=1091;AF=0.217851;AN=5008;NS=2504;DP=19152;EAS_AF=0.3413;AMR_AF=0.1902;AFR_AF=0.1452;EUR_AF=0.162;SAS_AF=0.2658;AA=A|||;VT=SNP
2	58607433	rs72621518	A	C	100	PASS	AC=974;AF=0.194489;AN=5008;NS=2504;DP=19671;EAS_AF=0.3423;AMR_AF=0.1873;AFR_AF=0.0688;EUR_AF=0.161;SAS_AF=0.2515;AA=C|||;VT=SNP
2	58607696	rs17049494	T	C	100	PASS	AC=974;AF=0.194489;AN=5008;NS=2504;DP=19920;EAS_AF=0.3423;AMR_AF=0.1873;AFR_AF=0.0688;EUR_AF=0.161;SAS_AF=0.2515;AA=T|||;VT=SNP
2	58607850	rs6757964	G	A	100	PASS	AC=2126;AF=0.424521;AN=5008;NS=2504;DP=18298;EAS_AF=0.2044;AMR_AF=0.4755;AFR_AF=0.6369;EUR_AF=0.3757;SAS_AF=0.3783;AA=G|||;VT=SNP
2	58608639	rs17399154	T	A	100	PASS	AC=748;AF=0.149361;AN=5008;NS=2504;DP=18230;EAS_AF=0.1776;AMR_AF=0.1859;AFR_AF=0.0303;EUR_AF=0.1561;SAS_AF=0.2485;AA=T|||;VT=SNP
2	58609481	rs368522910	T	G	100	PASS	AC=454;AF=0.090655;AN=5008;NS=2504;DP=18514;EAS_AF=0.0982;AMR_AF=0.0591;AFR_AF=0.1392;EUR_AF=0.0497;SAS_AF=0.0818;AA=N|||;VT=SNP
2	58614337	rs10176196	G	C	100	PASS	AC=2785;AF=0.55611;AN=5008;NS=2504;DP=17632;EAS_AF=0.3294;AMR_AF=0.5562;AFR_AF=0.8185;EUR_AF=0.4384;SAS_AF=0.5562;AA=C|||;VT=SNP
2	58614397	rs151141151	G	A	100	PASS	AC=860;AF=0.171725;AN=5008;NS=2504;DP=19097;EAS_AF=0.1825;AMR_AF=0.1931;AFR_AF=0.1074;EUR_AF=0.1581;SAS_AF=0.2464;AA=G|||;VT=SNP
2	58614572	rs10176478	G	C	100	PASS	AC=1652;AF=0.329872;AN=5008;NS=2504;DP=17905;EAS_AF=0.1379;AMR_AF=0.3329;AFR_AF=0.5719;EUR_AF=0.2545;SAS_AF=0.2761;AA=G|||;VT=SNP
2	58614740	rs11899566	A	G	100	PASS	AC=185;AF=0.0369409;AN=5008;NS=2504;DP=18274;EAS_AF=0.0089;AMR_AF=0.0274;AFR_AF=0.0862;EUR_AF=0.0249;SAS_AF=0.0184;AA=A|||;VT=SNP
2	58615121	rs6725744	T	A	100	PASS	AC=1653;AF=0.330072;AN=5008;NS=2504;DP=20203;EAS_AF=0.1379;AMR_AF=0.3329;AFR_AF=0.5719;EUR_AF=0.2555;SAS_AF=0.2761;AA=T|||;VT=SNP
2	58615488	rs72621519	G	A	100	PASS	AC=749;AF=0.149561;AN=5008;NS=2504;DP=19603;EAS_AF=0.1786;AMR_AF=0.1873;AFR_AF=0.0303;EUR_AF=0.1571;SAS_AF=0.2464;AA=G|||;VT=SNP
2	58615610	rs62141926	T	C	100	PASS	AC=1217;AF=0.243011;AN=5008;NS=2504;DP=20799;EAS_AF=0.3839;AMR_AF=0.2205;AFR_AF=0.1082;EUR_AF=0.2048;SAS_AF=0.3354;AA=T|||;VT=SNP
2	58615620	rs62141927	C	T	100	PASS	AC=1271;AF=0.253794;AN=5008;NS=2504;DP=21114;EAS_AF=0.3869;AMR_AF=0.2248;AFR_AF=0.1437;EUR_AF=0.2058;SAS_AF=0.3354;AA=T|||;VT=SNP
2	58615998	rs10192578	T	C	100	PASS	AC=1593;AF=0.318091;AN=5008;NS=2504;DP=21936;EAS_AF=0.1468;AMR_AF=0.3444;AFR_AF=0.4826;EUR_AF=0.2783;SAS_AF=0.2945;AA=T|||;VT=SNP
2	58616336	rs2098340	C	T	100	PASS	AC=3190;AF=0.636981;AN=5008;NS=2504;DP=23062;EAS_AF=0.5337;AMR_AF=0.5879;AFR_AF=0.8548;EUR_AF=0.4851;SAS_AF=0.6401;AA=T|||;VT=SNP
2	58616635	rs7592696	A	C	100	PASS	AC=1272;AF=0.253994;AN=5008;NS=2504;DP=21601;EAS_AF=0.3869;AMR_AF=0.2248;AFR_AF=0.1445;EUR_AF=0.2058;SAS_AF=0.3354;AA=A|||;VT=SNP
2	58617247	rs62141929	G	T	100	PASS	AC=1272;AF=0.253994;AN=5008;NS=2504;DP=15472;EAS_AF=0.3869;AMR_AF=0.2248;AFR_AF=0.1445;EUR_AF=0.2058;SAS_AF=0.3354;AA=G|||;VT=SNP
2	58617310	rs13031654	C	A	100	PASS	AC=539;AF=0.107628;AN=5008;NS=2504;DP=16162;EAS_AF=0.0228;AMR_AF=0.196;AFR_AF=0.0756;EUR_AF=0.1441;SAS_AF=0.138;AA=C|||;VT=SNP
2	58617313	rs12713383	C	T	100	PASS	AC=4075;AF=0.813698;AN=5008;NS=2504;DP=16348;EAS_AF=0.7351;AMR_AF=0.7262;AFR_AF=0.9599;EUR_AF=0.7266;SAS_AF=0.8487;AA=T|||;VT=SNP
2	58617359	rs13430734	A	T	100	PASS	AC=1764;AF=0.352236;AN=5008;NS=2504;DP=18391;EAS_AF=0.1468;AMR_AF=0.3573;AFR_AF=0.6059;EUR_AF=0.2783;SAS_AF=0.2935;AA=A|||;VT=SNP
2	58617661	rs4297865	A	G	100	PASS	AC=1272;AF=0.253994;AN=5008;NS=2504;DP=19556;EAS_AF=0.3869;AMR_AF=0.2248;AFR_AF=0.1445;EUR_AF=0.2058;SAS_AF=0.3354;AA=A|||;VT=SNP
2	58617762	rs4399710	G	A	100	PASS	AC=3194;AF=0.63778;AN=5008;NS=2504;DP=19663;EAS_AF=0.5337;AMR_AF=0.5879;AFR_AF=0.8548;EUR_AF=0.4851;SAS_AF=0.6442;AA=A|||;VT=SNP
2	58617873	rs4306701	C	G	100	PASS	AC=1222;AF=0.24401;AN=5008;NS=2504;DP=20644;EAS_AF=0.3839;AMR_AF=0.2219;AFR_AF=0.1104;EUR_AF=0.2048;SAS_AF=0.3364;AA=C|||;VT=SNP
2	58618545	rs76045944	T	C	100	PASS	AC=433;AF=0.0864617;AN=5008;NS=2504;DP=17387;EAS_AF=0.1151;AMR_AF=0.0951;AFR_AF=0.0076;EUR_AF=0.1064;SAS_AF=0.137;AA=T|||;VT=SNP
2	58618547	rs10165812	A	G	100	PASS	AC=1763;AF=0.352037;AN=5008;NS=2504;DP=17308;EAS_AF=0.1468;AMR_AF=0.3573;AFR_AF=0.6044;EUR_AF=0.2783;SAS_AF=0.2945;AA=A|||;VT=SNP
2	58618669	rs57835671	T	C	100	PASS	AC=1221;AF=0.24381;AN=5008;NS=2504;DP=17625;EAS_AF=0.3839;AMR_AF=0.2219;AFR_AF=0.1104;EUR_AF=0.2048;SAS_AF=0.3354;AA=T|||;VT=SNP
2	58618897	rs12990607	G	A	100	PASS	AC=755;AF=0.150759;AN=5008;NS=2504;DP=15901;EAS_AF=0.2024;AMR_AF=0.1297;AFR_AF=0.0159;EUR_AF=0.2396;SAS_AF=0.2035;AA=G|||;VT=SNP
2	58619138	rs4672238	C	T	100	PASS	AC=498;AF=0.0994409;AN=5008;NS=2504;DP=15777;EAS_AF=0.0228;AMR_AF=0.1931;AFR_AF=0.0454;EUR_AF=0.1441;SAS_AF=0.1391;AA=C|||;VT=SNP
2	58619764	rs66948726	T	G	100	PASS	AC=1272;AF=0.253994;AN=5008;NS=2504;DP=13058;EAS_AF=0.3859;AMR_AF=0.2248;AFR_AF=0.146;EUR_AF=0.2058;SAS_AF=0.3344;AA=T|||;VT=SNP
2	58619819	rs62140767	A	C	100	PASS	AC=1272;AF=0.253994;AN=5008;NS=2504;DP=14196;EAS_AF=0.3869;AMR_AF=0.2248;AFR_AF=0.146;EUR_AF=0.2048;SAS_AF=0.3344;AA=T|||;VT=SNP
2	58620405	rs62140768	A	G	100	PASS	AC=1268;AF=0.253195;AN=5008;NS=2504;DP=17832;EAS_AF=0.3859;AMR_AF=0.2233;AFR_AF=0.1445;EUR_AF=0.2048;SAS_AF=0.3344;AA=G|||;VT=SNP
2	58620812	rs62140769	G	C	100	PASS	AC=1268;AF=0.253195;AN=5008;NS=2504;DP=19372;EAS_AF=0.3859;AMR_AF=0.2233;AFR_AF=0.1445;EUR_AF=0.2048;SAS_AF=0.3344;AA=G|||;VT=SNP
2	58620885	rs36027524	G	C	100	PASS	AC=1796;AF=0.358626;AN=5008;NS=2504;DP=17874;EAS_AF=0.1478;AMR_AF=0.3602;AFR_AF=0.6271;EUR_AF=0.2783;SAS_AF=0.2945;AA=G|||;VT=SNP
2	58623301	rs12713384	G	A	100	PASS	AC=4073;AF=0.813299;AN=5008;NS=2504;DP=20457;EAS_AF=0.7361;AMR_AF=0.7262;AFR_AF=0.9599;EUR_AF=0.7237;SAS_AF=0.8487;AA=A|||;VT=SNP
2	58623994	rs2110634	G	C	100	PASS	AC=1652;AF=0.329872;AN=5008;NS=2504;DP=18646;EAS_AF=0.1389;AMR_AF=0.3357;AFR_AF=0.5703;EUR_AF=0.2535;SAS_AF=0.2761;AA=G|||;VT=SNP
2	58624757	rs7576558	C	T	100	PASS	AC=1762;AF=0.351837;AN=5008;NS=2504;DP=19413;EAS_AF=0.1468;AMR_AF=0.3588;AFR_AF=0.6029;EUR_AF=0.2773;SAS_AF=0.2955;AA=C|||;VT=SNP
2	58627693	rs62140770	G	A	100	PASS	AC=1106;AF=0.220847;AN=5008;NS=2504;DP=16299;EAS_AF=0.3829;AMR_AF=0.1801;AFR_AF=0.1082;EUR_AF=0.167;SAS_AF=0.2904;AA=G|||;VT=SNP
2	58628304	rs4672239	C	T	100	PASS	AC=1882;AF=0.375799;AN=5008;NS=2504;DP=16832;EAS_AF=0.1478;AMR_AF=0.4006;AFR_AF=0.6067;EUR_AF=0.3151;SAS_AF=0.3436;AA=C|||;VT=SNP
2	58628614	rs6713597	A	G	100	PASS	AC=1886;AF=0.376597;AN=5008;NS=2504;DP=18747;EAS_AF=0.1498;AMR_AF=0.402;AFR_AF=0.6074;EUR_AF=0.3151;SAS_AF=0.3436;AA=A|||;VT=SNP
2	58628774	rs6742696	G	A	100	PASS	AC=1884;AF=0.376198;AN=5008;NS=2504;DP=19128;EAS_AF=0.1478;AMR_AF=0.402;AFR_AF=0.6074;EUR_AF=0.3151;SAS_AF=0.3436;AA=G|||;VT=SNP
2	58629493	rs13429883	G	C	100	PASS	AC=1886;AF=0.376597;AN=5008;NS=2504;DP=14605;EAS_AF=0.1488;AMR_AF=0.402;AFR_AF=0.6074;EUR_AF=0.3161;SAS_AF=0.3436;AA=G|||;VT=SNP
2	58629752	rs4444510	G	A	100	PASS	AC=1097;AF=0.21905;AN=5008;NS=2504;DP=18357;EAS_AF=0.379;AMR_AF=0.1801;AFR_AF=0.1082;EUR_AF=0.163;SAS_AF=0.2894;AA=G|||;VT=SNP
2	58631933	rs10490246	G	C	100	PASS	AC=631;AF=0.125998;AN=5008;NS=2504;DP=18457;EAS_AF=0.1746;AMR_AF=0.1441;AFR_AF=0.0265;EUR_AF=0.1203;SAS_AF=0.2035;AA=G|||;VT=SNP
2	58633553	rs2192663	C	T	100	PASS	AC=3149;AF=0.628794;AN=5008;NS=2504;DP=19337;EAS_AF=0.5278;AMR_AF=0.5879;AFR_AF=0.823;EUR_AF=0.4801;SAS_AF=0.6524;AA=T|||;VT=SNP
2	58635361	rs66637216	G	C	100	PASS	AC=760;AF=0.151757;AN=5008;NS=2504;DP=21011;EAS_AF=0.1776;AMR_AF=0.1571;AFR_AF=0.115;EUR_AF=0.1203;SAS_AF=0.2035;AA=G|||;VT=SNP
2	58635684	rs12479300	G	A	100	PASS	AC=2224;AF=0.444089;AN=5008;NS=2504;DP=17751;EAS_AF=0.3482;AMR_AF=0.4251;AFR_AF=0.6006;EUR_AF=0.3588;SAS_AF=0.4325;AA=G|||;VT=SNP
2	58636735	rs7575084	A	T	100	PASS	AC=3130;AF=0.625;AN=5008;NS=2504;DP=19065;EAS_AF=0.5298;AMR_AF=0.5879;AFR_AF=0.8192;EUR_AF=0.4791;SAS_AF=0.637;AA=T|||;VT=SNP
2	58637079	rs11125753	T	A	100	PASS	AC=507;AF=0.101238;AN=5008;NS=2504;DP=18943;EAS_AF=0.0228;AMR_AF=0.196;AFR_AF=0.0469;EUR_AF=0.1431;SAS_AF=0.1452;AA=T|||;VT=SNP
2	58638135	rs11125754	A	C	100	PASS	AC=3154;AF=0.629792;AN=5008;NS=2504;DP=20953;EAS_AF=0.5298;AMR_AF=0.5879;AFR_AF=0.8253;EUR_AF=0.4791;SAS_AF=0.6534;AA=C|||;VT=SNP
2	58638260	rs10173640	G	A	100	PASS	AC=1706;AF=0.340655;AN=5008;NS=2504;DP=18524;EAS_AF=0.1468;AMR_AF=0.3876;AFR_AF=0.4818;EUR_AF=0.3121;SAS_AF=0.3456;AA=G|||;VT=SNP
2	58638382	rs62140771	A	G	100	PASS	AC=1225;AF=0.244609;AN=5008;NS=2504;DP=8608;EAS_AF=0.38;AMR_AF=0.1916;AFR_AF=0.1921;EUR_AF=0.164;SAS_AF=0.2965;AA=A|||;VT=SNP
2	58639078	rs7340335	A	G	100	PASS	AC=3192;AF=0.63738;AN=5008;NS=2504;DP=20227;EAS_AF=0.5298;AMR_AF=0.5893;AFR_AF=0.8525;EUR_AF=0.4791;SAS_AF=0.6544;AA=G|||;VT=SNP
2	58639758	rs57335427	G	C	100	PASS	AC=457;AF=0.091254;AN=5008;NS=2504;DP=19139;EAS_AF=0.2014;AMR_AF=0.0346;AFR_AF=0.0764;EUR_AF=0.0437;SAS_AF=0.0869;AA=G|||;VT=SNP
2	58640222	rs58319294	T	G	100	PASS	AC=1208;AF=0.241214;AN=5008;NS=2504;DP=19985;EAS_AF=0.374;AMR_AF=0.1902;AFR_AF=0.1884;EUR_AF=0.164;SAS_AF=0.2914;AA=T|||;VT=SNP
2	58640580	rs72621521	C	G	100	PASS	AC=630;AF=0.125799;AN=5008;NS=2504;DP=17053;EAS_AF=0.1726;AMR_AF=0.1441;AFR_AF=0.0265;EUR_AF=0.1203;SAS_AF=0.2045;AA=C|||;VT=SNP
2	58640612	rs56866776	G	T	100	PASS	AC=1199;AF=0.239417;AN=5008;NS=2504;DP=17446;EAS_AF=0.374;AMR_AF=0.1859;AFR_AF=0.1838;EUR_AF=0.164;SAS_AF=0.2914;AA=G|||;VT=SNP
2	58640635	rs4671325	G	T	100	PASS	AC=3150;AF=0.628994;AN=5008;NS=2504;DP=17326;EAS_AF=0.5298;AMR_AF=0.5865;AFR_AF=0.823;EUR_AF=0.4791;SAS_AF=0.6534;AA=T|||;VT=SNP
2	58640888	rs6741076	A	G	100	PASS	AC=3062;AF=0.611422;AN=5008;NS=2504;DP=17411;EAS_AF=0.5278;AMR_AF=0.585;AFR_AF=0.7708;EUR_AF=0.4781;SAS_AF=0.638;AA=A|||;VT=SNP
2	58640982	rs111546627	C	T	100	PASS	AC=567;AF=0.113219;AN=5008;NS=2504;DP=14710;EAS_AF=0.1151;AMR_AF=0.1369;AFR_AF=0.0265;EUR_AF=0.1421;SAS_AF=0.182;AA=C|||;VT=SNP
2	58643616	rs34672264	G	A	100	PASS	AC=508;AF=0.101438;AN=5008;NS=2504;DP=17483;EAS_AF=0.0228;AMR_AF=0.1945;AFR_AF=0.0484;EUR_AF=0.1431;SAS_AF=0.1452;AA=G|||;VT=SNP
2	58644160	rs34808046	G	A	100	PASS	AC=1868;AF=0.373003;AN=5008;NS=2504;DP=19703;EAS_AF=0.1825;AMR_AF=0.4741;AFR_AF=0.5303;EUR_AF=0.3131;SAS_AF=0.3466;AA=G|||;VT=SNP
2	58644198	rs6706504	G	T	100	PASS	AC=1203;AF=0.240216;AN=5008;NS=2504;DP=21118;EAS_AF=0.37;AMR_AF=0.1902;AFR_AF=0.1899;EUR_AF=0.163;SAS_AF=0.2894;AA=G|||;VT=SNP
2	58644249	rs35602979	T	C	100	PASS	AC=748;AF=0.149361;AN=5008;NS=2504;DP=22718;EAS_AF=0.2063;AMR_AF=0.1282;AFR_AF=0.0159;EUR_AF=0.2386;SAS_AF=0.1943;AA=T|||;VT=SNP
2	58644447	rs35267016	A	G	100	PASS	AC=631;AF=0.125998;AN=5008;NS=2504;DP=20022;EAS_AF=0.1706;AMR_AF=0.1455;AFR_AF=0.028;EUR_AF=0.1203;SAS_AF=0.2045;AA=A|||;VT=SNP
2	58644669	rs6722302	T	A	100	PASS	AC=1234;AF=0.246406;AN=5008;NS=2504;DP=22725;EAS_AF=0.372;AMR_AF=0.1945;AFR_AF=0.208;EUR_AF=0.165;SAS_AF=0.2894;AA=T|||;VT=SNP
2	58644862	rs62140775	G	A	100	PASS	AC=454;AF=0.090655;AN=5008;NS=2504;DP=20680;EAS_AF=0.2024;AMR_AF=0.0346;AFR_AF=0.0749;EUR_AF=0.0437;SAS_AF=0.0849;AA=G|||;VT=SNP
2	58645598	rs78574936	C	A	100	PASS	AC=629;AF=0.125599;AN=5008;NS=2504;DP=14313;EAS_AF=0.1687;AMR_AF=0.1455;AFR_AF=0.028;EUR_AF=0.1203;SAS_AF=0.2045;AA=C|||;VT=SNP
2	58647169	rs7569608	G	A	100	PASS	AC=1888;AF=0.376997;AN=5008;NS=2504;DP=20113;EAS_AF=0.1815;AMR_AF=0.4769;AFR_AF=0.5446;EUR_AF=0.3121;SAS_AF=0.3476;AA=G|||;VT=SNP
2	58648133	rs12233149	T	C	100	PASS	AC=1258;AF=0.251198;AN=5008;NS=2504;DP=15058;EAS_AF=0.373;AMR_AF=0.2291;AFR_AF=0.2073;EUR_AF=0.165;SAS_AF=0.2894;AA=T|||;VT=SNP
2	58649144	rs7577048	G	T	100	PASS	AC=1856;AF=0.370607;AN=5008;NS=2504;DP=16177;EAS_AF=0.1815;AMR_AF=0.4769;AFR_AF=0.5189;EUR_AF=0.3131;SAS_AF=0.3487;AA=G|||;VT=SNP
2	58650355	rs4672240	G	T	100	PASS	AC=3224;AF=0.64377;AN=5008;NS=2504;DP=18546;EAS_AF=0.5556;AMR_AF=0.6715;AFR_AF=0.8154;EUR_AF=0.4791;SAS_AF=0.6524;AA=T|||;VT=SNP
2	58651948	rs10176211	A	G	100	PASS	AC=3238;AF=0.646565;AN=5008;NS=2504;DP=16978;EAS_AF=0.5546;AMR_AF=0.6715;AFR_AF=0.826;EUR_AF=0.4791;SAS_AF=0.6534;AA=G|||;VT=SNP
2	58652438	rs10179027	A	T	100	PASS	AC=3221;AF=0.643171;AN=5008;NS=2504;DP=20003;EAS_AF=0.5546;AMR_AF=0.6715;AFR_AF=0.8124;EUR_AF=0.4791;SAS_AF=0.6544;AA=T|||;VT=SNP
2	58653071	rs6742908	G	C	100	PASS	AC=1873;AF=0.374002;AN=5008;NS=2504;DP=21261;EAS_AF=0.1806;AMR_AF=0.4755;AFR_AF=0.5333;EUR_AF=0.3141;SAS_AF=0.3476;AA=G|||;VT=SNP
2	58653398	rs4671326	G	T	100	PASS	AC=551;AF=0.110024;AN=5008;NS=2504;DP=17207;EAS_AF=0.0228;AMR_AF=0.1988;AFR_AF=0.0794;EUR_AF=0.1421;SAS_AF=0.1452;AA=G|||;VT=SNP
2	58653580	rs41423548	G	A	100	PASS	AC=453;AF=0.0904553;AN=5008;NS=2504;DP=16456;EAS_AF=0.2024;AMR_AF=0.0346;AFR_AF=0.0756;EUR_AF=0.0437;SAS_AF=0.0828;AA=G|||;VT=SNP
2	58654155	rs7575955	G	A	100	PASS	AC=1851;AF=0.369609;AN=5008;NS=2504;DP=16901;EAS_AF=0.1806;AMR_AF=0.4741;AFR_AF=0.5197;EUR_AF=0.3121;SAS_AF=0.3466;AA=G|||;VT=SNP
2	58654944	rs62140778	G	A	100	PASS	AC=451;AF=0.0900559;AN=5008;NS=2504;DP=16348;EAS_AF=0.2024;AMR_AF=0.0346;AFR_AF=0.0726;EUR_AF=0.0437;SAS_AF=0.0849;AA=G|||;VT=SNP
2	58656604	rs72621522	A	G	100	PASS	AC=618;AF=0.123403;AN=5008;NS=2504;DP=21656;EAS_AF=0.1696;AMR_AF=0.1455;AFR_AF=0.028;EUR_AF=0.1183;SAS_AF=0.1943;AA=A|||;VT=SNP
2	58656718	rs62140779	T	C	100	PASS	AC=1367;AF=0.272963;AN=5008;NS=2504;DP=19703;EAS_AF=0.3185;AMR_AF=0.2017;AFR_AF=0.3328;EUR_AF=0.1918;SAS_AF=0.2791;AA=T|||;VT=SNP
2	58656792	rs6734591	G	A	100	PASS	AC=1127;AF=0.22504;AN=5008;NS=2504;DP=17538;EAS_AF=0.0645;AMR_AF=0.3228;AFR_AF=0.3828;EUR_AF=0.17;SAS_AF=0.1646;AA=G|||;VT=SNP
2	58657369	rs2215941	A	G	100	PASS	AC=3236;AF=0.646166;AN=5008;NS=2504;DP=20696;EAS_AF=0.5546;AMR_AF=0.6729;AFR_AF=0.8222;EUR_AF=0.4811;SAS_AF=0.6534;AA=G|||;VT=SNP
2	58658842	rs62140780	C	T	100	PASS	AC=1184;AF=0.236422;AN=5008;NS=2504;DP=12672;EAS_AF=0.3185;AMR_AF=0.1888;AFR_AF=0.2005;EUR_AF=0.1909;SAS_AF=0.2812;AA=C|||;VT=SNP
2	58659260	rs76869793	A	G	100	PASS	AC=725;AF=0.144768;AN=5008;NS=2504;DP=18487;EAS_AF=0.1151;AMR_AF=0.1542;AFR_AF=0.1248;EUR_AF=0.1471;SAS_AF=0.1933;AA=A|||;VT=SNP
2	58659939	rs72621523	T	C	100	PASS	AC=617;AF=0.123203;AN=5008;NS=2504;DP=20216;EAS_AF=0.1696;AMR_AF=0.1455;AFR_AF=0.028;EUR_AF=0.1183;SAS_AF=0.1933;AA=T|||;VT=SNP
2	58659947	rs78031001	G	A	100	PASS	AC=163;AF=0.0325479;AN=5008;NS=2504;DP=20152;EAS_AF=0.0417;AMR_AF=0.1066;AFR_AF=0.003;EUR_AF=0.0239;SAS_AF=0.0194;AA=G|||;VT=SNP
2	58662069	rs12613228	G	A	100	PASS	AC=617;AF=0.123203;AN=5008;NS=2504;DP=18859;EAS_AF=0.1696;AMR_AF=0.1455;AFR_AF=0.028;EUR_AF=0.1183;SAS_AF=0.1933;AA=G|||;VT=SNP
2	58662766	rs62140781	C	T	100	PASS	AC=1183;AF=0.236222;AN=5008;NS=2504;DP=19280;EAS_AF=0.3175;AMR_AF=0.1902;AFR_AF=0.1982;EUR_AF=0.1909;SAS_AF=0.2832;AA=C|||;VT=SNP
2	58662944	rs72621524	G	C	100	PASS	AC=617;AF=0.123203;AN=5008;NS=2504;DP=18106;EAS_AF=0.1696;AMR_AF=0.1455;AFR_AF=0.028;EUR_AF=0.1183;SAS_AF=0.1933;AA=G|||;VT=SNP
2	58663509	rs66485539	T	C	100	PASS	AC=1372;AF=0.273962;AN=5008;NS=2504;DP=16475;EAS_AF=0.3185;AMR_AF=0.2017;AFR_AF=0.3336;EUR_AF=0.1918;SAS_AF=0.2832;AA=T|||;VT=SNP
2	58664376	rs6759994	T	C	100	PASS	AC=3295;AF=0.657947;AN=5008;NS=2504;DP=20759;EAS_AF=0.5565;AMR_AF=0.6758;AFR_AF=0.8585;EUR_AF=0.4841;SAS_AF=0.6575;AA=C|||;VT=SNP
2	58664988	rs2192661	A	C	100	PASS	AC=1132;AF=0.226038;AN=5008;NS=2504;DP=18172;EAS_AF=0.0645;AMR_AF=0.3228;AFR_AF=0.3843;EUR_AF=0.171;SAS_AF=0.1667;AA=A|||;VT=SNP
2	58665388	rs59002111	T	C	100	PASS	AC=1373;AF=0.274161;AN=5008;NS=2504;DP=15471;EAS_AF=0.3185;AMR_AF=0.2017;AFR_AF=0.3343;EUR_AF=0.1918;SAS_AF=0.2832;AA=C|||;VT=SNP
2	58665620	rs1019283	T	A	100	PASS	AC=1067;AF=0.213059;AN=5008;NS=2504;DP=18498;EAS_AF=0.0645;AMR_AF=0.3199;AFR_AF=0.3374;EUR_AF=0.17;SAS_AF=0.1667;AA=T|||;VT=SNP
2	58665865	rs10176492	T	C	100	PASS	AC=1067;AF=0.213059;AN=5008;NS=2504;DP=17421;EAS_AF=0.0645;AMR_AF=0.3199;AFR_AF=0.3374;EUR_AF=0.17;SAS_AF=0.1667;AA=T|||;VT=SNP
2	58665975	rs10211272	C	A	100	PASS	AC=1097;AF=0.21905;AN=5008;NS=2504;DP=15662;EAS_AF=0.0645;AMR_AF=0.3199;AFR_AF=0.3601;EUR_AF=0.17;SAS_AF=0.1667;AA=C|||;VT=SNP
2	58666249	rs6710618	T	A	100	PASS	AC=1373;AF=0.274161;AN=5008;NS=2504;DP=17042;EAS_AF=0.3185;AMR_AF=0.2017;AFR_AF=0.3343;EUR_AF=0.1918;SAS_AF=0.2832;AA=T|||;VT=SNP
2	58666295	rs11884509	C	G	100	PASS	AC=714;AF=0.142572;AN=5008;NS=2504;DP=17872;EAS_AF=0.1716;AMR_AF=0.1513;AFR_AF=0.0968;EUR_AF=0.1193;SAS_AF=0.1922;AA=C|||;VT=SNP
2	58666521	rs6753024	C	T	100	PASS	AC=1372;AF=0.273962;AN=5008;NS=2504;DP=18467;EAS_AF=0.3185;AMR_AF=0.2003;AFR_AF=0.3343;EUR_AF=0.1918;SAS_AF=0.2832;AA=C|||;VT=SNP
2	58666569	rs10179553	T	C	100	PASS	AC=1108;AF=0.221246;AN=5008;NS=2504;DP=19101;EAS_AF=0.0645;AMR_AF=0.3199;AFR_AF=0.3684;EUR_AF=0.17;SAS_AF=0.1667;AA=T|||;VT=SNP
2	58667149	rs56873970	G	A	100	PASS	AC=713;AF=0.142372;AN=5008;NS=2504;DP=17777;EAS_AF=0.1706;AMR_AF=0.1513;AFR_AF=0.0968;EUR_AF=0.1193;SAS_AF=0.1922;AA=G|||;VT=SNP
2	58668007	rs6757755	C	G	100	PASS	AC=1077;AF=0.215056;AN=5008;NS=2504;DP=17763;EAS_AF=0.0645;AMR_AF=0.3213;AFR_AF=0.3449;EUR_AF=0.17;SAS_AF=0.1656;AA=C|||;VT=SNP
2	58668317	rs57032345	A	G	100	PASS	AC=1376;AF=0.27476;AN=5008;NS=2504;DP=18212;EAS_AF=0.3185;AMR_AF=0.2017;AFR_AF=0.3366;EUR_AF=0.1918;SAS_AF=0.2832;AA=G|||;VT=SNP
2	58668959	rs7570272	T	C	100	PASS	AC=1374;AF=0.274361;AN=5008;NS=2504;DP=15498;EAS_AF=0.3185;AMR_AF=0.2017;AFR_AF=0.3351;EUR_AF=0.1918;SAS_AF=0.2832;AA=C|||;VT=SNP
2	58669297	rs10427214	G	T	100	PASS	AC=1354;AF=0.270367;AN=5008;NS=2504;DP=15260;EAS_AF=0.3185;AMR_AF=0.2017;AFR_AF=0.32;EUR_AF=0.1918;SAS_AF=0.2832;AA=T|||;VT=SNP
2	58669884	rs17049502	A	G	100	PASS	AC=1376;AF=0.27476;AN=5008;NS=2504;DP=19516;EAS_AF=0.3185;AMR_AF=0.2003;AFR_AF=0.3359;EUR_AF=0.1938;SAS_AF=0.2832;AA=A|||;VT=SNP
2	58670813	rs62140783	A	T	100	PASS	AC=456;AF=0.0910543;AN=5008;NS=2504;DP=16059;EAS_AF=0.2034;AMR_AF=0.036;AFR_AF=0.0703;EUR_AF=0.0447;SAS_AF=0.09;AA=A|||;VT=SNP
2	58671226	rs980481	G	T	100	PASS	AC=3261;AF=0.651158;AN=5008;NS=2504;DP=13352;EAS_AF=0.5556;AMR_AF=0.6758;AFR_AF=0.8434;EUR_AF=0.4801;SAS_AF=0.6483;AA=T|||;VT=SNP
2	58672307	rs13010099	T	C	100	PASS	AC=1089;AF=0.217452;AN=5008;NS=2504;DP=15966;EAS_AF=0.0645;AMR_AF=0.3242;AFR_AF=0.3585;EUR_AF=0.168;SAS_AF=0.1595;AA=T|||;VT=SNP
2	58672732	rs2052246	T	C	100	PASS	AC=3261;AF=0.651158;AN=5008;NS=2504;DP=16451;EAS_AF=0.5536;AMR_AF=0.6758;AFR_AF=0.8434;EUR_AF=0.4801;SAS_AF=0.6503;AA=C|||;VT=SNP
2	58673555	rs12990926	A	G	100	PASS	AC=909;AF=0.18151;AN=5008;NS=2504;DP=18102;EAS_AF=0.2123;AMR_AF=0.1369;AFR_AF=0.121;EUR_AF=0.2416;SAS_AF=0.2014;AA=a|||;VT=SNP
2	58674088	rs72621525	A	C	100	PASS	AC=685;AF=0.136781;AN=5008;NS=2504;DP=14787;EAS_AF=0.1726;AMR_AF=0.1484;AFR_AF=0.0756;EUR_AF=0.1193;SAS_AF=0.1922;AA=A|||;VT=SNP
2	58674211	rs7558092	C	A	100	PASS	AC=1374;AF=0.274361;AN=5008;NS=2504;DP=12931;EAS_AF=0.3214;AMR_AF=0.1988;AFR_AF=0.3343;EUR_AF=0.1918;SAS_AF=0.2832;AA=A|||;VT=SNP
2	58674393	rs7558293	C	A	100	PASS	AC=3182;AF=0.635383;AN=5008;NS=2504;DP=13009;EAS_AF=0.5556;AMR_AF=0.6729;AFR_AF=0.7874;EUR_AF=0.4791;SAS_AF=0.6462;AA=A|||;VT=SNP
2	58675275	rs71418493	C	G	100	PASS	AC=503;AF=0.100439;AN=5008;NS=2504;DP=19161;EAS_AF=0.0228;AMR_AF=0.1916;AFR_AF=0.0514;EUR_AF=0.1431;SAS_AF=0.138;AA=C|||;VT=SNP
2	58675328	rs6725760	T	A	100	PASS	AC=1368;AF=0.273163;AN=5008;NS=2504;DP=18772;EAS_AF=0.3214;AMR_AF=0.1988;AFR_AF=0.3298;EUR_AF=0.1918;SAS_AF=0.2832;AA=T|||;VT=SNP
2	58675404	rs56161141	A	G	100	PASS	AC=714;AF=0.142572;AN=5008;NS=2504;DP=18335;EAS_AF=0.1716;AMR_AF=0.1513;AFR_AF=0.0968;EUR_AF=0.1193;SAS_AF=0.1922;AA=A|||;VT=SNP
2	58676243	rs6714756	G	C	100	PASS	AC=1365;AF=0.272564;AN=5008;NS=2504;DP=15543;EAS_AF=0.3214;AMR_AF=0.2003;AFR_AF=0.329;EUR_AF=0.1909;SAS_AF=0.2812;AA=G|||;VT=SNP
2	58676372	rs13024239	A	T	100	PASS	AC=760;AF=0.151757;AN=5008;NS=2504;DP=15423;EAS_AF=0.2123;AMR_AF=0.1268;AFR_AF=0.0159;EUR_AF=0.2406;SAS_AF=0.1994;AA=A|||;VT=SNP
2	58676644	rs6730267	T	C	100	PASS	AC=1064;AF=0.21246;AN=5008;NS=2504;DP=16876;EAS_AF=0.0605;AMR_AF=0.3213;AFR_AF=0.3449;EUR_AF=0.168;SAS_AF=0.1585;AA=T|||;VT=SNP
2	58677349	rs1016756	G	A	100	PASS	AC=681;AF=0.135982;AN=5008;NS=2504;DP=20357;EAS_AF=0.1706;AMR_AF=0.1484;AFR_AF=0.0741;EUR_AF=0.1193;SAS_AF=0.1922;AA=G|||;VT=SNP
2	58680512	rs59856936	C	T	100	PASS	AC=1325;AF=0.264577;AN=5008;NS=2504;DP=15182;EAS_AF=0.3204;AMR_AF=0.196;AFR_AF=0.3033;EUR_AF=0.1899;SAS_AF=0.2802;AA=C|||;VT=SNP
2	58680680	rs13416557	G	T	100	PASS	AC=1715;AF=0.342452;AN=5008;NS=2504;DP=12778;EAS_AF=0.4415;AMR_AF=0.3199;AFR_AF=0.1573;EUR_AF=0.499;SAS_AF=0.3456;AA=G|||;VT=SNP
2	58681120	rs57178144	T	C	100	PASS	AC=686;AF=0.136981;AN=5008;NS=2504;DP=11429;EAS_AF=0.1746;AMR_AF=0.1556;AFR_AF=0.0787;EUR_AF=0.1282;SAS_AF=0.1728;AA=t|||;VT=SNP
2	58681259	rs13393928	A	G	100	PASS	AC=4138;AF=0.826278;AN=5008;NS=2504;DP=14228;EAS_AF=0.9395;AMR_AF=0.683;AFR_AF=0.8018;EUR_AF=0.8221;SAS_AF=0.8487;AA=G|||;VT=SNP
2	58681957	rs2052245	T	C	100	PASS	AC=2604;AF=0.519968;AN=5008;NS=2504;DP=12154;EAS_AF=0.5129;AMR_AF=0.3746;AFR_AF=0.7821;EUR_AF=0.3052;SAS_AF=0.4969;AA=C|||;VT=SNP
2	58682094	rs7588141	G	A	100	PASS	AC=2605;AF=0.520168;AN=5008;NS=2504;DP=16961;EAS_AF=0.5129;AMR_AF=0.3746;AFR_AF=0.7829;EUR_AF=0.3052;SAS_AF=0.4969;AA=A|||;VT=SNP
2	58682880	rs28723503	G	A	100	PASS	AC=2583;AF=0.515775;AN=5008;NS=2504;DP=19242;EAS_AF=0.5129;AMR_AF=0.3718;AFR_AF=0.7821;EUR_AF=0.3062;SAS_AF=0.4765;AA=g|||;VT=SNP
2	58683715	rs62140786	G	T	100	PASS	AC=1145;AF=0.228634;AN=5008;NS=2504;DP=21607;EAS_AF=0.3254;AMR_AF=0.1585;AFR_AF=0.2088;EUR_AF=0.161;SAS_AF=0.2751;AA=G|||;VT=SNP
2	58684939	rs17049508	A	G	100	PASS	AC=770;AF=0.153754;AN=5008;NS=2504;DP=18764;EAS_AF=0.2063;AMR_AF=0.134;AFR_AF=0.0174;EUR_AF=0.2416;SAS_AF=0.2076;AA=A|||;VT=SNP
2	58685318	rs3732138	C	A	100	PASS	AC=741;AF=0.147963;AN=5008;NS=2504;DP=17283;EAS_AF=0.1687;AMR_AF=0.1513;AFR_AF=0.1309;EUR_AF=0.1153;SAS_AF=0.181;AA=C|||;VT=SNP
2	58685657	rs62140788	C	G	100	PASS	AC=1106;AF=0.220847;AN=5008;NS=2504;DP=11471;EAS_AF=0.3274;AMR_AF=0.1643;AFR_AF=0.1657;EUR_AF=0.173;SAS_AF=0.2751;AA=C|||;VT=SNP
2	58686185	rs17049509	C	T	100	PASS	AC=2094;AF=0.418131;AN=5008;NS=2504;DP=16308;EAS_AF=0.495;AMR_AF=0.3184;AFR_AF=0.4796;EUR_AF=0.2763;SAS_AF=0.4724;AA=T|||;VT=SNP
2	58687895	rs17399306	G	A	100	PASS	AC=566;AF=0.113019;AN=5008;NS=2504;DP=21352;EAS_AF=0.1687;AMR_AF=0.1398;AFR_AF=0.0053;EUR_AF=0.1163;SAS_AF=0.1789;AA=G|||;VT=SNP
2	58688083	rs57292735	G	A	100	PASS	AC=824;AF=0.164537;AN=5008;NS=2504;DP=22205;EAS_AF=0.1706;AMR_AF=0.1556;AFR_AF=0.1906;EUR_AF=0.1173;SAS_AF=0.1779;AA=G|||;VT=SNP
2	58688090	rs61432689	C	G	100	PASS	AC=599;AF=0.119609;AN=5008;NS=2504;DP=22180;EAS_AF=0.1687;AMR_AF=0.1441;AFR_AF=0.0295;EUR_AF=0.1163;SAS_AF=0.1769;AA=C|||;VT=SNP
2	58688907	rs2075171	G	A	100	PASS	AC=827;AF=0.165136;AN=5008;NS=2504;DP=22101;EAS_AF=0.2391;AMR_AF=0.183;AFR_AF=0.0386;EUR_AF=0.2644;SAS_AF=0.1452;AA=G|||;VT=SNP
2	58689604	rs56964908	T	C	100	PASS	AC=432;AF=0.086262;AN=5008;NS=2504;DP=15497;EAS_AF=0.0188;AMR_AF=0.0418;AFR_AF=0.2625;EUR_AF=0.0159;SAS_AF=0.0215;AA=T|||;VT=SNP
2	58690167	rs7606002	A	G	100	PASS	AC=1083;AF=0.216254;AN=5008;NS=2504;DP=14278;EAS_AF=0.3214;AMR_AF=0.1542;AFR_AF=0.1679;EUR_AF=0.16;SAS_AF=0.2751;AA=A|||;VT=SNP
2	58690265	rs7579788	C	G	100	PASS	AC=2140;AF=0.427316;AN=5008;NS=2504;DP=15112;EAS_AF=0.4881;AMR_AF=0.3184;AFR_AF=0.5174;EUR_AF=0.2783;SAS_AF=0.4734;AA=G|||;VT=SNP
2	58690295	rs17399334	A	G	100	PASS	AC=743;AF=0.148363;AN=5008;NS=2504;DP=15473;EAS_AF=0.1667;AMR_AF=0.1499;AFR_AF=0.1339;EUR_AF=0.1183;SAS_AF=0.1789;AA=A|||;VT=SNP
2	58690448	rs72813929	G	A	100	PASS	AC=806;AF=0.160942;AN=5008;NS=2504;DP=15207;EAS_AF=0.2401;AMR_AF=0.1816;AFR_AF=0.0234;EUR_AF=0.2644;SAS_AF=0.1442;AA=G|||;VT=SNP
2	58691638	rs13419070	C	T	100	PASS	AC=228;AF=0.0455272;AN=5008;NS=2504;DP=12871;EAS_AF=0.0169;AMR_AF=0.0331;AFR_AF=0.1142;EUR_AF=0.0159;SAS_AF=0.0215;AA=C|||;VT=SNP
2	58691668	rs13419157	C	T	100	PASS	AC=221;AF=0.0441294;AN=5008;NS=2504;DP=13425;EAS_AF=0.0169;AMR_AF=0.0303;AFR_AF=0.1104;EUR_AF=0.0159;SAS_AF=0.0215;AA=C|||;VT=SNP
2	58691817	rs13419270	C	A	100	PASS	AC=221;AF=0.0441294;AN=5008;NS=2504;DP=13647;EAS_AF=0.0169;AMR_AF=0.0303;AFR_AF=0.1104;EUR_AF=0.0159;SAS_AF=0.0215;AA=C|||;VT=SNP
2	58692133	rs6708867	A	G	100	PASS	AC=228;AF=0.0455272;AN=5008;NS=2504;DP=15667;EAS_AF=0.0169;AMR_AF=0.0331;AFR_AF=0.1142;EUR_AF=0.0159;SAS_AF=0.0215;AA=A|||;VT=SNP
2	58692606	rs6545683	C	T	100	PASS	AC=2560;AF=0.511182;AN=5008;NS=2504;DP=11417;EAS_AF=0.503;AMR_AF=0.3588;AFR_AF=0.7746;EUR_AF=0.2932;SAS_AF=0.4959;AA=T|||;VT=SNP
2	58693337	rs13388506	T	G	100	PASS	AC=227;AF=0.0453275;AN=5008;NS=2504;DP=16173;EAS_AF=0.0169;AMR_AF=0.0331;AFR_AF=0.1135;EUR_AF=0.0159;SAS_AF=0.0215;AA=T|||;VT=SNP
2	58693850	rs6742732	G	A	100	PASS	AC=2542;AF=0.507588;AN=5008;NS=2504;DP=15774;EAS_AF=0.4881;AMR_AF=0.3602;AFR_AF=0.7716;EUR_AF=0.2942;SAS_AF=0.4949;AA=A|||;VT=SNP
2	58696996	rs13418402	C	A	100	PASS	AC=4294;AF=0.857428;AN=5008;NS=2504;DP=17876;EAS_AF=0.9524;AMR_AF=0.6945;AFR_AF=0.9191;EUR_AF=0.8022;SAS_AF=0.8487;AA=A|||;VT=SNP
2	58698642	rs17049514	T	C	100	PASS	AC=508;AF=0.101438;AN=5008;NS=2504;DP=20048;EAS_AF=0.119;AMR_AF=0.1066;AFR_AF=0.0121;EUR_AF=0.1113;SAS_AF=0.1902;AA=T|||;VT=SNP
2	58704449	rs6743916	G	A	100	PASS	AC=2105;AF=0.420327;AN=5008;NS=2504;DP=18387;EAS_AF=0.4821;AMR_AF=0.3228;AFR_AF=0.4909;EUR_AF=0.2773;SAS_AF=0.4775;AA=A|||;VT=SNP
2	58705069	rs10174892	T	C	100	PASS	AC=2451;AF=0.489417;AN=5008;NS=2504;DP=14378;EAS_AF=0.505;AMR_AF=0.3617;AFR_AF=0.6853;EUR_AF=0.2952;SAS_AF=0.499;AA=C|||;VT=SNP
2	58705304	rs57901007	C	T	100	PASS	AC=1083;AF=0.216254;AN=5008;NS=2504;DP=11565;EAS_AF=0.3165;AMR_AF=0.1513;AFR_AF=0.1717;EUR_AF=0.16;SAS_AF=0.2771;AA=C|||;VT=SNP
2	58707596	rs62140821	G	A	100	PASS	AC=382;AF=0.076278;AN=5008;NS=2504;DP=17959;EAS_AF=0.1964;AMR_AF=0.0288;AFR_AF=0.0257;EUR_AF=0.0457;SAS_AF=0.0859;AA=G|||;VT=SNP
2	58710262	rs76634407	C	T	100	PASS	AC=105;AF=0.0209665;AN=5008;NS=2504;DP=20706;EAS_AF=0.0169;AMR_AF=0.0274;AFR_AF=0.0242;EUR_AF=0.0159;SAS_AF=0.0215;AA=C|||;VT=SNP
2	58712611	rs6734347	T	G	100	PASS	AC=1997;AF=0.398762;AN=5008;NS=2504;DP=17325;EAS_AF=0.3234;AMR_AF=0.2233;AFR_AF=0.7723;EUR_AF=0.1799;SAS_AF=0.3211;AA=G|||;VT=SNP
2	58712635	rs6734356	T	C	100	PASS	AC=1999;AF=0.399161;AN=5008;NS=2504;DP=17687;EAS_AF=0.3234;AMR_AF=0.2233;AFR_AF=0.7731;EUR_AF=0.1799;SAS_AF=0.3221;AA=C|||;VT=SNP
2	58713430	rs11894830	C	T	100	PASS	AC=1068;AF=0.213259;AN=5008;NS=2504;DP=18638;EAS_AF=0.3006;AMR_AF=0.1513;AFR_AF=0.171;EUR_AF=0.162;SAS_AF=0.2771;AA=C|||;VT=SNP
2	58713616	rs10084331	G	A	100	PASS	AC=1653;AF=0.330072;AN=5008;NS=2504;DP=17852;EAS_AF=0.3194;AMR_AF=0.2017;AFR_AF=0.5287;EUR_AF=0.1779;SAS_AF=0.32;AA=A|||;VT=SNP
2	58714497	rs10198702	A	T	100	PASS	AC=1995;AF=0.398363;AN=5008;NS=2504;DP=20263;EAS_AF=0.3204;AMR_AF=0.2248;AFR_AF=0.7723;EUR_AF=0.1799;SAS_AF=0.3211;AA=T|||;VT=SNP
2	58714498	rs10175353	G	C	100	PASS	AC=1995;AF=0.398363;AN=5008;NS=2504;DP=20289;EAS_AF=0.3204;AMR_AF=0.2248;AFR_AF=0.7723;EUR_AF=0.1799;SAS_AF=0.3211;AA=C|||;VT=SNP
2	58714535	rs66930669	A	G	100	PASS	AC=1410;AF=0.28155;AN=5008;NS=2504;DP=19831;EAS_AF=0.3016;AMR_AF=0.1744;AFR_AF=0.4153;EUR_AF=0.161;SAS_AF=0.2802;AA=A|||;VT=SNP
2	58714600	rs10187786	T	C	100	PASS	AC=1995;AF=0.398363;AN=5008;NS=2504;DP=19459;EAS_AF=0.3204;AMR_AF=0.2248;AFR_AF=0.7723;EUR_AF=0.1789;SAS_AF=0.3221;AA=C|||;VT=SNP
2	58715610	rs6738399	A	G	100	PASS	AC=1476;AF=0.294728;AN=5008;NS=2504;DP=17207;EAS_AF=0.3185;AMR_AF=0.2032;AFR_AF=0.4085;EUR_AF=0.1779;SAS_AF=0.3016;AA=A|||;VT=SNP
2	58718054	rs72813942	C	G	100	PASS	AC=1266;AF=0.252796;AN=5008;NS=2504;DP=17877;EAS_AF=0.3165;AMR_AF=0.1628;AFR_AF=0.3033;EUR_AF=0.161;SAS_AF=0.2771;AA=C|||;VT=SNP
2	58718734	rs57520055	C	T	100	PASS	AC=1366;AF=0.272764;AN=5008;NS=2504;DP=18531;EAS_AF=0.3323;AMR_AF=0.1888;AFR_AF=0.3268;EUR_AF=0.1759;SAS_AF=0.2975;AA=C|||;VT=SNP
2	58719447	rs2215939	T	A	100	PASS	AC=2304;AF=0.460064;AN=5008;NS=2504;DP=14654;EAS_AF=0.4494;AMR_AF=0.5274;AFR_AF=0.2821;EUR_AF=0.6471;SAS_AF=0.4714;AA=T|||;VT=SNP
2	58719448	rs68130012	A	T	100	PASS	AC=1011;AF=0.201877;AN=5008;NS=2504;DP=14664;EAS_AF=0.1895;AMR_AF=0.1888;AFR_AF=0.2632;EUR_AF=0.1342;SAS_AF=0.2106;AA=a|||;VT=SNP
2	58719670	rs77281631	C	G	100	PASS	AC=107;AF=0.0213658;AN=5008;NS=2504;DP=15706;EAS_AF=0.0169;AMR_AF=0.0274;AFR_AF=0.0257;EUR_AF=0.0159;SAS_AF=0.0215;AA=C|||;VT=SNP
2	58720098	rs56709809	C	G	100	PASS	AC=1369;AF=0.273363;AN=5008;NS=2504;DP=13149;EAS_AF=0.3333;AMR_AF=0.1902;AFR_AF=0.3275;EUR_AF=0.1759;SAS_AF=0.2975;AA=C|||;VT=SNP
2	58721235	rs11898834	C	T	100	PASS	AC=1417;AF=0.282947;AN=5008;NS=2504;DP=13223;EAS_AF=0.3304;AMR_AF=0.2003;AFR_AF=0.348;EUR_AF=0.1769;SAS_AF=0.3139;AA=c|||;VT=SNP
2	58721327	rs76485342	G	A	100	PASS	AC=107;AF=0.0213658;AN=5008;NS=2504;DP=13982;EAS_AF=0.0169;AMR_AF=0.0274;AFR_AF=0.0257;EUR_AF=0.0159;SAS_AF=0.0215;AA=G|||;VT=SNP
2	58723459	rs17049520	A	G	100	PASS	AC=318;AF=0.0634984;AN=5008;NS=2504;DP=17846;EAS_AF=0.0169;AMR_AF=0.0389;AFR_AF=0.1785;EUR_AF=0.0169;SAS_AF=0.0215;AA=A|||;VT=SNP
2	58724494	rs67895037	C	T	100	PASS	AC=628;AF=0.125399;AN=5008;NS=2504;DP=19209;EAS_AF=0.1736;AMR_AF=0.1441;AFR_AF=0.0431;EUR_AF=0.1193;SAS_AF=0.18;AA=C|||;VT=SNP
2	58724790	rs17327530	A	T	100	PASS	AC=505;AF=0.100839;AN=5008;NS=2504;DP=19670;EAS_AF=0.1171;AMR_AF=0.1052;AFR_AF=0.0121;EUR_AF=0.1113;SAS_AF=0.1902;AA=A|||;VT=SNP
2	58725063	rs75791662	T	G	100	PASS	AC=113;AF=0.0225639;AN=5008;NS=2504;DP=19931;EAS_AF=0.0169;AMR_AF=0.0274;AFR_AF=0.0303;EUR_AF=0.0159;SAS_AF=0.0215;AA=T|||;VT=SNP
2	58725895	rs111913632	C	T	100	PASS	AC=216;AF=0.043131;AN=5008;NS=2504;DP=12889;EAS_AF=0.0169;AMR_AF=0.0317;AFR_AF=0.1044;EUR_AF=0.0169;SAS_AF=0.0225;AA=C|||;VT=SNP
2	58726019	rs57795315	G	A	100	PASS	AC=703;AF=0.140375;AN=5008;NS=2504;DP=13837;EAS_AF=0.1181;AMR_AF=0.1225;AFR_AF=0.149;EUR_AF=0.1153;SAS_AF=0.1902;AA=G|||;VT=SNP
2	58726873	rs2019198	T	A	100	PASS	AC=1312;AF=0.261981;AN=5008;NS=2504;DP=16284;EAS_AF=0.3165;AMR_AF=0.1671;AFR_AF=0.3215;EUR_AF=0.173;SAS_AF=0.2843;AA=T|||;VT=SNP
2	58727221	rs77580404	C	G	100	PASS	AC=107;AF=0.0213658;AN=5008;NS=2504;DP=17629;EAS_AF=0.0169;AMR_AF=0.0274;AFR_AF=0.0257;EUR_AF=0.0159;SAS_AF=0.0215;AA=C|||;VT=SNP
2	58730311	rs11888764	T	A	100	PASS	AC=1818;AF=0.363019;AN=5008;NS=2504;DP=17731;EAS_AF=0.3075;AMR_AF=0.2161;AFR_AF=0.652;EUR_AF=0.1839;SAS_AF=0.318;AA=A|||;VT=SNP
2	58730644	rs76294819	A	C	100	PASS	AC=709;AF=0.141573;AN=5008;NS=2504;DP=18822;EAS_AF=0.119;AMR_AF=0.1254;AFR_AF=0.1505;EUR_AF=0.1153;SAS_AF=0.1912;AA=A|||;VT=SNP
2	58731025	rs80145190	A	G	100	PASS	AC=322;AF=0.0642971;AN=5008;NS=2504;DP=19161;EAS_AF=0.0169;AMR_AF=0.0389;AFR_AF=0.1823;EUR_AF=0.0159;SAS_AF=0.0215;AA=a|||;VT=SNP
2	58731209	rs56136862	G	A	100	PASS	AC=578;AF=0.115415;AN=5008;NS=2504;DP=18673;EAS_AF=0.1359;AMR_AF=0.1427;AFR_AF=0.0424;EUR_AF=0.1153;SAS_AF=0.1738;AA=G|||;VT=SNP
2	58732831	rs58749016	T	C	100	PASS	AC=1420;AF=0.283546;AN=5008;NS=2504;DP=18915;EAS_AF=0.3185;AMR_AF=0.1758;AFR_AF=0.4077;EUR_AF=0.165;SAS_AF=0.2781;AA=C|||;VT=SNP
2	58733207	rs77766266	C	G	100	PASS	AC=218;AF=0.0435304;AN=5008;NS=2504;DP=16494;EAS_AF=0.0169;AMR_AF=0.0317;AFR_AF=0.1067;EUR_AF=0.0169;SAS_AF=0.0215;AA=C|||;VT=SNP
2	58733377	rs57174143	A	T	100	PASS	AC=378;AF=0.0754792;AN=5008;NS=2504;DP=15634;EAS_AF=0.1984;AMR_AF=0.0288;AFR_AF=0.0197;EUR_AF=0.0477;SAS_AF=0.0859;AA=A|||;VT=SNP
2	58733990	rs67550173	A	G	100	PASS	AC=638;AF=0.127396;AN=5008;NS=2504;DP=17230;EAS_AF=0.1706;AMR_AF=0.1455;AFR_AF=0.0469;EUR_AF=0.1243;SAS_AF=0.182;AA=A|||;VT=SNP
2	58735949	rs61094612	C	T	100	PASS	AC=419;AF=0.0836661;AN=5008;NS=2504;DP=13334;EAS_AF=0.0169;AMR_AF=0.0418;AFR_AF=0.2519;EUR_AF=0.0179;SAS_AF=0.0225;AA=c|||;VT=SNP
2	58736106	rs112456370	G	A	100	PASS	AC=73;AF=0.0145767;AN=5008;NS=2504;DP=15217;EAS_AF=0.0169;AMR_AF=0.0231;AFR_AF=0.003;EUR_AF=0.0149;SAS_AF=0.0215;AA=g|||;VT=SNP
2	58736519	rs55906548	T	C	100	PASS	AC=641;AF=0.127995;AN=5008;NS=2504;DP=21629;EAS_AF=0.1746;AMR_AF=0.1441;AFR_AF=0.0469;EUR_AF=0.1243;SAS_AF=0.182;AA=T|||;VT=SNP
2	58736615	rs55769874	A	G	100	PASS	AC=634;AF=0.126597;AN=5008;NS=2504;DP=19079;EAS_AF=0.1726;AMR_AF=0.1441;AFR_AF=0.0431;EUR_AF=0.1243;SAS_AF=0.182;AA=A|||;VT=SNP
2	58737818	rs62140827	T	C	100	PASS	AC=1031;AF=0.205871;AN=5008;NS=2504;DP=16442;EAS_AF=0.3155;AMR_AF=0.1499;AFR_AF=0.1309;EUR_AF=0.164;SAS_AF=0.2771;AA=T|||;VT=SNP
2	58737900	rs13387871	C	T	100	PASS	AC=1625;AF=0.324481;AN=5008;NS=2504;DP=16623;EAS_AF=0.3313;AMR_AF=0.2017;AFR_AF=0.4955;EUR_AF=0.1829;SAS_AF=0.319;AA=T|||;VT=SNP
2	58739385	rs60703163	G	A	100	PASS	AC=640;AF=0.127796;AN=5008;NS=2504;DP=16519;EAS_AF=0.1161;AMR_AF=0.1153;AFR_AF=0.1067;EUR_AF=0.1153;SAS_AF=0.1902;AA=G|||;VT=SNP
2	58739470	rs13394768	G	A	100	PASS	AC=1725;AF=0.344449;AN=5008;NS=2504;DP=18362;EAS_AF=0.3323;AMR_AF=0.2061;AFR_AF=0.5688;EUR_AF=0.1819;SAS_AF=0.319;AA=A|||;VT=SNP
2	58739719	rs60975403	A	G	100	PASS	AC=385;AF=0.076877;AN=5008;NS=2504;DP=18637;EAS_AF=0.2004;AMR_AF=0.0288;AFR_AF=0.0204;EUR_AF=0.0497;SAS_AF=0.0879;AA=A|||;VT=SNP
2	58739728	rs11125755	C	T	100	PASS	AC=4191;AF=0.836861;AN=5008;NS=2504;DP=18505;EAS_AF=0.745;AMR_AF=0.8184;AFR_AF=0.9766;EUR_AF=0.7396;SAS_AF=0.8558;AA=A|||;VT=SNP
2	58740603	rs6545684	T	G	100	PASS	AC=1839;AF=0.367212;AN=5008;NS=2504;DP=16666;EAS_AF=0.3353;AMR_AF=0.219;AFR_AF=0.6589;EUR_AF=0.1829;SAS_AF=0.3006;AA=T|||;VT=SNP
2	58741875	rs13427532	A	G	100	PASS	AC=2567;AF=0.51258;AN=5008;NS=2504;DP=16942;EAS_AF=0.5079;AMR_AF=0.3617;AFR_AF=0.7602;EUR_AF=0.3052;SAS_AF=0.5031;AA=G|||;VT=SNP
2	58743970	rs77515844	T	G	100	PASS	AC=320;AF=0.0638978;AN=5008;NS=2504;DP=17854;EAS_AF=0.0169;AMR_AF=0.0375;AFR_AF=0.1808;EUR_AF=0.0169;SAS_AF=0.0215;AA=T|||;VT=SNP
2	58744670	rs7557639	C	T	100	PASS	AC=2449;AF=0.489018;AN=5008;NS=2504;DP=12473;EAS_AF=0.5;AMR_AF=0.3516;AFR_AF=0.6861;EUR_AF=0.3012;SAS_AF=0.502;AA=T|||;VT=SNP
2	58745046	rs62140829	G	A	100	PASS	AC=324;AF=0.0646965;AN=5008;NS=2504;DP=17935;EAS_AF=0.1677;AMR_AF=0.0303;AFR_AF=0.003;EUR_AF=0.0477;SAS_AF=0.0838;AA=G|||;VT=SNP
2	58746301	rs77145644	G	T	100	PASS	AC=212;AF=0.0423323;AN=5008;NS=2504;DP=17133;EAS_AF=0.0169;AMR_AF=0.0288;AFR_AF=0.1036;EUR_AF=0.0169;SAS_AF=0.0215;AA=G|||;VT=SNP
2	58750350	rs990504	A	C	100	PASS	AC=802;AF=0.160144;AN=5008;NS=2504;DP=16662;EAS_AF=0.1746;AMR_AF=0.1599;AFR_AF=0.1596;EUR_AF=0.1233;SAS_AF=0.184;AA=A|||;VT=SNP
2	58750526	rs4233971	C	G	100	PASS	AC=1012;AF=0.202077;AN=5008;NS=2504;DP=16222;EAS_AF=0.2421;AMR_AF=0.1888;AFR_AF=0.1785;EUR_AF=0.2614;SAS_AF=0.1411;AA=C|||;VT=SNP
2	58750899	rs4233972	T	C	100	PASS	AC=810;AF=0.161741;AN=5008;NS=2504;DP=17379;EAS_AF=0.256;AMR_AF=0.1758;AFR_AF=0.0234;EUR_AF=0.2594;SAS_AF=0.1411;AA=T|||;VT=SNP
2	58750985	rs4233973	G	A	100	PASS	AC=802;AF=0.160144;AN=5008;NS=2504;DP=18217;EAS_AF=0.248;AMR_AF=0.1758;AFR_AF=0.0234;EUR_AF=0.2594;SAS_AF=0.1411;AA=G|||;VT=SNP
2	58751249	rs13007356	A	G	100	PASS	AC=844;AF=0.16853;AN=5008;NS=2504;DP=17074;EAS_AF=0.256;AMR_AF=0.1772;AFR_AF=0.0484;EUR_AF=0.2594;SAS_AF=0.1411;AA=A|||;VT=SNP
2	58751329	rs72813949	G	A	100	PASS	AC=378;AF=0.0754792;AN=5008;NS=2504;DP=17406;EAS_AF=0.1974;AMR_AF=0.0288;AFR_AF=0.0197;EUR_AF=0.0477;SAS_AF=0.0869;AA=G|||;VT=SNP
2	58753544	rs77434063	A	G	100	PASS	AC=104;AF=0.0207668;AN=5008;NS=2504;DP=13332;EAS_AF=0.0169;AMR_AF=0.0259;AFR_AF=0.0242;EUR_AF=0.0159;SAS_AF=0.0215;AA=A|||;VT=SNP
2	58753745	rs115696528	T	G	100	PASS	AC=99;AF=0.0197684;AN=5008;NS=2504;DP=7471;EAS_AF=0.0169;AMR_AF=0.0231;AFR_AF=0.0219;EUR_AF=0.0159;SAS_AF=0.0215;AA=t|||;VT=SNP
2	58755554	rs75424153	A	C	100	PASS	AC=73;AF=0.0145767;AN=5008;NS=2504;DP=15524;EAS_AF=0.0169;AMR_AF=0.0216;AFR_AF=0.0038;EUR_AF=0.0149;SAS_AF=0.0215;AA=A|||;VT=SNP
2	58756729	rs35609938	T	C	100	PASS	AC=1632;AF=0.325879;AN=5008;NS=2504;DP=16111;EAS_AF=0.4504;AMR_AF=0.3285;AFR_AF=0.0681;EUR_AF=0.5;SAS_AF=0.365;AA=T|||;VT=SNP
2	58759103	rs6744261	C	T	100	PASS	AC=1690;AF=0.33746;AN=5008;NS=2504;DP=20116;EAS_AF=0.38;AMR_AF=0.2882;AFR_AF=0.4455;EUR_AF=0.2823;SAS_AF=0.2393;AA=T|||;VT=SNP
2	58760169	rs6719904	A	T	100	PASS	AC=2599;AF=0.51897;AN=5008;NS=2504;DP=18303;EAS_AF=0.5863;AMR_AF=0.4251;AFR_AF=0.6195;EUR_AF=0.4364;SAS_AF=0.4652;AA=T|||;VT=SNP
2	58760414	rs72813952	C	T	100	PASS	AC=827;AF=0.165136;AN=5008;NS=2504;DP=14048;EAS_AF=0.246;AMR_AF=0.1772;AFR_AF=0.0514;EUR_AF=0.2495;SAS_AF=0.1401;AA=c|||;VT=SNP
2	58760640	rs10490086	T	G	100	PASS	AC=835;AF=0.166733;AN=5008;NS=2504;DP=17289;EAS_AF=0.255;AMR_AF=0.1772;AFR_AF=0.0507;EUR_AF=0.2495;SAS_AF=0.1401;AA=T|||;VT=SNP
2	58760916	rs66705052	T	C	100	PASS	AC=601;AF=0.120008;AN=5008;NS=2504;DP=20492;EAS_AF=0.1706;AMR_AF=0.1081;AFR_AF=0.0431;EUR_AF=0.1223;SAS_AF=0.1779;AA=T|||;VT=SNP
2	58761385	rs10166690	C	G	100	PASS	AC=3374;AF=0.673722;AN=5008;NS=2504;DP=14830;EAS_AF=0.7619;AMR_AF=0.5476;AFR_AF=0.7776;EUR_AF=0.5636;SAS_AF=0.6452;AA=G|||;VT=SNP
2	58761599	rs764975	A	G	100	PASS	AC=2773;AF=0.553714;AN=5008;NS=2504;DP=14443;EAS_AF=0.5933;AMR_AF=0.4438;AFR_AF=0.7451;EUR_AF=0.4414;SAS_AF=0.4479;AA=A|||;VT=SNP
2	58762068	rs764974	A	G	100	PASS	AC=2815;AF=0.562101;AN=5008;NS=2504;DP=15721;EAS_AF=0.5942;AMR_AF=0.4438;AFR_AF=0.7617;EUR_AF=0.4414;SAS_AF=0.4673;AA=G|||;VT=SNP
2	58763239	rs57844305	T	C	100	PASS	AC=2722;AF=0.54353;AN=5008;NS=2504;DP=21445;EAS_AF=0.5952;AMR_AF=0.4366;AFR_AF=0.6959;EUR_AF=0.4374;SAS_AF=0.4693;AA=C|||;VT=SNP
2	58764129	rs2862097	C	G	100	PASS	AC=2708;AF=0.540735;AN=5008;NS=2504;DP=20794;EAS_AF=0.5893;AMR_AF=0.4337;AFR_AF=0.6944;EUR_AF=0.4364;SAS_AF=0.4663;AA=G|||;VT=SNP
2	58765284	rs7569529	A	G	100	PASS	AC=2789;AF=0.556909;AN=5008;NS=2504;DP=18698;EAS_AF=0.5893;AMR_AF=0.4424;AFR_AF=0.7602;EUR_AF=0.4423;SAS_AF=0.4479;AA=A|||;VT=SNP
2	58765789	rs17269091	A	G	100	PASS	AC=609;AF=0.121605;AN=5008;NS=2504;DP=17250;EAS_AF=0.1677;AMR_AF=0.1095;AFR_AF=0.0492;EUR_AF=0.1233;SAS_AF=0.1789;AA=A|||;VT=SNP
2	58766831	rs75494053	A	G	100	PASS	AC=105;AF=0.0209665;AN=5008;NS=2504;DP=16930;EAS_AF=0.0169;AMR_AF=0.0245;AFR_AF=0.0257;EUR_AF=0.0159;SAS_AF=0.0215;AA=A|||;VT=SNP
2	58766888	rs7600706	G	A	100	PASS	AC=2633;AF=0.525759;AN=5008;NS=2504;DP=16500;EAS_AF=0.5863;AMR_AF=0.428;AFR_AF=0.6475;EUR_AF=0.4354;SAS_AF=0.4611;AA=A|||;VT=SNP
2	58767826	rs11896571	A	G	100	PASS	AC=2787;AF=0.55651;AN=5008;NS=2504;DP=17656;EAS_AF=0.5883;AMR_AF=0.4452;AFR_AF=0.7595;EUR_AF=0.4414;SAS_AF=0.4468;AA=A|||;VT=SNP
2	58769042	rs7608397	G	T	100	PASS	AC=2544;AF=0.507987;AN=5008;NS=2504;DP=16148;EAS_AF=0.5843;AMR_AF=0.4236;AFR_AF=0.5847;EUR_AF=0.4364;SAS_AF=0.4591;AA=T|||;VT=SNP
2	58769143	rs78121516	A	G	100	PASS	AC=106;AF=0.0211661;AN=5008;NS=2504;DP=14570;EAS_AF=0.0179;AMR_AF=0.0245;AFR_AF=0.0257;EUR_AF=0.0159;SAS_AF=0.0215;AA=A|||;VT=SNP
2	58769620	rs115501840	A	C	100	PASS	AC=105;AF=0.0209665;AN=5008;NS=2504;DP=12794;EAS_AF=0.0169;AMR_AF=0.0245;AFR_AF=0.0257;EUR_AF=0.0159;SAS_AF=0.0215;AA=A|||;VT=SNP
2	58771512	rs7579941	T	A	100	PASS	AC=2749;AF=0.548922;AN=5008;NS=2504;DP=15739;EAS_AF=0.5853;AMR_AF=0.4395;AFR_AF=0.7413;EUR_AF=0.4354;SAS_AF=0.4458;AA=T|||;VT=SNP
2	58771597	rs77320840	C	T	100	PASS	AC=104;AF=0.0207668;AN=5008;NS=2504;DP=16334;EAS_AF=0.0169;AMR_AF=0.0245;AFR_AF=0.0257;EUR_AF=0.0149;SAS_AF=0.0215;AA=C|||;VT=SNP
2	58771865	rs56188815	T	A	100	PASS	AC=787;AF=0.157149;AN=5008;NS=2504;DP=18179;EAS_AF=0.2044;AMR_AF=0.1455;AFR_AF=0.0174;EUR_AF=0.2396;SAS_AF=0.2209;AA=T|||;VT=SNP
2	58772377	rs10460509	T	A	100	PASS	AC=2770;AF=0.553115;AN=5008;NS=2504;DP=19216;EAS_AF=0.5764;AMR_AF=0.4424;AFR_AF=0.7587;EUR_AF=0.4404;SAS_AF=0.4458;AA=T|||;VT=SNP
2	58772966	rs6545685	C	G	100	PASS	AC=2758;AF=0.550719;AN=5008;NS=2504;DP=22051;EAS_AF=0.5764;AMR_AF=0.4438;AFR_AF=0.7496;EUR_AF=0.4404;SAS_AF=0.4448;AA=C|||;VT=SNP
2	58773479	rs57725878	A	G	100	PASS	AC=509;AF=0.101637;AN=5008;NS=2504;DP=16094;EAS_AF=0.12;AMR_AF=0.1066;AFR_AF=0.0121;EUR_AF=0.1093;SAS_AF=0.1922;AA=A|||;VT=SNP
2	58774054	rs10490087	C	T	100	PASS	AC=439;AF=0.0876597;AN=5008;NS=2504;DP=21354;EAS_AF=0.0169;AMR_AF=0.0432;AFR_AF=0.2663;EUR_AF=0.0169;SAS_AF=0.0235;AA=C|||;VT=SNP
2	58774294	rs75463268	A	G	100	PASS	AC=98;AF=0.0195687;AN=5008;NS=2504;DP=19181;EAS_AF=0.0169;AMR_AF=0.0216;AFR_AF=0.0219;EUR_AF=0.0159;SAS_AF=0.0215;AA=A|||;VT=SNP
2	58775825	rs7561291	C	G	100	PASS	AC=353;AF=0.0704872;AN=5008;NS=2504;DP=15689;EAS_AF=0.0169;AMR_AF=0.0375;AFR_AF=0.205;EUR_AF=0.0169;SAS_AF=0.0225;AA=C|||;VT=SNP
2	58775837	rs7561508	G	A	100	PASS	AC=343;AF=0.0684904;AN=5008;NS=2504;DP=15951;EAS_AF=0.0169;AMR_AF=0.036;AFR_AF=0.1982;EUR_AF=0.0169;SAS_AF=0.0225;AA=G|||;VT=SNP
2	58777027	rs17049535	C	T	100	PASS	AC=697;AF=0.139177;AN=5008;NS=2504;DP=22006;EAS_AF=0.1181;AMR_AF=0.1239;AFR_AF=0.143;EUR_AF=0.1153;SAS_AF=0.1912;AA=c|||;VT=SNP
2	58777169	rs6732504	T	C	100	PASS	AC=2715;AF=0.542133;AN=5008;NS=2504;DP=18491;EAS_AF=0.5893;AMR_AF=0.4395;AFR_AF=0.6914;EUR_AF=0.4453;SAS_AF=0.4642;AA=C|||;VT=SNP
2	58778141	rs111542562	G	A	100	PASS	AC=70;AF=0.0139776;AN=5008;NS=2504;DP=15820;EAS_AF=0.0169;AMR_AF=0.0202;AFR_AF=0.0023;EUR_AF=0.0149;SAS_AF=0.0215;AA=G|||;VT=SNP
2	58779121	rs13411006	C	T	100	PASS	AC=2189;AF=0.437101;AN=5008;NS=2504;DP=14985;EAS_AF=0.5655;AMR_AF=0.3545;AFR_AF=0.4107;EUR_AF=0.4185;SAS_AF=0.4182;AA=T|||;VT=SNP
2	58779404	rs12618801	G	A	100	PASS	AC=630;AF=0.125799;AN=5008;NS=2504;DP=14371;EAS_AF=0.1687;AMR_AF=0.1455;AFR_AF=0.0431;EUR_AF=0.1233;SAS_AF=0.182;AA=G|||;VT=SNP
2	58779689	rs17269098	A	G	100	PASS	AC=644;AF=0.128594;AN=5008;NS=2504;DP=17511;EAS_AF=0.1687;AMR_AF=0.147;AFR_AF=0.0507;EUR_AF=0.1233;SAS_AF=0.1851;AA=A|||;VT=SNP
2	58779894	rs72813967	T	A	100	PASS	AC=1006;AF=0.200879;AN=5008;NS=2504;DP=18869;EAS_AF=0.2381;AMR_AF=0.196;AFR_AF=0.1793;EUR_AF=0.2545;SAS_AF=0.1401;AA=T|||;VT=SNP
2	58779906	rs7576444	C	A	100	PASS	AC=2481;AF=0.495407;AN=5008;NS=2504;DP=18660;EAS_AF=0.5744;AMR_AF=0.3876;AFR_AF=0.5726;EUR_AF=0.4274;SAS_AF=0.456;AA=A|||;VT=SNP
2	58780507	rs57091913	T	C	100	PASS	AC=633;AF=0.126398;AN=5008;NS=2504;DP=18738;EAS_AF=0.1687;AMR_AF=0.1455;AFR_AF=0.0439;EUR_AF=0.1233;SAS_AF=0.184;AA=T|||;VT=SNP
2	58780801	rs10490088	A	G	100	PASS	AC=459;AF=0.0916534;AN=5008;NS=2504;DP=18778;EAS_AF=0.0169;AMR_AF=0.0432;AFR_AF=0.2814;EUR_AF=0.0179;SAS_AF=0.0225;AA=A|||;VT=SNP
2	58781476	rs7422887	C	A	100	PASS	AC=1026;AF=0.204872;AN=5008;NS=2504;DP=16297;EAS_AF=0.25;AMR_AF=0.196;AFR_AF=0.1808;EUR_AF=0.2604;SAS_AF=0.1401;AA=C|||;VT=SNP
2	58781491	rs13432106	T	G	100	PASS	AC=1026;AF=0.204872;AN=5008;NS=2504;DP=16597;EAS_AF=0.25;AMR_AF=0.196;AFR_AF=0.1808;EUR_AF=0.2604;SAS_AF=0.1401;AA=T|||;VT=SNP
2	58782277	rs12053288	C	G	100	PASS	AC=2747;AF=0.548522;AN=5008;NS=2504;DP=17298;EAS_AF=0.5794;AMR_AF=0.4092;AFR_AF=0.7428;EUR_AF=0.4414;SAS_AF=0.4632;AA=G|||;VT=SNP
2	58782707	rs17049545	T	C	100	PASS	AC=362;AF=0.0722843;AN=5008;NS=2504;DP=18451;EAS_AF=0.0188;AMR_AF=0.0375;AFR_AF=0.2095;EUR_AF=0.0179;SAS_AF=0.0225;AA=T|||;VT=SNP
2	58782733	rs17049548	C	T	100	PASS	AC=1074;AF=0.214457;AN=5008;NS=2504;DP=18184;EAS_AF=0.3175;AMR_AF=0.1542;AFR_AF=0.1596;EUR_AF=0.164;SAS_AF=0.2771;AA=C|||;VT=SNP
2	58785543	rs11125757	G	A	100	PASS	AC=2501;AF=0.499401;AN=5008;NS=2504;DP=17310;EAS_AF=0.5744;AMR_AF=0.3862;AFR_AF=0.5787;EUR_AF=0.4354;SAS_AF=0.4611;AA=A|||;VT=SNP
2	58785922	rs17049549	C	T	100	PASS	AC=351;AF=0.0700879;AN=5008;NS=2504;DP=16107;EAS_AF=0.0169;AMR_AF=0.036;AFR_AF=0.2042;EUR_AF=0.0169;SAS_AF=0.0225;AA=c|||;VT=SNP
2	58789730	rs6725231	G	A	100	PASS	AC=3440;AF=0.686901;AN=5008;NS=2504;DP=18333;EAS_AF=0.7421;AMR_AF=0.5476;AFR_AF=0.8442;EUR_AF=0.5646;SAS_AF=0.6421;AA=g|||;VT=SNP
2	58790984	rs17269105	A	G	100	PASS	AC=505;AF=0.100839;AN=5008;NS=2504;DP=15668;EAS_AF=0.119;AMR_AF=0.1052;AFR_AF=0.0083;EUR_AF=0.1123;SAS_AF=0.1922;AA=A|||;VT=SNP
2	58791420	rs10197655	G	A	100	PASS	AC=2686;AF=0.536342;AN=5008;NS=2504;DP=16111;EAS_AF=0.5774;AMR_AF=0.3963;AFR_AF=0.7073;EUR_AF=0.4394;SAS_AF=0.4622;AA=A|||;VT=SNP
2	58792195	rs77048907	G	C	100	PASS	AC=711;AF=0.141973;AN=5008;NS=2504;DP=16104;EAS_AF=0.119;AMR_AF=0.1254;AFR_AF=0.1505;EUR_AF=0.1153;SAS_AF=0.1933;AA=G|||;VT=SNP
2	58792232	rs6736526	C	T	100	PASS	AC=2709;AF=0.540935;AN=5008;NS=2504;DP=15784;EAS_AF=0.5873;AMR_AF=0.4006;AFR_AF=0.711;EUR_AF=0.4423;SAS_AF=0.4642;AA=T|||;VT=SNP
2	58792377	rs929641	A	G	100	PASS	AC=2421;AF=0.483427;AN=5008;NS=2504;DP=16710;EAS_AF=0.5704;AMR_AF=0.3732;AFR_AF=0.5628;EUR_AF=0.4264;SAS_AF=0.4233;AA=A|||;VT=SNP
2	58792791	rs112945192	A	T	100	PASS	AC=98;AF=0.0195687;AN=5008;NS=2504;DP=18377;EAS_AF=0.0169;AMR_AF=0.0216;AFR_AF=0.0219;EUR_AF=0.0159;SAS_AF=0.0215;AA=A|||;VT=SNP
2	58793167	rs62140858	C	T	100	PASS	AC=388;AF=0.077476;AN=5008;NS=2504;DP=18141;EAS_AF=0.2014;AMR_AF=0.0303;AFR_AF=0.0242;EUR_AF=0.0487;SAS_AF=0.0849;AA=C|||;VT=SNP
2	58794524	rs994836	A	G	100	PASS	AC=1066;AF=0.212859;AN=5008;NS=2504;DP=16232;EAS_AF=0.1349;AMR_AF=0.1643;AFR_AF=0.3601;EUR_AF=0.1342;SAS_AF=0.2096;AA=A|||;VT=SNP
2	58794574	rs994835	A	T	100	PASS	AC=1057;AF=0.211062;AN=5008;NS=2504;DP=15601;EAS_AF=0.1349;AMR_AF=0.1628;AFR_AF=0.354;EUR_AF=0.1342;SAS_AF=0.2096;AA=A|||;VT=SNP
2	58794665	rs994834	G	T	100	PASS	AC=3324;AF=0.663738;AN=5008;NS=2504;DP=16526;EAS_AF=0.745;AMR_AF=0.5447;AFR_AF=0.77;EUR_AF=0.5547;SAS_AF=0.6329;AA=T|||;VT=SNP
2	58794877	rs11895326	G	A	100	PASS	AC=2612;AF=0.521565;AN=5008;NS=2504;DP=15989;EAS_AF=0.5645;AMR_AF=0.3862;AFR_AF=0.6717;EUR_AF=0.4384;SAS_AF=0.456;AA=A|||;VT=SNP
2	58795436	rs933525	A	G	100	PASS	AC=4308;AF=0.860224;AN=5008;NS=2504;DP=17453;EAS_AF=0.9524;AMR_AF=0.7017;AFR_AF=0.9221;EUR_AF=0.8032;SAS_AF=0.8528;AA=G|||;VT=SNP
2	58795962	rs12997900	A	G	100	PASS	AC=867;AF=0.173123;AN=5008;NS=2504;DP=17892;EAS_AF=0.2123;AMR_AF=0.1556;AFR_AF=0.0651;EUR_AF=0.2445;SAS_AF=0.2178;AA=A|||;VT=SNP
2	58797634	rs6736025	G	T	100	PASS	AC=2569;AF=0.512979;AN=5008;NS=2504;DP=19268;EAS_AF=0.5823;AMR_AF=0.3876;AFR_AF=0.6203;EUR_AF=0.4433;SAS_AF=0.4571;AA=T|||;VT=SNP
2	58798720	rs7589421	G	A	100	PASS	AC=291;AF=0.058107;AN=5008;NS=2504;DP=17748;EAS_AF=0.1349;AMR_AF=0.0476;AFR_AF=0.0038;EUR_AF=0.0487;SAS_AF=0.0695;AA=G|||;VT=SNP
2	58798784	rs6740269	G	C	100	PASS	AC=381;AF=0.0760783;AN=5008;NS=2504;DP=17558;EAS_AF=0.0169;AMR_AF=0.0375;AFR_AF=0.211;EUR_AF=0.0179;SAS_AF=0.0419;AA=G|||;VT=SNP
2	58799302	rs12616350	A	G	100	PASS	AC=772;AF=0.154153;AN=5008;NS=2504;DP=16702;EAS_AF=0.1657;AMR_AF=0.1542;AFR_AF=0.1498;EUR_AF=0.1203;SAS_AF=0.183;AA=A|||;VT=SNP
2	58800567	rs61140557	C	T	100	PASS	AC=355;AF=0.0708866;AN=5008;NS=2504;DP=14395;EAS_AF=0.1984;AMR_AF=0.0288;AFR_AF=0.0015;EUR_AF=0.0487;SAS_AF=0.0859;AA=C|||;VT=SNP
2	58800912	rs7596862	C	T	100	PASS	AC=1464;AF=0.292332;AN=5008;NS=2504;DP=15164;EAS_AF=0.4524;AMR_AF=0.2277;AFR_AF=0.2383;EUR_AF=0.3101;SAS_AF=0.228;AA=-|||;VT=SNP
2	58801543	rs6545686	G	A	100	PASS	AC=1456;AF=0.290735;AN=5008;NS=2504;DP=19513;EAS_AF=0.4425;AMR_AF=0.2305;AFR_AF=0.2383;EUR_AF=0.3101;SAS_AF=0.228;AA=G|||;VT=SNP
2	58801547	rs57397978	A	G	100	PASS	AC=1214;AF=0.242412;AN=5008;NS=2504;DP=19619;EAS_AF=0.1349;AMR_AF=0.17;AFR_AF=0.4561;EUR_AF=0.1332;SAS_AF=0.228;AA=A|||;VT=SNP
2	58802370	rs17039689	C	A	100	PASS	AC=798;AF=0.159345;AN=5008;NS=2504;DP=18762;EAS_AF=0.2401;AMR_AF=0.1801;AFR_AF=0.025;EUR_AF=0.2565;SAS_AF=0.1431;AA=C|||;VT=SNP
2	58802507	rs7565001	T	C	100	PASS	AC=2801;AF=0.559305;AN=5008;NS=2504;DP=18247;EAS_AF=0.5883;AMR_AF=0.4078;AFR_AF=0.7806;EUR_AF=0.4433;SAS_AF=0.4571;AA=C|||;VT=SNP
2	58803489	rs73942379	C	T	100	PASS	AC=358;AF=0.0714856;AN=5008;NS=2504;DP=18303;EAS_AF=0.0169;AMR_AF=0.0389;AFR_AF=0.2088;EUR_AF=0.0169;SAS_AF=0.0215;AA=C|||;VT=SNP
2	58804650	rs6742669	C	A	100	PASS	AC=1431;AF=0.285743;AN=5008;NS=2504;DP=16242;EAS_AF=0.4415;AMR_AF=0.2291;AFR_AF=0.2216;EUR_AF=0.3091;SAS_AF=0.228;AA=A|||;VT=SNP
2	58805945	rs6718563	A	C	100	PASS	AC=2689;AF=0.536941;AN=5008;NS=2504;DP=16954;EAS_AF=0.5804;AMR_AF=0.4006;AFR_AF=0.705;EUR_AF=0.4443;SAS_AF=0.4571;AA=C|||;VT=SNP
2	58806076	rs6750316	G	T	100	PASS	AC=1524;AF=0.304313;AN=5008;NS=2504;DP=18208;EAS_AF=0.4425;AMR_AF=0.2334;AFR_AF=0.289;EUR_AF=0.3082;SAS_AF=0.229;AA=C|||;VT=SNP
2	58806634	rs74803170	C	T	100	PASS	AC=1098;AF=0.219249;AN=5008;NS=2504;DP=20070;EAS_AF=0.1349;AMR_AF=0.1599;AFR_AF=0.3926;EUR_AF=0.1163;SAS_AF=0.2198;AA=C|||;VT=SNP
2	58807312	rs61248173	A	G	100	PASS	AC=1066;AF=0.212859;AN=5008;NS=2504;DP=18411;EAS_AF=0.1359;AMR_AF=0.1628;AFR_AF=0.3608;EUR_AF=0.1322;SAS_AF=0.2106;AA=A|||;VT=SNP
2	58807334	rs60893550	C	G	100	PASS	AC=617;AF=0.123203;AN=5008;NS=2504;DP=18497;EAS_AF=0.1657;AMR_AF=0.1455;AFR_AF=0.0424;EUR_AF=0.1173;SAS_AF=0.1789;AA=C|||;VT=SNP
2	58807544	rs6712660	T	C	100	PASS	AC=1062;AF=0.212061;AN=5008;NS=2504;DP=18261;EAS_AF=0.1349;AMR_AF=0.1599;AFR_AF=0.3608;EUR_AF=0.1312;SAS_AF=0.2106;AA=T|||;VT=SNP
2	58808061	rs11891209	T	G	100	PASS	AC=707;AF=0.141174;AN=5008;NS=2504;DP=17779;EAS_AF=0.1181;AMR_AF=0.1254;AFR_AF=0.152;EUR_AF=0.1163;SAS_AF=0.1871;AA=T|||;VT=SNP
2	58808428	rs72813977	C	T	100	PASS	AC=841;AF=0.167931;AN=5008;NS=2504;DP=16618;EAS_AF=0.2411;AMR_AF=0.1816;AFR_AF=0.0545;EUR_AF=0.2584;SAS_AF=0.1431;AA=C|||;VT=SNP
2	58809314	rs62140859	A	G	100	PASS	AC=359;AF=0.0716853;AN=5008;NS=2504;DP=19671;EAS_AF=0.1994;AMR_AF=0.0288;AFR_AF=0.0015;EUR_AF=0.0507;SAS_AF=0.0869;AA=A|||;VT=SNP
2	58811748	rs13022972	A	G	100	PASS	AC=2358;AF=0.470847;AN=5008;NS=2504;DP=7876;EAS_AF=0.4385;AMR_AF=0.379;AFR_AF=0.6097;EUR_AF=0.4016;SAS_AF=0.453;AA=G|||;VT=SNP
2	58814881	rs61477967	A	C	100	PASS	AC=596;AF=0.11901;AN=5008;NS=2504;DP=18194;EAS_AF=0.1687;AMR_AF=0.1427;AFR_AF=0.0212;EUR_AF=0.1193;SAS_AF=0.183;AA=A|||;VT=SNP
2	58816349	rs7589935	A	G	100	PASS	AC=856;AF=0.170927;AN=5008;NS=2504;DP=18815;EAS_AF=0.254;AMR_AF=0.183;AFR_AF=0.0545;EUR_AF=0.2594;SAS_AF=0.1431;AA=A|||;VT=SNP
2	58817445	rs6744844	A	G	100	PASS	AC=2586;AF=0.516374;AN=5008;NS=2504;DP=16214;EAS_AF=0.5853;AMR_AF=0.3977;AFR_AF=0.6248;EUR_AF=0.4433;SAS_AF=0.4581;AA=G|||;VT=SNP
2	58818401	rs62142261	C	G	100	PASS	AC=379;AF=0.0756789;AN=5008;NS=2504;DP=20113;EAS_AF=0.1974;AMR_AF=0.0303;AFR_AF=0.0182;EUR_AF=0.0497;SAS_AF=0.0869;AA=C|||;VT=SNP
2	58818470	rs7571367	G	C	100	PASS	AC=1596;AF=0.31869;AN=5008;NS=2504;DP=18754;EAS_AF=0.4484;AMR_AF=0.2392;AFR_AF=0.3321;EUR_AF=0.3111;SAS_AF=0.2311;AA=C|||;VT=SNP
2	58819609	rs12992104	C	T	100	PASS	AC=1090;AF=0.217652;AN=5008;NS=2504;DP=18639;EAS_AF=0.3363;AMR_AF=0.1628;AFR_AF=0.1815;EUR_AF=0.2227;SAS_AF=0.1779;AA=C|||;VT=SNP
2	58819610	rs13410793	G	C	100	PASS	AC=986;AF=0.196885;AN=5008;NS=2504;DP=18455;EAS_AF=0.2599;AMR_AF=0.1657;AFR_AF=0.1921;EUR_AF=0.2177;SAS_AF=0.1391;AA=C|||;VT=SNP
2	58820417	rs2902140	C	T	100	PASS	AC=968;AF=0.193291;AN=5008;NS=2504;DP=18458;EAS_AF=0.3373;AMR_AF=0.1527;AFR_AF=0.0908;EUR_AF=0.2097;SAS_AF=0.1953;AA=C|||;VT=SNP
2	58820660	rs12999638	G	A	100	PASS	AC=1232;AF=0.246006;AN=5008;NS=2504;DP=20057;EAS_AF=0.3492;AMR_AF=0.1686;AFR_AF=0.2716;EUR_AF=0.2097;SAS_AF=0.1973;AA=G|||;VT=SNP
2	58820737	rs12999803	G	A	100	PASS	AC=981;AF=0.195887;AN=5008;NS=2504;DP=18746;EAS_AF=0.3492;AMR_AF=0.1527;AFR_AF=0.0908;EUR_AF=0.2097;SAS_AF=0.1963;AA=G|||;VT=SNP
2	58822464	rs75900689	A	G	100	PASS	AC=941;AF=0.187899;AN=5008;NS=2504;DP=15989;EAS_AF=0.1498;AMR_AF=0.1556;AFR_AF=0.2504;EUR_AF=0.1332;SAS_AF=0.2219;AA=A|||;VT=SNP
2	58823071	rs12053355	C	T	100	PASS	AC=3105;AF=0.620008;AN=5008;NS=2504;DP=19487;EAS_AF=0.754;AMR_AF=0.4971;AFR_AF=0.6354;EUR_AF=0.5845;SAS_AF=0.5849;AA=T|||;VT=SNP
2	58823770	rs7604277	T	C	100	PASS	AC=1867;AF=0.372804;AN=5008;NS=2504;DP=18741;EAS_AF=0.4067;AMR_AF=0.3256;AFR_AF=0.3729;EUR_AF=0.3777;SAS_AF=0.3661;AA=T|||;VT=SNP
2	58824027	rs17049573	A	G	100	PASS	AC=789;AF=0.157548;AN=5008;NS=2504;DP=19065;EAS_AF=0.246;AMR_AF=0.1643;AFR_AF=0.0318;EUR_AF=0.2425;SAS_AF=0.1442;AA=A|||;VT=SNP
2	58824397	rs72813979	G	A	100	PASS	AC=1118;AF=0.223243;AN=5008;NS=2504;DP=19988;EAS_AF=0.2599;AMR_AF=0.1974;AFR_AF=0.2042;EUR_AF=0.2594;SAS_AF=0.1922;AA=A|||;VT=SNP
2	58824738	rs6723710	C	A	100	PASS	AC=2826;AF=0.564297;AN=5008;NS=2504;DP=19083;EAS_AF=0.7371;AMR_AF=0.4611;AFR_AF=0.5015;EUR_AF=0.5706;SAS_AF=0.5378;AA=C|||;VT=SNP
2	58824855	rs6752304	A	G	100	PASS	AC=3190;AF=0.636981;AN=5008;NS=2504;DP=17831;EAS_AF=0.7579;AMR_AF=0.5;AFR_AF=0.6921;EUR_AF=0.5885;SAS_AF=0.5849;AA=G|||;VT=SNP
2	58824981	rs12713385	G	C	100	PASS	AC=1987;AF=0.396765;AN=5008;NS=2504;DP=16523;EAS_AF=0.4861;AMR_AF=0.2954;AFR_AF=0.4365;EUR_AF=0.328;SAS_AF=0.3937;AA=G|||;VT=SNP
2	58825126	rs17049575	C	G	100	PASS	AC=842;AF=0.168131;AN=5008;NS=2504;DP=17971;EAS_AF=0.1329;AMR_AF=0.134;AFR_AF=0.2345;EUR_AF=0.1163;SAS_AF=0.1922;AA=C|||;VT=SNP
2	58825311	rs7577494	C	A	100	PASS	AC=3993;AF=0.797324;AN=5008;NS=2504;DP=17363;EAS_AF=0.9077;AMR_AF=0.6556;AFR_AF=0.8487;EUR_AF=0.7266;SAS_AF=0.7873;AA=A|||;VT=SNP
2	58825339	rs12996947	G	C	100	PASS	AC=282;AF=0.0563099;AN=5008;NS=2504;DP=17262;EAS_AF=0.1438;AMR_AF=0.0447;AFR_AF=0.003;EUR_AF=0.0437;SAS_AF=0.0593;AA=G|||;VT=SNP
2	58825571	rs7577794	C	T	100	PASS	AC=182;AF=0.0363419;AN=5008;NS=2504;DP=16920;EAS_AF=0.0169;AMR_AF=0.0274;AFR_AF=0.0772;EUR_AF=0.0159;SAS_AF=0.0286;AA=C|||;VT=SNP
2	58826059	rs111397300	C	T	100	PASS	AC=719;AF=0.14357;AN=5008;NS=2504;DP=17281;EAS_AF=0.131;AMR_AF=0.1239;AFR_AF=0.1483;EUR_AF=0.1173;SAS_AF=0.1912;AA=C|||;VT=SNP
2	58826238	rs7595056	T	C	100	PASS	AC=1124;AF=0.224441;AN=5008;NS=2504;DP=20583;EAS_AF=0.2688;AMR_AF=0.1974;AFR_AF=0.202;EUR_AF=0.2604;SAS_AF=0.1912;AA=C|||;VT=SNP
2	58826494	rs6760072	A	G	100	PASS	AC=833;AF=0.166334;AN=5008;NS=2504;DP=20597;EAS_AF=0.256;AMR_AF=0.1643;AFR_AF=0.0575;EUR_AF=0.2425;SAS_AF=0.1442;AA=A|||;VT=SNP
2	58826638	rs7607950	A	G	100	PASS	AC=2008;AF=0.400958;AN=5008;NS=2504;DP=20545;EAS_AF=0.4871;AMR_AF=0.2983;AFR_AF=0.447;EUR_AF=0.332;SAS_AF=0.3937;AA=A|||;VT=SNP
2	58826652	rs6545688	C	G	100	PASS	AC=898;AF=0.179313;AN=5008;NS=2504;DP=20191;EAS_AF=0.253;AMR_AF=0.1686;AFR_AF=0.1059;EUR_AF=0.2435;SAS_AF=0.1442;AA=C|||;VT=SNP
2	58826924	rs74408522	G	A	100	PASS	AC=181;AF=0.0361422;AN=5008;NS=2504;DP=19742;EAS_AF=0.0169;AMR_AF=0.0274;AFR_AF=0.0764;EUR_AF=0.0159;SAS_AF=0.0286;AA=G|||;VT=SNP
2	58827154	rs13010324	C	T	100	PASS	AC=999;AF=0.199481;AN=5008;NS=2504;DP=19101;EAS_AF=0.3532;AMR_AF=0.1571;AFR_AF=0.0923;EUR_AF=0.2137;SAS_AF=0.2014;AA=C|||;VT=SNP
2	58827428	rs1012545	C	G	100	PASS	AC=3348;AF=0.66853;AN=5008;NS=2504;DP=17945;EAS_AF=0.754;AMR_AF=0.5058;AFR_AF=0.8101;EUR_AF=0.5924;SAS_AF=0.5828;AA=G|||;VT=SNP
2	58828049	rs57438706	G	A	100	PASS	AC=295;AF=0.0589058;AN=5008;NS=2504;DP=15093;EAS_AF=0.1954;AMR_AF=0.0245;AFR_AF=0.0015;EUR_AF=0.0417;SAS_AF=0.0378;AA=G|||;VT=SNP
2	58828331	rs17049584	G	C	100	PASS	AC=731;AF=0.145966;AN=5008;NS=2504;DP=20568;EAS_AF=0.1329;AMR_AF=0.1254;AFR_AF=0.1543;EUR_AF=0.1183;SAS_AF=0.1912;AA=G|||;VT=SNP
2	58828404	rs17049585	G	A	100	PASS	AC=884;AF=0.176518;AN=5008;NS=2504;DP=19345;EAS_AF=0.2401;AMR_AF=0.1671;AFR_AF=0.1059;EUR_AF=0.2435;SAS_AF=0.1442;AA=G|||;VT=SNP
2	58828431	rs12612428	T	C	100	PASS	AC=652;AF=0.130192;AN=5008;NS=2504;DP=18620;EAS_AF=0.1567;AMR_AF=0.1513;AFR_AF=0.0408;EUR_AF=0.1352;SAS_AF=0.2035;AA=T|||;VT=SNP
2	58828603	rs17049586	G	A	100	PASS	AC=883;AF=0.176318;AN=5008;NS=2504;DP=17070;EAS_AF=0.2401;AMR_AF=0.1671;AFR_AF=0.1051;EUR_AF=0.2435;SAS_AF=0.1442;AA=G|||;VT=SNP
2	58828927	rs7589338	C	T	100	PASS	AC=198;AF=0.0395367;AN=5008;NS=2504;DP=14743;EAS_AF=0.0169;AMR_AF=0.0259;AFR_AF=0.0772;EUR_AF=0.0159;SAS_AF=0.046;AA=C|||;VT=SNP
2	58829345	rs6743555	G	T	100	PASS	AC=1084;AF=0.216454;AN=5008;NS=2504;DP=16695;EAS_AF=0.2579;AMR_AF=0.196;AFR_AF=0.1831;EUR_AF=0.2584;SAS_AF=0.1902;AA=T|||;VT=SNP
2	58830187	rs77766559	G	C	100	PASS	AC=95;AF=0.0189696;AN=5008;NS=2504;DP=19347;EAS_AF=0.0169;AMR_AF=0.0216;AFR_AF=0.0151;EUR_AF=0.0149;SAS_AF=0.0286;AA=G|||;VT=SNP
2	58830445	rs7569678	A	G	100	PASS	AC=3155;AF=0.629992;AN=5008;NS=2504;DP=18612;EAS_AF=0.7589;AMR_AF=0.4986;AFR_AF=0.6573;EUR_AF=0.5924;SAS_AF=0.592;AA=G|||;VT=SNP
2	58831211	rs17049587	C	A	100	PASS	AC=1072;AF=0.214058;AN=5008;NS=2504;DP=19777;EAS_AF=0.2569;AMR_AF=0.1902;AFR_AF=0.1831;EUR_AF=0.2545;SAS_AF=0.1871;AA=C|||;VT=SNP
2	58831764	rs72813982	G	A	100	PASS	AC=1072;AF=0.214058;AN=5008;NS=2504;DP=17385;EAS_AF=0.256;AMR_AF=0.1902;AFR_AF=0.1831;EUR_AF=0.2555;SAS_AF=0.1871;AA=A|||;VT=SNP
2	58832078	rs75895759	C	T	100	PASS	AC=909;AF=0.18151;AN=5008;NS=2504;DP=15359;EAS_AF=0.253;AMR_AF=0.1729;AFR_AF=0.1074;EUR_AF=0.2475;SAS_AF=0.1462;AA=C|||;VT=SNP
2	58832407	rs17269126	A	G	100	PASS	AC=522;AF=0.104233;AN=5008;NS=2504;DP=20737;EAS_AF=0.1339;AMR_AF=0.1066;AFR_AF=0.0083;EUR_AF=0.1133;SAS_AF=0.1922;AA=A|||;VT=SNP
2	58832467	rs12469198	T	C	100	PASS	AC=1067;AF=0.213059;AN=5008;NS=2504;DP=20833;EAS_AF=0.2708;AMR_AF=0.1916;AFR_AF=0.1611;EUR_AF=0.2594;SAS_AF=0.1912;AA=T|||;VT=SNP
2	58832477	rs12464991	C	T	100	PASS	AC=1097;AF=0.21905;AN=5008;NS=2504;DP=20726;EAS_AF=0.2708;AMR_AF=0.196;AFR_AF=0.1831;EUR_AF=0.2594;SAS_AF=0.1892;AA=T|||;VT=SNP
2	58832708	rs6727462	A	G	100	PASS	AC=3325;AF=0.663938;AN=5008;NS=2504;DP=18831;EAS_AF=0.756;AMR_AF=0.5043;AFR_AF=0.7927;EUR_AF=0.5915;SAS_AF=0.5828;AA=G|||;VT=SNP
2	58832907	rs12612876	G	A	100	PASS	AC=275;AF=0.0549121;AN=5008;NS=2504;DP=18354;EAS_AF=0.1359;AMR_AF=0.0461;AFR_AF=0.003;EUR_AF=0.0437;SAS_AF=0.0593;AA=G|||;VT=SNP
2	58833213	rs6759720	G	A	100	PASS	AC=1097;AF=0.21905;AN=5008;NS=2504;DP=17175;EAS_AF=0.2698;AMR_AF=0.196;AFR_AF=0.1831;EUR_AF=0.2604;SAS_AF=0.1892;AA=A|||;VT=SNP
2	58833478	rs6717881	T	G	100	PASS	AC=841;AF=0.167931;AN=5008;NS=2504;DP=17199;EAS_AF=0.253;AMR_AF=0.1686;AFR_AF=0.059;EUR_AF=0.2475;SAS_AF=0.1452;AA=T|||;VT=SNP
2	58833493	rs6731302	A	G	100	PASS	AC=3363;AF=0.671526;AN=5008;NS=2504;DP=16744;EAS_AF=0.7569;AMR_AF=0.5303;AFR_AF=0.7943;EUR_AF=0.5954;SAS_AF=0.5961;AA=G|||;VT=SNP
2	58833651	rs11887255	C	T	100	PASS	AC=1096;AF=0.21885;AN=5008;NS=2504;DP=17027;EAS_AF=0.2679;AMR_AF=0.196;AFR_AF=0.1831;EUR_AF=0.2604;SAS_AF=0.1902;AA=C|||;VT=SNP
2	58833677	rs76974998	A	G	100	PASS	AC=189;AF=0.0377396;AN=5008;NS=2504;DP=18733;EAS_AF=0.0159;AMR_AF=0.0202;AFR_AF=0.0908;EUR_AF=0.0129;SAS_AF=0.0266;AA=A|||;VT=SNP
2	58834185	rs6545689	A	G	100	PASS	AC=963;AF=0.192292;AN=5008;NS=2504;DP=17804;EAS_AF=0.256;AMR_AF=0.1772;AFR_AF=0.1203;EUR_AF=0.2525;SAS_AF=0.1728;AA=G|||;VT=SNP
2	58834243	rs6545690	T	C	100	PASS	AC=963;AF=0.192292;AN=5008;NS=2504;DP=18113;EAS_AF=0.2569;AMR_AF=0.1758;AFR_AF=0.1263;EUR_AF=0.2515;SAS_AF=0.1656;AA=C|||;VT=SNP
2	58834290	rs6545691	A	G	100	PASS	AC=919;AF=0.183506;AN=5008;NS=2504;DP=17560;EAS_AF=0.256;AMR_AF=0.1758;AFR_AF=0.1074;EUR_AF=0.2515;SAS_AF=0.1472;AA=A|||;VT=SNP
2	58834294	rs6545692	G	T	100	PASS	AC=937;AF=0.187101;AN=5008;NS=2504;DP=17461;EAS_AF=0.255;AMR_AF=0.1758;AFR_AF=0.1082;EUR_AF=0.2515;SAS_AF=0.1656;AA=T|||;VT=SNP
2	58834988	rs11125758	C	T	100	PASS	AC=1005;AF=0.200679;AN=5008;NS=2504;DP=8552;EAS_AF=0.2708;AMR_AF=0.183;AFR_AF=0.1233;EUR_AF=0.2555;SAS_AF=0.1892;AA=T|||;VT=SNP
2	58835036	rs7592292	G	C	100	PASS	AC=1004;AF=0.200479;AN=5008;NS=2504;DP=16229;EAS_AF=0.2708;AMR_AF=0.183;AFR_AF=0.1233;EUR_AF=0.2545;SAS_AF=0.1892;AA=C|||;VT=SNP
2	58835063	rs67604407	C	T	100	PASS	AC=351;AF=0.0700879;AN=5008;NS=2504;DP=17706;EAS_AF=0.0228;AMR_AF=0.0793;AFR_AF=0.0613;EUR_AF=0.1252;SAS_AF=0.0675;AA=C|||;VT=SNP
2	58835135	rs112681844	A	C	100	PASS	AC=85;AF=0.0169728;AN=5008;NS=2504;DP=17398;EAS_AF=0.0159;AMR_AF=0.0173;AFR_AF=0.0151;EUR_AF=0.0109;SAS_AF=0.0266;AA=A|||;VT=SNP
2	58835247	rs76054445	A	G	100	PASS	AC=86;AF=0.0171725;AN=5008;NS=2504;DP=18380;EAS_AF=0.0159;AMR_AF=0.0173;AFR_AF=0.0151;EUR_AF=0.0109;SAS_AF=0.0276;AA=A|||;VT=SNP
2	58837155	rs78206614	T	C	100	PASS	AC=86;AF=0.0171725;AN=5008;NS=2504;DP=19828;EAS_AF=0.0159;AMR_AF=0.0173;AFR_AF=0.0151;EUR_AF=0.0109;SAS_AF=0.0276;AA=T|||;VT=SNP
2	58837280	rs77226661	A	G	100	PASS	AC=86;AF=0.0171725;AN=5008;NS=2504;DP=18769;EAS_AF=0.0159;AMR_AF=0.0173;AFR_AF=0.0151;EUR_AF=0.0109;SAS_AF=0.0276;AA=A|||;VT=SNP
2	58837521	rs12052329	C	T	100	PASS	AC=836;AF=0.166933;AN=5008;NS=2504;DP=19331;EAS_AF=0.253;AMR_AF=0.1628;AFR_AF=0.0582;EUR_AF=0.2455;SAS_AF=0.1472;AA=C|||;VT=SNP
2	58838242	rs12619586	A	G	100	PASS	AC=2066;AF=0.41254;AN=5008;NS=2504;DP=20342;EAS_AF=0.497;AMR_AF=0.3401;AFR_AF=0.4433;EUR_AF=0.3519;SAS_AF=0.3978;AA=A|||;VT=SNP
2	58838263	rs78274495	A	G	100	PASS	AC=86;AF=0.0171725;AN=5008;NS=2504;DP=20357;EAS_AF=0.0159;AMR_AF=0.0173;AFR_AF=0.0151;EUR_AF=0.0109;SAS_AF=0.0276;AA=A|||;VT=SNP
2	58839449	rs13008306	C	T	100	PASS	AC=2024;AF=0.404153;AN=5008;NS=2504;DP=12243;EAS_AF=0.4891;AMR_AF=0.3213;AFR_AF=0.4463;EUR_AF=0.33;SAS_AF=0.3947;AA=C|||;VT=SNP
2	58839749	rs62142264	A	T	100	PASS	AC=355;AF=0.0708866;AN=5008;NS=2504;DP=14300;EAS_AF=0.1974;AMR_AF=0.0504;AFR_AF=0.003;EUR_AF=0.0437;SAS_AF=0.0746;AA=A|||;VT=SNP
2	58840509	rs12713386	C	T	100	PASS	AC=1210;AF=0.241613;AN=5008;NS=2504;DP=19217;EAS_AF=0.3562;AMR_AF=0.2075;AFR_AF=0.1974;EUR_AF=0.2406;SAS_AF=0.2086;AA=C|||;VT=SNP
2	58841842	rs12616216	G	A	100	PASS	AC=1159;AF=0.23143;AN=5008;NS=2504;DP=15554;EAS_AF=0.3562;AMR_AF=0.1844;AFR_AF=0.1982;EUR_AF=0.2107;SAS_AF=0.2025;AA=G|||;VT=SNP
2	58842075	rs12616865	C	G	100	PASS	AC=1225;AF=0.244609;AN=5008;NS=2504;DP=13983;EAS_AF=0.3562;AMR_AF=0.2104;AFR_AF=0.2005;EUR_AF=0.2416;SAS_AF=0.2168;AA=C|||;VT=SNP
2	58842418	rs13029039	A	C	100	PASS	AC=2172;AF=0.433706;AN=5008;NS=2504;DP=17460;EAS_AF=0.4901;AMR_AF=0.3732;AFR_AF=0.4826;EUR_AF=0.3738;SAS_AF=0.4141;AA=A|||;VT=SNP
2	58842908	rs72813988	C	A	100	PASS	AC=875;AF=0.17472;AN=5008;NS=2504;DP=19170;EAS_AF=0.256;AMR_AF=0.1441;AFR_AF=0.1051;EUR_AF=0.2356;SAS_AF=0.1442;AA=C|||;VT=SNP
2	58842930	rs10490089	C	G	100	PASS	AC=1152;AF=0.230032;AN=5008;NS=2504;DP=18859;EAS_AF=0.3512;AMR_AF=0.1844;AFR_AF=0.1974;EUR_AF=0.2107;SAS_AF=0.2014;AA=C|||;VT=SNP
2	58844706	rs116683751	A	G	100	PASS	AC=86;AF=0.0171725;AN=5008;NS=2504;DP=15535;EAS_AF=0.0159;AMR_AF=0.0173;AFR_AF=0.0151;EUR_AF=0.0109;SAS_AF=0.0276;AA=A|||;VT=SNP
2	58844708	rs7582795	A	T	100	PASS	AC=1037;AF=0.207069;AN=5008;NS=2504;DP=15547;EAS_AF=0.2758;AMR_AF=0.1873;AFR_AF=0.1384;EUR_AF=0.2584;SAS_AF=0.1902;AA=T|||;VT=SNP
2	58845371	rs13013410	C	G	100	PASS	AC=2074;AF=0.414137;AN=5008;NS=2504;DP=9711;EAS_AF=0.4861;AMR_AF=0.3444;AFR_AF=0.4418;EUR_AF=0.3608;SAS_AF=0.407;AA=C|||;VT=SNP
2	58846099	rs11896426	T	A	100	PASS	AC=1037;AF=0.207069;AN=5008;NS=2504;DP=14954;EAS_AF=0.2778;AMR_AF=0.1859;AFR_AF=0.1384;EUR_AF=0.2545;SAS_AF=0.1933;AA=T|||;VT=SNP
2	58846689	rs77527549	G	A	100	PASS	AC=1134;AF=0.226438;AN=5008;NS=2504;DP=18533;EAS_AF=0.2659;AMR_AF=0.2205;AFR_AF=0.146;EUR_AF=0.3201;SAS_AF=0.2025;AA=A|||;VT=SNP
2	58847436	rs11892323	C	T	100	PASS	AC=2804;AF=0.559904;AN=5008;NS=2504;DP=15400;EAS_AF=0.5595;AMR_AF=0.5317;AFR_AF=0.6029;EUR_AF=0.5845;SAS_AF=0.4969;AA=C|||;VT=SNP
2	58847953	rs6545694	A	G	100	PASS	AC=2189;AF=0.437101;AN=5008;NS=2504;DP=17141;EAS_AF=0.4683;AMR_AF=0.3703;AFR_AF=0.5325;EUR_AF=0.4085;SAS_AF=0.3528;AA=A|||;VT=SNP
2	58848896	rs4119149	T	G	100	PASS	AC=1426;AF=0.284744;AN=5008;NS=2504;DP=14423;EAS_AF=0.1974;AMR_AF=0.3487;AFR_AF=0.2277;EUR_AF=0.3141;SAS_AF=0.3763;AA=T|||;VT=SNP
2	58848918	rs35720432	A	G	100	PASS	AC=3582;AF=0.715256;AN=5008;NS=2504;DP=14616;EAS_AF=0.6607;AMR_AF=0.7118;AFR_AF=0.7572;EUR_AF=0.7117;SAS_AF=0.7209;AA=G|||;VT=SNP
2	58848949	rs79945076	A	G	100	PASS	AC=497;AF=0.0992412;AN=5008;NS=2504;DP=14805;EAS_AF=0.0794;AMR_AF=0.1052;AFR_AF=0.0416;EUR_AF=0.1551;SAS_AF=0.136;AA=A|||;VT=SNP
2	58849309	rs114529686	A	G	100	PASS	AC=93;AF=0.0185703;AN=5008;NS=2504;DP=14707;EAS_AF=0.0099;AMR_AF=0.0216;AFR_AF=0.0136;EUR_AF=0.0288;SAS_AF=0.0215;AA=A|||;VT=SNP
2	58849728	rs116219610	C	T	100	PASS	AC=499;AF=0.0996406;AN=5008;NS=2504;DP=16113;EAS_AF=0.0804;AMR_AF=0.1037;AFR_AF=0.0416;EUR_AF=0.1551;SAS_AF=0.138;AA=T|||;VT=SNP
2	58849805	rs2902142	C	T	100	PASS	AC=1906;AF=0.380591;AN=5008;NS=2504;DP=15155;EAS_AF=0.4623;AMR_AF=0.3401;AFR_AF=0.3676;EUR_AF=0.3827;SAS_AF=0.3405;AA=C|||;VT=SNP
2	58849989	rs6545695	G	A	100	PASS	AC=1942;AF=0.38778;AN=5008;NS=2504;DP=16406;EAS_AF=0.4573;AMR_AF=0.3617;AFR_AF=0.3707;EUR_AF=0.4016;SAS_AF=0.3436;AA=G|||;VT=SNP
2	58851737	rs4672249	T	C	100	PASS	AC=3550;AF=0.708866;AN=5008;NS=2504;DP=17938;EAS_AF=0.6538;AMR_AF=0.6888;AFR_AF=0.7496;EUR_AF=0.7117;SAS_AF=0.7219;AA=C|||;VT=SNP
2	58851785	rs4672250	G	A	100	PASS	AC=1352;AF=0.269968;AN=5008;NS=2504;DP=17576;EAS_AF=0.1984;AMR_AF=0.3199;AFR_AF=0.1906;EUR_AF=0.3091;SAS_AF=0.3753;AA=G|||;VT=SNP
2	58853016	rs7419776	A	G	100	PASS	AC=499;AF=0.0996406;AN=5008;NS=2504;DP=15999;EAS_AF=0.0804;AMR_AF=0.1052;AFR_AF=0.0424;EUR_AF=0.1541;SAS_AF=0.137;AA=A|||;VT=SNP
2	58853558	rs1861415	G	A	100	PASS	AC=1832;AF=0.365815;AN=5008;NS=2504;DP=19170;EAS_AF=0.4554;AMR_AF=0.3588;AFR_AF=0.2943;EUR_AF=0.3966;SAS_AF=0.3436;AA=G|||;VT=SNP
2	58853816	rs1861414	G	T	100	PASS	AC=3540;AF=0.706869;AN=5008;NS=2504;DP=18675;EAS_AF=0.6508;AMR_AF=0.6844;AFR_AF=0.7489;EUR_AF=0.7087;SAS_AF=0.7219;AA=T|||;VT=SNP
2	58854064	rs59413904	T	G	100	PASS	AC=867;AF=0.173123;AN=5008;NS=2504;DP=19124;EAS_AF=0.1181;AMR_AF=0.2378;AFR_AF=0.1475;EUR_AF=0.1561;SAS_AF=0.2362;AA=T|||;VT=SNP
2	58854220	rs7599857	A	G	100	PASS	AC=1954;AF=0.390176;AN=5008;NS=2504;DP=18903;EAS_AF=0.4563;AMR_AF=0.3617;AFR_AF=0.3752;EUR_AF=0.4026;SAS_AF=0.3497;AA=A|||;VT=SNP
2	58854574	rs2041813	A	G	100	PASS	AC=3555;AF=0.709864;AN=5008;NS=2504;DP=18190;EAS_AF=0.6538;AMR_AF=0.6888;AFR_AF=0.7519;EUR_AF=0.7127;SAS_AF=0.7229;AA=G|||;VT=SNP
2	58854686	rs2041811	A	G	100	PASS	AC=1954;AF=0.390176;AN=5008;NS=2504;DP=17417;EAS_AF=0.4563;AMR_AF=0.3617;AFR_AF=0.3752;EUR_AF=0.4026;SAS_AF=0.3497;AA=A|||;VT=SNP
2	58857276	rs7584990	G	A	100	PASS	AC=3568;AF=0.71246;AN=5008;NS=2504;DP=13342;EAS_AF=0.6528;AMR_AF=0.7089;AFR_AF=0.7549;EUR_AF=0.7107;SAS_AF=0.7209;AA=A|||;VT=SNP
2	58857419	rs13011109	G	C	100	PASS	AC=1950;AF=0.389377;AN=5008;NS=2504;DP=15732;EAS_AF=0.4554;AMR_AF=0.3588;AFR_AF=0.3767;EUR_AF=0.4016;SAS_AF=0.3476;AA=G|||;VT=SNP
2	58857542	rs4672251	G	A	100	PASS	AC=1290;AF=0.257588;AN=5008;NS=2504;DP=16826;EAS_AF=0.1984;AMR_AF=0.3069;AFR_AF=0.1899;EUR_AF=0.2982;SAS_AF=0.3333;AA=G|||;VT=SNP
2	58858694	rs12994912	T	A	100	PASS	AC=3561;AF=0.711062;AN=5008;NS=2504;DP=15357;EAS_AF=0.6538;AMR_AF=0.7046;AFR_AF=0.7526;EUR_AF=0.7097;SAS_AF=0.7198;AA=A|||;VT=SNP
2	58858854	rs11901148	G	A	100	PASS	AC=3562;AF=0.711262;AN=5008;NS=2504;DP=15176;EAS_AF=0.6538;AMR_AF=0.7046;AFR_AF=0.7526;EUR_AF=0.7107;SAS_AF=0.7198;AA=A|||;VT=SNP
2	58860989	rs4672252	G	T	100	PASS	AC=3544;AF=0.707668;AN=5008;NS=2504;DP=17714;EAS_AF=0.6538;AMR_AF=0.683;AFR_AF=0.7519;EUR_AF=0.7097;SAS_AF=0.7188;AA=T|||;VT=SNP
2	58862232	rs75651796	C	T	100	PASS	AC=500;AF=0.0998403;AN=5008;NS=2504;DP=11589;EAS_AF=0.0813;AMR_AF=0.1037;AFR_AF=0.0424;EUR_AF=0.1551;SAS_AF=0.137;AA=C|||;VT=SNP
2	58862390	rs78835859	C	T	100	PASS	AC=92;AF=0.0183706;AN=5008;NS=2504;DP=16831;EAS_AF=0.0099;AMR_AF=0.0202;AFR_AF=0.0136;EUR_AF=0.0288;SAS_AF=0.0215;AA=C|||;VT=SNP
2	58863000	rs17049614	A	G	100	PASS	AC=361;AF=0.0720847;AN=5008;NS=2504;DP=17933;EAS_AF=0.1706;AMR_AF=0.0663;AFR_AF=0.003;EUR_AF=0.0169;SAS_AF=0.1247;AA=A|||;VT=SNP
2	58863573	rs1922786	A	G	100	PASS	AC=1386;AF=0.276757;AN=5008;NS=2504;DP=14742;EAS_AF=0.1994;AMR_AF=0.3444;AFR_AF=0.1982;EUR_AF=0.3121;SAS_AF=0.3783;AA=A|||;VT=SNP
2	58863670	rs1922787	T	A	100	PASS	AC=4498;AF=0.898163;AN=5008;NS=2504;DP=15169;EAS_AF=0.8442;AMR_AF=0.8285;AFR_AF=0.9909;EUR_AF=0.8489;SAS_AF=0.9284;AA=A|||;VT=SNP
2	58866584	rs7572387	A	C	100	PASS	AC=1961;AF=0.391573;AN=5008;NS=2504;DP=14711;EAS_AF=0.4603;AMR_AF=0.3804;AFR_AF=0.3011;EUR_AF=0.4404;SAS_AF=0.4008;AA=A|||;VT=SNP
2	58866943	rs17190583	T	G	100	PASS	AC=601;AF=0.120008;AN=5008;NS=2504;DP=18477;EAS_AF=0.1091;AMR_AF=0.2075;AFR_AF=0.0098;EUR_AF=0.1243;SAS_AF=0.2137;AA=T|||;VT=SNP
2	58868132	rs78797502	C	T	100	PASS	AC=374;AF=0.0746805;AN=5008;NS=2504;DP=21396;EAS_AF=0.0813;AMR_AF=0.0793;AFR_AF=0.0174;EUR_AF=0.1074;SAS_AF=0.1084;AA=C|||;VT=SNP
2	58868909	rs10184424	T	C	100	PASS	AC=1030;AF=0.205671;AN=5008;NS=2504;DP=13885;EAS_AF=0.1935;AMR_AF=0.1628;AFR_AF=0.267;EUR_AF=0.1561;SAS_AF=0.2168;AA=T|||;VT=SNP
2	58869775	rs10187702	T	C	100	PASS	AC=883;AF=0.176318;AN=5008;NS=2504;DP=20205;EAS_AF=0.1935;AMR_AF=0.1556;AFR_AF=0.1619;EUR_AF=0.1541;SAS_AF=0.2157;AA=T|||;VT=SNP
2	58870501	rs4672253	C	T	100	PASS	AC=4448;AF=0.888179;AN=5008;NS=2504;DP=14002;EAS_AF=0.7391;AMR_AF=0.8329;AFR_AF=0.9939;EUR_AF=0.8648;SAS_AF=0.9622;AA=T|||;VT=SNP
2	58871320	rs76760147	T	G	100	PASS	AC=406;AF=0.0810703;AN=5008;NS=2504;DP=17225;EAS_AF=0.0853;AMR_AF=0.0879;AFR_AF=0.0189;EUR_AF=0.1252;SAS_AF=0.1104;AA=G|||;VT=SNP
2	58872058	rs7591633	A	G	100	PASS	AC=2935;AF=0.586062;AN=5008;NS=2504;DP=22928;EAS_AF=0.6359;AMR_AF=0.6167;AFR_AF=0.5477;EUR_AF=0.5915;SAS_AF=0.5593;AA=G|||;VT=SNP
2	58872235	rs17269154	C	T	100	PASS	AC=389;AF=0.0776757;AN=5008;NS=2504;DP=19966;EAS_AF=0.0694;AMR_AF=0.0879;AFR_AF=0.0189;EUR_AF=0.1243;SAS_AF=0.1104;AA=C|||;VT=SNP
2	58873569	rs741310	G	C	100	PASS	AC=2954;AF=0.589856;AN=5008;NS=2504;DP=17480;EAS_AF=0.6329;AMR_AF=0.6153;AFR_AF=0.5711;EUR_AF=0.5905;SAS_AF=0.5521;AA=C|||;VT=SNP
2	58873804	rs7598875	A	C	100	PASS	AC=2959;AF=0.590855;AN=5008;NS=2504;DP=19766;EAS_AF=0.6379;AMR_AF=0.6182;AFR_AF=0.5703;EUR_AF=0.5905;SAS_AF=0.5511;AA=C|||;VT=SNP
2	58874385	rs17190597	C	T	100	PASS	AC=382;AF=0.076278;AN=5008;NS=2504;DP=16645;EAS_AF=0.0655;AMR_AF=0.0879;AFR_AF=0.0174;EUR_AF=0.1233;SAS_AF=0.1104;AA=C|||;VT=SNP
2	58876778	rs1922779	A	C	100	PASS	AC=2939;AF=0.586861;AN=5008;NS=2504;DP=14926;EAS_AF=0.6359;AMR_AF=0.598;AFR_AF=0.5764;EUR_AF=0.5726;SAS_AF=0.5573;AA=C|||;VT=SNP
2	58877236	rs1158041	A	G	100	PASS	AC=2935;AF=0.586062;AN=5008;NS=2504;DP=19944;EAS_AF=0.6359;AMR_AF=0.5994;AFR_AF=0.5741;EUR_AF=0.5726;SAS_AF=0.5552;AA=G|||;VT=SNP
2	58878085	rs1030035	G	A	100	PASS	AC=2451;AF=0.489417;AN=5008;NS=2504;DP=17307;EAS_AF=0.5407;AMR_AF=0.5029;AFR_AF=0.5197;EUR_AF=0.4404;SAS_AF=0.4366;AA=G|||;VT=SNP
2	58878767	rs78796607	A	G	100	PASS	AC=407;AF=0.08127;AN=5008;NS=2504;DP=17443;EAS_AF=0.0843;AMR_AF=0.0879;AFR_AF=0.0212;EUR_AF=0.1243;SAS_AF=0.1104;AA=A|||;VT=SNP
2	58878834	rs74705762	A	G	100	PASS	AC=407;AF=0.08127;AN=5008;NS=2504;DP=17756;EAS_AF=0.0843;AMR_AF=0.0879;AFR_AF=0.0212;EUR_AF=0.1243;SAS_AF=0.1104;AA=A|||;VT=SNP
2	58879493	rs6724384	C	T	100	PASS	AC=2396;AF=0.478435;AN=5008;NS=2504;DP=18735;EAS_AF=0.5526;AMR_AF=0.4914;AFR_AF=0.4788;EUR_AF=0.4364;SAS_AF=0.4356;AA=C|||;VT=SNP
2	58879591	rs77168259	A	T	100	PASS	AC=386;AF=0.0770767;AN=5008;NS=2504;DP=19361;EAS_AF=0.0665;AMR_AF=0.0865;AFR_AF=0.0212;EUR_AF=0.1223;SAS_AF=0.1104;AA=A|||;VT=SNP
2	58880045	rs1922778	C	G	100	PASS	AC=2799;AF=0.558906;AN=5008;NS=2504;DP=19275;EAS_AF=0.625;AMR_AF=0.5778;AFR_AF=0.5008;EUR_AF=0.5676;SAS_AF=0.547;AA=C|||;VT=SNP
2	58880226	rs115511771	C	T	100	PASS	AC=182;AF=0.0363419;AN=5008;NS=2504;DP=19574;EAS_AF=0.0169;AMR_AF=0.0202;AFR_AF=0.0877;EUR_AF=0.0199;SAS_AF=0.0153;AA=C|||;VT=SNP
2	58881672	rs7582485	C	G	100	PASS	AC=2876;AF=0.574281;AN=5008;NS=2504;DP=16098;EAS_AF=0.628;AMR_AF=0.5951;AFR_AF=0.5363;EUR_AF=0.5795;SAS_AF=0.5501;AA=G|||;VT=SNP
2	58881871	rs10490091	A	G	100	PASS	AC=497;AF=0.0992412;AN=5008;NS=2504;DP=14872;EAS_AF=0.1796;AMR_AF=0.1787;AFR_AF=0.0061;EUR_AF=0.1461;SAS_AF=0.0378;AA=A|||;VT=SNP
2	58882418	rs1159609	T	G	100	PASS	AC=2488;AF=0.496805;AN=5008;NS=2504;DP=14436;EAS_AF=0.5456;AMR_AF=0.5014;AFR_AF=0.5439;EUR_AF=0.4404;SAS_AF=0.4376;AA=T|||;VT=SNP
2	58882514	rs2019102	G	A	100	PASS	AC=3484;AF=0.695687;AN=5008;NS=2504;DP=15423;EAS_AF=0.626;AMR_AF=0.6614;AFR_AF=0.7307;EUR_AF=0.6948;SAS_AF=0.7454;AA=A|||;VT=SNP
2	58882765	rs17190618	A	T	100	PASS	AC=406;AF=0.0810703;AN=5008;NS=2504;DP=17325;EAS_AF=0.0833;AMR_AF=0.0879;AFR_AF=0.0197;EUR_AF=0.1252;SAS_AF=0.1115;AA=A|||;VT=SNP
2	58883506	rs17049638	A	T	100	PASS	AC=516;AF=0.103035;AN=5008;NS=2504;DP=19858;EAS_AF=0.1339;AMR_AF=0.0879;AFR_AF=0.0855;EUR_AF=0.0477;SAS_AF=0.1626;AA=A|||;VT=SNP
```
