## Supplementary material for "Characterization of shared and ancestry-specific signals driving complex traits using multi-ancestry fine-mapping": mesusieoutput

```
                 eur          afr      eur_afr
   [1,] 0.0001638957 0.0001242361 3.347431e-05
   [2,] 0.0001895892 0.0004584251 1.372336e-04
   [3,] 0.0001642016 0.0001563732 3.875415e-05
   [4,] 0.0002974294 0.0001322749 5.516963e-05
   [5,] 0.0002097609 0.0002108219 5.324170e-05
   [6,] 0.0002627000 0.0002246764 9.212233e-05
   [7,] 0.0002376494 0.0004575754 1.875024e-04
   [8,] 0.0001865450 0.0006876854 1.308153e-04
   [9,] 0.0001933690 0.0004099208 1.327761e-04
  [10,] 0.0001650887 0.0001499400 3.733756e-05
  [11,] 0.0002290842 0.0001797485 7.700467e-05
  [12,] 0.0002369098 0.0002208130 7.203501e-05
  [13,] 0.0001666041 0.0001462488 3.625712e-05
  [14,] 0.0002327688 0.0001580698 6.409402e-05
  [15,] 0.0001667659 0.0001260048 3.335433e-05
  [16,] 0.0001656797 0.0001483547 3.690676e-05
  [17,] 0.0002713921 0.0001568306 6.089123e-05
  [18,] 0.0001662550 0.0001535372 3.757104e-05
  [19,] 0.0002873628 0.0001558360 6.348873e-05
  [20,] 0.0001691275 0.0001530625 3.678354e-05
  [21,] 0.0003077214 0.0001905128 8.086161e-05
  [22,] 0.0001932973 0.0004655382 1.486420e-04
  [23,] 0.0001891998 0.0005126081 1.496474e-04
  [24,] 0.0002622518 0.0001566776 5.872387e-05
  [25,] 0.0001826996 0.0001468939 4.294749e-05
  [26,] 0.0002011626 0.0001195263 3.477661e-05
  [27,] 0.0002192921 0.0002194890 7.054356e-05
  [28,] 0.0002060670 0.0001188324 3.519667e-05
  [29,] 0.0001988008 0.0001183606 3.520140e-05
  [30,] 0.0002689787 0.0001908599 7.365609e-05
  [31,] 0.0002608002 0.0003720333 1.802465e-04
  [32,] 0.0002492669 0.0002223707 7.898564e-05
  [33,] 0.0001779778 0.0001284878 3.342900e-05
  [34,] 0.0001884784 0.0001406251 4.168663e-05
  [35,] 0.0001642653 0.0001588197 4.337778e-05
  [36,] 0.0001883895 0.0001279531 3.815399e-05
  [37,] 0.0001892783 0.0001225813 3.683091e-05
  [38,] 0.0002013296 0.0001389757 4.008190e-05
  [39,] 0.0001883110 0.0001383445 4.093424e-05
  [40,] 0.0001881659 0.0001258038 3.755914e-05
  [41,] 0.0002093639 0.0001333267 4.742451e-05
  [42,] 0.0001893860 0.0001235690 3.711775e-05
  [43,] 0.0001892231 0.0001240876 3.727449e-05
  [44,] 0.0001892836 0.0001245964 3.747722e-05
  [45,] 0.0001668472 0.0001236780 3.652560e-05
  [46,] 0.0001656485 0.0001608732 4.536313e-05
  [47,] 0.0001904840 0.0001229033 3.686732e-05
  [48,] 0.0003218286 0.0001635777 6.764610e-05
  [49,] 0.0001960880 0.0001960259 5.639421e-05
  [50,] 0.0003122649 0.0001624610 6.563965e-05
  [51,] 0.0001644647 0.0001567039 4.273926e-05
  [52,] 0.0001781171 0.0001335413 4.021832e-05
  [53,] 0.0003157402 0.0001624661 6.628927e-05
  [54,] 0.0002299197 0.0002094055 8.092662e-05
  [55,] 0.0001926391 0.0001386612 4.330930e-05
  [56,] 0.0002630510 0.0001711812 6.702349e-05
  [57,] 0.0002975680 0.0001361447 6.381296e-05
  [58,] 0.0002650025 0.0001672109 6.554354e-05
  [59,] 0.0002101786 0.0001550299 6.059366e-05
  [60,] 0.0001666295 0.0001257768 3.705642e-05
  [61,] 0.0002597047 0.0001672182 6.416367e-05
  [62,] 0.0001664222 0.0001285541 3.775843e-05
  [63,] 0.0001658395 0.0001804601 5.066706e-05
  [64,] 0.0001658892 0.0001721078 4.864700e-05
  [65,] 0.0001661367 0.0001691609 4.809944e-05
  [66,] 0.0001644770 0.0001684011 4.519131e-05
  [67,] 0.0001644495 0.0001698871 4.541267e-05
  [68,] 0.0004929078 0.0002176247 1.431897e-04
  [69,] 0.0001644581 0.0001707930 4.565136e-05
  [70,] 0.0001644622 0.0001748491 4.663632e-05
  [71,] 0.0001644563 0.0001757833 4.639724e-05
  [72,] 0.0001644509 0.0001712659 4.556809e-05
  [73,] 0.0001885978 0.0001148007 3.485173e-05
  [74,] 0.0001879307 0.0001151673 3.475366e-05
  [75,] 0.0001649339 0.0001296617 3.696089e-05
  [76,] 0.0001650343 0.0001339443 3.820263e-05
  [77,] 0.0001648353 0.0001267543 3.600958e-05
  [78,] 0.0001648649 0.0001320872 3.739483e-05
  [79,] 0.0002346717 0.0001912596 7.139141e-05
  [80,] 0.0002334911 0.0001922099 7.177062e-05
  [81,] 0.0002313313 0.0001892831 6.889456e-05
  [82,] 0.0001903553 0.0001223242 3.684091e-05
  [83,] 0.0002333839 0.0001907255 7.056522e-05
  [84,] 0.0001647790 0.0001441387 4.006830e-05
  [85,] 0.0001648838 0.0001282062 3.650588e-05
  [86,] 0.0001648559 0.0001292460 3.670762e-05
  [87,] 0.0001650612 0.0001273079 3.652195e-05
  [88,] 0.0001651107 0.0001267024 3.640878e-05
  [89,] 0.0001648137 0.0001315089 3.704254e-05
  [90,] 0.0001649042 0.0001292855 3.680106e-05
  [91,] 0.0006391647 0.0001624532 1.253216e-04
  [92,] 0.0002632508 0.0001672370 6.512147e-05
  [93,] 0.0002248411 0.0001587913 4.945216e-05
  [94,] 0.0002596626 0.0001667161 6.392922e-05
  [95,] 0.0001645912 0.0001787369 4.514316e-05
  [96,] 0.0004710490 0.0002167968 1.380742e-04
  [97,] 0.0002453563 0.0001577820 5.214551e-05
  [98,] 0.0002186440 0.0002124852 6.382683e-05
  [99,] 0.0003767141 0.0001391035 7.750864e-05
 [100,] 0.0003416251 0.0001355414 6.723593e-05
 [101,] 0.0003470708 0.0001400986 6.468779e-05
 [102,] 0.0003290223 0.0001368133 6.612864e-05
 [103,] 0.0003590533 0.0001390553 6.657729e-05
 [104,] 0.0003274605 0.0001345032 6.421094e-05
 [105,] 0.0002993656 0.0001152642 4.801079e-05
 [106,] 0.0003183564 0.0001354834 6.308916e-05
 [107,] 0.0004932000 0.0002166854 1.477983e-04
 [108,] 0.0001630506 0.0002001350 5.455181e-05
 [109,] 0.0001643518 0.0001187454 3.398041e-05
 [110,] 0.0004095210 0.0001197215 6.478645e-05
 [111,] 0.0002043537 0.0001281254 3.260513e-05
 [112,] 0.0002271522 0.0002044429 7.822034e-05
 [113,] 0.0001660761 0.0001212320 3.568452e-05
 [114,] 0.0002277896 0.0002014273 7.667160e-05
 [115,] 0.0002008355 0.0002084900 6.010369e-05
 [116,] 0.0002311981 0.0001922486 7.283823e-05
 [117,] 0.0002316137 0.0001899551 7.143968e-05
 [118,] 0.0002950662 0.0001170924 4.691013e-05
 [119,] 0.0001863205 0.0001146762 3.237804e-05
 [120,] 0.0002944961 0.0001163581 4.671425e-05
 [121,] 0.0002039052 0.0002113194 6.292104e-05
 [122,] 0.0003288130 0.0001161866 5.289674e-05
 [123,] 0.0001693769 0.0001195488 3.604822e-05
 [124,] 0.0002237084 0.0001673478 5.029356e-05
 [125,] 0.0001992854 0.0002038804 5.762243e-05
 [126,] 0.0002987716 0.0001226004 5.110790e-05
 [127,] 0.0001698555 0.0001210997 3.673820e-05
 [128,] 0.0003089137 0.0001170464 5.006347e-05
 [129,] 0.0002454748 0.0001502313 5.071828e-05
 [130,] 0.0001970033 0.0001122857 3.458181e-05
 [131,] 0.0003199906 0.0001157955 5.209842e-05
 [132,] 0.0001899726 0.0001123064 3.341860e-05
 [133,] 0.0002030097 0.0002089728 6.150206e-05
 [134,] 0.0003204097 0.0001168465 5.334800e-05
 [135,] 0.0003141101 0.0001162816 5.172036e-05
 [136,] 0.0003116642 0.0001161204 5.106410e-05
 [137,] 0.0003165529 0.0001163020 5.214671e-05
 [138,] 0.0003189752 0.0001162741 5.250015e-05
 [139,] 0.0003175824 0.0001178072 5.369931e-05
 [140,] 0.0003158822 0.0001183555 5.395946e-05
 [141,] 0.0003095014 0.0001175091 5.228866e-05
 [142,] 0.0003308963 0.0001167410 5.523696e-05
 [143,] 0.0002433628 0.0001618807 5.617133e-05
 [144,] 0.0003902990 0.0001257629 7.259779e-05
 [145,] 0.0003478974 0.0001249040 6.414131e-05
 [146,] 0.0002234190 0.0001832962 5.344856e-05
 [147,] 0.0001686424 0.0001244423 3.373684e-05
 [148,] 0.0004346887 0.0002180378 1.212037e-04
 [149,] 0.0002367182 0.0001939421 6.499466e-05
 [150,] 0.0001683740 0.0001308076 3.479484e-05
 [151,] 0.0001673462 0.0001175935 3.287469e-05
 [152,] 0.0001668528 0.0001387002 3.677262e-05
 [153,] 0.0004096797 0.0002098818 1.198580e-04
 [154,] 0.0002343899 0.0001447892 5.150316e-05
 [155,] 0.0001675808 0.0001147771 3.260303e-05
 [156,] 0.0001677446 0.0001162937 3.273354e-05
 [157,] 0.0002526571 0.0001838152 6.362281e-05
 [158,] 0.0001669805 0.0001150212 3.261364e-05
 [159,] 0.0001687254 0.0001167480 3.271242e-05
 [160,] 0.0002298367 0.0001982966 6.202858e-05
 [161,] 0.0001672837 0.0001144965 3.259842e-05
 [162,] 0.0003668031 0.0001160228 5.734138e-05
 [163,] 0.0001669283 0.0001530411 4.484367e-05
 [164,] 0.0001659435 0.0001176016 3.413101e-05
 [165,] 0.0002320169 0.0001812924 5.707831e-05
 [166,] 0.0001657472 0.0001174174 3.398238e-05
 [167,] 0.0001655348 0.0001184030 3.414896e-05
 [168,] 0.0005093415 0.0001456270 9.606298e-05
 [169,] 0.0002339379 0.0001771417 5.653928e-05
 [170,] 0.0001670540 0.0001183439 3.307038e-05
 [171,] 0.0002334740 0.0001764354 5.598937e-05
 [172,] 0.0001655601 0.0001198340 3.456976e-05
 [173,] 0.0001656014 0.0001169107 3.369658e-05
 [174,] 0.0004369538 0.0001445444 8.320001e-05
 [175,] 0.0004800540 0.0001454238 9.075656e-05
 [176,] 0.0001941682 0.0001320293 3.714875e-05
 [177,] 0.0001679441 0.0001169563 3.431816e-05
 [178,] 0.0001676265 0.0001171810 3.434441e-05
 [179,] 0.0002115701 0.0001967041 6.164762e-05
 [180,] 0.0003775052 0.0002113829 1.050886e-04
 [181,] 0.0001653109 0.0001200498 3.433309e-05
 [182,] 0.0001654023 0.0001591511 4.424311e-05
 [183,] 0.0002166157 0.0001921243 5.981042e-05
 [184,] 0.0003603093 0.0002100726 1.052001e-04
 [185,] 0.0001658377 0.0001158047 3.341355e-05
 [186,] 0.0001657190 0.0001163767 3.357243e-05
 [187,] 0.0001664810 0.0001164050 3.378779e-05
 [188,] 0.0001654137 0.0001195232 3.371513e-05
 [189,] 0.0001665650 0.0001164954 3.383927e-05
 [190,] 0.0001665378 0.0001176150 3.420866e-05
 [191,] 0.0001669568 0.0001162156 3.381492e-05
 [192,] 0.0001659767 0.0001159808 3.341896e-05
 [193,] 0.0001672152 0.0001183619 3.466724e-05
 [194,] 0.0001659028 0.0001203781 3.486620e-05
 [195,] 0.0003668529 0.0003024578 1.978422e-04
 [196,] 0.0002433609 0.0001616909 5.616808e-05
 [197,] 0.0002370139 0.0001781665 5.868290e-05
 [198,] 0.0002338640 0.0001853918 5.990205e-05
 [199,] 0.0002356148 0.0001871541 6.147303e-05
 [200,] 0.0005383545 0.0001888131 1.149919e-04
 [201,] 0.0002309466 0.0001805080 6.831003e-05
 [202,] 0.0004088676 0.0002094746 1.198089e-04
 [203,] 0.0002357285 0.0001607503 5.343808e-05
 [204,] 0.0001649991 0.0001402554 3.874301e-05
 [205,] 0.0004739907 0.0001432720 9.111646e-05
 [206,] 0.0002119065 0.0002016541 6.789335e-05
 [207,] 0.0006029158 0.0001894275 1.272706e-04
 [208,] 0.0001660184 0.0001510316 4.276514e-05
 [209,] 0.0001670709 0.0001184363 3.468223e-05
 [210,] 0.0005219874 0.0001911424 1.128702e-04
 [211,] 0.0005411878 0.0001964010 1.189565e-04
 [212,] 0.0004926078 0.0001432167 9.432460e-05
 [213,] 0.0001996814 0.0001232583 3.591111e-05
 [214,] 0.0002355182 0.0001803529 7.097757e-05
 [215,] 0.0001838688 0.0001145708 3.468654e-05
 [216,] 0.0003449005 0.0002254243 1.059180e-04
 [217,] 0.0002031104 0.0001222625 3.728961e-05
 [218,] 0.0002446962 0.0001720308 5.988423e-05
 [219,] 0.0001989734 0.0001274629 3.554030e-05
 [220,] 0.0002339749 0.0001822433 7.004349e-05
 [221,] 0.0001995282 0.0001223681 3.693730e-05
 [222,] 0.0002106518 0.0002356795 7.758200e-05
 [223,] 0.0001660800 0.0001172084 3.423873e-05
 [224,] 0.0002191794 0.0001124619 3.813301e-05
 [225,] 0.0001859367 0.0002088159 4.628142e-05
 [226,] 0.0022224072 0.0001773585 4.349477e-04
 [227,] 0.0002454232 0.0002067081 1.071651e-04
 [228,] 0.0002308920 0.0002851855 1.467882e-04
 [229,] 0.0002282032 0.0001238902 3.647233e-05
 [230,] 0.0002391884 0.0001935487 6.875652e-05
 [231,] 0.0001780019 0.0001670402 4.046238e-05
 [232,] 0.0002239809 0.0002457058 7.091193e-05
 [233,] 0.0005796501 0.0006141232 1.112324e-03
 [234,] 0.0005979815 0.0007664956 1.506866e-03
 [235,] 0.0002203795 0.0001408436 4.147881e-05
 [236,] 0.0004620640 0.0001658251 1.273371e-04
 [237,] 0.0001711309 0.0001458131 4.552531e-05
 [238,] 0.0001787168 0.0001375498 3.795688e-05
 [239,] 0.0007871379 0.0005883750 1.409183e-03
 [240,] 0.0002482595 0.0001688331 5.706018e-05
 [241,] 0.0002244884 0.0001543946 5.565413e-05
 [242,] 0.0002192194 0.0002236447 6.685365e-05
 [243,] 0.0002040285 0.0001911823 5.873576e-05
 [244,] 0.0001995942 0.0001242442 4.383786e-05
 [245,] 0.0002253077 0.0001359544 5.578451e-05
 [246,] 0.0002027066 0.0001480623 4.085824e-05
 [247,] 0.0002074202 0.0001285602 4.756673e-05
 [248,] 0.0001895827 0.0001288828 4.470842e-05
 [249,] 0.0001889717 0.0001263485 4.328671e-05
 [250,] 0.0002175299 0.0001816272 5.584148e-05
 [251,] 0.0001975010 0.0001300093 4.686311e-05
 [252,] 0.0002004565 0.0001277606 4.612862e-05
 [253,] 0.0001890305 0.0001514033 4.502074e-05
 [254,] 0.0002020725 0.0001493182 4.792804e-05
 [255,] 0.0002395840 0.0001301653 5.162510e-05
 [256,] 0.0001889554 0.0001489908 4.433492e-05
 [257,] 0.0001911706 0.0001433305 4.215140e-05
 [258,] 0.0002644731 0.0001199488 4.398319e-05
 [259,] 0.0001931816 0.0002925958 1.193252e-04
 [260,] 0.0002417576 0.0008956261 4.867902e-04
 [261,] 0.0001679680 0.0001869956 5.015512e-05
 [262,] 0.0001680675 0.0001934270 5.258495e-05
 [263,] 0.0001824401 0.0001344804 3.868861e-05
 [264,] 0.0003123463 0.0026723204 2.349086e-03
 [265,] 0.0003178292 0.0024144199 2.206108e-03
 [266,] 0.0001683393 0.0001552126 4.132040e-05
 [267,] 0.0001675591 0.0001443861 4.013115e-05
 [268,] 0.0001693360 0.0001294179 3.771846e-05
 [269,] 0.0001917914 0.0001442987 4.371423e-05
 [270,] 0.0001939157 0.0001533200 4.496813e-05
 [271,] 0.0002071614 0.0001887547 5.864879e-05
 [272,] 0.0002360783 0.0001205643 4.339376e-05
 [273,] 0.0002361320 0.0002229008 7.482496e-05
 [274,] 0.0002327744 0.0001587832 4.899152e-05
 [275,] 0.0002355694 0.0002065149 6.418997e-05
 [276,] 0.0001917291 0.0001471805 4.517509e-05
 [277,] 0.0001899631 0.0001377933 4.132124e-05
 [278,] 0.0001752697 0.0001192428 3.597956e-05
 [279,] 0.0001931169 0.0002342603 8.401440e-05
 [280,] 0.0002330374 0.0003374091 1.058951e-04
 [281,] 0.0003265522 0.0002154689 1.180604e-04
 [282,] 0.0002021471 0.0001762028 5.477621e-05
 [283,] 0.0002960105 0.0002034691 1.188060e-04
 [284,] 0.0002209328 0.0020623032 8.458778e-04
 [285,] 0.0002232817 0.0007925544 3.659163e-04
 [286,] 0.0001967899 0.0001394110 4.134627e-05
 [287,] 0.0002557587 0.0001796968 6.892798e-05
 [288,] 0.0003261281 0.0002816700 1.695323e-04
 [289,] 0.0002519040 0.0001948660 7.339788e-05
 [290,] 0.0002145826 0.0001399323 4.126655e-05
 [291,] 0.0003261521 0.0002734458 1.634595e-04
 [292,] 0.0001888505 0.0001960277 6.701895e-05
 [293,] 0.0002366829 0.0002309978 7.794730e-05
 [294,] 0.0003148171 0.0002870592 1.705242e-04
 [295,] 0.0002456046 0.0001325422 4.805957e-05
 [296,] 0.0002421979 0.0001302095 4.446927e-05
 [297,] 0.0001969838 0.0001387873 4.740693e-05
 [298,] 0.0003018991 0.0001135277 4.520319e-05
 [299,] 0.0002625213 0.0001130095 3.983930e-05
 [300,] 0.0002906932 0.0002228525 8.840693e-05
 [301,] 0.0008047704 0.0001827799 2.026882e-04
 [302,] 0.0001855704 0.0001892886 5.296967e-05
 [303,] 0.0002269391 0.0001369600 4.314117e-05
 [304,] 0.0001756846 0.0008386297 1.591448e-04
 [305,] 0.0001894312 0.0001673230 5.605083e-05
 [306,] 0.0001735322 0.0016168847 2.836855e-04
 [307,] 0.0002444964 0.0002187310 7.800598e-05
 [308,] 0.0001656499 0.0013552559 2.177453e-04
 [309,] 0.0002083958 0.0002142652 6.386693e-05
 [310,] 0.0001754345 0.0001928963 6.025955e-05
 [311,] 0.0002267875 0.0002041322 7.175359e-05
 [312,] 0.0002120093 0.0002494426 9.581365e-05
 [313,] 0.0002171847 0.0002311395 8.779031e-05
 [314,] 0.0002373414 0.0001237446 3.985709e-05
 [315,] 0.0001771775 0.0001881151 5.023295e-05
 [316,] 0.0001771691 0.0001925901 5.095106e-05
 [317,] 0.0002067808 0.0001220290 3.300876e-05
 [318,] 0.0002663476 0.0001119455 3.861689e-05
 [319,] 0.0002130539 0.0001454290 3.742026e-05
 [320,] 0.0002101471 0.0002224410 6.639741e-05
 [321,] 0.0001775171 0.0001786175 4.925913e-05
 [322,] 0.0002293930 0.0001389647 3.996037e-05
 [323,] 0.0003282879 0.0001260986 5.813094e-05
 [324,] 0.0002164562 0.0001340120 3.534198e-05
 [325,] 0.0002348889 0.0002343581 9.162943e-05
 [326,] 0.0003543217 0.0002532937 1.423395e-04
 [327,] 0.0002062037 0.0011528249 2.620687e-04
 [328,] 0.0002318435 0.0001668421 5.195302e-05
 [329,] 0.0001788514 0.0001832071 4.941728e-05
 [330,] 0.0001787712 0.0002253661 6.337994e-05
 [331,] 0.0003090818 0.0001300142 5.732162e-05
 [332,] 0.0003355033 0.0001250051 5.828273e-05
 [333,] 0.0002106455 0.0001446376 3.679796e-05
 [334,] 0.0003322400 0.0001321822 6.319068e-05
 [335,] 0.0003049985 0.0002243093 9.237092e-05
 [336,] 0.0003595301 0.0001938548 9.737303e-05
 [337,] 0.0001769726 0.0001541334 4.312903e-05
 [338,] 0.0001691197 0.0001295041 3.412882e-05
 [339,] 0.0001937379 0.0001241954 3.927560e-05
 [340,] 0.0003342763 0.0002120816 9.736885e-05
 [341,] 0.0003376734 0.0002093249 9.394789e-05
 [342,] 0.0001790051 0.0001703229 4.731474e-05
 [343,] 0.0001698701 0.0001488797 3.693811e-05
 [344,] 0.0001775772 0.0001286806 3.390682e-05
 [345,] 0.0002165997 0.0001595247 4.424299e-05
 [346,] 0.0002480177 0.0002638223 9.739527e-05
 [347,] 0.0001795486 0.0001861074 4.939632e-05
 [348,] 0.0003682987 0.0001955538 9.821584e-05
 [349,] 0.0002345576 0.0001688875 5.405147e-05
 [350,] 0.0003645587 0.0002001397 9.597071e-05
 [351,] 0.0004248711 0.0002012319 1.206923e-04
 [352,] 0.0001616916 0.0001287226 3.718514e-05
 [353,] 0.0010012599 0.0002254379 2.856916e-04
 [354,] 0.0007954759 0.0002243806 2.110386e-04
 [355,] 0.0002042130 0.0002512166 7.194651e-05
 [356,] 0.0001720073 0.0001538846 4.248141e-05
 [357,] 0.0001978722 0.0002311079 7.925922e-05
 [358,] 0.0002144023 0.0002281885 8.909100e-05
 [359,] 0.0006871109 0.0003277709 3.075830e-04
 [360,] 0.0002107512 0.0002228102 8.419967e-05
 [361,] 0.0001900216 0.0002324254 7.323922e-05
 [362,] 0.0001759145 0.0003843266 9.285559e-05
 [363,] 0.0001760676 0.0001160573 3.431950e-05
 [364,] 0.0001966873 0.0001736620 5.577183e-05
 [365,] 0.0001885228 0.0001546988 4.729663e-05
 [366,] 0.0001739941 0.0002322545 4.597162e-05
 [367,] 0.0001935595 0.0001546117 4.855405e-05
 [368,] 0.0001777957 0.0003510864 1.014295e-04
 [369,] 0.0001600990 0.0001121034 3.188637e-05
 [370,] 0.0001602013 0.0001114052 3.173252e-05
 [371,] 0.0001917577 0.0002802654 8.969855e-05
 [372,] 0.0001763185 0.0003117652 8.583923e-05
 [373,] 0.0001763431 0.0003576624 9.653202e-05
 [374,] 0.0002458527 0.0001610577 5.762970e-05
 [375,] 0.0002031352 0.0001922151 6.520757e-05
 [376,] 0.0002437203 0.0001665059 5.929883e-05
 [377,] 0.0001663380 0.0001113908 3.191442e-05
 [378,] 0.0001783010 0.0003152890 9.292250e-05
 [379,] 0.0003374463 0.0001274246 6.222272e-05
 [380,] 0.0001759420 0.0004220604 1.086158e-04
 [381,] 0.0001758124 0.0004460408 1.122519e-04
 [382,] 0.0001767816 0.0004583295 1.215214e-04
 [383,] 0.0001676782 0.0001305259 3.362868e-05
 [384,] 0.0006560350 0.0002158607 2.081356e-04
 [385,] 0.0001765642 0.0003568828 9.728443e-05
 [386,] 0.0001776381 0.0003288770 9.494412e-05
 [387,] 0.0001757858 0.0003408764 8.874460e-05
 [388,] 0.0001768288 0.0003666496 1.007698e-04
 [389,] 0.0001940829 0.0001995371 6.332823e-05
 [390,] 0.0001705620 0.0002083982 4.420001e-05
 [391,] 0.0001777044 0.0003186315 9.205216e-05
 [392,] 0.0002039679 0.0001739659 5.738004e-05
 [393,] 0.0001772406 0.0003252436 9.315102e-05
 [394,] 0.0001782331 0.0003546521 1.029115e-04
 [395,] 0.0001955429 0.0002883152 8.755241e-05
 [396,] 0.0001896201 0.0002097397 6.479717e-05
 [397,] 0.0002549240 0.0003127726 1.252776e-04
 [398,] 0.0002046728 0.0001790243 6.170275e-05
 [399,] 0.0002575839 0.0003008856 1.218525e-04
 [400,] 0.0002516937 0.0003111926 1.225354e-04
 [401,] 0.0002211828 0.0001140113 3.362705e-05
 [402,] 0.0002998288 0.0001286189 5.317484e-05
 [403,] 0.0002611716 0.0003226320 1.336065e-04
 [404,] 0.0010942672 0.0001867710 3.333135e-04
 [405,] 0.0001824236 0.0002918587 8.026313e-05
 [406,] 0.0001954200 0.0001860827 5.992477e-05
 [407,] 0.0002534177 0.0005759242 2.311977e-04
 [408,] 0.0002666131 0.0001941008 7.892281e-05
 [409,] 0.0001667469 0.0001213029 3.439299e-05
 [410,] 0.0002434764 0.0001780720 7.545293e-05
 [411,] 0.0002151350 0.0001999916 8.593173e-05
 [412,] 0.0002193326 0.0001316968 4.187064e-05
 [413,] 0.0003171715 0.0002191515 1.285887e-04
 [414,] 0.0002379890 0.0002267345 1.154943e-04
 [415,] 0.0002622846 0.0001451574 6.876332e-05
 [416,] 0.0002778249 0.0003640105 2.441588e-04
 [417,] 0.0002345817 0.0003225469 1.713924e-04
 [418,] 0.0002252375 0.0001809047 7.902547e-05
 [419,] 0.0002029893 0.0002309595 9.481765e-05
 [420,] 0.0002344592 0.0001498823 6.603252e-05
 [421,] 0.0002386329 0.0003767559 2.085104e-04
 [422,] 0.0002054657 0.0002988458 1.314883e-04
 [423,] 0.0002216996 0.0002856923 1.389756e-04
 [424,] 0.0002393786 0.0001713380 8.103510e-05
 [425,] 0.0002275708 0.0001422564 5.396493e-05
 [426,] 0.0002389327 0.0001668793 7.458013e-05
 [427,] 0.0004655336 0.0004288368 5.179015e-04
 [428,] 0.0002193554 0.0001562904 6.593772e-05
 [429,] 0.0002240365 0.0001866089 5.455454e-05
 [430,] 0.0002358692 0.0001335114 5.563366e-05
 [431,] 0.0002298697 0.0003290844 1.704739e-04
 [432,] 0.0002215800 0.0003895247 1.942667e-04
 [433,] 0.0002185299 0.0003962939 1.936241e-04
 [434,] 0.0002252875 0.0004333030 2.232424e-04
 [435,] 0.0002105778 0.0004213954 1.942560e-04
 [436,] 0.0002243422 0.0004251210 2.176152e-04
 [437,] 0.0002062059 0.0004553458 2.032776e-04
 [438,] 0.0002506177 0.0003391298 1.978154e-04
 [439,] 0.0003800136 0.0005752821 5.091773e-04
 [440,] 0.0002521261 0.0002504281 1.109754e-04
 [441,] 0.0002470203 0.0002178905 7.694802e-05
 [442,] 0.0002651950 0.0026048440 1.864361e-03
 [443,] 0.0002529398 0.0025386697 1.650137e-03
 [444,] 0.0002519205 0.0003867268 2.185271e-04
 [445,] 0.0002505023 0.0004012440 2.258873e-04
 [446,] 0.0002889561 0.0017001398 1.384534e-03
 [447,] 0.0002626974 0.0003385599 1.993737e-04
 [448,] 0.0003401531 0.0005790796 4.750068e-04
 [449,] 0.0002637344 0.0002888230 1.651198e-04
 [450,] 0.0001975345 0.0002054075 5.660935e-05
 [451,] 0.0003279186 0.0008821922 7.668902e-04
 [452,] 0.0002795511 0.0010192500 7.534427e-04
 [453,] 0.0002877770 0.0010916424 8.513102e-04
 [454,] 0.0001601187 0.0001317477 3.539495e-05
 [455,] 0.0002623676 0.0012073714 8.126139e-04
 [456,] 0.0002547168 0.0003794131 2.177315e-04
 [457,] 0.0002138034 0.0002206740 7.236719e-05
 [458,] 0.0002643824 0.0002895270 1.660846e-04
 [459,] 0.0002373280 0.0001960897 6.412809e-05
 [460,] 0.0002847843 0.0011531852 8.887789e-04
 [461,] 0.0003163700 0.0005619068 4.507049e-04
 [462,] 0.0002772573 0.0008614979 6.245745e-04
 [463,] 0.0002548448 0.0004961758 3.103325e-04
 [464,] 0.0003212516 0.0002058630 1.246989e-04
 [465,] 0.0002373260 0.0015649615 8.759561e-04
 [466,] 0.0002406871 0.0004086105 2.155013e-04
 [467,] 0.0001811480 0.0001631869 4.001215e-05
 [468,] 0.0001813386 0.0001619458 3.975576e-05
 [469,] 0.0001827756 0.0001405543 3.599166e-05
 [470,] 0.0001794134 0.0001471340 3.768794e-05
 [471,] 0.0001787517 0.0004613153 9.179285e-05
 [472,] 0.0002132051 0.0002214565 6.645415e-05
 [473,] 0.0001792485 0.0001503689 3.826926e-05
 [474,] 0.0001787763 0.0001485276 3.806097e-05
 [475,] 0.0001769333 0.0001445324 3.783699e-05
 [476,] 0.0001766431 0.0001473894 3.846173e-05
 [477,] 0.0001772453 0.0001519444 3.911632e-05
 [478,] 0.0001746788 0.0006461413 1.293520e-04
 [479,] 0.0001745017 0.0001675238 4.287012e-05
 [480,] 0.0001750571 0.0007385652 1.413643e-04
 [481,] 0.0001753903 0.0006119414 1.203442e-04
 [482,] 0.0001764073 0.0006249762 1.183671e-04
 [483,] 0.0001771039 0.0001465028 3.815575e-05
 [484,] 0.0002383102 0.0002486926 9.092244e-05
 [485,] 0.0001745655 0.0006647866 1.329608e-04
 [486,] 0.0001746090 0.0006637556 1.325144e-04
 [487,] 0.0001746274 0.0006364789 1.280582e-04
 [488,] 0.0001747153 0.0006958911 1.367836e-04
 [489,] 0.0001750350 0.0006579893 1.290815e-04
 [490,] 0.0001752206 0.0001753840 4.449641e-05
 [491,] 0.0002127384 0.0003984110 1.456530e-04
 [492,] 0.0002043856 0.0002309709 6.642011e-05
 [493,] 0.0001766471 0.0001911352 4.639726e-05
 [494,] 0.0002078893 0.0003063259 7.385709e-05
 [495,] 0.0001756190 0.0007095628 1.339877e-04
 [496,] 0.0001747665 0.0004443308 9.671167e-05
 [497,] 0.0001758824 0.0006755081 1.280149e-04
 [498,] 0.0001778335 0.0001679965 4.186006e-05
 [499,] 0.0001791832 0.0002149608 4.946466e-05
 [500,] 0.0001754413 0.0010249203 1.829352e-04
 [501,] 0.0001764755 0.0003425370 7.247674e-05
 [502,] 0.0002111948 0.0001962988 6.014860e-05
 [503,] 0.0001731220 0.0011766293 2.198072e-04
 [504,] 0.0001728339 0.0012090341 2.347431e-04
 [505,] 0.0001743593 0.0011721094 2.113722e-04
 [506,] 0.0001780122 0.0002815615 6.075659e-05
 [507,] 0.0001737433 0.0012463971 2.193138e-04
 [508,] 0.0001755522 0.0018131121 3.140528e-04
 [509,] 0.0001744687 0.0012569431 2.195488e-04
 [510,] 0.0001739625 0.0006678536 1.315086e-04
 [511,] 0.0001772878 0.0002557276 5.683213e-05
 [512,] 0.0002145332 0.0002532623 7.456629e-05
 [513,] 0.0001738390 0.0011251730 1.987702e-04
 [514,] 0.0001744351 0.0014347846 2.489744e-04
 [515,] 0.0001733745 0.0006773043 1.365841e-04
 [516,] 0.0001736092 0.0006937432 1.340615e-04
 [517,] 0.0001763828 0.0001497976 3.891528e-05
 [518,] 0.0001736961 0.0012181603 2.340125e-04
 [519,] 0.0001754569 0.0003783188 8.788543e-05
 [520,] 0.0001749342 0.0008161691 1.541242e-04
 [521,] 0.0002768286 0.0003824164 2.570688e-04
 [522,] 0.0002332817 0.0001353236 4.257422e-05
 [523,] 0.0002348153 0.0001239247 3.936834e-05
 [524,] 0.0002115592 0.0002211735 6.597491e-05
 [525,] 0.0002334333 0.0001350190 4.227286e-05
 [526,] 0.0002331095 0.0001354054 4.269794e-05
 [527,] 0.0002343257 0.0001653840 5.258664e-05
 [528,] 0.0004425800 0.0001133869 6.763705e-05
 [529,] 0.0001891985 0.0001660795 3.685587e-05
 [530,] 0.0001999970 0.0001255960 3.214214e-05
 [531,] 0.0002165732 0.0001647562 5.723798e-05
 [532,] 0.0003709331 0.0001492379 7.209846e-05
 [533,] 0.0001961532 0.0001216829 3.225400e-05
 [534,] 0.0001899430 0.0001222349 3.232435e-05
 [535,] 0.0002343750 0.0001624070 5.125226e-05
 [536,] 0.0002134986 0.0001458594 3.795389e-05
 [537,] 0.0005064677 0.0002056291 1.687629e-04
 [538,] 0.0005655351 0.0001384927 1.186091e-04
 [539,] 0.0002464280 0.0002324239 8.998151e-05
 [540,] 0.0005669492 0.0001362631 1.164810e-04
 [541,] 0.0005437028 0.0001346467 1.072173e-04
 [542,] 0.0005206653 0.0001520366 1.223170e-04
 [543,] 0.0005182158 0.0001377035 1.077588e-04
 [544,] 0.0005157204 0.0001385693 1.080894e-04
 [545,] 0.0005112981 0.0001382276 1.068242e-04
 [546,] 0.0004637539 0.0001338227 9.319816e-05
 [547,] 0.0004142255 0.0002049239 1.156234e-04
 [548,] 0.0002337650 0.0001502079 5.292190e-05
 [549,] 0.0004317659 0.0001311581 8.288419e-05
 [550,] 0.0004167008 0.0001322087 8.091673e-05
 [551,] 0.0004643510 0.0001418889 1.004140e-04
 [552,] 0.0004860172 0.0001493802 1.118834e-04
 [553,] 0.0004300221 0.0001660117 1.107354e-04
 [554,] 0.0002252729 0.0002722363 1.078347e-04
 [555,] 0.0002009237 0.0001628823 5.331279e-05
 [556,] 0.0001673042 0.0001626068 4.784700e-05
 [557,] 0.0001984263 0.0002523764 6.797512e-05
 [558,] 0.0002043705 0.0001250187 4.229173e-05
 [559,] 0.0002089758 0.0001717821 5.901397e-05
 [560,] 0.0002089924 0.0001784592 6.291171e-05
 [561,] 0.0002018851 0.0001658848 5.356317e-05
 [562,] 0.0002324229 0.0001220059 3.859961e-05
 [563,] 0.0002326419 0.0001219624 3.855773e-05
 [564,] 0.0002321042 0.0001256591 3.917741e-05
 [565,] 0.0002322479 0.0001221302 3.843293e-05
 [566,] 0.0002325478 0.0001276473 3.965539e-05
 [567,] 0.0001666260 0.0001517101 4.252922e-05
 [568,] 0.0003800421 0.0002135756 1.328419e-04
 [569,] 0.0002320314 0.0001252948 3.915472e-05
 [570,] 0.0002227403 0.0004975303 2.183496e-04
 [571,] 0.0002984575 0.0002280013 1.104157e-04
 [572,] 0.0002257412 0.0001671439 6.072107e-05
 [573,] 0.0002270629 0.0001729861 6.518220e-05
 [574,] 0.0002202040 0.0002062314 7.948859e-05
 [575,] 0.0002348363 0.0001212027 3.874268e-05
 [576,] 0.0002230123 0.0002085940 8.425977e-05
 [577,] 0.0002203127 0.0002076103 8.232534e-05
 [578,] 0.0002169607 0.0002091373 8.144444e-05
 [579,] 0.0002158595 0.0001838569 6.476746e-05
 [580,] 0.0002200701 0.0002105941 8.387300e-05
 [581,] 0.0002314923 0.0001324173 5.075707e-05
 [582,] 0.0002224270 0.0002064781 8.258138e-05
 [583,] 0.0002222363 0.0002048697 8.168091e-05
 [584,] 0.0002244425 0.0002066554 8.367130e-05
 [585,] 0.0002453992 0.0001228392 3.995978e-05
 [586,] 0.0004630215 0.0002180631 1.631613e-04
 [587,] 0.0002269568 0.0002072984 8.528931e-05
 [588,] 0.0002213939 0.0002114460 8.309664e-05
 [589,] 0.0002213351 0.0001329216 3.705392e-05
 [590,] 0.0002337395 0.0001290557 4.896738e-05
 [591,] 0.0002255001 0.0002476959 1.077539e-04
 [592,] 0.0002336097 0.0002538480 1.173824e-04
 [593,] 0.0002365583 0.0001236664 4.571934e-05
 [594,] 0.0002260101 0.0002049901 8.159911e-05
 [595,] 0.0002321157 0.0002531145 1.159566e-04
 [596,] 0.0002246217 0.0002099710 8.378371e-05
 [597,] 0.0002522194 0.0001894885 8.554489e-05
 [598,] 0.0002290611 0.0002494083 8.971378e-05
 [599,] 0.0002393070 0.0001265066 4.803100e-05
 [600,] 0.0002562196 0.0001826359 8.077504e-05
 [601,] 0.0002553849 0.0001813794 7.951481e-05
 [602,] 0.0002331676 0.0001273552 4.003851e-05
 [603,] 0.0002432119 0.0001556519 4.906253e-05
 [604,] 0.0001693896 0.0006091798 9.823132e-05
 [605,] 0.0002362496 0.0002064250 8.590281e-05
 [606,] 0.0002383039 0.0001313085 5.126477e-05
 [607,] 0.0002223140 0.0001896554 7.122933e-05
 [608,] 0.0002165836 0.0002348290 9.402190e-05
 [609,] 0.0002337234 0.0005531191 2.849035e-04
 [610,] 0.0002199748 0.0003728969 1.621149e-04
 [611,] 0.0002166208 0.0001272968 4.539160e-05
 [612,] 0.0002128175 0.0001232847 4.252534e-05
 [613,] 0.0002327680 0.0001289094 4.864024e-05
 [614,] 0.0002230390 0.0001311243 4.890566e-05
 [615,] 0.0002372795 0.0002284760 8.309180e-05
 [616,] 0.0002693248 0.0001960826 7.850910e-05
 [617,] 0.0002476596 0.0001243588 4.383151e-05
 [618,] 0.0001990038 0.0001919799 5.768775e-05
 [619,] 0.0002599115 0.0001273511 4.736755e-05
 [620,] 0.0001702290 0.0001241962 3.684123e-05
 [621,] 0.0002140015 0.0001474994 5.158895e-05
 [622,] 0.0001923132 0.0001386518 4.799377e-05
 [623,] 0.0001693543 0.0001391455 3.870544e-05
 [624,] 0.0002055373 0.0001357422 4.886734e-05
 [625,] 0.0001691653 0.0001230189 3.570223e-05
 [626,] 0.0001688057 0.0001243619 3.641289e-05
 [627,] 0.0002748411 0.0001285803 4.811388e-05
 [628,] 0.0001689347 0.0001229814 3.524719e-05
 [629,] 0.0001689340 0.0001230082 3.521872e-05
 [630,] 0.0001695802 0.0001147418 3.305905e-05
 [631,] 0.0002094063 0.0001734885 6.811907e-05
 [632,] 0.0001695619 0.0001293691 3.834658e-05
 [633,] 0.0002186416 0.0002241215 6.187074e-05
 [634,] 0.0001693962 0.0001369911 3.817415e-05
 [635,] 0.0001701267 0.0001355299 4.046584e-05
 [636,] 0.0002175058 0.0002149588 5.962379e-05
 [637,] 0.0001715540 0.0001331556 4.026555e-05
 [638,] 0.0001726294 0.0001420354 4.365092e-05
 [639,] 0.0001695738 0.0001172925 3.340745e-05
 [640,] 0.0001713073 0.0001361006 4.113514e-05
 [641,] 0.0001703183 0.0001364399 4.082059e-05
 [642,] 0.0001679717 0.0001164770 3.353297e-05
 [643,] 0.0001699156 0.0001321019 3.925329e-05
 [644,] 0.0002335923 0.0001755494 5.544774e-05
 [645,] 0.0002341175 0.0001616652 5.125677e-05
 [646,] 0.0001697383 0.0001148257 3.331424e-05
 [647,] 0.0001720658 0.0001301066 3.816602e-05
 [648,] 0.0001689379 0.0001340073 3.946892e-05
 [649,] 0.0001683261 0.0001296850 3.733739e-05
 [650,] 0.0002622122 0.0001640388 6.159488e-05
 [651,] 0.0001684968 0.0001173605 3.383915e-05
 [652,] 0.0002334946 0.0001451691 4.669419e-05
 [653,] 0.0001688225 0.0003112131 6.117707e-05
 [654,] 0.0001692405 0.0001188223 3.379438e-05
 [655,] 0.0001698331 0.0001583344 4.498549e-05
 [656,] 0.0001803624 0.0001298833 4.143087e-05
 [657,] 0.0001769738 0.0001264964 3.926461e-05
 [658,] 0.0001769877 0.0001269754 3.946476e-05
 [659,] 0.0001775341 0.0001265563 3.941374e-05
 [660,] 0.0001781428 0.0001263638 3.947254e-05
 [661,] 0.0001758114 0.0001224430 3.423706e-05
 [662,] 0.0001791882 0.0001294804 3.871455e-05
 [663,] 0.0001708493 0.0001183040 3.516595e-05
 [664,] 0.0001771745 0.0001215915 3.425443e-05
 [665,] 0.0001701872 0.0001507064 4.428458e-05
 [666,] 0.0001719558 0.0001203108 3.424631e-05
 [667,] 0.0001730296 0.0001168698 3.288868e-05
 [668,] 0.0001777935 0.0001218122 3.425456e-05
 [669,] 0.0001737784 0.0001197727 3.645670e-05
 [670,] 0.0001717037 0.0001562361 4.699780e-05
 [671,] 0.0001731616 0.0001712038 5.606698e-05
 [672,] 0.0001886626 0.0002121332 6.203869e-05
 [673,] 0.0002277771 0.0002338870 1.083839e-04
 [674,] 0.0001874186 0.0001600785 4.560005e-05
 [675,] 0.0002414030 0.0003303046 1.741229e-04
 [676,] 0.0001913795 0.0002308156 6.892655e-05
 [677,] 0.0002078734 0.0002224867 6.051135e-05
 [678,] 0.0002678215 0.0002109918 1.064089e-04
 [679,] 0.0002100645 0.0001491237 4.629194e-05
 [680,] 0.0001764297 0.0001511640 5.044852e-05
 [681,] 0.0001779725 0.0001257911 3.858456e-05
 [682,] 0.0001732545 0.0001271948 4.019148e-05
 [683,] 0.0002126127 0.0001487862 4.623416e-05
 [684,] 0.0001628032 0.0001999949 5.520457e-05
 [685,] 0.0002271660 0.0002070054 6.515836e-05
 [686,] 0.0001739463 0.0001162076 3.540069e-05
 [687,] 0.0001789925 0.0001752935 6.054524e-05
 [688,] 0.0001713686 0.0001129127 3.255846e-05
 [689,] 0.0001841416 0.0001172416 3.675467e-05
 [690,] 0.0001752263 0.0001291431 3.649944e-05
 [691,] 0.0001805498 0.0001272196 3.438616e-05
 [692,] 0.0001692594 0.0001128633 3.223146e-05
 [693,] 0.0001831976 0.0001220622 3.936753e-05
 [694,] 0.0001737341 0.0001281269 4.100337e-05
 [695,] 0.0002127313 0.0002262466 6.795215e-05
 [696,] 0.0001849535 0.0001327244 3.431364e-05
 [697,] 0.0023158831 0.0002673834 4.873742e-04
 [698,] 0.0001683730 0.0001298559 3.944780e-05
 [699,] 0.0002068047 0.0005367406 1.320748e-04
 [700,] 0.0001682987 0.0001537463 4.513253e-05
 [701,] 0.0001676107 0.0001821339 5.209518e-05
 [702,] 0.0001749926 0.0001697295 5.285744e-05
 [703,] 0.0269107791 0.0001442941 6.588365e-03
 [704,] 0.0321927996 0.0001452174 7.719248e-03
 [705,] 0.0155493723 0.0001638861 3.407666e-03
 [706,] 0.0001707546 0.0003759005 1.053818e-04
 [707,] 0.0001733038 0.0002908469 9.134207e-05
 [708,] 0.0001727867 0.0003047666 9.466694e-05
 [709,] 0.0001690941 0.0002292273 6.719110e-05
 [710,] 0.0002287958 0.0001511711 4.801089e-05
 [711,] 0.0002132175 0.0002261877 6.727414e-05
 [712,] 0.0001659722 0.0002193118 5.975232e-05
 [713,] 0.0001687941 0.0001673298 5.031459e-05
 [714,] 0.0002869743 0.0002178106 8.887175e-05
 [715,] 0.0001793859 0.0001746096 5.808686e-05
 [716,] 0.0001727960 0.0001605301 4.968865e-05
 [717,] 0.0001655720 0.0001588352 4.455233e-05
 [718,] 0.0001764893 0.0001574844 5.065053e-05
 [719,] 0.0002360414 0.0001409192 4.510898e-05
 [720,] 0.0002293776 0.0002316776 7.070517e-05
 [721,] 0.0002450411 0.0002345456 9.083663e-05
 [722,] 0.0009377529 0.0001289198 2.471356e-04
 [723,] 0.0001801735 0.0001305050 4.127477e-05
 [724,] 0.0002266772 0.0001320981 4.157588e-05
 [725,] 0.0298219645 0.0001997780 9.607424e-03
 [726,] 0.0003604020 0.0001696154 9.463677e-05
 [727,] 0.0002390319 0.0001630123 5.817539e-05
 [728,] 0.0002755227 0.0001235036 4.550302e-05
 [729,] 0.0002738281 0.0001142867 4.365223e-05
 [730,] 0.0002777587 0.0001204481 4.521409e-05
 [731,] 0.0002805174 0.0001234627 4.621586e-05
 [732,] 0.0002750275 0.0001242510 4.563594e-05
 [733,] 0.0002806780 0.0001142173 4.466558e-05
 [734,] 0.0002762337 0.0001141941 4.397537e-05
 [735,] 0.0004357453 0.0001955359 7.006460e-05
 [736,] 0.0003377403 0.0001862046 5.657357e-05
 [737,] 0.0004722969 0.0001916635 7.645272e-05
 [738,] 0.0003567419 0.0001972889 5.800215e-05
 [739,] 0.0003758471 0.0002006186 6.005257e-05
 [740,] 0.0002313314 0.0001273171 3.933973e-05
 [741,] 0.0002336714 0.0001745069 5.876082e-05
 [742,] 0.0004093134 0.0001947539 6.615321e-05
 [743,] 0.0002327190 0.0002132672 7.166990e-05
 [744,] 0.0008040476 0.0001332069 1.677239e-04
 [745,] 0.0002311863 0.0001180731 3.744214e-05
 [746,] 0.0002309361 0.0001155770 3.487706e-05
 [747,] 0.0002717229 0.0001242468 5.020367e-05
 [748,] 0.0002420518 0.0002209137 7.900636e-05
 [749,] 0.0002624406 0.0001176514 4.138980e-05
 [750,] 0.0879803542 0.0002230870 3.975330e-02
 [751,] 0.0002410438 0.0001436772 4.466896e-05
 [752,] 0.0002526026 0.0001136260 3.734334e-05
 [753,] 0.0002929371 0.0001138156 4.678006e-05
 [754,] 0.0002984555 0.0001138164 4.795746e-05
 [755,] 0.0002979345 0.0001299128 5.535435e-05
 [756,] 0.0002470208 0.0001136270 3.705498e-05
 [757,] 0.0002555245 0.0001138035 3.861162e-05
 [758,] 0.0002522855 0.0002230525 8.396470e-05
 [759,] 0.0018930738 0.0001120371 2.871084e-04
 [760,] 0.0018301422 0.0001129583 2.748544e-04
 [761,] 0.0010274742 0.0001167040 1.725243e-04
 [762,] 0.0016757477 0.0001145240 2.550044e-04
 [763,] 0.0013676978 0.0001142806 2.067662e-04
 [764,] 0.0013672949 0.0001141390 2.195889e-04
 [765,] 0.0021832159 0.0001159466 3.268447e-04
 [766,] 0.0020233303 0.0001202523 3.445040e-04
 [767,] 0.2124421685 0.0001575596 8.173705e-02
 [768,] 0.0036564733 0.0001116928 5.529846e-04
 [769,] 0.2542106622 0.0001606163 1.016039e-01
 [770,] 0.0002360385 0.0002755817 9.701599e-05
 [771,] 0.0002151070 0.0003925262 1.040849e-04
 [772,] 0.0063188703 0.0001290585 9.643404e-04
 [773,] 0.0035095760 0.0001144969 5.439499e-04
 [774,] 0.0042831446 0.0002117499 9.472389e-04
 [775,] 0.0583772487 0.0001965643 2.126599e-02
 [776,] 0.0031456148 0.0001475339 5.446523e-04
 [777,] 0.0018121189 0.0001464645 3.203836e-04
 [778,] 0.0026270519 0.0001458258 4.530812e-04
 [779,] 0.0017536571 0.0001391294 3.001822e-04
 [780,] 0.0003687384 0.0003421755 3.003266e-04
 [781,] 0.0003421953 0.0001980684 1.373293e-04
 [782,] 0.0002391908 0.0002467048 9.431251e-05
 [783,] 0.0001967111 0.0003016482 8.132130e-05
 [784,] 0.0001802531 0.0002464319 6.636691e-05
 [785,] 0.0001803157 0.0002670620 7.233960e-05
 [786,] 0.0001943807 0.0001215152 3.649655e-05
 [787,] 0.0001805740 0.0004144651 1.120578e-04
 [788,] 0.0001969537 0.0002507566 7.006273e-05
 [789,] 0.0001805213 0.0003990671 1.078946e-04
 [790,] 0.0001808755 0.0003516865 9.817083e-05
 [791,] 0.0002226391 0.0002952801 1.062931e-04
 [792,] 0.0002285603 0.0002249866 6.887781e-05
 [793,] 0.0002179764 0.0008680425 3.007904e-04
 [794,] 0.0002183181 0.0008461478 2.961169e-04
 [795,] 0.0001801372 0.0002819054 7.587502e-05
 [796,] 0.0002239710 0.0003162063 1.166265e-04
 [797,] 0.0001965234 0.0003148794 8.707287e-05
 [798,] 0.0002299158 0.0002211382 6.750215e-05
 [799,] 0.0001803008 0.0002832824 7.581167e-05
 [800,] 0.0002202359 0.0008734954 3.201180e-04
 [801,] 0.0002221407 0.0003134406 1.123736e-04
 [802,] 0.0002198681 0.0009714304 3.531718e-04
 [803,] 0.0002338668 0.0002195327 7.657738e-05
 [804,] 0.0002224250 0.0003400162 1.231303e-04
 [805,] 0.0002286365 0.0002219076 6.813774e-05
 [806,] 0.0002287872 0.0002230781 6.831246e-05
 [807,] 0.0002288629 0.0002254614 6.881710e-05
 [808,] 0.0002187394 0.0002908545 9.519609e-05
 [809,] 0.0002288172 0.0002312179 7.006849e-05
 [810,] 0.0002210605 0.0002952984 1.029141e-04
 [811,] 0.0002076412 0.0010276792 3.134164e-04
 [812,] 0.0002239484 0.0002884993 1.055471e-04
 [813,] 0.0001793799 0.0001531175 4.698284e-05
 [814,] 0.0002291291 0.0002258785 6.869095e-05
 [815,] 0.0002289865 0.0002300790 6.970424e-05
 [816,] 0.0002235923 0.0002802326 1.017405e-04
 [817,] 0.0002065864 0.0009370449 2.784080e-04
 [818,] 0.0001801421 0.0002083724 5.758923e-05
 [819,] 0.0001802271 0.0002250082 6.275958e-05
 [820,] 0.0001802412 0.0002271163 6.316052e-05
 [821,] 0.0002085606 0.0005286801 1.737275e-04
 [822,] 0.0001978107 0.0002243688 6.566696e-05
 [823,] 0.0001802271 0.0002283451 6.335342e-05
 [824,] 0.0002246126 0.0002871787 1.061199e-04
 [825,] 0.0002289429 0.0001956285 6.264890e-05
 [826,] 0.0002211532 0.0003424014 1.250223e-04
 [827,] 0.0002107097 0.0003251452 1.080963e-04
 [828,] 0.0002209586 0.0003543176 1.244435e-04
 [829,] 0.0001796048 0.0002075843 5.927407e-05
 [830,] 0.0002167553 0.0001414230 5.362748e-05
 [831,] 0.0002027655 0.0001277706 4.298752e-05
 [832,] 0.0001799729 0.0001229457 3.970732e-05
 [833,] 0.0002287786 0.0001321505 3.860842e-05
 [834,] 0.0002347477 0.0001732526 5.542046e-05
 [835,] 0.0001646778 0.0007130063 1.198942e-04
 [836,] 0.0001685644 0.0004822452 8.689083e-05
 [837,] 0.0001714360 0.0001113524 3.202347e-05
 [838,] 0.0001696682 0.0001380430 3.933784e-05
 [839,] 0.0003049213 0.0002603758 1.280479e-04
 [840,] 0.0002072250 0.0002184766 6.626932e-05
 [841,] 0.0002040008 0.0002564786 6.328680e-05
 [842,] 0.0002341263 0.0006127870 3.539541e-04
 [843,] 0.0001828558 0.0001705596 3.696327e-05
 [844,] 0.0001906752 0.0001653429 3.658211e-05
 [845,] 0.0002249653 0.0001575432 5.135806e-05
 [846,] 0.0001985731 0.0001870253 7.268673e-05
 [847,] 0.0007377638 0.0002225189 2.304027e-04
 [848,] 0.0004615807 0.0001965538 1.204793e-04
 [849,] 0.0002820744 0.0002098974 9.088700e-05
 [850,] 0.0005249283 0.0002237075 1.577839e-04
 [851,] 0.0001900288 0.0002258499 4.937236e-05
 [852,] 0.0001898137 0.0001673550 3.673848e-05
 [853,] 0.0002536283 0.0001255558 5.310357e-05
 [854,] 0.0002149363 0.0002456667 1.061249e-04
 [855,] 0.0002462026 0.0001390815 5.361611e-05
 [856,] 0.0002434184 0.0001631488 6.499682e-05
 [857,] 0.0003185753 0.0002296590 1.130280e-04
 [858,] 0.0002367005 0.0001693932 6.779097e-05
 [859,] 0.0002649923 0.0001441749 5.350179e-05
 [860,] 0.0002533699 0.0001433874 5.192935e-05
 [861,] 0.0002763586 0.0001494501 5.900899e-05
 [862,] 0.0002850850 0.0002314466 1.002893e-04
 [863,] 0.0003332529 0.0002982840 2.325512e-04
 [864,] 0.0003077382 0.0003117758 2.272007e-04
 [865,] 0.0002184955 0.0002206825 9.321593e-05
 [866,] 0.0002297286 0.0003024297 1.500221e-04
 [867,] 0.0002174169 0.0002216526 9.314564e-05
 [868,] 0.0002791403 0.0001421884 5.385709e-05
 [869,] 0.0002128328 0.0002162287 6.574277e-05
 [870,] 0.0002266445 0.0001424356 4.571283e-05
 [871,] 0.0002092262 0.0002319407 9.400670e-05
 [872,] 0.0002135312 0.0002305783 6.990349e-05
 [873,] 0.0003123951 0.0004659292 3.767142e-04
 [874,] 0.0003281823 0.0006449826 5.806331e-04
 [875,] 0.0002176104 0.0002265076 9.638661e-05
 [876,] 0.0002214625 0.0002195628 9.443931e-05
 [877,] 0.0002132948 0.0002266609 9.383402e-05
 [878,] 0.0002329039 0.0001406396 4.165755e-05
 [879,] 0.0003621015 0.0003171408 2.831323e-04
 [880,] 0.0002255855 0.0002588636 1.206630e-04
 [881,] 0.0002188736 0.0001970965 8.048350e-05
 [882,] 0.0003002998 0.0002188375 9.572490e-05
 [883,] 0.0002275939 0.0002674163 1.271816e-04
 [884,] 0.0003656394 0.0002510469 2.003258e-04
 [885,] 0.0003275258 0.0001830468 1.170812e-04
 [886,] 0.0002227362 0.0002829148 1.314669e-04
 [887,] 0.0002489034 0.0001274531 4.719143e-05
 [888,] 0.0002974069 0.0001434777 5.968808e-05
 [889,] 0.0002626275 0.0002064602 9.693024e-05
 [890,] 0.0002192292 0.0002333508 1.013373e-04
 [891,] 0.0003861903 0.0002536002 2.101718e-04
 [892,] 0.0001609483 0.0001310208 3.572931e-05
 [893,] 0.0002475878 0.0001671867 7.120865e-05
 [894,] 0.0004773775 0.0001900943 1.257261e-04
 [895,] 0.0002808326 0.0006146353 4.549012e-04
 [896,] 0.0003050521 0.0001446229 6.229268e-05
 [897,] 0.0004854077 0.0001721249 1.324366e-04
 [898,] 0.0004746823 0.0001728910 1.320022e-04
 [899,] 0.0002256772 0.0002279937 1.020803e-04
 [900,] 0.0002656967 0.0001242058 4.537929e-05
 [901,] 0.0002318701 0.0002735733 1.342030e-04
 [902,] 0.0003385392 0.0004236754 3.876395e-04
 [903,] 0.0004550302 0.0001522757 1.040016e-04
 [904,] 0.0004537602 0.0001975108 1.605233e-04
 [905,] 0.0004636411 0.0002010976 1.669825e-04
 [906,] 0.0004592794 0.0001961937 1.597439e-04
 [907,] 0.0003229532 0.0001431945 6.355944e-05
 [908,] 0.0003882767 0.0004506597 4.817998e-04
 [909,] 0.0001705771 0.0001687342 4.956743e-05
 [910,] 0.0006198907 0.0012882331 2.397867e-03
 [911,] 0.0002413428 0.0002372881 1.175020e-04
 [912,] 0.0003630200 0.0002188725 1.216460e-04
 [913,] 0.0004177769 0.0002284131 1.903773e-04
 [914,] 0.0002574272 0.0001422371 5.091113e-05
 [915,] 0.0002619034 0.0001958512 9.922253e-05
 [916,] 0.0003411550 0.0004162062 3.832915e-04
 [917,] 0.0002798245 0.0003350172 1.362595e-04
 [918,] 0.0002344551 0.0001525503 4.733896e-05
 [919,] 0.0002453634 0.0013300611 8.032971e-04
 [920,] 0.0004895893 0.0002109262 1.743538e-04
 [921,] 0.0002637955 0.0001850163 7.287537e-05
 [922,] 0.0002635178 0.0004616267 3.037841e-04
 [923,] 0.0001615679 0.0002197368 6.149818e-05
 [924,] 0.0004880618 0.0002413398 2.127094e-04
 [925,] 0.0002200900 0.0001390822 5.585744e-05
 [926,] 0.0002934639 0.0016679670 1.406264e-03
 [927,] 0.0002507885 0.0001792739 6.417216e-05
 [928,] 0.0003092839 0.0003197022 2.398768e-04
 [929,] 0.0003248101 0.0004916984 4.381087e-04
 [930,] 0.0003582070 0.0001493240 7.560449e-05
 [931,] 0.0001723974 0.0001131860 3.226859e-05
 [932,] 0.0001811471 0.0001514836 4.303021e-05
 [933,] 0.0002865369 0.0001355822 5.811744e-05
 [934,] 0.0002720576 0.0001880736 7.770314e-05
 [935,] 0.0002274699 0.0003343725 1.306732e-04
 [936,] 0.0003442441 0.0001834442 8.727968e-05
 [937,] 0.0002878397 0.0002147667 9.860259e-05
 [938,] 0.0002278113 0.0002195517 6.803740e-05
 [939,] 0.0012708576 0.0001419228 2.264665e-04
 [940,] 0.0003140728 0.0001799454 8.097980e-05
 [941,] 0.0002344910 0.0002147441 6.936665e-05
 [942,] 0.0003497366 0.0001912642 9.254253e-05
 [943,] 0.0003185875 0.0002155107 1.043817e-04
 [944,] 0.0009750725 0.0001785755 2.786032e-04
 [945,] 0.0002797673 0.0030090273 1.887383e-03
 [946,] 0.0002102859 0.0001784922 5.388767e-05
 [947,] 0.0153608573 0.0001378114 3.077322e-03
 [948,] 0.0001707578 0.0001490602 4.112698e-05
 [949,] 0.0001678811 0.0001126820 3.304548e-05
 [950,] 0.0003296090 0.0002480415 1.239275e-04
 [951,] 0.0001734013 0.0021162166 3.455874e-04
 [952,] 0.0003111612 0.0001836074 8.347550e-05
 [953,] 0.0002112539 0.0002478595 8.068616e-05
 [954,] 0.0002087648 0.0004074214 1.043662e-04
 [955,] 0.0001800971 0.0001225086 3.380827e-05
 [956,] 0.0002219789 0.0002987809 8.306085e-05
 [957,] 0.0001621835 0.0001232572 3.530424e-05
 [958,] 0.0002177524 0.0002369340 7.011979e-05
 [959,] 0.0001656238 0.0001721724 4.228459e-05
 [960,] 0.0002795251 0.0001736339 6.782874e-05
 [961,] 0.0002826384 0.0001743707 6.920209e-05
 [962,] 0.0001667498 0.0001696757 4.069901e-05
 [963,] 0.0001667098 0.0001686568 4.176065e-05
 [964,] 0.0002249750 0.0002423399 9.695752e-05
 [965,] 0.0001628916 0.0001190795 3.376126e-05
 [966,] 0.0001629734 0.0001150199 3.295202e-05
 [967,] 0.0001872324 0.0001568573 4.579169e-05
 [968,] 0.0001750554 0.0001151871 3.320112e-05
 [969,] 0.0002461054 0.0002228254 7.680597e-05
 [970,] 0.0002174416 0.0001832617 6.979664e-05
 [971,] 0.0002395370 0.0001291696 5.064058e-05
 [972,] 0.0002597561 0.0001425187 5.265151e-05
 [973,] 0.0002819860 0.0001739796 7.413522e-05
 [974,] 0.0002264806 0.0001247293 4.804056e-05
 [975,] 0.0002200488 0.0001860509 5.131285e-05
 [976,] 0.0002759002 0.0001617090 6.372583e-05
 [977,] 0.0005349813 0.0001572770 1.232865e-04
 [978,] 0.0002341097 0.0002036268 6.594829e-05
 [979,] 0.0001821896 0.0002180444 5.139016e-05
 [980,] 0.0004574678 0.0001205129 8.001537e-05
 [981,] 0.0001943085 0.0002265661 6.451453e-05
 [982,] 0.0002539052 0.0001216875 4.000240e-05
 [983,] 0.0001836633 0.0001736909 4.520091e-05
 [984,] 0.0003522198 0.0001206732 6.077700e-05
 [985,] 0.0002186122 0.0002353708 6.686713e-05
 [986,] 0.0002422704 0.0001826262 6.157554e-05
 [987,] 0.0002973409 0.0001217439 4.958020e-05
 [988,] 0.0001988458 0.0001369403 4.497757e-05
 [989,] 0.0002362114 0.0002273130 7.599421e-05
 [990,] 0.0002323071 0.0001598249 4.955395e-05
 [991,] 0.0001865737 0.0001193990 3.473843e-05
 [992,] 0.0002151575 0.0001486202 4.496589e-05
 [993,] 0.0002054128 0.0001772955 5.136575e-05
 [994,] 0.0002675718 0.0001195418 4.382593e-05
 [995,] 0.0002169349 0.0002161714 6.236638e-05
 [996,] 0.0002165910 0.0002090431 6.095309e-05
 [997,] 0.0001791731 0.0001161154 3.413319e-05
 [998,] 0.0002343417 0.0002144748 7.131562e-05
 [999,] 0.0001868296 0.0002185845 5.664746e-05
[1000,] 0.0002100327 0.0001911983 5.558618e-05
[1001,] 0.0002268924 0.0002757330 8.580995e-05
[1002,] 0.0002136239 0.0002317280 6.738133e-05
[1003,] 0.0003927563 0.0001742441 1.063190e-04
[1004,] 0.0002152410 0.0001406315 4.342589e-05
[1005,] 0.0002376697 0.0001384888 4.809211e-05
[1006,] 0.0002232109 0.0002633331 7.836039e-05
[1007,] 0.0002302651 0.0001406708 4.247554e-05
[1008,] 0.0002717564 0.0001252542 4.847782e-05
[1009,] 0.0001918183 0.0001326170 3.610270e-05
[1010,] 0.0002017667 0.0001354451 4.301454e-05
[1011,] 0.0002305085 0.0001603702 4.963670e-05
[1012,] 0.0003891818 0.0001745021 9.943225e-05
[1013,] 0.0001900644 0.0001379853 3.744149e-05
[1014,] 0.0002472952 0.0001256161 4.397100e-05
[1015,] 0.0001977425 0.0001969695 5.218780e-05
[1016,] 0.0001945165 0.0001923307 5.202284e-05
[1017,] 0.0002457382 0.0001281341 4.457332e-05
[1018,] 0.0002442453 0.0001288978 4.435969e-05
[1019,] 0.0002449193 0.0001284381 4.440722e-05
[1020,] 0.0002532266 0.0001274694 4.668757e-05
[1021,] 0.0002149563 0.0001416157 4.385079e-05
[1022,] 0.0002484752 0.0001263263 4.474328e-05
[1023,] 0.0001988777 0.0001912755 5.965463e-05
[1024,] 0.0002218527 0.0002183053 6.642744e-05
[1025,] 0.0001959576 0.0001875625 5.223649e-05
[1026,] 0.0002586702 0.0001627585 5.497023e-05
[1027,] 0.0003350361 0.0001802799 8.715995e-05
[1028,] 0.0002091552 0.0001339896 4.309010e-05
[1029,] 0.0002271296 0.0001294478 4.044290e-05
[1030,] 0.0001991696 0.0001320409 4.045451e-05
[1031,] 0.0001989013 0.0001319375 4.034218e-05
[1032,] 0.0002380603 0.0001906915 6.354927e-05
[1033,] 0.0002153506 0.0001560019 4.213033e-05
[1034,] 0.0002312388 0.0001338270 4.410699e-05
[1035,] 0.0001960247 0.0001921348 5.195254e-05
[1036,] 0.0002323100 0.0001304715 4.091147e-05
[1037,] 0.0002425021 0.0001253419 4.217259e-05
[1038,] 0.0002423000 0.0001250857 4.198667e-05
[1039,] 0.0002424790 0.0001250857 4.204862e-05
[1040,] 0.0002427934 0.0001253569 4.228027e-05
[1041,] 0.0002011687 0.0001309722 4.025585e-05
[1042,] 0.0002500012 0.0001258160 4.471206e-05
[1043,] 0.0002229261 0.0001638065 4.823210e-05
[1044,] 0.0001873741 0.0001365113 4.018542e-05
[1045,] 0.0002209943 0.0001710292 4.971131e-05
[1046,] 0.0002207164 0.0001699974 4.949798e-05
[1047,] 0.0002224255 0.0001766376 5.079256e-05
[1048,] 0.0001920086 0.0001395378 4.426471e-05
[1049,] 0.0002014210 0.0001295533 3.967912e-05
[1050,] 0.0002309235 0.0002112163 6.645987e-05
[1051,] 0.0001873367 0.0001373663 4.061441e-05
[1052,] 0.0002117185 0.0002108612 6.142532e-05
[1053,] 0.0002007571 0.0001309262 4.027119e-05
[1054,] 0.0002340235 0.0001313192 4.027874e-05
[1055,] 0.0002204490 0.0001749096 5.089718e-05
[1056,] 0.0001925022 0.0001639785 3.942720e-05
[1057,] 0.0002097349 0.0002013043 7.231754e-05
[1058,] 0.0002280927 0.0001419245 4.210413e-05
[1059,] 0.0001978145 0.0001635927 3.861561e-05
[1060,] 0.0002294428 0.0002214629 6.763194e-05
[1061,] 0.0002191747 0.0002096610 8.133028e-05
[1062,] 0.0001971827 0.0001820630 4.232506e-05
[1063,] 0.0002204603 0.0001635688 4.814348e-05
[1064,] 0.0002574545 0.0001260725 4.643659e-05
[1065,] 0.0002213260 0.0001658326 4.880662e-05
[1066,] 0.0001932261 0.0001880415 5.232406e-05
[1067,] 0.0001872801 0.0001402900 4.094900e-05
[1068,] 0.0002473156 0.0001318734 4.677653e-05
[1069,] 0.0002417152 0.0001236266 4.100983e-05
[1070,] 0.0002421194 0.0001297749 4.394114e-05
[1071,] 0.0002196715 0.0001679317 4.957492e-05
[1072,] 0.0002197781 0.0001585954 4.722261e-05
[1073,] 0.0002553051 0.0001264509 4.624197e-05
[1074,] 0.0001873836 0.0001399821 4.069820e-05
[1075,] 0.0002223953 0.0001778213 5.233889e-05
[1076,] 0.0002244091 0.0001790779 5.235722e-05
[1077,] 0.0001873010 0.0001349932 3.959253e-05
[1078,] 0.0001969590 0.0001713116 3.980177e-05
[1079,] 0.0002203416 0.0001672665 4.908123e-05
[1080,] 0.0003193145 0.0001762218 7.860155e-05
[1081,] 0.0002034796 0.0001741805 5.136828e-05
[1082,] 0.0002189877 0.0001949187 7.118305e-05
[1083,] 0.0002457503 0.0001258329 4.353386e-05
[1084,] 0.0002441544 0.0001267500 4.337776e-05
[1085,] 0.0001873387 0.0001376744 4.070467e-05
[1086,] 0.0002257877 0.0001349907 4.006118e-05
[1087,] 0.0002224430 0.0001352184 4.147415e-05
[1088,] 0.0002288225 0.0001272646 4.020216e-05
[1089,] 0.0001928402 0.0001777811 4.143900e-05
[1090,] 0.0002011135 0.0001355992 4.247191e-05
[1091,] 0.0002448990 0.0001309625 4.521909e-05
[1092,] 0.0003219418 0.0001719766 7.661463e-05
[1093,] 0.0002055380 0.0002013640 7.025835e-05
[1094,] 0.0002256245 0.0001873363 5.601874e-05
[1095,] 0.0002310972 0.0001228558 3.826745e-05
[1096,] 0.0002272425 0.0002215204 6.720609e-05
[1097,] 0.0002244202 0.0001392149 4.212139e-05
[1098,] 0.0002262786 0.0001299248 4.026134e-05
[1099,] 0.0001882788 0.0001416354 4.012508e-05
[1100,] 0.0002194889 0.0001423796 4.218644e-05
[1101,] 0.0002374672 0.0001262196 4.039624e-05
[1102,] 0.0001986025 0.0001374276 4.199591e-05
[1103,] 0.0002376372 0.0001272944 4.081180e-05
[1104,] 0.0002408225 0.0001259729 4.097115e-05
[1105,] 0.0001881238 0.0001434774 4.064590e-05
[1106,] 0.0002096449 0.0002659440 7.800387e-05
[1107,] 0.0002481573 0.0001999919 7.239391e-05
[1108,] 0.0001998771 0.0001300674 3.973324e-05
[1109,] 0.0002357729 0.0001276038 4.057139e-05
[1110,] 0.0002282130 0.0001809093 5.555933e-05
[1111,] 0.0002266084 0.0001848959 5.587392e-05
[1112,] 0.0001951259 0.0001656527 3.925979e-05
[1113,] 0.0001957127 0.0001631519 3.881576e-05
[1114,] 0.0001986417 0.0001338740 4.083923e-05
[1115,] 0.0001879608 0.0001633455 4.557558e-05
[1116,] 0.0001923714 0.0002026131 4.534852e-05
[1117,] 0.0002205995 0.0001313261 4.024937e-05
[1118,] 0.0001921134 0.0001985936 4.479685e-05
[1119,] 0.0001882242 0.0001593245 4.464180e-05
[1120,] 0.0002281415 0.0001240325 3.705614e-05
[1121,] 0.0002060794 0.0001747632 5.133220e-05
[1122,] 0.0001907374 0.0001966321 4.484479e-05
[1123,] 0.0002259446 0.0001970607 5.936038e-05
[1124,] 0.0002244882 0.0001953963 5.725718e-05
[1125,] 0.0002423692 0.0001288160 4.326692e-05
[1126,] 0.0002204696 0.0001931858 5.525069e-05
[1127,] 0.0003383183 0.0001770874 8.573354e-05
[1128,] 0.0002363391 0.0001990362 6.816819e-05
[1129,] 0.0002222225 0.0001854349 5.332558e-05
[1130,] 0.0001925645 0.0002215954 4.966758e-05
[1131,] 0.0002236806 0.0001836858 5.376610e-05
[1132,] 0.0002184312 0.0001978402 7.415869e-05
[1133,] 0.0002331695 0.0001313511 4.106666e-05
[1134,] 0.0002271535 0.0001898772 5.396436e-05
[1135,] 0.0002173468 0.0003826007 1.007831e-04
[1136,] 0.0002246347 0.0001447605 4.392415e-05
[1137,] 0.0001912146 0.0001304863 3.592253e-05
[1138,] 0.0001948020 0.0002231016 5.107710e-05
[1139,] 0.0002322737 0.0001301864 4.041527e-05
[1140,] 0.0002373960 0.0001254754 3.987688e-05
[1141,] 0.0002259448 0.0001911938 5.746910e-05
[1142,] 0.0001893154 0.0001616382 4.415833e-05
[1143,] 0.0002301189 0.0001322583 4.039797e-05
[1144,] 0.0002345979 0.0001253317 3.920695e-05
[1145,] 0.0002198821 0.0001791648 5.214391e-05
[1146,] 0.0002164399 0.0004728366 1.250979e-04
[1147,] 0.0002350032 0.0001337911 4.267583e-05
[1148,] 0.0002270359 0.0001840013 5.583923e-05
[1149,] 0.0002257182 0.0001883992 5.641830e-05
[1150,] 0.0001957848 0.0002164289 4.996320e-05
[1151,] 0.0001884775 0.0001573481 4.371433e-05
[1152,] 0.0002548534 0.0002062556 6.996784e-05
[1153,] 0.0002263740 0.0001858292 5.601973e-05
[1154,] 0.0002112751 0.0001919087 6.769116e-05
[1155,] 0.0002255716 0.0001788341 5.343544e-05
[1156,] 0.0002381970 0.0001254621 4.013167e-05
[1157,] 0.0002129610 0.0001917375 6.818743e-05
[1158,] 0.0002338239 0.0001311482 4.120852e-05
[1159,] 0.0002267823 0.0001264928 3.741377e-05
[1160,] 0.0001951154 0.0001985960 4.545639e-05
[1161,] 0.0003011593 0.0001717131 6.949603e-05
[1162,] 0.0002231396 0.0001356904 4.327216e-05
[1163,] 0.0002463683 0.0001373587 4.840875e-05
[1164,] 0.0002262318 0.0001835278 5.517836e-05
[1165,] 0.0002258226 0.0001866798 5.593078e-05
[1166,] 0.0001884014 0.0001566988 4.373166e-05
[1167,] 0.0001986751 0.0001356156 4.112800e-05
[1168,] 0.0002227235 0.0001925703 5.580593e-05
[1169,] 0.0002088315 0.0001874324 6.414668e-05
[1170,] 0.0002239628 0.0001453038 4.422829e-05
[1171,] 0.0002008605 0.0001922015 5.286897e-05
[1172,] 0.0002393004 0.0001306536 4.300681e-05
[1173,] 0.0001989109 0.0001391349 4.271434e-05
[1174,] 0.0001945030 0.0002534315 5.802420e-05
[1175,] 0.0002414838 0.0001728068 5.331219e-05
[1176,] 0.0002236323 0.0002825813 8.077364e-05
[1177,] 0.0001883024 0.0001516655 4.251547e-05
[1178,] 0.0002331629 0.0001292951 4.039063e-05
[1179,] 0.0001949145 0.0001897365 5.232615e-05
[1180,] 0.0002221041 0.0001785468 5.117380e-05
[1181,] 0.0002047541 0.0002211420 6.528258e-05
[1182,] 0.0002061949 0.0001854355 6.209830e-05
[1183,] 0.0001883068 0.0001623473 4.512759e-05
[1184,] 0.0001987261 0.0001376771 4.189245e-05
[1185,] 0.0002227809 0.0001354691 4.290435e-05
[1186,] 0.0002359673 0.0001323349 4.245605e-05
[1187,] 0.0002258082 0.0001889033 5.664031e-05
[1188,] 0.0002284507 0.0001268180 3.800932e-05
[1189,] 0.0001961267 0.0001831173 5.596542e-05
[1190,] 0.0002231567 0.0001763427 5.116912e-05
[1191,] 0.0002356160 0.0001321679 4.225687e-05
[1192,] 0.0002058294 0.0001785926 5.162619e-05
[1193,] 0.0001912528 0.0001148075 3.440929e-05
[1194,] 0.0001882789 0.0001295484 3.623856e-05
[1195,] 0.0002285868 0.0001398440 3.954388e-05
[1196,] 0.0002368069 0.0001254542 3.967336e-05
[1197,] 0.0001997997 0.0001325822 4.115014e-05
[1198,] 0.0002073319 0.0001651680 5.317029e-05
[1199,] 0.0002216536 0.0001373372 4.453327e-05
[1200,] 0.0001879977 0.0001795061 4.914769e-05
[1201,] 0.0001901271 0.0001712402 4.561063e-05
[1202,] 0.0002366928 0.0001845174 5.559994e-05
[1203,] 0.0003236284 0.0001718503 7.705158e-05
[1204,] 0.0001887683 0.0001646310 4.498314e-05
[1205,] 0.0002278566 0.0001285364 3.826497e-05
[1206,] 0.0002028343 0.0001734101 5.127661e-05
[1207,] 0.0002284460 0.0001272624 3.800388e-05
[1208,] 0.0002314971 0.0001246008 3.796503e-05
[1209,] 0.0001982433 0.0004133839 9.894675e-05
[1210,] 0.0001933163 0.0002434856 5.507122e-05
[1211,] 0.0002221457 0.0001842632 5.219629e-05
[1212,] 0.0002345439 0.0001905615 6.151310e-05
[1213,] 0.0002212460 0.0001461015 4.356612e-05
[1214,] 0.0002163778 0.0005159435 1.351755e-04
[1215,] 0.0002346395 0.0001273575 3.994703e-05
[1216,] 0.0002279001 0.0001358463 3.943406e-05
[1217,] 0.0002449133 0.0001264825 4.338760e-05
[1218,] 0.0001648910 0.0001118099 3.182223e-05
[1219,] 0.0003673249 0.0001559374 8.283741e-05
[1220,] 0.0003563375 0.0001725379 9.104416e-05
[1221,] 0.0003330788 0.0001793294 8.572234e-05
[1222,] 0.0001927047 0.0001952711 5.275949e-05
[1223,] 0.0001782613 0.0001235383 3.571055e-05
[1224,] 0.0002052910 0.0001351123 4.057899e-05
[1225,] 0.0001971620 0.0002088864 5.379752e-05
[1226,] 0.0001857565 0.0001108191 3.296301e-05
[1227,] 0.0002293105 0.0001201621 4.089859e-05
[1228,] 0.0002323456 0.0001202458 4.126337e-05
[1229,] 0.0002352327 0.0001197846 4.065672e-05
[1230,] 0.0001886335 0.0001453876 4.316161e-05
[1231,] 0.0001818923 0.0001930379 6.577362e-05
[1232,] 0.0001784000 0.0001785391 5.863923e-05
[1233,] 0.0002168851 0.0001202506 3.995825e-05
[1234,] 0.0002262657 0.0001155158 3.367799e-05
[1235,] 0.0002448180 0.0001291593 5.085232e-05
[1236,] 0.0002507806 0.0001280753 4.710885e-05
[1237,] 0.0002092926 0.0002925147 1.151325e-04
[1238,] 0.0002245144 0.0002107420 6.238178e-05
[1239,] 0.0002193986 0.0001371497 4.971769e-05
[1240,] 0.0002260676 0.0003030285 1.360993e-04
[1241,] 0.0002192405 0.0001211307 4.107965e-05
[1242,] 0.0002343304 0.0001813319 5.888500e-05
[1243,] 0.0002312168 0.0002209158 6.974723e-05
[1244,] 0.0002132693 0.0001115310 3.445080e-05
[1245,] 0.0001725790 0.0001442097 4.360922e-05
[1246,] 0.0001883816 0.0001792608 4.917471e-05
[1247,] 0.0002257371 0.0001885804 5.659438e-05
[1248,] 0.0001902235 0.0001367140 4.144250e-05
[1249,] 0.0001855487 0.0001159559 3.276860e-05
[1250,] 0.0001662836 0.0001873504 4.749048e-05
[1251,] 0.0002169033 0.0001614148 4.761469e-05
[1252,] 0.0002305722 0.0002028450 6.463575e-05
[1253,] 0.0002278297 0.0002477107 7.432611e-05
[1254,] 0.0002164567 0.0001595467 4.740382e-05
[1255,] 0.0002362561 0.0001678850 5.412968e-05
[1256,] 0.0002501926 0.0002043265 7.633452e-05
[1257,] 0.0003108102 0.0001137358 4.735337e-05
[1258,] 0.0004672113 0.0001727842 1.122181e-04
[1259,] 0.0002122525 0.0001816396 7.616074e-05
[1260,] 0.0002471693 0.0002037269 7.472219e-05
[1261,] 0.0001910860 0.0002405346 5.563392e-05
[1262,] 0.0002287009 0.0002174565 7.046713e-05
[1263,] 0.0002283563 0.0002174565 7.026851e-05
[1264,] 0.0002283957 0.0002196557 6.573131e-05
[1265,] 0.0002070454 0.0001356060 4.186801e-05
[1266,] 0.0002462120 0.0002019302 6.941265e-05
[1267,] 0.0002298594 0.0002214996 6.985772e-05
[1268,] 0.0002266537 0.0001994360 6.245455e-05
[1269,] 0.0002168447 0.0001503969 4.666047e-05
[1270,] 0.0002286768 0.0002161217 6.936925e-05
[1271,] 0.0002791764 0.0001408067 6.323050e-05
[1272,] 0.0002197454 0.0001621390 5.333633e-05
[1273,] 0.0003552886 0.0002973941 2.506115e-04
[1274,] 0.0003299307 0.0001380784 7.265604e-05
[1275,] 0.0002336807 0.0002225152 8.662038e-05
[1276,] 0.0003690107 0.0001405458 8.024464e-05
[1277,] 0.0003651193 0.0005411458 5.480940e-04
[1278,] 0.0003297047 0.0001427027 7.686087e-05
[1279,] 0.0003255497 0.0003017861 2.349165e-04
[1280,] 0.0001829676 0.0002292529 4.966646e-05
[1281,] 0.0002206518 0.0002401508 7.143165e-05
[1282,] 0.0002157060 0.0002144933 6.209823e-05
[1283,] 0.0002373122 0.0001870518 5.618622e-05
[1284,] 0.0002174631 0.0002390928 6.802774e-05
[1285,] 0.0004013645 0.0002382433 2.060962e-04
[1286,] 0.0004297478 0.0001221728 7.090826e-05
[1287,] 0.0002254080 0.0001392641 4.718544e-05
[1288,] 0.0002213851 0.0001417277 4.788373e-05
[1289,] 0.0002199779 0.0001504364 5.112682e-05
[1290,] 0.0004005231 0.0002623149 2.264799e-04
[1291,] 0.0003925885 0.0002623614 2.234990e-04
[1292,] 0.0004704245 0.0001509323 1.038124e-04
[1293,] 0.0002042889 0.0002153016 6.192881e-05
[1294,] 0.0002182453 0.0001383904 5.150074e-05
[1295,] 0.0002197611 0.0001466776 3.887847e-05
[1296,] 0.0002155441 0.0003099196 8.622475e-05
[1297,] 0.0002197353 0.0001818066 5.622452e-05
[1298,] 0.0002780265 0.0001313860 4.745963e-05
[1299,] 0.0001973362 0.0001675904 5.963743e-05
[1300,] 0.0002590028 0.0001341130 4.422020e-05
[1301,] 0.0002009060 0.0001535415 5.083365e-05
[1302,] 0.0001764471 0.0001454598 4.260132e-05
[1303,] 0.0002276504 0.0005544625 1.777496e-04
[1304,] 0.0001924816 0.0001496528 4.675265e-05
[1305,] 0.0003127682 0.0001658598 8.380165e-05
[1306,] 0.0002269954 0.0001138826 3.568283e-05
[1307,] 0.0001803373 0.0001875366 6.240066e-05
[1308,] 0.0001712846 0.0001404027 3.977958e-05
[1309,] 0.0001719108 0.0001585191 4.318217e-05
[1310,] 0.0002330181 0.0001731366 5.505554e-05
[1311,] 0.0002298152 0.0001778879 5.576471e-05
[1312,] 0.0002077825 0.0002873665 1.118183e-04
[1313,] 0.0001983648 0.0002448301 5.781839e-05
[1314,] 0.0001767904 0.0001408795 4.647716e-05
[1315,] 0.0002543448 0.0002520183 1.144807e-04
[1316,] 0.0001821738 0.0001673836 5.920910e-05
[1317,] 0.0001905688 0.0001628774 6.155351e-05
[1318,] 0.0002517495 0.0002130535 1.002472e-04
[1319,] 0.0001641256 0.0002071079 6.241791e-05
[1320,] 0.0001595492 0.0002089301 5.235450e-05
[1321,] 0.0002422129 0.0002484405 1.035030e-04
[1322,] 0.0001775377 0.0001926723 6.323009e-05
[1323,] 0.0002343981 0.0001381870 4.374872e-05
[1324,] 0.0002218087 0.0002100021 8.160652e-05
[1325,] 0.0002015848 0.0001279295 3.439356e-05
[1326,] 0.0002014929 0.0002446696 5.859576e-05
[1327,] 0.0001958277 0.0001723967 4.747451e-05
[1328,] 0.0001976537 0.0002470114 5.701184e-05
[1329,] 0.0001976339 0.0001710921 4.769588e-05
[1330,] 0.0001985962 0.0002504723 5.832315e-05
[1331,] 0.0002216289 0.0002133700 6.811212e-05
[1332,] 0.0002076091 0.0002720839 6.887616e-05
[1333,] 0.0002018450 0.0001776890 4.735108e-05
[1334,] 0.0001985429 0.0001730256 4.724484e-05
[1335,] 0.0002041216 0.0002462570 6.044673e-05
[1336,] 0.0002045784 0.0002653790 6.535009e-05
[1337,] 0.0002146415 0.0002334096 6.776423e-05
[1338,] 0.0002282986 0.0002239785 6.938853e-05
[1339,] 0.0002134218 0.0002252628 6.665305e-05
[1340,] 0.0002257067 0.0002508407 8.979707e-05
[1341,] 0.0001867240 0.0001956085 5.584150e-05
[1342,] 0.0001707407 0.0001619169 5.144006e-05
[1343,] 0.0001732274 0.0001692926 5.512729e-05
[1344,] 0.0002037937 0.0002324682 6.557289e-05
[1345,] 0.0002023189 0.0002145338 6.204892e-05
[1346,] 0.0002023293 0.0002145185 6.205839e-05
[1347,] 0.0002022644 0.0002145799 6.200015e-05
[1348,] 0.0002013956 0.0001938542 5.653012e-05
[1349,] 0.0002021991 0.0002157324 6.222806e-05
[1350,] 0.0001842249 0.0001621433 5.071066e-05
[1351,] 0.0001788850 0.0003642922 1.281742e-04
[1352,] 0.0001877947 0.0001628327 5.227758e-05
[1353,] 0.0001714150 0.0001709879 4.688873e-05
[1354,] 0.0002003830 0.0002105774 5.720273e-05
[1355,] 0.0002043899 0.0001298639 4.478794e-05
[1356,] 0.0002195742 0.0001679240 5.104053e-05
[1357,] 0.0002200648 0.0001680843 5.076677e-05
[1358,] 0.0002198327 0.0001697770 5.133571e-05
[1359,] 0.0002017992 0.0002092266 5.729427e-05
[1360,] 0.0001998185 0.0002104757 5.713698e-05
[1361,] 0.0002001880 0.0002102066 5.717285e-05
[1362,] 0.0001591594 0.0014455373 2.600583e-04
[1363,] 0.0001596231 0.0001583648 4.103175e-05
[1364,] 0.0001594581 0.0001742991 4.437075e-05
[1365,] 0.0001732271 0.0001748671 5.673694e-05
[1366,] 0.0002050515 0.0001294297 3.490130e-05
[1367,] 0.0002513865 0.0002203356 7.792785e-05
[1368,] 0.0001608405 0.0001945919 4.594745e-05
[1369,] 0.0002198579 0.0001977742 7.691287e-05
[1370,] 0.0001780355 0.0001530341 5.175567e-05
[1371,] 0.0001597258 0.0001597594 4.378486e-05
[1372,] 0.0001731643 0.0001920630 6.267827e-05
[1373,] 0.0002453138 0.0002010803 6.888585e-05
[1374,] 0.0002405313 0.0001987069 6.445133e-05
[1375,] 0.0001619789 0.0001898797 5.325583e-05
[1376,] 0.0001622910 0.0001816961 5.156395e-05
[1377,] 0.0001942440 0.0001529638 4.956606e-05
[1378,] 0.0002284589 0.0002203900 7.290047e-05
[1379,] 0.0002289831 0.0002232170 7.472952e-05
[1380,] 0.0002026051 0.0001932029 6.638476e-05
[1381,] 0.0002033820 0.0001850979 6.094109e-05
[1382,] 0.0002237072 0.0002545752 7.276509e-05
[1383,] 0.0002245497 0.0002544666 7.294280e-05
[1384,] 0.0002172569 0.0002709691 7.601832e-05
[1385,] 0.0002173603 0.0001541938 4.739077e-05
[1386,] 0.0002289662 0.0002086258 6.398038e-05
[1387,] 0.0002339971 0.0002072276 6.567164e-05
[1388,] 0.0001755101 0.0001369957 4.255561e-05
[1389,] 0.0002142168 0.0001540226 4.761970e-05
[1390,] 0.0002302333 0.0002075335 6.376132e-05
[1391,] 0.0001599086 0.0001581354 4.086607e-05
[1392,] 0.0002301505 0.0002228275 6.855031e-05
[1393,] 0.0002292765 0.0001845483 6.015404e-05
[1394,] 0.0002241484 0.0002584315 7.355693e-05
[1395,] 0.0001632181 0.0001624852 3.965825e-05
[1396,] 0.0002236330 0.0002555619 7.294801e-05
[1397,] 0.0002213022 0.0002302664 6.684076e-05
[1398,] 0.0001597333 0.0001351762 3.665238e-05
[1399,] 0.0002299727 0.0001527820 5.010666e-05
[1400,] 0.0002274492 0.0001340826 4.110311e-05
[1401,] 0.0001970416 0.0001188427 3.721472e-05
[1402,] 0.0002260543 0.0002257593 7.297517e-05
[1403,] 0.0001729350 0.0001128461 3.292231e-05
[1404,] 0.0002322475 0.0001506523 4.828648e-05
[1405,] 0.0002328744 0.0001922647 6.840585e-05
[1406,] 0.0002250624 0.0002173257 6.685283e-05
[1407,] 0.0002368906 0.0002461579 7.795349e-05
[1408,] 0.0002101531 0.0001530482 5.015675e-05
[1409,] 0.0001596367 0.0001385225 3.771461e-05
[1410,] 0.0010324806 0.0001933823 2.185775e-04
[1411,] 0.0002305085 0.0001763963 7.414751e-05
[1412,] 0.0002246654 0.0001346945 4.235656e-05
[1413,] 0.0002017481 0.0002224152 6.196966e-05
[1414,] 0.0004437787 0.0001526753 1.032216e-04
[1415,] 0.0004851398 0.0001462105 1.066903e-04
[1416,] 0.0005468818 0.0001344519 1.111378e-04
[1417,] 0.0002247071 0.0001370754 4.333141e-05
[1418,] 0.0005526730 0.0001360606 1.139976e-04
[1419,] 0.0005794739 0.0001289788 1.113883e-04
[1420,] 0.0001686248 0.0001265742 3.795728e-05
[1421,] 0.0004899222 0.0002565252 2.132947e-04
[1422,] 0.0002536887 0.0001965579 8.105881e-05
[1423,] 0.0002253569 0.0001369985 4.353934e-05
[1424,] 0.0002458411 0.0002012575 6.852731e-05
[1425,] 0.0001724871 0.0001168513 3.201059e-05
[1426,] 0.0004915227 0.0001297639 9.552755e-05
[1427,] 0.0001792725 0.0001496575 3.482429e-05
[1428,] 0.0005204030 0.0001205491 9.245349e-05
[1429,] 0.0002578677 0.0001731169 6.367320e-05
[1430,] 0.0001624194 0.0001158388 3.320078e-05
[1431,] 0.0002233556 0.0002168383 6.582163e-05
[1432,] 0.0002456535 0.0001505356 5.014797e-05
[1433,] 0.0003699082 0.0001222346 6.691557e-05
[1434,] 0.0029757484 0.0002505696 1.288427e-03
[1435,] 0.0004443897 0.0002695832 1.999892e-04
[1436,] 0.0002422250 0.0001538444 5.027220e-05
[1437,] 0.0021343363 0.0002580779 9.493444e-04
[1438,] 0.0002584867 0.0001527041 5.535677e-05
[1439,] 0.0004378535 0.0002500426 1.832831e-04
[1440,] 0.0001843928 0.0002136631 5.367028e-05
[1441,] 0.0002398867 0.0001537389 4.945359e-05
[1442,] 0.0002932687 0.0001455037 6.231120e-05
[1443,] 0.0004812011 0.0002429379 1.958995e-04
[1444,] 0.0003022053 0.0001461388 6.544478e-05
[1445,] 0.0002232679 0.0001992956 5.596454e-05
[1446,] 0.0002502294 0.0001431227 4.866490e-05
[1447,] 0.0001711174 0.0001219809 3.382645e-05
[1448,] 0.0002440243 0.0001450096 4.751032e-05
[1449,] 0.0031709989 0.0002571901 1.416843e-03
[1450,] 0.0003669692 0.0001740277 9.964094e-05
[1451,] 0.0002472028 0.0001437276 4.800376e-05
[1452,] 0.0031787273 0.0002619177 1.450432e-03
[1453,] 0.0029910661 0.0002715622 1.420806e-03
[1454,] 0.0024704899 0.0002915949 1.268875e-03
[1455,] 0.0005473330 0.0002547094 2.380050e-04
[1456,] 0.0005120240 0.0002598959 2.270811e-04
[1457,] 0.0005559906 0.0002560544 2.435582e-04
[1458,] 0.0038659072 0.0003009931 2.080232e-03
[1459,] 0.0002488301 0.0001456621 4.789432e-05
[1460,] 0.0001981032 0.0001340125 3.624685e-05
[1461,] 0.0002965860 0.0001524719 6.640276e-05
[1462,] 0.0004483891 0.0004355618 3.430562e-04
[1463,] 0.0017397819 0.0037468649 1.432299e-02
[1464,] 0.0004826546 0.0005433549 4.736210e-04
[1465,] 0.0002299952 0.0001981075 6.048146e-05
[1466,] 0.0001607061 0.0004534166 8.569328e-05
[1467,] 0.0002411268 0.0001595677 6.542108e-05
[1468,] 0.0001971126 0.0002111828 6.399471e-05
[1469,] 0.0001608667 0.0002716359 6.444116e-05
[1470,] 0.0002359431 0.0002953977 1.265985e-04
[1471,] 0.0001742674 0.0005204650 9.775542e-05
[1472,] 0.0001649700 0.0002418931 7.165191e-05
[1473,] 0.0002091102 0.0002106712 6.855324e-05
[1474,] 0.0002408076 0.0002950901 1.319753e-04
[1475,] 0.0001623255 0.0007936031 1.631426e-04
[1476,] 0.0001624444 0.0007795110 1.630659e-04
[1477,] 0.0001632794 0.0004056106 1.017730e-04
[1478,] 0.0001633430 0.0007274255 1.644494e-04
[1479,] 0.0002245855 0.0006588013 1.921142e-04
[1480,] 0.0002045761 0.0002103665 6.681909e-05
[1481,] 0.0002323876 0.0003650510 1.674371e-04
[1482,] 0.0001740848 0.0013108423 3.427576e-04
[1483,] 0.0001726751 0.0006623094 1.460679e-04
[1484,] 0.0001770020 0.0011641121 3.310471e-04
[1485,] 0.0001779643 0.0011547006 3.357584e-04
[1486,] 0.0002064149 0.0002023574 6.132523e-05
[1487,] 0.0002025410 0.0002026976 6.071369e-05
[1488,] 0.0001830675 0.0001744908 3.818693e-05
[1489,] 0.0001741295 0.0028705510 6.682322e-04
[1490,] 0.0001751101 0.0026557866 6.443172e-04
[1491,] 0.0001650905 0.0003162273 6.754816e-05
[1492,] 0.0001633678 0.0008144285 1.820090e-04
[1493,] 0.0002261788 0.0006184804 1.854737e-04
[1494,] 0.0002183039 0.0002616100 7.341737e-05
[1495,] 0.0001877953 0.0002008421 4.366305e-05
[1496,] 0.0001764376 0.0029823781 7.533183e-04
[1497,] 0.0002037698 0.0002026225 6.093942e-05
[1498,] 0.0002280156 0.0003336782 1.324675e-04
[1499,] 0.0002045971 0.0002169538 6.363930e-05
[1500,] 0.0001893957 0.0002501120 7.895950e-05
[1501,] 0.0002046992 0.0002646339 8.009916e-05
[1502,] 0.0001914804 0.0002247483 5.062388e-05
[1503,] 0.0003142900 0.0005218680 2.797213e-04
[1504,] 0.0003732852 0.0001742655 1.004294e-04
[1505,] 0.0001917140 0.0001917110 5.110497e-05
[1506,] 0.0001650084 0.0004075907 8.156745e-05
[1507,] 0.0001640016 0.0014861284 3.084601e-04
[1508,] 0.0003806737 0.0001276256 6.687571e-05
[1509,] 0.0001637226 0.0010149949 2.186697e-04
[1510,] 0.0001642499 0.0015651833 3.245162e-04
[1511,] 0.0001638452 0.0014175433 2.944885e-04
[1512,] 0.0003709625 0.0001318997 6.543308e-05
[1513,] 0.0001650627 0.0010585938 2.384940e-04
[1514,] 0.0001638050 0.0011287776 2.393870e-04
[1515,] 0.0001652634 0.0004285731 8.325010e-05
[1516,] 0.0001645217 0.0018791646 3.832391e-04
[1517,] 0.0001816260 0.0044485497 1.172183e-03
[1518,] 0.0001690357 0.0013133368 2.334279e-04
[1519,] 0.0001726107 0.0011617148 2.264896e-04
[1520,] 0.0003448995 0.0001324123 6.093313e-05
[1521,] 0.0001607545 0.0002496292 6.577378e-05
[1522,] 0.0001806441 0.0010641824 3.418273e-04
[1523,] 0.0002383657 0.0001612325 5.666683e-05
[1524,] 0.0002382071 0.0001611554 5.657783e-05
[1525,] 0.0002293839 0.0003196366 1.285649e-04
[1526,] 0.0002233654 0.0002175792 6.782053e-05
[1527,] 0.0003601983 0.0001387934 6.520728e-05
[1528,] 0.0001673317 0.0008954606 1.608821e-04
[1529,] 0.0002299250 0.0003025127 1.217029e-04
[1530,] 0.0001708868 0.0008964837 1.792504e-04
[1531,] 0.0001709529 0.0030644467 6.747363e-04
[1532,] 0.0002311754 0.0002878522 1.166542e-04
[1533,] 0.0001702590 0.0027969594 6.099547e-04
[1534,] 0.0001697621 0.0030668125 6.493796e-04
[1535,] 0.0001720273 0.0028194422 6.499923e-04
[1536,] 0.0002310101 0.0003021093 1.230145e-04
[1537,] 0.0001707189 0.0008183836 1.644533e-04
[1538,] 0.0001674357 0.0008513055 1.615425e-04
[1539,] 0.0002147953 0.0002445956 8.686755e-05
[1540,] 0.0001730576 0.0029097062 6.862781e-04
[1541,] 0.0002174876 0.0002434355 8.901601e-05
[1542,] 0.0002172595 0.0002366295 8.581704e-05
[1543,] 0.0001723848 0.0027193397 6.364076e-04
[1544,] 0.0001703763 0.0029850846 6.479334e-04
[1545,] 0.0001971344 0.0001930113 5.200794e-05
[1546,] 0.0002290183 0.0002869963 1.135244e-04
[1547,] 0.0001903301 0.0002076895 5.635724e-05
[1548,] 0.0001726168 0.0028526617 6.679333e-04
[1549,] 0.0001723371 0.0012022266 3.166433e-04
[1550,] 0.0001722635 0.0012729183 3.319606e-04
[1551,] 0.0002300145 0.0003083141 1.244462e-04
[1552,] 0.0002294601 0.0003016852 1.206762e-04
[1553,] 0.0001674913 0.0004456038 9.943232e-05
[1554,] 0.0001613413 0.0002738189 7.068735e-05
[1555,] 0.0001724958 0.0027602316 6.471616e-04
[1556,] 0.0003257534 0.0001353294 5.860498e-05
[1557,] 0.0003337518 0.0001361990 6.008354e-05
[1558,] 0.0001735394 0.0011413526 3.097440e-04
[1559,] 0.0002166345 0.0002301497 7.464567e-05
[1560,] 0.0001609963 0.0005056056 1.160170e-04
[1561,] 0.0003044583 0.0002104198 9.271975e-05
[1562,] 0.0001961171 0.0002969333 6.727753e-05
[1563,] 0.0002174944 0.0002899486 1.062220e-04
[1564,] 0.0001855081 0.0001850120 4.491076e-05
[1565,] 0.0002175229 0.0003391711 1.256860e-04
[1566,] 0.0002253452 0.0002631151 1.043773e-04
[1567,] 0.0002085139 0.0003430637 1.215437e-04
[1568,] 0.0002189607 0.0002970230 1.111483e-04
[1569,] 0.0002260682 0.0002333211 8.550406e-05
[1570,] 0.0001943173 0.0001705245 4.805370e-05
[1571,] 0.0001945561 0.0001683656 4.851047e-05
[1572,] 0.0002081522 0.0004621543 1.628774e-04
[1573,] 0.0001940497 0.0001708443 4.797088e-05
[1574,] 0.0002107243 0.0003784636 1.388293e-04
[1575,] 0.0002097110 0.0003781381 1.367332e-04
[1576,] 0.0002091879 0.0004743463 1.698840e-04
[1577,] 0.0002097411 0.0003414215 1.232623e-04
[1578,] 0.0001811358 0.0003167163 9.041881e-05
[1579,] 0.0002179261 0.0003267044 1.218507e-04
[1580,] 0.0002245199 0.0003222146 1.221224e-04
[1581,] 0.0001948311 0.0001907649 6.042144e-05
[1582,] 0.0001734394 0.0007961449 1.441101e-04
[1583,] 0.0002148487 0.0002857348 1.010631e-04
[1584,] 0.0002253481 0.0003863029 1.521517e-04
[1585,] 0.0001744458 0.0004859058 9.153409e-05
[1586,] 0.0002101226 0.0002734126 9.330647e-05
[1587,] 0.0002100245 0.0002863434 9.763217e-05
[1588,] 0.0001850985 0.0001491277 4.292690e-05
[1589,] 0.0002227668 0.0003420202 1.261093e-04
[1590,] 0.0001838233 0.0001611036 3.754749e-05
[1591,] 0.0001851415 0.0001491350 4.299986e-05
[1592,] 0.0001717916 0.0004031961 7.931257e-05
[1593,] 0.0002247967 0.0002175373 7.699758e-05
[1594,] 0.0002241170 0.0002920894 1.091186e-04
[1595,] 0.0002218710 0.0005638822 1.590772e-04
[1596,] 0.0002384609 0.0002520239 1.235640e-04
[1597,] 0.0001711626 0.0006778640 1.191067e-04
[1598,] 0.0002264262 0.0003188466 1.236830e-04
[1599,] 0.0001713283 0.0004364292 8.553132e-05
[1600,] 0.0002171005 0.0003018774 1.103784e-04
[1601,] 0.0002240985 0.0002414103 8.799521e-05
[1602,] 0.0002238572 0.0003300611 1.236912e-04
[1603,] 0.0001817743 0.0001550308 3.707496e-05
[1604,] 0.0002234785 0.0003891861 1.459918e-04
[1605,] 0.0002103805 0.0002578645 8.875947e-05
[1606,] 0.0002241345 0.0003251184 1.226210e-04
[1607,] 0.0001838742 0.0001840563 4.055604e-05
[1608,] 0.0002150979 0.0002974147 1.056396e-04
[1609,] 0.0002276783 0.0002408137 9.048421e-05
[1610,] 0.0002156848 0.0001424228 4.106691e-05
[1611,] 0.0001616629 0.0003484721 8.340853e-05
[1612,] 0.0001850764 0.0001511968 4.329509e-05
[1613,] 0.0001947688 0.0001879157 5.412849e-05
[1614,] 0.0002254202 0.0001468005 4.212817e-05
[1615,] 0.0001852439 0.0001529030 4.369075e-05
[1616,] 0.0001853243 0.0001523399 4.353518e-05
[1617,] 0.0001854069 0.0001497271 4.299818e-05
[1618,] 0.0002101791 0.0002841628 9.722509e-05
[1619,] 0.0002097056 0.0002501510 8.503152e-05
[1620,] 0.0002241930 0.0003134769 1.176839e-04
[1621,] 0.0002243816 0.0003172725 1.194273e-04
[1622,] 0.0002112115 0.0002695524 9.366536e-05
[1623,] 0.0001724215 0.0007806494 1.396669e-04
[1624,] 0.0002123006 0.0002776613 9.809612e-05
[1625,] 0.0002105868 0.0002773997 9.554012e-05
[1626,] 0.0002102628 0.0002764887 9.474152e-05
[1627,] 0.0002285590 0.0002357292 8.836171e-05
[1628,] 0.0002240071 0.0002963358 1.104150e-04
[1629,] 0.0002109072 0.0002817970 9.765724e-05
[1630,] 0.0002260560 0.0002923185 1.118336e-04
[1631,] 0.0001625722 0.0001212280 3.285146e-05
[1632,] 0.0002265898 0.0002950450 1.137619e-04
[1633,] 0.0001986066 0.0001808821 5.349450e-05
[1634,] 0.0002190364 0.0003113563 1.169939e-04
[1635,] 0.0002225284 0.0002038601 6.398383e-05
[1636,] 0.0002233434 0.0001980429 6.193798e-05
[1637,] 0.0002221406 0.0001995501 6.197200e-05
[1638,] 0.0001726812 0.0001973083 4.625573e-05
[1639,] 0.0002220742 0.0001993780 6.197937e-05
[1640,] 0.0002225567 0.0002626420 9.582396e-05
[1641,] 0.0002222391 0.0002086096 6.480637e-05
[1642,] 0.0002222759 0.0002081546 6.464144e-05
[1643,] 0.0002195839 0.0002658149 7.406084e-05
[1644,] 0.0002179601 0.0002000475 6.618340e-05
[1645,] 0.0002282926 0.0002203198 6.688573e-05
[1646,] 0.0002225737 0.0002101027 6.532866e-05
```
