## Supplementary material for "Characterization of shared and ancestry-specific signals driving complex traits using multi-ancestry fine-mapping": s1_data.bim

```
2	chr2:65942209:A:C	0	65942209	C	A
2	chr2:65943446:A:G	0	65943446	G	A
2	chr2:65944048:A:G	0	65944048	G	A
2	chr2:65944658:G:T	0	65944658	T	G
2	chr2:65944964:G:A	0	65944964	A	G
2	chr2:65945065:G:A	0	65945065	A	G
2	chr2:65945095:C:A	0	65945095	A	C
2	chr2:65945136:G:A	0	65945136	A	G
2	chr2:65945216:A:T	0	65945216	T	A
2	chr2:65946077:T:C	0	65946077	C	T
2	chr2:65946092:T:C	0	65946092	C	T
2	chr2:65946116:C:T	0	65946116	T	C
2	chr2:65946770:A:G	0	65946770	G	A
2	chr2:65947526:T:C	0	65947526	C	T
2	chr2:65947529:G:T	0	65947529	T	G
2	chr2:65947733:T:A	0	65947733	A	T
2	chr2:65948402:T:C	0	65948402	C	T
2	chr2:65949931:T:G	0	65949931	G	T
2	chr2:65949969:G:A	0	65949969	A	G
2	chr2:65951132:G:A	0	65951132	A	G
2	chr2:65951233:C:T	0	65951233	T	C
2	chr2:65951373:G:T	0	65951373	T	G
2	chr2:65951666:T:C	0	65951666	C	T
2	chr2:65951997:T:G	0	65951997	G	T
2	chr2:65952901:G:A	0	65952901	A	G
2	chr2:65953187:A:G	0	65953187	G	A
2	chr2:65953889:G:A	0	65953889	A	G
2	chr2:65955153:A:G	0	65955153	G	A
2	chr2:65955797:G:C	0	65955797	C	G
2	chr2:65957007:C:T	0	65957007	T	C
2	chr2:65959034:C:T	0	65959034	T	C
2	chr2:65966593:G:T	0	65966593	T	G
2	chr2:65969989:A:G	0	65969989	G	A
2	chr2:65970594:C:T	0	65970594	T	C
2	chr2:65972378:A:C	0	65972378	C	A
2	chr2:65973068:T:C	0	65973068	C	T
2	chr2:65973185:C:T	0	65973185	T	C
2	chr2:65973297:G:C	0	65973297	C	G
2	chr2:65973514:A:G	0	65973514	G	A
2	chr2:65974544:G:C	0	65974544	C	G
2	chr2:65974597:T:C	0	65974597	C	T
2	chr2:65976218:T:C	0	65976218	C	T
2	chr2:65976225:AC:A	0	65976225	A	AC
2	chr2:65976227:A:T	0	65976227	T	A
2	chr2:65976665:C:G	0	65976665	G	C
2	chr2:65976921:T:C	0	65976921	C	T
2	chr2:65977849:T:C	0	65977849	C	T
2	chr2:65978716:G:T	0	65978716	T	G
2	chr2:65978741:C:T	0	65978741	T	C
2	chr2:65979075:A:G	0	65979075	G	A
2	chr2:65980243:T:C	0	65980243	C	T
2	chr2:65980985:A:T	0	65980985	T	A
2	chr2:65981071:C:T	0	65981071	T	C
2	chr2:65981353:A:G	0	65981353	G	A
2	chr2:65981666:C:A	0	65981666	A	C
2	chr2:65982137:A:G	0	65982137	G	A
2	chr2:65982165:A:G	0	65982165	G	A
2	chr2:65982333:A:G	0	65982333	G	A
2	chr2:65982351:G:T	0	65982351	T	G
2	chr2:65982492:G:A	0	65982492	A	G
2	chr2:65982513:T:A	0	65982513	A	T
2	chr2:65982785:C:T	0	65982785	T	C
2	chr2:65983066:G:A	0	65983066	A	G
2	chr2:65983079:A:G	0	65983079	G	A
2	chr2:65983643:T:C	0	65983643	C	T
2	chr2:65984169:T:C	0	65984169	C	T
2	chr2:65984354:A:G	0	65984354	G	A
2	chr2:65984360:A:C	0	65984360	C	A
2	chr2:65984476:G:A	0	65984476	A	G
2	chr2:65984493:C:G	0	65984493	G	C
2	chr2:65984553:C:T	0	65984553	T	C
2	chr2:65984630:T:C	0	65984630	C	T
2	chr2:65984655:A:G	0	65984655	G	A
2	chr2:65984773:T:C	0	65984773	C	T
2	chr2:65985154:C:G	0	65985154	G	C
2	chr2:65985274:G:A	0	65985274	A	G
2	chr2:65985739:T:A	0	65985739	A	T
2	chr2:65986270:T:A	0	65986270	A	T
2	chr2:65986758:C:A	0	65986758	A	C
2	chr2:65986892:A:G	0	65986892	G	A
2	chr2:65987120:G:A	0	65987120	A	G
2	chr2:65987780:C:G	0	65987780	G	C
2	chr2:65987784:C:T	0	65987784	T	C
2	chr2:65987922:A:G	0	65987922	G	A
2	chr2:65988011:A:G	0	65988011	G	A
2	chr2:65988015:C:A	0	65988015	A	C
2	chr2:65988074:C:T	0	65988074	T	C
2	chr2:65988512:TACTGTCACCTTTG:T	0	65988512	T	TACTGTCACCTTTG
2	chr2:65988554:G:A	0	65988554	A	G
2	chr2:65989158:T:C	0	65989158	C	T
2	chr2:65989396:GGGACCAATCCCCTAGGGATTCTGAGGGATGACTATTTCAGAGAGAAAACTACATGATTGTACTTTTAAA:G	0	65989396	G	GGGACCAATCCCCTAGGGATTCTGAGGGATGACTATTTCAGAGAGAAAACTACATGATTGTACTTTTAAA
2	chr2:65989987:A:G	0	65989987	G	A
2	chr2:65990735:C:T	0	65990735	T	C
2	chr2:65990888:T:C	0	65990888	C	T
2	chr2:65991347:A:G	0	65991347	G	A
2	chr2:65991391:GAGAC:G	0	65991391	G	GAGAC
2	chr2:65992261:A:G	0	65992261	G	A
2	chr2:65992770:CTTTG:C	0	65992770	C	CTTTG
2	chr2:65992877:A:G	0	65992877	G	A
2	chr2:65993009:G:C	0	65993009	C	G
2	chr2:65993146:G:C	0	65993146	C	G
2	chr2:65993280:G:A	0	65993280	A	G
2	chr2:65994596:C:T	0	65994596	T	C
2	chr2:65994843:G:A	0	65994843	A	G
2	chr2:65995463:T:C	0	65995463	C	T
2	chr2:65995714:G:C	0	65995714	C	G
2	chr2:65997334:C:T	0	65997334	T	C
2	chr2:65997928:C:CTT	0	65997928	CTT	C
2	chr2:65999841:C:T	0	65999841	T	C
2	chr2:66001267:G:C	0	66001267	C	G
2	chr2:66002588:C:T	0	66002588	T	C
2	chr2:66002751:G:A	0	66002751	A	G
2	chr2:66002986:G:A	0	66002986	A	G
2	chr2:66003035:C:T	0	66003035	T	C
2	chr2:66003282:C:T	0	66003282	T	C
2	chr2:66005116:A:C	0	66005116	C	A
2	chr2:66005602:T:C	0	66005602	C	T
2	chr2:66005606:A:G	0	66005606	G	A
2	chr2:66006074:G:GA	0	66006074	GA	G
2	chr2:66007068:A:G	0	66007068	G	A
2	chr2:66008128:A:G	0	66008128	G	A
2	chr2:66008713:T:C	0	66008713	C	T
2	chr2:66009291:G:T	0	66009291	T	G
2	chr2:66009365:G:A	0	66009365	A	G
2	chr2:66009445:G:A	0	66009445	A	G
2	chr2:66009628:A:G	0	66009628	G	A
2	chr2:66010179:G:T	0	66010179	T	G
2	chr2:66010254:C:T	0	66010254	T	C
2	chr2:66010656:G:A	0	66010656	A	G
2	chr2:66010871:T:C	0	66010871	C	T
2	chr2:66010882:G:T	0	66010882	T	G
2	chr2:66011382:G:A	0	66011382	A	G
2	chr2:66011500:C:A	0	66011500	A	C
2	chr2:66011707:G:A	0	66011707	A	G
2	chr2:66011830:CA:C	0	66011830	C	CA
2	chr2:66011941:T:A	0	66011941	A	T
2	chr2:66012020:TAATC:T	0	66012020	T	TAATC
2	chr2:66012144:G:A	0	66012144	A	G
2	chr2:66012338:T:C	0	66012338	C	T
2	chr2:66012648:G:A	0	66012648	A	G
2	chr2:66013007:A:G	0	66013007	G	A
2	chr2:66015391:G:A	0	66015391	A	G
2	chr2:66015427:C:T	0	66015427	T	C
2	chr2:66015690:A:G	0	66015690	G	A
2	chr2:66015909:A:G	0	66015909	G	A
2	chr2:66018176:C:G	0	66018176	G	C
2	chr2:66019531:G:A	0	66019531	A	G
2	chr2:66019739:C:T	0	66019739	T	C
2	chr2:66019956:AC:A	0	66019956	A	AC
2	chr2:66020260:T:C	0	66020260	C	T
2	chr2:66020426:T:C	0	66020426	C	T
2	chr2:66020642:C:T	0	66020642	T	C
2	chr2:66021213:AG:A	0	66021213	A	AG
2	chr2:66022010:T:C	0	66022010	C	T
2	chr2:66022426:T:C	0	66022426	C	T
2	chr2:66022608:C:T	0	66022608	T	C
2	chr2:66022645:AG:A	0	66022645	A	AG
2	chr2:66022698:C:G	0	66022698	G	C
2	chr2:66023475:C:T	0	66023475	T	C
2	chr2:66023484:C:T	0	66023484	T	C
2	chr2:66023648:G:C	0	66023648	C	G
2	chr2:66024609:G:A	0	66024609	A	G
2	chr2:66025003:T:A	0	66025003	A	T
2	chr2:66025841:T:C	0	66025841	C	T
2	chr2:66025879:A:G	0	66025879	G	A
2	chr2:66026089:A:G	0	66026089	G	A
2	chr2:66026631:A:G	0	66026631	G	A
2	chr2:66026962:A:AT	0	66026962	AT	A
2	chr2:66027123:C:T	0	66027123	T	C
2	chr2:66027706:T:C	0	66027706	C	T
2	chr2:66028047:G:T	0	66028047	T	G
2	chr2:66029162:G:C	0	66029162	C	G
2	chr2:66029218:A:G	0	66029218	G	A
2	chr2:66029409:G:A	0	66029409	A	G
2	chr2:66029443:A:G	0	66029443	G	A
2	chr2:66029699:C:T	0	66029699	T	C
2	chr2:66030130:C:T	0	66030130	T	C
2	chr2:66030154:C:T	0	66030154	T	C
2	chr2:66030537:T:G	0	66030537	G	T
2	chr2:66030969:GA:G	0	66030969	G	GA
2	chr2:66031065:A:G	0	66031065	G	A
2	chr2:66031496:T:C	0	66031496	C	T
2	chr2:66031567:T:C	0	66031567	C	T
2	chr2:66032718:G:C	0	66032718	C	G
2	chr2:66034302:C:T	0	66034302	T	C
2	chr2:66034349:G:A	0	66034349	A	G
2	chr2:66034398:T:C	0	66034398	C	T
2	chr2:66034500:T:C	0	66034500	C	T
2	chr2:66034595:T:G	0	66034595	G	T
2	chr2:66035107:G:C	0	66035107	C	G
2	chr2:66035117:G:A	0	66035117	A	G
2	chr2:66035247:C:A	0	66035247	A	C
2	chr2:66035762:A:T	0	66035762	T	A
2	chr2:66036222:G:A	0	66036222	A	G
2	chr2:66036396:C:T	0	66036396	T	C
2	chr2:66038704:C:T	0	66038704	T	C
2	chr2:66039523:A:G	0	66039523	G	A
2	chr2:66039665:T:C	0	66039665	C	T
2	chr2:66040291:C:T	0	66040291	T	C
2	chr2:66041670:T:C	0	66041670	C	T
2	chr2:66041743:T:C	0	66041743	C	T
2	chr2:66042161:T:C	0	66042161	C	T
2	chr2:66042307:C:A	0	66042307	A	C
2	chr2:66042997:A:C	0	66042997	C	A
2	chr2:66043341:C:G	0	66043341	G	C
2	chr2:66044033:C:A	0	66044033	A	C
2	chr2:66045109:A:C	0	66045109	C	A
2	chr2:66045925:C:T	0	66045925	T	C
2	chr2:66046320:C:T	0	66046320	T	C
2	chr2:66046715:C:G	0	66046715	G	C
2	chr2:66046733:A:G	0	66046733	G	A
2	chr2:66046852:T:A	0	66046852	A	T
2	chr2:66048174:T:G	0	66048174	G	T
2	chr2:66048555:A:G	0	66048555	G	A
2	chr2:66050527:C:T	0	66050527	T	C
2	chr2:66051316:A:G	0	66051316	G	A
2	chr2:66053714:A:G	0	66053714	G	A
2	chr2:66056455:C:T	0	66056455	T	C
2	chr2:66056495:A:G	0	66056495	G	A
2	chr2:66057118:T:C	0	66057118	C	T
2	chr2:66058239:C:T	0	66058239	T	C
2	chr2:66058382:C:T	0	66058382	T	C
2	chr2:66058432:C:T	0	66058432	T	C
2	chr2:66058737:T:C	0	66058737	C	T
2	chr2:66058826:C:T	0	66058826	T	C
2	chr2:66058940:T:G	0	66058940	G	T
2	chr2:66058980:T:C	0	66058980	C	T
2	chr2:66059221:A:G	0	66059221	G	A
2	chr2:66060044:C:T	0	66060044	T	C
2	chr2:66060235:C:CAT	0	66060235	CAT	C
2	chr2:66063380:G:A	0	66063380	A	G
2	chr2:66064339:G:A	0	66064339	A	G
2	chr2:66066291:T:C	0	66066291	C	T
2	chr2:66066311:T:G	0	66066311	G	T
2	chr2:66066531:C:T	0	66066531	T	C
2	chr2:66066536:C:T	0	66066536	T	C
2	chr2:66067706:T:A	0	66067706	A	T
2	chr2:66068193:C:T	0	66068193	T	C
2	chr2:66069040:G:A	0	66069040	A	G
2	chr2:66070378:G:C	0	66070378	C	G
2	chr2:66070474:T:C	0	66070474	C	T
2	chr2:66072528:A:G	0	66072528	G	A
2	chr2:66072550:G:A	0	66072550	A	G
2	chr2:66072886:G:A	0	66072886	A	G
2	chr2:66073227:C:A	0	66073227	A	C
2	chr2:66073675:G:C	0	66073675	C	G
2	chr2:66074333:C:T	0	66074333	T	C
2	chr2:66074384:C:T	0	66074384	T	C
2	chr2:66074460:C:T	0	66074460	T	C
2	chr2:66074461:G:A	0	66074461	A	G
2	chr2:66074776:C:A	0	66074776	A	C
2	chr2:66074959:G:A	0	66074959	A	G
2	chr2:66075739:G:A	0	66075739	A	G
2	chr2:66076066:A:G	0	66076066	G	A
2	chr2:66076370:A:T	0	66076370	T	A
2	chr2:66077134:C:T	0	66077134	T	C
2	chr2:66077203:G:A	0	66077203	A	G
2	chr2:66078811:A:G	0	66078811	G	A
2	chr2:66079255:A:T	0	66079255	T	A
2	chr2:66079635:C:T	0	66079635	T	C
2	chr2:66079870:T:A	0	66079870	A	T
2	chr2:66079986:CAG:C	0	66079986	C	CAG
2	chr2:66080325:A:C	0	66080325	C	A
2	chr2:66080593:A:G	0	66080593	G	A
2	chr2:66080771:A:G	0	66080771	G	A
2	chr2:66081874:G:A	0	66081874	A	G
2	chr2:66082038:G:A	0	66082038	A	G
2	chr2:66082593:C:G	0	66082593	G	C
2	chr2:66082682:T:A	0	66082682	A	T
2	chr2:66082878:A:T	0	66082878	T	A
2	chr2:66084175:A:G	0	66084175	G	A
2	chr2:66085753:A:G	0	66085753	G	A
2	chr2:66087505:C:T	0	66087505	T	C
2	chr2:66088002:A:G	0	66088002	G	A
2	chr2:66088089:G:T	0	66088089	T	G
2	chr2:66088586:A:G	0	66088586	G	A
2	chr2:66091249:G:T	0	66091249	T	G
2	chr2:66091854:A:G	0	66091854	G	A
2	chr2:66092767:G:C	0	66092767	C	G
2	chr2:66092885:G:A	0	66092885	A	G
2	chr2:66093106:G:A	0	66093106	A	G
2	chr2:66093362:A:G	0	66093362	G	A
2	chr2:66093365:T:C	0	66093365	C	T
2	chr2:66093414:A:G	0	66093414	G	A
2	chr2:66094420:C:T	0	66094420	T	C
2	chr2:66095192:A:G	0	66095192	G	A
2	chr2:66095223:C:T	0	66095223	T	C
2	chr2:66096969:A:G	0	66096969	G	A
2	chr2:66096989:A:G	0	66096989	G	A
2	chr2:66097165:C:G	0	66097165	G	C
2	chr2:66097185:T:C	0	66097185	C	T
2	chr2:66097400:T:C	0	66097400	C	T
2	chr2:66098070:G:T	0	66098070	T	G
2	chr2:66098282:A:G	0	66098282	G	A
2	chr2:66098642:G:A	0	66098642	A	G
2	chr2:66098769:C:T	0	66098769	T	C
2	chr2:66098829:A:T	0	66098829	T	A
2	chr2:66099268:A:T	0	66099268	T	A
2	chr2:66099860:A:G	0	66099860	G	A
2	chr2:66100805:C:T	0	66100805	T	C
2	chr2:66100838:T:A	0	66100838	A	T
2	chr2:66101720:T:G	0	66101720	G	T
2	chr2:66102337:G:A	0	66102337	A	G
2	chr2:66102398:A:G	0	66102398	G	A
2	chr2:66103135:A:G	0	66103135	G	A
2	chr2:66103447:G:C	0	66103447	C	G
2	chr2:66104127:G:A	0	66104127	A	G
2	chr2:66104682:T:C	0	66104682	C	T
2	chr2:66104692:A:G	0	66104692	G	A
2	chr2:66105012:C:CT	0	66105012	CT	C
2	chr2:66105080:T:G	0	66105080	G	T
2	chr2:66105780:C:T	0	66105780	T	C
2	chr2:66106452:C:T	0	66106452	T	C
2	chr2:66106900:A:G	0	66106900	G	A
2	chr2:66108099:A:G	0	66108099	G	A
2	chr2:66108139:T:C	0	66108139	C	T
2	chr2:66108740:G:A	0	66108740	A	G
2	chr2:66110754:G:A	0	66110754	A	G
2	chr2:66113316:A:G	0	66113316	G	A
2	chr2:66113448:A:T	0	66113448	T	A
2	chr2:66113615:T:G	0	66113615	G	T
2	chr2:66114325:T:A	0	66114325	A	T
2	chr2:66114882:T:G	0	66114882	G	T
2	chr2:66115247:C:T	0	66115247	T	C
2	chr2:66116644:C:T	0	66116644	T	C
2	chr2:66117409:G:A	0	66117409	A	G
2	chr2:66118060:A:G	0	66118060	G	A
2	chr2:66118107:C:T	0	66118107	T	C
2	chr2:66118835:A:G	0	66118835	G	A
2	chr2:66119274:T:C	0	66119274	C	T
2	chr2:66119335:G:A	0	66119335	A	G
2	chr2:66120309:C:T	0	66120309	T	C
2	chr2:66120557:C:T	0	66120557	T	C
2	chr2:66121343:G:A	0	66121343	A	G
2	chr2:66121424:C:T	0	66121424	T	C
2	chr2:66122469:C:T	0	66122469	T	C
2	chr2:66122817:T:C	0	66122817	C	T
2	chr2:66122929:T:C	0	66122929	C	T
2	chr2:66123324:A:G	0	66123324	G	A
2	chr2:66123706:A:G	0	66123706	G	A
2	chr2:66123901:C:T	0	66123901	T	C
2	chr2:66124102:C:T	0	66124102	T	C
2	chr2:66124245:T:C	0	66124245	C	T
2	chr2:66124358:A:G	0	66124358	G	A
2	chr2:66124656:A:G	0	66124656	G	A
2	chr2:66124933:C:T	0	66124933	T	C
2	chr2:66125466:G:A	0	66125466	A	G
2	chr2:66125827:G:A	0	66125827	A	G
2	chr2:66126027:C:T	0	66126027	T	C
2	chr2:66126433:C:A	0	66126433	A	C
2	chr2:66127356:G:A	0	66127356	A	G
2	chr2:66128056:C:T	0	66128056	T	C
2	chr2:66128525:G:A	0	66128525	A	G
2	chr2:66128618:C:T	0	66128618	T	C
2	chr2:66129038:T:C	0	66129038	C	T
2	chr2:66129064:A:G	0	66129064	G	A
2	chr2:66129411:C:T	0	66129411	T	C
2	chr2:66130271:G:A	0	66130271	A	G
2	chr2:66131105:T:C	0	66131105	C	T
2	chr2:66131531:G:A	0	66131531	A	G
2	chr2:66131894:C:G	0	66131894	G	C
2	chr2:66132193:G:A	0	66132193	A	G
2	chr2:66132272:C:G	0	66132272	G	C
2	chr2:66133174:G:C	0	66133174	C	G
2	chr2:66134094:T:C	0	66134094	C	T
2	chr2:66134237:C:T	0	66134237	T	C
2	chr2:66134293:T:C	0	66134293	C	T
2	chr2:66134471:G:A	0	66134471	A	G
2	chr2:66134793:A:G	0	66134793	G	A
2	chr2:66135503:T:C	0	66135503	C	T
2	chr2:66135649:C:T	0	66135649	T	C
2	chr2:66136033:T:C	0	66136033	C	T
2	chr2:66136091:G:A	0	66136091	A	G
2	chr2:66136265:C:A	0	66136265	A	C
2	chr2:66136484:G:T	0	66136484	T	G
2	chr2:66136547:G:A	0	66136547	A	G
2	chr2:66136702:G:C	0	66136702	C	G
2	chr2:66137144:T:C	0	66137144	C	T
2	chr2:66137512:G:A	0	66137512	A	G
2	chr2:66137854:C:A	0	66137854	A	C
2	chr2:66137907:CTCTT:C	0	66137907	C	CTCTT
2	chr2:66138071:A:G	0	66138071	G	A
2	chr2:66139774:T:C	0	66139774	C	T
2	chr2:66139876:T:C	0	66139876	C	T
2	chr2:66139905:T:C	0	66139905	C	T
2	chr2:66140358:T:C	0	66140358	C	T
2	chr2:66140426:G:A	0	66140426	A	G
2	chr2:66140555:A:G	0	66140555	G	A
2	chr2:66140630:T:C	0	66140630	C	T
2	chr2:66140701:A:T	0	66140701	T	A
2	chr2:66140703:G:A	0	66140703	A	G
2	chr2:66141251:A:T	0	66141251	T	A
2	chr2:66141257:G:A	0	66141257	A	G
2	chr2:66141294:C:T	0	66141294	T	C
2	chr2:66141698:C:G	0	66141698	G	C
2	chr2:66142699:G:A	0	66142699	A	G
2	chr2:66143308:A:T	0	66143308	T	A
2	chr2:66143563:G:A	0	66143563	A	G
2	chr2:66143584:C:G	0	66143584	G	C
2	chr2:66143606:A:T	0	66143606	T	A
2	chr2:66143676:A:G	0	66143676	G	A
2	chr2:66143705:A:G	0	66143705	G	A
2	chr2:66144523:C:T	0	66144523	T	C
2	chr2:66144526:G:T	0	66144526	T	G
2	chr2:66144973:C:T	0	66144973	T	C
2	chr2:66145214:T:G	0	66145214	G	T
2	chr2:66145386:C:G	0	66145386	G	C
2	chr2:66146789:C:T	0	66146789	T	C
2	chr2:66147671:G:T	0	66147671	T	G
2	chr2:66147884:C:T	0	66147884	T	C
2	chr2:66148932:T:C	0	66148932	C	T
2	chr2:66150835:C:T	0	66150835	T	C
2	chr2:66152314:G:A	0	66152314	A	G
2	chr2:66152657:G:A	0	66152657	A	G
2	chr2:66153815:A:AG	0	66153815	AG	A
2	chr2:66154138:A:T	0	66154138	T	A
2	chr2:66154514:T:A	0	66154514	A	T
2	chr2:66154515:T:A	0	66154515	A	T
2	chr2:66154756:A:G	0	66154756	G	A
2	chr2:66155256:A:G	0	66155256	G	A
2	chr2:66156629:C:A	0	66156629	A	C
2	chr2:66157117:T:C	0	66157117	C	T
2	chr2:66158144:A:G	0	66158144	G	A
2	chr2:66158345:A:C	0	66158345	C	A
2	chr2:66159834:AG:A	0	66159834	A	AG
2	chr2:66159975:A:C	0	66159975	C	A
2	chr2:66159994:T:C	0	66159994	C	T
2	chr2:66161007:A:G	0	66161007	G	A
2	chr2:66161284:T:G	0	66161284	G	T
2	chr2:66161982:C:T	0	66161982	T	C
2	chr2:66162955:A:C	0	66162955	C	A
2	chr2:66163758:A:C	0	66163758	C	A
2	chr2:66163914:A:G	0	66163914	G	A
2	chr2:66163992:C:A	0	66163992	A	C
2	chr2:66164310:C:A	0	66164310	A	C
2	chr2:66164709:A:G	0	66164709	G	A
2	chr2:66165193:G:A	0	66165193	A	G
2	chr2:66166518:T:C	0	66166518	C	T
2	chr2:66167929:T:C	0	66167929	C	T
2	chr2:66169644:G:A	0	66169644	A	G
2	chr2:66169655:T:C	0	66169655	C	T
2	chr2:66170325:G:A	0	66170325	A	G
2	chr2:66170415:C:T	0	66170415	T	C
2	chr2:66170553:TG:T	0	66170553	T	TG
2	chr2:66170668:G:A	0	66170668	A	G
2	chr2:66172480:A:G	0	66172480	G	A
2	chr2:66173702:G:T	0	66173702	T	G
2	chr2:66173757:G:A	0	66173757	A	G
2	chr2:66173786:C:G	0	66173786	G	C
2	chr2:66174448:C:T	0	66174448	T	C
2	chr2:66174474:A:T	0	66174474	T	A
2	chr2:66177618:G:A	0	66177618	A	G
2	chr2:66177880:A:G	0	66177880	G	A
2	chr2:66178095:G:A	0	66178095	A	G
2	chr2:66178421:G:C	0	66178421	C	G
2	chr2:66178489:C:A	0	66178489	A	C
2	chr2:66178558:C:G	0	66178558	G	C
2	chr2:66179450:C:T	0	66179450	T	C
2	chr2:66180123:A:G	0	66180123	G	A
2	chr2:66181299:C:T	0	66181299	T	C
2	chr2:66181880:T:C	0	66181880	C	T
2	chr2:66182328:A:C	0	66182328	C	A
2	chr2:66183355:A:G	0	66183355	G	A
2	chr2:66185131:T:C	0	66185131	C	T
2	chr2:66186553:C:T	0	66186553	T	C
2	chr2:66186784:T:C	0	66186784	C	T
2	chr2:66187649:A:AGT	0	66187649	AGT	A
2	chr2:66187652:A:T	0	66187652	T	A
2	chr2:66187687:A:G	0	66187687	G	A
2	chr2:66187764:C:A	0	66187764	A	C
2	chr2:66187765:T:C	0	66187765	C	T
2	chr2:66188415:A:G	0	66188415	G	A
2	chr2:66188625:T:C	0	66188625	C	T
2	chr2:66188818:C:T	0	66188818	T	C
2	chr2:66189495:T:C	0	66189495	C	T
2	chr2:66189614:G:A	0	66189614	A	G
2	chr2:66190077:C:T	0	66190077	T	C
2	chr2:66190172:G:A	0	66190172	A	G
2	chr2:66190652:A:C	0	66190652	C	A
2	chr2:66190842:GC:G	0	66190842	G	GC
2	chr2:66191302:A:G	0	66191302	G	A
2	chr2:66191818:C:T	0	66191818	T	C
2	chr2:66192552:G:A	0	66192552	A	G
2	chr2:66192859:A:C	0	66192859	C	A
2	chr2:66193255:CA:C	0	66193255	C	CA
2	chr2:66193258:A:G	0	66193258	G	A
2	chr2:66193357:A:G	0	66193357	G	A
2	chr2:66193460:T:C	0	66193460	C	T
2	chr2:66193637:G:A	0	66193637	A	G
2	chr2:66194105:A:C	0	66194105	C	A
2	chr2:66194571:G:C	0	66194571	C	G
2	chr2:66195101:A:G	0	66195101	G	A
2	chr2:66195935:T:C	0	66195935	C	T
2	chr2:66195959:G:A	0	66195959	A	G
2	chr2:66196204:G:A	0	66196204	A	G
2	chr2:66196859:G:A	0	66196859	A	G
2	chr2:66196888:A:G	0	66196888	G	A
2	chr2:66196915:A:G	0	66196915	G	A
2	chr2:66197359:G:A	0	66197359	A	G
2	chr2:66197498:T:G	0	66197498	G	T
2	chr2:66199634:T:C	0	66199634	C	T
2	chr2:66199690:T:C	0	66199690	C	T
2	chr2:66199812:A:G	0	66199812	G	A
2	chr2:66199843:C:T	0	66199843	T	C
2	chr2:66200387:G:T	0	66200387	T	G
2	chr2:66200547:G:A	0	66200547	A	G
2	chr2:66200590:C:CA	0	66200590	CA	C
2	chr2:66200685:A:C	0	66200685	C	A
2	chr2:66200846:A:G	0	66200846	G	A
2	chr2:66201020:A:G	0	66201020	G	A
2	chr2:66201775:T:C	0	66201775	C	T
2	chr2:66201791:G:A	0	66201791	A	G
2	chr2:66201848:CCTGCCTCAGCATT:C	0	66201848	C	CCTGCCTCAGCATT
2	chr2:66202931:A:G	0	66202931	G	A
2	chr2:66203088:T:C	0	66203088	C	T
2	chr2:66204681:T:C	0	66204681	C	T
2	chr2:66206876:A:G	0	66206876	G	A
2	chr2:66209239:C:A	0	66209239	A	C
2	chr2:66209562:G:A	0	66209562	A	G
2	chr2:66209618:C:T	0	66209618	T	C
2	chr2:66213208:A:G	0	66213208	G	A
2	chr2:66216412:A:G	0	66216412	G	A
2	chr2:66216692:T:C	0	66216692	C	T
2	chr2:66216837:CTGT:C	0	66216837	C	CTGT
2	chr2:66218905:T:C	0	66218905	C	T
2	chr2:66220454:C:T	0	66220454	T	C
2	chr2:66220739:C:T	0	66220739	T	C
2	chr2:66223423:C:T	0	66223423	T	C
2	chr2:66223765:TA:T	0	66223765	T	TA
2	chr2:66225398:G:A	0	66225398	A	G
2	chr2:66225414:A:G	0	66225414	G	A
2	chr2:66225472:C:T	0	66225472	T	C
2	chr2:66226911:C:G	0	66226911	G	C
2	chr2:66227332:G:A	0	66227332	A	G
2	chr2:66227709:TC:T	0	66227709	T	TC
2	chr2:66228240:G:A	0	66228240	A	G
2	chr2:66228450:T:C	0	66228450	C	T
2	chr2:66228534:G:C	0	66228534	C	G
2	chr2:66228713:AT:A	0	66228713	A	AT
2	chr2:66229048:A:G	0	66229048	G	A
2	chr2:66229107:C:A	0	66229107	A	C
2	chr2:66229740:A:G	0	66229740	G	A
2	chr2:66229926:T:C	0	66229926	C	T
2	chr2:66229934:T:A	0	66229934	A	T
2	chr2:66229935:A:C	0	66229935	C	A
2	chr2:66230656:T:C	0	66230656	C	T
2	chr2:66230741:C:T	0	66230741	T	C
2	chr2:66230989:A:G	0	66230989	G	A
2	chr2:66230996:C:T	0	66230996	T	C
2	chr2:66231214:CT:C	0	66231214	C	CT
2	chr2:66231917:A:G	0	66231917	G	A
2	chr2:66232116:T:C	0	66232116	C	T
2	chr2:66233577:C:T	0	66233577	T	C
2	chr2:66234310:T:C	0	66234310	C	T
2	chr2:66237218:C:T	0	66237218	T	C
2	chr2:66237498:C:A	0	66237498	A	C
2	chr2:66237601:C:A	0	66237601	A	C
2	chr2:66243951:C:G	0	66243951	G	C
2	chr2:66245668:G:A	0	66245668	A	G
2	chr2:66245674:T:C	0	66245674	C	T
2	chr2:66245682:G:A	0	66245682	A	G
2	chr2:66247260:C:T	0	66247260	T	C
2	chr2:66247936:T:A	0	66247936	A	T
2	chr2:66248148:C:T	0	66248148	T	C
2	chr2:66249216:G:A	0	66249216	A	G
2	chr2:66249225:C:T	0	66249225	T	C
2	chr2:66256503:G:T	0	66256503	T	G
2	chr2:66257098:T:C	0	66257098	C	T
2	chr2:66257271:G:T	0	66257271	T	G
2	chr2:66259046:A:AT	0	66259046	AT	A
2	chr2:66259359:T:C	0	66259359	C	T
2	chr2:66268616:T:G	0	66268616	G	T
2	chr2:66268995:G:T	0	66268995	T	G
2	chr2:66271175:T:C	0	66271175	C	T
2	chr2:66271643:A:G	0	66271643	G	A
2	chr2:66272606:A:G	0	66272606	G	A
2	chr2:66276371:C:T	0	66276371	T	C
2	chr2:66276873:A:G	0	66276873	G	A
2	chr2:66277338:T:C	0	66277338	C	T
2	chr2:66277471:T:C	0	66277471	C	T
2	chr2:66277967:A:G	0	66277967	G	A
2	chr2:66283016:C:T	0	66283016	T	C
2	chr2:66283072:T:G	0	66283072	G	T
2	chr2:66283722:G:A	0	66283722	A	G
2	chr2:66284635:A:G	0	66284635	G	A
2	chr2:66285138:T:G	0	66285138	G	T
2	chr2:66285207:C:G	0	66285207	G	C
2	chr2:66285417:G:C	0	66285417	C	G
2	chr2:66285494:C:T	0	66285494	T	C
2	chr2:66286155:C:G	0	66286155	G	C
2	chr2:66286901:T:C	0	66286901	C	T
2	chr2:66287368:G:C	0	66287368	C	G
2	chr2:66288568:C:T	0	66288568	T	C
2	chr2:66288846:C:G	0	66288846	G	C
2	chr2:66289152:A:G	0	66289152	G	A
2	chr2:66290205:A:G	0	66290205	G	A
2	chr2:66292200:G:C	0	66292200	C	G
2	chr2:66292286:G:A	0	66292286	A	G
2	chr2:66292745:A:G	0	66292745	G	A
2	chr2:66293042:G:A	0	66293042	A	G
2	chr2:66293342:T:C	0	66293342	C	T
2	chr2:66294609:C:T	0	66294609	T	C
2	chr2:66294762:C:T	0	66294762	T	C
2	chr2:66295162:C:T	0	66295162	T	C
2	chr2:66295318:G:A	0	66295318	A	G
2	chr2:66299134:A:G	0	66299134	G	A
2	chr2:66299206:G:T	0	66299206	T	G
2	chr2:66299627:A:G	0	66299627	G	A
2	chr2:66300046:T:G	0	66300046	G	T
2	chr2:66300224:G:A	0	66300224	A	G
2	chr2:66301164:T:A	0	66301164	A	T
2	chr2:66301400:A:G	0	66301400	G	A
2	chr2:66303591:A:G	0	66303591	G	A
2	chr2:66304611:A:G	0	66304611	G	A
2	chr2:66306913:G:A	0	66306913	A	G
2	chr2:66307623:A:C	0	66307623	C	A
2	chr2:66307851:A:G	0	66307851	G	A
2	chr2:66309140:G:A	0	66309140	A	G
2	chr2:66309395:A:G	0	66309395	G	A
2	chr2:66309425:G:T	0	66309425	T	G
2	chr2:66310212:G:T	0	66310212	T	G
2	chr2:66310227:A:G	0	66310227	G	A
2	chr2:66313819:A:G	0	66313819	G	A
2	chr2:66314134:T:C	0	66314134	C	T
2	chr2:66314369:C:T	0	66314369	T	C
2	chr2:66315241:T:C	0	66315241	C	T
2	chr2:66317239:T:C	0	66317239	C	T
2	chr2:66317847:C:A	0	66317847	A	C
2	chr2:66317848:C:A	0	66317848	A	C
2	chr2:66319012:TA:T	0	66319012	T	TA
2	chr2:66319182:A:G	0	66319182	G	A
2	chr2:66320136:G:A	0	66320136	A	G
2	chr2:66321208:C:T	0	66321208	T	C
2	chr2:66322147:T:C	0	66322147	C	T
2	chr2:66322484:G:A	0	66322484	A	G
2	chr2:66322870:C:T	0	66322870	T	C
2	chr2:66323603:G:A	0	66323603	A	G
2	chr2:66324192:T:C	0	66324192	C	T
2	chr2:66324390:C:T	0	66324390	T	C
2	chr2:66326218:G:A	0	66326218	A	G
2	chr2:66326311:A:G	0	66326311	G	A
2	chr2:66327455:T:C	0	66327455	C	T
2	chr2:66327714:C:T	0	66327714	T	C
2	chr2:66329438:AG:A	0	66329438	A	AG
2	chr2:66330624:C:A	0	66330624	A	C
2	chr2:66331072:G:A	0	66331072	A	G
2	chr2:66331170:A:G	0	66331170	G	A
2	chr2:66332143:C:A	0	66332143	A	C
2	chr2:66332701:A:G	0	66332701	G	A
2	chr2:66332736:A:G	0	66332736	G	A
2	chr2:66333421:A:G	0	66333421	G	A
2	chr2:66333633:A:G	0	66333633	G	A
2	chr2:66333735:A:C	0	66333735	C	A
2	chr2:66334232:T:C	0	66334232	C	T
2	chr2:66334606:C:T	0	66334606	T	C
2	chr2:66335837:C:A	0	66335837	A	C
2	chr2:66339558:A:G	0	66339558	G	A
2	chr2:66339794:G:C	0	66339794	C	G
2	chr2:66339882:C:A	0	66339882	A	C
2	chr2:66339951:T:C	0	66339951	C	T
2	chr2:66340267:A:C	0	66340267	C	A
2	chr2:66340764:T:C	0	66340764	C	T
2	chr2:66341138:A:G	0	66341138	G	A
2	chr2:66341890:CT:C	0	66341890	C	CT
2	chr2:66342990:T:G	0	66342990	G	T
2	chr2:66343795:A:T	0	66343795	T	A
2	chr2:66344335:C:G	0	66344335	G	C
2	chr2:66344451:T:A	0	66344451	A	T
2	chr2:66345041:C:T	0	66345041	T	C
2	chr2:66345297:C:A	0	66345297	A	C
2	chr2:66347258:C:T	0	66347258	T	C
2	chr2:66347381:G:A	0	66347381	A	G
2	chr2:66348224:C:T	0	66348224	T	C
2	chr2:66348673:T:G	0	66348673	G	T
2	chr2:66348977:G:C	0	66348977	C	G
2	chr2:66349183:G:A	0	66349183	A	G
2	chr2:66350677:T:C	0	66350677	C	T
2	chr2:66350892:A:G	0	66350892	G	A
2	chr2:66353731:A:G	0	66353731	G	A
2	chr2:66354271:A:C	0	66354271	C	A
2	chr2:66355781:T:C	0	66355781	C	T
2	chr2:66356364:T:C	0	66356364	C	T
2	chr2:66358020:T:C	0	66358020	C	T
2	chr2:66359802:C:T	0	66359802	T	C
2	chr2:66360148:C:A	0	66360148	A	C
2	chr2:66360731:T:C	0	66360731	C	T
2	chr2:66360802:G:A	0	66360802	A	G
2	chr2:66363660:A:G	0	66363660	G	A
2	chr2:66364836:T:A	0	66364836	A	T
2	chr2:66365279:C:T	0	66365279	T	C
2	chr2:66365610:C:T	0	66365610	T	C
2	chr2:66366114:G:A	0	66366114	A	G
2	chr2:66366141:G:C	0	66366141	C	G
2	chr2:66370624:A:T	0	66370624	T	A
2	chr2:66374304:C:T	0	66374304	T	C
2	chr2:66377347:T:C	0	66377347	C	T
2	chr2:66377856:A:C	0	66377856	C	A
2	chr2:66378499:T:G	0	66378499	G	T
2	chr2:66379316:T:C	0	66379316	C	T
2	chr2:66379871:G:A	0	66379871	A	G
2	chr2:66380359:A:G	0	66380359	G	A
2	chr2:66381437:C:T	0	66381437	T	C
2	chr2:66382598:C:G	0	66382598	G	C
2	chr2:66382949:A:G	0	66382949	G	A
2	chr2:66385598:A:C	0	66385598	C	A
2	chr2:66389394:A:G	0	66389394	G	A
2	chr2:66389535:C:T	0	66389535	T	C
2	chr2:66389668:G:A	0	66389668	A	G
2	chr2:66389932:T:C	0	66389932	C	T
2	chr2:66390262:G:A	0	66390262	A	G
2	chr2:66390711:C:A	0	66390711	A	C
2	chr2:66391593:C:A	0	66391593	A	C
2	chr2:66394065:G:A	0	66394065	A	G
2	chr2:66394363:G:A	0	66394363	A	G
2	chr2:66397244:G:T	0	66397244	T	G
2	chr2:66397362:G:A	0	66397362	A	G
2	chr2:66398243:A:C	0	66398243	C	A
2	chr2:66400280:G:A	0	66400280	A	G
2	chr2:66401154:G:A	0	66401154	A	G
2	chr2:66402196:G:A	0	66402196	A	G
2	chr2:66402827:A:G	0	66402827	G	A
2	chr2:66408730:T:C	0	66408730	C	T
2	chr2:66409463:A:T	0	66409463	T	A
2	chr2:66409471:A:G	0	66409471	G	A
2	chr2:66410624:T:C	0	66410624	C	T
2	chr2:66411510:C:T	0	66411510	T	C
2	chr2:66411521:C:A	0	66411521	A	C
2	chr2:66413474:A:T	0	66413474	T	A
2	chr2:66413485:T:A	0	66413485	A	T
2	chr2:66414004:G:A	0	66414004	A	G
2	chr2:66414145:G:A	0	66414145	A	G
2	chr2:66414378:A:T	0	66414378	T	A
2	chr2:66414450:C:T	0	66414450	T	C
2	chr2:66414627:T:A	0	66414627	A	T
2	chr2:66415370:T:C	0	66415370	C	T
2	chr2:66415601:C:CA	0	66415601	CA	C
2	chr2:66415792:A:G	0	66415792	G	A
2	chr2:66415818:A:G	0	66415818	G	A
2	chr2:66416083:G:T	0	66416083	T	G
2	chr2:66416217:A:T	0	66416217	T	A
2	chr2:66416611:TTTA:T	0	66416611	T	TTTA
2	chr2:66416641:A:G	0	66416641	G	A
2	chr2:66416656:A:G	0	66416656	G	A
2	chr2:66417281:TAATTAAAAAC:T	0	66417281	T	TAATTAAAAAC
2	chr2:66418773:A:G	0	66418773	G	A
2	chr2:66418832:G:A	0	66418832	A	G
2	chr2:66420945:C:A	0	66420945	A	C
2	chr2:66421326:C:T	0	66421326	T	C
2	chr2:66422925:A:T	0	66422925	T	A
2	chr2:66423642:T:C	0	66423642	C	T
2	chr2:66424144:C:T	0	66424144	T	C
2	chr2:66424612:C:T	0	66424612	T	C
2	chr2:66424731:C:T	0	66424731	T	C
2	chr2:66424732:C:A	0	66424732	A	C
2	chr2:66424900:G:A	0	66424900	A	G
2	chr2:66425008:G:A	0	66425008	A	G
2	chr2:66425500:C:T	0	66425500	T	C
2	chr2:66425584:A:G	0	66425584	G	A
2	chr2:66425823:C:A	0	66425823	A	C
2	chr2:66426965:T:A	0	66426965	A	T
2	chr2:66428124:A:G	0	66428124	G	A
2	chr2:66428360:A:G	0	66428360	G	A
2	chr2:66430807:T:C	0	66430807	C	T
2	chr2:66432242:A:G	0	66432242	G	A
2	chr2:66432647:A:G	0	66432647	G	A
2	chr2:66433271:G:T	0	66433271	T	G
2	chr2:66434636:C:CCCT	0	66434636	CCCT	C
2	chr2:66438014:T:C	0	66438014	C	T
2	chr2:66438642:T:C	0	66438642	C	T
2	chr2:66438841:AT:A	0	66438841	A	AT
2	chr2:66442279:A:C	0	66442279	C	A
2	chr2:66443844:C:A	0	66443844	A	C
2	chr2:66444726:C:A	0	66444726	A	C
2	chr2:66446730:A:C	0	66446730	C	A
2	chr2:66446979:CT:C	0	66446979	C	CT
2	chr2:66449235:G:C	0	66449235	C	G
2	chr2:66450684:G:C	0	66450684	C	G
2	chr2:66450749:G:T	0	66450749	T	G
2	chr2:66453760:G:A	0	66453760	A	G
2	chr2:66457812:G:A	0	66457812	A	G
2	chr2:66459464:T:C	0	66459464	C	T
2	chr2:66460982:G:T	0	66460982	T	G
2	chr2:66465376:C:T	0	66465376	T	C
2	chr2:66466196:T:C	0	66466196	C	T
2	chr2:66467351:G:A	0	66467351	A	G
2	chr2:66467534:T:C	0	66467534	C	T
2	chr2:66468023:T:A	0	66468023	A	T
2	chr2:66468331:C:T	0	66468331	T	C
2	chr2:66468700:G:C	0	66468700	C	G
2	chr2:66469160:A:G	0	66469160	G	A
2	chr2:66470601:T:C	0	66470601	C	T
2	chr2:66470869:G:C	0	66470869	C	G
2	chr2:66471030:C:T	0	66471030	T	C
2	chr2:66471664:G:A	0	66471664	A	G
2	chr2:66473145:A:G	0	66473145	G	A
2	chr2:66473778:A:G	0	66473778	G	A
2	chr2:66473820:T:A	0	66473820	A	T
2	chr2:66473871:G:A	0	66473871	A	G
2	chr2:66474938:C:A	0	66474938	A	C
2	chr2:66475513:A:G	0	66475513	G	A
2	chr2:66475925:T:C	0	66475925	C	T
2	chr2:66476119:A:G	0	66476119	G	A
2	chr2:66476477:G:A	0	66476477	A	G
2	chr2:66476782:G:A	0	66476782	A	G
2	chr2:66477110:G:A	0	66477110	A	G
2	chr2:66477859:C:CA	0	66477859	CA	C
2	chr2:66478305:G:C	0	66478305	C	G
2	chr2:66478831:C:A	0	66478831	A	C
2	chr2:66479924:GC:G	0	66479924	G	GC
2	chr2:66480629:TG:T	0	66480629	T	TG
2	chr2:66482005:CCACCACA:C	0	66482005	C	CCACCACA
2	chr2:66482088:T:A	0	66482088	A	T
2	chr2:66482336:G:T	0	66482336	T	G
2	chr2:66482345:A:G	0	66482345	G	A
2	chr2:66482398:C:A	0	66482398	A	C
2	chr2:66482958:G:A	0	66482958	A	G
2	chr2:66483302:A:G	0	66483302	G	A
2	chr2:66483446:A:G	0	66483446	G	A
2	chr2:66484116:T:C	0	66484116	C	T
2	chr2:66484811:T:C	0	66484811	C	T
2	chr2:66485242:A:G	0	66485242	G	A
2	chr2:66485964:T:A	0	66485964	A	T
2	chr2:66486851:T:C	0	66486851	C	T
2	chr2:66487465:A:G	0	66487465	G	A
2	chr2:66487957:G:A	0	66487957	A	G
2	chr2:66489460:C:T	0	66489460	T	C
2	chr2:66492371:A:G	0	66492371	G	A
2	chr2:66493702:C:A	0	66493702	A	C
2	chr2:66495679:C:T	0	66495679	T	C
2	chr2:66496931:C:T	0	66496931	T	C
2	chr2:66497010:C:T	0	66497010	T	C
2	chr2:66497381:G:A	0	66497381	A	G
2	chr2:66498445:T:C	0	66498445	C	T
2	chr2:66498506:T:C	0	66498506	C	T
2	chr2:66498735:G:A	0	66498735	A	G
2	chr2:66498808:T:C	0	66498808	C	T
2	chr2:66499321:C:T	0	66499321	T	C
2	chr2:66499436:C:T	0	66499436	T	C
2	chr2:66499770:C:T	0	66499770	T	C
2	chr2:66500691:C:T	0	66500691	T	C
2	chr2:66501588:A:G	0	66501588	G	A
2	chr2:66502288:A:G	0	66502288	G	A
2	chr2:66504110:T:C	0	66504110	C	T
2	chr2:66505312:C:A	0	66505312	A	C
2	chr2:66508367:C:G	0	66508367	G	C
2	chr2:66511235:A:T	0	66511235	T	A
2	chr2:66511829:TTACACTTAACCTGTCTC:T	0	66511829	T	TTACACTTAACCTGTCTC
2	chr2:66511924:T:G	0	66511924	G	T
2	chr2:66513408:C:T	0	66513408	T	C
2	chr2:66513980:C:G	0	66513980	G	C
2	chr2:66515106:T:C	0	66515106	C	T
2	chr2:66515208:C:T	0	66515208	T	C
2	chr2:66517471:C:T	0	66517471	T	C
2	chr2:66518318:C:G	0	66518318	G	C
2	chr2:66518531:A:G	0	66518531	G	A
2	chr2:66518562:A:C	0	66518562	C	A
2	chr2:66518732:G:A	0	66518732	A	G
2	chr2:66518941:G:A	0	66518941	A	G
2	chr2:66519204:C:T	0	66519204	T	C
2	chr2:66520200:C:T	0	66520200	T	C
2	chr2:66520681:A:G	0	66520681	G	A
2	chr2:66520931:C:T	0	66520931	T	C
2	chr2:66521976:G:A	0	66521976	A	G
2	chr2:66522478:A:G	0	66522478	G	A
2	chr2:66522696:G:A	0	66522696	A	G
2	chr2:66523020:T:C	0	66523020	C	T
2	chr2:66523133:C:T	0	66523133	T	C
2	chr2:66523171:C:T	0	66523171	T	C
2	chr2:66523472:A:G	0	66523472	G	A
2	chr2:66527821:A:G	0	66527821	G	A
2	chr2:66528242:T:C	0	66528242	C	T
2	chr2:66528470:C:T	0	66528470	T	C
2	chr2:66529138:G:A	0	66529138	A	G
2	chr2:66529281:A:G	0	66529281	G	A
2	chr2:66529418:C:T	0	66529418	T	C
2	chr2:66529504:T:A	0	66529504	A	T
2	chr2:66530318:C:T	0	66530318	T	C
2	chr2:66531290:A:G	0	66531290	G	A
2	chr2:66531780:C:G	0	66531780	G	C
2	chr2:66532711:G:A	0	66532711	A	G
2	chr2:66532947:T:A	0	66532947	A	T
2	chr2:66533324:AT:A	0	66533324	A	AT
2	chr2:66534168:C:CAT	0	66534168	CAT	C
2	chr2:66534523:G:C	0	66534523	C	G
2	chr2:66534559:GT:G	0	66534559	G	GT
2	chr2:66535016:A:T	0	66535016	T	A
2	chr2:66535244:G:C	0	66535244	C	G
2	chr2:66535348:C:T	0	66535348	T	C
2	chr2:66537176:A:G	0	66537176	G	A
2	chr2:66537568:A:G	0	66537568	G	A
2	chr2:66537865:A:G	0	66537865	G	A
2	chr2:66538446:A:G	0	66538446	G	A
2	chr2:66539832:C:T	0	66539832	T	C
2	chr2:66540415:T:A	0	66540415	A	T
2	chr2:66541098:C:T	0	66541098	T	C
2	chr2:66541099:G:A	0	66541099	A	G
2	chr2:66541130:C:T	0	66541130	T	C
2	chr2:66541451:A:G	0	66541451	G	A
2	chr2:66542022:C:T	0	66542022	T	C
2	chr2:66542474:AT:A	0	66542474	A	AT
2	chr2:66542903:G:A	0	66542903	A	G
2	chr2:66543421:T:A	0	66543421	A	T
2	chr2:66543915:G:A	0	66543915	A	G
2	chr2:66544731:T:C	0	66544731	C	T
2	chr2:66544868:T:C	0	66544868	C	T
2	chr2:66545830:C:T	0	66545830	T	C
2	chr2:66549374:T:C	0	66549374	C	T
2	chr2:66549392:G:A	0	66549392	A	G
2	chr2:66549597:A:G	0	66549597	G	A
2	chr2:66550389:A:G	0	66550389	G	A
2	chr2:66550931:C:T	0	66550931	T	C
2	chr2:66552149:T:C	0	66552149	C	T
2	chr2:66552734:G:A	0	66552734	A	G
2	chr2:66553242:A:G	0	66553242	G	A
2	chr2:66554321:T:G	0	66554321	G	T
2	chr2:66555539:T:G	0	66555539	G	T
2	chr2:66556548:A:G	0	66556548	G	A
2	chr2:66556808:A:G	0	66556808	G	A
2	chr2:66557087:A:G	0	66557087	G	A
2	chr2:66557811:G:A	0	66557811	A	G
2	chr2:66559012:G:A	0	66559012	A	G
2	chr2:66559796:G:A	0	66559796	A	G
2	chr2:66561129:A:G	0	66561129	G	A
2	chr2:66561182:C:T	0	66561182	T	C
2	chr2:66561459:A:G	0	66561459	G	A
2	chr2:66561640:G:A	0	66561640	A	G
2	chr2:66561691:T:C	0	66561691	C	T
2	chr2:66562647:A:G	0	66562647	G	A
2	chr2:66563182:A:G	0	66563182	G	A
2	chr2:66564348:G:C	0	66564348	C	G
2	chr2:66564750:T:C	0	66564750	C	T
2	chr2:66564977:A:G	0	66564977	G	A
2	chr2:66565159:C:T	0	66565159	T	C
2	chr2:66565528:G:A	0	66565528	A	G
2	chr2:66565551:G:A	0	66565551	A	G
2	chr2:66566016:G:A	0	66566016	A	G
2	chr2:66566680:C:A	0	66566680	A	C
2	chr2:66566963:C:T	0	66566963	T	C
2	chr2:66567702:G:A	0	66567702	A	G
2	chr2:66569392:G:A	0	66569392	A	G
2	chr2:66569476:G:A	0	66569476	A	G
2	chr2:66570319:T:G	0	66570319	G	T
2	chr2:66571150:G:T	0	66571150	T	G
2	chr2:66576227:C:T	0	66576227	T	C
2	chr2:66576336:GCGGGGGTGGGGGGGCTGCA:G	0	66576336	G	GCGGGGGTGGGGGGGCTGCA
2	chr2:66576572:C:A	0	66576572	A	C
2	chr2:66576761:T:C	0	66576761	C	T
2	chr2:66579087:G:C	0	66579087	C	G
2	chr2:66579146:C:T	0	66579146	T	C
2	chr2:66579471:C:T	0	66579471	T	C
2	chr2:66580608:TTAAAA:T	0	66580608	T	TTAAAA
2	chr2:66582998:G:A	0	66582998	A	G
2	chr2:66583730:G:A	0	66583730	A	G
2	chr2:66583976:T:C	0	66583976	C	T
2	chr2:66585206:A:G	0	66585206	G	A
2	chr2:66585409:T:C	0	66585409	C	T
2	chr2:66585760:G:A	0	66585760	A	G
2	chr2:66586058:T:C	0	66586058	C	T
2	chr2:66586182:C:T	0	66586182	T	C
2	chr2:66586986:T:C	0	66586986	C	T
2	chr2:66586992:G:A	0	66586992	A	G
2	chr2:66587105:C:T	0	66587105	T	C
2	chr2:66587330:A:G	0	66587330	G	A
2	chr2:66588008:T:G	0	66588008	G	T
2	chr2:66588143:C:A	0	66588143	A	C
2	chr2:66588587:T:C	0	66588587	C	T
2	chr2:66589851:G:T	0	66589851	T	G
2	chr2:66590270:C:T	0	66590270	T	C
2	chr2:66590296:G:A	0	66590296	A	G
2	chr2:66590364:C:G	0	66590364	G	C
2	chr2:66590431:T:A	0	66590431	A	T
2	chr2:66591073:G:C	0	66591073	C	G
2	chr2:66591154:G:A	0	66591154	A	G
2	chr2:66591898:A:G	0	66591898	G	A
2	chr2:66592129:A:G	0	66592129	G	A
2	chr2:66592994:C:G	0	66592994	G	C
2	chr2:66593888:G:A	0	66593888	A	G
2	chr2:66593998:T:G	0	66593998	G	T
2	chr2:66594115:C:T	0	66594115	T	C
2	chr2:66594131:T:C	0	66594131	C	T
2	chr2:66595132:G:A	0	66595132	A	G
2	chr2:66595295:G:A	0	66595295	A	G
2	chr2:66596072:A:G	0	66596072	G	A
2	chr2:66596138:A:C	0	66596138	C	A
2	chr2:66596180:T:C	0	66596180	C	T
2	chr2:66596496:A:G	0	66596496	G	A
2	chr2:66598280:A:G	0	66598280	G	A
2	chr2:66598737:T:C	0	66598737	C	T
2	chr2:66599507:C:T	0	66599507	T	C
2	chr2:66599719:C:T	0	66599719	T	C
2	chr2:66599920:G:A	0	66599920	A	G
2	chr2:66601853:C:T	0	66601853	T	C
2	chr2:66601995:G:A	0	66601995	A	G
2	chr2:66602493:T:C	0	66602493	C	T
2	chr2:66602878:T:C	0	66602878	C	T
2	chr2:66603635:T:C	0	66603635	C	T
2	chr2:66604279:C:T	0	66604279	T	C
2	chr2:66605661:T:C	0	66605661	C	T
2	chr2:66605789:A:T	0	66605789	T	A
2	chr2:66605854:C:T	0	66605854	T	C
2	chr2:66606201:A:T	0	66606201	T	A
2	chr2:66606230:C:T	0	66606230	T	C
2	chr2:66607083:A:G	0	66607083	G	A
2	chr2:66607317:G:A	0	66607317	A	G
2	chr2:66607338:C:T	0	66607338	T	C
2	chr2:66607614:T:C	0	66607614	C	T
2	chr2:66608997:T:A	0	66608997	A	T
2	chr2:66609143:A:T	0	66609143	T	A
2	chr2:66609187:G:A	0	66609187	A	G
2	chr2:66609500:A:G	0	66609500	G	A
2	chr2:66609980:T:C	0	66609980	C	T
2	chr2:66610940:T:A	0	66610940	A	T
2	chr2:66611307:T:C	0	66611307	C	T
2	chr2:66611649:G:T	0	66611649	T	G
2	chr2:66611745:C:T	0	66611745	T	C
2	chr2:66613441:G:GC	0	66613441	GC	G
2	chr2:66613753:T:C	0	66613753	C	T
2	chr2:66613754:T:C	0	66613754	C	T
2	chr2:66613761:T:C	0	66613761	C	T
2	chr2:66614239:G:A	0	66614239	A	G
2	chr2:66615185:C:A	0	66615185	A	C
2	chr2:66615726:C:A	0	66615726	A	C
2	chr2:66615736:C:T	0	66615736	T	C
2	chr2:66615806:A:G	0	66615806	G	A
2	chr2:66616545:G:C	0	66616545	C	G
2	chr2:66616662:C:T	0	66616662	T	C
2	chr2:66617558:CAT:C	0	66617558	C	CAT
2	chr2:66617587:A:G	0	66617587	G	A
2	chr2:66618225:A:G	0	66618225	G	A
2	chr2:66618242:A:T	0	66618242	T	A
2	chr2:66618243:T:TTAGGA	0	66618243	TTAGGA	T
2	chr2:66619184:G:A	0	66619184	A	G
2	chr2:66619352:G:A	0	66619352	A	G
2	chr2:66619546:G:T	0	66619546	T	G
2	chr2:66619917:A:AC	0	66619917	AC	A
2	chr2:66620036:T:A	0	66620036	A	T
2	chr2:66620532:A:G	0	66620532	G	A
2	chr2:66620535:G:T	0	66620535	T	G
2	chr2:66620536:A:T	0	66620536	T	A
2	chr2:66620537:A:T	0	66620537	T	A
2	chr2:66620711:G:A	0	66620711	A	G
2	chr2:66620720:C:G	0	66620720	G	C
2	chr2:66621330:A:G	0	66621330	G	A
2	chr2:66621523:G:A	0	66621523	A	G
2	chr2:66621647:T:C	0	66621647	C	T
2	chr2:66622134:T:C	0	66622134	C	T
2	chr2:66622395:T:A	0	66622395	A	T
2	chr2:66622558:C:T	0	66622558	T	C
2	chr2:66623433:T:G	0	66623433	G	T
2	chr2:66623702:G:C	0	66623702	C	G
2	chr2:66623765:C:T	0	66623765	T	C
2	chr2:66623793:A:T	0	66623793	T	A
2	chr2:66623818:T:G	0	66623818	G	T
2	chr2:66623944:A:G	0	66623944	G	A
2	chr2:66623949:G:A	0	66623949	A	G
2	chr2:66624267:T:A	0	66624267	A	T
2	chr2:66624626:A:G	0	66624626	G	A
2	chr2:66625123:A:G	0	66625123	G	A
2	chr2:66625338:C:T	0	66625338	T	C
2	chr2:66625754:A:G	0	66625754	G	A
2	chr2:66626285:G:A	0	66626285	A	G
2	chr2:66626536:T:C	0	66626536	C	T
2	chr2:66626781:C:T	0	66626781	T	C
2	chr2:66626798:A:G	0	66626798	G	A
2	chr2:66626835:C:T	0	66626835	T	C
2	chr2:66626878:G:T	0	66626878	T	G
2	chr2:66626976:A:G	0	66626976	G	A
2	chr2:66626982:A:G	0	66626982	G	A
2	chr2:66627253:C:T	0	66627253	T	C
2	chr2:66628461:A:T	0	66628461	T	A
2	chr2:66628608:T:A	0	66628608	A	T
2	chr2:66628826:A:G	0	66628826	G	A
2	chr2:66629085:C:A	0	66629085	A	C
2	chr2:66629088:C:A	0	66629088	A	C
2	chr2:66629355:G:A	0	66629355	A	G
2	chr2:66629497:T:C	0	66629497	C	T
2	chr2:66629928:G:T	0	66629928	T	G
2	chr2:66629990:A:G	0	66629990	G	A
2	chr2:66630047:C:T	0	66630047	T	C
2	chr2:66630321:T:A	0	66630321	A	T
2	chr2:66630343:T:A	0	66630343	A	T
2	chr2:66630768:C:T	0	66630768	T	C
2	chr2:66630910:C:T	0	66630910	T	C
2	chr2:66630951:C:T	0	66630951	T	C
2	chr2:66631453:G:C	0	66631453	C	G
2	chr2:66632403:T:C	0	66632403	C	T
2	chr2:66632655:G:A	0	66632655	A	G
2	chr2:66632726:G:T	0	66632726	T	G
2	chr2:66632794:T:C	0	66632794	C	T
2	chr2:66632812:G:A	0	66632812	A	G
2	chr2:66632859:G:A	0	66632859	A	G
2	chr2:66632931:C:T	0	66632931	T	C
2	chr2:66633259:A:T	0	66633259	T	A
2	chr2:66633287:G:A	0	66633287	A	G
2	chr2:66633336:A:C	0	66633336	C	A
2	chr2:66633407:C:A	0	66633407	A	C
2	chr2:66634431:G:A	0	66634431	A	G
2	chr2:66634470:A:AG	0	66634470	AG	A
2	chr2:66634477:C:T	0	66634477	T	C
2	chr2:66634505:A:T	0	66634505	T	A
2	chr2:66634812:TA:T	0	66634812	T	TA
2	chr2:66635654:A:G	0	66635654	G	A
2	chr2:66636528:G:A	0	66636528	A	G
2	chr2:66636633:A:G	0	66636633	G	A
2	chr2:66636755:T:C	0	66636755	C	T
2	chr2:66637032:CT:C	0	66637032	C	CT
2	chr2:66637102:A:T	0	66637102	T	A
2	chr2:66637212:A:G	0	66637212	G	A
2	chr2:66637301:C:G	0	66637301	G	C
2	chr2:66637763:T:G	0	66637763	G	T
2	chr2:66637799:A:G	0	66637799	G	A
2	chr2:66638156:G:A	0	66638156	A	G
2	chr2:66638164:G:A	0	66638164	A	G
2	chr2:66638485:C:T	0	66638485	T	C
2	chr2:66638558:G:T	0	66638558	T	G
2	chr2:66638760:C:CTTTTT	0	66638760	CTTTTT	C
2	chr2:66639078:C:T	0	66639078	T	C
2	chr2:66639201:T:G	0	66639201	G	T
2	chr2:66639914:T:C	0	66639914	C	T
2	chr2:66640166:G:A	0	66640166	A	G
2	chr2:66640179:T:G	0	66640179	G	T
2	chr2:66641663:C:A	0	66641663	A	C
2	chr2:66641979:T:TA	0	66641979	TA	T
2	chr2:66641998:G:T	0	66641998	T	G
2	chr2:66642122:T:C	0	66642122	C	T
2	chr2:66642670:A:C	0	66642670	C	A
2	chr2:66642736:C:T	0	66642736	T	C
2	chr2:66643471:T:C	0	66643471	C	T
2	chr2:66643974:G:A	0	66643974	A	G
2	chr2:66644131:G:A	0	66644131	A	G
2	chr2:66644359:T:C	0	66644359	C	T
2	chr2:66644786:T:C	0	66644786	C	T
2	chr2:66645326:C:T	0	66645326	T	C
2	chr2:66645369:A:G	0	66645369	G	A
2	chr2:66645798:T:G	0	66645798	G	T
2	chr2:66645883:T:C	0	66645883	C	T
2	chr2:66645918:T:C	0	66645918	C	T
2	chr2:66646304:A:G	0	66646304	G	A
2	chr2:66646419:G:T	0	66646419	T	G
2	chr2:66646604:C:T	0	66646604	T	C
2	chr2:66647125:C:A	0	66647125	A	C
2	chr2:66647341:C:T	0	66647341	T	C
2	chr2:66647560:C:T	0	66647560	T	C
2	chr2:66647634:G:T	0	66647634	T	G
2	chr2:66647710:T:C	0	66647710	C	T
2	chr2:66647817:C:T	0	66647817	T	C
2	chr2:66647985:G:T	0	66647985	T	G
2	chr2:66648123:T:C	0	66648123	C	T
2	chr2:66648312:A:C	0	66648312	C	A
2	chr2:66648404:T:A	0	66648404	A	T
2	chr2:66648447:C:T	0	66648447	T	C
2	chr2:66648587:G:A	0	66648587	A	G
2	chr2:66648716:C:T	0	66648716	T	C
2	chr2:66648912:C:T	0	66648912	T	C
2	chr2:66649492:T:C	0	66649492	C	T
2	chr2:66649569:C:T	0	66649569	T	C
2	chr2:66649714:A:G	0	66649714	G	A
2	chr2:66650149:C:T	0	66650149	T	C
2	chr2:66650503:A:G	0	66650503	G	A
2	chr2:66650981:C:A	0	66650981	A	C
2	chr2:66651356:A:G	0	66651356	G	A
2	chr2:66651588:TG:T	0	66651588	T	TG
2	chr2:66652313:A:C	0	66652313	C	A
2	chr2:66652660:T:C	0	66652660	C	T
2	chr2:66652690:G:C	0	66652690	C	G
2	chr2:66652695:G:A	0	66652695	A	G
2	chr2:66652734:C:T	0	66652734	T	C
2	chr2:66653036:CT:C	0	66653036	C	CT
2	chr2:66653394:A:C	0	66653394	C	A
2	chr2:66653502:G:A	0	66653502	A	G
2	chr2:66654201:T:C	0	66654201	C	T
2	chr2:66654276:T:C	0	66654276	C	T
2	chr2:66654338:A:C	0	66654338	C	A
2	chr2:66654360:A:G	0	66654360	G	A
2	chr2:66654805:T:C	0	66654805	C	T
2	chr2:66655093:C:A	0	66655093	A	C
2	chr2:66655144:A:G	0	66655144	G	A
2	chr2:66655156:A:G	0	66655156	G	A
2	chr2:66655322:C:A	0	66655322	A	C
2	chr2:66655472:T:C	0	66655472	C	T
2	chr2:66655642:G:A	0	66655642	A	G
2	chr2:66655873:T:G	0	66655873	G	T
2	chr2:66655958:G:A	0	66655958	A	G
2	chr2:66656028:T:C	0	66656028	C	T
2	chr2:66656029:G:A	0	66656029	A	G
2	chr2:66656997:AAGG:A	0	66656997	A	AAGG
2	chr2:66657563:A:G	0	66657563	G	A
2	chr2:66657626:T:G	0	66657626	G	T
2	chr2:66657638:A:G	0	66657638	G	A
2	chr2:66657712:T:A	0	66657712	A	T
2	chr2:66659342:A:C	0	66659342	C	A
2	chr2:66659756:T:C	0	66659756	C	T
2	chr2:66659761:C:T	0	66659761	T	C
2	chr2:66660611:A:C	0	66660611	C	A
2	chr2:66661961:G:GCAC	0	66661961	GCAC	G
2	chr2:66663184:G:A	0	66663184	A	G
2	chr2:66663710:G:C	0	66663710	C	G
2	chr2:66665110:G:GA	0	66665110	GA	G
2	chr2:66666711:C:T	0	66666711	T	C
2	chr2:66669133:A:G	0	66669133	G	A
2	chr2:66669586:G:T	0	66669586	T	G
2	chr2:66669817:T:G	0	66669817	G	T
2	chr2:66670096:A:C	0	66670096	C	A
2	chr2:66670124:C:T	0	66670124	T	C
2	chr2:66670226:A:C	0	66670226	C	A
2	chr2:66670241:C:T	0	66670241	T	C
2	chr2:66671135:G:T	0	66671135	T	G
2	chr2:66671558:T:C	0	66671558	C	T
2	chr2:66671610:T:C	0	66671610	C	T
2	chr2:66672279:T:C	0	66672279	C	T
2	chr2:66673605:G:A	0	66673605	A	G
2	chr2:66673676:T:G	0	66673676	G	T
2	chr2:66673899:G:T	0	66673899	T	G
2	chr2:66674135:G:T	0	66674135	T	G
2	chr2:66674345:C:A	0	66674345	A	C
2	chr2:66675613:G:A	0	66675613	A	G
2	chr2:66675872:T:C	0	66675872	C	T
2	chr2:66676701:T:C	0	66676701	C	T
2	chr2:66676706:C:T	0	66676706	T	C
2	chr2:66677852:AG:A	0	66677852	A	AG
2	chr2:66678525:C:T	0	66678525	T	C
2	chr2:66678787:C:T	0	66678787	T	C
2	chr2:66678908:C:A	0	66678908	A	C
2	chr2:66679795:C:T	0	66679795	T	C
2	chr2:66680294:TTAGA:T	0	66680294	T	TTAGA
2	chr2:66680344:C:T	0	66680344	T	C
2	chr2:66680576:T:C	0	66680576	C	T
2	chr2:66680777:A:C	0	66680777	C	A
2	chr2:66681180:A:C	0	66681180	C	A
2	chr2:66681893:C:T	0	66681893	T	C
2	chr2:66682221:G:A	0	66682221	A	G
2	chr2:66682370:T:A	0	66682370	A	T
2	chr2:66683286:T:C	0	66683286	C	T
2	chr2:66683304:T:G	0	66683304	G	T
2	chr2:66683580:A:G	0	66683580	G	A
2	chr2:66684054:A:G	0	66684054	G	A
2	chr2:66684763:G:T	0	66684763	T	G
2	chr2:66685150:C:T	0	66685150	T	C
2	chr2:66685756:TA:T	0	66685756	T	TA
2	chr2:66685777:A:G	0	66685777	G	A
2	chr2:66686120:T:C	0	66686120	C	T
2	chr2:66686892:G:A	0	66686892	A	G
2	chr2:66687117:C:T	0	66687117	T	C
2	chr2:66687288:A:G	0	66687288	G	A
2	chr2:66687541:C:T	0	66687541	T	C
2	chr2:66687559:A:G	0	66687559	G	A
2	chr2:66688194:T:C	0	66688194	C	T
2	chr2:66688325:C:T	0	66688325	T	C
2	chr2:66688562:G:A	0	66688562	A	G
2	chr2:66689605:C:T	0	66689605	T	C
2	chr2:66690627:C:A	0	66690627	A	C
2	chr2:66691375:C:T	0	66691375	T	C
2	chr2:66691574:C:T	0	66691574	T	C
2	chr2:66691858:TAAAG:T	0	66691858	T	TAAAG
2	chr2:66691952:T:G	0	66691952	G	T
2	chr2:66692184:T:C	0	66692184	C	T
2	chr2:66692228:T:C	0	66692228	C	T
2	chr2:66692572:G:A	0	66692572	A	G
2	chr2:66693568:A:T	0	66693568	T	A
2	chr2:66695736:A:G	0	66695736	G	A
2	chr2:66700727:A:G	0	66700727	G	A
2	chr2:66701398:C:A	0	66701398	A	C
2	chr2:66701732:G:T	0	66701732	T	G
2	chr2:66702701:A:C	0	66702701	C	A
2	chr2:66703329:G:A	0	66703329	A	G
2	chr2:66703357:C:T	0	66703357	T	C
2	chr2:66704411:AT:A	0	66704411	A	AT
2	chr2:66705289:T:C	0	66705289	C	T
2	chr2:66705369:G:A	0	66705369	A	G
2	chr2:66706448:G:A	0	66706448	A	G
2	chr2:66706759:A:C	0	66706759	C	A
2	chr2:66707186:T:C	0	66707186	C	T
2	chr2:66708468:C:T	0	66708468	T	C
2	chr2:66709362:T:C	0	66709362	C	T
2	chr2:66709785:G:A	0	66709785	A	G
2	chr2:66710197:G:A	0	66710197	A	G
2	chr2:66710354:A:T	0	66710354	T	A
2	chr2:66710724:A:G	0	66710724	G	A
2	chr2:66712390:C:T	0	66712390	T	C
2	chr2:66714060:T:C	0	66714060	C	T
2	chr2:66715768:CTG:C	0	66715768	C	CTG
2	chr2:66716915:A:G	0	66716915	G	A
2	chr2:66717325:T:C	0	66717325	C	T
2	chr2:66717523:T:A	0	66717523	A	T
2	chr2:66718436:T:C	0	66718436	C	T
2	chr2:66718578:G:T	0	66718578	T	G
2	chr2:66719026:G:A	0	66719026	A	G
2	chr2:66719696:A:G	0	66719696	G	A
2	chr2:66720199:A:T	0	66720199	T	A
2	chr2:66720978:G:T	0	66720978	T	G
2	chr2:66721002:A:G	0	66721002	G	A
2	chr2:66721293:GTT:G	0	66721293	G	GTT
2	chr2:66722469:C:A	0	66722469	A	C
2	chr2:66723719:T:C	0	66723719	C	T
2	chr2:66724056:C:T	0	66724056	T	C
2	chr2:66724137:A:C	0	66724137	C	A
2	chr2:66724355:G:A	0	66724355	A	G
2	chr2:66725583:A:T	0	66725583	T	A
2	chr2:66726154:G:A	0	66726154	A	G
2	chr2:66726465:G:T	0	66726465	T	G
2	chr2:66726565:C:T	0	66726565	T	C
2	chr2:66727148:AG:A	0	66727148	A	AG
2	chr2:66727231:A:G	0	66727231	G	A
2	chr2:66728338:A:T	0	66728338	T	A
2	chr2:66728610:C:T	0	66728610	T	C
2	chr2:66728708:G:A	0	66728708	A	G
2	chr2:66729272:G:A	0	66729272	A	G
2	chr2:66729370:A:G	0	66729370	G	A
2	chr2:66729688:G:T	0	66729688	T	G
2	chr2:66729961:A:G	0	66729961	G	A
2	chr2:66731175:A:C	0	66731175	C	A
2	chr2:66731672:C:A	0	66731672	A	C
2	chr2:66732252:C:T	0	66732252	T	C
2	chr2:66732787:A:G	0	66732787	G	A
2	chr2:66734755:TAA:T	0	66734755	T	TAA
2	chr2:66735135:A:G	0	66735135	G	A
2	chr2:66735433:G:C	0	66735433	C	G
2	chr2:66735947:A:G	0	66735947	G	A
2	chr2:66736269:T:G	0	66736269	G	T
2	chr2:66736643:G:A	0	66736643	A	G
2	chr2:66737251:C:T	0	66737251	T	C
2	chr2:66737690:T:G	0	66737690	G	T
2	chr2:66738019:G:T	0	66738019	T	G
2	chr2:66739139:C:T	0	66739139	T	C
2	chr2:66745711:C:T	0	66745711	T	C
2	chr2:66748199:G:A	0	66748199	A	G
2	chr2:66748368:C:G	0	66748368	G	C
2	chr2:66749222:A:G	0	66749222	G	A
2	chr2:66749900:A:G	0	66749900	G	A
2	chr2:66750879:T:A	0	66750879	A	T
2	chr2:66751130:C:T	0	66751130	T	C
2	chr2:66751824:G:A	0	66751824	A	G
2	chr2:66752175:C:T	0	66752175	T	C
2	chr2:66752368:T:G	0	66752368	G	T
2	chr2:66755935:CA:C	0	66755935	C	CA
2	chr2:66756189:T:C	0	66756189	C	T
2	chr2:66756250:A:T	0	66756250	T	A
2	chr2:66757118:A:G	0	66757118	G	A
2	chr2:66757459:A:G	0	66757459	G	A
2	chr2:66758346:T:C	0	66758346	C	T
2	chr2:66758880:AT:A	0	66758880	A	AT
2	chr2:66759358:C:T	0	66759358	T	C
2	chr2:66759359:A:G	0	66759359	G	A
2	chr2:66760354:A:T	0	66760354	T	A
2	chr2:66760927:A:T	0	66760927	T	A
2	chr2:66760929:G:T	0	66760929	T	G
2	chr2:66760932:A:T	0	66760932	T	A
2	chr2:66762836:T:C	0	66762836	C	T
2	chr2:66763409:C:T	0	66763409	T	C
2	chr2:66765344:A:T	0	66765344	T	A
2	chr2:66768217:C:T	0	66768217	T	C
2	chr2:66768463:A:G	0	66768463	G	A
2	chr2:66769197:A:G	0	66769197	G	A
2	chr2:66771491:C:G	0	66771491	G	C
2	chr2:66772534:G:A	0	66772534	A	G
2	chr2:66772764:C:T	0	66772764	T	C
2	chr2:66772944:T:C	0	66772944	C	T
2	chr2:66772998:T:A	0	66772998	A	T
2	chr2:66776791:A:G	0	66776791	G	A
2	chr2:66777358:C:T	0	66777358	T	C
2	chr2:66777732:C:T	0	66777732	T	C
2	chr2:66778662:T:A	0	66778662	A	T
2	chr2:66780360:A:T	0	66780360	T	A
2	chr2:66781179:C:T	0	66781179	T	C
2	chr2:66781497:T:C	0	66781497	C	T
2	chr2:66783216:G:A	0	66783216	A	G
2	chr2:66783550:T:G	0	66783550	G	T
2	chr2:66783717:C:T	0	66783717	T	C
2	chr2:66783994:G:GT	0	66783994	GT	G
2	chr2:66784606:A:C	0	66784606	C	A
2	chr2:66784738:G:A	0	66784738	A	G
2	chr2:66784744:A:G	0	66784744	G	A
2	chr2:66785823:T:A	0	66785823	A	T
2	chr2:66786870:T:C	0	66786870	C	T
2	chr2:66787579:A:G	0	66787579	G	A
2	chr2:66787629:C:T	0	66787629	T	C
2	chr2:66790318:C:T	0	66790318	T	C
2	chr2:66790442:A:G	0	66790442	G	A
2	chr2:66790486:A:G	0	66790486	G	A
2	chr2:66790606:T:C	0	66790606	C	T
2	chr2:66792236:GT:G	0	66792236	G	GT
2	chr2:66794718:T:C	0	66794718	C	T
2	chr2:66795030:C:T	0	66795030	T	C
2	chr2:66795102:A:G	0	66795102	G	A
2	chr2:66795219:G:A	0	66795219	A	G
2	chr2:66795899:G:A	0	66795899	A	G
2	chr2:66796295:A:G	0	66796295	G	A
2	chr2:66797191:G:A	0	66797191	A	G
2	chr2:66797275:G:A	0	66797275	A	G
2	chr2:66798405:A:G	0	66798405	G	A
2	chr2:66798668:C:CAT	0	66798668	CAT	C
2	chr2:66798695:A:G	0	66798695	G	A
2	chr2:66798747:T:C	0	66798747	C	T
2	chr2:66798750:G:A	0	66798750	A	G
2	chr2:66799010:G:A	0	66799010	A	G
2	chr2:66799064:T:A	0	66799064	A	T
2	chr2:66800388:G:A	0	66800388	A	G
2	chr2:66800646:T:G	0	66800646	G	T
2	chr2:66802212:C:T	0	66802212	T	C
2	chr2:66802424:C:T	0	66802424	T	C
2	chr2:66802580:C:A	0	66802580	A	C
2	chr2:66803027:G:A	0	66803027	A	G
2	chr2:66803315:C:T	0	66803315	T	C
2	chr2:66803321:T:TA	0	66803321	TA	T
2	chr2:66803547:AGCC:A	0	66803547	A	AGCC
2	chr2:66805321:G:T	0	66805321	T	G
2	chr2:66806188:C:G	0	66806188	G	C
2	chr2:66806230:T:C	0	66806230	C	T
2	chr2:66807219:C:T	0	66807219	T	C
2	chr2:66808005:A:G	0	66808005	G	A
2	chr2:66808146:T:C	0	66808146	C	T
2	chr2:66809126:T:C	0	66809126	C	T
2	chr2:66809140:A:G	0	66809140	G	A
2	chr2:66811207:T:C	0	66811207	C	T
2	chr2:66813033:A:G	0	66813033	G	A
2	chr2:66813390:C:A	0	66813390	A	C
2	chr2:66813743:C:T	0	66813743	T	C
2	chr2:66813803:AG:A	0	66813803	A	AG
2	chr2:66814325:G:A	0	66814325	A	G
2	chr2:66814545:G:A	0	66814545	A	G
2	chr2:66814616:T:C	0	66814616	C	T
2	chr2:66814767:A:C	0	66814767	C	A
2	chr2:66814909:G:A	0	66814909	A	G
2	chr2:66814939:T:C	0	66814939	C	T
2	chr2:66816991:G:C	0	66816991	C	G
2	chr2:66817405:G:C	0	66817405	C	G
2	chr2:66818010:A:G	0	66818010	G	A
2	chr2:66819733:C:T	0	66819733	T	C
2	chr2:66820508:A:G	0	66820508	G	A
2	chr2:66820585:C:T	0	66820585	T	C
2	chr2:66821029:G:A	0	66821029	A	G
2	chr2:66821389:G:A	0	66821389	A	G
2	chr2:66821463:T:C	0	66821463	C	T
2	chr2:66823518:T:C	0	66823518	C	T
2	chr2:66823620:T:C	0	66823620	C	T
2	chr2:66824879:A:G	0	66824879	G	A
2	chr2:66825663:C:T	0	66825663	T	C
2	chr2:66825781:C:T	0	66825781	T	C
2	chr2:66826212:A:G	0	66826212	G	A
2	chr2:66826496:A:G	0	66826496	G	A
2	chr2:66826941:T:A	0	66826941	A	T
2	chr2:66827716:T:C	0	66827716	C	T
2	chr2:66828787:T:C	0	66828787	C	T
2	chr2:66829508:T:C	0	66829508	C	T
2	chr2:66829911:C:T	0	66829911	T	C
2	chr2:66831913:C:A	0	66831913	A	C
2	chr2:66832396:A:G	0	66832396	G	A
2	chr2:66832771:G:A	0	66832771	A	G
2	chr2:66832994:A:C	0	66832994	C	A
2	chr2:66833202:TC:T	0	66833202	T	TC
2	chr2:66833864:A:G	0	66833864	G	A
2	chr2:66834103:T:C	0	66834103	C	T
2	chr2:66834699:C:T	0	66834699	T	C
2	chr2:66837260:G:A	0	66837260	A	G
2	chr2:66838644:C:T	0	66838644	T	C
2	chr2:66839519:A:G	0	66839519	G	A
2	chr2:66839892:C:G	0	66839892	G	C
2	chr2:66840509:T:C	0	66840509	C	T
2	chr2:66840537:C:T	0	66840537	T	C
2	chr2:66840755:A:C	0	66840755	C	A
2	chr2:66843151:T:C	0	66843151	C	T
2	chr2:66843201:G:A	0	66843201	A	G
2	chr2:66844327:C:T	0	66844327	T	C
2	chr2:66844487:G:A	0	66844487	A	G
2	chr2:66844927:G:A	0	66844927	A	G
2	chr2:66844950:T:C	0	66844950	C	T
2	chr2:66846712:A:G	0	66846712	G	A
2	chr2:66847112:T:C	0	66847112	C	T
2	chr2:66847522:A:G	0	66847522	G	A
2	chr2:66848205:T:C	0	66848205	C	T
2	chr2:66848634:T:G	0	66848634	G	T
2	chr2:66848789:A:C	0	66848789	C	A
2	chr2:66849979:T:G	0	66849979	G	T
2	chr2:66850379:G:A	0	66850379	A	G
2	chr2:66850465:T:C	0	66850465	C	T
2	chr2:66850603:T:C	0	66850603	C	T
2	chr2:66851066:A:C	0	66851066	C	A
2	chr2:66851223:A:G	0	66851223	G	A
2	chr2:66851487:G:T	0	66851487	T	G
2	chr2:66852700:G:A	0	66852700	A	G
2	chr2:66853646:G:A	0	66853646	A	G
2	chr2:66853823:A:G	0	66853823	G	A
2	chr2:66854375:G:A	0	66854375	A	G
2	chr2:66854430:G:T	0	66854430	T	G
2	chr2:66854878:G:A	0	66854878	A	G
2	chr2:66855224:C:T	0	66855224	T	C
2	chr2:66855244:T:C	0	66855244	C	T
2	chr2:66856639:G:A	0	66856639	A	G
2	chr2:66856716:G:A	0	66856716	A	G
2	chr2:66857650:G:A	0	66857650	A	G
2	chr2:66857886:T:C	0	66857886	C	T
2	chr2:66859507:A:G	0	66859507	G	A
2	chr2:66860520:C:T	0	66860520	T	C
2	chr2:66860587:T:A	0	66860587	A	T
2	chr2:66860589:G:A	0	66860589	A	G
2	chr2:66861706:G:T	0	66861706	T	G
2	chr2:66862543:G:GA	0	66862543	GA	G
2	chr2:66862662:A:T	0	66862662	T	A
2	chr2:66863235:T:C	0	66863235	C	T
2	chr2:66863701:G:A	0	66863701	A	G
2	chr2:66864664:C:A	0	66864664	A	C
2	chr2:66864679:G:A	0	66864679	A	G
2	chr2:66864726:G:A	0	66864726	A	G
2	chr2:66864936:C:A	0	66864936	A	C
2	chr2:66865177:T:A	0	66865177	A	T
2	chr2:66865362:G:T	0	66865362	T	G
2	chr2:66865595:T:C	0	66865595	C	T
2	chr2:66865747:T:A	0	66865747	A	T
2	chr2:66866638:C:T	0	66866638	T	C
2	chr2:66866647:T:C	0	66866647	C	T
2	chr2:66867154:G:C	0	66867154	C	G
2	chr2:66867159:C:T	0	66867159	T	C
2	chr2:66867409:T:C	0	66867409	C	T
2	chr2:66869321:A:T	0	66869321	T	A
2	chr2:66869997:A:C	0	66869997	C	A
2	chr2:66870022:A:G	0	66870022	G	A
2	chr2:66870987:G:A	0	66870987	A	G
2	chr2:66871689:C:T	0	66871689	T	C
2	chr2:66872209:A:G	0	66872209	G	A
2	chr2:66873531:T:A	0	66873531	A	T
2	chr2:66873645:C:T	0	66873645	T	C
2	chr2:66873718:T:C	0	66873718	C	T
2	chr2:66874338:A:G	0	66874338	G	A
2	chr2:66874359:T:G	0	66874359	G	T
2	chr2:66875466:G:A	0	66875466	A	G
2	chr2:66875671:G:A	0	66875671	A	G
2	chr2:66876069:T:C	0	66876069	C	T
2	chr2:66876639:G:A	0	66876639	A	G
2	chr2:66877737:A:G	0	66877737	G	A
2	chr2:66877817:G:A	0	66877817	A	G
2	chr2:66878210:A:G	0	66878210	G	A
2	chr2:66878269:A:G	0	66878269	G	A
2	chr2:66878436:T:C	0	66878436	C	T
2	chr2:66879016:A:G	0	66879016	G	A
2	chr2:66879885:C:T	0	66879885	T	C
2	chr2:66880617:A:C	0	66880617	C	A
2	chr2:66880731:T:C	0	66880731	C	T
2	chr2:66881327:G:A	0	66881327	A	G
2	chr2:66881426:A:G	0	66881426	G	A
2	chr2:66881566:G:T	0	66881566	T	G
2	chr2:66881655:A:C	0	66881655	C	A
2	chr2:66881763:T:C	0	66881763	C	T
2	chr2:66881868:T:G	0	66881868	G	T
2	chr2:66881968:AT:A	0	66881968	A	AT
2	chr2:66882742:C:T	0	66882742	T	C
2	chr2:66883037:T:G	0	66883037	G	T
2	chr2:66883101:C:T	0	66883101	T	C
2	chr2:66883167:T:C	0	66883167	C	T
2	chr2:66883671:A:G	0	66883671	G	A
2	chr2:66883877:T:A	0	66883877	A	T
2	chr2:66884007:A:G	0	66884007	G	A
2	chr2:66884021:C:T	0	66884021	T	C
2	chr2:66884643:T:G	0	66884643	G	T
2	chr2:66885776:A:G	0	66885776	G	A
2	chr2:66886721:T:G	0	66886721	G	T
2	chr2:66886867:G:A	0	66886867	A	G
2	chr2:66887373:T:C	0	66887373	C	T
2	chr2:66888305:C:A	0	66888305	A	C
2	chr2:66888728:C:T	0	66888728	T	C
2	chr2:66888806:T:C	0	66888806	C	T
2	chr2:66889712:C:T	0	66889712	T	C
2	chr2:66889899:C:T	0	66889899	T	C
2	chr2:66890859:C:T	0	66890859	T	C
2	chr2:66890862:A:C	0	66890862	C	A
2	chr2:66891491:G:A	0	66891491	A	G
2	chr2:66891518:G:A	0	66891518	A	G
2	chr2:66892250:A:C	0	66892250	C	A
2	chr2:66892739:C:T	0	66892739	T	C
2	chr2:66893046:G:T	0	66893046	T	G
2	chr2:66893593:G:A	0	66893593	A	G
2	chr2:66893663:C:G	0	66893663	G	C
2	chr2:66893908:A:G	0	66893908	G	A
2	chr2:66894385:C:T	0	66894385	T	C
2	chr2:66894426:A:G	0	66894426	G	A
2	chr2:66894497:A:G	0	66894497	G	A
2	chr2:66894566:T:G	0	66894566	G	T
2	chr2:66895115:C:A	0	66895115	A	C
2	chr2:66896265:C:A	0	66896265	A	C
2	chr2:66896950:C:CA	0	66896950	CA	C
2	chr2:66897413:T:C	0	66897413	C	T
2	chr2:66898251:C:T	0	66898251	T	C
2	chr2:66898717:A:T	0	66898717	T	A
2	chr2:66899771:A:G	0	66899771	G	A
2	chr2:66899941:T:C	0	66899941	C	T
2	chr2:66900775:G:A	0	66900775	A	G
2	chr2:66903599:C:T	0	66903599	T	C
2	chr2:66903758:T:C	0	66903758	C	T
2	chr2:66903806:T:G	0	66903806	G	T
2	chr2:66904256:G:T	0	66904256	T	G
2	chr2:66904333:T:C	0	66904333	C	T
2	chr2:66904499:A:G	0	66904499	G	A
2	chr2:66906690:C:T	0	66906690	T	C
2	chr2:66907294:A:G	0	66907294	G	A
2	chr2:66907415:T:TG	0	66907415	TG	T
2	chr2:66909338:A:G	0	66909338	G	A
2	chr2:66909651:G:T	0	66909651	T	G
2	chr2:66910369:T:G	0	66910369	G	T
2	chr2:66910460:A:G	0	66910460	G	A
2	chr2:66910555:C:T	0	66910555	T	C
2	chr2:66913660:G:A	0	66913660	A	G
2	chr2:66913868:G:A	0	66913868	A	G
2	chr2:66914957:G:GAACTAAT	0	66914957	GAACTAAT	G
2	chr2:66915605:A:G	0	66915605	G	A
2	chr2:66915726:C:A	0	66915726	A	C
2	chr2:66916037:A:T	0	66916037	T	A
2	chr2:66916357:C:G	0	66916357	G	C
2	chr2:66916521:T:G	0	66916521	G	T
2	chr2:66916732:A:T	0	66916732	T	A
2	chr2:66917666:G:T	0	66917666	T	G
2	chr2:66918082:T:TG	0	66918082	TG	T
2	chr2:66918301:G:A	0	66918301	A	G
2	chr2:66920106:A:C	0	66920106	C	A
2	chr2:66920722:A:G	0	66920722	G	A
2	chr2:66921076:AG:A	0	66921076	A	AG
2	chr2:66921386:G:A	0	66921386	A	G
2	chr2:66921582:G:A	0	66921582	A	G
2	chr2:66921629:A:G	0	66921629	G	A
2	chr2:66921714:A:G	0	66921714	G	A
2	chr2:66922119:A:G	0	66922119	G	A
2	chr2:66922427:T:G	0	66922427	G	T
2	chr2:66923446:A:G	0	66923446	G	A
2	chr2:66923749:A:C	0	66923749	C	A
2	chr2:66924287:A:G	0	66924287	G	A
2	chr2:66924294:G:A	0	66924294	A	G
2	chr2:66924403:T:G	0	66924403	G	T
2	chr2:66924502:T:G	0	66924502	G	T
2	chr2:66924688:C:T	0	66924688	T	C
2	chr2:66924988:G:T	0	66924988	T	G
2	chr2:66926540:T:C	0	66926540	C	T
2	chr2:66926818:G:A	0	66926818	A	G
2	chr2:66928127:A:G	0	66928127	G	A
2	chr2:66928618:G:A	0	66928618	A	G
2	chr2:66928964:G:T	0	66928964	T	G
2	chr2:66930568:A:C	0	66930568	C	A
2	chr2:66932413:G:A	0	66932413	A	G
2	chr2:66932969:T:C	0	66932969	C	T
2	chr2:66934919:T:C	0	66934919	C	T
2	chr2:66935172:A:C	0	66935172	C	A
2	chr2:66936551:T:C	0	66936551	C	T
2	chr2:66938054:C:T	0	66938054	T	C
2	chr2:66939117:T:C	0	66939117	C	T
2	chr2:66939464:G:T	0	66939464	T	G
2	chr2:66940158:A:T	0	66940158	T	A
2	chr2:66940299:T:C	0	66940299	C	T
2	chr2:66940755:CTA:C	0	66940755	C	CTA
2	chr2:66941080:A:G	0	66941080	G	A
```
