## Supplementary material for "Characterization of shared and ancestry-specific signals driving complex traits using multi-ancestry fine-mapping": mesusieoutput

```
                 eur          afr      eur_afr
   [1,] 3.039656e-05 2.493005e-05 6.198465e-06
   [2,] 2.684255e-05 8.474255e-05 8.094039e-06
   [3,] 2.628057e-05 9.403406e-05 1.184377e-05
   [4,] 2.583774e-05 5.005516e-05 7.622426e-06
   [5,] 2.642277e-05 4.424350e-05 9.512861e-06
   [6,] 4.316949e-05 3.106304e-05 8.175683e-06
   [7,] 4.440976e-05 3.185007e-05 8.031375e-06
   [8,] 2.616248e-05 9.265479e-05 1.159606e-05
   [9,] 4.291567e-05 6.582774e-05 1.782010e-05
  [10,] 2.618557e-05 4.042311e-04 1.613780e-05
  [11,] 2.601237e-05 9.934802e-05 1.166084e-05
  [12,] 2.615605e-05 9.304600e-05 1.160352e-05
  [13,] 2.633997e-05 9.710676e-05 1.208109e-05
  [14,] 2.912273e-05 4.124449e-05 6.205095e-06
  [15,] 2.634586e-05 4.158038e-04 1.599497e-05
  [16,] 4.313853e-05 6.771193e-05 1.842930e-05
  [17,] 2.649155e-05 1.579841e-04 1.062418e-05
  [18,] 5.221251e-05 3.370845e-05 6.401678e-06
  [19,] 2.935586e-05 9.318731e-05 1.518773e-05
  [20,] 3.133433e-05 5.608502e-05 6.478451e-06
  [21,] 2.854686e-05 5.403935e-05 1.421221e-05
  [22,] 2.648281e-05 9.162044e-05 1.201734e-05
  [23,] 2.675701e-05 9.535532e-05 1.258937e-05
  [24,] 2.647256e-05 9.771101e-05 1.232158e-05
  [25,] 4.660013e-05 3.157845e-05 8.285910e-06
  [26,] 2.818511e-05 5.668851e-05 6.831743e-06
  [27,] 2.915037e-05 5.559345e-05 6.687626e-06
  [28,] 2.676613e-05 8.728753e-05 1.213768e-05
  [29,] 4.698998e-05 3.204571e-05 8.178700e-06
  [30,] 2.736180e-05 9.292180e-05 1.317316e-05
  [31,] 2.563461e-05 4.744836e-05 7.683044e-06
  [32,] 4.571039e-05 3.469167e-05 7.831314e-06
  [33,] 4.571082e-05 3.494595e-05 7.800541e-06
  [34,] 6.829634e-05 5.147114e-05 6.682521e-06
  [35,] 1.016170e-04 6.809097e-05 6.109699e-05
  [36,] 2.636442e-05 1.228542e-04 1.099021e-05
  [37,] 1.243350e-04 3.498409e-05 9.069168e-06
  [38,] 2.518705e-05 1.796112e-04 1.243049e-05
  [39,] 3.752901e-05 1.089270e-04 1.470296e-05
  [40,] 1.207575e-04 3.038791e-05 2.346957e-05
  [41,] 4.001513e-05 2.713816e-05 7.120099e-06
  [42,] 2.946933e-05 1.593179e-04 2.614642e-05
  [43,] 4.414356e-05 5.935921e-05 1.732217e-05
  [44,] 3.475663e-05 3.296006e-05 1.064863e-05
  [45,] 4.332929e-05 3.172075e-05 9.246069e-06
  [46,] 3.277504e-05 3.390181e-05 1.042625e-05
  [47,] 6.461423e-05 7.431141e-05 1.468305e-05
  [48,] 4.445966e-05 3.161833e-05 9.382475e-06
  [49,] 5.875963e-05 7.151849e-05 1.420350e-05
  [50,] 4.692359e-05 3.612154e-05 8.676683e-06
  [51,] 4.255529e-05 4.763169e-05 8.188496e-06
  [52,] 3.196953e-05 3.277593e-05 1.027650e-05
  [53,] 4.274626e-05 9.384350e-05 2.285492e-05
  [54,] 5.823769e-05 4.328025e-05 1.558053e-05
  [55,] 2.847714e-05 6.748356e-05 1.180440e-05
  [56,] 2.516101e-05 5.531709e-05 1.120698e-05
  [57,] 2.500336e-05 5.154642e-05 1.048557e-05
  [58,] 5.935743e-05 7.922895e-05 1.425979e-05
  [59,] 3.791067e-05 4.130046e-05 7.540846e-06
  [60,] 4.336097e-05 4.695714e-05 1.308641e-05
  [61,] 5.577185e-05 2.910817e-05 1.044903e-05
  [62,] 5.542700e-05 2.787780e-05 9.493169e-06
  [63,] 4.862626e-05 2.354348e-04 2.715757e-05
  [64,] 5.006347e-05 2.235529e-04 2.496122e-05
  [65,] 5.697950e-05 7.467362e-05 1.429414e-05
  [66,] 5.450019e-05 3.725144e-05 1.192788e-05
  [67,] 3.922785e-05 2.927691e-05 8.878357e-06
  [68,] 5.642469e-05 3.529539e-05 1.391769e-05
  [69,] 4.509881e-05 3.977073e-05 7.685908e-06
  [70,] 5.706045e-05 3.662169e-05 1.475398e-05
  [71,] 4.460163e-05 6.816269e-05 1.394080e-05
  [72,] 7.220019e-05 1.347505e-04 1.094223e-05
  [73,] 4.485062e-05 5.592487e-05 1.326885e-05
  [74,] 4.074085e-05 2.023223e-04 5.481523e-05
  [75,] 2.982677e-05 3.595190e-05 7.974158e-06
  [76,] 7.344830e-05 3.182538e-05 1.826951e-05
  [77,] 3.209500e-04 9.069933e-05 3.240900e-04
  [78,] 7.397906e-05 4.877477e-05 3.147061e-05
  [79,] 3.032226e-04 1.267644e-04 4.656342e-04
  [80,] 3.196690e-05 5.649126e-05 8.248574e-06
  [81,] 7.820973e-05 2.327330e-04 2.030819e-04
  [82,] 6.314608e-05 5.829947e-05 1.403255e-05
  [83,] 3.787741e-05 4.220443e-04 5.651557e-05
  [84,] 5.528779e-05 1.636912e-04 9.440821e-05
  [85,] 2.955378e-05 4.887120e-05 9.026395e-06
  [86,] 3.721713e-05 7.707534e-05 8.214428e-06
  [87,] 2.963481e-05 4.206091e-05 8.576540e-06
  [88,] 5.197678e-05 5.032071e-05 2.547019e-05
  [89,] 2.914782e-05 6.071893e-05 8.743237e-06
  [90,] 3.347644e-05 4.917959e-05 1.266133e-05
  [91,] 4.141111e-05 4.220859e-04 8.600662e-05
  [92,] 3.238294e-05 3.739660e-05 1.067261e-05
  [93,] 4.905062e-05 7.007275e-05 1.367589e-05
  [94,] 3.251412e-05 3.649119e-05 1.044751e-05
  [95,] 3.114368e-05 3.194212e-05 9.014343e-06
  [96,] 4.433474e-05 1.868741e-03 2.977360e-05
  [97,] 4.086505e-05 2.456900e-04 1.926792e-05
  [98,] 3.362778e-05 5.248850e-05 1.344521e-05
  [99,] 2.855390e-05 8.378920e-05 1.735196e-05
 [100,] 3.246063e-05 3.622994e-05 1.034021e-05
 [101,] 2.425869e-05 1.295256e-04 1.388299e-05
 [102,] 2.411448e-05 1.021688e-04 1.325324e-05
 [103,] 2.629186e-05 9.097536e-05 9.716766e-06
 [104,] 4.518616e-05 3.324466e-05 9.571651e-06
 [105,] 4.667118e-05 4.061349e-05 1.097134e-05
 [106,] 6.043979e-05 7.017630e-05 6.909820e-06
 [107,] 4.967765e-05 3.916325e-05 1.266916e-05
 [108,] 5.259715e-04 4.455267e-05 1.005328e-04
 [109,] 5.298990e-05 5.056664e-05 6.593153e-06
 [110,] 5.575229e-05 3.550996e-05 1.060027e-05
 [111,] 5.085432e-05 2.676686e-05 8.399801e-06
 [112,] 4.644136e-05 4.345695e-05 1.269787e-05
 [113,] 6.634838e-04 5.327111e-05 1.446558e-04
 [114,] 4.642261e-05 3.948751e-05 1.239864e-05
 [115,] 5.528142e-05 2.692331e-05 8.603579e-06
 [116,] 2.422905e-05 4.722858e-05 8.455501e-06
 [117,] 5.160054e-05 3.950155e-05 1.346392e-05
 [118,] 2.419257e-05 4.833738e-05 8.772093e-06
 [119,] 8.416626e-05 8.134146e-05 9.993797e-06
 [120,] 3.324034e-05 3.008119e-05 5.941861e-06
 [121,] 5.130177e-05 6.861238e-05 7.247492e-06
 [122,] 7.640765e-05 4.173516e-05 2.339180e-05
 [123,] 9.927884e-05 2.002964e-04 2.110469e-04
 [124,] 6.425602e-05 5.424682e-05 8.396328e-06
 [125,] 5.372456e-05 3.674172e-05 1.335974e-05
 [126,] 5.023467e-05 3.764560e-05 1.392061e-05
 [127,] 5.410363e-05 3.708630e-05 1.399895e-05
 [128,] 5.328454e-05 3.658261e-05 1.272316e-05
 [129,] 5.266559e-05 3.723047e-05 1.397531e-05
 [130,] 5.058306e-05 3.958540e-05 1.362381e-05
 [131,] 9.544600e-05 4.096352e-05 1.866538e-05
 [132,] 5.180195e-05 3.705953e-05 1.351051e-05
 [133,] 5.191176e-05 3.701054e-05 1.344233e-05
 [134,] 5.103964e-05 3.702652e-05 1.329184e-05
 [135,] 5.379287e-05 3.709288e-05 1.398790e-05
 [136,] 5.269397e-05 1.017307e-04 4.714253e-05
 [137,] 5.565468e-05 4.951620e-05 7.594104e-06
 [138,] 5.257267e-05 3.725620e-05 1.399230e-05
 [139,] 5.116775e-05 3.718198e-05 1.357894e-05
 [140,] 5.238065e-05 3.555532e-05 1.219445e-05
 [141,] 5.438052e-05 4.935793e-05 7.742796e-06
 [142,] 8.089847e-05 1.314602e-04 1.042769e-04
 [143,] 4.812668e-05 3.554180e-05 1.130273e-05
 [144,] 5.056115e-05 3.682147e-05 1.277253e-05
 [145,] 4.261356e-05 6.297709e-05 1.475597e-05
 [146,] 7.484421e-05 5.621554e-05 3.495979e-05
 [147,] 4.854850e-05 3.950158e-05 1.301690e-05
 [148,] 2.619813e-05 2.683779e-05 5.982704e-06
 [149,] 4.922096e-05 3.556134e-05 1.140777e-05
 [150,] 5.808155e-05 3.043383e-05 1.477804e-05
 [151,] 3.522672e-05 3.950608e-05 1.453294e-05
 [152,] 3.862475e-05 3.936192e-05 1.598819e-05
 [153,] 3.558849e-05 3.355652e-05 1.249285e-05
 [154,] 3.865648e-05 3.744869e-05 1.517022e-05
 [155,] 3.831507e-05 3.676919e-05 1.473012e-05
 [156,] 2.731581e-05 4.787132e-05 7.936768e-06
 [157,] 3.735241e-05 3.624663e-05 1.412139e-05
 [158,] 6.277670e-05 3.969924e-05 1.626527e-05
 [159,] 3.917656e-05 3.621637e-05 1.482219e-05
 [160,] 3.073288e-05 6.940491e-05 8.163358e-06
 [161,] 2.770443e-05 5.433776e-05 8.094009e-06
 [162,] 3.821886e-05 3.688875e-05 1.474238e-05
 [163,] 4.065259e-05 4.394234e-05 1.792677e-05
 [164,] 2.749419e-05 4.756501e-05 7.833701e-06
 [165,] 3.731241e-05 3.703532e-05 1.443880e-05
 [166,] 3.031476e-05 6.989475e-05 8.207088e-06
 [167,] 3.991449e-05 9.667136e-05 3.627212e-05
 [168,] 7.861882e-05 1.639184e-04 1.264855e-04
 [169,] 3.823194e-05 3.765646e-05 1.508722e-05
 [170,] 3.846489e-05 3.755279e-05 1.513928e-05
 [171,] 4.061870e-05 4.457170e-05 1.818395e-05
 [172,] 3.778574e-05 3.798379e-05 1.504055e-05
 [173,] 4.013004e-05 4.413958e-05 1.775892e-05
 [174,] 4.062673e-05 4.414422e-05 1.800779e-05
 [175,] 3.929226e-05 9.268792e-05 3.425296e-05
 [176,] 3.908628e-05 3.706390e-05 1.517300e-05
 [177,] 3.841751e-05 3.768108e-05 1.517411e-05
 [178,] 6.361136e-05 3.963413e-05 1.625019e-05
 [179,] 3.958952e-05 9.359508e-05 3.489384e-05
 [180,] 3.998732e-05 3.413558e-05 1.412800e-05
 [181,] 3.790169e-05 3.851569e-05 1.531350e-05
 [182,] 3.771929e-05 3.792212e-05 1.498464e-05
 [183,] 4.813967e-05 3.387834e-05 1.534426e-05
 [184,] 1.760780e-04 4.083129e-05 4.469546e-05
 [185,] 3.376781e-05 9.009169e-05 7.511822e-06
 [186,] 4.563899e-05 3.634230e-05 1.022989e-05
 [187,] 7.292893e-05 4.458768e-05 2.510302e-05
 [188,] 3.313746e-05 9.103145e-05 7.583920e-06
 [189,] 4.127742e-05 9.301835e-05 3.558169e-05
 [190,] 4.305880e-05 6.031876e-05 1.380608e-05
 [191,] 3.420711e-05 8.093618e-05 7.375072e-06
 [192,] 3.970892e-05 1.240349e-04 4.330437e-05
 [193,] 4.122976e-05 1.935164e-04 6.485731e-05
 [194,] 3.867241e-05 1.085323e-04 3.677750e-05
 [195,] 6.315179e-05 4.002470e-03 2.055829e-03
 [196,] 3.713018e-05 1.665501e-04 4.896030e-05
 [197,] 6.633676e-05 2.496774e-04 1.602481e-04
 [198,] 5.241950e-04 4.072720e-05 1.059186e-04
 [199,] 3.430563e-05 3.301040e-05 6.958949e-06
 [200,] 5.660655e-05 4.499225e-05 1.109929e-05
 [201,] 7.582608e-05 1.381647e-04 1.228090e-04
 [202,] 5.580302e-05 3.269410e-05 8.137176e-06
 [203,] 3.420817e-05 4.572871e-05 6.427160e-06
 [204,] 5.690401e-05 1.572857e-04 3.138004e-05
 [205,] 6.867050e-05 1.133811e-03 6.653825e-04
 [206,] 1.773522e-04 1.071494e-03 2.483316e-03
 [207,] 5.684109e-05 5.536554e-05 1.630733e-05
 [208,] 3.690251e-05 3.646234e-05 6.241336e-06
 [209,] 3.484382e-05 2.722296e-05 7.187082e-06
 [210,] 3.530860e-05 3.590669e-05 6.242886e-06
 [211,] 3.582572e-05 3.605261e-05 6.242392e-06
 [212,] 6.799138e-05 6.624309e-04 3.797769e-04
 [213,] 5.097626e-05 3.659317e-05 7.365794e-06
 [214,] 5.756069e-05 1.150501e-04 2.494185e-05
 [215,] 1.447791e-03 4.181665e-05 3.016934e-04
 [216,] 1.199970e-04 2.684345e-05 2.188713e-05
 [217,] 5.743163e-05 1.382770e-04 2.852653e-05
 [218,] 7.029494e-05 1.664294e-03 1.047894e-03
 [219,] 6.758519e-05 3.581005e-05 7.786479e-06
 [220,] 1.988882e-03 3.957255e-05 2.682051e-04
 [221,] 5.012587e-05 5.786957e-05 1.478049e-05
 [222,] 1.741389e-03 3.920160e-05 1.885762e-04
 [223,] 5.719070e-05 1.421573e-04 2.992973e-05
 [224,] 1.819679e-03 3.908869e-05 2.168591e-04
 [225,] 5.732506e-05 1.271017e-04 2.714836e-05
 [226,] 7.100114e-05 2.436811e-03 1.659331e-03
 [227,] 8.114394e-05 4.528610e-05 7.480121e-06
 [228,] 1.867763e-03 4.033474e-05 2.444767e-04
 [229,] 9.384533e-05 1.659729e-04 1.648816e-04
 [230,] 6.112202e-05 1.488776e-03 7.933646e-04
 [231,] 5.412668e-05 5.761321e-05 1.595450e-05
 [232,] 5.741262e-05 1.223249e-04 2.618131e-05
 [233,] 1.629647e-04 2.875285e-05 1.149419e-05
 [234,] 1.582454e-04 2.868606e-05 1.139294e-05
 [235,] 9.859042e-05 1.600876e-04 1.717131e-04
 [236,] 3.634909e-04 1.560280e-04 7.406148e-04
 [237,] 5.719937e-05 1.191189e-04 2.611965e-05
 [238,] 4.811394e-05 4.965593e-05 1.330490e-05
 [239,] 3.786896e-04 1.559878e-04 7.707265e-04
 [240,] 2.052867e-04 2.902170e-05 1.251351e-05
 [241,] 5.742425e-05 1.166397e-04 2.532357e-05
 [242,] 6.714412e-05 3.391675e-03 1.997043e-03
 [243,] 3.446986e-05 2.996604e-05 8.532996e-06
 [244,] 4.567336e-04 1.643673e-04 9.822610e-04
 [245,] 6.623662e-05 2.046613e-03 1.230932e-03
 [246,] 1.020155e-04 1.688898e-04 1.945029e-04
 [247,] 1.173995e-04 5.363624e-05 7.660652e-06
 [248,] 1.304519e-04 2.554911e-05 1.806752e-05
 [249,] 1.007463e-04 1.604797e-04 1.785263e-04
 [250,] 6.915924e-05 1.918770e-03 1.251293e-03
 [251,] 1.423367e-04 3.989464e-05 1.123029e-05
 [252,] 3.650247e-05 3.526095e-05 6.616831e-06
 [253,] 1.379660e-04 5.962406e-05 1.358116e-05
 [254,] 8.018678e-05 4.794219e-05 2.298689e-05
 [255,] 1.175345e-04 5.236112e-05 7.722340e-06
 [256,] 1.006533e-04 1.602374e-04 1.779089e-04
 [257,] 3.496079e-03 4.081677e-05 2.959473e-04
 [258,] 5.147603e-05 7.289554e-04 1.132787e-05
 [259,] 6.828468e-05 2.003482e-03 1.273696e-03
 [260,] 6.913514e-05 2.018112e-03 1.310269e-03
 [261,] 5.755346e-05 1.367423e-04 2.825205e-05
 [262,] 7.037030e-05 1.793195e-03 1.206423e-03
 [263,] 9.908144e-05 1.669878e-04 1.826064e-04
 [264,] 9.933041e-05 1.664168e-04 1.825948e-04
 [265,] 5.164635e-05 7.843089e-04 1.157024e-05
 [266,] 5.113934e-05 8.124474e-04 1.177840e-05
 [267,] 1.620764e-04 2.545099e-05 1.998685e-05
 [268,] 3.301375e-03 4.105712e-05 2.628477e-04
 [269,] 1.622128e-04 2.509127e-05 1.772694e-05
 [270,] 1.012237e-04 1.671513e-04 1.895065e-04
 [271,] 1.771452e-04 3.736184e-05 5.634305e-05
 [272,] 1.805777e-04 4.117223e-05 6.740953e-05
 [273,] 1.712255e-04 3.566027e-05 5.038712e-05
 [274,] 3.563517e-03 4.075684e-05 3.061158e-04
 [275,] 1.847903e-04 3.706210e-05 5.746073e-05
 [276,] 1.822772e-04 3.682203e-05 5.617430e-05
 [277,] 1.766639e-04 3.674730e-05 5.458857e-05
 [278,] 1.714678e-04 3.658917e-05 5.289167e-05
 [279,] 1.730930e-04 3.690607e-05 5.412434e-05
 [280,] 6.727930e-05 2.066193e-03 1.276857e-03
 [281,] 5.376789e-05 5.769922e-05 1.575310e-05
 [282,] 6.903514e-05 1.744988e-03 1.138409e-03
 [283,] 1.761937e-04 4.075905e-05 6.496144e-05
 [284,] 1.812902e-04 3.467553e-05 4.998152e-05
 [285,] 1.835042e-04 3.486477e-05 5.099152e-05
 [286,] 1.690061e-04 3.761342e-05 5.493274e-05
 [287,] 1.802396e-04 3.887416e-05 6.126931e-05
 [288,] 1.869452e-04 3.504027e-05 5.223718e-05
 [289,] 1.819673e-04 3.364274e-05 4.721234e-05
 [290,] 1.826565e-04 3.327492e-05 4.628946e-05
 [291,] 1.714229e-04 3.360770e-05 4.500114e-05
 [292,] 1.722905e-04 3.638237e-05 5.258049e-05
 [293,] 1.789698e-04 3.653085e-05 5.444579e-05
 [294,] 1.758479e-04 3.592886e-05 5.207273e-05
 [295,] 1.002457e-04 1.627752e-04 1.802973e-04
 [296,] 3.561960e-05 4.240824e-05 6.709786e-06
 [297,] 1.796443e-04 3.176056e-05 4.135008e-05
 [298,] 1.689909e-04 3.382197e-05 4.492614e-05
 [299,] 1.006339e-04 1.633138e-04 1.822221e-04
 [300,] 1.758343e-04 3.148625e-05 3.991260e-05
 [301,] 1.907280e-04 3.179316e-05 4.332864e-05
 [302,] 1.778812e-04 3.194353e-05 4.158127e-05
 [303,] 9.721627e-05 1.623413e-04 1.707048e-04
 [304,] 5.777651e-05 1.388228e-04 2.799244e-05
 [305,] 6.794297e-05 1.588474e-03 1.020052e-03
 [306,] 5.806615e-05 1.415738e-04 2.791966e-05
 [307,] 1.065309e-04 3.343523e-05 8.457949e-06
 [308,] 5.607454e-05 1.580422e-04 3.445965e-05
 [309,] 5.786058e-05 1.635833e-04 3.140973e-05
 [310,] 3.458322e-05 5.627999e-05 6.891749e-06
 [311,] 3.436743e-05 5.665977e-05 6.909964e-06
 [312,] 2.787856e-03 4.089267e-05 2.420988e-04
 [313,] 9.253915e-05 1.623632e-04 1.568808e-04
 [314,] 3.235800e-03 4.127294e-05 2.449860e-04
 [315,] 1.188390e-04 2.730311e-05 1.212092e-05
 [316,] 6.332610e-05 1.278395e-03 7.461815e-04
 [317,] 3.475396e-05 3.087504e-05 7.401927e-06
 [318,] 8.840984e-05 2.650443e-05 1.153723e-05
 [319,] 9.773680e-05 1.375396e-04 1.391907e-04
 [320,] 2.388076e-03 4.108143e-05 2.016793e-04
 [321,] 5.717249e-05 1.619215e-04 3.289429e-05
 [322,] 9.467286e-05 1.387188e-04 1.336914e-04
 [323,] 3.519591e-05 3.138920e-05 7.319105e-06
 [324,] 9.545891e-05 1.378279e-04 1.343717e-04
 [325,] 3.423934e-05 4.803290e-05 7.351629e-06
 [326,] 9.922995e-05 2.802531e-05 1.067692e-05
 [327,] 3.532218e-05 4.014387e-05 7.707700e-06
 [328,] 3.468661e-05 3.113195e-05 7.322787e-06
 [329,] 9.208687e-05 2.704399e-05 1.060220e-05
 [330,] 8.750838e-05 2.650417e-05 1.157504e-05
 [331,] 2.576352e-03 4.122250e-05 2.074641e-04
 [332,] 6.605504e-05 1.376852e-03 8.550436e-04
 [333,] 6.494644e-05 1.405315e-03 8.463623e-04
 [334,] 3.634730e-05 2.219157e-04 5.351822e-05
 [335,] 2.692030e-03 4.105084e-05 2.234412e-04
 [336,] 6.981125e-05 1.874019e-03 1.212583e-03
 [337,] 8.867675e-05 2.696675e-05 1.480160e-05
 [338,] 7.042132e-05 1.198187e-03 8.361678e-04
 [339,] 2.992268e-04 5.272282e-05 7.569946e-06
 [340,] 8.749947e-05 1.338563e-04 1.119555e-04
 [341,] 3.685793e-05 4.843191e-05 7.428834e-06
 [342,] 3.596484e-05 4.065367e-05 7.609934e-06
 [343,] 3.741443e-05 5.039141e-05 7.412387e-06
 [344,] 3.794492e-05 2.919595e-04 9.251323e-06
 [345,] 3.626612e-05 4.581233e-05 7.435140e-06
 [346,] 5.626055e-05 1.198653e-04 2.820879e-05
 [347,] 8.353630e-05 1.965690e-04 1.636672e-04
 [348,] 1.081881e-04 3.529061e-05 3.558463e-05
 [349,] 3.648008e-05 5.529290e-05 7.341900e-06
 [350,] 7.689872e-05 1.697653e-04 1.404497e-04
 [351,] 1.064098e-04 3.705230e-05 3.788884e-05
 [352,] 2.658445e-03 4.109680e-05 2.189211e-04
 [353,] 1.851881e-04 3.662642e-05 5.768128e-05
 [354,] 7.852396e-05 2.122233e-04 1.813373e-04
 [355,] 1.865449e-04 3.731631e-05 5.986977e-05
 [356,] 2.638516e-03 4.105040e-05 2.203119e-04
 [357,] 1.884093e-04 3.695296e-05 5.933941e-05
 [358,] 1.867589e-04 3.619444e-05 5.687877e-05
 [359,] 1.782995e-04 3.552908e-05 5.315801e-05
 [360,] 2.839812e-03 4.109680e-05 2.299714e-04
 [361,] 1.792139e-04 3.548439e-05 5.325362e-05
 [362,] 1.762315e-04 3.660943e-05 5.547924e-05
 [363,] 1.783277e-04 3.529891e-05 5.256517e-05
 [364,] 1.939235e-04 3.685669e-05 6.041630e-05
 [365,] 1.777145e-04 3.621698e-05 5.481606e-05
 [366,] 1.786972e-04 3.525188e-05 5.252348e-05
 [367,] 1.705436e-04 3.387958e-05 4.719734e-05
 [368,] 4.807070e-05 9.135152e-05 7.025983e-06
 [369,] 2.044802e-04 3.789170e-05 6.597823e-05
 [370,] 1.826292e-04 3.671274e-05 5.730220e-05
 [371,] 1.730646e-04 3.607889e-05 5.332946e-05
 [372,] 1.849457e-04 3.583299e-05 5.548541e-05
 [373,] 7.447831e-05 2.085322e-04 1.380717e-04
 [374,] 1.838785e-04 3.701550e-05 5.841718e-05
 [375,] 1.850594e-04 3.659010e-05 5.755647e-05
 [376,] 1.873301e-04 3.676499e-05 5.858336e-05
 [377,] 2.733151e-03 4.104353e-05 2.265204e-04
 [378,] 7.951434e-05 1.928974e-04 1.666809e-04
 [379,] 2.754314e-03 4.109131e-05 2.248457e-04
 [380,] 4.944026e-05 4.649327e-05 8.027913e-06
 [381,] 5.730702e-05 1.085033e-04 2.410114e-05
 [382,] 2.960487e-03 4.107678e-05 2.381851e-04
 [383,] 1.912153e-04 3.675836e-05 5.949246e-05
 [384,] 7.325487e-05 2.096805e-04 1.643393e-04
 [385,] 1.627847e-04 3.351372e-05 4.464253e-05
 [386,] 1.886732e-04 3.677746e-05 5.893761e-05
 [387,] 1.992140e-04 3.628593e-05 6.003044e-05
 [388,] 1.889026e-04 3.678652e-05 5.901969e-05
 [389,] 7.286544e-05 2.075147e-04 1.615192e-04
 [390,] 5.718202e-05 1.082511e-04 2.429368e-05
 [391,] 7.082750e-05 2.097881e-04 1.575449e-04
 [392,] 7.317337e-05 2.014578e-04 1.575162e-04
 [393,] 1.905676e-04 3.626996e-05 5.798400e-05
 [394,] 1.935478e-04 3.658509e-05 5.956054e-05
 [395,] 5.219054e-05 8.546626e-05 7.055915e-06
 [396,] 1.917689e-04 3.609113e-05 5.776454e-05
 [397,] 2.738954e-03 4.089143e-05 2.357792e-04
 [398,] 7.985087e-05 2.012215e-04 1.751045e-04
 [399,] 5.000230e-05 4.160939e-05 7.551042e-06
 [400,] 1.893155e-04 3.505643e-05 5.433892e-05
 [401,] 1.893957e-04 3.495284e-05 5.407145e-05
 [402,] 7.227928e-05 1.998868e-04 1.538740e-04
 [403,] 5.166489e-05 7.950429e-05 7.061608e-06
 [404,] 1.881108e-04 3.480254e-05 5.337638e-05
 [405,] 2.751877e-03 4.089260e-05 2.360321e-04
 [406,] 4.480645e-05 3.751084e-05 7.034800e-06
 [407,] 2.957114e-03 4.090235e-05 2.486787e-04
 [408,] 2.825704e-03 4.082713e-05 2.464323e-04
 [409,] 1.960821e-04 3.687001e-05 6.095791e-05
 [410,] 2.306051e-04 3.625364e-05 6.662501e-05
 [411,] 5.278993e-05 7.997065e-05 7.061059e-06
 [412,] 4.813698e-05 4.964937e-05 1.405019e-05
 [413,] 8.041950e-05 2.089570e-04 1.625076e-04
 [414,] 2.018073e-04 3.658763e-05 6.150218e-05
 [415,] 7.557966e-05 1.924163e-04 1.563315e-04
 [416,] 5.726030e-05 1.093675e-04 2.431324e-05
 [417,] 5.176678e-05 8.036240e-05 7.054227e-06
 [418,] 2.398102e-03 4.091328e-05 2.118275e-04
 [419,] 1.808215e-04 3.633060e-05 5.584889e-05
 [420,] 5.082740e-05 8.058607e-05 7.054485e-06
 [421,] 1.857872e-04 3.597737e-05 5.607239e-05
 [422,] 7.705070e-05 1.490845e-03 1.188879e-03
 [423,] 4.964736e-05 8.024993e-05 7.050684e-06
 [424,] 4.998714e-05 2.014693e-04 7.516199e-06
 [425,] 4.801919e-05 6.407384e-05 7.086474e-06
 [426,] 4.805913e-05 6.611959e-05 7.072398e-06
 [427,] 4.861804e-05 6.455467e-05 7.089644e-06
 [428,] 4.046959e-05 3.990163e-05 8.163828e-06
 [429,] 3.927464e-05 5.142365e-05 7.207671e-06
 [430,] 3.953400e-05 5.015722e-05 7.222183e-06
 [431,] 4.120069e-05 3.925744e-05 6.875797e-06
 [432,] 9.202155e-05 1.232138e-04 1.380343e-04
 [433,] 6.299160e-05 9.025477e-05 6.442238e-05
 [434,] 3.404772e-05 4.065048e-05 7.652887e-06
 [435,] 5.685329e-05 9.484857e-05 2.463468e-05
 [436,] 3.385743e-05 4.549396e-05 7.525751e-06
 [437,] 8.604063e-05 5.421835e-04 5.296280e-04
 [438,] 5.775418e-05 4.286467e-05 1.431091e-05
 [439,] 9.956378e-04 3.930108e-05 1.217852e-04
 [440,] 6.557483e-05 6.539140e-05 7.168052e-06
 [441,] 9.747694e-04 4.023017e-05 1.596880e-04
 [442,] 8.910570e-05 1.390348e-04 1.506534e-04
 [443,] 8.464794e-05 1.359568e-04 1.385836e-04
 [444,] 8.198251e-05 2.186568e-04 1.779270e-04
 [445,] 1.031479e-03 3.939246e-05 1.402421e-04
 [446,] 6.050432e-05 5.630110e-05 1.472647e-05
 [447,] 9.197008e-05 2.272275e-04 6.433392e-06
 [448,] 3.340192e-05 4.485917e-05 7.518417e-06
 [449,] 8.213818e-05 3.424225e-04 7.142303e-06
 [450,] 9.847545e-05 6.829003e-04 7.787601e-06
 [451,] 7.006345e-05 2.360211e-04 1.400418e-04
 [452,] 5.869931e-05 4.591749e-05 1.536753e-05
 [453,] 6.887635e-05 2.396748e-04 1.710355e-04
 [454,] 6.627108e-05 2.664504e-04 1.747788e-04
 [455,] 5.920972e-05 4.502555e-05 1.540490e-05
 [456,] 7.141160e-05 1.958606e-04 1.457959e-04
 [457,] 6.321594e-05 1.033491e-04 6.346245e-05
 [458,] 7.719686e-05 1.290333e-04 8.607928e-05
 [459,] 6.659057e-05 2.411797e-04 1.643704e-04
 [460,] 9.745518e-04 4.435538e-05 2.530686e-04
 [461,] 8.323040e-05 2.356340e-04 2.159853e-04
 [462,] 1.134219e-04 2.126601e-04 6.253924e-06
 [463,] 8.950897e-04 4.442840e-05 2.363370e-04
 [464,] 8.655121e-04 3.872998e-05 9.787888e-05
 [465,] 4.280764e-05 5.993536e-05 6.309310e-06
 [466,] 6.492920e-04 7.090310e-05 4.433718e-04
 [467,] 1.043781e-04 6.203101e-05 5.906219e-05
 [468,] 6.190869e-05 2.566515e-05 8.773663e-06
 [469,] 4.761427e-05 3.449748e-05 6.278438e-06
 [470,] 7.598017e-04 4.228759e-05 1.814900e-04
 [471,] 5.672960e-04 2.728293e-05 4.712359e-05
 [472,] 6.091286e-05 8.295368e-05 3.378358e-05
 [473,] 1.034975e-04 5.971654e-05 5.574056e-05
 [474,] 6.635394e-04 3.571928e-05 1.094371e-04
 [475,] 1.113615e-04 6.568947e-05 6.702786e-05
 [476,] 8.907702e-05 6.674113e-05 5.669817e-05
 [477,] 1.005986e-04 5.712836e-05 5.133668e-05
 [478,] 6.016377e-05 8.008669e-05 3.171738e-05
 [479,] 6.330921e-04 8.013686e-05 5.265316e-04
 [480,] 8.992464e-05 6.592005e-05 5.632395e-05
 [481,] 5.102631e-05 2.953579e-05 1.281632e-05
 [482,] 3.703556e-04 8.965042e-05 3.538290e-04
 [483,] 3.601220e-04 8.520096e-05 3.201582e-04
 [484,] 4.698044e-05 4.802279e-05 1.359149e-05
 [485,] 4.778764e-05 3.342932e-05 1.604319e-05
 [486,] 4.698199e-05 4.911628e-05 1.368519e-05
 [487,] 4.697932e-05 4.772873e-05 1.353251e-05
 [488,] 4.796807e-05 4.135563e-05 1.281168e-05
 [489,] 3.959922e-04 8.378230e-05 3.457170e-04
 [490,] 4.966089e-05 2.954227e-05 1.386826e-05
 [491,] 3.723901e-04 8.456413e-05 3.282744e-04
 [492,] 4.767891e-05 4.243338e-05 1.276837e-05
 [493,] 4.776043e-05 9.068192e-05 2.636580e-05
 [494,] 9.128312e-05 6.396117e-05 5.316334e-05
 [495,] 4.239583e-04 7.415938e-05 2.982633e-04
 [496,] 2.790770e-04 9.825261e-05 2.731455e-04
 [497,] 3.014244e-04 6.227138e-05 1.361293e-04
 [498,] 8.407622e-05 3.929556e-05 2.616820e-05
 [499,] 3.467652e-04 5.848070e-05 1.297748e-04
 [500,] 3.629866e-04 6.172060e-05 1.601880e-04
 [501,] 3.720597e-04 6.129479e-05 1.609575e-04
 [502,] 8.991359e-05 3.751682e-05 2.518356e-05
 [503,] 7.486688e-05 6.987938e-05 4.911097e-05
 [504,] 5.830859e-05 4.808037e-05 1.448872e-05
 [505,] 3.437382e-05 5.482651e-05 1.786890e-05
 [506,] 6.001441e-05 4.802411e-05 1.474116e-05
 [507,] 3.506076e-05 3.269479e-05 1.086727e-05
 [508,] 3.456874e-05 3.322879e-05 1.087132e-05
 [509,] 3.419531e-05 3.687161e-05 1.177711e-05
 [510,] 7.782273e-05 5.694472e-05 4.019719e-05
 [511,] 3.787402e-05 2.440960e-05 7.246758e-06
 [512,] 3.617027e-05 2.588052e-05 8.452735e-06
 [513,] 3.291270e-04 1.836082e-04 8.903664e-04
 [514,] 9.250622e-05 4.724595e-05 3.276743e-05
 [515,] 3.836653e-04 5.959054e-05 7.742728e-05
 [516,] 8.593962e-05 4.725668e-05 3.093992e-05
 [517,] 9.208537e-05 8.974076e-05 7.497467e-05
 [518,] 9.029333e-05 4.406707e-05 2.912000e-05
 [519,] 1.191390e-04 9.759727e-05 1.045551e-04
 [520,] 4.845557e-05 2.443821e-05 8.595187e-06
 [521,] 8.195803e-04 6.712261e-05 9.310719e-05
 [522,] 5.405013e-05 2.444886e-05 9.117285e-06
 [523,] 8.083714e-05 4.295124e-05 2.582138e-05
 [524,] 7.805727e-04 6.712261e-05 8.726043e-05
 [525,] 1.115131e-04 3.943893e-05 2.786731e-05
 [526,] 4.498293e-05 2.488830e-05 6.988145e-06
 [527,] 5.227764e-05 2.452342e-05 9.054453e-06
 [528,] 5.176235e-05 2.477268e-05 9.294854e-06
 [529,] 8.229108e-05 3.450681e-05 1.889019e-05
 [530,] 7.382245e-04 5.693421e-05 2.920853e-04
 [531,] 3.399430e-05 1.387940e-04 2.416691e-05
 [532,] 6.973794e-05 2.548616e-05 9.113517e-06
 [533,] 7.319809e-04 2.483515e-05 8.153024e-05
 [534,] 5.157910e-04 2.434388e-05 4.542395e-05
 [535,] 5.128150e-05 5.877759e-05 1.915304e-05
 [536,] 6.351525e-05 3.520334e-05 9.609001e-06
 [537,] 3.812466e-05 6.283909e-05 1.321867e-05
 [538,] 8.614820e-04 2.479245e-05 1.140607e-04
 [539,] 3.491211e-04 2.655456e-05 2.962681e-05
 [540,] 6.477667e-05 3.479682e-05 9.465406e-06
 [541,] 6.169715e-05 2.960109e-05 8.804759e-06
 [542,] 3.538075e-04 2.462002e-05 2.452087e-05
 [543,] 5.872444e-05 2.498312e-05 8.496878e-06
 [544,] 6.335275e-05 2.939051e-05 8.728151e-06
 [545,] 4.467776e-04 2.430719e-05 4.237242e-05
 [546,] 3.537623e-04 2.503393e-05 2.286398e-05
 [547,] 3.412301e-04 2.499596e-05 2.198242e-05
 [548,] 3.526433e-05 6.527656e-05 1.118439e-05
 [549,] 4.481987e-04 2.416738e-05 4.042272e-05
 [550,] 4.607727e-05 4.026808e-05 9.651855e-06
 [551,] 5.750231e-05 2.759221e-05 8.749672e-06
 [552,] 6.471799e-05 2.314085e-04 3.522201e-05
 [553,] 6.137410e-05 2.787591e-05 8.576693e-06
 [554,] 4.222388e-05 3.787112e-05 9.579993e-06
 [555,] 4.608150e-05 5.865882e-05 1.336676e-05
 [556,] 4.092841e-05 1.028974e-04 3.260050e-05
 [557,] 2.819876e-04 2.538300e-05 1.691970e-05
 [558,] 4.547479e-05 3.748756e-05 9.918040e-06
 [559,] 4.491476e-05 3.754702e-05 9.867222e-06
 [560,] 6.162521e-05 2.971948e-05 8.804187e-06
 [561,] 4.997669e-05 6.977290e-05 2.346710e-05
 [562,] 4.908945e-04 2.446407e-05 4.139576e-05
 [563,] 4.546366e-05 3.744182e-05 9.938582e-06
 [564,] 4.935327e-04 2.441228e-05 4.545263e-05
 [565,] 4.984270e-05 6.733420e-05 2.253950e-05
 [566,] 4.004167e-05 1.226133e-04 2.877859e-05
 [567,] 1.360162e-04 4.835651e-05 3.853258e-05
 [568,] 4.792554e-05 3.404285e-05 1.044676e-05
 [569,] 6.759142e-05 2.977702e-05 1.164518e-05
 [570,] 3.889209e-04 2.494388e-05 2.911810e-05
 [571,] 4.590013e-04 2.478829e-05 5.119574e-05
 [572,] 3.836312e-05 3.241011e-05 1.006951e-05
 [573,] 6.748567e-05 2.632603e-05 9.434118e-06
 [574,] 4.269084e-04 2.428577e-05 3.789519e-05
 [575,] 4.519882e-04 2.546003e-05 3.268644e-05
 [576,] 4.352417e-04 2.432693e-05 3.754143e-05
 [577,] 4.240679e-04 2.431242e-05 3.662906e-05
 [578,] 5.442792e-04 2.551653e-05 6.955580e-05
 [579,] 4.491320e-05 3.759348e-05 9.527674e-06
 [580,] 1.322086e-04 4.233481e-05 4.844285e-05
 [581,] 5.017936e-04 2.510561e-05 3.328177e-05
 [582,] 4.752290e-05 7.516092e-05 2.105026e-05
 [583,] 5.645979e-05 2.776388e-05 8.832480e-06
 [584,] 5.857385e-04 2.422528e-05 5.425959e-05
 [585,] 4.326301e-04 3.435396e-05 3.092708e-05
 [586,] 6.207585e-05 2.973228e-04 1.212756e-04
 [587,] 4.719775e-04 3.383252e-05 3.491666e-05
 [588,] 5.382595e-05 3.245726e-05 9.605061e-06
 [589,] 4.709148e-05 3.746719e-05 9.762304e-06
 [590,] 4.674052e-04 2.494794e-05 3.243245e-05
 [591,] 6.133498e-05 2.600573e-05 8.738086e-06
 [592,] 2.085438e-04 4.011483e-05 2.387548e-05
 [593,] 4.033814e-04 2.485663e-05 3.191695e-05
 [594,] 3.850829e-04 2.510545e-05 2.867762e-05
 [595,] 3.941343e-04 2.480718e-05 3.120159e-05
 [596,] 5.772974e-04 2.427071e-05 5.687578e-05
 [597,] 5.609343e-05 3.320443e-05 9.500721e-06
 [598,] 6.387224e-05 2.666651e-05 9.148608e-06
 [599,] 5.680609e-05 2.970928e-05 9.286374e-06
 [600,] 5.010836e-04 2.514060e-05 3.672464e-05
 [601,] 2.092387e-04 4.105778e-05 2.277072e-05
 [602,] 5.257024e-05 3.502295e-05 9.143063e-06
 [603,] 4.889872e-05 3.753393e-05 9.637403e-06
 [604,] 4.412049e-05 6.653421e-05 1.510713e-05
 [605,] 5.510006e-05 2.899456e-05 7.089375e-06
 [606,] 4.612704e-05 3.888621e-05 9.501935e-06
 [607,] 5.184080e-05 3.221352e-05 9.654316e-06
 [608,] 4.834693e-05 3.750078e-05 9.617056e-06
 [609,] 4.796157e-05 3.742380e-05 9.611238e-06
 [610,] 2.798048e-04 4.026307e-05 2.886487e-05
 [611,] 4.309391e-04 2.464358e-05 3.368613e-05
 [612,] 4.758911e-05 3.880236e-05 9.546881e-06
 [613,] 4.906389e-05 3.716765e-05 9.698655e-06
 [614,] 4.964225e-05 3.154715e-05 1.072024e-05
 [615,] 4.249244e-04 2.523156e-05 2.814694e-05
 [616,] 5.739371e-05 3.863600e-05 1.114821e-05
 [617,] 5.365308e-05 3.160823e-05 1.187136e-05
 [618,] 4.909218e-05 3.675413e-05 9.776316e-06
 [619,] 4.687955e-05 3.656868e-05 9.711722e-06
 [620,] 4.529738e-04 2.500131e-05 3.110976e-05
 [621,] 5.871001e-05 2.763182e-05 8.385550e-06
 [622,] 5.468454e-05 3.183915e-05 1.218948e-05
 [623,] 6.682832e-04 3.389261e-05 9.897125e-05
 [624,] 5.645497e-05 2.849338e-05 8.969935e-06
 [625,] 4.426412e-05 6.673654e-05 1.533395e-05
 [626,] 5.617028e-05 2.854493e-05 7.096050e-06
 [627,] 4.410691e-04 2.550414e-05 2.883157e-05
 [628,] 5.325137e-05 3.222588e-05 9.756800e-06
 [629,] 5.408021e-05 3.227205e-05 9.779742e-06
 [630,] 5.335635e-05 3.225815e-05 9.725264e-06
 [631,] 5.065488e-05 3.702547e-05 9.809293e-06
 [632,] 5.446744e-05 3.210694e-05 9.994262e-06
 [633,] 5.785051e-05 3.087855e-05 9.311435e-06
 [634,] 5.776250e-05 3.120048e-05 9.387644e-06
 [635,] 4.737675e-04 2.507237e-05 3.257063e-05
 [636,] 9.013177e-05 5.985079e-05 2.336771e-05
 [637,] 5.928762e-04 2.417449e-05 5.461333e-05
 [638,] 6.072447e-05 3.723614e-05 1.016199e-05
 [639,] 5.179823e-05 3.455902e-05 9.183763e-06
 [640,] 5.272982e-05 3.225464e-05 9.701949e-06
 [641,] 5.189774e-05 3.409873e-05 9.290142e-06
 [642,] 4.850202e-05 3.856643e-05 9.597552e-06
 [643,] 5.794366e-05 3.183213e-05 9.500316e-06
 [644,] 5.408112e-05 3.216039e-05 9.961143e-06
 [645,] 4.967324e-05 3.718473e-05 9.732527e-06
 [646,] 5.339881e-04 2.506772e-05 3.738961e-05
 [647,] 8.276283e-04 4.614100e-05 2.702718e-04
 [648,] 4.507691e-05 5.906095e-05 1.340193e-05
 [649,] 5.315205e-05 3.255697e-05 9.535626e-06
 [650,] 4.924561e-05 3.779303e-05 9.639673e-06
 [651,] 4.649138e-04 2.471019e-05 3.310878e-05
 [652,] 5.365845e-05 3.215138e-05 9.901954e-06
 [653,] 3.330781e-05 3.113711e-05 8.131504e-06
 [654,] 5.350616e-05 3.220804e-05 9.857397e-06
 [655,] 4.849805e-05 3.747148e-05 9.631451e-06
 [656,] 5.185524e-05 3.412271e-05 9.276882e-06
 [657,] 7.064721e-04 3.934118e-05 1.722958e-04
 [658,] 4.479236e-04 2.510763e-05 3.044094e-05
 [659,] 4.539485e-04 2.509119e-05 3.095899e-05
 [660,] 4.864183e-05 3.721031e-05 9.674857e-06
 [661,] 5.110660e-05 3.049984e-05 1.067091e-05
 [662,] 4.401508e-05 6.569704e-05 1.483407e-05
 [663,] 5.063902e-05 3.033534e-05 1.047114e-05
 [664,] 4.803900e-05 3.726975e-05 9.653605e-06
 [665,] 4.734208e-05 3.707598e-05 9.640001e-06
 [666,] 5.277533e-05 3.326184e-05 1.292955e-05
 [667,] 4.868659e-05 3.729458e-05 9.667901e-06
 [668,] 6.606844e-04 2.466006e-05 6.755196e-05
 [669,] 4.776005e-05 3.738699e-05 9.612603e-06
 [670,] 4.866491e-04 2.501568e-05 3.367669e-05
 [671,] 4.787530e-05 3.712159e-05 9.671508e-06
 [672,] 4.635840e-04 2.531908e-05 3.103164e-05
 [673,] 4.728893e-05 3.841581e-05 9.574675e-06
 [674,] 5.773290e-05 2.853920e-05 8.899125e-06
 [675,] 4.917384e-05 3.094878e-05 1.073878e-05
 [676,] 5.701037e-05 2.937874e-05 9.095550e-06
 [677,] 6.536409e-04 2.481038e-05 6.788903e-05
 [678,] 5.735457e-05 2.899246e-05 9.014463e-06
 [679,] 4.640656e-04 2.520701e-05 3.136434e-05
 [680,] 5.177865e-05 3.224554e-05 1.211079e-05
 [681,] 5.163805e-05 3.077274e-05 1.095507e-05
 [682,] 5.182252e-05 7.617966e-05 2.791076e-05
 [683,] 6.361842e-04 3.229622e-05 3.948639e-05
 [684,] 4.803996e-05 3.772638e-05 9.590820e-06
 [685,] 5.670680e-05 5.662320e-05 1.999274e-05
 [686,] 4.495893e-05 2.781386e-04 6.650617e-05
 [687,] 5.039525e-05 3.049372e-05 1.057350e-05
 [688,] 5.699828e-05 2.938567e-05 9.100180e-06
 [689,] 4.437008e-04 3.076582e-05 2.252358e-05
 [690,] 5.182386e-05 3.221054e-05 1.209412e-05
 [691,] 7.449811e-04 4.562477e-05 3.365850e-05
 [692,] 4.345529e-04 2.512004e-05 2.932707e-05
 [693,] 5.090871e-05 3.181043e-05 1.168947e-05
 [694,] 5.064946e-05 3.117192e-05 1.088518e-05
 [695,] 6.074853e-05 4.244042e-05 1.179089e-05
 [696,] 6.022734e-05 4.244273e-05 1.188422e-05
 [697,] 5.076976e-05 3.227437e-05 1.168797e-05
 [698,] 8.074278e-05 5.931768e-05 2.499856e-05
 [699,] 5.631340e-05 2.825445e-05 8.950309e-06
 [700,] 4.791027e-05 3.731324e-05 9.629999e-06
 [701,] 4.989882e-05 3.086323e-05 1.078766e-05
 [702,] 4.994179e-05 3.335654e-05 1.243090e-05
 [703,] 4.688463e-05 3.847294e-05 9.552756e-06
 [704,] 5.624829e-05 2.837650e-05 8.987142e-06
 [705,] 4.726350e-05 3.745547e-05 9.581098e-06
 [706,] 5.169718e-05 3.088886e-05 1.105595e-05
 [707,] 5.648841e-05 2.908049e-05 9.089858e-06
 [708,] 4.780641e-05 3.789730e-05 1.463307e-05
 [709,] 3.667164e-04 3.272225e-05 1.956970e-05
 [710,] 4.973714e-05 7.552120e-05 2.595678e-05
 [711,] 5.183630e-05 1.151319e-04 5.063871e-05
 [712,] 4.702552e-05 3.808020e-05 9.513129e-06
 [713,] 4.617886e-05 3.928208e-05 9.489815e-06
 [714,] 3.668290e-05 8.801026e-05 1.917929e-05
 [715,] 5.066592e-05 7.475690e-05 3.183829e-05
 [716,] 4.982847e-05 3.205167e-05 1.165306e-05
 [717,] 5.075378e-05 8.018626e-05 3.452028e-05
 [718,] 5.101656e-05 7.779030e-05 3.372868e-05
 [719,] 4.732136e-05 3.839560e-05 9.501013e-06
 [720,] 4.750892e-05 3.805476e-05 9.542978e-06
 [721,] 4.769164e-05 4.434687e-05 1.611815e-05
 [722,] 4.022054e-04 2.417828e-05 3.046590e-05
 [723,] 5.148034e-05 7.552925e-05 3.290297e-05
 [724,] 5.077715e-05 7.394433e-05 3.158704e-05
 [725,] 7.236759e-04 4.087540e-05 1.890113e-04
 [726,] 4.833846e-05 4.343362e-05 1.596773e-05
 [727,] 5.127021e-05 7.579706e-05 3.283602e-05
 [728,] 5.097701e-05 7.722972e-05 3.319958e-05
 [729,] 5.122708e-05 6.864627e-05 2.961640e-05
 [730,] 4.734614e-05 4.331252e-05 1.554692e-05
 [731,] 4.774505e-05 3.951098e-05 9.515580e-06
 [732,] 5.297867e-05 7.499083e-05 3.396909e-05
 [733,] 4.996777e-05 3.174192e-05 1.121407e-05
 [734,] 4.288058e-04 2.414682e-05 3.595477e-05
 [735,] 4.739825e-05 3.934994e-05 9.515003e-06
 [736,] 4.800287e-05 3.810233e-05 9.547687e-06
 [737,] 4.897446e-05 4.621473e-05 1.744284e-05
 [738,] 5.103003e-05 7.354789e-05 3.163413e-05
 [739,] 4.974195e-05 4.640812e-05 1.784613e-05
 [740,] 5.621605e-05 3.165855e-05 9.793985e-06
 [741,] 5.065849e-05 7.395445e-05 3.148379e-05
 [742,] 4.932878e-05 7.487120e-05 3.067388e-05
 [743,] 4.445396e-05 6.714621e-05 1.559189e-05
 [744,] 4.803686e-05 3.802548e-05 9.557121e-06
 [745,] 4.964937e-05 3.293644e-05 1.188848e-05
 [746,] 5.628418e-05 3.157884e-05 9.749563e-06
 [747,] 5.671285e-05 3.107083e-05 9.524517e-06
 [748,] 4.386628e-04 2.454734e-05 4.043988e-05
 [749,] 4.707542e-05 3.832497e-05 9.498113e-06
 [750,] 6.030548e-05 4.091361e-05 1.182463e-05
 [751,] 5.077722e-05 7.370727e-05 3.147891e-05
 [752,] 5.062176e-04 2.465291e-05 3.715923e-05
 [753,] 5.056765e-05 7.613665e-05 3.234592e-05
 [754,] 3.914727e-04 2.802983e-05 2.757296e-05
 [755,] 3.282315e-05 3.127574e-05 7.874958e-06
 [756,] 4.751560e-05 3.796080e-05 9.544951e-06
 [757,] 5.079777e-05 7.404230e-05 3.164446e-05
 [758,] 5.633464e-05 3.196412e-05 9.836062e-06
 [759,] 4.464383e-04 2.468653e-05 4.214636e-05
 [760,] 5.031108e-05 7.541122e-05 3.180383e-05
 [761,] 5.218979e-05 7.191544e-05 3.175945e-05
 [762,] 4.603361e-05 3.928154e-05 9.487628e-06
 [763,] 4.673395e-05 3.943880e-05 9.495526e-06
 [764,] 5.518972e-04 3.697538e-05 8.057518e-05
 [765,] 5.611325e-05 3.045325e-05 9.515582e-06
 [766,] 5.625266e-05 3.044253e-05 9.472180e-06
 [767,] 5.023125e-05 4.109424e-05 9.366096e-06
 [768,] 4.751973e-05 3.953198e-05 9.512642e-06
 [769,] 4.639762e-05 3.895205e-05 9.510447e-06
 [770,] 4.976517e-04 2.450927e-05 4.675692e-05
 [771,] 4.813961e-05 5.789393e-05 1.537666e-05
 [772,] 5.644286e-05 3.136446e-05 9.658670e-06
 [773,] 4.552169e-05 3.873298e-05 9.282302e-06
 [774,] 8.643847e-04 4.207287e-05 2.278050e-04
 [775,] 4.069958e-04 2.462124e-05 3.905056e-05
 [776,] 4.598460e-04 2.446744e-05 3.599431e-05
 [777,] 4.526936e-05 3.882863e-05 9.326795e-06
 [778,] 3.689554e-04 2.467827e-05 3.475819e-05
 [779,] 5.015904e-05 2.647591e-04 7.826623e-05
 [780,] 4.593357e-05 3.863103e-05 9.360525e-06
 [781,] 3.912718e-04 2.448397e-05 3.642748e-05
 [782,] 4.614290e-05 5.453317e-05 1.387977e-05
 [783,] 6.148408e-05 5.074595e-05 1.657177e-05
 [784,] 5.647978e-05 3.208191e-05 9.832749e-06
 [785,] 4.188041e-05 4.653132e-05 1.012504e-05
 [786,] 3.276880e-05 3.124750e-05 8.179351e-06
 [787,] 1.943019e-04 2.417785e-05 1.312277e-05
 [788,] 2.352708e-04 2.522429e-05 1.446201e-05
 [789,] 4.228850e-05 4.774555e-05 1.013787e-05
 [790,] 3.193259e-04 2.865736e-05 2.137330e-05
 [791,] 5.691791e-04 3.563868e-05 1.200875e-04
 [792,] 2.550690e-04 3.101522e-05 1.480304e-05
 [793,] 4.162959e-05 4.500890e-05 1.023835e-05
 [794,] 5.109225e-04 4.147362e-05 1.507071e-04
 [795,] 9.358334e-04 2.480593e-05 1.349779e-04
 [796,] 4.151178e-05 4.290058e-05 9.928486e-06
 [797,] 5.733646e-05 3.230500e-05 9.689911e-06
 [798,] 6.189075e-04 2.676680e-05 9.561040e-05
 [799,] 5.693781e-05 7.170066e-05 1.844416e-05
 [800,] 5.640849e-05 4.003260e-05 1.176772e-05
 [801,] 5.792826e-05 3.710173e-05 1.064666e-05
 [802,] 4.043800e-05 6.751257e-05 1.443930e-05
 [803,] 6.089713e-05 7.262117e-05 9.104735e-06
 [804,] 3.259595e-05 5.726389e-05 1.168777e-05
 [805,] 5.401709e-05 2.535713e-05 1.038774e-05
 [806,] 4.041415e-05 4.451697e-05 1.110979e-05
 [807,] 5.244720e-05 2.498056e-05 9.616240e-06
 [808,] 4.022993e-05 2.482824e-05 7.975535e-06
 [809,] 4.037678e-05 2.502773e-05 8.377277e-06
 [810,] 4.112028e-05 2.580673e-05 7.476121e-06
 [811,] 5.774668e-05 6.924976e-05 1.387839e-05
 [812,] 5.836426e-05 6.803749e-05 1.448403e-05
 [813,] 3.531719e-05 2.432547e-05 7.045054e-06
 [814,] 6.238876e-05 2.520728e-05 1.059222e-05
 [815,] 3.849984e-05 2.432149e-05 7.541255e-06
 [816,] 3.870468e-05 2.432912e-05 7.362370e-06
 [817,] 2.477381e-05 8.269291e-05 8.332336e-06
 [818,] 3.822853e-05 2.431203e-05 7.453446e-06
 [819,] 2.494529e-05 7.424405e-05 7.961969e-06
 [820,] 2.478233e-05 7.606008e-05 8.123392e-06
 [821,] 4.083294e-05 4.298882e-05 1.040095e-05
 [822,] 3.910684e-05 2.453243e-05 7.325305e-06
 [823,] 1.164177e-04 2.424232e-05 1.182649e-05
 [824,] 4.109287e-05 4.359600e-05 1.040145e-05
 [825,] 2.765508e-05 3.008698e-05 6.436914e-06
 [826,] 7.279089e-05 2.486265e-05 1.084287e-05
 [827,] 2.714247e-05 2.670335e-05 6.251732e-06
 [828,] 6.888676e-05 5.059609e-05 1.724881e-05
 [829,] 3.378099e-05 4.618123e-05 6.237261e-06
 [830,] 7.198706e-05 7.951051e-05 1.219263e-05
 [831,] 2.459741e-05 3.263167e-05 6.580149e-06
 [832,] 4.229296e-05 3.154366e-05 6.232156e-06
 [833,] 2.814455e-05 2.853294e-05 6.272376e-06
 [834,] 4.288719e-05 3.039788e-05 6.305898e-06
 [835,] 4.068662e-05 4.396287e-05 1.045980e-05
 [836,] 5.392703e-05 2.444115e-05 8.386068e-06
 [837,] 5.216856e-05 2.465748e-05 7.874846e-06
 [838,] 5.366161e-05 2.573475e-05 7.336552e-06
 [839,] 5.537944e-05 2.451853e-05 8.630757e-06
 [840,] 2.541973e-05 2.795351e-05 6.519631e-06
 [841,] 5.070212e-05 2.550038e-05 7.283192e-06
 [842,] 1.084679e-04 3.076807e-05 1.326662e-05
 [843,] 5.244041e-05 2.579842e-05 7.254728e-06
 [844,] 5.228726e-05 2.578901e-05 7.250726e-06
 [845,] 5.267442e-05 2.549261e-05 7.388027e-06
 [846,] 5.066522e-05 2.648049e-05 7.046805e-06
 [847,] 6.712623e-05 7.408519e-05 1.227620e-05
 [848,] 4.872690e-05 2.627038e-05 7.017235e-06
 [849,] 7.423168e-05 7.528366e-05 1.248443e-05
 [850,] 7.005944e-05 7.817049e-05 1.226466e-05
 [851,] 4.810718e-05 2.946503e-05 9.539988e-06
 [852,] 4.906318e-05 2.641288e-05 6.986626e-06
 [853,] 5.853657e-05 2.464792e-05 8.795404e-06
 [854,] 5.262103e-05 2.590825e-05 7.223948e-06
 [855,] 5.070575e-05 2.606604e-05 7.080275e-06
 [856,] 2.461595e-05 3.128973e-05 6.645315e-06
 [857,] 5.110673e-05 2.803425e-05 6.714638e-06
 [858,] 4.782358e-05 2.935751e-05 9.447016e-06
 [859,] 4.719096e-05 2.866337e-05 6.498951e-06
 [860,] 4.786680e-05 2.797921e-05 6.602150e-06
 [861,] 5.519801e-05 1.395126e-04 5.538344e-05
 [862,] 9.650303e-05 3.132253e-05 1.231449e-05
 [863,] 2.630298e-05 9.667734e-05 1.412848e-05
 [864,] 2.471853e-05 3.161579e-05 6.627262e-06
 [865,] 4.915892e-05 2.869371e-05 6.557984e-06
 [866,] 4.685220e-05 2.863446e-05 6.491214e-06
 [867,] 4.917155e-05 2.879097e-05 6.549008e-06
 [868,] 4.829696e-05 2.889957e-05 6.510154e-06
 [869,] 8.351646e-05 5.802421e-05 2.622016e-05
 [870,] 6.955452e-05 7.977854e-05 1.219594e-05
 [871,] 4.961693e-05 2.906527e-05 6.533159e-06
 [872,] 1.096536e-04 4.054762e-05 2.869068e-05
 [873,] 4.501423e-05 4.218075e-05 8.857583e-06
 [874,] 4.932383e-05 2.932871e-05 6.497360e-06
 [875,] 4.628443e-05 5.854371e-05 1.569787e-05
 [876,] 4.920665e-05 2.919598e-05 6.506782e-06
 [877,] 4.947017e-05 2.922658e-05 6.511906e-06
 [878,] 4.965782e-05 2.916172e-05 6.523874e-06
 [879,] 5.086828e-05 2.922610e-05 6.554133e-06
 [880,] 4.910542e-05 2.923486e-05 6.500398e-06
 [881,] 5.613736e-05 2.463789e-05 8.596857e-06
 [882,] 4.721514e-05 2.895174e-05 6.471324e-06
 [883,] 2.477707e-05 3.140052e-05 6.650265e-06
 [884,] 5.042799e-05 2.945688e-05 6.517284e-06
 [885,] 4.897269e-05 2.935131e-05 6.484784e-06
 [886,] 2.668288e-05 2.626872e-05 6.115036e-06
 [887,] 4.693357e-05 2.616649e-05 7.004399e-06
 [888,] 9.927825e-05 3.198367e-05 1.175147e-05
 [889,] 5.095789e-05 2.912631e-05 6.568081e-06
 [890,] 4.359343e-05 4.485487e-05 8.655559e-06
 [891,] 3.364229e-04 2.429520e-05 1.758873e-05
 [892,] 3.235169e-04 2.464272e-05 1.571491e-05
 [893,] 4.802109e-05 2.929412e-05 6.465871e-06
 [894,] 5.372153e-05 3.094365e-05 1.501154e-05
 [895,] 8.054456e-05 6.679349e-05 9.291051e-06
 [896,] 3.006003e-05 3.452985e-05 7.711547e-06
 [897,] 3.947005e-05 2.692838e-05 9.907044e-06
 [898,] 4.248094e-05 2.684247e-05 1.040071e-05
 [899,] 2.839083e-05 3.462998e-05 7.481841e-06
 [900,] 2.927565e-05 3.482094e-05 7.558715e-06
 [901,] 4.035560e-05 2.708222e-05 1.018575e-05
 [902,] 3.874430e-05 2.709120e-05 9.880738e-06
 [903,] 4.999035e-05 2.717297e-05 8.762834e-06
 [904,] 2.860561e-05 3.451396e-05 7.531949e-06
 [905,] 2.641145e-05 2.719511e-05 7.037399e-06
 [906,] 2.616787e-05 2.727053e-05 6.977626e-06
 [907,] 2.821418e-05 3.438965e-05 7.508116e-06
 [908,] 4.063693e-05 3.871884e-05 1.021861e-05
 [909,] 4.054006e-05 3.871643e-05 1.020941e-05
 [910,] 2.631915e-05 2.731446e-05 7.037640e-06
 [911,] 3.696868e-05 2.837280e-05 1.027452e-05
 [912,] 3.909858e-05 2.848952e-05 6.699480e-06
 [913,] 2.554214e-05 3.079661e-05 6.998043e-06
 [914,] 2.812466e-05 3.186237e-05 7.205683e-06
 [915,] 2.828605e-05 3.384565e-05 7.609356e-06
 [916,] 2.837257e-05 3.384638e-05 7.668091e-06
 [917,] 2.741215e-05 3.340567e-05 7.029973e-06
 [918,] 2.846178e-05 3.240604e-05 7.129867e-06
 [919,] 2.817941e-05 3.270846e-05 7.103347e-06
 [920,] 2.838463e-05 3.386551e-05 7.593151e-06
 [921,] 2.824569e-05 3.260104e-05 7.109312e-06
 [922,] 2.817397e-05 3.257062e-05 7.102137e-06
 [923,] 2.817837e-05 3.254339e-05 7.108386e-06
 [924,] 3.358228e-05 2.507525e-05 7.678905e-06
 [925,] 2.840636e-05 3.384195e-05 7.658302e-06
 [926,] 7.105918e-05 6.010843e-05 2.335472e-05
 [927,] 2.824538e-05 3.224560e-05 7.124268e-06
 [928,] 2.809033e-05 3.218795e-05 7.119215e-06
 [929,] 2.831536e-05 3.384661e-05 7.616528e-06
 [930,] 2.810047e-05 3.218072e-05 7.121225e-06
 [931,] 2.835440e-05 3.222175e-05 7.132604e-06
 [932,] 2.827129e-05 3.248496e-05 7.099070e-06
 [933,] 2.828935e-05 3.256742e-05 7.097528e-06
 [934,] 2.810669e-05 3.227617e-05 7.100607e-06
 [935,] 2.700621e-05 9.847907e-05 1.680679e-05
 [936,] 2.820198e-05 3.228526e-05 7.105845e-06
 [937,] 2.857948e-05 3.266212e-05 7.106961e-06
 [938,] 2.882997e-05 3.243352e-05 7.131619e-06
 [939,] 2.469568e-05 1.889773e-04 1.366611e-05
 [940,] 1.500463e-04 3.319688e-05 2.478812e-05
 [941,] 2.900271e-05 3.247097e-05 7.139166e-06
 [942,] 2.882278e-05 3.243080e-05 7.150160e-06
 [943,] 2.851579e-05 3.236591e-05 7.132940e-06
 [944,] 2.873950e-05 3.220028e-05 7.160230e-06
 [945,] 4.170129e-05 3.105662e-05 8.688857e-06
 [946,] 2.863657e-05 3.405832e-05 7.565561e-06
 [947,] 2.903046e-05 3.230358e-05 7.174050e-06
 [948,] 2.871311e-05 3.247283e-05 7.139708e-06
 [949,] 2.845445e-05 3.338740e-05 7.123626e-06
 [950,] 2.930154e-05 3.221909e-05 7.201812e-06
 [951,] 2.899926e-05 3.213473e-05 7.187040e-06
 [952,] 2.914061e-05 3.203379e-05 7.210064e-06
 [953,] 2.900373e-05 3.224510e-05 7.175798e-06
 [954,] 2.951790e-05 3.244602e-05 7.197141e-06
 [955,] 2.929908e-05 3.385167e-05 7.890109e-06
 [956,] 2.885895e-05 3.210471e-05 7.178507e-06
 [957,] 2.884365e-05 3.213143e-05 7.174443e-06
 [958,] 2.878102e-05 3.216744e-05 7.166518e-06
 [959,] 2.667688e-05 3.161468e-05 7.014534e-06
 [960,] 2.898053e-05 3.189557e-05 7.214166e-06
 [961,] 2.666329e-05 3.546294e-05 8.696605e-06
 [962,] 2.885708e-05 3.224910e-05 7.165461e-06
 [963,] 2.879486e-05 3.211829e-05 7.171847e-06
 [964,] 2.887185e-05 3.215434e-05 7.174542e-06
 [965,] 9.134233e-05 6.949679e-05 4.507396e-05
 [966,] 2.885619e-05 3.213101e-05 7.175903e-06
 [967,] 2.876555e-05 3.174050e-05 7.211118e-06
 [968,] 2.857628e-05 3.453610e-05 7.976962e-06
 [969,] 2.932307e-05 3.441377e-05 7.938737e-06
 [970,] 4.849097e-05 5.918846e-05 1.735650e-05
 [971,] 4.075754e-05 3.213745e-05 8.196186e-06
 [972,] 4.119057e-05 3.146958e-05 8.655061e-06
 [973,] 4.048250e-05 3.239898e-05 1.053346e-05
 [974,] 3.969053e-05 3.217510e-05 1.017494e-05
 [975,] 2.971394e-05 3.444360e-05 7.894019e-06
 [976,] 3.992887e-05 3.217263e-05 1.021975e-05
 [977,] 4.108136e-05 3.221064e-05 1.047708e-05
 [978,] 2.990418e-05 3.243875e-05 8.294791e-06
 [979,] 6.920871e-05 2.517220e-05 7.905658e-06
 [980,] 3.888002e-05 3.032389e-05 9.260453e-06
 [981,] 2.548648e-05 9.064332e-05 1.385994e-05
 [982,] 4.180027e-05 3.233153e-05 1.074205e-05
 [983,] 4.117854e-05 3.230009e-05 1.059000e-05
 [984,] 7.907418e-05 2.549222e-05 1.283965e-05
 [985,] 4.805007e-05 3.553535e-05 8.743721e-06
 [986,] 3.278915e-05 3.344636e-05 8.093173e-06
 [987,] 3.871963e-05 3.040307e-05 1.027643e-05
 [988,] 3.584126e-05 2.544897e-05 7.284621e-06
 [989,] 3.610175e-05 2.541081e-05 7.390008e-06
 [990,] 8.456012e-05 8.849860e-05 9.067575e-06
 [991,] 2.852993e-05 3.003214e-05 7.651822e-06
 [992,] 3.448420e-05 6.009726e-05 1.047082e-05
 [993,] 3.520225e-05 6.449366e-05 2.099535e-05
 [994,] 1.206647e-04 2.815176e-05 1.992899e-05
 [995,] 4.431214e-05 8.689202e-05 1.258004e-05
 [996,] 4.812644e-05 6.924142e-05 1.431232e-05
 [997,] 4.633947e-05 4.507539e-05 1.237312e-05
 [998,] 2.652630e-05 2.840517e-05 6.272544e-06
 [999,] 9.491417e-05 6.148842e-05 3.784420e-05
[1000,] 4.929274e-05 2.998304e-05 9.636621e-06
[1001,] 9.303131e-05 4.228516e-05 1.854757e-05
[1002,] 8.835362e-05 5.890389e-05 3.219422e-05
[1003,] 1.627489e-01 3.713414e-05 8.679259e-02
[1004,] 8.872126e-05 4.229357e-05 1.791809e-05
[1005,] 8.622385e-05 6.207011e-05 3.489415e-05
[1006,] 4.651854e-05 3.012591e-05 9.626226e-06
[1007,] 9.241531e-05 4.229605e-05 1.871741e-05
[1008,] 4.210554e-05 3.933825e-05 9.671758e-06
[1009,] 1.558560e-04 5.919524e-05 5.271279e-05
[1010,] 9.219630e-05 6.150194e-05 3.671369e-05
[1011,] 8.175246e-05 6.117082e-05 3.185116e-05
[1012,] 6.980577e-05 4.866888e-05 2.398404e-05
[1013,] 3.327150e-05 2.853585e-05 8.654733e-06
[1014,] 4.757598e-05 2.964101e-05 8.663687e-06
[1015,] 4.538974e-05 3.838907e-05 1.001648e-05
[1016,] 4.521937e-05 3.842667e-05 9.991679e-06
[1017,] 4.755147e-05 2.880403e-05 7.452088e-06
[1018,] 4.330099e-05 4.429562e-05 9.675022e-06
[1019,] 6.557324e-05 4.181498e-05 1.365189e-05
[1020,] 1.672665e-04 5.894870e-05 5.563161e-05
[1021,] 1.240167e-04 6.224145e-05 5.168163e-05
[1022,] 4.267707e-05 4.206015e-05 9.619500e-06
[1023,] 4.405658e-05 2.424485e-05 1.257663e-05
[1024,] 1.082871e-04 6.223194e-05 4.478389e-05
[1025,] 4.164015e-05 2.854953e-05 1.423665e-05
[1026,] 2.707573e-05 3.096024e-05 7.731734e-06
[1027,] 3.546502e-05 3.118180e-05 8.767303e-06
[1028,] 1.523646e-02 3.227086e-05 5.806984e-03
[1029,] 4.431048e-05 2.473690e-05 1.180961e-05
[1030,] 3.461413e-05 3.299448e-05 9.217264e-06
[1031,] 1.679674e-03 5.185679e-05 5.746002e-04
[1032,] 1.394298e-02 3.356795e-05 5.652914e-03
[1033,] 1.526467e-02 3.407405e-05 6.324291e-03
[1034,] 3.536962e-05 4.227523e-05 1.211007e-05
[1035,] 3.533031e-05 4.489434e-05 1.277626e-05
[1036,] 5.248289e-05 5.808697e-05 1.060723e-05
[1037,] 1.263778e-04 6.352104e-05 5.625025e-05
[1038,] 1.220865e-04 6.296189e-05 5.318241e-05
[1039,] 3.539377e-05 7.410569e-05 1.869935e-05
[1040,] 3.403441e-05 2.637020e-05 6.976235e-06
[1041,] 3.187180e-05 3.281708e-05 8.751124e-06
[1042,] 3.208099e-05 3.301253e-05 8.883653e-06
[1043,] 3.211380e-05 3.285663e-05 8.859893e-06
[1044,] 5.121844e-05 4.419731e-05 1.011005e-05
[1045,] 6.750435e-05 4.197125e-05 1.623353e-05
[1046,] 3.268374e-05 2.491449e-05 9.443770e-06
[1047,] 3.172073e-05 3.301201e-05 8.730100e-06
[1048,] 2.662841e-05 2.513294e-05 6.269943e-06
[1049,] 6.605795e-05 4.205171e-05 1.623861e-05
[1050,] 6.815386e-05 4.200638e-05 1.645956e-05
[1051,] 5.239464e-05 4.414996e-05 1.016888e-05
[1052,] 3.162996e-05 3.287931e-05 8.658946e-06
[1053,] 3.194583e-05 2.513132e-05 1.108676e-05
[1054,] 7.198098e-05 4.198155e-05 1.711517e-05
[1055,] 3.556105e-05 3.991242e-05 1.103892e-05
[1056,] 3.175265e-05 2.516018e-05 1.087845e-05
[1057,] 5.394994e-05 3.864448e-05 1.105476e-05
[1058,] 3.080913e-05 2.462218e-05 6.727601e-06
[1059,] 1.390294e-04 6.055884e-05 5.541505e-05
[1060,] 1.322574e-04 6.051361e-05 5.255803e-05
[1061,] 3.086228e-05 2.460395e-05 6.699400e-06
[1062,] 3.225993e-05 2.551053e-05 1.157832e-05
[1063,] 3.534939e-05 3.982855e-05 1.093985e-05
[1064,] 6.994433e-03 3.986458e-05 3.771062e-03
[1065,] 3.142192e-05 2.482716e-05 8.772432e-06
[1066,] 3.357795e-05 3.908299e-05 1.008717e-05
[1067,] 1.822484e-04 5.982437e-05 6.728462e-05
[1068,] 3.440340e-05 3.960830e-05 1.053333e-05
[1069,] 3.472458e-05 3.900271e-05 1.047037e-05
[1070,] 3.427696e-05 3.940097e-05 1.042825e-05
[1071,] 3.404054e-05 3.998262e-05 1.050047e-05
[1072,] 7.348468e-05 5.069623e-05 2.686788e-05
[1073,] 3.425940e-05 3.907470e-05 1.033130e-05
[1074,] 3.549645e-05 3.813432e-05 1.053569e-05
[1075,] 3.497008e-05 2.814862e-05 7.759816e-06
[1076,] 7.033327e-05 4.215713e-05 1.727115e-05
[1077,] 6.802393e-05 4.211061e-05 1.672097e-05
[1078,] 4.236707e-05 2.808283e-05 8.605338e-06
[1079,] 6.781837e-05 4.189062e-05 1.604684e-05
[1080,] 3.636750e-05 4.121347e-05 1.174350e-05
[1081,] 3.705834e-05 2.507472e-05 1.257757e-05
[1082,] 3.638028e-05 4.284300e-05 1.224101e-05
[1083,] 5.290532e-05 4.163249e-05 1.086702e-05
[1084,] 4.029829e-05 2.487819e-05 1.343270e-05
[1085,] 3.630869e-05 2.936773e-05 1.487614e-05
[1086,] 2.759404e-05 2.545426e-05 6.586475e-06
[1087,] 4.659198e-05 3.387701e-05 1.035376e-05
[1088,] 1.106273e-01 3.046877e-05 4.840225e-02
[1089,] 3.753271e-05 4.032214e-05 8.204941e-06
[1090,] 4.319937e-05 3.694289e-05 1.068411e-05
[1091,] 4.360756e-05 3.806359e-05 1.117726e-05
[1092,] 9.545412e-04 2.617152e-05 2.427508e-04
[1093,] 4.044302e-05 4.236121e-05 8.317159e-06
[1094,] 4.760992e-05 6.042003e-05 1.601635e-05
[1095,] 3.984855e-05 4.196033e-05 8.309228e-06
[1096,] 4.058239e-05 4.225999e-05 8.319411e-06
[1097,] 3.249380e-05 3.015805e-05 8.115836e-06
[1098,] 3.896532e-05 4.181486e-05 7.823549e-06
[1099,] 8.375959e-02 3.555840e-05 3.921677e-02
[1100,] 2.495283e-04 2.955830e-05 7.284619e-05
[1101,] 1.476319e-03 4.134385e-05 2.318739e-04
[1102,] 4.976801e-05 6.076213e-05 1.714031e-05
[1103,] 1.284520e-03 4.379648e-05 1.972702e-04
[1104,] 3.454089e-04 3.038547e-05 9.669018e-05
[1105,] 6.140648e-04 2.974805e-05 1.184227e-04
[1106,] 3.413918e-05 4.247178e-05 1.076464e-05
[1107,] 2.682590e-04 2.964898e-05 7.703941e-05
[1108,] 1.068359e-03 2.899884e-05 3.064258e-04
[1109,] 1.352038e-01 2.606831e-05 4.757921e-02
[1110,] 2.899755e-04 2.998709e-05 8.005166e-05
[1111,] 2.910270e-04 3.052723e-05 8.058780e-05
[1112,] 3.392515e-05 5.665763e-05 1.334626e-05
[1113,] 3.792819e-05 5.546015e-05 8.625674e-06
[1114,] 4.502095e-05 5.739937e-05 1.404653e-05
[1115,] 4.732330e-05 5.970755e-05 1.563024e-05
[1116,] 5.231367e-05 5.959100e-05 1.551446e-05
[1117,] 1.875797e-04 2.669839e-05 6.946799e-05
[1118,] 1.883710e-04 2.560988e-05 6.475229e-05
[1119,] 5.043125e-05 6.224307e-05 1.406169e-05
[1120,] 7.232066e-05 3.872566e-05 1.662744e-05
[1121,] 1.847346e-04 2.718747e-05 7.011221e-05
[1122,] 1.668050e-04 2.643726e-05 6.083811e-05
[1123,] 4.885568e-05 5.253552e-05 1.601295e-05
[1124,] 4.741697e-05 6.602976e-05 1.779134e-05
[1125,] 4.672717e-05 6.066759e-05 1.567285e-05
[1126,] 3.664758e-05 4.777749e-05 8.089065e-06
[1127,] 2.526841e-05 2.597337e-05 5.968620e-06
[1128,] 5.842276e-05 2.785272e-05 2.288290e-05
[1129,] 2.436530e-05 2.717786e-05 8.895837e-06
[1130,] 2.474832e-05 3.001616e-05 6.376190e-06
[1131,] 1.027055e-02 3.261801e-05 3.804049e-03
[1132,] 2.501924e-05 2.798726e-05 9.703116e-06
[1133,] 4.132258e-05 2.553992e-05 1.473742e-05
[1134,] 2.510159e-05 2.622848e-05 5.947729e-06
[1135,] 4.989377e-05 4.946959e-05 1.372436e-05
[1136,] 2.439515e-05 2.842421e-05 7.737377e-06
[1137,] 4.433118e-05 6.064652e-05 1.215603e-05
[1138,] 4.716795e-05 6.053179e-05 1.533276e-05
[1139,] 3.734385e-05 5.497815e-05 7.936753e-06
[1140,] 5.111599e-05 5.424260e-05 1.288446e-05
[1141,] 9.467315e-05 3.105161e-05 2.631483e-05
[1142,] 4.727521e-05 6.031821e-05 1.530023e-05
[1143,] 4.935403e-05 5.231710e-05 1.032532e-05
[1144,] 2.953056e-05 2.980334e-05 7.184191e-06
[1145,] 5.608783e-05 2.753915e-05 2.183124e-05
[1146,] 4.988026e-05 5.444051e-05 1.272799e-05
[1147,] 3.013210e-05 3.342419e-05 6.901946e-06
[1148,] 4.185021e-05 3.978586e-05 6.782947e-06
[1149,] 4.194411e-05 2.502629e-05 1.212611e-05
[1150,] 4.985649e-05 4.975184e-05 1.319192e-05
[1151,] 1.377278e-03 4.028324e-05 3.243838e-04
[1152,] 3.375767e-05 2.602439e-05 6.702393e-06
[1153,] 6.953975e-05 2.904379e-05 7.072385e-06
[1154,] 2.929065e-05 3.372750e-05 6.842088e-06
[1155,] 1.917753e-03 4.107261e-05 4.405302e-04
[1156,] 4.595191e-05 5.814724e-05 1.488243e-05
[1157,] 3.055828e-04 6.723153e-05 5.089272e-05
[1158,] 5.816229e-05 2.815399e-05 1.762262e-05
[1159,] 5.185523e-05 5.905217e-05 1.567131e-05
[1160,] 5.119585e-05 5.908117e-05 1.542752e-05
[1161,] 6.623350e-05 1.000560e-03 4.531338e-04
[1162,] 6.123740e-05 4.341108e-05 1.121946e-05
[1163,] 3.782180e-05 1.112773e-04 7.143640e-06
[1164,] 6.388338e-05 7.611444e-05 3.620887e-05
[1165,] 5.018015e-05 5.954928e-05 1.484813e-05
[1166,] 6.451196e-05 7.852561e-05 3.803839e-05
[1167,] 5.994854e-05 6.406905e-05 2.202955e-05
[1168,] 2.702090e-05 1.049386e-04 8.288180e-06
[1169,] 2.657951e-05 1.148307e-04 8.683496e-06
[1170,] 2.650012e-05 1.032347e-04 8.467785e-06
[1171,] 2.671267e-05 1.088513e-04 8.496784e-06
[1172,] 2.690019e-05 1.220545e-04 8.662245e-06
[1173,] 2.882675e-05 1.280786e-04 2.456620e-05
[1174,] 6.256822e-05 6.554099e-05 2.450253e-05
[1175,] 3.900509e-05 3.208847e-05 8.488337e-06
[1176,] 3.043355e-05 1.514715e-04 3.214977e-05
[1177,] 2.660668e-05 1.082361e-04 8.536011e-06
[1178,] 2.952347e-05 3.554213e-05 1.074198e-05
[1179,] 4.206725e-05 5.695903e-05 1.317556e-05
[1180,] 5.134739e-04 3.029389e-05 1.453931e-04
[1181,] 4.817701e-05 6.038528e-05 1.606835e-05
[1182,] 3.790394e-05 8.993837e-05 2.251103e-05
[1183,] 4.427735e-05 2.117245e-04 7.572127e-05
[1184,] 5.248675e-04 5.365356e-05 3.204903e-04
[1185,] 3.578443e-05 3.746600e-05 7.489781e-06
[1186,] 8.432481e-04 3.151467e-05 3.233728e-04
[1187,] 3.597000e-05 3.074090e-05 9.294616e-06
[1188,] 8.818481e-04 3.230733e-05 3.484528e-04
[1189,] 3.694659e-05 3.083155e-05 9.539115e-06
[1190,] 5.598318e-04 2.954797e-05 1.352542e-04
[1191,] 3.461983e-05 3.654999e-05 7.604622e-06
[1192,] 3.639543e-05 5.216356e-05 1.190275e-05
[1193,] 3.024112e-05 3.763395e-05 7.738015e-06
[1194,] 5.594530e-05 4.733979e-05 2.609074e-05
[1195,] 2.521856e-05 3.898529e-05 8.750547e-06
[1196,] 3.988171e-05 3.133053e-05 1.199828e-05
[1197,] 3.133920e-05 2.814401e-05 8.950754e-06
[1198,] 3.467234e-05 8.263008e-05 2.423810e-05
[1199,] 2.964236e-05 3.111714e-05 9.430600e-06
[1200,] 3.612357e-04 5.981465e-05 2.156625e-04
[1201,] 3.375736e-05 9.095524e-05 2.490241e-05
[1202,] 3.390265e-05 9.095524e-05 2.511281e-05
[1203,] 3.373858e-05 8.837591e-05 2.431759e-05
[1204,] 5.627666e-05 4.520242e-05 1.032606e-05
[1205,] 3.009253e-05 3.386217e-05 1.042985e-05
[1206,] 4.506896e-05 5.422823e-05 2.407097e-05
[1207,] 2.943325e-05 3.132995e-05 9.423060e-06
[1208,] 2.954801e-05 3.153353e-05 9.526678e-06
[1209,] 3.004099e-05 3.408237e-05 1.047449e-05
[1210,] 3.340548e-05 8.089275e-05 2.228780e-05
[1211,] 3.388279e-05 8.930904e-05 2.471679e-05
[1212,] 3.448001e-05 8.819533e-05 2.530114e-05
[1213,] 6.376755e-05 9.110103e-05 3.919370e-05
[1214,] 3.404327e-05 1.132214e-04 3.020964e-05
[1215,] 5.632477e-04 2.523334e-04 6.541361e-04
[1216,] 5.158454e-04 2.640212e-04 6.033533e-04
[1217,] 5.235329e-04 2.350396e-04 5.910134e-04
[1218,] 3.370877e-05 3.619008e-05 1.070774e-05
[1219,] 4.868901e-05 3.167074e-05 7.597233e-06
[1220,] 4.613450e-05 6.092949e-05 1.464305e-05
[1221,] 3.534606e-05 3.648578e-05 1.143895e-05
[1222,] 5.706587e-04 2.928961e-04 6.969083e-04
[1223,] 5.818636e-04 2.924754e-04 7.116171e-04
[1224,] 5.772817e-04 2.915011e-04 7.047276e-04
[1225,] 3.771311e-04 5.338118e-05 9.444145e-05
[1226,] 2.580312e-05 7.200775e-05 1.257920e-05
[1227,] 6.744963e-05 6.044465e-05 2.821360e-05
[1228,] 5.765851e-04 2.931634e-04 7.052542e-04
[1229,] 3.945255e-05 6.238608e-05 2.310058e-05
[1230,] 5.055338e-04 3.885981e-05 2.562004e-04
[1231,] 3.302348e-05 7.029308e-05 1.329920e-05
[1232,] 2.928107e-04 8.102794e-05 2.014426e-04
[1233,] 2.787342e-04 7.913491e-05 1.893988e-04
[1234,] 6.154891e-05 8.288520e-05 1.134034e-05
[1235,] 2.576170e-05 2.773576e-05 6.350680e-06
[1236,] 2.574084e-05 2.727203e-05 6.312595e-06
[1237,] 6.305987e-05 9.742362e-05 1.208148e-05
[1238,] 2.709029e-04 7.924661e-05 1.839241e-04
[1239,] 3.215131e-04 7.387228e-05 2.104047e-04
[1240,] 2.564175e-05 5.922700e-05 1.050328e-05
[1241,] 3.559431e-05 3.262828e-05 9.896982e-06
[1242,] 4.790976e-04 1.550746e-04 4.694523e-04
[1243,] 4.530849e-04 2.923837e-04 5.482823e-04
[1244,] 4.456398e-04 2.870927e-04 5.354077e-04
[1245,] 3.246705e-05 1.154514e-04 3.304587e-05
[1246,] 3.230441e-05 9.267588e-05 2.760015e-05
[1247,] 3.524381e-05 3.413451e-05 9.135887e-06
[1248,] 5.076559e-05 3.229994e-05 8.527051e-06
[1249,] 3.553086e-04 4.541821e-05 1.933233e-04
[1250,] 4.160666e-05 3.505548e-05 1.556434e-05
[1251,] 4.802420e-05 3.555767e-05 1.079493e-05
[1252,] 5.249255e-05 5.883124e-05 1.635683e-05
[1253,] 5.206743e-05 5.877833e-05 1.600319e-05
[1254,] 1.089562e-04 4.755716e-05 4.839702e-05
[1255,] 3.555668e-05 4.034828e-05 9.475648e-06
[1256,] 3.838631e-05 2.596978e-05 6.625901e-06
[1257,] 4.624914e-05 4.618600e-05 1.384487e-05
[1258,] 4.524844e-05 1.759795e-04 3.739944e-05
[1259,] 2.837343e-05 2.518526e-05 6.484603e-06
[1260,] 1.123614e-04 4.519981e-05 3.305169e-05
[1261,] 4.784351e-05 3.533279e-05 1.063672e-05
[1262,] 4.827145e-05 3.522645e-05 1.065767e-05
[1263,] 5.017075e-05 5.298037e-05 1.298423e-05
[1264,] 4.782346e-05 3.529451e-05 1.063531e-05
[1265,] 4.042779e-05 3.239226e-05 1.067586e-05
[1266,] 3.999983e-05 2.767187e-05 8.691564e-06
[1267,] 4.024219e-05 3.225546e-05 1.057042e-05
[1268,] 5.044965e-05 5.896704e-05 1.597745e-05
[1269,] 3.000452e-05 4.696970e-05 9.189481e-06
[1270,] 4.028467e-05 8.763931e-05 3.017004e-05
[1271,] 2.664959e-05 2.530081e-05 6.556099e-06
[1272,] 4.232219e-05 8.654294e-05 3.202705e-05
[1273,] 2.678858e-05 2.492013e-05 6.151229e-06
[1274,] 2.688820e-05 2.467199e-05 6.152484e-06
[1275,] 2.972527e-05 3.944968e-05 8.728911e-06
[1276,] 4.719841e-05 4.101863e-05 1.262382e-05
[1277,] 2.966504e-05 2.565829e-05 6.685757e-06
[1278,] 8.734107e-05 2.945010e-05 3.487404e-05
[1279,] 3.788674e-05 5.166063e-05 1.047935e-05
[1280,] 3.658032e-05 3.855431e-05 9.090254e-06
[1281,] 4.858990e-05 5.951796e-05 1.577455e-05
[1282,] 3.677895e-05 5.692775e-05 1.134101e-05
[1283,] 2.768076e-05 5.827845e-05 1.125584e-05
[1284,] 3.612111e-05 3.821909e-05 7.738543e-06
[1285,] 2.768638e-05 6.344717e-05 1.185937e-05
[1286,] 8.920411e-05 4.947248e-05 2.490719e-05
[1287,] 4.896120e-05 6.334625e-05 1.361837e-05
[1288,] 9.917235e-05 3.673173e-05 3.348429e-05
[1289,] 4.841771e-05 5.952798e-05 1.572082e-05
[1290,] 4.634058e-05 5.565774e-05 1.504685e-05
[1291,] 4.849464e-05 5.939536e-05 1.564165e-05
[1292,] 4.321636e-05 9.321408e-05 2.500476e-05
[1293,] 1.055282e-04 3.681476e-05 3.576477e-05
[1294,] 4.525433e-05 3.721270e-05 1.115600e-05
[1295,] 7.597516e-05 3.943939e-05 2.338812e-05
[1296,] 9.748410e-05 3.707865e-05 3.154226e-05
[1297,] 4.916512e-05 5.334057e-05 1.222418e-05
[1298,] 5.949431e-05 8.656199e-05 1.415537e-05
[1299,] 1.070881e-04 5.129774e-05 5.285656e-05
[1300,] 4.559597e-05 5.542030e-05 1.581140e-05
[1301,] 3.670093e-05 3.179292e-05 7.537462e-06
[1302,] 4.502181e-05 3.885703e-05 1.256746e-05
[1303,] 2.831751e-05 1.978081e-04 2.293476e-05
[1304,] 2.421042e-05 3.218932e-05 6.512105e-06
[1305,] 1.215585e-04 5.498287e-05 3.363936e-05
[1306,] 2.843869e-05 3.103587e-05 7.202834e-06
[1307,] 4.974774e-05 4.513915e-05 1.254085e-05
[1308,] 9.032637e-05 6.054554e-05 3.455554e-05
[1309,] 4.422333e-05 3.475431e-05 9.679151e-06
[1310,] 4.666063e-05 4.120153e-05 7.527732e-06
[1311,] 2.257363e-04 1.528041e-04 1.109021e-05
[1312,] 2.038876e-04 3.048368e-05 3.227779e-05
[1313,] 2.843295e-04 7.355189e-05 1.417124e-05
[1314,] 2.663397e-05 3.497773e-05 6.370160e-06
[1315,] 2.601108e-05 3.317755e-05 6.382620e-06
[1316,] 4.752311e-04 7.303473e-05 3.160272e-04
[1317,] 2.585237e-05 3.495443e-05 6.543489e-06
[1318,] 2.530023e-05 3.709291e-05 6.932292e-06
[1319,] 2.293175e-04 3.584727e-05 4.184157e-05
[1320,] 2.117860e-04 3.593910e-05 3.712802e-05
[1321,] 2.248789e-04 3.624508e-05 4.129345e-05
[1322,] 2.123525e-04 3.589165e-05 3.720121e-05
[1323,] 2.918532e-05 7.215635e-05 7.747474e-06
[1324,] 5.376517e-05 4.327867e-05 9.717698e-06
[1325,] 4.709461e-04 7.614135e-05 3.454089e-04
[1326,] 1.895177e-04 3.785930e-05 3.547069e-05
[1327,] 5.298767e-05 3.197856e-05 6.236462e-06
[1328,] 2.931340e-04 4.989974e-05 1.716801e-05
[1329,] 4.752762e-04 8.092646e-05 3.989836e-04
[1330,] 4.991301e-04 8.489425e-05 4.323218e-05
[1331,] 5.144858e-04 8.942763e-05 4.342822e-05
[1332,] 5.421232e-04 8.943243e-05 4.642066e-05
[1333,] 2.598228e-05 3.465968e-05 7.151565e-06
[1334,] 4.582752e-04 7.695880e-05 3.433949e-04
[1335,] 4.368378e-04 8.268496e-05 3.796299e-04
[1336,] 5.903148e-04 8.291752e-05 4.982910e-05
[1337,] 4.880058e-04 7.884521e-05 3.883118e-04
[1338,] 6.087526e-05 3.120069e-04 2.137379e-05
[1339,] 2.562748e-05 3.219878e-05 6.907799e-06
[1340,] 2.154375e-04 3.596426e-05 3.829310e-05
[1341,] 1.968436e-04 1.033666e-04 8.444765e-06
[1342,] 3.068658e-05 4.594373e-05 1.233555e-05
[1343,] 1.085142e-04 2.744052e-05 1.852655e-05
[1344,] 1.150027e-04 3.298235e-05 1.648276e-05
[1345,] 2.302949e-04 4.951715e-05 1.537673e-05
[1346,] 2.744478e-05 4.113302e-05 7.295254e-06
[1347,] 3.009025e-05 2.710051e-05 6.991112e-06
[1348,] 9.576808e-05 3.847580e-05 1.283086e-05
[1349,] 2.516636e-04 3.731727e-05 3.526462e-05
[1350,] 1.243727e-04 3.313857e-05 1.856274e-05
[1351,] 4.030576e-04 3.736045e-05 7.323959e-05
[1352,] 7.209328e-04 6.493967e-05 3.408618e-04
[1353,] 3.769672e-04 3.710956e-05 6.928654e-05
[1354,] 3.274318e-05 2.742285e-05 7.516923e-06
[1355,] 2.739083e-05 3.126303e-05 7.574162e-06
[1356,] 1.987087e-04 5.664377e-05 6.204700e-05
[1357,] 5.176585e-05 3.591265e-04 2.956783e-05
[1358,] 3.899457e-05 7.064168e-05 8.837890e-06
[1359,] 3.006733e-05 3.204058e-05 6.430419e-06
[1360,] 2.911417e-05 2.720104e-05 7.159919e-06
[1361,] 2.665647e-05 4.133464e-05 7.646196e-06
[1362,] 3.005307e-05 3.157381e-05 6.545850e-06
[1363,] 2.918768e-05 2.714446e-05 7.139028e-06
[1364,] 2.907476e-05 2.754247e-05 7.138989e-06
[1365,] 2.947200e-05 2.641903e-05 6.974731e-06
[1366,] 3.666638e-05 4.668588e-05 9.157054e-06
[1367,] 3.786597e-05 5.992396e-05 8.912185e-06
[1368,] 1.575558e-04 1.140057e-04 1.921504e-04
[1369,] 2.835744e-04 5.983913e-05 8.950524e-05
[1370,] 1.428034e-04 9.759690e-05 1.412709e-04
[1371,] 2.745957e-05 2.728923e-05 6.868704e-06
[1372,] 2.793580e-04 5.969348e-05 8.633139e-05
[1373,] 1.735571e-04 5.561625e-05 5.269814e-05
[1374,] 4.133600e-05 7.375211e-05 1.738929e-05
[1375,] 2.245357e-04 5.982983e-05 7.170691e-05
[1376,] 1.341249e-04 1.272781e-04 1.811638e-04
[1377,] 1.676549e-04 5.622671e-05 5.395221e-05
[1378,] 4.990871e-05 9.599884e-05 1.367228e-05
[1379,] 2.872722e-05 3.134994e-05 6.831338e-06
[1380,] 1.205308e-04 3.300635e-05 3.363396e-05
[1381,] 2.650861e-05 4.175500e-05 8.346885e-06
[1382,] 2.954019e-05 3.052731e-05 7.523251e-06
[1383,] 1.203145e-04 5.087162e-05 8.676212e-06
[1384,] 5.082454e-05 4.166320e-05 8.359820e-06
[1385,] 2.684455e-05 5.460616e-05 8.572482e-06
[1386,] 2.596717e-05 2.671955e-05 6.190795e-06
[1387,] 6.270588e-05 4.093043e-05 1.182150e-05
[1388,] 2.556770e-05 3.142582e-05 6.816211e-06
[1389,] 2.571495e-05 3.429835e-05 6.957248e-06
[1390,] 2.581581e-05 3.475602e-05 6.932178e-06
[1391,] 4.865599e-05 5.236943e-05 6.464486e-06
[1392,] 2.549389e-05 3.376167e-05 7.167788e-06
[1393,] 2.551745e-05 2.614010e-05 6.251203e-06
[1394,] 2.832352e-05 3.030285e-05 7.607810e-06
[1395,] 2.856542e-05 3.271885e-05 6.748349e-06
[1396,] 2.899180e-05 3.285883e-05 6.747417e-06
[1397,] 3.179267e-05 4.011683e-05 6.004560e-06
[1398,] 6.261421e-05 4.176987e-05 1.163503e-05
[1399,] 2.592403e-05 2.554213e-05 6.156390e-06
[1400,] 2.830510e-05 2.970123e-05 7.152343e-06
[1401,] 8.445952e-05 5.555161e-05 1.430828e-05
[1402,] 6.711965e-05 7.080598e-05 3.324431e-05
[1403,] 2.704884e-05 3.008076e-05 7.392195e-06
[1404,] 8.300946e-05 5.565705e-05 1.417093e-05
[1405,] 6.901118e-05 6.128508e-05 2.606971e-05
[1406,] 6.970359e-05 7.143524e-05 3.523350e-05
[1407,] 3.868556e-05 3.478004e-05 8.430673e-06
[1408,] 3.603296e-05 3.670641e-05 8.181040e-06
[1409,] 3.600916e-05 3.626117e-05 8.137481e-06
[1410,] 3.631927e-05 3.820246e-05 8.023060e-06
[1411,] 6.110470e-05 6.606724e-05 2.705748e-05
[1412,] 3.679685e-05 3.648526e-05 8.075176e-06
[1413,] 3.698543e-05 3.708642e-05 8.054542e-06
[1414,] 7.097965e-05 3.791837e-05 1.281469e-05
[1415,] 4.703161e-05 3.674476e-05 1.093506e-05
[1416,] 1.032480e-04 7.118283e-05 5.532009e-05
[1417,] 5.623642e-05 3.696703e-05 6.934080e-06
[1418,] 1.032321e-04 6.838950e-05 5.157299e-05
[1419,] 6.881667e-05 1.118061e-04 8.143143e-06
[1420,] 4.203971e-05 4.939686e-05 2.083061e-05
[1421,] 6.232511e-05 2.704881e-05 7.154108e-06
[1422,] 5.986063e-05 8.957210e-05 6.181652e-06
[1423,] 5.080477e-05 6.753173e-05 2.122571e-05
[1424,] 3.094213e-05 5.638690e-05 1.467355e-05
[1425,] 7.801307e-05 4.085618e-05 1.246788e-05
[1426,] 2.812817e-05 5.564861e-05 1.043402e-05
[1427,] 3.740674e-05 5.525108e-05 1.019290e-05
[1428,] 1.205730e-04 4.751552e-05 3.456326e-05
[1429,] 3.985794e-05 3.016362e-05 8.456936e-06
[1430,] 3.983511e-05 3.021507e-05 8.451281e-06
[1431,] 4.653378e-05 4.612948e-05 9.363303e-06
[1432,] 3.474494e-05 2.899191e-05 6.209843e-06
[1433,] 2.603424e-05 2.734373e-05 5.891773e-06
[1434,] 4.361912e-05 3.148479e-05 1.367944e-05
[1435,] 2.985770e-05 2.666808e-05 7.181252e-06
[1436,] 2.671471e-04 5.518019e-05 7.109617e-05
[1437,] 3.009688e-05 2.585483e-05 6.990814e-06
[1438,] 3.821737e-05 9.850050e-05 2.304182e-05
[1439,] 3.795461e-05 1.067044e-04 2.260013e-05
[1440,] 2.786075e-05 4.583479e-05 6.588822e-06
[1441,] 2.828484e-05 1.213916e-04 1.039072e-05
[1442,] 3.344767e-05 4.440546e-05 6.124414e-06
[1443,] 3.120829e-05 4.407580e-05 6.206975e-06
[1444,] 3.217279e-05 4.026604e-05 6.084218e-06
[1445,] 1.930343e-04 4.399586e-05 5.012246e-05
[1446,] 4.394082e-05 3.643553e-05 6.016103e-06
[1447,] 3.971153e-05 8.216505e-05 2.226313e-05
[1448,] 4.117271e-05 2.044339e-04 5.585055e-05
[1449,] 4.133503e-05 1.741463e-04 4.931765e-05
[1450,] 4.127489e-05 1.740889e-04 4.907442e-05
[1451,] 4.060469e-05 1.975793e-04 5.172916e-05
[1452,] 4.070264e-05 1.846701e-04 4.923147e-05
[1453,] 4.106298e-05 1.768286e-04 4.892681e-05
[1454,] 3.970837e-05 1.833121e-04 4.458796e-05
[1455,] 4.097904e-05 1.648545e-04 4.569823e-05
[1456,] 4.076882e-05 1.780736e-04 4.800827e-05
[1457,] 4.098663e-05 1.648019e-04 4.570117e-05
[1458,] 4.077527e-05 1.648020e-04 4.490530e-05
[1459,] 1.827202e-04 3.303487e-05 1.069784e-05
[1460,] 4.636457e-05 1.835165e-04 1.208116e-05
[1461,] 4.069595e-05 1.945736e-04 5.160635e-05
[1462,] 4.029720e-05 2.507774e-04 6.173191e-05
[1463,] 4.165962e-05 2.214218e-04 6.247565e-05
[1464,] 4.103681e-05 1.874243e-04 5.141704e-05
[1465,] 4.158364e-05 1.956483e-04 5.568827e-05
[1466,] 4.104530e-05 1.889588e-04 5.182328e-05
[1467,] 4.105748e-05 2.058493e-04 5.577997e-05
[1468,] 4.120033e-05 2.318579e-04 6.494510e-05
[1469,] 4.183950e-05 2.629686e-04 7.593991e-05
[1470,] 5.860016e-05 2.007816e-04 1.053080e-05
[1471,] 2.450033e-04 3.105718e-05 1.674382e-05
[1472,] 2.350563e-04 3.085841e-05 1.605499e-05
[1473,] 2.421072e-04 1.551093e-04 4.386276e-04
[1474,] 4.872858e-05 6.696037e-05 1.860477e-05
[1475,] 2.750117e-05 3.266799e-04 3.609596e-05
[1476,] 1.977283e-04 4.176602e-05 5.931058e-05
[1477,] 1.594875e-04 2.534178e-04 5.126268e-04
[1478,] 1.951397e-04 4.044215e-05 5.497802e-05
[1479,] 1.973885e-04 1.052205e-04 2.279335e-04
[1480,] 4.302180e-05 4.996303e-05 1.331915e-05
[1481,] 3.098821e-04 8.969818e-05 2.831193e-04
[1482,] 1.923555e-04 1.042802e-04 2.200226e-04
[1483,] 4.286321e-05 4.799130e-05 1.268740e-05
[1484,] 1.688202e-04 5.569477e-05 6.310559e-05
[1485,] 5.043419e-05 4.694436e-05 1.429597e-05
[1486,] 2.273303e-04 5.562827e-05 8.820491e-05
[1487,] 7.210342e-05 1.058893e-04 2.253271e-05
[1488,] 8.539818e-05 6.722876e-05 4.017962e-05
[1489,] 4.618944e-05 5.056009e-05 1.478298e-05
[1490,] 4.775296e-05 5.001404e-05 1.514443e-05
[1491,] 2.868147e-05 1.458178e-04 1.478310e-05
[1492,] 6.310787e-05 8.866202e-05 2.287640e-05
[1493,] 2.685878e-04 4.166344e-04 1.539994e-03
[1494,] 2.531554e-04 5.653306e-05 1.022609e-04
[1495,] 2.678093e-04 2.560651e-04 8.813525e-04
[1496,] 4.624702e-05 4.994831e-05 1.479393e-05
[1497,] 1.355656e-04 6.791504e-05 7.174239e-05
[1498,] 7.181082e-05 1.936226e-04 3.722603e-05
[1499,] 4.465659e-05 4.066965e-05 1.141811e-05
[1500,] 9.675464e-05 6.516801e-05 4.385055e-05
[1501,] 4.524093e-05 4.848755e-05 1.385511e-05
[1502,] 7.985116e-05 3.416572e-04 2.994619e-04
[1503,] 7.234440e-05 2.095226e-04 3.942643e-05
[1504,] 7.192937e-05 1.825547e-04 3.532487e-05
[1505,] 1.804045e-04 5.518274e-05 6.583753e-05
[1506,] 1.746556e-04 4.722135e-04 1.101814e-03
[1507,] 4.994006e-05 7.236499e-05 2.097388e-05
[1508,] 4.470513e-05 4.954391e-05 1.403005e-05
[1509,] 1.560299e-04 4.801238e-05 6.100744e-05
[1510,] 1.481829e-04 1.350798e-03 2.635085e-03
[1511,] 1.168435e-04 9.586255e-04 1.395605e-03
[1512,] 1.075468e-04 6.393982e-05 6.123448e-05
[1513,] 4.664704e-05 4.821015e-05 1.421744e-05
[1514,] 4.358356e-05 3.730725e-05 1.138739e-05
[1515,] 8.066663e-05 3.281238e-04 2.964146e-04
[1516,] 1.440366e-04 6.419359e-05 6.887914e-05
[1517,] 6.328060e-05 4.111517e-05 1.680578e-05
[1518,] 8.297966e-05 6.395414e-05 4.946668e-05
[1519,] 7.707651e-05 4.358784e-04 3.646610e-04
[1520,] 1.339734e-04 3.585269e-04 5.797529e-04
[1521,] 8.708635e-05 5.791815e-05 2.889565e-05
[1522,] 5.883245e-05 3.682945e-04 1.189669e-04
[1523,] 4.049823e-05 5.710150e-05 1.242713e-05
[1524,] 4.100674e-05 1.278093e-03 1.788220e-04
[1525,] 3.669275e-05 5.628044e-04 9.289960e-05
[1526,] 6.196079e-05 4.216886e-04 1.704668e-04
[1527,] 6.104046e-05 4.388027e-05 1.408260e-05
[1528,] 3.239896e-05 2.134299e-03 1.428856e-04
[1529,] 3.020204e-05 1.083990e-03 9.022507e-05
[1530,] 3.151208e-05 1.192766e-02 5.939257e-04
[1531,] 2.769347e-05 1.989616e-03 1.151004e-04
[1532,] 4.527253e-05 8.067926e-04 2.494868e-04
[1533,] 3.625689e-05 2.864123e-05 1.012063e-05
[1534,] 4.543534e-05 7.403338e-05 2.413617e-05
[1535,] 6.564450e-05 4.898500e-05 3.071755e-05
[1536,] 3.298946e-05 3.032558e-05 7.373414e-06
[1537,] 3.374140e-05 2.962828e-05 9.850179e-06
[1538,] 5.991926e-05 5.349504e-05 1.700261e-05
[1539,] 2.619187e-05 3.562906e-05 7.183858e-06
[1540,] 3.237158e-05 7.617114e-05 2.256836e-05
[1541,] 3.357664e-05 3.549937e-05 1.203551e-05
[1542,] 3.599539e-05 1.188484e-04 3.826922e-05
[1543,] 1.990213e-04 2.002654e-04 4.483884e-04
[1544,] 4.052224e-05 6.651473e-05 1.410837e-05
[1545,] 4.066068e-05 8.363908e-05 3.490120e-05
[1546,] 1.886796e-04 2.036449e-04 4.351324e-04
[1547,] 5.297285e-05 4.254219e-05 1.504886e-05
[1548,] 2.937849e-04 3.654090e-04 1.331173e-03
[1549,] 1.847662e-04 2.282022e-04 4.879123e-04
[1550,] 1.734501e-04 2.098800e-04 4.153301e-04
[1551,] 1.623076e-04 8.128090e-05 1.224994e-04
[1552,] 1.177360e-04 4.166690e-05 3.033728e-05
[1553,] 2.062937e-04 2.030425e-04 4.706582e-04
[1554,] 2.123464e-04 1.693199e-04 3.876931e-04
[1555,] 3.328460e-05 6.847469e-05 1.165047e-05
[1556,] 1.385774e-04 7.939744e-05 9.060354e-05
[1557,] 5.904493e-05 6.271346e-05 2.032043e-05
[1558,] 6.091555e-05 6.325987e-05 2.477129e-05
[1559,] 1.807140e-04 1.641153e-04 2.987047e-04
[1560,] 1.586878e-04 8.381950e-05 1.244575e-04
[1561,] 1.726786e-04 7.988786e-05 1.078881e-05
[1562,] 4.631992e-05 2.432668e-05 8.526466e-06
[1563,] 5.444905e-05 4.446387e-05 1.648415e-05
[1564,] 4.642591e-05 2.408802e-05 8.220157e-06
[1565,] 5.967386e-05 5.420072e-05 1.838618e-05
[1566,] 5.607345e-05 2.407777e-05 9.015780e-06
[1567,] 4.481810e-05 2.422190e-05 8.256749e-06
[1568,] 1.511188e-04 4.122028e-05 2.129758e-05
[1569,] 5.505715e-05 2.428888e-05 9.307519e-06
[1570,] 5.464333e-05 2.404730e-05 8.827233e-06
[1571,] 5.430000e-05 2.409657e-05 8.910415e-06
[1572,] 1.500558e-04 4.127841e-05 2.087001e-05
[1573,] 5.653295e-05 2.365119e-05 8.097575e-06
[1574,] 5.584782e-05 2.363157e-05 8.106453e-06
[1575,] 4.646314e-05 2.365982e-05 7.616535e-06
[1576,] 5.508375e-05 2.447160e-05 9.844942e-06
[1577,] 5.714093e-05 2.469032e-05 1.028733e-05
[1578,] 5.831629e-05 2.443881e-05 1.010582e-05
[1579,] 5.788172e-05 2.428999e-05 9.880802e-06
[1580,] 1.011044e-04 4.511720e-05 3.116782e-05
[1581,] 5.682626e-05 2.555396e-05 1.093297e-05
[1582,] 5.811308e-05 2.589884e-05 1.141859e-05
[1583,] 5.773200e-05 2.554401e-05 1.102295e-05
[1584,] 5.851693e-05 2.599512e-05 1.152311e-05
[1585,] 6.625533e-05 2.614297e-05 1.246828e-05
[1586,] 6.042148e-05 2.583100e-05 1.161851e-05
[1587,] 5.775380e-05 2.570346e-05 1.118612e-05
[1588,] 5.799353e-05 2.589500e-05 1.139847e-05
[1589,] 4.896729e-05 2.618399e-05 1.045715e-05
[1590,] 5.950556e-05 2.615028e-05 1.182617e-05
[1591,] 5.712555e-05 2.578747e-05 1.119119e-05
[1592,] 5.671192e-05 2.580705e-05 1.116151e-05
[1593,] 5.670660e-05 4.540915e-05 1.734690e-05
[1594,] 5.823880e-05 2.598080e-05 1.150842e-05
[1595,] 4.866569e-05 2.599764e-05 1.027122e-05
[1596,] 5.889899e-05 5.294867e-05 1.734187e-05
[1597,] 6.781440e-05 2.582710e-05 1.226871e-05
[1598,] 6.251268e-05 4.120588e-05 1.786852e-05
[1599,] 5.849286e-05 2.573378e-05 1.129294e-05
[1600,] 1.059435e-04 3.355963e-05 1.266181e-05
[1601,] 6.133033e-05 2.593280e-05 1.182270e-05
[1602,] 4.497857e-05 2.418116e-05 8.107329e-06
[1603,] 4.871931e-05 2.949450e-05 1.242241e-05
[1604,] 1.153591e-04 3.788885e-05 2.161151e-05
[1605,] 2.561255e-04 6.418481e-05 2.157342e-05
[1606,] 2.386152e-04 6.234264e-05 2.183310e-05
[1607,] 4.054607e-04 3.108623e-05 3.213701e-05
[1608,] 5.709517e-05 4.242841e-05 1.246258e-05
[1609,] 5.500187e-05 3.723602e-05 1.230126e-05
[1610,] 4.749067e-05 8.837558e-05 1.333316e-05
[1611,] 6.942252e-05 5.170752e-05 1.386996e-05
[1612,] 6.872486e-05 5.146012e-05 1.388974e-05
[1613,] 4.110971e-04 2.891885e-05 2.588692e-05
[1614,] 1.417469e-04 3.472077e-05 1.571754e-05
[1615,] 2.861761e-04 3.456273e-05 4.422031e-05
[1616,] 5.084567e-04 3.216878e-05 4.000182e-05
[1617,] 5.311974e-04 3.118159e-05 3.676407e-05
[1618,] 5.288544e-04 3.135525e-05 3.741988e-05
[1619,] 5.017754e-04 3.162537e-05 3.760114e-05
[1620,] 4.991987e-04 3.219487e-05 3.972043e-05
[1621,] 5.314101e-04 5.318352e-05 1.167541e-04
[1622,] 2.588182e-04 6.595675e-05 2.134400e-05
[1623,] 5.441864e-04 3.230254e-05 4.193590e-05
[1624,] 5.580779e-04 3.175994e-05 4.003332e-05
[1625,] 5.440047e-04 3.205104e-05 4.225823e-05
[1626,] 5.917470e-04 3.305913e-05 4.678741e-05
[1627,] 3.433562e-05 1.251769e-04 2.014160e-05
[1628,] 3.407176e-05 1.055480e-04 1.982866e-05
[1629,] 3.408781e-05 1.185843e-04 2.081961e-05
[1630,] 3.495263e-05 3.627487e-05 9.468384e-06
[1631,] 3.526666e-05 4.857625e-05 1.186306e-05
[1632,] 3.503918e-05 1.363943e-04 2.399045e-05
[1633,] 3.549927e-05 3.484277e-05 9.330210e-06
[1634,] 6.516273e-05 4.359907e-05 1.348197e-05
[1635,] 1.453264e-04 4.189230e-05 3.434323e-05
[1636,] 1.108559e-04 3.866524e-05 2.492953e-05
[1637,] 3.527177e-05 4.847801e-04 3.713957e-05
[1638,] 4.276198e-05 6.463412e-05 1.291977e-05
[1639,] 3.431345e-05 6.698070e-05 1.268352e-05
[1640,] 3.443116e-05 5.747304e-05 1.135563e-05
[1641,] 5.610857e-05 3.041787e-05 9.546141e-06
[1642,] 6.249785e-05 5.966464e-05 2.550540e-05
[1643,] 3.750176e-05 2.747311e-04 6.678714e-05
[1644,] 6.667665e-05 6.971971e-05 1.321071e-05
[1645,] 3.440188e-05 1.120354e-04 2.447710e-05
[1646,] 6.185351e-05 5.828627e-05 2.496238e-05
[1647,] 6.201859e-05 5.460162e-05 2.327990e-05
[1648,] 5.182669e-05 4.111282e-05 1.435233e-05
[1649,] 5.385257e-05 3.767435e-05 1.316418e-05
[1650,] 5.366686e-05 4.100615e-05 1.431284e-05
[1651,] 3.491719e-05 1.221395e-04 1.980701e-05
[1652,] 5.215569e-05 5.620354e-05 1.832444e-05
[1653,] 4.748807e-05 1.162862e-04 1.944864e-05
[1654,] 5.650294e-05 3.838746e-05 1.204713e-05
[1655,] 5.059638e-05 4.706552e-05 1.444260e-05
[1656,] 5.123588e-05 4.444439e-05 1.421656e-05
[1657,] 4.819493e-05 4.649434e-05 1.688911e-05
[1658,] 4.726867e-05 6.149657e-05 1.478390e-05
[1659,] 5.704019e-05 3.840596e-05 1.215797e-05
[1660,] 5.194283e-05 6.691192e-05 2.103534e-05
[1661,] 6.323990e-05 6.910606e-05 2.748784e-05
[1662,] 6.512882e-05 6.781351e-05 2.767407e-05
[1663,] 3.777553e-05 9.987500e-05 2.053874e-05
[1664,] 3.733379e-05 8.721517e-05 1.807267e-05
[1665,] 3.770367e-05 7.978791e-05 1.742884e-05
[1666,] 4.896501e-05 5.860014e-05 1.507481e-05
[1667,] 6.889421e-05 1.629556e-04 8.842103e-05
[1668,] 4.094399e-05 7.957753e-05 1.359014e-05
[1669,] 5.051536e-05 3.246516e-05 1.014390e-05
[1670,] 3.627534e-05 1.000336e-04 1.627470e-05
[1671,] 5.487288e-05 6.089234e-05 1.656301e-05
[1672,] 1.316927e-04 5.108899e-05 4.081350e-05
[1673,] 2.024218e-04 5.441201e-05 6.795391e-05
[1674,] 5.330500e-05 5.355084e-05 1.859905e-05
[1675,] 9.727471e-05 9.062297e-05 8.121712e-05
[1676,] 5.707572e-05 6.464726e-05 2.253680e-05
[1677,] 1.926011e-04 5.725632e-05 7.373499e-05
[1678,] 9.888760e-05 8.694473e-05 7.850376e-05
[1679,] 8.138294e-05 5.712749e-05 3.932334e-05
[1680,] 4.935511e-05 5.901225e-05 1.508920e-05
[1681,] 1.079362e-04 1.092675e-04 1.161137e-04
[1682,] 7.809487e-05 3.570678e-05 2.002035e-05
[1683,] 4.983247e-05 5.918696e-05 1.507301e-05
[1684,] 5.054584e-05 5.904747e-05 1.545412e-05
[1685,] 1.000256e-04 1.025652e-04 9.793379e-05
[1686,] 9.558396e-05 1.036650e-04 9.384028e-05
[1687,] 5.311453e-05 4.471517e-05 1.487469e-05
[1688,] 9.565199e-05 8.888518e-05 7.760600e-05
[1689,] 5.184770e-04 1.428158e-04 6.591843e-04
[1690,] 5.811234e-05 3.864436e-05 1.480138e-05
[1691,] 4.913441e-05 1.109495e-04 1.741436e-05
[1692,] 4.835281e-05 6.152885e-05 1.476000e-05
[1693,] 1.678856e-04 5.276333e-05 5.310226e-05
[1694,] 2.100045e-04 5.685588e-05 7.831349e-05
[1695,] 5.182066e-05 2.851847e-05 9.047673e-06
[1696,] 1.059114e-04 3.649895e-05 2.243970e-05
[1697,] 5.657124e-05 3.606247e-05 1.037669e-05
[1698,] 1.227557e-04 4.776924e-05 3.748238e-05
[1699,] 1.498951e-04 6.277128e-05 7.108886e-05
[1700,] 1.505702e-04 6.263219e-05 7.106367e-05
[1701,] 9.270680e-05 5.036787e-05 3.093099e-05
[1702,] 1.169082e-04 3.403733e-05 1.774444e-05
[1703,] 5.581568e-05 4.052544e-05 1.074175e-05
[1704,] 5.165634e-05 2.895125e-05 8.884175e-06
[1705,] 1.213992e-04 7.453730e-05 8.985917e-05
[1706,] 5.223584e-05 3.607843e-05 1.207398e-05
[1707,] 1.551562e-04 6.644853e-05 8.176597e-05
[1708,] 1.575380e-04 6.576405e-05 8.144797e-05
[1709,] 4.991064e-05 8.273022e-05 1.522481e-05
[1710,] 1.647082e-04 6.490777e-05 8.303494e-05
[1711,] 8.382468e-05 6.420248e-05 4.315907e-05
[1712,] 8.690619e-05 6.875542e-05 4.987034e-05
[1713,] 9.708174e-05 9.180734e-05 8.264710e-05
[1714,] 4.939211e-05 6.378703e-05 1.432713e-05
[1715,] 5.189557e-05 3.516530e-05 1.166625e-05
[1716,] 5.706689e-05 2.820266e-05 8.834285e-06
[1717,] 1.530997e-04 6.669755e-05 8.127411e-05
[1718,] 5.837957e-05 2.634996e-05 9.516127e-06
[1719,] 5.717607e-05 3.969644e-05 1.363478e-05
[1720,] 4.996058e-05 4.452298e-05 1.293109e-05
[1721,] 7.484437e-05 7.065949e-05 4.298293e-05
[1722,] 6.866908e-05 7.160724e-05 3.931672e-05
[1723,] 4.948750e-05 5.916562e-05 1.499580e-05
[1724,] 1.394589e-04 5.191296e-05 4.249865e-05
[1725,] 7.201399e-05 1.293958e-04 9.541714e-05
[1726,] 7.218266e-05 1.064069e-04 7.752130e-05
[1727,] 5.223463e-05 4.360727e-05 2.102163e-05
[1728,] 4.064946e-05 5.457399e-05 1.220831e-05
[1729,] 9.034355e-05 3.075671e-05 1.330503e-05
[1730,] 7.663487e-05 5.366489e-05 4.546994e-05
[1731,] 3.748604e-05 4.141322e-05 7.397960e-06
[1732,] 4.064696e-05 5.509850e-05 1.197308e-05
[1733,] 6.477549e-05 2.910996e-05 1.399620e-05
[1734,] 4.181453e-05 5.482352e-05 1.263564e-05
[1735,] 6.602901e-05 3.268547e-05 2.084064e-05
[1736,] 7.732108e-05 3.103617e-05 1.252764e-05
[1737,] 7.743842e-05 3.109213e-05 1.277258e-05
[1738,] 7.763905e-05 3.103617e-05 1.255419e-05
[1739,] 3.480321e-05 8.063673e-05 1.941579e-05
[1740,] 5.226148e-05 7.468573e-05 1.673887e-05
[1741,] 4.262400e-05 2.146001e-04 4.516052e-05
[1742,] 1.200775e-04 5.373086e-05 4.366251e-05
[1743,] 2.853223e-05 1.519028e-04 1.834031e-05
[1744,] 6.693359e-05 8.828044e-05 6.225893e-06
[1745,] 4.444038e-05 5.658966e-05 1.637094e-05
[1746,] 7.323526e-05 3.081597e-05 1.237915e-05
[1747,] 8.913074e-05 2.587954e-05 1.672477e-05
[1748,] 4.019005e-05 5.504352e-05 1.190860e-05
[1749,] 4.529462e-05 4.582911e-05 2.006490e-05
[1750,] 3.603493e-05 5.651210e-05 1.847959e-05
[1751,] 3.623120e-05 6.292257e-05 2.041031e-05
[1752,] 9.468974e-05 2.635821e-05 1.834766e-05
[1753,] 3.616931e-05 6.320346e-05 2.043742e-05
[1754,] 3.830354e-05 6.202310e-05 2.180936e-05
[1755,] 1.039527e-04 3.096879e-05 1.426676e-05
[1756,] 8.712646e-05 4.025844e-05 8.363002e-06
[1757,] 3.381699e-05 1.135799e-04 2.312846e-05
[1758,] 3.367983e-05 1.440958e-04 2.518545e-05
[1759,] 4.665099e-05 5.932225e-05 1.355239e-05
[1760,] 8.479224e-05 4.891232e-05 3.385925e-05
[1761,] 7.144143e-05 4.288755e-05 2.382342e-05
[1762,] 2.973072e-05 9.913885e-05 1.792977e-05
[1763,] 1.036723e-04 8.594863e-05 8.698856e-05
[1764,] 3.937738e-05 3.989779e-05 9.361676e-06
[1765,] 3.930638e-05 5.354077e-05 1.016697e-05
[1766,] 3.661354e-05 2.911058e-05 8.015297e-06
[1767,] 4.349356e-05 1.192294e-04 4.185859e-05
[1768,] 4.373890e-05 1.355617e-04 4.689691e-05
[1769,] 7.083903e-05 4.695258e-05 2.007693e-05
[1770,] 1.058947e-04 4.134604e-05 2.968655e-05
[1771,] 7.516623e-05 6.331645e-05 3.719298e-05
[1772,] 6.787455e-05 6.026907e-05 2.276439e-05
[1773,] 4.232884e-05 4.190154e-05 1.146779e-05
[1774,] 4.677146e-05 5.025370e-05 1.386775e-05
[1775,] 3.730692e-05 1.041138e-04 2.113430e-05
[1776,] 8.781289e-05 4.756749e-05 2.642752e-05
[1777,] 4.730390e-05 2.492073e-05 7.138291e-06
[1778,] 3.713610e-05 1.201121e-04 2.205291e-05
[1779,] 3.752937e-05 7.526895e-05 1.650793e-05
[1780,] 3.733227e-05 6.458188e-05 1.436540e-05
[1781,] 3.709532e-05 1.314051e-04 2.267947e-05
[1782,] 1.109427e-04 4.757298e-05 3.327082e-05
[1783,] 5.265463e-05 2.478267e-05 7.963344e-06
[1784,] 3.275153e-05 3.122147e-05 9.033768e-06
[1785,] 3.735664e-05 2.666224e-05 8.183812e-06
[1786,] 4.211789e-05 3.994232e-05 1.085272e-05
[1787,] 4.221102e-05 4.120122e-05 1.117461e-05
[1788,] 8.534928e-05 4.752702e-05 2.612778e-05
[1789,] 3.819716e-05 8.286196e-05 1.915873e-05
[1790,] 4.214803e-05 5.450735e-05 1.270426e-05
[1791,] 9.279044e-05 4.789990e-05 2.879878e-05
[1792,] 4.834635e-05 4.823247e-05 1.496958e-05
[1793,] 5.790682e-05 3.431227e-05 1.875450e-05
[1794,] 4.063111e-05 5.332593e-05 1.266761e-05
[1795,] 3.204715e-05 5.001445e-05 1.267006e-05
[1796,] 4.126019e-05 5.428721e-05 1.240023e-05
[1797,] 3.282955e-05 4.116507e-05 8.857875e-06
[1798,] 4.029533e-05 5.425743e-05 1.228375e-05
[1799,] 3.035862e-05 3.088709e-05 9.441912e-06
[1800,] 3.487555e-05 3.145448e-05 8.059042e-06
[1801,] 7.993005e-05 1.811275e-04 1.590071e-04
[1802,] 1.017899e-04 1.130154e-04 1.344851e-04
[1803,] 1.004445e-04 6.556052e-05 6.590351e-05
[1804,] 5.253181e-05 4.265446e-05 1.401627e-05
[1805,] 6.141515e-05 3.811380e-05 1.830429e-05
[1806,] 1.176415e-04 1.354987e-04 1.820802e-04
[1807,] 4.476417e-05 1.108627e-04 3.306652e-05
[1808,] 3.564355e-05 5.992873e-05 1.185428e-05
[1809,] 4.756705e-05 4.864463e-05 1.372524e-05
[1810,] 5.784479e-05 6.683383e-05 2.426878e-05
[1811,] 2.508741e-05 7.287065e-05 1.287564e-05
[1812,] 3.636202e-05 5.394774e-05 1.125142e-05
[1813,] 5.081694e-05 1.059955e-04 3.861181e-05
[1814,] 2.451863e-05 8.711919e-05 1.189446e-05
[1815,] 2.494385e-05 6.157045e-05 1.119606e-05
[1816,] 2.554994e-05 9.317103e-05 1.499337e-05
[1817,] 2.679796e-05 5.331895e-05 1.215988e-05
[1818,] 3.612613e-05 5.451659e-05 1.094359e-05
[1819,] 2.565102e-05 4.462260e-05 9.828570e-06
[1820,] 2.563544e-05 4.150140e-05 9.348143e-06
[1821,] 2.569353e-05 6.677141e-05 1.240417e-05
[1822,] 2.584729e-05 5.174704e-05 1.105283e-05
[1823,] 3.653911e-05 5.412924e-05 1.142053e-05
[1824,] 2.623770e-05 2.501731e-05 6.094766e-06
[1825,] 2.568780e-05 4.497315e-05 9.560552e-06
[1826,] 3.488861e-05 3.276358e-05 1.078927e-05
[1827,] 8.209977e-05 4.409607e-05 2.773244e-05
[1828,] 3.599639e-05 2.847308e-05 8.149478e-06
[1829,] 3.602454e-05 2.847469e-05 8.169090e-06
[1830,] 5.452762e-05 2.878183e-05 7.150706e-06
[1831,] 4.411415e-05 4.703100e-05 1.282094e-05
[1832,] 4.060441e-05 4.514993e-05 9.888210e-06
[1833,] 3.847331e-05 1.051920e-04 1.417264e-05
[1834,] 3.770335e-05 3.866986e-05 9.682863e-06
[1835,] 3.817338e-05 2.656559e-05 9.119706e-06
[1836,] 4.353661e-05 5.313149e-05 2.048117e-05
[1837,] 3.852872e-05 4.505190e-05 1.135005e-05
[1838,] 9.853840e-05 4.411154e-05 2.695174e-05
[1839,] 5.079318e-05 2.128913e-04 1.080942e-04
[1840,] 5.368501e-05 6.008402e-05 1.441114e-05
[1841,] 3.364554e-05 2.976856e-05 7.701725e-06
[1842,] 3.386876e-05 2.978719e-05 7.708919e-06
[1843,] 4.419750e-05 7.535726e-05 1.943264e-05
[1844,] 3.484539e-05 3.736034e-05 8.142799e-06
[1845,] 2.793073e-05 2.512165e-05 6.547711e-06
[1846,] 4.576901e-05 7.354830e-05 2.018023e-05
[1847,] 2.772103e-05 4.118002e-05 8.342983e-06
[1848,] 2.800752e-05 4.080311e-05 7.950000e-06
[1849,] 3.356102e-05 2.660221e-05 7.630592e-06
[1850,] 2.779849e-05 3.746087e-05 7.772986e-06
[1851,] 2.458414e-05 8.430947e-05 1.245367e-05
[1852,] 3.485302e-05 3.331964e-05 7.683880e-06
[1853,] 2.764968e-05 3.188377e-05 7.278313e-06
[1854,] 3.423108e-05 3.256497e-05 7.685326e-06
[1855,] 3.477035e-05 2.817382e-05 7.374358e-06
[1856,] 3.591044e-05 2.872300e-05 7.370713e-06
[1857,] 4.559709e-05 4.315925e-05 1.371920e-05
[1858,] 6.249974e-05 4.812120e-05 1.690498e-05
[1859,] 2.858925e-05 3.396110e-05 7.382998e-06
[1860,] 2.905349e-05 2.622396e-05 7.063050e-06
[1861,] 4.727330e-05 4.361921e-05 1.380099e-05
[1862,] 4.440177e-05 1.088115e-04 2.467353e-05
[1863,] 2.687870e-05 3.846466e-05 7.212178e-06
[1864,] 5.683667e-05 6.154381e-05 2.103491e-05
[1865,] 5.192970e-05 3.646622e-05 9.507238e-06
[1866,] 2.808062e-05 2.879743e-05 6.297802e-06
[1867,] 5.914277e-05 6.855637e-05 2.630153e-05
[1868,] 2.885269e-05 4.115511e-05 6.855073e-06
[1869,] 3.747412e-05 3.953475e-05 7.744936e-06
[1870,] 2.791720e-05 3.004084e-05 7.217175e-06
[1871,] 2.443211e-05 1.275025e-04 1.254617e-05
[1872,] 2.882640e-05 2.663700e-05 7.176218e-06
[1873,] 4.465604e-05 2.911016e-05 8.586223e-06
[1874,] 4.507196e-05 2.799502e-05 8.320059e-06
[1875,] 3.835203e-05 2.765497e-05 6.718577e-06
[1876,] 3.337629e-05 2.711574e-05 7.465512e-06
[1877,] 3.597049e-05 4.964908e-05 8.534430e-06
[1878,] 5.957841e-05 4.540486e-05 1.334848e-05
[1879,] 2.685959e-05 9.214267e-05 1.115814e-05
[1880,] 3.359013e-05 3.489981e-05 9.791613e-06
[1881,] 3.441710e-05 3.906818e-05 1.047988e-05
[1882,] 2.709607e-05 5.566915e-05 8.341068e-06
[1883,] 3.529759e-05 7.826181e-05 1.024153e-05
[1884,] 3.426280e-05 3.943539e-05 1.048519e-05
[1885,] 2.673150e-05 6.648289e-05 9.494339e-06
[1886,] 3.308593e-05 4.898688e-05 1.237613e-05
[1887,] 6.805528e-05 6.176265e-05 2.571758e-05
[1888,] 6.530261e-05 6.177160e-05 2.477920e-05
[1889,] 3.646189e-05 6.099691e-05 9.063880e-06
[1890,] 3.335114e-05 4.827290e-05 1.252658e-05
[1891,] 4.805070e-05 3.634892e-05 8.433801e-06
[1892,] 6.138320e-05 6.238061e-05 2.357074e-05
[1893,] 3.400421e-05 3.116406e-05 8.737114e-06
[1894,] 3.477830e-05 2.903491e-05 8.173481e-06
[1895,] 3.474331e-05 4.181301e-05 1.124740e-05
[1896,] 6.032023e-05 6.170857e-05 2.263548e-05
[1897,] 3.630560e-05 4.609199e-05 8.241181e-06
[1898,] 2.508701e-05 6.679260e-05 1.205419e-05
[1899,] 3.417990e-05 3.243171e-05 8.086499e-06
[1900,] 4.331451e-05 5.099931e-05 1.369400e-05
[1901,] 4.822209e-05 5.346573e-05 1.414046e-05
[1902,] 4.336222e-05 5.327864e-05 1.420750e-05
[1903,] 4.335736e-05 5.030731e-05 1.359255e-05
[1904,] 5.744749e-05 6.935665e-05 2.691944e-05
[1905,] 5.706332e-05 3.686938e-05 1.094243e-05
[1906,] 4.856977e-05 6.294786e-05 1.718894e-05
[1907,] 4.344380e-05 3.942359e-05 1.120431e-05
[1908,] 4.737111e-05 5.978526e-05 1.287729e-05
[1909,] 4.574751e-05 5.990019e-05 1.291296e-05
[1910,] 4.759885e-05 4.239120e-05 1.007254e-05
[1911,] 5.001767e-05 3.762571e-05 1.020547e-05
[1912,] 4.780580e-05 6.015654e-05 1.586337e-05
[1913,] 2.759270e-05 4.229817e-05 7.207866e-06
[1914,] 5.963338e-05 6.208583e-05 2.255455e-05
[1915,] 2.808356e-05 4.908665e-05 7.575941e-06
[1916,] 3.856423e-05 4.625608e-05 7.044115e-06
[1917,] 3.448590e-05 3.770616e-05 8.026691e-06
[1918,] 2.699220e-05 3.581392e-05 6.937167e-06
[1919,] 3.698134e-05 5.315839e-05 1.399021e-05
[1920,] 4.045617e-05 4.524134e-05 1.347882e-05
[1921,] 4.227742e-05 8.404423e-05 1.642558e-05
[1922,] 2.588817e-05 8.680438e-05 1.493387e-05
[1923,] 4.972215e-05 3.390633e-05 1.070339e-05
[1924,] 4.779213e-05 3.388195e-05 1.042766e-05
[1925,] 2.494583e-05 2.499221e-05 6.174941e-06
[1926,] 4.345456e-05 2.876656e-05 9.067160e-06
[1927,] 4.530375e-05 5.196927e-05 1.555529e-05
[1928,] 2.534720e-05 3.679982e-05 6.844072e-06
[1929,] 4.261933e-05 2.520635e-05 7.714442e-06
[1930,] 2.422011e-05 4.260190e-05 8.243808e-06
[1931,] 4.769081e-05 6.289711e-05 2.138136e-05
[1932,] 3.132004e-05 2.652487e-05 6.849245e-06
[1933,] 2.782381e-05 4.842715e-05 6.729843e-06
[1934,] 9.267699e-05 6.215673e-05 2.038803e-05
[1935,] 3.256336e-05 2.674925e-05 7.242967e-06
[1936,] 2.453990e-05 2.944694e-05 6.848418e-06
[1937,] 3.581074e-05 2.468488e-05 7.302416e-06
[1938,] 2.550603e-05 3.364093e-05 6.626361e-06
[1939,] 5.048430e-05 4.034066e-05 1.138481e-05
[1940,] 3.406702e-05 2.677245e-05 7.230595e-06
[1941,] 2.569231e-05 3.046501e-05 6.930133e-06
[1942,] 2.417221e-05 3.239082e-05 6.871303e-06
[1943,] 3.920964e-05 5.691497e-05 1.107133e-05
[1944,] 2.429424e-05 3.221062e-05 6.931924e-06
[1945,] 2.422969e-05 3.454936e-05 6.929115e-06
[1946,] 2.558808e-05 3.073218e-05 6.844329e-06
[1947,] 2.430015e-05 2.695732e-05 6.297191e-06
[1948,] 2.449590e-05 3.605837e-05 7.801353e-06
[1949,] 2.490318e-05 5.114051e-05 1.045099e-05
[1950,] 2.446761e-05 4.307160e-05 8.827588e-06
[1951,] 2.411101e-05 3.427910e-05 6.998246e-06
[1952,] 3.452926e-05 4.564935e-05 9.602744e-06
[1953,] 2.424923e-05 3.634028e-05 6.992509e-06
[1954,] 2.526706e-05 3.204394e-05 6.781417e-06
[1955,] 3.366412e-05 8.353905e-05 1.578719e-05
[1956,] 3.376780e-05 5.263091e-05 1.158438e-05
[1957,] 3.359451e-05 1.081629e-04 1.974285e-05
[1958,] 2.505536e-05 2.538912e-05 6.265427e-06
[1959,] 2.422822e-05 3.798557e-05 7.200237e-06
[1960,] 3.365913e-05 8.251376e-05 1.563803e-05
[1961,] 3.380334e-05 8.495835e-05 1.980025e-05
[1962,] 3.367473e-05 9.639526e-05 1.732844e-05
[1963,] 3.378789e-05 5.795335e-05 1.247506e-05
[1964,] 2.595867e-05 2.812805e-05 6.145108e-06
[1965,] 2.576804e-05 2.793201e-05 6.152019e-06
[1966,] 6.093300e-05 1.025179e-04 3.634885e-05
[1967,] 2.931412e-05 5.177217e-05 1.129554e-05
[1968,] 2.489735e-05 1.411346e-04 1.939600e-05
[1969,] 2.566746e-05 3.887389e-05 8.563401e-06
[1970,] 2.534844e-05 3.996040e-05 8.566717e-06
[1971,] 3.740744e-05 2.680098e-05 6.918260e-06
[1972,] 2.747155e-05 3.014158e-05 7.305984e-06
[1973,] 3.027367e-05 3.011584e-05 8.491983e-06
[1974,] 2.604529e-05 3.621922e-05 7.420771e-06
[1975,] 2.985539e-05 4.692997e-05 1.077528e-05
[1976,] 3.645627e-05 3.015905e-05 9.254782e-06
[1977,] 2.682301e-05 3.470556e-05 7.245095e-06
[1978,] 2.545861e-05 3.824577e-05 8.511286e-06
[1979,] 2.411091e-05 2.482542e-05 5.955836e-06
[1980,] 2.414690e-05 2.522010e-05 5.964248e-06
[1981,] 2.438985e-05 2.529514e-05 5.923694e-06
[1982,] 2.428485e-05 2.641514e-05 6.049324e-06
[1983,] 2.433478e-05 2.566229e-05 5.957761e-06
[1984,] 3.817963e-05 4.374431e-05 8.637631e-06
[1985,] 6.227755e-05 2.517737e-05 8.689820e-06
[1986,] 2.419039e-05 3.255987e-05 6.758947e-06
[1987,] 2.405516e-05 2.406484e-05 5.850385e-06
[1988,] 2.471630e-05 3.196635e-05 7.345144e-06
[1989,] 2.509726e-05 2.992009e-05 7.131753e-06
[1990,] 6.286781e-05 4.000842e-05 1.466849e-05
[1991,] 2.460616e-05 3.603670e-05 7.015072e-06
[1992,] 6.757390e-05 5.612118e-05 2.408935e-05
[1993,] 6.229644e-05 4.937087e-05 1.864540e-05
[1994,] 5.646461e-05 4.209563e-05 1.300155e-05
[1995,] 5.742333e-05 4.790337e-05 1.498924e-05
[1996,] 2.451649e-05 3.988050e-05 7.081893e-06
[1997,] 2.423961e-05 6.578004e-05 1.034652e-05
[1998,] 5.967606e-05 4.248306e-05 1.584727e-05
[1999,] 2.513892e-05 7.040533e-05 9.250897e-06
[2000,] 2.427617e-05 1.383161e-04 1.520607e-05
[2001,] 2.484593e-05 3.142982e-05 6.763259e-06
[2002,] 7.850851e-05 5.385673e-05 2.668056e-05
[2003,] 7.940896e-05 3.744787e-05 1.539611e-05
[2004,] 5.635143e-05 4.083397e-05 1.280468e-05
[2005,] 5.636554e-05 3.939663e-05 1.242983e-05
[2006,] 5.658927e-05 3.237868e-05 9.789518e-06
[2007,] 6.118965e-05 2.778787e-05 8.375369e-06
[2008,] 5.853892e-05 2.974026e-05 8.748510e-06
[2009,] 6.277211e-05 2.928545e-05 8.542620e-06
[2010,] 2.621205e-05 8.881723e-05 8.784217e-06
[2011,] 6.129162e-05 4.180132e-05 1.494078e-05
[2012,] 5.961463e-05 4.586668e-05 1.614058e-05
[2013,] 6.096026e-05 4.400092e-05 1.565853e-05
[2014,] 6.096051e-05 4.385314e-05 1.559938e-05
[2015,] 6.134495e-05 4.366835e-05 1.568296e-05
[2016,] 6.112859e-05 4.462434e-05 1.598042e-05
[2017,] 6.095462e-05 4.462434e-05 1.590583e-05
[2018,] 2.491482e-05 6.156298e-05 8.182570e-06
[2019,] 2.535833e-05 5.855585e-05 7.604318e-06
[2020,] 6.083258e-05 4.790423e-05 1.669445e-05
[2021,] 3.350358e-05 5.963330e-05 1.240946e-05
[2022,] 3.302408e-05 1.064970e-04 1.384307e-05
[2023,] 2.686598e-05 2.771820e-04 9.677014e-06
[2024,] 2.471453e-05 4.128216e-05 7.030408e-06
[2025,] 2.477129e-05 5.373953e-05 7.825596e-06
[2026,] 2.487698e-05 5.638086e-05 7.921948e-06
[2027,] 2.497787e-05 2.182060e-04 1.421670e-05
[2028,] 3.451509e-05 7.580684e-05 1.649420e-05
[2029,] 2.515179e-05 3.582989e-05 6.614122e-06
[2030,] 3.340607e-05 8.052322e-05 1.564441e-05
[2031,] 2.433132e-05 7.328635e-05 1.015130e-05
[2032,] 2.441826e-05 6.158457e-05 9.146145e-06
[2033,] 2.453018e-05 6.903716e-05 1.000793e-05
[2034,] 2.505534e-05 1.387792e-04 1.457166e-05
[2035,] 2.479062e-05 1.621038e-04 1.175003e-05
[2036,] 2.538281e-05 3.412895e-05 6.471146e-06
[2037,] 4.528062e-05 7.208320e-05 1.924000e-05
[2038,] 6.005011e-05 4.070784e-05 1.437531e-05
[2039,] 6.322626e-05 3.396861e-05 1.208350e-05
[2040,] 6.401618e-05 3.315605e-05 1.172980e-05
[2041,] 6.403782e-05 3.328853e-05 1.180558e-05
[2042,] 6.075975e-05 3.707202e-05 1.314933e-05
[2043,] 2.688894e-05 1.600288e-04 1.792436e-05
[2044,] 6.327308e-05 3.236636e-05 1.119929e-05
[2045,] 6.337696e-05 3.298359e-05 1.155968e-05
[2046,] 6.386042e-05 3.295713e-05 1.160196e-05
[2047,] 6.351509e-05 3.443642e-05 1.236073e-05
[2048,] 2.533736e-05 8.887778e-05 1.300948e-05
[2049,] 2.435156e-05 3.182857e-05 6.896355e-06
[2050,] 6.375887e-05 3.264582e-05 1.141008e-05
[2051,] 6.515267e-05 3.268819e-05 1.158756e-05
[2052,] 2.481157e-05 8.542016e-05 1.215008e-05
[2053,] 6.162779e-05 3.294525e-05 1.132010e-05
[2054,] 2.506036e-05 9.470192e-05 1.333503e-05
[2055,] 6.251529e-05 3.251550e-05 1.120478e-05
[2056,] 2.437125e-05 4.208022e-05 7.566695e-06
[2057,] 2.434426e-05 9.286923e-05 1.079719e-05
[2058,] 2.436461e-05 8.640608e-05 1.008109e-05
[2059,] 6.539427e-05 4.547063e-05 1.794256e-05
[2060,] 2.681055e-05 1.578442e-04 1.787086e-05
[2061,] 2.665403e-05 1.650043e-04 1.702651e-05
[2062,] 2.445551e-05 2.551338e-05 5.971039e-06
[2063,] 2.498895e-05 4.501019e-05 8.944406e-06
[2064,] 2.712646e-05 1.070286e-04 1.570039e-05
[2065,] 2.489768e-05 3.376017e-05 7.949107e-06
[2066,] 2.427925e-05 2.922385e-04 1.318806e-05
[2067,] 2.429922e-05 3.105784e-04 1.330935e-05
[2068,] 2.413143e-05 6.696277e-05 8.672858e-06
[2069,] 6.475492e-05 7.150493e-05 1.305688e-05
[2070,] 5.559173e-05 2.797757e-05 9.019204e-06
[2071,] 5.712757e-05 2.763865e-05 8.884358e-06
[2072,] 5.860956e-05 3.008502e-05 9.050010e-06
[2073,] 6.064685e-05 2.758643e-05 8.874245e-06
[2074,] 4.720690e-05 7.867982e-05 2.410629e-05
[2075,] 6.620762e-05 2.732770e-05 8.734789e-06
[2076,] 5.953038e-05 2.720129e-05 8.940073e-06
[2077,] 5.761570e-05 3.043474e-05 1.022762e-05
[2078,] 4.106179e-05 3.781455e-04 8.979793e-06
[2079,] 9.811068e-05 4.382374e-05 7.408056e-06
[2080,] 1.298843e-04 5.180815e-05 7.606879e-06
[2081,] 6.870996e-05 3.543892e-05 1.951630e-05
[2082,] 3.947263e-05 5.649143e-05 1.682332e-05
[2083,] 6.230463e-05 3.085366e-05 7.226177e-06
[2084,] 3.360078e-05 1.278754e-04 7.540024e-06
[2085,] 5.361563e-05 5.991626e-05 1.771032e-05
[2086,] 3.907624e-05 4.420656e-05 5.942218e-06
[2087,] 4.541030e-05 1.676497e-04 4.385137e-05
[2088,] 5.916500e-05 4.247547e-05 1.387256e-05
[2089,] 6.433832e-05 2.869892e-05 1.083804e-05
[2090,] 6.954230e-05 2.581498e-05 7.923972e-06
[2091,] 5.897490e-05 2.675311e-05 1.261872e-05
[2092,] 5.942653e-05 5.359994e-05 1.630393e-05
[2093,] 5.945764e-05 5.415690e-05 1.637695e-05
[2094,] 6.015214e-05 6.145573e-05 6.827980e-06
[2095,] 7.242603e-05 2.463197e-05 9.516277e-06
[2096,] 5.212478e-05 2.935922e-05 7.273579e-06
[2097,] 5.719688e-05 2.444524e-05 9.151126e-06
[2098,] 7.730558e-05 2.816032e-05 7.986134e-06
[2099,] 7.067591e-05 2.486759e-05 9.073873e-06
[2100,] 2.582000e-05 1.239833e-04 9.046573e-06
[2101,] 5.933568e-05 5.322298e-05 1.628589e-05
[2102,] 2.925189e-05 7.056137e-05 7.164514e-06
[2103,] 3.127765e-05 3.134497e-05 6.109943e-06
[2104,] 3.147273e-05 3.041973e-05 6.135477e-06
[2105,] 3.058634e-05 3.084744e-05 6.106699e-06
[2106,] 3.135298e-05 3.065864e-05 6.125486e-06
[2107,] 3.162813e-05 3.106310e-05 6.122103e-06
[2108,] 3.166810e-05 3.033345e-05 6.148833e-06
[2109,] 6.570946e-05 5.640252e-05 1.904925e-05
[2110,] 3.798345e-05 7.185063e-05 7.249609e-06
[2111,] 3.083237e-05 3.126922e-05 6.104369e-06
[2112,] 2.872830e-05 2.949724e-05 6.333854e-06
[2113,] 3.136298e-05 3.085996e-05 6.121434e-06
[2114,] 3.260177e-05 3.359925e-05 6.136738e-06
[2115,] 4.400989e-05 5.144445e-05 7.081319e-06
[2116,] 3.831280e-05 5.670630e-05 1.261440e-05
[2117,] 3.256946e-05 3.465473e-05 9.133366e-06
[2118,] 6.953821e-05 4.287513e-05 1.444838e-05
[2119,] 3.292571e-05 3.026238e-05 6.234539e-06
[2120,] 3.277797e-05 5.247109e-05 6.746583e-06
[2121,] 2.813974e-05 5.021367e-05 6.674076e-06
[2122,] 3.302768e-05 3.801915e-05 8.991657e-06
[2123,] 3.802156e-05 2.693592e-05 6.872504e-06
[2124,] 3.475630e-05 2.405388e-05 7.140403e-06
[2125,] 4.187298e-05 8.043628e-05 7.276331e-06
[2126,] 4.054034e-05 2.960505e-05 6.895588e-06
[2127,] 3.582863e-05 3.287723e-05 6.333616e-06
[2128,] 4.228370e-05 4.147660e-05 8.164898e-06
[2129,] 3.345983e-05 3.804876e-05 9.005362e-06
[2130,] 3.247916e-05 3.843276e-05 7.495433e-06
[2131,] 3.375509e-05 3.697356e-05 8.869886e-06
[2132,] 3.143145e-05 3.180180e-05 7.138839e-06
[2133,] 3.127537e-05 4.504686e-05 6.760477e-06
[2134,] 3.256214e-05 3.821431e-05 7.527134e-06
[2135,] 3.321077e-05 7.097952e-05 7.085406e-06
[2136,] 3.236162e-05 3.309546e-05 7.036797e-06
[2137,] 3.210759e-05 3.286947e-05 7.041767e-06
[2138,] 4.030841e-05 4.486832e-05 6.938460e-06
[2139,] 3.361048e-05 3.106585e-05 7.616484e-06
[2140,] 3.262105e-05 3.547164e-05 8.783264e-06
[2141,] 3.398843e-05 3.781820e-05 8.748594e-06
[2142,] 3.380784e-05 3.749653e-05 8.808134e-06
[2143,] 3.916025e-05 7.737888e-05 7.277384e-06
[2144,] 4.200947e-05 7.181184e-05 7.341256e-06
[2145,] 3.688118e-05 2.550720e-05 8.966487e-06
[2146,] 3.161002e-05 3.671006e-05 8.538554e-06
[2147,] 6.222383e-05 5.864081e-05 1.592723e-05
[2148,] 3.285102e-05 6.443292e-05 7.100624e-06
[2149,] 3.317521e-05 3.537240e-05 6.222248e-06
[2150,] 3.373827e-05 2.406814e-05 7.099435e-06
[2151,] 3.527958e-05 3.597493e-05 6.092292e-06
[2152,] 3.762792e-05 3.715585e-05 6.097327e-06
[2153,] 3.516998e-05 9.706531e-05 1.052480e-05
[2154,] 3.340907e-05 3.743368e-05 8.742143e-06
[2155,] 3.867284e-05 3.802297e-05 7.434954e-06
[2156,] 5.946758e-05 4.966267e-05 1.684881e-05
[2157,] 3.357554e-05 6.111675e-05 7.123181e-06
[2158,] 3.259083e-05 3.790539e-05 6.985579e-06
[2159,] 5.405853e-05 6.024763e-05 1.711193e-05
[2160,] 3.329283e-05 3.047030e-05 8.445250e-06
[2161,] 3.936578e-05 2.487144e-05 7.536675e-06
[2162,] 3.839478e-05 2.485939e-05 7.463825e-06
[2163,] 3.365489e-05 3.598942e-05 8.046938e-06
[2164,] 3.436420e-05 2.406434e-05 7.141270e-06
[2165,] 3.121319e-05 3.873280e-05 6.876345e-06
[2166,] 3.176567e-05 4.004093e-05 6.996763e-06
[2167,] 3.367036e-05 3.733914e-05 8.775236e-06
[2168,] 3.335528e-05 6.149255e-05 7.121064e-06
[2169,] 3.161738e-05 3.871766e-05 6.898146e-06
[2170,] 3.197047e-05 3.886768e-05 6.911567e-06
[2171,] 3.192059e-05 3.873280e-05 6.913744e-06
[2172,] 3.019805e-05 3.629762e-05 7.018889e-06
[2173,] 6.202220e-05 5.980013e-05 1.624547e-05
[2174,] 3.280844e-05 6.391119e-05 7.119322e-06
[2175,] 3.748672e-05 2.412794e-05 7.707081e-06
[2176,] 4.064004e-05 3.329607e-05 6.523828e-06
[2177,] 3.777771e-05 2.512382e-05 8.227346e-06
[2178,] 3.715732e-05 2.601105e-05 9.284926e-06
[2179,] 3.398465e-05 3.751036e-05 8.776171e-06
[2180,] 3.821571e-05 6.919382e-05 7.203027e-06
[2181,] 3.124435e-05 3.893687e-05 6.872028e-06
[2182,] 3.552791e-05 3.000459e-05 6.480860e-06
[2183,] 3.467811e-05 3.964667e-05 8.646046e-06
[2184,] 3.513545e-05 3.309932e-05 6.318168e-06
[2185,] 3.352470e-05 6.549164e-05 7.105139e-06
[2186,] 3.794307e-05 3.318061e-05 9.746737e-06
[2187,] 3.383218e-05 3.219859e-05 7.733565e-06
[2188,] 3.286933e-05 3.638550e-05 7.844877e-06
[2189,] 3.418146e-05 3.217583e-05 7.785016e-06
[2190,] 3.425726e-05 3.221780e-05 7.774369e-06
[2191,] 4.475479e-05 2.466856e-05 8.408981e-06
[2192,] 3.552872e-05 3.364570e-05 9.676553e-06
[2193,] 3.525629e-05 3.349823e-05 9.615327e-06
[2194,] 3.358885e-05 3.210841e-05 7.738535e-06
[2195,] 3.443774e-05 3.199889e-05 7.896153e-06
[2196,] 3.358891e-05 3.739057e-05 8.754439e-06
[2197,] 3.375601e-05 3.457467e-05 8.779925e-06
[2198,] 3.658976e-05 2.558195e-05 8.889972e-06
[2199,] 3.351127e-05 6.383118e-05 7.112399e-06
[2200,] 4.007522e-05 3.631356e-05 6.147277e-06
[2201,] 3.979830e-05 3.869230e-05 6.102901e-06
[2202,] 3.289659e-05 3.892846e-05 6.959265e-06
[2203,] 3.357137e-05 3.485933e-05 7.855688e-06
[2204,] 3.191932e-05 3.895727e-05 6.905572e-06
[2205,] 3.288427e-05 3.619023e-05 7.892147e-06
[2206,] 3.977475e-05 3.668882e-05 6.133299e-06
[2207,] 3.280534e-05 6.333950e-05 7.103358e-06
[2208,] 3.296177e-05 3.506050e-05 7.730955e-06
[2209,] 3.215832e-05 3.513658e-05 7.318995e-06
[2210,] 3.206304e-05 3.517772e-05 7.304973e-06
[2211,] 3.259936e-05 6.344204e-05 7.095670e-06
[2212,] 3.351406e-05 5.663681e-05 7.165772e-06
[2213,] 3.559019e-05 5.411329e-05 1.103178e-05
[2214,] 3.416043e-05 5.886905e-05 7.162756e-06
[2215,] 3.784387e-05 4.248289e-05 9.005364e-06
[2216,] 3.364003e-05 3.790970e-05 7.200230e-06
[2217,] 3.040011e-05 2.987433e-05 6.964677e-06
[2218,] 3.361200e-05 4.076177e-05 8.683758e-06
[2219,] 3.154984e-05 3.706513e-05 7.309426e-06
[2220,] 3.372500e-05 4.145850e-05 7.585270e-06
[2221,] 3.942476e-05 2.404876e-05 7.493389e-06
[2222,] 3.339277e-05 3.899384e-05 7.065428e-06
[2223,] 3.402814e-05 5.997663e-05 7.142509e-06
[2224,] 3.592995e-05 3.237699e-05 8.409360e-06
[2225,] 5.258923e-05 6.018493e-05 1.653338e-05
[2226,] 6.240093e-05 5.949182e-05 1.601071e-05
[2227,] 6.209819e-05 5.657145e-05 1.556899e-05
[2228,] 3.268299e-05 3.795923e-05 7.125119e-06
[2229,] 3.762010e-05 2.428970e-05 6.951705e-06
[2230,] 3.053268e-05 6.419026e-05 7.139653e-06
[2231,] 3.412132e-05 4.003114e-05 8.582622e-06
[2232,] 3.576615e-05 5.519502e-05 1.146937e-05
[2233,] 3.238702e-05 3.596887e-05 7.274590e-06
[2234,] 3.192397e-05 5.884463e-05 7.105091e-06
[2235,] 3.326204e-05 3.764543e-05 7.195584e-06
[2236,] 3.206059e-05 4.756340e-05 9.108408e-06
[2237,] 3.837035e-05 2.812912e-05 6.954916e-06
[2238,] 3.180306e-05 5.289909e-05 7.185072e-06
[2239,] 3.366788e-05 3.897589e-05 7.133469e-06
[2240,] 3.397199e-05 4.028529e-05 8.607250e-06
[2241,] 3.384077e-05 4.056422e-05 7.062502e-06
[2242,] 3.417251e-05 3.865070e-05 7.184288e-06
[2243,] 3.235332e-05 3.698619e-05 7.437585e-06
[2244,] 3.364542e-05 3.810643e-05 7.186290e-06
[2245,] 3.375431e-05 5.825099e-05 7.155475e-06
[2246,] 4.080025e-05 2.420357e-05 7.814506e-06
[2247,] 3.184035e-05 2.636471e-05 7.333025e-06
[2248,] 3.519616e-05 3.823294e-05 7.303415e-06
[2249,] 3.342555e-05 5.857906e-05 7.142545e-06
[2250,] 3.194499e-05 2.652320e-05 7.406113e-06
[2251,] 3.383438e-05 4.119740e-05 8.679218e-06
[2252,] 3.452311e-05 3.802435e-05 7.261195e-06
[2253,] 3.203808e-05 2.637112e-05 7.387662e-06
[2254,] 3.736620e-05 2.428246e-05 6.937802e-06
[2255,] 4.040475e-05 3.621977e-05 6.151535e-06
[2256,] 3.533349e-05 3.282827e-05 8.142466e-06
[2257,] 3.220703e-05 2.604227e-05 7.325558e-06
[2258,] 3.365808e-05 4.069546e-05 8.666385e-06
[2259,] 3.171983e-05 2.733954e-05 7.532376e-06
[2260,] 3.211479e-05 2.632203e-05 7.391956e-06
[2261,] 3.207905e-05 2.631568e-05 7.382656e-06
[2262,] 3.877243e-05 2.998056e-05 6.653445e-06
[2263,] 3.160422e-05 3.880916e-05 8.885411e-06
[2264,] 4.441933e-05 3.800596e-05 8.097625e-06
[2265,] 4.417421e-05 6.570334e-05 7.548020e-06
[2266,] 3.047195e-05 2.707936e-05 7.040827e-06
[2267,] 4.316851e-05 4.109408e-05 7.674776e-06
[2268,] 3.163962e-05 3.643038e-05 8.502758e-06
[2269,] 3.745000e-05 2.436717e-05 6.887820e-06
[2270,] 4.099176e-05 4.727691e-05 7.095650e-06
[2271,] 3.668067e-05 2.454510e-05 6.735124e-06
[2272,] 3.817781e-05 2.446143e-05 6.895390e-06
[2273,] 3.946552e-05 4.936374e-05 6.997836e-06
[2274,] 3.858779e-05 2.429595e-05 7.024220e-06
[2275,] 3.191597e-05 3.803779e-05 8.705470e-06
[2276,] 4.062861e-05 5.119677e-05 6.978133e-06
[2277,] 3.929324e-05 3.193883e-05 6.524345e-06
[2278,] 4.786457e-05 6.922759e-05 7.649196e-06
[2279,] 3.519641e-05 5.387882e-05 6.873446e-06
[2280,] 4.220275e-05 6.745407e-05 7.402299e-06
[2281,] 4.514161e-05 6.781858e-05 7.514373e-06
[2282,] 2.891954e-05 5.896814e-05 6.808284e-06
[2283,] 8.441576e-05 4.037505e-05 1.177660e-05
[2284,] 3.151434e-05 5.490251e-05 6.419795e-06
[2285,] 3.156409e-05 6.076298e-05 6.549660e-06
[2286,] 5.305823e-05 3.124324e-05 9.646826e-06
[2287,] 5.300468e-05 3.110548e-05 9.684282e-06
[2288,] 3.212274e-05 2.536334e-04 8.880513e-06
[2289,] 3.389930e-05 5.012487e-05 9.249063e-06
[2290,] 5.294265e-05 2.909308e-05 9.188321e-06
[2291,] 3.189799e-05 5.891444e-05 6.490320e-06
[2292,] 5.306283e-05 2.860753e-05 9.223778e-06
[2293,] 3.365172e-05 4.875412e-05 9.195098e-06
[2294,] 3.194040e-05 2.513487e-05 6.667608e-06
[2295,] 2.783432e-05 8.056684e-05 7.434794e-06
[2296,] 3.442569e-05 3.445679e-05 7.812456e-06
[2297,] 3.260636e-05 5.735744e-05 6.392674e-06
[2298,] 3.371258e-05 5.821544e-05 6.345263e-06
[2299,] 3.360793e-05 6.011774e-05 6.387146e-06
[2300,] 3.139228e-05 5.844107e-05 6.511827e-06
[2301,] 2.904104e-05 6.453357e-05 7.149812e-06
[2302,] 3.343214e-05 5.808125e-05 6.364124e-06
[2303,] 1.293120e-04 6.161675e-05 5.686904e-05
[2304,] 3.106872e-05 2.545886e-05 6.798433e-06
[2305,] 3.311523e-05 4.247159e-05 6.094731e-06
[2306,] 8.814379e-05 3.537954e-05 1.156012e-05
[2307,] 3.397201e-05 2.793289e-05 7.750770e-06
[2308,] 2.966392e-05 8.201620e-05 7.320089e-06
[2309,] 3.179561e-05 5.899220e-05 6.576304e-06
[2310,] 2.887305e-05 9.456514e-05 7.468886e-06
[2311,] 2.919113e-05 5.443689e-05 7.096013e-06
[2312,] 7.856723e-05 4.846920e-05 1.184134e-05
[2313,] 2.901786e-05 7.551275e-05 7.266922e-06
[2314,] 4.985819e-05 6.851301e-05 1.408961e-05
[2315,] 3.189869e-05 3.259277e-05 6.115892e-06
[2316,] 6.412242e-05 5.741315e-05 1.425061e-05
[2317,] 2.832397e-05 7.919320e-05 7.393087e-06
[2318,] 4.134819e-05 4.798900e-05 6.921365e-06
[2319,] 7.503290e-05 4.317597e-05 1.103157e-05
[2320,] 5.995673e-05 3.252522e-05 1.021563e-05
[2321,] 3.137300e-05 3.473457e-05 6.153403e-06
[2322,] 5.386847e-05 3.730577e-05 6.641535e-06
[2323,] 8.187399e-05 2.883547e-05 8.988019e-06
[2324,] 8.317687e-05 2.877656e-05 9.135844e-06
[2325,] 3.198492e-05 5.271677e-05 9.783675e-06
[2326,] 3.412843e-05 4.298549e-05 8.803785e-06
[2327,] 4.331773e-05 5.926286e-05 8.083643e-06
[2328,] 3.300956e-05 4.481702e-05 8.855943e-06
[2329,] 3.196715e-05 5.543939e-05 1.011882e-05
[2330,] 3.519571e-05 2.584029e-05 7.193789e-06
[2331,] 4.714134e-05 7.288651e-05 7.685400e-06
[2332,] 3.313028e-05 4.301302e-05 8.837315e-06
[2333,] 3.238130e-05 3.851783e-05 8.009148e-06
[2334,] 3.234746e-05 4.213182e-05 8.537952e-06
[2335,] 4.338708e-05 9.537301e-05 7.453675e-06
[2336,] 9.420007e-05 3.424005e-05 7.941833e-06
[2337,] 3.198860e-05 5.750576e-05 1.034516e-05
[2338,] 9.801801e-05 3.525115e-05 7.907990e-06
[2339,] 3.690030e-05 7.068458e-05 7.172299e-06
[2340,] 8.687053e-05 3.040264e-05 8.546001e-06
[2341,] 1.190611e-04 2.916387e-05 8.810929e-06
[2342,] 3.240832e-05 3.999798e-05 8.844089e-06
[2343,] 3.617029e-05 2.538055e-05 6.730112e-06
[2344,] 3.587788e-05 2.495934e-05 6.863389e-06
[2345,] 3.628417e-05 2.524683e-05 6.763014e-06
[2346,] 3.178794e-05 3.948240e-05 7.437375e-06
[2347,] 3.985639e-05 3.302310e-05 7.806169e-06
[2348,] 8.243522e-05 3.148161e-05 8.352019e-06
[2349,] 3.181872e-05 7.394660e-05 1.286082e-05
[2350,] 3.310411e-05 4.337662e-05 7.235952e-06
[2351,] 3.428855e-05 4.386879e-05 7.293643e-06
[2352,] 3.761874e-05 5.977649e-05 6.437775e-06
[2353,] 3.373341e-05 4.417666e-05 7.243657e-06
[2354,] 3.393475e-05 4.349827e-05 7.284687e-06
[2355,] 3.868569e-05 4.858561e-05 6.320091e-06
[2356,] 3.649401e-05 4.298978e-05 7.495027e-06
[2357,] 7.996197e-05 3.508014e-05 6.670052e-06
[2358,] 3.945691e-05 4.981764e-05 6.320312e-06
[2359,] 3.589409e-05 4.222853e-05 7.499794e-06
[2360,] 3.959030e-05 5.743480e-05 6.417267e-06
[2361,] 4.083688e-05 5.996728e-05 6.415766e-06
[2362,] 8.765251e-05 3.209178e-05 8.390943e-06
[2363,] 7.882565e-05 3.129544e-05 8.254729e-06
[2364,] 7.318148e-05 2.649921e-05 1.360951e-05
[2365,] 7.928738e-05 2.857476e-05 9.003684e-06
[2366,] 8.510489e-05 2.710221e-05 7.753425e-06
[2367,] 5.752914e-05 2.819678e-05 8.885029e-06
[2368,] 4.420337e-05 3.757529e-05 8.583742e-06
[2369,] 4.602469e-05 5.739879e-05 1.493711e-05
[2370,] 3.488389e-05 4.295816e-05 8.496995e-06
[2371,] 4.278006e-05 2.994115e-05 8.216684e-06
[2372,] 4.299003e-05 4.006313e-05 9.034131e-06
[2373,] 4.994682e-05 3.100507e-05 1.016378e-05
[2374,] 4.330740e-05 3.874383e-05 8.831340e-06
[2375,] 1.026953e-04 2.898651e-05 2.236394e-05
[2376,] 5.898176e-05 3.349952e-05 7.496981e-06
[2377,] 4.085394e-05 5.024681e-05 1.192534e-05
[2378,] 4.386365e-05 3.929051e-05 8.819766e-06
[2379,] 6.735722e-05 2.608292e-05 1.206879e-05
[2380,] 6.600058e-05 2.795446e-05 9.366546e-06
[2381,] 3.809629e-05 4.319356e-05 8.903451e-06
[2382,] 6.690813e-05 8.555193e-05 3.838230e-05
[2383,] 3.333595e-05 4.600883e-05 8.112824e-06
[2384,] 6.439922e-05 3.550128e-05 1.320957e-05
[2385,] 7.079889e-05 3.310340e-05 7.656482e-06
[2386,] 7.065533e-05 3.307329e-05 7.656726e-06
[2387,] 6.523088e-05 8.587759e-05 3.722996e-05
[2388,] 1.185516e-04 6.410731e-05 9.070092e-05
[2389,] 6.564459e-05 8.335639e-05 3.634614e-05
[2390,] 1.012148e-04 5.922946e-05 6.563239e-05
[2391,] 6.112873e-05 3.098134e-04 1.221637e-04
[2392,] 4.938727e-05 4.870126e-05 2.633235e-05
[2393,] 5.028125e-05 4.053172e-05 9.396938e-06
[2394,] 1.011941e-04 5.553541e-05 5.003009e-05
[2395,] 2.770027e-04 2.505856e-05 2.185139e-05
[2396,] 4.008410e-04 3.731271e-05 7.878713e-05
[2397,] 3.032008e-04 2.484986e-05 2.165291e-05
[2398,] 3.803886e-04 5.106518e-05 1.664443e-04
[2399,] 6.775924e-05 3.546746e-05 7.197251e-06
[2400,] 1.113661e-04 2.418807e-05 1.282583e-05
[2401,] 3.908122e-05 3.687186e-05 8.570494e-06
[2402,] 1.842619e-04 4.977671e-05 8.637466e-05
[2403,] 6.611259e-05 4.352640e-05 1.433246e-05
[2404,] 7.228427e-04 5.714553e-05 3.648117e-04
[2405,] 4.774677e-04 2.601023e-05 2.970034e-05
[2406,] 7.256449e-04 5.546920e-05 3.466886e-04
[2407,] 5.735003e-05 2.701143e-05 1.071821e-05
[2408,] 4.804478e-04 5.915175e-05 2.799061e-04
[2409,] 3.919741e-05 2.920848e-05 7.365651e-06
[2410,] 6.178702e-05 4.080942e-05 1.862003e-05
[2411,] 3.573805e-05 2.763329e-05 7.685645e-06
[2412,] 4.230712e-05 2.749243e-05 8.711778e-06
[2413,] 9.557538e-05 6.057093e-05 3.496879e-05
[2414,] 6.854849e-05 2.694864e-05 9.415868e-06
[2415,] 5.391788e-05 2.636406e-05 7.941326e-06
[2416,] 6.782285e-05 2.589252e-05 8.092475e-06
[2417,] 6.912981e-05 2.862113e-05 7.833024e-06
[2418,] 6.388946e-05 2.548165e-05 9.092114e-06
[2419,] 6.010423e-05 2.717565e-05 1.318778e-05
[2420,] 6.886336e-05 5.686631e-05 4.333677e-05
[2421,] 6.703547e-05 1.162979e-04 8.474079e-05
[2422,] 3.623413e-04 4.185856e-05 1.508361e-04
[2423,] 8.614138e-05 1.801429e-04 1.713782e-04
[2424,] 8.400732e-05 6.512798e-05 6.162052e-05
[2425,] 4.958395e-05 2.451337e-04 1.031418e-04
[2426,] 4.517890e-05 2.606326e-05 9.596180e-06
[2427,] 4.931238e-05 2.300185e-04 9.726111e-05
[2428,] 7.464023e-05 4.181164e-05 3.523379e-05
[2429,] 3.844326e-05 3.579235e-05 9.710174e-06
[2430,] 3.358509e-05 2.732191e-05 8.836494e-06
[2431,] 3.922127e-05 1.190415e-04 4.334740e-05
[2432,] 4.616409e-05 2.708975e-05 1.099828e-05
[2433,] 4.453925e-05 2.686037e-05 1.051049e-05
[2434,] 4.924401e-05 2.709540e-04 1.098177e-04
[2435,] 2.417589e-04 3.016633e-05 1.884725e-05
[2436,] 3.931305e-05 3.890097e-05 9.461581e-06
[2437,] 2.874834e-04 3.050222e-05 2.637226e-05
[2438,] 6.752407e-05 1.684527e-04 1.179392e-04
[2439,] 6.696206e-05 3.639922e-05 1.424395e-05
[2440,] 1.094328e-04 3.168063e-05 9.584399e-06
[2441,] 6.251880e-05 3.860011e-05 1.380528e-05
[2442,] 6.714221e-05 3.654390e-05 1.434625e-05
[2443,] 6.755491e-05 3.695991e-05 1.462562e-05
[2444,] 6.814645e-05 3.694515e-05 1.472857e-05
[2445,] 1.557978e-04 4.308296e-05 3.503184e-05
[2446,] 9.992586e-05 3.174106e-05 9.364685e-06
[2447,] 5.968573e-05 1.192888e-04 7.378590e-05
[2448,] 5.665948e-05 1.266338e-04 7.300374e-05
[2449,] 4.035112e-05 3.389740e-05 9.386382e-06
[2450,] 8.156400e-05 3.200422e-05 8.860937e-06
[2451,] 9.476130e-05 4.284887e-05 2.321438e-05
[2452,] 5.790291e-05 1.486258e-04 8.482664e-05
[2453,] 5.905932e-05 1.559259e-04 9.123814e-05
[2454,] 8.056798e-05 4.346861e-05 2.711638e-05
[2455,] 6.078476e-05 2.749482e-05 1.283380e-05
[2456,] 5.862116e-05 2.754696e-05 1.258672e-05
[2457,] 5.698170e-05 2.716827e-05 1.176774e-05
[2458,] 4.050034e-05 3.533088e-05 9.506824e-06
[2459,] 4.928466e-05 3.891511e-05 6.635699e-06
[2460,] 9.779632e-05 2.563044e-05 1.302051e-05
[2461,] 5.585193e-05 2.746004e-05 1.206000e-05
[2462,] 3.793130e-05 2.591657e-05 6.370724e-06
[2463,] 5.370186e-05 2.573712e-05 6.688979e-06
[2464,] 5.330757e-04 2.615603e-05 1.537606e-05
[2465,] 7.567691e-05 4.330019e-05 2.798069e-05
[2466,] 5.306304e-05 4.202475e-05 2.181817e-05
[2467,] 8.653405e-05 4.329252e-05 3.220923e-05
[2468,] 5.886440e-05 4.630223e-05 1.244410e-05
[2469,] 4.811542e-05 5.969771e-05 1.744253e-05
[2470,] 4.596907e-05 3.461633e-05 9.643270e-06
[2471,] 4.726464e-05 3.440663e-05 9.674799e-06
[2472,] 5.805602e-05 4.597101e-05 1.251602e-05
[2473,] 1.562746e-03 4.421900e-05 9.164540e-04
[2474,] 3.931655e-05 5.610995e-05 1.192752e-05
[2475,] 2.780054e-05 3.161881e-05 6.046772e-06
[2476,] 3.300817e-05 2.796691e-04 2.634411e-05
[2477,] 2.692190e-05 3.109963e-05 6.084708e-06
[2478,] 5.111236e-04 5.947562e-05 1.376352e-05
[2479,] 3.208947e-05 4.147222e-04 3.010108e-05
[2480,] 3.294097e-05 2.898337e-04 2.657784e-05
[2481,] 3.292877e-05 2.906284e-04 2.658634e-05
[2482,] 3.135192e-05 4.260958e-05 9.817121e-06
[2483,] 2.613236e-05 2.806638e-05 6.336177e-06
[2484,] 1.091055e-03 4.627654e-05 7.496162e-06
[2485,] 1.046113e-03 4.762941e-05 6.940652e-06
[2486,] 2.667332e-05 2.899622e-05 6.009194e-06
[2487,] 2.638635e-05 4.623274e-05 6.940993e-06
[2488,] 3.241176e-05 2.854242e-04 2.470902e-05
[2489,] 3.182695e-05 3.737650e-04 2.745719e-05
[2490,] 3.252034e-05 4.382671e-04 2.971463e-05
[2491,] 2.766586e-05 2.795700e-05 5.956666e-06
[2492,] 3.210190e-05 3.997092e-05 9.896075e-06
[2493,] 3.311086e-05 3.644033e-05 9.411749e-06
[2494,] 3.275158e-05 2.889490e-04 2.590226e-05
[2495,] 3.589888e-05 6.157070e-05 7.953977e-06
[2496,] 2.445172e-05 2.740245e-05 6.320135e-06
[2497,] 3.251391e-05 2.900381e-04 2.515958e-05
[2498,] 3.321444e-05 2.963648e-04 2.768958e-05
[2499,] 3.263061e-05 2.975899e-04 2.584435e-05
[2500,] 3.223361e-05 4.366537e-04 3.004801e-05
[2501,] 3.118696e-05 1.437903e-04 2.022245e-05
[2502,] 3.198422e-05 4.343759e-04 2.869852e-05
[2503,] 3.237905e-05 4.695251e-04 3.175653e-05
[2504,] 1.387147e-04 2.620005e-05 1.183174e-05
[2505,] 3.864399e-05 1.918943e-04 3.386150e-05
[2506,] 3.626440e-05 7.177566e-05 2.318699e-05
[2507,] 3.893033e-05 6.927474e-05 2.510115e-05
[2508,] 4.203789e-05 1.007516e-04 3.953677e-05
[2509,] 4.402202e-05 1.040361e-04 4.366570e-05
[2510,] 3.806506e-05 2.650337e-04 3.945898e-05
[2511,] 3.899027e-05 8.313287e-05 2.975137e-05
[2512,] 3.924075e-05 1.065914e-04 3.692943e-05
[2513,] 3.608889e-05 8.616303e-05 2.716948e-05
[2514,] 3.804846e-05 2.605031e-04 3.905986e-05
[2515,] 7.234441e-05 5.366324e-05 2.437157e-05
[2516,] 3.486208e-05 3.171458e-05 8.418273e-06
[2517,] 4.556898e-05 8.131454e-04 2.627347e-04
[2518,] 7.206495e-05 4.940078e-05 2.197856e-05
[2519,] 3.155989e-05 2.654902e-05 7.089998e-06
[2520,] 3.717745e-05 2.658787e-04 3.735991e-05
[2521,] 3.688320e-05 9.219478e-05 2.994135e-05
[2522,] 4.014343e-05 4.002796e-05 1.033693e-05
[2523,] 3.937135e-05 2.662743e-04 4.277534e-05
[2524,] 4.017888e-05 4.055139e-05 1.034082e-05
[2525,] 3.619878e-05 1.450458e-04 4.142414e-05
[2526,] 3.394992e-05 2.851329e-05 8.261420e-06
[2527,] 3.167596e-05 4.822050e-05 1.351238e-05
[2528,] 4.018144e-05 1.237005e-04 3.376627e-05
[2529,] 6.458291e-05 3.758114e-05 1.407455e-05
[2530,] 8.041907e-05 3.161893e-05 1.798422e-05
[2531,] 6.420183e-05 3.886646e-05 1.452133e-05
[2532,] 6.338337e-05 3.603259e-05 1.313067e-05
[2533,] 2.411287e-02 4.527166e-05 3.856464e-02
[2534,] 9.611250e-05 4.824795e-05 4.301275e-05
[2535,] 2.846367e-05 3.217026e-05 7.614260e-06
[2536,] 8.469281e-05 8.908149e-05 7.645504e-05
[2537,] 6.163881e-05 3.205940e-05 1.107147e-05
[2538,] 6.948153e-05 4.800681e-05 2.642467e-05
[2539,] 3.455105e-05 3.236137e-05 8.100869e-06
[2540,] 6.094225e-05 3.345356e-05 1.138305e-05
[2541,] 3.428401e-05 2.706609e-05 6.613910e-06
[2542,] 2.378469e-02 5.912881e-05 1.866096e-01
[2543,] 3.785299e-05 2.626598e-05 7.518496e-06
[2544,] 6.305637e-05 5.035721e-05 1.763599e-05
[2545,] 2.133781e-02 5.282491e-05 1.560922e-01
[2546,] 3.583573e-05 2.623741e-05 7.270171e-06
[2547,] 6.172694e-05 2.777127e-05 9.439983e-06
[2548,] 4.143587e-05 2.465048e-05 8.565678e-06
[2549,] 3.268161e-05 3.265722e-05 7.687874e-06
[2550,] 3.950868e-05 2.421518e-05 7.225615e-06
[2551,] 4.053184e-05 2.479263e-05 8.625761e-06
[2552,] 3.941515e-05 2.412842e-05 7.872069e-06
[2553,] 3.780363e-05 2.729345e-05 6.691765e-06
[2554,] 5.975670e-05 5.066955e-05 1.716656e-05
[2555,] 3.614987e-05 2.698934e-05 6.652417e-06
[2556,] 4.192991e-05 2.483510e-05 8.864616e-06
[2557,] 3.567842e-05 2.622198e-05 7.244641e-06
[2558,] 4.074646e-05 2.449121e-05 8.101234e-06
[2559,] 4.039325e-05 2.454240e-05 8.194869e-06
[2560,] 4.084514e-05 2.449364e-05 8.120579e-06
[2561,] 4.126501e-05 2.656668e-05 1.022099e-05
[2562,] 4.036402e-05 2.615182e-05 9.745049e-06
[2563,] 3.013134e-02 4.932883e-05 7.788293e-02
[2564,] 5.516723e-05 5.102375e-05 1.585881e-05
[2565,] 2.438750e-02 4.794419e-05 9.053990e-02
[2566,] 7.440264e-05 4.637930e-05 2.668115e-05
[2567,] 3.948422e-05 2.625849e-05 7.580464e-06
[2568,] 6.390417e-05 5.015256e-05 1.745778e-05
[2569,] 3.710035e-05 2.634395e-05 7.289734e-06
[2570,] 6.011716e-05 4.899181e-05 1.610408e-05
[2571,] 4.631361e-05 2.492046e-05 7.240851e-06
[2572,] 5.897045e-05 6.777684e-05 1.636529e-05
[2573,] 3.798737e-05 3.253584e-05 6.645334e-06
[2574,] 3.838002e-05 3.218016e-05 6.692972e-06
[2575,] 6.151329e-05 3.451089e-05 1.146812e-05
[2576,] 6.121762e-05 6.087427e-05 1.757268e-05
[2577,] 6.054810e-05 3.448722e-05 1.135379e-05
[2578,] 6.204058e-05 3.467627e-05 1.172445e-05
[2579,] 4.426703e-05 2.575875e-05 6.803217e-06
[2580,] 6.532856e-05 5.704716e-05 1.863516e-05
[2581,] 3.343247e-05 3.973476e-05 7.196710e-06
[2582,] 4.385536e-05 2.428912e-05 7.822115e-06
[2583,] 3.384303e-02 4.336786e-05 7.715890e-02
[2584,] 7.523169e-05 4.594154e-05 2.584422e-05
[2585,] 6.219584e-05 4.520090e-05 1.224714e-05
[2586,] 5.368509e-03 1.116383e-04 1.235575e-01
[2587,] 9.416572e-05 4.575723e-05 3.987008e-05
[2588,] 1.833604e-04 2.916643e-05 7.635155e-05
[2589,] 8.512258e-05 4.549310e-05 3.623073e-05
[2590,] 4.525519e-03 4.470308e-05 1.106447e-02
[2591,] 5.343116e-05 3.133142e-05 1.678339e-05
[2592,] 5.245477e-05 3.094893e-05 1.623107e-05
[2593,] 5.936718e-05 2.813951e-05 1.044289e-05
[2594,] 1.768664e-04 2.993357e-05 7.323909e-05
[2595,] 5.259563e-05 3.203457e-05 1.709905e-05
[2596,] 1.949270e-04 3.187113e-05 1.047791e-04
[2597,] 6.593264e-05 6.342793e-05 2.650555e-05
[2598,] 6.713384e-05 6.160823e-05 2.621597e-05
[2599,] 3.506595e-05 2.570479e-05 6.290491e-06
[2600,] 3.844960e-05 4.412350e-05 1.166327e-05
[2601,] 3.246733e-05 2.447088e-05 6.349690e-06
[2602,] 2.959158e-05 2.456918e-05 6.699390e-06
[2603,] 3.345008e-05 2.528159e-05 6.206619e-06
[2604,] 3.298725e-05 2.523011e-05 6.189118e-06
[2605,] 3.705053e-05 2.895513e-05 9.554251e-06
[2606,] 8.355330e-05 2.581779e-05 8.158791e-06
[2607,] 8.429331e-05 5.501330e-05 2.175700e-05
[2608,] 2.935384e-05 4.285838e-05 1.252265e-05
[2609,] 2.960151e-05 3.570707e-05 9.104184e-06
[2610,] 2.970198e-05 3.806094e-05 9.663703e-06
[2611,] 8.840188e-05 4.851647e-05 1.184960e-05
[2612,] 8.291245e-05 4.471227e-05 1.446849e-05
[2613,] 2.925288e-05 4.965108e-05 1.327110e-05
[2614,] 2.882304e-05 3.626204e-05 8.742211e-06
[2615,] 2.957457e-05 4.359074e-05 1.219044e-05
[2616,] 2.878952e-05 5.245742e-05 8.649605e-06
[2617,] 2.746027e-05 3.271365e-05 8.413658e-06
[2618,] 3.356447e-05 2.514782e-05 7.873452e-06
[2619,] 3.282213e-05 2.515943e-05 7.757292e-06
[2620,] 3.023105e-05 4.547411e-05 1.287948e-05
[2621,] 3.052082e-05 4.249459e-05 1.435465e-05
[2622,] 4.388331e-05 3.952333e-05 1.771714e-05
[2623,] 3.048179e-05 4.214158e-05 1.271908e-05
[2624,] 5.270977e-05 2.711896e-05 1.241811e-05
[2625,] 5.076554e-05 2.707470e-05 1.205229e-05
[2626,] 3.404483e-05 2.593670e-05 8.401279e-06
[2627,] 4.948769e-05 2.637771e-05 1.126479e-05
[2628,] 2.947977e-05 5.292105e-05 8.581929e-06
[2629,] 3.072672e-05 4.187834e-05 1.295801e-05
[2630,] 3.111414e-05 4.156564e-05 1.311511e-05
[2631,] 4.731454e-05 4.273124e-05 2.094388e-05
[2632,] 3.060059e-05 4.210157e-05 1.291451e-05
[2633,] 4.592369e-05 4.149564e-05 1.966181e-05
[2634,] 4.810827e-05 4.007210e-05 1.978955e-05
[2635,] 3.109834e-05 4.183251e-05 1.379136e-05
[2636,] 4.805492e-05 4.016663e-05 1.982395e-05
[2637,] 3.093911e-05 2.679537e-05 7.558348e-06
[2638,] 3.530296e-05 2.504031e-05 8.107110e-06
[2639,] 3.007603e-05 4.319049e-05 1.264689e-05
[2640,] 3.141364e-05 2.880050e-05 8.499998e-06
[2641,] 3.313967e-05 2.499475e-05 7.727513e-06
[2642,] 2.992233e-05 4.140238e-05 1.040842e-05
[2643,] 3.516585e-05 2.492122e-05 7.999433e-06
[2644,] 8.029238e-05 4.351188e-05 1.719798e-05
[2645,] 2.961768e-05 4.048241e-05 8.904837e-06
[2646,] 3.042545e-05 3.244699e-05 6.775162e-06
[2647,] 3.011087e-05 4.112652e-05 1.052835e-05
[2648,] 2.671247e-04 2.460426e-05 1.703332e-05
[2649,] 6.265106e-05 2.525164e-05 1.120928e-05
[2650,] 2.839199e-05 2.757805e-05 6.632351e-06
[2651,] 2.836778e-05 4.195890e-05 8.751930e-06
[2652,] 2.307633e-04 2.460458e-05 1.713706e-05
[2653,] 1.402237e-04 6.097889e-05 6.188453e-05
[2654,] 2.792203e-05 3.208590e-05 6.934734e-06
[2655,] 6.827424e-05 2.635720e-05 1.398589e-05
[2656,] 2.242142e-04 2.460631e-05 1.688861e-05
[2657,] 2.776652e-05 3.221086e-05 7.017809e-06
[2658,] 2.782957e-05 3.368029e-05 7.107969e-06
[2659,] 7.746503e-05 3.523154e-05 2.672443e-05
[2660,] 2.741295e-05 3.706216e-05 7.620064e-06
[2661,] 2.237644e-04 2.471468e-05 1.756894e-05
[2662,] 2.815373e-05 4.398386e-05 8.895766e-06
[2663,] 2.745064e-05 3.544959e-05 7.422099e-06
[2664,] 2.131482e-04 2.474569e-05 1.739521e-05
[2665,] 3.837041e-05 3.315678e-05 1.114068e-05
[2666,] 3.781502e-05 3.274863e-05 1.075587e-05
[2667,] 3.702897e-05 2.413414e-05 7.393741e-06
[2668,] 3.127251e-05 2.442297e-05 6.429372e-06
[2669,] 7.361803e-05 2.433296e-05 8.854742e-06
[2670,] 6.728591e-05 3.412306e-05 1.749337e-05
[2671,] 3.112475e-05 2.570377e-05 7.691828e-06
[2672,] 3.065786e-05 3.162973e-05 9.011128e-06
[2673,] 3.028612e-05 2.567492e-05 7.506204e-06
[2674,] 3.000581e-05 2.899442e-05 7.983190e-06
[2675,] 2.968519e-05 2.858314e-05 7.759284e-06
[2676,] 1.598185e-04 6.545802e-05 8.169673e-05
[2677,] 3.005268e-05 2.865324e-05 8.441440e-06
[2678,] 2.880650e-05 3.643036e-05 8.083035e-06
[2679,] 2.955233e-05 2.856454e-05 7.717530e-06
[2680,] 2.826313e-05 3.310337e-05 8.042638e-06
[2681,] 3.024106e-05 2.843456e-05 7.828229e-06
[2682,] 3.037149e-05 2.811246e-05 7.718858e-06
[2683,] 4.211392e-05 3.908572e-05 1.045966e-05
[2684,] 6.029593e-05 3.278302e-05 1.371395e-05
[2685,] 2.977656e-05 3.445670e-05 8.480312e-06
[2686,] 3.003193e-05 3.400218e-05 8.394979e-06
[2687,] 2.178943e-04 3.414734e-05 4.491407e-05
[2688,] 2.046634e-04 2.769056e-05 2.770682e-05
[2689,] 2.726422e-05 2.772585e-05 7.176676e-06
[2690,] 2.167816e-04 2.705903e-05 2.683796e-05
[2691,] 2.156437e-04 2.574680e-05 2.287998e-05
[2692,] 6.422942e-05 3.361402e-05 1.770878e-05
[2693,] 1.151654e-04 4.506667e-05 4.941765e-05
[2694,] 1.030860e-04 3.130765e-05 2.782114e-05
[2695,] 4.907542e-05 6.093898e-05 1.656320e-05
[2696,] 1.015381e-04 3.769153e-05 3.125137e-05
[2697,] 3.064636e-05 3.283901e-05 7.325228e-06
[2698,] 3.228425e-04 2.653255e-05 4.200908e-05
[2699,] 4.496631e-04 3.633495e-05 8.259514e-05
[2700,] 1.877006e-04 2.458787e-05 2.183171e-05
[2701,] 3.668396e-04 3.922607e-05 8.434606e-05
[2702,] 1.212369e-04 3.587247e-05 3.393446e-05
[2703,] 3.919860e-04 3.603742e-05 7.423686e-05
[2704,] 4.039845e-04 3.527130e-05 7.227999e-05
[2705,] 3.205519e-05 3.911480e-05 7.258868e-06
[2706,] 2.734732e-04 3.113825e-05 4.267010e-05
[2707,] 3.088810e-05 5.196905e-05 1.096934e-05
[2708,] 3.171219e-04 3.042151e-05 4.422062e-05
[2709,] 5.914949e-05 5.037575e-05 1.520147e-05
[2710,] 3.101022e-04 3.033353e-05 4.316898e-05
[2711,] 3.091026e-05 3.524179e-05 7.247652e-06
[2712,] 2.898365e-04 3.072638e-05 4.298424e-05
[2713,] 3.094984e-05 3.895483e-05 7.255593e-06
[2714,] 3.098936e-05 3.732620e-05 7.270278e-06
[2715,] 9.929183e-05 3.380222e-05 2.131552e-05
[2716,] 2.978999e-05 5.066227e-05 1.020273e-05
[2717,] 1.079393e-04 3.558515e-05 2.292125e-05
[2718,] 3.962187e-04 3.294238e-05 6.116725e-05
[2719,] 4.465936e-04 3.372679e-05 6.967034e-05
[2720,] 3.103182e-05 3.632001e-05 7.288945e-06
[2721,] 1.036222e-04 3.409001e-05 2.306679e-05
[2722,] 4.462255e-05 6.004915e-05 1.448677e-05
[2723,] 6.353102e-04 3.574209e-05 1.000578e-04
[2724,] 2.891707e-05 3.230960e-05 7.327626e-06
[2725,] 1.322895e-04 3.461623e-05 2.852349e-05
[2726,] 2.636263e-05 2.519730e-05 6.424760e-06
[2727,] 3.045094e-05 3.149605e-05 7.572350e-06
[2728,] 1.287284e-04 5.577688e-05 3.263758e-05
[2729,] 5.923129e-04 3.746165e-05 1.059681e-04
[2730,] 9.829747e-05 3.442646e-05 1.726448e-05
[2731,] 1.137069e-04 3.423292e-05 2.627442e-05
[2732,] 2.689312e-05 2.943730e-05 7.526412e-06
[2733,] 9.037770e-04 6.379456e-05 3.997189e-04
[2734,] 6.710316e-04 2.433298e-05 2.522394e-05
[2735,] 1.208963e-04 3.427790e-05 2.505233e-05
[2736,] 7.036794e-04 5.525788e-05 2.583031e-04
[2737,] 6.905895e-04 6.519530e-05 3.372441e-04
[2738,] 7.566087e-04 5.358480e-05 2.581342e-04
[2739,] 6.851509e-04 5.323545e-05 2.370085e-04
[2740,] 1.111127e-04 3.660849e-05 3.061828e-05
[2741,] 1.253943e-04 3.803290e-05 3.422887e-05
[2742,] 3.038372e-05 3.339902e-05 7.437524e-06
[2743,] 2.710411e-04 6.095158e-05 1.356829e-04
[2744,] 4.905695e-04 7.430180e-05 3.154192e-04
[2745,] 1.157595e-04 3.830063e-05 3.360163e-05
[2746,] 3.288376e-05 3.360934e-05 7.648105e-06
[2747,] 3.176840e-05 3.571919e-05 7.481015e-06
[2748,] 3.367841e-05 3.302464e-05 7.875333e-06
[2749,] 1.150075e-04 3.651104e-05 3.114590e-05
[2750,] 5.350382e-05 5.626961e-05 1.547429e-05
[2751,] 3.295884e-05 3.424209e-05 7.546287e-06
[2752,] 2.318592e-04 1.854078e-04 4.677025e-04
[2753,] 3.338811e-05 3.347837e-05 7.734580e-06
[2754,] 8.946478e-05 3.509032e-05 2.717457e-05
[2755,] 8.142547e-05 2.825128e-05 1.744043e-05
[2756,] 4.512180e-04 4.086024e-05 1.067583e-04
[2757,] 4.288089e-04 3.631558e-05 8.030773e-05
[2758,] 7.135886e-05 3.276655e-05 2.052798e-05
[2759,] 4.553650e-04 3.669137e-05 8.555498e-05
[2760,] 1.258064e-04 2.519707e-05 1.444535e-05
[2761,] 3.323502e-05 3.283048e-05 8.553861e-06
[2762,] 1.467690e-04 2.567433e-05 2.089843e-05
[2763,] 5.029278e-04 3.488791e-05 8.144056e-05
[2764,] 1.138751e-04 2.838053e-05 2.464187e-05
[2765,] 3.356973e-05 3.221557e-05 8.630025e-06
[2766,] 1.280678e-04 3.386723e-05 2.147547e-05
[2767,] 5.456345e-04 3.356729e-05 7.809554e-05
[2768,] 3.053372e-05 5.520036e-05 1.127548e-05
[2769,] 5.885695e-04 3.531971e-05 9.293416e-05
[2770,] 5.424799e-04 3.932590e-05 1.122826e-04
[2771,] 1.132592e-04 2.865857e-05 2.508686e-05
[2772,] 5.566109e-04 3.673529e-05 9.830484e-05
[2773,] 1.181467e-04 3.148007e-05 3.123915e-05
[2774,] 1.006773e-03 2.797198e-05 3.042664e-05
[2775,] 3.469885e-05 4.494744e-05 1.020685e-05
[2776,] 4.161940e-04 2.707308e-05 2.925325e-05
[2777,] 1.314625e-04 3.449820e-05 1.889228e-05
[2778,] 5.691370e-04 8.331324e-05 1.119554e-05
[2779,] 5.241947e-04 8.857727e-05 1.017429e-05
[2780,] 3.822418e-05 1.165557e-04 8.445081e-06
[2781,] 4.278060e-05 4.640865e-05 1.165087e-05
[2782,] 6.546997e-04 9.233522e-05 1.227728e-05
[2783,] 9.478673e-04 5.594858e-05 1.934710e-05
[2784,] 5.041718e-05 9.269275e-05 7.014491e-06
[2785,] 6.438301e-04 9.247462e-05 1.203831e-05
[2786,] 3.470682e-04 6.332635e-05 1.795169e-04
[2787,] 4.448181e-05 3.189109e-05 1.056275e-05
[2788,] 4.920066e-05 8.597160e-05 6.953231e-06
[2789,] 6.062525e-05 7.769354e-05 6.524673e-06
[2790,] 4.927977e-05 5.484202e-05 1.338769e-05
[2791,] 5.876397e-05 7.583074e-05 6.533154e-06
[2792,] 3.565265e-04 3.285477e-05 2.053220e-05
[2793,] 1.246942e-03 6.138232e-05 2.584923e-05
[2794,] 7.406357e-04 2.675140e-05 3.085936e-05
[2795,] 1.292869e-03 7.152843e-05 2.538883e-05
[2796,] 2.711228e-03 3.700754e-05 6.844115e-05
[2797,] 1.690676e-03 4.954288e-05 3.627831e-05
[2798,] 5.421531e-04 3.010479e-05 5.423460e-05
[2799,] 5.516901e-05 4.876448e-05 2.533386e-05
[2800,] 1.269639e-03 7.124019e-05 2.520060e-05
[2801,] 1.320858e-03 6.915749e-05 2.639380e-05
[2802,] 5.118045e-05 5.636738e-05 6.388837e-06
[2803,] 1.206129e-03 6.474559e-05 2.462841e-05
[2804,] 1.767516e-03 5.151595e-05 3.759376e-05
[2805,] 5.990628e-04 3.010125e-05 5.780848e-05
[2806,] 1.938460e-03 5.187974e-05 4.051905e-05
[2807,] 1.333613e-03 7.322395e-05 2.609113e-05
[2808,] 4.700765e-05 7.921695e-05 1.349564e-05
[2809,] 1.448118e-03 6.657628e-05 2.897962e-05
[2810,] 1.330872e-03 7.245414e-05 2.612986e-05
[2811,] 1.486408e-03 6.997567e-05 2.930755e-05
[2812,] 2.148391e-03 4.640575e-05 4.673632e-05
[2813,] 5.826552e-05 4.971540e-05 2.744132e-05
[2814,] 1.839676e-03 6.892515e-05 3.631387e-05
[2815,] 2.266051e-03 1.246116e-04 2.905994e-05
[2816,] 2.833295e-03 5.102494e-05 5.902379e-05
[2817,] 1.709070e-03 6.918276e-05 3.380990e-05
[2818,] 1.715428e-03 6.540481e-05 3.452308e-05
[2819,] 5.013967e-05 1.061918e-04 7.281170e-06
[2820,] 1.267489e-03 6.654897e-05 2.564281e-05
[2821,] 4.525052e-05 3.632213e-05 1.286982e-05
[2822,] 6.610397e-04 1.336884e-04 1.133623e-03
[2823,] 4.418059e-05 3.604807e-05 1.239916e-05
[2824,] 6.368690e-05 1.995824e-04 4.698404e-05
[2825,] 7.315173e-04 2.861195e-05 2.537805e-05
[2826,] 1.629626e-03 6.500253e-05 3.226603e-05
[2827,] 2.543918e-03 5.125093e-05 5.193909e-05
[2828,] 2.502410e-03 4.761949e-05 5.260327e-05
[2829,] 1.511221e-03 6.615289e-05 2.984481e-05
[2830,] 5.275367e-05 9.684728e-05 7.013730e-06
[2831,] 4.502941e-04 6.936953e-05 2.687104e-04
[2832,] 5.068544e-05 3.618072e-05 1.409074e-05
[2833,] 2.414823e-03 5.196009e-05 4.951291e-05
[2834,] 2.380131e-03 5.266253e-05 4.852760e-05
[2835,] 2.765230e-03 5.255403e-05 5.613751e-05
[2836,] 1.455331e-03 6.552091e-05 2.887676e-05
[2837,] 4.806052e-05 5.147411e-05 6.363369e-06
[2838,] 1.425900e-03 6.295801e-05 2.868541e-05
[2839,] 6.183791e-05 1.049932e-04 6.819148e-06
[2840,] 1.465148e-03 6.264596e-05 2.633158e-05
[2841,] 1.281536e-03 5.951080e-05 2.604798e-05
[2842,] 1.220618e-03 4.575760e-05 2.720818e-05
[2843,] 2.587999e-04 3.150901e-05 2.847699e-05
[2844,] 1.436478e-03 7.166257e-05 2.776283e-05
[2845,] 1.543898e-03 6.226206e-05 3.107333e-05
[2846,] 2.796496e-04 3.160374e-05 2.943095e-05
[2847,] 2.074399e-03 6.128641e-05 4.148604e-05
[2848,] 4.786351e-05 6.639356e-05 1.203990e-05
[2849,] 5.524435e-05 3.619767e-05 1.555352e-05
[2850,] 2.873300e-05 3.996399e-05 8.327599e-06
[2851,] 1.762705e-04 2.746710e-05 2.901843e-05
[2852,] 2.110925e-04 5.110859e-05 1.086297e-04
[2853,] 7.420225e-05 3.505135e-05 2.589748e-05
[2854,] 3.663352e-04 3.949558e-05 9.656388e-05
[2855,] 9.396195e-05 3.640404e-05 2.596911e-05
[2856,] 9.895767e-05 3.504141e-05 2.436190e-05
[2857,] 9.710663e-05 3.794356e-05 9.357579e-06
[2858,] 7.981920e-05 3.412194e-05 2.150318e-05
[2859,] 2.790824e-05 2.399787e-05 6.275393e-06
[2860,] 3.012065e-05 1.481590e-04 2.276731e-05
[2861,] 4.739859e-05 5.936062e-05 1.468783e-05
[2862,] 3.537912e-05 3.019103e-05 7.423515e-06
[2863,] 3.416918e-05 4.091086e-05 1.033341e-05
[2864,] 3.329831e-05 4.243815e-05 1.045283e-05
[2865,] 3.315115e-05 2.878677e-05 7.685404e-06
[2866,] 3.465190e-05 2.852225e-05 8.149793e-06
[2867,] 3.473946e-05 3.444474e-05 9.647290e-06
[2868,] 3.786369e-05 2.448232e-05 6.957384e-06
[2869,] 3.548608e-05 2.500219e-05 6.839238e-06
[2870,] 3.422093e-05 2.843442e-05 7.954388e-06
[2871,] 3.458912e-05 4.311713e-05 1.059433e-05
[2872,] 3.458328e-05 4.237976e-05 1.039707e-05
[2873,] 3.512389e-05 2.498747e-05 6.888390e-06
[2874,] 3.400128e-05 2.571909e-05 7.060631e-06
[2875,] 5.321422e-05 5.819004e-05 2.996029e-05
[2876,] 3.301517e-04 5.890641e-05 1.308098e-04
[2877,] 3.876863e-05 3.799626e-05 9.921585e-06
[2878,] 3.894479e-05 2.783695e-05 8.021221e-06
[2879,] 3.886312e-05 2.930326e-05 8.309290e-06
[2880,] 6.040216e-05 3.402253e-05 1.927609e-05
[2881,] 3.940887e-05 3.354865e-05 8.703155e-06
[2882,] 3.907780e-05 2.799790e-05 8.097104e-06
[2883,] 6.174075e-05 6.498040e-05 1.273603e-05
[2884,] 5.698704e-05 3.253166e-05 1.714944e-05
[2885,] 4.683450e-05 6.884409e-05 1.964376e-05
[2886,] 3.921129e-05 2.513460e-05 7.227714e-06
[2887,] 4.063861e-05 2.978161e-05 9.573142e-06
[2888,] 3.129923e-05 4.087617e-05 1.103994e-05
[2889,] 3.960275e-05 3.192685e-05 9.270423e-06
[2890,] 6.591619e-05 7.151659e-05 1.264285e-05
[2891,] 6.121833e-05 7.101621e-05 1.648701e-05
[2892,] 3.962664e-05 3.664962e-05 9.434989e-06
[2893,] 2.662532e-05 4.429236e-05 9.416996e-06
[2894,] 3.962477e-05 3.785675e-05 1.100668e-05
[2895,] 2.768550e-05 4.386606e-05 9.991726e-06
[2896,] 3.901935e-05 3.833558e-05 1.054485e-05
[2897,] 2.466593e-04 9.081657e-05 2.370862e-05
[2898,] 2.628084e-05 4.312007e-05 9.089446e-06
[2899,] 3.922394e-05 3.729417e-05 1.054696e-05
[2900,] 2.670488e-05 4.178311e-05 9.120047e-06
[2901,] 2.580386e-05 4.072228e-05 8.439818e-06
[2902,] 4.017215e-05 1.114391e-04 1.751659e-05
[2903,] 4.805288e-05 3.018619e-05 1.311237e-05
[2904,] 2.416414e-04 9.225331e-05 2.311692e-05
[2905,] 3.983181e-05 5.120077e-05 1.185974e-05
[2906,] 3.916350e-05 3.768002e-05 1.060133e-05
[2907,] 9.037910e-04 2.819995e-05 4.428962e-05
[2908,] 3.918903e-05 3.856653e-05 1.082527e-05
[2909,] 2.811037e-05 4.309265e-05 1.007986e-05
[2910,] 2.571840e-05 4.037032e-05 8.352726e-06
[2911,] 5.496421e-04 4.706722e-05 1.440837e-04
[2912,] 4.645905e-04 6.148043e-05 2.337101e-04
[2913,] 4.039960e-05 3.938777e-05 1.196345e-05
[2914,] 4.080999e-05 6.532995e-05 1.436502e-05
[2915,] 3.931881e-05 3.801585e-05 1.080284e-05
[2916,] 3.915938e-05 3.840089e-05 1.026795e-05
[2917,] 3.913357e-05 3.920564e-05 1.042283e-05
[2918,] 3.156080e-04 5.718965e-05 1.298737e-04
[2919,] 3.147955e-04 5.603524e-05 1.228698e-04
[2920,] 3.890597e-05 4.972092e-05 1.191272e-05
[2921,] 3.912557e-05 5.865100e-05 1.306858e-05
[2922,] 3.896248e-05 3.714785e-05 1.054626e-05
[2923,] 3.870822e-05 2.557351e-05 7.480048e-06
[2924,] 2.078371e-04 7.360893e-05 2.610094e-05
[2925,] 3.916822e-05 2.622891e-05 7.794043e-06
[2926,] 6.044513e-05 6.378857e-05 2.308486e-05
[2927,] 3.940346e-05 7.540482e-05 1.496506e-05
[2928,] 4.118394e-05 2.649954e-05 8.197087e-06
[2929,] 2.788141e-05 3.641141e-05 8.661458e-06
[2930,] 4.156910e-05 2.650080e-05 8.250741e-06
[2931,] 1.348643e-04 4.303385e-05 3.200223e-05
[2932,] 1.112049e-03 5.456443e-05 1.950311e-05
[2933,] 9.739589e-05 4.250974e-05 3.963912e-05
[2934,] 9.675340e-05 4.157412e-05 3.815505e-05
[2935,] 8.422275e-05 3.536241e-05 2.649835e-05
[2936,] 8.254593e-05 4.642751e-05 3.851921e-05
[2937,] 3.882831e-05 6.175787e-05 1.325966e-05
[2938,] 1.457112e-03 2.672291e-05 5.213103e-05
[2939,] 1.241431e-03 2.807015e-05 3.390563e-05
[2940,] 3.965950e-05 5.523965e-05 1.175708e-05
[2941,] 8.718027e-05 7.243559e-05 7.063284e-05
[2942,] 1.715215e-04 5.499778e-05 2.160792e-05
[2943,] 2.991039e-04 4.123275e-05 9.508909e-05
[2944,] 9.486073e-04 2.983560e-05 7.028610e-05
[2945,] 1.000263e-04 5.039838e-05 5.151400e-05
[2946,] 4.027054e-05 2.844533e-05 7.604043e-06
[2947,] 3.938446e-05 3.999404e-05 9.635156e-06
[2948,] 3.901323e-05 3.190961e-05 8.438121e-06
[2949,] 3.891528e-05 3.079159e-05 8.294714e-06
[2950,] 1.021102e-03 2.620756e-05 5.167726e-05
[2951,] 4.042396e-05 2.842829e-05 7.587348e-06
[2952,] 3.934534e-05 4.216180e-05 1.004509e-05
[2953,] 3.937295e-05 3.370227e-05 8.594272e-06
[2954,] 9.979551e-04 2.610217e-05 4.979190e-05
[2955,] 1.031468e-03 2.596555e-05 4.882758e-05
[2956,] 2.879068e-04 3.514811e-05 6.820506e-05
[2957,] 2.849754e-04 3.515568e-05 6.773770e-05
[2958,] 3.089309e-04 3.471637e-05 6.987730e-05
[2959,] 3.897952e-05 3.345195e-05 8.707557e-06
[2960,] 8.903200e-05 5.344233e-05 4.965376e-05
[2961,] 3.981882e-05 2.940030e-05 7.791958e-06
[2962,] 1.760819e-04 3.288211e-05 4.125429e-05
[2963,] 2.598693e-03 2.689109e-05 1.125102e-04
[2964,] 4.102939e-05 3.175192e-05 7.925646e-06
[2965,] 3.928184e-05 3.618218e-05 9.047510e-06
[2966,] 3.912051e-05 3.366574e-05 8.683249e-06
[2967,] 2.787650e-04 3.410178e-05 6.250566e-05
[2968,] 3.894528e-05 3.820710e-05 9.602585e-06
[2969,] 7.981931e-04 2.582183e-05 4.075086e-05
[2970,] 7.328413e-04 2.501762e-05 2.638334e-05
[2971,] 6.097452e-04 2.830829e-05 4.319952e-05
[2972,] 9.060391e-04 2.579830e-05 4.355417e-05
[2973,] 8.671090e-05 5.322729e-05 4.813214e-05
[2974,] 8.714214e-05 5.107944e-05 4.593877e-05
[2975,] 3.903831e-05 3.284044e-05 8.486519e-06
[2976,] 7.320463e-04 2.501494e-05 2.580812e-05
[2977,] 1.268481e-03 2.587561e-05 5.114297e-05
[2978,] 3.116062e-04 3.702056e-05 7.946836e-05
[2979,] 3.902920e-05 3.253304e-05 8.547387e-06
[2980,] 9.502505e-05 5.502923e-05 5.490596e-05
[2981,] 4.583026e-04 2.831372e-05 3.920420e-05
[2982,] 3.861115e-05 2.552223e-05 7.637692e-06
[2983,] 3.914112e-05 3.180690e-05 8.368847e-06
[2984,] 3.840275e-05 2.583836e-05 7.664160e-06
[2985,] 8.948186e-05 6.480931e-05 6.397495e-05
[2986,] 5.936161e-04 2.956188e-05 5.625162e-05
[2987,] 2.082585e-04 5.817168e-05 8.127453e-05
[2988,] 3.833040e-05 2.603984e-05 7.680703e-06
[2989,] 8.160641e-04 2.890754e-05 6.048193e-05
[2990,] 3.897671e-05 3.013791e-05 8.255921e-06
[2991,] 9.712869e-05 5.430789e-05 5.517399e-05
[2992,] 1.049285e-04 5.430558e-05 5.944487e-05
[2993,] 7.948916e-05 6.499211e-05 5.802768e-05
[2994,] 3.983532e-05 3.319590e-05 8.324465e-06
[2995,] 3.999541e-05 3.349005e-05 8.411999e-06
[2996,] 3.964961e-05 3.922564e-04 3.925893e-05
[2997,] 4.044589e-05 2.946136e-05 6.984277e-06
[2998,] 3.663307e-05 2.714594e-05 7.049403e-06
[2999,] 4.123187e-05 3.011703e-05 7.061744e-06
[3000,] 3.969014e-05 3.235156e-05 7.181774e-06
[3001,] 4.183140e-05 3.519446e-05 7.269889e-06
[3002,] 3.988081e-05 1.033541e-04 1.644986e-05
[3003,] 4.111716e-05 4.198419e-05 9.283199e-06
[3004,] 8.280915e-04 2.885635e-05 5.378057e-05
[3005,] 6.664067e-04 2.833577e-05 3.338468e-05
[3006,] 5.257627e-04 2.869757e-05 2.631300e-05
[3007,] 6.759148e-04 2.832082e-05 3.531920e-05
[3008,] 3.973303e-05 3.045563e-05 8.015100e-06
[3009,] 4.097537e-05 3.417835e-05 7.244529e-06
[3010,] 7.413858e-04 2.826119e-05 3.664307e-05
[3011,] 4.228336e-05 3.095617e-05 7.018566e-06
[3012,] 3.899959e-05 3.585361e-05 9.117083e-06
[3013,] 4.197720e-05 4.105945e-05 7.665912e-06
[3014,] 4.155857e-05 3.641139e-05 7.363665e-06
[3015,] 4.069469e-05 3.699151e-05 7.463979e-06
[3016,] 4.050944e-05 4.218302e-05 9.544325e-06
[3017,] 4.178622e-05 3.511981e-05 8.379289e-06
[3018,] 4.122139e-05 4.382901e-05 9.518756e-06
[3019,] 1.050545e-04 6.448461e-05 7.359941e-05
[3020,] 3.898531e-05 3.324363e-05 8.704968e-06
[3021,] 4.967472e-04 2.797495e-05 2.573831e-05
[3022,] 6.557747e-05 6.548911e-05 4.793610e-05
[3023,] 5.588955e-04 2.785875e-05 2.812992e-05
[3024,] 9.566646e-05 6.206531e-05 6.398889e-05
[3025,] 8.578479e-04 2.690218e-05 2.329580e-05
[3026,] 3.996055e-05 1.153002e-04 1.652205e-05
[3027,] 1.269789e-04 5.170122e-05 1.187712e-05
[3028,] 1.065145e-04 6.719130e-05 1.349604e-05
[3029,] 2.779024e-05 8.085765e-05 1.475803e-05
[3030,] 1.109915e-04 6.050095e-05 1.938908e-05
[3031,] 2.679246e-05 6.594578e-05 1.257185e-05
[3032,] 1.242202e-04 6.256947e-05 1.490510e-05
[3033,] 9.182433e-05 4.073584e-05 8.044527e-06
[3034,] 8.374445e-05 3.632783e-05 8.077695e-06
[3035,] 2.894046e-05 1.871062e-04 3.106244e-05
[3036,] 9.876161e-05 6.041229e-05 1.808511e-05
[3037,] 7.512087e-05 4.318736e-05 8.015078e-06
[3038,] 1.085911e-04 5.576769e-05 1.343024e-05
[3039,] 2.766966e-04 8.186499e-04 2.918302e-03
[3040,] 9.725909e-05 1.017995e-03 7.842959e-04
[3041,] 6.666967e-05 4.026906e-05 8.008160e-06
[3042,] 7.527391e-05 4.147238e-05 7.926895e-06
[3043,] 2.853229e-05 1.272138e-04 2.233432e-05
[3044,] 1.057512e-04 4.749067e-05 1.433287e-05
[3045,] 1.258126e-04 8.387114e-04 9.794001e-04
[3046,] 2.572492e-05 6.671898e-05 1.157483e-05
[3047,] 5.999508e-05 6.822223e-05 1.279746e-05
[3048,] 5.766577e-05 5.770887e-04 2.251701e-04
[3049,] 6.885911e-05 6.008207e-04 3.097759e-04
[3050,] 4.397137e-05 3.190821e-05 8.103842e-06
[3051,] 4.612338e-05 3.021678e-05 7.708413e-06
[3052,] 4.777628e-05 3.051367e-05 7.707911e-06
[3053,] 4.584872e-05 3.026060e-05 7.977069e-06
[3054,] 4.684358e-05 3.016087e-05 7.974645e-06
[3055,] 4.553944e-05 3.060561e-05 7.991393e-06
[3056,] 8.352167e-05 6.102327e-04 4.239648e-04
[3057,] 9.842283e-05 1.122352e-04 1.328539e-04
[3058,] 6.504480e-05 3.469853e-05 1.065819e-05
[3059,] 5.133801e-05 4.416492e-05 1.133587e-05
[3060,] 5.622861e-05 6.782525e-05 1.254510e-05
[3061,] 4.194483e-05 6.450042e-05 1.018766e-05
[3062,] 5.356639e-05 4.368969e-05 1.155496e-05
[3063,] 5.954202e-05 3.769541e-05 1.055130e-05
[3064,] 5.782889e-05 7.236486e-05 1.227254e-05
[3065,] 5.716073e-05 6.817079e-05 1.258900e-05
[3066,] 7.306166e-05 4.311686e-04 2.555023e-04
[3067,] 5.691362e-05 6.783731e-05 1.258504e-05
[3068,] 5.826397e-05 3.833828e-05 1.031194e-05
[3069,] 5.832421e-05 3.701561e-05 1.061997e-05
[3070,] 5.181830e-05 4.302103e-05 1.193790e-05
[3071,] 3.030610e-05 6.267069e-05 1.532861e-05
[3072,] 5.462537e-05 6.789656e-05 1.243339e-05
[3073,] 5.418593e-05 6.784847e-05 1.241052e-05
[3074,] 8.294658e-05 1.798822e-04 1.410400e-04
[3075,] 2.901273e-05 8.091092e-05 1.700251e-05
[3076,] 5.360816e-05 6.805173e-05 1.236853e-05
[3077,] 4.247119e-05 5.860717e-05 1.330582e-05
[3078,] 2.960043e-05 7.024636e-05 1.591820e-05
[3079,] 2.979991e-05 7.610162e-05 1.591967e-05
[3080,] 5.734112e-05 4.055825e-05 9.959709e-06
[3081,] 2.969766e-05 7.598653e-05 1.679845e-05
[3082,] 1.169787e-04 2.704238e-05 1.764367e-05
[3083,] 5.548723e-05 6.813019e-05 1.248598e-05
[3084,] 5.972254e-05 3.884300e-05 1.028673e-05
[3085,] 5.594247e-05 7.111152e-05 1.248326e-05
[3086,] 5.648662e-05 6.917272e-05 1.250022e-05
[3087,] 5.396753e-05 3.846758e-05 1.007234e-05
[3088,] 5.358279e-05 4.531676e-05 1.464697e-05
[3089,] 5.677446e-05 3.865715e-05 1.014786e-05
[3090,] 5.643441e-05 3.877493e-05 1.011139e-05
[3091,] 5.548454e-05 3.886507e-05 1.005460e-05
[3092,] 5.166627e-05 4.349216e-05 1.143293e-05
[3093,] 3.339592e-05 6.505386e-05 1.713013e-05
[3094,] 5.372820e-05 6.788626e-05 1.240198e-05
[3095,] 8.492162e-05 7.212628e-04 4.957587e-04
[3096,] 2.917557e-05 9.718935e-05 1.914980e-05
[3097,] 5.463604e-05 7.208716e-05 1.213994e-05
[3098,] 5.167344e-05 6.809489e-05 1.144799e-05
[3099,] 5.140837e-05 6.640511e-05 1.145012e-05
[3100,] 5.508338e-05 6.784664e-05 1.246579e-05
[3101,] 5.158013e-05 4.214784e-05 1.182637e-05
[3102,] 5.472776e-05 3.689860e-05 1.042894e-05
[3103,] 5.340315e-05 6.745385e-05 1.237660e-05
[3104,] 2.994933e-05 1.037814e-04 2.096305e-05
[3105,] 5.336643e-05 6.744968e-05 1.237537e-05
[3106,] 2.992399e-05 1.201735e-04 2.287921e-05
[3107,] 5.586772e-05 6.519147e-05 1.155773e-05
[3108,] 5.411358e-05 3.655882e-05 1.053840e-05
[3109,] 5.367144e-05 6.744431e-05 1.239132e-05
[3110,] 2.968028e-05 1.007844e-04 2.022151e-05
[3111,] 5.469482e-05 3.682862e-05 1.050629e-05
[3112,] 8.614658e-05 7.545901e-04 5.262169e-04
[3113,] 4.026750e-05 5.212119e-05 2.104135e-05
[3114,] 5.683990e-05 5.859793e-05 1.310636e-05
[3115,] 5.723080e-05 3.902487e-05 1.016733e-05
[3116,] 5.298986e-05 4.489967e-05 1.268283e-05
[3117,] 5.093678e-05 3.673979e-05 1.145885e-05
[3118,] 5.019764e-05 3.674875e-05 1.140091e-05
[3119,] 5.075249e-05 3.661363e-05 1.111136e-05
[3120,] 4.993935e-05 3.673523e-05 1.133637e-05
[3121,] 7.013302e-05 6.078303e-05 1.434772e-05
[3122,] 5.210766e-05 7.164604e-05 1.205527e-05
[3123,] 5.094968e-05 3.700614e-05 1.087597e-05
[3124,] 5.141607e-05 3.699417e-05 1.111142e-05
[3125,] 5.045311e-05 3.693431e-05 1.092534e-05
[3126,] 8.791001e-05 1.502104e-04 1.303266e-04
[3127,] 5.228490e-05 3.698043e-05 1.103316e-05
[3128,] 5.038525e-05 7.177374e-05 1.200904e-05
[3129,] 5.074777e-05 7.177374e-05 1.201727e-05
[3130,] 5.282568e-05 3.696712e-05 1.110644e-05
[3131,] 7.948670e-05 4.104024e-04 2.885575e-04
[3132,] 5.032233e-05 3.735369e-05 1.059221e-05
[3133,] 5.045162e-05 6.743862e-05 1.221535e-05
[3134,] 5.080989e-05 7.190735e-05 1.201628e-05
[3135,] 5.296473e-05 3.697144e-05 1.112383e-05
[3136,] 5.255735e-05 3.690653e-05 1.122160e-05
[3137,] 5.258319e-05 3.696611e-05 1.108348e-05
[3138,] 3.032921e-05 1.557742e-04 2.727017e-05
[3139,] 2.970582e-05 1.628853e-04 2.675770e-05
[3140,] 5.009516e-05 6.781271e-05 1.219320e-05
[3141,] 5.256827e-05 3.701357e-05 1.102695e-05
[3142,] 3.171967e-05 1.614811e-04 3.055733e-05
[3143,] 5.082154e-05 7.918466e-05 4.137237e-05
[3144,] 3.300119e-04 7.141366e-05 2.232482e-04
[3145,] 3.031499e-05 1.534828e-04 2.699708e-05
[3146,] 5.139412e-05 7.104543e-05 1.199476e-05
[3147,] 5.031382e-05 4.523385e-05 1.217304e-05
[3148,] 9.226369e-05 8.306406e-04 6.365981e-04
[3149,] 1.087052e-04 6.412076e-04 6.501043e-04
[3150,] 4.369951e-05 7.999067e-05 3.407211e-05
[3151,] 5.085759e-05 6.951340e-05 1.217523e-05
[3152,] 5.070879e-05 7.177374e-05 1.201730e-05
[3153,] 5.087428e-05 6.733499e-05 1.224040e-05
[3154,] 5.113453e-05 7.177374e-05 1.202622e-05
[3155,] 5.198356e-05 3.699764e-05 1.096555e-05
[3156,] 8.007409e-05 6.317835e-05 3.097303e-05
[3157,] 4.997171e-05 6.739834e-05 1.219689e-05
[3158,] 3.029325e-04 6.893190e-05 1.765757e-04
[3159,] 5.084827e-05 3.971082e-05 1.364656e-05
[3160,] 1.058707e-04 7.725583e-04 7.286076e-04
[3161,] 5.132613e-05 6.743378e-05 1.226032e-05
[3162,] 5.074934e-05 7.177374e-05 1.201896e-05
[3163,] 4.881344e-05 4.110531e-05 8.607439e-06
[3164,] 5.343188e-05 9.848035e-05 1.190105e-05
[3165,] 4.709958e-05 3.496314e-05 8.260191e-06
[3166,] 3.942566e-05 3.358804e-03 3.652516e-04
[3167,] 5.289234e-05 2.952307e-05 1.471207e-05
[3168,] 3.148437e-05 1.719102e-04 3.115653e-05
[3169,] 5.298939e-05 9.868398e-05 1.191907e-05
[3170,] 5.172390e-05 9.830628e-05 1.197402e-05
[3171,] 5.624544e-05 6.559795e-05 1.489186e-05
[3172,] 6.965298e-05 4.054374e-05 1.019629e-05
[3173,] 5.213588e-05 9.985004e-05 1.197161e-05
[3174,] 5.262606e-05 9.761001e-05 1.192381e-05
[3175,] 3.262359e-05 1.029941e-04 2.260374e-05
[3176,] 6.634185e-05 3.830872e-05 1.066776e-05
[3177,] 5.169315e-05 9.592599e-05 1.194442e-05
[3178,] 5.081603e-05 6.795950e-05 1.222575e-05
[3179,] 5.548562e-05 9.678853e-05 1.184397e-05
[3180,] 5.093440e-05 9.641239e-05 1.198763e-05
[3181,] 5.436357e-05 9.112743e-05 4.475898e-05
[3182,] 5.941547e-05 1.086949e-03 5.458729e-04
[3183,] 6.340307e-05 3.693767e-04 2.436029e-04
[3184,] 6.311727e-05 3.541043e-04 2.332988e-04
[3185,] 7.321568e-05 4.185548e-03 1.489238e-03
[3186,] 5.411758e-05 1.008342e-04 5.503453e-05
[3187,] 5.422962e-05 7.312906e-05 1.223203e-05
[3188,] 3.931734e-05 3.338496e-05 1.027823e-05
[3189,] 5.447810e-05 1.188485e-04 6.410600e-05
[3190,] 5.279648e-05 7.374598e-05 1.217254e-05
[3191,] 4.709231e-05 6.305360e-05 2.432530e-05
[3192,] 6.454737e-05 2.587450e-05 8.745016e-06
[3193,] 6.344405e-05 2.569334e-05 8.634309e-06
[3194,] 5.475701e-05 7.265455e-05 1.226377e-05
[3195,] 7.124940e-05 3.675234e-05 2.114809e-05
[3196,] 3.786456e-05 9.198122e-05 2.659010e-05
[3197,] 1.169819e-04 1.648236e-03 1.908430e-03
[3198,] 3.650945e-05 1.608594e-04 3.651870e-05
[3199,] 3.526785e-05 3.402675e-04 5.576798e-05
[3200,] 3.549315e-05 3.200554e-04 5.450058e-05
[3201,] 6.432971e-04 7.905145e-05 5.103813e-04
[3202,] 1.126442e-04 1.327307e-03 1.498662e-03
[3203,] 1.163890e-04 1.419337e-03 1.664629e-03
[3204,] 1.518373e-04 9.079588e-05 1.624828e-04
[3205,] 1.465650e-04 8.785459e-05 1.510047e-04
[3206,] 1.599016e-04 8.319187e-05 1.535148e-04
[3207,] 3.917877e-05 5.093794e-05 1.992104e-05
[3208,] 1.756967e-04 8.608565e-05 1.748108e-04
[3209,] 3.930381e-05 5.030768e-05 1.977034e-05
[3210,] 1.149076e-04 8.339264e-05 1.120889e-04
[3211,] 3.650130e-05 7.023443e-05 2.275376e-05
[3212,] 1.378196e-04 8.379843e-05 1.345341e-04
[3213,] 1.602634e-04 8.267747e-05 1.525883e-04
[3214,] 3.811105e-05 7.217754e-05 2.473513e-05
[3215,] 6.403688e-04 8.246907e-05 5.455081e-04
[3216,] 1.459767e-04 7.927308e-05 1.328651e-04
[3217,] 1.486744e-04 7.776701e-05 1.320187e-04
[3218,] 1.515281e-04 7.801623e-05 1.348694e-04
[3219,] 1.426728e-04 8.947422e-05 1.503656e-04
[3220,] 1.467390e-04 8.291638e-05 1.410098e-04
[3221,] 1.388529e-04 8.066474e-05 1.294488e-04
[3222,] 3.427877e-05 3.005837e-04 4.892666e-05
[3223,] 1.548491e-04 8.548321e-05 1.539314e-04
[3224,] 7.870248e-05 1.036585e-04 1.283984e-05
[3225,] 1.405054e-04 2.448560e-04 1.229490e-05
[3226,] 1.459704e-04 7.842844e-05 1.311154e-04
[3227,] 7.597835e-05 1.766128e-04 1.090888e-05
[3228,] 1.376417e-04 8.250889e-05 1.318893e-04
[3229,] 1.565405e-04 8.069720e-05 1.449556e-04
[3230,] 1.529609e-04 7.988774e-05 1.401150e-04
[3231,] 1.556123e-04 7.251985e-05 1.262181e-04
[3232,] 5.312619e-04 2.459533e-05 3.406255e-05
[3233,] 6.717308e-05 2.600805e-05 1.339437e-05
[3234,] 7.003790e-05 2.577196e-05 1.337026e-05
[3235,] 4.841649e-04 2.552427e-05 3.957761e-05
[3236,] 5.409094e-04 2.544642e-05 4.152514e-05
[3237,] 4.722181e-05 1.328769e-04 5.904547e-05
[3238,] 7.970889e-05 5.760084e-04 1.133427e-05
[3239,] 6.194415e-05 2.688258e-05 9.200006e-06
[3240,] 3.306968e-05 3.208550e-04 1.847889e-05
[3241,] 8.551244e-05 2.920043e-04 1.059582e-05
[3242,] 4.627874e-05 7.126005e-05 3.357734e-05
[3243,] 8.259699e-05 4.267942e-04 1.110188e-05
[3244,] 3.261661e-05 2.014438e-03 5.053760e-05
[3245,] 7.223048e-05 2.154902e-04 9.415859e-06
[3246,] 4.755401e-04 5.019186e-05 2.070461e-04
[3247,] 1.582844e-04 7.274006e-05 1.509695e-05
[3248,] 1.261534e-04 7.980799e-05 1.321550e-05
[3249,] 1.267374e-04 3.762228e-05 2.291471e-05
[3250,] 1.443852e-04 4.701980e-05 5.822114e-05
[3251,] 1.365805e-04 4.842427e-05 5.811476e-05
[3252,] 1.478664e-04 4.237736e-05 4.679479e-05
[3253,] 1.511645e-04 4.373648e-05 5.377076e-05
[3254,] 3.500834e-05 3.618424e-05 9.898466e-06
[3255,] 2.701051e-04 2.652382e-05 3.032193e-05
[3256,] 1.251176e-04 3.752033e-05 2.221474e-05
[3257,] 1.415763e-04 4.150086e-05 4.328576e-05
[3258,] 1.328448e-04 4.175198e-05 4.156024e-05
[3259,] 1.491994e-04 6.825200e-05 1.524486e-05
[3260,] 1.253408e-04 3.782467e-05 2.517639e-05
[3261,] 1.244094e-04 3.751500e-05 2.349501e-05
[3262,] 4.053038e-05 5.444323e-05 1.296560e-05
[3263,] 5.318200e-05 5.635983e-05 1.585598e-05
[3264,] 3.676314e-05 6.012547e-04 1.362767e-04
[3265,] 2.129572e-04 2.121358e-04 5.974321e-04
[3266,] 5.202872e-05 4.648219e-05 1.354011e-05
[3267,] 3.020959e-05 2.522662e-04 4.385590e-05
[3268,] 1.105673e-04 3.304768e-05 2.006617e-05
[3269,] 1.255655e-04 6.092054e-05 1.442344e-05
[3270,] 3.191384e-05 1.621812e-04 3.537906e-05
[3271,] 1.438902e-04 7.387942e-05 1.429820e-05
[3272,] 7.710131e-05 2.649572e-05 1.362927e-05
[3273,] 2.727930e-05 1.068723e-04 1.617374e-05
[3274,] 2.656746e-05 2.938860e-05 7.251756e-06
[3275,] 3.449666e-05 2.658638e-05 6.390263e-06
[3276,] 2.749042e-05 3.538506e-05 7.767604e-06
[3277,] 2.749950e-05 3.544142e-05 7.577238e-06
[3278,] 5.107397e-05 2.545053e-05 7.055955e-06
[3279,] 5.209343e-05 2.540262e-05 7.100456e-06
[3280,] 5.203571e-05 2.552523e-05 7.062337e-06
[3281,] 4.549349e-05 2.585859e-05 6.826926e-06
[3282,] 5.779906e-05 2.974722e-05 6.758496e-06
[3283,] 3.377909e-05 4.977500e-05 6.329229e-06
[3284,] 4.184769e-05 3.756030e-05 1.371591e-05
[3285,] 3.797425e-05 3.165132e-05 9.863266e-06
[3286,] 4.543345e-05 2.563360e-05 6.858955e-06
[3287,] 3.650732e-05 6.553331e-05 1.163790e-05
[3288,] 3.775448e-05 4.329067e-05 1.426305e-05
[3289,] 4.281769e-05 3.752141e-05 1.403565e-05
[3290,] 3.056257e-05 5.220651e-05 8.538730e-06
[3291,] 5.922385e-05 2.865517e-05 6.842671e-06
[3292,] 2.768391e-05 3.416341e-05 7.558690e-06
[3293,] 3.265048e-05 4.693250e-05 6.291505e-06
[3294,] 3.009270e-05 4.637459e-05 6.402328e-06
[3295,] 3.080322e-05 3.696170e-05 6.540168e-06
[3296,] 6.852206e-05 4.424495e-05 1.102874e-05
[3297,] 3.358434e-05 4.282414e-05 1.016731e-05
[3298,] 3.058487e-05 3.639516e-05 6.542330e-06
[3299,] 2.994019e-05 5.099882e-05 8.527135e-06
[3300,] 2.906528e-05 5.360058e-05 8.851684e-06
[3301,] 2.965398e-05 4.787050e-05 8.447191e-06
[3302,] 2.925188e-05 4.772073e-05 8.571388e-06
[3303,] 2.992394e-05 3.777926e-05 6.565003e-06
[3304,] 5.439629e-05 2.624536e-05 7.042321e-06
[3305,] 3.080996e-05 2.416366e-05 6.378480e-06
[3306,] 2.742305e-05 2.954780e-05 7.165278e-06
[3307,] 3.033427e-05 4.926377e-05 8.462433e-06
[3308,] 3.017918e-05 2.402245e-05 6.429226e-06
[3309,] 3.034015e-05 5.105626e-05 8.489290e-06
[3310,] 3.794135e-05 3.233528e-05 1.015457e-05
[3311,] 2.683427e-05 3.041582e-05 6.972394e-06
[3312,] 3.597874e-05 9.069664e-05 1.872911e-05
[3313,] 2.908707e-05 5.172625e-05 8.744238e-06
[3314,] 2.889054e-05 5.126384e-05 8.854229e-06
[3315,] 2.963244e-05 4.626538e-05 8.408474e-06
[3316,] 2.957896e-05 3.978969e-05 6.597534e-06
[3317,] 2.984157e-05 4.223222e-05 6.647409e-06
[3318,] 2.935080e-05 4.039119e-05 6.613508e-06
[3319,] 2.940648e-05 3.973400e-05 6.527522e-06
[3320,] 2.714068e-05 2.417287e-05 6.337487e-06
[3321,] 6.448355e-05 5.565481e-05 2.081624e-05
[3322,] 3.074566e-05 4.108429e-05 6.614905e-06
[3323,] 6.468280e-05 4.489517e-05 1.131340e-05
[3324,] 3.143970e-05 8.083710e-05 7.258731e-06
[3325,] 2.590427e-05 2.615380e-05 6.720063e-06
[3326,] 3.173200e-05 3.926209e-05 6.523636e-06
[3327,] 2.747904e-05 2.892987e-05 6.927098e-06
[3328,] 4.249066e-05 3.114886e-05 1.055097e-05
[3329,] 2.599191e-05 2.636718e-05 6.834786e-06
[3330,] 2.762366e-05 2.859366e-05 6.871248e-06
[3331,] 2.792855e-05 4.372535e-05 8.368659e-06
[3332,] 4.466160e-05 3.396558e-05 1.254466e-05
[3333,] 4.540243e-05 3.312775e-05 1.228298e-05
[3334,] 4.624916e-05 3.378996e-05 1.284032e-05
[3335,] 2.919466e-05 4.563140e-05 7.906122e-06
[3336,] 3.154080e-05 5.723144e-05 6.473817e-06
[3337,] 2.918831e-05 2.955167e-05 7.279685e-06
[3338,] 5.417008e-05 5.392679e-05 2.048339e-05
[3339,] 5.397720e-05 2.410541e-05 8.266068e-06
[3340,] 4.567284e-05 2.415376e-05 7.593543e-06
[3341,] 3.624432e-05 3.605987e-05 9.612134e-06
[3342,] 9.976738e-05 8.283621e-05 8.238210e-05
[3343,] 5.217888e-05 2.424567e-05 9.322395e-06
[3344,] 5.197262e-05 2.438582e-05 9.533400e-06
[3345,] 5.268359e-05 2.417838e-05 9.213501e-06
[3346,] 5.952581e-05 2.608539e-04 6.977190e-05
[3347,] 6.750314e-05 3.044794e-04 3.452694e-05
[3348,] 3.767944e-05 3.555402e-05 9.661253e-06
[3349,] 6.939127e-05 2.848277e-04 3.193491e-05
[3350,] 3.716161e-05 3.310392e-05 8.748740e-06
[3351,] 5.211945e-05 2.469162e-05 9.994164e-06
[3352,] 6.851072e-05 2.466639e-05 1.159682e-05
[3353,] 5.176213e-05 2.414659e-05 9.045303e-06
[3354,] 6.278454e-05 1.127913e-04 1.867323e-05
[3355,] 5.635597e-05 2.413286e-05 9.431622e-06
[3356,] 7.376958e-05 2.426493e-05 1.119196e-05
[3357,] 5.949496e-05 2.516105e-04 6.809900e-05
[3358,] 5.763057e-05 1.298512e-04 2.284305e-05
[3359,] 4.504812e-05 7.963831e-05 6.389049e-06
[3360,] 3.241055e-05 3.903208e-05 8.048786e-06
[3361,] 5.841385e-05 1.246997e-04 2.173077e-05
[3362,] 7.078381e-05 2.441963e-05 1.133720e-05
[3363,] 6.529105e-05 5.493138e-05 2.075411e-05
[3364,] 6.718438e-05 2.439181e-05 1.094810e-05
[3365,] 6.989111e-05 2.441260e-05 1.124622e-05
[3366,] 1.255668e-04 8.995425e-05 6.303795e-06
[3367,] 5.679512e-05 1.108006e-04 2.080345e-05
[3368,] 3.088039e-05 5.038116e-05 8.563098e-06
[3369,] 6.487640e-05 5.434578e-05 1.995947e-05
[3370,] 3.234034e-05 3.622142e-05 7.630430e-06
[3371,] 2.744018e-05 7.070944e-05 1.261544e-05
[3372,] 2.622365e-05 5.137857e-05 7.616980e-06
[3373,] 9.660289e-05 6.564797e-05 6.046102e-05
[3374,] 9.574235e-05 6.556942e-05 5.984226e-05
[3375,] 3.797649e-05 3.525645e-05 9.333575e-06
[3376,] 6.184425e-05 2.665526e-05 7.585062e-06
[3377,] 6.025301e-05 2.639088e-05 7.617497e-06
[3378,] 1.205648e-04 3.009694e-05 1.931075e-05
[3379,] 1.181145e-04 3.010290e-05 1.908171e-05
[3380,] 3.754693e-05 3.550665e-05 9.520631e-06
[3381,] 7.124147e-05 7.057330e-05 4.807506e-05
[3382,] 9.031160e-05 3.152681e-05 1.883106e-05
[3383,] 3.863983e-05 3.538286e-05 9.155667e-06
[3384,] 6.506726e-05 2.520812e-05 8.536130e-06
[3385,] 6.128829e-05 2.428530e-05 8.457424e-06
[3386,] 6.254972e-05 2.459335e-05 9.294227e-06
[3387,] 6.207205e-05 2.456751e-05 9.154621e-06
[3388,] 6.351430e-05 5.180949e-05 1.830180e-05
[3389,] 8.094736e-05 2.451794e-05 1.003967e-05
[3390,] 7.248611e-05 7.085439e-05 4.921780e-05
[3391,] 6.194003e-05 2.455202e-05 9.086266e-06
[3392,] 6.226307e-05 2.456363e-05 9.161505e-06
[3393,] 6.559943e-05 2.458720e-05 9.478906e-06
[3394,] 6.699274e-05 2.452260e-05 9.196129e-06
[3395,] 7.414208e-05 7.006374e-05 4.980728e-05
[3396,] 6.946264e-05 2.451500e-05 9.225810e-06
[3397,] 6.556832e-05 2.643251e-05 1.196915e-05
[3398,] 6.526220e-05 2.642006e-05 1.192507e-05
[3399,] 3.828466e-05 4.796981e-05 9.633467e-06
[3400,] 6.431922e-05 2.725052e-05 1.266084e-05
[3401,] 6.401761e-05 2.636653e-05 1.173636e-05
[3402,] 6.258204e-05 2.746499e-05 1.265482e-05
[3403,] 7.453545e-05 7.642020e-05 5.532199e-05
[3404,] 6.356084e-05 2.748766e-05 1.279407e-05
[3405,] 6.200217e-05 2.653579e-05 1.161188e-05
[3406,] 6.048184e-05 2.812549e-05 1.296012e-05
[3407,] 9.245561e-05 3.976443e-05 6.746646e-06
[3408,] 6.397082e-05 2.744249e-05 1.280436e-05
[3409,] 6.438233e-05 5.465755e-05 2.022502e-05
[3410,] 6.188398e-05 2.746333e-05 1.256476e-05
[3411,] 6.370343e-05 2.772254e-05 1.303675e-05
[3412,] 6.357229e-05 2.769032e-05 1.298635e-05
[3413,] 6.199994e-05 2.732742e-05 1.245899e-05
[3414,] 6.195718e-05 2.788895e-05 1.295748e-05
[3415,] 6.364242e-05 2.736352e-05 1.269234e-05
[3416,] 4.045922e-05 4.548993e-05 6.407600e-06
[3417,] 6.183972e-05 2.878896e-05 1.374172e-05
[3418,] 4.805036e-05 4.449890e-05 6.679596e-06
[3419,] 8.601055e-05 3.221283e-05 6.911902e-06
[3420,] 8.348988e-05 3.236532e-05 6.870917e-06
[3421,] 5.644911e-05 8.418118e-05 1.729421e-05
[3422,] 8.820635e-05 3.202659e-05 6.951001e-06
[3423,] 5.441015e-05 1.186670e-04 2.381693e-05
[3424,] 8.025729e-05 2.500175e-05 1.218529e-05
[3425,] 2.834506e-05 4.497906e-05 8.250433e-06
[3426,] 7.727867e-05 2.504667e-05 1.201720e-05
[3427,] 4.730870e-05 4.349080e-05 6.698318e-06
[3428,] 6.614440e-05 6.893985e-05 4.356577e-05
[3429,] 3.370117e-05 6.258320e-05 1.320816e-05
[3430,] 2.761658e-05 2.576096e-05 6.533538e-06
[3431,] 2.686621e-05 3.657984e-05 8.283557e-06
[3432,] 6.934330e-05 2.807389e-05 1.375381e-05
[3433,] 3.212818e-05 2.477693e-05 7.383165e-06
[3434,] 4.588812e-05 5.509852e-05 1.308902e-05
[3435,] 4.264313e-05 6.215084e-05 1.347595e-05
[3436,] 6.319096e-05 2.791269e-05 1.490420e-05
[3437,] 6.119607e-05 3.086020e-05 1.752759e-05
[3438,] 4.721006e-05 6.234224e-05 1.116867e-05
[3439,] 4.544342e-05 5.502147e-05 1.360298e-05
[3440,] 1.499272e-04 4.153219e-05 4.617235e-05
[3441,] 6.028841e-05 2.673816e-05 1.301033e-05
[3442,] 4.499870e-05 3.491009e-05 1.641715e-05
[3443,] 4.817425e-05 2.719841e-05 8.587575e-06
[3444,] 6.006806e-05 2.629878e-05 1.231837e-05
[3445,] 6.267950e-05 2.797367e-05 1.465222e-05
[3446,] 4.485054e-05 6.261404e-05 1.106429e-05
[3447,] 6.170407e-05 2.699072e-05 1.355501e-05
[3448,] 4.516384e-05 6.326122e-05 1.105908e-05
[3449,] 6.154340e-05 2.682915e-05 1.332171e-05
[3450,] 4.771480e-05 2.754652e-05 8.208046e-06
[3451,] 6.130625e-05 2.687308e-05 1.334346e-05
[3452,] 4.853669e-05 2.765388e-05 8.199587e-06
[3453,] 6.352407e-05 2.678983e-05 1.355777e-05
[3454,] 4.288424e-05 3.660134e-05 1.039172e-05
[3455,] 6.402889e-05 2.643134e-05 1.311348e-05
[3456,] 6.054645e-05 2.639411e-05 1.257774e-05
[3457,] 4.658610e-05 2.729027e-05 8.326463e-06
[3458,] 4.565040e-05 5.650882e-05 1.354693e-05
[3459,] 6.317606e-05 2.688107e-05 1.362861e-05
[3460,] 8.315236e-05 2.520253e-05 8.459217e-06
[3461,] 5.699969e-05 2.698615e-05 1.281358e-05
[3462,] 4.532664e-05 5.824954e-05 1.119866e-05
[3463,] 1.611241e-04 3.806974e-05 4.126413e-05
[3464,] 6.142462e-05 2.634110e-05 1.261841e-05
[3465,] 2.897339e-05 6.495928e-05 8.535777e-06
[3466,] 2.820061e-05 7.617497e-05 9.006673e-06
[3467,] 4.712826e-05 2.948684e-05 1.169540e-05
[3468,] 4.814682e-05 6.132047e-05 1.620162e-05
[3469,] 4.109974e-05 2.816651e-05 8.243376e-06
[3470,] 2.581273e-05 3.958216e-05 8.166406e-06
[3471,] 4.315104e-05 4.515025e-05 1.242323e-05
[3472,] 2.820135e-05 9.045267e-05 9.908397e-06
[3473,] 2.859486e-05 7.067021e-05 8.965257e-06
[3474,] 4.566650e-05 5.704997e-05 1.578621e-05
[3475,] 9.301183e-05 2.422399e-05 1.272101e-05
[3476,] 4.053501e-05 2.815115e-05 8.416186e-06
[3477,] 4.207433e-05 2.839046e-05 8.249132e-06
[3478,] 4.088512e-05 2.820087e-05 8.336690e-06
[3479,] 5.290824e-05 3.018107e-05 1.484669e-05
[3480,] 2.776399e-05 9.994928e-05 1.088208e-05
[3481,] 5.499057e-05 2.836951e-05 1.368095e-05
[3482,] 2.788259e-05 9.157904e-05 1.032051e-05
[3483,] 8.046740e-05 5.896061e-05 4.373102e-05
[3484,] 7.709689e-05 6.141804e-05 4.400807e-05
[3485,] 2.791788e-05 9.576106e-05 1.047821e-05
[3486,] 7.704900e-05 5.877517e-05 4.166330e-05
[3487,] 4.089365e-05 2.917589e-05 1.024570e-05
[3488,] 3.963658e-05 5.832248e-05 1.238444e-05
[3489,] 3.893598e-05 2.811252e-05 8.258795e-06
[3490,] 4.169231e-05 5.153330e-05 1.050801e-05
[3491,] 2.798379e-05 5.694190e-05 8.741640e-06
[3492,] 8.821468e-05 4.574490e-05 3.231697e-05
[3493,] 2.787245e-05 5.097658e-05 8.453957e-06
[3494,] 4.528752e-05 5.182719e-05 1.309975e-05
[3495,] 2.764069e-05 4.542677e-05 8.278059e-06
[3496,] 2.774033e-05 5.094092e-05 8.577468e-06
[3497,] 2.778205e-05 4.944037e-05 8.425846e-06
[3498,] 2.772984e-05 5.058399e-05 8.587478e-06
[3499,] 1.139172e-04 3.311992e-05 2.041540e-05
[3500,] 2.878104e-05 6.098047e-05 8.461087e-06
[3501,] 2.764026e-05 5.566371e-05 8.904263e-06
[3502,] 1.069775e-04 3.900503e-05 2.746894e-05
[3503,] 2.765394e-05 4.876053e-05 8.413795e-06
[3504,] 4.544200e-05 5.438458e-05 1.368531e-05
[3505,] 2.748295e-05 2.448995e-05 6.300837e-06
[3506,] 2.760615e-05 4.813895e-05 8.410385e-06
[3507,] 1.080919e-04 3.862207e-05 2.769950e-05
[3508,] 1.018655e-04 4.689033e-05 8.543505e-06
[3509,] 1.281164e-04 4.062969e-05 3.556507e-05
[3510,] 5.488037e-05 6.432876e-05 3.943572e-05
[3511,] 3.683330e-05 3.477119e-05 1.074548e-05
[3512,] 1.037311e-04 3.133286e-05 1.975996e-05
[3513,] 1.588528e-04 3.884350e-05 3.229732e-05
[3514,] 3.549132e-05 2.900907e-05 8.346487e-06
[3515,] 1.231757e-04 3.948030e-05 3.197115e-05
[3516,] 6.810559e-05 6.247749e-05 2.512648e-05
[3517,] 2.813467e-05 6.488765e-05 1.123430e-05
[3518,] 1.486514e-04 2.891705e-05 1.407101e-05
[3519,] 3.498204e-05 2.982500e-05 9.180027e-06
[3520,] 3.578264e-05 3.191076e-05 9.634695e-06
[3521,] 1.086213e-04 3.806317e-05 2.650389e-05
[3522,] 3.681354e-05 3.312186e-05 1.091314e-05
[3523,] 3.644739e-05 5.602539e-05 1.641605e-05
[3524,] 3.588838e-05 3.262093e-05 1.043339e-05
[3525,] 4.833292e-05 1.000302e-04 7.479781e-06
[3526,] 3.058537e-05 2.721230e-05 8.493288e-06
[3527,] 3.721642e-05 2.822947e-05 1.064689e-05
[3528,] 3.237261e-05 2.649123e-05 8.520284e-06
[3529,] 3.395389e-05 2.674982e-05 6.926194e-06
[3530,] 3.947351e-05 3.235107e-05 1.346093e-05
[3531,] 3.202908e-05 3.378027e-05 1.132832e-05
[3532,] 4.443052e-05 4.393693e-05 1.227513e-05
[3533,] 3.600975e-05 2.501141e-05 7.160347e-06
[3534,] 5.213820e-05 5.594730e-05 1.928561e-05
[3535,] 3.283000e-05 2.560366e-05 6.515619e-06
[3536,] 2.898623e-05 3.748336e-05 7.037133e-06
[3537,] 3.995308e-05 2.410343e-05 8.080975e-06
[3538,] 3.682360e-05 3.702115e-05 7.238153e-06
[3539,] 6.984407e-05 2.397199e-05 1.063462e-05
[3540,] 4.424098e-05 4.140119e-05 1.147838e-05
[3541,] 5.608438e-05 2.425908e-05 9.307136e-06
[3542,] 5.048311e-05 2.662561e-05 7.419507e-06
[3543,] 3.652489e-05 3.541800e-05 1.059023e-05
[3544,] 4.502223e-05 4.230352e-05 1.227014e-05
[3545,] 4.451383e-05 4.214855e-05 1.193777e-05
[3546,] 6.862714e-05 2.396699e-05 1.050930e-05
[3547,] 6.610860e-05 2.394956e-05 9.843056e-06
[3548,] 4.434495e-05 4.178497e-05 1.163951e-05
[3549,] 6.291614e-05 2.406591e-05 9.032990e-06
[3550,] 7.302150e-05 2.415528e-05 1.031284e-05
[3551,] 4.453135e-05 4.325994e-05 1.222237e-05
[3552,] 4.451819e-05 4.299241e-05 1.214700e-05
[3553,] 4.435312e-05 4.311005e-05 1.204476e-05
[3554,] 4.105054e-05 4.133897e-05 1.121378e-05
[3555,] 4.456300e-05 4.336255e-05 1.227051e-05
[3556,] 4.459118e-05 4.271981e-05 1.212864e-05
[3557,] 4.450990e-05 4.351473e-05 1.226886e-05
[3558,] 4.466189e-05 4.307319e-05 1.226360e-05
[3559,] 4.451238e-05 4.271944e-05 1.207829e-05
[3560,] 6.438984e-05 2.408351e-05 9.108033e-06
[3561,] 3.795162e-05 3.806043e-05 7.235494e-06
[3562,] 1.339430e-04 5.006943e-05 1.744154e-05
[3563,] 7.392893e-05 2.464091e-05 1.271786e-05
[3564,] 5.672567e-05 5.013111e-05 6.169779e-06
[3565,] 4.476897e-05 4.146843e-05 1.179280e-05
[3566,] 4.326950e-05 3.729453e-05 7.519398e-06
[3567,] 4.465902e-05 4.241846e-05 1.209597e-05
[3568,] 8.245648e-05 2.454659e-05 1.337965e-05
[3569,] 8.062136e-05 3.052682e-05 1.261813e-05
[3570,] 5.657742e-05 2.539085e-05 8.593686e-06
[3571,] 4.449491e-05 4.334974e-05 1.222144e-05
[3572,] 4.445014e-05 4.327579e-05 1.216868e-05
[3573,] 5.140449e-05 2.806180e-05 7.820565e-06
[3574,] 4.168360e-05 4.102193e-05 1.114145e-05
[3575,] 4.434333e-05 4.250579e-05 1.182432e-05
[3576,] 6.543162e-05 2.620250e-05 8.504769e-06
[3577,] 4.441914e-05 4.382230e-05 1.211651e-05
[3578,] 4.451047e-05 4.433485e-05 1.230558e-05
[3579,] 4.139653e-05 3.383581e-05 7.881842e-06
[3580,] 5.423701e-05 2.756539e-05 8.250325e-06
[3581,] 8.185804e-05 2.553944e-05 1.542498e-05
[3582,] 4.481632e-05 4.440381e-05 1.263208e-05
[3583,] 7.622596e-05 2.407920e-05 9.883971e-06
[3584,] 6.304854e-05 4.656623e-05 6.519389e-06
[3585,] 4.437137e-05 4.387598e-05 1.208427e-05
[3586,] 4.456667e-05 4.455231e-05 1.249746e-05
[3587,] 5.718411e-05 2.437262e-05 8.186707e-06
[3588,] 3.587019e-05 3.543066e-05 7.262665e-06
[3589,] 4.452884e-05 4.364401e-05 1.214609e-05
[3590,] 4.453582e-05 4.494991e-05 1.256757e-05
[3591,] 3.921537e-05 3.664890e-05 1.213189e-05
[3592,] 8.942521e-05 2.551616e-05 1.630341e-05
[3593,] 8.949566e-05 3.027093e-05 1.435903e-05
[3594,] 4.031896e-05 3.681864e-05 7.441390e-06
[3595,] 4.654702e-05 4.075115e-05 1.166526e-05
[3596,] 3.648475e-05 3.544367e-05 1.149469e-05
[3597,] 5.588274e-05 4.517791e-05 1.741162e-05
[3598,] 5.437427e-05 4.359831e-05 1.583586e-05
[3599,] 2.788035e-05 2.498358e-05 6.527791e-06
[3600,] 3.080754e-05 4.224100e-05 1.109229e-05
[3601,] 5.607724e-05 4.551982e-05 1.766802e-05
[3602,] 5.509406e-05 4.135330e-05 1.329892e-05
[3603,] 5.675936e-05 4.540937e-05 1.782893e-05
[3604,] 3.890226e-05 4.393898e-05 1.559759e-05
[3605,] 2.815163e-05 2.544637e-05 6.503784e-06
[3606,] 5.462321e-05 2.539491e-05 8.727497e-06
[3607,] 6.484146e-05 3.033388e-05 1.451482e-05
[3608,] 2.711069e-05 4.474866e-05 9.492445e-06
[3609,] 6.390505e-05 4.290169e-05 1.853404e-05
[3610,] 6.736393e-05 6.133656e-05 3.749877e-05
[3611,] 5.804939e-05 4.099777e-05 1.298767e-05
[3612,] 5.614787e-05 8.793846e-05 3.918426e-05
[3613,] 5.618850e-05 8.087783e-05 3.591752e-05
[3614,] 5.119858e-05 3.646980e-05 9.604591e-06
[3615,] 5.147221e-05 3.561675e-05 9.413823e-06
[3616,] 5.945961e-05 4.175137e-05 1.229215e-05
[3617,] 5.710569e-05 8.099742e-05 3.687273e-05
[3618,] 5.061407e-05 6.387940e-05 2.199146e-05
[3619,] 4.917370e-05 3.771767e-05 1.006742e-05
[3620,] 2.583637e-05 7.590138e-05 9.564628e-06
[3621,] 3.388239e-05 3.575912e-05 8.709720e-06
[3622,] 4.163978e-05 3.090678e-05 8.720131e-06
[3623,] 3.723744e-05 2.598463e-05 6.867921e-06
[3624,] 7.602484e-05 3.428758e-05 6.841990e-06
[3625,] 2.966449e-05 6.765024e-05 1.272747e-05
[3626,] 4.390460e-05 3.482315e-05 1.146425e-05
[3627,] 5.660382e-05 3.027801e-05 1.413917e-05
[3628,] 3.042577e-05 4.282761e-05 6.482780e-06
[3629,] 4.986945e-05 2.900952e-05 7.422072e-06
[3630,] 5.159399e-05 3.519729e-05 1.246123e-05
[3631,] 4.829974e-05 3.634513e-05 1.217333e-05
[3632,] 5.866670e-05 3.252108e-05 6.537374e-06
[3633,] 5.788870e-05 2.838962e-05 6.798379e-06
[3634,] 4.178790e-05 3.380952e-05 8.610453e-06
[3635,] 5.224029e-05 2.824435e-05 9.952617e-06
[3636,] 3.878518e-05 4.442068e-05 6.671308e-06
[3637,] 3.788324e-05 4.535850e-05 6.734821e-06
[3638,] 3.270552e-05 2.720564e-05 6.851547e-06
[3639,] 2.793626e-05 3.626480e-05 6.236700e-06
[3640,] 7.574590e-05 3.804091e-05 8.009886e-06
[3641,] 5.908409e-05 4.739509e-05 7.193944e-06
[3642,] 3.707417e-05 5.877194e-05 1.327741e-05
[3643,] 5.360155e-05 3.160781e-05 9.955859e-06
[3644,] 9.462584e-05 4.560971e-05 7.100708e-06
[3645,] 8.671615e-05 4.246486e-05 8.124126e-06
[3646,] 8.400432e-05 7.921558e-05 1.026555e-05
[3647,] 4.171079e-05 5.851467e-05 1.573034e-05
[3648,] 2.538879e-05 2.907069e-05 6.250333e-06
[3649,] 6.214793e-05 3.157272e-05 1.034482e-05
[3650,] 3.633205e-05 1.744202e-04 1.143921e-05
[3651,] 9.094723e-05 4.309661e-05 8.122509e-06
[3652,] 6.470951e-05 4.999422e-05 1.965130e-05
[3653,] 6.469325e-05 5.687863e-05 2.395150e-05
[3654,] 6.881561e-05 6.395097e-05 8.308180e-06
[3655,] 1.240263e-04 6.972257e-05 6.224198e-06
[3656,] 6.502669e-05 3.303888e-05 6.552181e-06
[3657,] 8.284563e-05 1.120257e-04 9.915083e-06
[3658,] 3.566736e-05 1.200386e-04 1.078341e-05
[3659,] 3.398098e-05 1.661088e-04 1.347169e-05
[3660,] 3.074921e-05 4.068428e-05 6.065480e-06
[3661,] 3.462426e-05 5.996954e-05 9.511424e-06
[3662,] 4.545402e-05 5.445453e-05 1.763927e-05
[3663,] 4.089839e-05 3.809413e-05 1.179441e-05
[3664,] 4.329741e-05 7.459522e-05 1.453643e-05
[3665,] 4.181570e-05 3.933673e-05 1.273763e-05
[3666,] 3.491219e-05 1.283480e-04 1.134231e-05
[3667,] 8.109746e-05 1.006453e-04 9.597921e-06
[3668,] 3.165960e-05 4.064249e-05 6.025029e-06
[3669,] 4.915289e-05 4.139369e-05 1.140403e-05
[3670,] 3.744939e-05 4.926584e-05 1.352947e-05
[3671,] 5.069358e-05 4.173343e-05 1.292994e-05
[3672,] 3.164857e-05 3.426703e-05 5.942172e-06
[3673,] 3.213470e-05 3.743293e-05 5.958146e-06
[3674,] 7.569143e-05 3.954680e-05 6.381714e-06
[3675,] 7.973050e-05 4.684750e-05 6.175545e-06
[3676,] 2.417700e-05 7.464199e-05 1.082647e-05
[3677,] 2.780007e-05 3.235280e-05 7.860904e-06
[3678,] 3.494192e-05 4.113063e-05 9.951312e-06
[3679,] 3.111879e-05 4.029385e-05 8.632205e-06
[3680,] 3.541357e-05 3.805133e-05 9.983747e-06
[3681,] 3.533420e-05 3.857919e-05 1.005929e-05
[3682,] 3.547573e-05 3.871921e-05 1.016526e-05
[3683,] 3.569391e-05 3.853100e-05 1.023326e-05
[3684,] 2.772896e-05 6.859277e-05 1.466064e-05
[3685,] 2.740903e-05 7.917867e-05 1.592373e-05
[3686,] 2.509550e-05 4.047117e-05 9.040541e-06
[3687,] 3.525748e-05 6.247590e-05 1.296712e-05
[3688,] 3.515417e-05 7.101256e-05 1.297627e-05
[3689,] 3.502346e-05 7.558434e-05 1.273522e-05
[3690,] 2.418727e-05 3.961858e-05 7.553587e-06
[3691,] 3.291955e-05 6.467505e-05 1.831027e-05
[3692,] 3.482700e-05 4.790905e-05 1.048872e-05
[3693,] 3.481857e-05 4.783448e-05 1.046096e-05
[3694,] 3.174917e-05 3.685903e-05 1.197480e-05
[3695,] 3.175293e-05 3.289178e-05 9.673219e-06
[3696,] 3.276019e-05 3.469224e-05 1.167762e-05
[3697,] 3.267449e-05 2.636233e-05 8.333836e-06
[3698,] 2.603990e-05 3.320540e-05 8.581488e-06
[3699,] 3.483660e-05 4.751094e-05 1.045596e-05
[3700,] 3.505863e-05 7.551364e-05 1.275839e-05
[3701,] 3.204272e-05 4.046273e-05 1.173234e-05
[3702,] 3.192099e-05 4.052528e-05 1.169089e-05
[3703,] 3.088456e-05 4.090698e-05 8.265961e-06
[3704,] 3.948793e-05 5.469718e-05 1.659664e-05
[3705,] 2.735547e-05 2.681495e-05 6.812530e-06
[3706,] 4.387428e-05 2.738969e-05 8.415802e-06
[3707,] 3.549748e-05 3.285061e-05 8.903851e-06
[3708,] 2.771586e-05 3.609517e-05 7.788652e-06
[3709,] 5.426674e-05 5.395130e-05 1.517111e-05
[3710,] 2.907990e-05 4.799664e-05 8.629665e-06
[3711,] 3.671134e-05 3.445457e-05 8.666993e-06
[3712,] 3.843652e-05 3.966771e-05 7.572464e-06
[3713,] 3.418189e-05 3.587363e-05 7.843315e-06
[3714,] 3.180903e-05 3.465176e-05 7.955727e-06
[3715,] 2.854401e-05 3.634305e-05 7.809840e-06
[3716,] 3.259025e-05 3.094187e-05 7.539034e-06
[3717,] 5.656628e-05 1.236848e-04 2.217057e-05
[3718,] 5.666617e-05 6.775556e-05 1.538855e-05
[3719,] 3.047966e-05 4.499909e-05 7.738347e-06
[3720,] 5.611867e-05 1.105304e-04 2.119040e-05
[3721,] 5.144768e-05 5.413145e-05 1.437752e-05
[3722,] 2.908489e-05 3.622487e-05 7.923233e-06
[3723,] 3.640722e-05 6.652443e-05 1.264966e-05
[3724,] 2.854430e-05 3.613769e-05 7.900084e-06
[3725,] 3.831158e-05 4.242741e-05 1.043516e-05
[3726,] 5.243852e-05 5.410420e-05 1.461994e-05
[3727,] 3.951437e-05 4.247899e-05 1.104915e-05
[3728,] 3.407523e-05 3.184117e-05 8.170858e-06
[3729,] 5.728703e-05 6.160959e-05 1.436489e-05
[3730,] 5.654976e-05 5.364608e-05 1.680480e-05
[3731,] 3.902353e-05 6.853189e-05 1.180253e-05
[3732,] 5.815254e-05 6.048884e-05 1.402816e-05
[3733,] 6.493330e-05 5.360703e-05 1.884873e-05
[3734,] 5.475550e-05 5.200260e-05 1.687698e-05
[3735,] 3.722054e-05 3.380706e-05 8.775999e-06
[3736,] 5.650366e-05 5.278616e-05 1.814291e-05
[3737,] 3.143435e-05 2.822346e-05 6.935427e-06
[3738,] 3.178463e-05 2.754926e-05 5.967503e-06
[3739,] 4.143059e-05 3.793243e-05 7.665919e-06
[3740,] 3.480008e-05 2.814898e-05 8.004161e-06
[3741,] 4.027851e-05 3.660305e-05 8.598043e-06
[3742,] 5.749265e-05 4.624672e-05 1.244782e-05
[3743,] 5.719709e-05 4.697318e-05 1.255024e-05
[3744,] 5.473747e-05 1.142167e-04 2.357920e-05
[3745,] 4.086110e-05 3.793046e-05 7.632303e-06
[3746,] 3.413462e-05 2.920498e-05 7.852514e-06
[3747,] 2.953353e-05 4.014782e-05 7.798037e-06
[3748,] 2.981440e-05 3.999492e-05 7.828056e-06
[3749,] 6.070893e-05 5.163063e-05 1.798333e-05
[3750,] 3.997408e-05 6.086514e-05 1.157933e-05
[3751,] 4.395885e-05 4.244703e-05 7.144030e-06
[3752,] 3.023592e-05 4.286168e-05 7.746669e-06
[3753,] 3.037004e-05 4.268553e-05 7.755492e-06
[3754,] 3.295360e-05 3.174539e-05 5.887185e-06
[3755,] 2.966146e-05 4.514568e-05 7.697351e-06
[3756,] 3.661905e-05 4.406184e-05 1.035159e-05
[3757,] 2.774111e-05 4.771008e-05 7.954151e-06
[3758,] 3.704027e-05 7.339846e-05 1.306362e-05
[3759,] 3.625221e-05 6.916720e-05 1.267933e-05
[3760,] 3.019393e-05 3.043433e-05 7.025585e-06
[3761,] 3.044335e-05 3.412976e-05 7.160656e-06
[3762,] 4.079403e-05 5.921452e-05 1.710460e-05
[3763,] 3.622711e-05 6.816816e-05 1.254123e-05
[3764,] 3.692408e-05 4.113346e-05 9.728342e-06
[3765,] 3.051949e-05 2.786175e-05 7.120835e-06
[3766,] 3.088387e-05 2.948994e-05 6.976928e-06
[3767,] 3.070288e-05 3.109131e-05 7.034331e-06
[3768,] 3.238384e-05 3.358651e-05 6.926161e-06
[3769,] 3.268384e-05 3.409425e-05 6.930635e-06
[3770,] 3.284663e-05 3.310732e-05 6.876775e-06
[3771,] 2.729464e-05 8.453259e-05 9.856859e-06
[3772,] 2.857952e-05 1.452069e-04 1.186594e-05
[3773,] 2.995927e-05 3.246449e-05 8.284711e-06
[3774,] 2.728090e-05 4.286189e-05 8.054363e-06
[3775,] 2.990985e-05 3.093757e-05 7.929624e-06
[3776,] 2.935435e-05 3.064158e-05 7.543664e-06
[3777,] 3.635075e-05 6.633028e-05 1.261823e-05
[3778,] 3.850719e-05 4.296290e-05 1.196422e-05
[3779,] 2.669890e-05 3.007842e-05 7.809434e-06
[3780,] 2.856566e-05 4.527895e-05 8.689075e-06
[3781,] 2.873526e-05 4.525157e-05 8.719402e-06
[3782,] 3.276138e-05 4.870917e-05 1.390918e-05
[3783,] 3.045320e-05 2.700079e-05 7.966710e-06
[3784,] 4.115378e-05 4.632000e-05 1.414997e-05
[3785,] 3.772583e-05 2.611341e-05 9.601660e-06
[3786,] 3.895280e-05 2.667112e-05 1.018132e-05
[3787,] 3.899046e-05 4.473599e-05 1.589924e-05
[3788,] 5.986168e-05 3.383776e-05 1.070862e-05
[3789,] 2.933346e-05 3.278475e-05 7.656208e-06
[3790,] 5.995346e-05 3.318310e-05 1.045720e-05
[3791,] 3.572414e-05 4.503838e-05 1.347822e-05
[3792,] 3.320342e-05 9.712361e-05 1.548129e-05
[3793,] 3.161077e-05 4.027765e-05 5.987710e-06
[3794,] 4.491527e-05 2.578227e-05 7.293684e-06
[3795,] 3.106286e-05 2.506238e-05 6.562041e-06
[3796,] 4.107341e-05 2.649286e-05 7.090702e-06
[3797,] 3.808818e-05 4.797828e-05 1.284510e-05
[3798,] 3.435919e-05 2.681801e-05 6.398866e-06
[3799,] 4.196035e-05 2.644223e-05 7.629855e-06
[3800,] 3.215392e-05 4.204832e-05 7.922943e-06
[3801,] 4.345718e-05 2.636214e-05 7.750076e-06
[3802,] 4.139465e-05 2.821454e-05 8.013928e-06
[3803,] 3.210235e-05 4.586821e-05 1.006991e-05
[3804,] 3.201741e-05 4.592622e-05 1.006797e-05
[3805,] 3.708076e-05 6.520383e-05 1.143063e-05
[3806,] 4.199730e-05 2.833121e-05 6.173125e-06
[3807,] 6.085328e-05 7.606299e-05 1.313987e-05
[3808,] 2.676223e-05 2.739954e-05 5.970924e-06
[3809,] 5.308822e-05 3.245350e-05 1.025319e-05
[3810,] 6.841229e-05 7.043412e-05 1.329455e-05
[3811,] 6.347906e-05 6.692090e-05 1.317578e-05
[3812,] 5.472422e-05 4.286437e-05 1.151334e-05
[3813,] 3.709764e-05 3.254093e-05 8.543981e-06
[3814,] 4.133942e-05 4.776077e-05 1.388122e-05
[3815,] 4.138416e-05 2.681733e-05 6.490292e-06
[3816,] 3.971149e-05 3.428834e-05 8.352179e-06
[3817,] 4.464633e-05 2.970933e-05 6.638540e-06
[3818,] 5.677713e-05 2.788492e-05 7.367202e-06
[3819,] 3.134135e-05 2.977722e-05 6.022340e-06
[3820,] 5.998430e-05 3.821313e-05 1.723795e-05
[3821,] 2.609719e-05 3.362146e-05 6.312073e-06
[3822,] 6.472662e-05 4.451813e-05 2.024142e-05
[3823,] 2.454795e-05 2.955205e-05 6.240194e-06
[3824,] 6.437993e-05 3.578377e-05 7.370214e-06
[3825,] 2.685833e-05 2.776746e-05 6.461901e-06
[3826,] 2.534143e-05 3.244763e-05 6.257291e-06
[3827,] 2.956426e-05 2.849685e-05 8.538614e-06
[3828,] 4.277555e-05 7.770998e-05 1.231164e-05
[3829,] 3.228296e-05 3.200240e-05 1.046577e-05
[3830,] 2.512254e-05 4.031058e-05 8.302844e-06
[3831,] 2.634655e-05 3.574974e-05 8.981039e-06
[3832,] 3.772764e-05 1.019599e-04 7.445741e-06
[3833,] 6.331762e-05 3.552332e-05 1.648795e-05
[3834,] 6.204664e-05 3.539405e-05 1.600308e-05
[3835,] 6.510716e-05 3.496140e-05 1.570103e-05
[3836,] 2.552986e-05 2.401297e-05 6.040044e-06
[3837,] 3.774422e-05 2.448876e-05 7.834373e-06
[3838,] 2.357455e-04 9.399726e-05 8.288693e-06
[3839,] 1.425866e-04 3.713151e-05 1.982628e-05
[3840,] 4.100207e-05 1.033128e-04 7.274132e-06
[3841,] 5.641832e-05 3.532549e-05 1.469196e-05
[3842,] 5.976894e-05 1.148234e-04 6.921380e-06
[3843,] 5.882292e-05 3.526110e-05 1.516798e-05
[3844,] 5.836198e-05 3.534731e-05 1.519773e-05
[3845,] 5.082924e-05 3.493141e-05 1.304556e-05
[3846,] 3.891987e-05 5.745169e-05 1.616365e-05
[3847,] 2.684592e-05 5.526182e-05 9.350002e-06
[3848,] 1.215363e-04 3.608947e-05 7.950288e-06
[3849,] 1.127279e-04 4.641771e-05 1.676246e-05
[3850,] 5.120696e-05 1.057078e-04 7.698319e-06
[3851,] 5.353058e-05 6.448431e-05 2.045034e-05
[3852,] 5.904716e-05 5.117298e-05 1.773778e-05
[3853,] 1.068688e-04 2.507854e-05 1.234683e-05
[3854,] 5.169771e-05 3.898960e-05 1.445953e-05
[3855,] 5.692032e-05 1.005829e-04 3.613730e-05
[3856,] 9.922622e-05 3.125684e-05 7.284392e-06
[3857,] 1.022670e-04 2.613016e-05 9.283908e-06
[3858,] 5.768922e-05 6.087826e-05 2.266548e-05
[3859,] 6.432232e-05 8.054610e-05 1.083772e-05
[3860,] 4.818039e-05 5.764242e-05 1.813072e-05
[3861,] 6.448853e-05 8.369356e-05 1.083854e-05
[3862,] 1.072723e-04 3.657439e-05 7.905649e-06
[3863,] 6.352049e-05 8.401013e-05 1.082469e-05
[3864,] 6.396222e-05 3.083856e-05 1.154930e-05
[3865,] 6.020966e-05 6.202309e-05 2.466379e-05
[3866,] 8.828365e-05 2.525754e-05 9.483113e-06
[3867,] 5.417187e-05 4.477127e-05 1.478699e-05
[3868,] 5.020183e-05 3.073064e-05 8.771385e-06
[3869,] 5.244741e-05 4.146530e-05 1.064655e-05
[3870,] 5.744042e-05 5.983050e-05 2.202211e-05
[3871,] 5.821993e-05 5.985513e-05 2.245131e-05
[3872,] 6.207192e-05 6.222342e-05 2.417049e-05
[3873,] 9.294717e-05 4.916115e-05 1.102602e-05
[3874,] 2.785247e-05 6.166382e-05 1.348244e-05
[3875,] 5.847510e-05 6.256973e-05 2.392489e-05
[3876,] 7.860179e-05 3.970645e-05 7.829362e-06
[3877,] 5.324944e-05 8.491631e-05 2.398348e-05
[3878,] 1.154512e-04 4.340592e-05 3.476946e-05
[3879,] 5.300190e-05 9.024248e-05 2.465159e-05
[3880,] 1.238458e-04 4.440801e-05 3.868944e-05
[3881,] 5.213842e-05 3.985524e-05 1.203099e-05
[3882,] 1.002864e-04 2.511300e-05 1.053979e-05
[3883,] 5.210836e-05 3.981444e-05 1.206183e-05
[3884,] 5.453581e-05 5.294992e-05 1.585084e-05
[3885,] 1.198717e-04 4.352214e-05 3.590392e-05
[3886,] 8.527094e-05 2.686771e-05 1.289487e-05
[3887,] 8.574390e-05 2.679698e-05 1.277605e-05
[3888,] 7.299974e-05 8.015278e-05 9.108317e-06
[3889,] 8.231840e-05 2.701041e-05 8.516257e-06
[3890,] 3.192439e-05 2.450146e-05 6.514327e-06
[3891,] 8.157575e-05 2.432395e-05 1.028096e-05
[3892,] 5.884095e-05 8.195202e-05 2.242658e-05
[3893,] 6.028437e-05 8.450325e-05 2.086166e-05
[3894,] 3.897153e-05 6.711410e-05 1.784918e-05
[3895,] 4.275815e-05 1.104028e-04 2.482984e-05
[3896,] 6.645009e-05 4.505748e-05 1.641422e-05
[3897,] 5.808465e-05 8.112833e-05 3.237692e-05
[3898,] 3.569104e-05 3.025183e-05 7.193025e-06
[3899,] 3.166772e-05 2.913809e-05 7.667995e-06
[3900,] 2.839209e-05 3.336448e-05 6.397946e-06
[3901,] 9.000466e-05 6.408425e-05 6.676579e-06
[3902,] 5.620296e-05 5.581525e-05 1.778478e-05
[3903,] 8.430987e-05 1.178320e-04 8.932132e-06
[3904,] 4.446708e-05 3.513217e-05 9.430404e-06
[3905,] 6.003934e-05 3.336927e-05 7.610238e-06
[3906,] 2.531818e-05 2.760259e-05 6.052459e-06
[3907,] 2.443351e-05 3.216052e-05 7.231672e-06
[3908,] 2.411391e-05 3.299745e-05 6.788802e-06
[3909,] 2.408843e-05 3.132250e-05 6.670143e-06
[3910,] 2.415629e-05 3.725904e-05 7.059328e-06
[3911,] 4.333831e-05 3.356514e-05 1.096522e-05
[3912,] 4.159400e-05 3.969520e-05 8.622857e-06
[3913,] 1.294642e-04 2.580530e-05 1.676595e-05
[3914,] 4.008381e-05 3.939317e-05 8.652480e-06
[3915,] 2.466000e-05 2.911659e-05 7.065095e-06
[3916,] 2.448149e-05 2.885585e-05 6.913081e-06
[3917,] 2.411306e-05 2.697869e-05 6.175215e-06
[3918,] 8.537159e-05 4.326140e-05 7.070806e-06
[3919,] 4.484338e-05 3.883439e-05 9.156311e-06
[3920,] 2.411795e-05 3.449675e-05 6.870952e-06
[3921,] 4.411710e-05 3.852312e-05 9.147108e-06
[3922,] 4.346952e-05 3.775862e-05 9.302379e-06
[3923,] 4.645857e-05 3.974815e-05 1.546760e-05
[3924,] 4.264705e-05 3.875146e-05 8.915684e-06
[3925,] 2.415260e-05 2.565693e-05 6.016032e-06
[3926,] 4.690144e-05 4.324380e-05 1.368373e-05
[3927,] 5.683110e-05 6.093577e-05 2.019262e-05
[3928,] 4.310924e-05 4.650975e-05 9.053869e-06
[3929,] 2.582049e-05 8.419456e-05 1.623993e-05
[3930,] 2.527944e-05 2.802903e-05 7.112680e-06
[3931,] 2.492733e-05 1.082884e-04 1.714998e-05
[3932,] 2.564723e-05 1.258686e-04 2.092305e-05
[3933,] 7.151845e-05 1.105009e-04 6.576121e-05
[3934,] 1.482817e-04 3.013413e-04 5.576548e-04
[3935,] 4.086259e-05 2.928227e-05 1.028054e-05
[3936,] 6.589149e-05 2.485163e-05 1.079647e-05
[3937,] 2.599795e-05 2.732298e-05 6.963100e-06
[3938,] 5.167485e-05 2.432666e-05 8.323639e-06
[3939,] 5.196365e-05 7.868439e-05 3.519278e-05
[3940,] 5.965612e-05 2.464822e-05 1.086916e-05
[3941,] 7.803080e-05 3.946865e-05 1.131827e-05
[3942,] 2.841394e-05 2.551110e-05 7.038519e-06
[3943,] 4.912428e-05 3.533023e-05 1.056585e-05
[3944,] 4.777451e-05 3.532036e-05 1.038353e-05
[3945,] 2.836872e-05 2.624020e-05 6.446094e-06
[3946,] 3.171147e-05 2.894809e-05 5.943279e-06
[3947,] 3.130956e-05 2.918289e-05 5.928165e-06
[3948,] 2.980365e-05 2.696505e-05 5.915241e-06
[3949,] 3.012384e-05 2.700830e-05 5.923165e-06
[3950,] 5.298605e-05 6.146668e-05 2.482204e-05
[3951,] 2.902114e-05 2.700247e-05 5.894371e-06
[3952,] 3.023843e-05 2.692553e-05 5.931909e-06
[3953,] 7.934785e-05 1.226550e-04 1.046853e-04
[3954,] 8.769020e-05 5.865917e-05 2.558393e-05
[3955,] 2.852785e-05 2.681769e-05 5.894544e-06
[3956,] 2.951715e-05 2.647460e-05 5.931908e-06
[3957,] 6.394529e-05 3.961101e-04 2.383739e-04
[3958,] 6.497229e-05 4.575962e-04 2.805264e-04
[3959,] 2.974694e-05 2.662898e-05 5.930260e-06
[3960,] 5.498140e-05 5.997120e-05 2.529769e-05
[3961,] 3.015176e-05 2.656937e-05 5.948311e-06
[3962,] 2.998396e-05 2.678496e-05 5.929910e-06
[3963,] 6.035069e-05 3.613547e-04 1.987757e-04
[3964,] 2.825381e-05 2.532139e-05 6.935694e-06
[3965,] 2.985219e-05 2.668342e-05 5.931719e-06
[3966,] 7.532403e-05 1.315829e-04 1.048589e-04
[3967,] 2.870671e-05 2.528548e-05 6.991360e-06
[3968,] 6.869633e-05 2.283456e-04 1.582605e-04
[3969,] 3.060524e-05 2.791091e-05 5.950972e-06
[3970,] 2.819673e-05 2.619392e-05 6.389433e-06
[3971,] 8.763802e-05 1.331516e-04 1.262905e-04
[3972,] 2.801889e-05 3.423492e-05 6.308497e-06
[3973,] 2.506590e-05 2.597216e-05 6.364292e-06
[3974,] 7.329885e-05 4.184017e-05 9.694637e-06
[3975,] 3.023399e-05 2.476050e-05 7.346931e-06
[3976,] 3.006473e-05 2.498185e-05 6.965060e-06
[3977,] 2.945281e-05 2.654048e-05 5.920770e-06
[3978,] 3.139741e-05 2.628113e-05 6.085540e-06
[3979,] 3.041500e-05 2.611166e-05 6.054879e-06
[3980,] 5.589246e-05 5.827292e-05 2.541464e-05
[3981,] 4.709173e-05 2.038926e-04 9.044598e-05
[3982,] 6.219140e-05 2.653153e-05 7.537452e-06
[3983,] 2.229615e-04 5.096239e-05 4.730387e-05
[3984,] 6.053988e-05 3.441582e-05 1.733374e-05
[3985,] 4.700309e-05 5.863126e-05 1.591201e-05
[3986,] 4.577893e-05 3.017829e-05 6.493927e-06
[3987,] 4.568844e-05 2.971764e-05 1.135841e-05
[3988,] 4.952791e-05 3.122582e-05 6.611172e-06
[3989,] 4.707818e-05 2.985392e-05 6.576056e-06
[3990,] 4.688732e-05 3.118353e-05 6.439583e-06
[3991,] 4.972525e-05 2.938365e-05 1.167728e-05
[3992,] 5.136712e-05 3.061774e-05 6.742674e-06
[3993,] 4.979979e-05 2.960434e-05 6.712744e-06
[3994,] 6.679781e-05 7.976490e-05 5.890246e-06
[3995,] 1.182382e-04 2.796375e-05 2.480793e-05
[3996,] 5.842538e-05 3.041037e-05 7.163702e-06
[3997,] 6.084419e-05 2.890716e-05 7.486188e-06
[3998,] 6.032596e-05 2.896769e-05 7.447314e-06
[3999,] 6.005230e-05 2.915336e-05 7.399281e-06
[4000,] 1.325484e-04 4.106741e-05 3.336808e-05
[4001,] 1.246775e-04 4.180922e-05 3.437436e-05
[4002,] 3.482756e-05 3.074388e-05 7.298821e-06
[4003,] 4.481466e-05 4.537441e-05 6.169940e-06
[4004,] 2.948629e-05 6.379670e-04 5.536182e-05
[4005,] 5.556802e-05 3.034082e-05 1.391958e-05
[4006,] 6.687504e-05 1.642849e-04 6.326138e-06
[4007,] 5.261120e-05 5.863641e-05 1.823995e-05
[4008,] 5.191972e-05 1.325915e-04 6.493200e-06
[4009,] 4.998525e-05 1.240427e-03 2.975400e-04
[4010,] 4.997332e-05 1.684616e-03 3.891471e-04
[4011,] 6.277747e-05 3.798159e-04 1.856566e-04
[4012,] 6.619140e-05 8.378257e-05 5.996468e-06
[4013,] 4.933207e-05 2.167225e-04 4.512569e-05
[4014,] 6.746526e-05 3.724792e-04 1.821200e-04
[4015,] 9.358993e-05 3.280054e-05 2.798053e-05
[4016,] 5.850334e-05 3.073478e-05 6.652428e-06
[4017,] 3.537351e-05 1.990871e-04 8.538136e-06
[4018,] 4.046444e-05 2.970433e-05 8.347595e-06
[4019,] 4.060642e-05 2.973994e-05 8.329394e-06
[4020,] 3.773149e-05 2.988679e-05 8.057337e-06
[4021,] 3.745573e-05 3.021503e-05 7.909218e-06
[4022,] 3.633768e-05 2.989677e-05 7.926446e-06
[4023,] 3.680941e-05 3.020508e-05 7.893477e-06
[4024,] 3.720695e-05 2.996645e-05 7.940929e-06
[4025,] 3.245550e-05 5.629979e-05 7.509734e-06
[4026,] 3.432416e-05 5.925508e-05 8.702818e-06
[4027,] 3.990401e-05 4.135115e-05 1.195823e-05
[4028,] 2.993337e-05 2.078221e-04 1.722470e-05
[4029,] 3.251688e-05 1.669566e-04 1.352859e-05
[4030,] 4.162510e-05 4.151960e-05 1.161023e-05
[4031,] 4.312556e-05 4.151715e-04 8.809672e-06
[4032,] 3.768993e-05 5.906430e-05 9.310772e-06
[4033,] 4.058422e-05 5.268951e-04 9.699753e-06
[4034,] 5.880420e-05 8.825407e-05 3.680872e-05
[4035,] 3.890013e-05 4.229312e-05 1.158911e-05
[4036,] 5.591037e-05 3.465216e-04 1.191826e-04
[4037,] 3.746938e-05 4.884749e-05 8.616177e-06
[4038,] 3.784012e-05 3.434720e-05 7.798504e-06
[4039,] 4.547389e-05 5.679537e-04 9.248868e-06
[4040,] 3.689739e-05 3.526870e-05 7.690967e-06
[4041,] 6.202527e-05 2.015104e-04 9.642780e-05
[4042,] 2.973174e-05 4.079089e-05 6.883863e-06
[4043,] 3.612253e-05 3.569893e-05 7.833149e-06
[4044,] 6.005943e-05 1.574514e-04 7.364204e-05
[4045,] 4.695008e-05 3.357311e-05 1.313635e-05
[4046,] 4.977205e-05 3.249251e-05 1.308652e-05
[4047,] 4.894547e-05 3.083263e-05 1.188147e-05
[4048,] 4.703395e-05 3.407614e-05 1.332147e-05
[4049,] 2.766200e-05 2.001497e-04 1.447683e-05
[4050,] 2.777937e-05 2.408640e-04 1.567330e-05
[4051,] 3.692885e-05 6.559365e-04 1.066122e-05
[4052,] 4.819672e-05 3.041728e-05 1.143681e-05
[4053,] 5.075737e-05 2.934852e-05 1.102477e-05
[4054,] 5.632352e-05 4.690758e-05 1.424355e-05
[4055,] 4.724057e-05 2.910725e-05 1.038085e-05
[4056,] 2.799668e-05 7.762093e-04 2.754075e-05
[4057,] 5.220304e-05 2.945471e-05 1.150513e-05
[4058,] 3.982518e-05 3.425015e-05 1.158163e-05
[4059,] 4.760705e-05 2.889410e-05 1.033134e-05
[4060,] 5.732243e-05 1.890743e-04 7.805541e-05
[4061,] 6.166564e-05 1.947893e-04 8.881537e-05
[4062,] 9.437702e-05 5.174971e-05 2.367173e-05
[4063,] 5.221690e-05 2.344347e-04 7.771058e-05
[4064,] 2.676077e-05 9.263630e-05 1.162837e-05
[4065,] 4.204283e-05 2.371456e-04 7.784052e-05
[4066,] 2.717373e-05 1.087733e-04 1.195244e-05
[4067,] 4.786098e-05 3.672639e-05 1.063974e-05
[4068,] 2.753228e-05 4.365033e-05 7.573592e-06
[4069,] 2.700192e-05 4.058560e-05 9.985178e-06
[4070,] 4.784122e-05 3.629561e-05 1.063562e-05
[4071,] 4.787455e-05 3.544708e-05 1.040143e-05
[4072,] 1.317168e-04 4.614640e-05 4.704449e-05
[4073,] 2.911831e-05 2.699874e-05 7.541342e-06
[4074,] 2.888722e-05 2.735867e-05 7.573347e-06
[4075,] 2.897149e-05 2.752414e-05 7.645100e-06
[4076,] 2.883420e-05 2.759573e-05 7.619592e-06
[4077,] 2.898748e-05 2.748744e-05 7.640893e-06
[4078,] 2.843145e-05 2.703867e-05 7.335916e-06
[4079,] 2.887571e-05 2.750682e-05 7.609863e-06
[4080,] 2.883999e-05 2.681520e-05 7.408387e-06
[4081,] 2.889795e-05 2.742500e-05 7.595380e-06
[4082,] 2.959934e-05 2.711703e-05 7.720249e-06
[4083,] 2.910729e-05 4.578618e-05 1.171232e-05
[4084,] 4.898898e-05 6.294184e-05 1.613587e-05
[4085,] 2.915248e-05 2.756953e-05 7.715796e-06
[4086,] 2.831740e-05 2.719321e-05 7.328990e-06
[4087,] 2.829097e-05 5.151491e-05 1.298807e-05
[4088,] 4.943881e-05 5.638394e-05 1.459758e-05
[4089,] 2.951973e-05 2.790670e-05 7.926428e-06
[4090,] 2.922227e-05 5.346622e-05 1.426558e-05
[4091,] 3.070036e-05 2.907685e-05 8.729610e-06
[4092,] 6.865916e-05 5.379212e-05 2.904272e-05
[4093,] 3.026704e-05 2.833350e-05 8.280043e-06
[4094,] 3.037287e-05 4.865680e-05 1.407362e-05
[4095,] 2.961124e-05 2.820792e-05 8.037960e-06
[4096,] 8.737797e-05 2.005091e-04 1.849841e-04
[4097,] 7.768012e-05 6.125273e-05 2.966911e-05
[4098,] 3.032410e-05 4.899287e-05 1.409628e-05
[4099,] 3.659518e-05 5.691467e-05 6.998577e-06
[4100,] 5.209443e-05 5.772514e-05 2.265039e-05
[4101,] 2.153554e-04 4.969625e-04 1.384766e-03
[4102,] 2.879251e-05 2.451100e-04 3.829158e-05
[4103,] 3.073965e-05 3.983016e-05 1.173651e-05
[4104,] 2.960343e-05 2.958492e-04 5.043433e-05
[4105,] 2.953397e-05 3.675739e-05 1.014405e-05
[4106,] 4.305800e-05 5.403842e-05 1.199195e-05
[4107,] 8.644683e-05 3.758304e-05 1.774384e-05
[4108,] 2.990241e-05 3.985224e-05 1.125184e-05
[4109,] 2.922729e-05 3.243856e-05 8.956172e-06
[4110,] 2.913475e-05 3.422496e-04 5.176847e-05
[4111,] 2.895838e-05 2.831661e-04 4.576005e-05
[4112,] 2.825471e-05 3.498307e-05 9.168309e-06
[4113,] 2.875274e-05 3.925542e-05 1.038162e-05
[4114,] 2.839462e-05 3.576358e-05 9.478394e-06
[4115,] 3.085398e-05 3.691945e-05 1.102545e-05
[4116,] 2.673497e-05 4.365527e-05 9.724117e-06
[4117,] 2.692098e-05 1.907930e-04 2.525802e-05
[4118,] 2.712035e-05 1.764613e-04 2.491901e-05
[4119,] 2.659556e-05 2.813193e-05 6.843886e-06
[4120,] 2.679927e-05 4.174698e-05 9.498075e-06
[4121,] 2.670045e-05 2.477930e-05 6.397822e-06
[4122,] 1.423620e-04 2.297781e-04 4.004879e-04
[4123,] 2.714268e-05 1.912332e-04 2.613512e-05
[4124,] 7.495055e-05 1.111133e-04 7.188075e-05
[4125,] 2.655087e-05 4.607909e-05 9.237179e-06
[4126,] 2.661800e-05 3.370120e-05 7.561186e-06
[4127,] 2.678595e-05 3.192089e-05 7.878287e-06
[4128,] 2.744118e-05 3.738965e-05 7.684708e-06
[4129,] 8.486042e-05 6.403202e-05 1.950978e-05
[4130,] 9.081472e-05 3.585520e-05 1.603115e-05
[4131,] 5.504445e-05 2.519485e-05 9.519692e-06
[4132,] 9.348759e-05 3.609044e-05 1.595835e-05
[4133,] 1.005552e-04 3.596728e-05 1.699478e-05
[4134,] 1.125213e-04 5.687909e-05 4.089280e-05
[4135,] 4.944729e-05 3.620996e-05 6.258232e-06
[4136,] 4.907415e-05 7.314411e-05 6.570918e-06
[4137,] 5.211477e-05 2.539217e-05 7.932265e-06
[4138,] 4.764233e-05 2.786081e-05 7.317558e-06
[4139,] 5.860155e-05 2.910656e-05 1.370098e-05
[4140,] 1.337919e-04 5.861522e-05 7.494856e-05
[4141,] 7.730882e-05 8.903384e-05 6.281790e-05
[4142,] 1.962814e-04 2.462356e-05 2.015613e-05
[4143,] 1.126718e-04 2.473979e-05 1.052569e-05
[4144,] 1.602139e-04 2.403799e-05 1.373558e-05
[4145,] 3.846143e-05 3.014751e-05 1.172398e-05
[4146,] 1.389400e-04 8.552706e-05 1.160606e-04
[4147,] 6.342047e-05 4.941891e-05 2.464196e-05
[4148,] 1.807826e-04 2.480378e-05 2.006485e-05
[4149,] 1.329377e-04 2.843973e-05 8.462605e-06
[4150,] 1.321979e-04 2.476916e-05 1.070898e-05
[4151,] 1.268503e-04 2.490655e-05 1.034869e-05
[4152,] 1.301011e-04 2.492998e-05 1.042314e-05
[4153,] 1.292698e-04 2.495193e-05 1.036742e-05
[4154,] 1.339478e-04 2.521189e-05 1.021753e-05
[4155,] 1.370205e-04 2.522091e-05 1.029393e-05
[4156,] 4.164808e-05 4.766417e-05 1.457494e-05
[4157,] 4.190987e-05 4.831174e-05 1.490271e-05
[4158,] 4.811490e-05 3.179329e-05 6.236809e-06
[4159,] 1.069005e-04 2.512055e-05 9.457405e-06
[4160,] 8.749441e-05 2.514276e-05 9.113430e-06
[4161,] 8.913850e-05 2.464543e-05 9.924941e-06
[4162,] 8.643513e-05 2.478899e-05 9.549630e-06
[4163,] 3.814316e-05 5.382262e-05 1.117751e-05
[4164,] 8.304136e-05 2.472458e-05 9.515831e-06
[4165,] 8.594516e-05 2.478627e-05 9.536113e-06
[4166,] 8.261798e-05 2.479831e-05 9.361991e-06
[4167,] 4.158202e-05 8.914900e-05 2.462398e-05
[4168,] 1.070023e-04 4.369026e-05 4.777809e-05
[4169,] 1.071648e-04 4.129962e-05 4.413397e-05
[4170,] 1.310064e-04 6.591349e-05 9.725278e-05
[4171,] 1.373132e-04 2.451939e-05 1.057270e-05
[4172,] 7.525555e-05 6.647278e-05 5.321964e-05
[4173,] 5.156395e-05 2.952480e-05 6.433268e-06
[4174,] 1.504559e-04 2.465583e-05 1.071708e-05
[4175,] 1.449969e-04 1.000531e-04 1.499005e-04
[4176,] 3.110749e-05 1.042174e-04 2.336543e-05
[4177,] 7.265129e-05 7.788671e-05 5.445821e-05
[4178,] 1.457101e-04 1.060723e-04 1.612628e-04
[4179,] 4.473696e-05 5.132237e-05 1.654678e-05
[4180,] 1.332366e-04 2.463864e-05 1.026198e-05
[4181,] 4.147102e-05 5.399976e-05 1.568827e-05
[4182,] 1.461956e-04 6.425681e-05 1.050004e-04
[4183,] 1.451016e-04 6.253256e-05 1.007299e-04
[4184,] 7.507262e-05 5.863544e-05 4.333147e-05
[4185,] 1.100257e-04 3.837865e-04 5.052733e-04
[4186,] 5.425648e-05 1.153804e-04 6.992741e-05
[4187,] 1.258695e-04 1.226851e-04 1.596587e-04
[4188,] 1.283551e-04 1.234482e-04 1.645628e-04
[4189,] 5.528244e-05 1.228161e-04 7.586463e-05
[4190,] 9.777261e-05 1.050249e-04 9.632819e-05
[4191,] 3.607341e-05 3.933255e-05 1.148978e-05
[4192,] 3.583059e-05 4.960780e-05 1.377769e-05
[4193,] 3.576068e-05 3.964671e-05 1.146344e-05
[4194,] 6.513211e-05 5.804995e-05 2.493058e-05
[4195,] 3.070470e-05 1.157477e-04 2.436661e-05
[4196,] 4.322059e-05 3.129589e-05 1.201308e-05
[4197,] 4.285689e-05 4.357559e-05 6.085400e-06
[4198,] 6.513167e-05 3.486200e-05 2.003871e-05
[4199,] 4.041860e-05 3.161106e-05 6.101510e-06
[4200,] 1.007668e-04 5.891345e-05 3.127591e-05
[4201,] 5.139584e-05 8.507620e-05 2.320846e-05
[4202,] 7.098473e-05 3.433319e-05 2.021365e-05
[4203,] 6.823034e-05 7.098374e-05 5.211537e-05
[4204,] 7.490686e-05 3.426880e-05 2.103270e-05
[4205,] 3.177987e-05 4.013388e-05 1.170825e-05
[4206,] 4.366384e-05 4.660479e-05 1.164797e-05
[4207,] 5.223303e-05 3.003543e-05 6.679506e-06
[4208,] 4.871071e-05 2.933394e-05 6.643542e-06
[4209,] 5.044358e-05 2.866855e-05 6.792060e-06
[4210,] 5.415220e-05 2.804470e-05 7.044630e-06
[4211,] 5.164842e-05 2.893829e-05 6.795326e-06
[4212,] 5.162488e-05 8.929278e-05 2.633740e-05
[4213,] 5.209635e-05 2.874633e-05 6.840823e-06
[4214,] 5.189990e-05 2.865403e-05 6.848058e-06
[4215,] 2.979008e-05 4.389364e-05 1.126774e-05
[4216,] 1.725247e-04 1.143214e-04 2.139716e-04
[4217,] 5.202767e-05 2.856641e-05 6.860092e-06
[4218,] 3.146676e-05 5.379440e-05 1.529178e-05
[4219,] 4.373558e-05 5.520837e-05 1.357486e-05
[4220,] 5.005652e-05 2.835766e-05 6.821472e-06
[4221,] 3.008730e-05 4.176322e-05 1.104111e-05
[4222,] 4.406568e-05 6.237589e-05 1.353136e-05
[4223,] 4.924497e-05 3.283403e-05 6.343189e-06
[4224,] 7.129968e-05 3.560432e-05 2.179147e-05
[4225,] 5.041999e-05 3.345048e-05 6.337766e-06
[4226,] 5.028347e-05 4.004903e-05 1.909089e-05
[4227,] 9.005637e-05 5.395295e-05 4.456734e-05
[4228,] 3.072939e-05 4.104366e-05 1.130878e-05
[4229,] 1.922744e-04 1.410753e-04 3.073678e-04
[4230,] 4.363686e-05 5.656805e-05 1.338724e-05
[4231,] 9.945204e-05 5.008300e-05 4.466523e-05
[4232,] 3.105365e-05 4.088538e-05 1.145650e-05
[4233,] 8.244628e-05 5.112027e-05 4.406014e-05
[4234,] 5.588753e-05 2.638357e-05 7.680621e-06
[4235,] 3.182183e-05 4.020629e-05 1.178337e-05
[4236,] 5.135810e-05 7.311781e-05 2.001721e-05
[4237,] 8.602602e-05 3.522382e-05 2.523689e-05
[4238,] 5.678098e-05 4.409426e-05 6.172389e-06
[4239,] 5.166084e-05 3.252152e-05 6.530508e-06
[4240,] 5.683191e-05 3.225734e-05 1.491601e-05
[4241,] 2.896171e-05 4.613172e-05 8.630043e-06
[4242,] 5.191167e-05 2.602387e-05 7.077797e-06
[4243,] 5.426569e-05 3.285110e-05 1.481235e-05
[4244,] 7.436191e-05 4.656237e-05 2.962998e-05
[4245,] 1.625284e-04 2.144492e-04 3.877051e-04
[4246,] 4.771305e-05 3.281001e-05 6.381700e-06
[4247,] 3.174631e-05 7.412970e-05 1.318826e-05
[4248,] 1.070598e-04 2.634546e-05 8.410362e-06
[4249,] 6.683048e-05 4.179112e-05 2.382934e-05
[4250,] 3.069027e-05 1.057145e-04 9.931250e-06
[4251,] 3.222974e-05 6.411859e-05 1.304444e-05
```
