## Supplementary material for "Characterization of shared and ancestry-specific signals driving complex traits using multi-ancestry fine-mapping": s1_data.bim

```
2	chr2:68235460:T:C	0	68235460	C	T
2	chr2:68235546:C:T	0	68235546	T	C
2	chr2:68236189:C:T	0	68236189	T	C
2	chr2:68236244:G:A	0	68236244	A	G
2	chr2:68237139:A:T	0	68237139	T	A
2	chr2:68237953:T:C	0	68237953	C	T
2	chr2:68239255:T:A	0	68239255	A	T
2	chr2:68240778:A:C	0	68240778	C	A
2	chr2:68241155:C:T	0	68241155	T	C
2	chr2:68243682:C:T	0	68243682	T	C
2	chr2:68245110:A:C	0	68245110	C	A
2	chr2:68246325:A:G	0	68246325	G	A
2	chr2:68247936:C:A	0	68247936	A	C
2	chr2:68248154:C:T	0	68248154	T	C
2	chr2:68250816:T:C	0	68250816	C	T
2	chr2:68250817:A:AC	0	68250817	AC	A
2	chr2:68252444:G:A	0	68252444	A	G
2	chr2:68255078:C:T	0	68255078	T	C
2	chr2:68255195:A:G	0	68255195	G	A
2	chr2:68255216:T:C	0	68255216	C	T
2	chr2:68262089:G:C	0	68262089	C	G
2	chr2:68262535:A:C	0	68262535	C	A
2	chr2:68263838:T:A	0	68263838	A	T
2	chr2:68265755:G:A	0	68265755	A	G
2	chr2:68267091:C:T	0	68267091	T	C
2	chr2:68267870:G:A	0	68267870	A	G
2	chr2:68268111:G:A	0	68268111	A	G
2	chr2:68268331:G:A	0	68268331	A	G
2	chr2:68269319:G:A	0	68269319	A	G
2	chr2:68271376:T:C	0	68271376	C	T
2	chr2:68271751:A:G	0	68271751	G	A
2	chr2:68272519:A:G	0	68272519	G	A
2	chr2:68272695:G:A	0	68272695	A	G
2	chr2:68275912:G:A	0	68275912	A	G
2	chr2:68276788:A:G	0	68276788	G	A
2	chr2:68279351:A:G	0	68279351	G	A
2	chr2:68280399:A:G	0	68280399	G	A
2	chr2:68280701:A:G	0	68280701	G	A
2	chr2:68281653:A:G	0	68281653	G	A
2	chr2:68281684:T:C	0	68281684	C	T
2	chr2:68281773:A:C	0	68281773	C	A
2	chr2:68282616:A:G	0	68282616	G	A
2	chr2:68282878:T:C	0	68282878	C	T
2	chr2:68282902:A:G	0	68282902	G	A
2	chr2:68283037:A:T	0	68283037	T	A
2	chr2:68284452:A:G	0	68284452	G	A
2	chr2:68285689:AAAAG:A	0	68285689	A	AAAAG
2	chr2:68286057:T:G	0	68286057	G	T
2	chr2:68286270:A:G	0	68286270	G	A
2	chr2:68286355:C:T	0	68286355	T	C
2	chr2:68287496:T:C	0	68287496	C	T
2	chr2:68288398:G:A	0	68288398	A	G
2	chr2:68290169:C:T	0	68290169	T	C
2	chr2:68290417:T:C	0	68290417	C	T
2	chr2:68290804:A:G	0	68290804	G	A
2	chr2:68291148:C:T	0	68291148	T	C
2	chr2:68291482:G:A	0	68291482	A	G
2	chr2:68291486:G:T	0	68291486	T	G
2	chr2:68292412:A:G	0	68292412	G	A
2	chr2:68292745:G:A	0	68292745	A	G
2	chr2:68294610:G:A	0	68294610	A	G
2	chr2:68295792:T:C	0	68295792	C	T
2	chr2:68296599:CTGA:C	0	68296599	C	CTGA
2	chr2:68296955:C:T	0	68296955	T	C
2	chr2:68297792:G:A	0	68297792	A	G
2	chr2:68298109:T:C	0	68298109	C	T
2	chr2:68298748:G:A	0	68298748	A	G
2	chr2:68299342:G:A	0	68299342	A	G
2	chr2:68299598:T:A	0	68299598	A	T
2	chr2:68300332:C:A	0	68300332	A	C
2	chr2:68302284:G:A	0	68302284	A	G
2	chr2:68302710:A:G	0	68302710	G	A
2	chr2:68302936:C:T	0	68302936	T	C
2	chr2:68303549:C:T	0	68303549	T	C
2	chr2:68304036:C:T	0	68304036	T	C
2	chr2:68304074:A:C	0	68304074	C	A
2	chr2:68304209:T:C	0	68304209	C	T
2	chr2:68304681:T:C	0	68304681	C	T
2	chr2:68305011:G:A	0	68305011	A	G
2	chr2:68305168:C:T	0	68305168	T	C
2	chr2:68305201:G:A	0	68305201	A	G
2	chr2:68305286:G:A	0	68305286	A	G
2	chr2:68305323:A:G	0	68305323	G	A
2	chr2:68306798:AC:A	0	68306798	A	AC
2	chr2:68307180:T:C	0	68307180	C	T
2	chr2:68307318:G:A	0	68307318	A	G
2	chr2:68308313:T:G	0	68308313	G	T
2	chr2:68309938:T:G	0	68309938	G	T
2	chr2:68311935:T:C	0	68311935	C	T
2	chr2:68312460:C:T	0	68312460	T	C
2	chr2:68313198:T:C	0	68313198	C	T
2	chr2:68314859:A:T	0	68314859	T	A
2	chr2:68314928:G:A	0	68314928	A	G
2	chr2:68315366:C:A	0	68315366	A	C
2	chr2:68315596:A:C	0	68315596	C	A
2	chr2:68316140:CTT:C	0	68316140	C	CTT
2	chr2:68316162:T:C	0	68316162	C	T
2	chr2:68318541:G:A	0	68318541	A	G
2	chr2:68318808:T:G	0	68318808	G	T
2	chr2:68318853:C:G	0	68318853	G	C
2	chr2:68319172:T:C	0	68319172	C	T
2	chr2:68319242:T:C	0	68319242	C	T
2	chr2:68319317:G:A	0	68319317	A	G
2	chr2:68321947:CTT:C	0	68321947	C	CTT
2	chr2:68322475:G:A	0	68322475	A	G
2	chr2:68322749:T:C	0	68322749	C	T
2	chr2:68323880:C:T	0	68323880	T	C
2	chr2:68324281:C:T	0	68324281	T	C
2	chr2:68325177:A:C	0	68325177	C	A
2	chr2:68325825:C:T	0	68325825	T	C
2	chr2:68326063:T:C	0	68326063	C	T
2	chr2:68326957:A:G	0	68326957	G	A
2	chr2:68327059:T:C	0	68327059	C	T
2	chr2:68327509:G:T	0	68327509	T	G
2	chr2:68327936:C:T	0	68327936	T	C
2	chr2:68328568:T:C	0	68328568	C	T
2	chr2:68328942:C:T	0	68328942	T	C
2	chr2:68328968:G:A	0	68328968	A	G
2	chr2:68328999:G:A	0	68328999	A	G
2	chr2:68329068:A:G	0	68329068	G	A
2	chr2:68329105:A:G	0	68329105	G	A
2	chr2:68330706:A:C	0	68330706	C	A
2	chr2:68331930:T:C	0	68331930	C	T
2	chr2:68332318:G:A	0	68332318	A	G
2	chr2:68333068:T:C	0	68333068	C	T
2	chr2:68333243:G:A	0	68333243	A	G
2	chr2:68333515:C:T	0	68333515	T	C
2	chr2:68333684:G:A	0	68333684	A	G
2	chr2:68333765:A:T	0	68333765	T	A
2	chr2:68334109:G:A	0	68334109	A	G
2	chr2:68334186:A:G	0	68334186	G	A
2	chr2:68335048:C:A	0	68335048	A	C
2	chr2:68335386:C:T	0	68335386	T	C
2	chr2:68335387:C:T	0	68335387	T	C
2	chr2:68335538:T:C	0	68335538	C	T
2	chr2:68335647:G:T	0	68335647	T	G
2	chr2:68336114:G:A	0	68336114	A	G
2	chr2:68336137:A:T	0	68336137	T	A
2	chr2:68336406:A:T	0	68336406	T	A
2	chr2:68337010:T:C	0	68337010	C	T
2	chr2:68337621:A:G	0	68337621	G	A
2	chr2:68337801:C:T	0	68337801	T	C
2	chr2:68338362:G:A	0	68338362	A	G
2	chr2:68339141:T:G	0	68339141	G	T
2	chr2:68339927:A:G	0	68339927	G	A
2	chr2:68340420:C:G	0	68340420	G	C
2	chr2:68340557:T:C	0	68340557	C	T
2	chr2:68340729:C:G	0	68340729	G	C
2	chr2:68340927:C:T	0	68340927	T	C
2	chr2:68341927:A:G	0	68341927	G	A
2	chr2:68342184:T:G	0	68342184	G	T
2	chr2:68342526:C:G	0	68342526	G	C
2	chr2:68342645:T:C	0	68342645	C	T
2	chr2:68342856:A:G	0	68342856	G	A
2	chr2:68342959:G:A	0	68342959	A	G
2	chr2:68343133:A:G	0	68343133	G	A
2	chr2:68343329:A:G	0	68343329	G	A
2	chr2:68343371:G:T	0	68343371	T	G
2	chr2:68343432:C:T	0	68343432	T	C
2	chr2:68343505:A:G	0	68343505	G	A
2	chr2:68343789:G:A	0	68343789	A	G
2	chr2:68343838:G:A	0	68343838	A	G
2	chr2:68343861:A:G	0	68343861	G	A
2	chr2:68343942:G:A	0	68343942	A	G
2	chr2:68344021:T:C	0	68344021	C	T
2	chr2:68344826:A:G	0	68344826	G	A
2	chr2:68345302:A:G	0	68345302	G	A
2	chr2:68345342:C:T	0	68345342	T	C
2	chr2:68345765:C:T	0	68345765	T	C
2	chr2:68345779:G:A	0	68345779	A	G
2	chr2:68345957:G:A	0	68345957	A	G
2	chr2:68346111:A:G	0	68346111	G	A
2	chr2:68346491:G:A	0	68346491	A	G
2	chr2:68346494:G:A	0	68346494	A	G
2	chr2:68346730:T:C	0	68346730	C	T
2	chr2:68346865:C:A	0	68346865	A	C
2	chr2:68347051:A:G	0	68347051	G	A
2	chr2:68347192:C:T	0	68347192	T	C
2	chr2:68347253:T:G	0	68347253	G	T
2	chr2:68347573:C:A	0	68347573	A	C
2	chr2:68347775:C:T	0	68347775	T	C
2	chr2:68348905:G:C	0	68348905	C	G
2	chr2:68349505:T:C	0	68349505	C	T
2	chr2:68350602:G:C	0	68350602	C	G
2	chr2:68351152:G:A	0	68351152	A	G
2	chr2:68351226:A:G	0	68351226	G	A
2	chr2:68351543:T:G	0	68351543	G	T
2	chr2:68351626:G:T	0	68351626	T	G
2	chr2:68351885:C:T	0	68351885	T	C
2	chr2:68351906:A:G	0	68351906	G	A
2	chr2:68352244:A:C	0	68352244	C	A
2	chr2:68352779:C:T	0	68352779	T	C
2	chr2:68352799:A:G	0	68352799	G	A
2	chr2:68352840:G:A	0	68352840	A	G
2	chr2:68353068:A:T	0	68353068	T	A
2	chr2:68353307:T:C	0	68353307	C	T
2	chr2:68353338:A:G	0	68353338	G	A
2	chr2:68353687:G:A	0	68353687	A	G
2	chr2:68353704:G:T	0	68353704	T	G
2	chr2:68353898:T:C	0	68353898	C	T
2	chr2:68354114:T:A	0	68354114	A	T
2	chr2:68354602:T:A	0	68354602	A	T
2	chr2:68355437:C:T	0	68355437	T	C
2	chr2:68355670:C:T	0	68355670	T	C
2	chr2:68356013:T:C	0	68356013	C	T
2	chr2:68356037:T:C	0	68356037	C	T
2	chr2:68356696:G:T	0	68356696	T	G
2	chr2:68356775:A:T	0	68356775	T	A
2	chr2:68356791:C:T	0	68356791	T	C
2	chr2:68356863:G:A	0	68356863	A	G
2	chr2:68356864:C:A	0	68356864	A	C
2	chr2:68356913:C:T	0	68356913	T	C
2	chr2:68357573:AAACC:A	0	68357573	A	AAACC
2	chr2:68357747:T:A	0	68357747	A	T
2	chr2:68358352:G:A	0	68358352	A	G
2	chr2:68359287:G:A	0	68359287	A	G
2	chr2:68360184:C:T	0	68360184	T	C
2	chr2:68360213:T:C	0	68360213	C	T
2	chr2:68360345:C:T	0	68360345	T	C
2	chr2:68360456:G:A	0	68360456	A	G
2	chr2:68360593:A:G	0	68360593	G	A
2	chr2:68360851:A:T	0	68360851	T	A
2	chr2:68360926:A:G	0	68360926	G	A
2	chr2:68361995:A:G	0	68361995	G	A
2	chr2:68362051:G:C	0	68362051	C	G
2	chr2:68362102:T:C	0	68362102	C	T
2	chr2:68362190:C:A	0	68362190	A	C
2	chr2:68362349:C:T	0	68362349	T	C
2	chr2:68362813:A:G	0	68362813	G	A
2	chr2:68363071:C:T	0	68363071	T	C
2	chr2:68363983:CATCTT:C	0	68363983	C	CATCTT
2	chr2:68364653:G:A	0	68364653	A	G
2	chr2:68364946:G:A	0	68364946	A	G
2	chr2:68365183:A:C	0	68365183	C	A
2	chr2:68365414:C:A	0	68365414	A	C
2	chr2:68365568:A:G	0	68365568	G	A
2	chr2:68365592:C:T	0	68365592	T	C
2	chr2:68365730:A:C	0	68365730	C	A
2	chr2:68366013:G:A	0	68366013	A	G
2	chr2:68366312:A:G	0	68366312	G	A
2	chr2:68366328:C:T	0	68366328	T	C
2	chr2:68366423:G:T	0	68366423	T	G
2	chr2:68366641:G:C	0	68366641	C	G
2	chr2:68366881:A:G	0	68366881	G	A
2	chr2:68367614:T:C	0	68367614	C	T
2	chr2:68368433:C:T	0	68368433	T	C
2	chr2:68368548:G:A	0	68368548	A	G
2	chr2:68368697:A:G	0	68368697	G	A
2	chr2:68368803:C:G	0	68368803	G	C
2	chr2:68368807:T:C	0	68368807	C	T
2	chr2:68368910:A:T	0	68368910	T	A
2	chr2:68369337:C:T	0	68369337	T	C
2	chr2:68369369:G:A	0	68369369	A	G
2	chr2:68369720:A:G	0	68369720	G	A
2	chr2:68369975:CA:C	0	68369975	C	CA
2	chr2:68370346:A:G	0	68370346	G	A
2	chr2:68370529:T:G	0	68370529	G	T
2	chr2:68371157:A:G	0	68371157	G	A
2	chr2:68371198:A:G	0	68371198	G	A
2	chr2:68371372:G:C	0	68371372	C	G
2	chr2:68371375:G:A	0	68371375	A	G
2	chr2:68371651:G:A	0	68371651	A	G
2	chr2:68371694:A:G	0	68371694	G	A
2	chr2:68371703:G:A	0	68371703	A	G
2	chr2:68371771:C:T	0	68371771	T	C
2	chr2:68371823:T:C	0	68371823	C	T
2	chr2:68371885:C:A	0	68371885	A	C
2	chr2:68372022:T:C	0	68372022	C	T
2	chr2:68372028:A:G	0	68372028	G	A
2	chr2:68372035:T:C	0	68372035	C	T
2	chr2:68372499:C:T	0	68372499	T	C
2	chr2:68372675:T:C	0	68372675	C	T
2	chr2:68372874:A:G	0	68372874	G	A
2	chr2:68373666:A:G	0	68373666	G	A
2	chr2:68374099:A:G	0	68374099	G	A
2	chr2:68374120:A:T	0	68374120	T	A
2	chr2:68374259:A:G	0	68374259	G	A
2	chr2:68374268:A:C	0	68374268	C	A
2	chr2:68374270:C:A	0	68374270	A	C
2	chr2:68374728:T:G	0	68374728	G	T
2	chr2:68374773:G:A	0	68374773	A	G
2	chr2:68374832:G:A	0	68374832	A	G
2	chr2:68374855:G:A	0	68374855	A	G
2	chr2:68375215:G:T	0	68375215	T	G
2	chr2:68375378:A:G	0	68375378	G	A
2	chr2:68375529:G:A	0	68375529	A	G
2	chr2:68375727:A:G	0	68375727	G	A
2	chr2:68376159:A:G	0	68376159	G	A
2	chr2:68376473:T:C	0	68376473	C	T
2	chr2:68376580:T:C	0	68376580	C	T
2	chr2:68376848:A:G	0	68376848	G	A
2	chr2:68376919:C:T	0	68376919	T	C
2	chr2:68377162:C:T	0	68377162	T	C
2	chr2:68377248:A:T	0	68377248	T	A
2	chr2:68377419:C:A	0	68377419	A	C
2	chr2:68377421:C:T	0	68377421	T	C
2	chr2:68377886:C:T	0	68377886	T	C
2	chr2:68377976:C:T	0	68377976	T	C
2	chr2:68378589:T:C	0	68378589	C	T
2	chr2:68378803:G:A	0	68378803	A	G
2	chr2:68378865:C:G	0	68378865	G	C
2	chr2:68378911:C:T	0	68378911	T	C
2	chr2:68379381:C:T	0	68379381	T	C
2	chr2:68379743:A:G	0	68379743	G	A
2	chr2:68379996:C:T	0	68379996	T	C
2	chr2:68380595:C:A	0	68380595	A	C
2	chr2:68382988:A:G	0	68382988	G	A
2	chr2:68383990:G:A	0	68383990	A	G
2	chr2:68384053:G:C	0	68384053	C	G
2	chr2:68384499:T:C	0	68384499	C	T
2	chr2:68384580:A:G	0	68384580	G	A
2	chr2:68384745:G:A	0	68384745	A	G
2	chr2:68385046:G:A	0	68385046	A	G
2	chr2:68385152:G:A	0	68385152	A	G
2	chr2:68385160:G:A	0	68385160	A	G
2	chr2:68385246:T:C	0	68385246	C	T
2	chr2:68385814:C:T	0	68385814	T	C
2	chr2:68386144:A:AT	0	68386144	AT	A
2	chr2:68386914:A:T	0	68386914	T	A
2	chr2:68387001:C:T	0	68387001	T	C
2	chr2:68387013:T:A	0	68387013	A	T
2	chr2:68387556:A:T	0	68387556	T	A
2	chr2:68387786:T:G	0	68387786	G	T
2	chr2:68388131:A:T	0	68388131	T	A
2	chr2:68388263:C:T	0	68388263	T	C
2	chr2:68388306:A:AG	0	68388306	AG	A
2	chr2:68388522:T:C	0	68388522	C	T
2	chr2:68388767:G:A	0	68388767	A	G
2	chr2:68388953:C:T	0	68388953	T	C
2	chr2:68389306:A:G	0	68389306	G	A
2	chr2:68390043:C:CAAAG	0	68390043	CAAAG	C
2	chr2:68390782:A:G	0	68390782	G	A
2	chr2:68391237:T:TGAGG	0	68391237	TGAGG	T
2	chr2:68391612:A:G	0	68391612	G	A
2	chr2:68392006:A:G	0	68392006	G	A
2	chr2:68392226:C:CCTT	0	68392226	CCTT	C
2	chr2:68392260:C:T	0	68392260	T	C
2	chr2:68392314:A:G	0	68392314	G	A
2	chr2:68392849:C:A	0	68392849	A	C
2	chr2:68392899:G:A	0	68392899	A	G
2	chr2:68393278:T:A	0	68393278	A	T
2	chr2:68393716:C:T	0	68393716	T	C
2	chr2:68393798:C:A	0	68393798	A	C
2	chr2:68394206:G:T	0	68394206	T	G
2	chr2:68394295:G:A	0	68394295	A	G
2	chr2:68394340:G:A	0	68394340	A	G
2	chr2:68394571:C:T	0	68394571	T	C
2	chr2:68395016:CTG:C	0	68395016	C	CTG
2	chr2:68395088:C:T	0	68395088	T	C
2	chr2:68395186:T:C	0	68395186	C	T
2	chr2:68395526:C:T	0	68395526	T	C
2	chr2:68395782:G:A	0	68395782	A	G
2	chr2:68395820:G:C	0	68395820	C	G
2	chr2:68395858:T:C	0	68395858	C	T
2	chr2:68396170:A:G	0	68396170	G	A
2	chr2:68396520:T:C	0	68396520	C	T
2	chr2:68396783:T:C	0	68396783	C	T
2	chr2:68397128:G:A	0	68397128	A	G
2	chr2:68397749:TTTATG:T	0	68397749	T	TTTATG
2	chr2:68398339:T:C	0	68398339	C	T
2	chr2:68398493:C:T	0	68398493	T	C
2	chr2:68398554:G:A	0	68398554	A	G
2	chr2:68399148:C:T	0	68399148	T	C
2	chr2:68399499:T:G	0	68399499	G	T
2	chr2:68400309:A:G	0	68400309	G	A
2	chr2:68400443:T:C	0	68400443	C	T
2	chr2:68400961:C:CTTAT	0	68400961	CTTAT	C
2	chr2:68401001:G:T	0	68401001	T	G
2	chr2:68401197:G:A	0	68401197	A	G
2	chr2:68401431:A:G	0	68401431	G	A
2	chr2:68401564:C:T	0	68401564	T	C
2	chr2:68401592:T:C	0	68401592	C	T
2	chr2:68401619:G:A	0	68401619	A	G
2	chr2:68401962:T:C	0	68401962	C	T
2	chr2:68401993:A:G	0	68401993	G	A
2	chr2:68402139:A:G	0	68402139	G	A
2	chr2:68402169:A:T	0	68402169	T	A
2	chr2:68402277:C:T	0	68402277	T	C
2	chr2:68402320:G:A	0	68402320	A	G
2	chr2:68402326:G:T	0	68402326	T	G
2	chr2:68402351:C:T	0	68402351	T	C
2	chr2:68402426:G:T	0	68402426	T	G
2	chr2:68402768:T:A	0	68402768	A	T
2	chr2:68402886:G:A	0	68402886	A	G
2	chr2:68402906:A:G	0	68402906	G	A
2	chr2:68402992:G:T	0	68402992	T	G
2	chr2:68403165:C:G	0	68403165	G	C
2	chr2:68403285:G:C	0	68403285	C	G
2	chr2:68403295:G:A	0	68403295	A	G
2	chr2:68403296:G:T	0	68403296	T	G
2	chr2:68403452:T:G	0	68403452	G	T
2	chr2:68403468:G:C	0	68403468	C	G
2	chr2:68403514:C:T	0	68403514	T	C
2	chr2:68403793:A:G	0	68403793	G	A
2	chr2:68404240:G:A	0	68404240	A	G
2	chr2:68404691:A:G	0	68404691	G	A
2	chr2:68404733:T:A	0	68404733	A	T
2	chr2:68404756:A:G	0	68404756	G	A
2	chr2:68405080:C:G	0	68405080	G	C
2	chr2:68405503:G:T	0	68405503	T	G
2	chr2:68405604:T:C	0	68405604	C	T
2	chr2:68405644:G:A	0	68405644	A	G
2	chr2:68405898:C:T	0	68405898	T	C
2	chr2:68405937:T:A	0	68405937	A	T
2	chr2:68405978:G:A	0	68405978	A	G
2	chr2:68406048:C:A	0	68406048	A	C
2	chr2:68407390:T:A	0	68407390	A	T
2	chr2:68407506:A:G	0	68407506	G	A
2	chr2:68407788:A:C	0	68407788	C	A
2	chr2:68407916:T:C	0	68407916	C	T
2	chr2:68408339:A:G	0	68408339	G	A
2	chr2:68408427:A:C	0	68408427	C	A
2	chr2:68408467:A:G	0	68408467	G	A
2	chr2:68408747:A:G	0	68408747	G	A
2	chr2:68408777:C:T	0	68408777	T	C
2	chr2:68408838:G:A	0	68408838	A	G
2	chr2:68408973:C:G	0	68408973	G	C
2	chr2:68409791:A:T	0	68409791	T	A
2	chr2:68410578:T:C	0	68410578	C	T
2	chr2:68410697:A:G	0	68410697	G	A
2	chr2:68410736:G:C	0	68410736	C	G
2	chr2:68410855:TA:T	0	68410855	T	TA
2	chr2:68411227:C:G	0	68411227	G	C
2	chr2:68411741:A:G	0	68411741	G	A
2	chr2:68411949:C:T	0	68411949	T	C
2	chr2:68412141:G:A	0	68412141	A	G
2	chr2:68412181:A:C	0	68412181	C	A
2	chr2:68412499:G:A	0	68412499	A	G
2	chr2:68412504:C:T	0	68412504	T	C
2	chr2:68412528:G:C	0	68412528	C	G
2	chr2:68412585:G:A	0	68412585	A	G
2	chr2:68412958:T:C	0	68412958	C	T
2	chr2:68413283:A:G	0	68413283	G	A
2	chr2:68413489:T:C	0	68413489	C	T
2	chr2:68413502:G:A	0	68413502	A	G
2	chr2:68415358:G:A	0	68415358	A	G
2	chr2:68415450:C:A	0	68415450	A	C
2	chr2:68415675:A:C	0	68415675	C	A
2	chr2:68416262:T:C	0	68416262	C	T
2	chr2:68416367:G:A	0	68416367	A	G
2	chr2:68416493:T:A	0	68416493	A	T
2	chr2:68416834:G:A	0	68416834	A	G
2	chr2:68418605:T:C	0	68418605	C	T
2	chr2:68418686:C:T	0	68418686	T	C
2	chr2:68418688:G:A	0	68418688	A	G
2	chr2:68418872:G:A	0	68418872	A	G
2	chr2:68419404:C:T	0	68419404	T	C
2	chr2:68419639:G:T	0	68419639	T	G
2	chr2:68419651:G:A	0	68419651	A	G
2	chr2:68419963:C:T	0	68419963	T	C
2	chr2:68420299:G:A	0	68420299	A	G
2	chr2:68420375:A:G	0	68420375	G	A
2	chr2:68420607:C:T	0	68420607	T	C
2	chr2:68420689:A:C	0	68420689	C	A
2	chr2:68420834:T:C	0	68420834	C	T
2	chr2:68421360:A:G	0	68421360	G	A
2	chr2:68421502:C:T	0	68421502	T	C
2	chr2:68421524:G:A	0	68421524	A	G
2	chr2:68421805:AG:A	0	68421805	A	AG
2	chr2:68422497:C:A	0	68422497	A	C
2	chr2:68422559:C:T	0	68422559	T	C
2	chr2:68422565:C:T	0	68422565	T	C
2	chr2:68422697:C:T	0	68422697	T	C
2	chr2:68423241:A:G	0	68423241	G	A
2	chr2:68423865:G:A	0	68423865	A	G
2	chr2:68424268:T:C	0	68424268	C	T
2	chr2:68424631:C:T	0	68424631	T	C
2	chr2:68425042:C:A	0	68425042	A	C
2	chr2:68425448:G:A	0	68425448	A	G
2	chr2:68426734:T:C	0	68426734	C	T
2	chr2:68427766:G:A	0	68427766	A	G
2	chr2:68428817:A:G	0	68428817	G	A
2	chr2:68429015:A:G	0	68429015	G	A
2	chr2:68429282:A:G	0	68429282	G	A
2	chr2:68429416:T:C	0	68429416	C	T
2	chr2:68429882:A:G	0	68429882	G	A
2	chr2:68429885:G:A	0	68429885	A	G
2	chr2:68429922:A:G	0	68429922	G	A
2	chr2:68429968:A:AG	0	68429968	AG	A
2	chr2:68429984:A:G	0	68429984	G	A
2	chr2:68431320:C:T	0	68431320	T	C
2	chr2:68431658:T:C	0	68431658	C	T
2	chr2:68431719:T:C	0	68431719	C	T
2	chr2:68432980:T:C	0	68432980	C	T
2	chr2:68432994:G:A	0	68432994	A	G
2	chr2:68433027:G:A	0	68433027	A	G
2	chr2:68433054:CA:C	0	68433054	C	CA
2	chr2:68433360:G:A	0	68433360	A	G
2	chr2:68433582:T:G	0	68433582	G	T
2	chr2:68433712:C:T	0	68433712	T	C
2	chr2:68433867:A:G	0	68433867	G	A
2	chr2:68434117:G:A	0	68434117	A	G
2	chr2:68434313:A:T	0	68434313	T	A
2	chr2:68434382:G:A	0	68434382	A	G
2	chr2:68435256:A:G	0	68435256	G	A
2	chr2:68435938:T:C	0	68435938	C	T
2	chr2:68436402:T:C	0	68436402	C	T
2	chr2:68436814:G:C	0	68436814	C	G
2	chr2:68437880:A:G	0	68437880	G	A
2	chr2:68438520:T:C	0	68438520	C	T
2	chr2:68438760:A:G	0	68438760	G	A
2	chr2:68438813:C:T	0	68438813	T	C
2	chr2:68439644:A:G	0	68439644	G	A
2	chr2:68439790:A:T	0	68439790	T	A
2	chr2:68439905:A:G	0	68439905	G	A
2	chr2:68440590:C:T	0	68440590	T	C
2	chr2:68441166:A:T	0	68441166	T	A
2	chr2:68441421:G:A	0	68441421	A	G
2	chr2:68441851:A:G	0	68441851	G	A
2	chr2:68442130:A:G	0	68442130	G	A
2	chr2:68443789:G:A	0	68443789	A	G
2	chr2:68444362:C:T	0	68444362	T	C
2	chr2:68444396:T:G	0	68444396	G	T
2	chr2:68444800:T:A	0	68444800	A	T
2	chr2:68444883:C:T	0	68444883	T	C
2	chr2:68445007:C:A	0	68445007	A	C
2	chr2:68446091:T:C	0	68446091	C	T
2	chr2:68446922:G:C	0	68446922	C	G
2	chr2:68447593:C:T	0	68447593	T	C
2	chr2:68447665:C:T	0	68447665	T	C
2	chr2:68448519:G:T	0	68448519	T	G
2	chr2:68448669:G:A	0	68448669	A	G
2	chr2:68448809:G:A	0	68448809	A	G
2	chr2:68448876:A:T	0	68448876	T	A
2	chr2:68449207:A:G	0	68449207	G	A
2	chr2:68452235:C:G	0	68452235	G	C
2	chr2:68452407:C:T	0	68452407	T	C
2	chr2:68452432:AG:A	0	68452432	A	AG
2	chr2:68452816:T:C	0	68452816	C	T
2	chr2:68453162:G:C	0	68453162	C	G
2	chr2:68453223:T:A	0	68453223	A	T
2	chr2:68454392:A:T	0	68454392	T	A
2	chr2:68455124:A:G	0	68455124	G	A
2	chr2:68455662:G:A	0	68455662	A	G
2	chr2:68456973:G:A	0	68456973	A	G
2	chr2:68457073:A:G	0	68457073	G	A
2	chr2:68458856:T:A	0	68458856	A	T
2	chr2:68459391:A:G	0	68459391	G	A
2	chr2:68462021:T:C	0	68462021	C	T
2	chr2:68467123:G:A	0	68467123	A	G
2	chr2:68468825:C:T	0	68468825	T	C
2	chr2:68472328:G:A	0	68472328	A	G
2	chr2:68474754:T:C	0	68474754	C	T
2	chr2:68475634:T:C	0	68475634	C	T
2	chr2:68476366:T:C	0	68476366	C	T
2	chr2:68479591:G:C	0	68479591	C	G
2	chr2:68479857:T:C	0	68479857	C	T
2	chr2:68480147:A:G	0	68480147	G	A
2	chr2:68484168:T:TAACA	0	68484168	TAACA	T
2	chr2:68484301:A:G	0	68484301	G	A
2	chr2:68485563:A:G	0	68485563	G	A
2	chr2:68486289:A:G	0	68486289	G	A
2	chr2:68487416:T:C	0	68487416	C	T
2	chr2:68490010:T:A	0	68490010	A	T
2	chr2:68490551:A:G	0	68490551	G	A
2	chr2:68491890:T:C	0	68491890	C	T
2	chr2:68492249:T:C	0	68492249	C	T
2	chr2:68492388:G:T	0	68492388	T	G
2	chr2:68492403:G:A	0	68492403	A	G
2	chr2:68493890:C:T	0	68493890	T	C
2	chr2:68493967:G:A	0	68493967	A	G
2	chr2:68494844:C:T	0	68494844	T	C
2	chr2:68495389:C:T	0	68495389	T	C
2	chr2:68495465:C:A	0	68495465	A	C
2	chr2:68495885:G:A	0	68495885	A	G
2	chr2:68497103:T:C	0	68497103	C	T
2	chr2:68497702:C:T	0	68497702	T	C
2	chr2:68497813:C:A	0	68497813	A	C
2	chr2:68498000:GTAT:G	0	68498000	G	GTAT
2	chr2:68499329:C:T	0	68499329	T	C
2	chr2:68499387:G:A	0	68499387	A	G
2	chr2:68499606:G:A	0	68499606	A	G
2	chr2:68499927:G:A	0	68499927	A	G
2	chr2:68500014:G:A	0	68500014	A	G
2	chr2:68501351:G:A	0	68501351	A	G
2	chr2:68502860:A:G	0	68502860	G	A
2	chr2:68503179:G:C	0	68503179	C	G
2	chr2:68503581:C:T	0	68503581	T	C
2	chr2:68504055:C:T	0	68504055	T	C
2	chr2:68505186:G:A	0	68505186	A	G
2	chr2:68506257:T:C	0	68506257	C	T
2	chr2:68507174:A:G	0	68507174	G	A
2	chr2:68508492:T:C	0	68508492	C	T
2	chr2:68508586:G:A	0	68508586	A	G
2	chr2:68508776:C:A	0	68508776	A	C
2	chr2:68509401:G:A	0	68509401	A	G
2	chr2:68509501:G:A	0	68509501	A	G
2	chr2:68509602:A:G	0	68509602	G	A
2	chr2:68509768:C:T	0	68509768	T	C
2	chr2:68510324:C:T	0	68510324	T	C
2	chr2:68510638:G:A	0	68510638	A	G
2	chr2:68513387:C:T	0	68513387	T	C
2	chr2:68513770:TATAGAG:T	0	68513770	T	TATAGAG
2	chr2:68514154:G:T	0	68514154	T	G
2	chr2:68514264:C:T	0	68514264	T	C
2	chr2:68514802:A:G	0	68514802	G	A
2	chr2:68516844:G:A	0	68516844	A	G
2	chr2:68516912:T:C	0	68516912	C	T
2	chr2:68517397:A:G	0	68517397	G	A
2	chr2:68518985:C:T	0	68518985	T	C
2	chr2:68520244:A:G	0	68520244	G	A
2	chr2:68521189:G:A	0	68521189	A	G
2	chr2:68521521:A:G	0	68521521	G	A
2	chr2:68522139:T:C	0	68522139	C	T
2	chr2:68522190:A:G	0	68522190	G	A
2	chr2:68522365:C:T	0	68522365	T	C
2	chr2:68522394:T:C	0	68522394	C	T
2	chr2:68522716:T:C	0	68522716	C	T
2	chr2:68523360:T:C	0	68523360	C	T
2	chr2:68523917:T:A	0	68523917	A	T
2	chr2:68523971:CT:C	0	68523971	C	CT
2	chr2:68524452:G:T	0	68524452	T	G
2	chr2:68524966:G:A	0	68524966	A	G
2	chr2:68525120:T:C	0	68525120	C	T
2	chr2:68526108:T:A	0	68526108	A	T
2	chr2:68527092:G:A	0	68527092	A	G
2	chr2:68529019:A:G	0	68529019	G	A
2	chr2:68529753:C:T	0	68529753	T	C
2	chr2:68529931:C:A	0	68529931	A	C
2	chr2:68531048:A:G	0	68531048	G	A
2	chr2:68531257:C:T	0	68531257	T	C
2	chr2:68532339:T:G	0	68532339	G	T
2	chr2:68532482:T:C	0	68532482	C	T
2	chr2:68532599:G:A	0	68532599	A	G
2	chr2:68532809:TCTC:T	0	68532809	T	TCTC
2	chr2:68533274:T:C	0	68533274	C	T
2	chr2:68533515:C:T	0	68533515	T	C
2	chr2:68533605:T:C	0	68533605	C	T
2	chr2:68534209:T:A	0	68534209	A	T
2	chr2:68535943:A:G	0	68535943	G	A
2	chr2:68536170:T:C	0	68536170	C	T
2	chr2:68536639:A:T	0	68536639	T	A
2	chr2:68537394:T:C	0	68537394	C	T
2	chr2:68537637:T:C	0	68537637	C	T
2	chr2:68537741:G:T	0	68537741	T	G
2	chr2:68538002:AAAG:A	0	68538002	A	AAAG
2	chr2:68538495:G:A	0	68538495	A	G
2	chr2:68538642:TTGA:T	0	68538642	T	TTGA
2	chr2:68539373:T:A	0	68539373	A	T
2	chr2:68540538:A:G	0	68540538	G	A
2	chr2:68541676:C:T	0	68541676	T	C
2	chr2:68542767:A:G	0	68542767	G	A
2	chr2:68543099:T:G	0	68543099	G	T
2	chr2:68543144:A:G	0	68543144	G	A
2	chr2:68544420:A:G	0	68544420	G	A
2	chr2:68544863:A:G	0	68544863	G	A
2	chr2:68545619:T:C	0	68545619	C	T
2	chr2:68546275:T:C	0	68546275	C	T
2	chr2:68549499:A:G	0	68549499	G	A
2	chr2:68551715:A:G	0	68551715	G	A
2	chr2:68552224:A:G	0	68552224	G	A
2	chr2:68552402:TAACC:T	0	68552402	T	TAACC
2	chr2:68553392:C:T	0	68553392	T	C
2	chr2:68554086:A:C	0	68554086	C	A
2	chr2:68554739:A:G	0	68554739	G	A
2	chr2:68555042:G:A	0	68555042	A	G
2	chr2:68555250:A:G	0	68555250	G	A
2	chr2:68555474:G:A	0	68555474	A	G
2	chr2:68555705:A:G	0	68555705	G	A
2	chr2:68556813:G:A	0	68556813	A	G
2	chr2:68557344:A:G	0	68557344	G	A
2	chr2:68558126:T:A	0	68558126	A	T
2	chr2:68558139:A:T	0	68558139	T	A
2	chr2:68558486:T:C	0	68558486	C	T
2	chr2:68558800:C:T	0	68558800	T	C
2	chr2:68558858:A:G	0	68558858	G	A
2	chr2:68559381:A:G	0	68559381	G	A
2	chr2:68559431:G:A	0	68559431	A	G
2	chr2:68559477:G:C	0	68559477	C	G
2	chr2:68559910:C:T	0	68559910	T	C
2	chr2:68560043:G:C	0	68560043	C	G
2	chr2:68560059:T:G	0	68560059	G	T
2	chr2:68561162:A:G	0	68561162	G	A
2	chr2:68561623:G:A	0	68561623	A	G
2	chr2:68562150:G:A	0	68562150	A	G
2	chr2:68562784:A:C	0	68562784	C	A
2	chr2:68563029:C:T	0	68563029	T	C
2	chr2:68563424:C:T	0	68563424	T	C
2	chr2:68564509:A:G	0	68564509	G	A
2	chr2:68565028:T:C	0	68565028	C	T
2	chr2:68565207:AG:A	0	68565207	A	AG
2	chr2:68565322:A:G	0	68565322	G	A
2	chr2:68565558:G:C	0	68565558	C	G
2	chr2:68565720:T:A	0	68565720	A	T
2	chr2:68565844:G:A	0	68565844	A	G
2	chr2:68568876:A:G	0	68568876	G	A
2	chr2:68568956:C:T	0	68568956	T	C
2	chr2:68569100:A:T	0	68569100	T	A
2	chr2:68569486:A:G	0	68569486	G	A
2	chr2:68569643:T:A	0	68569643	A	T
2	chr2:68570042:T:C	0	68570042	C	T
2	chr2:68570340:T:C	0	68570340	C	T
2	chr2:68570629:T:C	0	68570629	C	T
2	chr2:68571332:C:A	0	68571332	A	C
2	chr2:68572089:A:T	0	68572089	T	A
2	chr2:68572094:A:T	0	68572094	T	A
2	chr2:68572518:G:C	0	68572518	C	G
2	chr2:68573336:A:G	0	68573336	G	A
2	chr2:68573787:C:T	0	68573787	T	C
2	chr2:68574004:T:C	0	68574004	C	T
2	chr2:68574975:G:A	0	68574975	A	G
2	chr2:68575155:C:CAGAT	0	68575155	CAGAT	C
2	chr2:68575340:G:A	0	68575340	A	G
2	chr2:68576079:T:C	0	68576079	C	T
2	chr2:68576327:A:G	0	68576327	G	A
2	chr2:68576993:T:A	0	68576993	A	T
2	chr2:68578970:A:G	0	68578970	G	A
2	chr2:68579453:G:A	0	68579453	A	G
2	chr2:68579558:TG:T	0	68579558	T	TG
2	chr2:68580092:C:T	0	68580092	T	C
2	chr2:68581076:T:C	0	68581076	C	T
2	chr2:68581850:T:C	0	68581850	C	T
2	chr2:68582035:A:G	0	68582035	G	A
2	chr2:68582067:AT:A	0	68582067	A	AT
2	chr2:68582491:C:T	0	68582491	T	C
2	chr2:68583723:G:T	0	68583723	T	G
2	chr2:68584197:A:T	0	68584197	T	A
2	chr2:68584295:A:G	0	68584295	G	A
2	chr2:68584669:C:T	0	68584669	T	C
2	chr2:68584720:C:T	0	68584720	T	C
2	chr2:68585151:A:G	0	68585151	G	A
2	chr2:68586806:C:T	0	68586806	T	C
2	chr2:68587460:G:A	0	68587460	A	G
2	chr2:68587839:G:T	0	68587839	T	G
2	chr2:68588616:G:GT	0	68588616	GT	G
2	chr2:68589133:A:T	0	68589133	T	A
2	chr2:68590068:C:T	0	68590068	T	C
2	chr2:68590389:A:G	0	68590389	G	A
2	chr2:68590479:C:CT	0	68590479	CT	C
2	chr2:68591391:A:G	0	68591391	G	A
2	chr2:68592448:A:G	0	68592448	G	A
2	chr2:68592538:G:A	0	68592538	A	G
2	chr2:68592759:G:A	0	68592759	A	G
2	chr2:68594593:A:G	0	68594593	G	A
2	chr2:68594793:C:T	0	68594793	T	C
2	chr2:68595290:T:A	0	68595290	A	T
2	chr2:68595771:A:G	0	68595771	G	A
2	chr2:68597008:A:C	0	68597008	C	A
2	chr2:68597434:A:G	0	68597434	G	A
2	chr2:68599524:A:T	0	68599524	T	A
2	chr2:68599962:A:T	0	68599962	T	A
2	chr2:68600467:C:A	0	68600467	A	C
2	chr2:68601094:A:G	0	68601094	G	A
2	chr2:68601101:T:C	0	68601101	C	T
2	chr2:68601106:AT:A	0	68601106	A	AT
2	chr2:68601559:T:C	0	68601559	C	T
2	chr2:68601583:TTATAAA:T	0	68601583	T	TTATAAA
2	chr2:68602287:A:T	0	68602287	T	A
2	chr2:68602544:A:G	0	68602544	G	A
2	chr2:68603051:C:T	0	68603051	T	C
2	chr2:68603749:G:A	0	68603749	A	G
2	chr2:68603807:T:C	0	68603807	C	T
2	chr2:68604276:A:G	0	68604276	G	A
2	chr2:68604788:T:A	0	68604788	A	T
2	chr2:68604814:G:A	0	68604814	A	G
2	chr2:68605285:T:C	0	68605285	C	T
2	chr2:68605836:G:GT	0	68605836	GT	G
2	chr2:68605979:T:C	0	68605979	C	T
2	chr2:68606440:G:A	0	68606440	A	G
2	chr2:68606710:T:G	0	68606710	G	T
2	chr2:68607095:G:A	0	68607095	A	G
2	chr2:68607595:T:C	0	68607595	C	T
2	chr2:68607958:G:A	0	68607958	A	G
2	chr2:68608064:A:G	0	68608064	G	A
2	chr2:68608082:T:C	0	68608082	C	T
2	chr2:68608110:T:C	0	68608110	C	T
2	chr2:68608888:A:C	0	68608888	C	A
2	chr2:68609403:C:G	0	68609403	G	C
2	chr2:68610396:C:T	0	68610396	T	C
2	chr2:68610887:G:A	0	68610887	A	G
2	chr2:68612631:A:G	0	68612631	G	A
2	chr2:68615846:G:T	0	68615846	T	G
2	chr2:68617247:G:A	0	68617247	A	G
2	chr2:68620010:G:A	0	68620010	A	G
2	chr2:68623789:T:C	0	68623789	C	T
2	chr2:68624271:G:A	0	68624271	A	G
2	chr2:68625769:A:C	0	68625769	C	A
2	chr2:68626076:A:AG	0	68626076	AG	A
2	chr2:68626723:G:C	0	68626723	C	G
2	chr2:68627209:G:A	0	68627209	A	G
2	chr2:68628724:A:G	0	68628724	G	A
2	chr2:68628991:A:G	0	68628991	G	A
2	chr2:68629389:G:A	0	68629389	A	G
2	chr2:68630251:G:A	0	68630251	A	G
2	chr2:68632181:CACTTG:C	0	68632181	C	CACTTG
2	chr2:68633987:T:G	0	68633987	G	T
2	chr2:68636361:C:T	0	68636361	T	C
2	chr2:68638161:G:A	0	68638161	A	G
2	chr2:68638574:CT:C	0	68638574	C	CT
2	chr2:68639497:A:G	0	68639497	G	A
2	chr2:68642324:C:T	0	68642324	T	C
2	chr2:68642403:G:A	0	68642403	A	G
2	chr2:68642438:C:T	0	68642438	T	C
2	chr2:68643403:A:G	0	68643403	G	A
2	chr2:68644398:G:C	0	68644398	C	G
2	chr2:68644578:G:C	0	68644578	C	G
2	chr2:68644924:G:T	0	68644924	T	G
2	chr2:68645939:A:G	0	68645939	G	A
2	chr2:68647078:A:T	0	68647078	T	A
2	chr2:68647219:A:G	0	68647219	G	A
2	chr2:68648108:C:T	0	68648108	T	C
2	chr2:68650655:T:G	0	68650655	G	T
2	chr2:68651220:G:A	0	68651220	A	G
2	chr2:68651721:A:G	0	68651721	G	A
2	chr2:68652324:A:G	0	68652324	G	A
2	chr2:68652402:C:T	0	68652402	T	C
2	chr2:68652408:A:G	0	68652408	G	A
2	chr2:68652626:A:G	0	68652626	G	A
2	chr2:68652679:CT:C	0	68652679	C	CT
2	chr2:68653304:T:C	0	68653304	C	T
2	chr2:68653845:G:T	0	68653845	T	G
2	chr2:68654038:C:T	0	68654038	T	C
2	chr2:68656101:C:T	0	68656101	T	C
2	chr2:68656792:A:T	0	68656792	T	A
2	chr2:68657255:G:A	0	68657255	A	G
2	chr2:68657405:G:A	0	68657405	A	G
2	chr2:68657534:A:G	0	68657534	G	A
2	chr2:68657690:GTTA:G	0	68657690	G	GTTA
2	chr2:68657986:G:A	0	68657986	A	G
2	chr2:68658102:G:C	0	68658102	C	G
2	chr2:68658841:A:T	0	68658841	T	A
2	chr2:68658918:A:C	0	68658918	C	A
2	chr2:68658925:G:A	0	68658925	A	G
2	chr2:68659706:T:C	0	68659706	C	T
2	chr2:68660898:C:T	0	68660898	T	C
2	chr2:68660945:C:T	0	68660945	T	C
2	chr2:68661182:A:G	0	68661182	G	A
2	chr2:68661313:G:A	0	68661313	A	G
2	chr2:68661576:G:A	0	68661576	A	G
2	chr2:68662265:G:A	0	68662265	A	G
2	chr2:68662742:A:G	0	68662742	G	A
2	chr2:68662972:C:T	0	68662972	T	C
2	chr2:68663232:T:A	0	68663232	A	T
2	chr2:68663323:C:T	0	68663323	T	C
2	chr2:68663363:T:A	0	68663363	A	T
2	chr2:68663456:T:C	0	68663456	C	T
2	chr2:68664081:A:G	0	68664081	G	A
2	chr2:68666084:C:T	0	68666084	T	C
2	chr2:68666429:A:G	0	68666429	G	A
2	chr2:68666534:G:A	0	68666534	A	G
2	chr2:68666995:G:A	0	68666995	A	G
2	chr2:68667095:T:C	0	68667095	C	T
2	chr2:68667142:G:A	0	68667142	A	G
2	chr2:68667294:G:A	0	68667294	A	G
2	chr2:68668410:C:T	0	68668410	T	C
2	chr2:68669157:A:G	0	68669157	G	A
2	chr2:68669384:G:A	0	68669384	A	G
2	chr2:68669437:T:C	0	68669437	C	T
2	chr2:68669821:G:T	0	68669821	T	G
2	chr2:68670069:G:A	0	68670069	A	G
2	chr2:68670129:A:G	0	68670129	G	A
2	chr2:68670337:C:G	0	68670337	G	C
2	chr2:68671120:AC:A	0	68671120	A	AC
2	chr2:68671242:C:A	0	68671242	A	C
2	chr2:68671295:GT:G	0	68671295	G	GT
2	chr2:68671364:A:T	0	68671364	T	A
2	chr2:68671450:G:A	0	68671450	A	G
2	chr2:68671576:C:T	0	68671576	T	C
2	chr2:68671633:C:G	0	68671633	G	C
2	chr2:68671840:T:C	0	68671840	C	T
2	chr2:68672139:T:C	0	68672139	C	T
2	chr2:68672188:AC:A	0	68672188	A	AC
2	chr2:68672390:C:T	0	68672390	T	C
2	chr2:68672745:A:T	0	68672745	T	A
2	chr2:68673048:G:A	0	68673048	A	G
2	chr2:68673118:A:T	0	68673118	T	A
2	chr2:68673153:T:C	0	68673153	C	T
2	chr2:68673498:T:C	0	68673498	C	T
2	chr2:68673906:C:T	0	68673906	T	C
2	chr2:68674224:G:A	0	68674224	A	G
2	chr2:68674254:G:A	0	68674254	A	G
2	chr2:68674453:G:C	0	68674453	C	G
2	chr2:68674476:T:C	0	68674476	C	T
2	chr2:68674690:C:A	0	68674690	A	C
2	chr2:68674699:G:C	0	68674699	C	G
2	chr2:68674770:CA:C	0	68674770	C	CA
2	chr2:68675087:G:T	0	68675087	T	G
2	chr2:68675149:C:T	0	68675149	T	C
2	chr2:68675372:C:T	0	68675372	T	C
2	chr2:68675376:C:A	0	68675376	A	C
2	chr2:68675570:T:C	0	68675570	C	T
2	chr2:68675613:A:G	0	68675613	G	A
2	chr2:68676218:A:C	0	68676218	C	A
2	chr2:68676231:A:C	0	68676231	C	A
2	chr2:68676408:T:C	0	68676408	C	T
2	chr2:68676558:A:C	0	68676558	C	A
2	chr2:68677624:T:C	0	68677624	C	T
2	chr2:68677854:A:G	0	68677854	G	A
2	chr2:68679087:T:C	0	68679087	C	T
2	chr2:68679529:G:A	0	68679529	A	G
2	chr2:68679611:G:T	0	68679611	T	G
2	chr2:68679613:T:A	0	68679613	A	T
2	chr2:68679877:A:G	0	68679877	G	A
2	chr2:68681400:T:C	0	68681400	C	T
2	chr2:68681539:T:TA	0	68681539	TA	T
2	chr2:68682126:C:T	0	68682126	T	C
2	chr2:68682401:T:C	0	68682401	C	T
2	chr2:68683685:A:G	0	68683685	G	A
2	chr2:68683856:A:T	0	68683856	T	A
2	chr2:68685445:A:G	0	68685445	G	A
2	chr2:68685501:T:A	0	68685501	A	T
2	chr2:68685723:A:G	0	68685723	G	A
2	chr2:68686929:C:T	0	68686929	T	C
2	chr2:68687991:T:A	0	68687991	A	T
2	chr2:68688988:A:G	0	68688988	G	A
2	chr2:68689683:C:T	0	68689683	T	C
2	chr2:68690043:G:A	0	68690043	A	G
2	chr2:68690436:G:T	0	68690436	T	G
2	chr2:68690441:C:T	0	68690441	T	C
2	chr2:68690911:C:T	0	68690911	T	C
2	chr2:68691550:T:C	0	68691550	C	T
2	chr2:68692283:A:C	0	68692283	C	A
2	chr2:68692373:G:A	0	68692373	A	G
2	chr2:68693578:C:T	0	68693578	T	C
2	chr2:68693631:G:A	0	68693631	A	G
2	chr2:68693691:G:A	0	68693691	A	G
2	chr2:68694038:G:T	0	68694038	T	G
2	chr2:68694309:G:A	0	68694309	A	G
2	chr2:68695053:A:G	0	68695053	G	A
2	chr2:68696818:C:T	0	68696818	T	C
2	chr2:68697351:T:C	0	68697351	C	T
2	chr2:68697378:C:T	0	68697378	T	C
2	chr2:68697428:G:A	0	68697428	A	G
2	chr2:68697551:T:C	0	68697551	C	T
2	chr2:68698171:T:C	0	68698171	C	T
2	chr2:68698304:C:T	0	68698304	T	C
2	chr2:68698431:C:T	0	68698431	T	C
2	chr2:68700093:A:G	0	68700093	G	A
2	chr2:68700144:T:A	0	68700144	A	T
2	chr2:68700339:T:C	0	68700339	C	T
2	chr2:68700374:A:C	0	68700374	C	A
2	chr2:68702850:T:C	0	68702850	C	T
2	chr2:68703523:ACT:A	0	68703523	A	ACT
2	chr2:68703777:A:G	0	68703777	G	A
2	chr2:68703849:T:C	0	68703849	C	T
2	chr2:68704324:T:C	0	68704324	C	T
2	chr2:68706380:T:C	0	68706380	C	T
2	chr2:68707182:T:C	0	68707182	C	T
2	chr2:68707545:C:CCTT	0	68707545	CCTT	C
2	chr2:68707629:T:C	0	68707629	C	T
2	chr2:68708385:A:G	0	68708385	G	A
2	chr2:68709532:G:T	0	68709532	T	G
2	chr2:68710018:T:C	0	68710018	C	T
2	chr2:68710771:G:A	0	68710771	A	G
2	chr2:68711481:T:C	0	68711481	C	T
2	chr2:68711520:A:T	0	68711520	T	A
2	chr2:68711606:A:G	0	68711606	G	A
2	chr2:68711627:G:A	0	68711627	A	G
2	chr2:68711766:A:G	0	68711766	G	A
2	chr2:68712292:C:T	0	68712292	T	C
2	chr2:68712367:T:C	0	68712367	C	T
2	chr2:68712394:T:G	0	68712394	G	T
2	chr2:68712495:A:G	0	68712495	G	A
2	chr2:68712552:C:A	0	68712552	A	C
2	chr2:68713262:T:C	0	68713262	C	T
2	chr2:68714769:G:A	0	68714769	A	G
2	chr2:68714877:G:A	0	68714877	A	G
2	chr2:68714881:G:T	0	68714881	T	G
2	chr2:68715406:A:C	0	68715406	C	A
2	chr2:68715523:C:A	0	68715523	A	C
2	chr2:68715799:A:G	0	68715799	G	A
2	chr2:68716061:C:T	0	68716061	T	C
2	chr2:68716433:T:C	0	68716433	C	T
2	chr2:68716545:T:C	0	68716545	C	T
2	chr2:68716924:G:A	0	68716924	A	G
2	chr2:68717713:G:T	0	68717713	T	G
2	chr2:68717918:A:G	0	68717918	G	A
2	chr2:68717946:A:G	0	68717946	G	A
2	chr2:68718371:G:A	0	68718371	A	G
2	chr2:68718874:A:G	0	68718874	G	A
2	chr2:68719891:T:C	0	68719891	C	T
2	chr2:68719912:T:C	0	68719912	C	T
2	chr2:68722606:T:G	0	68722606	G	T
2	chr2:68722957:G:A	0	68722957	A	G
2	chr2:68723186:G:A	0	68723186	A	G
2	chr2:68723284:C:G	0	68723284	G	C
2	chr2:68724115:A:T	0	68724115	T	A
2	chr2:68724272:T:C	0	68724272	C	T
2	chr2:68724345:C:T	0	68724345	T	C
2	chr2:68724374:A:C	0	68724374	C	A
2	chr2:68724506:A:G	0	68724506	G	A
2	chr2:68724713:A:G	0	68724713	G	A
2	chr2:68724839:A:T	0	68724839	T	A
2	chr2:68725384:A:G	0	68725384	G	A
2	chr2:68726156:G:A	0	68726156	A	G
2	chr2:68726225:C:T	0	68726225	T	C
2	chr2:68726550:A:C	0	68726550	C	A
2	chr2:68727650:G:A	0	68727650	A	G
2	chr2:68727787:A:G	0	68727787	G	A
2	chr2:68727908:T:C	0	68727908	C	T
2	chr2:68728045:A:G	0	68728045	G	A
2	chr2:68730100:T:C	0	68730100	C	T
2	chr2:68730197:G:A	0	68730197	A	G
2	chr2:68730807:G:A	0	68730807	A	G
2	chr2:68730971:A:G	0	68730971	G	A
2	chr2:68731492:A:G	0	68731492	G	A
2	chr2:68731763:C:G	0	68731763	G	C
2	chr2:68732339:A:G	0	68732339	G	A
2	chr2:68733203:A:G	0	68733203	G	A
2	chr2:68733353:C:A	0	68733353	A	C
2	chr2:68733518:T:G	0	68733518	G	T
2	chr2:68733938:G:A	0	68733938	A	G
2	chr2:68735005:G:A	0	68735005	A	G
2	chr2:68735127:T:C	0	68735127	C	T
2	chr2:68735438:G:A	0	68735438	A	G
2	chr2:68737946:G:T	0	68737946	T	G
2	chr2:68738037:A:C	0	68738037	C	A
2	chr2:68738745:C:T	0	68738745	T	C
2	chr2:68739431:C:G	0	68739431	G	C
2	chr2:68740113:G:A	0	68740113	A	G
2	chr2:68741286:C:T	0	68741286	T	C
2	chr2:68742470:G:A	0	68742470	A	G
2	chr2:68742772:A:G	0	68742772	G	A
2	chr2:68743209:C:T	0	68743209	T	C
2	chr2:68744433:A:G	0	68744433	G	A
2	chr2:68744485:A:G	0	68744485	G	A
2	chr2:68745594:G:A	0	68745594	A	G
2	chr2:68746090:G:A	0	68746090	A	G
2	chr2:68747189:A:T	0	68747189	T	A
2	chr2:68747346:C:T	0	68747346	T	C
2	chr2:68747448:G:T	0	68747448	T	G
2	chr2:68747457:G:C	0	68747457	C	G
2	chr2:68748574:T:C	0	68748574	C	T
2	chr2:68748722:C:A	0	68748722	A	C
2	chr2:68748770:T:C	0	68748770	C	T
2	chr2:68749472:G:T	0	68749472	T	G
2	chr2:68750046:G:A	0	68750046	A	G
2	chr2:68750122:C:T	0	68750122	T	C
2	chr2:68750145:C:T	0	68750145	T	C
2	chr2:68750513:G:A	0	68750513	A	G
2	chr2:68751115:A:G	0	68751115	G	A
2	chr2:68752009:A:C	0	68752009	C	A
2	chr2:68752199:G:T	0	68752199	T	G
2	chr2:68752472:A:G	0	68752472	G	A
2	chr2:68752747:G:GC	0	68752747	GC	G
2	chr2:68753601:T:A	0	68753601	A	T
2	chr2:68753606:T:A	0	68753606	A	T
2	chr2:68753830:G:A	0	68753830	A	G
2	chr2:68754306:ATGCTTT:A	0	68754306	A	ATGCTTT
2	chr2:68754932:CT:C	0	68754932	C	CT
2	chr2:68755467:A:G	0	68755467	G	A
2	chr2:68755601:C:T	0	68755601	T	C
2	chr2:68755651:CT:C	0	68755651	C	CT
2	chr2:68755744:T:C	0	68755744	C	T
2	chr2:68755914:G:A	0	68755914	A	G
2	chr2:68756085:G:A	0	68756085	A	G
2	chr2:68756336:A:T	0	68756336	T	A
2	chr2:68756743:G:T	0	68756743	T	G
2	chr2:68757388:G:T	0	68757388	T	G
2	chr2:68757466:G:A	0	68757466	A	G
2	chr2:68757749:T:A	0	68757749	A	T
2	chr2:68757764:G:A	0	68757764	A	G
2	chr2:68758894:G:A	0	68758894	A	G
2	chr2:68758953:T:G	0	68758953	G	T
2	chr2:68759289:A:C	0	68759289	C	A
2	chr2:68759336:G:A	0	68759336	A	G
2	chr2:68759431:A:T	0	68759431	T	A
2	chr2:68759595:A:G	0	68759595	G	A
2	chr2:68759622:A:ATTAG	0	68759622	ATTAG	A
2	chr2:68759624:ACCTGAT:A	0	68759624	A	ACCTGAT
2	chr2:68759771:A:T	0	68759771	T	A
2	chr2:68759961:G:A	0	68759961	A	G
2	chr2:68760013:A:G	0	68760013	G	A
2	chr2:68760880:AAT:A	0	68760880	A	AAT
2	chr2:68761422:A:G	0	68761422	G	A
2	chr2:68761780:T:C	0	68761780	C	T
2	chr2:68761874:C:T	0	68761874	T	C
2	chr2:68762083:G:A	0	68762083	A	G
2	chr2:68762262:T:C	0	68762262	C	T
2	chr2:68762319:T:C	0	68762319	C	T
2	chr2:68762559:C:T	0	68762559	T	C
2	chr2:68763297:A:C	0	68763297	C	A
2	chr2:68763888:T:A	0	68763888	A	T
2	chr2:68763923:A:G	0	68763923	G	A
2	chr2:68764350:C:T	0	68764350	T	C
2	chr2:68764482:G:A	0	68764482	A	G
2	chr2:68765006:C:T	0	68765006	T	C
2	chr2:68766270:C:A	0	68766270	A	C
2	chr2:68766767:T:C	0	68766767	C	T
2	chr2:68767366:A:G	0	68767366	G	A
2	chr2:68767466:G:A	0	68767466	A	G
2	chr2:68767937:A:G	0	68767937	G	A
2	chr2:68768257:C:T	0	68768257	T	C
2	chr2:68768531:A:G	0	68768531	G	A
2	chr2:68769329:C:A	0	68769329	A	C
2	chr2:68769536:A:G	0	68769536	G	A
2	chr2:68769617:A:G	0	68769617	G	A
2	chr2:68770021:A:G	0	68770021	G	A
2	chr2:68770288:G:A	0	68770288	A	G
2	chr2:68770684:A:G	0	68770684	G	A
2	chr2:68771639:T:G	0	68771639	G	T
2	chr2:68771874:T:C	0	68771874	C	T
2	chr2:68772021:C:T	0	68772021	T	C
2	chr2:68772508:G:A	0	68772508	A	G
2	chr2:68773168:A:G	0	68773168	G	A
2	chr2:68773604:G:T	0	68773604	T	G
2	chr2:68774039:C:T	0	68774039	T	C
2	chr2:68774074:A:G	0	68774074	G	A
2	chr2:68775149:C:G	0	68775149	G	C
2	chr2:68776149:G:A	0	68776149	A	G
2	chr2:68777061:A:G	0	68777061	G	A
2	chr2:68777204:G:A	0	68777204	A	G
2	chr2:68777325:A:G	0	68777325	G	A
2	chr2:68777659:A:G	0	68777659	G	A
2	chr2:68777850:T:C	0	68777850	C	T
2	chr2:68778028:G:C	0	68778028	C	G
2	chr2:68778216:A:T	0	68778216	T	A
2	chr2:68778791:C:T	0	68778791	T	C
2	chr2:68779363:A:G	0	68779363	G	A
2	chr2:68779589:A:C	0	68779589	C	A
2	chr2:68779606:T:C	0	68779606	C	T
2	chr2:68779976:G:A	0	68779976	A	G
2	chr2:68781073:T:C	0	68781073	C	T
2	chr2:68781366:G:A	0	68781366	A	G
2	chr2:68781371:C:G	0	68781371	G	C
2	chr2:68781427:C:T	0	68781427	T	C
2	chr2:68781728:G:A	0	68781728	A	G
2	chr2:68782172:C:T	0	68782172	T	C
2	chr2:68782698:A:G	0	68782698	G	A
2	chr2:68783176:G:T	0	68783176	T	G
2	chr2:68784022:C:T	0	68784022	T	C
2	chr2:68784179:C:G	0	68784179	G	C
2	chr2:68784691:G:A	0	68784691	A	G
2	chr2:68784906:A:G	0	68784906	G	A
2	chr2:68785026:G:A	0	68785026	A	G
2	chr2:68785390:G:A	0	68785390	A	G
2	chr2:68785714:A:T	0	68785714	T	A
2	chr2:68785875:T:C	0	68785875	C	T
2	chr2:68786034:C:T	0	68786034	T	C
2	chr2:68786119:C:T	0	68786119	T	C
2	chr2:68786182:T:A	0	68786182	A	T
2	chr2:68787215:C:G	0	68787215	G	C
2	chr2:68787312:G:A	0	68787312	A	G
2	chr2:68787464:C:T	0	68787464	T	C
2	chr2:68788666:G:C	0	68788666	C	G
2	chr2:68789331:C:G	0	68789331	G	C
2	chr2:68789510:A:G	0	68789510	G	A
2	chr2:68790074:C:T	0	68790074	T	C
2	chr2:68790386:C:A	0	68790386	A	C
2	chr2:68790692:T:C	0	68790692	C	T
2	chr2:68791025:C:T	0	68791025	T	C
2	chr2:68791073:C:T	0	68791073	T	C
2	chr2:68792140:A:G	0	68792140	G	A
2	chr2:68792298:A:G	0	68792298	G	A
2	chr2:68792417:C:T	0	68792417	T	C
2	chr2:68792980:G:A	0	68792980	A	G
2	chr2:68793531:T:C	0	68793531	C	T
2	chr2:68793972:C:T	0	68793972	T	C
2	chr2:68794094:C:T	0	68794094	T	C
2	chr2:68795545:A:G	0	68795545	G	A
2	chr2:68795946:T:C	0	68795946	C	T
2	chr2:68795986:T:C	0	68795986	C	T
2	chr2:68796572:G:A	0	68796572	A	G
2	chr2:68796862:A:T	0	68796862	T	A
2	chr2:68796957:G:T	0	68796957	T	G
2	chr2:68797355:C:T	0	68797355	T	C
2	chr2:68797657:T:C	0	68797657	C	T
2	chr2:68798544:C:G	0	68798544	G	C
2	chr2:68799757:C:A	0	68799757	A	C
2	chr2:68799895:A:T	0	68799895	T	A
2	chr2:68799920:C:G	0	68799920	G	C
2	chr2:68800688:G:A	0	68800688	A	G
2	chr2:68800873:A:G	0	68800873	G	A
2	chr2:68800906:T:C	0	68800906	C	T
2	chr2:68800933:T:G	0	68800933	G	T
2	chr2:68801334:G:T	0	68801334	T	G
2	chr2:68801403:C:A	0	68801403	A	C
2	chr2:68801453:A:G	0	68801453	G	A
2	chr2:68801457:A:G	0	68801457	G	A
2	chr2:68802083:G:A	0	68802083	A	G
2	chr2:68802228:GAAACCCCGTCTCTACTA:G	0	68802228	G	GAAACCCCGTCTCTACTA
2	chr2:68802558:G:C	0	68802558	C	G
2	chr2:68802638:T:C	0	68802638	C	T
2	chr2:68803050:T:C	0	68803050	C	T
2	chr2:68803246:A:G	0	68803246	G	A
2	chr2:68803978:G:A	0	68803978	A	G
2	chr2:68803996:G:A	0	68803996	A	G
2	chr2:68804168:C:T	0	68804168	T	C
2	chr2:68804430:C:T	0	68804430	T	C
2	chr2:68804463:G:A	0	68804463	A	G
2	chr2:68806665:A:G	0	68806665	G	A
2	chr2:68806694:C:T	0	68806694	T	C
2	chr2:68806910:T:G	0	68806910	G	T
2	chr2:68807025:T:C	0	68807025	C	T
2	chr2:68807117:T:C	0	68807117	C	T
2	chr2:68807715:C:T	0	68807715	T	C
2	chr2:68807854:A:G	0	68807854	G	A
2	chr2:68807888:G:A	0	68807888	A	G
2	chr2:68807897:C:T	0	68807897	T	C
2	chr2:68808429:C:T	0	68808429	T	C
2	chr2:68808881:G:A	0	68808881	A	G
2	chr2:68808922:A:G	0	68808922	G	A
2	chr2:68809069:A:G	0	68809069	G	A
2	chr2:68809330:G:A	0	68809330	A	G
2	chr2:68809634:T:C	0	68809634	C	T
2	chr2:68809794:A:C	0	68809794	C	A
2	chr2:68810737:T:C	0	68810737	C	T
2	chr2:68810742:T:C	0	68810742	C	T
2	chr2:68810940:T:C	0	68810940	C	T
2	chr2:68811153:G:C	0	68811153	C	G
2	chr2:68811314:G:A	0	68811314	A	G
2	chr2:68811315:A:T	0	68811315	T	A
2	chr2:68811316:G:A	0	68811316	A	G
2	chr2:68811659:G:GA	0	68811659	GA	G
2	chr2:68812016:T:C	0	68812016	C	T
2	chr2:68812122:G:T	0	68812122	T	G
2	chr2:68812246:C:T	0	68812246	T	C
2	chr2:68812253:CTCT:C	0	68812253	C	CTCT
2	chr2:68812610:G:A	0	68812610	A	G
2	chr2:68812835:A:T	0	68812835	T	A
2	chr2:68813368:G:A	0	68813368	A	G
2	chr2:68814005:C:T	0	68814005	T	C
2	chr2:68814576:A:C	0	68814576	C	A
2	chr2:68814651:G:A	0	68814651	A	G
2	chr2:68814691:C:A	0	68814691	A	C
2	chr2:68815019:C:T	0	68815019	T	C
2	chr2:68815317:C:T	0	68815317	T	C
2	chr2:68815363:G:A	0	68815363	A	G
2	chr2:68815421:CG:C	0	68815421	C	CG
2	chr2:68815514:G:A	0	68815514	A	G
2	chr2:68815596:G:A	0	68815596	A	G
2	chr2:68815804:T:A	0	68815804	A	T
2	chr2:68815808:C:G	0	68815808	G	C
2	chr2:68815811:G:C	0	68815811	C	G
2	chr2:68815989:G:A	0	68815989	A	G
2	chr2:68816407:G:C	0	68816407	C	G
2	chr2:68816549:A:C	0	68816549	C	A
2	chr2:68816563:G:A	0	68816563	A	G
2	chr2:68816932:A:C	0	68816932	C	A
2	chr2:68817396:A:T	0	68817396	T	A
2	chr2:68817497:G:T	0	68817497	T	G
2	chr2:68818026:C:A	0	68818026	A	C
2	chr2:68818124:C:A	0	68818124	A	C
2	chr2:68818391:A:G	0	68818391	G	A
2	chr2:68818524:T:C	0	68818524	C	T
2	chr2:68818641:C:T	0	68818641	T	C
2	chr2:68818821:A:G	0	68818821	G	A
2	chr2:68819587:G:A	0	68819587	A	G
2	chr2:68820703:C:T	0	68820703	T	C
2	chr2:68820919:A:C	0	68820919	C	A
2	chr2:68822807:G:T	0	68822807	T	G
2	chr2:68822809:T:C	0	68822809	C	T
2	chr2:68823254:G:A	0	68823254	A	G
2	chr2:68823298:A:ACTT	0	68823298	ACTT	A
2	chr2:68823805:G:A	0	68823805	A	G
2	chr2:68824265:TGTCAGA:T	0	68824265	T	TGTCAGA
2	chr2:68824721:A:G	0	68824721	G	A
2	chr2:68824722:A:G	0	68824722	G	A
2	chr2:68824998:A:G	0	68824998	G	A
2	chr2:68825859:A:G	0	68825859	G	A
2	chr2:68825983:G:T	0	68825983	T	G
2	chr2:68826365:G:A	0	68826365	A	G
2	chr2:68826622:C:T	0	68826622	T	C
2	chr2:68827258:A:G	0	68827258	G	A
2	chr2:68827296:G:A	0	68827296	A	G
2	chr2:68827623:C:T	0	68827623	T	C
2	chr2:68827978:G:A	0	68827978	A	G
2	chr2:68828030:A:T	0	68828030	T	A
2	chr2:68828969:A:C	0	68828969	C	A
2	chr2:68830198:A:G	0	68830198	G	A
2	chr2:68830280:G:T	0	68830280	T	G
2	chr2:68830918:C:A	0	68830918	A	C
2	chr2:68831007:C:G	0	68831007	G	C
2	chr2:68831851:A:G	0	68831851	G	A
2	chr2:68831971:C:T	0	68831971	T	C
2	chr2:68832031:A:G	0	68832031	G	A
2	chr2:68832540:A:T	0	68832540	T	A
2	chr2:68832732:T:TA	0	68832732	TA	T
2	chr2:68833026:A:C	0	68833026	C	A
2	chr2:68833119:C:T	0	68833119	T	C
2	chr2:68833341:T:C	0	68833341	C	T
2	chr2:68833730:A:G	0	68833730	G	A
2	chr2:68833834:A:G	0	68833834	G	A
2	chr2:68833974:G:C	0	68833974	C	G
2	chr2:68835206:G:A	0	68835206	A	G
2	chr2:68835523:T:A	0	68835523	A	T
2	chr2:68836777:G:A	0	68836777	A	G
2	chr2:68837100:G:T	0	68837100	T	G
2	chr2:68837299:C:T	0	68837299	T	C
2	chr2:68837331:G:A	0	68837331	A	G
2	chr2:68837422:T:G	0	68837422	G	T
2	chr2:68837850:GGATT:G	0	68837850	G	GGATT
2	chr2:68838184:G:A	0	68838184	A	G
2	chr2:68838356:G:A	0	68838356	A	G
2	chr2:68838361:A:G	0	68838361	G	A
2	chr2:68838945:G:A	0	68838945	A	G
2	chr2:68839862:C:T	0	68839862	T	C
2	chr2:68839870:A:G	0	68839870	G	A
2	chr2:68839960:A:C	0	68839960	C	A
2	chr2:68840085:G:A	0	68840085	A	G
2	chr2:68840791:A:G	0	68840791	G	A
2	chr2:68841207:A:C	0	68841207	C	A
2	chr2:68841846:T:C	0	68841846	C	T
2	chr2:68842643:GT:G	0	68842643	G	GT
2	chr2:68842773:T:C	0	68842773	C	T
2	chr2:68843171:G:GA	0	68843171	GA	G
2	chr2:68843281:A:G	0	68843281	G	A
2	chr2:68843601:C:G	0	68843601	G	C
2	chr2:68844164:T:C	0	68844164	C	T
2	chr2:68844436:T:C	0	68844436	C	T
2	chr2:68844457:A:G	0	68844457	G	A
2	chr2:68844460:GAAAT:G	0	68844460	G	GAAAT
2	chr2:68845199:G:T	0	68845199	T	G
2	chr2:68845425:G:A	0	68845425	A	G
2	chr2:68845524:C:T	0	68845524	T	C
2	chr2:68845725:A:G	0	68845725	G	A
2	chr2:68845734:A:G	0	68845734	G	A
2	chr2:68845918:G:A	0	68845918	A	G
2	chr2:68846514:T:C	0	68846514	C	T
2	chr2:68846796:C:T	0	68846796	T	C
2	chr2:68847780:A:G	0	68847780	G	A
2	chr2:68847884:G:A	0	68847884	A	G
2	chr2:68848851:A:T	0	68848851	T	A
2	chr2:68849716:C:T	0	68849716	T	C
2	chr2:68850155:T:C	0	68850155	C	T
2	chr2:68850690:A:G	0	68850690	G	A
2	chr2:68851724:CAG:C	0	68851724	C	CAG
2	chr2:68851935:A:G	0	68851935	G	A
2	chr2:68852476:T:A	0	68852476	A	T
2	chr2:68852578:A:G	0	68852578	G	A
2	chr2:68852608:A:T	0	68852608	T	A
2	chr2:68853204:T:A	0	68853204	A	T
2	chr2:68853506:G:A	0	68853506	A	G
2	chr2:68853578:T:C	0	68853578	C	T
2	chr2:68854673:C:A	0	68854673	A	C
2	chr2:68855021:C:T	0	68855021	T	C
2	chr2:68856885:G:A	0	68856885	A	G
2	chr2:68856986:G:A	0	68856986	A	G
2	chr2:68858640:G:A	0	68858640	A	G
2	chr2:68859727:A:G	0	68859727	G	A
2	chr2:68860228:A:C	0	68860228	C	A
2	chr2:68860796:G:A	0	68860796	A	G
2	chr2:68861170:G:C	0	68861170	C	G
2	chr2:68862927:T:C	0	68862927	C	T
2	chr2:68863471:A:G	0	68863471	G	A
2	chr2:68863665:T:C	0	68863665	C	T
2	chr2:68863774:G:A	0	68863774	A	G
2	chr2:68864640:T:C	0	68864640	C	T
2	chr2:68864841:A:G	0	68864841	G	A
2	chr2:68864924:A:G	0	68864924	G	A
2	chr2:68865261:T:C	0	68865261	C	T
2	chr2:68867772:G:A	0	68867772	A	G
2	chr2:68867789:G:C	0	68867789	C	G
2	chr2:68868020:G:A	0	68868020	A	G
2	chr2:68869191:T:C	0	68869191	C	T
2	chr2:68869707:C:G	0	68869707	G	C
2	chr2:68870162:A:T	0	68870162	T	A
2	chr2:68871840:C:T	0	68871840	T	C
2	chr2:68873526:C:T	0	68873526	T	C
2	chr2:68873603:G:A	0	68873603	A	G
2	chr2:68873921:G:A	0	68873921	A	G
2	chr2:68874336:ATCCTTC:A	0	68874336	A	ATCCTTC
2	chr2:68874991:G:C	0	68874991	C	G
2	chr2:68876243:A:T	0	68876243	T	A
2	chr2:68876685:C:T	0	68876685	T	C
2	chr2:68878504:G:T	0	68878504	T	G
2	chr2:68879860:A:G	0	68879860	G	A
2	chr2:68880578:G:A	0	68880578	A	G
2	chr2:68882537:C:T	0	68882537	T	C
2	chr2:68883478:T:G	0	68883478	G	T
2	chr2:68883798:C:G	0	68883798	G	C
2	chr2:68883884:T:C	0	68883884	C	T
2	chr2:68883992:C:T	0	68883992	T	C
2	chr2:68884171:G:A	0	68884171	A	G
2	chr2:68884313:G:C	0	68884313	C	G
2	chr2:68884662:T:C	0	68884662	C	T
2	chr2:68884863:T:C	0	68884863	C	T
2	chr2:68884894:T:C	0	68884894	C	T
2	chr2:68884904:A:G	0	68884904	G	A
2	chr2:68885894:A:G	0	68885894	G	A
2	chr2:68887499:T:C	0	68887499	C	T
2	chr2:68887931:G:A	0	68887931	A	G
2	chr2:68887944:T:C	0	68887944	C	T
2	chr2:68888199:T:C	0	68888199	C	T
2	chr2:68888797:T:C	0	68888797	C	T
2	chr2:68891332:T:C	0	68891332	C	T
2	chr2:68891431:T:C	0	68891431	C	T
2	chr2:68891677:T:C	0	68891677	C	T
2	chr2:68894010:C:T	0	68894010	T	C
2	chr2:68895707:T:C	0	68895707	C	T
2	chr2:68898714:T:G	0	68898714	G	T
2	chr2:68898993:A:G	0	68898993	G	A
2	chr2:68899259:C:T	0	68899259	T	C
2	chr2:68899832:G:A	0	68899832	A	G
2	chr2:68899926:C:T	0	68899926	T	C
2	chr2:68900054:C:T	0	68900054	T	C
2	chr2:68900541:G:A	0	68900541	A	G
2	chr2:68900795:A:G	0	68900795	G	A
2	chr2:68901536:T:A	0	68901536	A	T
2	chr2:68901638:T:A	0	68901638	A	T
2	chr2:68902016:A:G	0	68902016	G	A
2	chr2:68902027:G:A	0	68902027	A	G
2	chr2:68902050:CA:C	0	68902050	C	CA
2	chr2:68903433:A:G	0	68903433	G	A
2	chr2:68903943:C:T	0	68903943	T	C
2	chr2:68904017:T:G	0	68904017	G	T
2	chr2:68904806:C:T	0	68904806	T	C
2	chr2:68905054:C:A	0	68905054	A	C
2	chr2:68905563:G:C	0	68905563	C	G
2	chr2:68905608:G:A	0	68905608	A	G
2	chr2:68906373:C:T	0	68906373	T	C
2	chr2:68906467:C:T	0	68906467	T	C
2	chr2:68906667:C:A	0	68906667	A	C
2	chr2:68906831:C:T	0	68906831	T	C
2	chr2:68907049:G:A	0	68907049	A	G
2	chr2:68907238:C:T	0	68907238	T	C
2	chr2:68907462:A:T	0	68907462	T	A
2	chr2:68908058:G:C	0	68908058	C	G
2	chr2:68908230:A:G	0	68908230	G	A
2	chr2:68908458:C:G	0	68908458	G	C
2	chr2:68909430:C:T	0	68909430	T	C
2	chr2:68909432:A:G	0	68909432	G	A
2	chr2:68909716:G:A	0	68909716	A	G
2	chr2:68909978:C:T	0	68909978	T	C
2	chr2:68910343:T:C	0	68910343	C	T
2	chr2:68910462:C:T	0	68910462	T	C
2	chr2:68911016:C:T	0	68911016	T	C
2	chr2:68911124:A:G	0	68911124	G	A
2	chr2:68911269:A:G	0	68911269	G	A
2	chr2:68911860:C:A	0	68911860	A	C
2	chr2:68911894:C:A	0	68911894	A	C
2	chr2:68912005:A:G	0	68912005	G	A
2	chr2:68912035:A:G	0	68912035	G	A
2	chr2:68912432:C:T	0	68912432	T	C
2	chr2:68912493:A:G	0	68912493	G	A
2	chr2:68912494:C:A	0	68912494	A	C
2	chr2:68912702:G:A	0	68912702	A	G
2	chr2:68913021:G:T	0	68913021	T	G
2	chr2:68913280:G:A	0	68913280	A	G
2	chr2:68913283:A:G	0	68913283	G	A
2	chr2:68913338:G:A	0	68913338	A	G
2	chr2:68913480:T:C	0	68913480	C	T
2	chr2:68913695:C:T	0	68913695	T	C
2	chr2:68914484:G:A	0	68914484	A	G
2	chr2:68915122:G:T	0	68915122	T	G
2	chr2:68915744:A:C	0	68915744	C	A
2	chr2:68915762:G:A	0	68915762	A	G
2	chr2:68918894:G:A	0	68918894	A	G
2	chr2:68919061:A:G	0	68919061	G	A
2	chr2:68919655:T:C	0	68919655	C	T
2	chr2:68920134:T:C	0	68920134	C	T
2	chr2:68920352:C:T	0	68920352	T	C
2	chr2:68920434:T:C	0	68920434	C	T
2	chr2:68920828:T:C	0	68920828	C	T
2	chr2:68921178:A:C	0	68921178	C	A
2	chr2:68921267:T:C	0	68921267	C	T
2	chr2:68921534:G:A	0	68921534	A	G
2	chr2:68922037:A:T	0	68922037	T	A
2	chr2:68922574:A:G	0	68922574	G	A
2	chr2:68922585:C:T	0	68922585	T	C
2	chr2:68922625:T:A	0	68922625	A	T
2	chr2:68922656:G:A	0	68922656	A	G
2	chr2:68922680:A:C	0	68922680	C	A
2	chr2:68922849:A:G	0	68922849	G	A
2	chr2:68922993:G:T	0	68922993	T	G
2	chr2:68923026:C:T	0	68923026	T	C
2	chr2:68923406:C:T	0	68923406	T	C
2	chr2:68923414:C:T	0	68923414	T	C
2	chr2:68923628:C:T	0	68923628	T	C
2	chr2:68924125:T:C	0	68924125	C	T
2	chr2:68924591:C:T	0	68924591	T	C
2	chr2:68924614:A:C	0	68924614	C	A
2	chr2:68924714:C:A	0	68924714	A	C
2	chr2:68924768:C:T	0	68924768	T	C
2	chr2:68924820:G:A	0	68924820	A	G
2	chr2:68924859:A:T	0	68924859	T	A
2	chr2:68924979:C:T	0	68924979	T	C
2	chr2:68925269:T:C	0	68925269	C	T
2	chr2:68925286:A:T	0	68925286	T	A
2	chr2:68925812:A:G	0	68925812	G	A
2	chr2:68926456:A:C	0	68926456	C	A
2	chr2:68926556:A:G	0	68926556	G	A
2	chr2:68927351:C:T	0	68927351	T	C
2	chr2:68927451:T:G	0	68927451	G	T
2	chr2:68927575:C:T	0	68927575	T	C
2	chr2:68927814:G:A	0	68927814	A	G
2	chr2:68928018:G:A	0	68928018	A	G
2	chr2:68928139:A:G	0	68928139	G	A
2	chr2:68928298:A:G	0	68928298	G	A
2	chr2:68928382:C:T	0	68928382	T	C
2	chr2:68930988:G:A	0	68930988	A	G
2	chr2:68931814:A:G	0	68931814	G	A
2	chr2:68931816:A:G	0	68931816	G	A
2	chr2:68931966:A:G	0	68931966	G	A
2	chr2:68932692:G:A	0	68932692	A	G
2	chr2:68932921:G:C	0	68932921	C	G
2	chr2:68933139:T:C	0	68933139	C	T
2	chr2:68937772:C:A	0	68937772	A	C
2	chr2:68937860:C:T	0	68937860	T	C
2	chr2:68938150:G:A	0	68938150	A	G
2	chr2:68939191:T:C	0	68939191	C	T
2	chr2:68942795:T:C	0	68942795	C	T
2	chr2:68943709:C:G	0	68943709	G	C
2	chr2:68943725:C:T	0	68943725	T	C
2	chr2:68943966:G:A	0	68943966	A	G
2	chr2:68944637:C:T	0	68944637	T	C
2	chr2:68944764:C:T	0	68944764	T	C
2	chr2:68945779:A:G	0	68945779	G	A
2	chr2:68945791:T:C	0	68945791	C	T
2	chr2:68945870:C:T	0	68945870	T	C
2	chr2:68946192:G:T	0	68946192	T	G
2	chr2:68946438:C:T	0	68946438	T	C
2	chr2:68947485:A:G	0	68947485	G	A
2	chr2:68948201:A:G	0	68948201	G	A
2	chr2:68949283:T:C	0	68949283	C	T
2	chr2:68949675:C:A	0	68949675	A	C
2	chr2:68950137:C:A	0	68950137	A	C
2	chr2:68951489:T:C	0	68951489	C	T
2	chr2:68951984:T:C	0	68951984	C	T
2	chr2:68953029:T:A	0	68953029	A	T
2	chr2:68953107:C:T	0	68953107	T	C
2	chr2:68953477:T:G	0	68953477	G	T
2	chr2:68953918:C:T	0	68953918	T	C
2	chr2:68953934:T:A	0	68953934	A	T
2	chr2:68954059:AC:A	0	68954059	A	AC
2	chr2:68956021:C:T	0	68956021	T	C
2	chr2:68956491:C:A	0	68956491	A	C
2	chr2:68956828:C:A	0	68956828	A	C
2	chr2:68957157:C:T	0	68957157	T	C
2	chr2:68959863:C:T	0	68959863	T	C
2	chr2:68960010:G:A	0	68960010	A	G
2	chr2:68966740:T:C	0	68966740	C	T
2	chr2:68967597:A:G	0	68967597	G	A
2	chr2:68968422:A:C	0	68968422	C	A
2	chr2:68969706:A:T	0	68969706	T	A
2	chr2:68969833:G:A	0	68969833	A	G
2	chr2:68969871:G:A	0	68969871	A	G
2	chr2:68970475:C:T	0	68970475	T	C
2	chr2:68970508:G:A	0	68970508	A	G
2	chr2:68970515:A:G	0	68970515	G	A
2	chr2:68970602:T:A	0	68970602	A	T
2	chr2:68970990:A:G	0	68970990	G	A
2	chr2:68971256:T:C	0	68971256	C	T
2	chr2:68971418:G:A	0	68971418	A	G
2	chr2:68971634:C:T	0	68971634	T	C
2	chr2:68971648:C:T	0	68971648	T	C
2	chr2:68972264:T:C	0	68972264	C	T
2	chr2:68973707:C:T	0	68973707	T	C
2	chr2:68974079:A:G	0	68974079	G	A
2	chr2:68974762:C:T	0	68974762	T	C
2	chr2:68974850:T:C	0	68974850	C	T
2	chr2:68975129:G:A	0	68975129	A	G
2	chr2:68975884:C:A	0	68975884	A	C
2	chr2:68976097:T:C	0	68976097	C	T
2	chr2:68976263:C:T	0	68976263	T	C
2	chr2:68976542:C:T	0	68976542	T	C
2	chr2:68977102:C:T	0	68977102	T	C
2	chr2:68977539:A:T	0	68977539	T	A
2	chr2:68977911:A:C	0	68977911	C	A
2	chr2:68977935:T:C	0	68977935	C	T
2	chr2:68978146:C:T	0	68978146	T	C
2	chr2:68978376:A:G	0	68978376	G	A
2	chr2:68978641:G:A	0	68978641	A	G
2	chr2:68978810:C:T	0	68978810	T	C
2	chr2:68979716:C:G	0	68979716	G	C
2	chr2:68980123:C:T	0	68980123	T	C
2	chr2:68980463:T:G	0	68980463	G	T
2	chr2:68980707:C:T	0	68980707	T	C
2	chr2:68980889:C:T	0	68980889	T	C
2	chr2:68982227:A:G	0	68982227	G	A
2	chr2:68983339:C:T	0	68983339	T	C
2	chr2:68983983:A:G	0	68983983	G	A
2	chr2:68984126:A:G	0	68984126	G	A
2	chr2:68986210:T:C	0	68986210	C	T
2	chr2:68987089:T:C	0	68987089	C	T
2	chr2:68987834:A:G	0	68987834	G	A
2	chr2:68987877:G:A	0	68987877	A	G
2	chr2:68987981:G:A	0	68987981	A	G
2	chr2:68988081:C:A	0	68988081	A	C
2	chr2:68988136:T:C	0	68988136	C	T
2	chr2:68988487:G:A	0	68988487	A	G
2	chr2:68988652:C:T	0	68988652	T	C
2	chr2:68988902:A:T	0	68988902	T	A
2	chr2:68988984:G:A	0	68988984	A	G
2	chr2:68988995:C:A	0	68988995	A	C
2	chr2:68989215:C:G	0	68989215	G	C
2	chr2:68989233:G:A	0	68989233	A	G
2	chr2:68989328:G:T	0	68989328	T	G
2	chr2:68989576:C:T	0	68989576	T	C
2	chr2:68990182:T:G	0	68990182	G	T
2	chr2:68990333:T:C	0	68990333	C	T
2	chr2:68990836:T:C	0	68990836	C	T
2	chr2:68990858:T:C	0	68990858	C	T
2	chr2:68991200:A:G	0	68991200	G	A
2	chr2:68991326:A:G	0	68991326	G	A
2	chr2:68991682:C:CT	0	68991682	CT	C
2	chr2:68991865:T:C	0	68991865	C	T
2	chr2:68992147:A:G	0	68992147	G	A
2	chr2:68992617:T:C	0	68992617	C	T
2	chr2:68992752:T:C	0	68992752	C	T
2	chr2:68993045:T:A	0	68993045	A	T
2	chr2:68993097:C:T	0	68993097	T	C
2	chr2:68993239:C:A	0	68993239	A	C
2	chr2:68993437:T:C	0	68993437	C	T
2	chr2:68993485:G:A	0	68993485	A	G
2	chr2:68993785:C:T	0	68993785	T	C
2	chr2:68993872:A:G	0	68993872	G	A
2	chr2:68994146:G:A	0	68994146	A	G
2	chr2:68994206:G:A	0	68994206	A	G
2	chr2:68994557:G:A	0	68994557	A	G
2	chr2:68994693:A:C	0	68994693	C	A
2	chr2:68995155:G:T	0	68995155	T	G
2	chr2:68995542:T:C	0	68995542	C	T
2	chr2:68997792:A:G	0	68997792	G	A
2	chr2:68998164:G:C	0	68998164	C	G
2	chr2:69000712:T:G	0	69000712	G	T
2	chr2:69007779:G:A	0	69007779	A	G
2	chr2:69008449:T:C	0	69008449	C	T
2	chr2:69008747:G:A	0	69008747	A	G
2	chr2:69009419:C:T	0	69009419	T	C
2	chr2:69010110:A:G	0	69010110	G	A
2	chr2:69010340:G:A	0	69010340	A	G
2	chr2:69010835:A:C	0	69010835	C	A
2	chr2:69011147:T:C	0	69011147	C	T
2	chr2:69011189:T:C	0	69011189	C	T
2	chr2:69011718:G:C	0	69011718	C	G
2	chr2:69011736:T:G	0	69011736	G	T
2	chr2:69011737:G:C	0	69011737	C	G
2	chr2:69011968:C:CA	0	69011968	CA	C
2	chr2:69012121:A:G	0	69012121	G	A
2	chr2:69012251:A:G	0	69012251	G	A
2	chr2:69012341:T:C	0	69012341	C	T
2	chr2:69012463:A:C	0	69012463	C	A
2	chr2:69012495:C:T	0	69012495	T	C
2	chr2:69012577:T:C	0	69012577	C	T
2	chr2:69012709:T:C	0	69012709	C	T
2	chr2:69014414:A:AG	0	69014414	AG	A
2	chr2:69015139:G:A	0	69015139	A	G
2	chr2:69015747:T:G	0	69015747	G	T
2	chr2:69015966:G:GA	0	69015966	GA	G
2	chr2:69016119:A:G	0	69016119	G	A
2	chr2:69016229:A:G	0	69016229	G	A
2	chr2:69016355:G:A	0	69016355	A	G
2	chr2:69016486:C:CAG	0	69016486	CAG	C
2	chr2:69016701:T:C	0	69016701	C	T
2	chr2:69017316:G:C	0	69017316	C	G
2	chr2:69017353:T:C	0	69017353	C	T
2	chr2:69017517:T:C	0	69017517	C	T
2	chr2:69018096:T:G	0	69018096	G	T
2	chr2:69018102:A:G	0	69018102	G	A
2	chr2:69019685:C:T	0	69019685	T	C
2	chr2:69019736:T:C	0	69019736	C	T
2	chr2:69019805:T:A	0	69019805	A	T
2	chr2:69019947:A:G	0	69019947	G	A
2	chr2:69021020:G:A	0	69021020	A	G
2	chr2:69021258:T:C	0	69021258	C	T
2	chr2:69021265:A:G	0	69021265	G	A
2	chr2:69022169:A:G	0	69022169	G	A
2	chr2:69022296:T:C	0	69022296	C	T
2	chr2:69022740:T:C	0	69022740	C	T
2	chr2:69023136:T:C	0	69023136	C	T
2	chr2:69023379:T:C	0	69023379	C	T
2	chr2:69024117:A:C	0	69024117	C	A
2	chr2:69024842:T:G	0	69024842	G	T
2	chr2:69025631:TAAGAG:T	0	69025631	T	TAAGAG
2	chr2:69026077:G:A	0	69026077	A	G
2	chr2:69026967:C:T	0	69026967	T	C
2	chr2:69027288:G:A	0	69027288	A	G
2	chr2:69027804:T:A	0	69027804	A	T
2	chr2:69029771:G:A	0	69029771	A	G
2	chr2:69030907:G:GA	0	69030907	GA	G
2	chr2:69031767:A:C	0	69031767	C	A
2	chr2:69032139:T:G	0	69032139	G	T
2	chr2:69032426:A:G	0	69032426	G	A
2	chr2:69035157:G:A	0	69035157	A	G
2	chr2:69035469:T:C	0	69035469	C	T
2	chr2:69035812:T:C	0	69035812	C	T
2	chr2:69035814:C:T	0	69035814	T	C
2	chr2:69036046:A:G	0	69036046	G	A
2	chr2:69036528:C:T	0	69036528	T	C
2	chr2:69036529:G:A	0	69036529	A	G
2	chr2:69037441:G:A	0	69037441	A	G
2	chr2:69038911:A:G	0	69038911	G	A
2	chr2:69039734:C:T	0	69039734	T	C
2	chr2:69040002:G:A	0	69040002	A	G
2	chr2:69040196:A:G	0	69040196	G	A
2	chr2:69040461:G:C	0	69040461	C	G
2	chr2:69041145:G:A	0	69041145	A	G
2	chr2:69042677:C:T	0	69042677	T	C
2	chr2:69042761:C:T	0	69042761	T	C
2	chr2:69042762:G:A	0	69042762	A	G
2	chr2:69042939:G:T	0	69042939	T	G
2	chr2:69043080:A:G	0	69043080	G	A
2	chr2:69043374:A:G	0	69043374	G	A
2	chr2:69043988:C:T	0	69043988	T	C
2	chr2:69044106:C:T	0	69044106	T	C
2	chr2:69044169:C:T	0	69044169	T	C
2	chr2:69044974:G:A	0	69044974	A	G
2	chr2:69044984:C:T	0	69044984	T	C
2	chr2:69045640:A:G	0	69045640	G	A
2	chr2:69045667:G:C	0	69045667	C	G
2	chr2:69046795:T:C	0	69046795	C	T
2	chr2:69046817:C:G	0	69046817	G	C
2	chr2:69047855:A:G	0	69047855	G	A
2	chr2:69048702:T:C	0	69048702	C	T
2	chr2:69049167:C:T	0	69049167	T	C
2	chr2:69049173:T:C	0	69049173	C	T
2	chr2:69051243:A:G	0	69051243	G	A
2	chr2:69053780:G:A	0	69053780	A	G
2	chr2:69055192:G:A	0	69055192	A	G
2	chr2:69055400:C:G	0	69055400	G	C
2	chr2:69055659:G:A	0	69055659	A	G
2	chr2:69056780:T:C	0	69056780	C	T
2	chr2:69057459:A:T	0	69057459	T	A
2	chr2:69058102:C:T	0	69058102	T	C
2	chr2:69058249:A:T	0	69058249	T	A
2	chr2:69058671:T:A	0	69058671	A	T
2	chr2:69059083:G:A	0	69059083	A	G
2	chr2:69059649:G:C	0	69059649	C	G
2	chr2:69060145:G:T	0	69060145	T	G
2	chr2:69060410:A:G	0	69060410	G	A
2	chr2:69060888:A:G	0	69060888	G	A
2	chr2:69061076:A:G	0	69061076	G	A
2	chr2:69061302:G:A	0	69061302	A	G
2	chr2:69061694:G:C	0	69061694	C	G
2	chr2:69061716:A:C	0	69061716	C	A
2	chr2:69062131:T:C	0	69062131	C	T
2	chr2:69063315:A:T	0	69063315	T	A
2	chr2:69063734:T:A	0	69063734	A	T
2	chr2:69065016:A:G	0	69065016	G	A
2	chr2:69065092:G:C	0	69065092	C	G
2	chr2:69065182:T:C	0	69065182	C	T
2	chr2:69065615:G:A	0	69065615	A	G
2	chr2:69066106:A:G	0	69066106	G	A
2	chr2:69069304:C:G	0	69069304	G	C
2	chr2:69069310:T:G	0	69069310	G	T
2	chr2:69069378:C:T	0	69069378	T	C
2	chr2:69069781:C:T	0	69069781	T	C
2	chr2:69069885:C:T	0	69069885	T	C
2	chr2:69070151:C:T	0	69070151	T	C
2	chr2:69070309:G:C	0	69070309	C	G
2	chr2:69070882:C:A	0	69070882	A	C
2	chr2:69071685:T:C	0	69071685	C	T
2	chr2:69072132:G:C	0	69072132	C	G
2	chr2:69072250:A:T	0	69072250	T	A
2	chr2:69072955:G:C	0	69072955	C	G
2	chr2:69072956:GGAC:G	0	69072956	G	GGAC
2	chr2:69072961:G:A	0	69072961	A	G
2	chr2:69073332:C:T	0	69073332	T	C
2	chr2:69073602:G:A	0	69073602	A	G
2	chr2:69074896:A:G	0	69074896	G	A
2	chr2:69074920:A:C	0	69074920	C	A
2	chr2:69075058:G:GA	0	69075058	GA	G
2	chr2:69075905:G:C	0	69075905	C	G
2	chr2:69076447:T:C	0	69076447	C	T
2	chr2:69077587:T:C	0	69077587	C	T
2	chr2:69078615:C:T	0	69078615	T	C
2	chr2:69078731:C:T	0	69078731	T	C
2	chr2:69078761:C:T	0	69078761	T	C
2	chr2:69079155:A:G	0	69079155	G	A
2	chr2:69079166:G:T	0	69079166	T	G
2	chr2:69079344:T:C	0	69079344	C	T
2	chr2:69079404:C:G	0	69079404	G	C
2	chr2:69080018:G:A	0	69080018	A	G
2	chr2:69081985:G:A	0	69081985	A	G
2	chr2:69082523:C:T	0	69082523	T	C
2	chr2:69082685:T:C	0	69082685	C	T
2	chr2:69084078:T:C	0	69084078	C	T
2	chr2:69084106:T:C	0	69084106	C	T
2	chr2:69084291:A:G	0	69084291	G	A
2	chr2:69085075:G:A	0	69085075	A	G
2	chr2:69085207:T:C	0	69085207	C	T
2	chr2:69086297:G:A	0	69086297	A	G
2	chr2:69086365:G:A	0	69086365	A	G
2	chr2:69086379:A:C	0	69086379	C	A
2	chr2:69086501:G:T	0	69086501	T	G
2	chr2:69087108:T:C	0	69087108	C	T
2	chr2:69087535:G:A	0	69087535	A	G
2	chr2:69087899:T:C	0	69087899	C	T
2	chr2:69088037:A:G	0	69088037	G	A
2	chr2:69088295:T:C	0	69088295	C	T
2	chr2:69089045:C:G	0	69089045	G	C
2	chr2:69089953:T:C	0	69089953	C	T
2	chr2:69090793:G:A	0	69090793	A	G
2	chr2:69091029:T:G	0	69091029	G	T
2	chr2:69091311:C:G	0	69091311	G	C
2	chr2:69091655:A:G	0	69091655	G	A
2	chr2:69092665:T:C	0	69092665	C	T
2	chr2:69093431:G:A	0	69093431	A	G
2	chr2:69093617:G:A	0	69093617	A	G
2	chr2:69093678:T:C	0	69093678	C	T
2	chr2:69094317:T:C	0	69094317	C	T
2	chr2:69094577:C:T	0	69094577	T	C
2	chr2:69094655:T:C	0	69094655	C	T
2	chr2:69096075:G:A	0	69096075	A	G
2	chr2:69096709:A:T	0	69096709	T	A
2	chr2:69097672:G:A	0	69097672	A	G
2	chr2:69098672:A:G	0	69098672	G	A
2	chr2:69098942:C:T	0	69098942	T	C
2	chr2:69099414:G:A	0	69099414	A	G
2	chr2:69099470:A:G	0	69099470	G	A
2	chr2:69100224:G:A	0	69100224	A	G
2	chr2:69101257:A:G	0	69101257	G	A
2	chr2:69101460:G:T	0	69101460	T	G
2	chr2:69101588:G:A	0	69101588	A	G
2	chr2:69101695:C:A	0	69101695	A	C
2	chr2:69102075:A:C	0	69102075	C	A
2	chr2:69102292:G:A	0	69102292	A	G
2	chr2:69102640:A:G	0	69102640	G	A
2	chr2:69102650:T:C	0	69102650	C	T
2	chr2:69102986:A:G	0	69102986	G	A
2	chr2:69103152:G:A	0	69103152	A	G
2	chr2:69103313:A:G	0	69103313	G	A
2	chr2:69103342:C:T	0	69103342	T	C
2	chr2:69103430:A:AC	0	69103430	AC	A
2	chr2:69103884:G:T	0	69103884	T	G
2	chr2:69104001:C:T	0	69104001	T	C
2	chr2:69104175:A:G	0	69104175	G	A
2	chr2:69105122:A:G	0	69105122	G	A
2	chr2:69105814:T:C	0	69105814	C	T
2	chr2:69106568:A:C	0	69106568	C	A
2	chr2:69106909:T:C	0	69106909	C	T
2	chr2:69107088:C:T	0	69107088	T	C
2	chr2:69107589:A:T	0	69107589	T	A
2	chr2:69107725:C:T	0	69107725	T	C
2	chr2:69108032:T:C	0	69108032	C	T
2	chr2:69109172:G:A	0	69109172	A	G
2	chr2:69110712:T:A	0	69110712	A	T
2	chr2:69110816:T:A	0	69110816	A	T
2	chr2:69110819:G:A	0	69110819	A	G
2	chr2:69111854:G:A	0	69111854	A	G
2	chr2:69112342:A:T	0	69112342	T	A
2	chr2:69113145:T:G	0	69113145	G	T
2	chr2:69115401:T:C	0	69115401	C	T
2	chr2:69115439:T:C	0	69115439	C	T
2	chr2:69115611:T:G	0	69115611	G	T
2	chr2:69115652:G:A	0	69115652	A	G
2	chr2:69115742:C:G	0	69115742	G	C
2	chr2:69115743:C:A	0	69115743	A	C
2	chr2:69116017:C:T	0	69116017	T	C
2	chr2:69116652:C:G	0	69116652	G	C
2	chr2:69116832:G:A	0	69116832	A	G
2	chr2:69117120:G:C	0	69117120	C	G
2	chr2:69117121:A:C	0	69117121	C	A
2	chr2:69117265:C:T	0	69117265	T	C
2	chr2:69117404:A:G	0	69117404	G	A
2	chr2:69117808:T:C	0	69117808	C	T
2	chr2:69117924:A:C	0	69117924	C	A
2	chr2:69118111:C:T	0	69118111	T	C
2	chr2:69118334:G:A	0	69118334	A	G
2	chr2:69119023:C:T	0	69119023	T	C
2	chr2:69119144:C:T	0	69119144	T	C
2	chr2:69119227:G:T	0	69119227	T	G
2	chr2:69119690:TG:T	0	69119690	T	TG
2	chr2:69119707:G:A	0	69119707	A	G
2	chr2:69120067:A:G	0	69120067	G	A
2	chr2:69120112:A:G	0	69120112	G	A
2	chr2:69120509:T:A	0	69120509	A	T
2	chr2:69120699:A:C	0	69120699	C	A
2	chr2:69120711:A:G	0	69120711	G	A
2	chr2:69121084:T:C	0	69121084	C	T
2	chr2:69121392:A:G	0	69121392	G	A
2	chr2:69121753:G:A	0	69121753	A	G
2	chr2:69122159:C:A	0	69122159	A	C
2	chr2:69122169:A:G	0	69122169	G	A
2	chr2:69122264:G:T	0	69122264	T	G
2	chr2:69122387:C:A	0	69122387	A	C
2	chr2:69123211:G:A	0	69123211	A	G
2	chr2:69123299:T:G	0	69123299	G	T
2	chr2:69123938:G:A	0	69123938	A	G
2	chr2:69124409:A:G	0	69124409	G	A
2	chr2:69124485:G:A	0	69124485	A	G
2	chr2:69124489:T:A	0	69124489	A	T
2	chr2:69124831:G:A	0	69124831	A	G
2	chr2:69125169:T:A	0	69125169	A	T
2	chr2:69125669:T:C	0	69125669	C	T
2	chr2:69125852:A:T	0	69125852	T	A
2	chr2:69125946:A:G	0	69125946	G	A
2	chr2:69126523:A:G	0	69126523	G	A
2	chr2:69127057:T:A	0	69127057	A	T
2	chr2:69127568:T:C	0	69127568	C	T
2	chr2:69127819:G:A	0	69127819	A	G
2	chr2:69128956:CA:C	0	69128956	C	CA
2	chr2:69129466:A:G	0	69129466	G	A
2	chr2:69129817:A:G	0	69129817	G	A
2	chr2:69129904:G:A	0	69129904	A	G
2	chr2:69130152:G:C	0	69130152	C	G
2	chr2:69130707:T:G	0	69130707	G	T
2	chr2:69130762:C:T	0	69130762	T	C
2	chr2:69131180:C:T	0	69131180	T	C
2	chr2:69131263:T:C	0	69131263	C	T
2	chr2:69131502:A:G	0	69131502	G	A
2	chr2:69131639:C:T	0	69131639	T	C
2	chr2:69131725:T:C	0	69131725	C	T
2	chr2:69132261:A:G	0	69132261	G	A
2	chr2:69132680:T:A	0	69132680	A	T
2	chr2:69132908:A:G	0	69132908	G	A
2	chr2:69133014:T:A	0	69133014	A	T
2	chr2:69134008:T:C	0	69134008	C	T
2	chr2:69134171:T:G	0	69134171	G	T
2	chr2:69134312:C:T	0	69134312	T	C
2	chr2:69134489:A:C	0	69134489	C	A
2	chr2:69135029:C:T	0	69135029	T	C
2	chr2:69135130:C:G	0	69135130	G	C
2	chr2:69135275:C:A	0	69135275	A	C
2	chr2:69135299:T:G	0	69135299	G	T
2	chr2:69135440:T:C	0	69135440	C	T
2	chr2:69135679:G:A	0	69135679	A	G
2	chr2:69135901:G:A	0	69135901	A	G
2	chr2:69136395:A:G	0	69136395	G	A
2	chr2:69136438:G:A	0	69136438	A	G
2	chr2:69136962:G:A	0	69136962	A	G
2	chr2:69137201:T:C	0	69137201	C	T
2	chr2:69137598:G:T	0	69137598	T	G
2	chr2:69138319:A:G	0	69138319	G	A
2	chr2:69138666:A:G	0	69138666	G	A
2	chr2:69138784:A:G	0	69138784	G	A
2	chr2:69139786:G:A	0	69139786	A	G
2	chr2:69141006:G:A	0	69141006	A	G
2	chr2:69141115:G:T	0	69141115	T	G
2	chr2:69142088:T:C	0	69142088	C	T
2	chr2:69143476:A:G	0	69143476	G	A
2	chr2:69143528:A:C	0	69143528	C	A
2	chr2:69143575:C:A	0	69143575	A	C
2	chr2:69143639:T:C	0	69143639	C	T
2	chr2:69143844:A:G	0	69143844	G	A
2	chr2:69144412:G:A	0	69144412	A	G
2	chr2:69144502:A:G	0	69144502	G	A
2	chr2:69144724:A:G	0	69144724	G	A
2	chr2:69146520:G:A	0	69146520	A	G
2	chr2:69146859:C:T	0	69146859	T	C
2	chr2:69147318:C:T	0	69147318	T	C
2	chr2:69147866:G:A	0	69147866	A	G
2	chr2:69148204:TTG:T	0	69148204	T	TTG
2	chr2:69149083:G:T	0	69149083	T	G
2	chr2:69149937:G:A	0	69149937	A	G
2	chr2:69149964:C:G	0	69149964	G	C
2	chr2:69149969:G:A	0	69149969	A	G
2	chr2:69150166:C:A	0	69150166	A	C
2	chr2:69150473:G:A	0	69150473	A	G
2	chr2:69150724:T:C	0	69150724	C	T
2	chr2:69150938:G:C	0	69150938	C	G
2	chr2:69152482:G:A	0	69152482	A	G
2	chr2:69152948:T:C	0	69152948	C	T
2	chr2:69153747:G:A	0	69153747	A	G
2	chr2:69154402:T:C	0	69154402	C	T
2	chr2:69154421:T:C	0	69154421	C	T
2	chr2:69154437:A:G	0	69154437	G	A
2	chr2:69155281:G:A	0	69155281	A	G
2	chr2:69155282:C:T	0	69155282	T	C
2	chr2:69156509:G:C	0	69156509	C	G
2	chr2:69156975:A:C	0	69156975	C	A
2	chr2:69158686:T:C	0	69158686	C	T
2	chr2:69159907:G:A	0	69159907	A	G
2	chr2:69160124:A:C	0	69160124	C	A
2	chr2:69160435:G:C	0	69160435	C	G
2	chr2:69160547:G:A	0	69160547	A	G
2	chr2:69162023:A:G	0	69162023	G	A
2	chr2:69162200:T:G	0	69162200	G	T
2	chr2:69162434:A:T	0	69162434	T	A
2	chr2:69162625:T:A	0	69162625	A	T
2	chr2:69163160:G:A	0	69163160	A	G
2	chr2:69163237:C:T	0	69163237	T	C
2	chr2:69164180:A:G	0	69164180	G	A
2	chr2:69164985:A:G	0	69164985	G	A
2	chr2:69165137:C:T	0	69165137	T	C
2	chr2:69165138:A:G	0	69165138	G	A
2	chr2:69165209:C:T	0	69165209	T	C
2	chr2:69165487:T:C	0	69165487	C	T
2	chr2:69165539:G:A	0	69165539	A	G
2	chr2:69165635:T:C	0	69165635	C	T
2	chr2:69165668:A:G	0	69165668	G	A
2	chr2:69166581:G:A	0	69166581	A	G
2	chr2:69167716:C:T	0	69167716	T	C
2	chr2:69167804:C:T	0	69167804	T	C
2	chr2:69168057:A:C	0	69168057	C	A
2	chr2:69168247:T:C	0	69168247	C	T
2	chr2:69168318:A:T	0	69168318	T	A
2	chr2:69169255:G:A	0	69169255	A	G
2	chr2:69169365:C:G	0	69169365	G	C
2	chr2:69169821:A:G	0	69169821	G	A
2	chr2:69169872:A:G	0	69169872	G	A
2	chr2:69170025:G:A	0	69170025	A	G
2	chr2:69171131:G:A	0	69171131	A	G
2	chr2:69174893:C:T	0	69174893	T	C
2	chr2:69176213:C:A	0	69176213	A	C
2	chr2:69176750:G:T	0	69176750	T	G
2	chr2:69180600:T:C	0	69180600	C	T
2	chr2:69180820:A:G	0	69180820	G	A
2	chr2:69180913:G:A	0	69180913	A	G
2	chr2:69181897:C:A	0	69181897	A	C
2	chr2:69182090:C:T	0	69182090	T	C
2	chr2:69182133:A:G	0	69182133	G	A
2	chr2:69183193:T:G	0	69183193	G	T
2	chr2:69183251:C:G	0	69183251	G	C
2	chr2:69183301:G:C	0	69183301	C	G
2	chr2:69183324:C:T	0	69183324	T	C
2	chr2:69183611:T:C	0	69183611	C	T
2	chr2:69183646:A:AGC	0	69183646	AGC	A
2	chr2:69183968:T:C	0	69183968	C	T
2	chr2:69184385:A:C	0	69184385	C	A
2	chr2:69184641:G:T	0	69184641	T	G
2	chr2:69184847:A:C	0	69184847	C	A
2	chr2:69186280:A:C	0	69186280	C	A
2	chr2:69186369:C:A	0	69186369	A	C
2	chr2:69186613:A:G	0	69186613	G	A
2	chr2:69186760:A:T	0	69186760	T	A
2	chr2:69186981:T:C	0	69186981	C	T
2	chr2:69187201:G:A	0	69187201	A	G
2	chr2:69187364:A:G	0	69187364	G	A
2	chr2:69189510:G:A	0	69189510	A	G
2	chr2:69189812:G:T	0	69189812	T	G
2	chr2:69189880:G:C	0	69189880	C	G
2	chr2:69191065:G:A	0	69191065	A	G
2	chr2:69191110:G:A	0	69191110	A	G
2	chr2:69191558:T:A	0	69191558	A	T
2	chr2:69192129:T:C	0	69192129	C	T
2	chr2:69192839:A:G	0	69192839	G	A
2	chr2:69194845:T:C	0	69194845	C	T
2	chr2:69196555:C:T	0	69196555	T	C
2	chr2:69198182:A:G	0	69198182	G	A
2	chr2:69198484:A:G	0	69198484	G	A
2	chr2:69198747:C:T	0	69198747	T	C
2	chr2:69198752:C:A	0	69198752	A	C
2	chr2:69198755:C:T	0	69198755	T	C
2	chr2:69199060:T:G	0	69199060	G	T
2	chr2:69199062:C:T	0	69199062	T	C
2	chr2:69199383:G:A	0	69199383	A	G
2	chr2:69199463:A:G	0	69199463	G	A
2	chr2:69199579:A:T	0	69199579	T	A
2	chr2:69202162:G:A	0	69202162	A	G
2	chr2:69202503:T:G	0	69202503	G	T
2	chr2:69203076:AAACAATT:A	0	69203076	A	AAACAATT
2	chr2:69203564:T:C	0	69203564	C	T
2	chr2:69204042:G:A	0	69204042	A	G
2	chr2:69204137:A:G	0	69204137	G	A
2	chr2:69206548:G:T	0	69206548	T	G
2	chr2:69207095:C:A	0	69207095	A	C
2	chr2:69207952:T:C	0	69207952	C	T
2	chr2:69208111:C:T	0	69208111	T	C
2	chr2:69209428:A:G	0	69209428	G	A
2	chr2:69209789:A:G	0	69209789	G	A
2	chr2:69210159:C:T	0	69210159	T	C
2	chr2:69210343:C:T	0	69210343	T	C
2	chr2:69211565:G:A	0	69211565	A	G
2	chr2:69211856:A:G	0	69211856	G	A
2	chr2:69212236:G:A	0	69212236	A	G
2	chr2:69212931:T:TAAGTAGCTAAG	0	69212931	TAAGTAGCTAAG	T
2	chr2:69214399:C:G	0	69214399	G	C
2	chr2:69214801:T:C	0	69214801	C	T
2	chr2:69214939:G:C	0	69214939	C	G
2	chr2:69215043:A:G	0	69215043	G	A
2	chr2:69215178:A:G	0	69215178	G	A
2	chr2:69215312:G:A	0	69215312	A	G
2	chr2:69215511:G:A	0	69215511	A	G
2	chr2:69215849:T:C	0	69215849	C	T
2	chr2:69216027:G:C	0	69216027	C	G
2	chr2:69216099:A:C	0	69216099	C	A
2	chr2:69216205:T:G	0	69216205	G	T
2	chr2:69216693:G:T	0	69216693	T	G
2	chr2:69216799:T:A	0	69216799	A	T
2	chr2:69216862:A:G	0	69216862	G	A
2	chr2:69217389:C:T	0	69217389	T	C
2	chr2:69217449:T:C	0	69217449	C	T
2	chr2:69217483:G:A	0	69217483	A	G
2	chr2:69217802:A:AG	0	69217802	AG	A
2	chr2:69217872:T:C	0	69217872	C	T
2	chr2:69218570:A:T	0	69218570	T	A
2	chr2:69218722:A:G	0	69218722	G	A
2	chr2:69218835:C:T	0	69218835	T	C
2	chr2:69218906:C:T	0	69218906	T	C
2	chr2:69220528:T:C	0	69220528	C	T
2	chr2:69223084:C:T	0	69223084	T	C
2	chr2:69223182:C:A	0	69223182	A	C
2	chr2:69224625:A:G	0	69224625	G	A
2	chr2:69224830:C:T	0	69224830	T	C
2	chr2:69225000:GC:G	0	69225000	G	GC
2	chr2:69225751:T:C	0	69225751	C	T
2	chr2:69229285:T:C	0	69229285	C	T
2	chr2:69233619:G:A	0	69233619	A	G
2	chr2:69237608:T:C	0	69237608	C	T
2	chr2:69239628:A:T	0	69239628	T	A
2	chr2:69242754:A:C	0	69242754	C	A
2	chr2:69248141:CAT:C	0	69248141	C	CAT
2	chr2:69251132:C:T	0	69251132	T	C
2	chr2:69273533:A:C	0	69273533	C	A
2	chr2:69276702:T:C	0	69276702	C	T
2	chr2:69277247:C:T	0	69277247	T	C
2	chr2:69279358:C:CAA	0	69279358	CAA	C
2	chr2:69280108:C:T	0	69280108	T	C
2	chr2:69280776:T:A	0	69280776	A	T
2	chr2:69282485:T:C	0	69282485	C	T
2	chr2:69285596:A:C	0	69285596	C	A
2	chr2:69285898:A:G	0	69285898	G	A
2	chr2:69286953:T:A	0	69286953	A	T
2	chr2:69288325:A:ATACT	0	69288325	ATACT	A
2	chr2:69288470:C:T	0	69288470	T	C
2	chr2:69289332:G:A	0	69289332	A	G
2	chr2:69290678:G:A	0	69290678	A	G
2	chr2:69291594:C:T	0	69291594	T	C
2	chr2:69292506:C:T	0	69292506	T	C
2	chr2:69292687:G:A	0	69292687	A	G
2	chr2:69292758:C:T	0	69292758	T	C
2	chr2:69293126:G:A	0	69293126	A	G
2	chr2:69293382:G:A	0	69293382	A	G
2	chr2:69293449:G:A	0	69293449	A	G
2	chr2:69293611:G:A	0	69293611	A	G
2	chr2:69293663:A:G	0	69293663	G	A
2	chr2:69294564:G:A	0	69294564	A	G
2	chr2:69294699:C:T	0	69294699	T	C
2	chr2:69295077:T:C	0	69295077	C	T
2	chr2:69298589:A:G	0	69298589	G	A
2	chr2:69299151:G:A	0	69299151	A	G
2	chr2:69299224:A:C	0	69299224	C	A
2	chr2:69299718:T:G	0	69299718	G	T
2	chr2:69299928:C:T	0	69299928	T	C
2	chr2:69300034:G:A	0	69300034	A	G
2	chr2:69300196:C:T	0	69300196	T	C
2	chr2:69300278:T:C	0	69300278	C	T
2	chr2:69300380:C:T	0	69300380	T	C
2	chr2:69300396:A:G	0	69300396	G	A
2	chr2:69300398:A:G	0	69300398	G	A
2	chr2:69300537:G:A	0	69300537	A	G
2	chr2:69301445:C:T	0	69301445	T	C
2	chr2:69301565:C:T	0	69301565	T	C
2	chr2:69301726:C:T	0	69301726	T	C
2	chr2:69302399:C:T	0	69302399	T	C
2	chr2:69303029:A:G	0	69303029	G	A
2	chr2:69303968:G:C	0	69303968	C	G
2	chr2:69304791:T:C	0	69304791	C	T
2	chr2:69305158:A:AG	0	69305158	AG	A
2	chr2:69306360:A:G	0	69306360	G	A
2	chr2:69307518:G:C	0	69307518	C	G
2	chr2:69309770:A:C	0	69309770	C	A
2	chr2:69311086:A:G	0	69311086	G	A
2	chr2:69312326:C:A	0	69312326	A	C
2	chr2:69315171:C:T	0	69315171	T	C
2	chr2:69317552:A:G	0	69317552	G	A
2	chr2:69319348:G:A	0	69319348	A	G
2	chr2:69321188:C:T	0	69321188	T	C
2	chr2:69321363:T:G	0	69321363	G	T
2	chr2:69321459:C:T	0	69321459	T	C
2	chr2:69322130:T:C	0	69322130	C	T
2	chr2:69322904:T:C	0	69322904	C	T
2	chr2:69323124:C:T	0	69323124	T	C
2	chr2:69323520:G:A	0	69323520	A	G
2	chr2:69323879:T:C	0	69323879	C	T
2	chr2:69323920:T:C	0	69323920	C	T
2	chr2:69325389:C:A	0	69325389	A	C
2	chr2:69326526:A:C	0	69326526	C	A
2	chr2:69329012:A:C	0	69329012	C	A
2	chr2:69330980:C:T	0	69330980	T	C
2	chr2:69331591:A:G	0	69331591	G	A
2	chr2:69331709:A:C	0	69331709	C	A
2	chr2:69331746:TAGTA:T	0	69331746	T	TAGTA
2	chr2:69332892:A:G	0	69332892	G	A
2	chr2:69333742:T:C	0	69333742	C	T
2	chr2:69333941:T:A	0	69333941	A	T
2	chr2:69334995:T:C	0	69334995	C	T
2	chr2:69335153:C:T	0	69335153	T	C
2	chr2:69337161:T:A	0	69337161	A	T
2	chr2:69337191:G:C	0	69337191	C	G
2	chr2:69337448:A:G	0	69337448	G	A
2	chr2:69338431:TA:T	0	69338431	T	TA
2	chr2:69340209:C:T	0	69340209	T	C
2	chr2:69340329:G:A	0	69340329	A	G
2	chr2:69340544:G:T	0	69340544	T	G
2	chr2:69341550:A:G	0	69341550	G	A
2	chr2:69341642:T:C	0	69341642	C	T
2	chr2:69341648:TAC:T	0	69341648	T	TAC
2	chr2:69342798:C:T	0	69342798	T	C
2	chr2:69343654:C:T	0	69343654	T	C
2	chr2:69343992:T:C	0	69343992	C	T
2	chr2:69344728:C:T	0	69344728	T	C
2	chr2:69345897:T:C	0	69345897	C	T
2	chr2:69346141:T:C	0	69346141	C	T
2	chr2:69347526:G:A	0	69347526	A	G
2	chr2:69348691:G:C	0	69348691	C	G
2	chr2:69349015:G:C	0	69349015	C	G
2	chr2:69350612:C:T	0	69350612	T	C
2	chr2:69351524:G:A	0	69351524	A	G
2	chr2:69352523:C:G	0	69352523	G	C
2	chr2:69353329:G:T	0	69353329	T	G
2	chr2:69353554:A:G	0	69353554	G	A
2	chr2:69354896:C:T	0	69354896	T	C
2	chr2:69355391:T:TG	0	69355391	TG	T
2	chr2:69356764:A:G	0	69356764	G	A
2	chr2:69357263:AG:A	0	69357263	A	AG
2	chr2:69357484:C:A	0	69357484	A	C
2	chr2:69358044:A:G	0	69358044	G	A
2	chr2:69359161:A:C	0	69359161	C	A
2	chr2:69360923:C:T	0	69360923	T	C
2	chr2:69362751:C:T	0	69362751	T	C
2	chr2:69364188:C:T	0	69364188	T	C
2	chr2:69364738:T:C	0	69364738	C	T
2	chr2:69365201:A:G	0	69365201	G	A
2	chr2:69365466:C:T	0	69365466	T	C
2	chr2:69365529:A:T	0	69365529	T	A
2	chr2:69365752:A:G	0	69365752	G	A
2	chr2:69366182:C:T	0	69366182	T	C
2	chr2:69366259:G:T	0	69366259	T	G
2	chr2:69367347:G:T	0	69367347	T	G
2	chr2:69369060:T:C	0	69369060	C	T
2	chr2:69371424:T:A	0	69371424	A	T
2	chr2:69371556:G:A	0	69371556	A	G
2	chr2:69371892:A:C	0	69371892	C	A
2	chr2:69373334:T:A	0	69373334	A	T
2	chr2:69373551:C:T	0	69373551	T	C
2	chr2:69373559:T:C	0	69373559	C	T
2	chr2:69374370:G:A	0	69374370	A	G
2	chr2:69375252:TA:T	0	69375252	T	TA
2	chr2:69375501:T:C	0	69375501	C	T
2	chr2:69375952:C:T	0	69375952	T	C
2	chr2:69376017:C:T	0	69376017	T	C
2	chr2:69377086:C:T	0	69377086	T	C
2	chr2:69379204:C:T	0	69379204	T	C
2	chr2:69385411:C:G	0	69385411	G	C
2	chr2:69385426:C:T	0	69385426	T	C
2	chr2:69386286:C:T	0	69386286	T	C
2	chr2:69386794:T:C	0	69386794	C	T
2	chr2:69386826:A:G	0	69386826	G	A
2	chr2:69388163:C:T	0	69388163	T	C
2	chr2:69390545:C:T	0	69390545	T	C
2	chr2:69391443:A:G	0	69391443	G	A
2	chr2:69392043:T:C	0	69392043	C	T
2	chr2:69394813:G:T	0	69394813	T	G
2	chr2:69395167:G:A	0	69395167	A	G
2	chr2:69396800:C:T	0	69396800	T	C
2	chr2:69396844:A:G	0	69396844	G	A
2	chr2:69397242:G:A	0	69397242	A	G
2	chr2:69397446:C:T	0	69397446	T	C
2	chr2:69397869:A:G	0	69397869	G	A
2	chr2:69398025:C:T	0	69398025	T	C
2	chr2:69398365:A:G	0	69398365	G	A
2	chr2:69399200:A:T	0	69399200	T	A
2	chr2:69399933:C:T	0	69399933	T	C
2	chr2:69399996:C:T	0	69399996	T	C
2	chr2:69400787:G:A	0	69400787	A	G
2	chr2:69401468:T:C	0	69401468	C	T
2	chr2:69402013:A:C	0	69402013	C	A
2	chr2:69402675:G:A	0	69402675	A	G
2	chr2:69402905:G:A	0	69402905	A	G
2	chr2:69403379:G:A	0	69403379	A	G
2	chr2:69403427:A:G	0	69403427	G	A
2	chr2:69403673:G:A	0	69403673	A	G
2	chr2:69404447:G:A	0	69404447	A	G
2	chr2:69404777:G:A	0	69404777	A	G
2	chr2:69404797:C:T	0	69404797	T	C
2	chr2:69405113:G:A	0	69405113	A	G
2	chr2:69405488:T:C	0	69405488	C	T
2	chr2:69406619:G:A	0	69406619	A	G
2	chr2:69406941:C:T	0	69406941	T	C
2	chr2:69407790:G:A	0	69407790	A	G
2	chr2:69411353:A:G	0	69411353	G	A
2	chr2:69411915:T:C	0	69411915	C	T
2	chr2:69412779:G:A	0	69412779	A	G
2	chr2:69413013:G:A	0	69413013	A	G
2	chr2:69413246:T:C	0	69413246	C	T
2	chr2:69413404:G:T	0	69413404	T	G
2	chr2:69413590:C:A	0	69413590	A	C
2	chr2:69413749:ACT:A	0	69413749	A	ACT
2	chr2:69415440:T:C	0	69415440	C	T
2	chr2:69415483:G:A	0	69415483	A	G
2	chr2:69415991:A:AG	0	69415991	AG	A
2	chr2:69416820:C:T	0	69416820	T	C
2	chr2:69417490:AAT:A	0	69417490	A	AAT
2	chr2:69418290:C:T	0	69418290	T	C
2	chr2:69418628:G:A	0	69418628	A	G
2	chr2:69418716:A:G	0	69418716	G	A
2	chr2:69419104:G:A	0	69419104	A	G
2	chr2:69419372:G:A	0	69419372	A	G
2	chr2:69419818:C:T	0	69419818	T	C
2	chr2:69420145:A:G	0	69420145	G	A
2	chr2:69421192:A:G	0	69421192	G	A
2	chr2:69421388:C:T	0	69421388	T	C
2	chr2:69421697:G:A	0	69421697	A	G
2	chr2:69422614:AT:A	0	69422614	A	AT
2	chr2:69422836:C:A	0	69422836	A	C
2	chr2:69423395:C:T	0	69423395	T	C
2	chr2:69425327:C:T	0	69425327	T	C
2	chr2:69427180:G:A	0	69427180	A	G
2	chr2:69427249:G:C	0	69427249	C	G
2	chr2:69427254:A:G	0	69427254	G	A
2	chr2:69428658:T:C	0	69428658	C	T
2	chr2:69429222:T:C	0	69429222	C	T
2	chr2:69430437:C:T	0	69430437	T	C
2	chr2:69431994:A:T	0	69431994	T	A
2	chr2:69432972:C:A	0	69432972	A	C
2	chr2:69433082:G:A	0	69433082	A	G
2	chr2:69433709:A:C	0	69433709	C	A
2	chr2:69434668:A:G	0	69434668	G	A
2	chr2:69437844:C:T	0	69437844	T	C
2	chr2:69437880:C:G	0	69437880	G	C
2	chr2:69438084:G:A	0	69438084	A	G
2	chr2:69440288:A:G	0	69440288	G	A
2	chr2:69440645:A:G	0	69440645	G	A
2	chr2:69440753:T:C	0	69440753	C	T
2	chr2:69440855:T:C	0	69440855	C	T
2	chr2:69440872:C:A	0	69440872	A	C
2	chr2:69442964:A:G	0	69442964	G	A
2	chr2:69443017:G:A	0	69443017	A	G
2	chr2:69443138:A:G	0	69443138	G	A
2	chr2:69444551:A:C	0	69444551	C	A
2	chr2:69445739:A:G	0	69445739	G	A
2	chr2:69446555:A:G	0	69446555	G	A
2	chr2:69446766:T:C	0	69446766	C	T
2	chr2:69446891:A:G	0	69446891	G	A
2	chr2:69446895:T:C	0	69446895	C	T
2	chr2:69447246:T:C	0	69447246	C	T
2	chr2:69447462:C:G	0	69447462	G	C
2	chr2:69447871:A:G	0	69447871	G	A
2	chr2:69448336:G:A	0	69448336	A	G
2	chr2:69448926:G:A	0	69448926	A	G
2	chr2:69450164:T:G	0	69450164	G	T
2	chr2:69450606:C:G	0	69450606	G	C
2	chr2:69451565:A:G	0	69451565	G	A
2	chr2:69452065:G:A	0	69452065	A	G
2	chr2:69452368:A:G	0	69452368	G	A
2	chr2:69452486:C:G	0	69452486	G	C
2	chr2:69453303:G:A	0	69453303	A	G
2	chr2:69456325:G:C	0	69456325	C	G
2	chr2:69456760:A:G	0	69456760	G	A
2	chr2:69459154:A:G	0	69459154	G	A
2	chr2:69459375:C:T	0	69459375	T	C
2	chr2:69460092:C:T	0	69460092	T	C
2	chr2:69460454:A:G	0	69460454	G	A
2	chr2:69460594:A:G	0	69460594	G	A
2	chr2:69462377:A:T	0	69462377	T	A
2	chr2:69463252:T:C	0	69463252	C	T
2	chr2:69463897:T:C	0	69463897	C	T
2	chr2:69464470:C:A	0	69464470	A	C
2	chr2:69465874:C:T	0	69465874	T	C
2	chr2:69468869:G:A	0	69468869	A	G
2	chr2:69471026:G:A	0	69471026	A	G
2	chr2:69471972:T:A	0	69471972	A	T
2	chr2:69472795:ATCT:A	0	69472795	A	ATCT
2	chr2:69475496:C:T	0	69475496	T	C
2	chr2:69476659:G:C	0	69476659	C	G
2	chr2:69477482:G:A	0	69477482	A	G
2	chr2:69477809:A:G	0	69477809	G	A
2	chr2:69478545:G:A	0	69478545	A	G
2	chr2:69478754:G:A	0	69478754	A	G
2	chr2:69481235:T:C	0	69481235	C	T
2	chr2:69482787:A:G	0	69482787	G	A
2	chr2:69487585:C:T	0	69487585	T	C
2	chr2:69488713:T:C	0	69488713	C	T
2	chr2:69490253:T:C	0	69490253	C	T
2	chr2:69492045:A:C	0	69492045	C	A
2	chr2:69492372:C:A	0	69492372	A	C
2	chr2:69492724:G:A	0	69492724	A	G
2	chr2:69494983:G:A	0	69494983	A	G
2	chr2:69495484:T:C	0	69495484	C	T
2	chr2:69496578:C:T	0	69496578	T	C
2	chr2:69497239:G:C	0	69497239	C	G
2	chr2:69497517:C:G	0	69497517	G	C
2	chr2:69499022:T:C	0	69499022	C	T
2	chr2:69501020:C:T	0	69501020	T	C
2	chr2:69501023:A:G	0	69501023	G	A
2	chr2:69501720:C:T	0	69501720	T	C
2	chr2:69508611:C:A	0	69508611	A	C
2	chr2:69508620:G:A	0	69508620	A	G
2	chr2:69510247:C:T	0	69510247	T	C
2	chr2:69510816:G:A	0	69510816	A	G
2	chr2:69510961:C:T	0	69510961	T	C
2	chr2:69512543:C:T	0	69512543	T	C
2	chr2:69512610:AG:A	0	69512610	A	AG
2	chr2:69512959:C:T	0	69512959	T	C
2	chr2:69513633:C:T	0	69513633	T	C
2	chr2:69514477:C:T	0	69514477	T	C
2	chr2:69514621:CTGT:C	0	69514621	C	CTGT
2	chr2:69514935:T:A	0	69514935	A	T
2	chr2:69515352:T:C	0	69515352	C	T
2	chr2:69516134:T:A	0	69516134	A	T
2	chr2:69517668:C:T	0	69517668	T	C
2	chr2:69518213:T:C	0	69518213	C	T
2	chr2:69518449:T:C	0	69518449	C	T
2	chr2:69523223:G:C	0	69523223	C	G
2	chr2:69524675:T:C	0	69524675	C	T
2	chr2:69527433:T:C	0	69527433	C	T
2	chr2:69528960:TA:T	0	69528960	T	TA
2	chr2:69531315:C:T	0	69531315	T	C
2	chr2:69531732:C:T	0	69531732	T	C
2	chr2:69531795:C:T	0	69531795	T	C
2	chr2:69531857:C:T	0	69531857	T	C
2	chr2:69532283:G:A	0	69532283	A	G
2	chr2:69532373:A:C	0	69532373	C	A
2	chr2:69532915:C:A	0	69532915	A	C
2	chr2:69533710:C:T	0	69533710	T	C
2	chr2:69534697:C:A	0	69534697	A	C
2	chr2:69535259:C:T	0	69535259	T	C
2	chr2:69535406:CA:C	0	69535406	C	CA
2	chr2:69538051:G:A	0	69538051	A	G
2	chr2:69538856:T:C	0	69538856	C	T
2	chr2:69539003:C:G	0	69539003	G	C
2	chr2:69539175:G:T	0	69539175	T	G
2	chr2:69539176:A:T	0	69539176	T	A
2	chr2:69539273:T:C	0	69539273	C	T
2	chr2:69540115:A:C	0	69540115	C	A
2	chr2:69540960:G:A	0	69540960	A	G
2	chr2:69541104:C:G	0	69541104	G	C
2	chr2:69544266:G:A	0	69544266	A	G
2	chr2:69544352:C:T	0	69544352	T	C
2	chr2:69545953:G:A	0	69545953	A	G
2	chr2:69546110:C:T	0	69546110	T	C
2	chr2:69546641:C:G	0	69546641	G	C
2	chr2:69548328:G:GA	0	69548328	GA	G
2	chr2:69548341:T:C	0	69548341	C	T
2	chr2:69548690:T:C	0	69548690	C	T
2	chr2:69549598:C:T	0	69549598	T	C
2	chr2:69549933:C:A	0	69549933	A	C
2	chr2:69551426:C:T	0	69551426	T	C
2	chr2:69556663:G:GCTC	0	69556663	GCTC	G
2	chr2:69557123:C:T	0	69557123	T	C
2	chr2:69557146:T:C	0	69557146	C	T
2	chr2:69558555:C:T	0	69558555	T	C
2	chr2:69558739:T:C	0	69558739	C	T
2	chr2:69559056:G:A	0	69559056	A	G
2	chr2:69560949:T:C	0	69560949	C	T
2	chr2:69561465:C:T	0	69561465	T	C
2	chr2:69562901:A:G	0	69562901	G	A
2	chr2:69563003:A:G	0	69563003	G	A
2	chr2:69563284:A:G	0	69563284	G	A
2	chr2:69563640:C:T	0	69563640	T	C
2	chr2:69567218:A:G	0	69567218	G	A
2	chr2:69569092:G:C	0	69569092	C	G
2	chr2:69569127:G:A	0	69569127	A	G
2	chr2:69569214:G:A	0	69569214	A	G
2	chr2:69569740:T:C	0	69569740	C	T
2	chr2:69572839:G:A	0	69572839	A	G
2	chr2:69573640:T:C	0	69573640	C	T
2	chr2:69575381:T:A	0	69575381	A	T
2	chr2:69576518:C:T	0	69576518	T	C
2	chr2:69581008:T:C	0	69581008	C	T
2	chr2:69581781:G:A	0	69581781	A	G
2	chr2:69584858:A:G	0	69584858	G	A
2	chr2:69584937:C:T	0	69584937	T	C
2	chr2:69585145:C:T	0	69585145	T	C
2	chr2:69586213:A:C	0	69586213	C	A
2	chr2:69586326:T:C	0	69586326	C	T
2	chr2:69586380:A:G	0	69586380	G	A
2	chr2:69586581:G:T	0	69586581	T	G
2	chr2:69587878:T:C	0	69587878	C	T
2	chr2:69590901:T:C	0	69590901	C	T
2	chr2:69592442:T:C	0	69592442	C	T
2	chr2:69593200:A:G	0	69593200	G	A
2	chr2:69593876:A:C	0	69593876	C	A
2	chr2:69600324:G:A	0	69600324	A	G
2	chr2:69604600:A:G	0	69604600	G	A
2	chr2:69612552:T:C	0	69612552	C	T
2	chr2:69612693:T:A	0	69612693	A	T
2	chr2:69614589:T:C	0	69614589	C	T
2	chr2:69615688:G:A	0	69615688	A	G
2	chr2:69616106:C:T	0	69616106	T	C
2	chr2:69617389:T:C	0	69617389	C	T
2	chr2:69618697:C:G	0	69618697	G	C
2	chr2:69620225:G:C	0	69620225	C	G
2	chr2:69621283:T:C	0	69621283	C	T
2	chr2:69623435:G:A	0	69623435	A	G
2	chr2:69624886:T:C	0	69624886	C	T
2	chr2:69627962:G:C	0	69627962	C	G
2	chr2:69630579:T:C	0	69630579	C	T
2	chr2:69633493:T:C	0	69633493	C	T
2	chr2:69635762:C:T	0	69635762	T	C
2	chr2:69645665:G:A	0	69645665	A	G
2	chr2:69650358:T:C	0	69650358	C	T
2	chr2:69650651:T:G	0	69650651	G	T
2	chr2:69652815:T:C	0	69652815	C	T
2	chr2:69653097:A:G	0	69653097	G	A
2	chr2:69653796:A:G	0	69653796	G	A
2	chr2:69656712:A:G	0	69656712	G	A
2	chr2:69656949:G:A	0	69656949	A	G
2	chr2:69659625:A:G	0	69659625	G	A
2	chr2:69660705:G:T	0	69660705	T	G
2	chr2:69662412:G:C	0	69662412	C	G
2	chr2:69664235:C:T	0	69664235	T	C
2	chr2:69664290:A:G	0	69664290	G	A
2	chr2:69664778:C:T	0	69664778	T	C
2	chr2:69666377:A:G	0	69666377	G	A
2	chr2:69667079:A:G	0	69667079	G	A
2	chr2:69668705:A:G	0	69668705	G	A
2	chr2:69669693:T:G	0	69669693	G	T
2	chr2:69670634:T:C	0	69670634	C	T
2	chr2:69676444:A:G	0	69676444	G	A
2	chr2:69677081:G:A	0	69677081	A	G
2	chr2:69678268:C:G	0	69678268	G	C
2	chr2:69678625:G:A	0	69678625	A	G
2	chr2:69679356:G:A	0	69679356	A	G
2	chr2:69679526:T:C	0	69679526	C	T
2	chr2:69679963:A:G	0	69679963	G	A
2	chr2:69680487:CT:C	0	69680487	C	CT
2	chr2:69680721:G:C	0	69680721	C	G
2	chr2:69681403:T:C	0	69681403	C	T
2	chr2:69681489:T:C	0	69681489	C	T
2	chr2:69682845:A:C	0	69682845	C	A
2	chr2:69684784:A:G	0	69684784	G	A
2	chr2:69688243:T:C	0	69688243	C	T
2	chr2:69688344:A:G	0	69688344	G	A
2	chr2:69688967:T:C	0	69688967	C	T
2	chr2:69689269:A:G	0	69689269	G	A
2	chr2:69689492:A:G	0	69689492	G	A
2	chr2:69690341:T:C	0	69690341	C	T
2	chr2:69690769:A:G	0	69690769	G	A
2	chr2:69691128:T:C	0	69691128	C	T
2	chr2:69691361:C:T	0	69691361	T	C
2	chr2:69691525:G:A	0	69691525	A	G
2	chr2:69691810:A:G	0	69691810	G	A
2	chr2:69692357:A:G	0	69692357	G	A
2	chr2:69694712:T:G	0	69694712	G	T
2	chr2:69696251:C:T	0	69696251	T	C
2	chr2:69696361:C:A	0	69696361	A	C
2	chr2:69696636:C:T	0	69696636	T	C
2	chr2:69697025:C:T	0	69697025	T	C
2	chr2:69700621:T:C	0	69700621	C	T
2	chr2:69701141:T:C	0	69701141	C	T
2	chr2:69701386:C:T	0	69701386	T	C
2	chr2:69701793:C:T	0	69701793	T	C
2	chr2:69701868:G:A	0	69701868	A	G
2	chr2:69702588:C:T	0	69702588	T	C
2	chr2:69703095:C:T	0	69703095	T	C
2	chr2:69703437:G:C	0	69703437	C	G
2	chr2:69704449:T:C	0	69704449	C	T
2	chr2:69706370:A:G	0	69706370	G	A
2	chr2:69706499:G:A	0	69706499	A	G
2	chr2:69707212:A:G	0	69707212	G	A
2	chr2:69708465:T:C	0	69708465	C	T
2	chr2:69709226:TA:T	0	69709226	T	TA
2	chr2:69709503:C:T	0	69709503	T	C
2	chr2:69710794:G:A	0	69710794	A	G
2	chr2:69711639:G:A	0	69711639	A	G
2	chr2:69712507:C:T	0	69712507	T	C
2	chr2:69712834:G:C	0	69712834	C	G
2	chr2:69713648:G:A	0	69713648	A	G
2	chr2:69714092:C:G	0	69714092	G	C
2	chr2:69714155:C:T	0	69714155	T	C
2	chr2:69714353:T:C	0	69714353	C	T
2	chr2:69715731:G:C	0	69715731	C	G
2	chr2:69717028:A:G	0	69717028	G	A
2	chr2:69718995:G:T	0	69718995	T	G
2	chr2:69719517:G:A	0	69719517	A	G
2	chr2:69719538:T:C	0	69719538	C	T
2	chr2:69720040:G:C	0	69720040	C	G
2	chr2:69720422:G:A	0	69720422	A	G
2	chr2:69721597:A:G	0	69721597	G	A
2	chr2:69723176:G:A	0	69723176	A	G
2	chr2:69724878:T:TGA	0	69724878	TGA	T
2	chr2:69725571:C:T	0	69725571	T	C
2	chr2:69727149:T:C	0	69727149	C	T
2	chr2:69727181:A:G	0	69727181	G	A
2	chr2:69727255:G:A	0	69727255	A	G
2	chr2:69727296:C:T	0	69727296	T	C
2	chr2:69728628:T:G	0	69728628	G	T
2	chr2:69729589:C:T	0	69729589	T	C
2	chr2:69730080:A:C	0	69730080	C	A
2	chr2:69731314:A:G	0	69731314	G	A
2	chr2:69731732:T:A	0	69731732	A	T
2	chr2:69731812:G:C	0	69731812	C	G
2	chr2:69734044:C:T	0	69734044	T	C
2	chr2:69734380:G:C	0	69734380	C	G
2	chr2:69734715:T:C	0	69734715	C	T
2	chr2:69734960:G:C	0	69734960	C	G
2	chr2:69735008:C:G	0	69735008	G	C
2	chr2:69735367:C:T	0	69735367	T	C
2	chr2:69735661:G:A	0	69735661	A	G
2	chr2:69735769:A:G	0	69735769	G	A
2	chr2:69735914:A:G	0	69735914	G	A
2	chr2:69736315:A:G	0	69736315	G	A
2	chr2:69736523:T:C	0	69736523	C	T
2	chr2:69737058:C:CA	0	69737058	CA	C
2	chr2:69737059:T:A	0	69737059	A	T
2	chr2:69737066:GTGC:G	0	69737066	G	GTGC
2	chr2:69739157:C:T	0	69739157	T	C
2	chr2:69739386:T:A	0	69739386	A	T
2	chr2:69739599:G:A	0	69739599	A	G
2	chr2:69740123:A:G	0	69740123	G	A
2	chr2:69740594:A:G	0	69740594	G	A
2	chr2:69743178:G:C	0	69743178	C	G
2	chr2:69744297:G:A	0	69744297	A	G
2	chr2:69744852:C:T	0	69744852	T	C
2	chr2:69745572:T:C	0	69745572	C	T
2	chr2:69746261:C:T	0	69746261	T	C
2	chr2:69746605:G:A	0	69746605	A	G
2	chr2:69746944:G:A	0	69746944	A	G
2	chr2:69747741:C:A	0	69747741	A	C
2	chr2:69747868:C:T	0	69747868	T	C
2	chr2:69748166:G:C	0	69748166	C	G
2	chr2:69748210:C:G	0	69748210	G	C
2	chr2:69748491:T:C	0	69748491	C	T
2	chr2:69748550:C:T	0	69748550	T	C
2	chr2:69748687:G:A	0	69748687	A	G
2	chr2:69748905:G:A	0	69748905	A	G
2	chr2:69749044:A:G	0	69749044	G	A
2	chr2:69749252:G:T	0	69749252	T	G
2	chr2:69749292:C:T	0	69749292	T	C
2	chr2:69749460:T:C	0	69749460	C	T
2	chr2:69749789:G:A	0	69749789	A	G
2	chr2:69750119:A:T	0	69750119	T	A
2	chr2:69750565:G:A	0	69750565	A	G
2	chr2:69751813:G:A	0	69751813	A	G
2	chr2:69752158:C:A	0	69752158	A	C
2	chr2:69752263:A:T	0	69752263	T	A
2	chr2:69753042:T:G	0	69753042	G	T
2	chr2:69753061:C:T	0	69753061	T	C
2	chr2:69753295:A:G	0	69753295	G	A
2	chr2:69753894:A:G	0	69753894	G	A
2	chr2:69754163:G:A	0	69754163	A	G
2	chr2:69754959:G:A	0	69754959	A	G
2	chr2:69755801:C:T	0	69755801	T	C
2	chr2:69756274:G:A	0	69756274	A	G
2	chr2:69758303:G:A	0	69758303	A	G
2	chr2:69758512:C:T	0	69758512	T	C
2	chr2:69758905:C:G	0	69758905	G	C
2	chr2:69759124:T:C	0	69759124	C	T
2	chr2:69759869:A:G	0	69759869	G	A
2	chr2:69760252:A:G	0	69760252	G	A
2	chr2:69761585:T:C	0	69761585	C	T
2	chr2:69763158:T:G	0	69763158	G	T
2	chr2:69763820:G:A	0	69763820	A	G
2	chr2:69764964:ACTTAG:A	0	69764964	A	ACTTAG
2	chr2:69765414:A:G	0	69765414	G	A
2	chr2:69765620:T:C	0	69765620	C	T
2	chr2:69765763:C:T	0	69765763	T	C
2	chr2:69767411:T:G	0	69767411	G	T
2	chr2:69769022:A:G	0	69769022	G	A
2	chr2:69769250:G:A	0	69769250	A	G
2	chr2:69769266:ATCAT:A	0	69769266	A	ATCAT
2	chr2:69769810:G:A	0	69769810	A	G
2	chr2:69770863:A:G	0	69770863	G	A
2	chr2:69772505:AG:A	0	69772505	A	AG
2	chr2:69772507:CAATTGCTAAGAGAGGCTGT:C	0	69772507	C	CAATTGCTAAGAGAGGCTGT
2	chr2:69772595:T:C	0	69772595	C	T
2	chr2:69772596:T:A	0	69772596	A	T
2	chr2:69776032:G:A	0	69776032	A	G
2	chr2:69776560:GT:G	0	69776560	G	GT
2	chr2:69776892:A:G	0	69776892	G	A
2	chr2:69777170:T:C	0	69777170	C	T
2	chr2:69777196:C:A	0	69777196	A	C
2	chr2:69777236:T:C	0	69777236	C	T
2	chr2:69778041:T:G	0	69778041	G	T
2	chr2:69778412:T:C	0	69778412	C	T
2	chr2:69778698:C:T	0	69778698	T	C
2	chr2:69778707:G:A	0	69778707	A	G
2	chr2:69778917:G:A	0	69778917	A	G
2	chr2:69779231:A:T	0	69779231	T	A
2	chr2:69779983:C:T	0	69779983	T	C
2	chr2:69780225:C:T	0	69780225	T	C
2	chr2:69780455:T:C	0	69780455	C	T
2	chr2:69781903:G:T	0	69781903	T	G
2	chr2:69782508:A:T	0	69782508	T	A
2	chr2:69782509:A:T	0	69782509	T	A
2	chr2:69782819:C:T	0	69782819	T	C
2	chr2:69782890:T:TA	0	69782890	TA	T
2	chr2:69783219:T:C	0	69783219	C	T
2	chr2:69784184:T:C	0	69784184	C	T
2	chr2:69784290:TA:T	0	69784290	T	TA
2	chr2:69784820:G:C	0	69784820	C	G
2	chr2:69785119:A:T	0	69785119	T	A
2	chr2:69785801:C:A	0	69785801	A	C
2	chr2:69786601:A:G	0	69786601	G	A
2	chr2:69787356:ATC:A	0	69787356	A	ATC
2	chr2:69787429:G:C	0	69787429	C	G
2	chr2:69787578:G:A	0	69787578	A	G
2	chr2:69787854:T:C	0	69787854	C	T
2	chr2:69787976:A:G	0	69787976	G	A
2	chr2:69788049:C:T	0	69788049	T	C
2	chr2:69788359:A:G	0	69788359	G	A
2	chr2:69788649:A:G	0	69788649	G	A
2	chr2:69788707:G:A	0	69788707	A	G
2	chr2:69788921:C:T	0	69788921	T	C
2	chr2:69789890:A:G	0	69789890	G	A
2	chr2:69789971:G:T	0	69789971	T	G
2	chr2:69790260:A:G	0	69790260	G	A
2	chr2:69790303:A:G	0	69790303	G	A
2	chr2:69790531:C:T	0	69790531	T	C
2	chr2:69791140:A:C	0	69791140	C	A
2	chr2:69791330:T:C	0	69791330	C	T
2	chr2:69791995:G:A	0	69791995	A	G
2	chr2:69792736:C:G	0	69792736	G	C
2	chr2:69793638:C:T	0	69793638	T	C
2	chr2:69795314:T:C	0	69795314	C	T
2	chr2:69796337:T:C	0	69796337	C	T
2	chr2:69797533:A:G	0	69797533	G	A
2	chr2:69798033:C:A	0	69798033	A	C
2	chr2:69798325:A:G	0	69798325	G	A
2	chr2:69798457:G:T	0	69798457	T	G
2	chr2:69800670:T:C	0	69800670	C	T
2	chr2:69800787:C:T	0	69800787	T	C
2	chr2:69801772:A:G	0	69801772	G	A
2	chr2:69801844:A:G	0	69801844	G	A
2	chr2:69802178:A:G	0	69802178	G	A
2	chr2:69803070:A:G	0	69803070	G	A
2	chr2:69803337:C:G	0	69803337	G	C
2	chr2:69803773:A:G	0	69803773	G	A
2	chr2:69803878:A:G	0	69803878	G	A
2	chr2:69804809:A:G	0	69804809	G	A
2	chr2:69805184:C:T	0	69805184	T	C
2	chr2:69805570:C:T	0	69805570	T	C
2	chr2:69806452:C:T	0	69806452	T	C
2	chr2:69806517:G:A	0	69806517	A	G
2	chr2:69806579:G:C	0	69806579	C	G
2	chr2:69806663:A:T	0	69806663	T	A
2	chr2:69807333:G:C	0	69807333	C	G
2	chr2:69807661:A:G	0	69807661	G	A
2	chr2:69809579:A:G	0	69809579	G	A
2	chr2:69811660:A:C	0	69811660	C	A
2	chr2:69811733:A:T	0	69811733	T	A
2	chr2:69812092:C:T	0	69812092	T	C
2	chr2:69813015:T:C	0	69813015	C	T
2	chr2:69813410:G:A	0	69813410	A	G
2	chr2:69813872:C:T	0	69813872	T	C
2	chr2:69813901:G:A	0	69813901	A	G
2	chr2:69814049:C:T	0	69814049	T	C
2	chr2:69814308:G:A	0	69814308	A	G
2	chr2:69815200:A:G	0	69815200	G	A
2	chr2:69815783:C:A	0	69815783	A	C
2	chr2:69817027:C:G	0	69817027	G	C
2	chr2:69817931:G:A	0	69817931	A	G
2	chr2:69819130:G:A	0	69819130	A	G
2	chr2:69819832:C:A	0	69819832	A	C
2	chr2:69819898:G:A	0	69819898	A	G
2	chr2:69820512:G:A	0	69820512	A	G
2	chr2:69821402:C:T	0	69821402	T	C
2	chr2:69822090:G:A	0	69822090	A	G
2	chr2:69822583:C:T	0	69822583	T	C
2	chr2:69823509:T:C	0	69823509	C	T
2	chr2:69823593:G:A	0	69823593	A	G
2	chr2:69826487:A:T	0	69826487	T	A
2	chr2:69826536:A:G	0	69826536	G	A
2	chr2:69826684:T:C	0	69826684	C	T
2	chr2:69828039:G:C	0	69828039	C	G
2	chr2:69828104:T:C	0	69828104	C	T
2	chr2:69828373:C:A	0	69828373	A	C
2	chr2:69828945:C:T	0	69828945	T	C
2	chr2:69829233:A:C	0	69829233	C	A
2	chr2:69829734:A:G	0	69829734	G	A
2	chr2:69831365:TA:T	0	69831365	T	TA
2	chr2:69832692:G:A	0	69832692	A	G
2	chr2:69833146:T:G	0	69833146	G	T
2	chr2:69833274:G:A	0	69833274	A	G
2	chr2:69835144:C:T	0	69835144	T	C
2	chr2:69835228:T:C	0	69835228	C	T
2	chr2:69835322:G:T	0	69835322	T	G
2	chr2:69835807:T:C	0	69835807	C	T
2	chr2:69836183:C:T	0	69836183	T	C
2	chr2:69836395:C:T	0	69836395	T	C
2	chr2:69836528:A:G	0	69836528	G	A
2	chr2:69838865:G:A	0	69838865	A	G
2	chr2:69839759:A:C	0	69839759	C	A
2	chr2:69839790:A:G	0	69839790	G	A
2	chr2:69840925:G:A	0	69840925	A	G
2	chr2:69841126:CT:C	0	69841126	C	CT
2	chr2:69841503:G:T	0	69841503	T	G
2	chr2:69841510:A:G	0	69841510	G	A
2	chr2:69844397:A:G	0	69844397	G	A
2	chr2:69849518:T:C	0	69849518	C	T
2	chr2:69849822:A:T	0	69849822	T	A
2	chr2:69850356:AATGT:A	0	69850356	A	AATGT
2	chr2:69851126:T:C	0	69851126	C	T
2	chr2:69852268:C:G	0	69852268	G	C
2	chr2:69852501:C:T	0	69852501	T	C
2	chr2:69852994:C:T	0	69852994	T	C
2	chr2:69854369:G:A	0	69854369	A	G
2	chr2:69856625:T:TC	0	69856625	TC	T
2	chr2:69857467:C:T	0	69857467	T	C
2	chr2:69857845:T:G	0	69857845	G	T
2	chr2:69858829:G:A	0	69858829	A	G
2	chr2:69859231:A:G	0	69859231	G	A
2	chr2:69859596:C:T	0	69859596	T	C
2	chr2:69860884:A:C	0	69860884	C	A
2	chr2:69863781:C:T	0	69863781	T	C
2	chr2:69864114:T:C	0	69864114	C	T
2	chr2:69864167:A:G	0	69864167	G	A
2	chr2:69866515:T:C	0	69866515	C	T
2	chr2:69866766:A:G	0	69866766	G	A
2	chr2:69866778:G:A	0	69866778	A	G
2	chr2:69867005:C:T	0	69867005	T	C
2	chr2:69871676:A:G	0	69871676	G	A
2	chr2:69872292:A:G	0	69872292	G	A
2	chr2:69875858:C:CT	0	69875858	CT	C
2	chr2:69876372:T:C	0	69876372	C	T
2	chr2:69876670:T:C	0	69876670	C	T
2	chr2:69879700:T:C	0	69879700	C	T
2	chr2:69880277:A:G	0	69880277	G	A
2	chr2:69881124:T:A	0	69881124	A	T
2	chr2:69884579:C:A	0	69884579	A	C
2	chr2:69885448:G:A	0	69885448	A	G
2	chr2:69889316:G:T	0	69889316	T	G
2	chr2:69889883:C:T	0	69889883	T	C
2	chr2:69890044:C:T	0	69890044	T	C
2	chr2:69890240:A:G	0	69890240	G	A
2	chr2:69890470:T:C	0	69890470	C	T
2	chr2:69891253:C:T	0	69891253	T	C
2	chr2:69891256:C:T	0	69891256	T	C
2	chr2:69891295:T:A	0	69891295	A	T
2	chr2:69892123:C:A	0	69892123	A	C
2	chr2:69892337:T:C	0	69892337	C	T
2	chr2:69892946:G:C	0	69892946	C	G
2	chr2:69893476:A:G	0	69893476	G	A
2	chr2:69893777:GA:G	0	69893777	G	GA
2	chr2:69894777:G:A	0	69894777	A	G
2	chr2:69895573:C:T	0	69895573	T	C
2	chr2:69895776:G:T	0	69895776	T	G
2	chr2:69897673:T:C	0	69897673	C	T
2	chr2:69898631:G:T	0	69898631	T	G
2	chr2:69899534:A:G	0	69899534	G	A
2	chr2:69900097:G:A	0	69900097	A	G
2	chr2:69901185:G:A	0	69901185	A	G
2	chr2:69901585:A:G	0	69901585	G	A
2	chr2:69904452:G:A	0	69904452	A	G
2	chr2:69904659:T:A	0	69904659	A	T
2	chr2:69905544:A:G	0	69905544	G	A
2	chr2:69906975:A:G	0	69906975	G	A
2	chr2:69908563:C:T	0	69908563	T	C
2	chr2:69908574:G:A	0	69908574	A	G
2	chr2:69908628:A:G	0	69908628	G	A
2	chr2:69909485:T:G	0	69909485	G	T
2	chr2:69910366:G:C	0	69910366	C	G
2	chr2:69910642:C:T	0	69910642	T	C
2	chr2:69910886:G:C	0	69910886	C	G
2	chr2:69910979:G:A	0	69910979	A	G
2	chr2:69911038:T:C	0	69911038	C	T
2	chr2:69911869:A:G	0	69911869	G	A
2	chr2:69912002:C:T	0	69912002	T	C
2	chr2:69914387:C:T	0	69914387	T	C
2	chr2:69917464:C:A	0	69917464	A	C
2	chr2:69917839:AAT:A	0	69917839	A	AAT
2	chr2:69918701:G:A	0	69918701	A	G
2	chr2:69918989:A:G	0	69918989	G	A
2	chr2:69918993:C:T	0	69918993	T	C
2	chr2:69919231:C:T	0	69919231	T	C
2	chr2:69919493:T:C	0	69919493	C	T
2	chr2:69920532:C:T	0	69920532	T	C
2	chr2:69920566:CT:C	0	69920566	C	CT
2	chr2:69920961:C:T	0	69920961	T	C
2	chr2:69922340:G:A	0	69922340	A	G
2	chr2:69922741:G:A	0	69922741	A	G
2	chr2:69923542:T:C	0	69923542	C	T
2	chr2:69924339:A:G	0	69924339	G	A
2	chr2:69924745:GCT:G	0	69924745	G	GCT
2	chr2:69924895:G:C	0	69924895	C	G
2	chr2:69925275:C:G	0	69925275	G	C
2	chr2:69925926:GT:G	0	69925926	G	GT
2	chr2:69926716:T:C	0	69926716	C	T
2	chr2:69926905:G:A	0	69926905	A	G
2	chr2:69927002:G:A	0	69927002	A	G
2	chr2:69927055:T:C	0	69927055	C	T
2	chr2:69928350:G:A	0	69928350	A	G
2	chr2:69929189:G:A	0	69929189	A	G
2	chr2:69929457:A:G	0	69929457	G	A
2	chr2:69930026:T:C	0	69930026	C	T
2	chr2:69933503:AC:A	0	69933503	A	AC
2	chr2:69933526:T:C	0	69933526	C	T
2	chr2:69933850:A:G	0	69933850	G	A
2	chr2:69933900:C:T	0	69933900	T	C
2	chr2:69934210:A:G	0	69934210	G	A
2	chr2:69935402:T:G	0	69935402	G	T
2	chr2:69936302:T:G	0	69936302	G	T
2	chr2:69936902:T:C	0	69936902	C	T
2	chr2:69936965:A:AG	0	69936965	AG	A
2	chr2:69944438:C:T	0	69944438	T	C
2	chr2:69944578:A:G	0	69944578	G	A
2	chr2:69944694:C:CTTA	0	69944694	CTTA	C
2	chr2:69944984:A:G	0	69944984	G	A
2	chr2:69945334:A:G	0	69945334	G	A
2	chr2:69945455:G:A	0	69945455	A	G
2	chr2:69946558:A:G	0	69946558	G	A
2	chr2:69947559:C:T	0	69947559	T	C
2	chr2:69947813:T:C	0	69947813	C	T
2	chr2:69948195:T:C	0	69948195	C	T
2	chr2:69948825:G:C	0	69948825	C	G
2	chr2:69948922:G:A	0	69948922	A	G
2	chr2:69949553:T:C	0	69949553	C	T
2	chr2:69949750:T:C	0	69949750	C	T
2	chr2:69951207:C:T	0	69951207	T	C
2	chr2:69953721:T:G	0	69953721	G	T
2	chr2:69953845:T:A	0	69953845	A	T
2	chr2:69954022:C:T	0	69954022	T	C
2	chr2:69954186:T:G	0	69954186	G	T
2	chr2:69954843:G:A	0	69954843	A	G
2	chr2:69955359:C:T	0	69955359	T	C
2	chr2:69955644:G:A	0	69955644	A	G
2	chr2:69957458:T:C	0	69957458	C	T
2	chr2:69957557:T:C	0	69957557	C	T
2	chr2:69957976:G:C	0	69957976	C	G
2	chr2:69959238:T:C	0	69959238	C	T
2	chr2:69961544:T:C	0	69961544	C	T
2	chr2:69963156:C:T	0	69963156	T	C
2	chr2:69964228:C:T	0	69964228	T	C
2	chr2:69967694:T:A	0	69967694	A	T
2	chr2:69968424:T:C	0	69968424	C	T
2	chr2:69968887:G:A	0	69968887	A	G
2	chr2:69969186:C:T	0	69969186	T	C
2	chr2:69972435:G:A	0	69972435	A	G
2	chr2:69972624:C:T	0	69972624	T	C
2	chr2:69975481:C:T	0	69975481	T	C
2	chr2:69976112:C:T	0	69976112	T	C
2	chr2:69976897:C:T	0	69976897	T	C
2	chr2:69978315:C:T	0	69978315	T	C
2	chr2:69980371:A:G	0	69980371	G	A
2	chr2:69987604:AT:A	0	69987604	A	AT
2	chr2:69990545:A:G	0	69990545	G	A
2	chr2:69995025:T:A	0	69995025	A	T
2	chr2:69995395:A:G	0	69995395	G	A
2	chr2:69995969:T:C	0	69995969	C	T
2	chr2:69998265:G:A	0	69998265	A	G
2	chr2:70006260:C:T	0	70006260	T	C
2	chr2:70017852:G:A	0	70017852	A	G
2	chr2:70020522:C:G	0	70020522	G	C
2	chr2:70024358:T:C	0	70024358	C	T
2	chr2:70027409:C:T	0	70027409	T	C
2	chr2:70029568:A:G	0	70029568	G	A
2	chr2:70034525:T:C	0	70034525	C	T
2	chr2:70034779:T:C	0	70034779	C	T
2	chr2:70036128:G:A	0	70036128	A	G
2	chr2:70037651:C:T	0	70037651	T	C
2	chr2:70038664:T:C	0	70038664	C	T
2	chr2:70040129:G:A	0	70040129	A	G
2	chr2:70046575:G:A	0	70046575	A	G
2	chr2:70047748:G:A	0	70047748	A	G
2	chr2:70056839:T:A	0	70056839	A	T
2	chr2:70059186:T:C	0	70059186	C	T
2	chr2:70062968:T:C	0	70062968	C	T
2	chr2:70066044:C:T	0	70066044	T	C
2	chr2:70066363:C:T	0	70066363	T	C
2	chr2:70067128:C:T	0	70067128	T	C
2	chr2:70070042:G:T	0	70070042	T	G
2	chr2:70082646:G:A	0	70082646	A	G
2	chr2:70082845:G:A	0	70082845	A	G
2	chr2:70084205:T:C	0	70084205	C	T
2	chr2:70085174:T:C	0	70085174	C	T
2	chr2:70086436:G:A	0	70086436	A	G
2	chr2:70086835:C:A	0	70086835	A	C
2	chr2:70093454:G:A	0	70093454	A	G
2	chr2:70094527:C:T	0	70094527	T	C
2	chr2:70098894:A:T	0	70098894	T	A
2	chr2:70100612:C:A	0	70100612	A	C
2	chr2:70100628:G:T	0	70100628	T	G
2	chr2:70100704:G:A	0	70100704	A	G
2	chr2:70102167:G:A	0	70102167	A	G
2	chr2:70107315:CA:C	0	70107315	C	CA
2	chr2:70108841:G:C	0	70108841	C	G
2	chr2:70114105:C:T	0	70114105	T	C
2	chr2:70114443:A:G	0	70114443	G	A
2	chr2:70115578:T:A	0	70115578	A	T
2	chr2:70115683:A:G	0	70115683	G	A
2	chr2:70116958:T:C	0	70116958	C	T
2	chr2:70118865:A:C	0	70118865	C	A
2	chr2:70119395:C:T	0	70119395	T	C
2	chr2:70120119:G:A	0	70120119	A	G
2	chr2:70120635:A:G	0	70120635	G	A
2	chr2:70121038:T:C	0	70121038	C	T
2	chr2:70122901:G:C	0	70122901	C	G
2	chr2:70123829:G:A	0	70123829	A	G
2	chr2:70125508:G:T	0	70125508	T	G
2	chr2:70127099:A:G	0	70127099	G	A
2	chr2:70127505:C:T	0	70127505	T	C
2	chr2:70128534:T:C	0	70128534	C	T
2	chr2:70128819:C:T	0	70128819	T	C
2	chr2:70129092:T:A	0	70129092	A	T
2	chr2:70129342:A:G	0	70129342	G	A
2	chr2:70130207:C:T	0	70130207	T	C
2	chr2:70130332:C:T	0	70130332	T	C
2	chr2:70130861:G:A	0	70130861	A	G
2	chr2:70131423:G:A	0	70131423	A	G
2	chr2:70131844:T:C	0	70131844	C	T
2	chr2:70131865:C:T	0	70131865	T	C
2	chr2:70132874:C:T	0	70132874	T	C
2	chr2:70133130:A:G	0	70133130	G	A
2	chr2:70133325:T:A	0	70133325	A	T
2	chr2:70134177:C:T	0	70134177	T	C
2	chr2:70134781:A:G	0	70134781	G	A
2	chr2:70135639:C:T	0	70135639	T	C
2	chr2:70137032:A:G	0	70137032	G	A
2	chr2:70137404:G:A	0	70137404	A	G
2	chr2:70138258:CT:C	0	70138258	C	CT
2	chr2:70138710:G:A	0	70138710	A	G
2	chr2:70138825:G:A	0	70138825	A	G
2	chr2:70138872:G:A	0	70138872	A	G
2	chr2:70139319:C:T	0	70139319	T	C
2	chr2:70139337:T:TACAA	0	70139337	TACAA	T
2	chr2:70140078:C:T	0	70140078	T	C
2	chr2:70140265:A:T	0	70140265	T	A
2	chr2:70140601:T:C	0	70140601	C	T
2	chr2:70140729:A:G	0	70140729	G	A
2	chr2:70140967:A:G	0	70140967	G	A
2	chr2:70141359:T:G	0	70141359	G	T
2	chr2:70141466:T:C	0	70141466	C	T
2	chr2:70141791:G:A	0	70141791	A	G
2	chr2:70142022:A:C	0	70142022	C	A
2	chr2:70143280:T:C	0	70143280	C	T
2	chr2:70144807:T:C	0	70144807	C	T
2	chr2:70144897:G:A	0	70144897	A	G
2	chr2:70145237:G:A	0	70145237	A	G
2	chr2:70146427:G:A	0	70146427	A	G
2	chr2:70148183:C:T	0	70148183	T	C
2	chr2:70148624:T:C	0	70148624	C	T
2	chr2:70149533:C:T	0	70149533	T	C
2	chr2:70150521:G:A	0	70150521	A	G
2	chr2:70151716:T:C	0	70151716	C	T
2	chr2:70152736:T:C	0	70152736	C	T
2	chr2:70153887:G:A	0	70153887	A	G
2	chr2:70154687:A:G	0	70154687	G	A
2	chr2:70154696:C:T	0	70154696	T	C
2	chr2:70158001:C:G	0	70158001	G	C
2	chr2:70158113:T:C	0	70158113	C	T
2	chr2:70158317:T:C	0	70158317	C	T
2	chr2:70158980:C:T	0	70158980	T	C
2	chr2:70159326:A:G	0	70159326	G	A
2	chr2:70159703:A:G	0	70159703	G	A
2	chr2:70162081:A:G	0	70162081	G	A
2	chr2:70162768:A:G	0	70162768	G	A
2	chr2:70163029:G:A	0	70163029	A	G
2	chr2:70164209:G:A	0	70164209	A	G
2	chr2:70165688:G:C	0	70165688	C	G
2	chr2:70165976:T:C	0	70165976	C	T
2	chr2:70165977:G:A	0	70165977	A	G
2	chr2:70165995:A:G	0	70165995	G	A
2	chr2:70165997:C:T	0	70165997	T	C
2	chr2:70166854:C:T	0	70166854	T	C
2	chr2:70167468:T:C	0	70167468	C	T
2	chr2:70167884:G:A	0	70167884	A	G
2	chr2:70168157:C:G	0	70168157	G	C
2	chr2:70170286:G:A	0	70170286	A	G
2	chr2:70170912:G:A	0	70170912	A	G
2	chr2:70171455:A:G	0	70171455	G	A
2	chr2:70172117:G:A	0	70172117	A	G
2	chr2:70172931:G:C	0	70172931	C	G
2	chr2:70173364:T:A	0	70173364	A	T
2	chr2:70173869:C:T	0	70173869	T	C
2	chr2:70174356:G:A	0	70174356	A	G
2	chr2:70174733:C:T	0	70174733	T	C
2	chr2:70176275:T:C	0	70176275	C	T
2	chr2:70176333:A:T	0	70176333	T	A
2	chr2:70177990:T:A	0	70177990	A	T
2	chr2:70179784:A:T	0	70179784	T	A
2	chr2:70179991:T:C	0	70179991	C	T
2	chr2:70180073:C:G	0	70180073	G	C
2	chr2:70183152:T:C	0	70183152	C	T
2	chr2:70183395:C:G	0	70183395	G	C
2	chr2:70184213:G:GACT	0	70184213	GACT	G
2	chr2:70185202:A:C	0	70185202	C	A
2	chr2:70185381:A:G	0	70185381	G	A
2	chr2:70185425:A:G	0	70185425	G	A
2	chr2:70185734:C:T	0	70185734	T	C
2	chr2:70186220:C:T	0	70186220	T	C
2	chr2:70186515:A:G	0	70186515	G	A
2	chr2:70187609:T:C	0	70187609	C	T
2	chr2:70189065:C:T	0	70189065	T	C
2	chr2:70190006:A:G	0	70190006	G	A
2	chr2:70190013:C:G	0	70190013	G	C
2	chr2:70190405:G:A	0	70190405	A	G
2	chr2:70190598:A:G	0	70190598	G	A
2	chr2:70190907:T:G	0	70190907	G	T
2	chr2:70191207:T:C	0	70191207	C	T
2	chr2:70191586:A:G	0	70191586	G	A
2	chr2:70192241:T:G	0	70192241	G	T
2	chr2:70196703:T:C	0	70196703	C	T
2	chr2:70197964:C:T	0	70197964	T	C
2	chr2:70199193:C:T	0	70199193	T	C
2	chr2:70200208:G:A	0	70200208	A	G
2	chr2:70200444:C:T	0	70200444	T	C
2	chr2:70200456:T:C	0	70200456	C	T
2	chr2:70200564:G:A	0	70200564	A	G
2	chr2:70201920:A:G	0	70201920	G	A
2	chr2:70202102:T:C	0	70202102	C	T
2	chr2:70202673:C:T	0	70202673	T	C
2	chr2:70204689:A:G	0	70204689	G	A
2	chr2:70205105:G:T	0	70205105	T	G
2	chr2:70205557:C:G	0	70205557	G	C
2	chr2:70206227:C:T	0	70206227	T	C
2	chr2:70207487:C:A	0	70207487	A	C
2	chr2:70207853:G:A	0	70207853	A	G
2	chr2:70209419:C:T	0	70209419	T	C
2	chr2:70209686:C:T	0	70209686	T	C
2	chr2:70212272:C:T	0	70212272	T	C
2	chr2:70213316:C:A	0	70213316	A	C
2	chr2:70213374:C:A	0	70213374	A	C
2	chr2:70214199:T:TA	0	70214199	TA	T
2	chr2:70215660:T:C	0	70215660	C	T
2	chr2:70217866:G:A	0	70217866	A	G
2	chr2:70218119:G:C	0	70218119	C	G
2	chr2:70218267:A:G	0	70218267	G	A
2	chr2:70219193:A:G	0	70219193	G	A
2	chr2:70219239:GGGA:G	0	70219239	G	GGGA
2	chr2:70219653:A:C	0	70219653	C	A
2	chr2:70222644:A:G	0	70222644	G	A
2	chr2:70222648:G:A	0	70222648	A	G
2	chr2:70223154:A:C	0	70223154	C	A
2	chr2:70228775:A:G	0	70228775	G	A
2	chr2:70229454:C:T	0	70229454	T	C
2	chr2:70230170:A:G	0	70230170	G	A
2	chr2:70232095:A:G	0	70232095	G	A
2	chr2:70233174:T:C	0	70233174	C	T
2	chr2:70233179:C:G	0	70233179	G	C
2	chr2:70233264:C:T	0	70233264	T	C
2	chr2:70233590:A:C	0	70233590	C	A
2	chr2:70234446:G:T	0	70234446	T	G
2	chr2:70235111:A:T	0	70235111	T	A
2	chr2:70238245:T:C	0	70238245	C	T
2	chr2:70239360:T:C	0	70239360	C	T
2	chr2:70240039:T:G	0	70240039	G	T
2	chr2:70243226:G:A	0	70243226	A	G
2	chr2:70243305:T:C	0	70243305	C	T
2	chr2:70244767:A:G	0	70244767	G	A
2	chr2:70244782:C:G	0	70244782	G	C
2	chr2:70245350:G:A	0	70245350	A	G
2	chr2:70246321:C:G	0	70246321	G	C
2	chr2:70246641:T:C	0	70246641	C	T
2	chr2:70247127:T:C	0	70247127	C	T
2	chr2:70247245:C:G	0	70247245	G	C
2	chr2:70247365:T:C	0	70247365	C	T
2	chr2:70247877:T:C	0	70247877	C	T
2	chr2:70249236:A:G	0	70249236	G	A
2	chr2:70249701:A:T	0	70249701	T	A
2	chr2:70250187:A:G	0	70250187	G	A
2	chr2:70251665:T:TG	0	70251665	TG	T
2	chr2:70252128:A:G	0	70252128	G	A
2	chr2:70252548:A:G	0	70252548	G	A
2	chr2:70252818:A:T	0	70252818	T	A
2	chr2:70254286:G:A	0	70254286	A	G
2	chr2:70254392:A:G	0	70254392	G	A
2	chr2:70254457:TA:T	0	70254457	T	TA
2	chr2:70254543:C:G	0	70254543	G	C
2	chr2:70255319:C:T	0	70255319	T	C
2	chr2:70255372:C:T	0	70255372	T	C
2	chr2:70257153:T:TG	0	70257153	TG	T
2	chr2:70257733:G:C	0	70257733	C	G
2	chr2:70258449:G:C	0	70258449	C	G
2	chr2:70259275:T:C	0	70259275	C	T
2	chr2:70260180:T:C	0	70260180	C	T
2	chr2:70260324:A:G	0	70260324	G	A
2	chr2:70261338:C:T	0	70261338	T	C
2	chr2:70261745:C:T	0	70261745	T	C
2	chr2:70261840:AT:A	0	70261840	A	AT
2	chr2:70263733:T:C	0	70263733	C	T
2	chr2:70264515:T:C	0	70264515	C	T
2	chr2:70266150:G:T	0	70266150	T	G
2	chr2:70266438:T:C	0	70266438	C	T
2	chr2:70266772:G:A	0	70266772	A	G
2	chr2:70266901:C:T	0	70266901	T	C
2	chr2:70266939:T:C	0	70266939	C	T
2	chr2:70267081:T:C	0	70267081	C	T
2	chr2:70267297:T:A	0	70267297	A	T
2	chr2:70267502:T:G	0	70267502	G	T
2	chr2:70268056:G:A	0	70268056	A	G
2	chr2:70269088:C:T	0	70269088	T	C
2	chr2:70269145:G:A	0	70269145	A	G
2	chr2:70270287:T:C	0	70270287	C	T
2	chr2:70270692:C:T	0	70270692	T	C
2	chr2:70271791:G:A	0	70271791	A	G
2	chr2:70272451:A:G	0	70272451	G	A
2	chr2:70272461:T:C	0	70272461	C	T
2	chr2:70274347:G:A	0	70274347	A	G
2	chr2:70275798:A:G	0	70275798	G	A
2	chr2:70276014:C:T	0	70276014	T	C
2	chr2:70277794:A:G	0	70277794	G	A
2	chr2:70278776:G:A	0	70278776	A	G
2	chr2:70279613:C:T	0	70279613	T	C
2	chr2:70279677:T:C	0	70279677	C	T
2	chr2:70281247:G:A	0	70281247	A	G
2	chr2:70282026:C:T	0	70282026	T	C
2	chr2:70282557:T:C	0	70282557	C	T
2	chr2:70283865:C:T	0	70283865	T	C
2	chr2:70283929:A:G	0	70283929	G	A
2	chr2:70285181:A:G	0	70285181	G	A
2	chr2:70286548:C:T	0	70286548	T	C
2	chr2:70289326:A:C	0	70289326	C	A
2	chr2:70289529:G:A	0	70289529	A	G
2	chr2:70290379:A:G	0	70290379	G	A
2	chr2:70290998:T:C	0	70290998	C	T
2	chr2:70291653:G:A	0	70291653	A	G
2	chr2:70291710:C:G	0	70291710	G	C
2	chr2:70292159:G:A	0	70292159	A	G
2	chr2:70293366:A:G	0	70293366	G	A
2	chr2:70293714:C:T	0	70293714	T	C
2	chr2:70293743:C:T	0	70293743	T	C
2	chr2:70293983:G:A	0	70293983	A	G
2	chr2:70294137:CG:C	0	70294137	C	CG
2	chr2:70294146:G:A	0	70294146	A	G
2	chr2:70294383:G:A	0	70294383	A	G
2	chr2:70294698:C:G	0	70294698	G	C
2	chr2:70294911:G:C	0	70294911	C	G
2	chr2:70295203:T:C	0	70295203	C	T
2	chr2:70296009:G:A	0	70296009	A	G
2	chr2:70296840:T:A	0	70296840	A	T
2	chr2:70297010:A:G	0	70297010	G	A
2	chr2:70298253:T:C	0	70298253	C	T
2	chr2:70298257:T:C	0	70298257	C	T
2	chr2:70298358:A:C	0	70298358	C	A
2	chr2:70299890:G:A	0	70299890	A	G
2	chr2:70300136:G:A	0	70300136	A	G
2	chr2:70301469:T:C	0	70301469	C	T
2	chr2:70301695:G:A	0	70301695	A	G
2	chr2:70302482:T:C	0	70302482	C	T
2	chr2:70303047:C:T	0	70303047	T	C
2	chr2:70305292:A:G	0	70305292	G	A
2	chr2:70305367:C:A	0	70305367	A	C
2	chr2:70308305:G:A	0	70308305	A	G
2	chr2:70310041:C:T	0	70310041	T	C
2	chr2:70310526:G:A	0	70310526	A	G
2	chr2:70310880:G:T	0	70310880	T	G
2	chr2:70311397:T:C	0	70311397	C	T
2	chr2:70312350:T:C	0	70312350	C	T
2	chr2:70312864:T:C	0	70312864	C	T
2	chr2:70313008:T:C	0	70313008	C	T
2	chr2:70313594:T:C	0	70313594	C	T
2	chr2:70314287:A:G	0	70314287	G	A
2	chr2:70314806:T:C	0	70314806	C	T
2	chr2:70314891:G:A	0	70314891	A	G
2	chr2:70314928:A:G	0	70314928	G	A
2	chr2:70315808:A:G	0	70315808	G	A
2	chr2:70317061:TA:T	0	70317061	T	TA
2	chr2:70317453:AGAGT:A	0	70317453	A	AGAGT
2	chr2:70318032:C:T	0	70318032	T	C
2	chr2:70318419:TAGC:T	0	70318419	T	TAGC
2	chr2:70319491:C:T	0	70319491	T	C
2	chr2:70320425:A:T	0	70320425	T	A
2	chr2:70320465:T:C	0	70320465	C	T
2	chr2:70320682:T:C	0	70320682	C	T
2	chr2:70321109:T:C	0	70321109	C	T
2	chr2:70321434:G:A	0	70321434	A	G
2	chr2:70321990:T:A	0	70321990	A	T
2	chr2:70321991:C:T	0	70321991	T	C
2	chr2:70322646:C:A	0	70322646	A	C
2	chr2:70322829:T:C	0	70322829	C	T
2	chr2:70323792:T:A	0	70323792	A	T
2	chr2:70324077:C:A	0	70324077	A	C
2	chr2:70324340:A:C	0	70324340	C	A
2	chr2:70324368:T:C	0	70324368	C	T
2	chr2:70324712:CA:C	0	70324712	C	CA
2	chr2:70324775:C:T	0	70324775	T	C
2	chr2:70324784:A:G	0	70324784	G	A
2	chr2:70324805:T:C	0	70324805	C	T
2	chr2:70325281:T:G	0	70325281	G	T
2	chr2:70325604:C:T	0	70325604	T	C
2	chr2:70325623:A:G	0	70325623	G	A
2	chr2:70325836:G:A	0	70325836	A	G
2	chr2:70325870:T:C	0	70325870	C	T
2	chr2:70325918:G:T	0	70325918	T	G
2	chr2:70326234:G:C	0	70326234	C	G
2	chr2:70326239:A:C	0	70326239	C	A
2	chr2:70326736:T:C	0	70326736	C	T
2	chr2:70328866:G:T	0	70328866	T	G
2	chr2:70329205:T:C	0	70329205	C	T
2	chr2:70329298:GCTGCC:G	0	70329298	G	GCTGCC
2	chr2:70330185:C:T	0	70330185	T	C
2	chr2:70330558:G:GT	0	70330558	GT	G
2	chr2:70331862:C:T	0	70331862	T	C
2	chr2:70332053:T:C	0	70332053	C	T
2	chr2:70332651:G:C	0	70332651	C	G
2	chr2:70333807:C:T	0	70333807	T	C
2	chr2:70333982:C:T	0	70333982	T	C
2	chr2:70335518:T:C	0	70335518	C	T
2	chr2:70335546:A:G	0	70335546	G	A
2	chr2:70335912:C:T	0	70335912	T	C
2	chr2:70337220:G:A	0	70337220	A	G
2	chr2:70337399:T:C	0	70337399	C	T
2	chr2:70337715:A:G	0	70337715	G	A
2	chr2:70338233:C:T	0	70338233	T	C
2	chr2:70338405:T:C	0	70338405	C	T
2	chr2:70340308:T:C	0	70340308	C	T
2	chr2:70340602:C:T	0	70340602	T	C
2	chr2:70341118:G:T	0	70341118	T	G
2	chr2:70341860:T:C	0	70341860	C	T
2	chr2:70342019:G:A	0	70342019	A	G
2	chr2:70342706:A:G	0	70342706	G	A
2	chr2:70342827:TAGATGGCTTGAGAAGAGTTTGTTAG:T	0	70342827	T	TAGATGGCTTGAGAAGAGTTTGTTAG
2	chr2:70343756:C:G	0	70343756	G	C
2	chr2:70343971:A:G	0	70343971	G	A
2	chr2:70344807:A:T	0	70344807	T	A
2	chr2:70344976:T:C	0	70344976	C	T
2	chr2:70345550:G:A	0	70345550	A	G
2	chr2:70347006:G:C	0	70347006	C	G
2	chr2:70347105:C:A	0	70347105	A	C
2	chr2:70347186:G:T	0	70347186	T	G
2	chr2:70347761:A:G	0	70347761	G	A
2	chr2:70347865:C:T	0	70347865	T	C
2	chr2:70348072:A:C	0	70348072	C	A
2	chr2:70348220:A:G	0	70348220	G	A
2	chr2:70348617:T:C	0	70348617	C	T
2	chr2:70349865:A:G	0	70349865	G	A
2	chr2:70350283:C:T	0	70350283	T	C
2	chr2:70352309:A:G	0	70352309	G	A
2	chr2:70352508:G:C	0	70352508	C	G
2	chr2:70352790:C:T	0	70352790	T	C
2	chr2:70353029:A:G	0	70353029	G	A
2	chr2:70353785:C:T	0	70353785	T	C
2	chr2:70354182:C:T	0	70354182	T	C
2	chr2:70354704:CAG:C	0	70354704	C	CAG
2	chr2:70354837:C:T	0	70354837	T	C
2	chr2:70355290:T:C	0	70355290	C	T
2	chr2:70356825:C:T	0	70356825	T	C
2	chr2:70357504:C:T	0	70357504	T	C
2	chr2:70357901:G:C	0	70357901	C	G
2	chr2:70359174:T:G	0	70359174	G	T
2	chr2:70359564:T:C	0	70359564	C	T
2	chr2:70360372:G:A	0	70360372	A	G
2	chr2:70362076:G:A	0	70362076	A	G
2	chr2:70362226:G:A	0	70362226	A	G
2	chr2:70362997:C:A	0	70362997	A	C
2	chr2:70364317:G:T	0	70364317	T	G
2	chr2:70364376:T:C	0	70364376	C	T
2	chr2:70364675:C:T	0	70364675	T	C
2	chr2:70365444:A:G	0	70365444	G	A
2	chr2:70366706:G:T	0	70366706	T	G
2	chr2:70367127:T:C	0	70367127	C	T
2	chr2:70367431:C:A	0	70367431	A	C
2	chr2:70368266:G:C	0	70368266	C	G
2	chr2:70368611:G:A	0	70368611	A	G
2	chr2:70368669:C:T	0	70368669	T	C
2	chr2:70368777:T:C	0	70368777	C	T
2	chr2:70369083:A:G	0	70369083	G	A
2	chr2:70370253:G:C	0	70370253	C	G
2	chr2:70370264:T:C	0	70370264	C	T
2	chr2:70370304:TAACTAATGAGGAAAGGAGTAAGATAC:T	0	70370304	T	TAACTAATGAGGAAAGGAGTAAGATAC
2	chr2:70370676:C:T	0	70370676	T	C
2	chr2:70371256:T:C	0	70371256	C	T
2	chr2:70372673:C:T	0	70372673	T	C
2	chr2:70372852:A:C	0	70372852	C	A
2	chr2:70373095:AT:A	0	70373095	A	AT
2	chr2:70373730:G:A	0	70373730	A	G
2	chr2:70374349:T:C	0	70374349	C	T
2	chr2:70374466:C:T	0	70374466	T	C
2	chr2:70374491:C:T	0	70374491	T	C
2	chr2:70375353:C:G	0	70375353	G	C
2	chr2:70375713:C:A	0	70375713	A	C
2	chr2:70376602:T:C	0	70376602	C	T
2	chr2:70376965:A:C	0	70376965	C	A
2	chr2:70377253:G:A	0	70377253	A	G
2	chr2:70377740:A:G	0	70377740	G	A
2	chr2:70378383:A:G	0	70378383	G	A
2	chr2:70378434:T:G	0	70378434	G	T
2	chr2:70378622:G:A	0	70378622	A	G
2	chr2:70379279:C:T	0	70379279	T	C
2	chr2:70379489:T:C	0	70379489	C	T
2	chr2:70379742:T:A	0	70379742	A	T
2	chr2:70380558:A:G	0	70380558	G	A
2	chr2:70380769:G:A	0	70380769	A	G
2	chr2:70383499:G:A	0	70383499	A	G
2	chr2:70384267:A:G	0	70384267	G	A
2	chr2:70385767:C:T	0	70385767	T	C
2	chr2:70386488:C:T	0	70386488	T	C
2	chr2:70386938:C:T	0	70386938	T	C
2	chr2:70387497:G:C	0	70387497	C	G
2	chr2:70388052:C:T	0	70388052	T	C
2	chr2:70388679:C:A	0	70388679	A	C
2	chr2:70388998:G:A	0	70388998	A	G
2	chr2:70389011:G:A	0	70389011	A	G
2	chr2:70390240:TGATAA:T	0	70390240	T	TGATAA
2	chr2:70391134:C:T	0	70391134	T	C
2	chr2:70391771:T:G	0	70391771	G	T
2	chr2:70392715:C:T	0	70392715	T	C
2	chr2:70393177:A:G	0	70393177	G	A
2	chr2:70394047:C:T	0	70394047	T	C
2	chr2:70395046:T:C	0	70395046	C	T
2	chr2:70395699:G:T	0	70395699	T	G
2	chr2:70397666:G:C	0	70397666	C	G
2	chr2:70398065:T:C	0	70398065	C	T
2	chr2:70398196:T:C	0	70398196	C	T
2	chr2:70398301:C:T	0	70398301	T	C
2	chr2:70398486:A:G	0	70398486	G	A
2	chr2:70398505:T:C	0	70398505	C	T
2	chr2:70398533:G:T	0	70398533	T	G
2	chr2:70399184:A:G	0	70399184	G	A
2	chr2:70399696:T:C	0	70399696	C	T
2	chr2:70400229:G:A	0	70400229	A	G
2	chr2:70400240:G:T	0	70400240	T	G
2	chr2:70400529:G:A	0	70400529	A	G
2	chr2:70401263:T:C	0	70401263	C	T
2	chr2:70401523:G:A	0	70401523	A	G
2	chr2:70403951:T:C	0	70403951	C	T
2	chr2:70404106:T:C	0	70404106	C	T
2	chr2:70405627:T:C	0	70405627	C	T
2	chr2:70405775:T:C	0	70405775	C	T
2	chr2:70406400:G:A	0	70406400	A	G
2	chr2:70407029:A:AT	0	70407029	AT	A
2	chr2:70407465:A:G	0	70407465	G	A
2	chr2:70407768:G:A	0	70407768	A	G
2	chr2:70408263:A:G	0	70408263	G	A
2	chr2:70408319:A:T	0	70408319	T	A
2	chr2:70408396:A:G	0	70408396	G	A
2	chr2:70408397:C:T	0	70408397	T	C
2	chr2:70408922:T:C	0	70408922	C	T
2	chr2:70409331:C:T	0	70409331	T	C
2	chr2:70409445:A:C	0	70409445	C	A
2	chr2:70409881:C:T	0	70409881	T	C
2	chr2:70409957:G:C	0	70409957	C	G
2	chr2:70409999:C:T	0	70409999	T	C
2	chr2:70410198:T:C	0	70410198	C	T
2	chr2:70410523:T:TA	0	70410523	TA	T
2	chr2:70410644:C:A	0	70410644	A	C
2	chr2:70411217:G:A	0	70411217	A	G
2	chr2:70411822:T:G	0	70411822	G	T
2	chr2:70411853:C:T	0	70411853	T	C
2	chr2:70412029:C:A	0	70412029	A	C
2	chr2:70412104:A:G	0	70412104	G	A
2	chr2:70412745:T:G	0	70412745	G	T
2	chr2:70412848:A:G	0	70412848	G	A
2	chr2:70412934:T:TC	0	70412934	TC	T
2	chr2:70413024:C:T	0	70413024	T	C
2	chr2:70413036:A:G	0	70413036	G	A
2	chr2:70413054:A:T	0	70413054	T	A
2	chr2:70413266:A:T	0	70413266	T	A
2	chr2:70413526:G:A	0	70413526	A	G
2	chr2:70413875:A:G	0	70413875	G	A
2	chr2:70413896:C:T	0	70413896	T	C
2	chr2:70414111:T:C	0	70414111	C	T
2	chr2:70414291:T:C	0	70414291	C	T
2	chr2:70414382:T:C	0	70414382	C	T
2	chr2:70414393:G:A	0	70414393	A	G
2	chr2:70414552:A:G	0	70414552	G	A
2	chr2:70414740:T:C	0	70414740	C	T
2	chr2:70414881:C:A	0	70414881	A	C
2	chr2:70414892:A:G	0	70414892	G	A
2	chr2:70415090:C:T	0	70415090	T	C
2	chr2:70415256:G:A	0	70415256	A	G
2	chr2:70415652:G:A	0	70415652	A	G
2	chr2:70415675:G:A	0	70415675	A	G
2	chr2:70415999:C:G	0	70415999	G	C
2	chr2:70416147:A:C	0	70416147	C	A
2	chr2:70416270:T:C	0	70416270	C	T
2	chr2:70416787:G:C	0	70416787	C	G
2	chr2:70416831:A:G	0	70416831	G	A
2	chr2:70416948:T:C	0	70416948	C	T
2	chr2:70417099:C:T	0	70417099	T	C
2	chr2:70417411:C:T	0	70417411	T	C
2	chr2:70417573:C:G	0	70417573	G	C
2	chr2:70417993:T:C	0	70417993	C	T
2	chr2:70420668:A:G	0	70420668	G	A
2	chr2:70420770:G:A	0	70420770	A	G
2	chr2:70420855:C:T	0	70420855	T	C
2	chr2:70421219:C:G	0	70421219	G	C
2	chr2:70421321:G:C	0	70421321	C	G
2	chr2:70422306:C:T	0	70422306	T	C
2	chr2:70422545:AG:A	0	70422545	A	AG
2	chr2:70422594:G:A	0	70422594	A	G
2	chr2:70422643:A:G	0	70422643	G	A
2	chr2:70423316:C:A	0	70423316	A	C
2	chr2:70423423:C:T	0	70423423	T	C
2	chr2:70423959:C:T	0	70423959	T	C
2	chr2:70424068:G:A	0	70424068	A	G
2	chr2:70424274:G:A	0	70424274	A	G
2	chr2:70424991:C:T	0	70424991	T	C
2	chr2:70425096:T:C	0	70425096	C	T
2	chr2:70425894:C:T	0	70425894	T	C
2	chr2:70426775:T:C	0	70426775	C	T
2	chr2:70428136:C:T	0	70428136	T	C
2	chr2:70428459:T:C	0	70428459	C	T
2	chr2:70428772:G:A	0	70428772	A	G
2	chr2:70429118:T:C	0	70429118	C	T
2	chr2:70429462:TCA:T	0	70429462	T	TCA
2	chr2:70429494:C:T	0	70429494	T	C
2	chr2:70429534:C:G	0	70429534	G	C
2	chr2:70429540:T:C	0	70429540	C	T
2	chr2:70431083:C:T	0	70431083	T	C
2	chr2:70431727:A:G	0	70431727	G	A
2	chr2:70431979:G:A	0	70431979	A	G
2	chr2:70431984:G:A	0	70431984	A	G
2	chr2:70432130:T:C	0	70432130	C	T
2	chr2:70432238:A:G	0	70432238	G	A
2	chr2:70432342:G:A	0	70432342	A	G
2	chr2:70432536:A:G	0	70432536	G	A
2	chr2:70433134:G:A	0	70433134	A	G
2	chr2:70433192:C:T	0	70433192	T	C
2	chr2:70435586:G:A	0	70435586	A	G
2	chr2:70435636:G:A	0	70435636	A	G
2	chr2:70435946:C:T	0	70435946	T	C
2	chr2:70436505:A:G	0	70436505	G	A
2	chr2:70436629:G:A	0	70436629	A	G
2	chr2:70436803:T:C	0	70436803	C	T
2	chr2:70436975:G:C	0	70436975	C	G
2	chr2:70437253:G:A	0	70437253	A	G
2	chr2:70437364:A:G	0	70437364	G	A
2	chr2:70438078:CCT:C	0	70438078	C	CCT
2	chr2:70438543:A:G	0	70438543	G	A
2	chr2:70438819:G:A	0	70438819	A	G
2	chr2:70439928:G:A	0	70439928	A	G
2	chr2:70439993:T:C	0	70439993	C	T
2	chr2:70440105:G:A	0	70440105	A	G
2	chr2:70440292:AAGTCAGT:A	0	70440292	A	AAGTCAGT
2	chr2:70441350:G:C	0	70441350	C	G
2	chr2:70441453:G:A	0	70441453	A	G
2	chr2:70442285:GAT:G	0	70442285	G	GAT
2	chr2:70444052:C:T	0	70444052	T	C
2	chr2:70444068:A:G	0	70444068	G	A
2	chr2:70444294:T:C	0	70444294	C	T
2	chr2:70444340:T:G	0	70444340	G	T
2	chr2:70444817:C:T	0	70444817	T	C
2	chr2:70444865:C:T	0	70444865	T	C
2	chr2:70444999:G:A	0	70444999	A	G
2	chr2:70445042:T:C	0	70445042	C	T
2	chr2:70445687:C:T	0	70445687	T	C
2	chr2:70445787:C:T	0	70445787	T	C
2	chr2:70445923:C:T	0	70445923	T	C
2	chr2:70446053:C:T	0	70446053	T	C
2	chr2:70447020:C:T	0	70447020	T	C
2	chr2:70447450:A:T	0	70447450	T	A
2	chr2:70448449:C:G	0	70448449	G	C
2	chr2:70448575:T:G	0	70448575	G	T
2	chr2:70449507:A:G	0	70449507	G	A
2	chr2:70450307:A:G	0	70450307	G	A
2	chr2:70450331:G:A	0	70450331	A	G
2	chr2:70450336:C:T	0	70450336	T	C
2	chr2:70450862:G:A	0	70450862	A	G
2	chr2:70451040:C:T	0	70451040	T	C
2	chr2:70451041:C:A	0	70451041	A	C
2	chr2:70451044:G:A	0	70451044	A	G
2	chr2:70451935:G:A	0	70451935	A	G
2	chr2:70452105:A:C	0	70452105	C	A
2	chr2:70452627:C:T	0	70452627	T	C
2	chr2:70453079:CT:C	0	70453079	C	CT
2	chr2:70453818:A:G	0	70453818	G	A
2	chr2:70454364:G:T	0	70454364	T	G
2	chr2:70454517:A:G	0	70454517	G	A
2	chr2:70455224:GA:G	0	70455224	G	GA
2	chr2:70456621:T:C	0	70456621	C	T
2	chr2:70456932:T:C	0	70456932	C	T
2	chr2:70459562:G:A	0	70459562	A	G
2	chr2:70459920:A:G	0	70459920	G	A
2	chr2:70461249:C:G	0	70461249	G	C
2	chr2:70462160:C:T	0	70462160	T	C
2	chr2:70462319:A:T	0	70462319	T	A
2	chr2:70462781:A:G	0	70462781	G	A
2	chr2:70464384:G:A	0	70464384	A	G
2	chr2:70464634:T:C	0	70464634	C	T
2	chr2:70464996:C:T	0	70464996	T	C
2	chr2:70465392:C:T	0	70465392	T	C
2	chr2:70465425:C:T	0	70465425	T	C
2	chr2:70467032:T:C	0	70467032	C	T
2	chr2:70467087:G:A	0	70467087	A	G
2	chr2:70467133:C:T	0	70467133	T	C
2	chr2:70468430:C:T	0	70468430	T	C
2	chr2:70469371:A:G	0	70469371	G	A
2	chr2:70469697:C:T	0	70469697	T	C
2	chr2:70469821:A:G	0	70469821	G	A
2	chr2:70470535:G:A	0	70470535	A	G
2	chr2:70471399:T:G	0	70471399	G	T
2	chr2:70471443:C:T	0	70471443	T	C
2	chr2:70471458:A:G	0	70471458	G	A
2	chr2:70471634:G:A	0	70471634	A	G
2	chr2:70471724:C:T	0	70471724	T	C
2	chr2:70472027:T:C	0	70472027	C	T
2	chr2:70472191:A:G	0	70472191	G	A
2	chr2:70473104:T:C	0	70473104	C	T
2	chr2:70473149:A:C	0	70473149	C	A
2	chr2:70473944:T:C	0	70473944	C	T
2	chr2:70474791:G:A	0	70474791	A	G
2	chr2:70475101:C:T	0	70475101	T	C
2	chr2:70476349:C:G	0	70476349	G	C
2	chr2:70476715:C:A	0	70476715	A	C
2	chr2:70476738:C:T	0	70476738	T	C
2	chr2:70476898:C:G	0	70476898	G	C
2	chr2:70477379:A:G	0	70477379	G	A
2	chr2:70478084:TCCCCAG:T	0	70478084	T	TCCCCAG
2	chr2:70478270:C:T	0	70478270	T	C
2	chr2:70478425:T:C	0	70478425	C	T
2	chr2:70478899:A:T	0	70478899	T	A
2	chr2:70478976:G:A	0	70478976	A	G
2	chr2:70481064:C:G	0	70481064	G	C
2	chr2:70481129:G:A	0	70481129	A	G
2	chr2:70481225:T:C	0	70481225	C	T
2	chr2:70482420:A:G	0	70482420	G	A
2	chr2:70482638:A:T	0	70482638	T	A
2	chr2:70482966:A:G	0	70482966	G	A
2	chr2:70483274:G:C	0	70483274	C	G
2	chr2:70483564:G:C	0	70483564	C	G
2	chr2:70484016:T:A	0	70484016	A	T
2	chr2:70484051:T:C	0	70484051	C	T
2	chr2:70484312:T:C	0	70484312	C	T
2	chr2:70484475:T:C	0	70484475	C	T
2	chr2:70484589:T:A	0	70484589	A	T
2	chr2:70484598:G:A	0	70484598	A	G
2	chr2:70484873:T:C	0	70484873	C	T
2	chr2:70485109:A:G	0	70485109	G	A
2	chr2:70485670:T:C	0	70485670	C	T
2	chr2:70485728:C:T	0	70485728	T	C
2	chr2:70486527:G:C	0	70486527	C	G
2	chr2:70487168:G:A	0	70487168	A	G
2	chr2:70487366:T:C	0	70487366	C	T
2	chr2:70487496:T:C	0	70487496	C	T
2	chr2:70487661:T:C	0	70487661	C	T
2	chr2:70488595:TTTACA:T	0	70488595	T	TTTACA
2	chr2:70488625:A:G	0	70488625	G	A
2	chr2:70488656:C:T	0	70488656	T	C
2	chr2:70488692:A:C	0	70488692	C	A
2	chr2:70489414:T:C	0	70489414	C	T
2	chr2:70489467:T:C	0	70489467	C	T
2	chr2:70489863:T:G	0	70489863	G	T
2	chr2:70489895:A:G	0	70489895	G	A
2	chr2:70489946:C:T	0	70489946	T	C
2	chr2:70489955:G:A	0	70489955	A	G
2	chr2:70489983:G:A	0	70489983	A	G
2	chr2:70490363:C:T	0	70490363	T	C
2	chr2:70491563:T:C	0	70491563	C	T
2	chr2:70491888:C:G	0	70491888	G	C
2	chr2:70492332:C:G	0	70492332	G	C
2	chr2:70492383:A:G	0	70492383	G	A
2	chr2:70492938:C:T	0	70492938	T	C
2	chr2:70493113:A:C	0	70493113	C	A
2	chr2:70493318:G:A	0	70493318	A	G
2	chr2:70493469:G:C	0	70493469	C	G
2	chr2:70493471:C:T	0	70493471	T	C
2	chr2:70493874:A:G	0	70493874	G	A
2	chr2:70494853:T:G	0	70494853	G	T
2	chr2:70496032:A:G	0	70496032	G	A
2	chr2:70496754:G:A	0	70496754	A	G
2	chr2:70496764:C:T	0	70496764	T	C
2	chr2:70497699:C:T	0	70497699	T	C
2	chr2:70498124:AAC:A	0	70498124	A	AAC
2	chr2:70498220:A:G	0	70498220	G	A
2	chr2:70498463:C:T	0	70498463	T	C
2	chr2:70498552:A:G	0	70498552	G	A
2	chr2:70498750:C:T	0	70498750	T	C
2	chr2:70499062:T:A	0	70499062	A	T
2	chr2:70499720:C:T	0	70499720	T	C
2	chr2:70500896:T:C	0	70500896	C	T
2	chr2:70501745:G:A	0	70501745	A	G
2	chr2:70502121:A:C	0	70502121	C	A
2	chr2:70502182:G:A	0	70502182	A	G
2	chr2:70502245:G:T	0	70502245	T	G
2	chr2:70502376:A:G	0	70502376	G	A
2	chr2:70502433:G:A	0	70502433	A	G
2	chr2:70503138:A:G	0	70503138	G	A
2	chr2:70503318:A:G	0	70503318	G	A
2	chr2:70503319:C:T	0	70503319	T	C
2	chr2:70503523:T:C	0	70503523	C	T
2	chr2:70503538:C:T	0	70503538	T	C
2	chr2:70504727:G:A	0	70504727	A	G
2	chr2:70505063:T:C	0	70505063	C	T
2	chr2:70505130:T:G	0	70505130	G	T
2	chr2:70506394:T:C	0	70506394	C	T
2	chr2:70507555:T:C	0	70507555	C	T
2	chr2:70507960:G:A	0	70507960	A	G
2	chr2:70509087:A:G	0	70509087	G	A
2	chr2:70510756:T:G	0	70510756	G	T
2	chr2:70511418:G:C	0	70511418	C	G
2	chr2:70515932:A:G	0	70515932	G	A
2	chr2:70516180:C:G	0	70516180	G	C
2	chr2:70516975:T:C	0	70516975	C	T
2	chr2:70517327:T:C	0	70517327	C	T
2	chr2:70518413:A:T	0	70518413	T	A
2	chr2:70518866:A:G	0	70518866	G	A
2	chr2:70519594:T:C	0	70519594	C	T
2	chr2:70521518:A:G	0	70521518	G	A
2	chr2:70525063:A:C	0	70525063	C	A
2	chr2:70525742:G:C	0	70525742	C	G
2	chr2:70526621:G:A	0	70526621	A	G
2	chr2:70526750:T:C	0	70526750	C	T
2	chr2:70529159:C:G	0	70529159	G	C
2	chr2:70529204:A:C	0	70529204	C	A
2	chr2:70529549:T:C	0	70529549	C	T
2	chr2:70529619:T:C	0	70529619	C	T
2	chr2:70530226:A:G	0	70530226	G	A
2	chr2:70530550:T:C	0	70530550	C	T
2	chr2:70530991:A:G	0	70530991	G	A
2	chr2:70531430:G:A	0	70531430	A	G
2	chr2:70531720:G:A	0	70531720	A	G
2	chr2:70531812:T:C	0	70531812	C	T
2	chr2:70532029:T:C	0	70532029	C	T
2	chr2:70532170:T:G	0	70532170	G	T
2	chr2:70532295:C:T	0	70532295	T	C
2	chr2:70532689:C:T	0	70532689	T	C
2	chr2:70532774:A:G	0	70532774	G	A
2	chr2:70533072:T:G	0	70533072	G	T
2	chr2:70534139:A:G	0	70534139	G	A
2	chr2:70535219:AG:A	0	70535219	A	AG
2	chr2:70535369:C:T	0	70535369	T	C
2	chr2:70535478:C:A	0	70535478	A	C
2	chr2:70535773:G:A	0	70535773	A	G
2	chr2:70537119:TG:T	0	70537119	T	TG
2	chr2:70537556:C:A	0	70537556	A	C
2	chr2:70537853:C:T	0	70537853	T	C
2	chr2:70538243:G:C	0	70538243	C	G
2	chr2:70538436:G:A	0	70538436	A	G
2	chr2:70538498:A:G	0	70538498	G	A
2	chr2:70538581:T:C	0	70538581	C	T
2	chr2:70538950:C:G	0	70538950	G	C
2	chr2:70539023:A:G	0	70539023	G	A
2	chr2:70539893:C:T	0	70539893	T	C
2	chr2:70540721:A:G	0	70540721	G	A
2	chr2:70541031:A:G	0	70541031	G	A
2	chr2:70541048:A:C	0	70541048	C	A
2	chr2:70541651:T:C	0	70541651	C	T
2	chr2:70541790:A:C	0	70541790	C	A
2	chr2:70542233:A:C	0	70542233	C	A
2	chr2:70542465:C:T	0	70542465	T	C
2	chr2:70543374:C:T	0	70543374	T	C
2	chr2:70544389:A:T	0	70544389	T	A
2	chr2:70545323:C:T	0	70545323	T	C
2	chr2:70545588:A:G	0	70545588	G	A
2	chr2:70546772:C:G	0	70546772	G	C
2	chr2:70547163:T:A	0	70547163	A	T
2	chr2:70547322:C:T	0	70547322	T	C
2	chr2:70547498:G:A	0	70547498	A	G
2	chr2:70547759:ACTATATATG:A	0	70547759	A	ACTATATATG
2	chr2:70547896:A:G	0	70547896	G	A
2	chr2:70547953:A:G	0	70547953	G	A
2	chr2:70548062:A:AT	0	70548062	AT	A
2	chr2:70548780:C:T	0	70548780	T	C
2	chr2:70549149:T:C	0	70549149	C	T
2	chr2:70549252:T:C	0	70549252	C	T
2	chr2:70550418:G:A	0	70550418	A	G
2	chr2:70550427:TAA:T	0	70550427	T	TAA
2	chr2:70550430:A:T	0	70550430	T	A
2	chr2:70550574:C:A	0	70550574	A	C
2	chr2:70550698:C:T	0	70550698	T	C
2	chr2:70551058:C:T	0	70551058	T	C
2	chr2:70551072:A:AT	0	70551072	AT	A
2	chr2:70551098:A:C	0	70551098	C	A
2	chr2:70551458:T:G	0	70551458	G	T
2	chr2:70551478:A:G	0	70551478	G	A
2	chr2:70551495:G:C	0	70551495	C	G
2	chr2:70551497:T:G	0	70551497	G	T
2	chr2:70552390:T:C	0	70552390	C	T
2	chr2:70552659:G:T	0	70552659	T	G
2	chr2:70552949:C:G	0	70552949	G	C
2	chr2:70554042:C:T	0	70554042	T	C
2	chr2:70556525:T:C	0	70556525	C	T
2	chr2:70556695:T:C	0	70556695	C	T
2	chr2:70558226:C:T	0	70558226	T	C
2	chr2:70558674:C:A	0	70558674	A	C
2	chr2:70558960:G:A	0	70558960	A	G
2	chr2:70559466:T:C	0	70559466	C	T
2	chr2:70559749:C:T	0	70559749	T	C
2	chr2:70559753:C:T	0	70559753	T	C
2	chr2:70559897:A:T	0	70559897	T	A
2	chr2:70560633:C:G	0	70560633	G	C
2	chr2:70560709:T:C	0	70560709	C	T
2	chr2:70561266:A:T	0	70561266	T	A
2	chr2:70562400:A:C	0	70562400	C	A
2	chr2:70563534:C:T	0	70563534	T	C
2	chr2:70563744:G:A	0	70563744	A	G
2	chr2:70563855:G:A	0	70563855	A	G
2	chr2:70563872:T:C	0	70563872	C	T
2	chr2:70564033:T:C	0	70564033	C	T
2	chr2:70564178:G:T	0	70564178	T	G
2	chr2:70564429:C:T	0	70564429	T	C
2	chr2:70564857:T:C	0	70564857	C	T
2	chr2:70564877:G:A	0	70564877	A	G
2	chr2:70565469:G:GT	0	70565469	GT	G
2	chr2:70566127:G:A	0	70566127	A	G
2	chr2:70566672:G:A	0	70566672	A	G
2	chr2:70566816:G:A	0	70566816	A	G
2	chr2:70567506:G:A	0	70567506	A	G
2	chr2:70567691:G:A	0	70567691	A	G
2	chr2:70567851:C:G	0	70567851	G	C
2	chr2:70567939:C:T	0	70567939	T	C
2	chr2:70568387:A:C	0	70568387	C	A
2	chr2:70568490:C:T	0	70568490	T	C
2	chr2:70569125:A:G	0	70569125	G	A
2	chr2:70569207:G:A	0	70569207	A	G
2	chr2:70569344:C:T	0	70569344	T	C
2	chr2:70569970:T:C	0	70569970	C	T
2	chr2:70570144:A:T	0	70570144	T	A
2	chr2:70570195:C:T	0	70570195	T	C
2	chr2:70570258:G:C	0	70570258	C	G
2	chr2:70571714:A:T	0	70571714	T	A
2	chr2:70572459:A:G	0	70572459	G	A
2	chr2:70573230:A:C	0	70573230	C	A
2	chr2:70573593:C:T	0	70573593	T	C
2	chr2:70573925:A:G	0	70573925	G	A
2	chr2:70574059:A:G	0	70574059	G	A
2	chr2:70574222:A:G	0	70574222	G	A
2	chr2:70574286:A:G	0	70574286	G	A
2	chr2:70574577:G:A	0	70574577	A	G
2	chr2:70574783:C:T	0	70574783	T	C
2	chr2:70574915:A:G	0	70574915	G	A
2	chr2:70575364:A:G	0	70575364	G	A
2	chr2:70575372:AT:A	0	70575372	A	AT
2	chr2:70576172:G:C	0	70576172	C	G
2	chr2:70576248:C:T	0	70576248	T	C
2	chr2:70576337:C:T	0	70576337	T	C
2	chr2:70577335:T:G	0	70577335	G	T
2	chr2:70577609:A:T	0	70577609	T	A
2	chr2:70577948:AT:A	0	70577948	A	AT
2	chr2:70579237:C:T	0	70579237	T	C
2	chr2:70579599:T:C	0	70579599	C	T
2	chr2:70579757:C:T	0	70579757	T	C
2	chr2:70580787:T:A	0	70580787	A	T
2	chr2:70581015:C:T	0	70581015	T	C
2	chr2:70581202:A:G	0	70581202	G	A
2	chr2:70581780:C:T	0	70581780	T	C
2	chr2:70581989:T:C	0	70581989	C	T
2	chr2:70582087:G:A	0	70582087	A	G
2	chr2:70582114:C:T	0	70582114	T	C
2	chr2:70582162:G:A	0	70582162	A	G
2	chr2:70582174:T:C	0	70582174	C	T
2	chr2:70582228:T:C	0	70582228	C	T
2	chr2:70582688:A:G	0	70582688	G	A
2	chr2:70582934:C:T	0	70582934	T	C
2	chr2:70582976:G:A	0	70582976	A	G
2	chr2:70583039:C:T	0	70583039	T	C
2	chr2:70583509:C:T	0	70583509	T	C
2	chr2:70583530:C:A	0	70583530	A	C
2	chr2:70583808:T:G	0	70583808	G	T
2	chr2:70584039:G:A	0	70584039	A	G
2	chr2:70584094:C:A	0	70584094	A	C
2	chr2:70585042:T:A	0	70585042	A	T
2	chr2:70586022:A:G	0	70586022	G	A
2	chr2:70586079:C:T	0	70586079	T	C
2	chr2:70586165:T:A	0	70586165	A	T
2	chr2:70586483:C:A	0	70586483	A	C
2	chr2:70587008:G:A	0	70587008	A	G
2	chr2:70587070:A:T	0	70587070	T	A
2	chr2:70588059:G:A	0	70588059	A	G
2	chr2:70588255:T:C	0	70588255	C	T
2	chr2:70588389:A:T	0	70588389	T	A
2	chr2:70588708:T:C	0	70588708	C	T
2	chr2:70588824:A:G	0	70588824	G	A
2	chr2:70589179:C:T	0	70589179	T	C
2	chr2:70589540:A:G	0	70589540	G	A
2	chr2:70589655:C:G	0	70589655	G	C
2	chr2:70589917:A:G	0	70589917	G	A
2	chr2:70590224:G:A	0	70590224	A	G
2	chr2:70590342:G:T	0	70590342	T	G
2	chr2:70590373:C:T	0	70590373	T	C
2	chr2:70590762:T:C	0	70590762	C	T
2	chr2:70591148:G:A	0	70591148	A	G
2	chr2:70591666:A:G	0	70591666	G	A
2	chr2:70591832:T:G	0	70591832	G	T
2	chr2:70591867:A:G	0	70591867	G	A
2	chr2:70592285:C:T	0	70592285	T	C
2	chr2:70592638:G:A	0	70592638	A	G
2	chr2:70592697:G:A	0	70592697	A	G
2	chr2:70592974:A:G	0	70592974	G	A
2	chr2:70593324:G:T	0	70593324	T	G
2	chr2:70593820:G:A	0	70593820	A	G
2	chr2:70595102:T:C	0	70595102	C	T
2	chr2:70595296:A:T	0	70595296	T	A
2	chr2:70595360:A:G	0	70595360	G	A
2	chr2:70596155:AAAAG:A	0	70596155	A	AAAAG
2	chr2:70596389:A:G	0	70596389	G	A
2	chr2:70596570:C:T	0	70596570	T	C
2	chr2:70596608:C:G	0	70596608	G	C
2	chr2:70597117:A:G	0	70597117	G	A
2	chr2:70597119:G:A	0	70597119	A	G
2	chr2:70597338:C:T	0	70597338	T	C
2	chr2:70598348:T:G	0	70598348	G	T
2	chr2:70598597:G:T	0	70598597	T	G
2	chr2:70598864:C:T	0	70598864	T	C
2	chr2:70598962:G:A	0	70598962	A	G
2	chr2:70599084:T:C	0	70599084	C	T
2	chr2:70599835:T:C	0	70599835	C	T
2	chr2:70600548:G:C	0	70600548	C	G
2	chr2:70600819:A:G	0	70600819	G	A
2	chr2:70601077:A:G	0	70601077	G	A
2	chr2:70601205:A:G	0	70601205	G	A
2	chr2:70601258:T:C	0	70601258	C	T
2	chr2:70601291:A:T	0	70601291	T	A
2	chr2:70601362:G:A	0	70601362	A	G
2	chr2:70601989:C:T	0	70601989	T	C
2	chr2:70602231:C:T	0	70602231	T	C
2	chr2:70602281:G:A	0	70602281	A	G
2	chr2:70602719:T:C	0	70602719	C	T
2	chr2:70602846:C:A	0	70602846	A	C
2	chr2:70603279:T:C	0	70603279	C	T
2	chr2:70603496:T:C	0	70603496	C	T
2	chr2:70604380:C:G	0	70604380	G	C
2	chr2:70604446:C:T	0	70604446	T	C
2	chr2:70604645:T:A	0	70604645	A	T
2	chr2:70604687:G:A	0	70604687	A	G
2	chr2:70604801:C:T	0	70604801	T	C
2	chr2:70604916:C:G	0	70604916	G	C
2	chr2:70605094:T:C	0	70605094	C	T
2	chr2:70605321:C:T	0	70605321	T	C
2	chr2:70606141:T:C	0	70606141	C	T
2	chr2:70607191:G:T	0	70607191	T	G
2	chr2:70608008:C:T	0	70608008	T	C
2	chr2:70608131:G:A	0	70608131	A	G
2	chr2:70609134:T:G	0	70609134	G	T
2	chr2:70610525:C:T	0	70610525	T	C
2	chr2:70611059:G:A	0	70611059	A	G
2	chr2:70611294:T:C	0	70611294	C	T
2	chr2:70611698:A:G	0	70611698	G	A
2	chr2:70611949:A:C	0	70611949	C	A
2	chr2:70612154:G:A	0	70612154	A	G
2	chr2:70612189:T:C	0	70612189	C	T
2	chr2:70612322:C:T	0	70612322	T	C
2	chr2:70612970:T:G	0	70612970	G	T
2	chr2:70613052:C:T	0	70613052	T	C
2	chr2:70613114:C:T	0	70613114	T	C
2	chr2:70613200:C:T	0	70613200	T	C
2	chr2:70614616:T:C	0	70614616	C	T
2	chr2:70615225:T:G	0	70615225	G	T
2	chr2:70615642:C:T	0	70615642	T	C
2	chr2:70615643:A:G	0	70615643	G	A
2	chr2:70615800:T:C	0	70615800	C	T
2	chr2:70617236:G:T	0	70617236	T	G
2	chr2:70617262:T:C	0	70617262	C	T
2	chr2:70618226:C:T	0	70618226	T	C
2	chr2:70619464:G:A	0	70619464	A	G
2	chr2:70620085:A:C	0	70620085	C	A
2	chr2:70620479:G:A	0	70620479	A	G
2	chr2:70620881:T:C	0	70620881	C	T
2	chr2:70620920:C:T	0	70620920	T	C
2	chr2:70620993:C:T	0	70620993	T	C
2	chr2:70621284:C:T	0	70621284	T	C
2	chr2:70621295:T:C	0	70621295	C	T
2	chr2:70621635:CTCA:C	0	70621635	C	CTCA
2	chr2:70621737:A:G	0	70621737	G	A
2	chr2:70622023:A:G	0	70622023	G	A
2	chr2:70622178:T:C	0	70622178	C	T
2	chr2:70622372:T:C	0	70622372	C	T
2	chr2:70622373:G:A	0	70622373	A	G
2	chr2:70622413:T:C	0	70622413	C	T
2	chr2:70622980:T:C	0	70622980	C	T
2	chr2:70623027:T:C	0	70623027	C	T
2	chr2:70623086:C:T	0	70623086	T	C
2	chr2:70623116:G:A	0	70623116	A	G
2	chr2:70623208:T:C	0	70623208	C	T
2	chr2:70623212:A:G	0	70623212	G	A
2	chr2:70623243:G:A	0	70623243	A	G
2	chr2:70623284:C:T	0	70623284	T	C
2	chr2:70623285:G:A	0	70623285	A	G
2	chr2:70623306:A:G	0	70623306	G	A
2	chr2:70623317:A:G	0	70623317	G	A
2	chr2:70623357:TC:T	0	70623357	T	TC
2	chr2:70623800:G:A	0	70623800	A	G
2	chr2:70623808:T:C	0	70623808	C	T
2	chr2:70623842:A:G	0	70623842	G	A
2	chr2:70623848:G:C	0	70623848	C	G
2	chr2:70624059:G:A	0	70624059	A	G
2	chr2:70624407:C:T	0	70624407	T	C
2	chr2:70624467:C:T	0	70624467	T	C
2	chr2:70624635:G:A	0	70624635	A	G
2	chr2:70624700:A:G	0	70624700	G	A
2	chr2:70624701:C:T	0	70624701	T	C
2	chr2:70624718:T:C	0	70624718	C	T
2	chr2:70624744:G:T	0	70624744	T	G
2	chr2:70624854:C:T	0	70624854	T	C
2	chr2:70624975:G:A	0	70624975	A	G
2	chr2:70625119:G:A	0	70625119	A	G
2	chr2:70625144:C:G	0	70625144	G	C
2	chr2:70625154:T:G	0	70625154	G	T
2	chr2:70625319:A:T	0	70625319	T	A
2	chr2:70625654:T:C	0	70625654	C	T
2	chr2:70625656:T:C	0	70625656	C	T
2	chr2:70625871:G:A	0	70625871	A	G
2	chr2:70625883:C:T	0	70625883	T	C
2	chr2:70626574:A:G	0	70626574	G	A
2	chr2:70626700:A:G	0	70626700	G	A
2	chr2:70627158:T:C	0	70627158	C	T
2	chr2:70627530:A:G	0	70627530	G	A
2	chr2:70629206:C:T	0	70629206	T	C
2	chr2:70629316:G:T	0	70629316	T	G
2	chr2:70629927:T:G	0	70629927	G	T
2	chr2:70630418:C:G	0	70630418	G	C
2	chr2:70631117:T:C	0	70631117	C	T
2	chr2:70631736:A:G	0	70631736	G	A
2	chr2:70631837:G:C	0	70631837	C	G
2	chr2:70632116:T:C	0	70632116	C	T
2	chr2:70632632:T:C	0	70632632	C	T
2	chr2:70632914:A:C	0	70632914	C	A
2	chr2:70634057:G:A	0	70634057	A	G
2	chr2:70635780:T:G	0	70635780	G	T
2	chr2:70636749:A:C	0	70636749	C	A
2	chr2:70636861:T:G	0	70636861	G	T
2	chr2:70636874:A:G	0	70636874	G	A
2	chr2:70637033:C:T	0	70637033	T	C
2	chr2:70637089:T:A	0	70637089	A	T
2	chr2:70637286:A:G	0	70637286	G	A
2	chr2:70637372:G:A	0	70637372	A	G
2	chr2:70637492:C:T	0	70637492	T	C
2	chr2:70637593:G:A	0	70637593	A	G
2	chr2:70637846:G:C	0	70637846	C	G
2	chr2:70638018:G:A	0	70638018	A	G
2	chr2:70638151:T:A	0	70638151	A	T
2	chr2:70638366:C:T	0	70638366	T	C
2	chr2:70638567:G:A	0	70638567	A	G
2	chr2:70638782:G:A	0	70638782	A	G
2	chr2:70638799:T:C	0	70638799	C	T
2	chr2:70638933:G:A	0	70638933	A	G
2	chr2:70639091:A:G	0	70639091	G	A
2	chr2:70639467:C:T	0	70639467	T	C
2	chr2:70639759:T:C	0	70639759	C	T
2	chr2:70639844:T:C	0	70639844	C	T
2	chr2:70639999:G:A	0	70639999	A	G
2	chr2:70640155:T:C	0	70640155	C	T
2	chr2:70640165:G:A	0	70640165	A	G
2	chr2:70640492:T:C	0	70640492	C	T
2	chr2:70640512:T:G	0	70640512	G	T
2	chr2:70640683:C:T	0	70640683	T	C
2	chr2:70640797:C:T	0	70640797	T	C
2	chr2:70640879:GT:G	0	70640879	G	GT
2	chr2:70641353:A:G	0	70641353	G	A
2	chr2:70641426:G:T	0	70641426	T	G
2	chr2:70641647:C:T	0	70641647	T	C
2	chr2:70641778:G:C	0	70641778	C	G
2	chr2:70641839:G:C	0	70641839	C	G
2	chr2:70641876:C:T	0	70641876	T	C
2	chr2:70642292:G:A	0	70642292	A	G
2	chr2:70642755:T:A	0	70642755	A	T
2	chr2:70643566:C:T	0	70643566	T	C
2	chr2:70643573:AC:A	0	70643573	A	AC
2	chr2:70643654:T:G	0	70643654	G	T
2	chr2:70644795:C:T	0	70644795	T	C
2	chr2:70644811:G:A	0	70644811	A	G
2	chr2:70644985:C:G	0	70644985	G	C
2	chr2:70645019:T:C	0	70645019	C	T
2	chr2:70645520:G:A	0	70645520	A	G
2	chr2:70645545:C:A	0	70645545	A	C
2	chr2:70645685:T:C	0	70645685	C	T
2	chr2:70645752:A:G	0	70645752	G	A
2	chr2:70645947:C:T	0	70645947	T	C
2	chr2:70646303:C:T	0	70646303	T	C
2	chr2:70646669:C:T	0	70646669	T	C
2	chr2:70646868:TGGGTGAA:T	0	70646868	T	TGGGTGAA
2	chr2:70646931:C:T	0	70646931	T	C
2	chr2:70646957:G:A	0	70646957	A	G
2	chr2:70647799:C:T	0	70647799	T	C
2	chr2:70647840:C:A	0	70647840	A	C
2	chr2:70648845:T:C	0	70648845	C	T
2	chr2:70649023:C:T	0	70649023	T	C
2	chr2:70649207:C:T	0	70649207	T	C
2	chr2:70650213:T:C	0	70650213	C	T
2	chr2:70650427:T:C	0	70650427	C	T
2	chr2:70651552:C:T	0	70651552	T	C
2	chr2:70651688:C:T	0	70651688	T	C
2	chr2:70651769:C:T	0	70651769	T	C
2	chr2:70653380:G:A	0	70653380	A	G
2	chr2:70653603:G:A	0	70653603	A	G
2	chr2:70653709:T:C	0	70653709	C	T
2	chr2:70654460:C:T	0	70654460	T	C
2	chr2:70655078:C:T	0	70655078	T	C
2	chr2:70656398:CT:C	0	70656398	C	CT
2	chr2:70656473:G:A	0	70656473	A	G
2	chr2:70656756:G:T	0	70656756	T	G
2	chr2:70657076:G:C	0	70657076	C	G
2	chr2:70657444:A:G	0	70657444	G	A
2	chr2:70657485:G:T	0	70657485	T	G
2	chr2:70658660:C:A	0	70658660	A	C
2	chr2:70658893:C:T	0	70658893	T	C
2	chr2:70659161:A:G	0	70659161	G	A
2	chr2:70659223:T:C	0	70659223	C	T
2	chr2:70659359:A:G	0	70659359	G	A
2	chr2:70659963:A:G	0	70659963	G	A
2	chr2:70660034:T:C	0	70660034	C	T
2	chr2:70661760:G:C	0	70661760	C	G
2	chr2:70662366:A:G	0	70662366	G	A
2	chr2:70662479:C:T	0	70662479	T	C
2	chr2:70664383:C:T	0	70664383	T	C
2	chr2:70665565:C:T	0	70665565	T	C
2	chr2:70665965:A:G	0	70665965	G	A
2	chr2:70667294:A:T	0	70667294	T	A
2	chr2:70667543:G:A	0	70667543	A	G
2	chr2:70667726:GT:G	0	70667726	G	GT
2	chr2:70668124:G:A	0	70668124	A	G
2	chr2:70668767:T:G	0	70668767	G	T
2	chr2:70668891:G:A	0	70668891	A	G
2	chr2:70668930:C:T	0	70668930	T	C
2	chr2:70668968:A:T	0	70668968	T	A
2	chr2:70669140:A:G	0	70669140	G	A
2	chr2:70669225:C:T	0	70669225	T	C
2	chr2:70669292:CT:C	0	70669292	C	CT
2	chr2:70669857:GAGAGAGACAGAC:G	0	70669857	G	GAGAGAGACAGAC
2	chr2:70670190:A:G	0	70670190	G	A
2	chr2:70670753:C:T	0	70670753	T	C
2	chr2:70670755:A:G	0	70670755	G	A
2	chr2:70671463:A:T	0	70671463	T	A
2	chr2:70671612:G:A	0	70671612	A	G
2	chr2:70671690:C:T	0	70671690	T	C
2	chr2:70671870:T:G	0	70671870	G	T
2	chr2:70673271:G:A	0	70673271	A	G
2	chr2:70673682:C:T	0	70673682	T	C
2	chr2:70674140:G:A	0	70674140	A	G
2	chr2:70674416:G:A	0	70674416	A	G
2	chr2:70674444:C:T	0	70674444	T	C
2	chr2:70674567:A:G	0	70674567	G	A
2	chr2:70674653:A:G	0	70674653	G	A
2	chr2:70674988:T:A	0	70674988	A	T
2	chr2:70675370:C:T	0	70675370	T	C
2	chr2:70675691:C:T	0	70675691	T	C
2	chr2:70676187:G:C	0	70676187	C	G
2	chr2:70676532:G:A	0	70676532	A	G
2	chr2:70677428:C:T	0	70677428	T	C
2	chr2:70677967:T:G	0	70677967	G	T
2	chr2:70678983:C:A	0	70678983	A	C
2	chr2:70680154:G:A	0	70680154	A	G
2	chr2:70681111:AC:A	0	70681111	A	AC
2	chr2:70681968:A:T	0	70681968	T	A
2	chr2:70682688:T:C	0	70682688	C	T
2	chr2:70685515:G:A	0	70685515	A	G
2	chr2:70685736:G:A	0	70685736	A	G
2	chr2:70687518:T:C	0	70687518	C	T
2	chr2:70687667:C:A	0	70687667	A	C
2	chr2:70687669:G:A	0	70687669	A	G
2	chr2:70687675:C:T	0	70687675	T	C
2	chr2:70687781:C:T	0	70687781	T	C
2	chr2:70687913:T:C	0	70687913	C	T
2	chr2:70688188:T:A	0	70688188	A	T
2	chr2:70688191:C:T	0	70688191	T	C
2	chr2:70688215:C:T	0	70688215	T	C
2	chr2:70688642:A:G	0	70688642	G	A
2	chr2:70688684:T:C	0	70688684	C	T
2	chr2:70688771:T:A	0	70688771	A	T
2	chr2:70688821:C:A	0	70688821	A	C
2	chr2:70689299:G:T	0	70689299	T	G
2	chr2:70689961:G:A	0	70689961	A	G
2	chr2:70690021:A:G	0	70690021	G	A
2	chr2:70690049:A:G	0	70690049	G	A
2	chr2:70690336:C:A	0	70690336	A	C
2	chr2:70690512:A:T	0	70690512	T	A
2	chr2:70690680:C:T	0	70690680	T	C
2	chr2:70691208:C:T	0	70691208	T	C
2	chr2:70692742:G:GA	0	70692742	GA	G
2	chr2:70693049:C:T	0	70693049	T	C
2	chr2:70694407:C:T	0	70694407	T	C
2	chr2:70694591:G:A	0	70694591	A	G
2	chr2:70696722:A:G	0	70696722	G	A
2	chr2:70697164:A:G	0	70697164	G	A
2	chr2:70697845:T:C	0	70697845	C	T
2	chr2:70699825:A:G	0	70699825	G	A
2	chr2:70700024:G:A	0	70700024	A	G
2	chr2:70700450:A:G	0	70700450	G	A
2	chr2:70700529:G:A	0	70700529	A	G
2	chr2:70700736:T:C	0	70700736	C	T
2	chr2:70701304:C:A	0	70701304	A	C
2	chr2:70701535:A:G	0	70701535	G	A
2	chr2:70702339:A:G	0	70702339	G	A
2	chr2:70703283:C:T	0	70703283	T	C
2	chr2:70703945:A:G	0	70703945	G	A
2	chr2:70704207:G:A	0	70704207	A	G
2	chr2:70704974:A:T	0	70704974	T	A
2	chr2:70705023:C:T	0	70705023	T	C
2	chr2:70705074:G:A	0	70705074	A	G
2	chr2:70705335:G:T	0	70705335	T	G
2	chr2:70706504:T:C	0	70706504	C	T
2	chr2:70707035:T:C	0	70707035	C	T
2	chr2:70708911:T:C	0	70708911	C	T
2	chr2:70709275:C:T	0	70709275	T	C
2	chr2:70709363:A:G	0	70709363	G	A
2	chr2:70709437:T:C	0	70709437	C	T
2	chr2:70709729:T:C	0	70709729	C	T
2	chr2:70710347:A:G	0	70710347	G	A
2	chr2:70711133:C:T	0	70711133	T	C
2	chr2:70711340:C:T	0	70711340	T	C
2	chr2:70711603:G:C	0	70711603	C	G
2	chr2:70711795:G:A	0	70711795	A	G
2	chr2:70712084:A:C	0	70712084	C	A
2	chr2:70713315:T:C	0	70713315	C	T
2	chr2:70715262:G:A	0	70715262	A	G
2	chr2:70715832:G:A	0	70715832	A	G
2	chr2:70716006:T:G	0	70716006	G	T
2	chr2:70716286:A:G	0	70716286	G	A
2	chr2:70716371:T:C	0	70716371	C	T
2	chr2:70716395:A:C	0	70716395	C	A
2	chr2:70716497:C:T	0	70716497	T	C
2	chr2:70716675:G:A	0	70716675	A	G
2	chr2:70716718:A:C	0	70716718	C	A
2	chr2:70716884:A:G	0	70716884	G	A
2	chr2:70717217:T:C	0	70717217	C	T
2	chr2:70717230:C:T	0	70717230	T	C
2	chr2:70717323:G:A	0	70717323	A	G
2	chr2:70717328:T:A	0	70717328	A	T
2	chr2:70717360:T:C	0	70717360	C	T
2	chr2:70717433:A:G	0	70717433	G	A
2	chr2:70717610:G:A	0	70717610	A	G
2	chr2:70717748:A:G	0	70717748	G	A
2	chr2:70717833:T:C	0	70717833	C	T
2	chr2:70718531:T:C	0	70718531	C	T
2	chr2:70719029:T:C	0	70719029	C	T
2	chr2:70719379:C:T	0	70719379	T	C
2	chr2:70719385:C:T	0	70719385	T	C
2	chr2:70719526:A:G	0	70719526	G	A
2	chr2:70720032:CATAAG:C	0	70720032	C	CATAAG
2	chr2:70720069:A:C	0	70720069	C	A
2	chr2:70720352:G:C	0	70720352	C	G
2	chr2:70720443:G:T	0	70720443	T	G
2	chr2:70720577:T:C	0	70720577	C	T
2	chr2:70720810:T:C	0	70720810	C	T
2	chr2:70721045:T:C	0	70721045	C	T
2	chr2:70721637:G:A	0	70721637	A	G
2	chr2:70721692:C:T	0	70721692	T	C
2	chr2:70721884:G:A	0	70721884	A	G
2	chr2:70722060:G:A	0	70722060	A	G
2	chr2:70722531:T:C	0	70722531	C	T
2	chr2:70722634:T:A	0	70722634	A	T
2	chr2:70722695:G:GTA	0	70722695	GTA	G
2	chr2:70723888:C:T	0	70723888	T	C
2	chr2:70723933:C:T	0	70723933	T	C
2	chr2:70724443:C:T	0	70724443	T	C
2	chr2:70724496:C:T	0	70724496	T	C
2	chr2:70724591:C:T	0	70724591	T	C
2	chr2:70724796:A:G	0	70724796	G	A
2	chr2:70724959:C:A	0	70724959	A	C
2	chr2:70725450:T:C	0	70725450	C	T
2	chr2:70725654:G:A	0	70725654	A	G
2	chr2:70725765:T:C	0	70725765	C	T
2	chr2:70725813:AC:A	0	70725813	A	AC
2	chr2:70725963:G:A	0	70725963	A	G
2	chr2:70726043:C:T	0	70726043	T	C
2	chr2:70726044:G:A	0	70726044	A	G
2	chr2:70726531:T:C	0	70726531	C	T
2	chr2:70726613:C:T	0	70726613	T	C
2	chr2:70727956:A:G	0	70727956	G	A
2	chr2:70728496:C:T	0	70728496	T	C
2	chr2:70729488:T:C	0	70729488	C	T
2	chr2:70729716:A:C	0	70729716	C	A
2	chr2:70729780:T:C	0	70729780	C	T
2	chr2:70729807:T:C	0	70729807	C	T
2	chr2:70730302:C:T	0	70730302	T	C
2	chr2:70730371:A:G	0	70730371	G	A
2	chr2:70730553:C:A	0	70730553	A	C
2	chr2:70730676:T:C	0	70730676	C	T
2	chr2:70731561:G:A	0	70731561	A	G
2	chr2:70731753:C:T	0	70731753	T	C
2	chr2:70732075:C:T	0	70732075	T	C
2	chr2:70732195:G:A	0	70732195	A	G
2	chr2:70732618:A:G	0	70732618	G	A
2	chr2:70733146:T:C	0	70733146	C	T
2	chr2:70733445:T:C	0	70733445	C	T
2	chr2:70735002:A:T	0	70735002	T	A
2	chr2:70735135:T:C	0	70735135	C	T
2	chr2:70735492:A:G	0	70735492	G	A
2	chr2:70735575:G:T	0	70735575	T	G
2	chr2:70735623:T:C	0	70735623	C	T
2	chr2:70735665:C:T	0	70735665	T	C
2	chr2:70735758:G:A	0	70735758	A	G
2	chr2:70735787:T:C	0	70735787	C	T
2	chr2:70737288:T:C	0	70737288	C	T
2	chr2:70737740:T:A	0	70737740	A	T
2	chr2:70737940:C:A	0	70737940	A	C
2	chr2:70738023:A:G	0	70738023	G	A
2	chr2:70738064:C:T	0	70738064	T	C
2	chr2:70739191:C:T	0	70739191	T	C
2	chr2:70739235:A:T	0	70739235	T	A
2	chr2:70739788:C:A	0	70739788	A	C
2	chr2:70740786:G:A	0	70740786	A	G
2	chr2:70742074:C:G	0	70742074	G	C
2	chr2:70742651:A:T	0	70742651	T	A
2	chr2:70743131:C:T	0	70743131	T	C
2	chr2:70743259:C:T	0	70743259	T	C
2	chr2:70743487:G:A	0	70743487	A	G
2	chr2:70743610:A:G	0	70743610	G	A
2	chr2:70743630:A:T	0	70743630	T	A
2	chr2:70743968:T:C	0	70743968	C	T
2	chr2:70744147:C:A	0	70744147	A	C
2	chr2:70744553:A:G	0	70744553	G	A
2	chr2:70746115:A:G	0	70746115	G	A
2	chr2:70746331:T:C	0	70746331	C	T
2	chr2:70747111:C:T	0	70747111	T	C
2	chr2:70747258:T:C	0	70747258	C	T
2	chr2:70747428:AT:A	0	70747428	A	AT
2	chr2:70747568:T:C	0	70747568	C	T
2	chr2:70747758:G:T	0	70747758	T	G
2	chr2:70748055:G:C	0	70748055	C	G
2	chr2:70748474:T:C	0	70748474	C	T
2	chr2:70748880:T:A	0	70748880	A	T
2	chr2:70749298:G:A	0	70749298	A	G
2	chr2:70749984:C:T	0	70749984	T	C
2	chr2:70750518:C:T	0	70750518	T	C
2	chr2:70750558:G:A	0	70750558	A	G
2	chr2:70750814:T:C	0	70750814	C	T
2	chr2:70751737:AT:A	0	70751737	A	AT
2	chr2:70751933:C:T	0	70751933	T	C
2	chr2:70752058:G:A	0	70752058	A	G
2	chr2:70753149:T:C	0	70753149	C	T
2	chr2:70753754:A:G	0	70753754	G	A
2	chr2:70753810:G:C	0	70753810	C	G
2	chr2:70754014:A:G	0	70754014	G	A
2	chr2:70754321:C:T	0	70754321	T	C
2	chr2:70754570:T:TC	0	70754570	TC	T
```
