## Supplementary material for "Characterization of shared and ancestry-specific signals driving complex traits using multi-ancestry fine-mapping": mesusieoutput

```
                 eur          afr      eur_afr
   [1,] 1.458984e-04 1.695713e-04 4.481734e-05
   [2,] 1.478464e-04 1.671647e-04 4.484523e-05
   [3,] 1.454106e-04 1.678178e-04 4.443846e-05
   [4,] 1.085651e-04 9.270235e-05 2.289286e-05
   [5,] 1.207755e-04 1.170421e-04 3.211292e-05
   [6,] 1.218517e-04 1.170826e-04 3.242447e-05
   [7,] 1.218517e-04 1.170826e-04 3.242447e-05
   [8,] 1.218517e-04 1.171236e-04 3.244684e-05
   [9,] 1.478464e-04 1.736532e-04 4.585126e-05
  [10,] 8.299386e-05 1.229868e-04 2.262636e-05
  [11,] 1.188528e-04 1.107365e-04 2.969877e-05
  [12,] 8.317509e-05 1.240073e-04 2.278914e-05
  [13,] 8.321121e-05 1.229868e-04 2.261544e-05
  [14,] 1.060951e-04 9.260755e-05 2.227748e-05
  [15,] 1.210680e-04 1.088139e-04 2.788260e-05
  [16,] 1.101374e-04 9.317073e-05 2.353119e-05
  [17,] 1.231106e-04 1.090135e-04 2.831039e-05
  [18,] 1.217384e-04 1.093107e-04 2.806870e-05
  [19,] 8.419997e-05 9.072098e-05 1.723788e-05
  [20,] 9.538584e-05 1.031518e-04 2.290444e-05
  [21,] 1.217384e-04 1.070590e-04 2.740415e-05
  [22,] 1.234018e-04 1.170479e-04 3.282197e-05
  [23,] 1.240924e-04 1.174063e-04 3.316016e-05
  [24,] 1.550002e-04 1.751997e-04 4.761488e-05
  [25,] 1.111285e-04 1.105188e-04 2.586971e-05
  [26,] 1.209699e-04 1.172808e-04 3.224789e-05
  [27,] 1.156588e-04 9.265623e-05 2.428341e-05
  [28,] 1.193682e-04 1.062056e-04 2.687255e-05
  [29,] 8.441655e-05 1.137506e-04 2.103961e-05
  [30,] 1.249723e-04 1.174063e-04 3.339813e-05
  [31,] 1.518991e-04 1.706550e-04 4.622138e-05
  [32,] 1.226898e-04 1.088907e-04 2.831241e-05
  [33,] 1.502807e-04 1.696037e-04 4.571772e-05
  [34,] 8.374707e-05 1.116662e-04 2.071994e-05
  [35,] 8.342283e-05 1.116662e-04 2.070293e-05
  [36,] 1.535641e-04 1.702860e-04 4.652332e-05
  [37,] 1.552188e-04 1.704285e-04 4.689306e-05
  [38,] 1.547005e-04 1.730414e-04 4.719793e-05
  [39,] 1.575764e-04 1.708902e-04 4.746207e-05
  [40,] 1.160567e-04 9.328613e-05 2.406397e-05
  [41,] 8.393312e-05 1.097253e-04 2.040714e-05
  [42,] 1.656779e-04 1.330782e-04 4.862711e-05
  [43,] 1.271491e-04 1.198571e-04 3.524688e-05
  [44,] 1.207902e-04 9.223854e-05 2.480641e-05
  [45,] 1.126868e-04 1.097671e-04 2.606954e-05
  [46,] 8.354997e-05 1.117065e-04 2.071538e-05
  [47,] 1.169110e-04 9.295917e-05 2.462561e-05
  [48,] 1.563866e-04 1.675474e-04 4.673810e-05
  [49,] 1.563866e-04 1.678849e-04 4.679700e-05
  [50,] 1.547005e-04 1.686625e-04 4.655344e-05
  [51,] 1.135134e-04 1.094256e-04 2.668837e-05
  [52,] 1.535641e-04 1.679555e-04 4.620399e-05
  [53,] 1.530038e-04 1.679555e-04 4.608586e-05
  [54,] 1.530038e-04 1.689300e-04 4.623726e-05
  [55,] 1.547005e-04 1.690792e-04 4.661814e-05
  [56,] 1.513545e-04 1.687054e-04 4.586179e-05
  [57,] 1.271491e-04 1.218344e-04 3.614837e-05
  [58,] 1.524489e-04 1.669340e-04 4.581751e-05
  [59,] 1.286560e-04 1.236491e-04 3.739935e-05
  [60,] 8.349700e-05 1.050447e-04 1.958740e-05
  [61,] 1.286560e-04 1.242418e-04 3.765418e-05
  [62,] 1.964664e-04 1.093817e-04 4.433498e-05
  [63,] 1.286560e-04 1.242418e-04 3.765418e-05
  [64,] 1.286560e-04 1.243511e-04 3.770091e-05
  [65,] 1.294265e-04 1.245703e-04 3.805879e-05
  [66,] 1.286560e-04 1.241550e-04 3.763950e-05
  [67,] 8.269275e-05 1.198671e-04 2.192977e-05
  [68,] 1.296005e-04 1.247768e-04 3.820201e-05
  [69,] 8.255653e-05 1.101933e-04 2.030059e-05
  [70,] 1.294265e-04 1.247768e-04 3.814708e-05
  [71,] 1.350688e-04 1.257228e-04 4.033158e-05
  [72,] 1.594816e-04 1.215281e-04 3.658666e-05
  [73,] 1.539304e-04 1.669191e-04 4.615980e-05
  [74,] 1.095566e-04 9.496068e-05 2.409678e-05
  [75,] 1.579076e-04 1.659801e-04 4.685962e-05
  [76,] 1.573153e-04 1.657172e-04 4.669372e-05
  [77,] 1.148299e-04 1.039476e-04 2.571858e-05
  [78,] 1.266490e-04 1.255414e-04 3.758277e-05
  [79,] 1.579076e-04 1.641820e-04 4.658836e-05
  [80,] 1.281410e-04 1.260611e-04 3.825575e-05
  [81,] 1.271491e-04 1.261715e-04 3.798110e-05
  [82,] 1.264125e-04 1.270902e-04 3.811268e-05
  [83,] 1.141184e-04 9.611987e-05 2.558083e-05
  [84,] 1.202090e-04 9.432861e-05 2.602816e-05
  [85,] 1.264125e-04 1.273354e-04 3.821070e-05
  [86,] 1.669223e-04 1.466807e-04 4.618764e-05
  [87,] 1.614199e-04 1.343615e-04 4.868612e-05
  [88,] 1.264125e-04 1.283087e-04 3.859743e-05
  [89,] 1.644779e-04 1.191584e-04 3.707863e-05
  [90,] 8.602373e-05 1.132264e-04 2.128722e-05
  [91,] 1.627845e-04 1.609471e-04 4.717644e-05
  [92,] 1.838645e-04 1.716231e-04 5.393009e-05
  [93,] 1.643159e-04 1.169415e-04 3.665385e-05
  [94,] 1.249723e-04 1.306857e-04 3.903013e-05
  [95,] 1.631599e-04 1.158972e-04 3.624075e-05
  [96,] 1.631599e-04 1.158970e-04 3.624073e-05
  [97,] 1.608906e-04 1.590974e-04 4.650370e-05
  [98,] 1.256870e-04 1.315399e-04 3.960492e-05
  [99,] 1.141328e-04 9.347131e-05 2.399493e-05
 [100,] 1.648091e-04 1.177965e-04 3.690777e-05
 [101,] 1.365399e-04 9.428370e-05 2.913776e-05
 [102,] 1.114132e-04 9.372420e-05 2.380042e-05
 [103,] 1.424310e-04 1.157393e-04 3.226283e-05
 [104,] 1.588230e-04 1.585453e-04 4.600048e-05
 [105,] 1.588230e-04 1.585453e-04 4.600048e-05
 [106,] 1.236439e-04 1.294595e-04 3.814029e-05
 [107,] 1.346910e-04 1.297251e-04 4.204645e-05
 [108,] 8.392720e-05 1.030547e-04 1.951080e-05
 [109,] 1.145722e-04 1.272830e-04 3.425770e-05
 [110,] 1.222002e-04 1.046803e-04 2.718492e-05
 [111,] 1.385251e-04 1.258059e-04 4.152023e-05
 [112,] 1.372880e-04 1.569325e-04 4.166174e-05
 [113,] 1.207938e-04 1.042074e-04 2.686520e-05
 [114,] 1.048037e-04 1.044837e-04 2.381738e-05
 [115,] 1.647714e-04 1.517510e-04 4.652342e-05
 [116,] 1.711783e-04 1.526340e-04 4.804227e-05
 [117,] 1.052047e-04 1.038110e-04 2.381148e-05
 [118,] 1.036435e-04 1.034607e-04 2.347095e-05
 [119,] 1.272248e-04 1.515895e-04 4.187503e-05
 [120,] 1.134928e-04 1.307174e-04 3.502885e-05
 [121,] 1.711783e-04 1.510701e-04 4.786383e-05
 [122,] 1.032709e-04 1.032163e-04 2.337112e-05
 [123,] 1.119376e-04 1.321244e-04 3.492621e-05
 [124,] 1.032709e-04 1.025730e-04 2.332952e-05
 [125,] 1.129660e-04 1.318420e-04 3.520524e-05
 [126,] 1.159362e-04 1.660190e-04 4.733759e-05
 [127,] 1.054682e-04 9.954837e-05 2.393343e-05
 [128,] 1.204588e-04 1.626436e-04 4.856415e-05
 [129,] 1.142071e-04 1.582566e-04 4.412613e-05
 [130,] 1.372651e-04 1.517773e-04 4.101495e-05
 [131,] 1.296278e-04 1.340700e-04 4.200561e-05
 [132,] 1.408440e-04 1.263571e-04 4.296802e-05
 [133,] 1.312785e-04 1.294994e-04 4.072643e-05
 [134,] 1.349608e-04 1.513878e-04 4.048180e-05
 [135,] 1.021688e-04 9.771357e-05 2.302390e-05
 [136,] 1.326449e-04 1.307299e-04 4.167420e-05
 [137,] 1.293738e-04 1.306205e-04 4.050534e-05
 [138,] 1.282375e-04 1.295811e-04 3.971350e-05
 [139,] 1.254479e-04 1.289864e-04 3.850418e-05
 [140,] 1.459963e-04 1.366368e-04 4.920319e-05
 [141,] 1.409498e-04 1.364503e-04 4.727317e-05
 [142,] 8.585467e-05 9.802674e-05 1.886506e-05
 [143,] 1.423414e-04 1.023036e-04 3.134482e-05
 [144,] 1.602512e-04 1.305926e-04 5.116222e-05
 [145,] 1.480549e-04 1.351394e-04 4.955755e-05
 [146,] 1.399826e-04 1.331510e-04 4.133378e-05
 [147,] 1.495473e-04 1.815994e-04 4.631307e-05
 [148,] 2.638853e-04 1.501023e-04 8.954129e-05
 [149,] 8.079057e-05 1.412194e-04 2.498003e-05
 [150,] 9.688870e-05 1.589779e-04 3.128024e-05
 [151,] 7.996249e-05 9.180222e-05 1.682764e-05
 [152,] 1.056539e-04 1.188601e-04 2.763568e-05
 [153,] 8.362991e-05 1.139709e-04 2.216629e-05
 [154,] 1.182914e-04 1.272108e-04 3.391341e-05
 [155,] 1.085814e-04 1.252341e-04 3.011044e-05
 [156,] 1.223213e-04 1.542919e-04 3.548523e-05
 [157,] 3.646813e-04 2.879148e-04 1.319386e-04
 [158,] 2.698398e-03 2.630501e-04 6.610985e-04
 [159,] 1.396877e-03 1.047985e-04 2.159868e-04
 [160,] 9.193201e-05 1.486607e-04 3.027982e-05
 [161,] 9.252553e-05 2.954866e-04 5.252923e-05
 [162,] 1.209086e-04 1.502394e-04 4.028671e-05
 [163,] 9.983637e-04 1.097759e-04 1.638810e-04
 [164,] 9.110584e-05 2.977394e-04 5.284712e-05
 [165,] 9.123863e-05 3.003674e-04 5.322204e-05
 [166,] 2.555297e-04 7.611281e-04 1.896945e-04
 [167,] 9.168664e-05 3.120878e-04 5.446810e-05
 [168,] 9.262587e-05 3.319708e-04 5.734741e-05
 [169,] 9.283450e-05 3.320267e-04 5.733477e-05
 [170,] 9.315619e-05 3.308582e-04 5.713440e-05
 [171,] 9.295366e-05 3.272619e-04 5.660783e-05
 [172,] 1.422399e-03 1.199759e-04 2.330652e-04
 [173,] 5.318827e-04 8.871810e-05 9.313221e-05
 [174,] 9.204946e-05 3.280771e-04 5.685838e-05
 [175,] 9.339687e-05 3.209182e-04 5.564833e-05
 [176,] 1.783672e-03 1.324132e-04 2.996639e-04
 [177,] 1.367409e-04 1.512797e-04 4.582722e-05
 [178,] 9.339687e-05 3.194720e-04 5.544983e-05
 [179,] 5.281008e-04 8.847987e-05 1.059481e-04
 [180,] 9.235379e-05 3.158952e-04 5.498368e-05
 [181,] 9.459136e-05 3.112987e-04 5.422669e-05
 [182,] 9.436022e-05 3.102248e-04 5.405759e-05
 [183,] 9.436022e-05 3.069052e-04 5.355821e-05
 [184,] 9.436022e-05 3.112841e-04 5.421681e-05
 [185,] 9.540074e-05 3.025044e-04 5.295328e-05
 [186,] 9.148764e-05 2.667515e-04 4.755155e-05
 [187,] 2.251086e-03 1.443150e-04 7.461621e-04
 [188,] 2.186152e-04 6.329169e-04 1.509899e-04
 [189,] 1.009291e-04 2.334217e-04 4.322321e-05
 [190,] 9.946682e-05 2.304860e-04 4.250148e-05
 [191,] 9.946682e-05 2.290416e-04 4.228025e-05
 [192,] 1.002538e-04 2.290416e-04 4.242478e-05
 [193,] 9.912305e-05 2.367005e-04 4.339031e-05
 [194,] 1.228128e-04 1.185120e-04 2.858606e-05
 [195,] 1.001557e-04 2.222519e-04 4.135600e-05
 [196,] 9.802261e-05 2.277889e-04 4.182818e-05
 [197,] 9.767108e-05 2.257211e-04 4.144430e-05
 [198,] 9.912305e-05 2.257211e-04 4.169155e-05
 [199,] 1.248933e-04 1.266992e-04 3.051520e-05
 [200,] 9.096898e-05 2.196448e-04 3.961043e-05
 [201,] 2.256121e-03 1.074559e-04 3.328706e-04
 [202,] 1.316860e-04 1.506496e-04 4.284028e-05
 [203,] 9.461333e-05 2.297510e-04 4.161745e-05
 [204,] 1.237211e-04 1.668257e-04 4.067483e-05
 [205,] 8.993970e-05 2.242517e-04 4.035926e-05
 [206,] 9.020206e-05 2.130998e-04 3.834198e-05
 [207,] 9.890324e-05 9.541644e-05 2.049785e-05
 [208,] 8.981385e-05 2.133362e-04 3.895408e-05
 [209,] 3.113504e-03 1.412032e-04 1.015757e-03
 [210,] 9.336677e-05 2.153103e-04 3.940337e-05
 [211,] 9.838872e-05 8.929255e-05 1.958401e-05
 [212,] 1.729940e-04 4.339254e-04 9.915723e-05
 [213,] 9.632773e-05 1.010056e-04 2.229902e-05
 [214,] 9.711053e-05 1.009272e-04 2.247192e-05
 [215,] 1.942155e-04 1.114585e-04 4.034068e-05
 [216,] 1.823572e-04 4.117098e-04 9.863833e-05
 [217,] 1.741086e-04 1.111140e-04 3.660176e-05
 [218,] 1.914092e-04 1.119706e-04 3.993449e-05
 [219,] 2.792687e-03 1.293273e-04 4.673401e-04
 [220,] 9.444169e-05 1.004001e-04 2.172228e-05
 [221,] 2.030860e-04 4.532080e-04 1.144224e-04
 [222,] 2.030860e-04 4.090879e-04 1.057310e-04
 [223,] 9.684338e-05 9.961549e-05 2.209391e-05
 [224,] 2.712405e-03 1.372005e-04 4.720326e-04
 [225,] 1.704728e-03 1.848503e-04 3.648630e-04
 [226,] 1.759364e-03 1.112288e-04 2.811974e-04
 [227,] 1.200574e-03 1.745515e-04 2.593144e-04
 [228,] 1.578408e-03 1.650391e-04 3.176479e-04
 [229,] 1.362729e-04 1.434882e-04 4.067492e-05
 [230,] 5.809437e-04 1.179416e-04 1.079654e-04
 [231,] 1.598606e-04 1.119912e-04 3.419822e-05
 [232,] 8.857244e-05 9.614344e-05 1.955123e-05
 [233,] 9.309029e-05 1.082396e-04 2.301208e-05
 [234,] 1.865543e-04 1.846481e-04 5.530491e-05
 [235,] 1.909907e-04 1.853960e-04 5.651798e-05
 [236,] 1.669841e-04 1.886995e-04 5.167947e-05
 [237,] 1.637472e-04 4.379063e-04 9.690481e-05
 [238,] 1.669841e-04 1.904337e-04 5.203748e-05
 [239,] 1.669841e-04 1.912232e-04 5.220037e-05
 [240,] 1.667215e-04 2.158104e-04 5.717973e-05
 [241,] 1.700643e-04 2.014985e-04 5.507811e-05
 [242,] 1.654811e-04 2.014985e-04 5.396800e-05
 [243,] 1.640023e-04 1.950617e-04 5.229661e-05
 [244,] 8.960674e-05 1.001876e-04 2.072980e-05
 [245,] 1.654811e-04 1.987161e-04 5.339803e-05
 [246,] 1.541134e-04 1.042258e-04 3.151110e-05
 [247,] 1.608678e-04 4.215808e-04 9.294074e-05
 [248,] 1.640023e-04 1.987161e-04 5.304246e-05
 [249,] 1.625097e-04 1.987161e-04 5.268345e-05
 [250,] 1.654811e-04 1.987161e-04 5.339803e-05
 [251,] 1.654811e-04 1.977717e-04 5.320441e-05
 [252,] 1.622958e-04 4.194193e-04 9.309408e-05
 [253,] 1.685117e-04 1.969282e-04 5.375588e-05
 [254,] 1.547542e-04 3.137833e-04 7.182760e-05
 [255,] 1.576745e-04 1.778250e-04 4.733416e-05
 [256,] 1.576745e-04 1.771309e-04 4.719485e-05
 [257,] 1.549368e-04 1.756060e-04 4.627134e-05
 [258,] 1.576745e-04 1.720430e-04 4.617276e-05
 [259,] 1.954916e-04 1.375485e-04 5.361703e-05
 [260,] 1.006026e-04 1.459603e-04 3.136442e-05
 [261,] 1.581444e-04 2.014985e-04 5.218858e-05
 [262,] 1.632501e-04 3.870308e-04 8.768079e-05
 [263,] 1.695326e-04 1.933429e-04 5.325358e-05
 [264,] 1.698826e-04 1.933429e-04 5.333629e-05
 [265,] 1.824202e-04 1.933429e-04 5.629319e-05
 [266,] 1.732465e-04 1.942515e-04 5.432249e-05
 [267,] 1.733570e-04 1.081851e-04 4.179347e-05
 [268,] 3.210351e-04 1.277239e-04 8.235087e-05
 [269,] 1.740661e-04 1.923170e-04 5.410736e-05
 [270,] 1.556652e-04 2.116709e-04 5.357540e-05
 [271,] 1.716424e-04 1.933429e-04 5.375211e-05
 [272,] 9.443247e-05 1.474175e-04 2.839600e-05
 [273,] 1.303501e-04 1.439614e-04 4.057363e-05
 [274,] 1.530689e-04 2.099905e-04 5.259947e-05
 [275,] 1.530689e-04 2.085721e-04 5.234111e-05
 [276,] 1.584039e-04 1.967092e-04 5.127933e-05
 [277,] 1.462593e-04 3.932725e-04 8.278402e-05
 [278,] 1.414525e-04 1.926934e-04 4.647969e-05
 [279,] 8.776460e-05 9.674196e-05 1.918895e-05
 [280,] 1.456850e-04 1.932501e-04 4.757397e-05
 [281,] 1.380305e-04 3.479475e-04 7.228418e-05
 [282,] 8.776460e-05 9.740157e-05 1.930436e-05
 [283,] 1.322064e-04 1.953332e-04 4.478259e-05
 [284,] 8.776460e-05 9.849070e-05 1.949557e-05
 [285,] 1.482582e-04 5.341148e-04 1.078508e-04
 [286,] 2.654216e-04 1.491382e-04 7.436218e-05
 [287,] 1.047277e-04 1.451071e-04 3.195590e-05
 [288,] 1.887425e-04 1.727975e-04 5.345579e-05
 [289,] 9.262414e-05 1.014703e-04 2.171025e-05
 [290,] 8.677736e-05 1.428223e-04 2.706255e-05
 [291,] 1.973721e-04 1.108285e-04 4.068109e-05
 [292,] 9.401162e-05 1.013374e-04 2.204980e-05
 [293,] 9.390957e-05 1.003382e-04 2.178854e-05
 [294,] 9.390957e-05 1.002147e-04 2.175799e-05
 [295,] 9.311949e-05 9.997220e-05 2.149345e-05
 [296,] 9.337664e-05 1.060938e-04 2.301426e-05
 [297,] 9.337664e-05 1.060938e-04 2.301426e-05
 [298,] 9.363900e-05 1.000927e-04 2.165776e-05
 [299,] 9.363900e-05 1.003382e-04 2.171811e-05
 [300,] 9.363900e-05 1.002147e-04 2.168778e-05
 [301,] 9.363900e-05 1.000927e-04 2.165776e-05
 [302,] 9.363900e-05 1.000927e-04 2.165776e-05
 [303,] 9.363900e-05 1.000927e-04 2.165776e-05
 [304,] 9.311820e-05 1.007178e-04 2.167351e-05
 [305,] 9.390957e-05 1.007178e-04 2.188213e-05
 [306,] 9.219843e-05 9.892111e-05 2.101292e-05
 [307,] 2.274105e-04 1.020900e-04 4.376685e-05
 [308,] 9.197310e-05 1.047871e-04 2.231339e-05
 [309,] 1.941518e-04 9.602290e-05 3.658870e-05
 [310,] 9.197310e-05 1.038181e-04 2.207920e-05
 [311,] 9.175421e-05 1.055464e-04 2.239635e-05
 [312,] 1.789749e-04 1.084623e-04 3.684196e-05
 [313,] 1.761372e-04 1.624304e-04 4.834790e-05
 [314,] 1.745435e-04 1.638047e-04 4.830125e-05
 [315,] 1.745435e-04 1.638165e-04 4.830383e-05
 [316,] 1.745435e-04 2.992796e-04 7.599897e-05
 [317,] 1.061096e-04 1.453483e-04 3.228023e-05
 [318,] 1.047347e-04 1.454754e-04 3.192483e-05
 [319,] 5.424889e-04 1.210081e-04 1.025777e-04
 [320,] 1.006622e-04 9.692056e-05 2.238415e-05
 [321,] 4.104306e-04 1.220598e-04 8.102339e-05
 [322,] 7.895382e-05 9.697710e-05 1.769960e-05
 [323,] 9.020027e-05 1.098370e-04 2.291915e-05
 [324,] 2.767480e-04 3.347528e-04 1.202288e-04
 [325,] 1.984640e-04 2.818954e-04 7.973090e-05
 [326,] 9.943050e-05 1.445335e-04 3.046582e-05
 [327,] 9.073262e-05 1.078260e-04 2.260367e-05
 [328,] 1.501019e-04 3.268136e-04 7.321639e-05
 [329,] 9.204647e-05 1.065460e-04 2.274446e-05
 [330,] 9.225082e-05 1.071666e-04 2.294701e-05
 [331,] 9.297020e-05 1.071666e-04 2.316981e-05
 [332,] 9.225082e-05 1.069578e-04 2.290018e-05
 [333,] 1.010350e-04 1.045460e-04 2.465641e-05
 [334,] 1.006858e-04 1.042076e-04 2.446964e-05
 [335,] 1.992058e-04 1.640404e-04 5.842619e-05
 [336,] 1.025025e-04 1.028047e-04 2.394869e-05
 [337,] 9.248404e-05 1.018531e-04 2.150999e-05
 [338,] 1.875292e-04 3.170898e-04 8.373879e-05
 [339,] 1.443922e-04 3.365732e-04 7.311009e-05
 [340,] 1.186617e-04 3.889495e-04 7.261995e-05
 [341,] 1.408506e-04 3.365732e-04 7.192795e-05
 [342,] 2.076990e-04 1.620192e-04 6.031045e-05
 [343,] 9.389223e-05 1.014423e-04 2.174165e-05
 [344,] 1.385601e-04 3.273107e-04 6.956911e-05
 [345,] 2.492895e-04 1.838293e-04 7.143335e-05
 [346,] 1.743987e-04 2.939883e-04 7.490303e-05
 [347,] 1.272303e-04 1.084483e-04 2.819551e-05
 [348,] 5.069153e-04 1.916675e-04 1.312218e-04
 [349,] 5.164479e-04 1.976803e-04 1.362314e-04
 [350,] 1.007567e-04 1.434917e-04 3.073550e-05
 [351,] 9.864756e-05 1.437565e-04 3.020096e-05
 [352,] 1.003305e-04 1.208693e-04 2.748477e-05
 [353,] 1.708719e-04 3.055202e-04 7.606692e-05
 [354,] 1.500532e-04 3.273107e-04 7.334156e-05
 [355,] 1.026431e-04 1.031348e-04 2.395824e-05
 [356,] 2.679945e-04 3.247026e-04 1.145210e-04
 [357,] 1.905399e-04 2.878848e-04 7.861632e-05
 [358,] 9.979207e-05 1.435934e-04 3.048908e-05
 [359,] 1.007810e-04 9.611858e-05 2.265878e-05
 [360,] 9.430295e-05 1.020620e-04 2.196710e-05
 [361,] 9.847521e-05 1.013067e-04 2.272125e-05
 [362,] 1.428793e-04 3.094192e-04 6.779088e-05
 [363,] 1.083502e-04 1.026126e-04 2.493534e-05
 [364,] 9.738337e-05 1.002132e-04 2.270756e-05
 [365,] 1.440364e-04 3.012658e-04 6.673626e-05
 [366,] 8.559607e-05 1.383025e-04 2.604638e-05
 [367,] 8.129518e-05 9.392632e-05 1.764513e-05
 [368,] 8.573216e-05 1.383338e-04 2.610591e-05
 [369,] 1.162998e-04 9.431777e-05 2.540289e-05
 [370,] 1.162998e-04 9.424685e-05 2.537033e-05
 [371,] 1.270164e-04 9.396124e-05 2.744727e-05
 [372,] 1.351687e-04 1.006966e-04 3.207919e-05
 [373,] 2.947951e-04 2.248228e-04 9.205972e-05
 [374,] 7.657103e-04 1.348173e-04 1.449603e-04
 [375,] 9.141573e-05 1.430631e-04 2.838861e-05
 [376,] 9.117189e-05 1.429093e-04 2.832607e-05
 [377,] 9.354037e-05 1.029273e-04 2.217517e-05
 [378,] 2.405537e-04 2.260521e-04 7.816925e-05
 [379,] 1.568818e-04 1.339841e-04 4.461149e-05
 [380,] 8.788504e-05 1.383783e-04 2.671148e-05
 [381,] 8.788153e-05 1.383366e-04 2.670064e-05
 [382,] 8.788134e-05 1.384321e-04 2.671577e-05
 [383,] 1.012483e-04 1.048770e-04 2.395453e-05
 [384,] 9.279750e-05 1.025729e-04 2.188463e-05
 [385,] 9.477553e-05 1.445135e-04 2.924458e-05
 [386,] 1.592037e-04 1.336540e-04 4.518661e-05
 [387,] 9.390564e-05 1.023803e-04 2.215256e-05
 [388,] 9.502931e-05 1.036679e-04 2.243544e-05
 [389,] 1.554071e-04 1.353782e-04 4.411207e-05
 [390,] 9.477423e-05 1.022755e-04 2.238011e-05
 [391,] 9.477553e-05 1.447327e-04 2.926363e-05
 [392,] 2.206070e-04 2.036944e-04 6.784051e-05
 [393,] 2.318172e-04 2.133078e-04 7.290574e-05
 [394,] 2.907359e-04 1.244153e-04 6.044029e-05
 [395,] 5.437432e-04 2.039408e-04 1.470306e-04
 [396,] 9.500655e-05 1.051164e-04 2.274517e-05
 [397,] 1.066274e-04 9.566250e-05 2.282350e-05
 [398,] 9.630676e-05 1.044362e-04 2.288974e-05
 [399,] 1.070174e-04 9.506751e-05 2.278749e-05
 [400,] 2.458930e-04 1.813021e-04 6.836825e-05
 [401,] 7.922096e-05 9.505571e-05 1.717237e-05
 [402,] 1.127945e-04 1.342323e-04 3.380893e-05
 [403,] 1.588205e-04 1.348569e-04 4.472999e-05
 [404,] 8.738475e-05 9.044777e-05 1.791672e-05
 [405,] 7.894635e-05 9.062474e-05 1.638984e-05
 [406,] 8.775788e-05 9.100632e-05 1.802878e-05
 [407,] 1.157614e-04 1.165664e-04 3.051074e-05
 [408,] 8.705427e-05 9.083530e-05 1.788355e-05
 [409,] 3.935158e-04 1.768881e-04 9.929379e-05
 [410,] 3.934714e-04 1.792829e-04 1.000965e-04
 [411,] 8.356983e-05 1.054988e-04 2.017633e-05
 [412,] 8.324807e-05 1.100746e-04 2.070322e-05
 [413,] 1.149144e-04 1.167625e-04 3.035255e-05
 [414,] 1.151927e-04 1.168142e-04 3.045102e-05
 [415,] 8.607544e-05 1.077256e-04 2.061671e-05
 [416,] 1.112412e-04 1.316058e-04 3.233498e-05
 [417,] 8.112833e-05 1.010337e-04 1.852353e-05
 [418,] 8.099946e-05 1.011047e-04 1.851191e-05
 [419,] 3.848095e-04 1.515882e-04 8.853408e-05
 [420,] 3.785721e-04 1.926913e-04 1.013453e-04
 [421,] 8.140526e-05 1.009784e-04 1.857171e-05
 [422,] 4.138180e-04 1.948224e-04 1.098978e-04
 [423,] 1.519244e-04 1.147847e-04 3.801931e-05
 [424,] 1.518013e-04 1.148250e-04 3.805771e-05
 [425,] 1.509745e-04 1.148141e-04 3.784475e-05
 [426,] 1.509745e-04 1.148141e-04 3.784475e-05
 [427,] 7.880732e-05 9.149759e-05 1.650521e-05
 [428,] 1.509745e-04 1.148141e-04 3.784475e-05
 [429,] 1.505798e-04 1.148038e-04 3.773499e-05
 [430,] 1.513813e-04 1.148141e-04 3.794127e-05
 [431,] 8.942893e-05 1.033334e-04 2.101307e-05
 [432,] 1.512414e-04 1.148141e-04 3.790810e-05
 [433,] 7.890153e-05 9.161120e-05 1.653045e-05
 [434,] 1.524813e-04 1.148250e-04 3.821923e-05
 [435,] 1.512414e-04 1.148250e-04 3.792466e-05
 [436,] 1.512414e-04 1.148250e-04 3.792466e-05
 [437,] 1.512414e-04 1.148253e-04 3.792506e-05
 [438,] 1.512414e-04 1.148250e-04 3.792466e-05
 [439,] 1.512414e-04 1.147876e-04 3.786461e-05
 [440,] 1.512414e-04 1.148365e-04 3.794141e-05
 [441,] 1.511162e-04 1.147940e-04 3.784592e-05
 [442,] 1.511162e-04 1.148365e-04 3.791157e-05
 [443,] 1.509776e-04 1.147970e-04 3.781829e-05
 [444,] 1.509776e-04 1.148070e-04 3.783442e-05
 [445,] 1.509776e-04 1.148070e-04 3.783442e-05
 [446,] 1.509776e-04 1.148070e-04 3.783442e-05
 [447,] 1.509776e-04 1.148070e-04 3.783442e-05
 [448,] 8.099675e-05 1.020604e-04 1.865055e-05
 [449,] 1.508398e-04 1.148070e-04 3.780174e-05
 [450,] 1.527532e-04 1.333059e-04 4.330821e-05
 [451,] 8.373738e-05 1.080402e-04 2.072542e-05
 [452,] 7.907502e-05 1.029881e-04 1.861637e-05
 [453,] 7.966875e-05 9.152322e-05 1.662695e-05
 [454,] 1.507163e-04 1.148070e-04 3.777247e-05
 [455,] 1.507163e-04 1.148926e-04 3.788969e-05
 [456,] 1.507163e-04 1.148787e-04 3.787239e-05
 [457,] 7.524357e-04 1.513378e-04 1.583473e-04
 [458,] 1.532580e-04 1.147970e-04 3.835704e-05
 [459,] 1.507163e-04 1.148926e-04 3.788969e-05
 [460,] 1.507163e-04 1.149071e-04 3.790718e-05
 [461,] 1.508398e-04 1.149221e-04 3.795466e-05
 [462,] 1.508398e-04 1.149539e-04 3.799069e-05
 [463,] 1.508398e-04 1.149377e-04 3.797258e-05
 [464,] 1.508398e-04 1.149539e-04 3.799069e-05
 [465,] 1.509776e-04 1.149539e-04 3.802409e-05
 [466,] 1.509776e-04 1.149539e-04 3.802409e-05
 [467,] 1.509776e-04 1.149539e-04 3.802409e-05
 [468,] 1.027806e-04 1.600756e-04 3.479299e-05
 [469,] 1.511162e-04 1.149706e-04 3.807608e-05
 [470,] 1.511162e-04 1.149706e-04 3.807608e-05
 [471,] 1.495381e-04 1.150242e-04 3.774659e-05
 [472,] 1.511162e-04 1.149706e-04 3.807608e-05
 [473,] 1.511162e-04 1.149706e-04 3.807608e-05
 [474,] 8.101907e-05 1.030690e-04 1.880827e-05
 [475,] 9.776048e-05 1.131318e-04 2.426898e-05
 [476,] 1.542421e-04 1.166526e-04 4.011150e-05
 [477,] 1.541825e-04 1.341445e-04 4.359889e-05
 [478,] 7.861633e-05 9.203424e-05 1.659903e-05
 [479,] 1.515218e-04 1.163948e-04 3.921386e-05
 [480,] 1.515218e-04 1.166333e-04 3.931634e-05
 [481,] 7.864414e-05 9.530046e-05 1.717353e-05
 [482,] 9.719628e-05 9.605057e-05 2.110071e-05
 [483,] 1.164430e-04 1.226853e-04 3.288569e-05
 [484,] 1.164430e-04 1.227855e-04 3.291952e-05
 [485,] 1.173555e-04 1.228864e-04 3.324975e-05
 [486,] 1.173555e-04 1.229777e-04 3.328109e-05
 [487,] 1.173555e-04 1.231829e-04 3.335131e-05
 [488,] 1.186314e-04 1.232865e-04 3.380211e-05
 [489,] 1.183065e-04 1.233909e-04 3.371233e-05
 [490,] 1.183065e-04 1.234960e-04 3.374865e-05
 [491,] 2.170838e-04 2.443780e-04 7.607703e-05
 [492,] 1.189612e-04 1.235912e-04 3.401605e-05
 [493,] 1.183060e-04 1.238049e-04 3.387592e-05
 [494,] 8.618845e-05 9.226739e-05 1.794149e-05
 [495,] 1.061703e-04 1.091751e-04 2.547193e-05
 [496,] 1.222830e-04 1.200075e-04 3.404064e-05
 [497,] 1.183060e-04 1.241309e-04 3.398823e-05
 [498,] 1.186314e-04 1.243407e-04 3.416823e-05
 [499,] 1.420247e-04 1.450079e-04 4.455788e-05
 [500,] 1.189612e-04 1.245645e-04 3.435502e-05
 [501,] 1.192953e-04 1.248943e-04 3.458066e-05
 [502,] 8.459315e-05 1.186317e-04 2.231039e-05
 [503,] 1.203243e-04 1.251254e-04 3.500507e-05
 [504,] 1.210327e-04 1.252349e-04 3.528036e-05
 [505,] 1.206762e-04 1.253522e-04 3.520288e-05
 [506,] 1.210327e-04 1.255847e-04 3.540486e-05
 [507,] 1.543336e-04 1.338277e-04 4.373514e-05
 [508,] 2.197544e-04 1.236090e-04 6.550024e-05
 [509,] 1.418055e-04 1.446853e-04 4.446221e-05
 [510,] 1.703011e-04 2.114966e-04 5.670962e-05
 [511,] 2.193307e-04 1.234290e-04 6.520615e-05
 [512,] 2.032190e-04 1.237413e-04 6.053155e-05
 [513,] 2.047256e-04 1.237413e-04 6.099553e-05
 [514,] 2.027222e-04 1.237413e-04 6.037855e-05
 [515,] 2.136283e-04 1.235252e-04 6.354636e-05
 [516,] 5.866949e-04 1.417717e-04 1.226807e-04
 [517,] 3.714416e-04 1.105693e-04 7.259826e-05
 [518,] 2.061101e-04 1.243958e-04 6.196540e-05
 [519,] 2.010928e-04 1.241274e-04 6.018752e-05
 [520,] 2.032190e-04 1.245093e-04 6.115675e-05
 [521,] 1.557947e-04 1.602383e-04 4.936264e-05
 [522,] 4.268415e-04 1.101213e-04 8.222717e-05
 [523,] 1.528273e-04 1.747665e-04 4.552246e-05
 [524,] 1.020791e-04 1.522828e-04 3.384697e-05
 [525,] 1.986652e-04 1.248428e-04 5.999593e-05
 [526,] 3.542934e-04 1.377328e-04 7.745594e-05
 [527,] 3.358724e-04 1.366470e-04 7.361379e-05
 [528,] 2.042229e-04 1.247386e-04 6.165638e-05
 [529,] 2.042229e-04 1.250765e-04 6.192965e-05
 [530,] 2.042229e-04 1.250765e-04 6.192965e-05
 [531,] 1.517901e-04 1.336974e-04 4.322526e-05
 [532,] 2.057422e-04 1.251945e-04 6.250445e-05
 [533,] 2.042229e-04 1.252681e-04 6.203543e-05
 [534,] 2.027222e-04 1.252681e-04 6.156156e-05
 [535,] 1.546775e-04 1.609302e-04 4.921246e-05
 [536,] 2.010928e-04 1.253857e-04 6.113986e-05
 [537,] 1.996306e-04 1.253857e-04 6.067712e-05
 [538,] 1.494294e-04 1.747791e-04 4.475304e-05
 [539,] 1.498406e-04 1.336579e-04 4.274651e-05
 [540,] 1.996306e-04 1.253857e-04 6.067712e-05
 [541,] 4.266846e-04 1.189735e-04 8.506558e-05
 [542,] 1.500776e-04 1.337270e-04 4.282855e-05
 [543,] 3.819320e-04 1.106450e-04 7.455314e-05
 [544,] 3.755299e-04 1.109103e-04 7.350869e-05
 [545,] 1.542998e-04 1.337663e-04 4.388535e-05
 [546,] 3.400965e-04 1.420363e-04 7.622729e-05
 [547,] 1.512656e-04 1.337029e-04 4.313899e-05
 [548,] 3.399492e-04 1.111779e-04 6.730665e-05
 [549,] 3.455586e-04 1.111779e-04 6.830049e-05
 [550,] 3.501779e-04 1.114160e-04 6.918697e-05
 [551,] 3.455586e-04 1.106450e-04 6.814828e-05
 [552,] 3.455586e-04 1.120294e-04 6.854685e-05
 [553,] 3.571526e-04 1.103820e-04 7.011964e-05
 [554,] 3.565738e-04 1.412483e-04 7.906635e-05
 [555,] 1.503512e-04 1.338348e-04 4.291117e-05
 [556,] 3.571526e-04 1.103865e-04 7.012094e-05
 [557,] 1.564768e-04 1.355105e-04 4.444177e-05
 [558,] 1.914018e-04 1.285271e-04 4.427480e-05
 [559,] 3.015896e-04 1.261765e-04 6.495858e-05
 [560,] 3.065934e-04 1.261765e-04 6.590368e-05
 [561,] 3.015896e-04 1.274836e-04 6.536829e-05
 [562,] 3.015896e-04 1.274836e-04 6.536829e-05
 [563,] 3.015896e-04 1.279123e-04 6.550303e-05
 [564,] 3.015896e-04 1.253506e-04 6.470060e-05
 [565,] 2.919108e-04 1.274607e-04 6.352017e-05
 [566,] 2.919108e-04 1.270091e-04 6.338155e-05
 [567,] 2.919108e-04 1.287974e-04 6.393146e-05
 [568,] 1.439720e-04 1.748297e-04 4.352266e-05
 [569,] 2.966963e-04 1.274836e-04 6.443817e-05
 [570,] 2.853467e-04 1.249245e-04 6.150452e-05
 [571,] 2.763746e-04 1.240969e-04 5.956322e-05
 [572,] 1.053305e-04 1.091679e-04 2.505504e-05
 [573,] 2.720345e-04 1.202110e-04 5.762530e-05
 [574,] 1.710238e-04 1.097260e-04 3.617964e-05
 [575,] 3.116268e-04 1.130421e-04 6.278711e-05
 [576,] 3.030491e-04 1.121289e-04 6.097930e-05
 [577,] 1.476266e-04 1.463935e-04 3.911962e-05
 [578,] 1.003546e-04 1.097972e-04 2.430056e-05
 [579,] 1.089267e-04 1.534201e-04 3.224585e-05
 [580,] 5.410856e-04 1.165820e-04 1.013345e-04
 [581,] 3.146818e-04 1.106895e-04 6.271657e-05
 [582,] 1.616754e-04 1.003734e-04 3.302217e-05
 [583,] 3.613231e-04 1.140244e-04 7.199014e-05
 [584,] 3.366697e-04 1.143405e-04 6.768164e-05
 [585,] 3.386135e-04 1.149869e-04 6.829868e-05
 [586,] 1.097803e-04 1.404347e-04 3.350030e-05
 [587,] 1.786348e-04 1.121070e-04 3.801109e-05
 [588,] 1.500046e-04 1.529709e-04 4.083279e-05
 [589,] 8.781952e-05 1.397845e-04 2.690507e-05
 [590,] 1.973977e-04 1.127703e-04 4.181659e-05
 [591,] 8.789810e-05 1.402216e-04 2.680610e-05
 [592,] 4.024233e-04 1.261779e-04 8.140432e-05
 [593,] 1.973977e-04 1.159821e-04 4.253521e-05
 [594,] 1.855328e-04 1.106382e-04 3.900897e-05
 [595,] 1.542277e-04 1.457533e-04 4.848601e-05
 [596,] 2.276955e-04 1.145286e-04 4.759810e-05
 [597,] 1.023306e-04 1.129499e-04 2.520146e-05
 [598,] 1.476463e-04 1.194687e-04 3.958654e-05
 [599,] 1.457773e-04 1.185039e-04 3.853901e-05
 [600,] 1.088773e-04 1.868258e-04 3.760965e-05
 [601,] 1.495669e-04 1.190678e-04 3.995308e-05
 [602,] 1.476928e-04 1.187722e-04 3.923251e-05
 [603,] 1.534980e-04 1.357661e-04 4.373997e-05
 [604,] 1.483677e-04 1.188265e-04 3.945626e-05
 [605,] 1.476928e-04 1.187185e-04 3.920393e-05
 [606,] 1.520685e-04 1.357334e-04 4.342450e-05
 [607,] 1.432743e-04 1.481247e-04 4.611040e-05
 [608,] 8.985915e-05 2.339585e-04 4.193768e-05
 [609,] 1.085170e-04 2.259817e-04 4.376968e-05
 [610,] 1.499648e-04 1.193138e-04 4.008031e-05
 [611,] 1.513222e-04 1.369577e-04 4.336851e-05
 [612,] 1.514488e-04 1.368796e-04 4.339679e-05
 [613,] 1.471861e-04 1.191575e-04 3.919304e-05
 [614,] 1.646162e-04 1.766638e-04 4.911709e-05
 [615,] 8.891541e-05 1.408255e-04 2.716488e-05
 [616,] 1.854464e-04 1.758264e-04 5.374414e-05
 [617,] 1.479505e-04 1.198772e-04 3.972261e-05
 [618,] 1.433729e-04 1.481078e-04 4.609629e-05
 [619,] 1.493715e-04 1.204124e-04 4.045223e-05
 [620,] 1.532444e-04 1.372165e-04 4.384611e-05
 [621,] 1.026150e-04 2.368064e-04 4.409817e-05
 [622,] 1.007929e-04 1.109314e-04 2.467695e-05
 [623,] 8.927152e-05 1.401282e-04 2.738964e-05
 [624,] 1.492034e-04 1.199357e-04 4.013748e-05
 [625,] 1.777205e-04 1.598654e-04 4.826755e-05
 [626,] 1.527096e-04 1.377701e-04 4.518459e-05
 [627,] 1.457773e-04 1.265828e-04 4.191445e-05
 [628,] 1.077447e-04 1.407275e-04 3.298792e-05
 [629,] 1.467620e-04 1.273694e-04 4.258811e-05
 [630,] 3.070927e-04 1.478311e-04 7.213279e-05
 [631,] 1.623297e-04 1.634355e-04 5.133517e-05
 [632,] 1.487051e-04 1.238638e-04 4.153384e-05
 [633,] 1.087659e-04 1.408136e-04 3.363697e-05
 [634,] 1.488453e-04 1.235884e-04 4.138148e-05
 [635,] 1.456270e-04 1.197412e-04 3.826377e-05
 [636,] 9.131514e-05 2.138013e-04 4.209096e-05
 [637,] 1.459393e-04 1.259997e-04 4.150355e-05
 [638,] 1.281616e-04 1.429606e-04 3.971725e-05
 [639,] 1.251431e-04 1.207350e-04 3.418589e-05
 [640,] 1.184191e-04 1.222297e-04 3.270043e-05
 [641,] 9.494057e-05 2.414801e-04 4.555421e-05
 [642,] 1.391050e-04 1.496050e-04 4.415336e-05
 [643,] 9.242779e-05 1.440855e-04 2.913692e-05
 [644,] 1.833406e-04 2.158286e-04 1.109314e-04
 [645,] 1.761289e-04 2.610542e-04 1.325559e-04
 [646,] 1.294174e-04 7.645844e-04 2.565207e-04
 [647,] 1.518154e-04 2.624726e-04 1.060581e-04
 [648,] 1.534199e-04 2.780999e-04 1.148808e-04
 [649,] 1.267655e-04 1.472831e-04 4.667652e-05
 [650,] 1.433487e-04 2.608253e-04 9.552319e-05
 [651,] 1.528565e-04 2.775589e-04 1.139995e-04
 [652,] 4.631471e-04 1.401829e-04 1.063455e-04
 [653,] 1.514039e-04 2.758488e-04 1.114769e-04
 [654,] 1.510482e-04 2.596090e-04 1.039288e-04
 [655,] 1.526023e-04 2.781506e-04 1.139605e-04
 [656,] 1.521237e-04 2.781506e-04 1.133795e-04
 [657,] 1.528565e-04 2.763814e-04 1.134639e-04
 [658,] 1.512930e-04 2.581532e-04 1.035471e-04
 [659,] 1.528565e-04 2.752648e-04 1.129560e-04
 [660,] 1.526023e-04 2.746827e-04 1.123883e-04
 [661,] 1.523749e-04 2.741026e-04 1.118549e-04
 [662,] 1.523749e-04 2.735244e-04 1.115936e-04
 [663,] 1.533697e-04 2.735244e-04 1.127717e-04
 [664,] 1.521237e-04 2.735244e-04 1.112954e-04
 [665,] 1.218630e-04 1.650968e-03 5.076497e-04
 [666,] 1.518070e-04 2.690697e-04 1.089733e-04
 [667,] 1.070896e-04 1.643309e-03 4.451829e-04
 [668,] 1.214184e-04 3.767793e-04 1.036532e-04
 [669,] 1.190690e-04 3.522953e-04 8.966147e-05
 [670,] 1.351502e-04 3.239437e-04 1.129389e-04
 [671,] 1.208606e-04 3.426444e-04 9.146584e-05
 [672,] 1.227432e-04 3.086233e-04 8.697467e-05
 [673,] 1.512338e-04 2.431107e-04 9.671053e-05
 [674,] 1.512338e-04 2.436446e-04 9.695256e-05
 [675,] 1.334426e-04 1.270383e-03 4.629748e-04
 [676,] 1.230545e-04 1.285803e-04 3.861931e-05
 [677,] 1.307250e-04 3.886925e-04 1.368927e-04
 [678,] 1.514827e-04 2.446394e-04 9.766171e-05
 [679,] 1.278371e-04 3.050558e-04 9.517263e-05
 [680,] 1.278371e-04 3.060794e-04 9.550006e-05
 [681,] 1.318607e-04 1.304321e-03 4.660201e-04
 [682,] 1.507652e-04 2.475490e-04 9.822691e-05
 [683,] 1.212837e-04 3.159980e-04 8.738641e-05
 [684,] 1.258500e-04 1.237794e-03 4.062314e-04
 [685,] 1.508384e-04 2.471357e-04 9.813999e-05
 [686,] 1.154802e-04 2.136982e-03 6.450916e-04
 [687,] 1.239980e-04 1.296902e-03 4.138294e-04
 [688,] 1.154802e-04 2.447183e-03 7.376600e-04
 [689,] 9.677567e-05 1.336169e-04 3.052775e-05
 [690,] 1.301338e-04 1.030515e-03 3.495238e-04
 [691,] 3.693159e-04 1.511478e-04 8.826495e-05
 [692,] 1.342687e-04 3.070635e-04 9.587132e-05
 [693,] 1.343340e-04 3.089511e-04 9.660625e-05
 [694,] 1.343340e-04 3.089511e-04 9.660625e-05
 [695,] 1.259858e-04 1.257030e-04 3.842108e-05
 [696,] 1.338154e-04 2.810147e-04 8.634472e-05
 [697,] 1.359389e-04 2.900512e-04 9.339247e-05
 [698,] 1.312828e-04 3.271879e-04 9.518352e-05
 [699,] 1.347743e-04 3.052775e-04 9.616286e-05
 [700,] 1.285453e-04 1.424720e-03 4.720046e-04
 [701,] 1.520996e-04 1.530120e-03 6.707766e-04
 [702,] 1.342664e-04 2.850953e-04 8.815040e-05
 [703,] 1.343139e-04 3.135694e-04 9.782486e-05
 [704,] 1.340720e-04 3.272021e-04 1.015546e-04
 [705,] 1.337032e-04 2.730531e-04 8.345814e-05
 [706,] 1.334131e-04 3.311846e-04 1.005847e-04
 [707,] 1.333650e-04 3.322174e-04 1.007636e-04
 [708,] 1.466264e-04 2.453355e-04 9.280794e-05
 [709,] 1.326732e-04 2.988234e-04 8.561539e-05
 [710,] 2.130411e-04 1.394988e-04 7.691352e-05
 [711,] 1.326403e-04 2.937646e-04 8.395618e-05
 [712,] 1.333091e-04 2.888337e-04 7.760760e-05
 [713,] 9.692233e-05 1.608635e-04 3.222902e-05
 [714,] 1.329765e-04 2.396664e-04 6.908661e-05
 [715,] 1.325169e-04 2.939242e-04 7.979428e-05
 [716,] 1.327851e-04 2.857920e-04 8.188175e-05
 [717,] 1.328315e-04 2.866122e-04 8.242780e-05
 [718,] 1.328668e-04 2.857920e-04 8.149375e-05
 [719,] 1.870291e-04 1.881886e-03 1.086147e-03
 [720,] 1.328741e-04 2.168749e-04 6.240751e-05
 [721,] 1.328668e-04 2.168749e-04 6.235900e-05
 [722,] 1.310591e-04 9.624689e-05 2.798243e-05
 [723,] 1.328489e-04 2.087434e-04 5.995636e-05
 [724,] 1.272255e-04 1.375478e-04 4.308107e-05
 [725,] 1.307618e-04 1.079613e-04 3.174234e-05
 [726,] 1.309910e-04 1.088827e-04 3.209031e-05
 [727,] 1.303746e-04 1.076744e-04 3.143939e-05
 [728,] 1.324093e-04 9.624681e-05 2.842536e-05
 [729,] 1.146175e-04 1.398716e-04 3.896459e-05
 [730,] 1.318119e-04 1.090265e-04 3.241249e-05
 [731,] 1.329659e-04 2.289882e-04 6.487039e-05
 [732,] 1.309520e-04 1.036915e-04 2.989231e-05
 [733,] 1.308052e-04 1.035160e-04 2.986173e-05
 [734,] 1.321550e-04 1.061765e-04 3.158548e-05
 [735,] 1.718253e-04 2.399702e-04 1.152389e-04
 [736,] 1.324370e-04 1.036536e-04 3.085106e-05
 [737,] 1.330705e-04 1.082593e-04 3.254401e-05
 [738,] 1.545247e-04 2.663454e-04 1.099755e-04
 [739,] 1.314561e-04 1.009630e-04 2.939786e-05
 [740,] 1.328203e-04 1.023173e-04 3.049876e-05
 [741,] 1.438251e-04 2.583853e-04 9.468723e-05
 [742,] 1.639905e-04 2.476504e-04 1.113293e-04
 [743,] 1.337578e-04 2.472395e-04 7.017020e-05
 [744,] 1.571888e-04 3.553362e-04 1.572332e-04
 [745,] 1.264309e-04 1.980874e-03 6.783027e-04
 [746,] 1.520268e-04 2.441437e-04 9.626295e-05
 [747,] 1.344909e-04 1.750223e-04 5.070385e-05
 [748,] 1.346254e-04 1.769673e-04 5.072873e-05
 [749,] 1.306693e-04 1.592646e-04 5.205206e-05
 [750,] 2.316041e-04 1.592185e-04 6.009210e-05
 [751,] 1.188181e-04 1.181362e-04 3.061964e-05
 [752,] 1.867885e-04 2.058478e-04 6.061256e-05
 [753,] 2.126068e-04 1.021427e-04 4.722551e-05
 [754,] 1.423512e-04 1.263386e-04 3.461921e-05
 [755,] 1.056784e-04 1.297554e-04 3.072086e-05
 [756,] 1.085728e-04 1.073259e-04 2.558721e-05
 [757,] 1.200321e-04 1.601123e-04 4.180622e-05
 [758,] 1.288198e-04 1.331386e-04 3.850987e-05
 [759,] 9.613183e-02 9.658519e-05 2.769151e-02
 [760,] 8.718608e-03 1.171698e-04 4.007264e-03
 [761,] 1.339639e-04 1.339335e-04 4.109520e-05
 [762,] 1.537984e-04 1.020715e-04 3.795636e-05
 [763,] 1.573588e-04 1.028473e-04 3.928310e-05
 [764,] 1.507381e-04 1.029938e-04 3.760872e-05
 [765,] 8.919205e-05 9.866607e-05 2.073850e-05
 [766,] 1.615435e-04 9.948477e-05 3.858215e-05
 [767,] 1.585816e-04 1.007371e-04 3.850044e-05
 [768,] 2.274139e-04 1.381729e-04 5.542862e-05
 [769,] 1.314689e-04 1.307757e-04 3.876582e-05
 [770,] 2.590720e-03 1.150204e-04 1.160406e-03
 [771,] 1.096436e-04 9.875125e-05 2.547185e-05
 [772,] 1.109989e-04 9.820973e-05 2.485603e-05
 [773,] 2.450541e-04 8.382814e-05 7.034949e-05
 [774,] 2.705869e-03 1.142030e-04 1.202755e-03
 [775,] 2.386665e-03 1.117048e-04 1.022207e-03
 [776,] 1.279581e-04 1.368202e-04 4.051264e-05
 [777,] 2.371589e-03 1.121758e-04 1.022955e-03
 [778,] 1.832168e-04 1.370936e-04 4.598867e-05
 [779,] 4.135397e-04 1.109890e-04 1.687576e-04
 [780,] 2.811691e-04 2.184405e-04 1.960940e-04
 [781,] 2.791708e-04 2.018121e-04 1.751800e-04
 [782,] 3.319946e-03 1.142631e-04 1.474798e-03
 [783,] 4.789154e-04 1.821973e-04 3.207386e-04
 [784,] 4.789154e-04 1.846999e-04 3.247998e-04
 [785,] 3.686965e-03 1.166723e-04 1.694028e-03
 [786,] 3.686965e-03 1.175363e-04 1.714256e-03
 [787,] 1.661258e-04 1.201809e-04 4.060773e-05
 [788,] 9.649337e-05 9.441309e-05 2.031079e-05
 [789,] 8.379938e-05 8.452215e-05 1.631005e-05
 [790,] 1.172875e-04 8.474334e-05 2.195070e-05
 [791,] 1.082807e-04 8.346300e-05 2.054782e-05
 [792,] 1.222543e-04 8.347503e-05 2.275191e-05
 [793,] 1.221585e-04 8.360270e-05 2.272588e-05
 [794,] 1.229815e-04 8.318343e-05 2.298732e-05
 [795,] 1.229815e-04 8.318343e-05 2.298732e-05
 [796,] 1.217843e-04 8.312202e-05 2.288567e-05
 [797,] 1.250041e-04 8.312280e-05 2.344543e-05
 [798,] 1.195762e-04 8.312321e-05 2.250569e-05
 [799,] 1.195762e-04 8.312321e-05 2.250569e-05
 [800,] 1.178769e-04 8.312319e-05 2.220051e-05
 [801,] 1.195762e-04 8.315628e-05 2.240771e-05
 [802,] 8.132867e-05 8.313698e-05 1.556621e-05
 [803,] 1.184482e-04 8.315628e-05 2.220726e-05
 [804,] 1.195762e-04 8.315649e-05 2.240749e-05
 [805,] 1.173432e-04 8.315628e-05 2.201081e-05
 [806,] 1.184482e-04 8.315616e-05 2.220739e-05
 [807,] 1.195762e-04 8.315628e-05 2.240771e-05
 [808,] 1.195762e-04 8.315628e-05 2.240771e-05
 [809,] 1.178401e-04 8.280416e-05 2.202381e-05
 [810,] 1.167475e-04 8.280416e-05 2.183006e-05
 [811,] 8.918431e-05 1.135909e-04 2.290825e-05
 [812,] 1.189554e-04 8.280416e-05 2.222150e-05
 [813,] 1.167475e-04 8.278868e-05 2.185507e-05
 [814,] 1.156771e-04 8.278868e-05 2.166465e-05
 [815,] 1.263592e-04 1.084012e-04 2.908154e-05
 [816,] 1.167475e-04 8.278392e-05 2.186833e-05
 [817,] 1.189554e-04 8.278392e-05 2.226145e-05
 [818,] 1.167475e-04 8.278392e-05 2.186833e-05
 [819,] 1.320377e-04 1.087689e-04 3.007452e-05
 [820,] 1.080135e-04 1.060548e-04 2.591599e-05
 [821,] 1.223224e-04 8.280445e-05 2.281741e-05
 [822,] 8.849577e-05 1.220324e-04 2.406106e-05
 [823,] 1.326536e-04 8.313177e-05 2.488746e-05
 [824,] 8.847690e-05 1.320093e-04 2.589956e-05
 [825,] 1.247641e-04 8.278864e-05 2.327884e-05
 [826,] 1.345924e-04 9.475188e-05 2.958541e-05
 [827,] 8.846394e-05 1.196670e-04 2.366926e-05
 [828,] 1.323133e-04 1.089026e-04 3.014318e-05
 [829,] 2.903067e-04 1.165202e-04 7.947381e-05
 [830,] 2.634317e-04 1.575910e-04 1.314471e-04
 [831,] 2.048300e-04 1.071660e-04 4.316756e-05
 [832,] 8.872266e-05 1.260634e-04 2.469270e-05
 [833,] 1.290692e-04 1.095626e-04 2.971468e-05
 [834,] 1.268044e-04 1.255146e-04 3.216066e-05
 [835,] 1.724100e-04 8.631188e-05 3.159565e-05
 [836,] 1.113660e-04 1.133292e-04 2.720534e-05
 [837,] 8.848193e-05 1.171857e-04 2.319099e-05
 [838,] 2.712652e-04 1.164560e-04 7.416708e-05
 [839,] 2.712652e-04 1.166432e-04 7.363237e-05
 [840,] 1.731488e-04 1.143232e-04 3.741403e-05
 [841,] 1.764864e-04 1.143232e-04 3.803637e-05
 [842,] 1.146322e-04 1.095786e-04 2.711454e-05
 [843,] 1.724599e-04 1.173005e-04 3.792464e-05
 [844,] 1.158426e-04 1.091717e-04 2.722090e-05
 [845,] 8.863957e-05 8.938628e-05 1.804496e-05
 [846,] 1.567373e-04 9.423138e-05 3.410529e-05
 [847,] 8.859707e-05 8.910551e-05 1.799170e-05
 [848,] 8.859707e-05 8.910476e-05 1.799156e-05
 [849,] 8.874125e-05 8.910254e-05 1.800156e-05
 [850,] 8.868763e-05 8.910254e-05 1.799703e-05
 [851,] 1.326594e-04 1.103892e-04 3.045276e-05
 [852,] 1.292268e-04 8.279564e-05 2.405306e-05
 [853,] 8.863957e-05 8.928983e-05 1.802747e-05
 [854,] 8.863957e-05 8.938628e-05 1.804496e-05
 [855,] 8.868763e-05 8.928983e-05 1.803072e-05
 [856,] 8.863957e-05 8.928983e-05 1.802747e-05
 [857,] 8.874125e-05 8.928983e-05 1.803503e-05
 [858,] 8.874125e-05 8.919983e-05 1.801894e-05
 [859,] 1.376345e-04 9.474379e-05 3.024531e-05
 [860,] 8.874125e-05 8.919525e-05 1.801812e-05
 [861,] 1.326594e-04 1.112559e-04 3.064398e-05
 [862,] 8.874125e-05 8.866688e-05 1.792402e-05
 [863,] 8.863957e-05 8.919691e-05 1.801064e-05
 [864,] 1.984620e-04 1.092782e-04 4.215916e-05
 [865,] 8.854283e-05 9.391084e-05 1.919899e-05
 [866,] 8.617203e-05 8.285898e-05 1.636077e-05
 [867,] 8.658722e-05 8.285898e-05 1.643476e-05
 [868,] 8.874125e-05 8.919691e-05 1.801842e-05
 [869,] 8.880044e-05 8.919691e-05 1.802389e-05
 [870,] 8.868763e-05 8.858933e-05 1.790512e-05
 [871,] 8.880044e-05 8.843147e-05 1.788880e-05
 [872,] 2.025694e-04 1.079913e-04 4.280289e-05
 [873,] 8.874125e-05 8.835529e-05 1.786894e-05
 [874,] 8.874125e-05 8.835529e-05 1.786894e-05
 [875,] 8.874125e-05 8.835529e-05 1.786894e-05
 [876,] 8.874125e-05 8.835058e-05 1.786811e-05
 [877,] 8.880044e-05 8.835058e-05 1.787465e-05
 [878,] 8.874125e-05 8.835058e-05 1.786811e-05
 [879,] 8.855796e-05 1.163078e-04 2.325168e-05
 [880,] 8.840832e-05 8.278121e-05 1.679490e-05
 [881,] 8.903223e-05 9.383859e-05 1.929014e-05
 [882,] 8.845571e-05 1.156119e-04 2.297867e-05
 [883,] 8.845571e-05 1.151110e-04 2.288560e-05
 [884,] 8.868763e-05 8.793824e-05 1.778982e-05
 [885,] 8.874125e-05 8.775965e-05 1.775950e-05
 [886,] 8.868763e-05 8.775965e-05 1.775364e-05
 [887,] 8.874125e-05 8.769183e-05 1.774765e-05
 [888,] 8.880044e-05 8.775965e-05 1.776641e-05
 [889,] 8.868763e-05 8.769183e-05 1.774168e-05
 [890,] 1.310602e-04 1.900896e-04 6.096621e-05
 [891,] 8.885848e-05 8.775965e-05 1.777352e-05
 [892,] 8.859707e-05 8.783149e-05 1.775796e-05
 [893,] 8.845571e-05 1.145491e-04 2.278117e-05
 [894,] 1.937731e-04 8.608944e-05 3.495187e-05
 [895,] 8.868763e-05 8.756166e-05 1.771881e-05
 [896,] 8.845571e-05 1.141089e-04 2.269932e-05
 [897,] 2.045965e-04 8.588678e-05 3.674396e-05
 [898,] 8.892828e-05 8.769318e-05 1.777110e-05
 [899,] 8.880044e-05 8.805082e-05 1.781715e-05
 [900,] 1.114299e-04 8.210998e-05 2.070439e-05
 [901,] 8.874125e-05 8.805082e-05 1.781067e-05
 [902,] 8.880044e-05 8.812787e-05 1.783065e-05
 [903,] 2.483571e-04 1.158858e-04 6.936268e-05
 [904,] 8.850282e-05 8.812630e-05 1.780771e-05
 [905,] 3.346250e-04 1.160036e-04 9.222515e-05
 [906,] 8.863957e-05 8.812630e-05 1.781438e-05
 [907,] 8.852869e-05 8.821422e-05 1.782396e-05
 [908,] 1.168796e-04 8.229507e-05 2.156515e-05
 [909,] 1.358457e-04 1.977038e-04 6.713979e-05
 [910,] 8.847858e-05 8.798975e-05 1.778353e-05
 [911,] 3.120392e-04 1.159715e-04 8.650728e-05
 [912,] 2.724357e-04 1.566839e-04 1.397673e-04
 [913,] 2.001742e-04 1.064987e-04 4.227138e-05
 [914,] 8.847858e-05 8.798845e-05 1.778329e-05
 [915,] 8.869053e-05 8.856119e-05 1.789666e-05
 [916,] 8.853034e-05 8.798975e-05 1.778280e-05
 [917,] 8.882721e-05 1.153500e-04 2.276525e-05
 [918,] 1.114113e-04 8.229354e-05 2.061935e-05
 [919,] 3.090204e-04 1.159715e-04 8.571847e-05
 [920,] 2.085276e-04 1.057725e-04 4.379335e-05
 [921,] 8.690030e-05 8.279004e-05 1.654741e-05
 [922,] 8.733480e-05 8.278866e-05 1.659050e-05
 [923,] 2.932153e-04 1.162288e-04 8.055277e-05
 [924,] 1.074639e-04 8.242769e-05 1.991851e-05
 [925,] 2.980117e-04 1.161687e-04 8.201804e-05
 [926,] 2.932153e-04 1.154666e-04 8.059890e-05
 [927,] 1.066788e-04 8.229619e-05 1.979841e-05
 [928,] 8.907410e-05 8.858886e-05 1.794936e-05
 [929,] 1.066788e-04 8.224245e-05 1.980895e-05
 [930,] 2.879972e-04 1.160688e-04 7.911162e-05
 [931,] 2.950259e-04 1.161395e-04 8.135863e-05
 [932,] 2.950259e-04 1.159498e-04 8.137715e-05
 [933,] 2.932153e-04 1.159859e-04 8.076731e-05
 [934,] 3.090204e-04 1.159787e-04 8.488107e-05
 [935,] 2.980117e-04 1.159787e-04 8.203594e-05
 [936,] 2.735004e-04 1.159787e-04 7.567955e-05
 [937,] 2.735004e-04 1.160382e-04 7.547169e-05
 [938,] 2.598977e-04 1.163307e-04 7.107934e-05
 [939,] 2.644912e-04 1.160077e-04 7.323717e-05
 [940,] 2.548087e-04 1.159989e-04 7.071486e-05
 [941,] 8.892222e-05 8.949831e-05 1.808960e-05
 [942,] 2.644912e-04 1.160688e-04 7.303585e-05
 [943,] 2.735004e-04 1.160382e-04 7.547169e-05
 [944,] 2.644912e-04 1.161000e-04 7.293635e-05
 [945,] 2.644912e-04 1.161640e-04 7.273783e-05
 [946,] 2.932153e-04 1.161000e-04 8.034415e-05
 [947,] 2.879972e-04 1.161000e-04 7.900164e-05
 [948,] 2.879972e-04 1.161000e-04 7.900164e-05
 [949,] 2.828933e-04 1.161317e-04 7.757963e-05
 [950,] 2.163903e-04 1.082656e-04 4.543045e-05
 [951,] 3.090204e-04 1.161395e-04 8.498213e-05
 [952,] 2.828933e-04 1.162597e-04 7.777975e-05
 [953,] 8.740959e-05 8.312546e-05 1.667288e-05
 [954,] 2.932153e-04 1.162597e-04 8.044101e-05
 [955,] 1.320885e-04 2.019656e-04 6.594842e-05
 [956,] 2.879972e-04 1.162912e-04 7.898708e-05
 [957,] 8.682485e-05 9.466314e-05 1.899042e-05
 [958,] 2.735004e-04 1.162912e-04 7.525041e-05
 [959,] 2.735004e-04 1.162912e-04 7.525041e-05
 [960,] 2.735004e-04 1.162597e-04 7.535324e-05
 [961,] 2.735004e-04 1.162912e-04 7.525041e-05
 [962,] 2.687120e-04 1.163890e-04 7.371256e-05
 [963,] 2.305598e-04 1.094138e-04 4.811085e-05
 [964,] 2.932153e-04 1.163232e-04 8.021803e-05
 [965,] 3.199446e-04 1.164536e-04 8.658226e-05
 [966,] 2.980117e-04 1.164194e-04 8.112034e-05
 [967,] 2.980117e-04 1.164194e-04 8.112034e-05
 [968,] 8.875869e-05 8.940404e-05 1.806067e-05
 [969,] 1.065770e-04 1.058267e-04 2.548965e-05
 [970,] 2.169300e-04 1.106680e-04 4.567283e-05
 [971,] 8.490658e-05 8.315897e-05 1.626493e-05
 [972,] 1.061031e-04 1.082247e-04 2.607372e-05
 [973,] 2.879972e-04 1.165239e-04 7.823802e-05
 [974,] 1.319484e-04 1.114975e-04 3.429241e-05
 [975,] 1.927265e-04 8.613344e-05 3.636564e-05
 [976,] 1.313513e-04 1.065805e-04 3.224468e-05
 [977,] 1.927265e-04 8.612392e-05 3.614661e-05
 [978,] 1.412538e-04 2.175856e-04 7.862986e-05
 [979,] 1.318244e-04 1.072482e-04 3.265376e-05
 [980,] 2.879972e-04 1.163890e-04 7.866037e-05
 [981,] 9.516101e-05 9.457928e-05 2.089807e-05
 [982,] 1.637628e-04 1.096089e-04 3.567413e-05
 [983,] 8.162413e-05 8.382225e-05 1.569968e-05
 [984,] 1.631533e-04 8.808209e-05 3.771359e-05
 [985,] 2.199245e-04 1.595667e-04 9.512442e-05
 [986,] 9.616519e-05 9.294208e-05 2.064885e-05
 [987,] 9.662572e-05 9.341637e-05 2.086908e-05
 [988,] 9.768157e-05 9.289211e-05 2.092034e-05
 [989,] 9.566394e-05 9.289211e-05 2.048830e-05
 [990,] 1.303846e-04 1.069889e-04 3.214885e-05
 [991,] 9.768157e-05 9.261393e-05 2.081945e-05
 [992,] 1.528475e-04 1.058693e-04 3.327494e-05
 [993,] 9.714800e-05 9.228367e-05 2.057896e-05
 [994,] 9.714800e-05 9.220428e-05 2.054595e-05
 [995,] 9.768157e-05 9.228398e-05 2.069038e-05
 [996,] 1.545962e-04 1.051747e-04 3.355626e-05
 [997,] 2.614762e-04 1.177246e-04 6.924118e-05
 [998,] 2.752573e-04 1.177742e-04 7.252509e-05
 [999,] 1.563887e-04 1.047236e-04 3.387283e-05
[1000,] 1.554869e-04 1.050803e-04 3.371964e-05
[1001,] 2.846413e-04 1.173585e-04 7.571682e-05
[1002,] 9.768157e-05 9.216683e-05 2.064056e-05
[1003,] 9.714800e-05 9.216683e-05 2.052993e-05
[1004,] 1.519892e-04 1.048133e-04 3.304011e-05
[1005,] 1.554869e-04 1.047210e-04 3.370113e-05
[1006,] 8.185156e-05 8.700539e-05 1.618706e-05
[1007,] 1.368325e-04 2.685754e-04 9.421323e-05
[1008,] 1.705124e-04 9.314144e-05 4.420208e-05
[1009,] 9.768157e-05 9.209639e-05 2.060904e-05
[1010,] 1.563887e-04 1.045476e-04 3.386561e-05
[1011,] 1.537164e-04 1.045476e-04 3.335629e-05
[1012,] 2.326348e-04 1.614895e-04 1.055281e-04
[1013,] 1.573018e-04 1.046350e-04 3.404285e-05
[1014,] 1.600142e-04 1.051747e-04 3.458303e-05
[1015,] 1.600142e-04 1.051618e-04 3.458234e-05
[1016,] 2.656361e-04 1.226576e-04 6.322931e-05
[1017,] 2.846413e-04 1.174008e-04 7.561157e-05
[1018,] 1.600142e-04 1.054743e-04 3.466285e-05
[1019,] 2.235914e-04 2.102287e-04 1.316569e-04
[1020,] 1.600142e-04 1.052862e-04 3.465317e-05
[1021,] 2.251836e-04 1.603309e-04 9.849454e-05
[1022,] 1.491318e-04 1.058682e-04 3.267125e-05
[1023,] 1.376806e-04 2.754137e-04 9.776937e-05
[1024,] 1.613138e-04 1.054743e-04 3.490941e-05
[1025,] 2.348416e-04 1.171716e-04 5.970949e-05
[1026,] 2.251836e-04 1.588313e-04 9.755590e-05
[1027,] 1.604475e-04 1.058682e-04 3.482995e-05
[1028,] 3.052213e-04 1.172696e-04 8.102702e-05
[1029,] 3.052213e-04 1.171503e-04 8.133805e-05
[1030,] 3.052213e-04 1.170207e-04 8.169228e-05
[1031,] 2.997411e-04 1.172260e-04 7.978011e-05
[1032,] 1.613138e-04 1.057722e-04 3.498927e-05
[1033,] 2.997411e-04 1.172260e-04 7.978011e-05
[1034,] 3.108250e-04 1.172696e-04 8.241294e-05
[1035,] 1.874126e-04 9.154098e-05 5.000000e-05
[1036,] 1.488877e-04 1.050599e-04 3.113040e-05
[1037,] 1.334117e-04 1.084392e-04 3.355121e-05
[1038,] 1.315989e-04 1.087475e-04 3.315608e-05
[1039,] 1.488877e-04 1.046163e-04 3.105258e-05
[1040,] 1.529958e-04 1.050599e-04 3.186476e-05
[1041,] 1.334117e-04 1.093973e-04 3.392398e-05
[1042,] 1.374217e-04 1.075181e-04 3.331429e-05
[1043,] 3.395453e-04 1.174641e-04 8.949460e-05
[1044,] 1.334117e-04 1.093973e-04 3.392398e-05
[1045,] 3.016823e-04 1.534853e-04 1.578356e-04
[1046,] 1.315989e-04 1.090774e-04 3.328088e-05
[1047,] 3.333031e-04 1.175085e-04 8.783560e-05
[1048,] 1.334117e-04 1.092291e-04 3.385877e-05
[1049,] 1.331414e-04 1.226099e-04 3.879685e-05
[1050,] 3.334558e-04 1.176451e-04 8.750405e-05
[1051,] 1.477069e-04 1.194670e-04 3.359927e-05
[1052,] 1.313383e-04 1.248533e-04 3.890411e-05
[1053,] 1.904291e-04 8.625967e-05 4.572474e-05
[1054,] 1.477069e-04 1.217337e-04 3.404161e-05
[1055,] 1.320634e-04 1.234336e-04 3.866789e-05
[1056,] 2.241166e-04 8.952156e-05 4.600270e-05
[1057,] 8.040232e-05 8.963941e-05 1.639478e-05
[1058,] 2.073654e-04 8.998463e-05 4.315216e-05
[1059,] 1.437305e-04 3.446364e-04 1.333899e-04
[1060,] 1.996690e-04 8.722434e-05 3.879138e-05
[1061,] 8.153163e-05 8.698049e-05 1.615089e-05
[1062,] 3.333031e-04 1.178352e-04 8.697767e-05
[1063,] 2.013422e-04 8.711507e-05 3.894043e-05
[1064,] 1.952846e-04 8.708104e-05 3.775375e-05
[1065,] 8.197516e-05 8.689682e-05 1.620909e-05
[1066,] 1.937344e-04 8.711855e-05 3.754357e-05
[1067,] 1.856195e-04 1.115293e-04 4.027789e-05
[1068,] 8.096134e-05 8.624691e-05 1.595408e-05
[1069,] 1.292896e-04 1.078585e-04 3.214761e-05
[1070,] 1.151536e-04 1.192290e-04 3.081898e-05
[1071,] 8.037345e-05 8.937988e-05 1.634993e-05
[1072,] 4.382445e-04 1.055470e-04 1.745509e-04
[1073,] 2.119266e-04 8.676876e-05 3.987249e-05
[1074,] 1.336283e-04 1.105680e-04 2.937472e-05
[1075,] 1.441849e-04 1.204982e-04 3.315373e-05
[1076,] 1.160227e-04 1.218018e-04 3.207423e-05
[1077,] 3.273490e-04 1.182917e-04 8.447683e-05
[1078,] 1.159652e-04 1.269322e-04 3.332410e-05
[1079,] 1.172720e-04 1.266374e-04 3.394448e-05
[1080,] 1.614896e-04 1.209209e-04 3.647990e-05
[1081,] 1.309856e-04 1.329832e-04 4.163570e-05
[1082,] 1.296952e-04 1.304174e-04 4.019462e-05
[1083,] 2.024166e-04 8.553333e-05 4.851770e-05
[1084,] 1.877600e-04 1.187705e-04 4.178925e-05
[1085,] 8.018001e-05 9.177225e-05 1.670878e-05
[1086,] 2.078576e-04 1.244699e-04 4.646914e-05
[1087,] 2.482542e-04 1.250333e-04 5.835176e-05
[1088,] 1.475424e-04 3.734899e-04 1.517887e-04
[1089,] 3.283152e-04 1.467228e-04 1.676934e-04
[1090,] 9.040512e-05 1.906192e-04 4.053609e-05
[1091,] 1.475998e-04 3.408764e-04 1.374941e-04
[1092,] 1.410792e-04 3.626629e-04 1.364501e-04
[1093,] 2.780523e-04 1.235019e-04 6.632043e-05
[1094,] 1.375495e-04 1.577569e-04 5.371240e-05
[1095,] 1.499879e-04 3.062712e-04 1.253553e-04
[1096,] 1.892398e-04 1.157536e-04 4.598964e-05
[1097,] 1.775477e-04 1.161308e-04 4.306804e-05
[1098,] 1.298798e-04 1.150621e-04 3.239131e-05
[1099,] 1.712810e-04 1.393016e-04 4.593484e-05
[1100,] 1.190327e-04 2.005531e-04 6.138595e-05
[1101,] 1.677202e-04 1.392009e-04 4.514644e-05
[1102,] 1.342563e-04 1.190496e-04 3.631630e-05
[1103,] 8.445413e-05 9.421146e-05 1.856370e-05
[1104,] 2.741183e-04 9.267570e-05 5.928617e-05
[1105,] 2.661160e-04 8.918923e-05 6.673790e-05
[1106,] 9.084957e-05 1.013693e-04 2.078765e-05
[1107,] 9.605547e-05 1.250043e-04 2.602812e-05
[1108,] 1.222067e-04 8.395251e-05 2.281411e-05
[1109,] 2.571250e-04 1.069786e-04 6.957574e-05
[1110,] 2.271458e-04 1.077111e-04 6.178253e-05
[1111,] 2.466856e-04 9.161187e-05 5.292146e-05
[1112,] 1.787293e-04 1.810381e-04 8.506416e-05
[1113,] 1.677715e-04 1.579234e-04 4.810986e-05
[1114,] 2.981411e-04 8.719086e-05 5.836876e-05
[1115,] 1.048864e-04 1.257821e-04 2.775985e-05
[1116,] 3.012147e-04 8.542574e-05 5.393356e-05
[1117,] 2.146400e-04 9.442702e-05 4.887999e-05
[1118,] 9.795100e-05 1.218133e-04 2.572825e-05
[1119,] 2.745729e-04 8.583313e-05 5.113809e-05
[1120,] 9.018654e-05 1.020180e-04 2.076922e-05
[1121,] 1.481946e-04 9.549699e-05 2.900101e-05
[1122,] 1.024948e-04 1.302052e-04 2.932318e-05
[1123,] 9.609560e-05 1.183070e-04 2.491364e-05
[1124,] 2.996411e-04 8.568995e-05 5.199187e-05
[1125,] 2.177351e-04 9.287562e-05 4.841270e-05
[1126,] 1.463288e-04 1.580036e-04 4.378933e-05
[1127,] 3.015631e-04 8.860178e-05 5.245287e-05
[1128,] 1.621867e-04 1.305394e-04 5.093699e-05
[1129,] 2.290091e-04 8.515448e-05 4.226478e-05
[1130,] 8.586025e-05 1.108055e-04 2.109883e-05
[1131,] 2.941208e-04 8.649404e-05 5.595947e-05
[1132,] 2.032134e-04 8.660932e-05 3.944342e-05
[1133,] 2.709076e-04 8.618381e-05 5.080311e-05
[1134,] 8.587190e-05 1.121310e-04 2.145590e-05
[1135,] 2.637852e-04 8.621761e-05 4.966465e-05
[1136,] 1.485362e-04 1.624645e-04 4.505115e-05
[1137,] 9.592405e-05 1.146714e-04 2.430797e-05
[1138,] 2.745729e-04 8.662749e-05 5.207220e-05
[1139,] 1.499835e-04 1.597448e-04 4.460928e-05
[1140,] 2.603250e-04 8.668075e-05 4.963138e-05
[1141,] 2.408104e-04 9.242582e-05 5.322465e-05
[1142,] 2.206647e-04 9.618578e-05 5.176160e-05
[1143,] 8.632648e-05 1.134331e-04 2.156696e-05
[1144,] 1.605795e-04 1.523548e-04 4.582508e-05
[1145,] 8.466752e-05 1.153043e-04 2.152177e-05
[1146,] 2.489905e-04 8.804499e-05 4.968475e-05
[1147,] 1.944349e-04 1.012463e-04 4.871748e-05
[1148,] 1.860486e-04 1.009158e-04 4.637849e-05
[1149,] 1.482320e-04 1.624442e-04 4.493541e-05
[1150,] 1.951252e-04 1.616364e-04 7.997202e-05
[1151,] 2.705622e-04 8.312209e-05 5.313704e-05
[1152,] 2.532387e-04 8.997730e-05 5.241339e-05
[1153,] 2.467740e-04 9.050947e-05 5.167222e-05
[1154,] 2.519240e-04 8.393696e-05 4.504502e-05
[1155,] 1.813442e-04 1.165057e-04 4.278672e-05
[1156,] 8.152811e-05 1.117034e-04 2.039366e-05
[1157,] 1.031662e-04 1.246727e-04 2.870180e-05
[1158,] 1.909026e-04 1.650048e-04 8.044455e-05
[1159,] 9.500698e-05 1.166823e-04 2.435122e-05
[1160,] 9.449963e-05 1.132833e-04 2.387842e-05
[1161,] 1.672051e-04 1.114423e-04 4.681686e-05
[1162,] 9.429510e-05 1.194629e-04 2.490297e-05
[1163,] 1.634613e-04 1.165498e-04 4.820135e-05
[1164,] 1.648907e-04 1.178439e-04 4.928334e-05
[1165,] 9.276911e-05 9.710698e-05 2.038551e-05
[1166,] 1.634613e-04 1.177972e-04 4.880988e-05
[1167,] 2.308205e-04 1.163395e-04 6.875243e-05
[1168,] 1.640904e-04 1.107553e-04 4.549350e-05
[1169,] 1.926166e-04 1.484310e-04 5.035607e-05
[1170,] 2.135670e-04 2.269518e-04 1.370985e-04
[1171,] 1.974405e-04 2.471694e-04 1.378529e-04
[1172,] 1.402409e-04 1.998630e-04 6.880016e-05
[1173,] 1.530282e-04 1.965777e-04 7.823917e-05
[1174,] 2.354582e-04 3.528395e-04 2.673739e-04
[1175,] 8.104365e-05 9.454372e-05 1.788681e-05
[1176,] 1.372388e-04 1.986682e-04 6.584514e-05
[1177,] 1.485322e-04 3.544551e-04 1.452207e-04
[1178,] 1.290013e-04 1.451406e-04 4.373537e-05
[1179,] 2.672651e-04 3.513278e-04 3.135404e-04
[1180,] 1.478377e-04 1.912867e-04 7.237699e-05
[1181,] 8.036907e-05 9.433894e-05 1.771490e-05
[1182,] 1.519130e-04 1.948814e-04 7.672158e-05
[1183,] 1.513878e-04 1.947422e-04 7.630637e-05
[1184,] 1.104632e-04 1.342606e-04 3.702338e-05
[1185,] 1.086212e-04 1.348541e-04 3.649797e-05
[1186,] 1.561898e-04 2.026386e-04 8.342215e-05
[1187,] 3.037064e-04 2.790505e-04 2.782529e-04
[1188,] 8.082898e-05 9.160037e-05 1.730666e-05
[1189,] 1.173304e-04 1.373180e-04 4.059636e-05
[1190,] 9.013850e-05 9.161216e-05 1.951109e-05
[1191,] 2.855969e-04 2.300040e-04 2.000585e-04
[1192,] 2.832603e-04 2.318251e-04 2.000666e-04
[1193,] 1.432787e-04 2.011046e-04 7.157937e-05
[1194,] 1.253053e-04 1.318899e-04 4.180443e-05
[1195,] 2.689415e-04 2.927350e-04 2.540454e-04
[1196,] 1.273539e-04 1.117841e-04 3.519605e-05
[1197,] 8.094828e-05 1.428150e-04 2.683432e-05
[1198,] 2.477574e-04 2.259743e-04 1.663206e-04
[1199,] 8.038994e-05 1.419557e-04 2.638143e-05
[1200,] 8.056363e-05 1.391102e-04 2.595887e-05
[1201,] 1.103299e-04 2.921061e-04 8.282987e-05
[1202,] 8.092682e-05 1.669233e-04 3.122389e-05
[1203,] 8.364227e-05 8.621779e-05 1.685383e-05
[1204,] 1.398294e-04 1.423132e-04 4.204942e-05
[1205,] 2.608119e-04 2.198774e-04 1.707670e-04
[1206,] 2.469082e-04 2.189919e-04 1.595973e-04
[1207,] 2.665613e-04 2.572619e-04 2.006576e-04
[1208,] 8.153765e-05 1.405881e-04 2.673117e-05
[1209,] 8.176195e-05 1.450563e-04 2.767500e-05
[1210,] 2.680853e-04 2.791253e-04 2.391321e-04
[1211,] 1.405346e-04 1.273833e-04 4.090935e-05
[1212,] 1.281949e-04 1.761838e-04 5.699632e-05
[1213,] 1.424369e-04 3.467739e-04 1.349800e-04
[1214,] 8.941680e-05 1.303883e-04 2.805560e-05
[1215,] 2.277952e-04 2.975895e-04 2.112432e-04
[1216,] 2.445650e-04 2.474300e-04 1.850796e-04
[1217,] 1.911857e-04 1.336088e-04 6.076479e-05
[1218,] 1.709581e-04 1.376933e-03 6.981720e-04
[1219,] 1.363608e-04 1.244906e-04 3.902765e-05
[1220,] 9.739494e-05 2.470798e-04 4.805803e-05
[1221,] 1.413754e-04 1.368579e-04 4.301329e-05
[1222,] 1.261953e-04 8.886552e-05 2.592090e-05
[1223,] 3.982671e-04 1.534629e-04 1.948053e-04
[1224,] 1.154156e-04 9.066664e-05 2.448863e-05
[1225,] 9.865106e-05 3.098301e-04 6.861812e-05
[1226,] 1.003946e-04 3.464747e-04 6.900178e-05
[1227,] 1.173743e-04 1.690697e-04 3.719091e-05
[1228,] 1.272522e-04 1.560433e-04 3.675130e-05
[1229,] 1.049474e-04 1.545653e-04 3.229801e-05
[1230,] 1.331562e-04 8.938174e-05 2.774895e-05
[1231,] 9.669938e-05 2.866875e-04 5.990330e-05
[1232,] 9.654244e-05 2.541161e-04 5.293689e-05
[1233,] 1.559042e-04 1.438246e-04 5.218847e-05
[1234,] 1.879929e-04 1.514101e-04 7.239065e-05
[1235,] 1.292623e-04 8.735610e-05 2.570090e-05
[1236,] 8.789469e-05 9.092120e-05 1.830030e-05
[1237,] 1.809757e-04 1.537777e-04 7.081052e-05
[1238,] 8.851539e-05 9.292278e-05 1.854101e-05
[1239,] 1.004887e-04 8.707535e-05 1.964590e-05
[1240,] 8.287795e-05 9.551677e-05 1.794159e-05
[1241,] 1.840765e-04 8.900665e-05 3.637873e-05
[1242,] 1.153996e-04 1.245710e-04 3.082797e-05
[1243,] 1.286750e-04 1.427171e-04 3.994641e-05
[1244,] 1.860957e-04 3.467080e-04 1.944832e-04
[1245,] 1.217123e-04 3.055135e-04 8.903977e-05
[1246,] 2.386221e-04 1.133156e-04 6.698885e-05
[1247,] 2.092097e-04 1.143516e-04 5.990941e-05
[1248,] 1.308161e-04 1.331904e-04 3.774015e-05
[1249,] 1.822591e-04 1.153053e-04 5.240473e-05
[1250,] 2.128703e-04 1.143028e-04 6.024583e-05
[1251,] 2.693877e-04 5.347295e-04 5.090769e-04
[1252,] 1.344122e-04 4.536379e-04 1.602446e-04
[1253,] 2.771079e-04 1.084820e-04 7.316151e-05
[1254,] 2.634013e-04 1.093450e-04 7.141273e-05
[1255,] 1.287412e-04 1.668108e-04 4.493470e-05
[1256,] 2.579231e-04 1.088546e-04 6.943681e-05
[1257,] 1.286984e-04 1.653083e-04 4.457587e-05
[1258,] 2.568406e-04 4.943782e-04 4.388792e-04
[1259,] 2.551324e-04 4.879223e-04 4.287159e-04
[1260,] 9.427893e-05 1.131416e-04 2.509440e-05
[1261,] 1.289728e-04 1.643393e-04 4.423557e-05
[1262,] 2.520719e-04 4.793003e-04 4.137038e-04
[1263,] 2.516535e-04 1.083478e-04 6.726891e-05
[1264,] 8.746164e-05 1.091792e-04 2.226738e-05
[1265,] 1.288295e-04 1.643393e-04 4.428394e-05
[1266,] 1.291191e-04 1.638189e-04 4.406215e-05
[1267,] 2.474415e-04 4.631757e-04 3.886418e-04
[1268,] 1.292782e-04 1.648853e-04 4.428503e-05
[1269,] 2.474415e-04 4.573080e-04 3.830708e-04
[1270,] 1.284178e-04 1.653595e-04 4.471956e-05
[1271,] 1.295311e-04 1.319376e-04 3.731098e-05
[1272,] 1.776965e-04 4.423988e-04 2.379754e-04
[1273,] 1.092736e-04 1.302397e-04 3.132302e-05
[1274,] 1.093824e-04 1.485676e-04 3.447110e-05
[1275,] 1.936104e-04 3.874336e-04 2.304876e-04
[1276,] 1.078092e-04 1.416244e-04 3.330004e-05
[1277,] 1.088439e-04 1.287323e-04 3.085040e-05
[1278,] 1.298522e-04 1.304528e-04 3.700069e-05
[1279,] 1.969660e-04 3.836871e-04 2.331273e-04
[1280,] 8.305808e-05 1.161073e-04 2.230152e-05
[1281,] 1.454235e-04 1.309096e-04 4.238594e-05
[1282,] 1.296866e-04 1.303376e-04 3.693236e-05
[1283,] 1.291191e-04 1.382679e-04 3.771553e-05
[1284,] 1.290695e-04 1.389433e-04 3.789130e-05
[1285,] 1.296730e-04 1.386045e-04 3.773584e-05
[1286,] 8.274980e-05 1.152327e-04 2.200573e-05
[1287,] 1.291696e-04 1.382679e-04 3.770839e-05
[1288,] 1.285235e-04 1.418657e-04 3.957339e-05
[1289,] 1.297320e-04 1.444365e-04 3.916523e-05
[1290,] 1.831704e-04 3.457326e-04 1.889609e-04
[1291,] 1.506531e-04 1.464732e-04 4.616863e-05
[1292,] 1.301102e-04 1.375632e-04 3.745067e-05
[1293,] 1.301102e-04 1.393139e-04 3.787830e-05
[1294,] 1.091810e-04 1.380965e-04 3.216038e-05
[1295,] 1.302411e-04 1.359009e-04 3.703948e-05
[1296,] 8.273935e-05 1.082597e-04 2.058982e-05
[1297,] 1.901041e-04 1.728167e-04 8.903407e-05
[1298,] 1.297922e-04 1.289760e-04 3.531198e-05
[1299,] 8.437525e-05 1.931488e-04 3.471145e-05
[1300,] 1.291428e-04 1.322386e-04 3.614611e-05
[1301,] 1.287395e-04 1.315931e-04 3.602888e-05
[1302,] 8.244211e-05 9.172996e-05 1.737251e-05
[1303,] 1.293558e-04 1.301762e-04 3.677904e-05
[1304,] 1.280334e-04 1.304391e-04 3.561354e-05
[1305,] 1.051628e-04 1.159848e-04 2.808092e-05
[1306,] 1.291741e-04 1.228394e-04 3.378314e-05
[1307,] 8.239636e-05 9.171864e-05 1.735207e-05
[1308,] 1.286832e-04 1.230519e-04 3.390902e-05
[1309,] 8.383931e-05 1.597736e-04 2.952862e-05
[1310,] 1.293376e-04 1.304368e-04 3.684228e-05
[1311,] 1.507512e-04 1.360466e-04 5.082826e-05
[1312,] 1.480273e-04 1.342409e-04 4.895997e-05
[1313,] 8.767134e-05 1.021850e-04 2.012286e-05
[1314,] 2.210120e-04 8.574153e-05 7.551736e-05
[1315,] 9.511792e-05 1.490018e-04 3.171405e-05
[1316,] 1.293163e-04 1.086528e-04 3.161613e-05
[1317,] 1.131689e-04 1.247231e-04 3.041814e-05
[1318,] 1.136825e-04 1.245192e-04 3.047941e-05
[1319,] 9.852703e-05 1.151507e-04 2.520125e-05
[1320,] 9.856601e-05 1.151507e-04 2.519764e-05
[1321,] 9.850482e-05 1.065783e-04 2.322170e-05
[1322,] 9.852703e-05 1.173552e-04 2.563028e-05
[1323,] 9.849208e-05 1.178521e-04 2.573489e-05
[1324,] 9.438532e-05 1.437268e-04 2.952273e-05
[1325,] 9.852703e-05 1.181054e-04 2.577741e-05
[1326,] 1.309423e-04 1.074185e-04 3.157479e-05
[1327,] 9.262052e-04 1.025496e-04 3.303823e-04
[1328,] 9.852703e-05 1.183578e-04 2.582661e-05
[1329,] 9.856601e-05 1.186292e-04 2.587303e-05
[1330,] 9.856601e-05 1.190242e-04 2.594974e-05
[1331,] 9.860902e-05 1.173552e-04 2.562008e-05
[1332,] 9.546048e-05 1.477310e-04 3.163897e-05
[1333,] 1.150002e-04 1.249765e-04 3.075363e-05
[1334,] 1.031943e-04 8.880749e-05 3.611601e-05
[1335,] 9.590222e-05 1.470376e-04 3.172355e-05
[1336,] 1.141789e-04 1.247062e-04 3.057013e-05
[1337,] 1.154333e-04 1.237535e-04 3.066419e-05
[1338,] 9.870188e-05 1.189252e-04 2.591534e-05
[1339,] 1.471501e-04 1.276854e-04 3.894185e-05
[1340,] 9.311166e-05 1.419886e-04 2.920595e-05
[1341,] 4.382456e-04 8.496108e-05 1.507266e-04
[1342,] 1.278020e-04 1.043202e-04 2.952644e-05
[1343,] 1.057267e-03 1.041754e-04 3.800839e-04
[1344,] 1.020752e-03 1.205181e-04 3.652993e-04
[1345,] 3.821284e-04 8.364468e-05 1.295255e-04
[1346,] 9.903376e-05 1.173671e-04 2.553014e-05
[1347,] 1.084255e-04 1.196994e-04 2.861853e-05
[1348,] 1.275247e-04 1.038622e-04 2.934102e-05
[1349,] 9.912348e-05 1.188291e-04 2.580479e-05
[1350,] 9.341995e-05 1.296491e-04 2.681546e-05
[1351,] 1.222327e-03 9.976403e-05 4.323574e-04
[1352,] 1.278020e-04 1.038892e-04 2.942470e-05
[1353,] 1.080606e-04 1.206607e-04 2.875488e-05
[1354,] 9.285874e-05 1.321644e-04 2.705415e-05
[1355,] 4.417440e-04 8.270619e-05 1.481232e-04
[1356,] 9.915522e-05 1.234540e-04 2.665676e-05
[1357,] 9.926026e-05 1.261534e-04 2.716191e-05
[1358,] 1.079758e-04 1.196097e-04 2.854860e-05
[1359,] 1.079135e-04 1.195989e-04 2.854418e-05
[1360,] 9.947150e-05 1.259545e-04 2.713772e-05
[1361,] 9.915522e-05 1.267029e-04 2.725859e-05
[1362,] 1.080606e-04 1.195754e-04 2.856169e-05
[1363,] 1.292674e-04 1.049613e-04 3.038792e-05
[1364,] 1.310696e-04 1.051797e-04 3.092715e-05
[1365,] 1.066628e-04 9.630948e-05 2.223427e-05
[1366,] 5.088282e-04 8.374530e-05 1.638647e-04
[1367,] 9.339242e-05 1.284113e-04 2.654966e-05
[1368,] 9.699593e-05 1.015984e-04 2.183126e-05
[1369,] 1.247247e-04 1.032806e-04 2.862320e-05
[1370,] 9.371830e-05 1.285229e-04 2.670384e-05
[1371,] 1.004785e-04 1.233983e-04 2.678363e-05
[1372,] 1.934970e-01 9.084045e-05 6.539327e-02
[1373,] 9.390727e-05 1.285834e-04 2.677877e-05
[1374,] 1.003324e-04 1.242073e-04 2.691068e-05
[1375,] 1.253237e-04 1.030663e-04 2.870675e-05
[1376,] 9.414611e-05 1.288330e-04 2.691571e-05
[1377,] 1.243820e-04 1.029468e-04 2.842218e-05
[1378,] 6.208160e-04 8.395557e-05 2.002592e-04
[1379,] 1.107695e-04 1.195903e-04 2.926211e-05
[1380,] 1.114167e-04 1.195166e-04 2.955495e-05
[1381,] 9.462987e-05 1.290539e-04 2.711911e-05
[1382,] 9.448506e-05 1.293398e-04 2.714556e-05
[1383,] 1.225729e-04 1.026962e-04 2.795153e-05
[1384,] 1.227397e-04 1.026614e-04 2.796543e-05
[1385,] 1.431796e-01 9.041589e-05 4.826700e-02
[1386,] 1.214636e-04 1.026431e-04 2.767621e-05
[1387,] 1.214018e-04 1.026431e-04 2.766269e-05
[1388,] 1.753211e-01 8.993595e-05 5.884671e-02
[1389,] 1.972735e-01 8.643114e-05 6.779157e-02
[1390,] 3.778396e-04 8.373914e-05 1.224224e-04
[1391,] 9.924932e-05 1.298261e-04 2.784172e-05
[1392,] 1.223373e-04 1.026111e-04 2.781347e-05
[1393,] 1.164468e-04 1.197542e-04 3.088335e-05
[1394,] 9.685879e-05 1.318020e-04 2.848083e-05
[1395,] 9.971041e-05 1.288219e-04 2.768337e-05
[1396,] 1.222568e-04 1.027318e-04 2.777006e-05
[1397,] 4.384654e-04 8.682802e-05 1.381723e-04
[1398,] 1.143219e-04 1.197042e-04 3.023689e-05
[1399,] 1.189175e-04 1.199048e-04 3.156337e-05
[1400,] 9.486392e-05 1.689137e-04 3.333736e-05
[1401,] 1.115536e-04 8.734791e-05 2.253347e-05
[1402,] 1.126418e-04 8.740972e-05 2.277633e-05
[1403,] 8.690637e-05 8.514372e-05 2.839997e-05
[1404,] 8.575286e-05 9.022681e-05 1.774675e-05
[1405,] 2.910730e-04 8.584255e-05 9.348499e-05
[1406,] 1.287234e-04 8.494859e-05 4.134872e-05
[1407,] 9.339154e-05 1.740772e-04 3.468327e-05
[1408,] 9.338241e-05 1.723967e-04 3.435217e-05
[1409,] 9.339154e-05 1.723825e-04 3.438835e-05
[1410,] 1.218764e-04 1.029345e-04 2.770556e-05
[1411,] 1.147799e-04 1.200508e-04 3.053468e-05
[1412,] 1.213848e-04 1.032023e-04 2.765504e-05
[1413,] 2.631752e-02 8.638434e-05 8.886754e-03
[1414,] 1.493447e-04 1.228945e-04 3.955200e-05
[1415,] 9.345981e-05 1.693265e-04 3.357932e-05
[1416,] 1.076288e-04 1.151258e-04 2.664288e-05
[1417,] 1.082508e-04 9.686860e-05 2.260428e-05
[1418,] 1.217490e-04 1.030149e-04 2.768403e-05
[1419,] 8.073424e-05 8.605835e-05 2.116240e-05
[1420,] 8.846306e-05 1.135544e-04 2.258616e-05
[1421,] 8.853812e-05 1.128725e-04 2.254525e-05
[1422,] 1.104022e-04 1.220219e-04 2.977015e-05
[1423,] 1.225723e-04 1.028967e-04 2.779837e-05
[1424,] 1.061606e-04 8.486962e-05 2.061156e-05
[1425,] 1.115054e-04 1.224094e-04 3.014460e-05
[1426,] 1.215323e-04 1.064615e-04 2.829314e-05
[1427,] 1.066112e-04 9.873538e-05 2.442902e-05
[1428,] 1.458268e-04 1.139323e-04 3.303270e-05
[1429,] 8.112261e-05 8.436359e-05 1.565974e-05
[1430,] 8.101262e-05 8.403206e-05 1.558294e-05
[1431,] 1.397477e-04 1.127663e-04 3.166443e-05
[1432,] 1.014714e-04 1.194179e-04 2.621200e-05
[1433,] 1.016436e-04 1.194179e-04 2.623984e-05
[1434,] 8.978914e-05 8.472821e-05 1.722711e-05
[1435,] 1.045381e-04 8.486373e-05 2.037121e-05
[1436,] 8.047989e-05 8.365837e-05 1.544894e-05
[1437,] 1.226823e-04 1.078210e-04 2.873970e-05
[1438,] 1.220249e-04 1.076149e-04 2.861905e-05
[1439,] 1.040827e-04 8.461958e-05 2.018238e-05
[1440,] 7.991301e-05 8.385969e-05 1.537789e-05
[1441,] 1.230086e-04 1.094120e-04 2.911233e-05
[1442,] 1.026695e-04 1.220879e-04 2.684381e-05
[1443,] 1.129845e-04 1.225873e-04 3.040915e-05
[1444,] 1.838831e-04 1.273075e-04 5.853105e-05
[1445,] 8.837333e-05 8.452386e-05 1.693046e-05
[1446,] 9.667457e-05 1.081812e-04 2.333498e-05
[1447,] 9.667457e-05 1.083788e-04 2.336900e-05
[1448,] 9.683763e-05 1.089532e-04 2.349013e-05
[1449,] 7.947170e-05 8.356856e-05 1.526823e-05
[1450,] 7.947170e-05 8.356856e-05 1.526823e-05
[1451,] 9.683763e-05 1.098380e-04 2.364425e-05
[1452,] 1.263978e-04 1.263609e-04 3.312341e-05
[1453,] 2.124090e-04 1.222248e-04 6.897223e-05
[1454,] 1.192393e-04 1.237624e-04 3.190127e-05
[1455,] 9.744813e-05 1.113197e-04 2.398153e-05
[1456,] 8.513445e-05 8.351305e-05 1.630581e-05
[1457,] 9.712827e-05 1.116414e-04 2.399683e-05
[1458,] 8.447475e-05 8.351350e-05 1.618704e-05
[1459,] 9.652046e-05 1.134848e-04 2.427923e-05
[1460,] 1.121168e-04 9.020676e-05 2.399758e-05
[1461,] 1.442464e-04 9.992091e-05 3.147843e-05
[1462,] 1.478640e-04 1.626274e-04 4.442604e-05
[1463,] 1.468795e-04 9.966953e-05 3.190436e-05
[1464,] 1.461743e-04 9.941786e-05 3.167129e-05
[1465,] 1.924449e-04 9.183322e-05 4.188198e-05
[1466,] 2.002508e-04 9.153523e-05 4.335275e-05
[1467,] 1.464151e-04 9.943838e-05 3.166175e-05
[1468,] 1.446175e-04 9.946550e-05 3.127709e-05
[1469,] 1.397767e-04 8.890912e-05 2.953708e-05
[1470,] 1.373767e-04 8.890912e-05 2.902773e-05
[1471,] 2.042827e-04 9.083397e-05 4.377638e-05
[1472,] 7.704439e-04 9.602196e-05 1.359436e-04
[1473,] 1.396176e-04 9.952764e-05 3.013031e-05
[1474,] 1.441829e-04 9.949934e-05 3.098155e-05
[1475,] 8.643503e-05 9.046595e-05 1.835649e-05
[1476,] 1.476199e-04 1.827189e-04 4.867480e-05
[1477,] 1.478640e-04 1.837229e-04 4.892083e-05
[1478,] 1.246274e-04 9.028581e-05 2.684921e-05
[1479,] 2.085508e-04 9.000032e-05 4.412251e-05
[1480,] 1.408312e-04 1.001691e-04 3.040196e-05
[1481,] 1.536577e-04 1.936225e-04 5.191816e-05
[1482,] 1.410308e-04 1.002108e-04 3.043726e-05
[1483,] 2.070757e-04 8.945189e-05 4.347994e-05
[1484,] 1.472148e-04 9.091133e-05 3.202809e-05
[1485,] 1.572680e-04 1.008712e-04 3.342475e-05
[1486,] 1.488794e-04 9.984113e-05 3.191228e-05
[1487,] 1.492062e-04 1.559472e-04 4.815194e-05
[1488,] 8.601811e-05 8.875574e-05 1.789202e-05
[1489,] 1.371713e-04 1.076692e-04 3.119444e-05
[1490,] 9.146049e-05 1.036073e-04 2.134057e-05
[1491,] 9.146049e-05 1.033399e-04 2.131191e-05
[1492,] 8.652356e-05 1.033158e-04 2.023644e-05
[1493,] 8.996006e-05 1.033311e-04 2.104391e-05
[1494,] 2.682549e-04 1.894880e-04 1.445346e-04
[1495,] 2.323621e-04 1.941802e-04 1.269314e-04
[1496,] 9.384190e-05 1.035480e-04 2.212786e-05
[1497,] 2.780584e-04 1.866901e-04 1.476803e-04
[1498,] 2.813045e-04 1.877695e-04 1.505543e-04
[1499,] 2.629161e-04 1.866317e-04 1.389119e-04
[1500,] 1.046682e-04 1.046966e-04 2.455089e-05
[1501,] 2.846058e-04 1.631507e-04 1.293115e-04
[1502,] 3.052645e-04 1.614273e-04 1.376096e-04
[1503,] 3.052645e-04 1.614304e-04 1.376127e-04
[1504,] 2.975030e-04 1.631507e-04 1.355464e-04
[1505,] 1.026277e-04 1.497809e-04 3.826102e-05
[1506,] 1.085100e-04 1.513999e-04 4.127395e-05
[1507,] 9.591752e-05 1.580211e-04 3.681752e-05
[1508,] 9.104875e-05 1.617335e-04 3.559911e-05
[1509,] 1.121922e-04 1.049167e-04 2.624189e-05
[1510,] 8.608797e-05 1.600711e-04 3.270626e-05
[1511,] 8.608797e-05 1.535469e-04 3.137589e-05
[1512,] 8.390620e-05 1.527476e-04 3.020979e-05
[1513,] 9.450313e-05 9.532119e-05 2.150757e-05
[1514,] 1.110744e-04 1.175492e-04 2.737346e-05
[1515,] 9.736344e-05 9.532119e-05 2.220712e-05
[1516,] 1.118617e-04 1.172916e-04 2.744010e-05
[1517,] 8.586663e-05 1.600564e-04 3.267869e-05
[1518,] 8.687389e-05 1.575312e-04 3.258289e-05
[1519,] 8.520810e-05 1.754101e-04 3.529449e-05
[1520,] 8.679961e-05 1.774615e-04 3.665303e-05
[1521,] 1.042901e-04 1.179662e-04 3.022424e-05
[1522,] 1.399861e-04 1.219907e-04 3.828360e-05
[1523,] 1.068219e-04 1.210535e-04 3.193070e-05
[1524,] 1.432611e-04 1.217932e-04 3.930644e-05
[1525,] 1.070916e-04 1.030971e-04 2.681653e-05
[1526,] 1.041214e-04 1.070244e-04 2.711284e-05
[1527,] 1.099652e-04 9.649585e-05 2.363547e-05
[1528,] 1.018250e-04 1.093606e-04 2.708804e-05
[1529,] 8.169455e-05 1.245708e-04 2.382288e-05
[1530,] 1.457052e-04 1.146809e-04 3.773958e-05
[1531,] 9.913333e-05 1.167179e-04 2.819714e-05
[1532,] 9.778763e-05 2.379573e-04 5.781565e-05
[1533,] 9.786267e-05 2.604945e-04 6.342503e-05
[1534,] 9.734091e-05 2.536332e-04 6.130139e-05
[1535,] 9.671947e-05 2.568113e-04 6.157253e-05
[1536,] 9.657825e-05 1.260787e-04 2.968902e-05
[1537,] 7.976716e-05 1.102355e-04 2.044231e-05
[1538,] 1.429980e-04 1.144093e-04 3.681934e-05
[1539,] 1.053700e-04 1.083791e-04 2.551291e-05
[1540,] 9.397867e-05 2.331908e-04 5.379752e-05
[1541,] 7.904395e-05 1.216035e-04 2.213395e-05
[1542,] 1.049815e-04 1.103156e-04 2.580732e-05
[1543,] 9.718535e-05 2.431106e-04 5.861302e-05
[1544,] 1.050097e-04 1.103156e-04 2.578235e-05
[1545,] 1.489485e-04 1.154534e-04 4.065035e-05
[1546,] 1.102736e-04 1.091368e-04 2.860081e-05
[1547,] 1.049617e-04 1.099151e-04 2.576123e-05
[1548,] 1.050378e-04 1.074956e-04 2.521695e-05
[1549,] 5.471011e-04 9.264386e-05 1.044196e-04
[1550,] 8.080225e-05 1.110233e-04 2.096302e-05
[1551,] 1.049634e-04 1.078408e-04 2.532996e-05
[1552,] 1.002850e-04 9.933378e-05 2.308049e-05
[1553,] 9.567181e-05 2.482749e-04 5.865866e-05
[1554,] 8.089774e-05 1.242782e-04 2.347716e-05
[1555,] 8.251795e-05 1.129466e-04 2.193255e-05
[1556,] 1.053763e-04 1.080468e-04 2.542864e-05
[1557,] 8.135274e-05 1.159014e-04 2.202974e-05
[1558,] 8.041391e-05 1.982148e-04 3.667924e-05
[1559,] 8.111909e-05 1.174985e-04 2.224426e-05
[1560,] 9.832982e-05 2.214058e-04 5.401831e-05
[1561,] 1.054119e-04 1.087103e-04 2.556721e-05
[1562,] 1.058805e-04 1.105656e-04 2.612443e-05
[1563,] 1.391143e-04 1.193299e-04 3.765468e-05
[1564,] 1.212402e-04 1.013313e-04 2.943195e-05
[1565,] 9.378228e-05 9.867281e-05 2.054010e-05
[1566,] 1.345026e-04 1.245355e-04 4.010703e-05
[1567,] 1.769747e-04 1.302330e-04 5.808890e-05
[1568,] 2.149750e-04 1.158263e-04 6.356107e-05
[1569,] 1.093557e-04 1.295989e-04 3.510551e-05
[1570,] 1.284206e-04 1.647634e-04 5.073978e-05
[1571,] 8.541451e-05 1.532333e-04 3.092205e-05
[1572,] 1.049779e-04 1.394341e-04 3.198811e-05
[1573,] 1.046030e-04 1.395509e-04 3.183763e-05
[1574,] 8.502043e-05 1.163162e-04 2.340797e-05
[1575,] 1.050414e-04 1.402395e-04 3.207365e-05
[1576,] 1.015106e-04 1.291718e-04 3.033316e-05
[1577,] 1.200253e-04 1.607549e-04 4.116366e-05
[1578,] 9.726384e-05 1.245431e-04 2.894492e-05
[1579,] 1.047569e-04 1.406015e-04 3.195024e-05
[1580,] 7.902260e-05 1.679218e-04 2.975979e-05
[1581,] 7.902260e-05 1.694524e-04 3.001678e-05
[1582,] 9.728607e-05 1.343944e-04 3.022448e-05
[1583,] 7.940552e-05 1.800920e-04 3.218952e-05
[1584,] 7.938329e-05 1.368548e-04 2.481710e-05
[1585,] 1.013727e-04 1.363168e-04 3.254305e-05
[1586,] 1.016261e-04 1.546397e-04 3.679929e-05
[1587,] 9.425045e-05 1.391736e-04 3.183289e-05
[1588,] 1.049935e-04 1.524621e-04 3.786866e-05
[1589,] 1.091060e-04 1.635242e-04 4.290118e-05
[1590,] 1.096473e-04 1.570513e-04 4.130556e-05
[1591,] 1.082506e-04 1.381334e-04 3.161386e-05
[1592,] 9.815284e-05 1.230534e-04 2.801206e-05
[1593,] 8.733915e-05 1.363469e-04 2.616173e-05
[1594,] 9.063076e-05 1.322556e-04 2.879053e-05
[1595,] 1.283237e-04 1.495159e-04 4.163261e-05
[1596,] 1.004603e-04 1.191200e-04 2.798904e-05
[1597,] 1.174106e-04 1.525374e-04 4.051451e-05
[1598,] 1.030763e-04 1.215860e-04 2.954140e-05
[1599,] 8.106474e-05 1.182172e-04 2.191965e-05
[1600,] 9.738717e-05 1.370334e-04 2.859452e-05
[1601,] 9.726177e-05 1.367929e-04 2.854152e-05
[1602,] 9.751683e-05 1.360474e-04 2.844257e-05
[1603,] 1.166188e-04 1.437173e-04 3.763126e-05
[1604,] 1.029674e-04 1.188978e-04 2.879380e-05
[1605,] 1.187313e-04 1.109359e-04 2.979490e-05
[1606,] 1.192342e-04 1.075128e-04 2.885613e-05
[1607,] 9.473918e-05 1.216239e-04 2.708563e-05
[1608,] 1.670717e-04 9.820026e-05 3.747197e-05
[1609,] 1.253935e-04 1.358833e-04 3.295330e-05
[1610,] 8.510201e-05 1.411399e-04 2.557897e-05
[1611,] 1.324411e-04 1.342817e-04 3.730091e-05
[1612,] 1.461375e-04 1.372514e-04 4.966568e-05
[1613,] 1.461375e-04 1.375415e-04 4.979150e-05
[1614,] 8.438847e-05 2.132433e-04 3.662726e-05
[1615,] 1.330205e-04 1.344136e-04 3.742564e-05
[1616,] 1.487577e-04 1.435501e-04 5.350798e-05
[1617,] 1.136836e-04 1.366145e-04 3.412005e-05
[1618,] 1.140243e-04 1.364879e-04 3.448229e-05
[1619,] 1.140936e-04 1.371394e-04 3.470081e-05
[1620,] 1.140243e-04 1.376739e-04 3.477526e-05
[1621,] 1.332107e-04 1.338541e-04 3.740484e-05
[1622,] 1.085203e-04 1.358587e-04 3.027047e-05
[1623,] 1.345701e-04 1.336325e-04 3.767777e-05
[1624,] 1.476729e-04 1.415862e-04 5.218421e-05
[1625,] 1.581732e-04 1.445719e-04 5.802095e-05
[1626,] 1.092525e-04 1.350755e-04 3.034761e-05
[1627,] 1.098142e-04 1.375005e-04 3.086171e-05
[1628,] 9.455488e-05 1.100079e-04 2.390637e-05
[1629,] 9.486122e-05 1.097746e-04 2.396336e-05
[1630,] 1.623017e-04 1.393607e-04 5.716859e-05
[1631,] 1.103950e-04 1.395450e-04 3.131294e-05
[1632,] 1.344273e-04 1.328858e-04 3.758210e-05
[1633,] 1.100884e-04 1.398007e-04 3.130889e-05
[1634,] 1.100884e-04 1.398007e-04 3.130889e-05
[1635,] 1.100884e-04 1.394206e-04 3.123863e-05
[1636,] 1.338110e-04 1.326242e-04 3.740746e-05
[1637,] 1.092525e-04 1.391390e-04 3.105808e-05
[1638,] 1.338110e-04 1.325488e-04 3.740175e-05
[1639,] 1.507624e-04 1.319301e-04 4.109739e-05
[1640,] 1.342067e-04 1.330863e-04 3.754936e-05
[1641,] 1.373720e-04 1.389047e-04 3.594227e-05
[1642,] 1.313918e-04 1.367253e-04 3.432605e-05
[1643,] 1.004942e-04 1.347846e-04 3.113961e-05
[1644,] 1.136836e-04 1.417015e-04 3.532106e-05
[1645,] 1.140243e-04 1.428142e-04 3.604411e-05
[1646,] 1.125351e-04 1.399688e-04 3.173472e-05
[1647,] 1.531990e-04 1.327724e-04 5.039495e-05
[1648,] 1.137011e-04 1.428142e-04 3.562578e-05
[1649,] 1.394968e-04 1.082881e-04 3.060364e-05
[1650,] 1.594462e-04 1.315367e-04 4.326504e-05
[1651,] 1.531990e-04 1.325411e-04 5.028641e-05
[1652,] 9.355515e-05 1.311907e-04 2.768823e-05
[1653,] 1.031029e-04 1.059475e-04 2.536861e-05
[1654,] 9.058119e-05 1.384099e-04 2.908797e-05
[1655,] 1.021064e-04 1.326622e-04 3.143312e-05
[1656,] 1.139846e-04 1.424050e-04 3.590669e-05
[1657,] 1.022967e-04 1.345304e-04 3.197335e-05
[1658,] 1.140243e-04 1.414822e-04 3.571915e-05
[1659,] 8.846793e-05 1.299487e-04 2.437614e-05
[1660,] 9.040869e-05 1.338160e-04 2.804654e-05
[1661,] 9.058119e-05 1.338160e-04 2.813272e-05
[1662,] 1.549995e-04 1.344364e-04 5.186488e-05
[1663,] 1.356329e-04 1.313468e-04 3.778038e-05
[1664,] 1.268571e-04 1.670706e-04 4.149871e-05
[1665,] 1.676891e-04 1.391789e-04 5.924088e-05
[1666,] 9.340739e-05 1.355010e-04 2.981990e-05
[1667,] 1.061000e-04 1.370785e-04 3.439725e-05
[1668,] 1.058208e-04 1.370785e-04 3.427402e-05
[1669,] 1.085221e-04 1.370785e-04 3.544908e-05
[1670,] 1.139184e-04 1.393672e-04 3.509766e-05
[1671,] 9.451767e-05 1.367072e-04 3.058747e-05
[1672,] 1.136584e-04 1.419543e-04 3.527554e-05
[1673,] 1.082006e-04 1.379178e-04 3.553927e-05
[1674,] 1.136746e-04 1.417822e-04 3.531458e-05
[1675,] 9.510031e-05 1.329918e-04 2.999920e-05
[1676,] 9.510031e-05 1.341649e-04 3.026863e-05
[1677,] 9.510031e-05 1.332641e-04 3.005527e-05
[1678,] 1.139846e-04 1.385326e-04 3.496756e-05
[1679,] 1.138332e-04 1.066642e-04 2.715615e-05
[1680,] 1.137074e-04 1.067405e-04 2.712884e-05
[1681,] 1.133356e-04 1.065244e-04 2.686381e-05
[1682,] 9.266489e-05 1.312837e-04 2.855389e-05
[1683,] 1.627376e-04 1.484613e-04 6.191947e-05
[1684,] 9.480558e-05 1.340178e-04 3.009519e-05
[1685,] 1.316989e-04 1.305839e-04 3.712893e-05
[1686,] 9.423653e-05 1.347733e-04 3.001292e-05
[1687,] 1.069686e-04 1.390211e-04 3.528058e-05
[1688,] 9.451767e-05 1.342407e-04 3.001503e-05
[1689,] 1.065159e-04 1.376016e-04 3.464023e-05
[1690,] 1.062404e-04 1.376016e-04 3.451783e-05
[1691,] 9.451767e-05 1.347884e-04 3.013934e-05
[1692,] 8.331384e-05 1.367038e-04 2.470109e-05
[1693,] 1.065159e-04 1.368130e-04 3.443264e-05
[1694,] 1.067963e-04 1.364414e-04 3.445735e-05
[1695,] 1.142855e-04 1.369180e-04 3.478852e-05
[1696,] 1.073726e-04 1.344127e-04 3.415734e-05
[1697,] 1.314496e-04 1.305671e-04 3.723705e-05
[1698,] 1.138851e-04 1.084409e-04 2.755649e-05
[1699,] 1.079694e-04 1.319525e-04 3.374172e-05
[1700,] 9.683934e-05 1.297000e-04 2.985091e-05
[1701,] 8.325875e-05 1.317379e-04 2.387805e-05
[1702,] 1.094990e-04 1.284665e-04 3.337147e-05
[1703,] 1.145954e-04 1.371055e-04 3.491435e-05
[1704,] 1.159267e-04 1.289915e-04 3.595484e-05
[1705,] 1.140964e-04 1.377140e-04 3.461952e-05
[1706,] 1.303782e-04 1.274974e-04 3.795149e-05
[1707,] 8.485820e-05 9.870941e-05 1.858512e-05
[1708,] 1.311916e-04 1.663071e-04 5.560218e-05
[1709,] 8.444466e-05 9.857175e-05 1.896359e-05
[1710,] 2.772332e-04 2.515894e-04 8.897100e-05
[1711,] 4.245640e-04 2.170531e-04 1.249270e-04
[1712,] 3.017393e-04 1.889733e-04 8.469000e-05
[1713,] 5.313469e-04 1.625966e-04 1.215328e-04
[1714,] 2.593622e-04 1.164709e-04 5.266102e-05
[1715,] 2.208229e-04 1.127434e-04 4.518380e-05
[1716,] 2.273588e-04 1.129920e-04 4.636763e-05
[1717,] 2.684658e-04 1.580256e-04 6.450599e-05
[1718,] 1.257443e-04 1.373075e-04 3.754319e-05
[1719,] 2.678491e-04 1.537133e-04 6.321606e-05
[1720,] 3.183688e-04 2.296483e-04 1.017461e-04
[1721,] 2.593062e-04 1.581797e-04 6.282839e-05
[1722,] 2.473592e-04 1.549397e-04 5.973782e-05
[1723,] 8.253945e-05 9.121502e-05 1.717279e-05
[1724,] 2.342387e-04 1.783634e-04 6.328573e-05
[1725,] 3.737576e-04 2.851825e-04 1.353913e-04
[1726,] 3.137633e-04 2.239811e-04 9.881103e-05
[1727,] 3.183688e-04 2.284098e-04 1.014710e-04
[1728,] 2.455472e-04 1.574838e-04 6.009783e-05
[1729,] 8.532096e-05 9.021693e-05 1.767424e-05
[1730,] 4.530247e-04 2.745430e-04 1.548552e-04
[1731,] 2.577076e-04 1.637490e-04 6.406262e-05
[1732,] 8.184518e-05 9.199187e-05 1.723252e-05
[1733,] 1.013612e-04 1.472799e-04 3.209433e-05
[1734,] 2.387091e-04 1.687886e-04 6.174155e-05
[1735,] 2.557883e-04 1.530157e-04 6.081053e-05
[1736,] 1.013612e-04 1.471960e-04 3.209092e-05
[1737,] 8.384919e-05 9.129295e-05 1.742722e-05
[1738,] 1.018565e-04 1.471468e-04 3.221410e-05
[1739,] 9.590381e-05 9.887637e-05 2.038380e-05
[1740,] 2.332911e-04 1.575420e-04 5.777429e-05
[1741,] 3.513607e-04 2.501693e-04 1.167213e-04
[1742,] 4.671645e-04 2.346261e-04 1.401483e-04
[1743,] 2.381414e-04 1.395046e-04 5.410071e-05
[1744,] 4.439801e-04 2.232743e-04 1.305352e-04
[1745,] 4.743803e-04 2.232743e-04 1.378665e-04
[1746,] 1.060248e-04 1.006292e-04 2.240499e-05
[1747,] 1.039692e-04 1.477490e-04 3.278830e-05
[1748,] 3.877222e-04 1.187576e-04 7.549058e-05
[1749,] 2.759071e-04 1.870859e-04 7.807801e-05
[1750,] 1.457571e-04 1.786126e-04 5.717582e-05
[1751,] 8.195941e-05 8.659396e-04 1.486676e-04
[1752,] 9.581817e-05 1.562513e-04 3.337691e-05
[1753,] 7.939872e-05 9.149057e-05 1.662284e-05
[1754,] 9.390917e-05 3.058738e-04 5.317961e-05
[1755,] 8.152891e-05 4.531960e-04 7.884148e-05
[1756,] 1.349317e-04 4.951413e-04 1.053650e-04
[1757,] 9.144614e-05 1.060550e-04 2.129316e-05
[1758,] 9.149043e-05 2.932082e-04 5.066873e-05
[1759,] 9.225985e-05 2.853655e-04 4.962625e-05
[1760,] 1.323791e-04 5.322848e-04 1.116901e-04
[1761,] 8.071527e-05 9.188478e-05 1.689223e-05
[1762,] 1.452607e-04 4.149476e-04 9.302717e-05
[1763,] 1.036846e-04 1.377906e-04 3.169657e-05
[1764,] 1.047712e-04 1.442534e-04 3.223761e-05
[1765,] 8.150285e-05 9.171363e-05 1.699691e-05
[1766,] 1.555819e-04 4.434939e-04 1.019019e-04
[1767,] 1.495541e-04 4.297722e-04 9.730184e-05
[1768,] 8.097991e-05 2.976934e-04 4.779059e-05
[1769,] 1.054390e-04 1.370054e-04 3.199562e-05
[1770,] 8.185547e-05 3.865334e-04 6.889553e-05
[1771,] 1.498888e-04 4.209667e-04 9.578263e-05
[1772,] 1.105092e-04 3.116805e-04 5.940976e-05
[1773,] 8.172026e-05 9.035970e-05 1.680822e-05
[1774,] 1.599044e-04 4.255193e-04 9.994553e-05
[1775,] 1.518028e-04 4.290858e-04 9.807317e-05
[1776,] 1.072788e-04 1.361650e-04 3.215969e-05
[1777,] 1.653145e-04 4.269426e-04 1.021042e-04
[1778,] 9.938220e-05 8.805817e-05 1.972481e-05
[1779,] 9.072955e-05 2.412952e-04 4.242060e-05
[1780,] 9.189754e-05 2.413730e-04 4.267949e-05
[1781,] 1.661319e-04 4.269426e-04 1.023725e-04
[1782,] 1.669579e-04 4.269426e-04 1.026442e-04
[1783,] 9.272780e-05 2.430799e-04 4.313103e-05
[1784,] 8.071791e-05 3.643443e-04 6.316168e-05
[1785,] 8.088272e-05 3.586021e-04 6.279926e-05
[1786,] 1.055016e-04 1.358057e-04 3.139028e-05
[1787,] 1.669579e-04 4.338393e-04 1.040518e-04
[1788,] 1.049695e-04 1.433702e-04 3.278881e-05
[1789,] 1.566022e-04 4.408840e-04 1.020530e-04
[1790,] 8.710319e-05 1.456219e-04 2.751128e-05
[1791,] 1.135695e-04 9.169082e-05 2.274250e-05
[1792,] 8.583765e-05 1.344399e-04 2.525094e-05
[1793,] 8.088272e-05 3.644587e-04 6.377248e-05
[1794,] 8.076785e-05 3.851079e-04 6.677645e-05
[1795,] 1.169179e-04 9.117873e-05 2.330899e-05
[1796,] 8.574418e-05 1.339251e-04 2.515940e-05
[1797,] 8.583765e-05 1.333900e-04 2.509959e-05
[1798,] 1.225098e-04 9.134445e-05 2.433156e-05
[1799,] 8.645164e-05 1.329022e-04 2.515663e-05
[1800,] 1.653145e-04 4.536188e-04 1.076401e-04
[1801,] 8.779991e-05 1.327807e-04 2.544843e-05
[1802,] 8.777440e-05 1.331939e-04 2.548714e-05
[1803,] 8.093274e-05 3.947823e-04 6.896780e-05
[1804,] 8.076785e-05 3.821489e-04 6.629020e-05
[1805,] 1.234859e-04 9.105686e-05 2.443073e-05
[1806,] 1.234859e-04 9.114088e-05 2.443622e-05
[1807,] 1.374641e-04 1.513814e-04 4.580064e-05
[1808,] 1.609949e-04 4.301912e-04 1.013483e-04
[1809,] 1.609949e-04 4.269426e-04 1.006942e-04
[1810,] 9.272780e-05 2.550941e-04 4.498715e-05
[1811,] 1.056375e-04 1.426444e-04 3.206887e-05
[1812,] 1.195919e-04 9.011584e-05 2.368866e-05
[1813,] 1.401205e-04 1.271559e-04 3.876328e-05
[1814,] 1.225098e-04 9.044214e-05 2.422488e-05
[1815,] 8.659386e-05 1.334460e-04 2.526843e-05
[1816,] 9.229482e-05 3.166079e-04 5.423704e-05
[1817,] 1.160580e-04 8.977937e-05 2.304570e-05
[1818,] 1.143841e-04 8.983130e-05 2.273803e-05
[1819,] 1.748097e-04 3.680657e-04 9.295079e-05
[1820,] 7.933888e-05 2.846717e-04 5.008491e-05
[1821,] 1.143841e-04 8.988488e-05 2.273762e-05
[1822,] 1.729965e-04 4.016849e-04 9.945527e-05
[1823,] 1.625474e-04 4.080957e-04 9.748434e-05
[1824,] 8.509096e-05 1.316696e-04 2.475412e-05
[1825,] 8.546975e-05 1.315300e-04 2.482657e-05
[1826,] 1.126903e-04 8.998082e-05 2.250409e-05
[1827,] 8.513843e-05 1.314859e-04 2.474061e-05
[1828,] 8.501472e-05 1.315380e-04 2.471838e-05
[1829,] 8.071791e-05 3.554068e-04 6.165847e-05
[1830,] 9.272780e-05 2.419390e-04 4.292654e-05
[1831,] 8.509096e-05 1.315461e-04 2.473582e-05
[1832,] 9.190037e-05 2.521785e-04 4.431889e-05
[1833,] 1.152135e-04 8.962175e-05 2.300368e-05
[1834,] 9.272780e-05 2.606175e-04 4.582062e-05
[1835,] 1.135695e-04 8.969018e-05 2.268787e-05
[1836,] 1.729965e-04 4.392903e-04 1.072715e-04
[1837,] 1.625474e-04 4.468955e-04 1.053439e-04
[1838,] 1.103802e-04 8.986509e-05 2.218548e-05
[1839,] 1.152135e-04 8.995945e-05 2.307411e-05
[1840,] 9.434513e-05 2.871045e-04 5.045354e-05
[1841,] 1.257671e-04 1.457280e-04 4.073527e-05
[1842,] 1.788177e-04 4.574478e-04 1.130630e-04
[1843,] 8.496340e-05 1.312804e-04 2.467532e-05
[1844,] 8.575361e-05 1.311981e-04 2.488928e-05
[1845,] 8.539796e-05 1.312874e-04 2.479257e-05
[1846,] 9.067464e-05 2.114543e-04 3.788148e-05
[1847,] 9.388408e-05 3.058272e-04 5.262419e-05
[1848,] 8.119246e-05 9.447640e-05 1.739452e-05
[1849,] 9.071617e-05 1.706327e-04 3.326881e-05
[1850,] 9.381404e-05 3.022004e-04 5.573856e-05
[1851,] 1.162082e-04 1.368428e-04 3.339228e-05
[1852,] 9.510835e-05 3.055036e-04 5.634081e-05
[1853,] 2.490603e-04 3.543690e-04 1.191481e-04
[1854,] 1.174298e-04 2.975881e-04 5.978637e-05
[1855,] 1.196756e-04 2.932238e-04 5.970487e-05
[1856,] 1.196756e-04 2.847590e-04 5.822151e-05
[1857,] 1.145845e-04 1.430553e-04 3.340714e-05
[1858,] 1.174298e-04 2.706671e-04 5.514112e-05
[1859,] 1.167056e-04 2.669928e-04 5.429269e-05
[1860,] 1.207606e-04 3.019285e-04 6.153976e-05
[1861,] 9.337823e-05 2.907526e-04 5.240273e-05
[1862,] 9.255289e-05 2.972695e-04 5.335597e-05
[1863,] 9.494428e-05 3.064257e-04 5.520765e-05
[1864,] 1.170349e-04 2.590188e-04 5.162486e-05
[1865,] 9.864988e-05 2.951453e-04 5.414304e-05
[1866,] 9.589641e-05 3.064257e-04 5.538777e-05
[1867,] 1.329126e-04 2.407699e-04 5.294015e-05
[1868,] 9.149148e-05 2.688211e-04 4.808961e-05
[1869,] 2.607865e-04 1.418407e-04 8.482633e-05
[1870,] 9.298702e-05 1.021518e-04 2.090900e-05
[1871,] 9.298702e-05 1.018948e-04 2.087098e-05
[1872,] 9.559445e-05 9.561527e-05 2.096341e-05
[1873,] 9.279565e-05 9.588209e-05 2.044458e-05
[1874,] 9.633810e-05 9.637312e-05 2.139664e-05
[1875,] 9.672211e-05 9.668961e-05 2.157926e-05
[1876,] 8.249043e-05 8.597850e-05 1.630609e-05
[1877,] 9.293869e-05 9.953221e-05 2.067785e-05
[1878,] 9.633810e-05 9.787293e-05 2.182884e-05
[1879,] 3.216364e-04 1.433148e-04 1.147358e-04
[1880,] 8.394085e-05 9.058033e-05 1.779995e-05
[1881,] 8.377003e-05 1.355778e-04 2.686677e-05
[1882,] 9.674199e-05 1.006457e-04 2.272822e-05
[1883,] 9.594861e-05 1.004744e-04 2.245169e-05
[1884,] 9.626691e-05 9.330157e-05 2.063418e-05
[1885,] 8.170317e-05 1.944015e-04 3.232898e-05
[1886,] 8.247522e-05 8.547218e-05 1.620409e-05
[1887,] 9.206443e-05 9.617030e-05 1.995387e-05
[1888,] 9.626691e-05 9.335607e-05 2.065250e-05
[1889,] 8.482452e-05 1.033702e-04 1.916947e-05
[1890,] 9.779068e-05 9.378537e-05 2.112484e-05
[1891,] 9.707425e-05 9.406453e-05 2.105688e-05
[1892,] 9.626691e-05 9.487113e-05 2.111887e-05
[1893,] 9.222352e-05 9.597351e-05 1.995749e-05
[1894,] 9.813761e-05 9.371533e-05 2.007500e-05
[1895,] 9.728676e-05 9.465862e-05 2.008396e-05
[1896,] 4.806316e-04 1.442342e-04 1.781178e-04
[1897,] 9.739358e-05 9.548688e-05 2.027259e-05
[1898,] 1.185230e-04 1.049870e-04 2.633684e-05
[1899,] 1.185230e-04 1.052266e-04 2.636591e-05
[1900,] 9.656347e-05 3.498906e-04 5.892541e-05
[1901,] 8.302216e-05 3.754636e-04 6.783126e-05
[1902,] 8.302216e-05 3.638261e-04 6.582734e-05
[1903,] 2.607026e-04 3.438082e-04 1.104253e-04
[1904,] 8.312037e-05 1.010954e-04 1.927401e-05
[1905,] 8.339618e-05 1.036204e-04 1.984821e-05
[1906,] 1.296400e-04 1.042094e-04 3.081149e-05
[1907,] 1.446935e-04 1.237293e-04 4.053344e-05
[1908,] 8.365892e-05 2.863582e-04 5.356797e-05
[1909,] 1.040764e-04 3.210564e-04 5.764203e-05
[1910,] 1.702777e-04 1.410871e-04 5.818733e-05
[1911,] 1.675270e-04 1.403397e-04 5.673694e-05
[1912,] 1.434777e-04 1.329117e-04 3.965932e-05
[1913,] 1.750474e-04 1.401219e-04 5.929553e-05
[1914,] 2.012154e-04 1.400474e-04 6.862235e-05
[1915,] 2.143560e-04 1.383947e-04 7.177012e-05
[1916,] 1.360759e-04 1.303083e-04 3.577408e-05
[1917,] 8.332853e-05 1.029608e-04 1.936262e-05
[1918,] 9.029207e-05 1.256515e-04 2.490206e-05
[1919,] 7.921224e-05 1.021273e-04 1.866825e-05
[1920,] 9.221726e-05 1.222804e-04 2.437725e-05
[1921,] 9.135173e-05 1.238823e-04 2.486361e-05
[1922,] 9.000229e-05 1.250892e-04 2.472895e-05
[1923,] 1.188214e-04 2.437093e-04 5.604732e-05
[1924,] 9.040327e-05 1.237442e-04 2.468106e-05
[1925,] 9.341750e-05 1.246268e-04 2.545780e-05
[1926,] 9.071520e-05 1.249713e-04 2.490617e-05
[1927,] 9.071520e-05 1.250205e-04 2.491251e-05
[1928,] 9.071520e-05 1.250205e-04 2.491251e-05
[1929,] 7.825499e-05 8.732209e-05 1.574368e-05
[1930,] 7.881243e-05 9.384019e-05 1.678357e-05
[1931,] 9.323267e-05 1.266910e-04 2.551841e-05
[1932,] 1.242748e-04 1.138692e-04 2.974284e-05
[1933,] 9.341750e-05 1.250754e-04 2.553441e-05
[1934,] 9.371848e-05 1.253072e-04 2.563671e-05
[1935,] 9.392046e-05 1.245197e-04 2.559670e-05
[1936,] 9.308654e-05 1.425184e-04 2.999139e-05
[1937,] 9.158646e-05 1.201642e-04 2.394867e-05
[1938,] 7.848972e-05 8.581332e-05 1.551086e-05
[1939,] 1.151773e-04 2.163986e-04 4.614758e-05
[1940,] 1.864862e-04 1.211108e-04 4.219135e-05
[1941,] 7.907868e-05 8.964613e-05 1.622786e-05
[1942,] 7.880231e-05 8.873053e-05 1.605535e-05
[1943,] 1.878188e-04 2.897125e-04 7.964927e-05
[1944,] 1.005575e-04 1.478519e-04 3.420982e-05
[1945,] 1.369305e-04 1.522231e-04 4.650062e-05
[1946,] 8.493760e-05 1.028627e-04 1.984252e-05
[1947,] 8.669518e-05 1.890161e-04 3.789354e-05
[1948,] 1.731772e-04 9.496137e-05 3.815521e-05
[1949,] 8.479818e-05 9.248394e-05 1.800171e-05
[1950,] 8.472417e-05 1.030323e-04 2.002115e-05
[1951,] 8.459519e-05 1.030237e-04 1.995599e-05
[1952,] 8.459519e-05 1.030447e-04 1.995991e-05
[1953,] 1.021635e-04 1.386554e-04 3.252768e-05
[1954,] 8.441367e-05 9.714718e-05 1.889449e-05
[1955,] 8.442439e-05 1.007914e-04 1.944680e-05
[1956,] 8.465166e-05 1.005114e-04 1.951803e-05
[1957,] 8.435671e-05 1.007914e-04 1.939203e-05
[1958,] 1.368911e-04 8.962726e-05 2.735117e-05
[1959,] 8.367147e-05 8.990681e-05 1.734897e-05
[1960,] 8.461689e-05 9.719196e-05 1.897756e-05
[1961,] 8.441367e-05 9.695256e-05 1.886052e-05
[1962,] 8.441367e-05 9.695256e-05 1.886052e-05
[1963,] 8.441367e-05 9.695256e-05 1.886052e-05
[1964,] 8.432187e-05 9.743418e-05 1.891905e-05
[1965,] 8.432187e-05 9.765459e-05 1.896103e-05
[1966,] 8.651259e-05 9.642200e-05 1.934683e-05
[1967,] 1.439167e-04 9.156446e-05 2.791080e-05
[1968,] 8.432187e-05 9.579701e-05 1.860675e-05
[1969,] 8.432187e-05 9.579701e-05 1.860675e-05
[1970,] 8.423658e-05 9.625100e-05 1.866220e-05
[1971,] 1.409837e-04 1.012490e-04 2.895604e-05
[1972,] 8.432187e-05 9.494269e-05 1.844340e-05
[1973,] 8.408549e-05 9.667586e-05 1.868121e-05
[1974,] 8.423658e-05 9.536822e-05 1.849130e-05
[1975,] 1.013332e-04 1.435912e-04 3.364496e-05
[1976,] 1.569181e-04 9.635155e-05 3.625577e-05
[1977,] 8.349772e-05 1.701804e-04 3.023982e-05
[1978,] 9.693971e-05 1.883684e-04 4.511898e-05
[1979,] 8.322636e-05 2.283116e-04 4.474190e-05
[1980,] 8.388457e-05 1.660336e-04 3.305111e-05
[1981,] 8.263426e-05 1.251832e-04 2.282511e-05
[1982,] 1.247134e-04 1.370125e-04 3.640631e-05
[1983,] 8.291151e-05 1.614199e-04 3.162823e-05
[1984,] 8.202284e-05 1.031449e-04 1.989973e-05
[1985,] 1.255512e-04 1.375264e-04 3.669180e-05
[1986,] 8.403349e-05 9.136765e-05 1.730788e-05
[1987,] 1.446732e-04 8.976840e-05 2.792007e-05
[1988,] 8.324424e-05 9.209585e-05 1.732384e-05
[1989,] 8.421330e-05 9.154707e-05 1.736177e-05
[1990,] 1.596818e-04 1.528509e-04 4.585299e-05
[1991,] 8.324424e-05 9.058586e-05 1.707210e-05
[1992,] 1.054902e-04 1.584619e-04 3.889461e-05
[1993,] 8.338759e-05 1.306485e-04 2.375586e-05
[1994,] 8.338759e-05 1.306485e-04 2.375586e-05
[1995,] 8.338759e-05 1.300348e-04 2.365396e-05
[1996,] 8.296355e-05 1.300348e-04 2.363957e-05
[1997,] 1.583951e-04 1.732216e-04 5.057347e-05
[1998,] 8.338759e-05 1.288256e-04 2.345313e-05
[1999,] 9.219221e-05 9.702916e-05 1.941603e-05
[2000,] 8.324424e-05 8.804887e-05 1.666463e-05
[2001,] 8.324424e-05 8.767903e-05 1.660550e-05
[2002,] 8.338759e-05 8.767718e-05 1.662541e-05
[2003,] 8.338759e-05 1.180432e-04 2.165661e-05
[2004,] 8.403349e-05 8.817719e-05 1.679792e-05
[2005,] 8.403349e-05 8.792277e-05 1.675802e-05
[2006,] 8.338759e-05 8.755767e-05 1.660646e-05
[2007,] 1.469006e-04 9.318334e-05 2.860653e-05
[2008,] 8.338759e-05 8.767718e-05 1.662541e-05
[2009,] 8.421330e-05 8.792277e-05 1.678481e-05
[2010,] 8.353816e-05 8.732519e-05 1.659153e-05
[2011,] 8.369596e-05 8.710137e-05 1.657982e-05
[2012,] 1.501104e-04 9.395663e-05 2.927938e-05
[2013,] 9.169404e-05 9.878741e-05 1.959494e-05
[2014,] 1.458435e-04 1.040936e-04 3.033599e-05
[2015,] 8.369596e-05 8.699268e-05 1.656296e-05
[2016,] 8.386106e-05 8.699268e-05 1.658773e-05
[2017,] 8.465060e-05 1.148226e-04 2.124498e-05
[2018,] 8.465060e-05 1.143743e-04 2.117088e-05
[2019,] 8.431604e-05 1.157331e-04 2.135800e-05
[2020,] 8.445379e-05 8.624867e-05 1.657895e-05
[2021,] 1.241560e-04 1.374682e-04 3.632300e-05
[2022,] 1.117084e-04 1.536964e-04 4.010731e-05
[2023,] 7.928423e-05 8.347340e-05 1.526466e-05
[2024,] 1.514922e-04 1.204211e-04 3.760952e-05
[2025,] 8.354954e-05 8.791062e-05 1.659362e-05
[2026,] 1.067096e-04 1.535223e-04 3.797349e-05
[2027,] 1.248887e-04 1.370785e-04 3.641516e-05
[2028,] 1.513930e-04 1.209414e-04 3.768624e-05
[2029,] 8.827110e-05 8.611909e-05 1.717500e-05
[2030,] 1.514561e-04 1.224457e-04 3.800989e-05
[2031,] 1.115565e-04 1.535133e-04 3.999752e-05
[2032,] 1.509450e-04 1.228727e-04 3.804139e-05
[2033,] 8.768258e-05 8.927425e-05 1.753352e-05
[2034,] 1.509450e-04 1.234363e-04 3.816875e-05
[2035,] 1.573403e-04 1.389856e-04 4.229145e-05
[2036,] 9.417729e-05 1.204706e-04 2.365892e-05
[2037,] 1.087490e-04 1.556878e-04 3.948838e-05
[2038,] 1.182272e-04 1.075176e-04 3.103699e-05
[2039,] 1.321216e-04 9.818267e-05 3.137096e-05
[2040,] 8.891523e-05 1.240480e-04 2.336633e-05
[2041,] 8.066791e-05 8.620595e-05 1.602064e-05
[2042,] 8.708431e-05 9.102989e-05 1.770950e-05
[2043,] 1.525217e-04 1.317854e-04 4.027254e-05
[2044,] 1.172114e-04 9.541550e-05 2.675430e-05
[2045,] 9.393892e-05 8.926671e-05 1.855971e-05
[2046,] 9.511073e-05 1.214842e-04 2.399136e-05
[2047,] 8.030454e-05 1.083310e-04 1.940904e-05
[2048,] 8.994678e-05 9.036068e-05 1.806427e-05
[2049,] 8.018422e-05 8.551392e-05 1.570367e-05
[2050,] 8.018422e-05 8.579800e-05 1.574755e-05
[2051,] 1.596944e-04 1.401782e-04 4.291602e-05
[2052,] 8.018422e-05 8.589937e-05 1.576328e-05
[2053,] 1.081525e-04 1.522844e-04 3.819437e-05
[2054,] 9.067916e-05 9.173889e-05 1.839496e-05
[2055,] 1.567425e-04 1.581928e-04 4.678947e-05
[2056,] 1.572865e-04 1.531148e-04 4.561987e-05
[2057,] 1.572865e-04 1.460413e-04 4.392881e-05
[2058,] 1.509835e-04 1.439119e-04 4.293852e-05
[2059,] 1.513742e-04 1.436215e-04 4.289396e-05
[2060,] 1.868753e-04 1.268769e-04 4.176015e-05
[2061,] 8.492486e-05 8.817289e-05 1.686208e-05
[2062,] 1.095436e-04 1.517079e-04 3.859898e-05
[2063,] 9.748964e-05 1.031301e-04 2.404183e-05
[2064,] 1.512605e-04 1.407206e-04 4.212135e-05
[2065,] 1.084281e-04 1.510942e-04 3.795084e-05
[2066,] 8.094111e-05 8.496536e-05 1.584361e-05
[2067,] 1.084281e-04 1.511962e-04 3.798302e-05
[2068,] 8.087200e-05 8.488124e-05 1.581047e-05
[2069,] 1.620579e-04 1.146616e-04 3.604490e-05
[2070,] 9.417729e-05 1.303348e-04 2.529954e-05
[2071,] 1.219932e-04 1.243339e-04 3.439280e-05
[2072,] 1.827995e-04 1.053966e-04 3.690832e-05
[2073,] 1.074019e-04 1.528488e-04 3.806633e-05
[2074,] 1.532800e-04 1.250013e-04 4.013238e-05
[2075,] 1.083207e-04 9.570063e-05 2.468115e-05
[2076,] 1.150494e-04 1.206974e-04 2.866873e-05
[2077,] 1.118800e-04 9.500463e-05 2.529086e-05
[2078,] 9.372585e-05 1.320990e-04 2.551157e-05
[2079,] 1.532030e-04 1.251097e-04 4.015625e-05
[2080,] 9.463887e-05 1.340075e-04 2.599352e-05
[2081,] 8.390941e-05 1.431422e-04 2.572871e-05
[2082,] 1.530423e-04 1.250602e-04 4.012023e-05
[2083,] 9.285288e-05 1.345793e-04 2.576647e-05
[2084,] 8.654036e-05 1.358898e-04 2.495023e-05
[2085,] 1.530423e-04 1.254039e-04 4.018245e-05
[2086,] 8.827110e-05 1.446383e-04 2.664311e-05
[2087,] 1.727184e-04 1.152788e-04 3.754099e-05
[2088,] 8.554843e-05 1.716398e-04 3.065857e-05
[2089,] 9.110162e-05 1.389386e-04 2.618116e-05
[2090,] 8.833710e-05 1.706032e-04 3.088581e-05
[2091,] 9.603705e-05 1.108450e-04 2.558910e-05
[2092,] 1.243590e-04 1.058614e-04 3.207685e-05
[2093,] 8.750298e-05 1.429756e-04 2.618315e-05
[2094,] 8.342259e-05 1.460739e-04 2.632289e-05
[2095,] 1.243590e-04 9.499854e-05 2.815710e-05
[2096,] 1.523797e-04 1.359783e-04 4.095897e-05
[2097,] 1.916521e-04 1.075677e-04 3.893604e-05
[2098,] 9.088379e-05 1.461486e-04 2.732781e-05
[2099,] 8.865669e-05 1.508450e-04 2.771797e-05
[2100,] 1.580286e-04 1.201205e-04 3.633882e-05
[2101,] 1.119205e-04 9.528063e-05 2.539239e-05
[2102,] 1.148098e-04 9.408141e-05 2.565171e-05
[2103,] 1.157793e-04 9.459066e-05 2.605357e-05
[2104,] 9.002210e-05 1.461486e-04 2.717856e-05
[2105,] 9.002210e-05 1.461486e-04 2.717856e-05
[2106,] 9.110162e-05 1.439405e-04 2.700357e-05
[2107,] 9.125021e-05 1.446546e-04 2.714705e-05
[2108,] 1.428481e-04 1.347209e-04 3.867829e-05
[2109,] 9.321704e-05 1.431466e-04 2.725296e-05
[2110,] 9.237295e-05 1.439328e-04 2.722902e-05
[2111,] 9.365348e-05 1.431466e-04 2.733325e-05
[2112,] 8.057645e-05 8.917292e-05 1.648463e-05
[2113,] 1.430376e-04 1.347209e-04 3.869371e-05
[2114,] 1.014282e-04 9.328879e-05 2.233970e-05
[2115,] 8.058700e-05 8.906916e-05 1.649258e-05
[2116,] 8.208713e-05 8.892578e-05 1.655566e-05
[2117,] 8.301110e-05 8.842768e-05 1.660215e-05
[2118,] 8.167522e-05 8.892578e-05 1.650450e-05
[2119,] 8.180514e-05 8.892578e-05 1.652016e-05
[2120,] 8.180514e-05 8.892578e-05 1.652016e-05
[2121,] 8.208713e-05 8.859387e-05 1.650201e-05
[2122,] 8.194243e-05 8.843023e-05 1.645690e-05
[2123,] 1.382613e-04 1.327142e-04 3.848933e-05
[2124,] 9.073451e-05 1.351469e-04 2.549021e-05
[2125,] 8.160177e-05 8.736712e-05 1.623787e-05
[2126,] 1.127822e-04 1.408087e-04 3.571755e-05
[2127,] 8.058700e-05 8.836926e-05 1.636890e-05
[2128,] 1.093854e-04 1.416372e-04 3.497771e-05
[2129,] 1.099283e-04 1.416372e-04 3.516294e-05
[2130,] 1.459270e-04 1.371485e-04 4.131886e-05
[2131,] 1.122673e-04 9.936711e-05 2.671344e-05
[2132,] 8.927467e-05 1.357779e-04 2.534970e-05
[2133,] 1.072489e-04 1.435170e-04 3.500243e-05
[2134,] 1.086497e-04 9.038105e-05 2.298997e-05
[2135,] 8.875628e-05 1.357730e-04 2.526506e-05
[2136,] 1.100543e-04 9.819122e-05 2.578629e-05
[2137,] 1.083591e-04 1.426627e-04 3.507427e-05
[2138,] 1.337306e-04 1.235001e-04 3.208314e-05
[2139,] 8.858760e-05 1.328986e-04 2.476389e-05
[2140,] 1.062056e-04 8.928525e-05 2.208023e-05
[2141,] 1.464520e-04 1.400704e-04 4.209929e-05
[2142,] 1.476906e-04 1.373496e-04 4.136469e-05
[2143,] 1.601046e-04 1.195282e-04 3.589112e-05
[2144,] 9.418348e-05 9.087570e-05 1.999379e-05
[2145,] 1.073213e-04 1.370499e-04 3.268088e-05
[2146,] 9.893095e-05 9.062316e-05 2.092968e-05
[2147,] 8.408177e-05 1.249179e-04 2.486267e-05
[2148,] 9.302673e-05 1.527650e-04 3.462777e-05
[2149,] 2.594381e-04 9.412001e-05 5.712275e-05
[2150,] 1.062012e-04 1.532008e-04 4.019848e-05
[2151,] 9.846809e-05 1.360498e-04 3.243060e-05
[2152,] 9.621114e-05 1.347041e-04 3.119466e-05
[2153,] 1.342732e-04 9.284223e-05 2.969108e-05
[2154,] 1.668994e-04 1.013431e-04 3.432296e-05
[2155,] 1.275886e-04 9.329290e-05 2.840593e-05
[2156,] 1.398970e-04 1.019238e-04 2.964378e-05
[2157,] 1.034338e-04 1.419574e-04 3.600422e-05
[2158,] 1.356360e-04 9.260923e-05 2.993283e-05
[2159,] 8.079334e-05 1.067655e-04 2.007825e-05
[2160,] 1.253252e-04 9.278732e-05 2.769566e-05
[2161,] 1.242782e-04 9.211561e-05 2.719927e-05
[2162,] 9.720263e-05 1.131003e-04 2.393530e-05
[2163,] 9.568443e-05 1.621640e-04 3.274901e-05
[2164,] 9.552255e-05 1.621640e-04 3.277907e-05
[2165,] 9.913685e-05 1.611219e-04 3.281862e-05
[2166,] 9.702152e-05 1.641346e-04 3.869285e-05
[2167,] 8.312778e-05 1.425910e-04 2.634632e-05
[2168,] 9.831426e-05 1.459770e-04 3.094723e-05
[2169,] 9.645428e-05 1.647947e-04 3.222692e-05
[2170,] 9.776988e-05 1.466139e-04 3.151281e-05
[2171,] 9.474982e-05 1.496754e-04 2.966233e-05
[2172,] 1.394627e-04 9.874779e-05 3.350815e-05
[2173,] 1.031976e-04 1.971406e-04 5.052478e-05
[2174,] 9.124696e-05 1.659068e-04 3.384874e-05
[2175,] 9.535478e-05 1.732505e-04 4.020284e-05
[2176,] 9.487716e-05 1.715897e-04 3.955305e-05
[2177,] 9.694952e-05 1.629137e-04 3.267562e-05
[2178,] 9.107676e-05 1.344408e-04 2.739205e-05
[2179,] 1.011498e-04 1.688916e-04 4.006598e-05
[2180,] 1.396615e-04 9.498659e-05 3.195242e-05
[2181,] 8.151423e-05 1.374109e-04 2.542322e-05
[2182,] 9.710415e-05 1.503425e-04 3.063693e-05
[2183,] 9.917398e-05 1.533531e-04 3.088729e-05
[2184,] 9.948799e-05 1.533759e-04 3.095263e-05
[2185,] 9.980844e-05 1.527846e-04 3.092748e-05
[2186,] 9.908488e-05 1.458081e-04 3.170552e-05
[2187,] 1.046340e-04 1.177243e-04 2.561070e-05
[2188,] 8.126438e-05 1.471352e-04 2.684003e-05
[2189,] 9.573002e-05 1.449910e-04 3.041032e-05
[2190,] 9.600798e-05 1.450689e-04 3.055092e-05
[2191,] 1.331481e-04 9.683195e-05 3.121583e-05
[2192,] 9.749896e-05 1.846068e-04 4.391798e-05
[2193,] 8.908397e-05 1.275698e-04 2.738097e-05
[2194,] 8.193667e-05 1.129038e-04 2.178583e-05
[2195,] 9.513482e-05 1.450771e-04 3.010569e-05
[2196,] 1.343320e-04 1.391206e-04 3.757911e-05
[2197,] 9.339884e-05 1.733537e-04 3.916036e-05
[2198,] 8.199808e-05 1.214938e-04 2.264830e-05
[2199,] 1.330948e-04 1.400464e-04 3.739825e-05
[2200,] 9.795932e-05 1.428894e-04 3.204029e-05
[2201,] 9.450573e-05 1.971426e-04 4.508137e-05
[2202,] 9.450573e-05 1.996718e-04 4.566310e-05
[2203,] 9.450573e-05 1.933569e-04 4.421023e-05
[2204,] 8.311413e-05 1.418674e-04 2.644583e-05
[2205,] 8.154719e-05 1.234493e-04 2.367473e-05
[2206,] 8.051887e-05 1.229576e-04 2.317100e-05
[2207,] 9.720310e-05 1.427601e-04 3.173356e-05
[2208,] 8.394945e-05 1.661407e-04 3.128876e-05
[2209,] 9.652522e-05 1.453788e-04 3.062339e-05
[2210,] 9.004709e-05 1.679700e-04 3.611590e-05
[2211,] 9.317137e-05 1.359751e-04 3.085518e-05
[2212,] 1.001392e-04 1.449447e-04 3.172390e-05
[2213,] 1.245059e-04 8.329785e-05 2.317313e-05
[2214,] 1.245059e-04 8.329642e-05 2.317364e-05
[2215,] 1.245059e-04 8.283328e-05 2.314744e-05
[2216,] 1.245059e-04 8.288471e-05 2.311282e-05
[2217,] 8.242475e-05 8.769638e-05 1.635256e-05
[2218,] 9.665794e-05 8.713854e-05 1.924571e-05
[2219,] 8.621995e-05 8.657162e-05 1.726781e-05
[2220,] 1.046371e-04 1.446640e-04 3.308002e-05
[2221,] 1.150655e-04 8.329420e-05 2.151968e-05
[2222,] 8.389119e-05 8.720548e-05 1.679103e-05
[2223,] 8.249592e-05 8.598328e-05 1.636115e-05
[2224,] 1.379449e-04 8.929876e-05 2.923767e-05
[2225,] 9.107005e-05 8.817136e-05 1.852929e-05
[2226,] 1.006724e-04 1.455816e-04 3.221732e-05
[2227,] 9.413375e-05 1.319474e-04 2.816010e-05
[2228,] 9.237334e-05 1.319474e-04 2.750434e-05
[2229,] 2.877182e-04 9.427997e-05 5.577082e-05
[2230,] 9.252053e-05 8.853627e-05 1.895755e-05
[2231,] 1.198524e-04 8.314355e-05 2.259214e-05
[2232,] 8.218026e-05 9.539595e-05 1.778454e-05
[2233,] 8.518857e-05 1.257539e-04 2.450904e-05
[2234,] 9.172451e-05 1.085930e-04 2.390485e-05
[2235,] 8.446790e-05 1.148897e-04 2.204361e-05
[2236,] 8.446790e-05 1.171139e-04 2.245018e-05
[2237,] 1.347555e-04 1.206661e-04 4.096014e-05
[2238,] 1.194423e-04 1.202448e-04 3.579815e-05
[2239,] 1.472339e-04 1.833827e-04 7.144639e-05
[2240,] 9.364447e-05 1.295076e-04 2.618738e-05
[2241,] 1.270203e-04 1.464439e-04 4.036197e-05
[2242,] 8.848596e-05 1.254188e-04 2.475193e-05
[2243,] 9.404666e-05 1.334000e-04 2.765854e-05
[2244,] 1.616652e-04 1.098672e-04 3.957752e-05
[2245,] 1.367738e-04 1.717957e-04 6.122208e-05
[2246,] 1.367651e-04 1.877679e-04 6.735348e-05
[2247,] 1.268873e-04 1.661513e-04 5.427216e-05
[2248,] 9.563832e-05 1.375180e-04 2.809874e-05
[2249,] 9.436291e-05 1.541453e-04 3.149961e-05
[2250,] 1.247109e-04 1.924636e-04 6.210418e-05
[2251,] 1.145440e-04 1.615608e-04 3.844775e-05
[2252,] 1.587162e-04 1.961512e-04 8.362767e-05
[2253,] 8.853785e-05 1.257756e-04 2.507988e-05
[2254,] 1.797160e-04 3.769706e-04 1.940458e-04
[2255,] 8.850195e-05 1.507258e-04 2.973918e-05
[2256,] 8.688558e-05 1.340693e-04 2.653767e-05
[2257,] 8.865214e-05 2.405186e-04 4.699590e-05
[2258,] 9.263318e-05 2.091454e-04 4.631716e-05
[2259,] 1.326263e-04 1.749683e-04 5.540602e-05
[2260,] 9.672408e-05 1.494700e-04 3.062092e-05
[2261,] 9.811045e-05 1.374722e-04 2.848275e-05
[2262,] 9.518649e-05 2.468446e-04 5.626260e-05
[2263,] 9.869153e-05 1.347526e-04 2.803674e-05
[2264,] 9.724033e-05 1.347259e-04 2.790775e-05
[2265,] 9.792666e-05 1.363654e-04 2.826277e-05
[2266,] 9.699534e-05 1.243137e-04 2.595181e-05
[2267,] 8.672398e-05 1.227659e-04 2.392100e-05
[2268,] 9.575815e-05 2.198487e-04 5.117084e-05
[2269,] 9.884141e-05 2.183697e-04 5.305191e-05
[2270,] 9.155637e-05 1.629540e-04 3.574483e-05
[2271,] 9.608191e-05 1.677109e-04 3.920677e-05
[2272,] 9.620549e-05 2.244386e-04 5.289599e-05
[2273,] 1.617920e-04 1.086805e-04 4.028192e-05
[2274,] 1.623425e-04 1.087572e-04 4.047038e-05
[2275,] 8.247359e-05 1.236872e-04 2.296290e-05
[2276,] 1.706849e-04 1.590422e-04 6.664698e-05
[2277,] 1.712427e-04 1.603611e-04 6.778860e-05
[2278,] 1.709545e-04 1.090071e-04 4.287559e-05
[2279,] 1.588387e-04 1.097732e-04 4.025941e-05
[2280,] 1.684406e-04 1.592330e-04 6.575332e-05
[2281,] 9.712357e-05 1.188129e-04 2.436640e-05
[2282,] 1.662636e-04 1.606570e-04 6.565038e-05
[2283,] 1.689817e-04 1.608151e-04 6.701245e-05
[2284,] 1.651741e-04 1.610110e-04 6.534665e-05
[2285,] 9.111053e-05 1.183274e-04 2.387026e-05
[2286,] 1.684406e-04 1.611545e-04 6.694934e-05
[2287,] 9.364780e-05 1.359034e-04 3.039833e-05
[2288,] 1.680483e-04 1.610567e-04 6.668657e-05
[2289,] 1.680483e-04 1.576511e-04 6.430078e-05
[2290,] 1.680483e-04 1.576206e-04 6.428061e-05
[2291,] 1.675208e-04 1.592335e-04 6.509608e-05
[2292,] 1.669451e-04 1.616237e-04 6.650090e-05
[2293,] 1.680483e-04 1.608620e-04 6.652539e-05
[2294,] 1.543242e-04 1.594278e-04 5.932636e-05
[2295,] 1.675208e-04 1.607043e-04 6.616463e-05
[2296,] 1.697083e-04 1.616082e-04 6.777248e-05
[2297,] 1.691687e-04 1.576221e-04 6.473540e-05
[2298,] 1.691687e-04 1.576221e-04 6.473540e-05
[2299,] 1.691687e-04 1.573699e-04 6.455987e-05
[2300,] 1.691687e-04 1.570595e-04 6.432696e-05
[2301,] 1.697083e-04 1.570879e-04 6.458154e-05
[2302,] 1.691687e-04 1.570027e-04 6.428841e-05
[2303,] 9.697850e-05 1.309743e-04 3.062964e-05
[2304,] 1.437336e-04 1.571024e-04 5.310850e-05
[2305,] 1.770348e-04 1.137749e-04 4.686457e-05
[2306,] 1.586118e-04 1.096750e-04 3.981003e-05
[2307,] 1.531474e-04 1.135225e-04 4.024987e-05
[2308,] 1.427278e-04 1.524920e-04 5.023108e-05
[2309,] 1.434179e-04 1.527089e-04 5.062917e-05
[2310,] 1.666336e-04 1.565179e-04 6.262305e-05
[2311,] 1.603818e-04 1.092686e-04 3.895281e-05
[2312,] 1.752680e-04 1.469755e-04 5.915283e-05
[2313,] 1.579350e-04 1.094222e-04 3.852291e-05
[2314,] 1.029783e-04 1.447767e-04 3.258708e-05
[2315,] 1.691687e-04 1.149844e-04 4.426308e-05
[2316,] 1.768773e-04 1.560419e-04 6.655179e-05
[2317,] 9.380186e-05 1.409893e-04 2.883625e-05
[2318,] 9.046659e-05 1.598536e-04 3.140087e-05
[2319,] 4.561257e-04 9.671059e-05 1.007049e-04
[2320,] 2.436158e-04 9.055070e-05 4.726242e-05
[2321,] 1.271391e-04 1.339490e-04 3.754108e-05
[2322,] 9.741876e-05 9.884748e-05 2.255406e-05
[2323,] 9.307652e-05 1.006022e-04 2.035107e-05
[2324,] 1.479383e-04 8.994111e-05 2.902142e-05
[2325,] 1.571884e-04 8.931712e-05 3.072967e-05
[2326,] 1.068778e-04 9.857912e-05 2.286057e-05
[2327,] 2.669330e-04 9.705404e-05 4.999265e-05
[2328,] 1.025952e-04 9.651471e-05 2.180252e-05
[2329,] 1.084249e-04 9.515457e-05 2.257031e-05
[2330,] 1.667144e-04 9.055216e-05 3.249112e-05
[2331,] 3.505299e-04 8.740319e-05 6.199036e-05
[2332,] 3.263951e-04 8.799271e-05 6.065576e-05
[2333,] 3.553281e-04 8.820373e-05 6.981101e-05
[2334,] 1.005408e-04 9.883462e-05 2.178157e-05
[2335,] 1.370813e-04 8.806887e-05 2.736286e-05
[2336,] 3.289759e-04 8.784329e-05 6.042812e-05
[2337,] 1.116648e-04 9.276576e-05 2.278674e-05
[2338,] 1.084300e-04 9.249210e-05 2.218625e-05
[2339,] 3.390585e-04 8.785168e-05 6.496602e-05
[2340,] 3.096074e-04 8.770937e-05 5.756403e-05
[2341,] 3.144104e-04 8.767725e-05 5.829271e-05
[2342,] 3.119952e-04 8.781224e-05 5.827187e-05
[2343,] 2.298130e-04 9.105373e-05 4.299982e-05
[2344,] 3.095981e-04 8.913810e-05 5.692537e-05
[2345,] 3.165106e-04 8.548670e-05 5.746605e-05
[2346,] 9.645631e-05 8.692068e-05 1.930385e-05
[2347,] 1.127435e-04 9.157462e-05 2.285680e-05
[2348,] 8.724398e-05 8.933563e-05 1.778349e-05
[2349,] 9.117494e-05 8.967433e-05 1.872664e-05
[2350,] 3.611977e-04 8.824554e-05 7.171200e-05
[2351,] 1.103866e-04 9.338328e-05 2.262325e-05
[2352,] 9.179151e-05 8.935148e-05 1.877778e-05
[2353,] 3.545538e-04 8.582269e-05 6.169264e-05
[2354,] 9.029089e-05 8.965642e-05 1.842544e-05
[2355,] 9.058787e-05 9.044240e-05 1.852022e-05
[2356,] 8.776948e-05 1.024885e-04 2.090599e-05
[2357,] 4.190780e-04 9.035430e-05 9.742000e-05
[2358,] 4.232008e-04 8.612005e-05 7.870637e-05
[2359,] 1.291115e-04 1.457576e-04 3.904016e-05
[2360,] 1.617344e-04 1.163554e-04 3.627821e-05
[2361,] 1.112734e-04 1.083300e-04 2.518867e-05
[2362,] 3.386888e-04 8.988809e-05 7.111149e-05
[2363,] 8.754761e-05 9.019945e-05 1.788662e-05
[2364,] 3.716246e-04 8.646506e-05 6.357910e-05
[2365,] 8.692010e-05 8.999973e-05 1.776037e-05
[2366,] 8.792909e-05 8.992443e-05 1.809879e-05
[2367,] 1.004810e-04 3.031360e-04 6.537957e-05
[2368,] 4.091805e-04 1.753139e-04 2.070266e-04
[2369,] 1.706438e-04 2.298841e-04 6.178988e-05
[2370,] 1.088236e-04 1.655868e-04 3.823885e-05
[2371,] 3.266957e-04 1.763148e-04 1.640749e-04
[2372,] 3.307598e-04 1.732747e-04 1.628787e-04
[2373,] 1.089637e-04 1.623701e-04 3.750206e-05
[2374,] 1.775919e-04 2.568982e-04 6.890819e-05
[2375,] 3.307598e-04 1.772944e-04 1.673450e-04
[2376,] 1.007199e-04 2.533876e-04 5.272276e-05
[2377,] 3.250432e-04 1.674078e-04 1.534956e-04
[2378,] 1.087862e-04 1.623190e-04 3.758508e-05
[2379,] 3.539010e-04 1.793031e-04 1.822746e-04
[2380,] 1.691074e-04 2.907944e-04 7.429057e-05
[2381,] 1.231152e-03 2.628135e-04 1.266573e-03
[2382,] 1.664694e-04 2.571460e-04 6.669128e-05
[2383,] 1.297446e-03 2.202890e-04 1.194737e-03
[2384,] 6.030957e-04 2.293392e-04 4.342189e-04
[2385,] 5.650785e-04 2.401887e-04 4.244027e-04
[2386,] 1.402012e-04 9.333224e-05 2.902813e-05
[2387,] 5.353375e-04 2.415455e-04 4.031292e-04
[2388,] 5.447265e-04 2.401887e-04 4.080220e-04
[2389,] 8.005321e-05 2.310340e-04 4.138539e-05
[2390,] 1.476482e-04 1.278005e-04 4.163212e-05
[2391,] 1.803050e-04 9.239446e-05 3.712689e-05
[2392,] 3.697427e-04 1.893487e-04 2.036814e-04
[2393,] 1.537565e-04 1.469925e-04 5.084759e-05
[2394,] 8.125555e-05 2.370856e-04 4.368778e-05
[2395,] 5.552415e-04 2.225628e-04 3.859283e-04
[2396,] 1.038587e-04 2.447208e-04 6.413459e-05
[2397,] 9.816990e-05 9.232978e-05 2.047228e-05
[2398,] 1.018823e-04 2.491651e-04 6.361936e-05
[2399,] 8.020720e-05 2.368218e-04 4.255856e-05
[2400,] 1.434561e-04 1.277990e-04 4.065866e-05
[2401,] 5.552415e-04 2.411391e-04 4.161838e-04
[2402,] 1.056945e-04 2.460253e-04 6.590731e-05
[2403,] 1.395009e-04 1.279777e-04 3.970303e-05
[2404,] 1.410090e-04 1.280002e-04 4.016078e-05
[2405,] 9.980748e-05 2.857470e-04 6.121837e-05
[2406,] 1.079768e-04 2.152086e-04 5.896559e-05
[2407,] 1.273736e-04 2.924000e-04 9.881086e-05
[2408,] 1.434561e-04 1.278371e-04 4.072390e-05
[2409,] 8.144165e-05 2.532288e-04 4.642153e-05
[2410,] 1.301334e-04 1.279089e-04 3.682184e-05
[2411,] 4.402085e-04 2.774080e-04 3.827349e-04
[2412,] 1.354867e-04 1.281521e-04 3.858633e-05
[2413,] 3.813755e-04 1.899995e-04 2.114808e-04
[2414,] 1.478864e-04 1.275412e-04 4.137944e-05
[2415,] 1.503839e-04 1.275394e-04 4.203228e-05
[2416,] 3.936894e-04 1.965936e-04 2.278792e-04
[2417,] 1.516921e-04 1.276420e-04 4.245133e-05
[2418,] 4.042866e-04 1.919156e-04 2.278554e-04
[2419,] 3.290768e-04 1.672893e-04 1.555119e-04
[2420,] 2.107068e-04 9.716340e-05 4.829445e-05
[2421,] 1.443093e-04 9.460025e-05 2.997090e-05
[2422,] 5.715999e-04 2.398056e-04 4.301264e-04
[2423,] 1.351767e-04 9.494410e-05 2.815227e-05
[2424,] 6.641364e-04 1.988813e-04 4.758186e-04
[2425,] 1.077580e-04 2.436216e-04 6.655314e-05
[2426,] 6.331351e-04 2.066505e-04 4.458309e-04
[2427,] 7.260765e-04 2.066505e-04 5.482735e-04
[2428,] 8.141144e-05 2.128190e-04 3.889497e-05
[2429,] 1.421480e-04 1.290958e-04 3.982060e-05
[2430,] 1.370846e-04 9.566794e-05 2.858471e-05
[2431,] 4.889391e-04 1.808208e-04 2.596768e-04
[2432,] 6.708748e-04 1.960823e-04 4.191061e-04
[2433,] 6.372279e-04 1.899292e-04 3.819305e-04
[2434,] 6.025218e-04 1.877900e-04 3.423543e-04
[2435,] 5.851557e-04 1.652229e-04 2.976156e-04
[2436,] 1.306768e-04 1.306529e-04 3.651959e-05
[2437,] 6.195442e-04 1.592228e-04 3.120355e-04
[2438,] 8.353330e-04 1.775330e-04 6.035369e-04
[2439,] 1.007101e-03 1.625187e-04 6.611796e-04
[2440,] 7.381182e-04 1.720954e-04 4.315617e-04
[2441,] 1.275279e-04 1.313605e-04 3.565775e-05
[2442,] 8.124811e-04 1.812465e-04 5.930971e-04
[2443,] 6.758796e-04 1.875060e-04 4.689376e-04
[2444,] 7.193755e-04 1.821214e-04 4.978292e-04
[2445,] 8.930921e-05 1.349387e-04 2.627209e-05
[2446,] 1.532599e-04 9.720844e-05 3.315595e-05
[2447,] 2.775856e-04 1.616086e-04 1.224212e-04
[2448,] 1.299366e-04 1.423622e-04 4.063194e-05
[2449,] 1.335268e-04 1.422034e-04 4.173714e-05
[2450,] 3.548676e-04 2.956095e-04 3.378112e-04
[2451,] 1.442225e-04 4.500854e-04 1.797015e-04
[2452,] 1.350265e-04 1.421262e-04 4.228755e-05
[2453,] 1.326622e-04 1.416651e-04 4.139283e-05
[2454,] 9.686502e-05 1.159311e-04 2.494912e-05
[2455,] 1.170286e-04 2.339199e-04 6.373568e-05
[2456,] 1.193117e-04 2.467947e-04 7.332153e-05
[2457,] 1.369509e-04 1.424622e-04 4.311577e-05
[2458,] 9.478640e-05 1.131538e-04 2.382946e-05
[2459,] 9.441442e-05 1.120700e-04 2.360817e-05
[2460,] 1.116260e-04 1.625215e-04 4.361440e-05
[2461,] 9.765884e-05 1.279617e-04 2.990675e-05
[2462,] 1.005815e-04 2.225082e-04 4.622237e-05
[2463,] 1.323091e-04 1.440653e-04 4.228674e-05
[2464,] 1.164666e-04 1.096464e-04 2.927841e-05
[2465,] 8.247388e-05 1.021853e-04 1.916583e-05
[2466,] 9.219568e-05 9.923709e-05 2.106170e-05
[2467,] 1.011864e-04 1.584372e-04 3.407774e-05
[2468,] 8.810554e-05 1.227545e-04 2.470795e-05
[2469,] 8.434448e-05 1.259499e-04 2.414279e-05
[2470,] 3.112770e-03 3.110080e-04 2.763764e-04
[2471,] 1.391072e-04 7.460745e-04 1.413785e-04
[2472,] 1.025726e-04 7.778851e-04 1.329698e-04
[2473,] 1.510219e-04 7.469332e-04 1.495299e-04
[2474,] 2.003049e-04 3.138459e-04 8.625254e-05
[2475,] 1.149147e-02 1.205926e-04 4.650178e-03
[2476,] 3.307791e-03 2.573049e-04 2.490189e-04
[2477,] 2.374340e-03 2.553881e-04 2.090653e-04
[2478,] 1.007799e-04 6.248789e-04 1.326854e-04
[2479,] 1.151807e-02 1.249795e-04 5.041904e-03
[2480,] 2.453592e-03 2.407679e-04 2.024123e-04
[2481,] 2.802796e-03 2.595359e-04 2.291817e-04
[2482,] 1.088853e-04 1.454019e-04 3.498947e-05
[2483,] 1.226768e-03 1.632559e-04 6.265703e-04
[2484,] 1.090917e-04 1.509449e-04 3.646688e-05
[2485,] 1.091468e-04 4.000295e-04 8.886906e-05
[2486,] 1.006820e-04 3.711962e-04 7.900138e-05
[2487,] 1.677968e-04 5.457602e-04 2.653619e-04
[2488,] 1.907441e-04 3.251358e-04 8.745085e-05
[2489,] 1.353834e-04 1.233377e-04 3.282931e-05
[2490,] 9.642965e-05 4.573278e-04 9.310473e-05
[2491,] 1.003376e-04 5.815170e-04 1.193328e-04
[2492,] 1.179965e-02 1.450188e-04 6.524815e-03
[2493,] 3.540988e-03 2.678014e-04 2.676245e-04
[2494,] 1.008339e-04 5.815514e-04 1.195966e-04
[2495,] 1.566996e-02 1.392052e-04 8.222664e-03
[2496,] 1.092207e-04 1.449014e-04 3.530293e-05
[2497,] 1.009607e-04 8.860499e-04 1.767919e-04
[2498,] 1.096380e-04 1.406698e-04 3.477322e-05
[2499,] 1.656997e-02 1.407718e-04 8.831371e-03
[2500,] 1.656997e-02 1.407718e-04 8.831371e-03
[2501,] 1.498895e-04 8.776597e-04 3.771728e-04
[2502,] 1.725392e-04 9.593487e-04 4.962647e-04
[2503,] 1.607999e-04 9.502660e-04 4.486480e-04
[2504,] 1.611926e-04 9.314331e-04 4.411071e-04
[2505,] 1.263244e-04 1.508933e-04 4.210595e-05
[2506,] 1.598401e-04 8.774615e-04 4.095671e-04
[2507,] 1.877558e-04 6.938896e-04 3.917275e-04
[2508,] 1.735629e-04 7.531148e-04 1.656567e-04
[2509,] 1.005493e-04 5.833705e-04 1.005301e-04
[2510,] 1.046878e-04 6.409449e-04 1.197684e-04
[2511,] 2.146278e-04 8.681397e-04 2.152521e-04
[2512,] 1.634072e-04 1.364571e-04 4.062226e-05
[2513,] 1.002774e-04 6.699633e-04 1.336229e-04
[2514,] 1.774315e-04 6.827352e-04 3.599598e-04
[2515,] 1.047939e-04 6.341961e-04 1.497581e-04
[2516,] 1.070073e-04 1.504713e-04 3.482531e-05
[2517,] 1.503717e-04 3.473157e-04 8.028548e-05
[2518,] 1.063130e-04 1.447386e-04 3.288967e-05
[2519,] 1.825735e-04 6.905455e-04 3.778059e-04
[2520,] 1.791525e-04 9.969300e-04 2.194161e-04
[2521,] 1.572543e-04 9.680643e-04 1.918007e-04
[2522,] 1.091748e-04 1.505279e-04 3.524248e-05
[2523,] 1.557757e-04 1.371289e-04 3.917757e-05
[2524,] 2.008194e-02 1.191681e-04 6.893875e-03
[2525,] 1.291041e-02 1.220843e-04 4.695722e-03
[2526,] 1.781651e-04 1.546357e-04 7.088462e-05
[2527,] 1.707680e-02 1.211949e-04 6.083962e-03
[2528,] 2.287565e-02 1.214287e-04 8.228074e-03
[2529,] 1.628238e-02 1.210602e-04 5.781815e-03
[2530,] 2.044801e-02 1.215444e-04 7.390676e-03
[2531,] 4.302234e-03 3.505475e-04 5.204451e-03
[2532,] 1.297843e-03 3.482631e-04 1.370450e-03
[2533,] 1.553091e-03 2.927664e-04 1.504199e-03
[2534,] 1.896082e-03 3.525798e-04 2.115851e-03
[2535,] 9.855226e-05 3.110385e-04 7.011534e-05
```
