## Supplementary material for "Characterization of shared and ancestry-specific signals driving complex traits using multi-ancestry fine-mapping": s2_data_1kg.pvar

```
##FILTER=<ID=PASS,Description="All filters passed">
##reference=ftp://ftp.1000genomes.ebi.ac.uk//vol1/ftp/technical/reference/phase2_reference_assembly_sequence/hs37d5.fa.gz
##contig=<ID=2,assembly=b37,length=243199373>
##ALT=<ID=CNV,Description="Copy Number Polymorphism">
##ALT=<ID=DEL,Description="Deletion">
##ALT=<ID=DUP,Description="Duplication">
##ALT=<ID=INS:ME:ALU,Description="Insertion of ALU element">
##ALT=<ID=INS:ME:LINE1,Description="Insertion of LINE1 element">
##ALT=<ID=INS:ME:SVA,Description="Insertion of SVA element">
##ALT=<ID=INS:MT,Description="Nuclear Mitochondrial Insertion">
##ALT=<ID=INV,Description="Inversion">
##ALT=<ID=CN0,Description="Copy number allele: 0 copies">
##ALT=<ID=CN1,Description="Copy number allele: 1 copy">
##ALT=<ID=CN2,Description="Copy number allele: 2 copies">
##ALT=<ID=CN3,Description="Copy number allele: 3 copies">
##ALT=<ID=CN4,Description="Copy number allele: 4 copies">
##ALT=<ID=CN5,Description="Copy number allele: 5 copies">
##ALT=<ID=CN6,Description="Copy number allele: 6 copies">
##ALT=<ID=CN7,Description="Copy number allele: 7 copies">
##ALT=<ID=CN8,Description="Copy number allele: 8 copies">
##ALT=<ID=CN9,Description="Copy number allele: 9 copies">
##ALT=<ID=CN10,Description="Copy number allele: 10 copies">
##ALT=<ID=CN11,Description="Copy number allele: 11 copies">
##ALT=<ID=CN12,Description="Copy number allele: 12 copies">
##ALT=<ID=CN13,Description="Copy number allele: 13 copies">
##ALT=<ID=CN14,Description="Copy number allele: 14 copies">
##ALT=<ID=CN15,Description="Copy number allele: 15 copies">
##ALT=<ID=CN16,Description="Copy number allele: 16 copies">
##ALT=<ID=CN17,Description="Copy number allele: 17 copies">
##ALT=<ID=CN18,Description="Copy number allele: 18 copies">
##ALT=<ID=CN19,Description="Copy number allele: 19 copies">
##ALT=<ID=CN20,Description="Copy number allele: 20 copies">
##ALT=<ID=CN21,Description="Copy number allele: 21 copies">
##ALT=<ID=CN22,Description="Copy number allele: 22 copies">
##ALT=<ID=CN23,Description="Copy number allele: 23 copies">
##ALT=<ID=CN24,Description="Copy number allele: 24 copies">
##ALT=<ID=CN25,Description="Copy number allele: 25 copies">
##ALT=<ID=CN26,Description="Copy number allele: 26 copies">
##ALT=<ID=CN27,Description="Copy number allele: 27 copies">
##ALT=<ID=CN28,Description="Copy number allele: 28 copies">
##ALT=<ID=CN29,Description="Copy number allele: 29 copies">
##ALT=<ID=CN30,Description="Copy number allele: 30 copies">
##ALT=<ID=CN31,Description="Copy number allele: 31 copies">
##ALT=<ID=CN32,Description="Copy number allele: 32 copies">
##ALT=<ID=CN33,Description="Copy number allele: 33 copies">
##ALT=<ID=CN34,Description="Copy number allele: 34 copies">
##ALT=<ID=CN35,Description="Copy number allele: 35 copies">
##ALT=<ID=CN36,Description="Copy number allele: 36 copies">
##ALT=<ID=CN37,Description="Copy number allele: 37 copies">
##ALT=<ID=CN38,Description="Copy number allele: 38 copies">
##ALT=<ID=CN39,Description="Copy number allele: 39 copies">
##ALT=<ID=CN40,Description="Copy number allele: 40 copies">
##ALT=<ID=CN41,Description="Copy number allele: 41 copies">
##ALT=<ID=CN42,Description="Copy number allele: 42 copies">
##ALT=<ID=CN43,Description="Copy number allele: 43 copies">
##ALT=<ID=CN44,Description="Copy number allele: 44 copies">
##ALT=<ID=CN45,Description="Copy number allele: 45 copies">
##ALT=<ID=CN46,Description="Copy number allele: 46 copies">
##ALT=<ID=CN47,Description="Copy number allele: 47 copies">
##ALT=<ID=CN48,Description="Copy number allele: 48 copies">
##ALT=<ID=CN49,Description="Copy number allele: 49 copies">
##ALT=<ID=CN50,Description="Copy number allele: 50 copies">
##ALT=<ID=CN51,Description="Copy number allele: 51 copies">
##ALT=<ID=CN52,Description="Copy number allele: 52 copies">
##ALT=<ID=CN53,Description="Copy number allele: 53 copies">
##ALT=<ID=CN54,Description="Copy number allele: 54 copies">
##ALT=<ID=CN55,Description="Copy number allele: 55 copies">
##ALT=<ID=CN56,Description="Copy number allele: 56 copies">
##ALT=<ID=CN57,Description="Copy number allele: 57 copies">
##ALT=<ID=CN58,Description="Copy number allele: 58 copies">
##ALT=<ID=CN59,Description="Copy number allele: 59 copies">
##ALT=<ID=CN60,Description="Copy number allele: 60 copies">
##ALT=<ID=CN61,Description="Copy number allele: 61 copies">
##ALT=<ID=CN62,Description="Copy number allele: 62 copies">
##ALT=<ID=CN63,Description="Copy number allele: 63 copies">
##ALT=<ID=CN64,Description="Copy number allele: 64 copies">
##ALT=<ID=CN65,Description="Copy number allele: 65 copies">
##ALT=<ID=CN66,Description="Copy number allele: 66 copies">
##ALT=<ID=CN67,Description="Copy number allele: 67 copies">
##ALT=<ID=CN68,Description="Copy number allele: 68 copies">
##ALT=<ID=CN69,Description="Copy number allele: 69 copies">
##ALT=<ID=CN70,Description="Copy number allele: 70 copies">
##ALT=<ID=CN71,Description="Copy number allele: 71 copies">
##ALT=<ID=CN72,Description="Copy number allele: 72 copies">
##ALT=<ID=CN73,Description="Copy number allele: 73 copies">
##ALT=<ID=CN74,Description="Copy number allele: 74 copies">
##ALT=<ID=CN75,Description="Copy number allele: 75 copies">
##ALT=<ID=CN76,Description="Copy number allele: 76 copies">
##ALT=<ID=CN77,Description="Copy number allele: 77 copies">
##ALT=<ID=CN78,Description="Copy number allele: 78 copies">
##ALT=<ID=CN79,Description="Copy number allele: 79 copies">
##ALT=<ID=CN80,Description="Copy number allele: 80 copies">
##ALT=<ID=CN81,Description="Copy number allele: 81 copies">
##ALT=<ID=CN82,Description="Copy number allele: 82 copies">
##ALT=<ID=CN83,Description="Copy number allele: 83 copies">
##ALT=<ID=CN84,Description="Copy number allele: 84 copies">
##ALT=<ID=CN85,Description="Copy number allele: 85 copies">
##ALT=<ID=CN86,Description="Copy number allele: 86 copies">
##ALT=<ID=CN87,Description="Copy number allele: 87 copies">
##ALT=<ID=CN88,Description="Copy number allele: 88 copies">
##ALT=<ID=CN89,Description="Copy number allele: 89 copies">
##ALT=<ID=CN90,Description="Copy number allele: 90 copies">
##ALT=<ID=CN91,Description="Copy number allele: 91 copies">
##ALT=<ID=CN92,Description="Copy number allele: 92 copies">
##ALT=<ID=CN93,Description="Copy number allele: 93 copies">
##ALT=<ID=CN94,Description="Copy number allele: 94 copies">
##ALT=<ID=CN95,Description="Copy number allele: 95 copies">
##ALT=<ID=CN96,Description="Copy number allele: 96 copies">
##ALT=<ID=CN97,Description="Copy number allele: 97 copies">
##ALT=<ID=CN98,Description="Copy number allele: 98 copies">
##ALT=<ID=CN99,Description="Copy number allele: 99 copies">
##ALT=<ID=CN100,Description="Copy number allele: 100 copies">
##ALT=<ID=CN101,Description="Copy number allele: 101 copies">
##ALT=<ID=CN102,Description="Copy number allele: 102 copies">
##ALT=<ID=CN103,Description="Copy number allele: 103 copies">
##ALT=<ID=CN104,Description="Copy number allele: 104 copies">
##ALT=<ID=CN105,Description="Copy number allele: 105 copies">
##ALT=<ID=CN106,Description="Copy number allele: 106 copies">
##ALT=<ID=CN107,Description="Copy number allele: 107 copies">
##ALT=<ID=CN108,Description="Copy number allele: 108 copies">
##ALT=<ID=CN109,Description="Copy number allele: 109 copies">
##ALT=<ID=CN110,Description="Copy number allele: 110 copies">
##ALT=<ID=CN111,Description="Copy number allele: 111 copies">
##ALT=<ID=CN112,Description="Copy number allele: 112 copies">
##ALT=<ID=CN113,Description="Copy number allele: 113 copies">
##ALT=<ID=CN114,Description="Copy number allele: 114 copies">
##ALT=<ID=CN115,Description="Copy number allele: 115 copies">
##ALT=<ID=CN116,Description="Copy number allele: 116 copies">
##ALT=<ID=CN117,Description="Copy number allele: 117 copies">
##ALT=<ID=CN118,Description="Copy number allele: 118 copies">
##ALT=<ID=CN119,Description="Copy number allele: 119 copies">
##ALT=<ID=CN120,Description="Copy number allele: 120 copies">
##ALT=<ID=CN121,Description="Copy number allele: 121 copies">
##ALT=<ID=CN122,Description="Copy number allele: 122 copies">
##ALT=<ID=CN123,Description="Copy number allele: 123 copies">
##ALT=<ID=CN124,Description="Copy number allele: 124 copies">
##INFO=<ID=CIEND,Number=2,Type=Integer,Description="Confidence interval around END for imprecise variants">
##INFO=<ID=CIPOS,Number=2,Type=Integer,Description="Confidence interval around POS for imprecise variants">
##INFO=<ID=CS,Number=1,Type=String,Description="Source call set.">
##INFO=<ID=END,Number=1,Type=Integer,Description="End coordinate of this variant">
##INFO=<ID=IMPRECISE,Number=0,Type=Flag,Description="Imprecise structural variation">
##INFO=<ID=MC,Number=.,Type=String,Description="Merged calls.">
##INFO=<ID=MEINFO,Number=4,Type=String,Description="Mobile element info of the form NAME,START,END<POLARITY; If there is only 5' OR 3' support for this call, will be NULL NULL for START and END">
##INFO=<ID=MEND,Number=1,Type=Integer,Description="Mitochondrial end coordinate of inserted sequence">
##INFO=<ID=MLEN,Number=1,Type=Integer,Description="Estimated length of mitochondrial insert">
##INFO=<ID=MSTART,Number=1,Type=Integer,Description="Mitochondrial start coordinate of inserted sequence">
##INFO=<ID=SVLEN,Number=.,Type=Integer,Description="SV length. It is only calculated for structural variation MEIs. For other types of SVs; one may calculate the SV length by INFO:END-START+1, or by finding the difference between lengthes of REF and ALT alleles">
##INFO=<ID=SVTYPE,Number=1,Type=String,Description="Type of structural variant">
##INFO=<ID=TSD,Number=1,Type=String,Description="Precise Target Site Duplication for bases, if unknown, value will be NULL">
##INFO=<ID=AC,Number=A,Type=Integer,Description="Total number of alternate alleles in called genotypes">
##INFO=<ID=AF,Number=A,Type=Float,Description="Estimated allele frequency in the range (0,1)">
##INFO=<ID=NS,Number=1,Type=Integer,Description="Number of samples with data">
##INFO=<ID=AN,Number=1,Type=Integer,Description="Total number of alleles in called genotypes">
##INFO=<ID=EAS_AF,Number=A,Type=Float,Description="Allele frequency in the EAS populations calculated from AC and AN, in the range (0,1)">
##INFO=<ID=EUR_AF,Number=A,Type=Float,Description="Allele frequency in the EUR populations calculated from AC and AN, in the range (0,1)">
##INFO=<ID=AFR_AF,Number=A,Type=Float,Description="Allele frequency in the AFR populations calculated from AC and AN, in the range (0,1)">
##INFO=<ID=AMR_AF,Number=A,Type=Float,Description="Allele frequency in the AMR populations calculated from AC and AN, in the range (0,1)">
##INFO=<ID=SAS_AF,Number=A,Type=Float,Description="Allele frequency in the SAS populations calculated from AC and AN, in the range (0,1)">
##INFO=<ID=DP,Number=1,Type=Integer,Description="Total read depth; only low coverage data were counted towards the DP, exome data were not used">
##INFO=<ID=AA,Number=1,Type=String,Description="Ancestral Allele. Format: AA|REF|ALT|IndelType. AA: Ancestral allele, REF:Reference Allele, ALT:Alternate Allele, IndelType:Type of Indel (REF, ALT and IndelType are only defined for indels)">
##INFO=<ID=VT,Number=.,Type=String,Description="indicates what type of variant the line represents">
##INFO=<ID=EX_TARGET,Number=0,Type=Flag,Description="indicates whether a variant is within the exon pull down target boundaries">
##INFO=<ID=MULTI_ALLELIC,Number=0,Type=Flag,Description="indicates whether a site is multi-allelic">
#CHROM	POS	ID	REF	ALT	QUAL	FILTER	INFO
2	78933864	rs150129448	T	C	100	PASS	AC=45;AF=0.00898562;AN=5008;NS=2504;DP=18767;EAS_AF=0.0198;AMR_AF=0;AFR_AF=0;EUR_AF=0;SAS_AF=0.0256;AA=T|||;VT=SNP
2	78934175	rs17584769	T	C	100	PASS	AC=429;AF=0.0856629;AN=5008;NS=2504;DP=19321;EAS_AF=0.0605;AMR_AF=0.0605;AFR_AF=0.0265;EUR_AF=0.0855;SAS_AF=0.2096;AA=T|||;VT=SNP
2	78934248	rs17645482	T	C	100	PASS	AC=427;AF=0.0852636;AN=5008;NS=2504;DP=20068;EAS_AF=0.0585;AMR_AF=0.0605;AFR_AF=0.0265;EUR_AF=0.0855;SAS_AF=0.2096;AA=T|||;VT=SNP
2	78934414	rs76613933	T	C	100	PASS	AC=565;AF=0.112819;AN=5008;NS=2504;DP=17482;EAS_AF=0.0585;AMR_AF=0.0663;AFR_AF=0.1278;EUR_AF=0.0855;SAS_AF=0.2096;AA=T|||;VT=SNP
2	78934974	rs75409503	G	T	100	PASS	AC=45;AF=0.00898562;AN=5008;NS=2504;DP=22032;EAS_AF=0.0198;AMR_AF=0;AFR_AF=0;EUR_AF=0;SAS_AF=0.0256;AA=G|||;VT=SNP
2	78936437	rs12713966	G	T	100	PASS	AC=1305;AF=0.260583;AN=5008;NS=2504;DP=13986;EAS_AF=0.251;AMR_AF=0.3746;AFR_AF=0.0734;EUR_AF=0.3926;SAS_AF=0.3067;AA=G|||;VT=SNP
2	78937122	rs11883911	C	T	100	PASS	AC=658;AF=0.13139;AN=5008;NS=2504;DP=14681;EAS_AF=0.0843;AMR_AF=0.134;AFR_AF=0.1657;EUR_AF=0.164;SAS_AF=0.0982;AA=C|||;VT=SNP
2	78937234	rs11883955	C	G	100	PASS	AC=659;AF=0.131589;AN=5008;NS=2504;DP=14802;EAS_AF=0.0843;AMR_AF=0.134;AFR_AF=0.1657;EUR_AF=0.165;SAS_AF=0.0982;AA=C|||;VT=SNP
2	78937280	rs11894764	A	T	100	PASS	AC=660;AF=0.131789;AN=5008;NS=2504;DP=14654;EAS_AF=0.0843;AMR_AF=0.134;AFR_AF=0.1664;EUR_AF=0.165;SAS_AF=0.0982;AA=A|||;VT=SNP
2	78937455	rs11889841	T	G	100	PASS	AC=659;AF=0.131589;AN=5008;NS=2504;DP=15828;EAS_AF=0.0843;AMR_AF=0.134;AFR_AF=0.1657;EUR_AF=0.165;SAS_AF=0.0982;AA=T|||;VT=SNP
2	78937619	rs146549457	G	A	100	PASS	AC=429;AF=0.0856629;AN=5008;NS=2504;DP=14318;EAS_AF=0.0595;AMR_AF=0.0605;AFR_AF=0.0257;EUR_AF=0.0855;SAS_AF=0.2117;AA=C|||;VT=SNP
2	78937965	rs1993146	G	A	100	PASS	AC=2849;AF=0.56889;AN=5008;NS=2504;DP=13163;EAS_AF=0.4663;AMR_AF=0.5893;AFR_AF=0.5083;EUR_AF=0.663;SAS_AF=0.6452;AA=A|||;VT=SNP
2	78938132	rs59739264	A	T	100	PASS	AC=39;AF=0.00778754;AN=5008;NS=2504;DP=3906;EAS_AF=0.0347;AMR_AF=0;AFR_AF=0;EUR_AF=0;SAS_AF=0.0041;AA=A|||;VT=SNP
2	78938400	rs146990224	G	A	100	PASS	AC=152;AF=0.0303514;AN=5008;NS=2504;DP=16796;EAS_AF=0.0595;AMR_AF=0;AFR_AF=0;EUR_AF=0;SAS_AF=0.0941;AA=G|||;VT=SNP
2	78939874	rs61539491	C	G	100	PASS	AC=716;AF=0.142971;AN=5008;NS=2504;DP=16070;EAS_AF=0.1022;AMR_AF=0.1383;AFR_AF=0.1921;EUR_AF=0.166;SAS_AF=0.0982;AA=G|||;VT=SNP
2	78940375	rs58446695	A	G	100	PASS	AC=227;AF=0.0453275;AN=5008;NS=2504;DP=17721;EAS_AF=0.0516;AMR_AF=0.013;AFR_AF=0.1157;EUR_AF=0.0119;SAS_AF=0.001;AA=A|||;VT=SNP
2	78940599	rs10199524	A	C	100	PASS	AC=2868;AF=0.572684;AN=5008;NS=2504;DP=16900;EAS_AF=0.4702;AMR_AF=0.5893;AFR_AF=0.5197;EUR_AF=0.663;SAS_AF=0.6452;AA=C|||;VT=SNP
2	78940751	rs139686405	A	G	100	PASS	AC=45;AF=0.00898562;AN=5008;NS=2504;DP=16809;EAS_AF=0.0198;AMR_AF=0;AFR_AF=0;EUR_AF=0;SAS_AF=0.0256;AA=A|||;VT=SNP
2	78940968	rs1452043	A	T	100	PASS	AC=2848;AF=0.56869;AN=5008;NS=2504;DP=13799;EAS_AF=0.4663;AMR_AF=0.5893;AFR_AF=0.5083;EUR_AF=0.662;SAS_AF=0.6452;AA=T|||;VT=SNP
2	78941050	rs368793219	T	C	100	PASS	AC=18;AF=0.00359425;AN=5008;NS=2504;DP=13702;EAS_AF=0.0179;AMR_AF=0;AFR_AF=0;EUR_AF=0;SAS_AF=0;AA=T|||;VT=SNP
2	78941211	rs148959961	T	C	100	PASS	AC=45;AF=0.00898562;AN=5008;NS=2504;DP=13335;EAS_AF=0.0198;AMR_AF=0;AFR_AF=0;EUR_AF=0;SAS_AF=0.0256;AA=T|||;VT=SNP
2	78942674	rs78762661	C	T	100	PASS	AC=67;AF=0.0133786;AN=5008;NS=2504;DP=15845;EAS_AF=0.0506;AMR_AF=0;AFR_AF=0.0038;EUR_AF=0.0099;SAS_AF=0.001;AA=C|||;VT=SNP
2	78943208	rs149486236	G	C	100	PASS	AC=18;AF=0.00359425;AN=5008;NS=2504;DP=18254;EAS_AF=0.0179;AMR_AF=0;AFR_AF=0;EUR_AF=0;SAS_AF=0;AA=T|||;VT=SNP
2	78943552	rs79841419	A	G	100	PASS	AC=45;AF=0.00898562;AN=5008;NS=2504;DP=16892;EAS_AF=0.0198;AMR_AF=0;AFR_AF=0;EUR_AF=0;SAS_AF=0.0256;AA=A|||;VT=SNP
2	78944245	rs10194815	A	C	100	PASS	AC=1309;AF=0.261382;AN=5008;NS=2504;DP=14885;EAS_AF=0.252;AMR_AF=0.3746;AFR_AF=0.0749;EUR_AF=0.3926;SAS_AF=0.3078;AA=A|||;VT=SNP
2	78944324	rs150827810	T	A	100	PASS	AC=65;AF=0.0129792;AN=5008;NS=2504;DP=16003;EAS_AF=0.0516;AMR_AF=0;AFR_AF=0.0015;EUR_AF=0.0099;SAS_AF=0.001;AA=T|||;VT=SNP
2	78945305	rs12620510	A	G	100	PASS	AC=931;AF=0.185903;AN=5008;NS=2504;DP=19969;EAS_AF=0.1379;AMR_AF=0.147;AFR_AF=0.2995;EUR_AF=0.172;SAS_AF=0.1237;AA=G|||;VT=SNP
2	78945349	rs13034369	T	C	100	PASS	AC=1330;AF=0.265575;AN=5008;NS=2504;DP=20218;EAS_AF=0.251;AMR_AF=0.3761;AFR_AF=0.0809;EUR_AF=0.4056;SAS_AF=0.3078;AA=C|||;VT=SNP
2	78945592	rs12620592	A	T	100	PASS	AC=934;AF=0.186502;AN=5008;NS=2504;DP=20064;EAS_AF=0.1379;AMR_AF=0.147;AFR_AF=0.3018;EUR_AF=0.172;SAS_AF=0.1237;AA=A|||;VT=SNP
2	78945755	rs1452044	A	G	100	PASS	AC=943;AF=0.188299;AN=5008;NS=2504;DP=18280;EAS_AF=0.1379;AMR_AF=0.147;AFR_AF=0.3086;EUR_AF=0.172;SAS_AF=0.1237;AA=G|||;VT=SNP
2	78946640	rs74426168	G	A	100	PASS	AC=64;AF=0.0127796;AN=5008;NS=2504;DP=18512;EAS_AF=0.0506;AMR_AF=0;AFR_AF=0.0053;EUR_AF=0.005;SAS_AF=0.001;AA=G|||;VT=SNP
2	78947226	rs2861669	T	C	100	PASS	AC=2709;AF=0.540935;AN=5008;NS=2504;DP=16887;EAS_AF=0.4097;AMR_AF=0.5879;AFR_AF=0.5189;EUR_AF=0.66;SAS_AF=0.5501;AA=C|||;VT=SNP
2	78947233	rs4852453	A	G	100	PASS	AC=1154;AF=0.230431;AN=5008;NS=2504;DP=17016;EAS_AF=0.254;AMR_AF=0.3415;AFR_AF=0.0477;EUR_AF=0.3191;SAS_AF=0.2832;AA=A|||;VT=SNP
2	78947443	rs59504369	G	A	100	PASS	AC=962;AF=0.192093;AN=5008;NS=2504;DP=16211;EAS_AF=0.1558;AMR_AF=0.147;AFR_AF=0.3094;EUR_AF=0.172;SAS_AF=0.1237;AA=A|||;VT=SNP
2	78948370	rs73943177	T	C	100	PASS	AC=672;AF=0.134185;AN=5008;NS=2504;DP=8221;EAS_AF=0.0853;AMR_AF=0.1354;AFR_AF=0.174;EUR_AF=0.166;SAS_AF=0.0971;AA=T|||;VT=SNP
2	78948447	rs192032960	A	G	100	PASS	AC=45;AF=0.00898562;AN=5008;NS=2504;DP=10104;EAS_AF=0.0198;AMR_AF=0;AFR_AF=0;EUR_AF=0;SAS_AF=0.0256;AA=A|||;VT=SNP
2	78949295	rs79936996	C	T	100	PASS	AC=45;AF=0.00898562;AN=5008;NS=2504;DP=16582;EAS_AF=0.0198;AMR_AF=0;AFR_AF=0;EUR_AF=0;SAS_AF=0.0256;AA=C|||;VT=SNP
2	78950034	rs375012971	T	C	100	PASS	AC=17;AF=0.00339457;AN=5008;NS=2504;DP=19793;EAS_AF=0.0169;AMR_AF=0;AFR_AF=0;EUR_AF=0;SAS_AF=0;AA=T|||;VT=SNP
2	78950316	rs201250217	T	C	100	PASS	AC=61;AF=0.0121805;AN=5008;NS=2504;DP=19364;EAS_AF=0.006;AMR_AF=0.0764;AFR_AF=0;EUR_AF=0;SAS_AF=0.002;AA=C|||;VT=SNP
2	78950826	rs138573975	C	T	100	PASS	AC=59;AF=0.0117812;AN=5008;NS=2504;DP=18990;EAS_AF=0.0506;AMR_AF=0;AFR_AF=0.0015;EUR_AF=0.005;SAS_AF=0.001;AA=C|||;VT=SNP
2	78950984	rs143806371	T	C	100	PASS	AC=64;AF=0.0127796;AN=5008;NS=2504;DP=18537;EAS_AF=0.0506;AMR_AF=0;AFR_AF=0.0053;EUR_AF=0.005;SAS_AF=0.001;AA=T|||;VT=SNP
2	78951113	rs182325022	C	T	100	PASS	AC=18;AF=0.00359425;AN=5008;NS=2504;DP=19727;EAS_AF=0.0179;AMR_AF=0;AFR_AF=0;EUR_AF=0;SAS_AF=0;AA=C|||;VT=SNP
2	78951181	rs190344391	C	G	100	PASS	AC=64;AF=0.0127796;AN=5008;NS=2504;DP=19443;EAS_AF=0.0506;AMR_AF=0;AFR_AF=0.0053;EUR_AF=0.005;SAS_AF=0.001;AA=C|||;VT=SNP
2	78952680	rs189518059	G	T	100	PASS	AC=64;AF=0.0127796;AN=5008;NS=2504;DP=18334;EAS_AF=0.0506;AMR_AF=0;AFR_AF=0.0053;EUR_AF=0.005;SAS_AF=0.001;AA=G|||;VT=SNP
2	78953284	rs6708733	A	G	100	PASS	AC=671;AF=0.133986;AN=5008;NS=2504;DP=14799;EAS_AF=0.0853;AMR_AF=0.134;AFR_AF=0.174;EUR_AF=0.166;SAS_AF=0.0971;AA=A|||;VT=SNP
2	78953627	rs1839909	A	C	100	PASS	AC=430;AF=0.0858626;AN=5008;NS=2504;DP=14366;EAS_AF=0.0615;AMR_AF=0.0605;AFR_AF=0.0242;EUR_AF=0.0865;SAS_AF=0.2117;AA=A|||;VT=SNP
2	78953797	rs192804329	A	T	100	PASS	AC=18;AF=0.00359425;AN=5008;NS=2504;DP=16678;EAS_AF=0.0179;AMR_AF=0;AFR_AF=0;EUR_AF=0;SAS_AF=0;AA=A|||;VT=SNP
2	78953938	rs12105679	G	C	100	PASS	AC=980;AF=0.195687;AN=5008;NS=2504;DP=16468;EAS_AF=0.1558;AMR_AF=0.147;AFR_AF=0.32;EUR_AF=0.1759;SAS_AF=0.1237;AA=c|||;VT=SNP
2	78954025	rs80064045	T	C	100	PASS	AC=671;AF=0.133986;AN=5008;NS=2504;DP=14877;EAS_AF=0.0853;AMR_AF=0.134;AFR_AF=0.1747;EUR_AF=0.165;SAS_AF=0.0971;AA=T|||;VT=SNP
2	78954203	rs7570923	G	T	100	PASS	AC=1318;AF=0.263179;AN=5008;NS=2504;DP=15070;EAS_AF=0.253;AMR_AF=0.3761;AFR_AF=0.0741;EUR_AF=0.3996;SAS_AF=0.3088;AA=g|||;VT=SNP
2	78954371	rs140261501	C	T	100	PASS	AC=45;AF=0.00898562;AN=5008;NS=2504;DP=16832;EAS_AF=0.0198;AMR_AF=0;AFR_AF=0;EUR_AF=0;SAS_AF=0.0256;AA=C|||;VT=SNP
2	78954474	rs12105200	C	A	100	PASS	AC=958;AF=0.191294;AN=5008;NS=2504;DP=15936;EAS_AF=0.1558;AMR_AF=0.147;AFR_AF=0.3071;EUR_AF=0.171;SAS_AF=0.1237;AA=A|||;VT=SNP
2	78954494	rs75233789	C	A	100	PASS	AC=18;AF=0.00359425;AN=5008;NS=2504;DP=15727;EAS_AF=0.0179;AMR_AF=0;AFR_AF=0;EUR_AF=0;SAS_AF=0;AA=C|||;VT=SNP
2	78954839	rs75634182	C	T	100	PASS	AC=50;AF=0.00998403;AN=5008;NS=2504;DP=17100;EAS_AF=0.0248;AMR_AF=0;AFR_AF=0;EUR_AF=0;SAS_AF=0.0256;AA=C|||;VT=SNP
2	78955003	rs75650380	T	C	100	PASS	AC=18;AF=0.00359425;AN=5008;NS=2504;DP=18462;EAS_AF=0.0179;AMR_AF=0;AFR_AF=0;EUR_AF=0;SAS_AF=0;AA=T|||;VT=SNP
2	78955135	rs144107556	A	T	100	PASS	AC=64;AF=0.0127796;AN=5008;NS=2504;DP=18234;EAS_AF=0.0506;AMR_AF=0;AFR_AF=0.0053;EUR_AF=0.005;SAS_AF=0.001;AA=A|||;VT=SNP
2	78955960	rs150846720	T	A	100	PASS	AC=45;AF=0.00898562;AN=5008;NS=2504;DP=19695;EAS_AF=0.0198;AMR_AF=0;AFR_AF=0;EUR_AF=0;SAS_AF=0.0256;AA=T|||;VT=SNP
2	78956659	rs10194080	C	T	100	PASS	AC=3045;AF=0.608027;AN=5008;NS=2504;DP=13074;EAS_AF=0.4702;AMR_AF=0.5965;AFR_AF=0.6536;EUR_AF=0.659;SAS_AF=0.6442;AA=T|||;VT=SNP
2	78958242	rs73943178	A	C	100	PASS	AC=656;AF=0.13099;AN=5008;NS=2504;DP=20070;EAS_AF=0.0853;AMR_AF=0.134;AFR_AF=0.174;EUR_AF=0.165;SAS_AF=0.0828;AA=A|||;VT=SNP
2	78958315	rs75802363	A	G	100	PASS	AC=441;AF=0.0880591;AN=5008;NS=2504;DP=19720;EAS_AF=0.0615;AMR_AF=0.0605;AFR_AF=0.0318;EUR_AF=0.0865;SAS_AF=0.2127;AA=A|||;VT=SNP
2	78958890	rs181968732	A	G	100	PASS	AC=18;AF=0.00359425;AN=5008;NS=2504;DP=15900;EAS_AF=0.0179;AMR_AF=0;AFR_AF=0;EUR_AF=0;SAS_AF=0;AA=A|||;VT=SNP
2	78959272	rs72921840	C	T	100	PASS	AC=937;AF=0.187101;AN=5008;NS=2504;DP=15160;EAS_AF=0.1379;AMR_AF=0.147;AFR_AF=0.3154;EUR_AF=0.171;SAS_AF=0.1094;AA=T|||;VT=SNP
2	78959425	rs74330484	T	C	100	PASS	AC=570;AF=0.113818;AN=5008;NS=2504;DP=13948;EAS_AF=0.0615;AMR_AF=0.0663;AFR_AF=0.1248;EUR_AF=0.0865;SAS_AF=0.2147;AA=T|||;VT=SNP
2	78959704	rs141895280	T	C	100	PASS	AC=45;AF=0.00898562;AN=5008;NS=2504;DP=13279;EAS_AF=0.0198;AMR_AF=0;AFR_AF=0;EUR_AF=0;SAS_AF=0.0256;AA=T|||;VT=SNP
2	78960294	rs2861671	G	C	100	PASS	AC=2874;AF=0.573882;AN=5008;NS=2504;DP=18593;EAS_AF=0.4702;AMR_AF=0.5908;AFR_AF=0.5227;EUR_AF=0.665;SAS_AF=0.6442;AA=C|||;VT=SNP
2	78960661	rs78859091	A	C	100	PASS	AC=18;AF=0.00359425;AN=5008;NS=2504;DP=19012;EAS_AF=0.0179;AMR_AF=0;AFR_AF=0;EUR_AF=0;SAS_AF=0;AA=A|||;VT=SNP
2	78960901	rs6547214	T	C	100	PASS	AC=2873;AF=0.573682;AN=5008;NS=2504;DP=15910;EAS_AF=0.4702;AMR_AF=0.5908;AFR_AF=0.5227;EUR_AF=0.664;SAS_AF=0.6442;AA=C|||;VT=SNP
2	78961682	rs144303229	G	A	100	PASS	AC=71;AF=0.0141773;AN=5008;NS=2504;DP=17739;EAS_AF=0.0506;AMR_AF=0.0014;AFR_AF=0.0053;EUR_AF=0.0109;SAS_AF=0.001;AA=G|||;VT=SNP
2	78961882	rs75069322	A	T	100	PASS	AC=441;AF=0.0880591;AN=5008;NS=2504;DP=16003;EAS_AF=0.0595;AMR_AF=0.0605;AFR_AF=0.0348;EUR_AF=0.0865;SAS_AF=0.2106;AA=A|||;VT=SNP
2	78962202	rs144850358	T	C	100	PASS	AC=44;AF=0.00878594;AN=5008;NS=2504;DP=16452;EAS_AF=0.0417;AMR_AF=0;AFR_AF=0.0008;EUR_AF=0;SAS_AF=0.001;AA=t|||;VT=SNP
2	78962348	rs17645640	C	G	100	PASS	AC=440;AF=0.0878594;AN=5008;NS=2504;DP=16600;EAS_AF=0.0595;AMR_AF=0.0605;AFR_AF=0.034;EUR_AF=0.0865;SAS_AF=0.2106;AA=G|||;VT=SNP
2	78963044	rs78925774	T	C	100	PASS	AC=446;AF=0.0890575;AN=5008;NS=2504;DP=17870;EAS_AF=0.0615;AMR_AF=0.0605;AFR_AF=0.0356;EUR_AF=0.0865;SAS_AF=0.2127;AA=C|||;VT=SNP
2	78963877	rs78288358	T	A	100	PASS	AC=441;AF=0.0880591;AN=5008;NS=2504;DP=14869;EAS_AF=0.0595;AMR_AF=0.0605;AFR_AF=0.0356;EUR_AF=0.0865;SAS_AF=0.2096;AA=A|||;VT=SNP
2	78963908	rs1452045	G	C	100	PASS	AC=1335;AF=0.266573;AN=5008;NS=2504;DP=15705;EAS_AF=0.253;AMR_AF=0.3775;AFR_AF=0.0741;EUR_AF=0.4016;SAS_AF=0.3231;AA=G|||;VT=SNP
2	78964437	rs7602604	T	A	100	PASS	AC=2870;AF=0.573083;AN=5008;NS=2504;DP=17385;EAS_AF=0.4692;AMR_AF=0.5908;AFR_AF=0.5219;EUR_AF=0.664;SAS_AF=0.6431;AA=A|||;VT=SNP
2	78964539	rs76496090	T	C	100	PASS	AC=45;AF=0.00898562;AN=5008;NS=2504;DP=17676;EAS_AF=0.0198;AMR_AF=0;AFR_AF=0;EUR_AF=0;SAS_AF=0.0256;AA=T|||;VT=SNP
2	78965531	rs73943180	G	A	100	PASS	AC=236;AF=0.0471246;AN=5008;NS=2504;DP=18556;EAS_AF=0.0575;AMR_AF=0.0922;AFR_AF=0.0219;EUR_AF=0.0487;SAS_AF=0.0368;AA=G|||;VT=SNP
2	78966043	rs117483401	G	A	100	PASS	AC=18;AF=0.00359425;AN=5008;NS=2504;DP=20884;EAS_AF=0.0179;AMR_AF=0;AFR_AF=0;EUR_AF=0;SAS_AF=0;AA=G|||;VT=SNP
2	78966288	rs73943181	A	G	100	PASS	AC=644;AF=0.128594;AN=5008;NS=2504;DP=19630;EAS_AF=0.0873;AMR_AF=0.134;AFR_AF=0.1634;EUR_AF=0.165;SAS_AF=0.0828;AA=A|||;VT=SNP
2	78966828	rs12713967	T	C	100	PASS	AC=1372;AF=0.273962;AN=5008;NS=2504;DP=12538;EAS_AF=0.2798;AMR_AF=0.379;AFR_AF=0.0802;EUR_AF=0.4026;SAS_AF=0.3231;AA=T|||;VT=SNP
2	78966940	rs11695335	C	T	100	PASS	AC=943;AF=0.188299;AN=5008;NS=2504;DP=13651;EAS_AF=0.1577;AMR_AF=0.147;AFR_AF=0.3011;EUR_AF=0.1759;SAS_AF=0.1094;AA=T|||;VT=SNP
2	78967374	rs1452046	G	A	100	PASS	AC=2823;AF=0.563698;AN=5008;NS=2504;DP=13797;EAS_AF=0.4573;AMR_AF=0.5893;AFR_AF=0.5106;EUR_AF=0.664;SAS_AF=0.6237;AA=A|||;VT=SNP
2	78967679	rs147372534	T	G	100	PASS	AC=18;AF=0.00359425;AN=5008;NS=2504;DP=14941;EAS_AF=0.0179;AMR_AF=0;AFR_AF=0;EUR_AF=0;SAS_AF=0;AA=T|||;VT=SNP
2	78968117	rs2044944	G	A	100	PASS	AC=1319;AF=0.263379;AN=5008;NS=2504;DP=18429;EAS_AF=0.246;AMR_AF=0.3775;AFR_AF=0.0809;EUR_AF=0.4016;SAS_AF=0.3047;AA=G|||;VT=SNP
2	78968246	rs78683663	G	C	100	PASS	AC=444;AF=0.0886581;AN=5008;NS=2504;DP=15936;EAS_AF=0.0556;AMR_AF=0.0605;AFR_AF=0.0393;EUR_AF=0.0865;SAS_AF=0.2117;AA=G|||;VT=SNP
2	78968400	rs78096706	T	C	100	PASS	AC=124;AF=0.0247604;AN=5008;NS=2504;DP=17218;EAS_AF=0.0992;AMR_AF=0;AFR_AF=0.0053;EUR_AF=0.0099;SAS_AF=0.0072;AA=T|||;VT=SNP
2	78968864	rs4853405	C	G	100	PASS	AC=444;AF=0.0886581;AN=5008;NS=2504;DP=16070;EAS_AF=0.0556;AMR_AF=0.0605;AFR_AF=0.0393;EUR_AF=0.0865;SAS_AF=0.2117;AA=C|||;VT=SNP
2	78968942	rs4853406	T	C	100	PASS	AC=444;AF=0.0886581;AN=5008;NS=2504;DP=15924;EAS_AF=0.0556;AMR_AF=0.0605;AFR_AF=0.0393;EUR_AF=0.0865;SAS_AF=0.2117;AA=T|||;VT=SNP
2	78968987	rs72921851	G	T	100	PASS	AC=789;AF=0.157548;AN=5008;NS=2504;DP=15089;EAS_AF=0.1369;AMR_AF=0.1412;AFR_AF=0.2231;EUR_AF=0.175;SAS_AF=0.0838;AA=G|||;VT=SNP
2	78969038	rs80194752	C	T	100	PASS	AC=45;AF=0.00898562;AN=5008;NS=2504;DP=14755;EAS_AF=0.0198;AMR_AF=0;AFR_AF=0;EUR_AF=0;SAS_AF=0.0256;AA=C|||;VT=SNP
2	78969389	rs961331	A	G	100	PASS	AC=442;AF=0.0882588;AN=5008;NS=2504;DP=18358;EAS_AF=0.0556;AMR_AF=0.0605;AFR_AF=0.0393;EUR_AF=0.0865;SAS_AF=0.2096;AA=A|||;VT=SNP
2	78969433	rs2016364	A	C	100	PASS	AC=442;AF=0.0882588;AN=5008;NS=2504;DP=18218;EAS_AF=0.0556;AMR_AF=0.0605;AFR_AF=0.0393;EUR_AF=0.0865;SAS_AF=0.2096;AA=A|||;VT=SNP
2	78969533	rs145011892	A	G	100	PASS	AC=69;AF=0.013778;AN=5008;NS=2504;DP=19335;EAS_AF=0.0496;AMR_AF=0;AFR_AF=0.0053;EUR_AF=0.0109;SAS_AF=0.001;AA=A|||;VT=SNP
2	78970048	rs76482878	T	C	100	PASS	AC=444;AF=0.0886581;AN=5008;NS=2504;DP=20174;EAS_AF=0.0556;AMR_AF=0.0605;AFR_AF=0.0393;EUR_AF=0.0865;SAS_AF=0.2117;AA=T|||;VT=SNP
2	78970405	rs77083062	T	C	100	PASS	AC=445;AF=0.0888578;AN=5008;NS=2504;DP=18795;EAS_AF=0.0556;AMR_AF=0.0605;AFR_AF=0.0401;EUR_AF=0.0865;SAS_AF=0.2117;AA=C|||;VT=SNP
2	78970623	rs60859850	G	C	100	PASS	AC=435;AF=0.086861;AN=5008;NS=2504;DP=19281;EAS_AF=0.0556;AMR_AF=0.0605;AFR_AF=0.0363;EUR_AF=0.0865;SAS_AF=0.2065;AA=G|||;VT=SNP
2	78970747	rs74901422	G	T	100	PASS	AC=63;AF=0.0125799;AN=5008;NS=2504;DP=19610;EAS_AF=0.0496;AMR_AF=0;AFR_AF=0.0015;EUR_AF=0.0099;SAS_AF=0.001;AA=G|||;VT=SNP
2	78971469	rs17015573	C	T	100	PASS	AC=651;AF=0.129992;AN=5008;NS=2504;DP=18378;EAS_AF=0.0873;AMR_AF=0.1326;AFR_AF=0.1694;EUR_AF=0.165;SAS_AF=0.0828;AA=c|||;VT=SNP
2	78971734	rs17645837	A	C	100	PASS	AC=563;AF=0.11242;AN=5008;NS=2504;DP=15664;EAS_AF=0.0556;AMR_AF=0.0663;AFR_AF=0.1263;EUR_AF=0.0865;SAS_AF=0.2117;AA=A|||;VT=SNP
2	78972639	rs115587238	G	A	100	PASS	AC=63;AF=0.0125799;AN=5008;NS=2504;DP=14640;EAS_AF=0.0496;AMR_AF=0;AFR_AF=0.0015;EUR_AF=0.0099;SAS_AF=0.001;AA=G|||;VT=SNP
2	78973421	rs146788621	C	G	100	PASS	AC=45;AF=0.00898562;AN=5008;NS=2504;DP=11662;EAS_AF=0.0198;AMR_AF=0;AFR_AF=0;EUR_AF=0;SAS_AF=0.0256;AA=C|||;VT=SNP
2	78973672	rs17015575	T	G	100	PASS	AC=151;AF=0.0301518;AN=5008;NS=2504;DP=13337;EAS_AF=0.0516;AMR_AF=0;AFR_AF=0.0053;EUR_AF=0;SAS_AF=0.0941;AA=T|||;VT=SNP
2	78974509	rs11688052	A	T	100	PASS	AC=654;AF=0.130591;AN=5008;NS=2504;DP=13117;EAS_AF=0.0863;AMR_AF=0.1326;AFR_AF=0.1725;EUR_AF=0.165;SAS_AF=0.0828;AA=A|||;VT=SNP
2	78974668	rs10195207	A	G	100	PASS	AC=2914;AF=0.581869;AN=5008;NS=2504;DP=14515;EAS_AF=0.5099;AMR_AF=0.5937;AFR_AF=0.5219;EUR_AF=0.665;SAS_AF=0.6431;AA=G|||;VT=SNP
2	78974729	rs11682993	T	A	100	PASS	AC=655;AF=0.130791;AN=5008;NS=2504;DP=15653;EAS_AF=0.0863;AMR_AF=0.1326;AFR_AF=0.1717;EUR_AF=0.165;SAS_AF=0.0849;AA=T|||;VT=SNP
2	78974823	rs11688223	A	G	100	PASS	AC=1154;AF=0.230431;AN=5008;NS=2504;DP=15932;EAS_AF=0.1399;AMR_AF=0.196;AFR_AF=0.2534;EUR_AF=0.2525;SAS_AF=0.2945;AA=G|||;VT=SNP
2	78975012	rs73943184	A	G	100	PASS	AC=653;AF=0.130391;AN=5008;NS=2504;DP=14761;EAS_AF=0.0863;AMR_AF=0.1326;AFR_AF=0.1717;EUR_AF=0.165;SAS_AF=0.0828;AA=A|||;VT=SNP
2	78975056	rs73943185	T	G	100	PASS	AC=653;AF=0.130391;AN=5008;NS=2504;DP=15717;EAS_AF=0.0863;AMR_AF=0.1326;AFR_AF=0.1717;EUR_AF=0.165;SAS_AF=0.0828;AA=T|||;VT=SNP
2	78975863	rs11126680	C	T	100	PASS	AC=641;AF=0.127995;AN=5008;NS=2504;DP=17325;EAS_AF=0.0863;AMR_AF=0.1326;AFR_AF=0.1626;EUR_AF=0.165;SAS_AF=0.0828;AA=C|||;VT=SNP
2	78976179	rs137903550	A	G	100	PASS	AC=20;AF=0.00399361;AN=5008;NS=2504;DP=14930;EAS_AF=0.0198;AMR_AF=0;AFR_AF=0;EUR_AF=0;SAS_AF=0;AA=A|||;VT=SNP
2	78976303	rs17015581	C	T	100	PASS	AC=653;AF=0.130391;AN=5008;NS=2504;DP=13691;EAS_AF=0.0863;AMR_AF=0.1326;AFR_AF=0.1717;EUR_AF=0.165;SAS_AF=0.0828;AA=C|||;VT=SNP
2	78976692	rs117090302	T	G	100	PASS	AC=45;AF=0.00898562;AN=5008;NS=2504;DP=15402;EAS_AF=0.0198;AMR_AF=0;AFR_AF=0;EUR_AF=0;SAS_AF=0.0256;AA=T|||;VT=SNP
2	78977047	rs13016535	C	T	100	PASS	AC=2833;AF=0.565695;AN=5008;NS=2504;DP=17202;EAS_AF=0.4683;AMR_AF=0.5836;AFR_AF=0.5166;EUR_AF=0.659;SAS_AF=0.6237;AA=T|||;VT=SNP
2	78977169	rs11891128	C	A	100	PASS	AC=716;AF=0.142971;AN=5008;NS=2504;DP=18641;EAS_AF=0.0863;AMR_AF=0.1354;AFR_AF=0.2171;EUR_AF=0.166;SAS_AF=0.0828;AA=A|||;VT=SNP
2	78977997	rs140157577	A	G	100	PASS	AC=45;AF=0.00898562;AN=5008;NS=2504;DP=14764;EAS_AF=0.0198;AMR_AF=0;AFR_AF=0;EUR_AF=0;SAS_AF=0.0256;AA=A|||;VT=SNP
2	78978011	rs11687801	T	C	100	PASS	AC=2858;AF=0.570687;AN=5008;NS=2504;DP=14490;EAS_AF=0.4683;AMR_AF=0.5865;AFR_AF=0.5212;EUR_AF=0.661;SAS_AF=0.6391;AA=C|||;VT=SNP
2	78978590	rs17015593	T	A	100	PASS	AC=653;AF=0.130391;AN=5008;NS=2504;DP=16324;EAS_AF=0.0863;AMR_AF=0.1326;AFR_AF=0.1717;EUR_AF=0.165;SAS_AF=0.0828;AA=T|||;VT=SNP
2	78979079	rs74518830	A	G	100	PASS	AC=65;AF=0.0129792;AN=5008;NS=2504;DP=16308;EAS_AF=0.0506;AMR_AF=0;AFR_AF=0.0015;EUR_AF=0.0109;SAS_AF=0.001;AA=A|||;VT=SNP
2	78979658	rs74845950	C	T	100	PASS	AC=653;AF=0.130391;AN=5008;NS=2504;DP=22277;EAS_AF=0.0863;AMR_AF=0.1326;AFR_AF=0.1717;EUR_AF=0.165;SAS_AF=0.0828;AA=C|||;VT=SNP
2	78979729	rs147007023	T	A	100	PASS	AC=155;AF=0.0309505;AN=5008;NS=2504;DP=19616;EAS_AF=0.0556;AMR_AF=0;AFR_AF=0.0045;EUR_AF=0;SAS_AF=0.0951;AA=T|||;VT=SNP
2	78981158	rs7579419	G	C	100	PASS	AC=1437;AF=0.286941;AN=5008;NS=2504;DP=15755;EAS_AF=0.2123;AMR_AF=0.2075;AFR_AF=0.379;EUR_AF=0.2614;SAS_AF=0.3221;AA=C|||;VT=SNP
2	78981352	rs144520494	T	C	100	PASS	AC=48;AF=0.00958466;AN=5008;NS=2504;DP=15010;EAS_AF=0.0446;AMR_AF=0.0043;AFR_AF=0;EUR_AF=0;SAS_AF=0;AA=T|||;VT=SNP
2	78981544	rs78541589	G	C	100	PASS	AC=439;AF=0.0876597;AN=5008;NS=2504;DP=18001;EAS_AF=0.0556;AMR_AF=0.0605;AFR_AF=0.0363;EUR_AF=0.0865;SAS_AF=0.2106;AA=G|||;VT=SNP
2	78981670	rs12713968	C	A	100	PASS	AC=1344;AF=0.268371;AN=5008;NS=2504;DP=15880;EAS_AF=0.249;AMR_AF=0.3775;AFR_AF=0.093;EUR_AF=0.3936;SAS_AF=0.319;AA=C|||;VT=SNP
2	78982377	rs4853407	C	G	100	PASS	AC=442;AF=0.0882588;AN=5008;NS=2504;DP=17219;EAS_AF=0.0536;AMR_AF=0.0605;AFR_AF=0.0393;EUR_AF=0.0865;SAS_AF=0.2117;AA=C|||;VT=SNP
2	78982412	rs191221153	A	G	100	PASS	AC=45;AF=0.00898562;AN=5008;NS=2504;DP=17638;EAS_AF=0.0198;AMR_AF=0;AFR_AF=0;EUR_AF=0;SAS_AF=0.0256;AA=A|||;VT=SNP
2	78982533	rs4853408	A	G	100	PASS	AC=441;AF=0.0880591;AN=5008;NS=2504;DP=17348;EAS_AF=0.0536;AMR_AF=0.0605;AFR_AF=0.0393;EUR_AF=0.0865;SAS_AF=0.2106;AA=A|||;VT=SNP
2	78982559	rs142759723	T	C	100	PASS	AC=45;AF=0.00898562;AN=5008;NS=2504;DP=16639;EAS_AF=0.0198;AMR_AF=0;AFR_AF=0;EUR_AF=0;SAS_AF=0.0256;AA=T|||;VT=SNP
2	78983157	rs6737219	C	T	100	PASS	AC=927;AF=0.185104;AN=5008;NS=2504;DP=15471;EAS_AF=0.1567;AMR_AF=0.1441;AFR_AF=0.2912;EUR_AF=0.1759;SAS_AF=0.1094;AA=T|||;VT=SNP
2	78983336	rs6737473	C	T	100	PASS	AC=724;AF=0.144569;AN=5008;NS=2504;DP=16150;EAS_AF=0.0863;AMR_AF=0.1354;AFR_AF=0.2231;EUR_AF=0.166;SAS_AF=0.0828;AA=T|||;VT=SNP
2	78983894	rs190720172	A	G	100	PASS	AC=18;AF=0.00359425;AN=5008;NS=2504;DP=16732;EAS_AF=0.0179;AMR_AF=0;AFR_AF=0;EUR_AF=0;SAS_AF=0;AA=A|||;VT=SNP
2	78984048	rs17646141	C	G	100	PASS	AC=428;AF=0.0854633;AN=5008;NS=2504;DP=15455;EAS_AF=0.0536;AMR_AF=0.0605;AFR_AF=0.0295;EUR_AF=0.0865;SAS_AF=0.2106;AA=C|||;VT=SNP
2	78984359	rs147633069	A	G	100	PASS	AC=64;AF=0.0127796;AN=5008;NS=2504;DP=18192;EAS_AF=0.0506;AMR_AF=0;AFR_AF=0.0015;EUR_AF=0.0099;SAS_AF=0.001;AA=A|||;VT=SNP
2	78984477	rs149114989	C	G	100	PASS	AC=45;AF=0.00898562;AN=5008;NS=2504;DP=16324;EAS_AF=0.0198;AMR_AF=0;AFR_AF=0;EUR_AF=0;SAS_AF=0.0256;AA=C|||;VT=SNP
2	78984570	rs7579066	A	G	100	PASS	AC=715;AF=0.142772;AN=5008;NS=2504;DP=17046;EAS_AF=0.0863;AMR_AF=0.1354;AFR_AF=0.2163;EUR_AF=0.166;SAS_AF=0.0828;AA=a|||;VT=SNP
2	78984824	rs7605836	C	T	100	PASS	AC=653;AF=0.130391;AN=5008;NS=2504;DP=18885;EAS_AF=0.0863;AMR_AF=0.1326;AFR_AF=0.1717;EUR_AF=0.165;SAS_AF=0.0828;AA=C|||;VT=SNP
2	78985763	rs58039460	G	A	100	PASS	AC=652;AF=0.130192;AN=5008;NS=2504;DP=17131;EAS_AF=0.0863;AMR_AF=0.1326;AFR_AF=0.171;EUR_AF=0.165;SAS_AF=0.0828;AA=G|||;VT=SNP
2	78985791	rs13007241	C	A	100	PASS	AC=1386;AF=0.276757;AN=5008;NS=2504;DP=17129;EAS_AF=0.2728;AMR_AF=0.3804;AFR_AF=0.0983;EUR_AF=0.4026;SAS_AF=0.319;AA=c|||;VT=SNP
2	78985959	rs13033849	T	C	100	PASS	AC=1376;AF=0.27476;AN=5008;NS=2504;DP=20394;EAS_AF=0.253;AMR_AF=0.3847;AFR_AF=0.1006;EUR_AF=0.4026;SAS_AF=0.3231;AA=T|||;VT=SNP
2	78986279	rs6723382	T	C	100	PASS	AC=652;AF=0.130192;AN=5008;NS=2504;DP=19771;EAS_AF=0.0863;AMR_AF=0.1326;AFR_AF=0.171;EUR_AF=0.165;SAS_AF=0.0828;AA=T|||;VT=SNP
2	78986972	rs148714401	C	T	100	PASS	AC=558;AF=0.111422;AN=5008;NS=2504;DP=17817;EAS_AF=0.0556;AMR_AF=0.0692;AFR_AF=0.1241;EUR_AF=0.0895;SAS_AF=0.2045;AA=c|||;VT=SNP
2	78987145	rs57401126	G	C	100	PASS	AC=206;AF=0.0411342;AN=5008;NS=2504;DP=18114;EAS_AF=0.0565;AMR_AF=0.0821;AFR_AF=0.0091;EUR_AF=0.0447;SAS_AF=0.0358;AA=g|||;VT=SNP
2	78987151	rs147476685	G	A	100	PASS	AC=70;AF=0.0139776;AN=5008;NS=2504;DP=18169;EAS_AF=0.0506;AMR_AF=0;AFR_AF=0.0061;EUR_AF=0.0099;SAS_AF=0.001;AA=g|||;VT=SNP
2	78987704	rs139594672	C	T	100	PASS	AC=57;AF=0.0113818;AN=5008;NS=2504;DP=20374;EAS_AF=0.0198;AMR_AF=0;AFR_AF=0.0091;EUR_AF=0;SAS_AF=0.0256;AA=c|||;VT=SNP
2	78988833	rs140912538	C	G	100	PASS	AC=20;AF=0.00399361;AN=5008;NS=2504;DP=19425;EAS_AF=0.0198;AMR_AF=0;AFR_AF=0;EUR_AF=0;SAS_AF=0;AA=c|||;VT=SNP
2	78989113	rs138956922	C	T	100	PASS	AC=70;AF=0.0139776;AN=5008;NS=2504;DP=21962;EAS_AF=0.0506;AMR_AF=0;AFR_AF=0.0061;EUR_AF=0.0099;SAS_AF=0.001;AA=c|||;VT=SNP
2	78989143	rs6720391	G	A	100	PASS	AC=653;AF=0.130391;AN=5008;NS=2504;DP=21524;EAS_AF=0.0863;AMR_AF=0.1326;AFR_AF=0.1717;EUR_AF=0.165;SAS_AF=0.0828;AA=g|||;VT=SNP
2	78989251	rs6748640	A	G	100	PASS	AC=1376;AF=0.27476;AN=5008;NS=2504;DP=21212;EAS_AF=0.2123;AMR_AF=0.2046;AFR_AF=0.3336;EUR_AF=0.2624;SAS_AF=0.3221;AA=g|||;VT=SNP
2	78989395	rs184926019	G	A	100	PASS	AC=47;AF=0.00938498;AN=5008;NS=2504;DP=19632;EAS_AF=0.0198;AMR_AF=0;AFR_AF=0.0015;EUR_AF=0;SAS_AF=0.0256;AA=g|||;VT=SNP
2	78989492	rs13420387	T	C	100	PASS	AC=3046;AF=0.608227;AN=5008;NS=2504;DP=21080;EAS_AF=0.4643;AMR_AF=0.5994;AFR_AF=0.6596;EUR_AF=0.66;SAS_AF=0.6401;AA=C|||;VT=SNP
2	78989790	rs115343344	C	T	100	PASS	AC=113;AF=0.0225639;AN=5008;NS=2504;DP=18577;EAS_AF=0.0506;AMR_AF=0.0029;AFR_AF=0.0371;EUR_AF=0.0099;SAS_AF=0.001;AA=C|||;VT=SNP
2	78990014	rs116793968	C	G	100	PASS	AC=432;AF=0.086262;AN=5008;NS=2504;DP=19220;EAS_AF=0.0556;AMR_AF=0.0605;AFR_AF=0.0295;EUR_AF=0.0865;SAS_AF=0.2127;AA=C|||;VT=SNP
2	78990065	rs55886936	C	T	100	PASS	AC=129;AF=0.0257588;AN=5008;NS=2504;DP=18062;EAS_AF=0.0506;AMR_AF=0.0159;AFR_AF=0.0068;EUR_AF=0.0517;SAS_AF=0.0061;AA=c|||;VT=SNP
2	78990099	rs142181924	C	G	100	PASS	AC=20;AF=0.00399361;AN=5008;NS=2504;DP=17858;EAS_AF=0.0198;AMR_AF=0;AFR_AF=0;EUR_AF=0;SAS_AF=0;AA=C|||;VT=SNP
2	78990716	rs61499729	A	T	100	PASS	AC=1311;AF=0.261781;AN=5008;NS=2504;DP=16370;EAS_AF=0.2123;AMR_AF=0.2017;AFR_AF=0.2859;EUR_AF=0.2624;SAS_AF=0.3221;AA=T|||;VT=SNP
2	78990954	rs57699589	A	G	100	PASS	AC=653;AF=0.130391;AN=5008;NS=2504;DP=16048;EAS_AF=0.0863;AMR_AF=0.1326;AFR_AF=0.1717;EUR_AF=0.165;SAS_AF=0.0828;AA=A|||;VT=SNP
2	78991098	rs112916167	A	G	100	PASS	AC=1308;AF=0.261182;AN=5008;NS=2504;DP=16001;EAS_AF=0.2123;AMR_AF=0.2017;AFR_AF=0.2859;EUR_AF=0.2614;SAS_AF=0.32;AA=G|||;VT=SNP
2	78991181	rs72921867	C	A	100	PASS	AC=1306;AF=0.260783;AN=5008;NS=2504;DP=13963;EAS_AF=0.2113;AMR_AF=0.2017;AFR_AF=0.2859;EUR_AF=0.2614;SAS_AF=0.319;AA=C|||;VT=SNP
2	78991590	rs56358599	C	G	100	PASS	AC=435;AF=0.086861;AN=5008;NS=2504;DP=13684;EAS_AF=0.0526;AMR_AF=0.0605;AFR_AF=0.0363;EUR_AF=0.0865;SAS_AF=0.2096;AA=C|||;VT=SNP
2	78991651	rs183117506	C	T	100	PASS	AC=32;AF=0.00638978;AN=5008;NS=2504;DP=12508;EAS_AF=0.0179;AMR_AF=0.0014;AFR_AF=0.0098;EUR_AF=0;SAS_AF=0;AA=C|||;VT=SNP
2	78991658	rs187618468	G	A	100	PASS	AC=60;AF=0.0119808;AN=5008;NS=2504;DP=11982;EAS_AF=0.006;AMR_AF=0.0778;AFR_AF=0;EUR_AF=0;SAS_AF=0;AA=g|||;VT=SNP
2	78991662	rs113590750	C	T	100	PASS	AC=215;AF=0.0429313;AN=5008;NS=2504;DP=11891;EAS_AF=0.0704;AMR_AF=0.0086;AFR_AF=0.0772;EUR_AF=0.0099;SAS_AF=0.0266;AA=C|||;VT=SNP
2	78991686	rs112613408	G	C	100	PASS	AC=653;AF=0.130391;AN=5008;NS=2504;DP=12294;EAS_AF=0.0863;AMR_AF=0.1326;AFR_AF=0.1717;EUR_AF=0.165;SAS_AF=0.0828;AA=G|||;VT=SNP
2	78991902	rs13000182	G	C	100	PASS	AC=1420;AF=0.283546;AN=5008;NS=2504;DP=14782;EAS_AF=0.2976;AMR_AF=0.3876;AFR_AF=0.0998;EUR_AF=0.4026;SAS_AF=0.3211;AA=G|||;VT=SNP
2	78991977	rs56297725	C	T	100	PASS	AC=1303;AF=0.260184;AN=5008;NS=2504;DP=14411;EAS_AF=0.2103;AMR_AF=0.2017;AFR_AF=0.2837;EUR_AF=0.2614;SAS_AF=0.32;AA=T|||;VT=SNP
2	78992040	rs35893867	T	C	100	PASS	AC=1371;AF=0.273762;AN=5008;NS=2504;DP=13412;EAS_AF=0.2768;AMR_AF=0.3862;AFR_AF=0.0802;EUR_AF=0.4026;SAS_AF=0.32;AA=T|||;VT=SNP
2	78992260	rs72921872	C	T	100	PASS	AC=154;AF=0.0307508;AN=5008;NS=2504;DP=15578;EAS_AF=0.0506;AMR_AF=0.0086;AFR_AF=0.0651;EUR_AF=0.0099;SAS_AF=0.001;AA=C|||;VT=SNP
2	78992882	rs2167556	G	A	100	PASS	AC=1393;AF=0.278155;AN=5008;NS=2504;DP=13295;EAS_AF=0.2946;AMR_AF=0.3862;AFR_AF=0.0802;EUR_AF=0.4026;SAS_AF=0.3241;AA=G|||;VT=SNP
2	78992891	rs73943254	A	G	100	PASS	AC=1313;AF=0.262181;AN=5008;NS=2504;DP=13163;EAS_AF=0.2153;AMR_AF=0.2017;AFR_AF=0.2852;EUR_AF=0.2634;SAS_AF=0.3211;AA=A|||;VT=SNP
2	78993497	rs76041384	T	C	100	PASS	AC=443;AF=0.0884585;AN=5008;NS=2504;DP=19682;EAS_AF=0.0556;AMR_AF=0.0605;AFR_AF=0.0393;EUR_AF=0.0865;SAS_AF=0.2106;AA=T|||;VT=SNP
2	78993517	rs17585586	A	G	100	PASS	AC=443;AF=0.0884585;AN=5008;NS=2504;DP=19925;EAS_AF=0.0556;AMR_AF=0.0605;AFR_AF=0.0393;EUR_AF=0.0865;SAS_AF=0.2106;AA=A|||;VT=SNP
2	78993592	rs17015607	G	T	100	PASS	AC=656;AF=0.13099;AN=5008;NS=2504;DP=20766;EAS_AF=0.0903;AMR_AF=0.1326;AFR_AF=0.171;EUR_AF=0.165;SAS_AF=0.0828;AA=G|||;VT=SNP
2	78993766	rs17015611	T	C	100	PASS	AC=682;AF=0.136182;AN=5008;NS=2504;DP=18649;EAS_AF=0.0903;AMR_AF=0.1427;AFR_AF=0.1717;EUR_AF=0.173;SAS_AF=0.093;AA=T|||;VT=SNP
2	78994608	rs10496210	T	C	100	PASS	AC=2932;AF=0.585463;AN=5008;NS=2504;DP=14183;EAS_AF=0.5139;AMR_AF=0.598;AFR_AF=0.5265;EUR_AF=0.666;SAS_AF=0.6472;AA=C|||;VT=SNP
2	78995219	rs75507158	C	T	100	PASS	AC=169;AF=0.033746;AN=5008;NS=2504;DP=19050;EAS_AF=0.1448;AMR_AF=0.0245;AFR_AF=0;EUR_AF=0.003;SAS_AF=0.0031;AA=C|||;VT=SNP
2	78996739	rs11676099	A	T	100	PASS	AC=584;AF=0.116613;AN=5008;NS=2504;DP=16751;EAS_AF=0.0833;AMR_AF=0.1282;AFR_AF=0.1241;EUR_AF=0.164;SAS_AF=0.0838;AA=A|||;VT=SNP
2	78997183	rs78290781	T	C	100	PASS	AC=45;AF=0.00898562;AN=5008;NS=2504;DP=19196;EAS_AF=0.0198;AMR_AF=0;AFR_AF=0;EUR_AF=0;SAS_AF=0.0256;AA=T|||;VT=SNP
2	78997477	rs72921874	C	T	100	PASS	AC=857;AF=0.171126;AN=5008;NS=2504;DP=20751;EAS_AF=0.1587;AMR_AF=0.1499;AFR_AF=0.2239;EUR_AF=0.1799;SAS_AF=0.1186;AA=T|||;VT=SNP
2	78997525	rs73943257	G	C	100	PASS	AC=625;AF=0.1248;AN=5008;NS=2504;DP=19339;EAS_AF=0.0873;AMR_AF=0.1398;AFR_AF=0.1354;EUR_AF=0.17;SAS_AF=0.092;AA=G|||;VT=SNP
2	78997926	rs74908886	C	T	100	PASS	AC=397;AF=0.0792732;AN=5008;NS=2504;DP=16267;EAS_AF=0.0516;AMR_AF=0.049;AFR_AF=0.025;EUR_AF=0.0815;SAS_AF=0.2004;AA=C|||;VT=SNP
2	78998166	rs11126682	C	T	100	PASS	AC=856;AF=0.170927;AN=5008;NS=2504;DP=17974;EAS_AF=0.1587;AMR_AF=0.1499;AFR_AF=0.2231;EUR_AF=0.1799;SAS_AF=0.1186;AA=T|||;VT=SNP
2	78998219	rs11690283	G	C	100	PASS	AC=834;AF=0.166534;AN=5008;NS=2504;DP=18757;EAS_AF=0.1587;AMR_AF=0.1398;AFR_AF=0.2224;EUR_AF=0.174;SAS_AF=0.1104;AA=G|||;VT=SNP
2	78998595	rs6735871	G	A	100	PASS	AC=544;AF=0.108626;AN=5008;NS=2504;DP=20135;EAS_AF=0.0516;AMR_AF=0.0663;AFR_AF=0.1165;EUR_AF=0.0875;SAS_AF=0.2086;AA=G|||;VT=SNP
2	78998607	rs117963296	C	T	100	PASS	AC=12;AF=0.00239617;AN=5008;NS=2504;DP=20097;EAS_AF=0.0119;AMR_AF=0;AFR_AF=0;EUR_AF=0;SAS_AF=0;AA=C|||;VT=SNP
2	78998692	rs75933543	A	G	100	PASS	AC=446;AF=0.0890575;AN=5008;NS=2504;DP=17513;EAS_AF=0.0536;AMR_AF=0.0591;AFR_AF=0.0408;EUR_AF=0.0875;SAS_AF=0.2137;AA=A|||;VT=SNP
2	78998986	rs118182158	C	T	100	PASS	AC=44;AF=0.00878594;AN=5008;NS=2504;DP=18306;EAS_AF=0.0188;AMR_AF=0;AFR_AF=0;EUR_AF=0;SAS_AF=0.0256;AA=C|||;VT=SNP
2	78999216	rs6739221	C	T	100	PASS	AC=832;AF=0.166134;AN=5008;NS=2504;DP=16730;EAS_AF=0.1548;AMR_AF=0.1398;AFR_AF=0.2224;EUR_AF=0.174;SAS_AF=0.1125;AA=T|||;VT=SNP
2	78999297	rs6754548	T	G	100	PASS	AC=831;AF=0.165935;AN=5008;NS=2504;DP=15471;EAS_AF=0.1558;AMR_AF=0.1398;AFR_AF=0.2231;EUR_AF=0.174;SAS_AF=0.1094;AA=G|||;VT=SNP
2	78999333	rs148314163	A	G	100	PASS	AC=46;AF=0.0091853;AN=5008;NS=2504;DP=16101;EAS_AF=0.0208;AMR_AF=0;AFR_AF=0;EUR_AF=0;SAS_AF=0.0256;AA=A|||;VT=SNP
2	78999343	rs67705354	T	C	100	PASS	AC=74;AF=0.0147764;AN=5008;NS=2504;DP=16360;EAS_AF=0.0506;AMR_AF=0.0058;AFR_AF=0.0053;EUR_AF=0.0109;SAS_AF=0.001;AA=T|||;VT=SNP
2	78999413	rs72923738	A	T	100	PASS	AC=90;AF=0.0179712;AN=5008;NS=2504;DP=14554;EAS_AF=0.0506;AMR_AF=0.0058;AFR_AF=0.0182;EUR_AF=0.0099;SAS_AF=0.001;AA=A|||;VT=SNP
2	78999442	rs113355061	C	T	100	PASS	AC=116;AF=0.0231629;AN=5008;NS=2504;DP=13554;EAS_AF=0.002;AMR_AF=0.0663;AFR_AF=0.0045;EUR_AF=0.0447;SAS_AF=0.0174;AA=C|||;VT=SNP
2	78999503	rs6739558	C	A	100	PASS	AC=600;AF=0.119808;AN=5008;NS=2504;DP=14144;EAS_AF=0.0833;AMR_AF=0.1297;AFR_AF=0.1362;EUR_AF=0.164;SAS_AF=0.0828;AA=C|||;VT=SNP
2	78999551	rs7602830	T	C	100	PASS	AC=553;AF=0.110423;AN=5008;NS=2504;DP=12793;EAS_AF=0.0536;AMR_AF=0.0648;AFR_AF=0.1195;EUR_AF=0.0875;SAS_AF=0.2127;AA=T|||;VT=SNP
2	78999609	rs6739900	G	A	100	PASS	AC=828;AF=0.165335;AN=5008;NS=2504;DP=12455;EAS_AF=0.1558;AMR_AF=0.1398;AFR_AF=0.2201;EUR_AF=0.174;SAS_AF=0.1104;AA=A|||;VT=SNP
2	79000257	rs72923740	C	G	100	PASS	AC=74;AF=0.0147764;AN=5008;NS=2504;DP=16220;EAS_AF=0.0516;AMR_AF=0.0058;AFR_AF=0.0053;EUR_AF=0.0099;SAS_AF=0.001;AA=C|||;VT=SNP
2	79000457	rs11902387	C	G	100	PASS	AC=599;AF=0.119609;AN=5008;NS=2504;DP=17873;EAS_AF=0.0843;AMR_AF=0.1297;AFR_AF=0.1362;EUR_AF=0.164;SAS_AF=0.0808;AA=C|||;VT=SNP
2	79000527	rs11902428	C	T	100	PASS	AC=835;AF=0.166733;AN=5008;NS=2504;DP=18615;EAS_AF=0.1567;AMR_AF=0.1974;AFR_AF=0.1967;EUR_AF=0.174;SAS_AF=0.1074;AA=T|||;VT=SNP
2	79000561	rs11886800	T	A	100	PASS	AC=599;AF=0.119609;AN=5008;NS=2504;DP=19157;EAS_AF=0.0833;AMR_AF=0.1297;AFR_AF=0.1362;EUR_AF=0.164;SAS_AF=0.0818;AA=T|||;VT=SNP
2	79000751	rs147736762	T	G	100	PASS	AC=45;AF=0.00898562;AN=5008;NS=2504;DP=18887;EAS_AF=0.0198;AMR_AF=0;AFR_AF=0;EUR_AF=0;SAS_AF=0.0256;AA=T|||;VT=SNP
2	79001197	rs143700086	A	C	100	PASS	AC=20;AF=0.00399361;AN=5008;NS=2504;DP=19227;EAS_AF=0.0149;AMR_AF=0;AFR_AF=0;EUR_AF=0;SAS_AF=0.0051;AA=A|||;VT=SNP
2	79001484	rs72923742	T	A	100	PASS	AC=228;AF=0.0455272;AN=5008;NS=2504;DP=17985;EAS_AF=0.0734;AMR_AF=0.0677;AFR_AF=0.0537;EUR_AF=0.0099;SAS_AF=0.0266;AA=T|||;VT=SNP
2	79001558	rs72923744	G	C	100	PASS	AC=139;AF=0.0277556;AN=5008;NS=2504;DP=17870;EAS_AF=0.0526;AMR_AF=0.0648;AFR_AF=0.0227;EUR_AF=0.0099;SAS_AF=0.001;AA=G|||;VT=SNP
2	79001652	rs17015629	G	A	100	PASS	AC=145;AF=0.0289537;AN=5008;NS=2504;DP=18000;EAS_AF=0.0516;AMR_AF=0;AFR_AF=0.0023;EUR_AF=0;SAS_AF=0.092;AA=G|||;VT=SNP
2	79001780	rs2167558	A	C	100	PASS	AC=633;AF=0.126398;AN=5008;NS=2504;DP=18056;EAS_AF=0.1002;AMR_AF=0.1297;AFR_AF=0.143;EUR_AF=0.169;SAS_AF=0.0849;AA=A|||;VT=SNP
2	79001963	rs17015634	G	A	100	PASS	AC=863;AF=0.172324;AN=5008;NS=2504;DP=19352;EAS_AF=0.1706;AMR_AF=0.1974;AFR_AF=0.1997;EUR_AF=0.1799;SAS_AF=0.1115;AA=G|||;VT=SNP
2	79002579	rs73943258	C	T	100	PASS	AC=695;AF=0.138778;AN=5008;NS=2504;DP=14179;EAS_AF=0.1081;AMR_AF=0.1326;AFR_AF=0.1808;EUR_AF=0.171;SAS_AF=0.0849;AA=T|||;VT=SNP
2	79002898	rs190378584	T	C	100	PASS	AC=19;AF=0.00379393;AN=5008;NS=2504;DP=12957;EAS_AF=0.0188;AMR_AF=0;AFR_AF=0;EUR_AF=0;SAS_AF=0;AA=T|||;VT=SNP
2	79003119	rs73943259	G	A	100	PASS	AC=691;AF=0.137979;AN=5008;NS=2504;DP=14474;EAS_AF=0.1081;AMR_AF=0.1326;AFR_AF=0.1793;EUR_AF=0.169;SAS_AF=0.0849;AA=A|||;VT=SNP
2	79003690	rs4853409	C	T	100	PASS	AC=394;AF=0.0786741;AN=5008;NS=2504;DP=9051;EAS_AF=0.0506;AMR_AF=0.049;AFR_AF=0.025;EUR_AF=0.0805;SAS_AF=0.1994;AA=G|||;VT=SNP
2	79003857	rs73943260	C	T	100	PASS	AC=621;AF=0.124002;AN=5008;NS=2504;DP=20231;EAS_AF=0.0843;AMR_AF=0.1398;AFR_AF=0.1362;EUR_AF=0.17;SAS_AF=0.09;AA=C|||;VT=SNP
2	79004686	rs73943261	T	G	100	PASS	AC=671;AF=0.133986;AN=5008;NS=2504;DP=18398;EAS_AF=0.1101;AMR_AF=0.1412;AFR_AF=0.1467;EUR_AF=0.1759;SAS_AF=0.093;AA=T|||;VT=SNP
2	79005119	rs12622478	C	T	100	PASS	AC=621;AF=0.124002;AN=5008;NS=2504;DP=18144;EAS_AF=0.0843;AMR_AF=0.1398;AFR_AF=0.1362;EUR_AF=0.17;SAS_AF=0.09;AA=C|||;VT=SNP
2	79005174	rs75466357	C	T	100	PASS	AC=522;AF=0.104233;AN=5008;NS=2504;DP=17507;EAS_AF=0.0506;AMR_AF=0.0548;AFR_AF=0.1188;EUR_AF=0.0805;SAS_AF=0.1994;AA=C|||;VT=SNP
2	79005225	rs72923746	A	G	100	PASS	AC=118;AF=0.0235623;AN=5008;NS=2504;DP=18987;EAS_AF=0.0516;AMR_AF=0.0648;AFR_AF=0.0076;EUR_AF=0.0099;SAS_AF=0.001;AA=A|||;VT=SNP
2	79005387	rs6742296	C	A	100	PASS	AC=1317;AF=0.262979;AN=5008;NS=2504;DP=18873;EAS_AF=0.2431;AMR_AF=0.3775;AFR_AF=0.0741;EUR_AF=0.3956;SAS_AF=0.3211;AA=C|||;VT=SNP
2	79005449	rs73945085	G	A	100	PASS	AC=620;AF=0.123802;AN=5008;NS=2504;DP=19629;EAS_AF=0.0843;AMR_AF=0.1398;AFR_AF=0.1362;EUR_AF=0.169;SAS_AF=0.09;AA=G|||;VT=SNP
2	79005450	rs73945086	G	T	100	PASS	AC=631;AF=0.125998;AN=5008;NS=2504;DP=19635;EAS_AF=0.0893;AMR_AF=0.1441;AFR_AF=0.1369;EUR_AF=0.171;SAS_AF=0.09;AA=G|||;VT=SNP
2	79006118	rs6746125	G	C	100	PASS	AC=626;AF=0.125;AN=5008;NS=2504;DP=8569;EAS_AF=0.0833;AMR_AF=0.1398;AFR_AF=0.1415;EUR_AF=0.169;SAS_AF=0.09;AA=G|||;VT=SNP
2	79006128	rs140350852	G	A	100	PASS	AC=81;AF=0.0161741;AN=5008;NS=2504;DP=7596;EAS_AF=0.0278;AMR_AF=0.0749;AFR_AF=0;EUR_AF=0;SAS_AF=0.001;AA=G|||;VT=SNP
2	79006390	rs189608258	C	A	100	PASS	AC=118;AF=0.0235623;AN=5008;NS=2504;DP=6659;EAS_AF=0.0516;AMR_AF=0.0648;AFR_AF=0.0076;EUR_AF=0.0099;SAS_AF=0.001;AA=C|||;VT=SNP
2	79006655	rs72923747	T	A	100	PASS	AC=734;AF=0.146565;AN=5008;NS=2504;DP=16647;EAS_AF=0.0833;AMR_AF=0.1513;AFR_AF=0.2163;EUR_AF=0.17;SAS_AF=0.09;AA=T|||;VT=SNP
2	79006980	rs75270821	C	T	100	PASS	AC=26;AF=0.00519169;AN=5008;NS=2504;DP=20156;EAS_AF=0.0238;AMR_AF=0;AFR_AF=0.0008;EUR_AF=0;SAS_AF=0.001;AA=C|||;VT=SNP
2	79007004	rs72923748	T	C	100	PASS	AC=1048;AF=0.209265;AN=5008;NS=2504;DP=21083;EAS_AF=0.0843;AMR_AF=0.2017;AFR_AF=0.2806;EUR_AF=0.2525;SAS_AF=0.2025;AA=t|||;VT=SNP
2	79007198	rs72923749	C	A	100	PASS	AC=1045;AF=0.208666;AN=5008;NS=2504;DP=19053;EAS_AF=0.0833;AMR_AF=0.2017;AFR_AF=0.2791;EUR_AF=0.2525;SAS_AF=0.2025;AA=A|||;VT=SNP
2	79007930	rs4853410	G	A	100	PASS	AC=3237;AF=0.646366;AN=5008;NS=2504;DP=19163;EAS_AF=0.4534;AMR_AF=0.6657;AFR_AF=0.7769;EUR_AF=0.661;SAS_AF=0.6401;AA=A|||;VT=SNP
2	79007948	rs6751026	C	T	100	PASS	AC=1291;AF=0.257788;AN=5008;NS=2504;DP=19387;EAS_AF=0.1548;AMR_AF=0.2695;AFR_AF=0.3427;EUR_AF=0.2614;SAS_AF=0.2372;AA=T|||;VT=SNP
2	79007966	rs6751040	C	G	100	PASS	AC=1001;AF=0.19988;AN=5008;NS=2504;DP=19473;EAS_AF=0.0833;AMR_AF=0.2003;AFR_AF=0.2489;EUR_AF=0.2495;SAS_AF=0.2025;AA=C|||;VT=SNP
2	79008155	rs57712713	A	G	100	PASS	AC=1043;AF=0.208267;AN=5008;NS=2504;DP=18149;EAS_AF=0.1121;AMR_AF=0.2017;AFR_AF=0.2511;EUR_AF=0.2575;SAS_AF=0.2035;AA=A|||;VT=SNP
2	79008206	rs60907300	T	C	100	PASS	AC=242;AF=0.0483227;AN=5008;NS=2504;DP=18403;EAS_AF=0.0625;AMR_AF=0.0893;AFR_AF=0.0234;EUR_AF=0.0497;SAS_AF=0.0368;AA=T|||;VT=SNP
2	79008304	rs147372770	C	T	100	PASS	AC=44;AF=0.00878594;AN=5008;NS=2504;DP=19290;EAS_AF=0.0198;AMR_AF=0;AFR_AF=0;EUR_AF=0;SAS_AF=0.0245;AA=C|||;VT=SNP
2	79008706	rs117473552	G	A	100	PASS	AC=18;AF=0.00359425;AN=5008;NS=2504;DP=16885;EAS_AF=0.0179;AMR_AF=0;AFR_AF=0;EUR_AF=0;SAS_AF=0;AA=G|||;VT=SNP
2	79009107	rs187408333	A	G	100	PASS	AC=44;AF=0.00878594;AN=5008;NS=2504;DP=17381;EAS_AF=0.0198;AMR_AF=0;AFR_AF=0;EUR_AF=0;SAS_AF=0.0245;AA=A|||;VT=SNP
2	79010363	rs191250292	C	G	100	PASS	AC=43;AF=0.00858626;AN=5008;NS=2504;DP=13306;EAS_AF=0.0188;AMR_AF=0;AFR_AF=0;EUR_AF=0;SAS_AF=0.0245;AA=C|||;VT=SNP
2	79010826	rs62165687	G	T	100	PASS	AC=991;AF=0.197883;AN=5008;NS=2504;DP=15125;EAS_AF=0.3214;AMR_AF=0.183;AFR_AF=0.0605;EUR_AF=0.1879;SAS_AF=0.2771;AA=G|||;VT=SNP
2	79010908	rs11684673	T	C	100	PASS	AC=356;AF=0.0710863;AN=5008;NS=2504;DP=16099;EAS_AF=0.0079;AMR_AF=0.0634;AFR_AF=0.0151;EUR_AF=0.0905;SAS_AF=0.1973;AA=T|||;VT=SNP
2	79011900	rs7561644	G	T	100	PASS	AC=1601;AF=0.319688;AN=5008;NS=2504;DP=17664;EAS_AF=0.126;AMR_AF=0.2608;AFR_AF=0.4281;EUR_AF=0.3519;SAS_AF=0.3814;AA=T|||;VT=SNP
2	79011998	rs10178977	G	T	100	PASS	AC=657;AF=0.13119;AN=5008;NS=2504;DP=17245;EAS_AF=0.0556;AMR_AF=0.1052;AFR_AF=0.0371;EUR_AF=0.2117;SAS_AF=0.272;AA=G|||;VT=SNP
2	79012163	rs7578411	T	C	100	PASS	AC=1871;AF=0.373602;AN=5008;NS=2504;DP=17890;EAS_AF=0.2133;AMR_AF=0.2767;AFR_AF=0.4274;EUR_AF=0.3678;SAS_AF=0.5409;AA=C|||;VT=SNP
2	79012740	rs17015646	C	T	100	PASS	AC=921;AF=0.183906;AN=5008;NS=2504;DP=14536;EAS_AF=0.4137;AMR_AF=0.33;AFR_AF=0.0129;EUR_AF=0.1173;SAS_AF=0.1431;AA=C|||;VT=SNP
2	79013457	rs1521952	A	G	100	PASS	AC=1540;AF=0.307508;AN=5008;NS=2504;DP=14736;EAS_AF=0.2113;AMR_AF=0.2608;AFR_AF=0.1747;EUR_AF=0.3757;SAS_AF=0.5491;AA=A|||;VT=SNP
2	79014346	rs72812619	C	A	100	PASS	AC=515;AF=0.102835;AN=5008;NS=2504;DP=19429;EAS_AF=0.0446;AMR_AF=0.134;AFR_AF=0.0938;EUR_AF=0.1451;SAS_AF=0.1094;AA=c|||;VT=SNP
2	79014788	rs190133521	T	C	100	PASS	AC=30;AF=0.00599042;AN=5008;NS=2504;DP=14919;EAS_AF=0.0268;AMR_AF=0;AFR_AF=0;EUR_AF=0;SAS_AF=0.0031;AA=T|||;VT=SNP
2	79015636	rs117948081	G	A	100	PASS	AC=227;AF=0.0453275;AN=5008;NS=2504;DP=12234;EAS_AF=0.0863;AMR_AF=0;AFR_AF=0.0113;EUR_AF=0;SAS_AF=0.1278;AA=G|||;VT=SNP
2	79015775	rs11678325	C	T	100	PASS	AC=510;AF=0.101837;AN=5008;NS=2504;DP=11328;EAS_AF=0.0496;AMR_AF=0.1282;AFR_AF=0.093;EUR_AF=0.1392;SAS_AF=0.1104;AA=C|||;VT=SNP
2	79017239	rs145122496	T	C	100	PASS	AC=8;AF=0.00159744;AN=5008;NS=2504;DP=16412;EAS_AF=0.004;AMR_AF=0;AFR_AF=0;EUR_AF=0.004;SAS_AF=0;AA=T|||;VT=SNP
2	79017286	rs17015654	A	G	100	PASS	AC=244;AF=0.048722;AN=5008;NS=2504;DP=17151;EAS_AF=0.0863;AMR_AF=0;AFR_AF=0.0242;EUR_AF=0;SAS_AF=0.1278;AA=A|||;VT=SNP
2	79018187	rs1869083	G	T	100	PASS	AC=916;AF=0.182907;AN=5008;NS=2504;DP=19476;EAS_AF=0.0605;AMR_AF=0.183;AFR_AF=0.0613;EUR_AF=0.3002;SAS_AF=0.3528;AA=G|||;VT=SNP
2	79018898	rs76529961	A	G	100	PASS	AC=223;AF=0.0445288;AN=5008;NS=2504;DP=18166;EAS_AF=0.0863;AMR_AF=0;AFR_AF=0.0106;EUR_AF=0;SAS_AF=0.1247;AA=A|||;VT=SNP
2	79019618	rs35909082	T	C	100	PASS	AC=2850;AF=0.569089;AN=5008;NS=2504;DP=20226;EAS_AF=0.4177;AMR_AF=0.536;AFR_AF=0.6914;EUR_AF=0.6262;SAS_AF=0.5245;AA=C|||;VT=SNP
2	79019736	rs4853412	T	C	100	PASS	AC=2108;AF=0.420927;AN=5008;NS=2504;DP=19000;EAS_AF=0.4464;AMR_AF=0.3775;AFR_AF=0.2572;EUR_AF=0.4533;SAS_AF=0.6135;AA=T|||;VT=SNP
2	79021429	rs4853413	T	C	100	PASS	AC=3279;AF=0.654752;AN=5008;NS=2504;DP=19459;EAS_AF=0.4563;AMR_AF=0.621;AFR_AF=0.6596;EUR_AF=0.7505;SAS_AF=0.7781;AA=T|||;VT=SNP
2	79021569	rs7592791	T	C	100	PASS	AC=1312;AF=0.261981;AN=5008;NS=2504;DP=20680;EAS_AF=0.1131;AMR_AF=0.2161;AFR_AF=0.5378;EUR_AF=0.2038;SAS_AF=0.135;AA=C|||;VT=SNP
2	79021680	rs116586062	A	C	100	PASS	AC=91;AF=0.0181709;AN=5008;NS=2504;DP=19388;EAS_AF=0.0437;AMR_AF=0.0548;AFR_AF=0.0015;EUR_AF=0.005;SAS_AF=0.002;AA=A|||;VT=SNP
2	79022316	rs7596145	T	C	100	PASS	AC=783;AF=0.15635;AN=5008;NS=2504;DP=19418;EAS_AF=0.0893;AMR_AF=0.1844;AFR_AF=0.171;EUR_AF=0.2078;SAS_AF=0.1329;AA=T|||;VT=SNP
2	79023213	rs78735990	T	C	100	PASS	AC=27;AF=0.00539137;AN=5008;NS=2504;DP=17555;EAS_AF=0.0228;AMR_AF=0;AFR_AF=0;EUR_AF=0;SAS_AF=0.0041;AA=T|||;VT=SNP
2	79024382	rs79319904	G	A	100	PASS	AC=494;AF=0.0986422;AN=5008;NS=2504;DP=17790;EAS_AF=0.0228;AMR_AF=0.0317;AFR_AF=0.3306;EUR_AF=0.007;SAS_AF=0.0051;AA=g|||;VT=SNP
2	79024851	rs72812622	T	C	100	PASS	AC=123;AF=0.0245607;AN=5008;NS=2504;DP=16686;EAS_AF=0.002;AMR_AF=0.0605;AFR_AF=0.0038;EUR_AF=0.0507;SAS_AF=0.0235;AA=T|||;VT=SNP
2	79025169	rs2007423	A	G	100	PASS	AC=527;AF=0.105232;AN=5008;NS=2504;DP=15585;EAS_AF=0.0228;AMR_AF=0.0346;AFR_AF=0.3548;EUR_AF=0.007;SAS_AF=0.0041;AA=G|||;VT=SNP
2	79025595	rs13383907	A	G	100	PASS	AC=527;AF=0.105232;AN=5008;NS=2504;DP=12234;EAS_AF=0.0228;AMR_AF=0.0346;AFR_AF=0.3548;EUR_AF=0.007;SAS_AF=0.0041;AA=G|||;VT=SNP
2	79025830	rs182813073	A	C	100	PASS	AC=27;AF=0.00539137;AN=5008;NS=2504;DP=9492;EAS_AF=0.0228;AMR_AF=0;AFR_AF=0;EUR_AF=0;SAS_AF=0.0041;AA=A|||;VT=SNP
2	79026494	rs138581304	A	G	100	PASS	AC=27;AF=0.00539137;AN=5008;NS=2504;DP=19598;EAS_AF=0.0228;AMR_AF=0;AFR_AF=0;EUR_AF=0;SAS_AF=0.0041;AA=A|||;VT=SNP
2	79027013	rs10193685	G	T	100	PASS	AC=510;AF=0.101837;AN=5008;NS=2504;DP=16610;EAS_AF=0.0228;AMR_AF=0.0331;AFR_AF=0.3427;EUR_AF=0.007;SAS_AF=0.0041;AA=T|||;VT=SNP
2	79027128	rs76893134	G	C	100	PASS	AC=264;AF=0.0527157;AN=5008;NS=2504;DP=15072;EAS_AF=0.0228;AMR_AF=0.0144;AFR_AF=0.1717;EUR_AF=0;SAS_AF=0.0041;AA=G|||;VT=SNP
2	79027274	rs79295955	T	A	100	PASS	AC=508;AF=0.101438;AN=5008;NS=2504;DP=15985;EAS_AF=0.0228;AMR_AF=0.0331;AFR_AF=0.3411;EUR_AF=0.007;SAS_AF=0.0041;AA=T|||;VT=SNP
2	79027342	rs1521961	C	T	100	PASS	AC=3134;AF=0.625799;AN=5008;NS=2504;DP=17017;EAS_AF=0.4544;AMR_AF=0.5879;AFR_AF=0.6036;EUR_AF=0.7167;SAS_AF=0.7658;AA=T|||;VT=SNP
2	79027633	rs184165421	T	C	100	PASS	AC=10;AF=0.00199681;AN=5008;NS=2504;DP=16143;EAS_AF=0.0099;AMR_AF=0;AFR_AF=0;EUR_AF=0;SAS_AF=0;AA=T|||;VT=SNP
2	79027759	rs76147061	C	T	100	PASS	AC=474;AF=0.0946486;AN=5008;NS=2504;DP=15585;EAS_AF=0.0228;AMR_AF=0.0317;AFR_AF=0.3162;EUR_AF=0.007;SAS_AF=0.0041;AA=T|||;VT=SNP
2	79028533	rs117532816	C	T	100	PASS	AC=27;AF=0.00539137;AN=5008;NS=2504;DP=19569;EAS_AF=0.0228;AMR_AF=0;AFR_AF=0;EUR_AF=0;SAS_AF=0.0041;AA=C|||;VT=SNP
2	79028938	rs78796970	C	T	100	PASS	AC=491;AF=0.0980431;AN=5008;NS=2504;DP=16603;EAS_AF=0.0228;AMR_AF=0.0331;AFR_AF=0.3283;EUR_AF=0.007;SAS_AF=0.0041;AA=T|||;VT=SNP
2	79029297	rs55729335	A	G	100	PASS	AC=676;AF=0.134984;AN=5008;NS=2504;DP=16998;EAS_AF=0.0903;AMR_AF=0.1715;AFR_AF=0.1082;EUR_AF=0.2068;SAS_AF=0.1176;AA=A|||;VT=SNP
2	79029777	rs77122847	T	C	100	PASS	AC=524;AF=0.104633;AN=5008;NS=2504;DP=16019;EAS_AF=0.0228;AMR_AF=0.0346;AFR_AF=0.3525;EUR_AF=0.007;SAS_AF=0.0041;AA=C|||;VT=SNP
2	79030054	rs114076047	C	T	100	PASS	AC=186;AF=0.0371406;AN=5008;NS=2504;DP=14657;EAS_AF=0.0228;AMR_AF=0.0086;AFR_AF=0.1157;EUR_AF=0;SAS_AF=0.0041;AA=C|||;VT=SNP
2	79030569	rs59142036	G	T	100	PASS	AC=666;AF=0.132987;AN=5008;NS=2504;DP=16401;EAS_AF=0.0883;AMR_AF=0.1686;AFR_AF=0.1036;EUR_AF=0.2068;SAS_AF=0.1176;AA=G|||;VT=SNP
2	79030858	rs115881469	A	G	100	PASS	AC=170;AF=0.0339457;AN=5008;NS=2504;DP=15111;EAS_AF=0.0228;AMR_AF=0.0072;AFR_AF=0.1044;EUR_AF=0;SAS_AF=0.0041;AA=A|||;VT=SNP
2	79031810	rs17015666	A	G	100	PASS	AC=524;AF=0.104633;AN=5008;NS=2504;DP=16061;EAS_AF=0.0228;AMR_AF=0.0346;AFR_AF=0.3525;EUR_AF=0.007;SAS_AF=0.0041;AA=G|||;VT=SNP
2	79032441	rs17015678	G	A	100	PASS	AC=524;AF=0.104633;AN=5008;NS=2504;DP=16744;EAS_AF=0.0228;AMR_AF=0.0346;AFR_AF=0.3517;EUR_AF=0.007;SAS_AF=0.0051;AA=A|||;VT=SNP
2	79032597	rs78295062	T	C	100	PASS	AC=23;AF=0.00459265;AN=5008;NS=2504;DP=17704;EAS_AF=0.0228;AMR_AF=0;AFR_AF=0;EUR_AF=0;SAS_AF=0;AA=T|||;VT=SNP
2	79033878	rs61699582	G	A	100	PASS	AC=185;AF=0.0369409;AN=5008;NS=2504;DP=17805;EAS_AF=0.0228;AMR_AF=0.0086;AFR_AF=0.115;EUR_AF=0;SAS_AF=0.0041;AA=G|||;VT=SNP
2	79033887	rs12232921	G	C	100	PASS	AC=565;AF=0.112819;AN=5008;NS=2504;DP=18035;EAS_AF=0.1915;AMR_AF=0.1671;AFR_AF=0.0129;EUR_AF=0.16;SAS_AF=0.0798;AA=G|||;VT=SNP
2	79033917	rs1521964	T	C	100	PASS	AC=491;AF=0.0980431;AN=5008;NS=2504;DP=18793;EAS_AF=0.0228;AMR_AF=0.0331;AFR_AF=0.3283;EUR_AF=0.007;SAS_AF=0.0041;AA=C|||;VT=SNP
2	79034538	rs10167254	T	C	100	PASS	AC=524;AF=0.104633;AN=5008;NS=2504;DP=16146;EAS_AF=0.0228;AMR_AF=0.0346;AFR_AF=0.3525;EUR_AF=0.007;SAS_AF=0.0041;AA=C|||;VT=SNP
2	79035303	rs13426209	G	A	100	PASS	AC=523;AF=0.104433;AN=5008;NS=2504;DP=18228;EAS_AF=0.0228;AMR_AF=0.0346;AFR_AF=0.3517;EUR_AF=0.007;SAS_AF=0.0041;AA=G|||;VT=SNP
2	79035304	rs13426029	C	T	100	PASS	AC=523;AF=0.104433;AN=5008;NS=2504;DP=18323;EAS_AF=0.0228;AMR_AF=0.0346;AFR_AF=0.3517;EUR_AF=0.007;SAS_AF=0.0041;AA=C|||;VT=SNP
2	79035444	rs13400595	A	G	100	PASS	AC=523;AF=0.104433;AN=5008;NS=2504;DP=17389;EAS_AF=0.0228;AMR_AF=0.0346;AFR_AF=0.3517;EUR_AF=0.007;SAS_AF=0.0041;AA=G|||;VT=SNP
2	79036077	rs12613890	T	C	100	PASS	AC=500;AF=0.0998403;AN=5008;NS=2504;DP=16020;EAS_AF=0.0228;AMR_AF=0.0346;AFR_AF=0.3343;EUR_AF=0.007;SAS_AF=0.0041;AA=t|||;VT=SNP
2	79036388	rs191041600	G	A	100	PASS	AC=13;AF=0.00259585;AN=5008;NS=2504;DP=11187;EAS_AF=0.0109;AMR_AF=0;AFR_AF=0;EUR_AF=0;SAS_AF=0.002;AA=G|||;VT=SNP
2	79036444	rs78985678	G	A	100	PASS	AC=688;AF=0.13738;AN=5008;NS=2504;DP=3060;EAS_AF=0.0893;AMR_AF=0.17;AFR_AF=0.1195;EUR_AF=0.2058;SAS_AF=0.1176;AA=G|||;VT=SNP
2	79037108	rs7598432	C	T	100	PASS	AC=697;AF=0.139177;AN=5008;NS=2504;DP=10243;EAS_AF=0.0883;AMR_AF=0.17;AFR_AF=0.1263;EUR_AF=0.2068;SAS_AF=0.1176;AA=C|||;VT=SNP
2	79037283	rs7559637	T	C	100	PASS	AC=683;AF=0.136382;AN=5008;NS=2504;DP=10152;EAS_AF=0.0893;AMR_AF=0.17;AFR_AF=0.115;EUR_AF=0.2068;SAS_AF=0.1176;AA=T|||;VT=SNP
2	79037360	rs7559664	T	C	100	PASS	AC=684;AF=0.136581;AN=5008;NS=2504;DP=14570;EAS_AF=0.0893;AMR_AF=0.17;AFR_AF=0.115;EUR_AF=0.2078;SAS_AF=0.1176;AA=T|||;VT=SNP
2	79037791	rs11679935	T	A	100	PASS	AC=700;AF=0.139776;AN=5008;NS=2504;DP=15809;EAS_AF=0.0893;AMR_AF=0.17;AFR_AF=0.1271;EUR_AF=0.2078;SAS_AF=0.1176;AA=A|||;VT=SNP
2	79038068	rs7572889	A	C	100	PASS	AC=3106;AF=0.620208;AN=5008;NS=2504;DP=16191;EAS_AF=0.4405;AMR_AF=0.5865;AFR_AF=0.5968;EUR_AF=0.7197;SAS_AF=0.7587;AA=C|||;VT=SNP
2	79038224	rs17586318	G	A	100	PASS	AC=1882;AF=0.375799;AN=5008;NS=2504;DP=15722;EAS_AF=0.3284;AMR_AF=0.3818;AFR_AF=0.118;EUR_AF=0.504;SAS_AF=0.637;AA=G|||;VT=SNP
2	79038341	rs74639824	G	T	100	PASS	AC=688;AF=0.13738;AN=5008;NS=2504;DP=17262;EAS_AF=0.0883;AMR_AF=0.17;AFR_AF=0.1203;EUR_AF=0.2058;SAS_AF=0.1176;AA=G|||;VT=SNP
2	79039213	rs7567083	T	C	100	PASS	AC=701;AF=0.139976;AN=5008;NS=2504;DP=17067;EAS_AF=0.0893;AMR_AF=0.17;AFR_AF=0.1278;EUR_AF=0.2078;SAS_AF=0.1176;AA=C|||;VT=SNP
2	79039355	rs896530	G	A	100	PASS	AC=3093;AF=0.617612;AN=5008;NS=2504;DP=18698;EAS_AF=0.4444;AMR_AF=0.585;AFR_AF=0.5772;EUR_AF=0.7207;SAS_AF=0.7679;AA=A|||;VT=SNP
2	79039828	rs78235024	C	T	100	PASS	AC=166;AF=0.033147;AN=5008;NS=2504;DP=19586;EAS_AF=0.0456;AMR_AF=0.0101;AFR_AF=0.0015;EUR_AF=0.0288;SAS_AF=0.0838;AA=C|||;VT=SNP
2	79040615	rs11126683	A	G	100	PASS	AC=701;AF=0.139976;AN=5008;NS=2504;DP=14025;EAS_AF=0.0893;AMR_AF=0.17;AFR_AF=0.1278;EUR_AF=0.2078;SAS_AF=0.1176;AA=a|||;VT=SNP
2	79040825	rs2902017	C	A	100	PASS	AC=2060;AF=0.411342;AN=5008;NS=2504;DP=13644;EAS_AF=0.3502;AMR_AF=0.389;AFR_AF=0.2292;EUR_AF=0.505;SAS_AF=0.6401;AA=C|||;VT=SNP
2	79040921	rs1402908	C	T	100	PASS	AC=689;AF=0.13758;AN=5008;NS=2504;DP=14393;EAS_AF=0.0893;AMR_AF=0.17;AFR_AF=0.1195;EUR_AF=0.2068;SAS_AF=0.1176;AA=T|||;VT=SNP
2	79040946	rs150143404	A	G	100	PASS	AC=15;AF=0.00299521;AN=5008;NS=2504;DP=13412;EAS_AF=0.0149;AMR_AF=0;AFR_AF=0;EUR_AF=0;SAS_AF=0;AA=A|||;VT=SNP
2	79041096	rs17586444	T	C	100	PASS	AC=699;AF=0.139577;AN=5008;NS=2504;DP=15502;EAS_AF=0.0893;AMR_AF=0.17;AFR_AF=0.1263;EUR_AF=0.2078;SAS_AF=0.1176;AA=T|||;VT=SNP
2	79041300	rs17586465	T	C	100	PASS	AC=676;AF=0.134984;AN=5008;NS=2504;DP=15971;EAS_AF=0.0893;AMR_AF=0.17;AFR_AF=0.1089;EUR_AF=0.2078;SAS_AF=0.1176;AA=T|||;VT=SNP
2	79041329	rs76078176	T	C	100	PASS	AC=27;AF=0.00539137;AN=5008;NS=2504;DP=16273;EAS_AF=0.0228;AMR_AF=0;AFR_AF=0;EUR_AF=0;SAS_AF=0.0041;AA=T|||;VT=SNP
2	79041678	rs7575200	T	G	100	PASS	AC=698;AF=0.139377;AN=5008;NS=2504;DP=17382;EAS_AF=0.0873;AMR_AF=0.17;AFR_AF=0.1271;EUR_AF=0.2078;SAS_AF=0.1176;AA=T|||;VT=SNP
2	79041808	rs7575323	T	C	100	PASS	AC=673;AF=0.134385;AN=5008;NS=2504;DP=17974;EAS_AF=0.0873;AMR_AF=0.17;AFR_AF=0.1089;EUR_AF=0.2078;SAS_AF=0.1166;AA=T|||;VT=SNP
2	79041929	rs7561306	C	T	100	PASS	AC=696;AF=0.138978;AN=5008;NS=2504;DP=14775;EAS_AF=0.0873;AMR_AF=0.1686;AFR_AF=0.1271;EUR_AF=0.2078;SAS_AF=0.1166;AA=T|||;VT=SNP
2	79042754	rs11126684	C	T	100	PASS	AC=674;AF=0.134585;AN=5008;NS=2504;DP=19270;EAS_AF=0.0873;AMR_AF=0.1643;AFR_AF=0.1059;EUR_AF=0.2068;SAS_AF=0.1268;AA=C|||;VT=SNP
2	79043011	rs59970632	T	C	100	PASS	AC=28;AF=0.00559105;AN=5008;NS=2504;DP=18392;EAS_AF=0.0238;AMR_AF=0;AFR_AF=0;EUR_AF=0;SAS_AF=0.0041;AA=T|||;VT=SNP
2	79043987	rs11126685	C	T	100	PASS	AC=64;AF=0.0127796;AN=5008;NS=2504;DP=15757;EAS_AF=0.0615;AMR_AF=0;AFR_AF=0;EUR_AF=0;SAS_AF=0.002;AA=C|||;VT=SNP
2	79044452	rs11126686	A	G	100	PASS	AC=289;AF=0.0577077;AN=5008;NS=2504;DP=18084;EAS_AF=0.0109;AMR_AF=0.0533;AFR_AF=0.0893;EUR_AF=0.0915;SAS_AF=0.0317;AA=A|||;VT=SNP
2	79044503	rs2902018	G	A	100	PASS	AC=597;AF=0.119209;AN=5008;NS=2504;DP=17833;EAS_AF=0.1915;AMR_AF=0.1585;AFR_AF=0.0492;EUR_AF=0.1481;SAS_AF=0.0818;AA=G|||;VT=SNP
2	79045079	rs7569615	T	C	100	PASS	AC=797;AF=0.159145;AN=5008;NS=2504;DP=14505;EAS_AF=0.0893;AMR_AF=0.17;AFR_AF=0.1793;EUR_AF=0.2117;SAS_AF=0.1421;AA=T|||;VT=SNP
2	79045516	rs75902357	A	G	100	PASS	AC=733;AF=0.146366;AN=5008;NS=2504;DP=12484;EAS_AF=0.0893;AMR_AF=0.1643;AFR_AF=0.1346;EUR_AF=0.2107;SAS_AF=0.1421;AA=A|||;VT=SNP
2	79045739	rs78699838	A	G	100	PASS	AC=733;AF=0.146366;AN=5008;NS=2504;DP=15092;EAS_AF=0.0893;AMR_AF=0.1643;AFR_AF=0.1346;EUR_AF=0.2107;SAS_AF=0.1421;AA=A|||;VT=SNP
2	79045921	rs10496211	C	G	100	PASS	AC=731;AF=0.145966;AN=5008;NS=2504;DP=19363;EAS_AF=0.0893;AMR_AF=0.1643;AFR_AF=0.1331;EUR_AF=0.2107;SAS_AF=0.1421;AA=C|||;VT=SNP
2	79046042	rs17647060	T	G	100	PASS	AC=732;AF=0.146166;AN=5008;NS=2504;DP=18922;EAS_AF=0.0903;AMR_AF=0.1643;AFR_AF=0.1331;EUR_AF=0.2107;SAS_AF=0.1421;AA=T|||;VT=SNP
2	79046478	rs78290124	T	A	100	PASS	AC=101;AF=0.0201677;AN=5008;NS=2504;DP=16949;EAS_AF=0.0268;AMR_AF=0.1066;AFR_AF=0;EUR_AF=0;SAS_AF=0;AA=T|||;VT=SNP
2	79046704	rs4852455	T	C	100	PASS	AC=2658;AF=0.530751;AN=5008;NS=2504;DP=15703;EAS_AF=0.4306;AMR_AF=0.5216;AFR_AF=0.3828;EUR_AF=0.6292;SAS_AF=0.7393;AA=C|||;VT=SNP
2	79046937	rs17015708	T	C	100	PASS	AC=816;AF=0.162939;AN=5008;NS=2504;DP=16454;EAS_AF=0.0903;AMR_AF=0.17;AFR_AF=0.1929;EUR_AF=0.2117;SAS_AF=0.1421;AA=C|||;VT=SNP
2	79047080	rs2167559	A	T	100	PASS	AC=724;AF=0.144569;AN=5008;NS=2504;DP=18484;EAS_AF=0.0903;AMR_AF=0.1657;AFR_AF=0.1263;EUR_AF=0.2107;SAS_AF=0.1421;AA=A|||;VT=SNP
2	79047095	rs2167560	C	G	100	PASS	AC=706;AF=0.140974;AN=5008;NS=2504;DP=18673;EAS_AF=0.0903;AMR_AF=0.1643;AFR_AF=0.1135;EUR_AF=0.2107;SAS_AF=0.1421;AA=C|||;VT=SNP
2	79047110	rs2167561	C	T	100	PASS	AC=706;AF=0.140974;AN=5008;NS=2504;DP=18585;EAS_AF=0.0903;AMR_AF=0.1643;AFR_AF=0.1135;EUR_AF=0.2107;SAS_AF=0.1421;AA=C|||;VT=SNP
2	79047205	rs1020567	T	C	100	PASS	AC=2674;AF=0.533946;AN=5008;NS=2504;DP=20554;EAS_AF=0.4365;AMR_AF=0.5216;AFR_AF=0.3896;EUR_AF=0.6292;SAS_AF=0.7403;AA=C|||;VT=SNP
2	79047768	rs6741006	A	G	100	PASS	AC=716;AF=0.142971;AN=5008;NS=2504;DP=20675;EAS_AF=0.0903;AMR_AF=0.1715;AFR_AF=0.1142;EUR_AF=0.2147;SAS_AF=0.1421;AA=A|||;VT=SNP
2	79048646	rs1156016	T	C	100	PASS	AC=3428;AF=0.684505;AN=5008;NS=2504;DP=20994;EAS_AF=0.4415;AMR_AF=0.634;AFR_AF=0.7685;EUR_AF=0.7584;SAS_AF=0.7812;AA=C|||;VT=SNP
2	79049299	rs138452094	G	A	100	PASS	AC=63;AF=0.0125799;AN=5008;NS=2504;DP=16505;EAS_AF=0.002;AMR_AF=0.0389;AFR_AF=0.003;EUR_AF=0.0249;SAS_AF=0.0051;AA=G|||;VT=SNP
2	79049374	rs74906120	A	G	100	PASS	AC=28;AF=0.00559105;AN=5008;NS=2504;DP=17416;EAS_AF=0.0238;AMR_AF=0;AFR_AF=0;EUR_AF=0;SAS_AF=0.0041;AA=A|||;VT=SNP
2	79049845	rs78698124	T	A	100	PASS	AC=51;AF=0.0101837;AN=5008;NS=2504;DP=17944;EAS_AF=0.0476;AMR_AF=0;AFR_AF=0;EUR_AF=0;SAS_AF=0.0031;AA=T|||;VT=SNP
2	79049892	rs75376831	A	G	100	PASS	AC=28;AF=0.00559105;AN=5008;NS=2504;DP=17662;EAS_AF=0.0238;AMR_AF=0;AFR_AF=0;EUR_AF=0;SAS_AF=0.0041;AA=A|||;VT=SNP
2	79050089	rs17586821	A	G	100	PASS	AC=732;AF=0.146166;AN=5008;NS=2504;DP=17807;EAS_AF=0.0972;AMR_AF=0.1657;AFR_AF=0.1271;EUR_AF=0.2107;SAS_AF=0.1421;AA=A|||;VT=SNP
2	79050213	rs76956846	G	T	100	PASS	AC=484;AF=0.0966454;AN=5008;NS=2504;DP=18302;EAS_AF=0.0685;AMR_AF=0.0735;AFR_AF=0.1846;EUR_AF=0.0755;SAS_AF=0.045;AA=T|||;VT=SNP
2	79050828	rs76620599	A	G	100	PASS	AC=741;AF=0.147963;AN=5008;NS=2504;DP=11415;EAS_AF=0.0982;AMR_AF=0.1715;AFR_AF=0.1271;EUR_AF=0.2147;SAS_AF=0.1421;AA=A|||;VT=SNP
2	79051057	rs1402910	A	G	100	PASS	AC=756;AF=0.150958;AN=5008;NS=2504;DP=13747;EAS_AF=0.0992;AMR_AF=0.1787;AFR_AF=0.1271;EUR_AF=0.2237;SAS_AF=0.1421;AA=A|||;VT=SNP
2	79053327	rs79146383	T	C	100	PASS	AC=28;AF=0.00559105;AN=5008;NS=2504;DP=15287;EAS_AF=0.0238;AMR_AF=0;AFR_AF=0;EUR_AF=0;SAS_AF=0.0041;AA=T|||;VT=SNP
2	79053442	rs1376863	C	G	100	PASS	AC=1716;AF=0.342652;AN=5008;NS=2504;DP=15102;EAS_AF=0.3085;AMR_AF=0.3458;AFR_AF=0.1225;EUR_AF=0.4165;SAS_AF=0.5971;AA=C|||;VT=SNP
2	79053560	rs35771983	T	C	100	PASS	AC=837;AF=0.167133;AN=5008;NS=2504;DP=15284;EAS_AF=0.0972;AMR_AF=0.1758;AFR_AF=0.1982;EUR_AF=0.2147;SAS_AF=0.1421;AA=C|||;VT=SNP
2	79054305	rs140483048	G	A	100	PASS	AC=297;AF=0.0593051;AN=5008;NS=2504;DP=18602;EAS_AF=0.0208;AMR_AF=0.0533;AFR_AF=0.0885;EUR_AF=0.0915;SAS_AF=0.0307;AA=G|||;VT=SNP
2	79054945	rs112373958	G	T	100	PASS	AC=830;AF=0.165735;AN=5008;NS=2504;DP=13772;EAS_AF=0.0972;AMR_AF=0.17;AFR_AF=0.1989;EUR_AF=0.2107;SAS_AF=0.1421;AA=G|||;VT=SNP
2	79055423	rs10189572	C	T	100	PASS	AC=1735;AF=0.346446;AN=5008;NS=2504;DP=15095;EAS_AF=0.3224;AMR_AF=0.3401;AFR_AF=0.1422;EUR_AF=0.4046;SAS_AF=0.592;AA=C|||;VT=SNP
2	79056092	rs17586938	C	T	100	PASS	AC=979;AF=0.195487;AN=5008;NS=2504;DP=17825;EAS_AF=0.1587;AMR_AF=0.2334;AFR_AF=0.1936;EUR_AF=0.2326;SAS_AF=0.1708;AA=C|||;VT=SNP
2	79056486	rs72812627	G	C	100	PASS	AC=965;AF=0.192692;AN=5008;NS=2504;DP=17177;EAS_AF=0.1607;AMR_AF=0.1398;AFR_AF=0.2057;EUR_AF=0.1759;SAS_AF=0.2628;AA=G|||;VT=SNP
2	79056746	rs72812628	C	T	100	PASS	AC=903;AF=0.180312;AN=5008;NS=2504;DP=15820;EAS_AF=0.1607;AMR_AF=0.1326;AFR_AF=0.1634;EUR_AF=0.1759;SAS_AF=0.2618;AA=T|||;VT=SNP
2	79057623	rs4852456	C	T	100	PASS	AC=2141;AF=0.427516;AN=5008;NS=2504;DP=11859;EAS_AF=0.3671;AMR_AF=0.4352;AFR_AF=0.4788;EUR_AF=0.4056;SAS_AF=0.4376;AA=T|||;VT=SNP
2	79058609	rs142676937	G	A	100	PASS	AC=69;AF=0.013778;AN=5008;NS=2504;DP=19322;EAS_AF=0.0655;AMR_AF=0;AFR_AF=0;EUR_AF=0;SAS_AF=0.0031;AA=G|||;VT=SNP
2	79058977	rs6735931	C	G	100	PASS	AC=977;AF=0.195088;AN=5008;NS=2504;DP=16015;EAS_AF=0.1597;AMR_AF=0.2334;AFR_AF=0.1959;EUR_AF=0.2266;SAS_AF=0.1708;AA=C|||;VT=SNP
2	79059535	rs77904106	C	G	100	PASS	AC=52;AF=0.0103834;AN=5008;NS=2504;DP=16066;EAS_AF=0.0506;AMR_AF=0;AFR_AF=0;EUR_AF=0;SAS_AF=0.001;AA=C|||;VT=SNP
2	79060207	rs982668	C	T	100	PASS	AC=2137;AF=0.426717;AN=5008;NS=2504;DP=15781;EAS_AF=0.3671;AMR_AF=0.4323;AFR_AF=0.4781;EUR_AF=0.4036;SAS_AF=0.4387;AA=T|||;VT=SNP
2	79060488	rs982669	A	G	100	PASS	AC=90;AF=0.0179712;AN=5008;NS=2504;DP=15545;EAS_AF=0.0466;AMR_AF=0.0548;AFR_AF=0.0008;EUR_AF=0;SAS_AF=0.0041;AA=A|||;VT=SNP
2	79061185	rs2177098	T	G	100	PASS	AC=2150;AF=0.429313;AN=5008;NS=2504;DP=15023;EAS_AF=0.374;AMR_AF=0.4352;AFR_AF=0.4826;EUR_AF=0.4046;SAS_AF=0.4356;AA=G|||;VT=SNP
2	79061211	rs77213776	T	G	100	PASS	AC=90;AF=0.0179712;AN=5008;NS=2504;DP=14988;EAS_AF=0.0466;AMR_AF=0.0548;AFR_AF=0.0008;EUR_AF=0;SAS_AF=0.0041;AA=T|||;VT=SNP
2	79061378	rs2123109	T	A	100	PASS	AC=2650;AF=0.529153;AN=5008;NS=2504;DP=13471;EAS_AF=0.3929;AMR_AF=0.5663;AFR_AF=0.5825;EUR_AF=0.5537;SAS_AF=0.546;AA=A|||;VT=SNP
2	79061433	rs72812631	T	A	100	PASS	AC=1012;AF=0.202077;AN=5008;NS=2504;DP=14280;EAS_AF=0.1607;AMR_AF=0.1412;AFR_AF=0.2413;EUR_AF=0.1769;SAS_AF=0.2607;AA=A|||;VT=SNP
2	79061805	rs7419401	T	C	100	PASS	AC=986;AF=0.196885;AN=5008;NS=2504;DP=14233;EAS_AF=0.1657;AMR_AF=0.2349;AFR_AF=0.1974;EUR_AF=0.2266;SAS_AF=0.1708;AA=T|||;VT=SNP
2	79061945	rs74489121	C	G	100	PASS	AC=90;AF=0.0179712;AN=5008;NS=2504;DP=16038;EAS_AF=0.0466;AMR_AF=0.0548;AFR_AF=0.0008;EUR_AF=0;SAS_AF=0.0041;AA=C|||;VT=SNP
2	79062286	rs139091950	C	T	100	PASS	AC=17;AF=0.00339457;AN=5008;NS=2504;DP=19656;EAS_AF=0.0169;AMR_AF=0;AFR_AF=0;EUR_AF=0;SAS_AF=0;AA=C|||;VT=SNP
2	79062742	rs117567119	C	A	100	PASS	AC=90;AF=0.0179712;AN=5008;NS=2504;DP=19311;EAS_AF=0.0466;AMR_AF=0.0548;AFR_AF=0.0008;EUR_AF=0;SAS_AF=0.0041;AA=C|||;VT=SNP
2	79063509	rs62165691	T	C	100	PASS	AC=1000;AF=0.199681;AN=5008;NS=2504;DP=20846;EAS_AF=0.1597;AMR_AF=0.232;AFR_AF=0.2141;EUR_AF=0.2266;SAS_AF=0.1708;AA=T|||;VT=SNP
2	79063590	rs72812634	C	A	100	PASS	AC=910;AF=0.181709;AN=5008;NS=2504;DP=21354;EAS_AF=0.1607;AMR_AF=0.1326;AFR_AF=0.1702;EUR_AF=0.1759;SAS_AF=0.2597;AA=C|||;VT=SNP
2	79063788	rs2140039	C	T	100	PASS	AC=2648;AF=0.528754;AN=5008;NS=2504;DP=19707;EAS_AF=0.3919;AMR_AF=0.5663;AFR_AF=0.5855;EUR_AF=0.5537;SAS_AF=0.5409;AA=T|||;VT=SNP
2	79064180	rs17015724	T	G	100	PASS	AC=2638;AF=0.526757;AN=5008;NS=2504;DP=18194;EAS_AF=0.3988;AMR_AF=0.5764;AFR_AF=0.4735;EUR_AF=0.6292;SAS_AF=0.59;AA=T|||;VT=SNP
2	79064348	rs2010687	T	C	100	PASS	AC=2961;AF=0.591254;AN=5008;NS=2504;DP=13081;EAS_AF=0.4464;AMR_AF=0.6427;AFR_AF=0.6399;EUR_AF=0.6302;SAS_AF=0.5982;AA=C|||;VT=SNP
2	79064408	rs6709259	A	G	100	PASS	AC=2782;AF=0.555511;AN=5008;NS=2504;DP=13087;EAS_AF=0.4018;AMR_AF=0.585;AFR_AF=0.5734;EUR_AF=0.6312;SAS_AF=0.591;AA=G|||;VT=SNP
2	79064593	rs1521960	A	G	100	PASS	AC=2767;AF=0.552516;AN=5008;NS=2504;DP=16162;EAS_AF=0.3909;AMR_AF=0.5865;AFR_AF=0.5726;EUR_AF=0.6292;SAS_AF=0.589;AA=G|||;VT=SNP
2	79064823	rs138723829	C	T	100	PASS	AC=99;AF=0.0197684;AN=5008;NS=2504;DP=15422;EAS_AF=0.0536;AMR_AF=0.0562;AFR_AF=0.0008;EUR_AF=0;SAS_AF=0.0051;AA=C|||;VT=SNP
2	79064967	rs79130572	A	C	100	PASS	AC=98;AF=0.0195687;AN=5008;NS=2504;DP=15674;EAS_AF=0.0536;AMR_AF=0.0548;AFR_AF=0.0008;EUR_AF=0;SAS_AF=0.0051;AA=A|||;VT=SNP
2	79065731	rs77416135	T	G	100	PASS	AC=590;AF=0.117812;AN=5008;NS=2504;DP=17893;EAS_AF=0.0218;AMR_AF=0.1427;AFR_AF=0.1339;EUR_AF=0.1759;SAS_AF=0.1176;AA=T|||;VT=SNP
2	79065874	rs72812640	T	C	100	PASS	AC=2902;AF=0.579473;AN=5008;NS=2504;DP=18971;EAS_AF=0.4385;AMR_AF=0.6311;AFR_AF=0.6422;EUR_AF=0.6203;SAS_AF=0.5613;AA=C|||;VT=SNP
2	79067668	rs7559896	T	C	100	PASS	AC=2334;AF=0.466054;AN=5008;NS=2504;DP=13303;EAS_AF=0.4137;AMR_AF=0.487;AFR_AF=0.5061;EUR_AF=0.4463;SAS_AF=0.4714;AA=C|||;VT=SNP
2	79068303	rs72812641	A	T	100	PASS	AC=911;AF=0.181909;AN=5008;NS=2504;DP=18174;EAS_AF=0.2014;AMR_AF=0.1801;AFR_AF=0.0764;EUR_AF=0.2127;SAS_AF=0.274;AA=A|||;VT=SNP
2	79069569	rs4853414	C	T	100	PASS	AC=738;AF=0.147364;AN=5008;NS=2504;DP=16313;EAS_AF=0.1498;AMR_AF=0.1326;AFR_AF=0.0681;EUR_AF=0.175;SAS_AF=0.2342;AA=C|||;VT=SNP
2	79069692	rs55923139	A	G	100	PASS	AC=1282;AF=0.25599;AN=5008;NS=2504;DP=18355;EAS_AF=0.2113;AMR_AF=0.2954;AFR_AF=0.3533;EUR_AF=0.2256;SAS_AF=0.1738;AA=G|||;VT=SNP
2	79069764	rs10171802	G	T	100	PASS	AC=1281;AF=0.255791;AN=5008;NS=2504;DP=18758;EAS_AF=0.2113;AMR_AF=0.2954;AFR_AF=0.3533;EUR_AF=0.2247;SAS_AF=0.1738;AA=G|||;VT=SNP
2	79070729	rs17015731	A	G	100	PASS	AC=1283;AF=0.25619;AN=5008;NS=2504;DP=16934;EAS_AF=0.2113;AMR_AF=0.2954;AFR_AF=0.354;EUR_AF=0.2256;SAS_AF=0.1738;AA=G|||;VT=SNP
2	79070759	rs62165693	C	G	100	PASS	AC=1008;AF=0.201278;AN=5008;NS=2504;DP=16840;EAS_AF=0.1657;AMR_AF=0.2291;AFR_AF=0.2201;EUR_AF=0.2247;SAS_AF=0.1687;AA=C|||;VT=SNP
2	79070989	rs1608054	G	A	100	PASS	AC=1279;AF=0.255391;AN=5008;NS=2504;DP=15921;EAS_AF=0.2113;AMR_AF=0.2954;AFR_AF=0.351;EUR_AF=0.2256;SAS_AF=0.1738;AA=G|||;VT=SNP
2	79071118	rs1608055	C	A	100	PASS	AC=1281;AF=0.255791;AN=5008;NS=2504;DP=15691;EAS_AF=0.2113;AMR_AF=0.2954;AFR_AF=0.3525;EUR_AF=0.2256;SAS_AF=0.1738;AA=A|||;VT=SNP
2	79071675	rs61269652	G	C	100	PASS	AC=91;AF=0.0181709;AN=5008;NS=2504;DP=16691;EAS_AF=0.0456;AMR_AF=0.0562;AFR_AF=0.0008;EUR_AF=0;SAS_AF=0.0051;AA=G|||;VT=SNP
2	79071676	rs59364760	A	T	100	PASS	AC=1108;AF=0.221246;AN=5008;NS=2504;DP=16693;EAS_AF=0.2113;AMR_AF=0.2853;AFR_AF=0.2269;EUR_AF=0.2247;SAS_AF=0.1748;AA=A|||;VT=SNP
2	79072160	rs183824964	G	T	100	PASS	AC=17;AF=0.00339457;AN=5008;NS=2504;DP=18380;EAS_AF=0.0169;AMR_AF=0;AFR_AF=0;EUR_AF=0;SAS_AF=0;AA=G|||;VT=SNP
2	79072872	rs7564944	C	T	100	PASS	AC=1273;AF=0.254193;AN=5008;NS=2504;DP=17906;EAS_AF=0.2113;AMR_AF=0.2954;AFR_AF=0.3464;EUR_AF=0.2256;SAS_AF=0.1738;AA=T|||;VT=SNP
2	79072931	rs7579074	T	C	100	PASS	AC=1279;AF=0.255391;AN=5008;NS=2504;DP=18165;EAS_AF=0.2113;AMR_AF=0.2954;AFR_AF=0.351;EUR_AF=0.2256;SAS_AF=0.1738;AA=C|||;VT=SNP
2	79074567	rs2060820	A	C	100	PASS	AC=1279;AF=0.255391;AN=5008;NS=2504;DP=15671;EAS_AF=0.2133;AMR_AF=0.2954;AFR_AF=0.3495;EUR_AF=0.2256;SAS_AF=0.1738;AA=A|||;VT=SNP
2	79074719	rs7578883	A	G	100	PASS	AC=961;AF=0.191893;AN=5008;NS=2504;DP=14072;EAS_AF=0.2014;AMR_AF=0.1816;AFR_AF=0.1142;EUR_AF=0.2107;SAS_AF=0.2751;AA=A|||;VT=SNP
2	79075047	rs2060821	G	A	100	PASS	AC=1275;AF=0.254593;AN=5008;NS=2504;DP=15756;EAS_AF=0.2113;AMR_AF=0.2954;AFR_AF=0.348;EUR_AF=0.2256;SAS_AF=0.1738;AA=A|||;VT=SNP
2	79075101	rs13391901	G	T	100	PASS	AC=278;AF=0.0555112;AN=5008;NS=2504;DP=16129;EAS_AF=0.0456;AMR_AF=0.0677;AFR_AF=0.1331;EUR_AF=0.001;SAS_AF=0.0082;AA=g|||;VT=SNP
2	79075260	rs6761151	G	A	100	PASS	AC=2341;AF=0.467452;AN=5008;NS=2504;DP=18008;EAS_AF=0.4097;AMR_AF=0.4856;AFR_AF=0.5408;EUR_AF=0.4364;SAS_AF=0.4468;AA=A|||;VT=SNP
2	79075703	rs56373821	T	C	100	PASS	AC=995;AF=0.198682;AN=5008;NS=2504;DP=17811;EAS_AF=0.1657;AMR_AF=0.2291;AFR_AF=0.2103;EUR_AF=0.2247;SAS_AF=0.1687;AA=T|||;VT=SNP
2	79075758	rs17015732	A	G	100	PASS	AC=1275;AF=0.254593;AN=5008;NS=2504;DP=18847;EAS_AF=0.2113;AMR_AF=0.2954;AFR_AF=0.348;EUR_AF=0.2256;SAS_AF=0.1738;AA=G|||;VT=SNP
2	79075912	rs1521962	T	C	100	PASS	AC=1276;AF=0.254792;AN=5008;NS=2504;DP=19067;EAS_AF=0.2113;AMR_AF=0.2954;AFR_AF=0.348;EUR_AF=0.2266;SAS_AF=0.1738;AA=T|||;VT=SNP
2	79076024	rs1521963	T	G	100	PASS	AC=1273;AF=0.254193;AN=5008;NS=2504;DP=16423;EAS_AF=0.2113;AMR_AF=0.2954;AFR_AF=0.3464;EUR_AF=0.2256;SAS_AF=0.1738;AA=G|||;VT=SNP
2	79076213	rs4564794	T	C	100	PASS	AC=1275;AF=0.254593;AN=5008;NS=2504;DP=17067;EAS_AF=0.2113;AMR_AF=0.2954;AFR_AF=0.348;EUR_AF=0.2256;SAS_AF=0.1738;AA=C|||;VT=SNP
2	79076370	rs10496212	G	A	100	PASS	AC=995;AF=0.198682;AN=5008;NS=2504;DP=16420;EAS_AF=0.1657;AMR_AF=0.2291;AFR_AF=0.2103;EUR_AF=0.2247;SAS_AF=0.1687;AA=G|||;VT=SNP
2	79076412	rs13395834	G	A	100	PASS	AC=1275;AF=0.254593;AN=5008;NS=2504;DP=16495;EAS_AF=0.2113;AMR_AF=0.2954;AFR_AF=0.348;EUR_AF=0.2256;SAS_AF=0.1738;AA=G|||;VT=SNP
2	79076986	rs17647704	A	C	100	PASS	AC=1253;AF=0.2502;AN=5008;NS=2504;DP=11257;EAS_AF=0.2044;AMR_AF=0.2867;AFR_AF=0.2549;EUR_AF=0.2783;SAS_AF=0.2362;AA=A|||;VT=SNP
2	79078163	rs7593173	A	T	100	PASS	AC=1526;AF=0.304712;AN=5008;NS=2504;DP=13676;EAS_AF=0.25;AMR_AF=0.353;AFR_AF=0.388;EUR_AF=0.2783;SAS_AF=0.2413;AA=T|||;VT=SNP
2	79078543	rs7593619	A	C	100	PASS	AC=1526;AF=0.304712;AN=5008;NS=2504;DP=15052;EAS_AF=0.25;AMR_AF=0.353;AFR_AF=0.388;EUR_AF=0.2783;SAS_AF=0.2413;AA=C|||;VT=SNP
2	79079160	rs7570455	C	A	100	PASS	AC=1526;AF=0.304712;AN=5008;NS=2504;DP=16163;EAS_AF=0.25;AMR_AF=0.353;AFR_AF=0.388;EUR_AF=0.2783;SAS_AF=0.2413;AA=A|||;VT=SNP
2	79079425	rs1521967	T	A	100	PASS	AC=1525;AF=0.304513;AN=5008;NS=2504;DP=14425;EAS_AF=0.25;AMR_AF=0.3516;AFR_AF=0.388;EUR_AF=0.2783;SAS_AF=0.2413;AA=A|||;VT=SNP
2	79079858	rs75571536	G	A	100	PASS	AC=90;AF=0.0179712;AN=5008;NS=2504;DP=12757;EAS_AF=0.0456;AMR_AF=0.0548;AFR_AF=0.0008;EUR_AF=0;SAS_AF=0.0051;AA=G|||;VT=SNP
2	79081522	rs74392001	G	C	100	PASS	AC=125;AF=0.0249601;AN=5008;NS=2504;DP=17916;EAS_AF=0.0238;AMR_AF=0.0274;AFR_AF=0.0023;EUR_AF=0.0487;SAS_AF=0.0307;AA=G|||;VT=SNP
2	79081585	rs2861676	A	G	100	PASS	AC=528;AF=0.105431;AN=5008;NS=2504;DP=18668;EAS_AF=0.0218;AMR_AF=0.121;AFR_AF=0.1051;EUR_AF=0.1561;SAS_AF=0.1288;AA=A|||;VT=SNP
2	79081708	rs6743633	T	C	100	PASS	AC=1284;AF=0.25639;AN=5008;NS=2504;DP=19973;EAS_AF=0.2113;AMR_AF=0.2939;AFR_AF=0.3555;EUR_AF=0.2256;SAS_AF=0.1738;AA=T|||;VT=SNP
2	79082208	rs7582036	G	A	100	PASS	AC=996;AF=0.198882;AN=5008;NS=2504;DP=19279;EAS_AF=0.1657;AMR_AF=0.2291;AFR_AF=0.211;EUR_AF=0.2237;SAS_AF=0.1697;AA=G|||;VT=SNP
2	79083305	rs1521965	C	T	100	PASS	AC=1284;AF=0.25639;AN=5008;NS=2504;DP=15892;EAS_AF=0.2113;AMR_AF=0.2939;AFR_AF=0.3555;EUR_AF=0.2247;SAS_AF=0.1748;AA=T|||;VT=SNP
2	79083666	rs6707613	A	G	100	PASS	AC=1287;AF=0.256989;AN=5008;NS=2504;DP=16873;EAS_AF=0.2113;AMR_AF=0.2968;AFR_AF=0.3563;EUR_AF=0.2256;SAS_AF=0.1738;AA=G|||;VT=SNP
2	79084215	rs17015740	C	T	100	PASS	AC=1279;AF=0.255391;AN=5008;NS=2504;DP=18107;EAS_AF=0.2113;AMR_AF=0.2925;AFR_AF=0.354;EUR_AF=0.2237;SAS_AF=0.1738;AA=T|||;VT=SNP
2	79084488	rs28612822	A	G	100	PASS	AC=1286;AF=0.256789;AN=5008;NS=2504;DP=17326;EAS_AF=0.2113;AMR_AF=0.2968;AFR_AF=0.3555;EUR_AF=0.2256;SAS_AF=0.1738;AA=A|||;VT=SNP
2	79085110	rs139697706	T	G	100	PASS	AC=91;AF=0.0181709;AN=5008;NS=2504;DP=17769;EAS_AF=0.0456;AMR_AF=0.0562;AFR_AF=0.0008;EUR_AF=0;SAS_AF=0.0051;AA=T|||;VT=SNP
2	79085411	rs17015751	C	A	100	PASS	AC=629;AF=0.125599;AN=5008;NS=2504;DP=15716;EAS_AF=0.2391;AMR_AF=0.2205;AFR_AF=0.0113;EUR_AF=0.0716;SAS_AF=0.1513;AA=C|||;VT=SNP
2	79085801	rs74356766	T	A	100	PASS	AC=330;AF=0.0658946;AN=5008;NS=2504;DP=15278;EAS_AF=0.0734;AMR_AF=0.0447;AFR_AF=0.0598;EUR_AF=0.0736;SAS_AF=0.0736;AA=T|||;VT=SNP
2	79085922	rs1112015	G	A	100	PASS	AC=1290;AF=0.257588;AN=5008;NS=2504;DP=18223;EAS_AF=0.2133;AMR_AF=0.2997;AFR_AF=0.3548;EUR_AF=0.2266;SAS_AF=0.1738;AA=G|||;VT=SNP
2	79085931	rs1112014	A	G	100	PASS	AC=1139;AF=0.227436;AN=5008;NS=2504;DP=18635;EAS_AF=0.2113;AMR_AF=0.2853;AFR_AF=0.2504;EUR_AF=0.2256;SAS_AF=0.1738;AA=A|||;VT=SNP
2	79086517	rs2861677	C	T	100	PASS	AC=1271;AF=0.253794;AN=5008;NS=2504;DP=20868;EAS_AF=0.2113;AMR_AF=0.2954;AFR_AF=0.3449;EUR_AF=0.2256;SAS_AF=0.1738;AA=T|||;VT=SNP
2	79086642	rs1402909	T	C	100	PASS	AC=1344;AF=0.268371;AN=5008;NS=2504;DP=17473;EAS_AF=0.2133;AMR_AF=0.3184;AFR_AF=0.3601;EUR_AF=0.2604;SAS_AF=0.1738;AA=T|||;VT=SNP
2	79087201	rs140679360	T	C	100	PASS	AC=22;AF=0.00439297;AN=5008;NS=2504;DP=14407;EAS_AF=0.0218;AMR_AF=0;AFR_AF=0;EUR_AF=0;SAS_AF=0;AA=T|||;VT=SNP
2	79087508	rs138484652	G	C	100	PASS	AC=170;AF=0.0339457;AN=5008;NS=2504;DP=11517;EAS_AF=0.0833;AMR_AF=0.0202;AFR_AF=0.0106;EUR_AF=0.0417;SAS_AF=0.0164;AA=G|||;VT=SNP
2	79087784	rs4853415	A	C	100	PASS	AC=1097;AF=0.21905;AN=5008;NS=2504;DP=14895;EAS_AF=0.2103;AMR_AF=0.2839;AFR_AF=0.2194;EUR_AF=0.2266;SAS_AF=0.1738;AA=A|||;VT=SNP
2	79087828	rs4853416	T	G	100	PASS	AC=1113;AF=0.222244;AN=5008;NS=2504;DP=16561;EAS_AF=0.2103;AMR_AF=0.2839;AFR_AF=0.2315;EUR_AF=0.2266;SAS_AF=0.1738;AA=T|||;VT=SNP
2	79087938	rs76414890	C	T	100	PASS	AC=90;AF=0.0179712;AN=5008;NS=2504;DP=15406;EAS_AF=0.0456;AMR_AF=0.0548;AFR_AF=0.0008;EUR_AF=0;SAS_AF=0.0051;AA=C|||;VT=SNP
2	79087952	rs4853417	C	T	100	PASS	AC=1097;AF=0.21905;AN=5008;NS=2504;DP=15262;EAS_AF=0.2103;AMR_AF=0.2839;AFR_AF=0.2194;EUR_AF=0.2266;SAS_AF=0.1738;AA=C|||;VT=SNP
2	79088516	rs4853418	T	C	100	PASS	AC=1003;AF=0.20028;AN=5008;NS=2504;DP=15421;EAS_AF=0.1647;AMR_AF=0.2291;AFR_AF=0.2148;EUR_AF=0.2276;SAS_AF=0.1687;AA=T|||;VT=SNP
2	79088667	rs4853419	A	C	100	PASS	AC=1287;AF=0.256989;AN=5008;NS=2504;DP=17901;EAS_AF=0.2103;AMR_AF=0.2939;AFR_AF=0.357;EUR_AF=0.2276;SAS_AF=0.1738;AA=C|||;VT=SNP
2	79089306	rs147208856	C	G	100	PASS	AC=90;AF=0.0179712;AN=5008;NS=2504;DP=14890;EAS_AF=0.0456;AMR_AF=0.0548;AFR_AF=0.0008;EUR_AF=0;SAS_AF=0.0051;AA=C|||;VT=SNP
2	79089793	rs17647989	C	A	100	PASS	AC=939;AF=0.1875;AN=5008;NS=2504;DP=18411;EAS_AF=0.2034;AMR_AF=0.1686;AFR_AF=0.1089;EUR_AF=0.1998;SAS_AF=0.2781;AA=C|||;VT=SNP
2	79089854	rs62155658	G	A	100	PASS	AC=1101;AF=0.219848;AN=5008;NS=2504;DP=18756;EAS_AF=0.2103;AMR_AF=0.2839;AFR_AF=0.2224;EUR_AF=0.2266;SAS_AF=0.1738;AA=A|||;VT=SNP
2	79090215	rs1610260	C	G	100	PASS	AC=1008;AF=0.201278;AN=5008;NS=2504;DP=17519;EAS_AF=0.1647;AMR_AF=0.2305;AFR_AF=0.2186;EUR_AF=0.2266;SAS_AF=0.1687;AA=C|||;VT=SNP
2	79090327	rs4853420	G	T	100	PASS	AC=926;AF=0.184904;AN=5008;NS=2504;DP=17296;EAS_AF=0.2024;AMR_AF=0.1686;AFR_AF=0.1104;EUR_AF=0.1998;SAS_AF=0.2638;AA=G|||;VT=SNP
2	79090348	rs1610261	A	G	100	PASS	AC=1328;AF=0.265176;AN=5008;NS=2504;DP=17403;EAS_AF=0.2103;AMR_AF=0.3026;AFR_AF=0.3835;EUR_AF=0.2276;SAS_AF=0.1738;AA=G|||;VT=SNP
2	79090712	rs55656401	A	G	100	PASS	AC=952;AF=0.190096;AN=5008;NS=2504;DP=12263;EAS_AF=0.2153;AMR_AF=0.1686;AFR_AF=0.1097;EUR_AF=0.1998;SAS_AF=0.2781;AA=A|||;VT=SNP
2	79091554	rs12473145	G	A	100	PASS	AC=1075;AF=0.214657;AN=5008;NS=2504;DP=19608;EAS_AF=0.1806;AMR_AF=0.2349;AFR_AF=0.2103;EUR_AF=0.2565;SAS_AF=0.1984;AA=G|||;VT=SNP
2	79091674	rs78932817	C	T	100	PASS	AC=463;AF=0.0924521;AN=5008;NS=2504;DP=20761;EAS_AF=0.0218;AMR_AF=0.121;AFR_AF=0.0825;EUR_AF=0.1431;SAS_AF=0.1063;AA=C|||;VT=SNP
2	79092087	rs1521968	T	G	100	PASS	AC=4451;AF=0.888778;AN=5008;NS=2504;DP=19129;EAS_AF=0.9782;AMR_AF=0.8444;AFR_AF=0.9183;EUR_AF=0.7903;SAS_AF=0.8896;AA=G|||;VT=SNP
2	79092510	rs1521969	A	T	100	PASS	AC=1264;AF=0.252396;AN=5008;NS=2504;DP=20411;EAS_AF=0.2421;AMR_AF=0.3026;AFR_AF=0.2451;EUR_AF=0.2823;SAS_AF=0.2065;AA=A|||;VT=SNP
2	79092576	rs17648129	G	C	100	PASS	AC=988;AF=0.197284;AN=5008;NS=2504;DP=19488;EAS_AF=0.1756;AMR_AF=0.2666;AFR_AF=0.1392;EUR_AF=0.1909;SAS_AF=0.2556;AA=G|||;VT=SNP
2	79093458	rs1521970	C	G	100	PASS	AC=4424;AF=0.883387;AN=5008;NS=2504;DP=13733;EAS_AF=0.9772;AMR_AF=0.8372;AFR_AF=0.9297;EUR_AF=0.7614;SAS_AF=0.8824;AA=G|||;VT=SNP
2	79093607	rs11883728	T	C	100	PASS	AC=2373;AF=0.473842;AN=5008;NS=2504;DP=13646;EAS_AF=0.4177;AMR_AF=0.5793;AFR_AF=0.4803;EUR_AF=0.4761;SAS_AF=0.4458;AA=C|||;VT=SNP
2	79093774	rs13339861	C	T	100	PASS	AC=967;AF=0.193091;AN=5008;NS=2504;DP=13132;EAS_AF=0.1756;AMR_AF=0.2651;AFR_AF=0.1354;EUR_AF=0.1918;SAS_AF=0.2393;AA=C|||;VT=SNP
2	79094225	rs41489944	T	C	100	PASS	AC=1059;AF=0.211462;AN=5008;NS=2504;DP=14776;EAS_AF=0.1756;AMR_AF=0.2695;AFR_AF=0.2035;EUR_AF=0.1909;SAS_AF=0.2393;AA=T|||;VT=SNP
2	79094314	rs17038284	G	T	100	PASS	AC=1063;AF=0.21226;AN=5008;NS=2504;DP=13200;EAS_AF=0.1756;AMR_AF=0.2723;AFR_AF=0.2042;EUR_AF=0.1909;SAS_AF=0.2403;AA=G|||;VT=SNP
2	79094482	rs76550776	T	C	100	PASS	AC=91;AF=0.0181709;AN=5008;NS=2504;DP=12783;EAS_AF=0.0446;AMR_AF=0.0562;AFR_AF=0.0008;EUR_AF=0.001;SAS_AF=0.0051;AA=T|||;VT=SNP
2	79094658	rs72812660	C	T	100	PASS	AC=1056;AF=0.210863;AN=5008;NS=2504;DP=13396;EAS_AF=0.1756;AMR_AF=0.2695;AFR_AF=0.2035;EUR_AF=0.1889;SAS_AF=0.2382;AA=C|||;VT=SNP
2	79094676	rs72812661	C	T	100	PASS	AC=1061;AF=0.211861;AN=5008;NS=2504;DP=13204;EAS_AF=0.1796;AMR_AF=0.2709;AFR_AF=0.2035;EUR_AF=0.1889;SAS_AF=0.2382;AA=T|||;VT=SNP
2	79094686	rs72812662	T	C	100	PASS	AC=1059;AF=0.211462;AN=5008;NS=2504;DP=13043;EAS_AF=0.1796;AMR_AF=0.268;AFR_AF=0.2035;EUR_AF=0.1889;SAS_AF=0.2382;AA=T|||;VT=SNP
2	79094786	rs72812663	G	C	100	PASS	AC=1059;AF=0.211462;AN=5008;NS=2504;DP=13945;EAS_AF=0.1756;AMR_AF=0.2695;AFR_AF=0.2035;EUR_AF=0.1909;SAS_AF=0.2393;AA=G|||;VT=SNP
2	79094934	rs17015759	C	T	100	PASS	AC=1060;AF=0.211661;AN=5008;NS=2504;DP=16399;EAS_AF=0.1756;AMR_AF=0.2709;AFR_AF=0.2035;EUR_AF=0.1909;SAS_AF=0.2393;AA=T|||;VT=SNP
2	79095004	rs61287497	C	T	100	PASS	AC=1060;AF=0.211661;AN=5008;NS=2504;DP=15262;EAS_AF=0.1756;AMR_AF=0.2709;AFR_AF=0.2035;EUR_AF=0.1909;SAS_AF=0.2393;AA=C|||;VT=SNP
2	79095006	rs61073972	C	T	100	PASS	AC=1060;AF=0.211661;AN=5008;NS=2504;DP=15259;EAS_AF=0.1756;AMR_AF=0.2709;AFR_AF=0.2035;EUR_AF=0.1909;SAS_AF=0.2393;AA=C|||;VT=SNP
2	79095107	rs13339831	C	T	100	PASS	AC=1060;AF=0.211661;AN=5008;NS=2504;DP=15135;EAS_AF=0.1756;AMR_AF=0.2709;AFR_AF=0.2035;EUR_AF=0.1909;SAS_AF=0.2393;AA=C|||;VT=SNP
2	79095119	rs13339761	A	G	100	PASS	AC=1060;AF=0.211661;AN=5008;NS=2504;DP=14991;EAS_AF=0.1756;AMR_AF=0.2709;AFR_AF=0.2035;EUR_AF=0.1909;SAS_AF=0.2393;AA=G|||;VT=SNP
2	79095162	rs13339866	T	C	100	PASS	AC=1060;AF=0.211661;AN=5008;NS=2504;DP=15472;EAS_AF=0.1756;AMR_AF=0.2709;AFR_AF=0.2035;EUR_AF=0.1909;SAS_AF=0.2393;AA=C|||;VT=SNP
2	79095582	rs1357205	G	T	100	PASS	AC=1059;AF=0.211462;AN=5008;NS=2504;DP=17875;EAS_AF=0.1756;AMR_AF=0.2723;AFR_AF=0.2035;EUR_AF=0.1909;SAS_AF=0.2372;AA=G|||;VT=SNP
2	79095630	rs1357206	A	G	100	PASS	AC=1082;AF=0.216054;AN=5008;NS=2504;DP=18624;EAS_AF=0.1766;AMR_AF=0.2752;AFR_AF=0.2035;EUR_AF=0.1918;SAS_AF=0.2566;AA=G|||;VT=SNP
2	79096036	rs1521972	C	T	100	PASS	AC=2330;AF=0.465256;AN=5008;NS=2504;DP=19140;EAS_AF=0.4107;AMR_AF=0.5706;AFR_AF=0.4811;EUR_AF=0.4523;SAS_AF=0.4387;AA=T|||;VT=SNP
2	79096243	rs1521973	T	C	100	PASS	AC=1078;AF=0.215256;AN=5008;NS=2504;DP=18894;EAS_AF=0.1865;AMR_AF=0.2752;AFR_AF=0.2035;EUR_AF=0.1918;SAS_AF=0.2423;AA=C|||;VT=SNP
2	79096373	rs35790509	T	A	100	PASS	AC=2372;AF=0.473642;AN=5008;NS=2504;DP=17366;EAS_AF=0.4107;AMR_AF=0.5836;AFR_AF=0.4818;EUR_AF=0.4742;SAS_AF=0.4489;AA=A|||;VT=SNP
2	79096410	rs72812666	A	G	100	PASS	AC=1065;AF=0.21266;AN=5008;NS=2504;DP=16920;EAS_AF=0.1756;AMR_AF=0.2738;AFR_AF=0.2035;EUR_AF=0.1918;SAS_AF=0.2413;AA=G|||;VT=SNP
2	79096589	rs117594812	C	T	100	PASS	AC=91;AF=0.0181709;AN=5008;NS=2504;DP=17897;EAS_AF=0.0456;AMR_AF=0.0562;AFR_AF=0.0008;EUR_AF=0;SAS_AF=0.0051;AA=C|||;VT=SNP
2	79096666	rs4853421	T	A	100	PASS	AC=1065;AF=0.21266;AN=5008;NS=2504;DP=18031;EAS_AF=0.1766;AMR_AF=0.2738;AFR_AF=0.2042;EUR_AF=0.1918;SAS_AF=0.2393;AA=T|||;VT=SNP
2	79097235	rs6744937	T	C	100	PASS	AC=2347;AF=0.46865;AN=5008;NS=2504;DP=15538;EAS_AF=0.4048;AMR_AF=0.5821;AFR_AF=0.4584;EUR_AF=0.4761;SAS_AF=0.4601;AA=C|||;VT=SNP
2	79097441	rs6730260	C	T	100	PASS	AC=1304;AF=0.260383;AN=5008;NS=2504;DP=15584;EAS_AF=0.2351;AMR_AF=0.3069;AFR_AF=0.2776;EUR_AF=0.2823;SAS_AF=0.2076;AA=T|||;VT=SNP
2	79097621	rs74515780	C	T	100	PASS	AC=91;AF=0.0181709;AN=5008;NS=2504;DP=15214;EAS_AF=0.0456;AMR_AF=0.0562;AFR_AF=0.0008;EUR_AF=0;SAS_AF=0.0051;AA=C|||;VT=SNP
2	79098346	rs1402907	T	C	100	PASS	AC=1236;AF=0.246805;AN=5008;NS=2504;DP=16351;EAS_AF=0.2361;AMR_AF=0.3012;AFR_AF=0.2284;EUR_AF=0.2813;SAS_AF=0.2086;AA=C|||;VT=SNP
2	79098360	rs1521957	A	T	100	PASS	AC=1235;AF=0.246605;AN=5008;NS=2504;DP=16522;EAS_AF=0.2351;AMR_AF=0.3012;AFR_AF=0.2284;EUR_AF=0.2813;SAS_AF=0.2086;AA=A|||;VT=SNP
2	79098400	rs79515026	C	A	100	PASS	AC=91;AF=0.0181709;AN=5008;NS=2504;DP=16842;EAS_AF=0.0456;AMR_AF=0.0562;AFR_AF=0.0008;EUR_AF=0;SAS_AF=0.0051;AA=c|||;VT=SNP
2	79098787	rs13009823	G	T	100	PASS	AC=1136;AF=0.226837;AN=5008;NS=2504;DP=18035;EAS_AF=0.1885;AMR_AF=0.2435;AFR_AF=0.2247;EUR_AF=0.2813;SAS_AF=0.2014;AA=G|||;VT=SNP
2	79098915	rs77814681	T	C	100	PASS	AC=91;AF=0.0181709;AN=5008;NS=2504;DP=17476;EAS_AF=0.0456;AMR_AF=0.0562;AFR_AF=0.0008;EUR_AF=0;SAS_AF=0.0051;AA=T|||;VT=SNP
2	79099594	rs1521956	A	C	100	PASS	AC=4427;AF=0.883986;AN=5008;NS=2504;DP=17858;EAS_AF=0.9782;AMR_AF=0.8401;AFR_AF=0.9039;EUR_AF=0.7883;SAS_AF=0.8896;AA=C|||;VT=SNP
2	79100224	rs1402906	T	C	100	PASS	AC=4428;AF=0.884185;AN=5008;NS=2504;DP=17742;EAS_AF=0.9782;AMR_AF=0.8415;AFR_AF=0.9039;EUR_AF=0.7883;SAS_AF=0.8896;AA=C|||;VT=SNP
2	79100366	rs6713422	A	G	100	PASS	AC=2074;AF=0.414137;AN=5008;NS=2504;DP=18227;EAS_AF=0.5843;AMR_AF=0.2594;AFR_AF=0.413;EUR_AF=0.3171;SAS_AF=0.4499;AA=A|||;VT=SNP
2	79100458	rs1402905	A	G	100	PASS	AC=3335;AF=0.665935;AN=5008;NS=2504;DP=18528;EAS_AF=0.8294;AMR_AF=0.5591;AFR_AF=0.6566;EUR_AF=0.5954;SAS_AF=0.6585;AA=G|||;VT=SNP
2	79101215	rs6761240	T	C	100	PASS	AC=2096;AF=0.41853;AN=5008;NS=2504;DP=15771;EAS_AF=0.5853;AMR_AF=0.2622;AFR_AF=0.4206;EUR_AF=0.3171;SAS_AF=0.4591;AA=T|||;VT=SNP
2	79103513	rs1521955	C	T	100	PASS	AC=3206;AF=0.640176;AN=5008;NS=2504;DP=18209;EAS_AF=0.7619;AMR_AF=0.5029;AFR_AF=0.6657;EUR_AF=0.5686;SAS_AF=0.6513;AA=C|||;VT=SNP
2	79103548	rs77254512	C	T	100	PASS	AC=76;AF=0.0151757;AN=5008;NS=2504;DP=16707;EAS_AF=0.0446;AMR_AF=0.036;AFR_AF=0.0008;EUR_AF=0;SAS_AF=0.0051;AA=C|||;VT=SNP
2	79103969	rs7564227	T	C	100	PASS	AC=1098;AF=0.219249;AN=5008;NS=2504;DP=11264;EAS_AF=0.2073;AMR_AF=0.3271;AFR_AF=0.1823;EUR_AF=0.1938;SAS_AF=0.2311;AA=T|||;VT=SNP
2	79104576	rs6708376	A	G	100	PASS	AC=3150;AF=0.628994;AN=5008;NS=2504;DP=14156;EAS_AF=0.7927;AMR_AF=0.5865;AFR_AF=0.5779;EUR_AF=0.506;SAS_AF=0.6861;AA=G|||;VT=SNP
2	79104730	rs34013276	G	A	100	PASS	AC=1179;AF=0.235423;AN=5008;NS=2504;DP=12377;EAS_AF=0.1855;AMR_AF=0.2478;AFR_AF=0.2534;EUR_AF=0.2843;SAS_AF=0.2035;AA=G|||;VT=SNP
2	79104932	rs955168	A	G	100	PASS	AC=4464;AF=0.891374;AN=5008;NS=2504;DP=10781;EAS_AF=0.9782;AMR_AF=0.8444;AFR_AF=0.9281;EUR_AF=0.7903;SAS_AF=0.8896;AA=G|||;VT=SNP
2	79105190	rs28379341	A	T	100	PASS	AC=1064;AF=0.21246;AN=5008;NS=2504;DP=12557;EAS_AF=0.1964;AMR_AF=0.3256;AFR_AF=0.1672;EUR_AF=0.1938;SAS_AF=0.229;AA=A|||;VT=SNP
2	79105513	rs62155659	T	A	100	PASS	AC=853;AF=0.170327;AN=5008;NS=2504;DP=15958;EAS_AF=0.1855;AMR_AF=0.2046;AFR_AF=0.0545;EUR_AF=0.2555;SAS_AF=0.1994;AA=T|||;VT=SNP
2	79106134	rs72812669	G	A	100	PASS	AC=1084;AF=0.216454;AN=5008;NS=2504;DP=16809;EAS_AF=0.1964;AMR_AF=0.3271;AFR_AF=0.1823;EUR_AF=0.1918;SAS_AF=0.2301;AA=A|||;VT=SNP
2	79106184	rs72812670	A	C	100	PASS	AC=1084;AF=0.216454;AN=5008;NS=2504;DP=17228;EAS_AF=0.1964;AMR_AF=0.3271;AFR_AF=0.1831;EUR_AF=0.1918;SAS_AF=0.229;AA=C|||;VT=SNP
2	79106195	rs72812671	G	C	100	PASS	AC=1084;AF=0.216454;AN=5008;NS=2504;DP=17110;EAS_AF=0.1964;AMR_AF=0.3271;AFR_AF=0.1831;EUR_AF=0.1918;SAS_AF=0.229;AA=G|||;VT=SNP
2	79106215	rs72812673	A	G	100	PASS	AC=1084;AF=0.216454;AN=5008;NS=2504;DP=17450;EAS_AF=0.1964;AMR_AF=0.3271;AFR_AF=0.1831;EUR_AF=0.1918;SAS_AF=0.229;AA=A|||;VT=SNP
2	79106673	rs7567670	A	G	100	PASS	AC=1048;AF=0.209265;AN=5008;NS=2504;DP=22160;EAS_AF=0.1964;AMR_AF=0.3141;AFR_AF=0.1815;EUR_AF=0.17;SAS_AF=0.226;AA=A|||;VT=SNP
2	79106872	rs7567919	A	G	100	PASS	AC=1048;AF=0.209265;AN=5008;NS=2504;DP=19592;EAS_AF=0.1954;AMR_AF=0.3141;AFR_AF=0.1808;EUR_AF=0.17;SAS_AF=0.228;AA=A|||;VT=SNP
2	79107115	rs11904346	C	T	100	PASS	AC=154;AF=0.0307508;AN=5008;NS=2504;DP=19566;EAS_AF=0.0456;AMR_AF=0.0591;AFR_AF=0.0469;EUR_AF=0;SAS_AF=0.0051;AA=C|||;VT=SNP
2	79107280	rs79376574	A	T	100	PASS	AC=91;AF=0.0181709;AN=5008;NS=2504;DP=20381;EAS_AF=0.0456;AMR_AF=0.0562;AFR_AF=0.0008;EUR_AF=0;SAS_AF=0.0051;AA=A|||;VT=SNP
2	79107849	rs77926175	C	T	100	PASS	AC=175;AF=0.0349441;AN=5008;NS=2504;DP=18509;EAS_AF=0.004;AMR_AF=0.0389;AFR_AF=0.0719;EUR_AF=0.0447;SAS_AF=0.0041;AA=C|||;VT=SNP
2	79107961	rs1996765	C	T	100	PASS	AC=154;AF=0.0307508;AN=5008;NS=2504;DP=18005;EAS_AF=0.0456;AMR_AF=0.0591;AFR_AF=0.0469;EUR_AF=0;SAS_AF=0.0051;AA=C|||;VT=SNP
2	79108092	rs72812675	G	A	100	PASS	AC=894;AF=0.178514;AN=5008;NS=2504;DP=18519;EAS_AF=0.1498;AMR_AF=0.255;AFR_AF=0.1346;EUR_AF=0.17;SAS_AF=0.2219;AA=G|||;VT=SNP
2	79108250	rs72812676	A	G	100	PASS	AC=934;AF=0.186502;AN=5008;NS=2504;DP=17922;EAS_AF=0.1508;AMR_AF=0.268;AFR_AF=0.1354;EUR_AF=0.1918;SAS_AF=0.229;AA=A|||;VT=SNP
2	79108362	rs12991976	G	A	100	PASS	AC=1260;AF=0.251597;AN=5008;NS=2504;DP=16662;EAS_AF=0.1865;AMR_AF=0.255;AFR_AF=0.3086;EUR_AF=0.2863;SAS_AF=0.2035;AA=G|||;VT=SNP
2	79108448	rs1996764	T	A	100	PASS	AC=154;AF=0.0307508;AN=5008;NS=2504;DP=16759;EAS_AF=0.0456;AMR_AF=0.0591;AFR_AF=0.0469;EUR_AF=0;SAS_AF=0.0051;AA=T|||;VT=SNP
2	79108594	rs1915772	A	G	100	PASS	AC=1020;AF=0.203674;AN=5008;NS=2504;DP=16115;EAS_AF=0.1865;AMR_AF=0.2147;AFR_AF=0.171;EUR_AF=0.2594;SAS_AF=0.2004;AA=A|||;VT=SNP
2	79108624	rs116950849	G	T	100	PASS	AC=54;AF=0.0107827;AN=5008;NS=2504;DP=16212;EAS_AF=0.0526;AMR_AF=0;AFR_AF=0;EUR_AF=0;SAS_AF=0.001;AA=G|||;VT=SNP
2	79108970	rs72812677	T	A	100	PASS	AC=724;AF=0.144569;AN=5008;NS=2504;DP=14635;EAS_AF=0.1627;AMR_AF=0.1974;AFR_AF=0.0174;EUR_AF=0.2316;SAS_AF=0.1708;AA=T|||;VT=SNP
2	79109115	rs72812678	C	G	100	PASS	AC=1019;AF=0.203474;AN=5008;NS=2504;DP=14485;EAS_AF=0.1865;AMR_AF=0.2147;AFR_AF=0.171;EUR_AF=0.2584;SAS_AF=0.2004;AA=C|||;VT=SNP
2	79109200	rs77956974	A	G	100	PASS	AC=175;AF=0.0349441;AN=5008;NS=2504;DP=13643;EAS_AF=0.005;AMR_AF=0.0375;AFR_AF=0.0703;EUR_AF=0.0467;SAS_AF=0.0041;AA=A|||;VT=SNP
2	79109368	rs72812679	A	C	100	PASS	AC=941;AF=0.187899;AN=5008;NS=2504;DP=14145;EAS_AF=0.1508;AMR_AF=0.2695;AFR_AF=0.1354;EUR_AF=0.1968;SAS_AF=0.2301;AA=A|||;VT=SNP
2	79109695	rs55717923	C	A	100	PASS	AC=1019;AF=0.203474;AN=5008;NS=2504;DP=14167;EAS_AF=0.1865;AMR_AF=0.2147;AFR_AF=0.171;EUR_AF=0.2584;SAS_AF=0.2004;AA=C|||;VT=SNP
2	79109771	rs56401470	A	G	100	PASS	AC=2176;AF=0.434505;AN=5008;NS=2504;DP=15078;EAS_AF=0.3492;AMR_AF=0.5115;AFR_AF=0.4455;EUR_AF=0.4612;SAS_AF=0.4254;AA=A|||;VT=SNP
2	79109933	rs62157263	G	A	100	PASS	AC=1143;AF=0.228235;AN=5008;NS=2504;DP=17746;EAS_AF=0.1865;AMR_AF=0.245;AFR_AF=0.2247;EUR_AF=0.2853;SAS_AF=0.2055;AA=G|||;VT=SNP
2	79110274	rs10520215	C	T	100	PASS	AC=618;AF=0.123403;AN=5008;NS=2504;DP=19387;EAS_AF=0.2788;AMR_AF=0.0447;AFR_AF=0.0189;EUR_AF=0.16;SAS_AF=0.1227;AA=T|||;VT=SNP
2	79110509	rs6761445	C	T	100	PASS	AC=2186;AF=0.436502;AN=5008;NS=2504;DP=17634;EAS_AF=0.63;AMR_AF=0.3141;AFR_AF=0.438;EUR_AF=0.3062;SAS_AF=0.456;AA=C|||;VT=SNP
2	79110609	rs1521954	T	A	100	PASS	AC=2186;AF=0.436502;AN=5008;NS=2504;DP=17811;EAS_AF=0.63;AMR_AF=0.3141;AFR_AF=0.438;EUR_AF=0.3062;SAS_AF=0.456;AA=T|||;VT=SNP
2	79110769	rs1521953	A	G	100	PASS	AC=4464;AF=0.891374;AN=5008;NS=2504;DP=17980;EAS_AF=0.9782;AMR_AF=0.8444;AFR_AF=0.9289;EUR_AF=0.7893;SAS_AF=0.8896;AA=G|||;VT=SNP
2	79111580	rs58601781	C	T	100	PASS	AC=133;AF=0.0265575;AN=5008;NS=2504;DP=16219;EAS_AF=0.0456;AMR_AF=0.0576;AFR_AF=0.0318;EUR_AF=0;SAS_AF=0.0051;AA=C|||;VT=SNP
2	79111604	rs1608053	A	C	100	PASS	AC=4464;AF=0.891374;AN=5008;NS=2504;DP=16103;EAS_AF=0.9782;AMR_AF=0.8444;AFR_AF=0.9289;EUR_AF=0.7893;SAS_AF=0.8896;AA=C|||;VT=SNP
2	79111706	rs57245556	G	A	100	PASS	AC=133;AF=0.0265575;AN=5008;NS=2504;DP=15795;EAS_AF=0.0456;AMR_AF=0.0576;AFR_AF=0.0318;EUR_AF=0;SAS_AF=0.0051;AA=G|||;VT=SNP
2	79111783	rs77032987	T	C	100	PASS	AC=133;AF=0.0265575;AN=5008;NS=2504;DP=16082;EAS_AF=0.0456;AMR_AF=0.0576;AFR_AF=0.0318;EUR_AF=0;SAS_AF=0.0051;AA=T|||;VT=SNP
2	79111898	rs1608052	A	C	100	PASS	AC=4275;AF=0.853634;AN=5008;NS=2504;DP=15882;EAS_AF=0.9325;AMR_AF=0.7839;AFR_AF=0.8555;EUR_AF=0.7903;SAS_AF=0.8845;AA=A|||;VT=SNP
2	79112163	rs7563322	G	A	100	PASS	AC=1146;AF=0.228834;AN=5008;NS=2504;DP=16771;EAS_AF=0.1875;AMR_AF=0.245;AFR_AF=0.2247;EUR_AF=0.2853;SAS_AF=0.2076;AA=g|||;VT=SNP
2	79113186	rs35257198	T	C	100	PASS	AC=1018;AF=0.203275;AN=5008;NS=2504;DP=12269;EAS_AF=0.1865;AMR_AF=0.2147;AFR_AF=0.171;EUR_AF=0.2565;SAS_AF=0.2014;AA=T|||;VT=SNP
2	79113240	rs72812684	G	T	100	PASS	AC=880;AF=0.175719;AN=5008;NS=2504;DP=12893;EAS_AF=0.1438;AMR_AF=0.2536;AFR_AF=0.1331;EUR_AF=0.171;SAS_AF=0.2157;AA=G|||;VT=SNP
2	79113589	rs6744850	A	C	100	PASS	AC=3139;AF=0.626797;AN=5008;NS=2504;DP=16292;EAS_AF=0.7917;AMR_AF=0.5821;AFR_AF=0.5749;EUR_AF=0.504;SAS_AF=0.6851;AA=A|||;VT=SNP
2	79113604	rs1996768	A	G	100	PASS	AC=1143;AF=0.228235;AN=5008;NS=2504;DP=16073;EAS_AF=0.1865;AMR_AF=0.245;AFR_AF=0.2269;EUR_AF=0.2823;SAS_AF=0.2055;AA=A|||;VT=SNP
2	79113640	rs1996767	A	G	100	PASS	AC=4441;AF=0.886781;AN=5008;NS=2504;DP=17063;EAS_AF=0.9782;AMR_AF=0.8415;AFR_AF=0.9138;EUR_AF=0.7883;SAS_AF=0.8896;AA=G|||;VT=SNP
2	79113714	rs1996766	A	G	100	PASS	AC=3276;AF=0.654153;AN=5008;NS=2504;DP=17264;EAS_AF=0.7837;AMR_AF=0.5101;AFR_AF=0.6702;EUR_AF=0.5964;SAS_AF=0.6605;AA=A|||;VT=SNP
2	79113977	rs17648521	G	A	100	PASS	AC=925;AF=0.184704;AN=5008;NS=2504;DP=12947;EAS_AF=0.1488;AMR_AF=0.2666;AFR_AF=0.1339;EUR_AF=0.1918;SAS_AF=0.2249;AA=G|||;VT=SNP
2	79114745	rs79677189	G	A	100	PASS	AC=91;AF=0.0181709;AN=5008;NS=2504;DP=17609;EAS_AF=0.0456;AMR_AF=0.0562;AFR_AF=0.0008;EUR_AF=0;SAS_AF=0.0051;AA=G|||;VT=SNP
2	79115895	rs28637977	T	C	100	PASS	AC=935;AF=0.186701;AN=5008;NS=2504;DP=11340;EAS_AF=0.1488;AMR_AF=0.268;AFR_AF=0.1331;EUR_AF=0.1958;SAS_AF=0.2311;AA=T|||;VT=SNP
2	79116301	rs79096219	C	G	100	PASS	AC=92;AF=0.0183706;AN=5008;NS=2504;DP=17276;EAS_AF=0.0456;AMR_AF=0.0576;AFR_AF=0.0008;EUR_AF=0;SAS_AF=0.0051;AA=C|||;VT=SNP
2	79116391	rs79345927	T	G	100	PASS	AC=92;AF=0.0183706;AN=5008;NS=2504;DP=18143;EAS_AF=0.0456;AMR_AF=0.0576;AFR_AF=0.0008;EUR_AF=0;SAS_AF=0.0051;AA=T|||;VT=SNP
2	79116436	rs72812687	T	C	100	PASS	AC=1021;AF=0.203874;AN=5008;NS=2504;DP=18613;EAS_AF=0.1865;AMR_AF=0.2161;AFR_AF=0.171;EUR_AF=0.2575;SAS_AF=0.2025;AA=T|||;VT=SNP
2	79116489	rs28753700	G	A	100	PASS	AC=914;AF=0.182508;AN=5008;NS=2504;DP=19477;EAS_AF=0.1488;AMR_AF=0.2565;AFR_AF=0.1475;EUR_AF=0.174;SAS_AF=0.2209;AA=G|||;VT=SNP
2	79116537	rs79584464	T	C	100	PASS	AC=92;AF=0.0183706;AN=5008;NS=2504;DP=19201;EAS_AF=0.0456;AMR_AF=0.0576;AFR_AF=0.0008;EUR_AF=0;SAS_AF=0.0051;AA=T|||;VT=SNP
2	79116618	rs4852457	A	G	100	PASS	AC=1064;AF=0.21246;AN=5008;NS=2504;DP=20596;EAS_AF=0.1954;AMR_AF=0.3271;AFR_AF=0.1619;EUR_AF=0.1958;SAS_AF=0.2342;AA=A|||;VT=SNP
2	79116634	rs62157266	C	T	100	PASS	AC=1019;AF=0.203474;AN=5008;NS=2504;DP=21275;EAS_AF=0.1865;AMR_AF=0.2147;AFR_AF=0.171;EUR_AF=0.2575;SAS_AF=0.2014;AA=C|||;VT=SNP
2	79116722	rs4853422	C	T	100	PASS	AC=4378;AF=0.874201;AN=5008;NS=2504;DP=21468;EAS_AF=0.9772;AMR_AF=0.8242;AFR_AF=0.9266;EUR_AF=0.7386;SAS_AF=0.8722;AA=T|||;VT=SNP
2	79116878	rs13395260	C	T	100	PASS	AC=3290;AF=0.656949;AN=5008;NS=2504;DP=19937;EAS_AF=0.7837;AMR_AF=0.5043;AFR_AF=0.7209;EUR_AF=0.5616;SAS_AF=0.6462;AA=C|||;VT=SNP
2	79116996	rs1546725	C	G	100	PASS	AC=4376;AF=0.873802;AN=5008;NS=2504;DP=20392;EAS_AF=0.9772;AMR_AF=0.8242;AFR_AF=0.9266;EUR_AF=0.7366;SAS_AF=0.8722;AA=G|||;VT=SNP
2	79117637	rs11890529	G	T	100	PASS	AC=3387;AF=0.676318;AN=5008;NS=2504;DP=17208;EAS_AF=0.7867;AMR_AF=0.5879;AFR_AF=0.7216;EUR_AF=0.5895;SAS_AF=0.6534;AA=G|||;VT=SNP
2	79117677	rs2902019	A	G	100	PASS	AC=3388;AF=0.676518;AN=5008;NS=2504;DP=18409;EAS_AF=0.7867;AMR_AF=0.5879;AFR_AF=0.7216;EUR_AF=0.5895;SAS_AF=0.6544;AA=A|||;VT=SNP
2	79117859	rs1879655	G	T	100	PASS	AC=3332;AF=0.665335;AN=5008;NS=2504;DP=19311;EAS_AF=0.7827;AMR_AF=0.5865;AFR_AF=0.6747;EUR_AF=0.5964;SAS_AF=0.6585;AA=G|||;VT=SNP
2	79118095	rs72812692	T	C	100	PASS	AC=1016;AF=0.202875;AN=5008;NS=2504;DP=20900;EAS_AF=0.1944;AMR_AF=0.2406;AFR_AF=0.1664;EUR_AF=0.2068;SAS_AF=0.2301;AA=T|||;VT=SNP
2	79118160	rs12469549	G	A	100	PASS	AC=1152;AF=0.230032;AN=5008;NS=2504;DP=21963;EAS_AF=0.1885;AMR_AF=0.245;AFR_AF=0.2269;EUR_AF=0.2952;SAS_AF=0.1994;AA=G|||;VT=SNP
2	79118904	rs13427823	A	T	100	PASS	AC=2087;AF=0.416733;AN=5008;NS=2504;DP=16625;EAS_AF=0.6002;AMR_AF=0.3314;AFR_AF=0.4123;EUR_AF=0.2684;SAS_AF=0.4468;AA=A|||;VT=SNP
2	79119315	rs118012134	G	A	100	PASS	AC=29;AF=0.00579073;AN=5008;NS=2504;DP=19244;EAS_AF=0.0278;AMR_AF=0;AFR_AF=0;EUR_AF=0;SAS_AF=0.001;AA=G|||;VT=SNP
2	79119486	rs1915775	T	G	100	PASS	AC=4425;AF=0.883586;AN=5008;NS=2504;DP=19442;EAS_AF=0.9722;AMR_AF=0.8343;AFR_AF=0.9002;EUR_AF=0.8032;SAS_AF=0.8875;AA=G|||;VT=SNP
2	79119668	rs78835210	G	A	100	PASS	AC=92;AF=0.0183706;AN=5008;NS=2504;DP=19394;EAS_AF=0.0466;AMR_AF=0.0562;AFR_AF=0.0008;EUR_AF=0;SAS_AF=0.0051;AA=G|||;VT=SNP
2	79119971	rs6547216	A	G	100	PASS	AC=4428;AF=0.884185;AN=5008;NS=2504;DP=14853;EAS_AF=0.9722;AMR_AF=0.8329;AFR_AF=0.9032;EUR_AF=0.8022;SAS_AF=0.8885;AA=G|||;VT=SNP
2	79120218	rs77348340	A	G	100	PASS	AC=27;AF=0.00539137;AN=5008;NS=2504;DP=18911;EAS_AF=0.0268;AMR_AF=0;AFR_AF=0;EUR_AF=0;SAS_AF=0;AA=A|||;VT=SNP
2	79120558	rs72812698	C	G	100	PASS	AC=940;AF=0.1877;AN=5008;NS=2504;DP=19500;EAS_AF=0.1905;AMR_AF=0.1873;AFR_AF=0.2005;EUR_AF=0.159;SAS_AF=0.1973;AA=G|||;VT=SNP
2	79120873	rs34312950	C	G	100	PASS	AC=853;AF=0.170327;AN=5008;NS=2504;DP=15570;EAS_AF=0.1647;AMR_AF=0.2608;AFR_AF=0.0212;EUR_AF=0.2873;SAS_AF=0.1933;AA=C|||;VT=SNP
2	79121199	rs79370224	G	A	100	PASS	AC=291;AF=0.058107;AN=5008;NS=2504;DP=10601;EAS_AF=0.0258;AMR_AF=0.0144;AFR_AF=0.1596;EUR_AF=0.0268;SAS_AF=0.0174;AA=G|||;VT=SNP
2	79121367	rs4300858	G	A	100	PASS	AC=4422;AF=0.882987;AN=5008;NS=2504;DP=15653;EAS_AF=0.9722;AMR_AF=0.8228;AFR_AF=0.9289;EUR_AF=0.7793;SAS_AF=0.8783;AA=A|||;VT=SNP
2	79121549	rs10169228	A	G	100	PASS	AC=4361;AF=0.870807;AN=5008;NS=2504;DP=14679;EAS_AF=0.9722;AMR_AF=0.8184;AFR_AF=0.8835;EUR_AF=0.7813;SAS_AF=0.8783;AA=G|||;VT=SNP
2	79121757	rs10169457	A	C	100	PASS	AC=4363;AF=0.871206;AN=5008;NS=2504;DP=16276;EAS_AF=0.9722;AMR_AF=0.8199;AFR_AF=0.8835;EUR_AF=0.7823;SAS_AF=0.8783;AA=C|||;VT=SNP
2	79121835	rs112838254	C	T	100	PASS	AC=112;AF=0.0223642;AN=5008;NS=2504;DP=15497;EAS_AF=0.0456;AMR_AF=0.0576;AFR_AF=0.0159;EUR_AF=0;SAS_AF=0.0051;AA=C|||;VT=SNP
2	79121864	rs138982464	T	A	100	PASS	AC=757;AF=0.151158;AN=5008;NS=2504;DP=14930;EAS_AF=0.1329;AMR_AF=0.1153;AFR_AF=0.1717;EUR_AF=0.1352;SAS_AF=0.184;AA=T|||;VT=SNP
2	79122397	rs76364223	G	A	100	PASS	AC=114;AF=0.0227636;AN=5008;NS=2504;DP=16305;EAS_AF=0.0456;AMR_AF=0.0576;AFR_AF=0.0174;EUR_AF=0;SAS_AF=0.0051;AA=G|||;VT=SNP
2	79122483	rs1915751	T	C	100	PASS	AC=905;AF=0.180711;AN=5008;NS=2504;DP=15910;EAS_AF=0.1905;AMR_AF=0.1844;AFR_AF=0.1762;EUR_AF=0.1561;SAS_AF=0.1994;AA=T|||;VT=SNP
2	79122596	rs117016442	A	G	100	PASS	AC=23;AF=0.00459265;AN=5008;NS=2504;DP=14100;EAS_AF=0.0228;AMR_AF=0;AFR_AF=0;EUR_AF=0;SAS_AF=0;AA=A|||;VT=SNP
2	79122632	rs112824053	C	G	100	PASS	AC=131;AF=0.0261581;AN=5008;NS=2504;DP=14506;EAS_AF=0.0456;AMR_AF=0.0576;AFR_AF=0.0303;EUR_AF=0;SAS_AF=0.0051;AA=G|||;VT=SNP
2	79122909	rs7608086	A	G	100	PASS	AC=4393;AF=0.877196;AN=5008;NS=2504;DP=15631;EAS_AF=0.9722;AMR_AF=0.8329;AFR_AF=0.8828;EUR_AF=0.7982;SAS_AF=0.8845;AA=G|||;VT=SNP
2	79123043	rs7595771	T	C	100	PASS	AC=293;AF=0.0585064;AN=5008;NS=2504;DP=18628;EAS_AF=0.0258;AMR_AF=0.0144;AFR_AF=0.1604;EUR_AF=0.0278;SAS_AF=0.0174;AA=T|||;VT=SNP
2	79123269	rs11899405	G	A	100	PASS	AC=931;AF=0.185903;AN=5008;NS=2504;DP=21234;EAS_AF=0.1786;AMR_AF=0.1888;AFR_AF=0.2027;EUR_AF=0.1561;SAS_AF=0.1994;AA=A|||;VT=SNP
2	79123554	rs56120413	T	C	100	PASS	AC=773;AF=0.154353;AN=5008;NS=2504;DP=20510;EAS_AF=0.1438;AMR_AF=0.1282;AFR_AF=0.1445;EUR_AF=0.1571;SAS_AF=0.1943;AA=T|||;VT=SNP
2	79123843	rs115347368	G	A	100	PASS	AC=76;AF=0.0151757;AN=5008;NS=2504;DP=19196;EAS_AF=0.0258;AMR_AF=0.0086;AFR_AF=0.0008;EUR_AF=0.0258;SAS_AF=0.0174;AA=G|||;VT=SNP
2	79124116	rs72812700	T	C	100	PASS	AC=943;AF=0.188299;AN=5008;NS=2504;DP=20950;EAS_AF=0.1895;AMR_AF=0.1902;AFR_AF=0.2027;EUR_AF=0.1561;SAS_AF=0.1994;AA=C|||;VT=SNP
2	79124814	rs2139974	T	G	100	PASS	AC=4395;AF=0.877596;AN=5008;NS=2504;DP=20329;EAS_AF=0.9722;AMR_AF=0.8329;AFR_AF=0.8828;EUR_AF=0.7982;SAS_AF=0.8865;AA=G|||;VT=SNP
2	79125007	rs1915752	T	G	100	PASS	AC=850;AF=0.169728;AN=5008;NS=2504;DP=18183;EAS_AF=0.1637;AMR_AF=0.2579;AFR_AF=0.0189;EUR_AF=0.2883;SAS_AF=0.1953;AA=T|||;VT=SNP
2	79125216	rs2177061	G	T	100	PASS	AC=119;AF=0.023762;AN=5008;NS=2504;DP=18215;EAS_AF=0.0456;AMR_AF=0.0591;AFR_AF=0.0204;EUR_AF=0;SAS_AF=0.0051;AA=G|||;VT=SNP
2	79125258	rs2177062	A	G	100	PASS	AC=108;AF=0.0215655;AN=5008;NS=2504;DP=18868;EAS_AF=0.0456;AMR_AF=0.0576;AFR_AF=0.0129;EUR_AF=0;SAS_AF=0.0051;AA=a|||;VT=SNP
2	79125349	rs140468106	G	A	100	PASS	AC=92;AF=0.0183706;AN=5008;NS=2504;DP=18853;EAS_AF=0.0456;AMR_AF=0.0576;AFR_AF=0.0008;EUR_AF=0;SAS_AF=0.0051;AA=G|||;VT=SNP
2	79125437	rs11900045	T	A	100	PASS	AC=119;AF=0.023762;AN=5008;NS=2504;DP=18866;EAS_AF=0.0456;AMR_AF=0.0591;AFR_AF=0.0204;EUR_AF=0;SAS_AF=0.0051;AA=A|||;VT=SNP
2	79125458	rs11894433	C	T	100	PASS	AC=119;AF=0.023762;AN=5008;NS=2504;DP=19104;EAS_AF=0.0456;AMR_AF=0.0591;AFR_AF=0.0204;EUR_AF=0;SAS_AF=0.0051;AA=C|||;VT=SNP
2	79125568	rs77915120	T	C	100	PASS	AC=92;AF=0.0183706;AN=5008;NS=2504;DP=18940;EAS_AF=0.0456;AMR_AF=0.0576;AFR_AF=0.0008;EUR_AF=0;SAS_AF=0.0051;AA=T|||;VT=SNP
2	79125651	rs11900140	T	C	100	PASS	AC=119;AF=0.023762;AN=5008;NS=2504;DP=18661;EAS_AF=0.0456;AMR_AF=0.0591;AFR_AF=0.0204;EUR_AF=0;SAS_AF=0.0051;AA=C|||;VT=SNP
2	79125686	rs13014483	T	C	100	PASS	AC=848;AF=0.169329;AN=5008;NS=2504;DP=19053;EAS_AF=0.1637;AMR_AF=0.2579;AFR_AF=0.0189;EUR_AF=0.2863;SAS_AF=0.1953;AA=T|||;VT=SNP
2	79125845	rs11894696	G	A	100	PASS	AC=119;AF=0.023762;AN=5008;NS=2504;DP=18183;EAS_AF=0.0456;AMR_AF=0.0591;AFR_AF=0.0204;EUR_AF=0;SAS_AF=0.0051;AA=G|||;VT=SNP
2	79126262	rs12618794	C	T	100	PASS	AC=2147;AF=0.428714;AN=5008;NS=2504;DP=19049;EAS_AF=0.5933;AMR_AF=0.3516;AFR_AF=0.4236;EUR_AF=0.2813;SAS_AF=0.4724;AA=C|||;VT=SNP
2	79126549	rs80120473	C	T	100	PASS	AC=119;AF=0.023762;AN=5008;NS=2504;DP=17175;EAS_AF=0.0456;AMR_AF=0.0591;AFR_AF=0.0204;EUR_AF=0;SAS_AF=0.0051;AA=T|||;VT=SNP
2	79126594	rs11901595	T	C	100	PASS	AC=119;AF=0.023762;AN=5008;NS=2504;DP=16785;EAS_AF=0.0456;AMR_AF=0.0591;AFR_AF=0.0204;EUR_AF=0;SAS_AF=0.0051;AA=T|||;VT=SNP
2	79126857	rs1915753	C	G	100	PASS	AC=3167;AF=0.632388;AN=5008;NS=2504;DP=16545;EAS_AF=0.7827;AMR_AF=0.5591;AFR_AF=0.646;EUR_AF=0.4732;SAS_AF=0.6748;AA=G|||;VT=SNP
2	79127557	rs58561307	C	T	100	PASS	AC=92;AF=0.0183706;AN=5008;NS=2504;DP=20373;EAS_AF=0.0456;AMR_AF=0.0576;AFR_AF=0.0008;EUR_AF=0;SAS_AF=0.0051;AA=C|||;VT=SNP
2	79127711	rs61203399	G	A	100	PASS	AC=92;AF=0.0183706;AN=5008;NS=2504;DP=19271;EAS_AF=0.0456;AMR_AF=0.0576;AFR_AF=0.0008;EUR_AF=0;SAS_AF=0.0051;AA=G|||;VT=SNP
2	79127973	rs58943214	C	A	100	PASS	AC=119;AF=0.023762;AN=5008;NS=2504;DP=19030;EAS_AF=0.0456;AMR_AF=0.0591;AFR_AF=0.0204;EUR_AF=0;SAS_AF=0.0051;AA=A|||;VT=SNP
2	79128302	rs1915754	T	C	100	PASS	AC=92;AF=0.0183706;AN=5008;NS=2504;DP=17498;EAS_AF=0.0456;AMR_AF=0.0576;AFR_AF=0.0008;EUR_AF=0;SAS_AF=0.0051;AA=T|||;VT=SNP
2	79128568	rs117752079	A	T	100	PASS	AC=92;AF=0.0183706;AN=5008;NS=2504;DP=19994;EAS_AF=0.0456;AMR_AF=0.0576;AFR_AF=0.0008;EUR_AF=0;SAS_AF=0.0051;AA=A|||;VT=SNP
2	79128584	rs56136828	G	C	100	PASS	AC=733;AF=0.146366;AN=5008;NS=2504;DP=19986;EAS_AF=0.127;AMR_AF=0.1254;AFR_AF=0.1278;EUR_AF=0.1561;SAS_AF=0.1963;AA=G|||;VT=SNP
2	79128634	rs1915755	C	G	100	PASS	AC=3257;AF=0.650359;AN=5008;NS=2504;DP=20094;EAS_AF=0.8185;AMR_AF=0.6859;AFR_AF=0.5144;EUR_AF=0.6133;SAS_AF=0.6738;AA=C|||;VT=SNP
2	79128705	rs12620712	G	A	100	PASS	AC=47;AF=0.00938498;AN=5008;NS=2504;DP=19008;EAS_AF=0.0456;AMR_AF=0;AFR_AF=0.0008;EUR_AF=0;SAS_AF=0;AA=G|||;VT=SNP
2	79128858	rs1915756	T	A	100	PASS	AC=840;AF=0.167732;AN=5008;NS=2504;DP=18863;EAS_AF=0.127;AMR_AF=0.1354;AFR_AF=0.2027;EUR_AF=0.1571;SAS_AF=0.1963;AA=T|||;VT=SNP
2	79129915	rs11890003	A	T	100	PASS	AC=121;AF=0.0241613;AN=5008;NS=2504;DP=16300;EAS_AF=0.0456;AMR_AF=0.0591;AFR_AF=0.0219;EUR_AF=0;SAS_AF=0.0051;AA=A|||;VT=SNP
2	79130066	rs11901801	G	A	100	PASS	AC=121;AF=0.0241613;AN=5008;NS=2504;DP=18797;EAS_AF=0.0456;AMR_AF=0.0591;AFR_AF=0.0219;EUR_AF=0;SAS_AF=0.0051;AA=G|||;VT=SNP
2	79130310	rs4145992	A	C	100	PASS	AC=3253;AF=0.649561;AN=5008;NS=2504;DP=17291;EAS_AF=0.8115;AMR_AF=0.683;AFR_AF=0.5197;EUR_AF=0.6113;SAS_AF=0.6738;AA=A|||;VT=SNP
2	79131116	rs9798191	A	C	100	PASS	AC=890;AF=0.177716;AN=5008;NS=2504;DP=17538;EAS_AF=0.1786;AMR_AF=0.2637;AFR_AF=0.0303;EUR_AF=0.2903;SAS_AF=0.1994;AA=A|||;VT=SNP
2	79131131	rs9309537	T	C	100	PASS	AC=3174;AF=0.633786;AN=5008;NS=2504;DP=17992;EAS_AF=0.8006;AMR_AF=0.6758;AFR_AF=0.5106;EUR_AF=0.5706;SAS_AF=0.6636;AA=C|||;VT=SNP
2	79131146	rs7594574	C	G	100	PASS	AC=136;AF=0.0271565;AN=5008;NS=2504;DP=18089;EAS_AF=0.0446;AMR_AF=0.0576;AFR_AF=0.0348;EUR_AF=0;SAS_AF=0.0051;AA=C|||;VT=SNP
2	79132173	rs6547217	C	T	100	PASS	AC=4534;AF=0.905351;AN=5008;NS=2504;DP=15977;EAS_AF=0.9554;AMR_AF=0.8761;AFR_AF=0.8177;EUR_AF=0.9115;SAS_AF=0.9867;AA=C|||;VT=SNP
2	79132237	rs17015783	A	T	100	PASS	AC=258;AF=0.0515176;AN=5008;NS=2504;DP=15557;EAS_AF=0.0258;AMR_AF=0.0101;AFR_AF=0.1369;EUR_AF=0.0268;SAS_AF=0.0174;AA=A|||;VT=SNP
2	79132278	rs7559529	T	C	100	PASS	AC=3148;AF=0.628594;AN=5008;NS=2504;DP=16075;EAS_AF=0.756;AMR_AF=0.634;AFR_AF=0.4803;EUR_AF=0.6501;SAS_AF=0.6718;AA=T|||;VT=SNP
2	79132821	rs6750861	G	T	100	PASS	AC=3101;AF=0.619209;AN=5008;NS=2504;DP=16522;EAS_AF=0.755;AMR_AF=0.6282;AFR_AF=0.4788;EUR_AF=0.6183;SAS_AF=0.6636;AA=G|||;VT=SNP
2	79132938	rs77619290	T	C	100	PASS	AC=106;AF=0.0211661;AN=5008;NS=2504;DP=17568;EAS_AF=0.0446;AMR_AF=0.0562;AFR_AF=0.0129;EUR_AF=0;SAS_AF=0.0051;AA=T|||;VT=SNP
2	79132988	rs6708781	T	C	100	PASS	AC=3147;AF=0.628395;AN=5008;NS=2504;DP=17506;EAS_AF=0.755;AMR_AF=0.634;AFR_AF=0.4803;EUR_AF=0.6501;SAS_AF=0.6718;AA=T|||;VT=SNP
2	79133151	rs12612243	C	T	100	PASS	AC=4303;AF=0.859225;AN=5008;NS=2504;DP=18379;EAS_AF=0.9296;AMR_AF=0.8689;AFR_AF=0.6997;EUR_AF=0.8847;SAS_AF=0.9693;AA=T|||;VT=SNP
2	79133390	rs11126688	G	T	100	PASS	AC=3145;AF=0.627995;AN=5008;NS=2504;DP=17795;EAS_AF=0.756;AMR_AF=0.634;AFR_AF=0.4796;EUR_AF=0.6481;SAS_AF=0.6718;AA=G|||;VT=SNP
2	79133921	rs79878126	T	C	100	PASS	AC=91;AF=0.0181709;AN=5008;NS=2504;DP=17435;EAS_AF=0.0456;AMR_AF=0.0562;AFR_AF=0.0008;EUR_AF=0;SAS_AF=0.0051;AA=T|||;VT=SNP
2	79135095	rs13019505	A	T	100	PASS	AC=862;AF=0.172125;AN=5008;NS=2504;DP=17062;EAS_AF=0.1657;AMR_AF=0.2406;AFR_AF=0.0507;EUR_AF=0.2753;SAS_AF=0.1881;AA=A|||;VT=SNP
2	79135176	rs13020258	G	C	100	PASS	AC=892;AF=0.178115;AN=5008;NS=2504;DP=18366;EAS_AF=0.1667;AMR_AF=0.2406;AFR_AF=0.0703;EUR_AF=0.2763;SAS_AF=0.1902;AA=G|||;VT=SNP
2	79135349	rs17648900	A	G	100	PASS	AC=1181;AF=0.235823;AN=5008;NS=2504;DP=19222;EAS_AF=0.1796;AMR_AF=0.2378;AFR_AF=0.202;EUR_AF=0.2684;SAS_AF=0.3047;AA=A|||;VT=SNP
2	79135524	rs6712350	A	T	100	PASS	AC=3769;AF=0.752596;AN=5008;NS=2504;DP=17919;EAS_AF=0.8998;AMR_AF=0.7277;AFR_AF=0.6188;EUR_AF=0.7038;SAS_AF=0.8497;AA=A|||;VT=SNP
2	79135811	rs12329204	C	A	100	PASS	AC=4302;AF=0.859026;AN=5008;NS=2504;DP=14821;EAS_AF=0.9296;AMR_AF=0.8689;AFR_AF=0.6989;EUR_AF=0.8847;SAS_AF=0.9693;AA=A|||;VT=SNP
2	79135968	rs12328444	A	G	100	PASS	AC=4301;AF=0.858826;AN=5008;NS=2504;DP=16299;EAS_AF=0.9296;AMR_AF=0.8689;AFR_AF=0.6982;EUR_AF=0.8847;SAS_AF=0.9693;AA=G|||;VT=SNP
2	79136149	rs7566926	A	G	100	PASS	AC=1149;AF=0.229433;AN=5008;NS=2504;DP=19122;EAS_AF=0.1677;AMR_AF=0.2349;AFR_AF=0.2186;EUR_AF=0.2366;SAS_AF=0.2965;AA=A|||;VT=SNP
2	79136552	rs1915758	A	G	100	PASS	AC=4657;AF=0.929912;AN=5008;NS=2504;DP=18061;EAS_AF=0.9554;AMR_AF=0.8833;AFR_AF=0.9062;EUR_AF=0.9125;SAS_AF=0.9867;AA=A|||;VT=SNP
2	79136617	rs74843698	A	T	100	PASS	AC=12;AF=0.00239617;AN=5008;NS=2504;DP=16202;EAS_AF=0.0119;AMR_AF=0;AFR_AF=0;EUR_AF=0;SAS_AF=0;AA=A|||;VT=SNP
2	79137119	rs1915760	T	C	100	PASS	AC=3601;AF=0.71905;AN=5008;NS=2504;DP=16061;EAS_AF=0.8224;AMR_AF=0.7046;AFR_AF=0.6982;EUR_AF=0.6759;SAS_AF=0.6953;AA=C|||;VT=SNP
2	79137383	rs4852458	A	G	100	PASS	AC=3584;AF=0.715655;AN=5008;NS=2504;DP=17764;EAS_AF=0.8224;AMR_AF=0.7046;AFR_AF=0.6853;EUR_AF=0.6759;SAS_AF=0.6953;AA=A|||;VT=SNP
2	79137572	rs12624133	C	T	100	PASS	AC=2197;AF=0.438698;AN=5008;NS=2504;DP=20485;EAS_AF=0.5833;AMR_AF=0.3862;AFR_AF=0.4032;EUR_AF=0.3429;SAS_AF=0.4734;AA=C|||;VT=SNP
2	79137828	rs76366228	T	C	100	PASS	AC=90;AF=0.0179712;AN=5008;NS=2504;DP=19782;EAS_AF=0.0446;AMR_AF=0.0562;AFR_AF=0.0008;EUR_AF=0;SAS_AF=0.0051;AA=T|||;VT=SNP
2	79137919	rs4852459	A	T	100	PASS	AC=815;AF=0.16274;AN=5008;NS=2504;DP=20811;EAS_AF=0.1667;AMR_AF=0.2349;AFR_AF=0.0227;EUR_AF=0.2694;SAS_AF=0.1871;AA=A|||;VT=SNP
2	79138129	rs2204072	T	G	100	PASS	AC=3611;AF=0.721046;AN=5008;NS=2504;DP=15905;EAS_AF=0.8333;AMR_AF=0.7046;AFR_AF=0.6982;EUR_AF=0.675;SAS_AF=0.6953;AA=G|||;VT=SNP
2	79138422	rs187403915	C	T	100	PASS	AC=8;AF=0.00159744;AN=5008;NS=2504;DP=14259;EAS_AF=0.0069;AMR_AF=0;AFR_AF=0;EUR_AF=0;SAS_AF=0.001;AA=C|||;VT=SNP
2	79138657	rs4852460	T	C	100	PASS	AC=864;AF=0.172524;AN=5008;NS=2504;DP=15583;EAS_AF=0.1667;AMR_AF=0.2406;AFR_AF=0.0545;EUR_AF=0.2724;SAS_AF=0.1871;AA=T|||;VT=SNP
2	79138757	rs75141638	G	A	100	PASS	AC=460;AF=0.091853;AN=5008;NS=2504;DP=16653;EAS_AF=0.0704;AMR_AF=0.072;AFR_AF=0.2186;EUR_AF=0.0278;SAS_AF=0.0225;AA=G|||;VT=SNP
2	79138971	rs73946227	T	A	100	PASS	AC=461;AF=0.0920527;AN=5008;NS=2504;DP=16957;EAS_AF=0.0704;AMR_AF=0.072;AFR_AF=0.2186;EUR_AF=0.0288;SAS_AF=0.0225;AA=A|||;VT=SNP
2	79139052	rs73946228	T	A	100	PASS	AC=461;AF=0.0920527;AN=5008;NS=2504;DP=16655;EAS_AF=0.0704;AMR_AF=0.072;AFR_AF=0.2186;EUR_AF=0.0288;SAS_AF=0.0225;AA=A|||;VT=SNP
2	79139115	rs73946230	G	A	100	PASS	AC=461;AF=0.0920527;AN=5008;NS=2504;DP=16897;EAS_AF=0.0704;AMR_AF=0.072;AFR_AF=0.2186;EUR_AF=0.0288;SAS_AF=0.0225;AA=G|||;VT=SNP
2	79139125	rs1949660	G	A	100	PASS	AC=3100;AF=0.61901;AN=5008;NS=2504;DP=17124;EAS_AF=0.7609;AMR_AF=0.6268;AFR_AF=0.4781;EUR_AF=0.6143;SAS_AF=0.6626;AA=G|||;VT=SNP
2	79139147	rs73946231	C	T	100	PASS	AC=461;AF=0.0920527;AN=5008;NS=2504;DP=17315;EAS_AF=0.0704;AMR_AF=0.072;AFR_AF=0.2186;EUR_AF=0.0288;SAS_AF=0.0225;AA=T|||;VT=SNP
2	79139266	rs57684395	A	G	100	PASS	AC=462;AF=0.0922524;AN=5008;NS=2504;DP=17602;EAS_AF=0.0704;AMR_AF=0.072;AFR_AF=0.2194;EUR_AF=0.0278;SAS_AF=0.0235;AA=G|||;VT=SNP
2	79139289	rs60283164	G	A	100	PASS	AC=460;AF=0.091853;AN=5008;NS=2504;DP=17351;EAS_AF=0.0704;AMR_AF=0.072;AFR_AF=0.2186;EUR_AF=0.0278;SAS_AF=0.0225;AA=C|||;VT=SNP
2	79139515	rs7566244	T	C	100	PASS	AC=3955;AF=0.789736;AN=5008;NS=2504;DP=18168;EAS_AF=0.8601;AMR_AF=0.8127;AFR_AF=0.7057;EUR_AF=0.8042;SAS_AF=0.7996;AA=C|||;VT=SNP
2	79139597	rs57918501	T	C	100	PASS	AC=460;AF=0.091853;AN=5008;NS=2504;DP=18368;EAS_AF=0.0704;AMR_AF=0.072;AFR_AF=0.2186;EUR_AF=0.0278;SAS_AF=0.0225;AA=C|||;VT=SNP
2	79139601	rs7605262	C	T	100	PASS	AC=3091;AF=0.617212;AN=5008;NS=2504;DP=18283;EAS_AF=0.75;AMR_AF=0.6268;AFR_AF=0.4781;EUR_AF=0.6153;SAS_AF=0.6636;AA=C|||;VT=SNP
2	79139648	rs59955316	A	T	100	PASS	AC=460;AF=0.091853;AN=5008;NS=2504;DP=18505;EAS_AF=0.0704;AMR_AF=0.072;AFR_AF=0.2186;EUR_AF=0.0278;SAS_AF=0.0225;AA=A|||;VT=SNP
2	79139752	rs17015802	T	A	100	PASS	AC=460;AF=0.091853;AN=5008;NS=2504;DP=17989;EAS_AF=0.0704;AMR_AF=0.072;AFR_AF=0.2186;EUR_AF=0.0278;SAS_AF=0.0225;AA=T|||;VT=SNP
2	79139775	rs17015804	G	T	100	PASS	AC=460;AF=0.091853;AN=5008;NS=2504;DP=17446;EAS_AF=0.0704;AMR_AF=0.072;AFR_AF=0.2186;EUR_AF=0.0278;SAS_AF=0.0225;AA=T|||;VT=SNP
2	79139939	rs59487094	C	G	100	PASS	AC=461;AF=0.0920527;AN=5008;NS=2504;DP=18256;EAS_AF=0.0714;AMR_AF=0.072;AFR_AF=0.2186;EUR_AF=0.0278;SAS_AF=0.0225;AA=G|||;VT=SNP
2	79139964	rs17015807	A	G	100	PASS	AC=460;AF=0.091853;AN=5008;NS=2504;DP=19240;EAS_AF=0.0704;AMR_AF=0.072;AFR_AF=0.2186;EUR_AF=0.0278;SAS_AF=0.0225;AA=A|||;VT=SNP
2	79140020	rs73946236	T	C	100	PASS	AC=461;AF=0.0920527;AN=5008;NS=2504;DP=20091;EAS_AF=0.0714;AMR_AF=0.072;AFR_AF=0.2186;EUR_AF=0.0278;SAS_AF=0.0225;AA=C|||;VT=SNP
2	79140021	rs73946237	G	A	100	PASS	AC=460;AF=0.091853;AN=5008;NS=2504;DP=20008;EAS_AF=0.0704;AMR_AF=0.072;AFR_AF=0.2186;EUR_AF=0.0278;SAS_AF=0.0225;AA=A|||;VT=SNP
2	79140196	rs73939929	G	T	100	PASS	AC=460;AF=0.091853;AN=5008;NS=2504;DP=17657;EAS_AF=0.0704;AMR_AF=0.072;AFR_AF=0.2186;EUR_AF=0.0278;SAS_AF=0.0225;AA=G|||;VT=SNP
2	79140206	rs17015808	G	C	100	PASS	AC=460;AF=0.091853;AN=5008;NS=2504;DP=17691;EAS_AF=0.0704;AMR_AF=0.072;AFR_AF=0.2186;EUR_AF=0.0278;SAS_AF=0.0225;AA=G|||;VT=SNP
2	79140599	rs7609031	C	T	100	PASS	AC=461;AF=0.0920527;AN=5008;NS=2504;DP=18037;EAS_AF=0.0714;AMR_AF=0.072;AFR_AF=0.2186;EUR_AF=0.0278;SAS_AF=0.0225;AA=C|||;VT=SNP
2	79140637	rs7609242	G	A	100	PASS	AC=461;AF=0.0920527;AN=5008;NS=2504;DP=17790;EAS_AF=0.0714;AMR_AF=0.072;AFR_AF=0.2186;EUR_AF=0.0278;SAS_AF=0.0225;AA=G|||;VT=SNP
2	79140843	rs7609301	C	T	100	PASS	AC=461;AF=0.0920527;AN=5008;NS=2504;DP=17279;EAS_AF=0.0714;AMR_AF=0.072;AFR_AF=0.2186;EUR_AF=0.0278;SAS_AF=0.0225;AA=C|||;VT=SNP
2	79140884	rs7609399	C	T	100	PASS	AC=461;AF=0.0920527;AN=5008;NS=2504;DP=17644;EAS_AF=0.0714;AMR_AF=0.072;AFR_AF=0.2186;EUR_AF=0.0278;SAS_AF=0.0225;AA=C|||;VT=SNP
2	79140891	rs7609403	C	A	100	PASS	AC=461;AF=0.0920527;AN=5008;NS=2504;DP=17763;EAS_AF=0.0714;AMR_AF=0.072;AFR_AF=0.2186;EUR_AF=0.0278;SAS_AF=0.0225;AA=C|||;VT=SNP
2	79140963	rs4853423	A	G	100	PASS	AC=3601;AF=0.71905;AN=5008;NS=2504;DP=17328;EAS_AF=0.8234;AMR_AF=0.7046;AFR_AF=0.6989;EUR_AF=0.675;SAS_AF=0.6943;AA=G|||;VT=SNP
2	79141026	rs7582942	A	T	100	PASS	AC=461;AF=0.0920527;AN=5008;NS=2504;DP=17021;EAS_AF=0.0714;AMR_AF=0.072;AFR_AF=0.2186;EUR_AF=0.0278;SAS_AF=0.0225;AA=T|||;VT=SNP
2	79141039	rs60458749	C	A	100	PASS	AC=339;AF=0.0676917;AN=5008;NS=2504;DP=17040;EAS_AF=0.0258;AMR_AF=0.0159;AFR_AF=0.1944;EUR_AF=0.0278;SAS_AF=0.0174;AA=C|||;VT=SNP
2	79141188	rs7585834	A	C	100	PASS	AC=1168;AF=0.233227;AN=5008;NS=2504;DP=16899;EAS_AF=0.1796;AMR_AF=0.2378;AFR_AF=0.1891;EUR_AF=0.2704;SAS_AF=0.3067;AA=A|||;VT=SNP
2	79141513	rs2861734	C	G	100	PASS	AC=3552;AF=0.709265;AN=5008;NS=2504;DP=17193;EAS_AF=0.8204;AMR_AF=0.6988;AFR_AF=0.6974;EUR_AF=0.6431;SAS_AF=0.6861;AA=G|||;VT=SNP
2	79141579	rs2861735	G	A	100	PASS	AC=3086;AF=0.616214;AN=5008;NS=2504;DP=16702;EAS_AF=0.747;AMR_AF=0.6268;AFR_AF=0.4773;EUR_AF=0.6153;SAS_AF=0.6626;AA=G|||;VT=SNP
2	79141830	rs17015842	A	C	100	PASS	AC=460;AF=0.091853;AN=5008;NS=2504;DP=15982;EAS_AF=0.0714;AMR_AF=0.072;AFR_AF=0.2179;EUR_AF=0.0278;SAS_AF=0.0225;AA=c|||;VT=SNP
2	79141923	rs17015843	C	T	100	PASS	AC=462;AF=0.0922524;AN=5008;NS=2504;DP=17389;EAS_AF=0.0714;AMR_AF=0.072;AFR_AF=0.2179;EUR_AF=0.0278;SAS_AF=0.0245;AA=T|||;VT=SNP
2	79142195	rs73939933	A	T	100	PASS	AC=460;AF=0.091853;AN=5008;NS=2504;DP=18062;EAS_AF=0.0714;AMR_AF=0.072;AFR_AF=0.2179;EUR_AF=0.0278;SAS_AF=0.0225;AA=T|||;VT=SNP
2	79142212	rs6727065	T	C	100	PASS	AC=2250;AF=0.449281;AN=5008;NS=2504;DP=17714;EAS_AF=0.5952;AMR_AF=0.3948;AFR_AF=0.3964;EUR_AF=0.3738;SAS_AF=0.4867;AA=T|||;VT=SNP
2	79142387	rs17015845	C	T	100	PASS	AC=461;AF=0.0920527;AN=5008;NS=2504;DP=17455;EAS_AF=0.0714;AMR_AF=0.072;AFR_AF=0.2179;EUR_AF=0.0288;SAS_AF=0.0225;AA=C|||;VT=SNP
2	79142432	rs17015848	C	A	100	PASS	AC=460;AF=0.091853;AN=5008;NS=2504;DP=18283;EAS_AF=0.0714;AMR_AF=0.072;AFR_AF=0.2179;EUR_AF=0.0278;SAS_AF=0.0225;AA=C|||;VT=SNP
2	79142496	rs59173188	G	A	100	PASS	AC=460;AF=0.091853;AN=5008;NS=2504;DP=19815;EAS_AF=0.0714;AMR_AF=0.072;AFR_AF=0.2179;EUR_AF=0.0278;SAS_AF=0.0225;AA=G|||;VT=SNP
2	79142712	rs17015849	A	G	100	PASS	AC=460;AF=0.091853;AN=5008;NS=2504;DP=19353;EAS_AF=0.0714;AMR_AF=0.072;AFR_AF=0.2179;EUR_AF=0.0278;SAS_AF=0.0225;AA=G|||;VT=SNP
2	79142779	rs57927469	G	A	100	PASS	AC=460;AF=0.091853;AN=5008;NS=2504;DP=18536;EAS_AF=0.0714;AMR_AF=0.072;AFR_AF=0.2179;EUR_AF=0.0278;SAS_AF=0.0225;AA=A|||;VT=SNP
2	79142868	rs57101065	G	A	100	PASS	AC=460;AF=0.091853;AN=5008;NS=2504;DP=19040;EAS_AF=0.0714;AMR_AF=0.072;AFR_AF=0.2179;EUR_AF=0.0278;SAS_AF=0.0225;AA=G|||;VT=SNP
2	79142869	rs59575840	T	A	100	PASS	AC=460;AF=0.091853;AN=5008;NS=2504;DP=19075;EAS_AF=0.0714;AMR_AF=0.072;AFR_AF=0.2179;EUR_AF=0.0278;SAS_AF=0.0225;AA=t|||;VT=SNP
2	79142948	rs57823726	C	T	100	PASS	AC=458;AF=0.0914537;AN=5008;NS=2504;DP=19186;EAS_AF=0.0714;AMR_AF=0.072;AFR_AF=0.2171;EUR_AF=0.0278;SAS_AF=0.0215;AA=C|||;VT=SNP
2	79143003	rs56764450	C	A	100	PASS	AC=458;AF=0.0914537;AN=5008;NS=2504;DP=20260;EAS_AF=0.0714;AMR_AF=0.072;AFR_AF=0.2171;EUR_AF=0.0278;SAS_AF=0.0215;AA=A|||;VT=SNP
2	79143013	rs57720298	A	T	100	PASS	AC=458;AF=0.0914537;AN=5008;NS=2504;DP=20045;EAS_AF=0.0714;AMR_AF=0.072;AFR_AF=0.2171;EUR_AF=0.0278;SAS_AF=0.0215;AA=A|||;VT=SNP
2	79143185	rs78640237	T	C	100	PASS	AC=91;AF=0.0181709;AN=5008;NS=2504;DP=17777;EAS_AF=0.0456;AMR_AF=0.0562;AFR_AF=0.0008;EUR_AF=0;SAS_AF=0.0051;AA=T|||;VT=SNP
2	79143283	rs79093615	C	T	100	PASS	AC=347;AF=0.0692891;AN=5008;NS=2504;DP=15970;EAS_AF=0.0278;AMR_AF=0.1081;AFR_AF=0.0098;EUR_AF=0.1282;SAS_AF=0.1043;AA=C|||;VT=SNP
2	79143329	rs17015851	C	G	100	PASS	AC=460;AF=0.091853;AN=5008;NS=2504;DP=14616;EAS_AF=0.0714;AMR_AF=0.072;AFR_AF=0.2179;EUR_AF=0.0278;SAS_AF=0.0225;AA=G|||;VT=SNP
2	79143362	rs17015854	T	C	100	PASS	AC=461;AF=0.0920527;AN=5008;NS=2504;DP=19424;EAS_AF=0.0714;AMR_AF=0.072;AFR_AF=0.2186;EUR_AF=0.0278;SAS_AF=0.0225;AA=C|||;VT=SNP
2	79143468	rs73939934	C	T	100	PASS	AC=461;AF=0.0920527;AN=5008;NS=2504;DP=19417;EAS_AF=0.0714;AMR_AF=0.072;AFR_AF=0.2179;EUR_AF=0.0278;SAS_AF=0.0235;AA=C|||;VT=SNP
2	79143536	rs11902843	A	G	100	PASS	AC=461;AF=0.0920527;AN=5008;NS=2504;DP=19220;EAS_AF=0.0714;AMR_AF=0.072;AFR_AF=0.2186;EUR_AF=0.0278;SAS_AF=0.0225;AA=A|||;VT=SNP
2	79143612	rs11892327	C	T	100	PASS	AC=460;AF=0.091853;AN=5008;NS=2504;DP=17942;EAS_AF=0.0714;AMR_AF=0.072;AFR_AF=0.2179;EUR_AF=0.0278;SAS_AF=0.0225;AA=C|||;VT=SNP
2	79143872	rs1915766	A	G	100	PASS	AC=3614;AF=0.721645;AN=5008;NS=2504;DP=18836;EAS_AF=0.8323;AMR_AF=0.7046;AFR_AF=0.6989;EUR_AF=0.6769;SAS_AF=0.6963;AA=G|||;VT=SNP
2	79143946	rs11903030	A	G	100	PASS	AC=915;AF=0.182708;AN=5008;NS=2504;DP=17913;EAS_AF=0.0982;AMR_AF=0.2046;AFR_AF=0.2776;EUR_AF=0.1769;SAS_AF=0.1319;AA=G|||;VT=SNP
2	79143951	rs149162542	A	G	100	PASS	AC=52;AF=0.0103834;AN=5008;NS=2504;DP=17909;EAS_AF=0.0446;AMR_AF=0;AFR_AF=0;EUR_AF=0;SAS_AF=0.0072;AA=A|||;VT=SNP
2	79144176	rs17015866	C	T	100	PASS	AC=529;AF=0.105631;AN=5008;NS=2504;DP=19367;EAS_AF=0.0714;AMR_AF=0.0807;AFR_AF=0.2685;EUR_AF=0.0288;SAS_AF=0.0174;AA=T|||;VT=SNP
2	79144199	rs17015868	T	C	100	PASS	AC=302;AF=0.0603035;AN=5008;NS=2504;DP=19275;EAS_AF=0.0258;AMR_AF=0.0144;AFR_AF=0.1672;EUR_AF=0.0278;SAS_AF=0.0174;AA=T|||;VT=SNP
2	79144523	rs75408132	C	T	100	PASS	AC=28;AF=0.00559105;AN=5008;NS=2504;DP=18555;EAS_AF=0.0228;AMR_AF=0;AFR_AF=0;EUR_AF=0;SAS_AF=0.0051;AA=C|||;VT=SNP
2	79144604	rs1949661	C	T	100	PASS	AC=3089;AF=0.616813;AN=5008;NS=2504;DP=19557;EAS_AF=0.748;AMR_AF=0.6268;AFR_AF=0.4766;EUR_AF=0.6163;SAS_AF=0.6646;AA=C|||;VT=SNP
2	79144686	rs55780012	G	A	100	PASS	AC=455;AF=0.0908546;AN=5008;NS=2504;DP=17830;EAS_AF=0.0714;AMR_AF=0.072;AFR_AF=0.2179;EUR_AF=0.0278;SAS_AF=0.0174;AA=G|||;VT=SNP
2	79145109	rs140348483	C	T	100	PASS	AC=86;AF=0.0171725;AN=5008;NS=2504;DP=13780;EAS_AF=0.0456;AMR_AF=0.0562;AFR_AF=0.0008;EUR_AF=0;SAS_AF=0;AA=C|||;VT=SNP
2	79145167	rs74647391	G	A	100	PASS	AC=455;AF=0.0908546;AN=5008;NS=2504;DP=12812;EAS_AF=0.0714;AMR_AF=0.072;AFR_AF=0.2179;EUR_AF=0.0278;SAS_AF=0.0174;AA=G|||;VT=SNP
2	79145439	rs7607773	C	T	100	PASS	AC=3095;AF=0.618011;AN=5008;NS=2504;DP=9390;EAS_AF=0.754;AMR_AF=0.6268;AFR_AF=0.4758;EUR_AF=0.6173;SAS_AF=0.6646;AA=C|||;VT=SNP
2	79145715	rs4600686	T	C	100	PASS	AC=783;AF=0.15635;AN=5008;NS=2504;DP=10621;EAS_AF=0.1905;AMR_AF=0.1715;AFR_AF=0.1293;EUR_AF=0.1083;SAS_AF=0.1963;AA=T|||;VT=SNP
2	79146096	rs6721625	T	C	100	PASS	AC=4287;AF=0.85603;AN=5008;NS=2504;DP=16235;EAS_AF=0.9286;AMR_AF=0.8674;AFR_AF=0.6846;EUR_AF=0.8857;SAS_AF=0.9744;AA=T|||;VT=SNP
2	79146206	rs6706568	G	A	100	PASS	AC=4288;AF=0.85623;AN=5008;NS=2504;DP=16205;EAS_AF=0.9286;AMR_AF=0.8674;AFR_AF=0.6853;EUR_AF=0.8857;SAS_AF=0.9744;AA=A|||;VT=SNP
2	79146327	rs6721888	T	G	100	PASS	AC=4288;AF=0.85623;AN=5008;NS=2504;DP=14314;EAS_AF=0.9286;AMR_AF=0.8674;AFR_AF=0.6853;EUR_AF=0.8857;SAS_AF=0.9744;AA=G|||;VT=SNP
2	79146559	rs1915764	A	G	100	PASS	AC=4287;AF=0.85603;AN=5008;NS=2504;DP=19754;EAS_AF=0.9286;AMR_AF=0.8674;AFR_AF=0.6846;EUR_AF=0.8857;SAS_AF=0.9744;AA=A|||;VT=SNP
2	79146677	rs1915763	C	T	100	PASS	AC=4288;AF=0.85623;AN=5008;NS=2504;DP=17311;EAS_AF=0.9286;AMR_AF=0.8674;AFR_AF=0.6853;EUR_AF=0.8857;SAS_AF=0.9744;AA=T|||;VT=SNP
2	79146996	rs4145991	G	A	100	PASS	AC=4286;AF=0.855831;AN=5008;NS=2504;DP=19238;EAS_AF=0.9286;AMR_AF=0.8674;AFR_AF=0.6838;EUR_AF=0.8857;SAS_AF=0.9744;AA=G|||;VT=SNP
2	79147139	rs4853424	A	T	100	PASS	AC=4288;AF=0.85623;AN=5008;NS=2504;DP=16135;EAS_AF=0.9286;AMR_AF=0.8674;AFR_AF=0.6853;EUR_AF=0.8857;SAS_AF=0.9744;AA=A|||;VT=SNP
2	79147145	rs4853425	C	T	100	PASS	AC=4288;AF=0.85623;AN=5008;NS=2504;DP=16117;EAS_AF=0.9286;AMR_AF=0.8674;AFR_AF=0.6853;EUR_AF=0.8857;SAS_AF=0.9744;AA=c|||;VT=SNP
2	79147152	rs4853426	G	C	100	PASS	AC=920;AF=0.183706;AN=5008;NS=2504;DP=16114;EAS_AF=0.1677;AMR_AF=0.2478;AFR_AF=0.0734;EUR_AF=0.2813;SAS_AF=0.2035;AA=G|||;VT=SNP
2	79147292	rs6710720	C	A	100	PASS	AC=4286;AF=0.855831;AN=5008;NS=2504;DP=15717;EAS_AF=0.9286;AMR_AF=0.8674;AFR_AF=0.6838;EUR_AF=0.8857;SAS_AF=0.9744;AA=A|||;VT=SNP
2	79147508	rs61458355	A	T	100	PASS	AC=86;AF=0.0171725;AN=5008;NS=2504;DP=12346;EAS_AF=0.0456;AMR_AF=0.0562;AFR_AF=0.0008;EUR_AF=0;SAS_AF=0;AA=A|||;VT=SNP
2	79147542	rs10192052	T	C	100	PASS	AC=4287;AF=0.85603;AN=5008;NS=2504;DP=12668;EAS_AF=0.9286;AMR_AF=0.8674;AFR_AF=0.6846;EUR_AF=0.8857;SAS_AF=0.9744;AA=C|||;VT=SNP
2	79147920	rs10203406	A	G	100	PASS	AC=3162;AF=0.63139;AN=5008;NS=2504;DP=17101;EAS_AF=0.7688;AMR_AF=0.6326;AFR_AF=0.4811;EUR_AF=0.6491;SAS_AF=0.6738;AA=A|||;VT=SNP
2	79147928	rs72814617	G	A	100	PASS	AC=669;AF=0.133586;AN=5008;NS=2504;DP=17147;EAS_AF=0.1319;AMR_AF=0.1023;AFR_AF=0.146;EUR_AF=0.0875;SAS_AF=0.1881;AA=G|||;VT=SNP
2	79148265	rs4622760	T	C	100	PASS	AC=4184;AF=0.835463;AN=5008;NS=2504;DP=18354;EAS_AF=0.877;AMR_AF=0.8602;AFR_AF=0.6505;EUR_AF=0.8847;SAS_AF=0.9744;AA=C|||;VT=SNP
2	79148499	rs4417742	C	T	100	PASS	AC=4288;AF=0.85623;AN=5008;NS=2504;DP=17765;EAS_AF=0.9286;AMR_AF=0.8674;AFR_AF=0.6853;EUR_AF=0.8857;SAS_AF=0.9744;AA=C|||;VT=SNP
2	79148712	rs4281927	T	C	100	PASS	AC=4287;AF=0.85603;AN=5008;NS=2504;DP=20608;EAS_AF=0.9286;AMR_AF=0.8674;AFR_AF=0.6846;EUR_AF=0.8857;SAS_AF=0.9744;AA=T|||;VT=SNP
2	79148826	rs17015883	C	A	100	PASS	AC=71;AF=0.0141773;AN=5008;NS=2504;DP=20517;EAS_AF=0.0238;AMR_AF=0.0058;AFR_AF=0;EUR_AF=0.0109;SAS_AF=0.0327;AA=C|||;VT=SNP
2	79148842	rs4308142	C	T	100	PASS	AC=4287;AF=0.85603;AN=5008;NS=2504;DP=20047;EAS_AF=0.9286;AMR_AF=0.8674;AFR_AF=0.6846;EUR_AF=0.8857;SAS_AF=0.9744;AA=T|||;VT=SNP
2	79149024	rs1915768	T	C	100	PASS	AC=4286;AF=0.855831;AN=5008;NS=2504;DP=17386;EAS_AF=0.9286;AMR_AF=0.8674;AFR_AF=0.6838;EUR_AF=0.8857;SAS_AF=0.9744;AA=T|||;VT=SNP
2	79149411	rs72814619	G	T	100	PASS	AC=1129;AF=0.225439;AN=5008;NS=2504;DP=16974;EAS_AF=0.1597;AMR_AF=0.2349;AFR_AF=0.205;EUR_AF=0.2366;SAS_AF=0.3027;AA=G|||;VT=SNP
2	79149419	rs2090866	T	C	100	PASS	AC=4286;AF=0.855831;AN=5008;NS=2504;DP=16687;EAS_AF=0.9286;AMR_AF=0.8674;AFR_AF=0.6838;EUR_AF=0.8857;SAS_AF=0.9744;AA=T|||;VT=SNP
2	79149541	rs2090867	C	T	100	PASS	AC=4287;AF=0.85603;AN=5008;NS=2504;DP=17555;EAS_AF=0.9296;AMR_AF=0.8674;AFR_AF=0.6838;EUR_AF=0.8857;SAS_AF=0.9744;AA=T|||;VT=SNP
2	79149565	rs2103005	G	A	100	PASS	AC=4287;AF=0.85603;AN=5008;NS=2504;DP=17450;EAS_AF=0.9296;AMR_AF=0.8674;AFR_AF=0.6838;EUR_AF=0.8857;SAS_AF=0.9744;AA=A|||;VT=SNP
2	79149938	rs1915769	G	A	100	PASS	AC=4286;AF=0.855831;AN=5008;NS=2504;DP=17420;EAS_AF=0.9286;AMR_AF=0.8674;AFR_AF=0.6838;EUR_AF=0.8857;SAS_AF=0.9744;AA=A|||;VT=SNP
2	79151082	rs17015885	G	A	100	PASS	AC=323;AF=0.0644968;AN=5008;NS=2504;DP=16201;EAS_AF=0.0258;AMR_AF=0.0159;AFR_AF=0.1823;EUR_AF=0.0278;SAS_AF=0.0174;AA=G|||;VT=SNP
2	79151213	rs10205004	T	G	100	PASS	AC=4257;AF=0.85004;AN=5008;NS=2504;DP=17841;EAS_AF=0.9286;AMR_AF=0.8573;AFR_AF=0.6929;EUR_AF=0.8539;SAS_AF=0.9724;AA=G|||;VT=SNP
2	79151350	rs72814620	C	T	100	PASS	AC=76;AF=0.0151757;AN=5008;NS=2504;DP=16656;EAS_AF=0.0248;AMR_AF=0.0072;AFR_AF=0;EUR_AF=0.0109;SAS_AF=0.0358;AA=C|||;VT=SNP
2	79151604	rs17596298	T	G	100	PASS	AC=886;AF=0.176917;AN=5008;NS=2504;DP=17930;EAS_AF=0.1696;AMR_AF=0.2349;AFR_AF=0.0734;EUR_AF=0.2366;SAS_AF=0.2219;AA=T|||;VT=SNP
2	79151671	rs10193046	C	G	100	PASS	AC=4142;AF=0.827077;AN=5008;NS=2504;DP=17598;EAS_AF=0.9296;AMR_AF=0.853;AFR_AF=0.6067;EUR_AF=0.8549;SAS_AF=0.9724;AA=G|||;VT=SNP
2	79151815	rs6756064	A	G	100	PASS	AC=4141;AF=0.826877;AN=5008;NS=2504;DP=18003;EAS_AF=0.9296;AMR_AF=0.8516;AFR_AF=0.6067;EUR_AF=0.8549;SAS_AF=0.9724;AA=A|||;VT=SNP
2	79151818	rs6727654	C	T	100	PASS	AC=4141;AF=0.826877;AN=5008;NS=2504;DP=18081;EAS_AF=0.9296;AMR_AF=0.8516;AFR_AF=0.6067;EUR_AF=0.8549;SAS_AF=0.9724;AA=T|||;VT=SNP
2	79151985	rs2222382	C	A	100	PASS	AC=4142;AF=0.827077;AN=5008;NS=2504;DP=18715;EAS_AF=0.9296;AMR_AF=0.8516;AFR_AF=0.6082;EUR_AF=0.8539;SAS_AF=0.9724;AA=A|||;VT=SNP
2	79152163	rs1915770	A	T	100	PASS	AC=4140;AF=0.826677;AN=5008;NS=2504;DP=19499;EAS_AF=0.9296;AMR_AF=0.8501;AFR_AF=0.6082;EUR_AF=0.8529;SAS_AF=0.9724;AA=A|||;VT=SNP
2	79152829	rs10208925	T	C	100	PASS	AC=2094;AF=0.418131;AN=5008;NS=2504;DP=21611;EAS_AF=0.6012;AMR_AF=0.3804;AFR_AF=0.3154;EUR_AF=0.3748;SAS_AF=0.4397;AA=T|||;VT=SNP
2	79152922	rs2861680	G	A	100	PASS	AC=3247;AF=0.648363;AN=5008;NS=2504;DP=19808;EAS_AF=0.7718;AMR_AF=0.611;AFR_AF=0.5219;EUR_AF=0.6153;SAS_AF=0.7526;AA=G|||;VT=SNP
2	79152987	rs78225830	T	C	100	PASS	AC=85;AF=0.0169728;AN=5008;NS=2504;DP=19631;EAS_AF=0.0446;AMR_AF=0.0562;AFR_AF=0.0008;EUR_AF=0;SAS_AF=0;AA=T|||;VT=SNP
2	79153215	rs10199379	G	T	100	PASS	AC=4141;AF=0.826877;AN=5008;NS=2504;DP=20206;EAS_AF=0.9296;AMR_AF=0.8516;AFR_AF=0.6074;EUR_AF=0.8539;SAS_AF=0.9724;AA=T|||;VT=SNP
2	79153341	rs1915771	T	C	100	PASS	AC=4145;AF=0.827676;AN=5008;NS=2504;DP=18418;EAS_AF=0.9306;AMR_AF=0.8501;AFR_AF=0.6104;EUR_AF=0.8539;SAS_AF=0.9724;AA=T|||;VT=SNP
2	79153375	rs77085740	G	A	100	PASS	AC=85;AF=0.0169728;AN=5008;NS=2504;DP=18065;EAS_AF=0.0446;AMR_AF=0.0562;AFR_AF=0.0008;EUR_AF=0;SAS_AF=0;AA=A|||;VT=SNP
2	79153829	rs12713970	A	G	100	PASS	AC=4143;AF=0.827276;AN=5008;NS=2504;DP=17787;EAS_AF=0.9296;AMR_AF=0.8516;AFR_AF=0.6082;EUR_AF=0.8549;SAS_AF=0.9724;AA=A|||;VT=SNP
2	79154021	rs148706102	C	T	100	PASS	AC=53;AF=0.0105831;AN=5008;NS=2504;DP=19262;EAS_AF=0.002;AMR_AF=0.0389;AFR_AF=0.0023;EUR_AF=0.0169;SAS_AF=0.0041;AA=C|||;VT=SNP
2	79154078	rs2077819	G	A	100	PASS	AC=3249;AF=0.648762;AN=5008;NS=2504;DP=18874;EAS_AF=0.7718;AMR_AF=0.6138;AFR_AF=0.5204;EUR_AF=0.6153;SAS_AF=0.7546;AA=G|||;VT=SNP
2	79154083	rs71424834	A	C	100	PASS	AC=870;AF=0.173722;AN=5008;NS=2504;DP=18906;EAS_AF=0.1577;AMR_AF=0.2349;AFR_AF=0.0703;EUR_AF=0.2406;SAS_AF=0.2178;AA=A|||;VT=SNP
2	79154145	rs75420514	T	A	100	PASS	AC=373;AF=0.0744808;AN=5008;NS=2504;DP=19785;EAS_AF=0.0278;AMR_AF=0.1095;AFR_AF=0.0295;EUR_AF=0.1292;SAS_AF=0.1022;AA=T|||;VT=SNP
2	79154294	rs2077820	T	C	100	PASS	AC=4147;AF=0.828075;AN=5008;NS=2504;DP=20256;EAS_AF=0.9296;AMR_AF=0.8516;AFR_AF=0.6112;EUR_AF=0.8549;SAS_AF=0.9724;AA=T|||;VT=SNP
2	79154457	rs10197660	T	C	100	PASS	AC=2059;AF=0.411142;AN=5008;NS=2504;DP=20668;EAS_AF=0.6091;AMR_AF=0.3746;AFR_AF=0.3132;EUR_AF=0.3469;SAS_AF=0.4315;AA=T|||;VT=SNP
2	79154516	rs10185341	G	A	100	PASS	AC=2079;AF=0.415136;AN=5008;NS=2504;DP=19427;EAS_AF=0.6091;AMR_AF=0.3847;AFR_AF=0.3139;EUR_AF=0.3569;SAS_AF=0.4335;AA=G|||;VT=SNP
2	79154773	rs10185612	G	A	100	PASS	AC=4154;AF=0.829473;AN=5008;NS=2504;DP=17832;EAS_AF=0.9296;AMR_AF=0.8516;AFR_AF=0.6172;EUR_AF=0.8539;SAS_AF=0.9724;AA=A|||;VT=SNP
2	79155025	rs2861682	T	A	100	PASS	AC=4143;AF=0.827276;AN=5008;NS=2504;DP=17712;EAS_AF=0.9296;AMR_AF=0.8516;AFR_AF=0.6089;EUR_AF=0.8539;SAS_AF=0.9724;AA=T|||;VT=SNP
2	79155316	rs10188386	C	G	100	PASS	AC=4142;AF=0.827077;AN=5008;NS=2504;DP=20089;EAS_AF=0.9296;AMR_AF=0.8516;AFR_AF=0.6082;EUR_AF=0.8539;SAS_AF=0.9724;AA=G|||;VT=SNP
2	79155333	rs73937116	C	T	100	PASS	AC=409;AF=0.0816693;AN=5008;NS=2504;DP=20563;EAS_AF=0.0258;AMR_AF=0.0231;AFR_AF=0.2436;EUR_AF=0.0278;SAS_AF=0.0174;AA=C|||;VT=SNP
2	79155348	rs10200751	T	C	100	PASS	AC=4145;AF=0.827676;AN=5008;NS=2504;DP=20554;EAS_AF=0.9296;AMR_AF=0.8516;AFR_AF=0.6104;EUR_AF=0.8539;SAS_AF=0.9724;AA=T|||;VT=SNP
2	79155369	rs4455185	C	T	100	PASS	AC=4143;AF=0.827276;AN=5008;NS=2504;DP=20208;EAS_AF=0.9296;AMR_AF=0.8516;AFR_AF=0.6089;EUR_AF=0.8539;SAS_AF=0.9724;AA=T|||;VT=SNP
2	79155556	rs10188590	C	A	100	PASS	AC=4143;AF=0.827276;AN=5008;NS=2504;DP=18272;EAS_AF=0.9296;AMR_AF=0.8516;AFR_AF=0.6089;EUR_AF=0.8539;SAS_AF=0.9724;AA=C|||;VT=SNP
2	79155560	rs137952090	G	C	100	PASS	AC=52;AF=0.0103834;AN=5008;NS=2504;DP=18211;EAS_AF=0.002;AMR_AF=0.0375;AFR_AF=0.0023;EUR_AF=0.0169;SAS_AF=0.0041;AA=G|||;VT=SNP
2	79155613	rs10164836	A	G	100	PASS	AC=4143;AF=0.827276;AN=5008;NS=2504;DP=18311;EAS_AF=0.9296;AMR_AF=0.853;AFR_AF=0.6082;EUR_AF=0.8539;SAS_AF=0.9724;AA=A|||;VT=SNP
2	79155780	rs12713971	G	A	100	PASS	AC=4138;AF=0.826278;AN=5008;NS=2504;DP=16875;EAS_AF=0.9296;AMR_AF=0.8516;AFR_AF=0.6051;EUR_AF=0.8539;SAS_AF=0.9724;AA=A|||;VT=SNP
2	79155853	rs17650114	C	T	100	PASS	AC=834;AF=0.166534;AN=5008;NS=2504;DP=17938;EAS_AF=0.1567;AMR_AF=0.2334;AFR_AF=0.0454;EUR_AF=0.2386;SAS_AF=0.2188;AA=C|||;VT=SNP
2	79156018	rs17015903	G	A	100	PASS	AC=411;AF=0.0820687;AN=5008;NS=2504;DP=16867;EAS_AF=0.0258;AMR_AF=0.0231;AFR_AF=0.2451;EUR_AF=0.0278;SAS_AF=0.0174;AA=G|||;VT=SNP
2	79156035	rs4455186	C	T	100	PASS	AC=4138;AF=0.826278;AN=5008;NS=2504;DP=16489;EAS_AF=0.9296;AMR_AF=0.8516;AFR_AF=0.6051;EUR_AF=0.8539;SAS_AF=0.9724;AA=T|||;VT=SNP
2	79156569	rs4346414	T	A	100	PASS	AC=3190;AF=0.636981;AN=5008;NS=2504;DP=15196;EAS_AF=0.749;AMR_AF=0.6081;AFR_AF=0.5212;EUR_AF=0.6083;SAS_AF=0.728;AA=A|||;VT=SNP
2	79157195	rs7579683	C	T	100	PASS	AC=444;AF=0.0886581;AN=5008;NS=2504;DP=19614;EAS_AF=0.0258;AMR_AF=0.0245;AFR_AF=0.2693;EUR_AF=0.0278;SAS_AF=0.0174;AA=C|||;VT=SNP
2	79157277	rs12613286	A	G	100	PASS	AC=3275;AF=0.653954;AN=5008;NS=2504;DP=19345;EAS_AF=0.7718;AMR_AF=0.6182;AFR_AF=0.5393;EUR_AF=0.6143;SAS_AF=0.7536;AA=A|||;VT=SNP
2	79157404	rs12619683	G	T	100	PASS	AC=3277;AF=0.654353;AN=5008;NS=2504;DP=17091;EAS_AF=0.7718;AMR_AF=0.6182;AFR_AF=0.5408;EUR_AF=0.6143;SAS_AF=0.7536;AA=G|||;VT=SNP
2	79157621	rs6730484	G	A	100	PASS	AC=409;AF=0.0816693;AN=5008;NS=2504;DP=19209;EAS_AF=0.0258;AMR_AF=0.0245;AFR_AF=0.2428;EUR_AF=0.0278;SAS_AF=0.0174;AA=G|||;VT=SNP
2	79157633	rs13415355	C	T	100	PASS	AC=2022;AF=0.403754;AN=5008;NS=2504;DP=19432;EAS_AF=0.5764;AMR_AF=0.3746;AFR_AF=0.3147;EUR_AF=0.3419;SAS_AF=0.4305;AA=C|||;VT=SNP
2	79157637	rs6758711	A	G	100	PASS	AC=411;AF=0.0820687;AN=5008;NS=2504;DP=19587;EAS_AF=0.0258;AMR_AF=0.0231;AFR_AF=0.2451;EUR_AF=0.0278;SAS_AF=0.0174;AA=A|||;VT=SNP
2	79157673	rs10171698	A	G	100	PASS	AC=3275;AF=0.653954;AN=5008;NS=2504;DP=18784;EAS_AF=0.7718;AMR_AF=0.6182;AFR_AF=0.5393;EUR_AF=0.6143;SAS_AF=0.7536;AA=A|||;VT=SNP
2	79157836	rs4083088	G	T	100	PASS	AC=3275;AF=0.653954;AN=5008;NS=2504;DP=18517;EAS_AF=0.7718;AMR_AF=0.6182;AFR_AF=0.5393;EUR_AF=0.6143;SAS_AF=0.7536;AA=T|||;VT=SNP
2	79157965	rs4314020	T	C	100	PASS	AC=3276;AF=0.654153;AN=5008;NS=2504;DP=20058;EAS_AF=0.7728;AMR_AF=0.6167;AFR_AF=0.5393;EUR_AF=0.6153;SAS_AF=0.7536;AA=T|||;VT=SNP
2	79158022	rs4398300	G	A	100	PASS	AC=3274;AF=0.653754;AN=5008;NS=2504;DP=19723;EAS_AF=0.7718;AMR_AF=0.6167;AFR_AF=0.5393;EUR_AF=0.6143;SAS_AF=0.7536;AA=G|||;VT=SNP
2	79158149	rs4402794	G	C	100	PASS	AC=3275;AF=0.653954;AN=5008;NS=2504;DP=20306;EAS_AF=0.7708;AMR_AF=0.6167;AFR_AF=0.5416;EUR_AF=0.6143;SAS_AF=0.7526;AA=G|||;VT=SNP
2	79158196	rs10198289	C	T	100	PASS	AC=3275;AF=0.653954;AN=5008;NS=2504;DP=20959;EAS_AF=0.7718;AMR_AF=0.6167;AFR_AF=0.5401;EUR_AF=0.6143;SAS_AF=0.7536;AA=T|||;VT=SNP
2	79158266	rs10198380	C	T	100	PASS	AC=1976;AF=0.394569;AN=5008;NS=2504;DP=20095;EAS_AF=0.6071;AMR_AF=0.3689;AFR_AF=0.261;EUR_AF=0.3419;SAS_AF=0.4284;AA=C|||;VT=SNP
2	79158423	rs11904464	T	C	100	PASS	AC=414;AF=0.0826677;AN=5008;NS=2504;DP=19932;EAS_AF=0.0258;AMR_AF=0.0231;AFR_AF=0.2474;EUR_AF=0.0278;SAS_AF=0.0174;AA=T|||;VT=SNP
2	79158722	rs4075114	A	T	100	PASS	AC=3276;AF=0.654153;AN=5008;NS=2504;DP=18628;EAS_AF=0.7728;AMR_AF=0.6182;AFR_AF=0.5393;EUR_AF=0.6143;SAS_AF=0.7536;AA=A|||;VT=SNP
2	79159115	rs114386663	G	A	100	PASS	AC=79;AF=0.0157748;AN=5008;NS=2504;DP=20361;EAS_AF=0.0258;AMR_AF=0.0101;AFR_AF=0.0023;EUR_AF=0.0258;SAS_AF=0.0174;AA=G|||;VT=SNP
2	79159222	rs4241273	T	C	100	PASS	AC=2888;AF=0.576677;AN=5008;NS=2504;DP=22027;EAS_AF=0.744;AMR_AF=0.5058;AFR_AF=0.5333;EUR_AF=0.4553;SAS_AF=0.638;AA=T|||;VT=SNP
2	79159615	rs141983357	C	T	100	PASS	AC=85;AF=0.0169728;AN=5008;NS=2504;DP=18042;EAS_AF=0.0446;AMR_AF=0.0562;AFR_AF=0.0008;EUR_AF=0;SAS_AF=0;AA=C|||;VT=SNP
2	79159711	rs66831683	A	G	100	PASS	AC=2938;AF=0.586661;AN=5008;NS=2504;DP=19286;EAS_AF=0.745;AMR_AF=0.5101;AFR_AF=0.5348;EUR_AF=0.4871;SAS_AF=0.6503;AA=G|||;VT=SNP
2	79159739	rs67162799	A	C	100	PASS	AC=2938;AF=0.586661;AN=5008;NS=2504;DP=19879;EAS_AF=0.745;AMR_AF=0.5101;AFR_AF=0.5348;EUR_AF=0.4871;SAS_AF=0.6503;AA=A|||;VT=SNP
2	79160096	rs143336524	T	G	100	PASS	AC=37;AF=0.00738818;AN=5008;NS=2504;DP=17250;EAS_AF=0.0367;AMR_AF=0;AFR_AF=0;EUR_AF=0;SAS_AF=0;AA=T|||;VT=SNP
2	79160167	rs9309538	C	G	100	PASS	AC=2929;AF=0.584864;AN=5008;NS=2504;DP=19330;EAS_AF=0.745;AMR_AF=0.5101;AFR_AF=0.5325;EUR_AF=0.4871;SAS_AF=0.6442;AA=C|||;VT=SNP
2	79160353	rs9309539	C	T	100	PASS	AC=2929;AF=0.584864;AN=5008;NS=2504;DP=19486;EAS_AF=0.745;AMR_AF=0.5101;AFR_AF=0.5325;EUR_AF=0.4871;SAS_AF=0.6442;AA=T|||;VT=SNP
2	79160379	rs9309540	A	G	100	PASS	AC=2929;AF=0.584864;AN=5008;NS=2504;DP=19516;EAS_AF=0.745;AMR_AF=0.5101;AFR_AF=0.5325;EUR_AF=0.4871;SAS_AF=0.6442;AA=A|||;VT=SNP
2	79160481	rs9309541	A	G	100	PASS	AC=2934;AF=0.585863;AN=5008;NS=2504;DP=19886;EAS_AF=0.745;AMR_AF=0.5101;AFR_AF=0.5333;EUR_AF=0.4871;SAS_AF=0.6483;AA=G|||;VT=SNP
2	79160592	rs9309542	G	T	100	PASS	AC=2929;AF=0.584864;AN=5008;NS=2504;DP=19405;EAS_AF=0.745;AMR_AF=0.5086;AFR_AF=0.5333;EUR_AF=0.4871;SAS_AF=0.6442;AA=G|||;VT=SNP
2	79160617	rs9309543	G	A	100	PASS	AC=2927;AF=0.584465;AN=5008;NS=2504;DP=20038;EAS_AF=0.744;AMR_AF=0.5072;AFR_AF=0.5333;EUR_AF=0.4871;SAS_AF=0.6442;AA=G|||;VT=SNP
2	79160665	rs10205505	G	T	100	PASS	AC=2930;AF=0.585064;AN=5008;NS=2504;DP=20189;EAS_AF=0.746;AMR_AF=0.5086;AFR_AF=0.5333;EUR_AF=0.4871;SAS_AF=0.6442;AA=T|||;VT=SNP
2	79160743	rs17691986	T	C	100	PASS	AC=898;AF=0.179313;AN=5008;NS=2504;DP=19680;EAS_AF=0.1577;AMR_AF=0.2334;AFR_AF=0.0938;EUR_AF=0.2376;SAS_AF=0.2188;AA=T|||;VT=SNP
2	79160874	rs10170906	T	C	100	PASS	AC=2929;AF=0.584864;AN=5008;NS=2504;DP=20122;EAS_AF=0.745;AMR_AF=0.5086;AFR_AF=0.5333;EUR_AF=0.4871;SAS_AF=0.6442;AA=T|||;VT=SNP
2	79161344	rs6746031	G	A	100	PASS	AC=2936;AF=0.586262;AN=5008;NS=2504;DP=18847;EAS_AF=0.746;AMR_AF=0.5086;AFR_AF=0.5333;EUR_AF=0.4891;SAS_AF=0.6483;AA=A|||;VT=SNP
2	79161609	rs6761498	T	C	100	PASS	AC=2936;AF=0.586262;AN=5008;NS=2504;DP=17836;EAS_AF=0.745;AMR_AF=0.5086;AFR_AF=0.534;EUR_AF=0.4891;SAS_AF=0.6483;AA=T|||;VT=SNP
2	79161663	rs72814629	C	T	100	PASS	AC=680;AF=0.135783;AN=5008;NS=2504;DP=17793;EAS_AF=0.1339;AMR_AF=0.1182;AFR_AF=0.1097;EUR_AF=0.1113;SAS_AF=0.2106;AA=C|||;VT=SNP
2	79161836	rs6761747	T	C	100	PASS	AC=2937;AF=0.586462;AN=5008;NS=2504;DP=20668;EAS_AF=0.746;AMR_AF=0.5086;AFR_AF=0.5333;EUR_AF=0.4891;SAS_AF=0.6493;AA=T|||;VT=SNP
2	79162080	rs11904716	C	A	100	PASS	AC=1481;AF=0.295727;AN=5008;NS=2504;DP=16232;EAS_AF=0.2302;AMR_AF=0.3228;AFR_AF=0.4047;EUR_AF=0.2624;SAS_AF=0.2311;AA=C|||;VT=SNP
2	79162594	rs6750474	G	T	100	PASS	AC=2803;AF=0.559704;AN=5008;NS=2504;DP=12989;EAS_AF=0.7431;AMR_AF=0.5;AFR_AF=0.4728;EUR_AF=0.4861;SAS_AF=0.6063;AA=G|||;VT=SNP
2	79162801	rs10164874	C	T	100	PASS	AC=2885;AF=0.576078;AN=5008;NS=2504;DP=18309;EAS_AF=0.7421;AMR_AF=0.5086;AFR_AF=0.531;EUR_AF=0.4861;SAS_AF=0.6063;AA=C|||;VT=SNP
2	79162847	rs35133517	C	G	100	PASS	AC=833;AF=0.166334;AN=5008;NS=2504;DP=18897;EAS_AF=0.1597;AMR_AF=0.2334;AFR_AF=0.0484;EUR_AF=0.2356;SAS_AF=0.2137;AA=C|||;VT=SNP
2	79163361	rs58630141	C	T	100	PASS	AC=85;AF=0.0169728;AN=5008;NS=2504;DP=19388;EAS_AF=0.0446;AMR_AF=0.0562;AFR_AF=0.0008;EUR_AF=0;SAS_AF=0;AA=C|||;VT=SNP
2	79163654	rs17015915	C	G	100	PASS	AC=710;AF=0.141773;AN=5008;NS=2504;DP=18244;EAS_AF=0.1339;AMR_AF=0.1182;AFR_AF=0.1346;EUR_AF=0.1083;SAS_AF=0.2106;AA=C|||;VT=SNP
2	79163690	rs2139975	C	T	100	PASS	AC=759;AF=0.151558;AN=5008;NS=2504;DP=18593;EAS_AF=0.1597;AMR_AF=0.2205;AFR_AF=0.0166;EUR_AF=0.2247;SAS_AF=0.2014;AA=C|||;VT=SNP
2	79163834	rs12713972	A	G	100	PASS	AC=2064;AF=0.412141;AN=5008;NS=2504;DP=16121;EAS_AF=0.6121;AMR_AF=0.3804;AFR_AF=0.3154;EUR_AF=0.3767;SAS_AF=0.3957;AA=A|||;VT=SNP
2	79164021	rs10168481	C	G	100	PASS	AC=2885;AF=0.576078;AN=5008;NS=2504;DP=17437;EAS_AF=0.7421;AMR_AF=0.5101;AFR_AF=0.5333;EUR_AF=0.4871;SAS_AF=0.6012;AA=G|||;VT=SNP
2	79164165	rs10165807	T	C	100	PASS	AC=783;AF=0.15635;AN=5008;NS=2504;DP=16220;EAS_AF=0.3095;AMR_AF=0.1527;AFR_AF=0.0242;EUR_AF=0.2058;SAS_AF=0.1288;AA=T|||;VT=SNP
2	79164282	rs10200759	G	A	100	PASS	AC=2842;AF=0.567492;AN=5008;NS=2504;DP=16422;EAS_AF=0.7401;AMR_AF=0.5029;AFR_AF=0.5083;EUR_AF=0.4841;SAS_AF=0.6012;AA=-|||;VT=SNP
2	79164569	rs1915774	C	T	100	PASS	AC=2867;AF=0.572484;AN=5008;NS=2504;DP=14724;EAS_AF=0.7401;AMR_AF=0.5058;AFR_AF=0.5265;EUR_AF=0.4841;SAS_AF=0.6002;AA=C|||;VT=SNP
2	79164626	rs1915773	A	T	100	PASS	AC=2876;AF=0.574281;AN=5008;NS=2504;DP=14385;EAS_AF=0.7401;AMR_AF=0.5101;AFR_AF=0.5303;EUR_AF=0.4851;SAS_AF=0.6002;AA=A|||;VT=SNP
2	79165213	rs6755793	T	C	100	PASS	AC=4326;AF=0.863818;AN=5008;NS=2504;DP=13825;EAS_AF=0.9752;AMR_AF=0.8228;AFR_AF=0.9062;EUR_AF=0.7505;SAS_AF=0.8374;AA=C|||;VT=SNP
2	79165251	rs139130263	T	C	100	PASS	AC=84;AF=0.0167732;AN=5008;NS=2504;DP=13700;EAS_AF=0.0437;AMR_AF=0.0562;AFR_AF=0.0008;EUR_AF=0;SAS_AF=0;AA=T|||;VT=SNP
2	79165267	rs77803997	C	T	100	PASS	AC=84;AF=0.0167732;AN=5008;NS=2504;DP=13485;EAS_AF=0.0437;AMR_AF=0.0562;AFR_AF=0.0008;EUR_AF=0;SAS_AF=0;AA=C|||;VT=SNP
2	79165809	rs10520217	C	T	100	PASS	AC=1446;AF=0.288738;AN=5008;NS=2504;DP=18928;EAS_AF=0.2312;AMR_AF=0.3127;AFR_AF=0.3759;EUR_AF=0.2654;SAS_AF=0.2372;AA=C|||;VT=SNP
2	79166025	rs10520218	T	C	100	PASS	AC=885;AF=0.176717;AN=5008;NS=2504;DP=18033;EAS_AF=0.1617;AMR_AF=0.2363;AFR_AF=0.0779;EUR_AF=0.2386;SAS_AF=0.2198;AA=T|||;VT=SNP
2	79166352	rs1261225	G	T	100	PASS	AC=737;AF=0.147165;AN=5008;NS=2504;DP=18019;EAS_AF=0.0268;AMR_AF=0.1844;AFR_AF=0.0991;EUR_AF=0.2833;SAS_AF=0.1697;AA=G|||;VT=SNP
2	79166443	rs1261226	T	C	100	PASS	AC=2227;AF=0.444688;AN=5008;NS=2504;DP=18759;EAS_AF=0.2609;AMR_AF=0.5043;AFR_AF=0.5008;EUR_AF=0.5497;SAS_AF=0.408;AA=C|||;VT=SNP
2	79166710	rs1666774	A	T	100	PASS	AC=746;AF=0.148962;AN=5008;NS=2504;DP=18235;EAS_AF=0.0288;AMR_AF=0.1888;AFR_AF=0.1014;EUR_AF=0.2843;SAS_AF=0.1697;AA=A|||;VT=SNP
2	79166712	rs1666775	A	C	100	PASS	AC=3020;AF=0.603035;AN=5008;NS=2504;DP=18245;EAS_AF=0.4008;AMR_AF=0.6311;AFR_AF=0.6891;EUR_AF=0.665;SAS_AF=0.6115;AA=C|||;VT=SNP
2	79166871	rs1261227	A	G	100	PASS	AC=2200;AF=0.439297;AN=5008;NS=2504;DP=18386;EAS_AF=0.2629;AMR_AF=0.5014;AFR_AF=0.4796;EUR_AF=0.5497;SAS_AF=0.409;AA=G|||;VT=SNP
2	79167379	rs986385	T	C	100	PASS	AC=1462;AF=0.291933;AN=5008;NS=2504;DP=20865;EAS_AF=0.2351;AMR_AF=0.3141;AFR_AF=0.3805;EUR_AF=0.2684;SAS_AF=0.2393;AA=T|||;VT=SNP
2	79167542	rs75165763	T	A	100	PASS	AC=196;AF=0.0391374;AN=5008;NS=2504;DP=10476;EAS_AF=0.0069;AMR_AF=0.0418;AFR_AF=0.0756;EUR_AF=0.0507;SAS_AF=0.0092;AA=T|||;VT=SNP
2	79167769	rs986386	T	G	100	PASS	AC=1418;AF=0.283147;AN=5008;NS=2504;DP=20108;EAS_AF=0.2351;AMR_AF=0.2983;AFR_AF=0.382;EUR_AF=0.2356;SAS_AF=0.2372;AA=T|||;VT=SNP
2	79167834	rs1448215	C	A	100	PASS	AC=700;AF=0.139776;AN=5008;NS=2504;DP=19321;EAS_AF=0.1329;AMR_AF=0.1138;AFR_AF=0.1354;EUR_AF=0.1113;SAS_AF=0.2004;AA=C|||;VT=SNP
2	79168110	rs6723893	A	G	100	PASS	AC=559;AF=0.111621;AN=5008;NS=2504;DP=21277;EAS_AF=0.0714;AMR_AF=0.0778;AFR_AF=0.2935;EUR_AF=0.0278;SAS_AF=0.0174;AA=A|||;VT=SNP
2	79168230	rs183852364	C	G	100	PASS	AC=19;AF=0.00379393;AN=5008;NS=2504;DP=18313;EAS_AF=0.0188;AMR_AF=0;AFR_AF=0;EUR_AF=0;SAS_AF=0;AA=C|||;VT=SNP
2	79168286	rs57872194	C	T	100	PASS	AC=561;AF=0.112021;AN=5008;NS=2504;DP=17342;EAS_AF=0.0704;AMR_AF=0.0778;AFR_AF=0.2958;EUR_AF=0.0278;SAS_AF=0.0174;AA=C|||;VT=SNP
2	79168457	rs35989906	A	G	100	PASS	AC=878;AF=0.175319;AN=5008;NS=2504;DP=18392;EAS_AF=0.1706;AMR_AF=0.2392;AFR_AF=0.0477;EUR_AF=0.2465;SAS_AF=0.2342;AA=A|||;VT=SNP
2	79168485	rs57291948	T	G	100	PASS	AC=567;AF=0.113219;AN=5008;NS=2504;DP=18340;EAS_AF=0.0714;AMR_AF=0.0793;AFR_AF=0.2988;EUR_AF=0.0278;SAS_AF=0.0174;AA=T|||;VT=SNP
2	79168643	rs17015932	T	C	100	PASS	AC=564;AF=0.11262;AN=5008;NS=2504;DP=14829;EAS_AF=0.0704;AMR_AF=0.0778;AFR_AF=0.298;EUR_AF=0.0278;SAS_AF=0.0174;AA=T|||;VT=SNP
2	79168796	rs6724726	A	C	100	PASS	AC=425;AF=0.0848642;AN=5008;NS=2504;DP=14243;EAS_AF=0.0268;AMR_AF=0.0202;AFR_AF=0.2564;EUR_AF=0.0278;SAS_AF=0.0174;AA=A|||;VT=SNP
2	79168890	rs6753794	G	A	100	PASS	AC=565;AF=0.112819;AN=5008;NS=2504;DP=17007;EAS_AF=0.0704;AMR_AF=0.0778;AFR_AF=0.2988;EUR_AF=0.0278;SAS_AF=0.0174;AA=G|||;VT=SNP
2	79168905	rs74261196	T	C	100	PASS	AC=137;AF=0.0273562;AN=5008;NS=2504;DP=16736;EAS_AF=0.0774;AMR_AF=0.0836;AFR_AF=0.0008;EUR_AF=0;SAS_AF=0;AA=T|||;VT=SNP
2	79169045	rs6711658	T	G	100	PASS	AC=567;AF=0.113219;AN=5008;NS=2504;DP=15377;EAS_AF=0.0704;AMR_AF=0.0778;AFR_AF=0.3003;EUR_AF=0.0278;SAS_AF=0.0174;AA=G|||;VT=SNP
2	79169089	rs73937126	T	C	100	PASS	AC=464;AF=0.0926518;AN=5008;NS=2504;DP=15038;EAS_AF=0.0268;AMR_AF=0.0216;AFR_AF=0.2852;EUR_AF=0.0278;SAS_AF=0.0174;AA=T|||;VT=SNP
2	79169425	rs72814639	A	T	100	PASS	AC=73;AF=0.0145767;AN=5008;NS=2504;DP=13241;EAS_AF=0.0238;AMR_AF=0.0072;AFR_AF=0.0008;EUR_AF=0.0089;SAS_AF=0.0348;AA=A|||;VT=SNP
2	79170700	rs1992886	G	A	100	PASS	AC=788;AF=0.157348;AN=5008;NS=2504;DP=16009;EAS_AF=0.1677;AMR_AF=0.2219;AFR_AF=0.0166;EUR_AF=0.2306;SAS_AF=0.2157;AA=G|||;VT=SNP
2	79171089	rs13012501	G	C	100	PASS	AC=873;AF=0.174321;AN=5008;NS=2504;DP=15330;EAS_AF=0.1706;AMR_AF=0.2378;AFR_AF=0.0499;EUR_AF=0.2445;SAS_AF=0.229;AA=G|||;VT=SNP
2	79171254	rs77862961	T	C	100	PASS	AC=86;AF=0.0171725;AN=5008;NS=2504;DP=15424;EAS_AF=0.0446;AMR_AF=0.0576;AFR_AF=0.0008;EUR_AF=0;SAS_AF=0;AA=T|||;VT=SNP
2	79171694	rs138791878	C	T	100	PASS	AC=86;AF=0.0171725;AN=5008;NS=2504;DP=14804;EAS_AF=0.0446;AMR_AF=0.0576;AFR_AF=0.0008;EUR_AF=0;SAS_AF=0;AA=c|||;VT=SNP
2	79171806	rs17839420	A	T	100	PASS	AC=631;AF=0.125998;AN=5008;NS=2504;DP=13479;EAS_AF=0.0704;AMR_AF=0.085;AFR_AF=0.3442;EUR_AF=0.0288;SAS_AF=0.0174;AA=a|||;VT=SNP
2	79171982	rs142809970	T	A	100	PASS	AC=86;AF=0.0171725;AN=5008;NS=2504;DP=14878;EAS_AF=0.0446;AMR_AF=0.0576;AFR_AF=0.0008;EUR_AF=0;SAS_AF=0;AA=t|||;VT=SNP
2	79172223	rs11896351	T	C	100	PASS	AC=422;AF=0.0842652;AN=5008;NS=2504;DP=14457;EAS_AF=0.0258;AMR_AF=0.0202;AFR_AF=0.2549;EUR_AF=0.0278;SAS_AF=0.0174;AA=t|||;VT=SNP
2	79172648	rs17839421	G	A	100	PASS	AC=411;AF=0.0820687;AN=5008;NS=2504;DP=15363;EAS_AF=0.0258;AMR_AF=0.0202;AFR_AF=0.2466;EUR_AF=0.0278;SAS_AF=0.0174;AA=G|||;VT=SNP
2	79172788	rs73937128	G	A	100	PASS	AC=632;AF=0.126198;AN=5008;NS=2504;DP=15743;EAS_AF=0.0714;AMR_AF=0.085;AFR_AF=0.3442;EUR_AF=0.0288;SAS_AF=0.0174;AA=A|||;VT=SNP
2	79172986	rs76295405	T	C	100	PASS	AC=86;AF=0.0171725;AN=5008;NS=2504;DP=14815;EAS_AF=0.0446;AMR_AF=0.0576;AFR_AF=0.0008;EUR_AF=0;SAS_AF=0;AA=T|||;VT=SNP
2	79173174	rs1261228	C	T	100	PASS	AC=2995;AF=0.598043;AN=5008;NS=2504;DP=15532;EAS_AF=0.3998;AMR_AF=0.6326;AFR_AF=0.6687;EUR_AF=0.659;SAS_AF=0.6196;AA=T|||;VT=SNP
2	79173347	rs1261229	T	C	100	PASS	AC=750;AF=0.14976;AN=5008;NS=2504;DP=18515;EAS_AF=0.0288;AMR_AF=0.1945;AFR_AF=0.1029;EUR_AF=0.2833;SAS_AF=0.1687;AA=T|||;VT=SNP
2	79173375	rs1261230	C	T	100	PASS	AC=2996;AF=0.598243;AN=5008;NS=2504;DP=18524;EAS_AF=0.4008;AMR_AF=0.634;AFR_AF=0.6679;EUR_AF=0.659;SAS_AF=0.6196;AA=T|||;VT=SNP
2	79174390	rs17015934	C	T	100	PASS	AC=623;AF=0.124401;AN=5008;NS=2504;DP=14342;EAS_AF=0.0704;AMR_AF=0.085;AFR_AF=0.3381;EUR_AF=0.0288;SAS_AF=0.0174;AA=c|||;VT=SNP
2	79174523	rs72814642	C	T	100	PASS	AC=72;AF=0.014377;AN=5008;NS=2504;DP=19559;EAS_AF=0.0238;AMR_AF=0.0072;AFR_AF=0;EUR_AF=0.0089;SAS_AF=0.0348;AA=C|||;VT=SNP
2	79174545	rs17015936	T	G	100	PASS	AC=716;AF=0.142971;AN=5008;NS=2504;DP=19892;EAS_AF=0.0724;AMR_AF=0.0937;AFR_AF=0.4024;EUR_AF=0.0288;SAS_AF=0.0174;AA=G|||;VT=SNP
2	79174683	rs73937129	T	G	100	PASS	AC=434;AF=0.0866613;AN=5008;NS=2504;DP=17219;EAS_AF=0.0258;AMR_AF=0.0245;AFR_AF=0.2617;EUR_AF=0.0278;SAS_AF=0.0174;AA=T|||;VT=SNP
2	79175070	rs78646992	T	A	100	PASS	AC=87;AF=0.0173722;AN=5008;NS=2504;DP=18221;EAS_AF=0.0456;AMR_AF=0.0576;AFR_AF=0.0008;EUR_AF=0;SAS_AF=0;AA=T|||;VT=SNP
2	79175265	rs1597152	T	A	100	PASS	AC=870;AF=0.173722;AN=5008;NS=2504;DP=19132;EAS_AF=0.1677;AMR_AF=0.2392;AFR_AF=0.0492;EUR_AF=0.2455;SAS_AF=0.228;AA=T|||;VT=SNP
2	79175671	rs17015937	G	A	100	PASS	AC=697;AF=0.139177;AN=5008;NS=2504;DP=18151;EAS_AF=0.1349;AMR_AF=0.111;AFR_AF=0.1346;EUR_AF=0.1054;SAS_AF=0.2045;AA=G|||;VT=SNP
2	79176001	rs17015940	C	G	100	PASS	AC=87;AF=0.0173722;AN=5008;NS=2504;DP=16100;EAS_AF=0.0456;AMR_AF=0.0576;AFR_AF=0.0008;EUR_AF=0;SAS_AF=0;AA=C|||;VT=SNP
2	79176212	rs1261231	C	T	100	PASS	AC=733;AF=0.146366;AN=5008;NS=2504;DP=14596;EAS_AF=0.0268;AMR_AF=0.1873;AFR_AF=0.0983;EUR_AF=0.2803;SAS_AF=0.1677;AA=C|||;VT=SNP
2	79176327	rs57295279	T	C	100	PASS	AC=665;AF=0.132788;AN=5008;NS=2504;DP=13198;EAS_AF=0.0714;AMR_AF=0.0908;AFR_AF=0.3661;EUR_AF=0.0288;SAS_AF=0.0174;AA=C|||;VT=SNP
2	79176572	rs1261232	A	G	100	PASS	AC=3069;AF=0.612819;AN=5008;NS=2504;DP=11744;EAS_AF=0.4067;AMR_AF=0.6398;AFR_AF=0.7088;EUR_AF=0.668;SAS_AF=0.6196;AA=G|||;VT=SNP
2	79176620	rs79676795	C	T	100	PASS	AC=50;AF=0.00998403;AN=5008;NS=2504;DP=11189;EAS_AF=0.0486;AMR_AF=0;AFR_AF=0;EUR_AF=0;SAS_AF=0.001;AA=C|||;VT=SNP
2	79177434	rs17015943	A	G	100	PASS	AC=431;AF=0.0860623;AN=5008;NS=2504;DP=17548;EAS_AF=0.0218;AMR_AF=0.0245;AFR_AF=0.2625;EUR_AF=0.0278;SAS_AF=0.0174;AA=A|||;VT=SNP
2	79178060	rs73937130	G	C	100	PASS	AC=638;AF=0.127396;AN=5008;NS=2504;DP=17543;EAS_AF=0.0665;AMR_AF=0.0893;AFR_AF=0.351;EUR_AF=0.0278;SAS_AF=0.0174;AA=C|||;VT=SNP
2	79178130	rs11126689	G	A	100	PASS	AC=690;AF=0.13778;AN=5008;NS=2504;DP=17075;EAS_AF=0.0258;AMR_AF=0.1816;AFR_AF=0.0976;EUR_AF=0.2495;SAS_AF=0.1616;AA=G|||;VT=SNP
2	79178218	rs75821030	G	A	100	PASS	AC=86;AF=0.0171725;AN=5008;NS=2504;DP=17114;EAS_AF=0.0446;AMR_AF=0.0576;AFR_AF=0.0008;EUR_AF=0;SAS_AF=0;AA=A|||;VT=SNP
2	79178267	rs17015944	A	G	100	PASS	AC=560;AF=0.111821;AN=5008;NS=2504;DP=19341;EAS_AF=0.0665;AMR_AF=0.0836;AFR_AF=0.295;EUR_AF=0.0278;SAS_AF=0.0174;AA=G|||;VT=SNP
2	79178561	rs1344379	C	T	100	PASS	AC=2763;AF=0.551717;AN=5008;NS=2504;DP=17029;EAS_AF=0.3929;AMR_AF=0.5821;AFR_AF=0.6672;EUR_AF=0.5636;SAS_AF=0.5256;AA=T|||;VT=SNP
2	79179333	rs141904886	C	T	100	PASS	AC=48;AF=0.00958466;AN=5008;NS=2504;DP=19492;EAS_AF=0.002;AMR_AF=0.0317;AFR_AF=0.0023;EUR_AF=0.0169;SAS_AF=0.0041;AA=C|||;VT=SNP
2	79179574	rs6734265	T	A	100	PASS	AC=561;AF=0.112021;AN=5008;NS=2504;DP=18016;EAS_AF=0.0675;AMR_AF=0.0836;AFR_AF=0.2912;EUR_AF=0.0278;SAS_AF=0.0225;AA=A|||;VT=SNP
2	79179619	rs1666762	A	G	100	PASS	AC=742;AF=0.148163;AN=5008;NS=2504;DP=17469;EAS_AF=0.0258;AMR_AF=0.1873;AFR_AF=0.1301;EUR_AF=0.2515;SAS_AF=0.1646;AA=A|||;VT=SNP
2	79180123	rs59682254	G	C	100	PASS	AC=560;AF=0.111821;AN=5008;NS=2504;DP=18085;EAS_AF=0.0665;AMR_AF=0.0836;AFR_AF=0.2912;EUR_AF=0.0278;SAS_AF=0.0225;AA=C|||;VT=SNP
2	79180644	rs17015946	T	C	100	PASS	AC=620;AF=0.123802;AN=5008;NS=2504;DP=17948;EAS_AF=0.0724;AMR_AF=0.0922;AFR_AF=0.3275;EUR_AF=0.0278;SAS_AF=0.0225;AA=C|||;VT=SNP
2	79181085	rs12477128	T	A	100	PASS	AC=735;AF=0.146765;AN=5008;NS=2504;DP=18524;EAS_AF=0.1667;AMR_AF=0.1801;AFR_AF=0.0159;EUR_AF=0.2107;SAS_AF=0.2137;AA=T|||;VT=SNP
2	79181129	rs73937131	G	A	100	PASS	AC=541;AF=0.108027;AN=5008;NS=2504;DP=17586;EAS_AF=0.0665;AMR_AF=0.085;AFR_AF=0.2761;EUR_AF=0.0278;SAS_AF=0.0225;AA=G|||;VT=SNP
2	79181162	rs1261233	G	A	100	PASS	AC=654;AF=0.130591;AN=5008;NS=2504;DP=17378;EAS_AF=0.0258;AMR_AF=0.1801;AFR_AF=0.1014;EUR_AF=0.2197;SAS_AF=0.1513;AA=G|||;VT=SNP
2	79182065	rs79535678	A	G	100	PASS	AC=114;AF=0.0227636;AN=5008;NS=2504;DP=14950;EAS_AF=0.0565;AMR_AF=0.0807;AFR_AF=0.0008;EUR_AF=0;SAS_AF=0;AA=A|||;VT=SNP
2	79182474	rs58320108	G	T	100	PASS	AC=916;AF=0.182907;AN=5008;NS=2504;DP=14756;EAS_AF=0.0923;AMR_AF=0.1974;AFR_AF=0.3018;EUR_AF=0.1243;SAS_AF=0.1656;AA=T|||;VT=SNP
2	79182544	rs72925779	A	G	100	PASS	AC=1015;AF=0.202676;AN=5008;NS=2504;DP=16006;EAS_AF=0.0942;AMR_AF=0.2032;AFR_AF=0.3638;EUR_AF=0.1342;SAS_AF=0.1667;AA=G|||;VT=SNP
2	79182650	rs34425948	C	T	100	PASS	AC=689;AF=0.13758;AN=5008;NS=2504;DP=13638;EAS_AF=0.0903;AMR_AF=0.1715;AFR_AF=0.0431;EUR_AF=0.2187;SAS_AF=0.2065;AA=T|||;VT=SNP
2	79182978	rs76595579	G	T	100	PASS	AC=177;AF=0.0353435;AN=5008;NS=2504;DP=13971;EAS_AF=0.0417;AMR_AF=0.0231;AFR_AF=0.059;EUR_AF=0.0338;SAS_AF=0.0072;AA=T|||;VT=SNP
2	79183004	rs1261235	T	G	100	PASS	AC=476;AF=0.0950479;AN=5008;NS=2504;DP=12936;EAS_AF=0.0367;AMR_AF=0.0865;AFR_AF=0.0234;EUR_AF=0.2624;SAS_AF=0.0859;AA=t|||;VT=SNP
2	79183413	rs12986641	T	C	100	PASS	AC=164;AF=0.0327476;AN=5008;NS=2504;DP=10712;EAS_AF=0.0208;AMR_AF=0.0317;AFR_AF=0.0121;EUR_AF=0.0447;SAS_AF=0.0613;AA=T|||;VT=SNP
2	79183516	rs12986856	T	C	100	PASS	AC=164;AF=0.0327476;AN=5008;NS=2504;DP=10169;EAS_AF=0.0188;AMR_AF=0.0331;AFR_AF=0.0098;EUR_AF=0.0467;SAS_AF=0.0634;AA=T|||;VT=SNP
2	79184465	rs7601897	A	T	100	PASS	AC=822;AF=0.164137;AN=5008;NS=2504;DP=18767;EAS_AF=0.0198;AMR_AF=0.0908;AFR_AF=0.4334;EUR_AF=0.1014;SAS_AF=0.0654;AA=T|||;VT=SNP
2	79184629	rs17692905	C	T	100	PASS	AC=173;AF=0.0345447;AN=5008;NS=2504;DP=17628;EAS_AF=0.0198;AMR_AF=0.0346;AFR_AF=0.0121;EUR_AF=0.0517;SAS_AF=0.0624;AA=T|||;VT=SNP
2	79185122	rs111706195	C	T	100	PASS	AC=87;AF=0.0173722;AN=5008;NS=2504;DP=18021;EAS_AF=0.0417;AMR_AF=0;AFR_AF=0.0197;EUR_AF=0.001;SAS_AF=0.0184;AA=T|||;VT=SNP
2	79185219	rs75579520	C	A	100	PASS	AC=97;AF=0.019369;AN=5008;NS=2504;DP=16098;EAS_AF=0.0417;AMR_AF=0.0014;AFR_AF=0.0265;EUR_AF=0.001;SAS_AF=0.0184;AA=A|||;VT=SNP
2	79185257	rs149124346	T	A	100	PASS	AC=61;AF=0.0121805;AN=5008;NS=2504;DP=16438;EAS_AF=0.0417;AMR_AF=0;AFR_AF=0.0008;EUR_AF=0;SAS_AF=0.0184;AA=T|||;VT=SNP
2	79185415	rs13000084	C	A	100	PASS	AC=247;AF=0.0493211;AN=5008;NS=2504;DP=14843;EAS_AF=0.0615;AMR_AF=0.0331;AFR_AF=0.0227;EUR_AF=0.0527;SAS_AF=0.0808;AA=C|||;VT=SNP
2	79185600	rs17692933	A	C	100	PASS	AC=1013;AF=0.202276;AN=5008;NS=2504;DP=16672;EAS_AF=0.1558;AMR_AF=0.2637;AFR_AF=0.1157;EUR_AF=0.2883;SAS_AF=0.2352;AA=A|||;VT=SNP
2	79185685	rs17692957	C	T	100	PASS	AC=169;AF=0.033746;AN=5008;NS=2504;DP=14850;EAS_AF=0.0198;AMR_AF=0.0331;AFR_AF=0.0098;EUR_AF=0.0517;SAS_AF=0.0624;AA=C|||;VT=SNP
2	79185904	rs13001435	G	T	100	PASS	AC=257;AF=0.0513179;AN=5008;NS=2504;DP=15867;EAS_AF=0.0615;AMR_AF=0.0346;AFR_AF=0.0295;EUR_AF=0.0527;SAS_AF=0.0808;AA=T|||;VT=SNP
2	79186008	rs1261236	A	T	100	PASS	AC=4056;AF=0.809904;AN=5008;NS=2504;DP=19199;EAS_AF=0.9058;AMR_AF=0.7507;AFR_AF=0.8472;EUR_AF=0.7266;SAS_AF=0.7883;AA=T|||;VT=SNP
2	79186224	rs113712267	A	T	100	PASS	AC=75;AF=0.014976;AN=5008;NS=2504;DP=16403;EAS_AF=0.0417;AMR_AF=0;AFR_AF=0.0106;EUR_AF=0.001;SAS_AF=0.0184;AA=A|||;VT=SNP
2	79186313	rs13007327	G	A	100	PASS	AC=251;AF=0.0501198;AN=5008;NS=2504;DP=16540;EAS_AF=0.0615;AMR_AF=0.0331;AFR_AF=0.0257;EUR_AF=0.0527;SAS_AF=0.0808;AA=G|||;VT=SNP
2	79186563	rs13007459	C	A	100	PASS	AC=169;AF=0.033746;AN=5008;NS=2504;DP=18363;EAS_AF=0.0198;AMR_AF=0.0331;AFR_AF=0.0098;EUR_AF=0.0517;SAS_AF=0.0624;AA=C|||;VT=SNP
2	79186758	rs34474458	C	T	100	PASS	AC=243;AF=0.0485224;AN=5008;NS=2504;DP=20096;EAS_AF=0.0615;AMR_AF=0.0331;AFR_AF=0.0197;EUR_AF=0.0527;SAS_AF=0.0808;AA=C|||;VT=SNP
2	79186785	rs13008392	G	A	100	PASS	AC=242;AF=0.0483227;AN=5008;NS=2504;DP=20105;EAS_AF=0.0615;AMR_AF=0.0331;AFR_AF=0.0189;EUR_AF=0.0527;SAS_AF=0.0808;AA=G|||;VT=SNP
2	79187128	rs35919794	A	T	100	PASS	AC=242;AF=0.0483227;AN=5008;NS=2504;DP=15428;EAS_AF=0.0615;AMR_AF=0.0331;AFR_AF=0.0189;EUR_AF=0.0527;SAS_AF=0.0808;AA=T|||;VT=SNP
2	79187137	rs36072286	T	C	100	PASS	AC=169;AF=0.033746;AN=5008;NS=2504;DP=14667;EAS_AF=0.0198;AMR_AF=0.0331;AFR_AF=0.0098;EUR_AF=0.0517;SAS_AF=0.0624;AA=T|||;VT=SNP
2	79187151	rs35743083	T	C	100	PASS	AC=242;AF=0.0483227;AN=5008;NS=2504;DP=13918;EAS_AF=0.0615;AMR_AF=0.0331;AFR_AF=0.0189;EUR_AF=0.0527;SAS_AF=0.0808;AA=C|||;VT=SNP
2	79187172	rs146334897	A	G	100	PASS	AC=83;AF=0.0165735;AN=5008;NS=2504;DP=12973;EAS_AF=0.0218;AMR_AF=0.0879;AFR_AF=0;EUR_AF=0;SAS_AF=0;AA=A|||;VT=SNP
2	79187381	rs11674703	T	C	100	PASS	AC=241;AF=0.048123;AN=5008;NS=2504;DP=13182;EAS_AF=0.0615;AMR_AF=0.0331;AFR_AF=0.0182;EUR_AF=0.0527;SAS_AF=0.0808;AA=T|||;VT=SNP
2	79187457	rs13014457	C	T	100	PASS	AC=242;AF=0.0483227;AN=5008;NS=2504;DP=13501;EAS_AF=0.0615;AMR_AF=0.0331;AFR_AF=0.0189;EUR_AF=0.0527;SAS_AF=0.0808;AA=C|||;VT=SNP
2	79187489	rs11679961	A	C	100	PASS	AC=242;AF=0.0483227;AN=5008;NS=2504;DP=13659;EAS_AF=0.0615;AMR_AF=0.0331;AFR_AF=0.0189;EUR_AF=0.0527;SAS_AF=0.0808;AA=C|||;VT=SNP
2	79187502	rs11691084	C	T	100	PASS	AC=243;AF=0.0485224;AN=5008;NS=2504;DP=14676;EAS_AF=0.0615;AMR_AF=0.0331;AFR_AF=0.0189;EUR_AF=0.0527;SAS_AF=0.0818;AA=C|||;VT=SNP
2	79187588	rs11691141	C	G	100	PASS	AC=242;AF=0.0483227;AN=5008;NS=2504;DP=17749;EAS_AF=0.0615;AMR_AF=0.0331;AFR_AF=0.0189;EUR_AF=0.0527;SAS_AF=0.0808;AA=G|||;VT=SNP
2	79187716	rs150994504	A	T	100	PASS	AC=61;AF=0.0121805;AN=5008;NS=2504;DP=15580;EAS_AF=0.0417;AMR_AF=0;AFR_AF=0.0008;EUR_AF=0;SAS_AF=0.0184;AA=A|||;VT=SNP
2	79188041	rs71424839	A	G	100	PASS	AC=1135;AF=0.226637;AN=5008;NS=2504;DP=15942;EAS_AF=0.128;AMR_AF=0.1758;AFR_AF=0.4448;EUR_AF=0.1113;SAS_AF=0.1881;AA=A|||;VT=SNP
2	79188070	rs112073355	C	T	100	PASS	AC=66;AF=0.0131789;AN=5008;NS=2504;DP=14479;EAS_AF=0.0417;AMR_AF=0;AFR_AF=0.0038;EUR_AF=0.001;SAS_AF=0.0184;AA=C|||;VT=SNP
2	79188272	rs71424840	T	C	100	PASS	AC=243;AF=0.0485224;AN=5008;NS=2504;DP=15121;EAS_AF=0.0615;AMR_AF=0.0331;AFR_AF=0.0197;EUR_AF=0.0527;SAS_AF=0.0808;AA=C|||;VT=SNP
2	79188350	rs56679430	T	A	100	PASS	AC=2084;AF=0.416134;AN=5008;NS=2504;DP=14933;EAS_AF=0.2688;AMR_AF=0.3689;AFR_AF=0.5628;EUR_AF=0.3966;SAS_AF=0.4233;AA=A|||;VT=SNP
2	79188502	rs111663887	G	A	100	PASS	AC=66;AF=0.0131789;AN=5008;NS=2504;DP=15182;EAS_AF=0.0417;AMR_AF=0;AFR_AF=0.0038;EUR_AF=0.001;SAS_AF=0.0184;AA=G|||;VT=SNP
2	79189133	rs74812747	G	T	100	PASS	AC=944;AF=0.188498;AN=5008;NS=2504;DP=17739;EAS_AF=0.1081;AMR_AF=0.1427;AFR_AF=0.4175;EUR_AF=0.0596;SAS_AF=0.1268;AA=T|||;VT=SNP
2	79189170	rs77978136	C	T	100	PASS	AC=828;AF=0.165335;AN=5008;NS=2504;DP=17143;EAS_AF=0.0665;AMR_AF=0.147;AFR_AF=0.3714;EUR_AF=0.0616;SAS_AF=0.1084;AA=T|||;VT=SNP
2	79189199	rs13027536	A	G	100	PASS	AC=213;AF=0.0425319;AN=5008;NS=2504;DP=17449;EAS_AF=0.0198;AMR_AF=0.049;AFR_AF=0.0098;EUR_AF=0.0825;SAS_AF=0.0644;AA=A|||;VT=SNP
2	79189256	rs79406667	G	A	100	PASS	AC=808;AF=0.161342;AN=5008;NS=2504;DP=18090;EAS_AF=0.0665;AMR_AF=0.1412;AFR_AF=0.3616;EUR_AF=0.0586;SAS_AF=0.1084;AA=G|||;VT=SNP
2	79189303	rs78588609	C	T	100	PASS	AC=374;AF=0.0746805;AN=5008;NS=2504;DP=18052;EAS_AF=0.0665;AMR_AF=0.1095;AFR_AF=0.053;EUR_AF=0.0547;SAS_AF=0.1084;AA=C|||;VT=SNP
2	79190060	rs11683300	A	G	100	PASS	AC=170;AF=0.0339457;AN=5008;NS=2504;DP=17983;EAS_AF=0.0198;AMR_AF=0.0331;AFR_AF=0.0098;EUR_AF=0.0517;SAS_AF=0.0634;AA=G|||;VT=SNP
2	79190073	rs11695755	C	T	100	PASS	AC=171;AF=0.0341454;AN=5008;NS=2504;DP=17717;EAS_AF=0.0208;AMR_AF=0.0331;AFR_AF=0.0098;EUR_AF=0.0517;SAS_AF=0.0634;AA=C|||;VT=SNP
2	79190408	rs10520219	G	A	100	PASS	AC=905;AF=0.180711;AN=5008;NS=2504;DP=20399;EAS_AF=0.13;AMR_AF=0.1657;AFR_AF=0.2738;EUR_AF=0.1093;SAS_AF=0.1912;AA=a|||;VT=SNP
2	79190458	rs10520220	G	C	100	PASS	AC=1031;AF=0.205871;AN=5008;NS=2504;DP=20733;EAS_AF=0.1558;AMR_AF=0.2723;AFR_AF=0.1082;EUR_AF=0.3052;SAS_AF=0.2403;AA=G|||;VT=SNP
2	79190499	rs10520221	T	C	100	PASS	AC=1762;AF=0.351837;AN=5008;NS=2504;DP=20653;EAS_AF=0.254;AMR_AF=0.3285;AFR_AF=0.4198;EUR_AF=0.3638;SAS_AF=0.365;AA=T|||;VT=SNP
2	79190517	rs11679452	T	C	100	PASS	AC=171;AF=0.0341454;AN=5008;NS=2504;DP=20646;EAS_AF=0.0198;AMR_AF=0.0346;AFR_AF=0.0098;EUR_AF=0.0517;SAS_AF=0.0634;AA=T|||;VT=SNP
2	79190550	rs79506300	C	T	100	PASS	AC=38;AF=0.00758786;AN=5008;NS=2504;DP=19647;EAS_AF=0.0337;AMR_AF=0;AFR_AF=0;EUR_AF=0;SAS_AF=0.0041;AA=C|||;VT=SNP
2	79190900	rs28391555	T	C	100	PASS	AC=796;AF=0.158946;AN=5008;NS=2504;DP=20724;EAS_AF=0.1101;AMR_AF=0.1326;AFR_AF=0.3079;EUR_AF=0.0596;SAS_AF=0.1288;AA=T|||;VT=SNP
2	79190955	rs28739430	T	G	100	PASS	AC=797;AF=0.159145;AN=5008;NS=2504;DP=18367;EAS_AF=0.1101;AMR_AF=0.1326;AFR_AF=0.3086;EUR_AF=0.0596;SAS_AF=0.1288;AA=G|||;VT=SNP
2	79191047	rs17015957	A	G	100	PASS	AC=1160;AF=0.231629;AN=5008;NS=2504;DP=16374;EAS_AF=0.13;AMR_AF=0.1787;AFR_AF=0.4561;EUR_AF=0.1133;SAS_AF=0.1922;AA=G|||;VT=SNP
2	79191129	rs55857353	C	T	100	PASS	AC=171;AF=0.0341454;AN=5008;NS=2504;DP=17226;EAS_AF=0.0198;AMR_AF=0.0346;AFR_AF=0.0098;EUR_AF=0.0517;SAS_AF=0.0634;AA=C|||;VT=SNP
2	79191987	rs79954454	C	T	100	PASS	AC=65;AF=0.0129792;AN=5008;NS=2504;DP=20744;EAS_AF=0.0456;AMR_AF=0;AFR_AF=0;EUR_AF=0;SAS_AF=0.0194;AA=C|||;VT=SNP
2	79192583	rs77087565	T	C	100	PASS	AC=499;AF=0.0996406;AN=5008;NS=2504;DP=19643;EAS_AF=0.0645;AMR_AF=0.1182;AFR_AF=0.1392;EUR_AF=0.0606;SAS_AF=0.1094;AA=T|||;VT=SNP
2	79192643	rs17015960	A	G	100	PASS	AC=758;AF=0.151358;AN=5008;NS=2504;DP=20136;EAS_AF=0.13;AMR_AF=0.1542;AFR_AF=0.1649;EUR_AF=0.1133;SAS_AF=0.1922;AA=A|||;VT=SNP
2	79193163	rs35119416	T	G	100	PASS	AC=248;AF=0.0495208;AN=5008;NS=2504;DP=18495;EAS_AF=0.0655;AMR_AF=0.0346;AFR_AF=0.0174;EUR_AF=0.0527;SAS_AF=0.0838;AA=T|||;VT=SNP
2	79193189	rs11893407	T	C	100	PASS	AC=2132;AF=0.425719;AN=5008;NS=2504;DP=19593;EAS_AF=0.2718;AMR_AF=0.3818;AFR_AF=0.5741;EUR_AF=0.4125;SAS_AF=0.4284;AA=C|||;VT=SNP
2	79193372	rs56330221	A	G	100	PASS	AC=758;AF=0.151358;AN=5008;NS=2504;DP=18953;EAS_AF=0.13;AMR_AF=0.1542;AFR_AF=0.1641;EUR_AF=0.1133;SAS_AF=0.1933;AA=G|||;VT=SNP
2	79193476	rs11898645	A	G	100	PASS	AC=2217;AF=0.442692;AN=5008;NS=2504;DP=18745;EAS_AF=0.2718;AMR_AF=0.3847;AFR_AF=0.6369;EUR_AF=0.4125;SAS_AF=0.4284;AA=G|||;VT=SNP
2	79193633	rs62157331	C	G	100	PASS	AC=873;AF=0.174321;AN=5008;NS=2504;DP=18580;EAS_AF=0.1409;AMR_AF=0.1974;AFR_AF=0.0507;EUR_AF=0.2952;SAS_AF=0.2352;AA=C|||;VT=SNP
2	79193756	rs534510309	A	G	100	PASS	AC=68;AF=0.0135783;AN=5008;NS=2504;DP=13382;EAS_AF=0.0466;AMR_AF=0;AFR_AF=0.0008;EUR_AF=0.002;SAS_AF=0.0184;AA=A|||;VT=SNP
2	79194293	rs11677315	T	C	100	PASS	AC=801;AF=0.159944;AN=5008;NS=2504;DP=18634;EAS_AF=0.129;AMR_AF=0.1484;AFR_AF=0.2231;EUR_AF=0.0835;SAS_AF=0.1933;AA=T|||;VT=SNP
2	79194418	rs1261238	A	G	100	PASS	AC=4263;AF=0.851238;AN=5008;NS=2504;DP=20714;EAS_AF=0.9097;AMR_AF=0.768;AFR_AF=0.9743;EUR_AF=0.7465;SAS_AF=0.7914;AA=G|||;VT=SNP
2	79195318	rs75587193	G	C	100	PASS	AC=546;AF=0.109026;AN=5008;NS=2504;DP=18935;EAS_AF=0.1071;AMR_AF=0.1023;AFR_AF=0.1672;EUR_AF=0.0249;SAS_AF=0.1237;AA=C|||;VT=SNP
2	79195540	rs77592775	A	G	100	PASS	AC=546;AF=0.109026;AN=5008;NS=2504;DP=20183;EAS_AF=0.1071;AMR_AF=0.1023;AFR_AF=0.1672;EUR_AF=0.0249;SAS_AF=0.1237;AA=A|||;VT=SNP
2	79195551	rs77438269	C	T	100	PASS	AC=545;AF=0.108826;AN=5008;NS=2504;DP=19995;EAS_AF=0.1071;AMR_AF=0.1023;AFR_AF=0.1664;EUR_AF=0.0249;SAS_AF=0.1237;AA=C|||;VT=SNP
2	79195572	rs79621584	T	C	100	PASS	AC=64;AF=0.0127796;AN=5008;NS=2504;DP=19990;EAS_AF=0.0446;AMR_AF=0;AFR_AF=0;EUR_AF=0;SAS_AF=0.0194;AA=T|||;VT=SNP
2	79196081	rs17693274	T	C	100	PASS	AC=900;AF=0.179712;AN=5008;NS=2504;DP=16652;EAS_AF=0.1468;AMR_AF=0.196;AFR_AF=0.0575;EUR_AF=0.3032;SAS_AF=0.2403;AA=T|||;VT=SNP
2	79196263	rs150242265	T	A	100	PASS	AC=433;AF=0.0864617;AN=5008;NS=2504;DP=12426;EAS_AF=0.0625;AMR_AF=0.098;AFR_AF=0.1331;EUR_AF=0.0239;SAS_AF=0.1043;AA=T|||;VT=SNP
2	79196390	rs184920347	T	C	100	PASS	AC=64;AF=0.0127796;AN=5008;NS=2504;DP=15386;EAS_AF=0.0446;AMR_AF=0;AFR_AF=0;EUR_AF=0;SAS_AF=0.0194;AA=T|||;VT=SNP
2	79196630	rs13384662	G	A	100	PASS	AC=479;AF=0.095647;AN=5008;NS=2504;DP=20412;EAS_AF=0.0952;AMR_AF=0.0245;AFR_AF=0.1657;EUR_AF=0.0249;SAS_AF=0.1247;AA=G|||;VT=SNP
2	79196850	rs78870205	T	C	100	PASS	AC=615;AF=0.122804;AN=5008;NS=2504;DP=17527;EAS_AF=0.1071;AMR_AF=0.111;AFR_AF=0.2126;EUR_AF=0.0278;SAS_AF=0.1237;AA=C|||;VT=SNP
2	79197064	rs140704461	C	T	100	PASS	AC=64;AF=0.0127796;AN=5008;NS=2504;DP=18533;EAS_AF=0.0446;AMR_AF=0;AFR_AF=0;EUR_AF=0;SAS_AF=0.0194;AA=C|||;VT=SNP
2	79197684	rs13388378	G	C	100	PASS	AC=555;AF=0.110823;AN=5008;NS=2504;DP=16391;EAS_AF=0.1071;AMR_AF=0.1037;AFR_AF=0.1732;EUR_AF=0.0249;SAS_AF=0.1237;AA=C|||;VT=SNP
2	79198168	rs11683503	T	C	100	PASS	AC=1054;AF=0.210463;AN=5008;NS=2504;DP=16390;EAS_AF=0.127;AMR_AF=0.1542;AFR_AF=0.4221;EUR_AF=0.0785;SAS_AF=0.1861;AA=C|||;VT=SNP
2	79198620	rs11126690	T	C	100	PASS	AC=2023;AF=0.403954;AN=5008;NS=2504;DP=13099;EAS_AF=0.2738;AMR_AF=0.3501;AFR_AF=0.5295;EUR_AF=0.3817;SAS_AF=0.4294;AA=C|||;VT=SNP
2	79198720	rs113411635	A	G	100	PASS	AC=111;AF=0.0221645;AN=5008;NS=2504;DP=14065;EAS_AF=0.0446;AMR_AF=0.0043;AFR_AF=0.0325;EUR_AF=0.001;SAS_AF=0.0194;AA=A|||;VT=SNP
2	79198890	rs76951781	A	G	100	PASS	AC=309;AF=0.0617013;AN=5008;NS=2504;DP=12601;EAS_AF=0.0625;AMR_AF=0.0922;AFR_AF=0.0424;EUR_AF=0.0239;SAS_AF=0.1043;AA=A|||;VT=SNP
2	79199054	rs113978203	G	T	100	PASS	AC=596;AF=0.11901;AN=5008;NS=2504;DP=13167;EAS_AF=0.1071;AMR_AF=0.1052;AFR_AF=0.2035;EUR_AF=0.0249;SAS_AF=0.1237;AA=T|||;VT=SNP
2	79199123	rs77926636	C	T	100	PASS	AC=599;AF=0.119609;AN=5008;NS=2504;DP=14010;EAS_AF=0.1071;AMR_AF=0.1052;AFR_AF=0.2057;EUR_AF=0.0249;SAS_AF=0.1237;AA=T|||;VT=SNP
2	79199619	rs77285775	A	G	100	PASS	AC=431;AF=0.0860623;AN=5008;NS=2504;DP=15235;EAS_AF=0.0625;AMR_AF=0.098;AFR_AF=0.1316;EUR_AF=0.0239;SAS_AF=0.1043;AA=A|||;VT=SNP
2	79201741	rs28847391	G	T	100	PASS	AC=469;AF=0.0936502;AN=5008;NS=2504;DP=15829;EAS_AF=0.1071;AMR_AF=0.1009;AFR_AF=0.1104;EUR_AF=0.0239;SAS_AF=0.1237;AA=T|||;VT=SNP
2	79201759	rs28769108	G	A	100	PASS	AC=469;AF=0.0936502;AN=5008;NS=2504;DP=16329;EAS_AF=0.1071;AMR_AF=0.1009;AFR_AF=0.1104;EUR_AF=0.0239;SAS_AF=0.1237;AA=A|||;VT=SNP
2	79201918	rs34611177	A	T	100	PASS	AC=176;AF=0.0351438;AN=5008;NS=2504;DP=14768;EAS_AF=0.0198;AMR_AF=0.0346;AFR_AF=0.0144;EUR_AF=0.0527;SAS_AF=0.0613;AA=A|||;VT=SNP
2	79201973	rs28787325	G	T	100	PASS	AC=463;AF=0.0924521;AN=5008;NS=2504;DP=15388;EAS_AF=0.1071;AMR_AF=0.1009;AFR_AF=0.1089;EUR_AF=0.0199;SAS_AF=0.1237;AA=G|||;VT=SNP
2	79202161	rs58584065	C	T	100	PASS	AC=869;AF=0.173522;AN=5008;NS=2504;DP=14081;EAS_AF=0.1399;AMR_AF=0.1916;AFR_AF=0.0507;EUR_AF=0.2922;SAS_AF=0.2393;AA=C|||;VT=SNP
2	79202242	rs10186284	C	G	100	PASS	AC=453;AF=0.0904553;AN=5008;NS=2504;DP=15430;EAS_AF=0.1071;AMR_AF=0.1009;AFR_AF=0.1014;EUR_AF=0.0199;SAS_AF=0.1237;AA=G|||;VT=SNP
2	79202371	rs10186665	G	A	100	PASS	AC=441;AF=0.0880591;AN=5008;NS=2504;DP=14998;EAS_AF=0.1071;AMR_AF=0.0994;AFR_AF=0.093;EUR_AF=0.0199;SAS_AF=0.1237;AA=A|||;VT=SNP
2	79202956	rs72814649	C	T	100	PASS	AC=699;AF=0.139577;AN=5008;NS=2504;DP=16739;EAS_AF=0.1379;AMR_AF=0.147;AFR_AF=0.0204;EUR_AF=0.2097;SAS_AF=0.2249;AA=C|||;VT=SNP
2	79203248	rs78058392	G	A	100	PASS	AC=313;AF=0.0625;AN=5008;NS=2504;DP=14795;EAS_AF=0.0625;AMR_AF=0.0922;AFR_AF=0.0484;EUR_AF=0.0199;SAS_AF=0.1043;AA=G|||;VT=SNP
2	79203704	rs76851891	A	G	100	PASS	AC=387;AF=0.0772764;AN=5008;NS=2504;DP=14075;EAS_AF=0.1071;AMR_AF=0.098;AFR_AF=0.0507;EUR_AF=0.0229;SAS_AF=0.1237;AA=A|||;VT=SNP
2	79204043	rs115854790	A	T	100	PASS	AC=387;AF=0.0772764;AN=5008;NS=2504;DP=13720;EAS_AF=0.1071;AMR_AF=0.0937;AFR_AF=0.056;EUR_AF=0.0199;SAS_AF=0.1227;AA=T|||;VT=SNP
2	79204293	rs114950685	C	T	100	PASS	AC=376;AF=0.0750799;AN=5008;NS=2504;DP=15371;EAS_AF=0.1071;AMR_AF=0.0922;AFR_AF=0.0484;EUR_AF=0.0199;SAS_AF=0.1227;AA=C|||;VT=SNP
2	79204637	rs139653825	T	C	100	PASS	AC=64;AF=0.0127796;AN=5008;NS=2504;DP=19811;EAS_AF=0.0446;AMR_AF=0;AFR_AF=0;EUR_AF=0;SAS_AF=0.0194;AA=T|||;VT=SNP
2	79204962	rs149214826	G	A	100	PASS	AC=64;AF=0.0127796;AN=5008;NS=2504;DP=19616;EAS_AF=0.0446;AMR_AF=0;AFR_AF=0;EUR_AF=0;SAS_AF=0.0194;AA=G|||;VT=SNP
2	79205003	rs79012270	G	A	100	PASS	AC=375;AF=0.0748802;AN=5008;NS=2504;DP=20243;EAS_AF=0.1071;AMR_AF=0.0922;AFR_AF=0.0477;EUR_AF=0.0199;SAS_AF=0.1227;AA=G|||;VT=SNP
2	79205094	rs28676893	C	A	100	PASS	AC=1874;AF=0.374201;AN=5008;NS=2504;DP=20149;EAS_AF=0.2619;AMR_AF=0.3444;AFR_AF=0.447;EUR_AF=0.3658;SAS_AF=0.4213;AA=A|||;VT=SNP
2	79205439	rs79928177	A	T	100	PASS	AC=403;AF=0.0804712;AN=5008;NS=2504;DP=19062;EAS_AF=0.122;AMR_AF=0.0937;AFR_AF=0.0567;EUR_AF=0.0199;SAS_AF=0.1227;AA=A|||;VT=SNP
2	79205580	rs76490445	T	A	100	PASS	AC=391;AF=0.0780751;AN=5008;NS=2504;DP=19170;EAS_AF=0.122;AMR_AF=0.0922;AFR_AF=0.0484;EUR_AF=0.0199;SAS_AF=0.1227;AA=T|||;VT=SNP
2	79205672	rs12618775	T	C	100	PASS	AC=903;AF=0.180312;AN=5008;NS=2504;DP=16535;EAS_AF=0.5069;AMR_AF=0.2392;AFR_AF=0.0492;EUR_AF=0.0239;SAS_AF=0.1401;AA=C|||;VT=SNP
2	79205889	rs80324131	C	T	100	PASS	AC=487;AF=0.0972444;AN=5008;NS=2504;DP=18963;EAS_AF=0.122;AMR_AF=0.1023;AFR_AF=0.1157;EUR_AF=0.0199;SAS_AF=0.1227;AA=T|||;VT=SNP
2	79206593	rs117012740	C	T	100	PASS	AC=64;AF=0.0127796;AN=5008;NS=2504;DP=17549;EAS_AF=0.0446;AMR_AF=0;AFR_AF=0;EUR_AF=0;SAS_AF=0.0194;AA=C|||;VT=SNP
2	79208014	rs17749772	C	T	100	PASS	AC=845;AF=0.16873;AN=5008;NS=2504;DP=19982;EAS_AF=0.1359;AMR_AF=0.1902;AFR_AF=0.0454;EUR_AF=0.2823;SAS_AF=0.2372;AA=C|||;VT=SNP
2	79208026	rs12617352	G	A	100	PASS	AC=986;AF=0.196885;AN=5008;NS=2504;DP=20035;EAS_AF=0.497;AMR_AF=0.2507;AFR_AF=0.1074;EUR_AF=0.0308;SAS_AF=0.1411;AA=A|||;VT=SNP
2	79208422	rs17015977	A	C	100	PASS	AC=929;AF=0.185503;AN=5008;NS=2504;DP=20533;EAS_AF=0.503;AMR_AF=0.245;AFR_AF=0.062;EUR_AF=0.0308;SAS_AF=0.1421;AA=A|||;VT=SNP
2	79208492	rs72622667	T	G	100	PASS	AC=1019;AF=0.203474;AN=5008;NS=2504;DP=22604;EAS_AF=0.504;AMR_AF=0.2536;AFR_AF=0.1218;EUR_AF=0.0308;SAS_AF=0.1462;AA=G|||;VT=SNP
2	79209444	rs12618963	G	A	100	PASS	AC=833;AF=0.166334;AN=5008;NS=2504;DP=19167;EAS_AF=0.4494;AMR_AF=0.2435;AFR_AF=0.0469;EUR_AF=0.0308;SAS_AF=0.1207;AA=G|||;VT=SNP
2	79209730	rs62157334	C	T	100	PASS	AC=842;AF=0.168131;AN=5008;NS=2504;DP=17243;EAS_AF=0.1359;AMR_AF=0.1902;AFR_AF=0.0446;EUR_AF=0.2803;SAS_AF=0.2372;AA=C|||;VT=SNP
2	79209969	rs75291412	A	G	100	PASS	AC=929;AF=0.185503;AN=5008;NS=2504;DP=17685;EAS_AF=0.501;AMR_AF=0.245;AFR_AF=0.062;EUR_AF=0.0308;SAS_AF=0.1442;AA=A|||;VT=SNP
2	79211821	rs79426549	C	A	100	PASS	AC=411;AF=0.0820687;AN=5008;NS=2504;DP=19093;EAS_AF=0.121;AMR_AF=0.1009;AFR_AF=0.0575;EUR_AF=0.0229;SAS_AF=0.1227;AA=A|||;VT=SNP
2	79211953	rs72622668	C	T	100	PASS	AC=903;AF=0.180312;AN=5008;NS=2504;DP=18434;EAS_AF=0.494;AMR_AF=0.2435;AFR_AF=0.0598;EUR_AF=0.0268;SAS_AF=0.1329;AA=C|||;VT=SNP
2	79212013	rs72622669	C	A	100	PASS	AC=903;AF=0.180312;AN=5008;NS=2504;DP=19547;EAS_AF=0.494;AMR_AF=0.2435;AFR_AF=0.0598;EUR_AF=0.0268;SAS_AF=0.1329;AA=T|||;VT=SNP
2	79212540	rs72622670	T	C	100	PASS	AC=930;AF=0.185703;AN=5008;NS=2504;DP=17736;EAS_AF=0.503;AMR_AF=0.245;AFR_AF=0.0613;EUR_AF=0.0308;SAS_AF=0.1442;AA=T|||;VT=SNP
2	79213468	rs17749826	G	A	100	PASS	AC=138;AF=0.0275559;AN=5008;NS=2504;DP=14704;EAS_AF=0.0208;AMR_AF=0.0288;AFR_AF=0.0136;EUR_AF=0.0388;SAS_AF=0.0409;AA=A|||;VT=SNP
2	79213961	rs72622671	G	A	100	PASS	AC=910;AF=0.181709;AN=5008;NS=2504;DP=17552;EAS_AF=0.496;AMR_AF=0.245;AFR_AF=0.0552;EUR_AF=0.0308;SAS_AF=0.1391;AA=A|||;VT=SNP
2	79214830	rs72622672	T	G	100	PASS	AC=923;AF=0.184305;AN=5008;NS=2504;DP=16550;EAS_AF=0.505;AMR_AF=0.245;AFR_AF=0.0552;EUR_AF=0.0308;SAS_AF=0.1431;AA=G|||;VT=SNP
2	79214891	rs10520222	C	T	100	PASS	AC=378;AF=0.0754792;AN=5008;NS=2504;DP=17759;EAS_AF=0.0208;AMR_AF=0.0403;AFR_AF=0.1876;EUR_AF=0.0398;SAS_AF=0.0419;AA=C|||;VT=SNP
2	79215146	rs76037376	G	A	100	PASS	AC=73;AF=0.0145767;AN=5008;NS=2504;DP=17239;EAS_AF=0.0367;AMR_AF=0.049;AFR_AF=0.0015;EUR_AF=0;SAS_AF=0;AA=G|||;VT=SNP
2	79215478	rs56975070	C	T	100	PASS	AC=902;AF=0.180112;AN=5008;NS=2504;DP=18374;EAS_AF=0.495;AMR_AF=0.245;AFR_AF=0.0537;EUR_AF=0.0268;SAS_AF=0.138;AA=C|||;VT=SNP
2	79215510	rs57384678	A	G	100	PASS	AC=910;AF=0.181709;AN=5008;NS=2504;DP=17694;EAS_AF=0.496;AMR_AF=0.245;AFR_AF=0.056;EUR_AF=0.0308;SAS_AF=0.138;AA=G|||;VT=SNP
2	79215748	rs11676773	A	G	100	PASS	AC=179;AF=0.0357428;AN=5008;NS=2504;DP=20620;EAS_AF=0.0208;AMR_AF=0.0346;AFR_AF=0.0144;EUR_AF=0.0527;SAS_AF=0.0634;AA=A|||;VT=SNP
2	79215774	rs80266227	A	T	100	PASS	AC=44;AF=0.00878594;AN=5008;NS=2504;DP=21106;EAS_AF=0.0417;AMR_AF=0;AFR_AF=0;EUR_AF=0;SAS_AF=0.002;AA=A|||;VT=SNP
2	79215985	rs79344099	T	C	100	PASS	AC=64;AF=0.0127796;AN=5008;NS=2504;DP=18295;EAS_AF=0.0446;AMR_AF=0;AFR_AF=0;EUR_AF=0;SAS_AF=0.0194;AA=T|||;VT=SNP
2	79216796	rs13008188	G	A	100	PASS	AC=146;AF=0.0291534;AN=5008;NS=2504;DP=17893;EAS_AF=0.0208;AMR_AF=0.0288;AFR_AF=0.0197;EUR_AF=0.0388;SAS_AF=0.0409;AA=G|||;VT=SNP
2	79216996	rs78358263	T	C	100	PASS	AC=407;AF=0.08127;AN=5008;NS=2504;DP=18415;EAS_AF=0.123;AMR_AF=0.0994;AFR_AF=0.0522;EUR_AF=0.0229;SAS_AF=0.1247;AA=T|||;VT=SNP
2	79217233	rs114108005	C	T	100	PASS	AC=75;AF=0.014976;AN=5008;NS=2504;DP=17431;EAS_AF=0.0446;AMR_AF=0.0014;AFR_AF=0.0076;EUR_AF=0;SAS_AF=0.0194;AA=C|||;VT=SNP
2	79217566	rs62157335	C	T	100	PASS	AC=1016;AF=0.202875;AN=5008;NS=2504;DP=19224;EAS_AF=0.1577;AMR_AF=0.2233;AFR_AF=0.0643;EUR_AF=0.339;SAS_AF=0.2822;AA=C|||;VT=SNP
2	79217577	rs115748408	A	C	100	PASS	AC=76;AF=0.0151757;AN=5008;NS=2504;DP=19135;EAS_AF=0.0446;AMR_AF=0.0014;AFR_AF=0.0076;EUR_AF=0;SAS_AF=0.0204;AA=C|||;VT=SNP
2	79217709	rs116618110	C	A	100	PASS	AC=76;AF=0.0151757;AN=5008;NS=2504;DP=18844;EAS_AF=0.0446;AMR_AF=0.0014;AFR_AF=0.0076;EUR_AF=0;SAS_AF=0.0204;AA=A|||;VT=SNP
2	79217719	rs115317185	T	C	100	PASS	AC=76;AF=0.0151757;AN=5008;NS=2504;DP=19274;EAS_AF=0.0446;AMR_AF=0.0014;AFR_AF=0.0076;EUR_AF=0;SAS_AF=0.0204;AA=C|||;VT=SNP
2	79218805	rs76366591	C	T	100	PASS	AC=75;AF=0.014976;AN=5008;NS=2504;DP=16486;EAS_AF=0.0446;AMR_AF=0.0014;AFR_AF=0.0076;EUR_AF=0;SAS_AF=0.0194;AA=T|||;VT=SNP
2	79218859	rs6741997	G	A	100	PASS	AC=1893;AF=0.377995;AN=5008;NS=2504;DP=16729;EAS_AF=0.2917;AMR_AF=0.3444;AFR_AF=0.4607;EUR_AF=0.3479;SAS_AF=0.41;AA=A|||;VT=SNP
2	79219147	rs147311588	G	A	100	PASS	AC=64;AF=0.0127796;AN=5008;NS=2504;DP=11725;EAS_AF=0.0446;AMR_AF=0;AFR_AF=0;EUR_AF=0;SAS_AF=0.0194;AA=G|||;VT=SNP
2	79219390	rs11694350	G	A	100	PASS	AC=466;AF=0.0930511;AN=5008;NS=2504;DP=11498;EAS_AF=0.0208;AMR_AF=0.0432;AFR_AF=0.2534;EUR_AF=0.0398;SAS_AF=0.0409;AA=G|||;VT=SNP
2	79219448	rs144667242	C	A	100	PASS	AC=97;AF=0.019369;AN=5008;NS=2504;DP=12564;EAS_AF=0.0446;AMR_AF=0.0043;AFR_AF=0.0227;EUR_AF=0;SAS_AF=0.0194;AA=c|||;VT=SNP
2	79219575	rs185952481	T	G	100	PASS	AC=64;AF=0.0127796;AN=5008;NS=2504;DP=14208;EAS_AF=0.0446;AMR_AF=0;AFR_AF=0;EUR_AF=0;SAS_AF=0.0194;AA=T|||;VT=SNP
2	79219776	rs116576437	G	T	100	PASS	AC=98;AF=0.0195687;AN=5008;NS=2504;DP=15293;EAS_AF=0.0446;AMR_AF=0.0043;AFR_AF=0.0234;EUR_AF=0;SAS_AF=0.0194;AA=G|||;VT=SNP
2	79219792	rs139895373	G	A	100	PASS	AC=64;AF=0.0127796;AN=5008;NS=2504;DP=14876;EAS_AF=0.0446;AMR_AF=0;AFR_AF=0;EUR_AF=0;SAS_AF=0.0194;AA=G|||;VT=SNP
2	79219992	rs80188211	G	T	100	PASS	AC=328;AF=0.0654952;AN=5008;NS=2504;DP=14459;EAS_AF=0.0754;AMR_AF=0.098;AFR_AF=0.0446;EUR_AF=0.0229;SAS_AF=0.1043;AA=G|||;VT=SNP
2	79220048	rs80137674	A	T	100	PASS	AC=453;AF=0.0904553;AN=5008;NS=2504;DP=16107;EAS_AF=0.12;AMR_AF=0.1066;AFR_AF=0.0862;EUR_AF=0.0229;SAS_AF=0.1237;AA=T|||;VT=SNP
2	79220171	rs140376089	G	A	100	PASS	AC=97;AF=0.019369;AN=5008;NS=2504;DP=16009;EAS_AF=0.0446;AMR_AF=0.0043;AFR_AF=0.0227;EUR_AF=0;SAS_AF=0.0194;AA=G|||;VT=SNP
2	79220270	rs116705621	A	C	100	PASS	AC=101;AF=0.0201677;AN=5008;NS=2504;DP=15578;EAS_AF=0.0446;AMR_AF=0.0086;AFR_AF=0.0234;EUR_AF=0;SAS_AF=0.0194;AA=C|||;VT=SNP
2	79220535	rs115874417	G	A	100	PASS	AC=98;AF=0.0195687;AN=5008;NS=2504;DP=16199;EAS_AF=0.0446;AMR_AF=0.0043;AFR_AF=0.0227;EUR_AF=0;SAS_AF=0.0204;AA=G|||;VT=SNP
2	79220714	rs62157336	C	T	100	PASS	AC=801;AF=0.159944;AN=5008;NS=2504;DP=16321;EAS_AF=0.131;AMR_AF=0.1729;AFR_AF=0.0431;EUR_AF=0.2624;SAS_AF=0.2331;AA=C|||;VT=SNP
2	79220876	rs77909497	T	C	100	PASS	AC=86;AF=0.0171725;AN=5008;NS=2504;DP=14832;EAS_AF=0.0446;AMR_AF=0.0029;AFR_AF=0.0151;EUR_AF=0;SAS_AF=0.0194;AA=T|||;VT=SNP
2	79220897	rs138719931	T	C	100	PASS	AC=64;AF=0.0127796;AN=5008;NS=2504;DP=14211;EAS_AF=0.0446;AMR_AF=0;AFR_AF=0;EUR_AF=0;SAS_AF=0.0194;AA=T|||;VT=SNP
2	79221933	rs138121258	C	T	100	PASS	AC=10;AF=0.00199681;AN=5008;NS=2504;DP=17364;EAS_AF=0.0079;AMR_AF=0;AFR_AF=0;EUR_AF=0;SAS_AF=0.002;AA=C|||;VT=SNP
2	79222290	rs115240263	T	A	100	PASS	AC=106;AF=0.0211661;AN=5008;NS=2504;DP=18230;EAS_AF=0.0437;AMR_AF=0.0072;AFR_AF=0.0287;EUR_AF=0;SAS_AF=0.0194;AA=T|||;VT=SNP
2	79222618	rs72814654	C	T	100	PASS	AC=434;AF=0.0866613;AN=5008;NS=2504;DP=15659;EAS_AF=0.0724;AMR_AF=0.1182;AFR_AF=0.0401;EUR_AF=0.0746;SAS_AF=0.1544;AA=C|||;VT=SNP
2	79223109	rs1630540	A	T	100	PASS	AC=4204;AF=0.839457;AN=5008;NS=2504;DP=16949;EAS_AF=0.6121;AMR_AF=0.7349;AFR_AF=0.9516;EUR_AF=0.9245;SAS_AF=0.909;AA=T|||;VT=SNP
2	79223167	rs17015989	G	A	100	PASS	AC=267;AF=0.0533147;AN=5008;NS=2504;DP=14548;EAS_AF=0.0188;AMR_AF=0.0519;AFR_AF=0.053;EUR_AF=0.0954;SAS_AF=0.047;AA=G|||;VT=SNP
2	79223172	rs146963331	C	T	100	PASS	AC=18;AF=0.00359425;AN=5008;NS=2504;DP=14674;EAS_AF=0.0149;AMR_AF=0.0014;AFR_AF=0;EUR_AF=0.002;SAS_AF=0;AA=C|||;VT=SNP
2	79223215	rs1666768	G	A	100	PASS	AC=2254;AF=0.45008;AN=5008;NS=2504;DP=15058;EAS_AF=0.2351;AMR_AF=0.3271;AFR_AF=0.5877;EUR_AF=0.5447;SAS_AF=0.4755;AA=A|||;VT=SNP
2	79223593	rs17016000	T	C	100	PASS	AC=1617;AF=0.322883;AN=5008;NS=2504;DP=16374;EAS_AF=0.3026;AMR_AF=0.2882;AFR_AF=0.5038;EUR_AF=0.2018;SAS_AF=0.2485;AA=T|||;VT=SNP
2	79223701	rs17016004	A	G	100	PASS	AC=76;AF=0.0151757;AN=5008;NS=2504;DP=17135;EAS_AF=0.0635;AMR_AF=0;AFR_AF=0;EUR_AF=0.001;SAS_AF=0.0112;AA=G|||;VT=SNP
2	79223777	rs34552649	C	T	100	PASS	AC=1095;AF=0.21865;AN=5008;NS=2504;DP=20458;EAS_AF=0.2014;AMR_AF=0.1614;AFR_AF=0.1982;EUR_AF=0.1759;SAS_AF=0.3487;AA=T|||;VT=SNP
2	79223902	rs4853428	A	C	100	PASS	AC=680;AF=0.135783;AN=5008;NS=2504;DP=19250;EAS_AF=0.2371;AMR_AF=0.1729;AFR_AF=0.0197;EUR_AF=0.1501;SAS_AF=0.1472;AA=A|||;VT=SNP
2	79224138	rs13427506	C	G	100	PASS	AC=327;AF=0.0652955;AN=5008;NS=2504;DP=20735;EAS_AF=0.0744;AMR_AF=0.0476;AFR_AF=0.0703;EUR_AF=0.0636;SAS_AF=0.0634;AA=C|||;VT=SNP
2	79224437	rs13427864	C	G	100	PASS	AC=262;AF=0.0523163;AN=5008;NS=2504;DP=16287;EAS_AF=0.0655;AMR_AF=0.049;AFR_AF=0.0098;EUR_AF=0.0567;SAS_AF=0.0941;AA=C|||;VT=SNP
2	79224687	rs1666769	C	T	100	PASS	AC=3344;AF=0.667732;AN=5008;NS=2504;DP=19789;EAS_AF=0.7004;AMR_AF=0.7795;AFR_AF=0.5454;EUR_AF=0.6561;SAS_AF=0.7321;AA=T|||;VT=SNP
2	79224717	rs1666770	G	T	100	PASS	AC=3467;AF=0.692292;AN=5008;NS=2504;DP=20087;EAS_AF=0.7907;AMR_AF=0.781;AFR_AF=0.5477;EUR_AF=0.675;SAS_AF=0.7413;AA=T|||;VT=SNP
2	79224826	rs6744763	G	C	100	PASS	AC=437;AF=0.0872604;AN=5008;NS=2504;DP=19743;EAS_AF=0.0685;AMR_AF=0.0591;AFR_AF=0.1006;EUR_AF=0.0606;SAS_AF=0.136;AA=G|||;VT=SNP
2	79225545	rs666384	C	T	100	PASS	AC=1301;AF=0.259784;AN=5008;NS=2504;DP=21603;EAS_AF=0.2808;AMR_AF=0.2392;AFR_AF=0.208;EUR_AF=0.1571;SAS_AF=0.4284;AA=C|||;VT=SNP
2	79225690	rs402221	C	T	100	PASS	AC=1310;AF=0.261581;AN=5008;NS=2504;DP=23240;EAS_AF=0.2808;AMR_AF=0.2392;AFR_AF=0.2141;EUR_AF=0.1571;SAS_AF=0.4294;AA=C|||;VT=SNP
2	79225716	rs367780	A	G	100	PASS	AC=1316;AF=0.26278;AN=5008;NS=2504;DP=23124;EAS_AF=0.2827;AMR_AF=0.2406;AFR_AF=0.2156;EUR_AF=0.1581;SAS_AF=0.4294;AA=A|||;VT=SNP
2	79225952	rs384761	T	C	100	PASS	AC=2087;AF=0.416733;AN=5008;NS=2504;DP=21558;EAS_AF=0.3998;AMR_AF=0.3617;AFR_AF=0.447;EUR_AF=0.2972;SAS_AF=0.5552;AA=C|||;VT=SNP
2	79225972	rs423471	C	T	100	PASS	AC=1316;AF=0.26278;AN=5008;NS=2504;DP=21410;EAS_AF=0.2827;AMR_AF=0.2421;AFR_AF=0.2148;EUR_AF=0.1581;SAS_AF=0.4294;AA=C|||;VT=SNP
2	79225976	rs384794	T	C	100	PASS	AC=1314;AF=0.26238;AN=5008;NS=2504;DP=21324;EAS_AF=0.2827;AMR_AF=0.2406;AFR_AF=0.2148;EUR_AF=0.1571;SAS_AF=0.4294;AA=T|||;VT=SNP
2	79226059	rs368963	A	T	100	PASS	AC=4293;AF=0.857228;AN=5008;NS=2504;DP=19916;EAS_AF=0.9107;AMR_AF=0.9063;AFR_AF=0.8147;EUR_AF=0.8141;SAS_AF=0.8691;AA=T|||;VT=SNP
2	79226137	rs1915761	A	T	100	PASS	AC=319;AF=0.0636981;AN=5008;NS=2504;DP=17943;EAS_AF=0.0665;AMR_AF=0.0519;AFR_AF=0.0219;EUR_AF=0.0577;SAS_AF=0.1319;AA=A|||;VT=SNP
2	79226323	rs6710030	T	C	100	PASS	AC=3376;AF=0.674121;AN=5008;NS=2504;DP=16108;EAS_AF=0.7937;AMR_AF=0.7493;AFR_AF=0.5113;EUR_AF=0.662;SAS_AF=0.7301;AA=C|||;VT=SNP
2	79226351	rs6723462	A	G	100	PASS	AC=1263;AF=0.252196;AN=5008;NS=2504;DP=16307;EAS_AF=0.2808;AMR_AF=0.2161;AFR_AF=0.2118;EUR_AF=0.1441;SAS_AF=0.4141;AA=G|||;VT=SNP
2	79226518	rs77524765	A	T	100	PASS	AC=817;AF=0.163139;AN=5008;NS=2504;DP=12734;EAS_AF=0.2123;AMR_AF=0.1527;AFR_AF=0.1036;EUR_AF=0.0845;SAS_AF=0.2812;AA=A|||;VT=SNP
2	79226572	rs4432481	G	A	100	PASS	AC=2140;AF=0.427316;AN=5008;NS=2504;DP=13343;EAS_AF=0.5198;AMR_AF=0.5461;AFR_AF=0.3018;EUR_AF=0.5209;SAS_AF=0.3211;AA=G|||;VT=SNP
2	79226698	rs117927507	A	C	100	PASS	AC=137;AF=0.0273562;AN=5008;NS=2504;DP=15802;EAS_AF=0.0873;AMR_AF=0.062;AFR_AF=0;EUR_AF=0.005;SAS_AF=0.001;AA=A|||;VT=SNP
2	79226870	rs2594480	A	G	100	PASS	AC=3489;AF=0.696685;AN=5008;NS=2504;DP=15813;EAS_AF=0.7937;AMR_AF=0.7579;AFR_AF=0.5923;EUR_AF=0.662;SAS_AF=0.7301;AA=a|||;VT=SNP
2	79226997	rs2685275	C	T	100	PASS	AC=3490;AF=0.696885;AN=5008;NS=2504;DP=16347;EAS_AF=0.7937;AMR_AF=0.7579;AFR_AF=0.5923;EUR_AF=0.662;SAS_AF=0.7311;AA=c|||;VT=SNP
2	79227053	rs10179468	T	C	100	PASS	AC=464;AF=0.0926518;AN=5008;NS=2504;DP=17654;EAS_AF=0.1032;AMR_AF=0.0591;AFR_AF=0.0976;EUR_AF=0.0577;SAS_AF=0.135;AA=T|||;VT=SNP
2	79227099	rs811526	A	C	100	PASS	AC=3490;AF=0.696885;AN=5008;NS=2504;DP=17632;EAS_AF=0.7946;AMR_AF=0.7579;AFR_AF=0.593;EUR_AF=0.661;SAS_AF=0.7301;AA=a|||;VT=SNP
2	79227147	rs789304	G	C	100	PASS	AC=4457;AF=0.889976;AN=5008;NS=2504;DP=18085;EAS_AF=0.9077;AMR_AF=0.915;AFR_AF=0.9418;EUR_AF=0.8111;SAS_AF=0.865;AA=C|||;VT=SNP
2	79227243	rs283819	A	C	100	PASS	AC=3640;AF=0.726837;AN=5008;NS=2504;DP=20660;EAS_AF=0.7946;AMR_AF=0.8012;AFR_AF=0.6309;EUR_AF=0.7247;SAS_AF=0.7362;AA=C|||;VT=SNP
2	79227275	rs7565256	T	G	100	PASS	AC=980;AF=0.195687;AN=5008;NS=2504;DP=20865;EAS_AF=0.1141;AMR_AF=0.1599;AFR_AF=0.3472;EUR_AF=0.1511;SAS_AF=0.1462;AA=T|||;VT=SNP
2	79227288	rs7604138	C	A	100	PASS	AC=966;AF=0.192891;AN=5008;NS=2504;DP=20897;EAS_AF=0.1131;AMR_AF=0.1571;AFR_AF=0.3472;EUR_AF=0.1521;SAS_AF=0.1339;AA=C|||;VT=SNP
2	79227289	rs283820	T	C	100	PASS	AC=3494;AF=0.697684;AN=5008;NS=2504;DP=20880;EAS_AF=0.7946;AMR_AF=0.7579;AFR_AF=0.5968;EUR_AF=0.6581;SAS_AF=0.7321;AA=t|||;VT=SNP
2	79227358	rs7565280	T	G	100	PASS	AC=959;AF=0.191494;AN=5008;NS=2504;DP=20078;EAS_AF=0.1151;AMR_AF=0.1571;AFR_AF=0.3472;EUR_AF=0.1501;SAS_AF=0.1268;AA=G|||;VT=SNP
2	79227364	rs7604159	C	T	100	PASS	AC=959;AF=0.191494;AN=5008;NS=2504;DP=20112;EAS_AF=0.1151;AMR_AF=0.1571;AFR_AF=0.3472;EUR_AF=0.1501;SAS_AF=0.1268;AA=T|||;VT=SNP
2	79227376	rs1656308	A	G	100	PASS	AC=3487;AF=0.696286;AN=5008;NS=2504;DP=20138;EAS_AF=0.7937;AMR_AF=0.7579;AFR_AF=0.5923;EUR_AF=0.659;SAS_AF=0.7311;AA=G|||;VT=SNP
2	79227379	rs1666772	C	T	100	PASS	AC=3487;AF=0.696286;AN=5008;NS=2504;DP=20070;EAS_AF=0.7937;AMR_AF=0.7579;AFR_AF=0.5923;EUR_AF=0.659;SAS_AF=0.7311;AA=C|||;VT=SNP
2	79227405	rs283821	A	G	100	PASS	AC=4325;AF=0.863618;AN=5008;NS=2504;DP=19349;EAS_AF=0.9077;AMR_AF=0.9035;AFR_AF=0.8502;EUR_AF=0.8111;SAS_AF=0.862;AA=A|||;VT=SNP
2	79227455	rs4270377	G	C	100	PASS	AC=1660;AF=0.33147;AN=5008;NS=2504;DP=20259;EAS_AF=0.2887;AMR_AF=0.3141;AFR_AF=0.4183;EUR_AF=0.2137;SAS_AF=0.3916;AA=C|||;VT=SNP
2	79227583	rs283822	A	G	100	PASS	AC=2208;AF=0.440895;AN=5008;NS=2504;DP=21492;EAS_AF=0.4147;AMR_AF=0.3876;AFR_AF=0.5416;EUR_AF=0.2783;SAS_AF=0.5368;AA=G|||;VT=SNP
2	79227650	rs11126691	G	C	100	PASS	AC=2439;AF=0.487021;AN=5008;NS=2504;DP=20893;EAS_AF=0.503;AMR_AF=0.6196;AFR_AF=0.4917;EUR_AF=0.5328;SAS_AF=0.3231;AA=G|||;VT=SNP
2	79227759	rs7565752	T	C	100	PASS	AC=2297;AF=0.458666;AN=5008;NS=2504;DP=20281;EAS_AF=0.4673;AMR_AF=0.5274;AFR_AF=0.4584;EUR_AF=0.5338;SAS_AF=0.3241;AA=t|||;VT=SNP
2	79228150	rs17016049	T	C	100	PASS	AC=2232;AF=0.445687;AN=5008;NS=2504;DP=18309;EAS_AF=0.4673;AMR_AF=0.5202;AFR_AF=0.416;EUR_AF=0.5348;SAS_AF=0.319;AA=T|||;VT=SNP
2	79228257	rs10520223	A	G	100	PASS	AC=2228;AF=0.444888;AN=5008;NS=2504;DP=20965;EAS_AF=0.4683;AMR_AF=0.5202;AFR_AF=0.41;EUR_AF=0.5358;SAS_AF=0.3211;AA=G|||;VT=SNP
2	79228611	rs34242972	A	T	100	PASS	AC=2122;AF=0.423722;AN=5008;NS=2504;DP=20479;EAS_AF=0.4722;AMR_AF=0.513;AFR_AF=0.3351;EUR_AF=0.5328;SAS_AF=0.318;AA=A|||;VT=SNP
2	79228613	rs35748405	A	G	100	PASS	AC=2122;AF=0.423722;AN=5008;NS=2504;DP=20540;EAS_AF=0.4722;AMR_AF=0.513;AFR_AF=0.3351;EUR_AF=0.5328;SAS_AF=0.318;AA=G|||;VT=SNP
2	79228682	rs17016056	T	C	100	PASS	AC=2115;AF=0.422324;AN=5008;NS=2504;DP=21503;EAS_AF=0.4673;AMR_AF=0.5101;AFR_AF=0.3351;EUR_AF=0.5328;SAS_AF=0.318;AA=T|||;VT=SNP
2	79228733	rs17016057	T	G	100	PASS	AC=2118;AF=0.422923;AN=5008;NS=2504;DP=20547;EAS_AF=0.4683;AMR_AF=0.5115;AFR_AF=0.3351;EUR_AF=0.5338;SAS_AF=0.318;AA=G|||;VT=SNP
2	79228811	rs56107919	T	A	100	PASS	AC=2117;AF=0.422724;AN=5008;NS=2504;DP=19759;EAS_AF=0.4673;AMR_AF=0.5086;AFR_AF=0.3366;EUR_AF=0.5328;SAS_AF=0.319;AA=T|||;VT=SNP
2	79228816	rs56156859	C	A	100	PASS	AC=2117;AF=0.422724;AN=5008;NS=2504;DP=19543;EAS_AF=0.4673;AMR_AF=0.5086;AFR_AF=0.3366;EUR_AF=0.5328;SAS_AF=0.319;AA=C|||;VT=SNP
2	79228890	rs17016058	G	A	100	PASS	AC=2113;AF=0.421925;AN=5008;NS=2504;DP=17344;EAS_AF=0.4683;AMR_AF=0.5086;AFR_AF=0.3336;EUR_AF=0.5338;SAS_AF=0.317;AA=G|||;VT=SNP
2	79229006	rs13005514	A	G	100	PASS	AC=2116;AF=0.422524;AN=5008;NS=2504;DP=17683;EAS_AF=0.4673;AMR_AF=0.5101;AFR_AF=0.3351;EUR_AF=0.5328;SAS_AF=0.319;AA=A|||;VT=SNP
2	79229122	rs12614535	C	A	100	PASS	AC=2049;AF=0.409145;AN=5008;NS=2504;DP=17554;EAS_AF=0.4673;AMR_AF=0.4957;AFR_AF=0.3343;EUR_AF=0.4861;SAS_AF=0.3098;AA=C|||;VT=SNP
2	79229179	rs12620914	A	G	100	PASS	AC=2115;AF=0.422324;AN=5008;NS=2504;DP=17088;EAS_AF=0.4673;AMR_AF=0.5101;AFR_AF=0.3343;EUR_AF=0.5328;SAS_AF=0.319;AA=A|||;VT=SNP
2	79229191	rs12614561	C	T	100	PASS	AC=2117;AF=0.422724;AN=5008;NS=2504;DP=16809;EAS_AF=0.4683;AMR_AF=0.5101;AFR_AF=0.3343;EUR_AF=0.5328;SAS_AF=0.32;AA=c|||;VT=SNP
2	79229271	rs12614588	C	T	100	PASS	AC=2116;AF=0.422524;AN=5008;NS=2504;DP=17817;EAS_AF=0.4673;AMR_AF=0.5101;AFR_AF=0.3351;EUR_AF=0.5328;SAS_AF=0.319;AA=C|||;VT=SNP
2	79229415	rs118079297	G	A	100	PASS	AC=94;AF=0.01877;AN=5008;NS=2504;DP=18673;EAS_AF=0.0466;AMR_AF=0.0634;AFR_AF=0;EUR_AF=0.001;SAS_AF=0.002;AA=G|||;VT=SNP
2	79229420	rs12620984	A	G	100	PASS	AC=2116;AF=0.422524;AN=5008;NS=2504;DP=18719;EAS_AF=0.4663;AMR_AF=0.5115;AFR_AF=0.3351;EUR_AF=0.5328;SAS_AF=0.319;AA=a|||;VT=SNP
2	79229557	rs13012129	G	A	100	PASS	AC=2117;AF=0.422724;AN=5008;NS=2504;DP=15938;EAS_AF=0.4673;AMR_AF=0.5101;AFR_AF=0.3359;EUR_AF=0.5328;SAS_AF=0.319;AA=G|||;VT=SNP
2	79229584	rs13011775	A	G	100	PASS	AC=2117;AF=0.422724;AN=5008;NS=2504;DP=15862;EAS_AF=0.4673;AMR_AF=0.5101;AFR_AF=0.3359;EUR_AF=0.5328;SAS_AF=0.319;AA=A|||;VT=SNP
2	79229948	rs5002172	T	C	100	PASS	AC=2170;AF=0.433307;AN=5008;NS=2504;DP=15340;EAS_AF=0.4673;AMR_AF=0.5115;AFR_AF=0.3744;EUR_AF=0.5338;SAS_AF=0.319;AA=t|||;VT=SNP
2	79229955	rs5002173	G	A	100	PASS	AC=2170;AF=0.433307;AN=5008;NS=2504;DP=15922;EAS_AF=0.4673;AMR_AF=0.5115;AFR_AF=0.3744;EUR_AF=0.5338;SAS_AF=0.319;AA=G|||;VT=SNP
2	79229999	rs283823	C	T	100	PASS	AC=918;AF=0.183307;AN=5008;NS=2504;DP=19381;EAS_AF=0.1905;AMR_AF=0.1311;AFR_AF=0.1286;EUR_AF=0.2137;SAS_AF=0.2556;AA=C|||;VT=SNP
2	79230274	rs11126692	G	T	100	PASS	AC=2049;AF=0.409145;AN=5008;NS=2504;DP=16017;EAS_AF=0.4673;AMR_AF=0.5086;AFR_AF=0.2844;EUR_AF=0.5338;SAS_AF=0.319;AA=G|||;VT=SNP
2	79230500	rs10520226	T	C	100	PASS	AC=2170;AF=0.433307;AN=5008;NS=2504;DP=19352;EAS_AF=0.4673;AMR_AF=0.5115;AFR_AF=0.3744;EUR_AF=0.5338;SAS_AF=0.319;AA=C|||;VT=SNP
2	79230543	rs11686788	T	A	100	PASS	AC=2171;AF=0.433506;AN=5008;NS=2504;DP=18238;EAS_AF=0.4673;AMR_AF=0.5115;AFR_AF=0.3752;EUR_AF=0.5338;SAS_AF=0.319;AA=A|||;VT=SNP
2	79230585	rs10520227	G	A	100	PASS	AC=485;AF=0.096845;AN=5008;NS=2504;DP=16761;EAS_AF=0.13;AMR_AF=0.0865;AFR_AF=0.0681;EUR_AF=0.0537;SAS_AF=0.1534;AA=G|||;VT=SNP
2	79230697	rs10179963	C	T	100	PASS	AC=2170;AF=0.433307;AN=5008;NS=2504;DP=15839;EAS_AF=0.4673;AMR_AF=0.5115;AFR_AF=0.3744;EUR_AF=0.5338;SAS_AF=0.319;AA=C|||;VT=SNP
2	79230763	rs10192550	T	C	100	PASS	AC=2170;AF=0.433307;AN=5008;NS=2504;DP=19133;EAS_AF=0.4673;AMR_AF=0.5115;AFR_AF=0.3744;EUR_AF=0.5338;SAS_AF=0.319;AA=C|||;VT=SNP
2	79230950	rs1530667	G	A	100	PASS	AC=478;AF=0.0954473;AN=5008;NS=2504;DP=18898;EAS_AF=0.1081;AMR_AF=0.1614;AFR_AF=0.093;EUR_AF=0.003;SAS_AF=0.1339;AA=G|||;VT=SNP
2	79230986	rs1839108	T	C	100	PASS	AC=2171;AF=0.433506;AN=5008;NS=2504;DP=16747;EAS_AF=0.4673;AMR_AF=0.513;AFR_AF=0.3744;EUR_AF=0.5338;SAS_AF=0.319;AA=T|||;VT=SNP
2	79231977	rs116867651	A	G	100	PASS	AC=61;AF=0.0121805;AN=5008;NS=2504;DP=19500;EAS_AF=0.0575;AMR_AF=0;AFR_AF=0;EUR_AF=0;SAS_AF=0.0031;AA=A|||;VT=SNP
2	79232182	rs13031947	C	T	100	PASS	AC=659;AF=0.131589;AN=5008;NS=2504;DP=19993;EAS_AF=0.129;AMR_AF=0.0922;AFR_AF=0.1974;EUR_AF=0.0537;SAS_AF=0.1534;AA=T|||;VT=SNP
2	79232491	rs283825	A	G	100	PASS	AC=606;AF=0.121006;AN=5008;NS=2504;DP=18742;EAS_AF=0.131;AMR_AF=0.0749;AFR_AF=0.0741;EUR_AF=0.16;SAS_AF=0.1667;AA=A|||;VT=SNP
2	79232577	rs12617493	G	A	100	PASS	AC=2061;AF=0.411542;AN=5008;NS=2504;DP=19594;EAS_AF=0.4692;AMR_AF=0.5101;AFR_AF=0.2912;EUR_AF=0.5338;SAS_AF=0.319;AA=G|||;VT=SNP
2	79233079	rs283826	G	A	100	PASS	AC=916;AF=0.182907;AN=5008;NS=2504;DP=10148;EAS_AF=0.1974;AMR_AF=0.1297;AFR_AF=0.1218;EUR_AF=0.2137;SAS_AF=0.2566;AA=G|||;VT=SNP
2	79234011	rs2117728	G	A	100	PASS	AC=2372;AF=0.473642;AN=5008;NS=2504;DP=22260;EAS_AF=0.4673;AMR_AF=0.5115;AFR_AF=0.4508;EUR_AF=0.5169;SAS_AF=0.4397;AA=g|||;VT=SNP
2	79234077	rs283828	G	T	100	PASS	AC=1178;AF=0.235224;AN=5008;NS=2504;DP=20936;EAS_AF=0.1974;AMR_AF=0.1369;AFR_AF=0.3147;EUR_AF=0.2147;SAS_AF=0.2577;AA=t|||;VT=SNP
2	79234240	rs6705751	G	A	100	PASS	AC=2061;AF=0.411542;AN=5008;NS=2504;DP=19897;EAS_AF=0.4683;AMR_AF=0.5101;AFR_AF=0.292;EUR_AF=0.5338;SAS_AF=0.319;AA=G|||;VT=SNP
2	79234333	rs283829	A	G	100	PASS	AC=3720;AF=0.742812;AN=5008;NS=2504;DP=18977;EAS_AF=0.7788;AMR_AF=0.8084;AFR_AF=0.6997;EUR_AF=0.7505;SAS_AF=0.7096;AA=G|||;VT=SNP
2	79234647	rs283830	T	C	100	PASS	AC=1014;AF=0.202476;AN=5008;NS=2504;DP=16927;EAS_AF=0.2014;AMR_AF=0.1326;AFR_AF=0.1906;EUR_AF=0.2147;SAS_AF=0.2566;AA=C|||;VT=SNP
2	79234711	rs13009858	A	G	100	PASS	AC=547;AF=0.109225;AN=5008;NS=2504;DP=16301;EAS_AF=0.128;AMR_AF=0.0893;AFR_AF=0.115;EUR_AF=0.0537;SAS_AF=0.1534;AA=A|||;VT=SNP
2	79235293	rs283831	A	T	100	PASS	AC=4301;AF=0.858826;AN=5008;NS=2504;DP=18437;EAS_AF=0.9067;AMR_AF=0.9006;AFR_AF=0.8389;EUR_AF=0.8042;SAS_AF=0.863;AA=T|||;VT=SNP
2	79235838	rs10179130	C	T	100	PASS	AC=711;AF=0.141973;AN=5008;NS=2504;DP=20173;EAS_AF=0.1121;AMR_AF=0.1369;AFR_AF=0.1725;EUR_AF=0.1491;SAS_AF=0.1278;AA=C|||;VT=SNP
2	79236428	rs117533228	A	G	100	PASS	AC=349;AF=0.0696885;AN=5008;NS=2504;DP=20496;EAS_AF=0.1091;AMR_AF=0.1527;AFR_AF=0.0008;EUR_AF=0.001;SAS_AF=0.1339;AA=A|||;VT=SNP
2	79236614	rs10520228	A	G	100	PASS	AC=689;AF=0.13758;AN=5008;NS=2504;DP=21590;EAS_AF=0.13;AMR_AF=0.1124;AFR_AF=0.1452;EUR_AF=0.1213;SAS_AF=0.1697;AA=G|||;VT=SNP
2	79236884	rs79536233	C	G	100	PASS	AC=23;AF=0.00459265;AN=5008;NS=2504;DP=20631;EAS_AF=0.0139;AMR_AF=0.013;AFR_AF=0;EUR_AF=0;SAS_AF=0;AA=C|||;VT=SNP
2	79237089	rs283832	T	C	100	PASS	AC=1086;AF=0.216853;AN=5008;NS=2504;DP=18083;EAS_AF=0.1994;AMR_AF=0.1354;AFR_AF=0.2458;EUR_AF=0.2147;SAS_AF=0.2556;AA=T|||;VT=SNP
2	79237507	rs76616152	G	A	100	PASS	AC=220;AF=0.0439297;AN=5008;NS=2504;DP=19574;EAS_AF=0.1091;AMR_AF=0.1527;AFR_AF=0.0008;EUR_AF=0.001;SAS_AF=0.002;AA=G|||;VT=SNP
2	79237527	rs13030552	C	T	100	PASS	AC=502;AF=0.10024;AN=5008;NS=2504;DP=19404;EAS_AF=0.129;AMR_AF=0.0836;AFR_AF=0.0825;EUR_AF=0.0527;SAS_AF=0.1554;AA=T|||;VT=SNP
2	79237575	rs34977007	C	T	100	PASS	AC=890;AF=0.177716;AN=5008;NS=2504;DP=19071;EAS_AF=0.2381;AMR_AF=0.2406;AFR_AF=0.1104;EUR_AF=0.0537;SAS_AF=0.2894;AA=C|||;VT=SNP
2	79237618	rs895757	G	A	100	PASS	AC=2695;AF=0.538139;AN=5008;NS=2504;DP=18702;EAS_AF=0.5992;AMR_AF=0.598;AFR_AF=0.4826;EUR_AF=0.5865;SAS_AF=0.4581;AA=A|||;VT=SNP
2	79237692	rs13030971	C	G	100	PASS	AC=1187;AF=0.237021;AN=5008;NS=2504;DP=19327;EAS_AF=0.2391;AMR_AF=0.2579;AFR_AF=0.3071;EUR_AF=0.0726;SAS_AF=0.2945;AA=G|||;VT=SNP
2	79237740	rs374425	A	G	100	PASS	AC=927;AF=0.185104;AN=5008;NS=2504;DP=20148;EAS_AF=0.1994;AMR_AF=0.1311;AFR_AF=0.1142;EUR_AF=0.2157;SAS_AF=0.273;AA=A|||;VT=SNP
2	79237781	rs78207831	G	T	100	PASS	AC=389;AF=0.0776757;AN=5008;NS=2504;DP=21103;EAS_AF=0.1091;AMR_AF=0.1527;AFR_AF=0.031;EUR_AF=0.001;SAS_AF=0.1339;AA=G|||;VT=SNP
2	79237814	rs77377755	T	A	100	PASS	AC=351;AF=0.0700879;AN=5008;NS=2504;DP=21356;EAS_AF=0.1091;AMR_AF=0.1527;AFR_AF=0.0023;EUR_AF=0.001;SAS_AF=0.1339;AA=T|||;VT=SNP
2	79238167	rs434637	T	C	100	PASS	AC=4268;AF=0.852236;AN=5008;NS=2504;DP=20244;EAS_AF=0.9077;AMR_AF=0.8991;AFR_AF=0.8116;EUR_AF=0.8052;SAS_AF=0.865;AA=C|||;VT=SNP
2	79238198	rs414509	T	C	100	PASS	AC=4258;AF=0.85024;AN=5008;NS=2504;DP=19709;EAS_AF=0.9077;AMR_AF=0.8977;AFR_AF=0.8041;EUR_AF=0.8052;SAS_AF=0.8661;AA=C|||;VT=SNP
2	79238303	rs2196334	C	T	100	PASS	AC=3271;AF=0.653155;AN=5008;NS=2504;DP=19347;EAS_AF=0.7014;AMR_AF=0.7637;AFR_AF=0.6445;EUR_AF=0.5905;SAS_AF=0.6012;AA=T|||;VT=SNP
2	79238326	rs2196333	T	C	100	PASS	AC=3272;AF=0.653355;AN=5008;NS=2504;DP=19048;EAS_AF=0.7014;AMR_AF=0.7637;AFR_AF=0.6445;EUR_AF=0.5915;SAS_AF=0.6012;AA=t|||;VT=SNP
2	79238530	rs13014524	T	C	100	PASS	AC=628;AF=0.125399;AN=5008;NS=2504;DP=19229;EAS_AF=0.131;AMR_AF=0.0965;AFR_AF=0.1528;EUR_AF=0.0706;SAS_AF=0.1595;AA=T|||;VT=SNP
2	79238601	rs6737587	T	G	100	PASS	AC=3283;AF=0.655551;AN=5008;NS=2504;DP=19450;EAS_AF=0.7054;AMR_AF=0.7651;AFR_AF=0.643;EUR_AF=0.5915;SAS_AF=0.6094;AA=G|||;VT=SNP
2	79238982	rs12988957	C	T	100	PASS	AC=513;AF=0.102436;AN=5008;NS=2504;DP=18522;EAS_AF=0.13;AMR_AF=0.0922;AFR_AF=0.0688;EUR_AF=0.0706;SAS_AF=0.1595;AA=C|||;VT=SNP
2	79239216	rs688806	C	T	100	PASS	AC=1703;AF=0.340056;AN=5008;NS=2504;DP=14747;EAS_AF=0.3145;AMR_AF=0.304;AFR_AF=0.4349;EUR_AF=0.2167;SAS_AF=0.3906;AA=C|||;VT=SNP
2	79239241	rs395243	C	T	100	PASS	AC=3730;AF=0.744808;AN=5008;NS=2504;DP=14671;EAS_AF=0.7778;AMR_AF=0.8069;AFR_AF=0.7239;EUR_AF=0.7346;SAS_AF=0.7055;AA=T|||;VT=SNP
2	79239278	rs405595	T	C	100	PASS	AC=1704;AF=0.340256;AN=5008;NS=2504;DP=15392;EAS_AF=0.3155;AMR_AF=0.304;AFR_AF=0.4342;EUR_AF=0.2167;SAS_AF=0.3916;AA=t|||;VT=SNP
2	79239300	rs436569	A	G	100	PASS	AC=1704;AF=0.340256;AN=5008;NS=2504;DP=15638;EAS_AF=0.3155;AMR_AF=0.304;AFR_AF=0.4349;EUR_AF=0.2167;SAS_AF=0.3906;AA=A|||;VT=SNP
2	79239402	rs396909	C	T	100	PASS	AC=1665;AF=0.332468;AN=5008;NS=2504;DP=14684;EAS_AF=0.3145;AMR_AF=0.304;AFR_AF=0.4062;EUR_AF=0.2167;SAS_AF=0.3906;AA=c|||;VT=SNP
2	79239413	rs405254	A	C	100	PASS	AC=1665;AF=0.332468;AN=5008;NS=2504;DP=14494;EAS_AF=0.3145;AMR_AF=0.304;AFR_AF=0.4062;EUR_AF=0.2167;SAS_AF=0.3906;AA=A|||;VT=SNP
2	79239669	rs190122487	A	G	100	PASS	AC=49;AF=0.00978435;AN=5008;NS=2504;DP=12431;EAS_AF=0.0069;AMR_AF=0.0576;AFR_AF=0;EUR_AF=0.001;SAS_AF=0.001;AA=A|||;VT=SNP
2	79239670	rs34864496	A	T	100	PASS	AC=521;AF=0.104034;AN=5008;NS=2504;DP=12431;EAS_AF=0.129;AMR_AF=0.0836;AFR_AF=0.0968;EUR_AF=0.0527;SAS_AF=0.1554;AA=A|||;VT=SNP
2	79239702	rs3979600	A	G	100	PASS	AC=2072;AF=0.413738;AN=5008;NS=2504;DP=11928;EAS_AF=0.4643;AMR_AF=0.5115;AFR_AF=0.3003;EUR_AF=0.5358;SAS_AF=0.32;AA=A|||;VT=SNP
2	79240059	rs397749	C	T	100	PASS	AC=1667;AF=0.332867;AN=5008;NS=2504;DP=14574;EAS_AF=0.3145;AMR_AF=0.304;AFR_AF=0.4077;EUR_AF=0.2167;SAS_AF=0.3906;AA=T|||;VT=SNP
2	79240076	rs396619	T	C	100	PASS	AC=1667;AF=0.332867;AN=5008;NS=2504;DP=14824;EAS_AF=0.3145;AMR_AF=0.304;AFR_AF=0.4077;EUR_AF=0.2167;SAS_AF=0.3906;AA=C|||;VT=SNP
2	79240261	rs418396	G	A	100	PASS	AC=1667;AF=0.332867;AN=5008;NS=2504;DP=18287;EAS_AF=0.3145;AMR_AF=0.304;AFR_AF=0.4077;EUR_AF=0.2167;SAS_AF=0.3906;AA=A|||;VT=SNP
2	79240349	rs395701	T	C	100	PASS	AC=1667;AF=0.332867;AN=5008;NS=2504;DP=18962;EAS_AF=0.3145;AMR_AF=0.304;AFR_AF=0.4077;EUR_AF=0.2167;SAS_AF=0.3906;AA=C|||;VT=SNP
2	79240454	rs417898	G	A	100	PASS	AC=1667;AF=0.332867;AN=5008;NS=2504;DP=19327;EAS_AF=0.3145;AMR_AF=0.304;AFR_AF=0.4077;EUR_AF=0.2167;SAS_AF=0.3906;AA=A|||;VT=SNP
2	79240548	rs78082018	A	G	100	PASS	AC=223;AF=0.0445288;AN=5008;NS=2504;DP=19201;EAS_AF=0.1121;AMR_AF=0.1527;AFR_AF=0.0008;EUR_AF=0.001;SAS_AF=0.002;AA=A|||;VT=SNP
2	79240695	rs422782	A	G	100	PASS	AC=1668;AF=0.333067;AN=5008;NS=2504;DP=21093;EAS_AF=0.3155;AMR_AF=0.304;AFR_AF=0.4077;EUR_AF=0.2167;SAS_AF=0.3906;AA=G|||;VT=SNP
2	79240834	rs442513	A	G	100	PASS	AC=3733;AF=0.745407;AN=5008;NS=2504;DP=18500;EAS_AF=0.7788;AMR_AF=0.8156;AFR_AF=0.7035;EUR_AF=0.7525;SAS_AF=0.7106;AA=G|||;VT=SNP
2	79240856	rs437049	G	T	100	PASS	AC=1667;AF=0.332867;AN=5008;NS=2504;DP=18147;EAS_AF=0.3145;AMR_AF=0.304;AFR_AF=0.4077;EUR_AF=0.2167;SAS_AF=0.3906;AA=G|||;VT=SNP
2	79240964	rs79725505	T	G	100	PASS	AC=352;AF=0.0702875;AN=5008;NS=2504;DP=16057;EAS_AF=0.1121;AMR_AF=0.1527;AFR_AF=0.0008;EUR_AF=0.001;SAS_AF=0.1339;AA=T|||;VT=SNP
2	79241140	rs35855457	G	A	100	PASS	AC=408;AF=0.0814696;AN=5008;NS=2504;DP=15564;EAS_AF=0.129;AMR_AF=0.0807;AFR_AF=0.0129;EUR_AF=0.0527;SAS_AF=0.1554;AA=G|||;VT=SNP
2	79241144	rs74865554	T	C	100	PASS	AC=156;AF=0.0311502;AN=5008;NS=2504;DP=15475;EAS_AF=0.1498;AMR_AF=0;AFR_AF=0;EUR_AF=0;SAS_AF=0.0051;AA=T|||;VT=SNP
2	79241451	rs561259	G	A	100	PASS	AC=1668;AF=0.333067;AN=5008;NS=2504;DP=16305;EAS_AF=0.3145;AMR_AF=0.304;AFR_AF=0.4077;EUR_AF=0.2167;SAS_AF=0.3916;AA=G|||;VT=SNP
2	79241756	rs402329	G	A	100	PASS	AC=1667;AF=0.332867;AN=5008;NS=2504;DP=17310;EAS_AF=0.3135;AMR_AF=0.304;AFR_AF=0.4077;EUR_AF=0.2167;SAS_AF=0.3916;AA=G|||;VT=SNP
2	79241799	rs1448216	A	T	100	PASS	AC=789;AF=0.157548;AN=5008;NS=2504;DP=16598;EAS_AF=0.1319;AMR_AF=0.1138;AFR_AF=0.2209;EUR_AF=0.1193;SAS_AF=0.1687;AA=A|||;VT=SNP
2	79241810	rs375644	C	T	100	PASS	AC=3631;AF=0.72504;AN=5008;NS=2504;DP=17081;EAS_AF=0.7758;AMR_AF=0.7911;AFR_AF=0.7027;EUR_AF=0.6859;SAS_AF=0.6963;AA=T|||;VT=SNP
2	79241897	rs12614393	A	C	100	PASS	AC=1961;AF=0.391573;AN=5008;NS=2504;DP=18010;EAS_AF=0.4623;AMR_AF=0.4885;AFR_AF=0.2927;EUR_AF=0.4682;SAS_AF=0.3047;AA=A|||;VT=SNP
2	79241958	rs12620799	C	T	100	PASS	AC=1961;AF=0.391573;AN=5008;NS=2504;DP=17641;EAS_AF=0.4623;AMR_AF=0.4885;AFR_AF=0.2927;EUR_AF=0.4682;SAS_AF=0.3047;AA=C|||;VT=SNP
2	79241959	rs401748	G	A	100	PASS	AC=1667;AF=0.332867;AN=5008;NS=2504;DP=17609;EAS_AF=0.3135;AMR_AF=0.304;AFR_AF=0.4077;EUR_AF=0.2167;SAS_AF=0.3916;AA=A|||;VT=SNP
2	79242110	rs374604	T	C	100	PASS	AC=1667;AF=0.332867;AN=5008;NS=2504;DP=18460;EAS_AF=0.3135;AMR_AF=0.304;AFR_AF=0.4077;EUR_AF=0.2167;SAS_AF=0.3916;AA=T|||;VT=SNP
2	79242230	rs374242	A	C	100	PASS	AC=1668;AF=0.333067;AN=5008;NS=2504;DP=18957;EAS_AF=0.3145;AMR_AF=0.304;AFR_AF=0.4077;EUR_AF=0.2167;SAS_AF=0.3916;AA=A|||;VT=SNP
2	79242258	rs400861	C	A	100	PASS	AC=1668;AF=0.333067;AN=5008;NS=2504;DP=18912;EAS_AF=0.3145;AMR_AF=0.304;AFR_AF=0.4077;EUR_AF=0.2167;SAS_AF=0.3916;AA=C|||;VT=SNP
2	79242479	rs74393386	C	T	100	PASS	AC=349;AF=0.0696885;AN=5008;NS=2504;DP=17973;EAS_AF=0.1071;AMR_AF=0.1527;AFR_AF=0.0008;EUR_AF=0.001;SAS_AF=0.136;AA=C|||;VT=SNP
2	79242480	rs17016142	G	T	100	PASS	AC=586;AF=0.117013;AN=5008;NS=2504;DP=17752;EAS_AF=0.1319;AMR_AF=0.1066;AFR_AF=0.0696;EUR_AF=0.1203;SAS_AF=0.1697;AA=G|||;VT=SNP
2	79242569	rs432420	G	T	100	PASS	AC=1668;AF=0.333067;AN=5008;NS=2504;DP=18611;EAS_AF=0.3145;AMR_AF=0.304;AFR_AF=0.4077;EUR_AF=0.2167;SAS_AF=0.3916;AA=T|||;VT=SNP
2	79242602	rs425048	T	C	100	PASS	AC=1668;AF=0.333067;AN=5008;NS=2504;DP=18109;EAS_AF=0.3145;AMR_AF=0.304;AFR_AF=0.4077;EUR_AF=0.2167;SAS_AF=0.3916;AA=T|||;VT=SNP
2	79242671	rs79511225	G	A	100	PASS	AC=218;AF=0.0435304;AN=5008;NS=2504;DP=17812;EAS_AF=0.1071;AMR_AF=0.1527;AFR_AF=0.0008;EUR_AF=0.001;SAS_AF=0.002;AA=G|||;VT=SNP
2	79242786	rs422871	C	T	100	PASS	AC=1668;AF=0.333067;AN=5008;NS=2504;DP=17097;EAS_AF=0.3145;AMR_AF=0.304;AFR_AF=0.4077;EUR_AF=0.2167;SAS_AF=0.3916;AA=C|||;VT=SNP
2	79242887	rs439925	G	A	100	PASS	AC=1672;AF=0.333866;AN=5008;NS=2504;DP=16088;EAS_AF=0.3155;AMR_AF=0.3069;AFR_AF=0.4077;EUR_AF=0.2167;SAS_AF=0.3926;AA=A|||;VT=SNP
2	79242904	rs439914	G	A	100	PASS	AC=1672;AF=0.333866;AN=5008;NS=2504;DP=15979;EAS_AF=0.3155;AMR_AF=0.3069;AFR_AF=0.4077;EUR_AF=0.2167;SAS_AF=0.3926;AA=A|||;VT=SNP
2	79242949	rs380204	G	T	100	PASS	AC=1672;AF=0.333866;AN=5008;NS=2504;DP=14371;EAS_AF=0.3155;AMR_AF=0.3069;AFR_AF=0.4077;EUR_AF=0.2167;SAS_AF=0.3926;AA=G|||;VT=SNP
2	79242954	rs423313	C	A	100	PASS	AC=888;AF=0.177316;AN=5008;NS=2504;DP=13994;EAS_AF=0.2083;AMR_AF=0.1282;AFR_AF=0.0923;EUR_AF=0.2137;SAS_AF=0.2577;AA=C|||;VT=SNP
2	79243190	rs6547218	G	A	100	PASS	AC=1963;AF=0.391973;AN=5008;NS=2504;DP=16164;EAS_AF=0.4613;AMR_AF=0.4885;AFR_AF=0.2935;EUR_AF=0.4702;SAS_AF=0.3047;AA=G|||;VT=SNP
2	79243352	rs76319829	G	A	100	PASS	AC=22;AF=0.00439297;AN=5008;NS=2504;DP=15510;EAS_AF=0.0129;AMR_AF=0.013;AFR_AF=0;EUR_AF=0;SAS_AF=0;AA=G|||;VT=SNP
2	79243497	rs430601	A	T	100	PASS	AC=3600;AF=0.71885;AN=5008;NS=2504;DP=18157;EAS_AF=0.7768;AMR_AF=0.7896;AFR_AF=0.68;EUR_AF=0.6849;SAS_AF=0.6963;AA=T|||;VT=SNP
2	79243597	rs434922	G	A	100	PASS	AC=1102;AF=0.220048;AN=5008;NS=2504;DP=19502;EAS_AF=0.2034;AMR_AF=0.1427;AFR_AF=0.2504;EUR_AF=0.2157;SAS_AF=0.2556;AA=G|||;VT=SNP
2	79243761	rs425303	C	T	100	PASS	AC=1103;AF=0.220248;AN=5008;NS=2504;DP=18407;EAS_AF=0.2034;AMR_AF=0.1427;AFR_AF=0.2504;EUR_AF=0.2157;SAS_AF=0.2566;AA=C|||;VT=SNP
2	79243917	rs434372	T	A	100	PASS	AC=1638;AF=0.327077;AN=5008;NS=2504;DP=17499;EAS_AF=0.3155;AMR_AF=0.3012;AFR_AF=0.385;EUR_AF=0.2167;SAS_AF=0.3926;AA=T|||;VT=SNP
2	79244051	rs424662	C	T	100	PASS	AC=1637;AF=0.326877;AN=5008;NS=2504;DP=18792;EAS_AF=0.3145;AMR_AF=0.3012;AFR_AF=0.3858;EUR_AF=0.2167;SAS_AF=0.3916;AA=T|||;VT=SNP
2	79244100	rs430406	C	T	100	PASS	AC=1637;AF=0.326877;AN=5008;NS=2504;DP=19422;EAS_AF=0.3145;AMR_AF=0.3012;AFR_AF=0.3858;EUR_AF=0.2167;SAS_AF=0.3916;AA=C|||;VT=SNP
2	79244145	rs448043	A	G	100	PASS	AC=1637;AF=0.326877;AN=5008;NS=2504;DP=19207;EAS_AF=0.3145;AMR_AF=0.3012;AFR_AF=0.3858;EUR_AF=0.2167;SAS_AF=0.3916;AA=G|||;VT=SNP
2	79244188	rs77355976	A	G	100	PASS	AC=530;AF=0.105831;AN=5008;NS=2504;DP=19385;EAS_AF=0.1071;AMR_AF=0.1585;AFR_AF=0.1354;EUR_AF=0.001;SAS_AF=0.135;AA=A|||;VT=SNP
2	79244207	rs393149	T	C	100	PASS	AC=1639;AF=0.327276;AN=5008;NS=2504;DP=19247;EAS_AF=0.3145;AMR_AF=0.304;AFR_AF=0.3858;EUR_AF=0.2167;SAS_AF=0.3916;AA=T|||;VT=SNP
2	79244226	rs409899	G	A	100	PASS	AC=1637;AF=0.326877;AN=5008;NS=2504;DP=19047;EAS_AF=0.3145;AMR_AF=0.3012;AFR_AF=0.3858;EUR_AF=0.2167;SAS_AF=0.3916;AA=A|||;VT=SNP
2	79244580	rs1349078	A	G	100	PASS	AC=331;AF=0.0660942;AN=5008;NS=2504;DP=18622;EAS_AF=0.0754;AMR_AF=0.0533;AFR_AF=0.0575;EUR_AF=0.0547;SAS_AF=0.089;AA=A|||;VT=SNP
2	79244586	rs429694	A	C	100	PASS	AC=1636;AF=0.326677;AN=5008;NS=2504;DP=18674;EAS_AF=0.3145;AMR_AF=0.3012;AFR_AF=0.3858;EUR_AF=0.2167;SAS_AF=0.3906;AA=A|||;VT=SNP
2	79245332	rs428676	G	A	100	PASS	AC=1638;AF=0.327077;AN=5008;NS=2504;DP=19555;EAS_AF=0.3155;AMR_AF=0.3012;AFR_AF=0.3858;EUR_AF=0.2167;SAS_AF=0.3916;AA=A|||;VT=SNP
2	79245562	rs412656	T	C	100	PASS	AC=1107;AF=0.221046;AN=5008;NS=2504;DP=18379;EAS_AF=0.2073;AMR_AF=0.1427;AFR_AF=0.2504;EUR_AF=0.2157;SAS_AF=0.2566;AA=T|||;VT=SNP
2	79246108	rs1023825	T	G	100	PASS	AC=2614;AF=0.521965;AN=5008;NS=2504;DP=17831;EAS_AF=0.5942;AMR_AF=0.5994;AFR_AF=0.41;EUR_AF=0.5885;SAS_AF=0.4755;AA=T|||;VT=SNP
2	79246386	rs435133	G	A	100	PASS	AC=1641;AF=0.327676;AN=5008;NS=2504;DP=17330;EAS_AF=0.3145;AMR_AF=0.3055;AFR_AF=0.3865;EUR_AF=0.2167;SAS_AF=0.3916;AA=g|||;VT=SNP
2	79246878	rs436049	G	T	100	PASS	AC=1103;AF=0.220248;AN=5008;NS=2504;DP=18903;EAS_AF=0.2034;AMR_AF=0.1427;AFR_AF=0.2504;EUR_AF=0.2157;SAS_AF=0.2566;AA=G|||;VT=SNP
2	79247359	rs10201092	G	A	100	PASS	AC=2652;AF=0.529553;AN=5008;NS=2504;DP=18557;EAS_AF=0.5933;AMR_AF=0.5965;AFR_AF=0.4433;EUR_AF=0.5885;SAS_AF=0.4724;AA=G|||;VT=SNP
2	79247393	rs364452	C	T	100	PASS	AC=1643;AF=0.328075;AN=5008;NS=2504;DP=19416;EAS_AF=0.3155;AMR_AF=0.3055;AFR_AF=0.3873;EUR_AF=0.2167;SAS_AF=0.3916;AA=C|||;VT=SNP
2	79247510	rs436758	T	C	100	PASS	AC=1653;AF=0.330072;AN=5008;NS=2504;DP=19307;EAS_AF=0.3155;AMR_AF=0.3055;AFR_AF=0.3949;EUR_AF=0.2167;SAS_AF=0.3916;AA=C|||;VT=SNP
2	79247666	rs440752	T	C	100	PASS	AC=2297;AF=0.458666;AN=5008;NS=2504;DP=19644;EAS_AF=0.4454;AMR_AF=0.415;AFR_AF=0.5098;EUR_AF=0.337;SAS_AF=0.5593;AA=C|||;VT=SNP
2	79247945	rs446160	A	G	100	PASS	AC=1644;AF=0.328275;AN=5008;NS=2504;DP=18821;EAS_AF=0.3155;AMR_AF=0.3069;AFR_AF=0.3873;EUR_AF=0.2167;SAS_AF=0.3916;AA=G|||;VT=SNP
2	79248249	rs375700	C	T	100	PASS	AC=1641;AF=0.327676;AN=5008;NS=2504;DP=17784;EAS_AF=0.3155;AMR_AF=0.304;AFR_AF=0.3873;EUR_AF=0.2167;SAS_AF=0.3906;AA=C|||;VT=SNP
2	79248747	rs895758	A	G	100	PASS	AC=4512;AF=0.900958;AN=5008;NS=2504;DP=15302;EAS_AF=0.9087;AMR_AF=0.9179;AFR_AF=0.9864;EUR_AF=0.8052;SAS_AF=0.864;AA=G|||;VT=SNP
2	79249646	rs426233	T	A	100	PASS	AC=1648;AF=0.329073;AN=5008;NS=2504;DP=20438;EAS_AF=0.3145;AMR_AF=0.3026;AFR_AF=0.3949;EUR_AF=0.2167;SAS_AF=0.3896;AA=A|||;VT=SNP
2	79249670	rs415107	A	G	100	PASS	AC=4296;AF=0.857827;AN=5008;NS=2504;DP=19892;EAS_AF=0.9107;AMR_AF=0.902;AFR_AF=0.8306;EUR_AF=0.8052;SAS_AF=0.863;AA=G|||;VT=SNP
2	79249772	rs430298	G	T	100	PASS	AC=1648;AF=0.329073;AN=5008;NS=2504;DP=20299;EAS_AF=0.3145;AMR_AF=0.3026;AFR_AF=0.3949;EUR_AF=0.2167;SAS_AF=0.3896;AA=T|||;VT=SNP
2	79250455	rs1375051	G	C	100	PASS	AC=537;AF=0.107228;AN=5008;NS=2504;DP=15063;EAS_AF=0.1111;AMR_AF=0.1599;AFR_AF=0.1369;EUR_AF=0.001;SAS_AF=0.135;AA=G|||;VT=SNP
2	79250781	rs78308793	T	C	100	PASS	AC=225;AF=0.0449281;AN=5008;NS=2504;DP=14636;EAS_AF=0.1111;AMR_AF=0.1556;AFR_AF=0.0015;EUR_AF=0.001;SAS_AF=0.002;AA=T|||;VT=SNP
2	79251567	rs398136	G	T	100	PASS	AC=1632;AF=0.325879;AN=5008;NS=2504;DP=12424;EAS_AF=0.3165;AMR_AF=0.3026;AFR_AF=0.3812;EUR_AF=0.2167;SAS_AF=0.3896;AA=T|||;VT=SNP
2	79251847	rs417144	C	T	100	PASS	AC=2339;AF=0.467053;AN=5008;NS=2504;DP=14371;EAS_AF=0.4464;AMR_AF=0.4135;AFR_AF=0.5424;EUR_AF=0.337;SAS_AF=0.5583;AA=T|||;VT=SNP
2	79252307	rs17016215	G	A	100	PASS	AC=534;AF=0.106629;AN=5008;NS=2504;DP=13315;EAS_AF=0.1071;AMR_AF=0.1599;AFR_AF=0.1377;EUR_AF=0.002;SAS_AF=0.1339;AA=G|||;VT=SNP
2	79252318	rs17701096	A	G	100	PASS	AC=272;AF=0.0543131;AN=5008;NS=2504;DP=13550;EAS_AF=0.0754;AMR_AF=0.0519;AFR_AF=0.0182;EUR_AF=0.0537;SAS_AF=0.0838;AA=A|||;VT=SNP
2	79252761	rs368506	A	G	100	PASS	AC=1667;AF=0.332867;AN=5008;NS=2504;DP=16963;EAS_AF=0.3175;AMR_AF=0.3069;AFR_AF=0.4047;EUR_AF=0.2157;SAS_AF=0.3906;AA=A|||;VT=SNP
2	79252950	rs369221	A	G	100	PASS	AC=4305;AF=0.859625;AN=5008;NS=2504;DP=19792;EAS_AF=0.9117;AMR_AF=0.902;AFR_AF=0.8366;EUR_AF=0.8052;SAS_AF=0.863;AA=G|||;VT=SNP
2	79252962	rs10171097	C	T	100	PASS	AC=706;AF=0.140974;AN=5008;NS=2504;DP=19349;EAS_AF=0.1091;AMR_AF=0.1354;AFR_AF=0.1762;EUR_AF=0.1511;SAS_AF=0.1196;AA=C|||;VT=SNP
2	79253028	rs3816371	G	T	100	PASS	AC=689;AF=0.13758;AN=5008;NS=2504;DP=20501;EAS_AF=0.131;AMR_AF=0.111;AFR_AF=0.146;EUR_AF=0.1213;SAS_AF=0.1687;AA=G|||;VT=SNP
2	79253029	rs385742	T	G	100	PASS	AC=1654;AF=0.330272;AN=5008;NS=2504;DP=20470;EAS_AF=0.3185;AMR_AF=0.3055;AFR_AF=0.3949;EUR_AF=0.2157;SAS_AF=0.3906;AA=G|||;VT=SNP
2	79253150	rs369967	A	G	100	PASS	AC=1656;AF=0.330671;AN=5008;NS=2504;DP=21610;EAS_AF=0.3194;AMR_AF=0.3055;AFR_AF=0.3949;EUR_AF=0.2167;SAS_AF=0.3906;AA=G|||;VT=SNP
2	79253283	rs148827158	T	G	100	PASS	AC=21;AF=0.00419329;AN=5008;NS=2504;DP=21615;EAS_AF=0.0208;AMR_AF=0;AFR_AF=0;EUR_AF=0;SAS_AF=0;AA=T|||;VT=SNP;EX_TARGET
2	79253375	rs425846	C	T	100	PASS	AC=1652;AF=0.329872;AN=5008;NS=2504;DP=21302;EAS_AF=0.3175;AMR_AF=0.3055;AFR_AF=0.3949;EUR_AF=0.2167;SAS_AF=0.3885;AA=C|||;VT=SNP
2	79253764	rs1375052	C	G	100	PASS	AC=349;AF=0.0696885;AN=5008;NS=2504;DP=16400;EAS_AF=0.1071;AMR_AF=0.1556;AFR_AF=0.0008;EUR_AF=0.001;SAS_AF=0.1339;AA=C|||;VT=SNP;EX_TARGET
2	79253818	rs412912	C	G	100	PASS	AC=1039;AF=0.207468;AN=5008;NS=2504;DP=15140;EAS_AF=0.2113;AMR_AF=0.1383;AFR_AF=0.1914;EUR_AF=0.2157;SAS_AF=0.2658;AA=C|||;VT=SNP;EX_TARGET
2	79253943	rs117201430	T	A	100	PASS	AC=13;AF=0.00259585;AN=5008;NS=2504;DP=15312;EAS_AF=0.0119;AMR_AF=0;AFR_AF=0;EUR_AF=0;SAS_AF=0.001;AA=T|||;VT=SNP;EX_TARGET
2	79253988	rs369302083	T	C	100	PASS	AC=1056;AF=0.210863;AN=5008;NS=2504;DP=12060;EAS_AF=0.2014;AMR_AF=0.1614;AFR_AF=0.2436;EUR_AF=0.1103;SAS_AF=0.3149;AA=T|||;VT=SNP;EX_TARGET
2	79253989	rs552426520	A	C	100	PASS	AC=1020;AF=0.203674;AN=5008;NS=2504;DP=12025;EAS_AF=0.1865;AMR_AF=0.1556;AFR_AF=0.2352;EUR_AF=0.1083;SAS_AF=0.3108;AA=A|||;VT=SNP;EX_TARGET
2	79254101	rs396461	T	G	100	PASS	AC=2310;AF=0.461262;AN=5008;NS=2504;DP=17526;EAS_AF=0.4494;AMR_AF=0.415;AFR_AF=0.5159;EUR_AF=0.338;SAS_AF=0.5593;AA=G|||;VT=SNP
2	79254261	rs452267	T	C	100	PASS	AC=4305;AF=0.859625;AN=5008;NS=2504;DP=17558;EAS_AF=0.9117;AMR_AF=0.902;AFR_AF=0.8374;EUR_AF=0.8042;SAS_AF=0.863;AA=C|||;VT=SNP;EX_TARGET
2	79254442	rs17016222	C	T	100	PASS	AC=607;AF=0.121206;AN=5008;NS=2504;DP=17475;EAS_AF=0.131;AMR_AF=0.1081;AFR_AF=0.0923;EUR_AF=0.1203;SAS_AF=0.1605;AA=C|||;VT=SNP
2	79254556	rs1561009	A	T	100	PASS	AC=1962;AF=0.391773;AN=5008;NS=2504;DP=17658;EAS_AF=0.4623;AMR_AF=0.4856;AFR_AF=0.2958;EUR_AF=0.4672;SAS_AF=0.3047;AA=A|||;VT=SNP
2	79254580	rs147084535	C	G	100	PASS	AC=122;AF=0.024361;AN=5008;NS=2504;DP=17909;EAS_AF=0.1151;AMR_AF=0;AFR_AF=0;EUR_AF=0;SAS_AF=0.0061;AA=C|||;VT=SNP
2	79255122	rs2290078	C	A	100	PASS	AC=532;AF=0.10623;AN=5008;NS=2504;DP=19971;EAS_AF=0.1071;AMR_AF=0.1599;AFR_AF=0.1369;EUR_AF=0.001;SAS_AF=0.1339;AA=c|||;VT=SNP
2	79255325	rs2290079	G	C	100	PASS	AC=1962;AF=0.391773;AN=5008;NS=2504;DP=18621;EAS_AF=0.4623;AMR_AF=0.4856;AFR_AF=0.2958;EUR_AF=0.4672;SAS_AF=0.3047;AA=G|||;VT=SNP;EX_TARGET
2	79255426	rs383969	G	C	100	PASS	AC=4321;AF=0.862819;AN=5008;NS=2504;DP=17499;EAS_AF=0.9087;AMR_AF=0.9035;AFR_AF=0.851;EUR_AF=0.8042;SAS_AF=0.863;AA=G|||;VT=SNP;EX_TARGET
2	79255588	rs374577	T	C	100	PASS	AC=2369;AF=0.473043;AN=5008;NS=2504;DP=20287;EAS_AF=0.4474;AMR_AF=0.4179;AFR_AF=0.5613;EUR_AF=0.337;SAS_AF=0.5593;AA=C|||;VT=SNP
2	79255629	rs445664	G	T	100	PASS	AC=4358;AF=0.870208;AN=5008;NS=2504;DP=18424;EAS_AF=0.9087;AMR_AF=0.9049;AFR_AF=0.8775;EUR_AF=0.8042;SAS_AF=0.864;AA=T|||;VT=SNP
2	79255927	rs4852462	C	A	100	PASS	AC=348;AF=0.0694888;AN=5008;NS=2504;DP=16808;EAS_AF=0.1081;AMR_AF=0.1556;AFR_AF=0.0008;EUR_AF=0.001;SAS_AF=0.1319;AA=C|||;VT=SNP
2	79256034	rs393580	T	C	100	PASS	AC=4310;AF=0.860623;AN=5008;NS=2504;DP=19291;EAS_AF=0.8948;AMR_AF=0.9035;AFR_AF=0.854;EUR_AF=0.8042;SAS_AF=0.862;AA=T|||;VT=SNP
2	79256328	rs433157	C	T	100	PASS	AC=2368;AF=0.472843;AN=5008;NS=2504;DP=17859;EAS_AF=0.4464;AMR_AF=0.415;AFR_AF=0.5643;EUR_AF=0.337;SAS_AF=0.5573;AA=C|||;VT=SNP
2	79256375	rs429210	C	G	100	PASS	AC=1592;AF=0.317891;AN=5008;NS=2504;DP=18559;EAS_AF=0.3175;AMR_AF=0.2983;AFR_AF=0.3495;EUR_AF=0.2147;SAS_AF=0.3957;AA=C|||;VT=SNP
2	79256472	rs433379	C	T	100	PASS	AC=2367;AF=0.472644;AN=5008;NS=2504;DP=19530;EAS_AF=0.4464;AMR_AF=0.415;AFR_AF=0.5643;EUR_AF=0.337;SAS_AF=0.5562;AA=C|||;VT=SNP
2	79256626	rs429777	A	G	100	PASS	AC=4324;AF=0.863419;AN=5008;NS=2504;DP=18610;EAS_AF=0.9087;AMR_AF=0.9035;AFR_AF=0.8533;EUR_AF=0.8042;SAS_AF=0.863;AA=A|||;VT=SNP
2	79257357	rs395023	G	A	100	PASS	AC=4326;AF=0.863818;AN=5008;NS=2504;DP=13933;EAS_AF=0.9087;AMR_AF=0.9049;AFR_AF=0.8533;EUR_AF=0.8052;SAS_AF=0.863;AA=G|||;VT=SNP
2	79257389	rs369854	T	C	100	PASS	AC=4326;AF=0.863818;AN=5008;NS=2504;DP=12998;EAS_AF=0.9087;AMR_AF=0.9049;AFR_AF=0.8533;EUR_AF=0.8052;SAS_AF=0.863;AA=T|||;VT=SNP
2	79257476	rs370195	T	G	100	PASS	AC=4322;AF=0.863019;AN=5008;NS=2504;DP=12762;EAS_AF=0.9067;AMR_AF=0.9035;AFR_AF=0.8533;EUR_AF=0.8042;SAS_AF=0.863;AA=T|||;VT=SNP
2	79257496	rs395370	G	A	100	PASS	AC=4324;AF=0.863419;AN=5008;NS=2504;DP=14484;EAS_AF=0.9087;AMR_AF=0.9035;AFR_AF=0.8533;EUR_AF=0.8042;SAS_AF=0.863;AA=G|||;VT=SNP
2	79257578	rs383857	C	G	100	PASS	AC=4351;AF=0.86881;AN=5008;NS=2504;DP=16383;EAS_AF=0.9087;AMR_AF=0.9049;AFR_AF=0.8729;EUR_AF=0.8042;SAS_AF=0.863;AA=G|||;VT=SNP
2	79257687	rs370957	T	G	100	PASS	AC=4315;AF=0.861621;AN=5008;NS=2504;DP=15588;EAS_AF=0.9087;AMR_AF=0.9035;AFR_AF=0.8457;EUR_AF=0.8042;SAS_AF=0.864;AA=G|||;VT=SNP
2	79257739	rs415375	C	T	100	PASS	AC=4315;AF=0.861621;AN=5008;NS=2504;DP=15898;EAS_AF=0.9087;AMR_AF=0.9035;AFR_AF=0.8457;EUR_AF=0.8042;SAS_AF=0.864;AA=T|||;VT=SNP
2	79257948	rs565716	T	C	100	PASS	AC=4306;AF=0.859824;AN=5008;NS=2504;DP=15034;EAS_AF=0.9087;AMR_AF=0.902;AFR_AF=0.8404;EUR_AF=0.8042;SAS_AF=0.863;AA=C|||;VT=SNP
2	79258144	rs372679	T	G	100	PASS	AC=4313;AF=0.861222;AN=5008;NS=2504;DP=17163;EAS_AF=0.9077;AMR_AF=0.9035;AFR_AF=0.8457;EUR_AF=0.8042;SAS_AF=0.863;AA=T|||;VT=SNP
2	79258234	rs364448	A	G	100	PASS	AC=4310;AF=0.860623;AN=5008;NS=2504;DP=14997;EAS_AF=0.9107;AMR_AF=0.9035;AFR_AF=0.8404;EUR_AF=0.8052;SAS_AF=0.863;AA=G|||;VT=SNP
2	79258373	rs404748	G	A	100	PASS	AC=1588;AF=0.317093;AN=5008;NS=2504;DP=14553;EAS_AF=0.3185;AMR_AF=0.2968;AFR_AF=0.3366;EUR_AF=0.2157;SAS_AF=0.408;AA=G|||;VT=SNP
2	79258551	rs405288	G	A	100	PASS	AC=4306;AF=0.859824;AN=5008;NS=2504;DP=15568;EAS_AF=0.9087;AMR_AF=0.902;AFR_AF=0.8404;EUR_AF=0.8042;SAS_AF=0.863;AA=A|||;VT=SNP
2	79258776	rs423758	G	A	100	PASS	AC=4343;AF=0.867212;AN=5008;NS=2504;DP=15419;EAS_AF=0.9087;AMR_AF=0.9035;AFR_AF=0.8676;EUR_AF=0.8042;SAS_AF=0.863;AA=A|||;VT=SNP
2	79259077	rs374774	T	C	100	PASS	AC=4308;AF=0.860224;AN=5008;NS=2504;DP=17230;EAS_AF=0.9087;AMR_AF=0.9035;AFR_AF=0.8411;EUR_AF=0.8042;SAS_AF=0.863;AA=C|||;VT=SNP
2	79259191	rs384056	T	A	100	PASS	AC=4306;AF=0.859824;AN=5008;NS=2504;DP=17392;EAS_AF=0.9087;AMR_AF=0.902;AFR_AF=0.8404;EUR_AF=0.8042;SAS_AF=0.863;AA=T|||;VT=SNP
2	79259495	rs392757	T	C	100	PASS	AC=4306;AF=0.859824;AN=5008;NS=2504;DP=13210;EAS_AF=0.9087;AMR_AF=0.902;AFR_AF=0.8404;EUR_AF=0.8042;SAS_AF=0.863;AA=t|||;VT=SNP
2	79259563	rs377411	A	C	100	PASS	AC=4314;AF=0.861422;AN=5008;NS=2504;DP=12607;EAS_AF=0.9087;AMR_AF=0.9035;AFR_AF=0.8457;EUR_AF=0.8042;SAS_AF=0.863;AA=A|||;VT=SNP
2	79259630	rs364811	G	A	100	PASS	AC=4314;AF=0.861422;AN=5008;NS=2504;DP=13367;EAS_AF=0.9087;AMR_AF=0.902;AFR_AF=0.8464;EUR_AF=0.8042;SAS_AF=0.863;AA=A|||;VT=SNP
2	79259634	rs364822	G	A	100	PASS	AC=4306;AF=0.859824;AN=5008;NS=2504;DP=13314;EAS_AF=0.9087;AMR_AF=0.902;AFR_AF=0.8404;EUR_AF=0.8042;SAS_AF=0.863;AA=G|||;VT=SNP
2	79259776	rs2082828	G	A	100	PASS	AC=571;AF=0.114018;AN=5008;NS=2504;DP=16116;EAS_AF=0.128;AMR_AF=0.1052;AFR_AF=0.0696;EUR_AF=0.1203;SAS_AF=0.1595;AA=G|||;VT=SNP
2	79259828	rs430282	C	T	100	PASS	AC=4359;AF=0.870407;AN=5008;NS=2504;DP=16004;EAS_AF=0.9087;AMR_AF=0.9049;AFR_AF=0.8782;EUR_AF=0.8042;SAS_AF=0.864;AA=T|||;VT=SNP
2	79259978	rs411721	C	G	100	PASS	AC=4307;AF=0.860024;AN=5008;NS=2504;DP=17937;EAS_AF=0.9087;AMR_AF=0.902;AFR_AF=0.8404;EUR_AF=0.8042;SAS_AF=0.864;AA=G|||;VT=SNP
2	79260297	rs1982129	T	G	100	PASS	AC=1947;AF=0.388778;AN=5008;NS=2504;DP=17875;EAS_AF=0.4633;AMR_AF=0.4885;AFR_AF=0.289;EUR_AF=0.4672;SAS_AF=0.2955;AA=T|||;VT=SNP
2	79260811	rs379736	T	C	100	PASS	AC=4307;AF=0.860024;AN=5008;NS=2504;DP=19014;EAS_AF=0.9087;AMR_AF=0.902;AFR_AF=0.8404;EUR_AF=0.8042;SAS_AF=0.864;AA=T|||;VT=SNP
2	79260866	rs145831588	T	A	100	PASS	AC=161;AF=0.0321486;AN=5008;NS=2504;DP=20338;EAS_AF=0.1538;AMR_AF=0;AFR_AF=0;EUR_AF=0;SAS_AF=0.0061;AA=T|||;VT=SNP
2	79260892	rs188566288	T	A	100	PASS	AC=22;AF=0.00439297;AN=5008;NS=2504;DP=21228;EAS_AF=0.0129;AMR_AF=0.013;AFR_AF=0;EUR_AF=0;SAS_AF=0;AA=T|||;VT=SNP
2	79261020	rs62156791	A	C	100	PASS	AC=292;AF=0.0583067;AN=5008;NS=2504;DP=18021;EAS_AF=0.0744;AMR_AF=0.0548;AFR_AF=0.0318;EUR_AF=0.0547;SAS_AF=0.0838;AA=A|||;VT=SNP
2	79261248	rs381387	T	C	100	PASS	AC=4307;AF=0.860024;AN=5008;NS=2504;DP=15747;EAS_AF=0.9087;AMR_AF=0.902;AFR_AF=0.8404;EUR_AF=0.8042;SAS_AF=0.864;AA=T|||;VT=SNP
2	79261370	rs571027	T	C	100	PASS	AC=3537;AF=0.70627;AN=5008;NS=2504;DP=13170;EAS_AF=0.7808;AMR_AF=0.7867;AFR_AF=0.6263;EUR_AF=0.6819;SAS_AF=0.7055;AA=T|||;VT=SNP
2	79261439	rs7580312	T	C	100	PASS	AC=4307;AF=0.860024;AN=5008;NS=2504;DP=11010;EAS_AF=0.9087;AMR_AF=0.902;AFR_AF=0.8404;EUR_AF=0.8042;SAS_AF=0.864;AA=T|||;VT=SNP
2	79261461	rs628779	A	G	100	PASS	AC=4307;AF=0.860024;AN=5008;NS=2504;DP=10605;EAS_AF=0.9087;AMR_AF=0.902;AFR_AF=0.8404;EUR_AF=0.8042;SAS_AF=0.864;AA=G|||;VT=SNP
2	79261546	rs399060	A	T	100	PASS	AC=4306;AF=0.859824;AN=5008;NS=2504;DP=11088;EAS_AF=0.9087;AMR_AF=0.902;AFR_AF=0.8404;EUR_AF=0.8042;SAS_AF=0.863;AA=T|||;VT=SNP
2	79261587	rs399084	A	G	100	PASS	AC=4307;AF=0.860024;AN=5008;NS=2504;DP=12074;EAS_AF=0.9087;AMR_AF=0.902;AFR_AF=0.8404;EUR_AF=0.8042;SAS_AF=0.864;AA=A|||;VT=SNP
2	79261652	rs399331	A	T	100	PASS	AC=4305;AF=0.859625;AN=5008;NS=2504;DP=12791;EAS_AF=0.9087;AMR_AF=0.902;AFR_AF=0.8396;EUR_AF=0.8042;SAS_AF=0.863;AA=A|||;VT=SNP
2	79261695	rs13025793	C	T	100	PASS	AC=771;AF=0.153954;AN=5008;NS=2504;DP=13547;EAS_AF=0.128;AMR_AF=0.1153;AFR_AF=0.2141;EUR_AF=0.1223;SAS_AF=0.1595;AA=A|||;VT=SNP
2	79262344	rs283833	G	A	100	PASS	AC=4306;AF=0.859824;AN=5008;NS=2504;DP=16423;EAS_AF=0.9087;AMR_AF=0.902;AFR_AF=0.8404;EUR_AF=0.8042;SAS_AF=0.863;AA=A|||;VT=SNP
2	79262859	rs283834	A	G	100	PASS	AC=4359;AF=0.870407;AN=5008;NS=2504;DP=13430;EAS_AF=0.9087;AMR_AF=0.9049;AFR_AF=0.879;EUR_AF=0.8042;SAS_AF=0.863;AA=G|||;VT=SNP
2	79263223	rs283835	C	T	100	PASS	AC=4306;AF=0.859824;AN=5008;NS=2504;DP=18783;EAS_AF=0.9087;AMR_AF=0.902;AFR_AF=0.8404;EUR_AF=0.8042;SAS_AF=0.863;AA=T|||;VT=SNP
2	79263229	rs283836	G	A	100	PASS	AC=4306;AF=0.859824;AN=5008;NS=2504;DP=18459;EAS_AF=0.9087;AMR_AF=0.902;AFR_AF=0.8404;EUR_AF=0.8042;SAS_AF=0.863;AA=G|||;VT=SNP
2	79263675	rs283837	G	T	100	PASS	AC=1757;AF=0.350839;AN=5008;NS=2504;DP=17860;EAS_AF=0.3175;AMR_AF=0.3084;AFR_AF=0.4576;EUR_AF=0.2167;SAS_AF=0.409;AA=T|||;VT=SNP
2	79263689	rs118167096	A	T	100	PASS	AC=90;AF=0.0179712;AN=5008;NS=2504;DP=18144;EAS_AF=0.0437;AMR_AF=0.062;AFR_AF=0;EUR_AF=0.001;SAS_AF=0.002;AA=A|||;VT=SNP
2	79263703	rs283838	G	A	100	PASS	AC=785;AF=0.156749;AN=5008;NS=2504;DP=18167;EAS_AF=0.1349;AMR_AF=0.0865;AFR_AF=0.1823;EUR_AF=0.16;SAS_AF=0.1912;AA=G|||;VT=SNP
2	79264301	rs6720955	T	C	100	PASS	AC=773;AF=0.154353;AN=5008;NS=2504;DP=19251;EAS_AF=0.129;AMR_AF=0.1153;AFR_AF=0.2148;EUR_AF=0.1223;SAS_AF=0.1595;AA=T|||;VT=SNP
2	79264304	rs1448210	T	C	100	PASS	AC=1972;AF=0.39377;AN=5008;NS=2504;DP=19166;EAS_AF=0.4633;AMR_AF=0.487;AFR_AF=0.3003;EUR_AF=0.4662;SAS_AF=0.3078;AA=T|||;VT=SNP
2	79264646	rs78488404	C	T	100	PASS	AC=346;AF=0.0690895;AN=5008;NS=2504;DP=19456;EAS_AF=0.1062;AMR_AF=0.1556;AFR_AF=0.0008;EUR_AF=0.001;SAS_AF=0.1319;AA=C|||;VT=SNP
2	79264801	rs283839	A	G	100	PASS	AC=559;AF=0.111621;AN=5008;NS=2504;DP=19150;EAS_AF=0.1339;AMR_AF=0.0749;AFR_AF=0.0219;EUR_AF=0.1551;SAS_AF=0.1912;AA=A|||;VT=SNP
2	79265144	rs283840	T	C	100	PASS	AC=4377;AF=0.874002;AN=5008;NS=2504;DP=16663;EAS_AF=0.9087;AMR_AF=0.9078;AFR_AF=0.8911;EUR_AF=0.8042;SAS_AF=0.863;AA=C|||;VT=SNP
2	79265147	rs13397042	C	T	100	PASS	AC=988;AF=0.197284;AN=5008;NS=2504;DP=16866;EAS_AF=0.1944;AMR_AF=0.2104;AFR_AF=0.2799;EUR_AF=0.0467;SAS_AF=0.2342;AA=C|||;VT=SNP
2	79265567	rs13397545	C	T	100	PASS	AC=1550;AF=0.309505;AN=5008;NS=2504;DP=18301;EAS_AF=0.3115;AMR_AF=0.3156;AFR_AF=0.3699;EUR_AF=0.171;SAS_AF=0.364;AA=C|||;VT=SNP
2	79265588	rs13422940	A	G	100	PASS	AC=784;AF=0.15655;AN=5008;NS=2504;DP=17863;EAS_AF=0.1815;AMR_AF=0.2032;AFR_AF=0.1543;EUR_AF=0.0457;SAS_AF=0.2147;AA=A|||;VT=SNP
2	79265891	rs12713973	G	A	100	PASS	AC=1560;AF=0.311502;AN=5008;NS=2504;DP=17849;EAS_AF=0.3115;AMR_AF=0.3156;AFR_AF=0.3699;EUR_AF=0.171;SAS_AF=0.3742;AA=A|||;VT=SNP
2	79266036	rs13411558	T	A	100	PASS	AC=249;AF=0.0497204;AN=5008;NS=2504;DP=15186;EAS_AF=0.0714;AMR_AF=0.0403;AFR_AF=0.0189;EUR_AF=0.0447;SAS_AF=0.0808;AA=T|||;VT=SNP
2	79266204	rs1357399	C	A	100	PASS	AC=785;AF=0.156749;AN=5008;NS=2504;DP=17733;EAS_AF=0.1825;AMR_AF=0.2032;AFR_AF=0.1551;EUR_AF=0.0457;SAS_AF=0.2137;AA=C|||;VT=SNP
2	79266460	rs283841	T	A	100	PASS	AC=4358;AF=0.870208;AN=5008;NS=2504;DP=18377;EAS_AF=0.9087;AMR_AF=0.9049;AFR_AF=0.8782;EUR_AF=0.8042;SAS_AF=0.863;AA=A|||;VT=SNP
2	79267708	rs283842	A	C	100	PASS	AC=3550;AF=0.708866;AN=5008;NS=2504;DP=16955;EAS_AF=0.7788;AMR_AF=0.7925;AFR_AF=0.6384;EUR_AF=0.6779;SAS_AF=0.7045;AA=A|||;VT=SNP
2	79267905	rs13007937	T	C	100	PASS	AC=614;AF=0.122604;AN=5008;NS=2504;DP=16574;EAS_AF=0.129;AMR_AF=0.1066;AFR_AF=0.0961;EUR_AF=0.1262;SAS_AF=0.1595;AA=T|||;VT=SNP
2	79268213	rs283843	C	A	100	PASS	AC=2655;AF=0.530152;AN=5008;NS=2504;DP=17116;EAS_AF=0.5982;AMR_AF=0.5836;AFR_AF=0.4024;EUR_AF=0.6322;SAS_AF=0.4898;AA=C|||;VT=SNP
2	79268965	rs283845	T	C	100	PASS	AC=1904;AF=0.380192;AN=5008;NS=2504;DP=15230;EAS_AF=0.502;AMR_AF=0.4424;AFR_AF=0.1815;EUR_AF=0.4781;SAS_AF=0.3783;AA=T|||;VT=SNP
2	79269524	rs10204539	T	C	100	PASS	AC=726;AF=0.144968;AN=5008;NS=2504;DP=15019;EAS_AF=0.1091;AMR_AF=0.1499;AFR_AF=0.1762;EUR_AF=0.1561;SAS_AF=0.1247;AA=T|||;VT=SNP
2	79270051	rs283846	C	T	100	PASS	AC=3778;AF=0.754393;AN=5008;NS=2504;DP=18493;EAS_AF=0.7679;AMR_AF=0.8069;AFR_AF=0.8132;EUR_AF=0.6759;SAS_AF=0.7045;AA=C|||;VT=SNP
2	79270399	rs283847	C	A	100	PASS	AC=3772;AF=0.753195;AN=5008;NS=2504;DP=13934;EAS_AF=0.7798;AMR_AF=0.8069;AFR_AF=0.7995;EUR_AF=0.6759;SAS_AF=0.7045;AA=C|||;VT=SNP
2	79270569	rs76035479	C	T	100	PASS	AC=350;AF=0.0698882;AN=5008;NS=2504;DP=17158;EAS_AF=0.1091;AMR_AF=0.1556;AFR_AF=0.0008;EUR_AF=0.001;SAS_AF=0.1329;AA=C|||;VT=SNP
2	79270780	rs283848	T	C	100	PASS	AC=3872;AF=0.773163;AN=5008;NS=2504;DP=17307;EAS_AF=0.7798;AMR_AF=0.8098;AFR_AF=0.8661;EUR_AF=0.6759;SAS_AF=0.7147;AA=C|||;VT=SNP
2	79271035	rs283849	T	G	100	PASS	AC=3791;AF=0.756989;AN=5008;NS=2504;DP=20039;EAS_AF=0.7798;AMR_AF=0.8069;AFR_AF=0.8139;EUR_AF=0.6759;SAS_AF=0.7045;AA=t|||;VT=SNP
2	79271354	rs10210952	T	C	100	PASS	AC=783;AF=0.15635;AN=5008;NS=2504;DP=18927;EAS_AF=0.1815;AMR_AF=0.2046;AFR_AF=0.1543;EUR_AF=0.0437;SAS_AF=0.2147;AA=T|||;VT=SNP
2	79271708	rs283850	G	C	100	PASS	AC=3871;AF=0.772963;AN=5008;NS=2504;DP=20279;EAS_AF=0.7798;AMR_AF=0.8098;AFR_AF=0.8661;EUR_AF=0.6759;SAS_AF=0.7137;AA=C|||;VT=SNP
2	79272014	rs34683902	C	T	100	PASS	AC=604;AF=0.120607;AN=5008;NS=2504;DP=18828;EAS_AF=0.13;AMR_AF=0.1066;AFR_AF=0.0953;EUR_AF=0.1272;SAS_AF=0.1483;AA=C|||;VT=SNP
2	79272290	rs454211	G	A	100	PASS	AC=3800;AF=0.758786;AN=5008;NS=2504;DP=20548;EAS_AF=0.7798;AMR_AF=0.8069;AFR_AF=0.8139;EUR_AF=0.6759;SAS_AF=0.7137;AA=G|||;VT=SNP
2	79272737	rs437587	T	C	100	PASS	AC=3800;AF=0.758786;AN=5008;NS=2504;DP=20800;EAS_AF=0.7798;AMR_AF=0.8069;AFR_AF=0.8132;EUR_AF=0.6759;SAS_AF=0.7147;AA=T|||;VT=SNP
2	79273390	rs426458	A	T	100	PASS	AC=3870;AF=0.772764;AN=5008;NS=2504;DP=17956;EAS_AF=0.7808;AMR_AF=0.8098;AFR_AF=0.8646;EUR_AF=0.6759;SAS_AF=0.7137;AA=T|||;VT=SNP
2	79273548	rs34737809	T	C	100	PASS	AC=675;AF=0.134784;AN=5008;NS=2504;DP=16534;EAS_AF=0.13;AMR_AF=0.1095;AFR_AF=0.1475;EUR_AF=0.1272;SAS_AF=0.1483;AA=T|||;VT=SNP
2	79273759	rs477462	A	T	100	PASS	AC=4514;AF=0.901358;AN=5008;NS=2504;DP=17494;EAS_AF=0.9117;AMR_AF=0.9179;AFR_AF=0.9887;EUR_AF=0.8032;SAS_AF=0.862;AA=T|||;VT=SNP
2	79273952	rs11693264	C	G	100	PASS	AC=531;AF=0.10603;AN=5008;NS=2504;DP=16966;EAS_AF=0.0883;AMR_AF=0.0836;AFR_AF=0.0386;EUR_AF=0.1968;SAS_AF=0.138;AA=C|||;VT=SNP
2	79274702	rs71424845	T	C	100	PASS	AC=683;AF=0.136382;AN=5008;NS=2504;DP=17492;EAS_AF=0.13;AMR_AF=0.111;AFR_AF=0.1528;EUR_AF=0.1272;SAS_AF=0.1483;AA=T|||;VT=SNP
2	79274832	rs35947877	C	T	100	PASS	AC=675;AF=0.134784;AN=5008;NS=2504;DP=16385;EAS_AF=0.13;AMR_AF=0.1095;AFR_AF=0.1475;EUR_AF=0.1272;SAS_AF=0.1483;AA=T|||;VT=SNP
2	79274833	rs143010476	G	A	100	PASS	AC=33;AF=0.00658946;AN=5008;NS=2504;DP=16329;EAS_AF=0.0327;AMR_AF=0;AFR_AF=0;EUR_AF=0;SAS_AF=0;AA=G|||;VT=SNP
2	79275545	rs407602	T	C	100	PASS	AC=4476;AF=0.89377;AN=5008;NS=2504;DP=17026;EAS_AF=0.9097;AMR_AF=0.9164;AFR_AF=0.9614;EUR_AF=0.8032;SAS_AF=0.863;AA=C|||;VT=SNP
2	79275835	rs389326	A	G	100	PASS	AC=3802;AF=0.759185;AN=5008;NS=2504;DP=15897;EAS_AF=0.7798;AMR_AF=0.8069;AFR_AF=0.8139;EUR_AF=0.6759;SAS_AF=0.7157;AA=A|||;VT=SNP
2	79275951	rs137960941	A	T	100	PASS	AC=224;AF=0.0447284;AN=5008;NS=2504;DP=9914;EAS_AF=0.1111;AMR_AF=0.1556;AFR_AF=0.0008;EUR_AF=0.001;SAS_AF=0.002;AA=A|||;VT=SNP
2	79276002	rs141520924	A	G	100	PASS	AC=353;AF=0.0704872;AN=5008;NS=2504;DP=13793;EAS_AF=0.1111;AMR_AF=0.1556;AFR_AF=0.0008;EUR_AF=0.001;SAS_AF=0.1339;AA=A|||;VT=SNP
2	79276066	rs381881	G	A	100	PASS	AC=3802;AF=0.759185;AN=5008;NS=2504;DP=13360;EAS_AF=0.7798;AMR_AF=0.8069;AFR_AF=0.8139;EUR_AF=0.6759;SAS_AF=0.7157;AA=G|||;VT=SNP
2	79276159	rs13032204	T	A	100	PASS	AC=603;AF=0.120407;AN=5008;NS=2504;DP=15904;EAS_AF=0.13;AMR_AF=0.1066;AFR_AF=0.0953;EUR_AF=0.1272;SAS_AF=0.1472;AA=T|||;VT=SNP
2	79276319	rs35295412	T	C	100	PASS	AC=676;AF=0.134984;AN=5008;NS=2504;DP=17599;EAS_AF=0.131;AMR_AF=0.1095;AFR_AF=0.1483;EUR_AF=0.1272;SAS_AF=0.1472;AA=C|||;VT=SNP
2	79276377	rs391013	A	T	100	PASS	AC=3005;AF=0.60004;AN=5008;NS=2504;DP=16741;EAS_AF=0.5982;AMR_AF=0.6052;AFR_AF=0.6467;EUR_AF=0.6312;SAS_AF=0.5031;AA=A|||;VT=SNP
2	79276440	rs10173980	A	G	100	PASS	AC=427;AF=0.0852636;AN=5008;NS=2504;DP=17074;EAS_AF=0.0704;AMR_AF=0.0461;AFR_AF=0.1536;EUR_AF=0.0437;SAS_AF=0.0787;AA=A|||;VT=SNP
2	79277317	rs373567	A	C	100	PASS	AC=1914;AF=0.382188;AN=5008;NS=2504;DP=16476;EAS_AF=0.4921;AMR_AF=0.428;AFR_AF=0.1823;EUR_AF=0.4761;SAS_AF=0.41;AA=A|||;VT=SNP
2	79277543	rs446861	T	C	100	PASS	AC=3804;AF=0.759585;AN=5008;NS=2504;DP=16353;EAS_AF=0.7798;AMR_AF=0.8069;AFR_AF=0.8154;EUR_AF=0.6759;SAS_AF=0.7157;AA=T|||;VT=SNP
2	79277667	rs11674708	T	C	100	PASS	AC=675;AF=0.134784;AN=5008;NS=2504;DP=17482;EAS_AF=0.13;AMR_AF=0.1095;AFR_AF=0.1475;EUR_AF=0.1272;SAS_AF=0.1483;AA=C|||;VT=SNP
2	79277754	rs11691046	C	T	100	PASS	AC=673;AF=0.134385;AN=5008;NS=2504;DP=17870;EAS_AF=0.13;AMR_AF=0.1095;AFR_AF=0.1475;EUR_AF=0.1272;SAS_AF=0.1462;AA=T|||;VT=SNP
2	79278036	rs1522860	A	G	100	PASS	AC=920;AF=0.183706;AN=5008;NS=2504;DP=19060;EAS_AF=0.1071;AMR_AF=0.1628;AFR_AF=0.3169;EUR_AF=0.1561;SAS_AF=0.1258;AA=A|||;VT=SNP
2	79278408	rs35901872	C	A	100	PASS	AC=674;AF=0.134585;AN=5008;NS=2504;DP=17503;EAS_AF=0.13;AMR_AF=0.1095;AFR_AF=0.1475;EUR_AF=0.1272;SAS_AF=0.1472;AA=C|||;VT=SNP
2	79278579	rs35991521	T	A	100	PASS	AC=684;AF=0.136581;AN=5008;NS=2504;DP=17360;EAS_AF=0.13;AMR_AF=0.1095;AFR_AF=0.1475;EUR_AF=0.1272;SAS_AF=0.1575;AA=a|||;VT=SNP
2	79278788	rs144767117	C	T	100	PASS	AC=678;AF=0.135383;AN=5008;NS=2504;DP=17014;EAS_AF=0.129;AMR_AF=0.1081;AFR_AF=0.146;EUR_AF=0.1272;SAS_AF=0.1554;AA=c|||;VT=SNP
2	79278797	rs431165	T	C	100	PASS	AC=4435;AF=0.885583;AN=5008;NS=2504;DP=16990;EAS_AF=0.8958;AMR_AF=0.9107;AFR_AF=0.9463;EUR_AF=0.8032;SAS_AF=0.8599;AA=t|||;VT=SNP
2	79278919	rs372384	A	G	100	PASS	AC=4477;AF=0.89397;AN=5008;NS=2504;DP=16505;EAS_AF=0.9087;AMR_AF=0.9164;AFR_AF=0.9629;EUR_AF=0.8032;SAS_AF=0.863;AA=a|||;VT=SNP
2	79278943	rs13021495	A	G	100	PASS	AC=684;AF=0.136581;AN=5008;NS=2504;DP=16395;EAS_AF=0.13;AMR_AF=0.1095;AFR_AF=0.1475;EUR_AF=0.1272;SAS_AF=0.1575;AA=G|||;VT=SNP
2	79279078	rs435694	C	T	100	PASS	AC=2296;AF=0.458466;AN=5008;NS=2504;DP=16660;EAS_AF=0.5615;AMR_AF=0.4741;AFR_AF=0.3517;EUR_AF=0.498;SAS_AF=0.4448;AA=C|||;VT=SNP
2	79279112	rs13026733	A	C	100	PASS	AC=684;AF=0.136581;AN=5008;NS=2504;DP=16348;EAS_AF=0.13;AMR_AF=0.1095;AFR_AF=0.1475;EUR_AF=0.1272;SAS_AF=0.1575;AA=A|||;VT=SNP
2	79279544	rs11903051	C	A	100	PASS	AC=899;AF=0.179513;AN=5008;NS=2504;DP=17285;EAS_AF=0.1071;AMR_AF=0.1614;AFR_AF=0.3026;EUR_AF=0.1561;SAS_AF=0.1247;AA=C|||;VT=SNP
2	79279631	rs113861492	T	C	100	PASS	AC=701;AF=0.139976;AN=5008;NS=2504;DP=16535;EAS_AF=0.13;AMR_AF=0.111;AFR_AF=0.1589;EUR_AF=0.1282;SAS_AF=0.1575;AA=-|||;VT=SNP
2	79279673	rs28809855	C	T	100	PASS	AC=427;AF=0.0852636;AN=5008;NS=2504;DP=16526;EAS_AF=0.0704;AMR_AF=0.0461;AFR_AF=0.1536;EUR_AF=0.0437;SAS_AF=0.0787;AA=C|||;VT=SNP
2	79279725	rs147985296	C	T	100	PASS	AC=703;AF=0.140375;AN=5008;NS=2504;DP=16005;EAS_AF=0.13;AMR_AF=0.111;AFR_AF=0.1604;EUR_AF=0.1282;SAS_AF=0.1575;AA=c|||;VT=SNP
2	79279787	rs112921235	C	G	100	PASS	AC=529;AF=0.105631;AN=5008;NS=2504;DP=16897;EAS_AF=0.0903;AMR_AF=0.0836;AFR_AF=0.0371;EUR_AF=0.1958;SAS_AF=0.137;AA=-|||;VT=SNP
2	79280036	rs117298486	T	G	100	PASS	AC=128;AF=0.0255591;AN=5008;NS=2504;DP=18601;EAS_AF=0.1002;AMR_AF=0.0231;AFR_AF=0;EUR_AF=0.001;SAS_AF=0.0102;AA=-|||;VT=SNP
2	79280101	rs11904434	G	A	100	PASS	AC=916;AF=0.182907;AN=5008;NS=2504;DP=17629;EAS_AF=0.1071;AMR_AF=0.1614;AFR_AF=0.3162;EUR_AF=0.1561;SAS_AF=0.1237;AA=-|||;VT=SNP
2	79280165	rs113423517	C	T	100	PASS	AC=704;AF=0.140575;AN=5008;NS=2504;DP=17171;EAS_AF=0.13;AMR_AF=0.111;AFR_AF=0.1611;EUR_AF=0.1282;SAS_AF=0.1575;AA=-|||;VT=SNP
2	79280472	rs635508	A	G	100	PASS	AC=4482;AF=0.894968;AN=5008;NS=2504;DP=14168;EAS_AF=0.9097;AMR_AF=0.9164;AFR_AF=0.9652;EUR_AF=0.8042;SAS_AF=0.863;AA=-|||;VT=SNP
2	79280710	rs441910	C	T	100	PASS	AC=4478;AF=0.894169;AN=5008;NS=2504;DP=15996;EAS_AF=0.9087;AMR_AF=0.9164;AFR_AF=0.9629;EUR_AF=0.8042;SAS_AF=0.863;AA=-|||;VT=SNP
2	79280882	rs411642	A	G	100	PASS	AC=4482;AF=0.894968;AN=5008;NS=2504;DP=14404;EAS_AF=0.9097;AMR_AF=0.9164;AFR_AF=0.9652;EUR_AF=0.8042;SAS_AF=0.863;AA=-|||;VT=SNP
2	79281096	rs445741	T	C	100	PASS	AC=4479;AF=0.894369;AN=5008;NS=2504;DP=17597;EAS_AF=0.9097;AMR_AF=0.9164;AFR_AF=0.9629;EUR_AF=0.8042;SAS_AF=0.863;AA=N|||;VT=SNP
2	79281216	rs112649222	C	T	100	PASS	AC=700;AF=0.139776;AN=5008;NS=2504;DP=17764;EAS_AF=0.13;AMR_AF=0.111;AFR_AF=0.1581;EUR_AF=0.1282;SAS_AF=0.1575;AA=c|||;VT=SNP
2	79281226	rs369760	G	C	100	PASS	AC=4476;AF=0.89377;AN=5008;NS=2504;DP=18090;EAS_AF=0.9097;AMR_AF=0.9164;AFR_AF=0.9614;EUR_AF=0.8042;SAS_AF=0.862;AA=N|||;VT=SNP
2	79281478	rs503541	T	G	100	PASS	AC=4511;AF=0.900759;AN=5008;NS=2504;DP=20845;EAS_AF=0.9097;AMR_AF=0.9179;AFR_AF=0.9864;EUR_AF=0.8042;SAS_AF=0.863;AA=N|||;VT=SNP
2	79281602	rs1086150	T	C	100	PASS	AC=1873;AF=0.374002;AN=5008;NS=2504;DP=20763;EAS_AF=0.4911;AMR_AF=0.4236;AFR_AF=0.1838;EUR_AF=0.4761;SAS_AF=0.3701;AA=t|||;VT=SNP
2	79282216	rs149660150	T	C	100	PASS	AC=226;AF=0.0451278;AN=5008;NS=2504;DP=9154;EAS_AF=0.1131;AMR_AF=0.1556;AFR_AF=0.0008;EUR_AF=0.001;SAS_AF=0.002;AA=t|||;VT=SNP
2	79283934	rs430825	C	T	100	PASS	AC=3575;AF=0.713858;AN=5008;NS=2504;DP=15015;EAS_AF=0.7262;AMR_AF=0.7089;AFR_AF=0.7179;EUR_AF=0.7604;SAS_AF=0.6513;AA=C|||;VT=SNP
2	79284117	rs62156809	C	T	100	PASS	AC=903;AF=0.180312;AN=5008;NS=2504;DP=14479;EAS_AF=0.1835;AMR_AF=0.2075;AFR_AF=0.2436;EUR_AF=0.0437;SAS_AF=0.2127;AA=C|||;VT=SNP
2	79284132	rs62156810	G	A	100	PASS	AC=903;AF=0.180312;AN=5008;NS=2504;DP=14838;EAS_AF=0.1835;AMR_AF=0.2075;AFR_AF=0.2436;EUR_AF=0.0437;SAS_AF=0.2127;AA=G|||;VT=SNP
2	79284271	rs402180	T	G	100	PASS	AC=3575;AF=0.713858;AN=5008;NS=2504;DP=14213;EAS_AF=0.7262;AMR_AF=0.7089;AFR_AF=0.7179;EUR_AF=0.7604;SAS_AF=0.6513;AA=T|||;VT=SNP
2	79284281	rs402324	G	A	100	PASS	AC=3579;AF=0.714657;AN=5008;NS=2504;DP=14580;EAS_AF=0.7262;AMR_AF=0.7104;AFR_AF=0.7179;EUR_AF=0.7634;SAS_AF=0.6513;AA=g|||;VT=SNP
2	79284357	rs10190194	C	G	100	PASS	AC=903;AF=0.180312;AN=5008;NS=2504;DP=13847;EAS_AF=0.1835;AMR_AF=0.2075;AFR_AF=0.2436;EUR_AF=0.0437;SAS_AF=0.2127;AA=C|||;VT=SNP
2	79284423	rs10166454	A	C	100	PASS	AC=903;AF=0.180312;AN=5008;NS=2504;DP=14534;EAS_AF=0.1835;AMR_AF=0.2075;AFR_AF=0.2436;EUR_AF=0.0437;SAS_AF=0.2127;AA=A|||;VT=SNP
2	79284497	rs416853	A	G	100	PASS	AC=4477;AF=0.89397;AN=5008;NS=2504;DP=14654;EAS_AF=0.9097;AMR_AF=0.9164;AFR_AF=0.9614;EUR_AF=0.8042;SAS_AF=0.863;AA=G|||;VT=SNP
2	79284519	rs10190524	G	A	100	PASS	AC=902;AF=0.180112;AN=5008;NS=2504;DP=14993;EAS_AF=0.1835;AMR_AF=0.2075;AFR_AF=0.2428;EUR_AF=0.0437;SAS_AF=0.2127;AA=A|||;VT=SNP
2	79284545	rs1584380	G	A	100	PASS	AC=758;AF=0.151358;AN=5008;NS=2504;DP=15693;EAS_AF=0.1071;AMR_AF=0.147;AFR_AF=0.2231;EUR_AF=0.1431;SAS_AF=0.1115;AA=G|||;VT=SNP
2	79284588	rs59769009	G	A	100	PASS	AC=816;AF=0.162939;AN=5008;NS=2504;DP=15281;EAS_AF=0.1835;AMR_AF=0.2032;AFR_AF=0.18;EUR_AF=0.0437;SAS_AF=0.2127;AA=G|||;VT=SNP
2	79284637	rs365168	A	G	100	PASS	AC=4477;AF=0.89397;AN=5008;NS=2504;DP=15218;EAS_AF=0.9097;AMR_AF=0.9164;AFR_AF=0.9614;EUR_AF=0.8042;SAS_AF=0.863;AA=G|||;VT=SNP
2	79284644	rs59227333	A	G	100	PASS	AC=354;AF=0.0706869;AN=5008;NS=2504;DP=15553;EAS_AF=0.1131;AMR_AF=0.1556;AFR_AF=0.0008;EUR_AF=0.001;SAS_AF=0.1329;AA=A|||;VT=SNP
2	79284675	rs10166723	A	G	100	PASS	AC=902;AF=0.180112;AN=5008;NS=2504;DP=15597;EAS_AF=0.1825;AMR_AF=0.2075;AFR_AF=0.2436;EUR_AF=0.0437;SAS_AF=0.2127;AA=A|||;VT=SNP
2	79284833	rs10190665	C	A	100	PASS	AC=910;AF=0.181709;AN=5008;NS=2504;DP=15666;EAS_AF=0.1895;AMR_AF=0.2089;AFR_AF=0.2436;EUR_AF=0.0437;SAS_AF=0.2127;AA=C|||;VT=SNP
2	79284969	rs389821	G	A	100	PASS	AC=4476;AF=0.89377;AN=5008;NS=2504;DP=16257;EAS_AF=0.9097;AMR_AF=0.9164;AFR_AF=0.9614;EUR_AF=0.8032;SAS_AF=0.863;AA=A|||;VT=SNP
2	79285021	rs369108	C	G	100	PASS	AC=3568;AF=0.71246;AN=5008;NS=2504;DP=16210;EAS_AF=0.7202;AMR_AF=0.7089;AFR_AF=0.7179;EUR_AF=0.7604;SAS_AF=0.6503;AA=C|||;VT=SNP
2	79285063	rs12053014	C	A	100	PASS	AC=891;AF=0.177915;AN=5008;NS=2504;DP=16342;EAS_AF=0.1895;AMR_AF=0.2046;AFR_AF=0.2315;EUR_AF=0.0437;SAS_AF=0.2127;AA=A|||;VT=SNP
2	79285094	rs405699	G	A	100	PASS	AC=1867;AF=0.372804;AN=5008;NS=2504;DP=16877;EAS_AF=0.4851;AMR_AF=0.4236;AFR_AF=0.1846;EUR_AF=0.4761;SAS_AF=0.3691;AA=G|||;VT=SNP
2	79285121	rs444321	T	C	100	PASS	AC=3568;AF=0.71246;AN=5008;NS=2504;DP=16138;EAS_AF=0.7202;AMR_AF=0.7089;AFR_AF=0.7179;EUR_AF=0.7604;SAS_AF=0.6503;AA=T|||;VT=SNP
2	79285160	rs12052377	A	T	100	PASS	AC=909;AF=0.18151;AN=5008;NS=2504;DP=15241;EAS_AF=0.1895;AMR_AF=0.2075;AFR_AF=0.2436;EUR_AF=0.0437;SAS_AF=0.2127;AA=T|||;VT=SNP
2	79285249	rs12997489	C	G	100	PASS	AC=1531;AF=0.305711;AN=5008;NS=2504;DP=16161;EAS_AF=0.3175;AMR_AF=0.3271;AFR_AF=0.326;EUR_AF=0.1789;SAS_AF=0.3814;AA=C|||;VT=SNP
2	79285274	rs421009	G	A	100	PASS	AC=2936;AF=0.586262;AN=5008;NS=2504;DP=15683;EAS_AF=0.5923;AMR_AF=0.5879;AFR_AF=0.6301;EUR_AF=0.6233;SAS_AF=0.4816;AA=G|||;VT=SNP
2	79285340	rs13023989	T	C	100	PASS	AC=1506;AF=0.300719;AN=5008;NS=2504;DP=15386;EAS_AF=0.3175;AMR_AF=0.317;AFR_AF=0.326;EUR_AF=0.172;SAS_AF=0.3701;AA=T|||;VT=SNP
2	79285368	rs62156821	C	A	100	PASS	AC=268;AF=0.0535144;AN=5008;NS=2504;DP=14898;EAS_AF=0.0764;AMR_AF=0.0432;AFR_AF=0.031;EUR_AF=0.0427;SAS_AF=0.0787;AA=C|||;VT=SNP
2	79285490	rs12998457	G	T	100	PASS	AC=1489;AF=0.297324;AN=5008;NS=2504;DP=14163;EAS_AF=0.3115;AMR_AF=0.317;AFR_AF=0.3253;EUR_AF=0.171;SAS_AF=0.3609;AA=T|||;VT=SNP
2	79285491	rs432146	T	C	100	PASS	AC=2987;AF=0.596446;AN=5008;NS=2504;DP=14331;EAS_AF=0.5982;AMR_AF=0.5994;AFR_AF=0.6354;EUR_AF=0.6322;SAS_AF=0.5031;AA=T|||;VT=SNP
2	79285564	rs435920	T	C	100	PASS	AC=4477;AF=0.89397;AN=5008;NS=2504;DP=14315;EAS_AF=0.9097;AMR_AF=0.9164;AFR_AF=0.9614;EUR_AF=0.8042;SAS_AF=0.863;AA=T|||;VT=SNP
2	79285666	rs12998849	G	C	100	PASS	AC=1499;AF=0.299321;AN=5008;NS=2504;DP=14038;EAS_AF=0.3125;AMR_AF=0.317;AFR_AF=0.3245;EUR_AF=0.172;SAS_AF=0.3701;AA=C|||;VT=SNP
2	79285672	rs12998851	G	T	100	PASS	AC=1499;AF=0.299321;AN=5008;NS=2504;DP=13983;EAS_AF=0.3125;AMR_AF=0.317;AFR_AF=0.3245;EUR_AF=0.172;SAS_AF=0.3701;AA=T|||;VT=SNP
2	79285715	rs436120	T	C	100	PASS	AC=2985;AF=0.596046;AN=5008;NS=2504;DP=13756;EAS_AF=0.5962;AMR_AF=0.5994;AFR_AF=0.6362;EUR_AF=0.6312;SAS_AF=0.5031;AA=T|||;VT=SNP
2	79285727	rs12998385	A	T	100	PASS	AC=1490;AF=0.297524;AN=5008;NS=2504;DP=13719;EAS_AF=0.3135;AMR_AF=0.317;AFR_AF=0.3245;EUR_AF=0.172;SAS_AF=0.3599;AA=A|||;VT=SNP
2	79285918	rs75235420	T	C	100	PASS	AC=711;AF=0.141973;AN=5008;NS=2504;DP=12989;EAS_AF=0.129;AMR_AF=0.1239;AFR_AF=0.146;EUR_AF=0.1352;SAS_AF=0.1697;AA=T|||;VT=SNP
2	79285944	rs448276	G	C	100	PASS	AC=2978;AF=0.594649;AN=5008;NS=2504;DP=13131;EAS_AF=0.5982;AMR_AF=0.598;AFR_AF=0.6309;EUR_AF=0.6302;SAS_AF=0.5031;AA=G|||;VT=SNP
2	79286016	rs62156822	G	T	100	PASS	AC=825;AF=0.164736;AN=5008;NS=2504;DP=14831;EAS_AF=0.1835;AMR_AF=0.2046;AFR_AF=0.1846;EUR_AF=0.0457;SAS_AF=0.2127;AA=G|||;VT=SNP
2	79286042	rs62156823	T	C	100	PASS	AC=840;AF=0.167732;AN=5008;NS=2504;DP=15007;EAS_AF=0.1895;AMR_AF=0.2089;AFR_AF=0.1846;EUR_AF=0.0517;SAS_AF=0.2127;AA=T|||;VT=SNP
2	79286251	rs386945	A	G	100	PASS	AC=2988;AF=0.596645;AN=5008;NS=2504;DP=14382;EAS_AF=0.5982;AMR_AF=0.6009;AFR_AF=0.6346;EUR_AF=0.6431;SAS_AF=0.4928;AA=A|||;VT=SNP
2	79286338	rs35087692	C	T	100	PASS	AC=1101;AF=0.219848;AN=5008;NS=2504;DP=14989;EAS_AF=0.3621;AMR_AF=0.3314;AFR_AF=0.0144;EUR_AF=0.3161;SAS_AF=0.1728;AA=C|||;VT=SNP
2	79286346	rs10173129	A	G	100	PASS	AC=1539;AF=0.307308;AN=5008;NS=2504;DP=15086;EAS_AF=0.3115;AMR_AF=0.3285;AFR_AF=0.3313;EUR_AF=0.1809;SAS_AF=0.3855;AA=A|||;VT=SNP
2	79286431	rs441087	T	C	100	PASS	AC=3587;AF=0.716254;AN=5008;NS=2504;DP=14473;EAS_AF=0.7262;AMR_AF=0.7104;AFR_AF=0.7186;EUR_AF=0.7714;SAS_AF=0.6503;AA=T|||;VT=SNP
2	79286799	rs74807777	A	G	100	PASS	AC=355;AF=0.0708866;AN=5008;NS=2504;DP=17778;EAS_AF=0.1131;AMR_AF=0.1556;AFR_AF=0.0008;EUR_AF=0.001;SAS_AF=0.1339;AA=A|||;VT=SNP
2	79287446	rs416188	A	C	100	PASS	AC=3567;AF=0.71226;AN=5008;NS=2504;DP=19732;EAS_AF=0.7202;AMR_AF=0.7075;AFR_AF=0.7194;EUR_AF=0.7584;SAS_AF=0.6503;AA=A|||;VT=SNP
2	79287449	rs17016321	A	G	100	PASS	AC=839;AF=0.167532;AN=5008;NS=2504;DP=19799;EAS_AF=0.1895;AMR_AF=0.2089;AFR_AF=0.1838;EUR_AF=0.0517;SAS_AF=0.2127;AA=A|||;VT=SNP
2	79287807	rs369500	G	T	100	PASS	AC=4474;AF=0.893371;AN=5008;NS=2504;DP=18470;EAS_AF=0.9097;AMR_AF=0.9164;AFR_AF=0.9599;EUR_AF=0.8032;SAS_AF=0.863;AA=T|||;VT=SNP
2	79288864	rs17016331	A	G	100	PASS	AC=128;AF=0.0255591;AN=5008;NS=2504;DP=17760;EAS_AF=0.1002;AMR_AF=0.0231;AFR_AF=0;EUR_AF=0.001;SAS_AF=0.0102;AA=A|||;VT=SNP
2	79289501	rs13390549	T	A	100	PASS	AC=822;AF=0.164137;AN=5008;NS=2504;DP=19295;EAS_AF=0.1905;AMR_AF=0.2061;AFR_AF=0.1717;EUR_AF=0.0507;SAS_AF=0.2137;AA=T|||;VT=SNP
2	79290106	rs13405626	A	G	100	PASS	AC=839;AF=0.167532;AN=5008;NS=2504;DP=18930;EAS_AF=0.1905;AMR_AF=0.2075;AFR_AF=0.1838;EUR_AF=0.0507;SAS_AF=0.2137;AA=A|||;VT=SNP
2	79290420	rs414946	A	C	100	PASS	AC=3584;AF=0.715655;AN=5008;NS=2504;DP=16607;EAS_AF=0.7272;AMR_AF=0.7075;AFR_AF=0.7239;EUR_AF=0.7644;SAS_AF=0.6483;AA=A|||;VT=SNP
2	79291256	rs60823436	G	C	100	PASS	AC=817;AF=0.163139;AN=5008;NS=2504;DP=17083;EAS_AF=0.1895;AMR_AF=0.2017;AFR_AF=0.1838;EUR_AF=0.0447;SAS_AF=0.2025;AA=C|||;VT=SNP
2	79291869	rs4852466	C	A	100	PASS	AC=788;AF=0.157348;AN=5008;NS=2504;DP=19663;EAS_AF=0.1895;AMR_AF=0.2003;AFR_AF=0.1566;EUR_AF=0.0437;SAS_AF=0.2117;AA=C|||;VT=SNP
2	79291934	rs364446	C	T	100	PASS	AC=1979;AF=0.395168;AN=5008;NS=2504;DP=19128;EAS_AF=0.4851;AMR_AF=0.4424;AFR_AF=0.2625;EUR_AF=0.4761;SAS_AF=0.365;AA=C|||;VT=SNP
2	79293261	rs34456488	A	G	100	PASS	AC=698;AF=0.139377;AN=5008;NS=2504;DP=17648;EAS_AF=0.1319;AMR_AF=0.1153;AFR_AF=0.1309;EUR_AF=0.1392;SAS_AF=0.1759;AA=A|||;VT=SNP
2	79293342	rs378492	T	G	100	PASS	AC=3012;AF=0.601438;AN=5008;NS=2504;DP=17741;EAS_AF=0.6012;AMR_AF=0.6037;AFR_AF=0.6498;EUR_AF=0.6421;SAS_AF=0.4928;AA=T|||;VT=SNP
2	79293494	rs13004360	A	G	100	PASS	AC=624;AF=0.124601;AN=5008;NS=2504;DP=17393;EAS_AF=0.1329;AMR_AF=0.1124;AFR_AF=0.0764;EUR_AF=0.1382;SAS_AF=0.1759;AA=A|||;VT=SNP
2	79293534	rs379210	T	C	100	PASS	AC=4541;AF=0.906749;AN=5008;NS=2504;DP=18789;EAS_AF=0.9097;AMR_AF=0.9207;AFR_AF=0.9894;EUR_AF=0.8161;SAS_AF=0.8753;AA=C|||;VT=SNP
2	79293699	rs17702221	G	A	100	PASS	AC=310;AF=0.061901;AN=5008;NS=2504;DP=19144;EAS_AF=0.0704;AMR_AF=0.0447;AFR_AF=0.0673;EUR_AF=0.0437;SAS_AF=0.0767;AA=G|||;VT=SNP
2	79295288	rs72814699	G	T	100	PASS	AC=690;AF=0.13778;AN=5008;NS=2504;DP=18931;EAS_AF=0.1062;AMR_AF=0.1383;AFR_AF=0.174;EUR_AF=0.1461;SAS_AF=0.1125;AA=g|||;VT=SNP
2	79295653	rs1448212	A	G	100	PASS	AC=1550;AF=0.309505;AN=5008;NS=2504;DP=19689;EAS_AF=0.2351;AMR_AF=0.2752;AFR_AF=0.3971;EUR_AF=0.2922;SAS_AF=0.3098;AA=a|||;VT=SNP
2	79296263	rs62156826	A	T	100	PASS	AC=274;AF=0.0547125;AN=5008;NS=2504;DP=21377;EAS_AF=0.0764;AMR_AF=0.0432;AFR_AF=0.0363;EUR_AF=0.0437;SAS_AF=0.0767;AA=a|||;VT=SNP
2	79296379	rs10520231	A	T	100	PASS	AC=435;AF=0.086861;AN=5008;NS=2504;DP=20833;EAS_AF=0.0764;AMR_AF=0.0461;AFR_AF=0.1566;EUR_AF=0.0437;SAS_AF=0.0767;AA=a|||;VT=SNP
2	79297019	rs283903	C	G	100	PASS	AC=4485;AF=0.895567;AN=5008;NS=2504;DP=18757;EAS_AF=0.9097;AMR_AF=0.9164;AFR_AF=0.9607;EUR_AF=0.8141;SAS_AF=0.862;AA=g|||;VT=SNP
2	79297474	rs4853431	T	C	100	PASS	AC=890;AF=0.177716;AN=5008;NS=2504;DP=20660;EAS_AF=0.2034;AMR_AF=0.2118;AFR_AF=0.205;EUR_AF=0.0457;SAS_AF=0.226;AA=c|||;VT=SNP
2	79297639	rs10168905	C	T	100	PASS	AC=317;AF=0.0632987;AN=5008;NS=2504;DP=15780;EAS_AF=0.0694;AMR_AF=0.0447;AFR_AF=0.0726;EUR_AF=0.0437;SAS_AF=0.0777;AA=c|||;VT=SNP
2	79297847	rs283904	G	A	100	PASS	AC=4503;AF=0.899161;AN=5008;NS=2504;DP=19004;EAS_AF=0.9038;AMR_AF=0.9049;AFR_AF=0.9887;EUR_AF=0.8012;SAS_AF=0.8701;AA=a|||;VT=SNP
2	79297901	rs283905	A	T	100	PASS	AC=4498;AF=0.898163;AN=5008;NS=2504;DP=19615;EAS_AF=0.9038;AMR_AF=0.9078;AFR_AF=0.9887;EUR_AF=0.8012;SAS_AF=0.863;AA=t|||;VT=SNP
2	79298101	rs77784731	G	A	100	PASS	AC=343;AF=0.0684904;AN=5008;NS=2504;DP=17070;EAS_AF=0.1032;AMR_AF=0.1542;AFR_AF=0.028;EUR_AF=0.001;SAS_AF=0.0961;AA=g|||;VT=SNP
2	79298128	rs17753263	T	C	100	PASS	AC=644;AF=0.128594;AN=5008;NS=2504;DP=16998;EAS_AF=0.1022;AMR_AF=0.1052;AFR_AF=0.0772;EUR_AF=0.2048;SAS_AF=0.1636;AA=t|||;VT=SNP
2	79298349	rs67455413	T	C	100	PASS	AC=390;AF=0.0778754;AN=5008;NS=2504;DP=19372;EAS_AF=0.0665;AMR_AF=0.147;AFR_AF=0.1021;EUR_AF=0.0358;SAS_AF=0.0511;AA=t|||;VT=SNP
2	79298364	rs1448213	C	A	100	PASS	AC=2884;AF=0.575879;AN=5008;NS=2504;DP=18968;EAS_AF=0.7728;AMR_AF=0.6816;AFR_AF=0.4274;EUR_AF=0.5368;SAS_AF=0.5389;AA=a|||;VT=SNP
2	79298385	rs72929788	A	G	100	PASS	AC=617;AF=0.123203;AN=5008;NS=2504;DP=18402;EAS_AF=0.0665;AMR_AF=0.1556;AFR_AF=0.2693;EUR_AF=0.0358;SAS_AF=0.0511;AA=a|||;VT=SNP
2	79298461	rs17016355	C	T	100	PASS	AC=584;AF=0.116613;AN=5008;NS=2504;DP=18580;EAS_AF=0.1498;AMR_AF=0.2378;AFR_AF=0.1263;EUR_AF=0.0268;SAS_AF=0.0757;AA=C|||;VT=SNP
2	79298471	rs1522858	T	C	100	PASS	AC=2748;AF=0.548722;AN=5008;NS=2504;DP=18684;EAS_AF=0.5327;AMR_AF=0.5187;AFR_AF=0.6422;EUR_AF=0.5398;SAS_AF=0.4693;AA=T|||;VT=SNP
2	79299431	rs4853432	A	G	100	PASS	AC=467;AF=0.0932508;AN=5008;NS=2504;DP=19130;EAS_AF=0.1131;AMR_AF=0.2896;AFR_AF=0.1074;EUR_AF=0.006;SAS_AF=0.0041;AA=A|||;VT=SNP
2	79299612	rs716413	T	C	100	PASS	AC=3352;AF=0.669329;AN=5008;NS=2504;DP=20233;EAS_AF=0.6994;AMR_AF=0.7767;AFR_AF=0.6157;EUR_AF=0.7237;SAS_AF=0.5787;AA=C|||;VT=SNP
2	79299989	rs151199709	G	A	100	PASS	AC=85;AF=0.0169728;AN=5008;NS=2504;DP=18924;EAS_AF=0.0288;AMR_AF=0.0764;AFR_AF=0.0015;EUR_AF=0.001;SAS_AF=0;AA=G|||;VT=SNP
2	79300301	rs4992282	C	T	100	PASS	AC=2302;AF=0.459665;AN=5008;NS=2504;DP=18573;EAS_AF=0.4792;AMR_AF=0.4078;AFR_AF=0.4523;EUR_AF=0.5249;SAS_AF=0.4192;AA=C|||;VT=SNP
2	79300381	rs76086889	C	G	100	PASS	AC=239;AF=0.0477236;AN=5008;NS=2504;DP=18557;EAS_AF=0.0923;AMR_AF=0.2003;AFR_AF=0.0015;EUR_AF=0.001;SAS_AF=0.0041;AA=C|||;VT=SNP
2	79300515	rs6710164	C	T	100	PASS	AC=1091;AF=0.217851;AN=5008;NS=2504;DP=19936;EAS_AF=0.1587;AMR_AF=0.1772;AFR_AF=0.2814;EUR_AF=0.2217;SAS_AF=0.2178;AA=C|||;VT=SNP
2	79300742	rs17702431	T	C	100	PASS	AC=543;AF=0.108427;AN=5008;NS=2504;DP=20424;EAS_AF=0.0972;AMR_AF=0.0893;AFR_AF=0.0287;EUR_AF=0.1928;SAS_AF=0.1544;AA=T|||;VT=SNP
2	79301265	rs1448214	T	C	100	PASS	AC=2660;AF=0.53115;AN=5008;NS=2504;DP=20105;EAS_AF=0.5595;AMR_AF=0.67;AFR_AF=0.4955;EUR_AF=0.5626;SAS_AF=0.4192;AA=T|||;VT=SNP
2	79303418	rs1608234	T	C	100	PASS	AC=1513;AF=0.302117;AN=5008;NS=2504;DP=14687;EAS_AF=0.4216;AMR_AF=0.2709;AFR_AF=0.1415;EUR_AF=0.3827;SAS_AF=0.3354;AA=T|||;VT=SNP
2	79304370	rs78393743	G	A	100	PASS	AC=238;AF=0.047524;AN=5008;NS=2504;DP=15081;EAS_AF=0.0923;AMR_AF=0.1988;AFR_AF=0.0015;EUR_AF=0.001;SAS_AF=0.0041;AA=G|||;VT=SNP
2	79304570	rs12328239	G	A	100	PASS	AC=1498;AF=0.299121;AN=5008;NS=2504;DP=16307;EAS_AF=0.4187;AMR_AF=0.2651;AFR_AF=0.1437;EUR_AF=0.3817;SAS_AF=0.3252;AA=G|||;VT=SNP
2	79304602	rs10174796	G	T	100	PASS	AC=3277;AF=0.654353;AN=5008;NS=2504;DP=15853;EAS_AF=0.7014;AMR_AF=0.7781;AFR_AF=0.5643;EUR_AF=0.7147;SAS_AF=0.5777;AA=T|||;VT=SNP
2	79304622	rs77061914	G	T	100	PASS	AC=91;AF=0.0181709;AN=5008;NS=2504;DP=15810;EAS_AF=0.0337;AMR_AF=0.0778;AFR_AF=0.0015;EUR_AF=0.001;SAS_AF=0;AA=G|||;VT=SNP
2	79304731	rs74791398	A	G	100	PASS	AC=91;AF=0.0181709;AN=5008;NS=2504;DP=14369;EAS_AF=0.0337;AMR_AF=0.0778;AFR_AF=0.0015;EUR_AF=0.001;SAS_AF=0;AA=A|||;VT=SNP
2	79305267	rs149403546	A	G	100	PASS	AC=109;AF=0.0217652;AN=5008;NS=2504;DP=22106;EAS_AF=0.0337;AMR_AF=0.0778;AFR_AF=0.0151;EUR_AF=0.001;SAS_AF=0;AA=A|||;VT=SNP
2	79305627	rs138528892	C	A	100	PASS	AC=86;AF=0.0171725;AN=5008;NS=2504;DP=20181;EAS_AF=0.0298;AMR_AF=0.0764;AFR_AF=0.0015;EUR_AF=0.001;SAS_AF=0;AA=C|||;VT=SNP
2	79305882	rs140715469	T	C	100	PASS	AC=336;AF=0.0670927;AN=5008;NS=2504;DP=18381;EAS_AF=0.0169;AMR_AF=0.0576;AFR_AF=0.1339;EUR_AF=0.0547;SAS_AF=0.0481;AA=T|||;VT=SNP
2	79306304	rs150848318	C	T	100	PASS	AC=239;AF=0.0477236;AN=5008;NS=2504;DP=19591;EAS_AF=0.0923;AMR_AF=0.2003;AFR_AF=0.0015;EUR_AF=0.001;SAS_AF=0.0041;AA=C|||;VT=SNP
2	79306436	rs117956447	T	C	100	PASS	AC=90;AF=0.0179712;AN=5008;NS=2504;DP=19137;EAS_AF=0.0337;AMR_AF=0.0764;AFR_AF=0.0015;EUR_AF=0.001;SAS_AF=0;AA=T|||;VT=SNP
2	79306734	rs111242459	A	T	100	PASS	AC=245;AF=0.0489217;AN=5008;NS=2504;DP=19648;EAS_AF=0.0615;AMR_AF=0.0634;AFR_AF=0.0348;EUR_AF=0.0298;SAS_AF=0.0644;AA=A|||;VT=SNP
2	79307080	rs2117724	T	C	100	PASS	AC=3207;AF=0.640375;AN=5008;NS=2504;DP=20402;EAS_AF=0.6706;AMR_AF=0.7104;AFR_AF=0.5605;EUR_AF=0.7237;SAS_AF=0.5818;AA=T|||;VT=SNP
2	79307346	rs146490618	G	C	100	PASS	AC=90;AF=0.0179712;AN=5008;NS=2504;DP=18276;EAS_AF=0.0337;AMR_AF=0.0764;AFR_AF=0.0015;EUR_AF=0.001;SAS_AF=0;AA=G|||;VT=SNP
2	79307423	rs112953320	T	C	100	PASS	AC=840;AF=0.167732;AN=5008;NS=2504;DP=16971;EAS_AF=0.0962;AMR_AF=0.1124;AFR_AF=0.2443;EUR_AF=0.1889;SAS_AF=0.1554;AA=T|||;VT=SNP
2	79307595	rs188984330	T	G	100	PASS	AC=23;AF=0.00459265;AN=5008;NS=2504;DP=17216;EAS_AF=0.0228;AMR_AF=0;AFR_AF=0;EUR_AF=0;SAS_AF=0;AA=T|||;VT=SNP
2	79307817	rs2861742	A	G	100	PASS	AC=3171;AF=0.633187;AN=5008;NS=2504;DP=17135;EAS_AF=0.629;AMR_AF=0.7104;AFR_AF=0.5605;EUR_AF=0.7247;SAS_AF=0.5869;AA=A|||;VT=SNP
2	79307968	rs111412411	G	C	100	PASS	AC=1448;AF=0.289137;AN=5008;NS=2504;DP=17715;EAS_AF=0.381;AMR_AF=0.2695;AFR_AF=0.1339;EUR_AF=0.3807;SAS_AF=0.3241;AA=G|||;VT=SNP
2	79308386	rs150951327	C	G	100	PASS	AC=237;AF=0.0473243;AN=5008;NS=2504;DP=18554;EAS_AF=0.0923;AMR_AF=0.2003;AFR_AF=0.0015;EUR_AF=0.001;SAS_AF=0.002;AA=C|||;VT=SNP
2	79308442	rs112281771	G	A	100	PASS	AC=880;AF=0.175719;AN=5008;NS=2504;DP=17957;EAS_AF=0.0962;AMR_AF=0.1138;AFR_AF=0.2685;EUR_AF=0.1968;SAS_AF=0.1544;AA=G|||;VT=SNP
2	79308716	rs111610171	G	T	100	PASS	AC=3295;AF=0.657947;AN=5008;NS=2504;DP=17469;EAS_AF=0.6558;AMR_AF=0.7824;AFR_AF=0.6074;EUR_AF=0.7247;SAS_AF=0.5716;AA=T|||;VT=SNP
2	79308976	rs144049428	G	A	100	PASS	AC=88;AF=0.0175719;AN=5008;NS=2504;DP=18943;EAS_AF=0.0298;AMR_AF=0.0764;AFR_AF=0.003;EUR_AF=0.001;SAS_AF=0;AA=G|||;VT=SNP
2	79309004	rs114987545	G	A	100	PASS	AC=325;AF=0.0648962;AN=5008;NS=2504;DP=17908;EAS_AF=0.0923;AMR_AF=0.2061;AFR_AF=0.0635;EUR_AF=0.001;SAS_AF=0.0041;AA=G|||;VT=SNP
2	79309660	rs146906810	C	T	100	PASS	AC=85;AF=0.0169728;AN=5008;NS=2504;DP=19642;EAS_AF=0.0288;AMR_AF=0.0764;AFR_AF=0.0015;EUR_AF=0.001;SAS_AF=0;AA=C|||;VT=SNP
2	79310146	rs13427583	T	G	100	PASS	AC=1183;AF=0.236222;AN=5008;NS=2504;DP=19061;EAS_AF=0.1577;AMR_AF=0.183;AFR_AF=0.3427;EUR_AF=0.2276;SAS_AF=0.2198;AA=T|||;VT=SNP
2	79310681	rs1522857	A	G	100	PASS	AC=3680;AF=0.734824;AN=5008;NS=2504;DP=17807;EAS_AF=0.6756;AMR_AF=0.8458;AFR_AF=0.7632;EUR_AF=0.7803;SAS_AF=0.6319;AA=G|||;VT=SNP
2	79310943	rs1522856	T	G	100	PASS	AC=572;AF=0.114217;AN=5008;NS=2504;DP=17264;EAS_AF=0.0942;AMR_AF=0.2622;AFR_AF=0.0976;EUR_AF=0.1213;SAS_AF=0.045;AA=G|||;VT=SNP
2	79311440	rs75608421	G	C	100	PASS	AC=540;AF=0.107827;AN=5008;NS=2504;DP=20753;EAS_AF=0.0962;AMR_AF=0.0893;AFR_AF=0.028;EUR_AF=0.1918;SAS_AF=0.1544;AA=G|||;VT=SNP
2	79311485	rs7609379	A	C	100	PASS	AC=2626;AF=0.524361;AN=5008;NS=2504;DP=19580;EAS_AF=0.5645;AMR_AF=0.6873;AFR_AF=0.4834;EUR_AF=0.5278;SAS_AF=0.4192;AA=C|||;VT=SNP
2	79311669	rs12466693	A	G	100	PASS	AC=1469;AF=0.293331;AN=5008;NS=2504;DP=18379;EAS_AF=0.377;AMR_AF=0.2666;AFR_AF=0.1573;EUR_AF=0.3807;SAS_AF=0.32;AA=A|||;VT=SNP
2	79311721	rs7583234	C	T	100	PASS	AC=639;AF=0.127596;AN=5008;NS=2504;DP=19165;EAS_AF=0.1538;AMR_AF=0.2738;AFR_AF=0.149;EUR_AF=0.0308;SAS_AF=0.0675;AA=C|||;VT=SNP
2	79311773	rs7583314	C	T	100	PASS	AC=2394;AF=0.478035;AN=5008;NS=2504;DP=18447;EAS_AF=0.5308;AMR_AF=0.598;AFR_AF=0.3797;EUR_AF=0.5298;SAS_AF=0.4182;AA=T|||;VT=SNP
2	79312114	rs3820895	A	G	100	PASS	AC=263;AF=0.052516;AN=5008;NS=2504;DP=20123;EAS_AF=0.1677;AMR_AF=0.0519;AFR_AF=0.0008;EUR_AF=0.0288;SAS_AF=0.0286;AA=A|||;VT=SNP
2	79312414	rs3739144	G	A	100	PASS	AC=3198;AF=0.638578;AN=5008;NS=2504;DP=19304;EAS_AF=0.6558;AMR_AF=0.7752;AFR_AF=0.5477;EUR_AF=0.7117;SAS_AF=0.5716;AA=A|||;VT=SNP;EX_TARGET
2	79312910	rs74865826	C	T	100	PASS	AC=86;AF=0.0171725;AN=5008;NS=2504;DP=18016;EAS_AF=0.0288;AMR_AF=0.0764;AFR_AF=0.0023;EUR_AF=0.001;SAS_AF=0;AA=C|||;VT=SNP
2	79312929	rs59414646	C	T	100	PASS	AC=1099;AF=0.219449;AN=5008;NS=2504;DP=17525;EAS_AF=0.125;AMR_AF=0.2363;AFR_AF=0.2421;EUR_AF=0.3072;SAS_AF=0.184;AA=C|||;VT=SNP
2	79312982	rs6547221	A	C	100	PASS	AC=3296;AF=0.658147;AN=5008;NS=2504;DP=17167;EAS_AF=0.6974;AMR_AF=0.7795;AFR_AF=0.5772;EUR_AF=0.7217;SAS_AF=0.5757;AA=G|||;VT=SNP
2	79313056	rs1522855	C	T	100	PASS	AC=3338;AF=0.666534;AN=5008;NS=2504;DP=15720;EAS_AF=0.6964;AMR_AF=0.7824;AFR_AF=0.6067;EUR_AF=0.7237;SAS_AF=0.5757;AA=T|||;VT=SNP
2	79313815	rs2073445	G	T	100	PASS	AC=3338;AF=0.666534;AN=5008;NS=2504;DP=20724;EAS_AF=0.6974;AMR_AF=0.781;AFR_AF=0.6067;EUR_AF=0.7247;SAS_AF=0.5746;AA=G|||;VT=SNP
2	79314072	rs34303807	A	G	100	PASS	AC=234;AF=0.0467252;AN=5008;NS=2504;DP=17749;EAS_AF=0.0913;AMR_AF=0.1945;AFR_AF=0.0015;EUR_AF=0.001;SAS_AF=0.0041;AA=A|||;VT=SNP;EX_TARGET
2	79314081	rs6738657	T	C	100	PASS	AC=1018;AF=0.203275;AN=5008;NS=2504;DP=17747;EAS_AF=0.0962;AMR_AF=0.1599;AFR_AF=0.2405;EUR_AF=0.3072;SAS_AF=0.1871;AA=T|||;VT=SNP;EX_TARGET
2	79314094	rs6723688	G	T	100	PASS	AC=3340;AF=0.666933;AN=5008;NS=2504;DP=17714;EAS_AF=0.6974;AMR_AF=0.7824;AFR_AF=0.6067;EUR_AF=0.7247;SAS_AF=0.5757;AA=T|||;VT=SNP;EX_TARGET
2	79314231	rs6723627	C	T	100	PASS	AC=613;AF=0.122404;AN=5008;NS=2504;DP=17708;EAS_AF=0.1538;AMR_AF=0.2723;AFR_AF=0.1301;EUR_AF=0.0308;SAS_AF=0.0675;AA=C|||;VT=SNP
2	79314276	rs61448477	C	T	100	PASS	AC=533;AF=0.10643;AN=5008;NS=2504;DP=17234;EAS_AF=0.0962;AMR_AF=0.0922;AFR_AF=0.0219;EUR_AF=0.1909;SAS_AF=0.1544;AA=C|||;VT=SNP
2	79314280	rs141256873	G	A	100	PASS	AC=87;AF=0.0173722;AN=5008;NS=2504;DP=17312;EAS_AF=0.0288;AMR_AF=0.0764;AFR_AF=0.0015;EUR_AF=0.003;SAS_AF=0;AA=G|||;VT=SNP
2	79314876	rs2073444	C	A	100	PASS	AC=3283;AF=0.655551;AN=5008;NS=2504;DP=19885;EAS_AF=0.6964;AMR_AF=0.7795;AFR_AF=0.5658;EUR_AF=0.7247;SAS_AF=0.5757;AA=A|||;VT=SNP
2	79315285	rs2073443	G	T	100	PASS	AC=639;AF=0.127596;AN=5008;NS=2504;DP=20761;EAS_AF=0.1538;AMR_AF=0.2738;AFR_AF=0.149;EUR_AF=0.0308;SAS_AF=0.0675;AA=G|||;VT=SNP
2	79315351	rs2073442	T	C	100	PASS	AC=3347;AF=0.668331;AN=5008;NS=2504;DP=22162;EAS_AF=0.6984;AMR_AF=0.7867;AFR_AF=0.6067;EUR_AF=0.7247;SAS_AF=0.5787;AA=C|||;VT=SNP
2	79315501	rs2073441	T	C	100	PASS	AC=1295;AF=0.258586;AN=5008;NS=2504;DP=20552;EAS_AF=0.3988;AMR_AF=0.2478;AFR_AF=0.0174;EUR_AF=0.3817;SAS_AF=0.3211;AA=T|||;VT=SNP
2	79315629	rs34159010	T	A	100	PASS	AC=239;AF=0.0477236;AN=5008;NS=2504;DP=20871;EAS_AF=0.0923;AMR_AF=0.2003;AFR_AF=0.0015;EUR_AF=0.001;SAS_AF=0.0041;AA=T|||;VT=SNP
2	79315745	rs1403378	C	T	100	PASS	AC=1521;AF=0.303714;AN=5008;NS=2504;DP=20869;EAS_AF=0.4177;AMR_AF=0.2723;AFR_AF=0.1581;EUR_AF=0.3817;SAS_AF=0.3252;AA=C|||;VT=SNP
2	79316097	rs35877060	G	A	100	PASS	AC=195;AF=0.0389377;AN=5008;NS=2504;DP=18913;EAS_AF=0.0208;AMR_AF=0.0216;AFR_AF=0.1165;EUR_AF=0.002;SAS_AF=0.0031;AA=G|||;VT=SNP
2	79316422	rs1375050	T	C	100	PASS	AC=1119;AF=0.223442;AN=5008;NS=2504;DP=12773;EAS_AF=0.125;AMR_AF=0.2363;AFR_AF=0.2458;EUR_AF=0.3091;SAS_AF=0.1973;AA=T|||;VT=SNP
2	79316493	rs36050166	C	G	100	PASS	AC=85;AF=0.0169728;AN=5008;NS=2504;DP=12332;EAS_AF=0.0288;AMR_AF=0.0764;AFR_AF=0.0015;EUR_AF=0.001;SAS_AF=0;AA=C|||;VT=SNP
2	79316928	rs34388852	C	T	100	PASS	AC=320;AF=0.0638978;AN=5008;NS=2504;DP=17145;EAS_AF=0.0615;AMR_AF=0.0677;AFR_AF=0.09;EUR_AF=0.0298;SAS_AF=0.0634;AA=C|||;VT=SNP
2	79317008	rs11678047	A	G	100	PASS	AC=1112;AF=0.222045;AN=5008;NS=2504;DP=15733;EAS_AF=0.127;AMR_AF=0.2406;AFR_AF=0.2421;EUR_AF=0.3111;SAS_AF=0.1881;AA=A|||;VT=SNP
2	79317033	rs34602658	C	T	100	PASS	AC=239;AF=0.0477236;AN=5008;NS=2504;DP=15640;EAS_AF=0.0923;AMR_AF=0.2003;AFR_AF=0.0015;EUR_AF=0.001;SAS_AF=0.0041;AA=C|||;VT=SNP
2	79317147	rs7599204	T	C	100	PASS	AC=3351;AF=0.669129;AN=5008;NS=2504;DP=14980;EAS_AF=0.7014;AMR_AF=0.7867;AFR_AF=0.6044;EUR_AF=0.7306;SAS_AF=0.5767;AA=C|||;VT=SNP
2	79317456	rs2049269	G	T	100	PASS	AC=1523;AF=0.304113;AN=5008;NS=2504;DP=16120;EAS_AF=0.4216;AMR_AF=0.2622;AFR_AF=0.1626;EUR_AF=0.3847;SAS_AF=0.3211;AA=T|||;VT=SNP
2	79317723	rs147356803	C	T	100	PASS	AC=85;AF=0.0169728;AN=5008;NS=2504;DP=14306;EAS_AF=0.0288;AMR_AF=0.0764;AFR_AF=0.0015;EUR_AF=0.001;SAS_AF=0;AA=C|||;VT=SNP
2	79318246	rs10168534	T	C	100	PASS	AC=1486;AF=0.296725;AN=5008;NS=2504;DP=19604;EAS_AF=0.4206;AMR_AF=0.268;AFR_AF=0.1331;EUR_AF=0.3847;SAS_AF=0.32;AA=T|||;VT=SNP
2	79318517	rs12615591	A	G	100	PASS	AC=673;AF=0.134385;AN=5008;NS=2504;DP=18681;EAS_AF=0.1538;AMR_AF=0.2767;AFR_AF=0.1687;EUR_AF=0.0358;SAS_AF=0.0685;AA=A|||;VT=SNP
2	79319084	rs74768849	C	T	100	PASS	AC=329;AF=0.0656949;AN=5008;NS=2504;DP=22417;EAS_AF=0.0198;AMR_AF=0.0576;AFR_AF=0.1316;EUR_AF=0.0517;SAS_AF=0.044;AA=C|||;VT=SNP
2	79319089	rs10206626	G	T	100	PASS	AC=2723;AF=0.54373;AN=5008;NS=2504;DP=22579;EAS_AF=0.6032;AMR_AF=0.6859;AFR_AF=0.5144;EUR_AF=0.5348;SAS_AF=0.4305;AA=T|||;VT=SNP
2	79319378	rs573502	T	C	100	PASS	AC=3368;AF=0.672524;AN=5008;NS=2504;DP=19558;EAS_AF=0.7004;AMR_AF=0.7882;AFR_AF=0.6097;EUR_AF=0.7316;SAS_AF=0.5859;AA=C|||;VT=SNP
2	79319927	rs10207445	G	A	100	PASS	AC=3355;AF=0.669928;AN=5008;NS=2504;DP=18604;EAS_AF=0.6974;AMR_AF=0.7824;AFR_AF=0.6082;EUR_AF=0.7316;SAS_AF=0.5818;AA=A|||;VT=SNP
2	79320229	rs10209825	C	T	100	PASS	AC=2661;AF=0.53135;AN=5008;NS=2504;DP=19710;EAS_AF=0.5704;AMR_AF=0.6138;AFR_AF=0.5408;EUR_AF=0.5338;SAS_AF=0.4172;AA=T|||;VT=SNP
2	79320316	rs117206475	C	T	100	PASS	AC=236;AF=0.0471246;AN=5008;NS=2504;DP=19264;EAS_AF=0.0913;AMR_AF=0.2003;AFR_AF=0.0015;EUR_AF=0.001;SAS_AF=0.002;AA=C|||;VT=SNP
2	79320393	rs74659158	C	T	100	PASS	AC=206;AF=0.0411342;AN=5008;NS=2504;DP=18734;EAS_AF=0.1181;AMR_AF=0.0504;AFR_AF=0.0015;EUR_AF=0.0219;SAS_AF=0.0286;AA=C|||;VT=SNP
2	79321394	rs35378870	C	G	100	PASS	AC=1893;AF=0.377995;AN=5008;NS=2504;DP=20459;EAS_AF=0.3125;AMR_AF=0.5346;AFR_AF=0.4546;EUR_AF=0.3539;SAS_AF=0.2556;AA=G|||;VT=SNP
2	79321480	rs12990312	C	T	100	PASS	AC=917;AF=0.183107;AN=5008;NS=2504;DP=19394;EAS_AF=0.0913;AMR_AF=0.2853;AFR_AF=0.357;EUR_AF=0.1193;SAS_AF=0.0358;AA=T|||;VT=SNP
2	79321788	rs116637422	G	A	100	PASS	AC=283;AF=0.0565096;AN=5008;NS=2504;DP=19258;EAS_AF=0.0169;AMR_AF=0.0533;AFR_AF=0.0983;EUR_AF=0.0537;SAS_AF=0.046;AA=G|||;VT=SNP
2	79321882	rs114270777	G	A	100	PASS	AC=638;AF=0.127396;AN=5008;NS=2504;DP=17484;EAS_AF=0.128;AMR_AF=0.17;AFR_AF=0.0325;EUR_AF=0.1968;SAS_AF=0.1534;AA=G|||;VT=SNP
2	79322941	rs149276526	T	A	100	PASS	AC=84;AF=0.0167732;AN=5008;NS=2504;DP=18982;EAS_AF=0.0288;AMR_AF=0.0749;AFR_AF=0.0015;EUR_AF=0.001;SAS_AF=0;AA=t|||;VT=SNP
2	79322951	rs11682223	T	C	100	PASS	AC=550;AF=0.109824;AN=5008;NS=2504;DP=19254;EAS_AF=0.0982;AMR_AF=0.0951;AFR_AF=0.0257;EUR_AF=0.1968;SAS_AF=0.1564;AA=t|||;VT=SNP
2	79322968	rs146107492	G	C	100	PASS	AC=84;AF=0.0167732;AN=5008;NS=2504;DP=19437;EAS_AF=0.0288;AMR_AF=0.0749;AFR_AF=0.0015;EUR_AF=0.001;SAS_AF=0;AA=g|||;VT=SNP
2	79323159	rs34997115	G	A	100	PASS	AC=1505;AF=0.300519;AN=5008;NS=2504;DP=19824;EAS_AF=0.4187;AMR_AF=0.2622;AFR_AF=0.1566;EUR_AF=0.3817;SAS_AF=0.317;AA=g|||;VT=SNP
2	79323413	rs11126695	T	C	100	PASS	AC=556;AF=0.111022;AN=5008;NS=2504;DP=18692;EAS_AF=0.1081;AMR_AF=0.0937;AFR_AF=0.0212;EUR_AF=0.1968;SAS_AF=0.1595;AA=t|||;VT=SNP
2	79323501	rs62156847	T	G	100	PASS	AC=1474;AF=0.294329;AN=5008;NS=2504;DP=18076;EAS_AF=0.4187;AMR_AF=0.2608;AFR_AF=0.1324;EUR_AF=0.3827;SAS_AF=0.318;AA=t|||;VT=SNP
2	79323588	rs62156848	G	A	100	PASS	AC=1472;AF=0.29393;AN=5008;NS=2504;DP=16139;EAS_AF=0.4187;AMR_AF=0.2608;AFR_AF=0.1316;EUR_AF=0.3817;SAS_AF=0.318;AA=N|||;VT=SNP
2	79323791	rs11677942	G	C	100	PASS	AC=1316;AF=0.26278;AN=5008;NS=2504;DP=12510;EAS_AF=0.2302;AMR_AF=0.2723;AFR_AF=0.3351;EUR_AF=0.2336;SAS_AF=0.2219;AA=N|||;VT=SNP
2	79323813	rs12052490	G	T	100	PASS	AC=1461;AF=0.291733;AN=5008;NS=2504;DP=11932;EAS_AF=0.4187;AMR_AF=0.2622;AFR_AF=0.1225;EUR_AF=0.3827;SAS_AF=0.317;AA=N|||;VT=SNP
2	79323888	rs11126696	A	G	100	PASS	AC=2782;AF=0.555511;AN=5008;NS=2504;DP=14994;EAS_AF=0.6498;AMR_AF=0.536;AFR_AF=0.4599;EUR_AF=0.6163;SAS_AF=0.5389;AA=a|||;VT=SNP
2	79324588	rs55677342	C	T	100	PASS	AC=1452;AF=0.289936;AN=5008;NS=2504;DP=17086;EAS_AF=0.4177;AMR_AF=0.2637;AFR_AF=0.1241;EUR_AF=0.3797;SAS_AF=0.3088;AA=c|||;VT=SNP
2	79325315	rs72913235	T	C	100	PASS	AC=137;AF=0.0273562;AN=5008;NS=2504;DP=18077;EAS_AF=0.0327;AMR_AF=0.0879;AFR_AF=0.0287;EUR_AF=0.005;SAS_AF=0;AA=t|||;VT=SNP
2	79325366	rs283894	A	G	100	PASS	AC=4516;AF=0.901757;AN=5008;NS=2504;DP=18465;EAS_AF=0.9236;AMR_AF=0.9049;AFR_AF=0.8464;EUR_AF=0.8996;SAS_AF=0.954;AA=a|||;VT=SNP
2	79325860	rs141180302	G	T	100	PASS	AC=377;AF=0.0752796;AN=5008;NS=2504;DP=17317;EAS_AF=0.0546;AMR_AF=0.111;AFR_AF=0.1838;EUR_AF=0;SAS_AF=0.002;AA=g|||;VT=SNP
2	79326043	rs75787177	T	C	100	PASS	AC=125;AF=0.0249601;AN=5008;NS=2504;DP=17586;EAS_AF=0.0575;AMR_AF=0.0937;AFR_AF=0;EUR_AF=0;SAS_AF=0.002;AA=t|||;VT=SNP
2	79326215	rs283895	T	C	100	PASS	AC=1549;AF=0.309305;AN=5008;NS=2504;DP=17940;EAS_AF=0.3204;AMR_AF=0.2464;AFR_AF=0.1868;EUR_AF=0.3529;SAS_AF=0.4632;AA=t|||;VT=SNP
2	79327002	rs283897	T	C	100	PASS	AC=1543;AF=0.308107;AN=5008;NS=2504;DP=16750;EAS_AF=0.3264;AMR_AF=0.2464;AFR_AF=0.1853;EUR_AF=0.3549;SAS_AF=0.4509;AA=T|||;VT=SNP
2	79327222	rs205549	T	C	100	PASS	AC=4679;AF=0.934305;AN=5008;NS=2504;DP=14567;EAS_AF=0.9692;AMR_AF=0.8732;AFR_AF=0.8835;EUR_AF=0.9513;SAS_AF=0.9928;AA=T|||;VT=SNP
2	79328687	rs283898	A	G	100	PASS	AC=4331;AF=0.864816;AN=5008;NS=2504;DP=17699;EAS_AF=0.9702;AMR_AF=0.8343;AFR_AF=0.6793;EUR_AF=0.9085;SAS_AF=0.9836;AA=A|||;VT=SNP
2	79329550	rs111613971	C	A	100	PASS	AC=507;AF=0.101238;AN=5008;NS=2504;DP=14501;EAS_AF=0.1181;AMR_AF=0.1556;AFR_AF=0.0204;EUR_AF=0.0974;SAS_AF=0.1585;AA=C|||;VT=SNP
2	79329551	rs283900	G	A	100	PASS	AC=2622;AF=0.523562;AN=5008;NS=2504;DP=14417;EAS_AF=0.4752;AMR_AF=0.5043;AFR_AF=0.5076;EUR_AF=0.495;SAS_AF=0.638;AA=G|||;VT=SNP
2	79329921	rs283901	A	C	100	PASS	AC=4839;AF=0.966254;AN=5008;NS=2504;DP=12892;EAS_AF=0.9692;AMR_AF=0.8833;AFR_AF=0.9962;EUR_AF=0.9553;SAS_AF=0.9928;AA=C|||;VT=SNP
2	79330039	rs283902	T	A	100	PASS	AC=2158;AF=0.430911;AN=5008;NS=2504;DP=14437;EAS_AF=0.3581;AMR_AF=0.3602;AFR_AF=0.4871;EUR_AF=0.4076;SAS_AF=0.5041;AA=T|||;VT=SNP
2	79330169	rs76841471	T	G	100	PASS	AC=246;AF=0.0491214;AN=5008;NS=2504;DP=13526;EAS_AF=0.0992;AMR_AF=0.0317;AFR_AF=0.0038;EUR_AF=0.0716;SAS_AF=0.0481;AA=T|||;VT=SNP
2	79331108	rs17016376	C	G	100	PASS	AC=481;AF=0.0960463;AN=5008;NS=2504;DP=20604;EAS_AF=0.119;AMR_AF=0.147;AFR_AF=0.0204;EUR_AF=0.0865;SAS_AF=0.1483;AA=C|||;VT=SNP
2	79332083	rs283851	T	C	100	PASS	AC=4371;AF=0.872804;AN=5008;NS=2504;DP=19825;EAS_AF=0.9692;AMR_AF=0.8343;AFR_AF=0.7103;EUR_AF=0.9085;SAS_AF=0.9836;AA=T|||;VT=SNP
2	79332190	rs80240941	C	G	100	PASS	AC=99;AF=0.0197684;AN=5008;NS=2504;DP=18445;EAS_AF=0.0308;AMR_AF=0.0951;AFR_AF=0;EUR_AF=0;SAS_AF=0.002;AA=C|||;VT=SNP
2	79332485	rs283852	C	T	100	PASS	AC=2651;AF=0.529353;AN=5008;NS=2504;DP=17329;EAS_AF=0.4752;AMR_AF=0.5058;AFR_AF=0.528;EUR_AF=0.493;SAS_AF=0.6411;AA=C|||;VT=SNP
2	79335081	rs369922327	A	C	100	PASS	AC=99;AF=0.0197684;AN=5008;NS=2504;DP=18825;EAS_AF=0.0308;AMR_AF=0.0951;AFR_AF=0;EUR_AF=0;SAS_AF=0.002;AA=A|||;VT=SNP
2	79335549	rs544332592	A	G	100	PASS	AC=99;AF=0.0197684;AN=5008;NS=2504;DP=13138;EAS_AF=0.0308;AMR_AF=0.0951;AFR_AF=0;EUR_AF=0;SAS_AF=0.002;AA=A|||;VT=SNP
2	79335800	rs546423145	G	T	100	PASS	AC=99;AF=0.0197684;AN=5008;NS=2504;DP=9920;EAS_AF=0.0308;AMR_AF=0.0951;AFR_AF=0;EUR_AF=0;SAS_AF=0.002;AA=G|||;VT=SNP
2	79337138	rs283869	A	C	100	PASS	AC=4389;AF=0.876398;AN=5008;NS=2504;DP=19681;EAS_AF=0.9692;AMR_AF=0.8343;AFR_AF=0.7239;EUR_AF=0.9085;SAS_AF=0.9836;AA=-|||;VT=SNP
2	79337182	rs283870	A	T	100	PASS	AC=4389;AF=0.876398;AN=5008;NS=2504;DP=17143;EAS_AF=0.9692;AMR_AF=0.8343;AFR_AF=0.7239;EUR_AF=0.9085;SAS_AF=0.9836;AA=-|||;VT=SNP
2	79338513	rs139802726	T	A	100	PASS	AC=99;AF=0.0197684;AN=5008;NS=2504;DP=19342;EAS_AF=0.0308;AMR_AF=0.0951;AFR_AF=0;EUR_AF=0;SAS_AF=0.002;AA=t|||;VT=SNP
2	79338539	rs13407396	G	T	100	PASS	AC=1671;AF=0.333666;AN=5008;NS=2504;DP=19004;EAS_AF=0.496;AMR_AF=0.3184;AFR_AF=0.1483;EUR_AF=0.4145;SAS_AF=0.3446;AA=g|||;VT=SNP
2	79338929	rs13407679	C	T	100	PASS	AC=1675;AF=0.334465;AN=5008;NS=2504;DP=18637;EAS_AF=0.495;AMR_AF=0.3228;AFR_AF=0.1505;EUR_AF=0.4145;SAS_AF=0.3436;AA=A|||;VT=SNP
2	79338974	rs79423246	T	A	100	PASS	AC=99;AF=0.0197684;AN=5008;NS=2504;DP=17834;EAS_AF=0.0308;AMR_AF=0.0951;AFR_AF=0;EUR_AF=0;SAS_AF=0.002;AA=T|||;VT=SNP
2	79339925	rs283876	C	G	100	PASS	AC=4315;AF=0.861621;AN=5008;NS=2504;DP=19121;EAS_AF=0.9692;AMR_AF=0.8343;AFR_AF=0.6672;EUR_AF=0.9095;SAS_AF=0.9836;AA=C|||;VT=SNP
2	79339951	rs76765470	A	T	100	PASS	AC=471;AF=0.0940495;AN=5008;NS=2504;DP=18342;EAS_AF=0.119;AMR_AF=0.1484;AFR_AF=0.0204;EUR_AF=0.0865;SAS_AF=0.137;AA=A|||;VT=SNP
2	79341004	rs79287322	C	A	100	PASS	AC=98;AF=0.0195687;AN=5008;NS=2504;DP=19193;EAS_AF=0.0308;AMR_AF=0.0951;AFR_AF=0;EUR_AF=0;SAS_AF=0.001;AA=C|||;VT=SNP
2	79341070	rs77785866	G	A	100	PASS	AC=101;AF=0.0201677;AN=5008;NS=2504;DP=18711;EAS_AF=0.0308;AMR_AF=0.0951;AFR_AF=0.0015;EUR_AF=0;SAS_AF=0.002;AA=G|||;VT=SNP
2	79341244	rs283877	C	A	100	PASS	AC=2676;AF=0.534345;AN=5008;NS=2504;DP=15069;EAS_AF=0.4732;AMR_AF=0.5115;AFR_AF=0.5469;EUR_AF=0.493;SAS_AF=0.6391;AA=C|||;VT=SNP
2	79341423	rs9973764	C	T	100	PASS	AC=1666;AF=0.332668;AN=5008;NS=2504;DP=15533;EAS_AF=0.495;AMR_AF=0.3228;AFR_AF=0.1437;EUR_AF=0.4145;SAS_AF=0.3436;AA=C|||;VT=SNP
2	79342012	rs283880	C	G	100	PASS	AC=3035;AF=0.60603;AN=5008;NS=2504;DP=21063;EAS_AF=0.4742;AMR_AF=0.5533;AFR_AF=0.7519;EUR_AF=0.5408;SAS_AF=0.6493;AA=C|||;VT=SNP
2	79342037	rs145473517	T	A	100	PASS	AC=32;AF=0.00638978;AN=5008;NS=2504;DP=20641;EAS_AF=0.0248;AMR_AF=0.0072;AFR_AF=0;EUR_AF=0;SAS_AF=0.002;AA=T|||;VT=SNP
2	79342547	rs2164323	C	T	100	PASS	AC=1072;AF=0.214058;AN=5008;NS=2504;DP=20013;EAS_AF=0.1567;AMR_AF=0.2608;AFR_AF=0.3245;EUR_AF=0.1282;SAS_AF=0.1789;AA=C|||;VT=SNP
2	79342811	rs1036392	C	T	100	PASS	AC=1081;AF=0.215855;AN=5008;NS=2504;DP=18859;EAS_AF=0.1567;AMR_AF=0.2622;AFR_AF=0.3321;EUR_AF=0.1282;SAS_AF=0.1769;AA=C|||;VT=SNP
2	79342823	rs283883	C	A	100	PASS	AC=4815;AF=0.961462;AN=5008;NS=2504;DP=18529;EAS_AF=0.9692;AMR_AF=0.8833;AFR_AF=0.9773;EUR_AF=0.9563;SAS_AF=0.9928;AA=A|||;VT=SNP
2	79343297	rs74392713	C	T	100	PASS	AC=99;AF=0.0197684;AN=5008;NS=2504;DP=19307;EAS_AF=0.0308;AMR_AF=0.0951;AFR_AF=0;EUR_AF=0;SAS_AF=0.002;AA=C|||;VT=SNP
2	79344012	rs150185477	C	T	100	PASS	AC=21;AF=0.00419329;AN=5008;NS=2504;DP=16476;EAS_AF=0.0119;AMR_AF=0.0014;AFR_AF=0;EUR_AF=0.008;SAS_AF=0;AA=C|||;VT=SNP
2	79344692	rs12611948	A	T	100	PASS	AC=1670;AF=0.333466;AN=5008;NS=2504;DP=16222;EAS_AF=0.494;AMR_AF=0.3228;AFR_AF=0.146;EUR_AF=0.4155;SAS_AF=0.3446;AA=A|||;VT=SNP
2	79345266	rs113708620	A	G	100	PASS	AC=512;AF=0.102236;AN=5008;NS=2504;DP=16589;EAS_AF=0.12;AMR_AF=0.1499;AFR_AF=0.0204;EUR_AF=0.0865;SAS_AF=0.1769;AA=A|||;VT=SNP
2	79345504	rs2117727	G	A	100	PASS	AC=1472;AF=0.29393;AN=5008;NS=2504;DP=15946;EAS_AF=0.2996;AMR_AF=0.3184;AFR_AF=0.1536;EUR_AF=0.4145;SAS_AF=0.3364;AA=G|||;VT=SNP
2	79345688	rs1964475	C	G	100	PASS	AC=1644;AF=0.328275;AN=5008;NS=2504;DP=12424;EAS_AF=0.494;AMR_AF=0.3156;AFR_AF=0.1551;EUR_AF=0.3867;SAS_AF=0.3405;AA=N|||;VT=SNP
2	79346447	rs1823258	C	G	100	PASS	AC=1115;AF=0.222644;AN=5008;NS=2504;DP=6858;EAS_AF=0.1558;AMR_AF=0.2608;AFR_AF=0.3366;EUR_AF=0.1252;SAS_AF=0.2106;AA=C|||;VT=SNP
2	79346526	rs1403379	A	G	100	PASS	AC=1642;AF=0.327875;AN=5008;NS=2504;DP=6681;EAS_AF=0.494;AMR_AF=0.3184;AFR_AF=0.1505;EUR_AF=0.3887;SAS_AF=0.3405;AA=A|||;VT=SNP
2	79347050	rs1349077	G	A	100	PASS	AC=1642;AF=0.327875;AN=5008;NS=2504;DP=18399;EAS_AF=0.494;AMR_AF=0.317;AFR_AF=0.1513;EUR_AF=0.3887;SAS_AF=0.3405;AA=G|||;VT=SNP
2	79347076	rs283888	T	G	100	PASS	AC=1938;AF=0.386981;AN=5008;NS=2504;DP=18700;EAS_AF=0.3185;AMR_AF=0.2954;AFR_AF=0.385;EUR_AF=0.4404;SAS_AF=0.4703;AA=T|||;VT=SNP
2	79347175	rs12611577	T	G	100	PASS	AC=35;AF=0.00698882;AN=5008;NS=2504;DP=19928;EAS_AF=0.0347;AMR_AF=0;AFR_AF=0;EUR_AF=0;SAS_AF=0;AA=T|||;VT=SNP
2	79347603	rs10165462	T	C	100	PASS	AC=1431;AF=0.285743;AN=5008;NS=2504;DP=18350;EAS_AF=0.4712;AMR_AF=0.3026;AFR_AF=0.0182;EUR_AF=0.3877;SAS_AF=0.3395;AA=T|||;VT=SNP
2	79347745	rs283890	T	G	100	PASS	AC=2622;AF=0.523562;AN=5008;NS=2504;DP=6443;EAS_AF=0.4742;AMR_AF=0.5101;AFR_AF=0.5113;EUR_AF=0.4891;SAS_AF=0.636;AA=T|||;VT=SNP
2	79347816	rs34760599	A	C	100	PASS	AC=331;AF=0.0660942;AN=5008;NS=2504;DP=18815;EAS_AF=0.0337;AMR_AF=0.0922;AFR_AF=0.1218;EUR_AF=0.0408;SAS_AF=0.0317;AA=A|||;VT=SNP
2	79348196	rs2070707	G	T	100	PASS	AC=1086;AF=0.216853;AN=5008;NS=2504;DP=19723;EAS_AF=0.1558;AMR_AF=0.2594;AFR_AF=0.3366;EUR_AF=0.1262;SAS_AF=0.181;AA=G|||;VT=SNP
2	79348282	rs2070708	T	C	100	PASS	AC=1089;AF=0.217452;AN=5008;NS=2504;DP=19326;EAS_AF=0.1558;AMR_AF=0.2622;AFR_AF=0.3366;EUR_AF=0.1262;SAS_AF=0.182;AA=T|||;VT=SNP
2	79349372	rs283891	C	G	100	PASS	AC=1660;AF=0.33147;AN=5008;NS=2504;DP=21125;EAS_AF=0.3194;AMR_AF=0.2594;AFR_AF=0.2511;EUR_AF=0.3678;SAS_AF=0.4663;AA=C|||;VT=SNP
2	79349567	rs79837966	G	A	100	PASS	AC=101;AF=0.0201677;AN=5008;NS=2504;DP=18086;EAS_AF=0.0317;AMR_AF=0.0951;AFR_AF=0.0008;EUR_AF=0;SAS_AF=0.002;AA=G|||;VT=SNP
2	79349766	rs79265696	C	T	100	PASS	AC=101;AF=0.0201677;AN=5008;NS=2504;DP=19227;EAS_AF=0.0317;AMR_AF=0.0951;AFR_AF=0.0008;EUR_AF=0;SAS_AF=0.002;AA=C|||;VT=SNP
2	79350186	rs3739142	G	A	100	PASS	AC=1640;AF=0.327476;AN=5008;NS=2504;DP=20304;EAS_AF=0.4931;AMR_AF=0.317;AFR_AF=0.1513;EUR_AF=0.3887;SAS_AF=0.3395;AA=G|||;VT=SNP
2	79350505	rs12072	C	T	100	PASS	AC=1637;AF=0.326877;AN=5008;NS=2504;DP=19040;EAS_AF=0.495;AMR_AF=0.3127;AFR_AF=0.1498;EUR_AF=0.3887;SAS_AF=0.3395;AA=C|||;VT=SNP
2	79351202	rs11674490	G	A	100	PASS	AC=492;AF=0.0982428;AN=5008;NS=2504;DP=18157;EAS_AF=0.119;AMR_AF=0.1484;AFR_AF=0.0257;EUR_AF=0.0845;SAS_AF=0.1534;AA=G|||;VT=SNP
2	79351324	rs78101793	A	G	100	PASS	AC=371;AF=0.0740815;AN=5008;NS=2504;DP=19700;EAS_AF=0.0923;AMR_AF=0.0504;AFR_AF=0.0053;EUR_AF=0.0865;SAS_AF=0.1524;AA=A|||;VT=SNP
2	79351481	rs75410845	C	T	100	PASS	AC=119;AF=0.023762;AN=5008;NS=2504;DP=19053;EAS_AF=0.0317;AMR_AF=0.0951;AFR_AF=0.0136;EUR_AF=0;SAS_AF=0.0031;AA=C|||;VT=SNP
2	79351879	rs78800534	T	C	100	PASS	AC=54;AF=0.0107827;AN=5008;NS=2504;DP=18790;EAS_AF=0.0317;AMR_AF=0.0216;AFR_AF=0;EUR_AF=0.007;SAS_AF=0;AA=T|||;VT=SNP
2	79352763	rs4853434	G	A	100	PASS	AC=4239;AF=0.846446;AN=5008;NS=2504;DP=18210;EAS_AF=0.9226;AMR_AF=0.9193;AFR_AF=0.8616;EUR_AF=0.8062;SAS_AF=0.7372;AA=A|||;VT=SNP
2	79353595	rs4853435	C	T	100	PASS	AC=2985;AF=0.596046;AN=5008;NS=2504;DP=18523;EAS_AF=0.6607;AMR_AF=0.6902;AFR_AF=0.5855;EUR_AF=0.5567;SAS_AF=0.5174;AA=T|||;VT=SNP
2	79353898	rs7608639	G	T	100	PASS	AC=1862;AF=0.371805;AN=5008;NS=2504;DP=16253;EAS_AF=0.5308;AMR_AF=0.402;AFR_AF=0.1997;EUR_AF=0.4284;SAS_AF=0.3609;AA=G|||;VT=SNP
2	79354386	rs80114431	G	A	100	PASS	AC=120;AF=0.0239617;AN=5008;NS=2504;DP=19736;EAS_AF=0.0317;AMR_AF=0.0965;AFR_AF=0.0136;EUR_AF=0;SAS_AF=0.0031;AA=G|||;VT=SNP
2	79355109	rs11126697	G	A	100	PASS	AC=846;AF=0.16893;AN=5008;NS=2504;DP=16882;EAS_AF=0.119;AMR_AF=0.1744;AFR_AF=0.2829;EUR_AF=0.0855;SAS_AF=0.1483;AA=g|||;VT=SNP
2	79355769	rs113195375	T	A	100	PASS	AC=774;AF=0.154553;AN=5008;NS=2504;DP=7133;EAS_AF=0.121;AMR_AF=0.1758;AFR_AF=0.2103;EUR_AF=0.0915;SAS_AF=0.1636;AA=T|||;VT=SNP
2	79356134	rs80174802	C	T	100	PASS	AC=364;AF=0.0726837;AN=5008;NS=2504;DP=12579;EAS_AF=0.0893;AMR_AF=0.0461;AFR_AF=0.0053;EUR_AF=0.0835;SAS_AF=0.1544;AA=c|||;VT=SNP
2	79356230	rs7572448	A	G	100	PASS	AC=2787;AF=0.55651;AN=5008;NS=2504;DP=15553;EAS_AF=0.6488;AMR_AF=0.5865;AFR_AF=0.4947;EUR_AF=0.5109;SAS_AF=0.5706;AA=a|||;VT=SNP
2	79356423	rs77321439	T	C	100	PASS	AC=86;AF=0.0171725;AN=5008;NS=2504;DP=17519;EAS_AF=0.0357;AMR_AF=0.036;AFR_AF=0;EUR_AF=0.001;SAS_AF=0.0245;AA=t|||;VT=SNP
2	79359647	rs10187987	T	C	100	PASS	AC=697;AF=0.139177;AN=5008;NS=2504;DP=19636;EAS_AF=0.1448;AMR_AF=0.2176;AFR_AF=0.152;EUR_AF=0.0596;SAS_AF=0.1421;AA=c|||;VT=SNP
2	79359743	rs12614387	C	G	100	PASS	AC=624;AF=0.124601;AN=5008;NS=2504;DP=19031;EAS_AF=0.1438;AMR_AF=0.17;AFR_AF=0.0242;EUR_AF=0.164;SAS_AF=0.1677;AA=G|||;VT=SNP
2	79359874	rs17753959	G	A	100	PASS	AC=294;AF=0.0587061;AN=5008;NS=2504;DP=15887;EAS_AF=0.0724;AMR_AF=0.1066;AFR_AF=0.053;EUR_AF=0.0427;SAS_AF=0.0348;AA=G|||;VT=SNP
2	79360166	rs13015743	C	T	100	PASS	AC=1848;AF=0.36901;AN=5008;NS=2504;DP=9201;EAS_AF=0.4048;AMR_AF=0.3617;AFR_AF=0.3775;EUR_AF=0.3926;SAS_AF=0.3016;AA=C|||;VT=SNP
2	79360336	rs13422544	A	T	100	PASS	AC=1062;AF=0.212061;AN=5008;NS=2504;DP=8822;EAS_AF=0.1935;AMR_AF=0.2911;AFR_AF=0.2027;EUR_AF=0.1213;SAS_AF=0.2812;AA=A|||;VT=SNP
2	79361251	rs76826005	C	T	100	PASS	AC=269;AF=0.0537141;AN=5008;NS=2504;DP=18586;EAS_AF=0.124;AMR_AF=0.1974;AFR_AF=0.0015;EUR_AF=0.002;SAS_AF=0.0031;AA=c|||;VT=SNP
2	79361286	rs1865572	G	C	100	PASS	AC=1705;AF=0.340455;AN=5008;NS=2504;DP=18254;EAS_AF=0.4087;AMR_AF=0.353;AFR_AF=0.2655;EUR_AF=0.3936;SAS_AF=0.3078;AA=g|||;VT=SNP
2	79362154	rs10496213	T	G	100	PASS	AC=611;AF=0.122005;AN=5008;NS=2504;DP=18153;EAS_AF=0.1964;AMR_AF=0.1614;AFR_AF=0.025;EUR_AF=0.1541;SAS_AF=0.1155;AA=t|||;VT=SNP
2	79363147	rs17016388	A	G	100	PASS	AC=565;AF=0.112819;AN=5008;NS=2504;DP=17874;EAS_AF=0.1964;AMR_AF=0.1427;AFR_AF=0.025;EUR_AF=0.1292;SAS_AF=0.1074;AA=A|||;VT=SNP
2	79363182	rs6750149	A	G	100	PASS	AC=1403;AF=0.280152;AN=5008;NS=2504;DP=17243;EAS_AF=0.3194;AMR_AF=0.4092;AFR_AF=0.3752;EUR_AF=0.1799;SAS_AF=0.1227;AA=G|||;VT=SNP
2	79363251	rs6721752	C	T	100	PASS	AC=1529;AF=0.305312;AN=5008;NS=2504;DP=19815;EAS_AF=0.3175;AMR_AF=0.4121;AFR_AF=0.4766;EUR_AF=0.1799;SAS_AF=0.1145;AA=T|||;VT=SNP
2	79363363	rs3769506	G	T	100	PASS	AC=1520;AF=0.303514;AN=5008;NS=2504;DP=20490;EAS_AF=0.3165;AMR_AF=0.402;AFR_AF=0.4758;EUR_AF=0.1789;SAS_AF=0.1155;AA=g|||;VT=SNP
2	79363415	rs3769505	T	C	100	PASS	AC=1476;AF=0.294728;AN=5008;NS=2504;DP=19569;EAS_AF=0.4087;AMR_AF=0.3372;AFR_AF=0.0953;EUR_AF=0.3936;SAS_AF=0.3149;AA=T|||;VT=SNP
2	79364374	rs11678299	C	G	100	PASS	AC=601;AF=0.120008;AN=5008;NS=2504;DP=18125;EAS_AF=0.1935;AMR_AF=0.1599;AFR_AF=0.034;EUR_AF=0.1491;SAS_AF=0.1022;AA=G|||;VT=SNP
2	79364397	rs3819317	G	A	100	PASS	AC=594;AF=0.11861;AN=5008;NS=2504;DP=18692;EAS_AF=0.1925;AMR_AF=0.1585;AFR_AF=0.034;EUR_AF=0.1491;SAS_AF=0.0971;AA=A|||;VT=SNP
2	79364457	rs3819316	G	A	100	PASS	AC=166;AF=0.033147;AN=5008;NS=2504;DP=19592;EAS_AF=0.0675;AMR_AF=0.0403;AFR_AF=0;EUR_AF=0.0179;SAS_AF=0.0532;AA=G|||;VT=SNP
2	79364601	rs3819315	C	T	100	PASS	AC=401;AF=0.0800719;AN=5008;NS=2504;DP=20874;EAS_AF=0.0685;AMR_AF=0.0476;AFR_AF=0.0325;EUR_AF=0.0765;SAS_AF=0.183;AA=C|||;VT=SNP
2	79364681	rs3819314	T	C	100	PASS	AC=87;AF=0.0173722;AN=5008;NS=2504;DP=19633;EAS_AF=0.0397;AMR_AF=0.0663;AFR_AF=0.0008;EUR_AF=0;SAS_AF=0;AA=T|||;VT=SNP
2	79364824	rs879021	C	A	100	PASS	AC=1595;AF=0.31849;AN=5008;NS=2504;DP=20133;EAS_AF=0.3909;AMR_AF=0.3588;AFR_AF=0.1702;EUR_AF=0.4056;SAS_AF=0.3262;AA=C|||;VT=SNP
2	79364979	rs892867	G	A	100	PASS	AC=3508;AF=0.700479;AN=5008;NS=2504;DP=21719;EAS_AF=0.7361;AMR_AF=0.7983;AFR_AF=0.6626;EUR_AF=0.659;SAS_AF=0.6881;AA=A|||;VT=SNP
2	79365128	rs3819311	A	C	100	PASS	AC=259;AF=0.0517173;AN=5008;NS=2504;DP=20044;EAS_AF=0.1141;AMR_AF=0.1945;AFR_AF=0.003;EUR_AF=0.002;SAS_AF=0.0031;AA=a|||;VT=SNP
2	79365129	rs3819310	G	A	100	PASS	AC=260;AF=0.0519169;AN=5008;NS=2504;DP=20063;EAS_AF=0.1141;AMR_AF=0.196;AFR_AF=0.0015;EUR_AF=0.002;SAS_AF=0.0051;AA=G|||;VT=SNP
2	79365228	rs1963424	T	A	100	PASS	AC=402;AF=0.0802716;AN=5008;NS=2504;DP=20412;EAS_AF=0.0675;AMR_AF=0.049;AFR_AF=0.0325;EUR_AF=0.0765;SAS_AF=0.184;AA=T|||;VT=SNP
2	79365998	rs1969409	T	A	100	PASS	AC=3533;AF=0.705471;AN=5008;NS=2504;DP=20939;EAS_AF=0.746;AMR_AF=0.804;AFR_AF=0.6672;EUR_AF=0.661;SAS_AF=0.6912;AA=A|||;VT=SNP
2	79366600	rs3806561	A	G	100	PASS	AC=2329;AF=0.465056;AN=5008;NS=2504;DP=18456;EAS_AF=0.5228;AMR_AF=0.6023;AFR_AF=0.438;EUR_AF=0.4632;SAS_AF=0.3466;AA=A|||;VT=SNP
2	79366737	rs6741534	A	G	100	PASS	AC=3499;AF=0.698682;AN=5008;NS=2504;DP=18748;EAS_AF=0.754;AMR_AF=0.7983;AFR_AF=0.6437;EUR_AF=0.6571;SAS_AF=0.6881;AA=G|||;VT=SNP
2	79366801	rs6713129	C	T	100	PASS	AC=1498;AF=0.299121;AN=5008;NS=2504;DP=18719;EAS_AF=0.3998;AMR_AF=0.3545;AFR_AF=0.0991;EUR_AF=0.4125;SAS_AF=0.3098;AA=C|||;VT=SNP
2	79366818	rs74798057	T	C	100	PASS	AC=409;AF=0.0816693;AN=5008;NS=2504;DP=18555;EAS_AF=0.2083;AMR_AF=0.2061;AFR_AF=0.0015;EUR_AF=0.005;SAS_AF=0.0501;AA=T|||;VT=SNP
2	79366871	rs77910881	G	A	100	PASS	AC=476;AF=0.0950479;AN=5008;NS=2504;DP=18997;EAS_AF=0.0575;AMR_AF=0.1354;AFR_AF=0.0356;EUR_AF=0.1262;SAS_AF=0.1534;AA=G|||;VT=SNP
2	79367377	rs72913277	A	G	100	PASS	AC=299;AF=0.0597045;AN=5008;NS=2504;DP=17256;EAS_AF=0.0615;AMR_AF=0.0893;AFR_AF=0.0741;EUR_AF=0.0497;SAS_AF=0.0276;AA=A|||;VT=SNP
2	79367473	rs78164976	G	A	100	PASS	AC=301;AF=0.0601038;AN=5008;NS=2504;DP=17323;EAS_AF=0.1925;AMR_AF=0.0836;AFR_AF=0.0008;EUR_AF=0.005;SAS_AF=0.044;AA=G|||;VT=SNP
2	79367586	rs10196976	T	C	100	PASS	AC=333;AF=0.0664936;AN=5008;NS=2504;DP=16392;EAS_AF=0.1865;AMR_AF=0.0836;AFR_AF=0.0242;EUR_AF=0.005;SAS_AF=0.0511;AA=-|||;VT=SNP
2	79367811	rs113282696	C	T	100	PASS	AC=472;AF=0.0942492;AN=5008;NS=2504;DP=13642;EAS_AF=0.1071;AMR_AF=0.1787;AFR_AF=0.028;EUR_AF=0.1064;SAS_AF=0.0982;AA=c|||;VT=SNP
2	79367826	rs142010238	A	T	100	PASS	AC=419;AF=0.0836661;AN=5008;NS=2504;DP=15462;EAS_AF=0.1071;AMR_AF=0.1686;AFR_AF=0.0045;EUR_AF=0.0924;SAS_AF=0.0971;AA=t|||;VT=SNP
2	79368447	rs147234381	G	A	100	PASS	AC=259;AF=0.0517173;AN=5008;NS=2504;DP=14359;EAS_AF=0.1369;AMR_AF=0.0836;AFR_AF=0.0008;EUR_AF=0.005;SAS_AF=0.0583;AA=G|||;VT=SNP
2	79368958	rs147477094	A	G	100	PASS	AC=14;AF=0.00279553;AN=5008;NS=2504;DP=16891;EAS_AF=0.0129;AMR_AF=0;AFR_AF=0;EUR_AF=0.001;SAS_AF=0;AA=A|||;VT=SNP
2	79370263	rs72913280	A	G	100	PASS	AC=730;AF=0.145767;AN=5008;NS=2504;DP=16888;EAS_AF=0.256;AMR_AF=0.2608;AFR_AF=0.0287;EUR_AF=0.1074;SAS_AF=0.1483;AA=A|||;VT=SNP
2	79370426	rs1589614	C	T	100	PASS	AC=1088;AF=0.217252;AN=5008;NS=2504;DP=17560;EAS_AF=0.3254;AMR_AF=0.3516;AFR_AF=0.143;EUR_AF=0.1551;SAS_AF=0.1748;AA=T|||;VT=SNP
2	79370685	rs1829816	C	A	100	PASS	AC=298;AF=0.0595048;AN=5008;NS=2504;DP=15221;EAS_AF=0.0694;AMR_AF=0.0893;AFR_AF=0.0696;EUR_AF=0.0477;SAS_AF=0.0266;AA=c|||;VT=SNP
2	79370810	rs1829817	C	T	100	PASS	AC=1091;AF=0.217851;AN=5008;NS=2504;DP=13433;EAS_AF=0.3264;AMR_AF=0.3516;AFR_AF=0.1445;EUR_AF=0.1551;SAS_AF=0.1748;AA=T|||;VT=SNP
2	79370814	rs13414662	C	T	100	PASS	AC=748;AF=0.149361;AN=5008;NS=2504;DP=13915;EAS_AF=0.256;AMR_AF=0.2608;AFR_AF=0.0424;EUR_AF=0.1074;SAS_AF=0.1483;AA=C|||;VT=SNP
2	79371625	rs1589615	G	A	100	PASS	AC=467;AF=0.0932508;AN=5008;NS=2504;DP=17696;EAS_AF=0.1161;AMR_AF=0.1772;AFR_AF=0.028;EUR_AF=0.1024;SAS_AF=0.089;AA=G|||;VT=SNP
2	79373659	rs72913282	C	T	100	PASS	AC=442;AF=0.0882588;AN=5008;NS=2504;DP=13756;EAS_AF=0.1171;AMR_AF=0.1671;AFR_AF=0.0257;EUR_AF=0.0875;SAS_AF=0.0879;AA=C|||;VT=SNP
2	79373726	rs118004932	A	G	100	PASS	AC=263;AF=0.052516;AN=5008;NS=2504;DP=14258;EAS_AF=0.1399;AMR_AF=0.0836;AFR_AF=0.0008;EUR_AF=0.005;SAS_AF=0.0593;AA=A|||;VT=SNP
2	79374460	rs72913284	G	A	100	PASS	AC=774;AF=0.154553;AN=5008;NS=2504;DP=16216;EAS_AF=0.256;AMR_AF=0.2651;AFR_AF=0.0598;EUR_AF=0.1074;SAS_AF=0.1483;AA=A|||;VT=SNP
2	79376145	rs2117725	G	C	100	PASS	AC=1093;AF=0.218251;AN=5008;NS=2504;DP=17051;EAS_AF=0.3254;AMR_AF=0.3501;AFR_AF=0.1475;EUR_AF=0.1551;SAS_AF=0.1748;AA=C|||;VT=SNP
2	79376355	rs76139916	T	A	100	PASS	AC=609;AF=0.121605;AN=5008;NS=2504;DP=18265;EAS_AF=0.2083;AMR_AF=0.1729;AFR_AF=0.1074;EUR_AF=0.0527;SAS_AF=0.0859;AA=T|||;VT=SNP
2	79376687	rs11695016	T	C	100	PASS	AC=1077;AF=0.215056;AN=5008;NS=2504;DP=21613;EAS_AF=0.3254;AMR_AF=0.3501;AFR_AF=0.1354;EUR_AF=0.1551;SAS_AF=0.1748;AA=C|||;VT=SNP
2	79376760	rs77235330	C	A	100	PASS	AC=609;AF=0.121605;AN=5008;NS=2504;DP=20323;EAS_AF=0.2083;AMR_AF=0.1729;AFR_AF=0.1074;EUR_AF=0.0527;SAS_AF=0.0859;AA=A|||;VT=SNP
2	79376858	rs11689096	G	A	100	PASS	AC=467;AF=0.0932508;AN=5008;NS=2504;DP=18529;EAS_AF=0.1171;AMR_AF=0.1772;AFR_AF=0.0272;EUR_AF=0.1024;SAS_AF=0.089;AA=G|||;VT=SNP
2	79377033	rs11689105	C	T	100	PASS	AC=467;AF=0.0932508;AN=5008;NS=2504;DP=19526;EAS_AF=0.1171;AMR_AF=0.1772;AFR_AF=0.0272;EUR_AF=0.1024;SAS_AF=0.089;AA=C|||;VT=SNP
2	79377199	rs11126698	T	G	100	PASS	AC=1739;AF=0.347244;AN=5008;NS=2504;DP=18786;EAS_AF=0.3254;AMR_AF=0.438;AFR_AF=0.4667;EUR_AF=0.2724;SAS_AF=0.2209;AA=G|||;VT=SNP
2	79377284	rs61600193	G	A	100	PASS	AC=608;AF=0.121406;AN=5008;NS=2504;DP=18326;EAS_AF=0.2073;AMR_AF=0.1729;AFR_AF=0.1074;EUR_AF=0.0527;SAS_AF=0.0859;AA=G|||;VT=SNP
2	79377371	rs72913288	T	G	100	PASS	AC=469;AF=0.0936502;AN=5008;NS=2504;DP=17800;EAS_AF=0.1181;AMR_AF=0.1772;AFR_AF=0.0272;EUR_AF=0.1024;SAS_AF=0.09;AA=T|||;VT=SNP
2	79377440	rs13394849	A	G	100	PASS	AC=1094;AF=0.21845;AN=5008;NS=2504;DP=17940;EAS_AF=0.3254;AMR_AF=0.3501;AFR_AF=0.1475;EUR_AF=0.1551;SAS_AF=0.1759;AA=G|||;VT=SNP
2	79377464	rs117409643	G	A	100	PASS	AC=255;AF=0.0509185;AN=5008;NS=2504;DP=18005;EAS_AF=0.1379;AMR_AF=0.0836;AFR_AF=0.0008;EUR_AF=0.005;SAS_AF=0.0532;AA=G|||;VT=SNP
2	79377931	rs62160280	T	A	100	PASS	AC=2447;AF=0.488618;AN=5008;NS=2504;DP=17372;EAS_AF=0.3274;AMR_AF=0.5331;AFR_AF=0.8828;EUR_AF=0.3439;SAS_AF=0.2393;AA=A|||;VT=SNP
2	79377977	rs74425054	C	T	100	PASS	AC=608;AF=0.121406;AN=5008;NS=2504;DP=17647;EAS_AF=0.2073;AMR_AF=0.1729;AFR_AF=0.1074;EUR_AF=0.0527;SAS_AF=0.0859;AA=T|||;VT=SNP
2	79378108	rs115905880	C	T	100	PASS	AC=608;AF=0.121406;AN=5008;NS=2504;DP=18973;EAS_AF=0.2073;AMR_AF=0.1729;AFR_AF=0.1074;EUR_AF=0.0527;SAS_AF=0.0859;AA=C|||;VT=SNP
2	79379232	rs58545581	T	C	100	PASS	AC=486;AF=0.0970447;AN=5008;NS=2504;DP=21153;EAS_AF=0.1181;AMR_AF=0.1772;AFR_AF=0.0401;EUR_AF=0.1024;SAS_AF=0.09;AA=T|||;VT=SNP
2	79379829	rs78741121	A	G	100	PASS	AC=609;AF=0.121605;AN=5008;NS=2504;DP=18990;EAS_AF=0.2093;AMR_AF=0.1729;AFR_AF=0.1067;EUR_AF=0.0527;SAS_AF=0.0859;AA=A|||;VT=SNP
2	79379954	rs7566775	A	G	100	PASS	AC=485;AF=0.096845;AN=5008;NS=2504;DP=18693;EAS_AF=0.1171;AMR_AF=0.1772;AFR_AF=0.0401;EUR_AF=0.1024;SAS_AF=0.09;AA=A|||;VT=SNP
2	79380015	rs80144060	T	C	100	PASS	AC=559;AF=0.111621;AN=5008;NS=2504;DP=20579;EAS_AF=0.2103;AMR_AF=0.1729;AFR_AF=0.0681;EUR_AF=0.0527;SAS_AF=0.0859;AA=T|||;VT=SNP
2	79380498	rs77865417	T	C	100	PASS	AC=277;AF=0.0553115;AN=5008;NS=2504;DP=4043;EAS_AF=0.0694;AMR_AF=0.0865;AFR_AF=0.0552;EUR_AF=0.0477;SAS_AF=0.0266;AA=T|||;VT=SNP
2	79381366	rs58047297	G	A	100	PASS	AC=505;AF=0.100839;AN=5008;NS=2504;DP=15312;EAS_AF=0.1171;AMR_AF=0.1844;AFR_AF=0.0401;EUR_AF=0.1153;SAS_AF=0.092;AA=G|||;VT=SNP
2	79381631	rs80314547	A	T	100	PASS	AC=390;AF=0.0778754;AN=5008;NS=2504;DP=16093;EAS_AF=0.0714;AMR_AF=0.1513;AFR_AF=0.0401;EUR_AF=0.1163;SAS_AF=0.044;AA=A|||;VT=SNP
2	79382387	rs74389788	C	T	100	PASS	AC=734;AF=0.146565;AN=5008;NS=2504;DP=19180;EAS_AF=0.2113;AMR_AF=0.2392;AFR_AF=0.0998;EUR_AF=0.1213;SAS_AF=0.1033;AA=T|||;VT=SNP
2	79383163	rs76600454	T	C	100	PASS	AC=263;AF=0.052516;AN=5008;NS=2504;DP=18369;EAS_AF=0.1399;AMR_AF=0.0836;AFR_AF=0.0008;EUR_AF=0.005;SAS_AF=0.0593;AA=T|||;VT=SNP
2	79383580	rs7608033	C	T	100	PASS	AC=481;AF=0.0960463;AN=5008;NS=2504;DP=21023;EAS_AF=0.1181;AMR_AF=0.1844;AFR_AF=0.0257;EUR_AF=0.1153;SAS_AF=0.0859;AA=C|||;VT=SNP
2	79383659	rs55931447	T	C	100	PASS	AC=704;AF=0.140575;AN=5008;NS=2504;DP=21877;EAS_AF=0.2113;AMR_AF=0.2406;AFR_AF=0.0779;EUR_AF=0.1213;SAS_AF=0.1012;AA=T|||;VT=SNP
2	79383725	rs77854311	T	C	100	PASS	AC=265;AF=0.0529153;AN=5008;NS=2504;DP=21889;EAS_AF=0.1409;AMR_AF=0.085;AFR_AF=0.0008;EUR_AF=0.005;SAS_AF=0.0593;AA=T|||;VT=SNP
2	79384509	rs77721643	A	C	100	PASS	AC=85;AF=0.0169728;AN=5008;NS=2504;DP=20007;EAS_AF=0.0238;AMR_AF=0.0821;AFR_AF=0.0008;EUR_AF=0.003;SAS_AF=0;AA=A|||;VT=SNP
2	79385086	rs145689287	C	A	100	PASS	AC=38;AF=0.00758786;AN=5008;NS=2504;DP=20404;EAS_AF=0.0377;AMR_AF=0;AFR_AF=0;EUR_AF=0;SAS_AF=0;AA=C|||;VT=SNP
2	79385913	rs2272110	G	A	100	PASS	AC=448;AF=0.0894569;AN=5008;NS=2504;DP=15661;EAS_AF=0.0714;AMR_AF=0.1571;AFR_AF=0.0802;EUR_AF=0.1173;SAS_AF=0.044;AA=G|||;VT=SNP;EX_TARGET
2	79386058	rs2272109	G	A	100	PASS	AC=202;AF=0.0403355;AN=5008;NS=2504;DP=19258;EAS_AF=0.0685;AMR_AF=0.0793;AFR_AF=0.003;EUR_AF=0.0477;SAS_AF=0.0266;AA=G|||;VT=SNP
2	79388385	rs72913296	C	A	100	PASS	AC=507;AF=0.101238;AN=5008;NS=2504;DP=19575;EAS_AF=0.1171;AMR_AF=0.1844;AFR_AF=0.0424;EUR_AF=0.1153;SAS_AF=0.091;AA=C|||;VT=SNP
2	79388587	rs7588571	G	A	100	PASS	AC=2464;AF=0.492013;AN=5008;NS=2504;DP=16885;EAS_AF=0.3224;AMR_AF=0.5447;AFR_AF=0.885;EUR_AF=0.3549;SAS_AF=0.2393;AA=A|||;VT=SNP
2	79389455	rs3754811	T	G	100	PASS	AC=264;AF=0.0527157;AN=5008;NS=2504;DP=17622;EAS_AF=0.1399;AMR_AF=0.085;AFR_AF=0.0008;EUR_AF=0.005;SAS_AF=0.0593;AA=T|||;VT=SNP
2	79389474	rs3754810	C	T	100	PASS	AC=324;AF=0.0646965;AN=5008;NS=2504;DP=17531;EAS_AF=0.0685;AMR_AF=0.0908;AFR_AF=0.0779;EUR_AF=0.0626;SAS_AF=0.0266;AA=C|||;VT=SNP
2	79389525	rs3754809	A	G	100	PASS	AC=264;AF=0.0527157;AN=5008;NS=2504;DP=16297;EAS_AF=0.1399;AMR_AF=0.085;AFR_AF=0.0008;EUR_AF=0.005;SAS_AF=0.0593;AA=A|||;VT=SNP
2	79389803	rs144223567	A	G	100	PASS	AC=60;AF=0.0119808;AN=5008;NS=2504;DP=12519;EAS_AF=0.0149;AMR_AF=0.0634;AFR_AF=0.0008;EUR_AF=0;SAS_AF=0;AA=A|||;VT=SNP
2	79390720	rs138222484	G	A	100	PASS	AC=262;AF=0.0523163;AN=5008;NS=2504;DP=18435;EAS_AF=0.1379;AMR_AF=0.085;AFR_AF=0.0008;EUR_AF=0.005;SAS_AF=0.0593;AA=G|||;VT=SNP
2	79391033	rs28778097	A	T	100	PASS	AC=287;AF=0.0573083;AN=5008;NS=2504;DP=19585;EAS_AF=0.0685;AMR_AF=0.0865;AFR_AF=0.0643;EUR_AF=0.0477;SAS_AF=0.0256;AA=A|||;VT=SNP
2	79391175	rs60008595	C	A	100	PASS	AC=562;AF=0.11222;AN=5008;NS=2504;DP=18249;EAS_AF=0.2034;AMR_AF=0.1744;AFR_AF=0.0756;EUR_AF=0.0527;SAS_AF=0.0849;AA=C|||;VT=SNP
2	79391556	rs149272180	G	C	100	PASS	AC=38;AF=0.00758786;AN=5008;NS=2504;DP=18570;EAS_AF=0.0377;AMR_AF=0;AFR_AF=0;EUR_AF=0;SAS_AF=0;AA=G|||;VT=SNP
2	79391622	rs60060680	C	A	100	PASS	AC=562;AF=0.11222;AN=5008;NS=2504;DP=16954;EAS_AF=0.2034;AMR_AF=0.1744;AFR_AF=0.0756;EUR_AF=0.0527;SAS_AF=0.0849;AA=C|||;VT=SNP
2	79391866	rs117093849	G	A	100	PASS	AC=594;AF=0.11861;AN=5008;NS=2504;DP=17566;EAS_AF=0.2034;AMR_AF=0.1744;AFR_AF=0.0998;EUR_AF=0.0527;SAS_AF=0.0849;AA=A|||;VT=SNP
2	79391881	rs11884052	C	T	100	PASS	AC=2495;AF=0.498203;AN=5008;NS=2504;DP=17814;EAS_AF=0.3512;AMR_AF=0.5447;AFR_AF=0.8873;EUR_AF=0.3549;SAS_AF=0.2382;AA=T|||;VT=SNP
2	79392024	rs143828208	G	A	100	PASS	AC=562;AF=0.11222;AN=5008;NS=2504;DP=19365;EAS_AF=0.2034;AMR_AF=0.1744;AFR_AF=0.0756;EUR_AF=0.0527;SAS_AF=0.0849;AA=G|||;VT=SNP
2	79392090	rs146388919	C	T	100	PASS	AC=260;AF=0.0519169;AN=5008;NS=2504;DP=19581;EAS_AF=0.1349;AMR_AF=0.0865;AFR_AF=0.0008;EUR_AF=0.005;SAS_AF=0.0593;AA=C|||;VT=SNP
2	79392091	rs114145833	G	A	100	PASS	AC=264;AF=0.0527157;AN=5008;NS=2504;DP=19682;EAS_AF=0.0466;AMR_AF=0.036;AFR_AF=0.0227;EUR_AF=0.0477;SAS_AF=0.1166;AA=G|||;VT=SNP
2	79392192	rs12053048	A	G	100	PASS	AC=594;AF=0.11861;AN=5008;NS=2504;DP=20122;EAS_AF=0.2034;AMR_AF=0.1744;AFR_AF=0.0998;EUR_AF=0.0527;SAS_AF=0.0849;AA=G|||;VT=SNP
2	79392839	rs112714531	G	C	100	PASS	AC=490;AF=0.0978435;AN=5008;NS=2504;DP=20645;EAS_AF=0.1181;AMR_AF=0.1844;AFR_AF=0.0272;EUR_AF=0.1163;SAS_AF=0.092;AA=G|||;VT=SNP
2	79392960	rs11885651	G	T	100	PASS	AC=784;AF=0.15655;AN=5008;NS=2504;DP=20462;EAS_AF=0.002;AMR_AF=0.1542;AFR_AF=0.323;EUR_AF=0.1849;SAS_AF=0.0634;AA=G|||;VT=SNP
2	79393291	rs4290683	T	A	100	PASS	AC=596;AF=0.11901;AN=5008;NS=2504;DP=20101;EAS_AF=0.2044;AMR_AF=0.1744;AFR_AF=0.1006;EUR_AF=0.0527;SAS_AF=0.0849;AA=A|||;VT=SNP
2	79393333	rs148196284	A	G	100	PASS	AC=254;AF=0.0507188;AN=5008;NS=2504;DP=19865;EAS_AF=0.1359;AMR_AF=0.085;AFR_AF=0.0008;EUR_AF=0.005;SAS_AF=0.0532;AA=A|||;VT=SNP
2	79393401	rs59113942	A	G	100	PASS	AC=596;AF=0.11901;AN=5008;NS=2504;DP=17323;EAS_AF=0.2044;AMR_AF=0.1744;AFR_AF=0.1006;EUR_AF=0.0527;SAS_AF=0.0849;AA=G|||;VT=SNP
2	79393571	rs150317685	G	C	100	PASS	AC=704;AF=0.140575;AN=5008;NS=2504;DP=15683;EAS_AF=0.2063;AMR_AF=0.2406;AFR_AF=0.0809;EUR_AF=0.1213;SAS_AF=0.1022;AA=G|||;VT=SNP
2	79393772	rs116748427	T	C	100	PASS	AC=594;AF=0.11861;AN=5008;NS=2504;DP=16408;EAS_AF=0.2044;AMR_AF=0.1744;AFR_AF=0.0991;EUR_AF=0.0527;SAS_AF=0.0849;AA=C|||;VT=SNP
2	79393979	rs6547223	A	T	100	PASS	AC=2048;AF=0.408946;AN=5008;NS=2504;DP=18499;EAS_AF=0.3234;AMR_AF=0.5288;AFR_AF=0.5779;EUR_AF=0.3539;SAS_AF=0.2403;AA=T|||;VT=SNP
2	79393998	rs137999748	G	C	100	PASS	AC=38;AF=0.00758786;AN=5008;NS=2504;DP=19142;EAS_AF=0.0377;AMR_AF=0;AFR_AF=0;EUR_AF=0;SAS_AF=0;AA=G|||;VT=SNP
2	79394533	rs72913301	C	T	100	PASS	AC=462;AF=0.0922524;AN=5008;NS=2504;DP=18395;EAS_AF=0.1032;AMR_AF=0.1816;AFR_AF=0.0257;EUR_AF=0.1074;SAS_AF=0.092;AA=C|||;VT=SNP
2	79394953	rs115971964	C	A	100	PASS	AC=597;AF=0.119209;AN=5008;NS=2504;DP=17529;EAS_AF=0.2044;AMR_AF=0.1744;AFR_AF=0.1014;EUR_AF=0.0527;SAS_AF=0.0849;AA=A|||;VT=SNP
2	79395157	rs62160283	C	A	100	PASS	AC=1424;AF=0.284345;AN=5008;NS=2504;DP=17187;EAS_AF=0.1052;AMR_AF=0.3501;AFR_AF=0.4758;EUR_AF=0.2932;SAS_AF=0.1544;AA=C|||;VT=SNP
2	79395997	rs12614010	T	C	100	PASS	AC=570;AF=0.113818;AN=5008;NS=2504;DP=14420;EAS_AF=0.2063;AMR_AF=0.1758;AFR_AF=0.0802;EUR_AF=0.0527;SAS_AF=0.0828;AA=T|||;VT=SNP
2	79396009	rs12623582	G	A	100	PASS	AC=584;AF=0.116613;AN=5008;NS=2504;DP=13836;EAS_AF=0.2073;AMR_AF=0.1758;AFR_AF=0.0847;EUR_AF=0.0567;SAS_AF=0.0859;AA=G|||;VT=SNP
2	79396322	rs11696045	G	A	100	PASS	AC=2438;AF=0.486821;AN=5008;NS=2504;DP=13007;EAS_AF=0.3105;AMR_AF=0.5432;AFR_AF=0.882;EUR_AF=0.3479;SAS_AF=0.2372;AA=A|||;VT=SNP
2	79396625	rs115469364	C	T	100	PASS	AC=292;AF=0.0583067;AN=5008;NS=2504;DP=17007;EAS_AF=0.0685;AMR_AF=0.0865;AFR_AF=0.0681;EUR_AF=0.0477;SAS_AF=0.0256;AA=C|||;VT=SNP
2	79396632	rs12463444	G	A	100	PASS	AC=260;AF=0.0519169;AN=5008;NS=2504;DP=17099;EAS_AF=0.1369;AMR_AF=0.0865;AFR_AF=0.0008;EUR_AF=0.005;SAS_AF=0.0573;AA=g|||;VT=SNP
2	79396947	rs12463495	C	T	100	PASS	AC=580;AF=0.115815;AN=5008;NS=2504;DP=16590;EAS_AF=0.2054;AMR_AF=0.1758;AFR_AF=0.0802;EUR_AF=0.0537;SAS_AF=0.093;AA=T|||;VT=SNP
2	79398616	rs13026790	T	C	100	PASS	AC=844;AF=0.16853;AN=5008;NS=2504;DP=17032;EAS_AF=0.128;AMR_AF=0.1556;AFR_AF=0.0681;EUR_AF=0.1918;SAS_AF=0.3313;AA=T|||;VT=SNP
2	79398715	rs117753114	G	A	100	PASS	AC=30;AF=0.00599042;AN=5008;NS=2504;DP=19308;EAS_AF=0.0298;AMR_AF=0;AFR_AF=0;EUR_AF=0;SAS_AF=0;AA=G|||;VT=SNP
2	79398854	rs58697779	G	C	100	PASS	AC=607;AF=0.121206;AN=5008;NS=2504;DP=18111;EAS_AF=0.1984;AMR_AF=0.1787;AFR_AF=0.1135;EUR_AF=0.0517;SAS_AF=0.0828;AA=C|||;VT=SNP
2	79399034	rs1000790	G	A	100	PASS	AC=2045;AF=0.408347;AN=5008;NS=2504;DP=18313;EAS_AF=0.3036;AMR_AF=0.536;AFR_AF=0.5756;EUR_AF=0.3588;SAS_AF=0.2505;AA=A|||;VT=SNP
2	79399345	rs4477949	G	A	100	PASS	AC=560;AF=0.111821;AN=5008;NS=2504;DP=17206;EAS_AF=0.1944;AMR_AF=0.1787;AFR_AF=0.0794;EUR_AF=0.0517;SAS_AF=0.0849;AA=G|||;VT=SNP
2	79399569	rs11126699	A	G	100	PASS	AC=1450;AF=0.289537;AN=5008;NS=2504;DP=19174;EAS_AF=0.1101;AMR_AF=0.3588;AFR_AF=0.4705;EUR_AF=0.3052;SAS_AF=0.1646;AA=A|||;VT=SNP
2	79399966	rs79795798	G	A	100	PASS	AC=308;AF=0.0615016;AN=5008;NS=2504;DP=18062;EAS_AF=0.0655;AMR_AF=0.0922;AFR_AF=0.0787;EUR_AF=0.0477;SAS_AF=0.0266;AA=G|||;VT=SNP
2	79399970	rs72915104	G	C	100	PASS	AC=734;AF=0.146565;AN=5008;NS=2504;DP=18365;EAS_AF=0.1042;AMR_AF=0.2147;AFR_AF=0.1914;EUR_AF=0.1252;SAS_AF=0.1033;AA=G|||;VT=SNP
2	79400111	rs72915106	C	T	100	PASS	AC=501;AF=0.10004;AN=5008;NS=2504;DP=19628;EAS_AF=0.1042;AMR_AF=0.1974;AFR_AF=0.0242;EUR_AF=0.1252;SAS_AF=0.1033;AA=C|||;VT=SNP
2	79400146	rs12467760	G	A	100	PASS	AC=247;AF=0.0493211;AN=5008;NS=2504;DP=21002;EAS_AF=0.129;AMR_AF=0.0865;AFR_AF=0.0008;EUR_AF=0.005;SAS_AF=0.0521;AA=G|||;VT=SNP
2	79400696	rs144669710	C	T	100	PASS	AC=24;AF=0.00479233;AN=5008;NS=2504;DP=22137;EAS_AF=0.0228;AMR_AF=0;AFR_AF=0;EUR_AF=0.001;SAS_AF=0;AA=C|||;VT=SNP
2	79401892	rs2117305	T	C	100	PASS	AC=247;AF=0.0493211;AN=5008;NS=2504;DP=15502;EAS_AF=0.129;AMR_AF=0.0865;AFR_AF=0.0008;EUR_AF=0.005;SAS_AF=0.0521;AA=T|||;VT=SNP
2	79402584	rs2117726	T	C	100	PASS	AC=246;AF=0.0491214;AN=5008;NS=2504;DP=18247;EAS_AF=0.129;AMR_AF=0.0865;AFR_AF=0.0008;EUR_AF=0.005;SAS_AF=0.0511;AA=T|||;VT=SNP
2	79403364	rs12471322	G	A	100	PASS	AC=1577;AF=0.314896;AN=5008;NS=2504;DP=17199;EAS_AF=0.2232;AMR_AF=0.3646;AFR_AF=0.444;EUR_AF=0.2714;SAS_AF=0.2444;AA=A|||;VT=SNP
2	79403603	rs143885292	C	T	100	PASS	AC=117;AF=0.0233626;AN=5008;NS=2504;DP=19100;EAS_AF=0.0933;AMR_AF=0.0231;AFR_AF=0;EUR_AF=0;SAS_AF=0.0072;AA=c|||;VT=SNP
2	79403852	rs76572103	G	A	100	PASS	AC=229;AF=0.0457268;AN=5008;NS=2504;DP=15252;EAS_AF=0.1151;AMR_AF=0.085;AFR_AF=0.0023;EUR_AF=0.005;SAS_AF=0.047;AA=G|||;VT=SNP
2	79403938	rs6547225	T	G	100	PASS	AC=3169;AF=0.632788;AN=5008;NS=2504;DP=17586;EAS_AF=0.4881;AMR_AF=0.6816;AFR_AF=0.9228;EUR_AF=0.4791;SAS_AF=0.5133;AA=G|||;VT=SNP
2	79403978	rs77691914	A	G	100	PASS	AC=236;AF=0.0471246;AN=5008;NS=2504;DP=18159;EAS_AF=0.1151;AMR_AF=0.0865;AFR_AF=0.0068;EUR_AF=0.005;SAS_AF=0.047;AA=A|||;VT=SNP
2	79404305	rs2049270	T	A	100	PASS	AC=230;AF=0.0459265;AN=5008;NS=2504;DP=14967;EAS_AF=0.1151;AMR_AF=0.085;AFR_AF=0.0023;EUR_AF=0.005;SAS_AF=0.0481;AA=T|||;VT=SNP
2	79404926	rs17016433	G	A	100	PASS	AC=711;AF=0.141973;AN=5008;NS=2504;DP=11647;EAS_AF=0.0466;AMR_AF=0.1282;AFR_AF=0.1823;EUR_AF=0.17;SAS_AF=0.1667;AA=G|||;VT=SNP
2	79405045	rs79898018	T	G	100	PASS	AC=360;AF=0.071885;AN=5008;NS=2504;DP=14919;EAS_AF=0.129;AMR_AF=0.17;AFR_AF=0.003;EUR_AF=0.0477;SAS_AF=0.0613;AA=T|||;VT=SNP
2	79405396	rs17016435	A	G	100	PASS	AC=605;AF=0.120807;AN=5008;NS=2504;DP=18278;EAS_AF=0.0933;AMR_AF=0.1772;AFR_AF=0.1793;EUR_AF=0.1123;SAS_AF=0.0389;AA=A|||;VT=SNP
2	79405442	rs72915108	A	T	100	PASS	AC=595;AF=0.11881;AN=5008;NS=2504;DP=19362;EAS_AF=0.0933;AMR_AF=0.1772;AFR_AF=0.1725;EUR_AF=0.1113;SAS_AF=0.0389;AA=A|||;VT=SNP
2	79405562	rs986389	T	C	100	PASS	AC=1095;AF=0.21865;AN=5008;NS=2504;DP=21022;EAS_AF=0.1012;AMR_AF=0.1167;AFR_AF=0.438;EUR_AF=0.1402;SAS_AF=0.1963;AA=T|||;VT=SNP
2	79405588	rs12467611	G	A	100	PASS	AC=229;AF=0.0457268;AN=5008;NS=2504;DP=20952;EAS_AF=0.1151;AMR_AF=0.085;AFR_AF=0.0023;EUR_AF=0.005;SAS_AF=0.047;AA=G|||;VT=SNP
2	79405822	rs986390	A	T	100	PASS	AC=1114;AF=0.222444;AN=5008;NS=2504;DP=20456;EAS_AF=0.1012;AMR_AF=0.1167;AFR_AF=0.4523;EUR_AF=0.1402;SAS_AF=0.1963;AA=A|||;VT=SNP
2	79405950	rs78573121	C	G	100	PASS	AC=65;AF=0.0129792;AN=5008;NS=2504;DP=19223;EAS_AF=0.0149;AMR_AF=0.0706;AFR_AF=0.0008;EUR_AF=0;SAS_AF=0;AA=C|||;VT=SNP
2	79406529	rs12468648	C	T	100	PASS	AC=219;AF=0.04373;AN=5008;NS=2504;DP=18477;EAS_AF=0.1151;AMR_AF=0.085;AFR_AF=0.0023;EUR_AF=0.005;SAS_AF=0.0368;AA=t|||;VT=SNP
2	79406602	rs6740353	A	G	100	PASS	AC=1342;AF=0.267971;AN=5008;NS=2504;DP=17232;EAS_AF=0.2163;AMR_AF=0.2017;AFR_AF=0.4539;EUR_AF=0.1451;SAS_AF=0.2434;AA=G|||;VT=SNP
2	79407142	rs6715347	C	A	100	PASS	AC=1096;AF=0.21885;AN=5008;NS=2504;DP=17746;EAS_AF=0.1012;AMR_AF=0.1182;AFR_AF=0.438;EUR_AF=0.1402;SAS_AF=0.1963;AA=C|||;VT=SNP
2	79407554	rs6715864	C	T	100	PASS	AC=1092;AF=0.218051;AN=5008;NS=2504;DP=19998;EAS_AF=0.1012;AMR_AF=0.1167;AFR_AF=0.4349;EUR_AF=0.1402;SAS_AF=0.1973;AA=C|||;VT=SNP
2	79407592	rs17016445	C	T	100	PASS	AC=705;AF=0.140775;AN=5008;NS=2504;DP=19440;EAS_AF=0.0129;AMR_AF=0.1268;AFR_AF=0.2057;EUR_AF=0.169;SAS_AF=0.1656;AA=C|||;VT=SNP
2	79407736	rs11898002	T	C	100	PASS	AC=1092;AF=0.218051;AN=5008;NS=2504;DP=17747;EAS_AF=0.1022;AMR_AF=0.1167;AFR_AF=0.4349;EUR_AF=0.1402;SAS_AF=0.1963;AA=T|||;VT=SNP
2	79407849	rs75000385	C	T	100	PASS	AC=403;AF=0.0804712;AN=5008;NS=2504;DP=17559;EAS_AF=0.13;AMR_AF=0.1715;AFR_AF=0.0333;EUR_AF=0.0477;SAS_AF=0.0624;AA=C|||;VT=SNP
2	79407944	rs6731589	T	G	100	PASS	AC=1576;AF=0.314696;AN=5008;NS=2504;DP=16443;EAS_AF=0.256;AMR_AF=0.3905;AFR_AF=0.3873;EUR_AF=0.2863;SAS_AF=0.2526;AA=G|||;VT=SNP
2	79407982	rs13027651	G	T	100	PASS	AC=1090;AF=0.217652;AN=5008;NS=2504;DP=15742;EAS_AF=0.1012;AMR_AF=0.1167;AFR_AF=0.4342;EUR_AF=0.1402;SAS_AF=0.1963;AA=G|||;VT=SNP
2	79408074	rs185427711	A	C	100	PASS	AC=190;AF=0.0379393;AN=5008;NS=2504;DP=10648;EAS_AF=0.1121;AMR_AF=0.085;AFR_AF=0.0023;EUR_AF=0.005;SAS_AF=0.0102;AA=A|||;VT=SNP
2	79408361	rs78426415	C	T	100	PASS	AC=229;AF=0.0457268;AN=5008;NS=2504;DP=14347;EAS_AF=0.1151;AMR_AF=0.085;AFR_AF=0.0023;EUR_AF=0.005;SAS_AF=0.047;AA=C|||;VT=SNP
2	79408561	rs6735061	T	C	100	PASS	AC=1095;AF=0.21865;AN=5008;NS=2504;DP=15262;EAS_AF=0.1012;AMR_AF=0.1167;AFR_AF=0.438;EUR_AF=0.1402;SAS_AF=0.1963;AA=T|||;VT=SNP
2	79408895	rs6720400	C	A	100	PASS	AC=1094;AF=0.21845;AN=5008;NS=2504;DP=14524;EAS_AF=0.1012;AMR_AF=0.1167;AFR_AF=0.4372;EUR_AF=0.1402;SAS_AF=0.1963;AA=C|||;VT=SNP
2	79409346	rs187067163	G	A	100	PASS	AC=42;AF=0.00838658;AN=5008;NS=2504;DP=13582;EAS_AF=0.0357;AMR_AF=0;AFR_AF=0;EUR_AF=0;SAS_AF=0.0061;AA=G|||;VT=SNP
2	79409673	rs12621856	T	C	100	PASS	AC=1090;AF=0.217652;AN=5008;NS=2504;DP=14613;EAS_AF=0.1012;AMR_AF=0.1167;AFR_AF=0.4342;EUR_AF=0.1402;SAS_AF=0.1963;AA=T|||;VT=SNP
2	79409776	rs72816666	T	C	100	PASS	AC=718;AF=0.143371;AN=5008;NS=2504;DP=16332;EAS_AF=0.0476;AMR_AF=0.1282;AFR_AF=0.1884;EUR_AF=0.169;SAS_AF=0.1656;AA=G|||;VT=SNP
2	79409834	rs7600998	A	G	100	PASS	AC=606;AF=0.121006;AN=5008;NS=2504;DP=16792;EAS_AF=0.0942;AMR_AF=0.1772;AFR_AF=0.1793;EUR_AF=0.1123;SAS_AF=0.0389;AA=A|||;VT=SNP
2	79410158	rs892865	A	G	100	PASS	AC=3236;AF=0.646166;AN=5008;NS=2504;DP=18566;EAS_AF=0.5327;AMR_AF=0.7017;AFR_AF=0.9304;EUR_AF=0.4781;SAS_AF=0.5123;AA=G|||;VT=SNP
2	79410207	rs2117306	C	T	100	PASS	AC=741;AF=0.147963;AN=5008;NS=2504;DP=18762;EAS_AF=0.0476;AMR_AF=0.1282;AFR_AF=0.2057;EUR_AF=0.169;SAS_AF=0.1656;AA=C|||;VT=SNP
2	79410347	rs892866	A	G	100	PASS	AC=596;AF=0.11901;AN=5008;NS=2504;DP=17422;EAS_AF=0.0933;AMR_AF=0.1772;AFR_AF=0.1732;EUR_AF=0.1113;SAS_AF=0.0389;AA=A|||;VT=SNP
2	79411162	rs17016458	A	C	100	PASS	AC=591;AF=0.118011;AN=5008;NS=2504;DP=17515;EAS_AF=0.0933;AMR_AF=0.1772;AFR_AF=0.1694;EUR_AF=0.1113;SAS_AF=0.0389;AA=A|||;VT=SNP
2	79411167	rs34015093	T	C	100	PASS	AC=229;AF=0.0457268;AN=5008;NS=2504;DP=17391;EAS_AF=0.1151;AMR_AF=0.085;AFR_AF=0.0023;EUR_AF=0.005;SAS_AF=0.047;AA=T|||;VT=SNP
2	79411617	rs11126700	C	T	100	PASS	AC=229;AF=0.0457268;AN=5008;NS=2504;DP=18383;EAS_AF=0.1151;AMR_AF=0.085;AFR_AF=0.0023;EUR_AF=0.005;SAS_AF=0.047;AA=C|||;VT=SNP
2	79411679	rs6747230	T	C	100	PASS	AC=1090;AF=0.217652;AN=5008;NS=2504;DP=19172;EAS_AF=0.1012;AMR_AF=0.1167;AFR_AF=0.4342;EUR_AF=0.1402;SAS_AF=0.1963;AA=T|||;VT=SNP
2	79414140	rs76599191	G	C	100	PASS	AC=231;AF=0.0461262;AN=5008;NS=2504;DP=15647;EAS_AF=0.0893;AMR_AF=0.1124;AFR_AF=0.0091;EUR_AF=0.0348;SAS_AF=0.0164;AA=G|||;VT=SNP
2	79414166	rs79687192	C	T	100	PASS	AC=226;AF=0.0451278;AN=5008;NS=2504;DP=15569;EAS_AF=0.1131;AMR_AF=0.0836;AFR_AF=0.0008;EUR_AF=0.007;SAS_AF=0.047;AA=C|||;VT=SNP
2	79414476	rs10165389	A	G	100	PASS	AC=758;AF=0.151358;AN=5008;NS=2504;DP=12454;EAS_AF=0.0486;AMR_AF=0.1326;AFR_AF=0.205;EUR_AF=0.173;SAS_AF=0.1759;AA=A|||;VT=SNP
2	79414499	rs11126701	A	G	100	PASS	AC=3172;AF=0.633387;AN=5008;NS=2504;DP=14125;EAS_AF=0.4831;AMR_AF=0.6844;AFR_AF=0.9312;EUR_AF=0.4821;SAS_AF=0.5051;AA=G|||;VT=SNP
2	79415006	rs11685616	G	T	100	PASS	AC=344;AF=0.0686901;AN=5008;NS=2504;DP=15762;EAS_AF=0.131;AMR_AF=0.17;AFR_AF=0.0083;EUR_AF=0.0497;SAS_AF=0.0337;AA=G|||;VT=SNP
2	79415081	rs11692607	T	A	100	PASS	AC=1579;AF=0.315296;AN=5008;NS=2504;DP=15379;EAS_AF=0.254;AMR_AF=0.3948;AFR_AF=0.3805;EUR_AF=0.2932;SAS_AF=0.2566;AA=A|||;VT=SNP
2	79415793	rs9309546	G	A	100	PASS	AC=1351;AF=0.269768;AN=5008;NS=2504;DP=19390;EAS_AF=0.1389;AMR_AF=0.3112;AFR_AF=0.3805;EUR_AF=0.2873;SAS_AF=0.2076;AA=G|||;VT=SNP
2	79416350	rs6730917	G	A	100	PASS	AC=3153;AF=0.629593;AN=5008;NS=2504;DP=16979;EAS_AF=0.4821;AMR_AF=0.6844;AFR_AF=0.9304;EUR_AF=0.4831;SAS_AF=0.4867;AA=A|||;VT=SNP
2	79416437	rs117201711	C	G	100	PASS	AC=225;AF=0.0449281;AN=5008;NS=2504;DP=17203;EAS_AF=0.1131;AMR_AF=0.0836;AFR_AF=0.0008;EUR_AF=0.005;SAS_AF=0.0481;AA=C|||;VT=SNP
2	79417210	rs12475130	G	A	100	PASS	AC=214;AF=0.0427316;AN=5008;NS=2504;DP=17333;EAS_AF=0.1131;AMR_AF=0.0836;AFR_AF=0.0008;EUR_AF=0.005;SAS_AF=0.0368;AA=G|||;VT=SNP
2	79417233	rs6749567	T	C	100	PASS	AC=1113;AF=0.222244;AN=5008;NS=2504;DP=17642;EAS_AF=0.1002;AMR_AF=0.1138;AFR_AF=0.4523;EUR_AF=0.1412;SAS_AF=0.1973;AA=T|||;VT=SNP
2	79417632	rs17016473	A	C	100	PASS	AC=590;AF=0.117812;AN=5008;NS=2504;DP=18641;EAS_AF=0.0923;AMR_AF=0.1801;AFR_AF=0.1687;EUR_AF=0.1143;SAS_AF=0.0348;AA=A|||;VT=SNP
2	79417943	rs10496214	G	T	100	PASS	AC=334;AF=0.0666933;AN=5008;NS=2504;DP=18885;EAS_AF=0.128;AMR_AF=0.17;AFR_AF=0.003;EUR_AF=0.0497;SAS_AF=0.0337;AA=G|||;VT=SNP
2	79418346	rs11889977	A	T	100	PASS	AC=1092;AF=0.218051;AN=5008;NS=2504;DP=19627;EAS_AF=0.1002;AMR_AF=0.1138;AFR_AF=0.4365;EUR_AF=0.1412;SAS_AF=0.1973;AA=A|||;VT=SNP
2	79418408	rs17754855	C	G	100	PASS	AC=534;AF=0.106629;AN=5008;NS=2504;DP=21317;EAS_AF=0.0496;AMR_AF=0.1196;AFR_AF=0.0469;EUR_AF=0.169;SAS_AF=0.1728;AA=C|||;VT=SNP
2	79418487	rs11126702	C	T	100	PASS	AC=1573;AF=0.314097;AN=5008;NS=2504;DP=20730;EAS_AF=0.249;AMR_AF=0.3948;AFR_AF=0.3812;EUR_AF=0.2922;SAS_AF=0.2556;AA=T|||;VT=SNP
2	79418502	rs17016486	G	A	100	PASS	AC=334;AF=0.0666933;AN=5008;NS=2504;DP=20624;EAS_AF=0.128;AMR_AF=0.17;AFR_AF=0.003;EUR_AF=0.0497;SAS_AF=0.0337;AA=G|||;VT=SNP
2	79418758	rs12621826	C	T	100	PASS	AC=88;AF=0.0175719;AN=5008;NS=2504;DP=21337;EAS_AF=0.0655;AMR_AF=0.0101;AFR_AF=0.003;EUR_AF=0.004;SAS_AF=0.0072;AA=C|||;VT=SNP
2	79419154	rs76365881	G	A	100	PASS	AC=213;AF=0.0425319;AN=5008;NS=2504;DP=19685;EAS_AF=0.1121;AMR_AF=0.0836;AFR_AF=0.0008;EUR_AF=0.005;SAS_AF=0.0368;AA=G|||;VT=SNP
2	79419183	rs79409030	G	A	100	PASS	AC=225;AF=0.0449281;AN=5008;NS=2504;DP=19295;EAS_AF=0.1121;AMR_AF=0.0836;AFR_AF=0.0008;EUR_AF=0.005;SAS_AF=0.0491;AA=G|||;VT=SNP
2	79419368	rs72915125	G	A	100	PASS	AC=583;AF=0.116414;AN=5008;NS=2504;DP=19286;EAS_AF=0.0853;AMR_AF=0.1801;AFR_AF=0.1687;EUR_AF=0.1143;SAS_AF=0.0348;AA=G|||;VT=SNP
2	79419873	rs79622607	T	G	100	PASS	AC=226;AF=0.0451278;AN=5008;NS=2504;DP=12667;EAS_AF=0.1131;AMR_AF=0.0836;AFR_AF=0.0008;EUR_AF=0.005;SAS_AF=0.0491;AA=T|||;VT=SNP
2	79419891	rs1991992	G	A	100	PASS	AC=739;AF=0.147564;AN=5008;NS=2504;DP=12721;EAS_AF=0.0476;AMR_AF=0.1297;AFR_AF=0.1952;EUR_AF=0.172;SAS_AF=0.1738;AA=A|||;VT=SNP
2	79420044	rs7592506	C	T	100	PASS	AC=3131;AF=0.6252;AN=5008;NS=2504;DP=12697;EAS_AF=0.4762;AMR_AF=0.683;AFR_AF=0.9251;EUR_AF=0.4841;SAS_AF=0.4775;AA=T|||;VT=SNP
2	79420155	rs12617017	A	G	100	PASS	AC=1091;AF=0.217851;AN=5008;NS=2504;DP=13717;EAS_AF=0.0992;AMR_AF=0.1138;AFR_AF=0.4357;EUR_AF=0.1421;SAS_AF=0.1973;AA=A|||;VT=SNP
2	79420216	rs144856417	A	G	100	PASS	AC=34;AF=0.00678914;AN=5008;NS=2504;DP=14431;EAS_AF=0.0337;AMR_AF=0;AFR_AF=0;EUR_AF=0;SAS_AF=0;AA=A|||;VT=SNP
2	79420393	rs11126703	C	T	100	PASS	AC=1091;AF=0.217851;AN=5008;NS=2504;DP=18008;EAS_AF=0.0992;AMR_AF=0.1138;AFR_AF=0.4365;EUR_AF=0.1421;SAS_AF=0.1963;AA=C|||;VT=SNP
2	79420430	rs7595533	C	A	100	PASS	AC=585;AF=0.116813;AN=5008;NS=2504;DP=17883;EAS_AF=0.0863;AMR_AF=0.1801;AFR_AF=0.1687;EUR_AF=0.1153;SAS_AF=0.0348;AA=C|||;VT=SNP
2	79420525	rs7556837	T	A	100	PASS	AC=584;AF=0.116613;AN=5008;NS=2504;DP=18863;EAS_AF=0.0863;AMR_AF=0.1801;AFR_AF=0.1687;EUR_AF=0.1143;SAS_AF=0.0348;AA=T|||;VT=SNP
2	79420601	rs11126704	T	C	100	PASS	AC=227;AF=0.0453275;AN=5008;NS=2504;DP=18848;EAS_AF=0.1141;AMR_AF=0.0836;AFR_AF=0.0008;EUR_AF=0.005;SAS_AF=0.0491;AA=T|||;VT=SNP
2	79420624	rs11888122	T	G	100	PASS	AC=1112;AF=0.222045;AN=5008;NS=2504;DP=19338;EAS_AF=0.0992;AMR_AF=0.1167;AFR_AF=0.4501;EUR_AF=0.1421;SAS_AF=0.1973;AA=T|||;VT=SNP
2	79420830	rs1522863	A	G	100	PASS	AC=1113;AF=0.222244;AN=5008;NS=2504;DP=19284;EAS_AF=0.0992;AMR_AF=0.1167;AFR_AF=0.4508;EUR_AF=0.1421;SAS_AF=0.1973;AA=A|||;VT=SNP
2	79420883	rs10496215	T	C	100	PASS	AC=584;AF=0.116613;AN=5008;NS=2504;DP=19851;EAS_AF=0.0863;AMR_AF=0.1801;AFR_AF=0.1687;EUR_AF=0.1143;SAS_AF=0.0348;AA=T|||;VT=SNP
2	79421328	rs17016520	T	C	100	PASS	AC=376;AF=0.0750799;AN=5008;NS=2504;DP=18457;EAS_AF=0.131;AMR_AF=0.17;AFR_AF=0.0333;EUR_AF=0.0497;SAS_AF=0.0327;AA=T|||;VT=SNP
2	79421546	rs12614995	T	C	100	PASS	AC=226;AF=0.0451278;AN=5008;NS=2504;DP=18044;EAS_AF=0.1131;AMR_AF=0.0836;AFR_AF=0.0008;EUR_AF=0.005;SAS_AF=0.0491;AA=T|||;VT=SNP
2	79421944	rs10496216	A	G	100	PASS	AC=413;AF=0.0824681;AN=5008;NS=2504;DP=19077;EAS_AF=0.131;AMR_AF=0.1715;AFR_AF=0.0605;EUR_AF=0.0497;SAS_AF=0.0327;AA=a|||;VT=SNP
2	79421965	rs873153	G	T	100	PASS	AC=1578;AF=0.315096;AN=5008;NS=2504;DP=20031;EAS_AF=0.2292;AMR_AF=0.2882;AFR_AF=0.5537;EUR_AF=0.1899;SAS_AF=0.229;AA=G|||;VT=SNP
2	79422583	rs10520233	G	T	100	PASS	AC=227;AF=0.0453275;AN=5008;NS=2504;DP=19772;EAS_AF=0.1131;AMR_AF=0.0836;AFR_AF=0.0008;EUR_AF=0.005;SAS_AF=0.0501;AA=G|||;VT=SNP
2	79422793	rs77264719	C	T	100	PASS	AC=48;AF=0.00958466;AN=5008;NS=2504;DP=17572;EAS_AF=0.0456;AMR_AF=0.0029;AFR_AF=0;EUR_AF=0;SAS_AF=0;AA=C|||;VT=SNP
2	79422965	rs1434199	C	G	100	PASS	AC=3153;AF=0.629593;AN=5008;NS=2504;DP=18080;EAS_AF=0.4812;AMR_AF=0.6801;AFR_AF=0.9266;EUR_AF=0.4831;SAS_AF=0.4959;AA=G|||;VT=SNP;EX_TARGET
2	79424209	rs59584421	A	T	100	PASS	AC=747;AF=0.149161;AN=5008;NS=2504;DP=18896;EAS_AF=0.0476;AMR_AF=0.1297;AFR_AF=0.205;EUR_AF=0.166;SAS_AF=0.1748;AA=A|||;VT=SNP
2	79424861	rs12477301	G	A	100	PASS	AC=227;AF=0.0453275;AN=5008;NS=2504;DP=19802;EAS_AF=0.1131;AMR_AF=0.0836;AFR_AF=0.0008;EUR_AF=0.005;SAS_AF=0.0501;AA=G|||;VT=SNP
2	79425002	rs1836213	A	C	100	PASS	AC=4041;AF=0.806909;AN=5008;NS=2504;DP=17509;EAS_AF=0.6796;AMR_AF=0.8588;AFR_AF=0.9667;EUR_AF=0.7346;SAS_AF=0.7597;AA=C|||;VT=SNP
2	79425458	rs17016534	A	G	100	PASS	AC=392;AF=0.0782748;AN=5008;NS=2504;DP=15723;EAS_AF=0.1379;AMR_AF=0.1787;AFR_AF=0.0303;EUR_AF=0.0557;SAS_AF=0.0337;AA=A|||;VT=SNP
2	79426176	rs4133535	C	G	100	PASS	AC=732;AF=0.146166;AN=5008;NS=2504;DP=18004;EAS_AF=0.0476;AMR_AF=0.1282;AFR_AF=0.1952;EUR_AF=0.164;SAS_AF=0.1759;AA=C|||;VT=SNP
2	79426449	rs117127743	C	A	100	PASS	AC=129;AF=0.0257588;AN=5008;NS=2504;DP=17793;EAS_AF=0.1032;AMR_AF=0.0245;AFR_AF=0;EUR_AF=0;SAS_AF=0.0082;AA=C|||;VT=SNP
2	79426495	rs77004284	T	C	100	PASS	AC=265;AF=0.0529153;AN=5008;NS=2504;DP=18282;EAS_AF=0.1141;AMR_AF=0.0879;AFR_AF=0.0265;EUR_AF=0.005;SAS_AF=0.0501;AA=T|||;VT=SNP
2	79426786	rs11894237	A	G	100	PASS	AC=1084;AF=0.216454;AN=5008;NS=2504;DP=18061;EAS_AF=0.0982;AMR_AF=0.1095;AFR_AF=0.4365;EUR_AF=0.1392;SAS_AF=0.1963;AA=A|||;VT=SNP
2	79426855	rs6721531	A	T	100	PASS	AC=1806;AF=0.360623;AN=5008;NS=2504;DP=17130;EAS_AF=0.2708;AMR_AF=0.4841;AFR_AF=0.4644;EUR_AF=0.339;SAS_AF=0.2474;AA=T|||;VT=SNP
2	79427047	rs11673888	C	T	100	PASS	AC=735;AF=0.146765;AN=5008;NS=2504;DP=20242;EAS_AF=0.0476;AMR_AF=0.1282;AFR_AF=0.1952;EUR_AF=0.164;SAS_AF=0.1789;AA=C|||;VT=SNP
2	79427635	rs35986447	G	A	100	PASS	AC=1070;AF=0.213658;AN=5008;NS=2504;DP=17150;EAS_AF=0.0982;AMR_AF=0.1095;AFR_AF=0.4259;EUR_AF=0.1392;SAS_AF=0.1963;AA=G|||;VT=SNP
2	79428421	rs72915137	C	T	100	PASS	AC=480;AF=0.0958466;AN=5008;NS=2504;DP=18156;EAS_AF=0.1369;AMR_AF=0.1816;AFR_AF=0.0946;EUR_AF=0.0577;SAS_AF=0.0337;AA=C|||;VT=SNP
2	79428585	rs4366931	G	A	100	PASS	AC=732;AF=0.146166;AN=5008;NS=2504;DP=17147;EAS_AF=0.0476;AMR_AF=0.1282;AFR_AF=0.1952;EUR_AF=0.164;SAS_AF=0.1759;AA=G|||;VT=SNP
2	79428965	rs72915138	A	G	100	PASS	AC=448;AF=0.0894569;AN=5008;NS=2504;DP=19863;EAS_AF=0.1379;AMR_AF=0.1801;AFR_AF=0.0719;EUR_AF=0.0557;SAS_AF=0.0337;AA=A|||;VT=SNP
2	79429029	rs1368961	T	G	100	PASS	AC=3155;AF=0.629992;AN=5008;NS=2504;DP=21031;EAS_AF=0.4831;AMR_AF=0.6816;AFR_AF=0.9274;EUR_AF=0.4831;SAS_AF=0.4939;AA=G|||;VT=SNP
2	79429368	rs75210924	G	C	100	PASS	AC=597;AF=0.119209;AN=5008;NS=2504;DP=17525;EAS_AF=0.0853;AMR_AF=0.1744;AFR_AF=0.177;EUR_AF=0.1183;SAS_AF=0.0378;AA=G|||;VT=SNP
2	79429714	rs10496217	G	T	100	PASS	AC=597;AF=0.119209;AN=5008;NS=2504;DP=16095;EAS_AF=0.0853;AMR_AF=0.1744;AFR_AF=0.177;EUR_AF=0.1183;SAS_AF=0.0378;AA=A|||;VT=SNP
2	79430204	rs78153487	C	T	100	PASS	AC=228;AF=0.0455272;AN=5008;NS=2504;DP=17263;EAS_AF=0.1141;AMR_AF=0.0836;AFR_AF=0.0008;EUR_AF=0.005;SAS_AF=0.0501;AA=C|||;VT=SNP
2	79430445	rs59340330	C	T	100	PASS	AC=735;AF=0.146765;AN=5008;NS=2504;DP=18424;EAS_AF=0.0476;AMR_AF=0.1282;AFR_AF=0.1952;EUR_AF=0.164;SAS_AF=0.1789;AA=C|||;VT=SNP
2	79430587	rs58684320	T	C	100	PASS	AC=768;AF=0.153355;AN=5008;NS=2504;DP=16806;EAS_AF=0.0476;AMR_AF=0.1311;AFR_AF=0.2179;EUR_AF=0.165;SAS_AF=0.1789;AA=T|||;VT=SNP
2	79430841	rs11680157	G	T	100	PASS	AC=406;AF=0.0810703;AN=5008;NS=2504;DP=20089;EAS_AF=0.1369;AMR_AF=0.1801;AFR_AF=0.0408;EUR_AF=0.0557;SAS_AF=0.0337;AA=G|||;VT=SNP
2	79431379	rs75711626	C	A	100	PASS	AC=355;AF=0.0708866;AN=5008;NS=2504;DP=16814;EAS_AF=0.1369;AMR_AF=0.1772;AFR_AF=0.0038;EUR_AF=0.0557;SAS_AF=0.0337;AA=C|||;VT=SNP
2	79431917	rs2049271	T	C	100	PASS	AC=1812;AF=0.361821;AN=5008;NS=2504;DP=16704;EAS_AF=0.2708;AMR_AF=0.4856;AFR_AF=0.466;EUR_AF=0.339;SAS_AF=0.2505;AA=C|||;VT=SNP
2	79432652	rs17016548	A	C	100	PASS	AC=356;AF=0.0710863;AN=5008;NS=2504;DP=19088;EAS_AF=0.1369;AMR_AF=0.1787;AFR_AF=0.0038;EUR_AF=0.0557;SAS_AF=0.0337;AA=A|||;VT=SNP
2	79432784	rs17016549	A	G	100	PASS	AC=356;AF=0.0710863;AN=5008;NS=2504;DP=18753;EAS_AF=0.1369;AMR_AF=0.1787;AFR_AF=0.0038;EUR_AF=0.0557;SAS_AF=0.0337;AA=A|||;VT=SNP
2	79433553	rs12617733	C	T	100	PASS	AC=228;AF=0.0455272;AN=5008;NS=2504;DP=16579;EAS_AF=0.1141;AMR_AF=0.0836;AFR_AF=0.0008;EUR_AF=0.005;SAS_AF=0.0501;AA=C|||;VT=SNP
2	79433627	rs13407231	C	T	100	PASS	AC=1843;AF=0.368011;AN=5008;NS=2504;DP=16921;EAS_AF=0.2708;AMR_AF=0.4899;AFR_AF=0.4887;EUR_AF=0.34;SAS_AF=0.2474;AA=T|||;VT=SNP
2	79433710	rs17016551	C	T	100	PASS	AC=228;AF=0.0455272;AN=5008;NS=2504;DP=18410;EAS_AF=0.1141;AMR_AF=0.0836;AFR_AF=0.0008;EUR_AF=0.005;SAS_AF=0.0501;AA=C|||;VT=SNP
2	79433742	rs17016552	C	G	100	PASS	AC=2073;AF=0.413938;AN=5008;NS=2504;DP=19113;EAS_AF=0.3839;AMR_AF=0.5735;AFR_AF=0.4894;EUR_AF=0.3449;SAS_AF=0.3006;AA=G|||;VT=SNP
2	79434272	rs7608247	C	A	100	PASS	AC=3142;AF=0.627396;AN=5008;NS=2504;DP=18690;EAS_AF=0.4821;AMR_AF=0.6888;AFR_AF=0.9123;EUR_AF=0.4841;SAS_AF=0.4959;AA=A|||;VT=SNP
2	79434511	rs6760758	C	T	100	PASS	AC=1096;AF=0.21885;AN=5008;NS=2504;DP=16615;EAS_AF=0.119;AMR_AF=0.1153;AFR_AF=0.4236;EUR_AF=0.1412;SAS_AF=0.1984;AA=C|||;VT=SNP
2	79434523	rs79657016	C	T	100	PASS	AC=355;AF=0.0708866;AN=5008;NS=2504;DP=16497;EAS_AF=0.1369;AMR_AF=0.1772;AFR_AF=0.0038;EUR_AF=0.0557;SAS_AF=0.0337;AA=C|||;VT=SNP
2	79435282	rs13408575	T	C	100	PASS	AC=426;AF=0.0850639;AN=5008;NS=2504;DP=19219;EAS_AF=0.0843;AMR_AF=0.17;AFR_AF=0.0514;EUR_AF=0.1173;SAS_AF=0.0378;AA=T|||;VT=SNP
2	79436156	rs9678623	T	C	100	PASS	AC=682;AF=0.136182;AN=5008;NS=2504;DP=12735;EAS_AF=0.0476;AMR_AF=0.1225;AFR_AF=0.1589;EUR_AF=0.162;SAS_AF=0.18;AA=T|||;VT=SNP
2	79436172	rs7576668	T	A	100	PASS	AC=1099;AF=0.219449;AN=5008;NS=2504;DP=12461;EAS_AF=0.119;AMR_AF=0.1153;AFR_AF=0.4259;EUR_AF=0.1412;SAS_AF=0.1984;AA=T|||;VT=SNP
2	79436180	rs59566255	G	A	100	PASS	AC=415;AF=0.0828674;AN=5008;NS=2504;DP=12492;EAS_AF=0.1369;AMR_AF=0.1816;AFR_AF=0.0469;EUR_AF=0.0557;SAS_AF=0.0337;AA=G|||;VT=SNP
2	79436207	rs7562580	C	A	100	PASS	AC=3188;AF=0.636581;AN=5008;NS=2504;DP=14013;EAS_AF=0.504;AMR_AF=0.6888;AFR_AF=0.9266;EUR_AF=0.4861;SAS_AF=0.499;AA=A|||;VT=SNP
2	79436605	rs59028173	T	A	100	PASS	AC=569;AF=0.113618;AN=5008;NS=2504;DP=17252;EAS_AF=0.0863;AMR_AF=0.1729;AFR_AF=0.1558;EUR_AF=0.1183;SAS_AF=0.0378;AA=T|||;VT=SNP
2	79436876	rs79905500	G	T	100	PASS	AC=214;AF=0.0427316;AN=5008;NS=2504;DP=13855;EAS_AF=0.1141;AMR_AF=0.0836;AFR_AF=0.0008;EUR_AF=0.005;SAS_AF=0.0358;AA=G|||;VT=SNP
2	79437297	rs17704518	G	A	100	PASS	AC=417;AF=0.0832668;AN=5008;NS=2504;DP=12922;EAS_AF=0.0863;AMR_AF=0.17;AFR_AF=0.0439;EUR_AF=0.1173;SAS_AF=0.0368;AA=G|||;VT=SNP
2	79437592	rs11682628	C	G	100	PASS	AC=710;AF=0.141773;AN=5008;NS=2504;DP=16448;EAS_AF=0.0119;AMR_AF=0.1297;AFR_AF=0.2035;EUR_AF=0.165;SAS_AF=0.1769;AA=C|||;VT=SNP
2	79437616	rs7566994	G	A	100	PASS	AC=1721;AF=0.34365;AN=5008;NS=2504;DP=15833;EAS_AF=0.3512;AMR_AF=0.3674;AFR_AF=0.5159;EUR_AF=0.1968;SAS_AF=0.2372;AA=A|||;VT=SNP
2	79437617	rs7580909	T	A	100	PASS	AC=1738;AF=0.347045;AN=5008;NS=2504;DP=15992;EAS_AF=0.3641;AMR_AF=0.3689;AFR_AF=0.5182;EUR_AF=0.1968;SAS_AF=0.2372;AA=A|||;VT=SNP
2	79437641	rs76574822	A	G	100	PASS	AC=260;AF=0.0519169;AN=5008;NS=2504;DP=15969;EAS_AF=0.1478;AMR_AF=0.0836;AFR_AF=0.0008;EUR_AF=0.005;SAS_AF=0.0481;AA=A|||;VT=SNP
2	79438168	rs6719606	G	C	100	PASS	AC=3231;AF=0.645168;AN=5008;NS=2504;DP=17441;EAS_AF=0.4851;AMR_AF=0.6988;AFR_AF=0.9206;EUR_AF=0.5099;SAS_AF=0.5389;AA=C|||;VT=SNP
2	79438263	rs6734557	T	C	100	PASS	AC=1804;AF=0.360224;AN=5008;NS=2504;DP=17644;EAS_AF=0.3333;AMR_AF=0.3689;AFR_AF=0.5038;EUR_AF=0.2704;SAS_AF=0.2802;AA=T|||;VT=SNP
2	79438672	rs13406464	G	A	100	PASS	AC=1801;AF=0.359625;AN=5008;NS=2504;DP=15939;EAS_AF=0.5139;AMR_AF=0.3026;AFR_AF=0.0794;EUR_AF=0.4891;SAS_AF=0.4867;AA=g|||;VT=SNP
2	79438882	rs13406500	C	G	100	PASS	AC=1826;AF=0.364617;AN=5008;NS=2504;DP=16575;EAS_AF=0.5139;AMR_AF=0.3127;AFR_AF=0.0794;EUR_AF=0.507;SAS_AF=0.4867;AA=C|||;VT=SNP
2	79439021	rs147632456	C	T	100	PASS	AC=261;AF=0.0521166;AN=5008;NS=2504;DP=15361;EAS_AF=0.1458;AMR_AF=0.0821;AFR_AF=0.0008;EUR_AF=0.005;SAS_AF=0.0521;AA=t|||;VT=SNP
2	79439199	rs4852467	A	G	100	PASS	AC=4134;AF=0.825479;AN=5008;NS=2504;DP=18509;EAS_AF=0.9871;AMR_AF=0.8689;AFR_AF=0.6876;EUR_AF=0.836;SAS_AF=0.8037;AA=N|||;VT=SNP
2	79439321	rs183152636	A	G	100	PASS	AC=25;AF=0.00499201;AN=5008;NS=2504;DP=19976;EAS_AF=0.0228;AMR_AF=0;AFR_AF=0;EUR_AF=0;SAS_AF=0.002;AA=N|||;VT=SNP
2	79439529	rs4852468	G	T	100	PASS	AC=4122;AF=0.823083;AN=5008;NS=2504;DP=19693;EAS_AF=0.9871;AMR_AF=0.8689;AFR_AF=0.6785;EUR_AF=0.836;SAS_AF=0.8037;AA=t|||;VT=SNP
2	79439712	rs12990881	C	T	100	PASS	AC=4127;AF=0.824081;AN=5008;NS=2504;DP=18739;EAS_AF=0.9871;AMR_AF=0.8689;AFR_AF=0.6823;EUR_AF=0.836;SAS_AF=0.8037;AA=t|||;VT=SNP
2	79439763	rs140644581	T	A	100	PASS	AC=261;AF=0.0521166;AN=5008;NS=2504;DP=17787;EAS_AF=0.1458;AMR_AF=0.0821;AFR_AF=0.0008;EUR_AF=0.005;SAS_AF=0.0521;AA=t|||;VT=SNP
2	79440130	rs57316581	G	A	100	PASS	AC=499;AF=0.0996406;AN=5008;NS=2504;DP=17687;EAS_AF=0.1399;AMR_AF=0.1931;AFR_AF=0.1029;EUR_AF=0.0547;SAS_AF=0.0337;AA=g|||;VT=SNP
2	79440664	rs13426899	T	G	100	PASS	AC=461;AF=0.0920527;AN=5008;NS=2504;DP=18835;EAS_AF=0.0913;AMR_AF=0.1715;AFR_AF=0.0711;EUR_AF=0.1193;SAS_AF=0.0368;AA=-|||;VT=SNP
2	79440693	rs112787300	C	T	100	PASS	AC=421;AF=0.0840655;AN=5008;NS=2504;DP=19010;EAS_AF=0.1399;AMR_AF=0.1859;AFR_AF=0.0484;EUR_AF=0.0537;SAS_AF=0.0337;AA=-|||;VT=SNP
2	79440822	rs12713980	G	A	100	PASS	AC=2879;AF=0.57488;AN=5008;NS=2504;DP=19931;EAS_AF=0.6101;AMR_AF=0.3948;AFR_AF=0.5015;EUR_AF=0.6571;SAS_AF=0.681;AA=-|||;VT=SNP
2	79440921	rs147480182	C	T	100	PASS	AC=244;AF=0.048722;AN=5008;NS=2504;DP=19579;EAS_AF=0.0893;AMR_AF=0.1138;AFR_AF=0.0121;EUR_AF=0.0388;SAS_AF=0.0204;AA=-|||;VT=SNP
2	79440922	rs10170099	A	G	100	PASS	AC=4113;AF=0.821286;AN=5008;NS=2504;DP=19581;EAS_AF=0.9871;AMR_AF=0.8415;AFR_AF=0.6868;EUR_AF=0.835;SAS_AF=0.8037;AA=-|||;VT=SNP
2	79441328	rs56289181	T	C	100	PASS	AC=1002;AF=0.20008;AN=5008;NS=2504;DP=20183;EAS_AF=0.0992;AMR_AF=0.111;AFR_AF=0.3646;EUR_AF=0.1491;SAS_AF=0.1973;AA=-|||;VT=SNP
2	79441473	rs61688069	A	C	100	PASS	AC=1405;AF=0.280551;AN=5008;NS=2504;DP=20515;EAS_AF=0.2391;AMR_AF=0.2983;AFR_AF=0.3979;EUR_AF=0.2028;SAS_AF=0.2321;AA=-|||;VT=SNP
2	79441699	rs61119600	G	A	100	PASS	AC=406;AF=0.0810703;AN=5008;NS=2504;DP=19428;EAS_AF=0.1399;AMR_AF=0.1787;AFR_AF=0.0378;EUR_AF=0.0547;SAS_AF=0.0368;AA=-|||;VT=SNP
2	79441857	rs58374930	C	T	100	PASS	AC=1865;AF=0.372404;AN=5008;NS=2504;DP=18055;EAS_AF=0.5466;AMR_AF=0.2911;AFR_AF=0.0862;EUR_AF=0.5219;SAS_AF=0.4836;AA=-|||;VT=SNP
2	79441927	rs12474527	G	A	100	PASS	AC=248;AF=0.0495208;AN=5008;NS=2504;DP=18094;EAS_AF=0.1488;AMR_AF=0.0821;AFR_AF=0.0008;EUR_AF=0.005;SAS_AF=0.0358;AA=-|||;VT=SNP
2	79441943	rs34746973	G	T	100	PASS	AC=230;AF=0.0459265;AN=5008;NS=2504;DP=17886;EAS_AF=0.1419;AMR_AF=0.0706;AFR_AF=0.0008;EUR_AF=0.004;SAS_AF=0.0337;AA=-|||;VT=SNP
2	79441950	rs79159313	A	G	100	PASS	AC=232;AF=0.0463259;AN=5008;NS=2504;DP=17865;EAS_AF=0.1429;AMR_AF=0.0706;AFR_AF=0.0015;EUR_AF=0.004;SAS_AF=0.0337;AA=-|||;VT=SNP
2	79441957	rs146445351	A	T	100	PASS	AC=233;AF=0.0465256;AN=5008;NS=2504;DP=17754;EAS_AF=0.1419;AMR_AF=0.0706;AFR_AF=0.003;EUR_AF=0.004;SAS_AF=0.0337;AA=-|||;VT=SNP
2	79442027	rs191101820	C	T	100	PASS	AC=329;AF=0.0656949;AN=5008;NS=2504;DP=15634;EAS_AF=0.1389;AMR_AF=0.147;AFR_AF=0.0393;EUR_AF=0.0089;SAS_AF=0.0266;AA=-|||;VT=SNP
2	79442159	rs12475432	G	C	100	PASS	AC=3707;AF=0.740216;AN=5008;NS=2504;DP=16739;EAS_AF=0.8442;AMR_AF=0.6599;AFR_AF=0.6399;EUR_AF=0.7952;SAS_AF=0.7689;AA=-|||;VT=SNP
2	79442162	rs12467244	A	C	100	PASS	AC=3707;AF=0.740216;AN=5008;NS=2504;DP=16755;EAS_AF=0.8442;AMR_AF=0.6599;AFR_AF=0.6399;EUR_AF=0.7952;SAS_AF=0.7689;AA=-|||;VT=SNP
2	79442324	rs147042657	G	A	100	PASS	AC=386;AF=0.0770767;AN=5008;NS=2504;DP=16319;EAS_AF=0.0823;AMR_AF=0.1744;AFR_AF=0.0189;EUR_AF=0.1213;SAS_AF=0.0358;AA=-|||;VT=SNP
2	79442583	rs143920037	T	C	100	PASS	AC=252;AF=0.0503195;AN=5008;NS=2504;DP=18393;EAS_AF=0.1538;AMR_AF=0.0807;AFR_AF=0.0008;EUR_AF=0.005;SAS_AF=0.0358;AA=-|||;VT=SNP
2	79442891	rs149306102	G	T	100	PASS	AC=403;AF=0.0804712;AN=5008;NS=2504;DP=18695;EAS_AF=0.1389;AMR_AF=0.183;AFR_AF=0.0333;EUR_AF=0.0567;SAS_AF=0.0358;AA=g|||;VT=SNP
2	79443097	rs143955449	A	G	100	PASS	AC=255;AF=0.0509185;AN=5008;NS=2504;DP=17711;EAS_AF=0.1538;AMR_AF=0.0807;AFR_AF=0.0008;EUR_AF=0.005;SAS_AF=0.0389;AA=a|||;VT=SNP
2	79443529	rs57236290	C	T	100	PASS	AC=1656;AF=0.330671;AN=5008;NS=2504;DP=15162;EAS_AF=0.3839;AMR_AF=0.3718;AFR_AF=0.3903;EUR_AF=0.2087;SAS_AF=0.2914;AA=N|||;VT=SNP
2	79443567	rs141035995	A	G	100	PASS	AC=375;AF=0.0748802;AN=5008;NS=2504;DP=16024;EAS_AF=0.0764;AMR_AF=0.1729;AFR_AF=0.0197;EUR_AF=0.1203;SAS_AF=0.0317;AA=a|||;VT=SNP
2	79443628	rs150249341	G	A	100	PASS	AC=397;AF=0.0792732;AN=5008;NS=2504;DP=16253;EAS_AF=0.1349;AMR_AF=0.1816;AFR_AF=0.0333;EUR_AF=0.0577;SAS_AF=0.0337;AA=g|||;VT=SNP
2	79443796	rs59170103	G	A	100	PASS	AC=1233;AF=0.246206;AN=5008;NS=2504;DP=14661;EAS_AF=0.249;AMR_AF=0.1873;AFR_AF=0.3389;EUR_AF=0.1511;SAS_AF=0.2577;AA=g|||;VT=SNP
2	79443842	rs188526939	C	T	100	PASS	AC=25;AF=0.00499201;AN=5008;NS=2504;DP=14348;EAS_AF=0.0238;AMR_AF=0.0014;AFR_AF=0;EUR_AF=0;SAS_AF=0;AA=c|||;VT=SNP
2	79443887	rs117338423	G	A	100	PASS	AC=256;AF=0.0511182;AN=5008;NS=2504;DP=14464;EAS_AF=0.1548;AMR_AF=0.0807;AFR_AF=0.0008;EUR_AF=0.005;SAS_AF=0.0389;AA=g|||;VT=SNP
2	79443910	rs75932120	G	C	100	PASS	AC=812;AF=0.162141;AN=5008;NS=2504;DP=14775;EAS_AF=0.2123;AMR_AF=0.1297;AFR_AF=0.031;EUR_AF=0.2336;SAS_AF=0.2372;AA=g|||;VT=SNP
2	79444015	rs28822731	G	A	100	PASS	AC=2000;AF=0.399361;AN=5008;NS=2504;DP=15707;EAS_AF=0.5258;AMR_AF=0.2939;AFR_AF=0.2042;EUR_AF=0.5268;SAS_AF=0.4765;AA=g|||;VT=SNP
2	79444263	rs62156567	A	C	100	PASS	AC=2010;AF=0.401358;AN=5008;NS=2504;DP=18094;EAS_AF=0.5258;AMR_AF=0.2954;AFR_AF=0.2103;EUR_AF=0.5278;SAS_AF=0.4765;AA=A|||;VT=SNP
2	79444377	rs71424862	A	G	100	PASS	AC=812;AF=0.162141;AN=5008;NS=2504;DP=15905;EAS_AF=0.2123;AMR_AF=0.1297;AFR_AF=0.031;EUR_AF=0.2336;SAS_AF=0.2372;AA=A|||;VT=SNP
2	79444388	rs13014743	T	C	100	PASS	AC=958;AF=0.191294;AN=5008;NS=2504;DP=15877;EAS_AF=0.0952;AMR_AF=0.1066;AFR_AF=0.3374;EUR_AF=0.1461;SAS_AF=0.1994;AA=T|||;VT=SNP
2	79444407	rs12988169	C	G	100	PASS	AC=959;AF=0.191494;AN=5008;NS=2504;DP=16490;EAS_AF=0.0952;AMR_AF=0.1066;AFR_AF=0.3381;EUR_AF=0.1461;SAS_AF=0.1994;AA=C|||;VT=SNP
2	79444456	rs60570631	G	C	100	PASS	AC=2383;AF=0.475839;AN=5008;NS=2504;DP=17125;EAS_AF=0.6022;AMR_AF=0.4669;AFR_AF=0.2307;EUR_AF=0.6471;SAS_AF=0.5072;AA=G|||;VT=SNP
2	79444510	rs12988208	A	G	100	PASS	AC=1657;AF=0.330871;AN=5008;NS=2504;DP=18117;EAS_AF=0.3839;AMR_AF=0.3718;AFR_AF=0.3896;EUR_AF=0.2097;SAS_AF=0.2924;AA=A|||;VT=SNP
2	79444614	rs149675699	C	G	100	PASS	AC=25;AF=0.00499201;AN=5008;NS=2504;DP=16219;EAS_AF=0.0238;AMR_AF=0.0014;AFR_AF=0;EUR_AF=0;SAS_AF=0;AA=C|||;VT=SNP
2	79445292	rs79662757	C	T	100	PASS	AC=276;AF=0.0551118;AN=5008;NS=2504;DP=15495;EAS_AF=0.1538;AMR_AF=0.0807;AFR_AF=0.0008;EUR_AF=0.005;SAS_AF=0.0603;AA=C|||;VT=SNP
2	79445309	rs12994866	A	G	100	PASS	AC=2009;AF=0.401158;AN=5008;NS=2504;DP=15552;EAS_AF=0.5258;AMR_AF=0.2939;AFR_AF=0.2118;EUR_AF=0.5268;SAS_AF=0.4755;AA=A|||;VT=SNP
2	79445642	rs79862177	A	T	100	PASS	AC=255;AF=0.0509185;AN=5008;NS=2504;DP=17367;EAS_AF=0.1538;AMR_AF=0.0807;AFR_AF=0.0008;EUR_AF=0.005;SAS_AF=0.0389;AA=A|||;VT=SNP
2	79445952	rs1529791	T	A	100	PASS	AC=423;AF=0.0844649;AN=5008;NS=2504;DP=18263;EAS_AF=0.1349;AMR_AF=0.1844;AFR_AF=0.0514;EUR_AF=0.0586;SAS_AF=0.0327;AA=T|||;VT=SNP
2	79446009	rs1529790	G	C	100	PASS	AC=422;AF=0.0842652;AN=5008;NS=2504;DP=16695;EAS_AF=0.1349;AMR_AF=0.1844;AFR_AF=0.0507;EUR_AF=0.0586;SAS_AF=0.0327;AA=G|||;VT=SNP
2	79446146	rs1529789	G	A	100	PASS	AC=1649;AF=0.329273;AN=5008;NS=2504;DP=15822;EAS_AF=0.3829;AMR_AF=0.3703;AFR_AF=0.3858;EUR_AF=0.2097;SAS_AF=0.2914;AA=G|||;VT=SNP
2	79446148	rs28480055	A	G	100	PASS	AC=2013;AF=0.401957;AN=5008;NS=2504;DP=15519;EAS_AF=0.5258;AMR_AF=0.2954;AFR_AF=0.2133;EUR_AF=0.5268;SAS_AF=0.4765;AA=A|||;VT=SNP
2	79446511	rs147753751	A	G	100	PASS	AC=50;AF=0.00998403;AN=5008;NS=2504;DP=15767;EAS_AF=0.0437;AMR_AF=0;AFR_AF=0;EUR_AF=0;SAS_AF=0.0061;AA=A|||;VT=SNP
2	79446814	rs4853440	A	G	100	PASS	AC=276;AF=0.0551118;AN=5008;NS=2504;DP=18605;EAS_AF=0.1538;AMR_AF=0.0807;AFR_AF=0.0008;EUR_AF=0.005;SAS_AF=0.0603;AA=A|||;VT=SNP
2	79446901	rs1533896	A	T	100	PASS	AC=393;AF=0.0784744;AN=5008;NS=2504;DP=19013;EAS_AF=0.1339;AMR_AF=0.1816;AFR_AF=0.0318;EUR_AF=0.0577;SAS_AF=0.0327;AA=A|||;VT=SNP
2	79447111	rs4853441	C	T	100	PASS	AC=276;AF=0.0551118;AN=5008;NS=2504;DP=19383;EAS_AF=0.1538;AMR_AF=0.0807;AFR_AF=0.0008;EUR_AF=0.005;SAS_AF=0.0603;AA=C|||;VT=SNP
2	79447302	rs4853442	G	A	100	PASS	AC=309;AF=0.0617013;AN=5008;NS=2504;DP=17136;EAS_AF=0.1538;AMR_AF=0.0821;AFR_AF=0.0234;EUR_AF=0.007;SAS_AF=0.0603;AA=g|||;VT=SNP
2	79447326	rs1368958	G	A	100	PASS	AC=999;AF=0.199481;AN=5008;NS=2504;DP=16980;EAS_AF=0.0952;AMR_AF=0.1354;AFR_AF=0.3548;EUR_AF=0.1461;SAS_AF=0.1973;AA=G|||;VT=SNP
2	79447463	rs77390566	C	T	100	PASS	AC=51;AF=0.0101837;AN=5008;NS=2504;DP=19147;EAS_AF=0.0506;AMR_AF=0;AFR_AF=0;EUR_AF=0;SAS_AF=0;AA=C|||;VT=SNP
2	79448139	rs17755611	C	T	100	PASS	AC=402;AF=0.0802716;AN=5008;NS=2504;DP=17322;EAS_AF=0.0764;AMR_AF=0.1729;AFR_AF=0.0401;EUR_AF=0.1203;SAS_AF=0.0317;AA=c|||;VT=SNP
2	79448470	rs4432482	A	G	100	PASS	AC=3740;AF=0.746805;AN=5008;NS=2504;DP=15294;EAS_AF=0.9097;AMR_AF=0.6931;AFR_AF=0.6422;EUR_AF=0.7386;SAS_AF=0.7669;AA=G|||;VT=SNP
2	79448536	rs77295261	A	G	100	PASS	AC=285;AF=0.0569089;AN=5008;NS=2504;DP=15659;EAS_AF=0.1538;AMR_AF=0.0807;AFR_AF=0.0008;EUR_AF=0.005;SAS_AF=0.0695;AA=A|||;VT=SNP
2	79448921	rs12713982	T	C	100	PASS	AC=2238;AF=0.446885;AN=5008;NS=2504;DP=16112;EAS_AF=0.5972;AMR_AF=0.4553;AFR_AF=0.146;EUR_AF=0.6372;SAS_AF=0.4969;AA=T|||;VT=SNP
2	79449031	rs117075255	G	A	100	PASS	AC=34;AF=0.00678914;AN=5008;NS=2504;DP=16898;EAS_AF=0.0337;AMR_AF=0;AFR_AF=0;EUR_AF=0;SAS_AF=0;AA=G|||;VT=SNP
2	79449332	rs7591785	G	C	100	PASS	AC=1144;AF=0.228435;AN=5008;NS=2504;DP=19761;EAS_AF=0.1161;AMR_AF=0.1412;AFR_AF=0.4357;EUR_AF=0.1581;SAS_AF=0.1984;AA=G|||;VT=SNP
2	79449620	rs7591951	C	A	100	PASS	AC=1146;AF=0.228834;AN=5008;NS=2504;DP=17892;EAS_AF=0.1161;AMR_AF=0.1412;AFR_AF=0.4372;EUR_AF=0.1581;SAS_AF=0.1984;AA=C|||;VT=SNP
2	79449830	rs7606198	T	C	100	PASS	AC=1146;AF=0.228834;AN=5008;NS=2504;DP=18549;EAS_AF=0.1161;AMR_AF=0.1412;AFR_AF=0.4372;EUR_AF=0.1581;SAS_AF=0.1984;AA=T|||;VT=SNP
2	79449996	rs10182507	A	G	100	PASS	AC=322;AF=0.0642971;AN=5008;NS=2504;DP=15344;EAS_AF=0.1538;AMR_AF=0.0821;AFR_AF=0.028;EUR_AF=0.005;SAS_AF=0.0695;AA=A|||;VT=SNP
2	79450131	rs13430005	G	T	100	PASS	AC=1837;AF=0.366813;AN=5008;NS=2504;DP=17188;EAS_AF=0.5208;AMR_AF=0.2839;AFR_AF=0.1059;EUR_AF=0.5169;SAS_AF=0.4652;AA=G|||;VT=SNP
2	79450164	rs77495183	T	C	100	PASS	AC=285;AF=0.0569089;AN=5008;NS=2504;DP=16461;EAS_AF=0.1538;AMR_AF=0.0807;AFR_AF=0.0008;EUR_AF=0.005;SAS_AF=0.0695;AA=T|||;VT=SNP
2	79450227	rs13404338	A	G	100	PASS	AC=1837;AF=0.366813;AN=5008;NS=2504;DP=16189;EAS_AF=0.5208;AMR_AF=0.2839;AFR_AF=0.1059;EUR_AF=0.5169;SAS_AF=0.4652;AA=A|||;VT=SNP
2	79450316	rs4853444	C	A	100	PASS	AC=1145;AF=0.228634;AN=5008;NS=2504;DP=15360;EAS_AF=0.1161;AMR_AF=0.1412;AFR_AF=0.4365;EUR_AF=0.1581;SAS_AF=0.1984;AA=C|||;VT=SNP
2	79450694	rs77282605	A	G	100	PASS	AC=443;AF=0.0884585;AN=5008;NS=2504;DP=18337;EAS_AF=0.119;AMR_AF=0.1844;AFR_AF=0.0772;EUR_AF=0.0596;SAS_AF=0.0337;AA=A|||;VT=SNP
2	79451065	rs1434197	C	T	100	PASS	AC=3759;AF=0.750599;AN=5008;NS=2504;DP=16124;EAS_AF=0.9097;AMR_AF=0.6873;AFR_AF=0.6649;EUR_AF=0.7366;SAS_AF=0.7618;AA=T|||;VT=SNP
2	79451106	rs79438744	G	A	100	PASS	AC=378;AF=0.0754792;AN=5008;NS=2504;DP=16473;EAS_AF=0.0764;AMR_AF=0.1729;AFR_AF=0.0219;EUR_AF=0.1203;SAS_AF=0.0317;AA=G|||;VT=SNP
2	79451392	rs4853446	T	A	100	PASS	AC=1172;AF=0.234026;AN=5008;NS=2504;DP=15756;EAS_AF=0.119;AMR_AF=0.1412;AFR_AF=0.4546;EUR_AF=0.1581;SAS_AF=0.1984;AA=T|||;VT=SNP
2	79451395	rs17016618	A	G	100	PASS	AC=311;AF=0.0621006;AN=5008;NS=2504;DP=15715;EAS_AF=0.1538;AMR_AF=0.0807;AFR_AF=0.0204;EUR_AF=0.005;SAS_AF=0.0695;AA=A|||;VT=SNP
2	79451601	rs10165209	C	G	100	PASS	AC=1829;AF=0.365216;AN=5008;NS=2504;DP=14674;EAS_AF=0.5198;AMR_AF=0.2781;AFR_AF=0.1059;EUR_AF=0.5159;SAS_AF=0.4632;AA=C|||;VT=SNP
2	79451641	rs4853447	A	G	100	PASS	AC=1169;AF=0.233427;AN=5008;NS=2504;DP=14726;EAS_AF=0.1161;AMR_AF=0.1412;AFR_AF=0.4546;EUR_AF=0.1581;SAS_AF=0.1984;AA=A|||;VT=SNP
2	79451659	rs10177878	T	C	100	PASS	AC=1833;AF=0.366014;AN=5008;NS=2504;DP=14404;EAS_AF=0.5208;AMR_AF=0.2839;AFR_AF=0.1059;EUR_AF=0.5149;SAS_AF=0.4632;AA=T|||;VT=SNP
2	79452391	rs13399913	T	C	100	PASS	AC=350;AF=0.0698882;AN=5008;NS=2504;DP=16834;EAS_AF=0.1548;AMR_AF=0.0836;AFR_AF=0.0469;EUR_AF=0.006;SAS_AF=0.0695;AA=T|||;VT=SNP
2	79452593	rs17016634	T	G	100	PASS	AC=1147;AF=0.229034;AN=5008;NS=2504;DP=17533;EAS_AF=0.1171;AMR_AF=0.1412;AFR_AF=0.4372;EUR_AF=0.1581;SAS_AF=0.1984;AA=T|||;VT=SNP
2	79453453	rs76093289	T	C	100	PASS	AC=277;AF=0.0553115;AN=5008;NS=2504;DP=17925;EAS_AF=0.0913;AMR_AF=0.0793;AFR_AF=0.0545;EUR_AF=0.002;SAS_AF=0.0573;AA=T|||;VT=SNP
2	79454079	rs74716024	G	C	100	PASS	AC=62;AF=0.0123802;AN=5008;NS=2504;DP=15522;EAS_AF=0.0556;AMR_AF=0.0029;AFR_AF=0;EUR_AF=0;SAS_AF=0.0041;AA=G|||;VT=SNP
2	79454830	rs13388504	T	A	100	PASS	AC=89;AF=0.0177716;AN=5008;NS=2504;DP=17110;EAS_AF=0.0565;AMR_AF=0.0029;AFR_AF=0.0197;EUR_AF=0;SAS_AF=0.0041;AA=T|||;VT=SNP
2	79455390	rs13403490	A	G	100	PASS	AC=1765;AF=0.352436;AN=5008;NS=2504;DP=19540;EAS_AF=0.4633;AMR_AF=0.2968;AFR_AF=0.1604;EUR_AF=0.4622;SAS_AF=0.4243;AA=A|||;VT=SNP
2	79456948	rs1946644	G	T	100	PASS	AC=582;AF=0.116214;AN=5008;NS=2504;DP=18168;EAS_AF=0.1558;AMR_AF=0.1844;AFR_AF=0.1581;EUR_AF=0.0427;SAS_AF=0.046;AA=T|||;VT=SNP
2	79458036	rs6725680	A	G	100	PASS	AC=468;AF=0.0934505;AN=5008;NS=2504;DP=21716;EAS_AF=0.1002;AMR_AF=0.1801;AFR_AF=0.1195;EUR_AF=0.0427;SAS_AF=0.0419;AA=A|||;VT=SNP
2	79458207	rs7578823	A	C	100	PASS	AC=609;AF=0.121605;AN=5008;NS=2504;DP=18664;EAS_AF=0.1558;AMR_AF=0.1844;AFR_AF=0.1785;EUR_AF=0.0427;SAS_AF=0.046;AA=A|||;VT=SNP
2	79458385	rs7605742	G	A	100	PASS	AC=609;AF=0.121605;AN=5008;NS=2504;DP=18371;EAS_AF=0.1558;AMR_AF=0.1844;AFR_AF=0.1785;EUR_AF=0.0427;SAS_AF=0.046;AA=A|||;VT=SNP
2	79458752	rs1583369	A	G	100	PASS	AC=2816;AF=0.5623;AN=5008;NS=2504;DP=17762;EAS_AF=0.622;AMR_AF=0.5533;AFR_AF=0.5378;EUR_AF=0.5944;SAS_AF=0.5072;AA=G|||;VT=SNP
2	79458801	rs1583368	A	C	100	PASS	AC=2805;AF=0.560104;AN=5008;NS=2504;DP=17444;EAS_AF=0.622;AMR_AF=0.5562;AFR_AF=0.528;EUR_AF=0.5944;SAS_AF=0.5072;AA=C|||;VT=SNP
2	79459577	rs13406244	T	A	100	PASS	AC=608;AF=0.121406;AN=5008;NS=2504;DP=19743;EAS_AF=0.1558;AMR_AF=0.1844;AFR_AF=0.1778;EUR_AF=0.0427;SAS_AF=0.046;AA=T|||;VT=SNP
2	79459636	rs79941512	G	C	100	PASS	AC=582;AF=0.116214;AN=5008;NS=2504;DP=18710;EAS_AF=0.1558;AMR_AF=0.1844;AFR_AF=0.1581;EUR_AF=0.0427;SAS_AF=0.046;AA=G|||;VT=SNP
2	79459758	rs79053059	C	T	100	PASS	AC=137;AF=0.0273562;AN=5008;NS=2504;DP=18215;EAS_AF=0.0417;AMR_AF=0.0014;AFR_AF=0.0008;EUR_AF=0;SAS_AF=0.0951;AA=C|||;VT=SNP
2	79459986	rs1434194	G	A	100	PASS	AC=2010;AF=0.401358;AN=5008;NS=2504;DP=17617;EAS_AF=0.4643;AMR_AF=0.3055;AFR_AF=0.3222;EUR_AF=0.4672;SAS_AF=0.4438;AA=g|||;VT=SNP
2	79460095	rs1434193	A	G	100	PASS	AC=2005;AF=0.400359;AN=5008;NS=2504;DP=16403;EAS_AF=0.4643;AMR_AF=0.304;AFR_AF=0.32;EUR_AF=0.4662;SAS_AF=0.4438;AA=A|||;VT=SNP
2	79460653	rs1579563	A	G	100	PASS	AC=2870;AF=0.573083;AN=5008;NS=2504;DP=16771;EAS_AF=0.622;AMR_AF=0.5548;AFR_AF=0.5772;EUR_AF=0.5954;SAS_AF=0.5072;AA=G|||;VT=SNP
2	79460830	rs13014809	C	T	100	PASS	AC=821;AF=0.163938;AN=5008;NS=2504;DP=18208;EAS_AF=0.2153;AMR_AF=0.1628;AFR_AF=0.0439;EUR_AF=0.1769;SAS_AF=0.2607;AA=C|||;VT=SNP
2	79460851	rs1594838	G	C	100	PASS	AC=532;AF=0.10623;AN=5008;NS=2504;DP=18551;EAS_AF=0.1558;AMR_AF=0.183;AFR_AF=0.121;EUR_AF=0.0427;SAS_AF=0.046;AA=G|||;VT=SNP
2	79461423	rs75889342	A	C	100	PASS	AC=609;AF=0.121605;AN=5008;NS=2504;DP=19676;EAS_AF=0.1558;AMR_AF=0.1844;AFR_AF=0.1785;EUR_AF=0.0427;SAS_AF=0.046;AA=C|||;VT=SNP
2	79462603	rs10779960	C	A	100	PASS	AC=1934;AF=0.386182;AN=5008;NS=2504;DP=17767;EAS_AF=0.4593;AMR_AF=0.2839;AFR_AF=0.3132;EUR_AF=0.4394;SAS_AF=0.4274;AA=C|||;VT=SNP
2	79462728	rs75438816	G	A	100	PASS	AC=63;AF=0.0125799;AN=5008;NS=2504;DP=20372;EAS_AF=0.0556;AMR_AF=0.0029;AFR_AF=0.0008;EUR_AF=0;SAS_AF=0.0041;AA=G|||;VT=SNP
2	79464143	rs79181659	C	T	100	PASS	AC=466;AF=0.0930511;AN=5008;NS=2504;DP=19368;EAS_AF=0.1002;AMR_AF=0.1801;AFR_AF=0.118;EUR_AF=0.0427;SAS_AF=0.0419;AA=C|||;VT=SNP
2	79464430	rs60111084	G	A	100	PASS	AC=466;AF=0.0930511;AN=5008;NS=2504;DP=18778;EAS_AF=0.1002;AMR_AF=0.1801;AFR_AF=0.118;EUR_AF=0.0427;SAS_AF=0.0419;AA=G|||;VT=SNP
2	79464801	rs1821419	C	A	100	PASS	AC=1776;AF=0.354633;AN=5008;NS=2504;DP=20543;EAS_AF=0.4603;AMR_AF=0.2939;AFR_AF=0.1747;EUR_AF=0.4602;SAS_AF=0.4233;AA=C|||;VT=SNP
2	79464878	rs12474480	A	G	100	PASS	AC=2806;AF=0.560304;AN=5008;NS=2504;DP=19949;EAS_AF=0.62;AMR_AF=0.5533;AFR_AF=0.5318;EUR_AF=0.5944;SAS_AF=0.5072;AA=G|||;VT=SNP
2	79467253	rs116772202	C	T	100	PASS	AC=533;AF=0.10643;AN=5008;NS=2504;DP=16144;EAS_AF=0.1567;AMR_AF=0.183;AFR_AF=0.121;EUR_AF=0.0427;SAS_AF=0.046;AA=C|||;VT=SNP
2	79467696	rs79603909	C	A	100	PASS	AC=465;AF=0.0928514;AN=5008;NS=2504;DP=19468;EAS_AF=0.1002;AMR_AF=0.1787;AFR_AF=0.121;EUR_AF=0.0388;SAS_AF=0.0419;AA=C|||;VT=SNP
2	79468052	rs58595444	G	A	100	PASS	AC=533;AF=0.10643;AN=5008;NS=2504;DP=16951;EAS_AF=0.1567;AMR_AF=0.183;AFR_AF=0.121;EUR_AF=0.0427;SAS_AF=0.046;AA=G|||;VT=SNP
2	79468305	rs1996867	T	C	100	PASS	AC=2865;AF=0.572085;AN=5008;NS=2504;DP=17735;EAS_AF=0.619;AMR_AF=0.5548;AFR_AF=0.5756;EUR_AF=0.5954;SAS_AF=0.5072;AA=C|||;VT=SNP
2	79468352	rs1434192	C	T	100	PASS	AC=2005;AF=0.400359;AN=5008;NS=2504;DP=18129;EAS_AF=0.4603;AMR_AF=0.3055;AFR_AF=0.323;EUR_AF=0.4652;SAS_AF=0.4438;AA=C|||;VT=SNP
2	79468363	rs1996868	C	A	100	PASS	AC=26;AF=0.00519169;AN=5008;NS=2504;DP=18148;EAS_AF=0.0248;AMR_AF=0.0014;AFR_AF=0;EUR_AF=0;SAS_AF=0;AA=C|||;VT=SNP
2	79468764	rs2861790	T	A	100	PASS	AC=781;AF=0.15595;AN=5008;NS=2504;DP=15963;EAS_AF=0.1567;AMR_AF=0.1931;AFR_AF=0.2867;EUR_AF=0.0447;SAS_AF=0.0665;AA=A|||;VT=SNP
2	79468766	rs12623958	A	G	100	PASS	AC=63;AF=0.0125799;AN=5008;NS=2504;DP=15869;EAS_AF=0.0565;AMR_AF=0.0029;AFR_AF=0;EUR_AF=0;SAS_AF=0.0041;AA=A|||;VT=SNP
2	79468871	rs77611448	G	A	100	PASS	AC=578;AF=0.115415;AN=5008;NS=2504;DP=15312;EAS_AF=0.1567;AMR_AF=0.183;AFR_AF=0.1581;EUR_AF=0.0388;SAS_AF=0.046;AA=A|||;VT=SNP
2	79469060	rs148518028	C	T	100	PASS	AC=178;AF=0.0355431;AN=5008;NS=2504;DP=15296;EAS_AF=0.0169;AMR_AF=0.0793;AFR_AF=0.0008;EUR_AF=0.0119;SAS_AF=0.0951;AA=C|||;VT=SNP
2	79469181	rs373824026	G	A	100	PASS	AC=63;AF=0.0125799;AN=5008;NS=2504;DP=14497;EAS_AF=0.0565;AMR_AF=0.0029;AFR_AF=0;EUR_AF=0;SAS_AF=0.0041;AA=g|||;VT=SNP
2	79470522	rs10193463	G	T	100	PASS	AC=1878;AF=0.375;AN=5008;NS=2504;DP=18303;EAS_AF=0.4524;AMR_AF=0.3559;AFR_AF=0.1762;EUR_AF=0.5298;SAS_AF=0.4182;AA=G|||;VT=SNP
2	79470719	rs1368962	C	T	100	PASS	AC=3294;AF=0.657748;AN=5008;NS=2504;DP=20523;EAS_AF=0.8234;AMR_AF=0.696;AFR_AF=0.4032;EUR_AF=0.7276;SAS_AF=0.7321;AA=c|||;VT=SNP
2	79471112	rs76777530	C	A	100	PASS	AC=63;AF=0.0125799;AN=5008;NS=2504;DP=20840;EAS_AF=0.0556;AMR_AF=0.0029;AFR_AF=0;EUR_AF=0.001;SAS_AF=0.0041;AA=C|||;VT=SNP
2	79471138	rs76913857	C	T	100	PASS	AC=63;AF=0.0125799;AN=5008;NS=2504;DP=20259;EAS_AF=0.0556;AMR_AF=0.0029;AFR_AF=0;EUR_AF=0.001;SAS_AF=0.0041;AA=C|||;VT=SNP
2	79472009	rs6732482	C	T	100	PASS	AC=3566;AF=0.712061;AN=5008;NS=2504;DP=16342;EAS_AF=0.8254;AMR_AF=0.7104;AFR_AF=0.5946;EUR_AF=0.7167;SAS_AF=0.7505;AA=T|||;VT=SNP
2	79472381	rs2082626	A	G	100	PASS	AC=3567;AF=0.71226;AN=5008;NS=2504;DP=15823;EAS_AF=0.8254;AMR_AF=0.7104;AFR_AF=0.5946;EUR_AF=0.7167;SAS_AF=0.7515;AA=G|||;VT=SNP
2	79472697	rs735358	A	G	100	PASS	AC=3567;AF=0.71226;AN=5008;NS=2504;DP=19994;EAS_AF=0.8254;AMR_AF=0.7118;AFR_AF=0.5923;EUR_AF=0.7197;SAS_AF=0.7505;AA=G|||;VT=SNP
2	79473346	rs76450058	G	A	100	PASS	AC=64;AF=0.0127796;AN=5008;NS=2504;DP=16940;EAS_AF=0.0565;AMR_AF=0.0029;AFR_AF=0;EUR_AF=0.001;SAS_AF=0.0041;AA=G|||;VT=SNP
2	79473643	rs6755160	T	C	100	PASS	AC=3566;AF=0.712061;AN=5008;NS=2504;DP=18759;EAS_AF=0.8254;AMR_AF=0.7104;AFR_AF=0.5953;EUR_AF=0.7157;SAS_AF=0.7505;AA=C|||;VT=SNP
2	79473904	rs1583371	C	A	100	PASS	AC=1313;AF=0.262181;AN=5008;NS=2504;DP=21590;EAS_AF=0.3194;AMR_AF=0.3487;AFR_AF=0.1619;EUR_AF=0.2296;SAS_AF=0.3108;AA=C|||;VT=SNP
2	79474096	rs1583370	A	T	100	PASS	AC=1607;AF=0.320887;AN=5008;NS=2504;DP=19560;EAS_AF=0.3204;AMR_AF=0.3617;AFR_AF=0.3548;EUR_AF=0.2356;SAS_AF=0.3344;AA=T|||;VT=SNP
2	79475426	rs148170772	C	T	100	PASS	AC=46;AF=0.0091853;AN=5008;NS=2504;DP=10674;EAS_AF=0.0397;AMR_AF=0;AFR_AF=0;EUR_AF=0;SAS_AF=0.0061;AA=C|||;VT=SNP
2	79475492	rs141824873	C	T	100	PASS	AC=61;AF=0.0121805;AN=5008;NS=2504;DP=8253;EAS_AF=0.0536;AMR_AF=0.0029;AFR_AF=0;EUR_AF=0.001;SAS_AF=0.0041;AA=C|||;VT=SNP
2	79475676	rs4852469	G	A	100	PASS	AC=3557;AF=0.710264;AN=5008;NS=2504;DP=12597;EAS_AF=0.8204;AMR_AF=0.7104;AFR_AF=0.5915;EUR_AF=0.7167;SAS_AF=0.7505;AA=A|||;VT=SNP
2	79476012	rs80000983	C	T	100	PASS	AC=65;AF=0.0129792;AN=5008;NS=2504;DP=20542;EAS_AF=0.0575;AMR_AF=0.0029;AFR_AF=0;EUR_AF=0.001;SAS_AF=0.0041;AA=C|||;VT=SNP
2	79476025	rs35494799	T	C	100	PASS	AC=1318;AF=0.263179;AN=5008;NS=2504;DP=20048;EAS_AF=0.3204;AMR_AF=0.3487;AFR_AF=0.1611;EUR_AF=0.2306;SAS_AF=0.3149;AA=T|||;VT=SNP
2	79476208	rs13001365	A	G	100	PASS	AC=1318;AF=0.263179;AN=5008;NS=2504;DP=18623;EAS_AF=0.3194;AMR_AF=0.3487;AFR_AF=0.1619;EUR_AF=0.2306;SAS_AF=0.3149;AA=A|||;VT=SNP
2	79476299	rs6730443	C	A	100	PASS	AC=1385;AF=0.276558;AN=5008;NS=2504;DP=19797;EAS_AF=0.3194;AMR_AF=0.3516;AFR_AF=0.2126;EUR_AF=0.2306;SAS_AF=0.3129;AA=A|||;VT=SNP
2	79476375	rs17016642	A	G	100	PASS	AC=518;AF=0.103435;AN=5008;NS=2504;DP=20001;EAS_AF=0.1617;AMR_AF=0.1484;AFR_AF=0.0219;EUR_AF=0.1223;SAS_AF=0.1022;AA=A|||;VT=SNP
2	79476816	rs7607242	A	T	100	PASS	AC=1346;AF=0.26877;AN=5008;NS=2504;DP=20306;EAS_AF=0.3175;AMR_AF=0.3458;AFR_AF=0.1884;EUR_AF=0.2306;SAS_AF=0.3119;AA=A|||;VT=SNP
2	79476831	rs7594788	T	G	100	PASS	AC=1346;AF=0.26877;AN=5008;NS=2504;DP=20035;EAS_AF=0.3175;AMR_AF=0.3458;AFR_AF=0.1884;EUR_AF=0.2306;SAS_AF=0.3119;AA=G|||;VT=SNP
2	79476846	rs7607254	A	C	100	PASS	AC=1348;AF=0.269169;AN=5008;NS=2504;DP=20387;EAS_AF=0.3194;AMR_AF=0.3458;AFR_AF=0.1884;EUR_AF=0.2306;SAS_AF=0.3119;AA=A|||;VT=SNP
2	79476904	rs7580964	C	T	100	PASS	AC=1346;AF=0.26877;AN=5008;NS=2504;DP=19360;EAS_AF=0.3175;AMR_AF=0.3458;AFR_AF=0.1884;EUR_AF=0.2306;SAS_AF=0.3119;AA=C|||;VT=SNP
2	79477002	rs76663226	C	T	100	PASS	AC=45;AF=0.00898562;AN=5008;NS=2504;DP=18598;EAS_AF=0.0446;AMR_AF=0;AFR_AF=0;EUR_AF=0;SAS_AF=0;AA=C|||;VT=SNP
2	79478859	rs6710298	A	G	100	PASS	AC=2007;AF=0.400759;AN=5008;NS=2504;DP=13736;EAS_AF=0.5089;AMR_AF=0.3458;AFR_AF=0.2776;EUR_AF=0.4811;SAS_AF=0.4121;AA=A|||;VT=SNP
2	79478988	rs6739387	G	A	100	PASS	AC=2186;AF=0.436502;AN=5008;NS=2504;DP=19915;EAS_AF=0.498;AMR_AF=0.3487;AFR_AF=0.3994;EUR_AF=0.4891;SAS_AF=0.4315;AA=A|||;VT=SNP
2	79479048	rs6739224	C	T	100	PASS	AC=3237;AF=0.646366;AN=5008;NS=2504;DP=21492;EAS_AF=0.6677;AMR_AF=0.5605;AFR_AF=0.6558;EUR_AF=0.6849;SAS_AF=0.6329;AA=T|||;VT=SNP
2	79479280	rs934514	G	A	100	PASS	AC=3018;AF=0.602636;AN=5008;NS=2504;DP=16207;EAS_AF=0.6548;AMR_AF=0.5202;AFR_AF=0.6528;EUR_AF=0.6083;SAS_AF=0.5337;AA=A|||;VT=SNP
2	79480135	rs74515019	T	G	100	PASS	AC=63;AF=0.0125799;AN=5008;NS=2504;DP=18942;EAS_AF=0.0556;AMR_AF=0.0029;AFR_AF=0;EUR_AF=0.001;SAS_AF=0.0041;AA=T|||;VT=SNP
2	79480163	rs75241894	A	G	100	PASS	AC=487;AF=0.0972444;AN=5008;NS=2504;DP=18848;EAS_AF=0.1558;AMR_AF=0.1513;AFR_AF=0.0053;EUR_AF=0.1173;SAS_AF=0.1022;AA=a|||;VT=SNP
2	79480439	rs7426364	T	C	100	PASS	AC=3020;AF=0.603035;AN=5008;NS=2504;DP=20519;EAS_AF=0.6548;AMR_AF=0.5202;AFR_AF=0.6528;EUR_AF=0.6103;SAS_AF=0.5337;AA=T|||;VT=SNP
2	79480507	rs74879512	C	T	100	PASS	AC=48;AF=0.00958466;AN=5008;NS=2504;DP=21846;EAS_AF=0.0476;AMR_AF=0;AFR_AF=0;EUR_AF=0;SAS_AF=0;AA=C|||;VT=SNP
2	79481038	rs1434207	T	C	100	PASS	AC=3021;AF=0.603235;AN=5008;NS=2504;DP=18070;EAS_AF=0.6558;AMR_AF=0.5202;AFR_AF=0.6528;EUR_AF=0.6103;SAS_AF=0.5337;AA=C|||;VT=SNP
2	79481109	rs1434206	A	G	100	PASS	AC=2734;AF=0.545927;AN=5008;NS=2504;DP=17351;EAS_AF=0.6558;AMR_AF=0.5115;AFR_AF=0.4629;EUR_AF=0.6014;SAS_AF=0.5123;AA=A|||;VT=SNP
2	79481297	rs2861789	G	A	100	PASS	AC=1895;AF=0.378395;AN=5008;NS=2504;DP=19545;EAS_AF=0.4435;AMR_AF=0.3372;AFR_AF=0.2504;EUR_AF=0.4821;SAS_AF=0.407;AA=G|||;VT=SNP
2	79481476	rs61704509	G	A	100	PASS	AC=826;AF=0.164936;AN=5008;NS=2504;DP=15890;EAS_AF=0.2123;AMR_AF=0.1715;AFR_AF=0.2035;EUR_AF=0.1193;SAS_AF=0.1063;AA=G|||;VT=SNP
2	79481712	rs10165219	C	A	100	PASS	AC=1809;AF=0.361222;AN=5008;NS=2504;DP=15004;EAS_AF=0.4435;AMR_AF=0.3357;AFR_AF=0.1868;EUR_AF=0.4811;SAS_AF=0.407;AA=C|||;VT=SNP
2	79482643	rs934515	G	A	100	PASS	AC=825;AF=0.164736;AN=5008;NS=2504;DP=20358;EAS_AF=0.2113;AMR_AF=0.1715;AFR_AF=0.2035;EUR_AF=0.1193;SAS_AF=0.1063;AA=g|||;VT=SNP
2	79482688	rs934516	G	A	100	PASS	AC=2728;AF=0.544728;AN=5008;NS=2504;DP=20324;EAS_AF=0.6558;AMR_AF=0.5086;AFR_AF=0.4592;EUR_AF=0.6004;SAS_AF=0.5143;AA=A|||;VT=SNP
2	79482706	rs934517	G	A	100	PASS	AC=2989;AF=0.596845;AN=5008;NS=2504;DP=19812;EAS_AF=0.6558;AMR_AF=0.5159;AFR_AF=0.6309;EUR_AF=0.6093;SAS_AF=0.5348;AA=A|||;VT=SNP
2	79483005	rs80289461	G	A	100	PASS	AC=65;AF=0.0129792;AN=5008;NS=2504;DP=18126;EAS_AF=0.0565;AMR_AF=0.0029;AFR_AF=0.0008;EUR_AF=0.001;SAS_AF=0.0041;AA=g|||;VT=SNP
2	79483392	rs147042717	G	A	100	PASS	AC=74;AF=0.0147764;AN=5008;NS=2504;DP=16207;EAS_AF=0.0179;AMR_AF=0.0778;AFR_AF=0.0008;EUR_AF=0;SAS_AF=0.001;AA=G|||;VT=SNP
2	79483931	rs7426092	G	T	100	PASS	AC=2716;AF=0.542332;AN=5008;NS=2504;DP=18512;EAS_AF=0.6577;AMR_AF=0.5086;AFR_AF=0.447;EUR_AF=0.6014;SAS_AF=0.5153;AA=T|||;VT=SNP
2	79484133	rs1541952	G	A	100	PASS	AC=2712;AF=0.541534;AN=5008;NS=2504;DP=19927;EAS_AF=0.6558;AMR_AF=0.5086;AFR_AF=0.447;EUR_AF=0.6004;SAS_AF=0.5143;AA=A|||;VT=SNP
2	79486239	rs4144315	C	T	100	PASS	AC=2149;AF=0.429113;AN=5008;NS=2504;DP=17048;EAS_AF=0.4157;AMR_AF=0.3487;AFR_AF=0.447;EUR_AF=0.4851;SAS_AF=0.4182;AA=C|||;VT=SNP
2	79486250	rs6757830	A	C	100	PASS	AC=484;AF=0.0966454;AN=5008;NS=2504;DP=17140;EAS_AF=0.0665;AMR_AF=0.0245;AFR_AF=0.1687;EUR_AF=0.0507;SAS_AF=0.1288;AA=A|||;VT=SNP
2	79487750	rs2861788	C	T	100	PASS	AC=2151;AF=0.429513;AN=5008;NS=2504;DP=18792;EAS_AF=0.4157;AMR_AF=0.3487;AFR_AF=0.4486;EUR_AF=0.4851;SAS_AF=0.4182;AA=C|||;VT=SNP
2	79487751	rs13393176	A	G	100	PASS	AC=485;AF=0.096845;AN=5008;NS=2504;DP=18823;EAS_AF=0.0665;AMR_AF=0.0259;AFR_AF=0.1687;EUR_AF=0.0507;SAS_AF=0.1288;AA=A|||;VT=SNP
2	79488052	rs2117304	G	A	100	PASS	AC=19;AF=0.00379393;AN=5008;NS=2504;DP=19440;EAS_AF=0.0179;AMR_AF=0;AFR_AF=0;EUR_AF=0.001;SAS_AF=0;AA=A|||;VT=SNP
2	79488285	rs934510	A	G	100	PASS	AC=2748;AF=0.548722;AN=5008;NS=2504;DP=18457;EAS_AF=0.5456;AMR_AF=0.5144;AFR_AF=0.5613;EUR_AF=0.5895;SAS_AF=0.5174;AA=A|||;VT=SNP
2	79488700	rs1434183	C	G	100	PASS	AC=2745;AF=0.548123;AN=5008;NS=2504;DP=18465;EAS_AF=0.5456;AMR_AF=0.5144;AFR_AF=0.5605;EUR_AF=0.5885;SAS_AF=0.5164;AA=C|||;VT=SNP
2	79488835	rs1897783	T	C	100	PASS	AC=1119;AF=0.223442;AN=5008;NS=2504;DP=19269;EAS_AF=0.1954;AMR_AF=0.1902;AFR_AF=0.3132;EUR_AF=0.1531;SAS_AF=0.227;AA=T|||;VT=SNP
2	79488901	rs12713983	G	C	100	PASS	AC=2807;AF=0.560503;AN=5008;NS=2504;DP=20649;EAS_AF=0.5446;AMR_AF=0.5144;AFR_AF=0.6074;EUR_AF=0.5895;SAS_AF=0.5164;AA=G|||;VT=SNP
2	79489923	rs17705745	C	T	100	PASS	AC=1603;AF=0.320088;AN=5008;NS=2504;DP=16720;EAS_AF=0.3244;AMR_AF=0.3242;AFR_AF=0.2474;EUR_AF=0.4364;SAS_AF=0.2914;AA=C|||;VT=SNP
2	79489989	rs17016659	A	T	100	PASS	AC=504;AF=0.100639;AN=5008;NS=2504;DP=16590;EAS_AF=0.0913;AMR_AF=0.0245;AFR_AF=0.1664;EUR_AF=0.0497;SAS_AF=0.1278;AA=A|||;VT=SNP
2	79490504	rs10208181	C	T	100	PASS	AC=2778;AF=0.554712;AN=5008;NS=2504;DP=17813;EAS_AF=0.5466;AMR_AF=0.5115;AFR_AF=0.584;EUR_AF=0.5895;SAS_AF=0.5184;AA=C|||;VT=SNP
2	79490693	rs118023279	A	G	100	PASS	AC=64;AF=0.0127796;AN=5008;NS=2504;DP=19460;EAS_AF=0.0546;AMR_AF=0.0029;AFR_AF=0;EUR_AF=0.001;SAS_AF=0.0061;AA=A|||;VT=SNP
2	79490777	rs1583367	A	G	100	PASS	AC=2971;AF=0.593251;AN=5008;NS=2504;DP=18340;EAS_AF=0.6012;AMR_AF=0.5231;AFR_AF=0.6755;EUR_AF=0.5924;SAS_AF=0.5245;AA=G|||;VT=SNP
2	79491190	rs1434184	G	A	100	PASS	AC=2859;AF=0.570887;AN=5008;NS=2504;DP=18621;EAS_AF=0.6012;AMR_AF=0.5144;AFR_AF=0.5968;EUR_AF=0.5905;SAS_AF=0.5245;AA=A|||;VT=SNP
2	79491250	rs1434185	A	T	100	PASS	AC=2936;AF=0.586262;AN=5008;NS=2504;DP=16537;EAS_AF=0.6012;AMR_AF=0.5187;AFR_AF=0.652;EUR_AF=0.5915;SAS_AF=0.5245;AA=T|||;VT=SNP
2	79491433	rs934511	C	A	100	PASS	AC=2936;AF=0.586262;AN=5008;NS=2504;DP=17891;EAS_AF=0.6012;AMR_AF=0.5187;AFR_AF=0.652;EUR_AF=0.5915;SAS_AF=0.5245;AA=A|||;VT=SNP
2	79491674	rs143519416	T	C	100	PASS	AC=25;AF=0.00499201;AN=5008;NS=2504;DP=16352;EAS_AF=0.0248;AMR_AF=0;AFR_AF=0;EUR_AF=0;SAS_AF=0;AA=T|||;VT=SNP
2	79491992	rs1434187	A	C	100	PASS	AC=2778;AF=0.554712;AN=5008;NS=2504;DP=19723;EAS_AF=0.5466;AMR_AF=0.5101;AFR_AF=0.5847;EUR_AF=0.5895;SAS_AF=0.5184;AA=C|||;VT=SNP
2	79492026	rs17756840	C	T	100	PASS	AC=2230;AF=0.445288;AN=5008;NS=2504;DP=19192;EAS_AF=0.4554;AMR_AF=0.4856;AFR_AF=0.385;EUR_AF=0.5398;SAS_AF=0.3906;AA=C|||;VT=SNP
2	79493147	rs78499034	A	G	100	PASS	AC=487;AF=0.0972444;AN=5008;NS=2504;DP=18269;EAS_AF=0.0913;AMR_AF=0.0245;AFR_AF=0.1528;EUR_AF=0.0507;SAS_AF=0.1278;AA=A|||;VT=SNP
2	79493438	rs76655211	C	T	100	PASS	AC=149;AF=0.0297524;AN=5008;NS=2504;DP=17807;EAS_AF=0.0556;AMR_AF=0.0086;AFR_AF=0.0598;EUR_AF=0.002;SAS_AF=0.0061;AA=T|||;VT=SNP
2	79493934	rs17016663	G	C	100	PASS	AC=623;AF=0.124401;AN=5008;NS=2504;DP=17825;EAS_AF=0.129;AMR_AF=0.1614;AFR_AF=0.1362;EUR_AF=0.1034;SAS_AF=0.0992;AA=G|||;VT=SNP
2	79495572	rs1434189	A	G	100	PASS	AC=2979;AF=0.594848;AN=5008;NS=2504;DP=21241;EAS_AF=0.6032;AMR_AF=0.5231;AFR_AF=0.677;EUR_AF=0.5964;SAS_AF=0.5245;AA=a|||;VT=SNP
2	79495823	rs1434190	G	A	100	PASS	AC=1606;AF=0.320687;AN=5008;NS=2504;DP=17953;EAS_AF=0.3274;AMR_AF=0.3242;AFR_AF=0.2443;EUR_AF=0.4404;SAS_AF=0.2914;AA=G|||;VT=SNP
2	79496192	rs12623960	G	T	100	PASS	AC=64;AF=0.0127796;AN=5008;NS=2504;DP=17749;EAS_AF=0.0546;AMR_AF=0.0029;AFR_AF=0;EUR_AF=0.001;SAS_AF=0.0061;AA=G|||;VT=SNP
2	79496451	rs12624013	G	C	100	PASS	AC=812;AF=0.162141;AN=5008;NS=2504;DP=18876;EAS_AF=0.1835;AMR_AF=0.1744;AFR_AF=0.2254;EUR_AF=0.1054;SAS_AF=0.1043;AA=C|||;VT=SNP
2	79496544	rs77679976	G	A	100	PASS	AC=140;AF=0.0279553;AN=5008;NS=2504;DP=17112;EAS_AF=0.0655;AMR_AF=0.0951;AFR_AF=0.0008;EUR_AF=0;SAS_AF=0.0072;AA=G|||;VT=SNP
2	79496558	rs1897784	C	T	100	PASS	AC=2941;AF=0.58726;AN=5008;NS=2504;DP=17515;EAS_AF=0.6002;AMR_AF=0.5187;AFR_AF=0.6528;EUR_AF=0.5974;SAS_AF=0.5235;AA=T|||;VT=SNP
2	79496645	rs12624029	C	T	100	PASS	AC=64;AF=0.0127796;AN=5008;NS=2504;DP=19118;EAS_AF=0.0546;AMR_AF=0.0029;AFR_AF=0;EUR_AF=0.001;SAS_AF=0.0061;AA=C|||;VT=SNP
2	79496951	rs73938158	C	T	100	PASS	AC=153;AF=0.0305511;AN=5008;NS=2504;DP=18990;EAS_AF=0.0546;AMR_AF=0.0101;AFR_AF=0.0628;EUR_AF=0.002;SAS_AF=0.0061;AA=T|||;VT=SNP
2	79497075	rs17016665	G	C	100	PASS	AC=807;AF=0.161142;AN=5008;NS=2504;DP=18150;EAS_AF=0.1835;AMR_AF=0.1744;AFR_AF=0.2209;EUR_AF=0.1054;SAS_AF=0.1053;AA=G|||;VT=SNP
2	79497295	rs11674663	C	A	100	PASS	AC=393;AF=0.0784744;AN=5008;NS=2504;DP=18201;EAS_AF=0.1776;AMR_AF=0.0533;AFR_AF=0.0182;EUR_AF=0.0954;SAS_AF=0.0583;AA=C|||;VT=SNP
2	79497558	rs10190281	A	G	100	PASS	AC=1365;AF=0.272564;AN=5008;NS=2504;DP=18723;EAS_AF=0.2758;AMR_AF=0.1988;AFR_AF=0.4266;EUR_AF=0.1561;SAS_AF=0.2331;AA=G|||;VT=SNP
2	79497779	rs17016673	C	G	100	PASS	AC=799;AF=0.159545;AN=5008;NS=2504;DP=19459;EAS_AF=0.1825;AMR_AF=0.1729;AFR_AF=0.2163;EUR_AF=0.1054;SAS_AF=0.1053;AA=G|||;VT=SNP
2	79497829	rs17016675	A	G	100	PASS	AC=654;AF=0.130591;AN=5008;NS=2504;DP=20141;EAS_AF=0.128;AMR_AF=0.1643;AFR_AF=0.1589;EUR_AF=0.1034;SAS_AF=0.0992;AA=A|||;VT=SNP
2	79498483	rs149709224	A	G	100	PASS	AC=10;AF=0.00199681;AN=5008;NS=2504;DP=16492;EAS_AF=0.0099;AMR_AF=0;AFR_AF=0;EUR_AF=0;SAS_AF=0;AA=A|||;VT=SNP
2	79498507	rs1368952	C	T	100	PASS	AC=892;AF=0.178115;AN=5008;NS=2504;DP=17423;EAS_AF=0.251;AMR_AF=0.1844;AFR_AF=0.0386;EUR_AF=0.1839;SAS_AF=0.2812;AA=C|||;VT=SNP
2	79498679	rs74891664	G	A	100	PASS	AC=146;AF=0.0291534;AN=5008;NS=2504;DP=18965;EAS_AF=0.0546;AMR_AF=0.0086;AFR_AF=0.0582;EUR_AF=0.002;SAS_AF=0.0061;AA=A|||;VT=SNP
2	79499259	rs1368953	C	T	100	PASS	AC=2188;AF=0.436901;AN=5008;NS=2504;DP=18007;EAS_AF=0.4534;AMR_AF=0.4899;AFR_AF=0.3457;EUR_AF=0.5477;SAS_AF=0.3916;AA=C|||;VT=SNP
2	79499334	rs78327825	A	T	100	PASS	AC=147;AF=0.029353;AN=5008;NS=2504;DP=16674;EAS_AF=0.0556;AMR_AF=0.0086;AFR_AF=0.0582;EUR_AF=0.002;SAS_AF=0.0061;AA=T|||;VT=SNP
2	79499451	rs114095327	C	T	100	PASS	AC=146;AF=0.0291534;AN=5008;NS=2504;DP=15972;EAS_AF=0.0546;AMR_AF=0.0086;AFR_AF=0.0582;EUR_AF=0.002;SAS_AF=0.0061;AA=C|||;VT=SNP
2	79500237	rs75266638	T	A	100	PASS	AC=148;AF=0.0295527;AN=5008;NS=2504;DP=17597;EAS_AF=0.0546;AMR_AF=0.0086;AFR_AF=0.0598;EUR_AF=0.002;SAS_AF=0.0061;AA=A|||;VT=SNP
2	79500983	rs12614826	C	T	100	PASS	AC=146;AF=0.0291534;AN=5008;NS=2504;DP=13552;EAS_AF=0.0546;AMR_AF=0.0086;AFR_AF=0.0582;EUR_AF=0.002;SAS_AF=0.0061;AA=C|||;VT=SNP
2	79501362	rs12622013	A	G	100	PASS	AC=804;AF=0.160543;AN=5008;NS=2504;DP=14337;EAS_AF=0.1835;AMR_AF=0.1729;AFR_AF=0.2194;EUR_AF=0.1054;SAS_AF=0.1053;AA=A|||;VT=SNP
2	79502057	rs1124076	G	A	100	PASS	AC=3430;AF=0.684904;AN=5008;NS=2504;DP=15615;EAS_AF=0.8036;AMR_AF=0.7176;AFR_AF=0.5038;EUR_AF=0.7356;SAS_AF=0.7321;AA=A|||;VT=SNP
2	79502890	rs1434191	C	T	100	PASS	AC=2937;AF=0.586462;AN=5008;NS=2504;DP=15447;EAS_AF=0.6012;AMR_AF=0.5231;AFR_AF=0.6475;EUR_AF=0.5974;SAS_AF=0.5225;AA=T|||;VT=SNP
2	79503026	rs12623167	A	T	100	PASS	AC=64;AF=0.0127796;AN=5008;NS=2504;DP=15962;EAS_AF=0.0546;AMR_AF=0.0029;AFR_AF=0;EUR_AF=0.001;SAS_AF=0.0061;AA=A|||;VT=SNP
2	79503894	rs118122053	T	A	100	PASS	AC=24;AF=0.00479233;AN=5008;NS=2504;DP=18517;EAS_AF=0.0218;AMR_AF=0.0014;AFR_AF=0;EUR_AF=0.001;SAS_AF=0;AA=T|||;VT=SNP
2	79504261	rs4467300	C	T	100	PASS	AC=2087;AF=0.416733;AN=5008;NS=2504;DP=16925;EAS_AF=0.4157;AMR_AF=0.3401;AFR_AF=0.4402;EUR_AF=0.4533;SAS_AF=0.4029;AA=C|||;VT=SNP
2	79504663	rs1368954	C	A	100	PASS	AC=2759;AF=0.550919;AN=5008;NS=2504;DP=17174;EAS_AF=0.5456;AMR_AF=0.5058;AFR_AF=0.6104;EUR_AF=0.5577;SAS_AF=0.501;AA=A|||;VT=SNP
2	79504755	rs143490295	T	A	100	PASS	AC=28;AF=0.00559105;AN=5008;NS=2504;DP=20117;EAS_AF=0.0278;AMR_AF=0;AFR_AF=0;EUR_AF=0;SAS_AF=0;AA=T|||;VT=SNP
2	79505006	rs72915200	T	G	100	PASS	AC=658;AF=0.13139;AN=5008;NS=2504;DP=19346;EAS_AF=0.131;AMR_AF=0.1643;AFR_AF=0.1611;EUR_AF=0.1034;SAS_AF=0.0971;AA=T|||;VT=SNP
2	79505248	rs13009491	C	T	100	PASS	AC=1586;AF=0.316693;AN=5008;NS=2504;DP=19406;EAS_AF=0.3254;AMR_AF=0.3314;AFR_AF=0.2224;EUR_AF=0.4443;SAS_AF=0.2935;AA=C|||;VT=SNP
2	79505274	rs9973463	G	A	100	PASS	AC=2909;AF=0.580871;AN=5008;NS=2504;DP=18867;EAS_AF=0.6002;AMR_AF=0.513;AFR_AF=0.6732;EUR_AF=0.5596;SAS_AF=0.5061;AA=A|||;VT=SNP
2	79505526	rs11888732	G	C	100	PASS	AC=1564;AF=0.3123;AN=5008;NS=2504;DP=17797;EAS_AF=0.3234;AMR_AF=0.3285;AFR_AF=0.2088;EUR_AF=0.4443;SAS_AF=0.2935;AA=G|||;VT=SNP
2	79505706	rs74482545	G	A	100	PASS	AC=63;AF=0.0125799;AN=5008;NS=2504;DP=18366;EAS_AF=0.0536;AMR_AF=0.0029;AFR_AF=0;EUR_AF=0.001;SAS_AF=0.0061;AA=G|||;VT=SNP
2	79505760	rs2861787	A	G	100	PASS	AC=2979;AF=0.594848;AN=5008;NS=2504;DP=18082;EAS_AF=0.6002;AMR_AF=0.5288;AFR_AF=0.6717;EUR_AF=0.6014;SAS_AF=0.5256;AA=G|||;VT=SNP
2	79505783	rs59953917	A	G	100	PASS	AC=659;AF=0.131589;AN=5008;NS=2504;DP=18312;EAS_AF=0.131;AMR_AF=0.1657;AFR_AF=0.1611;EUR_AF=0.1034;SAS_AF=0.0971;AA=A|||;VT=SNP
2	79506514	rs10191605	T	C	100	PASS	AC=473;AF=0.0944489;AN=5008;NS=2504;DP=16563;EAS_AF=0.0913;AMR_AF=0.0086;AFR_AF=0.1944;EUR_AF=0.0089;SAS_AF=0.1115;AA=T|||;VT=SNP
2	79506643	rs4566392	C	A	100	PASS	AC=380;AF=0.0758786;AN=5008;NS=2504;DP=18624;EAS_AF=0.125;AMR_AF=0.0749;AFR_AF=0.0038;EUR_AF=0.1024;SAS_AF=0.0961;AA=C|||;VT=SNP
2	79507303	rs7591792	A	G	100	PASS	AC=548;AF=0.109425;AN=5008;NS=2504;DP=18044;EAS_AF=0.0913;AMR_AF=0.0245;AFR_AF=0.1974;EUR_AF=0.0507;SAS_AF=0.1299;AA=A|||;VT=SNP
2	79507827	rs4853450	G	C	100	PASS	AC=2365;AF=0.472244;AN=5008;NS=2504;DP=14957;EAS_AF=0.4187;AMR_AF=0.4481;AFR_AF=0.5371;EUR_AF=0.4911;SAS_AF=0.4376;AA=G|||;VT=SNP
2	79508063	rs12619738	T	C	100	PASS	AC=70;AF=0.0139776;AN=5008;NS=2504;DP=19352;EAS_AF=0.0645;AMR_AF=0;AFR_AF=0;EUR_AF=0;SAS_AF=0.0051;AA=T|||;VT=SNP
2	79508156	rs56135231	C	T	100	PASS	AC=1277;AF=0.254992;AN=5008;NS=2504;DP=21052;EAS_AF=0.372;AMR_AF=0.3242;AFR_AF=0.084;EUR_AF=0.2386;SAS_AF=0.3333;AA=c|||;VT=SNP
2	79508165	rs4853451	G	A	100	PASS	AC=653;AF=0.130391;AN=5008;NS=2504;DP=21045;EAS_AF=0.1339;AMR_AF=0.1427;AFR_AF=0.1369;EUR_AF=0.1183;SAS_AF=0.1217;AA=g|||;VT=SNP
2	79508503	rs6547228	A	C	100	PASS	AC=3996;AF=0.797923;AN=5008;NS=2504;DP=21124;EAS_AF=0.8651;AMR_AF=0.7795;AFR_AF=0.7587;EUR_AF=0.7674;SAS_AF=0.8262;AA=C|||;VT=SNP
2	79508931	rs7596189	A	G	100	PASS	AC=2760;AF=0.551118;AN=5008;NS=2504;DP=18539;EAS_AF=0.6796;AMR_AF=0.647;AFR_AF=0.2103;EUR_AF=0.6759;SAS_AF=0.683;AA=A|||;VT=SNP
2	79509022	rs12470852	G	C	100	PASS	AC=2634;AF=0.525958;AN=5008;NS=2504;DP=16138;EAS_AF=0.6746;AMR_AF=0.6037;AFR_AF=0.2012;EUR_AF=0.6282;SAS_AF=0.6513;AA=G|||;VT=SNP
2	79509119	rs10188738	C	T	100	PASS	AC=636;AF=0.126997;AN=5008;NS=2504;DP=13092;EAS_AF=0.0794;AMR_AF=0.0951;AFR_AF=0.1982;EUR_AF=0.0915;SAS_AF=0.1391;AA=C|||;VT=SNP
2	79509292	rs11126705	C	T	100	PASS	AC=2743;AF=0.547724;AN=5008;NS=2504;DP=12728;EAS_AF=0.7371;AMR_AF=0.5937;AFR_AF=0.2784;EUR_AF=0.5915;SAS_AF=0.6391;AA=c|||;VT=SNP
2	79513761	rs140489538	A	T	100	PASS	AC=113;AF=0.0225639;AN=5008;NS=2504;DP=17030;EAS_AF=0.0556;AMR_AF=0.0764;AFR_AF=0.0008;EUR_AF=0;SAS_AF=0.0031;AA=a|||;VT=SNP
2	79515036	rs7572562	C	A	100	PASS	AC=747;AF=0.149161;AN=5008;NS=2504;DP=18152;EAS_AF=0.0784;AMR_AF=0.111;AFR_AF=0.2345;EUR_AF=0.1302;SAS_AF=0.1534;AA=C|||;VT=SNP
2	79515233	rs146698660	C	T	100	PASS	AC=746;AF=0.148962;AN=5008;NS=2504;DP=17980;EAS_AF=0.0774;AMR_AF=0.111;AFR_AF=0.2345;EUR_AF=0.1302;SAS_AF=0.1534;AA=C|||;VT=SNP
2	79515246	rs141333715	C	T	100	PASS	AC=67;AF=0.0133786;AN=5008;NS=2504;DP=17985;EAS_AF=0.0635;AMR_AF=0;AFR_AF=0;EUR_AF=0;SAS_AF=0.0031;AA=C|||;VT=SNP
2	79515256	rs12472521	G	A	100	PASS	AC=2564;AF=0.511981;AN=5008;NS=2504;DP=18336;EAS_AF=0.6736;AMR_AF=0.5879;AFR_AF=0.1974;EUR_AF=0.5905;SAS_AF=0.636;AA=G|||;VT=SNP
2	79515346	rs113075417	C	T	100	PASS	AC=702;AF=0.140176;AN=5008;NS=2504;DP=19125;EAS_AF=0.0774;AMR_AF=0.111;AFR_AF=0.2012;EUR_AF=0.1302;SAS_AF=0.1534;AA=C|||;VT=SNP
2	79515954	rs12622280	T	G	100	PASS	AC=1084;AF=0.216454;AN=5008;NS=2504;DP=18817;EAS_AF=0.2371;AMR_AF=0.2003;AFR_AF=0.1717;EUR_AF=0.1759;SAS_AF=0.3088;AA=T|||;VT=SNP
2	79515978	rs80114760	A	G	100	PASS	AC=144;AF=0.028754;AN=5008;NS=2504;DP=19287;EAS_AF=0.003;AMR_AF=0.0562;AFR_AF=0.0023;EUR_AF=0.0686;SAS_AF=0.0307;AA=A|||;VT=SNP
2	79516139	rs12623011	T	G	100	PASS	AC=3814;AF=0.761581;AN=5008;NS=2504;DP=19436;EAS_AF=0.8155;AMR_AF=0.7233;AFR_AF=0.7481;EUR_AF=0.7217;SAS_AF=0.7924;AA=G|||;VT=SNP
2	79516466	rs79890326	T	C	100	PASS	AC=704;AF=0.140575;AN=5008;NS=2504;DP=19166;EAS_AF=0.0784;AMR_AF=0.111;AFR_AF=0.2012;EUR_AF=0.1312;SAS_AF=0.1534;AA=T|||;VT=SNP
2	79516586	rs12623159	T	A	100	PASS	AC=3043;AF=0.607628;AN=5008;NS=2504;DP=15917;EAS_AF=0.7371;AMR_AF=0.6095;AFR_AF=0.4841;EUR_AF=0.6044;SAS_AF=0.6431;AA=T|||;VT=SNP
2	79517133	rs11126706	A	G	100	PASS	AC=3056;AF=0.610224;AN=5008;NS=2504;DP=18180;EAS_AF=0.7381;AMR_AF=0.6095;AFR_AF=0.4932;EUR_AF=0.6044;SAS_AF=0.6431;AA=A|||;VT=SNP
2	79517222	rs12614016	A	T	100	PASS	AC=67;AF=0.0133786;AN=5008;NS=2504;DP=18069;EAS_AF=0.0635;AMR_AF=0;AFR_AF=0;EUR_AF=0;SAS_AF=0.0031;AA=A|||;VT=SNP
2	79517346	rs6733601	G	A	100	PASS	AC=4181;AF=0.834864;AN=5008;NS=2504;DP=20404;EAS_AF=0.8155;AMR_AF=0.7911;AFR_AF=0.8638;EUR_AF=0.8439;SAS_AF=0.8374;AA=A|||;VT=SNP
2	79517489	rs6733622	C	T	100	PASS	AC=3054;AF=0.609824;AN=5008;NS=2504;DP=17159;EAS_AF=0.7351;AMR_AF=0.6095;AFR_AF=0.4947;EUR_AF=0.6044;SAS_AF=0.6421;AA=C|||;VT=SNP
2	79517637	rs11126707	G	A	100	PASS	AC=2595;AF=0.518171;AN=5008;NS=2504;DP=18067;EAS_AF=0.6756;AMR_AF=0.5937;AFR_AF=0.205;EUR_AF=0.6034;SAS_AF=0.638;AA=g|||;VT=SNP
2	79517902	rs10865441	T	A	100	PASS	AC=4203;AF=0.839257;AN=5008;NS=2504;DP=19222;EAS_AF=0.8155;AMR_AF=0.7911;AFR_AF=0.8805;EUR_AF=0.8439;SAS_AF=0.8374;AA=A|||;VT=SNP
2	79518035	rs11126709	G	A	100	PASS	AC=1080;AF=0.215655;AN=5008;NS=2504;DP=19747;EAS_AF=0.0784;AMR_AF=0.1657;AFR_AF=0.3835;EUR_AF=0.2008;SAS_AF=0.181;AA=G|||;VT=SNP
2	79518422	rs12614946	A	G	100	PASS	AC=16;AF=0.00319489;AN=5008;NS=2504;DP=19537;EAS_AF=0.0159;AMR_AF=0;AFR_AF=0;EUR_AF=0;SAS_AF=0;AA=A|||;VT=SNP
2	79518553	rs732258	C	T	100	PASS	AC=2647;AF=0.528554;AN=5008;NS=2504;DP=17667;EAS_AF=0.6746;AMR_AF=0.6066;AFR_AF=0.2027;EUR_AF=0.6412;SAS_AF=0.6472;AA=C|||;VT=SNP
2	79518604	rs12621530	G	T	100	PASS	AC=92;AF=0.0183706;AN=5008;NS=2504;DP=17375;EAS_AF=0.0635;AMR_AF=0.0014;AFR_AF=0.0182;EUR_AF=0;SAS_AF=0.0031;AA=G|||;VT=SNP
2	79518752	rs732259	A	C	100	PASS	AC=1455;AF=0.290535;AN=5008;NS=2504;DP=18182;EAS_AF=0.0784;AMR_AF=0.1873;AFR_AF=0.652;EUR_AF=0.2058;SAS_AF=0.181;AA=A|||;VT=SNP
2	79518889	rs732260	G	A	100	PASS	AC=1107;AF=0.221046;AN=5008;NS=2504;DP=18414;EAS_AF=0.0784;AMR_AF=0.1729;AFR_AF=0.3964;EUR_AF=0.2058;SAS_AF=0.181;AA=G|||;VT=SNP
2	79519367	rs4349372	G	C	100	PASS	AC=1112;AF=0.222045;AN=5008;NS=2504;DP=18700;EAS_AF=0.0784;AMR_AF=0.1729;AFR_AF=0.4002;EUR_AF=0.2058;SAS_AF=0.181;AA=G|||;VT=SNP
2	79521270	rs11889051	T	C	100	PASS	AC=773;AF=0.154353;AN=5008;NS=2504;DP=16019;EAS_AF=0.0774;AMR_AF=0.1037;AFR_AF=0.2617;EUR_AF=0.1243;SAS_AF=0.1554;AA=T|||;VT=SNP
2	79521413	rs4241238	A	G	100	PASS	AC=4197;AF=0.838059;AN=5008;NS=2504;DP=16643;EAS_AF=0.8155;AMR_AF=0.7954;AFR_AF=0.8797;EUR_AF=0.8429;SAS_AF=0.8303;AA=G|||;VT=SNP
2	79521800	rs13382380	G	T	100	PASS	AC=1184;AF=0.236422;AN=5008;NS=2504;DP=17259;EAS_AF=0.0774;AMR_AF=0.1758;AFR_AF=0.4183;EUR_AF=0.2376;SAS_AF=0.1963;AA=G|||;VT=SNP
2	79521952	rs12471468	A	G	100	PASS	AC=2599;AF=0.51897;AN=5008;NS=2504;DP=17583;EAS_AF=0.6746;AMR_AF=0.6066;AFR_AF=0.171;EUR_AF=0.6372;SAS_AF=0.6452;AA=A|||;VT=SNP
2	79522042	rs17016708	T	A	100	PASS	AC=167;AF=0.0333466;AN=5008;NS=2504;DP=17866;EAS_AF=0.0417;AMR_AF=0.0259;AFR_AF=0.0802;EUR_AF=0;SAS_AF=0.001;AA=T|||;VT=SNP
2	79522170	rs13398632	T	C	100	PASS	AC=520;AF=0.103834;AN=5008;NS=2504;DP=18138;EAS_AF=0.0774;AMR_AF=0.0331;AFR_AF=0.1846;EUR_AF=0.0417;SAS_AF=0.136;AA=T|||;VT=SNP
2	79522589	rs10167813	G	T	100	PASS	AC=3840;AF=0.766773;AN=5008;NS=2504;DP=17848;EAS_AF=0.8155;AMR_AF=0.7723;AFR_AF=0.6248;EUR_AF=0.839;SAS_AF=0.8303;AA=T|||;VT=SNP
2	79522905	rs141829281	A	G	100	PASS	AC=57;AF=0.0113818;AN=5008;NS=2504;DP=16175;EAS_AF=0.0417;AMR_AF=0.0202;AFR_AF=0;EUR_AF=0;SAS_AF=0.001;AA=A|||;VT=SNP
2	79523292	rs13402353	T	C	100	PASS	AC=709;AF=0.141573;AN=5008;NS=2504;DP=16575;EAS_AF=0.0784;AMR_AF=0.0879;AFR_AF=0.2572;EUR_AF=0.0895;SAS_AF=0.1421;AA=T|||;VT=SNP
2	79523493	rs147979236	A	G	100	PASS	AC=19;AF=0.00379393;AN=5008;NS=2504;DP=17148;EAS_AF=0.0188;AMR_AF=0;AFR_AF=0;EUR_AF=0;SAS_AF=0;AA=A|||;VT=SNP
2	79524148	rs934512	A	G	100	PASS	AC=4188;AF=0.836262;AN=5008;NS=2504;DP=19677;EAS_AF=0.8155;AMR_AF=0.7896;AFR_AF=0.879;EUR_AF=0.839;SAS_AF=0.8303;AA=A|||;VT=SNP
2	79524571	rs75231118	C	A	100	PASS	AC=60;AF=0.0119808;AN=5008;NS=2504;DP=18826;EAS_AF=0.0347;AMR_AF=0.0346;AFR_AF=0;EUR_AF=0;SAS_AF=0.001;AA=C|||;VT=SNP
2	79525033	rs12465102	T	A	100	PASS	AC=2643;AF=0.527756;AN=5008;NS=2504;DP=18076;EAS_AF=0.6746;AMR_AF=0.6138;AFR_AF=0.1664;EUR_AF=0.6571;SAS_AF=0.6708;AA=T|||;VT=SNP
2	79525176	rs6744025	C	T	100	PASS	AC=1441;AF=0.28774;AN=5008;NS=2504;DP=18722;EAS_AF=0.0784;AMR_AF=0.1715;AFR_AF=0.6861;EUR_AF=0.1809;SAS_AF=0.1575;AA=T|||;VT=SNP
2	79525428	rs1434205	T	C	100	PASS	AC=1440;AF=0.28754;AN=5008;NS=2504;DP=16897;EAS_AF=0.0774;AMR_AF=0.1715;AFR_AF=0.6861;EUR_AF=0.1809;SAS_AF=0.1575;AA=T|||;VT=SNP
2	79525490	rs1434204	T	A	100	PASS	AC=1442;AF=0.287939;AN=5008;NS=2504;DP=17450;EAS_AF=0.0774;AMR_AF=0.1715;AFR_AF=0.6876;EUR_AF=0.1809;SAS_AF=0.1575;AA=A|||;VT=SNP
2	79525622	rs10207369	G	C	100	PASS	AC=729;AF=0.145567;AN=5008;NS=2504;DP=18417;EAS_AF=0.0784;AMR_AF=0.0879;AFR_AF=0.2746;EUR_AF=0.0865;SAS_AF=0.1421;AA=G|||;VT=SNP
2	79525943	rs1529792	T	C	100	PASS	AC=4190;AF=0.836661;AN=5008;NS=2504;DP=17792;EAS_AF=0.8155;AMR_AF=0.7911;AFR_AF=0.8805;EUR_AF=0.838;SAS_AF=0.8303;AA=C|||;VT=SNP
2	79527803	rs4144317	C	T	100	PASS	AC=816;AF=0.162939;AN=5008;NS=2504;DP=16785;EAS_AF=0.1369;AMR_AF=0.0922;AFR_AF=0.2874;EUR_AF=0.0885;SAS_AF=0.1483;AA=T|||;VT=SNP
2	79528072	rs4144316	C	T	100	PASS	AC=139;AF=0.0277556;AN=5008;NS=2504;DP=17890;EAS_AF=0.0595;AMR_AF=0;AFR_AF=0.056;EUR_AF=0.002;SAS_AF=0.0031;AA=C|||;VT=SNP
2	79528223	rs10496219	G	A	100	PASS	AC=802;AF=0.160144;AN=5008;NS=2504;DP=17980;EAS_AF=0.1399;AMR_AF=0.0908;AFR_AF=0.2738;EUR_AF=0.0885;SAS_AF=0.1503;AA=G|||;VT=SNP
2	79528641	rs61454343	G	T	100	PASS	AC=1539;AF=0.307308;AN=5008;NS=2504;DP=15515;EAS_AF=0.2817;AMR_AF=0.2622;AFR_AF=0.4342;EUR_AF=0.2376;SAS_AF=0.2658;AA=g|||;VT=SNP
2	79528694	rs10520235	C	T	100	PASS	AC=654;AF=0.130591;AN=5008;NS=2504;DP=15404;EAS_AF=0.2083;AMR_AF=0.1297;AFR_AF=0.1233;EUR_AF=0.0805;SAS_AF=0.1125;AA=T|||;VT=SNP
2	79529472	rs6760650	C	T	100	PASS	AC=1339;AF=0.267372;AN=5008;NS=2504;DP=14929;EAS_AF=0.1121;AMR_AF=0.2305;AFR_AF=0.4826;EUR_AF=0.2346;SAS_AF=0.1963;AA=T|||;VT=SNP
2	79529552	rs6760878	G	C	100	PASS	AC=1948;AF=0.388978;AN=5008;NS=2504;DP=17092;EAS_AF=0.3264;AMR_AF=0.3386;AFR_AF=0.5779;EUR_AF=0.3141;SAS_AF=0.3108;AA=C|||;VT=SNP
2	79529711	rs58367618	G	T	100	PASS	AC=337;AF=0.0672923;AN=5008;NS=2504;DP=20016;EAS_AF=0.0377;AMR_AF=0.0793;AFR_AF=0.1188;EUR_AF=0.0527;SAS_AF=0.0348;AA=G|||;VT=SNP
2	79529751	rs55941875	G	A	100	PASS	AC=416;AF=0.0830671;AN=5008;NS=2504;DP=18999;EAS_AF=0.1488;AMR_AF=0.1023;AFR_AF=0.0068;EUR_AF=0.0785;SAS_AF=0.1094;AA=G|||;VT=SNP
2	79529759	rs55779969	T	G	100	PASS	AC=416;AF=0.0830671;AN=5008;NS=2504;DP=18862;EAS_AF=0.1488;AMR_AF=0.1023;AFR_AF=0.0068;EUR_AF=0.0785;SAS_AF=0.1094;AA=T|||;VT=SNP
2	79530794	rs111465488	G	T	100	PASS	AC=83;AF=0.0165735;AN=5008;NS=2504;DP=19730;EAS_AF=0.0625;AMR_AF=0.0014;AFR_AF=0.0106;EUR_AF=0;SAS_AF=0.0051;AA=G|||;VT=SNP
2	79530813	rs10200371	A	G	100	PASS	AC=1826;AF=0.364617;AN=5008;NS=2504;DP=19644;EAS_AF=0.2619;AMR_AF=0.3329;AFR_AF=0.5401;EUR_AF=0.3141;SAS_AF=0.3078;AA=G|||;VT=SNP
2	79531064	rs73938170	C	T	100	PASS	AC=315;AF=0.0628994;AN=5008;NS=2504;DP=20667;EAS_AF=0.0357;AMR_AF=0.0735;AFR_AF=0.1067;EUR_AF=0.0527;SAS_AF=0.0348;AA=C|||;VT=SNP
2	79531143	rs78924597	T	C	100	PASS	AC=416;AF=0.0830671;AN=5008;NS=2504;DP=18756;EAS_AF=0.1488;AMR_AF=0.1023;AFR_AF=0.0068;EUR_AF=0.0785;SAS_AF=0.1094;AA=T|||;VT=SNP
2	79531201	rs58921527	G	A	100	PASS	AC=433;AF=0.0864617;AN=5008;NS=2504;DP=17555;EAS_AF=0.0744;AMR_AF=0.0144;AFR_AF=0.1694;EUR_AF=0.004;SAS_AF=0.1227;AA=G|||;VT=SNP
2	79531235	rs77338907	C	T	100	PASS	AC=79;AF=0.0157748;AN=5008;NS=2504;DP=17704;EAS_AF=0.0625;AMR_AF=0.0014;AFR_AF=0.0076;EUR_AF=0;SAS_AF=0.0051;AA=G|||;VT=SNP
2	79531294	rs77975779	G	A	100	PASS	AC=730;AF=0.145767;AN=5008;NS=2504;DP=20079;EAS_AF=0.0744;AMR_AF=0.0922;AFR_AF=0.2746;EUR_AF=0.0885;SAS_AF=0.1421;AA=G|||;VT=SNP
2	79531357	rs77142364	C	T	100	PASS	AC=653;AF=0.130391;AN=5008;NS=2504;DP=20527;EAS_AF=0.0744;AMR_AF=0.0893;AFR_AF=0.2179;EUR_AF=0.0885;SAS_AF=0.1421;AA=c|||;VT=SNP
2	79531375	rs117532340	A	T	100	PASS	AC=50;AF=0.00998403;AN=5008;NS=2504;DP=20189;EAS_AF=0.0427;AMR_AF=0.0043;AFR_AF=0;EUR_AF=0;SAS_AF=0.0041;AA=A|||;VT=SNP
2	79531392	rs74484167	A	G	100	PASS	AC=731;AF=0.145966;AN=5008;NS=2504;DP=20138;EAS_AF=0.0744;AMR_AF=0.0922;AFR_AF=0.2746;EUR_AF=0.0895;SAS_AF=0.1421;AA=A|||;VT=SNP
2	79531447	rs17016729	C	G	100	PASS	AC=730;AF=0.145767;AN=5008;NS=2504;DP=21248;EAS_AF=0.0744;AMR_AF=0.0922;AFR_AF=0.2746;EUR_AF=0.0885;SAS_AF=0.1421;AA=G|||;VT=SNP
2	79531506	rs78920503	A	G	100	PASS	AC=69;AF=0.013778;AN=5008;NS=2504;DP=19432;EAS_AF=0.0635;AMR_AF=0;AFR_AF=0;EUR_AF=0;SAS_AF=0.0051;AA=A|||;VT=SNP
2	79531597	rs73938171	G	A	100	PASS	AC=331;AF=0.0660942;AN=5008;NS=2504;DP=18208;EAS_AF=0.0367;AMR_AF=0.0778;AFR_AF=0.1157;EUR_AF=0.0527;SAS_AF=0.0348;AA=G|||;VT=SNP
2	79531819	rs1434203	G	C	100	PASS	AC=974;AF=0.194489;AN=5008;NS=2504;DP=19945;EAS_AF=0.0744;AMR_AF=0.1484;AFR_AF=0.3419;EUR_AF=0.1829;SAS_AF=0.1636;AA=G|||;VT=SNP
2	79532351	rs13415685	T	C	100	PASS	AC=340;AF=0.0678914;AN=5008;NS=2504;DP=13024;EAS_AF=0.0367;AMR_AF=0.0793;AFR_AF=0.121;EUR_AF=0.0537;SAS_AF=0.0348;AA=T|||;VT=SNP
2	79532861	rs55950204	A	T	100	PASS	AC=466;AF=0.0930511;AN=5008;NS=2504;DP=13704;EAS_AF=0.1458;AMR_AF=0.1023;AFR_AF=0.0477;EUR_AF=0.0785;SAS_AF=0.1084;AA=A|||;VT=SNP
2	79533358	rs77954843	C	G	100	PASS	AC=413;AF=0.0824681;AN=5008;NS=2504;DP=15620;EAS_AF=0.1468;AMR_AF=0.1023;AFR_AF=0.0068;EUR_AF=0.0785;SAS_AF=0.1084;AA=c|||;VT=SNP
2	79534010	rs12620903	T	C	100	PASS	AC=69;AF=0.013778;AN=5008;NS=2504;DP=15735;EAS_AF=0.0635;AMR_AF=0;AFR_AF=0;EUR_AF=0;SAS_AF=0.0051;AA=T|||;VT=SNP
2	79534192	rs10195512	A	C	100	PASS	AC=985;AF=0.196685;AN=5008;NS=2504;DP=15855;EAS_AF=0.1121;AMR_AF=0.1657;AFR_AF=0.3336;EUR_AF=0.1412;SAS_AF=0.1779;AA=C|||;VT=SNP
2	79534709	rs10184992	T	C	100	PASS	AC=977;AF=0.195088;AN=5008;NS=2504;DP=19129;EAS_AF=0.1111;AMR_AF=0.1657;AFR_AF=0.3283;EUR_AF=0.1412;SAS_AF=0.1779;AA=C|||;VT=SNP
2	79535193	rs56268562	T	G	100	PASS	AC=944;AF=0.188498;AN=5008;NS=2504;DP=18703;EAS_AF=0.2133;AMR_AF=0.1715;AFR_AF=0.2307;EUR_AF=0.173;SAS_AF=0.1339;AA=G|||;VT=SNP
2	79535220	rs55968246	C	G	100	PASS	AC=942;AF=0.188099;AN=5008;NS=2504;DP=17924;EAS_AF=0.2133;AMR_AF=0.1715;AFR_AF=0.2292;EUR_AF=0.173;SAS_AF=0.1339;AA=G|||;VT=SNP
2	79535635	rs55679053	A	G	100	PASS	AC=418;AF=0.0834665;AN=5008;NS=2504;DP=17327;EAS_AF=0.1498;AMR_AF=0.1023;AFR_AF=0.0076;EUR_AF=0.0785;SAS_AF=0.1094;AA=A|||;VT=SNP
2	79535638	rs1368967	T	A	100	PASS	AC=978;AF=0.195288;AN=5008;NS=2504;DP=17262;EAS_AF=0.1121;AMR_AF=0.1657;AFR_AF=0.3283;EUR_AF=0.1412;SAS_AF=0.1779;AA=A|||;VT=SNP
2	79535711	rs13419741	A	G	100	PASS	AC=330;AF=0.0658946;AN=5008;NS=2504;DP=15393;EAS_AF=0.0367;AMR_AF=0.0778;AFR_AF=0.115;EUR_AF=0.0527;SAS_AF=0.0348;AA=A|||;VT=SNP
2	79536322	rs10520236	G	A	100	PASS	AC=987;AF=0.197085;AN=5008;NS=2504;DP=14677;EAS_AF=0.1121;AMR_AF=0.1671;AFR_AF=0.3343;EUR_AF=0.1412;SAS_AF=0.1779;AA=A|||;VT=SNP
2	79536354	rs13397704	G	A	100	PASS	AC=987;AF=0.197085;AN=5008;NS=2504;DP=15328;EAS_AF=0.1121;AMR_AF=0.1671;AFR_AF=0.3343;EUR_AF=0.1412;SAS_AF=0.1779;AA=G|||;VT=SNP
2	79536397	rs13422993	A	G	100	PASS	AC=987;AF=0.197085;AN=5008;NS=2504;DP=15800;EAS_AF=0.1121;AMR_AF=0.1671;AFR_AF=0.3343;EUR_AF=0.1412;SAS_AF=0.1779;AA=A|||;VT=SNP
2	79536560	rs13397923	G	A	100	PASS	AC=332;AF=0.0662939;AN=5008;NS=2504;DP=16619;EAS_AF=0.0367;AMR_AF=0.0778;AFR_AF=0.1165;EUR_AF=0.0527;SAS_AF=0.0348;AA=G|||;VT=SNP
2	79536775	rs10202759	A	G	100	PASS	AC=1048;AF=0.209265;AN=5008;NS=2504;DP=16273;EAS_AF=0.1121;AMR_AF=0.1671;AFR_AF=0.3805;EUR_AF=0.1412;SAS_AF=0.1779;AA=A|||;VT=SNP
2	79536930	rs149719300	G	T	100	PASS	AC=30;AF=0.00599042;AN=5008;NS=2504;DP=16156;EAS_AF=0.0298;AMR_AF=0;AFR_AF=0;EUR_AF=0;SAS_AF=0;AA=G|||;VT=SNP
2	79536997	rs28607023	C	G	100	PASS	AC=332;AF=0.0662939;AN=5008;NS=2504;DP=16274;EAS_AF=0.0367;AMR_AF=0.0778;AFR_AF=0.1165;EUR_AF=0.0527;SAS_AF=0.0348;AA=C|||;VT=SNP
2	79537047	rs28420185	A	G	100	PASS	AC=703;AF=0.140375;AN=5008;NS=2504;DP=16504;EAS_AF=0.0367;AMR_AF=0.1427;AFR_AF=0.2769;EUR_AF=0.1471;SAS_AF=0.0542;AA=G|||;VT=SNP
2	79537411	rs75130187	C	T	100	PASS	AC=79;AF=0.0157748;AN=5008;NS=2504;DP=15690;EAS_AF=0.0635;AMR_AF=0.0014;AFR_AF=0.0068;EUR_AF=0;SAS_AF=0.0051;AA=c|||;VT=SNP
2	79537747	rs13401607	C	T	100	PASS	AC=320;AF=0.0638978;AN=5008;NS=2504;DP=16115;EAS_AF=0.0367;AMR_AF=0.0735;AFR_AF=0.1097;EUR_AF=0.0527;SAS_AF=0.0348;AA=C|||;VT=SNP
2	79537984	rs13427217	A	T	100	PASS	AC=1285;AF=0.256589;AN=5008;NS=2504;DP=16414;EAS_AF=0.1131;AMR_AF=0.2305;AFR_AF=0.4395;EUR_AF=0.2356;SAS_AF=0.1973;AA=T|||;VT=SNP
2	79538168	rs13418113	T	G	100	PASS	AC=1365;AF=0.272564;AN=5008;NS=2504;DP=16829;EAS_AF=0.1131;AMR_AF=0.2334;AFR_AF=0.4985;EUR_AF=0.2356;SAS_AF=0.1973;AA=G|||;VT=SNP
2	79538307	rs13404906	G	A	100	PASS	AC=811;AF=0.161941;AN=5008;NS=2504;DP=14036;EAS_AF=0.1845;AMR_AF=0.183;AFR_AF=0.1717;EUR_AF=0.1302;SAS_AF=0.1431;AA=g|||;VT=SNP
2	79538337	rs145117887	C	G	100	PASS	AC=69;AF=0.013778;AN=5008;NS=2504;DP=12575;EAS_AF=0.0635;AMR_AF=0;AFR_AF=0;EUR_AF=0;SAS_AF=0.0051;AA=C|||;VT=SNP
2	79538340	rs13418226	T	C	100	PASS	AC=646;AF=0.128994;AN=5008;NS=2504;DP=12682;EAS_AF=0.0764;AMR_AF=0.0879;AFR_AF=0.211;EUR_AF=0.0885;SAS_AF=0.1431;AA=C|||;VT=SNP
2	79538897	rs10209455	A	G	100	PASS	AC=645;AF=0.128794;AN=5008;NS=2504;DP=18649;EAS_AF=0.0754;AMR_AF=0.0879;AFR_AF=0.211;EUR_AF=0.0885;SAS_AF=0.1431;AA=A|||;VT=SNP
2	79538971	rs10186312	G	A	100	PASS	AC=987;AF=0.197085;AN=5008;NS=2504;DP=22302;EAS_AF=0.1121;AMR_AF=0.1671;AFR_AF=0.3343;EUR_AF=0.1412;SAS_AF=0.1779;AA=G|||;VT=SNP
2	79539722	rs75575064	A	G	100	PASS	AC=69;AF=0.013778;AN=5008;NS=2504;DP=17604;EAS_AF=0.0635;AMR_AF=0;AFR_AF=0;EUR_AF=0;SAS_AF=0.0051;AA=A|||;VT=SNP
2	79539758	rs17016767	T	G	100	PASS	AC=414;AF=0.0826677;AN=5008;NS=2504;DP=17958;EAS_AF=0.1468;AMR_AF=0.1023;AFR_AF=0.0076;EUR_AF=0.0785;SAS_AF=0.1084;AA=T|||;VT=SNP
2	79539869	rs17016770	T	C	100	PASS	AC=646;AF=0.128994;AN=5008;NS=2504;DP=18516;EAS_AF=0.0754;AMR_AF=0.0879;AFR_AF=0.211;EUR_AF=0.0895;SAS_AF=0.1431;AA=T|||;VT=SNP
2	79539988	rs13409348	G	C	100	PASS	AC=1383;AF=0.276158;AN=5008;NS=2504;DP=18996;EAS_AF=0.1746;AMR_AF=0.2277;AFR_AF=0.4644;EUR_AF=0.2356;SAS_AF=0.2025;AA=C|||;VT=SNP
2	79540186	rs13425304	T	C	100	PASS	AC=670;AF=0.133786;AN=5008;NS=2504;DP=19043;EAS_AF=0.0367;AMR_AF=0.1398;AFR_AF=0.2534;EUR_AF=0.1471;SAS_AF=0.0542;AA=T|||;VT=SNP
2	79540198	rs55785428	C	T	100	PASS	AC=414;AF=0.0826677;AN=5008;NS=2504;DP=18728;EAS_AF=0.1468;AMR_AF=0.1023;AFR_AF=0.0076;EUR_AF=0.0785;SAS_AF=0.1084;AA=C|||;VT=SNP
2	79540272	rs17707159	G	C	100	PASS	AC=741;AF=0.147963;AN=5008;NS=2504;DP=18086;EAS_AF=0.1468;AMR_AF=0.1614;AFR_AF=0.1384;EUR_AF=0.173;SAS_AF=0.1268;AA=C|||;VT=SNP
2	79540564	rs75907868	A	T	100	PASS	AC=29;AF=0.00579073;AN=5008;NS=2504;DP=21603;EAS_AF=0.0288;AMR_AF=0;AFR_AF=0;EUR_AF=0;SAS_AF=0;AA=A|||;VT=SNP
2	79541025	rs13412922	G	A	100	PASS	AC=830;AF=0.165735;AN=5008;NS=2504;DP=19764;EAS_AF=0.246;AMR_AF=0.1816;AFR_AF=0.1362;EUR_AF=0.1312;SAS_AF=0.1472;AA=A|||;VT=SNP
2	79541100	rs76003631	G	C	100	PASS	AC=69;AF=0.013778;AN=5008;NS=2504;DP=19936;EAS_AF=0.0635;AMR_AF=0;AFR_AF=0;EUR_AF=0;SAS_AF=0.0051;AA=G|||;VT=SNP
2	79541531	rs13390216	A	C	100	PASS	AC=1484;AF=0.296326;AN=5008;NS=2504;DP=18714;EAS_AF=0.3234;AMR_AF=0.2738;AFR_AF=0.3495;EUR_AF=0.2197;SAS_AF=0.2914;AA=C|||;VT=SNP
2	79541768	rs13429561	T	C	100	PASS	AC=755;AF=0.150759;AN=5008;NS=2504;DP=17715;EAS_AF=0.1835;AMR_AF=0.1816;AFR_AF=0.1301;EUR_AF=0.1312;SAS_AF=0.1431;AA=T|||;VT=SNP
2	79542095	rs17016787	T	C	100	PASS	AC=654;AF=0.130591;AN=5008;NS=2504;DP=17635;EAS_AF=0.0754;AMR_AF=0.0893;AFR_AF=0.2171;EUR_AF=0.0885;SAS_AF=0.1431;AA=T|||;VT=SNP
2	79542116	rs2060787	G	T	100	PASS	AC=755;AF=0.150759;AN=5008;NS=2504;DP=17270;EAS_AF=0.1835;AMR_AF=0.1816;AFR_AF=0.1301;EUR_AF=0.1312;SAS_AF=0.1431;AA=G|||;VT=SNP
2	79542545	rs78773947	C	T	100	PASS	AC=68;AF=0.0135783;AN=5008;NS=2504;DP=15811;EAS_AF=0.0625;AMR_AF=0;AFR_AF=0;EUR_AF=0;SAS_AF=0.0051;AA=C|||;VT=SNP
2	79543168	rs13397028	A	G	100	PASS	AC=652;AF=0.130192;AN=5008;NS=2504;DP=16581;EAS_AF=0.0744;AMR_AF=0.0893;AFR_AF=0.2163;EUR_AF=0.0885;SAS_AF=0.1431;AA=A|||;VT=SNP
2	79543280	rs117147622	T	G	100	PASS	AC=68;AF=0.0135783;AN=5008;NS=2504;DP=16730;EAS_AF=0.0625;AMR_AF=0;AFR_AF=0;EUR_AF=0;SAS_AF=0.0051;AA=T|||;VT=SNP
2	79543430	rs13385415	T	A	100	PASS	AC=1861;AF=0.371605;AN=5008;NS=2504;DP=15744;EAS_AF=0.3204;AMR_AF=0.3343;AFR_AF=0.5303;EUR_AF=0.3002;SAS_AF=0.3098;AA=A|||;VT=SNP
2	79543540	rs13422936	C	T	100	PASS	AC=1485;AF=0.296526;AN=5008;NS=2504;DP=14394;EAS_AF=0.3204;AMR_AF=0.2738;AFR_AF=0.3525;EUR_AF=0.2197;SAS_AF=0.2914;AA=T|||;VT=SNP
2	79543573	rs6753953	T	A	100	PASS	AC=1485;AF=0.296526;AN=5008;NS=2504;DP=14506;EAS_AF=0.3204;AMR_AF=0.2738;AFR_AF=0.3525;EUR_AF=0.2197;SAS_AF=0.2914;AA=A|||;VT=SNP
2	79543904	rs75478079	A	G	100	PASS	AC=414;AF=0.0826677;AN=5008;NS=2504;DP=13293;EAS_AF=0.1468;AMR_AF=0.1023;AFR_AF=0.0076;EUR_AF=0.0785;SAS_AF=0.1084;AA=A|||;VT=SNP
2	79543957	rs80260415	G	A	100	PASS	AC=78;AF=0.0155751;AN=5008;NS=2504;DP=13940;EAS_AF=0.0625;AMR_AF=0.0029;AFR_AF=0.0061;EUR_AF=0;SAS_AF=0.0051;AA=G|||;VT=SNP
2	79544256	rs10200167	T	C	100	PASS	AC=317;AF=0.0632987;AN=5008;NS=2504;DP=18158;EAS_AF=0.0367;AMR_AF=0.0735;AFR_AF=0.1074;EUR_AF=0.0527;SAS_AF=0.0348;AA=T|||;VT=SNP
2	79544336	rs7598028	A	C	100	PASS	AC=4795;AF=0.957468;AN=5008;NS=2504;DP=3308;EAS_AF=0.998;AMR_AF=0.9222;AFR_AF=0.9939;EUR_AF=0.8857;SAS_AF=0.9652;AA=C|||;VT=SNP
2	79544413	rs74938046	A	G	100	PASS	AC=414;AF=0.0826677;AN=5008;NS=2504;DP=18907;EAS_AF=0.1468;AMR_AF=0.1023;AFR_AF=0.0076;EUR_AF=0.0785;SAS_AF=0.1084;AA=A|||;VT=SNP
2	79544517	rs76243550	A	G	100	PASS	AC=77;AF=0.0153754;AN=5008;NS=2504;DP=18364;EAS_AF=0.0615;AMR_AF=0.0029;AFR_AF=0.0061;EUR_AF=0;SAS_AF=0.0051;AA=A|||;VT=SNP
2	79544537	rs13407472	C	T	100	PASS	AC=1483;AF=0.296126;AN=5008;NS=2504;DP=18214;EAS_AF=0.3204;AMR_AF=0.2709;AFR_AF=0.3525;EUR_AF=0.2197;SAS_AF=0.2914;AA=T|||;VT=SNP
2	79544571	rs13407561	C	A	100	PASS	AC=754;AF=0.150559;AN=5008;NS=2504;DP=18296;EAS_AF=0.1835;AMR_AF=0.1801;AFR_AF=0.1301;EUR_AF=0.1312;SAS_AF=0.1431;AA=C|||;VT=SNP
2	79544718	rs17016796	G	A	100	PASS	AC=754;AF=0.150559;AN=5008;NS=2504;DP=16769;EAS_AF=0.1835;AMR_AF=0.1801;AFR_AF=0.1301;EUR_AF=0.1312;SAS_AF=0.1431;AA=G|||;VT=SNP
2	79544975	rs13382486	A	G	100	PASS	AC=754;AF=0.150559;AN=5008;NS=2504;DP=13710;EAS_AF=0.1835;AMR_AF=0.1801;AFR_AF=0.1301;EUR_AF=0.1312;SAS_AF=0.1431;AA=A|||;VT=SNP
2	79545115	rs17016803	T	G	100	PASS	AC=661;AF=0.131989;AN=5008;NS=2504;DP=13941;EAS_AF=0.0744;AMR_AF=0.0908;AFR_AF=0.2224;EUR_AF=0.0885;SAS_AF=0.1431;AA=T|||;VT=SNP
2	79545205	rs12622069	T	A	100	PASS	AC=1483;AF=0.296126;AN=5008;NS=2504;DP=13166;EAS_AF=0.3204;AMR_AF=0.2709;AFR_AF=0.3525;EUR_AF=0.2197;SAS_AF=0.2914;AA=A|||;VT=SNP
2	79545275	rs12622095	T	C	100	PASS	AC=68;AF=0.0135783;AN=5008;NS=2504;DP=14644;EAS_AF=0.0625;AMR_AF=0;AFR_AF=0;EUR_AF=0;SAS_AF=0.0051;AA=T|||;VT=SNP
2	79545634	rs76011279	G	T	100	PASS	AC=645;AF=0.128794;AN=5008;NS=2504;DP=17271;EAS_AF=0.0744;AMR_AF=0.0879;AFR_AF=0.211;EUR_AF=0.0885;SAS_AF=0.1442;AA=G|||;VT=SNP
2	79546041	rs10191895	C	A	100	PASS	AC=745;AF=0.148762;AN=5008;NS=2504;DP=19212;EAS_AF=0.1845;AMR_AF=0.1787;AFR_AF=0.1233;EUR_AF=0.1312;SAS_AF=0.1431;AA=C|||;VT=SNP
2	79546165	rs10194339	C	A	100	PASS	AC=643;AF=0.128395;AN=5008;NS=2504;DP=18594;EAS_AF=0.0734;AMR_AF=0.0879;AFR_AF=0.211;EUR_AF=0.0885;SAS_AF=0.1431;AA=C|||;VT=SNP
2	79546297	rs6757696	A	G	100	PASS	AC=1483;AF=0.296126;AN=5008;NS=2504;DP=19419;EAS_AF=0.3204;AMR_AF=0.2709;AFR_AF=0.3525;EUR_AF=0.2197;SAS_AF=0.2914;AA=G|||;VT=SNP
2	79546376	rs10207032	T	C	100	PASS	AC=1483;AF=0.296126;AN=5008;NS=2504;DP=20227;EAS_AF=0.3204;AMR_AF=0.2709;AFR_AF=0.3525;EUR_AF=0.2197;SAS_AF=0.2914;AA=C|||;VT=SNP
2	79546893	rs75624104	G	A	100	PASS	AC=433;AF=0.0864617;AN=5008;NS=2504;DP=16494;EAS_AF=0.0734;AMR_AF=0.0144;AFR_AF=0.1694;EUR_AF=0.004;SAS_AF=0.1237;AA=G|||;VT=SNP
2	79547097	rs7609047	A	T	100	PASS	AC=1483;AF=0.296126;AN=5008;NS=2504;DP=18264;EAS_AF=0.3204;AMR_AF=0.2709;AFR_AF=0.3525;EUR_AF=0.2197;SAS_AF=0.2914;AA=T|||;VT=SNP
2	79547342	rs17016820	G	A	100	PASS	AC=649;AF=0.129593;AN=5008;NS=2504;DP=15274;EAS_AF=0.0794;AMR_AF=0.0879;AFR_AF=0.211;EUR_AF=0.0885;SAS_AF=0.1431;AA=G|||;VT=SNP
2	79547550	rs1473358	G	A	100	PASS	AC=718;AF=0.143371;AN=5008;NS=2504;DP=17174;EAS_AF=0.1359;AMR_AF=0.0879;AFR_AF=0.2163;EUR_AF=0.0885;SAS_AF=0.1483;AA=G|||;VT=SNP
2	79547730	rs1473357	C	T	100	PASS	AC=719;AF=0.14357;AN=5008;NS=2504;DP=19419;EAS_AF=0.1369;AMR_AF=0.0879;AFR_AF=0.2163;EUR_AF=0.0885;SAS_AF=0.1483;AA=C|||;VT=SNP
2	79547942	rs1473356	A	T	100	PASS	AC=719;AF=0.14357;AN=5008;NS=2504;DP=19025;EAS_AF=0.1369;AMR_AF=0.0879;AFR_AF=0.2163;EUR_AF=0.0885;SAS_AF=0.1483;AA=A|||;VT=SNP
2	79547947	rs75911136	T	C	100	PASS	AC=68;AF=0.0135783;AN=5008;NS=2504;DP=19103;EAS_AF=0.0625;AMR_AF=0;AFR_AF=0;EUR_AF=0;SAS_AF=0.0051;AA=T|||;VT=SNP
2	79548170	rs10177375	A	T	100	PASS	AC=1486;AF=0.296725;AN=5008;NS=2504;DP=19838;EAS_AF=0.3204;AMR_AF=0.2709;AFR_AF=0.3548;EUR_AF=0.2197;SAS_AF=0.2914;AA=T|||;VT=SNP
2	79548508	rs56092810	A	T	100	PASS	AC=411;AF=0.0820687;AN=5008;NS=2504;DP=20136;EAS_AF=0.1438;AMR_AF=0.1023;AFR_AF=0.0076;EUR_AF=0.0785;SAS_AF=0.1084;AA=A|||;VT=SNP
2	79548664	rs10201398	C	G	100	PASS	AC=1482;AF=0.295927;AN=5008;NS=2504;DP=20413;EAS_AF=0.3175;AMR_AF=0.2709;AFR_AF=0.354;EUR_AF=0.2197;SAS_AF=0.2914;AA=G|||;VT=SNP
2	79548730	rs10201503	C	G	100	PASS	AC=344;AF=0.0686901;AN=5008;NS=2504;DP=20394;EAS_AF=0.0367;AMR_AF=0.0778;AFR_AF=0.1256;EUR_AF=0.0527;SAS_AF=0.0348;AA=C|||;VT=SNP
2	79548805	rs10201771	G	A	100	PASS	AC=1474;AF=0.294329;AN=5008;NS=2504;DP=20338;EAS_AF=0.3175;AMR_AF=0.268;AFR_AF=0.3487;EUR_AF=0.2197;SAS_AF=0.2924;AA=G|||;VT=SNP
2	79548871	rs10201858	G	T	100	PASS	AC=765;AF=0.152756;AN=5008;NS=2504;DP=17328;EAS_AF=0.1806;AMR_AF=0.1816;AFR_AF=0.1399;EUR_AF=0.1312;SAS_AF=0.1431;AA=G|||;VT=SNP
2	79549252	rs1347307	G	A	100	PASS	AC=439;AF=0.0876597;AN=5008;NS=2504;DP=17792;EAS_AF=0.0734;AMR_AF=0.0144;AFR_AF=0.1732;EUR_AF=0.004;SAS_AF=0.1247;AA=G|||;VT=SNP
2	79549304	rs1347308	G	A	100	PASS	AC=1472;AF=0.29393;AN=5008;NS=2504;DP=17777;EAS_AF=0.3155;AMR_AF=0.268;AFR_AF=0.3487;EUR_AF=0.2197;SAS_AF=0.2924;AA=G|||;VT=SNP
2	79549374	rs10520237	G	A	100	PASS	AC=764;AF=0.152556;AN=5008;NS=2504;DP=16002;EAS_AF=0.1796;AMR_AF=0.1816;AFR_AF=0.1399;EUR_AF=0.1312;SAS_AF=0.1431;AA=G|||;VT=SNP
2	79549415	rs13388009	T	C	100	PASS	AC=754;AF=0.150559;AN=5008;NS=2504;DP=16447;EAS_AF=0.1796;AMR_AF=0.1801;AFR_AF=0.1331;EUR_AF=0.1312;SAS_AF=0.1431;AA=T|||;VT=SNP
2	79549555	rs76112891	G	T	100	PASS	AC=68;AF=0.0135783;AN=5008;NS=2504;DP=18510;EAS_AF=0.0625;AMR_AF=0;AFR_AF=0;EUR_AF=0;SAS_AF=0.0051;AA=G|||;VT=SNP
2	79549685	rs2861786	C	T	100	PASS	AC=1478;AF=0.295128;AN=5008;NS=2504;DP=19088;EAS_AF=0.3155;AMR_AF=0.2709;AFR_AF=0.3517;EUR_AF=0.2197;SAS_AF=0.2924;AA=T|||;VT=SNP
2	79549796	rs57197386	T	C	100	PASS	AC=1842;AF=0.367812;AN=5008;NS=2504;DP=19051;EAS_AF=0.3155;AMR_AF=0.3357;AFR_AF=0.5068;EUR_AF=0.3141;SAS_AF=0.3119;AA=C|||;VT=SNP
2	79550005	rs4852471	G	A	100	PASS	AC=755;AF=0.150759;AN=5008;NS=2504;DP=20087;EAS_AF=0.1796;AMR_AF=0.1801;AFR_AF=0.1339;EUR_AF=0.1312;SAS_AF=0.1431;AA=G|||;VT=SNP
2	79550054	rs4852144	C	G	100	PASS	AC=764;AF=0.152556;AN=5008;NS=2504;DP=20217;EAS_AF=0.1796;AMR_AF=0.1816;AFR_AF=0.1399;EUR_AF=0.1312;SAS_AF=0.1431;AA=G|||;VT=SNP
2	79550510	rs2060786	A	G	100	PASS	AC=631;AF=0.125998;AN=5008;NS=2504;DP=19857;EAS_AF=0.0734;AMR_AF=0.0865;AFR_AF=0.202;EUR_AF=0.0885;SAS_AF=0.1442;AA=A|||;VT=SNP
2	79550721	rs76521285	T	C	100	PASS	AC=68;AF=0.0135783;AN=5008;NS=2504;DP=17946;EAS_AF=0.0625;AMR_AF=0;AFR_AF=0;EUR_AF=0;SAS_AF=0.0051;AA=T|||;VT=SNP
2	79550724	rs13391885	T	A	100	PASS	AC=763;AF=0.152356;AN=5008;NS=2504;DP=18080;EAS_AF=0.1796;AMR_AF=0.1816;AFR_AF=0.1392;EUR_AF=0.1312;SAS_AF=0.1431;AA=A|||;VT=SNP
2	79550787	rs13429593	G	A	100	PASS	AC=328;AF=0.0654952;AN=5008;NS=2504;DP=17723;EAS_AF=0.0357;AMR_AF=0.0735;AFR_AF=0.1165;EUR_AF=0.0527;SAS_AF=0.0348;AA=G|||;VT=SNP
2	79551587	rs1347309	G	A	100	PASS	AC=704;AF=0.140575;AN=5008;NS=2504;DP=18854;EAS_AF=0.1349;AMR_AF=0.0865;AFR_AF=0.2065;EUR_AF=0.0885;SAS_AF=0.1493;AA=G|||;VT=SNP
2	79551735	rs17016867	T	C	100	PASS	AC=765;AF=0.152756;AN=5008;NS=2504;DP=19789;EAS_AF=0.1806;AMR_AF=0.1816;AFR_AF=0.1392;EUR_AF=0.1312;SAS_AF=0.1442;AA=T|||;VT=SNP
2	79552802	rs1368951	T	C	100	PASS	AC=1485;AF=0.296526;AN=5008;NS=2504;DP=18190;EAS_AF=0.3155;AMR_AF=0.2709;AFR_AF=0.354;EUR_AF=0.2207;SAS_AF=0.2955;AA=C|||;VT=SNP
2	79553119	rs1434172	C	A	100	PASS	AC=1901;AF=0.379593;AN=5008;NS=2504;DP=19731;EAS_AF=0.3155;AMR_AF=0.3372;AFR_AF=0.5484;EUR_AF=0.3141;SAS_AF=0.3149;AA=A|||;VT=SNP
2	79553266	rs78031892	G	A	100	PASS	AC=68;AF=0.0135783;AN=5008;NS=2504;DP=19010;EAS_AF=0.0625;AMR_AF=0;AFR_AF=0;EUR_AF=0;SAS_AF=0.0051;AA=G|||;VT=SNP
2	79553533	rs10183269	T	A	100	PASS	AC=832;AF=0.166134;AN=5008;NS=2504;DP=16082;EAS_AF=0.1806;AMR_AF=0.1816;AFR_AF=0.1891;EUR_AF=0.1322;SAS_AF=0.1442;AA=T|||;VT=SNP
2	79553592	rs1349516	T	A	100	PASS	AC=634;AF=0.126597;AN=5008;NS=2504;DP=14728;EAS_AF=0.0724;AMR_AF=0.0879;AFR_AF=0.202;EUR_AF=0.0885;SAS_AF=0.1472;AA=T|||;VT=SNP
2	79553950	rs10194732	A	G	100	PASS	AC=831;AF=0.165935;AN=5008;NS=2504;DP=18670;EAS_AF=0.1806;AMR_AF=0.1816;AFR_AF=0.1853;EUR_AF=0.1322;SAS_AF=0.1483;AA=A|||;VT=SNP
2	79554080	rs1368966	C	T	100	PASS	AC=634;AF=0.126597;AN=5008;NS=2504;DP=16948;EAS_AF=0.0734;AMR_AF=0.0879;AFR_AF=0.2012;EUR_AF=0.0885;SAS_AF=0.1472;AA=C|||;VT=SNP
2	79554555	rs1434220	A	G	100	PASS	AC=354;AF=0.0706869;AN=5008;NS=2504;DP=19559;EAS_AF=0.0625;AMR_AF=0.0605;AFR_AF=0.0991;EUR_AF=0.0934;SAS_AF=0.0245;AA=A|||;VT=SNP
2	79554556	rs1434219	C	T	100	PASS	AC=2231;AF=0.445487;AN=5008;NS=2504;DP=19651;EAS_AF=0.3165;AMR_AF=0.4236;AFR_AF=0.5711;EUR_AF=0.4344;SAS_AF=0.4356;AA=T|||;VT=SNP
2	79554690	rs17016879	A	G	100	PASS	AC=1177;AF=0.235024;AN=5008;NS=2504;DP=20500;EAS_AF=0.2192;AMR_AF=0.196;AFR_AF=0.298;EUR_AF=0.17;SAS_AF=0.2607;AA=G|||;VT=SNP
2	79555347	rs1434218	A	G	100	PASS	AC=3315;AF=0.661941;AN=5008;NS=2504;DP=19586;EAS_AF=0.6548;AMR_AF=0.634;AFR_AF=0.6717;EUR_AF=0.6541;SAS_AF=0.684;AA=G|||;VT=SNP
2	79556068	rs79687544	A	G	100	PASS	AC=79;AF=0.0157748;AN=5008;NS=2504;DP=21697;EAS_AF=0.0724;AMR_AF=0;AFR_AF=0;EUR_AF=0;SAS_AF=0.0061;AA=A|||;VT=SNP
2	79556408	rs117116016	C	T	100	PASS	AC=79;AF=0.0157748;AN=5008;NS=2504;DP=21848;EAS_AF=0.0317;AMR_AF=0.0591;AFR_AF=0;EUR_AF=0.005;SAS_AF=0.001;AA=C|||;VT=SNP
2	79556632	rs17016881	G	A	100	PASS	AC=215;AF=0.0429313;AN=5008;NS=2504;DP=19991;EAS_AF=0.0407;AMR_AF=0.0216;AFR_AF=0.1172;EUR_AF=0;SAS_AF=0.0041;AA=G|||;VT=SNP
2	79556751	rs76145632	C	T	100	PASS	AC=440;AF=0.0878594;AN=5008;NS=2504;DP=19672;EAS_AF=0.2063;AMR_AF=0.0778;AFR_AF=0.0265;EUR_AF=0.0785;SAS_AF=0.0654;AA=C|||;VT=SNP
2	79556909	rs6706637	T	C	100	PASS	AC=3017;AF=0.602436;AN=5008;NS=2504;DP=22790;EAS_AF=0.4593;AMR_AF=0.6715;AFR_AF=0.7935;EUR_AF=0.5586;SAS_AF=0.4877;AA=C|||;VT=SNP
2	79557184	rs75632623	A	G	100	PASS	AC=170;AF=0.0339457;AN=5008;NS=2504;DP=19161;EAS_AF=0.0407;AMR_AF=0.0216;AFR_AF=0.0832;EUR_AF=0;SAS_AF=0.0041;AA=A|||;VT=SNP
2	79557372	rs79581561	T	C	100	PASS	AC=169;AF=0.033746;AN=5008;NS=2504;DP=21668;EAS_AF=0.0397;AMR_AF=0.0216;AFR_AF=0.0832;EUR_AF=0;SAS_AF=0.0041;AA=T|||;VT=SNP
2	79557944	rs9309547	C	G	100	PASS	AC=2237;AF=0.446685;AN=5008;NS=2504;DP=18928;EAS_AF=0.4732;AMR_AF=0.4942;AFR_AF=0.5174;EUR_AF=0.3231;SAS_AF=0.4172;AA=C|||;VT=SNP
2	79558053	rs10179514	T	A	100	PASS	AC=2037;AF=0.406749;AN=5008;NS=2504;DP=19589;EAS_AF=0.4137;AMR_AF=0.4553;AFR_AF=0.5113;EUR_AF=0.2813;SAS_AF=0.3528;AA=T|||;VT=SNP
2	79558294	rs76148747	G	A	100	PASS	AC=563;AF=0.11242;AN=5008;NS=2504;DP=18496;EAS_AF=0.2163;AMR_AF=0.1009;AFR_AF=0.0272;EUR_AF=0.1143;SAS_AF=0.1268;AA=G|||;VT=SNP
2	79558337	rs77408407	C	T	100	PASS	AC=623;AF=0.124401;AN=5008;NS=2504;DP=18257;EAS_AF=0.2242;AMR_AF=0.1023;AFR_AF=0.059;EUR_AF=0.1233;SAS_AF=0.1268;AA=C|||;VT=SNP
2	79558346	rs79418960	T	C	100	PASS	AC=622;AF=0.124201;AN=5008;NS=2504;DP=18419;EAS_AF=0.2242;AMR_AF=0.1023;AFR_AF=0.059;EUR_AF=0.1233;SAS_AF=0.1258;AA=C|||;VT=SNP
2	79558444	rs58556673	A	G	100	PASS	AC=680;AF=0.135783;AN=5008;NS=2504;DP=18638;EAS_AF=0.256;AMR_AF=0.1037;AFR_AF=0.0734;EUR_AF=0.1272;SAS_AF=0.1278;AA=A|||;VT=SNP
2	79558446	rs1434216	G	A	100	PASS	AC=4546;AF=0.907748;AN=5008;NS=2504;DP=18681;EAS_AF=0.9623;AMR_AF=0.9092;AFR_AF=0.8949;EUR_AF=0.8549;SAS_AF=0.9223;AA=A|||;VT=SNP
2	79558650	rs1434215	T	C	100	PASS	AC=679;AF=0.135583;AN=5008;NS=2504;DP=19310;EAS_AF=0.255;AMR_AF=0.1037;AFR_AF=0.0734;EUR_AF=0.1262;SAS_AF=0.1288;AA=T|||;VT=SNP
2	79558800	rs6547229	A	G	100	PASS	AC=1985;AF=0.396366;AN=5008;NS=2504;DP=16395;EAS_AF=0.377;AMR_AF=0.4553;AFR_AF=0.5015;EUR_AF=0.2793;SAS_AF=0.3528;AA=A|||;VT=SNP
2	79558977	rs74476436	T	C	100	PASS	AC=60;AF=0.0119808;AN=5008;NS=2504;DP=19914;EAS_AF=0.0407;AMR_AF=0;AFR_AF=0;EUR_AF=0;SAS_AF=0.0194;AA=T|||;VT=SNP
2	79559022	rs1434214	G	T	100	PASS	AC=678;AF=0.135383;AN=5008;NS=2504;DP=19589;EAS_AF=0.255;AMR_AF=0.1052;AFR_AF=0.0711;EUR_AF=0.1262;SAS_AF=0.1299;AA=T|||;VT=SNP
2	79559445	rs73938202	G	T	100	PASS	AC=634;AF=0.126597;AN=5008;NS=2504;DP=16284;EAS_AF=0.255;AMR_AF=0.1037;AFR_AF=0.0386;EUR_AF=0.1262;SAS_AF=0.1299;AA=G|||;VT=SNP
2	79559518	rs1868925	C	T	100	PASS	AC=1430;AF=0.285543;AN=5008;NS=2504;DP=17353;EAS_AF=0.2887;AMR_AF=0.268;AFR_AF=0.1755;EUR_AF=0.34;SAS_AF=0.3875;AA=C|||;VT=SNP
2	79559524	rs73940503	A	G	100	PASS	AC=750;AF=0.14976;AN=5008;NS=2504;DP=17270;EAS_AF=0.2927;AMR_AF=0.1196;AFR_AF=0.0862;EUR_AF=0.1262;SAS_AF=0.1339;AA=A|||;VT=SNP
2	79560035	rs1434213	G	A	100	PASS	AC=1917;AF=0.382788;AN=5008;NS=2504;DP=17277;EAS_AF=0.374;AMR_AF=0.4323;AFR_AF=0.4962;EUR_AF=0.2525;SAS_AF=0.3374;AA=G|||;VT=SNP
2	79560147	rs74887651	T	G	100	PASS	AC=73;AF=0.0145767;AN=5008;NS=2504;DP=18826;EAS_AF=0.0377;AMR_AF=0.0144;AFR_AF=0.0151;EUR_AF=0;SAS_AF=0.0051;AA=T|||;VT=SNP
2	79560378	rs10176597	G	A	100	PASS	AC=354;AF=0.0706869;AN=5008;NS=2504;DP=15971;EAS_AF=0.0813;AMR_AF=0.0159;AFR_AF=0.1324;EUR_AF=0.005;SAS_AF=0.0828;AA=G|||;VT=SNP
2	79560486	rs6707138	C	T	100	PASS	AC=1976;AF=0.394569;AN=5008;NS=2504;DP=16833;EAS_AF=0.377;AMR_AF=0.4539;AFR_AF=0.4985;EUR_AF=0.2793;SAS_AF=0.3487;AA=C|||;VT=SNP
2	79560639	rs1347312	A	G	100	PASS	AC=1976;AF=0.394569;AN=5008;NS=2504;DP=16388;EAS_AF=0.377;AMR_AF=0.4539;AFR_AF=0.4985;EUR_AF=0.2793;SAS_AF=0.3487;AA=A|||;VT=SNP
2	79560656	rs13420654	A	G	100	PASS	AC=354;AF=0.0706869;AN=5008;NS=2504;DP=16175;EAS_AF=0.0813;AMR_AF=0.0159;AFR_AF=0.1324;EUR_AF=0.005;SAS_AF=0.0828;AA=A|||;VT=SNP
2	79560670	rs79854578	T	A	100	PASS	AC=602;AF=0.120208;AN=5008;NS=2504;DP=15914;EAS_AF=0.255;AMR_AF=0.1023;AFR_AF=0.025;EUR_AF=0.1262;SAS_AF=0.1166;AA=T|||;VT=SNP
2	79561648	rs1469763	G	A	100	PASS	AC=1266;AF=0.252796;AN=5008;NS=2504;DP=19561;EAS_AF=0.2679;AMR_AF=0.2334;AFR_AF=0.1702;EUR_AF=0.3002;SAS_AF=0.3139;AA=G|||;VT=SNP
2	79562010	rs10192881	T	C	100	PASS	AC=1958;AF=0.390974;AN=5008;NS=2504;DP=18993;EAS_AF=0.376;AMR_AF=0.4496;AFR_AF=0.497;EUR_AF=0.2684;SAS_AF=0.3476;AA=T|||;VT=SNP
2	79562768	rs59763261	G	A	100	PASS	AC=626;AF=0.125;AN=5008;NS=2504;DP=16784;EAS_AF=0.254;AMR_AF=0.1037;AFR_AF=0.0408;EUR_AF=0.1272;SAS_AF=0.1186;AA=G|||;VT=SNP
2	79562774	rs1003256	G	C	100	PASS	AC=1435;AF=0.286542;AN=5008;NS=2504;DP=17000;EAS_AF=0.2887;AMR_AF=0.2651;AFR_AF=0.1725;EUR_AF=0.339;SAS_AF=0.3998;AA=G|||;VT=SNP
2	79563054	rs117019670	C	T	100	PASS	AC=77;AF=0.0153754;AN=5008;NS=2504;DP=18123;EAS_AF=0.0298;AMR_AF=0.0591;AFR_AF=0;EUR_AF=0.005;SAS_AF=0.001;AA=C|||;VT=SNP
2	79563202	rs10186222	C	T	100	PASS	AC=440;AF=0.0878594;AN=5008;NS=2504;DP=21845;EAS_AF=0.002;AMR_AF=0.1081;AFR_AF=0.1301;EUR_AF=0.1421;SAS_AF=0.0491;AA=C|||;VT=SNP
2	79563209	rs78228207	T	C	100	PASS	AC=74;AF=0.0147764;AN=5008;NS=2504;DP=21800;EAS_AF=0.0377;AMR_AF=0.0144;AFR_AF=0.0151;EUR_AF=0.001;SAS_AF=0.0051;AA=T|||;VT=SNP
2	79563519	rs10496221	T	C	100	PASS	AC=701;AF=0.139976;AN=5008;NS=2504;DP=21109;EAS_AF=0.2917;AMR_AF=0.1182;AFR_AF=0.0567;EUR_AF=0.1282;SAS_AF=0.1237;AA=C|||;VT=SNP
2	79563718	rs17016899	G	A	100	PASS	AC=626;AF=0.125;AN=5008;NS=2504;DP=19646;EAS_AF=0.254;AMR_AF=0.1037;AFR_AF=0.0408;EUR_AF=0.1272;SAS_AF=0.1186;AA=A|||;VT=SNP
2	79563802	rs13431569	A	G	100	PASS	AC=425;AF=0.0848642;AN=5008;NS=2504;DP=18204;EAS_AF=0.003;AMR_AF=0.1037;AFR_AF=0.1203;EUR_AF=0.1421;SAS_AF=0.0491;AA=A|||;VT=SNP
2	79563894	rs117775019	T	C	100	PASS	AC=60;AF=0.0119808;AN=5008;NS=2504;DP=19671;EAS_AF=0.0407;AMR_AF=0;AFR_AF=0;EUR_AF=0;SAS_AF=0.0194;AA=T|||;VT=SNP
2	79563964	rs34035054	C	T	100	PASS	AC=1395;AF=0.278554;AN=5008;NS=2504;DP=20482;EAS_AF=0.2887;AMR_AF=0.2464;AFR_AF=0.1725;EUR_AF=0.3231;SAS_AF=0.3885;AA=C|||;VT=SNP
2	79564224	rs10171893	C	T	100	PASS	AC=440;AF=0.0878594;AN=5008;NS=2504;DP=18786;EAS_AF=0.003;AMR_AF=0.1081;AFR_AF=0.1293;EUR_AF=0.1421;SAS_AF=0.0491;AA=C|||;VT=SNP
2	79564302	rs1349515	C	G	100	PASS	AC=2666;AF=0.532348;AN=5008;NS=2504;DP=18417;EAS_AF=0.6687;AMR_AF=0.5504;AFR_AF=0.5893;EUR_AF=0.3787;SAS_AF=0.4601;AA=G|||;VT=SNP
2	79564817	rs80325847	A	G	100	PASS	AC=684;AF=0.136581;AN=5008;NS=2504;DP=16360;EAS_AF=0.2917;AMR_AF=0.1167;AFR_AF=0.0454;EUR_AF=0.1282;SAS_AF=0.1227;AA=A|||;VT=SNP
2	79565096	rs34374139	G	T	100	PASS	AC=1924;AF=0.384185;AN=5008;NS=2504;DP=14666;EAS_AF=0.377;AMR_AF=0.4294;AFR_AF=0.4992;EUR_AF=0.2505;SAS_AF=0.3415;AA=G|||;VT=SNP
2	79565169	rs61314887	C	T	100	PASS	AC=1641;AF=0.327676;AN=5008;NS=2504;DP=14708;EAS_AF=0.377;AMR_AF=0.4078;AFR_AF=0.2995;EUR_AF=0.2465;SAS_AF=0.3415;AA=C|||;VT=SNP
2	79565477	rs17016907	G	A	100	PASS	AC=632;AF=0.126198;AN=5008;NS=2504;DP=18510;EAS_AF=0.254;AMR_AF=0.1037;AFR_AF=0.0454;EUR_AF=0.1272;SAS_AF=0.1186;AA=A|||;VT=SNP
2	79565674	rs6706202	C	T	100	PASS	AC=1957;AF=0.390775;AN=5008;NS=2504;DP=19047;EAS_AF=0.377;AMR_AF=0.4481;AFR_AF=0.5008;EUR_AF=0.2674;SAS_AF=0.3425;AA=C|||;VT=SNP
2	79566215	rs921466	G	A	100	PASS	AC=1875;AF=0.374401;AN=5008;NS=2504;DP=19168;EAS_AF=0.377;AMR_AF=0.4409;AFR_AF=0.4349;EUR_AF=0.2674;SAS_AF=0.3528;AA=G|||;VT=SNP
2	79566366	rs74967923	C	T	100	PASS	AC=54;AF=0.0107827;AN=5008;NS=2504;DP=19585;EAS_AF=0.0466;AMR_AF=0;AFR_AF=0;EUR_AF=0;SAS_AF=0.0072;AA=C|||;VT=SNP
2	79566482	rs6547230	C	A	100	PASS	AC=2568;AF=0.51278;AN=5008;NS=2504;DP=18355;EAS_AF=0.6319;AMR_AF=0.5461;AFR_AF=0.5242;EUR_AF=0.3946;SAS_AF=0.4724;AA=A|||;VT=SNP
2	79566623	rs1991920	A	G	100	PASS	AC=451;AF=0.0900559;AN=5008;NS=2504;DP=19764;EAS_AF=0.004;AMR_AF=0.1095;AFR_AF=0.1354;EUR_AF=0.1431;SAS_AF=0.0491;AA=A|||;VT=SNP
2	79567321	rs1434212	A	G	100	PASS	AC=1889;AF=0.377196;AN=5008;NS=2504;DP=19707;EAS_AF=0.4554;AMR_AF=0.4409;AFR_AF=0.382;EUR_AF=0.2485;SAS_AF=0.3773;AA=A|||;VT=SNP
2	79567440	rs1368965	C	A	100	PASS	AC=3405;AF=0.679912;AN=5008;NS=2504;DP=18342;EAS_AF=0.6339;AMR_AF=0.7478;AFR_AF=0.6483;EUR_AF=0.669;SAS_AF=0.7331;AA=C|||;VT=SNP
2	79567523	rs113877821	C	G	100	PASS	AC=107;AF=0.0213658;AN=5008;NS=2504;DP=18189;EAS_AF=0.0397;AMR_AF=0.0029;AFR_AF=0.0348;EUR_AF=0;SAS_AF=0.0194;AA=C|||;VT=SNP
2	79567685	rs58946546	C	T	100	PASS	AC=583;AF=0.116414;AN=5008;NS=2504;DP=15125;EAS_AF=0.0823;AMR_AF=0.0259;AFR_AF=0.2935;EUR_AF=0.0089;SAS_AF=0.0869;AA=C|||;VT=SNP
2	79567762	rs113567005	G	A	100	PASS	AC=74;AF=0.0147764;AN=5008;NS=2504;DP=13597;EAS_AF=0.0298;AMR_AF=0.0029;AFR_AF=0.0061;EUR_AF=0.0159;SAS_AF=0.0184;AA=G|||;VT=SNP
2	79567775	rs141166462	C	T	100	PASS	AC=130;AF=0.0259585;AN=5008;NS=2504;DP=13055;EAS_AF=0.0734;AMR_AF=0.0317;AFR_AF=0.0174;EUR_AF=0.002;SAS_AF=0.0092;AA=C|||;VT=SNP
2	79567786	rs75948291	T	C	100	PASS	AC=392;AF=0.0782748;AN=5008;NS=2504;DP=12606;EAS_AF=0.0893;AMR_AF=0.121;AFR_AF=0.1346;EUR_AF=0.0139;SAS_AF=0.0266;AA=C|||;VT=SNP
2	79567915	rs377019291	G	C	100	PASS	AC=50;AF=0.00998403;AN=5008;NS=2504;DP=9482;EAS_AF=0.0347;AMR_AF=0;AFR_AF=0;EUR_AF=0;SAS_AF=0.0153;AA=G|||;VT=SNP
2	79568318	rs35067842	C	A	100	PASS	AC=2000;AF=0.399361;AN=5008;NS=2504;DP=16407;EAS_AF=0.4067;AMR_AF=0.5533;AFR_AF=0.4713;EUR_AF=0.3101;SAS_AF=0.2771;AA=C|||;VT=SNP
2	79568641	rs11126711	G	A	100	PASS	AC=4390;AF=0.876597;AN=5008;NS=2504;DP=20112;EAS_AF=0.9891;AMR_AF=0.8847;AFR_AF=0.8003;EUR_AF=0.8111;SAS_AF=0.9254;AA=A|||;VT=SNP
2	79568673	rs11683642	C	A	100	PASS	AC=1695;AF=0.338458;AN=5008;NS=2504;DP=20041;EAS_AF=0.2579;AMR_AF=0.3213;AFR_AF=0.2292;EUR_AF=0.4264;SAS_AF=0.4908;AA=C|||;VT=SNP
2	79568733	rs7569369	C	T	100	PASS	AC=1771;AF=0.353634;AN=5008;NS=2504;DP=20355;EAS_AF=0.3581;AMR_AF=0.4813;AFR_AF=0.4077;EUR_AF=0.2843;SAS_AF=0.2566;AA=C|||;VT=SNP
2	79569237	rs1368964	A	T	100	PASS	AC=1818;AF=0.363019;AN=5008;NS=2504;DP=20377;EAS_AF=0.37;AMR_AF=0.4899;AFR_AF=0.4115;EUR_AF=0.3012;SAS_AF=0.2638;AA=A|||;VT=SNP
2	79569354	rs55774537	C	G	100	PASS	AC=894;AF=0.178514;AN=5008;NS=2504;DP=20161;EAS_AF=0.373;AMR_AF=0.0821;AFR_AF=0.149;EUR_AF=0.1004;SAS_AF=0.1667;AA=c|||;VT=SNP
2	79569611	rs67941513	C	T	100	PASS	AC=1010;AF=0.201677;AN=5008;NS=2504;DP=19169;EAS_AF=0.2242;AMR_AF=0.1974;AFR_AF=0.0356;EUR_AF=0.2843;SAS_AF=0.3211;AA=C|||;VT=SNP
2	79569865	rs148117374	C	T	100	PASS	AC=42;AF=0.00838658;AN=5008;NS=2504;DP=18344;EAS_AF=0.0258;AMR_AF=0.0144;AFR_AF=0;EUR_AF=0.001;SAS_AF=0.0051;AA=C|||;VT=SNP
2	79569934	rs77336538	T	C	100	PASS	AC=21;AF=0.00419329;AN=5008;NS=2504;DP=17136;EAS_AF=0.0208;AMR_AF=0;AFR_AF=0;EUR_AF=0;SAS_AF=0;AA=T|||;VT=SNP
2	79570000	rs4143798	G	A	100	PASS	AC=1642;AF=0.327875;AN=5008;NS=2504;DP=17041;EAS_AF=0.3591;AMR_AF=0.4769;AFR_AF=0.3041;EUR_AF=0.2843;SAS_AF=0.2669;AA=G|||;VT=SNP
2	79570117	rs6754443	A	T	100	PASS	AC=1782;AF=0.355831;AN=5008;NS=2504;DP=15500;EAS_AF=0.3591;AMR_AF=0.4813;AFR_AF=0.4077;EUR_AF=0.2843;SAS_AF=0.2669;AA=A|||;VT=SNP
2	79570218	rs76063800	T	C	100	PASS	AC=759;AF=0.151558;AN=5008;NS=2504;DP=15378;EAS_AF=0.373;AMR_AF=0.0648;AFR_AF=0.0575;EUR_AF=0.0974;SAS_AF=0.1677;AA=T|||;VT=SNP
2	79570719	rs11126712	C	T	100	PASS	AC=1653;AF=0.330072;AN=5008;NS=2504;DP=13857;EAS_AF=0.2569;AMR_AF=0.3184;AFR_AF=0.1997;EUR_AF=0.4264;SAS_AF=0.4908;AA=C|||;VT=SNP
2	79570893	rs7603383	A	G	100	PASS	AC=838;AF=0.167332;AN=5008;NS=2504;DP=11609;EAS_AF=0.3472;AMR_AF=0.0648;AFR_AF=0.1392;EUR_AF=0.0994;SAS_AF=0.1626;AA=A|||;VT=SNP
2	79571075	rs1434211	A	G	100	PASS	AC=4415;AF=0.881589;AN=5008;NS=2504;DP=14196;EAS_AF=0.9742;AMR_AF=0.8775;AFR_AF=0.8215;EUR_AF=0.827;SAS_AF=0.9264;AA=G|||;VT=SNP
2	79571601	rs11886884	A	G	100	PASS	AC=650;AF=0.129792;AN=5008;NS=2504;DP=12533;EAS_AF=0.0337;AMR_AF=0.121;AFR_AF=0.1641;EUR_AF=0.1412;SAS_AF=0.1769;AA=A|||;VT=SNP
2	79571761	rs4852472	C	T	100	PASS	AC=1712;AF=0.341853;AN=5008;NS=2504;DP=11220;EAS_AF=0.2569;AMR_AF=0.3213;AFR_AF=0.2421;EUR_AF=0.4264;SAS_AF=0.4918;AA=C|||;VT=SNP
2	79571803	rs75514595	A	T	100	PASS	AC=754;AF=0.150559;AN=5008;NS=2504;DP=10307;EAS_AF=0.3472;AMR_AF=0.0605;AFR_AF=0.0787;EUR_AF=0.0994;SAS_AF=0.1616;AA=A|||;VT=SNP
2	79571917	rs57687273	A	G	100	PASS	AC=841;AF=0.167931;AN=5008;NS=2504;DP=6452;EAS_AF=0.3472;AMR_AF=0.0663;AFR_AF=0.1415;EUR_AF=0.0994;SAS_AF=0.1616;AA=A|||;VT=SNP
2	79572147	rs1434210	G	C	100	PASS	AC=2552;AF=0.509585;AN=5008;NS=2504;DP=9349;EAS_AF=0.6042;AMR_AF=0.3876;AFR_AF=0.3828;EUR_AF=0.5268;SAS_AF=0.6524;AA=C|||;VT=SNP
2	79572302	rs1434209	G	A	100	PASS	AC=4387;AF=0.875998;AN=5008;NS=2504;DP=12916;EAS_AF=0.9742;AMR_AF=0.8761;AFR_AF=0.8018;EUR_AF=0.826;SAS_AF=0.9264;AA=A|||;VT=SNP
2	79572441	rs4852473	A	G	100	PASS	AC=1839;AF=0.367212;AN=5008;NS=2504;DP=16757;EAS_AF=0.37;AMR_AF=0.4914;AFR_AF=0.4183;EUR_AF=0.3012;SAS_AF=0.2751;AA=A|||;VT=SNP
2	79573346	rs56048430	G	T	100	PASS	AC=642;AF=0.128195;AN=5008;NS=2504;DP=17975;EAS_AF=0.3462;AMR_AF=0.0476;AFR_AF=0.0045;EUR_AF=0.0964;SAS_AF=0.1605;AA=G|||;VT=SNP
2	79573423	rs1368963	T	C	100	PASS	AC=3360;AF=0.670927;AN=5008;NS=2504;DP=17151;EAS_AF=0.6171;AMR_AF=0.7983;AFR_AF=0.5499;EUR_AF=0.7107;SAS_AF=0.7587;AA=T|||;VT=SNP
2	79573515	rs1434208	C	T	100	PASS	AC=1719;AF=0.343251;AN=5008;NS=2504;DP=17873;EAS_AF=0.2649;AMR_AF=0.3213;AFR_AF=0.2421;EUR_AF=0.4264;SAS_AF=0.4908;AA=C|||;VT=SNP
2	79573614	rs56164216	C	G	100	PASS	AC=778;AF=0.155351;AN=5008;NS=2504;DP=18024;EAS_AF=0.3462;AMR_AF=0.0648;AFR_AF=0.0961;EUR_AF=0.0994;SAS_AF=0.1605;AA=C|||;VT=SNP
2	79573642	rs55948680	G	C	100	PASS	AC=642;AF=0.128195;AN=5008;NS=2504;DP=16840;EAS_AF=0.3462;AMR_AF=0.0476;AFR_AF=0.0045;EUR_AF=0.0964;SAS_AF=0.1605;AA=G|||;VT=SNP
2	79574094	rs117516012	G	A	100	PASS	AC=51;AF=0.0101837;AN=5008;NS=2504;DP=14252;EAS_AF=0.0367;AMR_AF=0;AFR_AF=0;EUR_AF=0;SAS_AF=0.0143;AA=G|||;VT=SNP
2	79574386	rs11894048	C	T	100	PASS	AC=4383;AF=0.8752;AN=5008;NS=2504;DP=13660;EAS_AF=0.9742;AMR_AF=0.8775;AFR_AF=0.798;EUR_AF=0.827;SAS_AF=0.9254;AA=T|||;VT=SNP
2	79575041	rs61078967	A	C	100	PASS	AC=753;AF=0.150359;AN=5008;NS=2504;DP=18262;EAS_AF=0.3462;AMR_AF=0.0605;AFR_AF=0.0787;EUR_AF=0.0994;SAS_AF=0.1616;AA=A|||;VT=SNP
2	79575108	rs726237	G	C	100	PASS	AC=2629;AF=0.52496;AN=5008;NS=2504;DP=18545;EAS_AF=0.7093;AMR_AF=0.5476;AFR_AF=0.5386;EUR_AF=0.4006;SAS_AF=0.4284;AA=G|||;VT=SNP
2	79575187	rs726236	T	C	100	PASS	AC=1630;AF=0.325479;AN=5008;NS=2504;DP=17948;EAS_AF=0.3512;AMR_AF=0.4683;AFR_AF=0.3086;EUR_AF=0.2843;SAS_AF=0.2628;AA=T|||;VT=SNP
2	79575193	rs726235	A	G	100	PASS	AC=1660;AF=0.33147;AN=5008;NS=2504;DP=17920;EAS_AF=0.3522;AMR_AF=0.4712;AFR_AF=0.3275;EUR_AF=0.2863;SAS_AF=0.2628;AA=A|||;VT=SNP
2	79575420	rs6725108	C	A	100	PASS	AC=751;AF=0.14996;AN=5008;NS=2504;DP=19484;EAS_AF=0.3462;AMR_AF=0.0605;AFR_AF=0.0779;EUR_AF=0.0994;SAS_AF=0.1605;AA=C|||;VT=SNP
2	79575630	rs6725564	G	A	100	PASS	AC=751;AF=0.14996;AN=5008;NS=2504;DP=17588;EAS_AF=0.3462;AMR_AF=0.0605;AFR_AF=0.0779;EUR_AF=0.0994;SAS_AF=0.1605;AA=G|||;VT=SNP
2	79575910	rs6754231	A	G	100	PASS	AC=1794;AF=0.358227;AN=5008;NS=2504;DP=19610;EAS_AF=0.3522;AMR_AF=0.4726;AFR_AF=0.4304;EUR_AF=0.2843;SAS_AF=0.2618;AA=A|||;VT=SNP
2	79575937	rs6754241	A	G	100	PASS	AC=1840;AF=0.367412;AN=5008;NS=2504;DP=19342;EAS_AF=0.3631;AMR_AF=0.4827;AFR_AF=0.4342;EUR_AF=0.3012;SAS_AF=0.2679;AA=A|||;VT=SNP
2	79576415	rs1434181	G	T	100	PASS	AC=1833;AF=0.366014;AN=5008;NS=2504;DP=19225;EAS_AF=0.3631;AMR_AF=0.4798;AFR_AF=0.4304;EUR_AF=0.3012;SAS_AF=0.2679;AA=G|||;VT=SNP
2	79576586	rs1434180	G	A	100	PASS	AC=4409;AF=0.880391;AN=5008;NS=2504;DP=17523;EAS_AF=0.9742;AMR_AF=0.8761;AFR_AF=0.8169;EUR_AF=0.827;SAS_AF=0.9274;AA=A|||;VT=SNP
2	79576588	rs80317828	C	G	100	PASS	AC=764;AF=0.152556;AN=5008;NS=2504;DP=17582;EAS_AF=0.3462;AMR_AF=0.0634;AFR_AF=0.0862;EUR_AF=0.0994;SAS_AF=0.1605;AA=C|||;VT=SNP
2	79577068	rs6729999	C	T	100	PASS	AC=628;AF=0.125399;AN=5008;NS=2504;DP=12397;EAS_AF=0.0317;AMR_AF=0.1196;AFR_AF=0.1604;EUR_AF=0.1332;SAS_AF=0.1708;AA=C|||;VT=SNP
2	79577071	rs186132449	G	A	100	PASS	AC=40;AF=0.00798722;AN=5008;NS=2504;DP=12087;EAS_AF=0.0258;AMR_AF=0.0144;AFR_AF=0;EUR_AF=0.001;SAS_AF=0.0031;AA=G|||;VT=SNP
2	79577831	rs11678470	A	T	100	PASS	AC=643;AF=0.128395;AN=5008;NS=2504;DP=18014;EAS_AF=0.3462;AMR_AF=0.0476;AFR_AF=0.0045;EUR_AF=0.0964;SAS_AF=0.1616;AA=A|||;VT=SNP
2	79577890	rs6734043	G	A	100	PASS	AC=4441;AF=0.886781;AN=5008;NS=2504;DP=17497;EAS_AF=0.9891;AMR_AF=0.8545;AFR_AF=0.9803;EUR_AF=0.7306;SAS_AF=0.8384;AA=A|||;VT=SNP
2	79578622	rs139162394	A	C	100	PASS	AC=51;AF=0.0101837;AN=5008;NS=2504;DP=19993;EAS_AF=0.0367;AMR_AF=0;AFR_AF=0;EUR_AF=0;SAS_AF=0.0143;AA=A|||;VT=SNP
2	79578728	rs11126713	C	G	100	PASS	AC=1453;AF=0.290136;AN=5008;NS=2504;DP=17816;EAS_AF=0.255;AMR_AF=0.2824;AFR_AF=0.2073;EUR_AF=0.328;SAS_AF=0.4049;AA=C|||;VT=SNP
2	79578796	rs6752864	T	G	100	PASS	AC=4168;AF=0.832268;AN=5008;NS=2504;DP=19944;EAS_AF=0.9633;AMR_AF=0.8285;AFR_AF=0.8132;EUR_AF=0.7286;SAS_AF=0.8323;AA=A|||;VT=SNP
2	79578802	rs62156624	A	G	100	PASS	AC=1814;AF=0.36222;AN=5008;NS=2504;DP=19995;EAS_AF=0.3621;AMR_AF=0.4798;AFR_AF=0.4175;EUR_AF=0.3012;SAS_AF=0.2669;AA=A|||;VT=SNP
2	79579102	rs12996920	T	C	100	PASS	AC=1834;AF=0.366214;AN=5008;NS=2504;DP=18646;EAS_AF=0.3621;AMR_AF=0.4798;AFR_AF=0.4402;EUR_AF=0.3012;SAS_AF=0.2566;AA=T|||;VT=SNP
2	79579586	rs11676248	T	C	100	PASS	AC=1563;AF=0.312101;AN=5008;NS=2504;DP=17773;EAS_AF=0.255;AMR_AF=0.2867;AFR_AF=0.2806;EUR_AF=0.328;SAS_AF=0.4151;AA=T|||;VT=SNP
2	79580156	rs10183790	A	G	100	PASS	AC=4170;AF=0.832668;AN=5008;NS=2504;DP=16554;EAS_AF=0.9633;AMR_AF=0.83;AFR_AF=0.8132;EUR_AF=0.7286;SAS_AF=0.8333;AA=G|||;VT=SNP
2	79580658	rs1434179	T	C	100	PASS	AC=4171;AF=0.832867;AN=5008;NS=2504;DP=18100;EAS_AF=0.9633;AMR_AF=0.83;AFR_AF=0.8139;EUR_AF=0.7286;SAS_AF=0.8333;AA=C|||;VT=SNP
2	79580935	rs6745823	C	A	100	PASS	AC=1464;AF=0.292332;AN=5008;NS=2504;DP=17393;EAS_AF=0.254;AMR_AF=0.2839;AFR_AF=0.2156;EUR_AF=0.328;SAS_AF=0.4049;AA=C|||;VT=SNP
2	79581175	rs966878	A	C	100	PASS	AC=4170;AF=0.832668;AN=5008;NS=2504;DP=16546;EAS_AF=0.9633;AMR_AF=0.83;AFR_AF=0.8132;EUR_AF=0.7286;SAS_AF=0.8333;AA=C|||;VT=SNP
2	79581193	rs149130460	G	A	100	PASS	AC=51;AF=0.0101837;AN=5008;NS=2504;DP=16666;EAS_AF=0.0367;AMR_AF=0;AFR_AF=0;EUR_AF=0;SAS_AF=0.0143;AA=G|||;VT=SNP
2	79581874	rs6749910	C	T	100	PASS	AC=765;AF=0.152756;AN=5008;NS=2504;DP=17546;EAS_AF=0.3472;AMR_AF=0.0634;AFR_AF=0.0862;EUR_AF=0.0994;SAS_AF=0.1605;AA=C|||;VT=SNP
2	79582025	rs4852474	G	T	100	PASS	AC=4150;AF=0.828674;AN=5008;NS=2504;DP=19868;EAS_AF=0.9633;AMR_AF=0.8271;AFR_AF=0.8003;EUR_AF=0.7276;SAS_AF=0.8333;AA=T|||;VT=SNP
2	79582138	rs1434178	C	T	100	PASS	AC=4157;AF=0.830072;AN=5008;NS=2504;DP=19182;EAS_AF=0.9633;AMR_AF=0.8285;AFR_AF=0.8041;EUR_AF=0.7286;SAS_AF=0.8333;AA=T|||;VT=SNP
2	79582230	rs1434177	C	T	100	PASS	AC=1838;AF=0.367013;AN=5008;NS=2504;DP=19170;EAS_AF=0.3621;AMR_AF=0.4798;AFR_AF=0.4418;EUR_AF=0.3022;SAS_AF=0.2577;AA=C|||;VT=SNP
2	79582395	rs1434176	G	A	100	PASS	AC=1853;AF=0.370008;AN=5008;NS=2504;DP=19538;EAS_AF=0.3621;AMR_AF=0.4798;AFR_AF=0.4539;EUR_AF=0.3012;SAS_AF=0.2577;AA=G|||;VT=SNP
2	79582825	rs6754130	G	A	100	PASS	AC=1528;AF=0.305112;AN=5008;NS=2504;DP=16366;EAS_AF=0.254;AMR_AF=0.2839;AFR_AF=0.264;EUR_AF=0.328;SAS_AF=0.4049;AA=G|||;VT=SNP
2	79582857	rs6753944	C	T	100	PASS	AC=1538;AF=0.307109;AN=5008;NS=2504;DP=16330;EAS_AF=0.254;AMR_AF=0.2853;AFR_AF=0.2708;EUR_AF=0.328;SAS_AF=0.4049;AA=C|||;VT=SNP
2	79583360	rs56057799	T	C	100	PASS	AC=74;AF=0.0147764;AN=5008;NS=2504;DP=11363;EAS_AF=0.002;AMR_AF=0.0159;AFR_AF=0.0023;EUR_AF=0.0408;SAS_AF=0.0174;AA=T|||;VT=SNP
2	79583643	rs79217373	G	A	100	PASS	AC=643;AF=0.128395;AN=5008;NS=2504;DP=16731;EAS_AF=0.3462;AMR_AF=0.0476;AFR_AF=0.0053;EUR_AF=0.0964;SAS_AF=0.1605;AA=G|||;VT=SNP
2	79583924	rs76959339	G	T	100	PASS	AC=642;AF=0.128195;AN=5008;NS=2504;DP=16436;EAS_AF=0.3462;AMR_AF=0.0476;AFR_AF=0.0045;EUR_AF=0.0964;SAS_AF=0.1605;AA=G|||;VT=SNP
2	79584016	rs77988739	A	T	100	PASS	AC=39;AF=0.00778754;AN=5008;NS=2504;DP=15340;EAS_AF=0.0248;AMR_AF=0.0144;AFR_AF=0;EUR_AF=0.001;SAS_AF=0.0031;AA=A|||;VT=SNP
2	79584172	rs35965251	G	C	100	PASS	AC=1650;AF=0.329473;AN=5008;NS=2504;DP=15677;EAS_AF=0.3532;AMR_AF=0.4697;AFR_AF=0.3298;EUR_AF=0.2843;SAS_AF=0.2515;AA=G|||;VT=SNP
2	79584284	rs55781633	C	T	100	PASS	AC=643;AF=0.128395;AN=5008;NS=2504;DP=15494;EAS_AF=0.0337;AMR_AF=0.121;AFR_AF=0.1596;EUR_AF=0.1412;SAS_AF=0.1759;AA=C|||;VT=SNP
2	79584289	rs12620843	T	C	100	PASS	AC=1507;AF=0.300919;AN=5008;NS=2504;DP=15387;EAS_AF=0.255;AMR_AF=0.2839;AFR_AF=0.2398;EUR_AF=0.328;SAS_AF=0.4151;AA=T|||;VT=SNP
2	79584927	rs79598389	C	T	100	PASS	AC=114;AF=0.0227636;AN=5008;NS=2504;DP=17433;EAS_AF=0.0258;AMR_AF=0.0173;AFR_AF=0.053;EUR_AF=0.001;SAS_AF=0.0051;AA=C|||;VT=SNP
2	79584984	rs11894046	G	A	100	PASS	AC=357;AF=0.0712859;AN=5008;NS=2504;DP=15967;EAS_AF=0.0813;AMR_AF=0.0216;AFR_AF=0.1649;EUR_AF=0.0199;SAS_AF=0.0225;AA=g|||;VT=SNP
2	79585003	rs12713984	G	A	100	PASS	AC=1525;AF=0.304513;AN=5008;NS=2504;DP=15651;EAS_AF=0.255;AMR_AF=0.2839;AFR_AF=0.261;EUR_AF=0.328;SAS_AF=0.4049;AA=G|||;VT=SNP
2	79585056	rs6749320	A	G	100	PASS	AC=4162;AF=0.83107;AN=5008;NS=2504;DP=15285;EAS_AF=0.9663;AMR_AF=0.8285;AFR_AF=0.8041;EUR_AF=0.7286;SAS_AF=0.8354;AA=G|||;VT=SNP
2	79585230	rs68155632	A	G	100	PASS	AC=1099;AF=0.219449;AN=5008;NS=2504;DP=15611;EAS_AF=0.2718;AMR_AF=0.4366;AFR_AF=0.0166;EUR_AF=0.2644;SAS_AF=0.2393;AA=A|||;VT=SNP
2	79586600	rs17016923	A	G	100	PASS	AC=1524;AF=0.304313;AN=5008;NS=2504;DP=18458;EAS_AF=0.255;AMR_AF=0.2839;AFR_AF=0.2678;EUR_AF=0.328;SAS_AF=0.3947;AA=A|||;VT=SNP
2	79586998	rs11897194	G	A	100	PASS	AC=1441;AF=0.28774;AN=5008;NS=2504;DP=16947;EAS_AF=0.255;AMR_AF=0.281;AFR_AF=0.2065;EUR_AF=0.328;SAS_AF=0.3947;AA=G|||;VT=SNP
2	79587089	rs76956071	T	C	100	PASS	AC=87;AF=0.0173722;AN=5008;NS=2504;DP=17910;EAS_AF=0.0377;AMR_AF=0.0663;AFR_AF=0.0008;EUR_AF=0.001;SAS_AF=0.001;AA=T|||;VT=SNP
2	79587121	rs56349222	T	C	100	PASS	AC=803;AF=0.160343;AN=5008;NS=2504;DP=16936;EAS_AF=0.3552;AMR_AF=0.0634;AFR_AF=0.0968;EUR_AF=0.1024;SAS_AF=0.1738;AA=T|||;VT=SNP
2	79588189	rs13011795	A	G	100	PASS	AC=2322;AF=0.463658;AN=5008;NS=2504;DP=17559;EAS_AF=0.6042;AMR_AF=0.3473;AFR_AF=0.3646;EUR_AF=0.4274;SAS_AF=0.5726;AA=G|||;VT=SNP
2	79588316	rs13012018	A	G	100	PASS	AC=1514;AF=0.302316;AN=5008;NS=2504;DP=18598;EAS_AF=0.255;AMR_AF=0.2839;AFR_AF=0.2564;EUR_AF=0.328;SAS_AF=0.3998;AA=A|||;VT=SNP
2	79588552	rs116908966	A	G	100	PASS	AC=53;AF=0.0105831;AN=5008;NS=2504;DP=16789;EAS_AF=0.0377;AMR_AF=0;AFR_AF=0;EUR_AF=0;SAS_AF=0.0153;AA=A|||;VT=SNP
2	79588860	rs113296357	G	C	100	PASS	AC=806;AF=0.160942;AN=5008;NS=2504;DP=18490;EAS_AF=0.3482;AMR_AF=0.0634;AFR_AF=0.1074;EUR_AF=0.0994;SAS_AF=0.1728;AA=G|||;VT=SNP
2	79588912	rs145601362	G	T	100	PASS	AC=656;AF=0.13099;AN=5008;NS=2504;DP=17460;EAS_AF=0.3482;AMR_AF=0.0476;AFR_AF=0.0045;EUR_AF=0.0964;SAS_AF=0.1728;AA=G|||;VT=SNP
2	79589224	rs4852475	C	T	100	PASS	AC=4177;AF=0.834065;AN=5008;NS=2504;DP=17740;EAS_AF=0.9683;AMR_AF=0.8285;AFR_AF=0.8124;EUR_AF=0.7286;SAS_AF=0.8374;AA=T|||;VT=SNP
2	79589391	rs4852476	G	A	100	PASS	AC=4177;AF=0.834065;AN=5008;NS=2504;DP=18069;EAS_AF=0.9683;AMR_AF=0.8285;AFR_AF=0.8124;EUR_AF=0.7286;SAS_AF=0.8374;AA=A|||;VT=SNP
2	79589546	rs7589831	G	A	100	PASS	AC=1506;AF=0.300719;AN=5008;NS=2504;DP=18527;EAS_AF=0.254;AMR_AF=0.2839;AFR_AF=0.2511;EUR_AF=0.328;SAS_AF=0.3998;AA=G|||;VT=SNP
2	79589553	rs4852477	A	C	100	PASS	AC=4164;AF=0.83147;AN=5008;NS=2504;DP=18418;EAS_AF=0.9683;AMR_AF=0.8271;AFR_AF=0.8033;EUR_AF=0.7286;SAS_AF=0.8374;AA=C|||;VT=SNP
2	79589598	rs4852478	C	T	100	PASS	AC=4145;AF=0.827676;AN=5008;NS=2504;DP=17697;EAS_AF=0.9683;AMR_AF=0.8271;AFR_AF=0.789;EUR_AF=0.7286;SAS_AF=0.8374;AA=T|||;VT=SNP
2	79589877	rs6712199	A	T	100	PASS	AC=1847;AF=0.36881;AN=5008;NS=2504;DP=19918;EAS_AF=0.3641;AMR_AF=0.4813;AFR_AF=0.4433;EUR_AF=0.3012;SAS_AF=0.2628;AA=A|||;VT=SNP
2	79589920	rs6741128	G	T	100	PASS	AC=1653;AF=0.330072;AN=5008;NS=2504;DP=18424;EAS_AF=0.3542;AMR_AF=0.4697;AFR_AF=0.3275;EUR_AF=0.2843;SAS_AF=0.2566;AA=G|||;VT=SNP
2	79589954	rs140962630	A	G	100	PASS	AC=107;AF=0.0213658;AN=5008;NS=2504;DP=18472;EAS_AF=0.0248;AMR_AF=0.1153;AFR_AF=0;EUR_AF=0;SAS_AF=0.002;AA=A|||;VT=SNP
2	79590133	rs6715342	A	T	100	PASS	AC=4163;AF=0.83127;AN=5008;NS=2504;DP=20287;EAS_AF=0.9683;AMR_AF=0.8271;AFR_AF=0.8026;EUR_AF=0.7286;SAS_AF=0.8374;AA=T|||;VT=SNP
2	79590972	rs1347310	G	A	100	PASS	AC=1654;AF=0.330272;AN=5008;NS=2504;DP=19426;EAS_AF=0.3542;AMR_AF=0.4697;AFR_AF=0.3283;EUR_AF=0.2843;SAS_AF=0.2566;AA=G|||;VT=SNP
2	79591277	rs10210175	C	A	100	PASS	AC=1475;AF=0.294529;AN=5008;NS=2504;DP=19756;EAS_AF=0.254;AMR_AF=0.2824;AFR_AF=0.2284;EUR_AF=0.328;SAS_AF=0.3998;AA=C|||;VT=SNP
2	79591307	rs6706018	T	C	100	PASS	AC=1654;AF=0.330272;AN=5008;NS=2504;DP=19649;EAS_AF=0.3542;AMR_AF=0.4697;AFR_AF=0.3283;EUR_AF=0.2843;SAS_AF=0.2566;AA=T|||;VT=SNP
2	79591566	rs10210640	G	A	100	PASS	AC=1509;AF=0.301318;AN=5008;NS=2504;DP=19185;EAS_AF=0.254;AMR_AF=0.2853;AFR_AF=0.2519;EUR_AF=0.328;SAS_AF=0.4008;AA=G|||;VT=SNP
2	79592183	rs1821418	C	T	100	PASS	AC=793;AF=0.158347;AN=5008;NS=2504;DP=12754;EAS_AF=0.3492;AMR_AF=0.0634;AFR_AF=0.0953;EUR_AF=0.0994;SAS_AF=0.1748;AA=C|||;VT=SNP
2	79592243	rs1821417	A	T	100	PASS	AC=659;AF=0.131589;AN=5008;NS=2504;DP=13183;EAS_AF=0.3492;AMR_AF=0.0476;AFR_AF=0.0045;EUR_AF=0.0964;SAS_AF=0.1748;AA=A|||;VT=SNP
2	79592473	rs1434175	G	A	100	PASS	AC=1474;AF=0.294329;AN=5008;NS=2504;DP=17537;EAS_AF=0.254;AMR_AF=0.281;AFR_AF=0.2284;EUR_AF=0.328;SAS_AF=0.3998;AA=G|||;VT=SNP
2	79592570	rs1434174	G	C	100	PASS	AC=1497;AF=0.298922;AN=5008;NS=2504;DP=13375;EAS_AF=0.254;AMR_AF=0.281;AFR_AF=0.2458;EUR_AF=0.328;SAS_AF=0.3998;AA=G|||;VT=SNP
2	79592791	rs6753118	G	T	100	PASS	AC=1654;AF=0.330272;AN=5008;NS=2504;DP=16288;EAS_AF=0.3542;AMR_AF=0.4697;AFR_AF=0.3283;EUR_AF=0.2843;SAS_AF=0.2566;AA=G|||;VT=SNP
2	79593116	rs17759703	C	G	100	PASS	AC=222;AF=0.0443291;AN=5008;NS=2504;DP=17794;EAS_AF=0.0238;AMR_AF=0.0562;AFR_AF=0.0113;EUR_AF=0.0656;SAS_AF=0.0798;AA=C|||;VT=SNP
2	79593298	rs1434173	A	G	100	PASS	AC=779;AF=0.155551;AN=5008;NS=2504;DP=18097;EAS_AF=0.3482;AMR_AF=0.0634;AFR_AF=0.0862;EUR_AF=0.1004;SAS_AF=0.1728;AA=A|||;VT=SNP
2	79593790	rs4852479	T	C	100	PASS	AC=4160;AF=0.830671;AN=5008;NS=2504;DP=18017;EAS_AF=0.9673;AMR_AF=0.8271;AFR_AF=0.8003;EUR_AF=0.7286;SAS_AF=0.8384;AA=C|||;VT=SNP
2	79594291	rs1897782	T	G	100	PASS	AC=4139;AF=0.826478;AN=5008;NS=2504;DP=17040;EAS_AF=0.9673;AMR_AF=0.8271;AFR_AF=0.795;EUR_AF=0.7276;SAS_AF=0.8252;AA=G|||;VT=SNP
2	79595394	rs2167391	T	C	100	PASS	AC=4275;AF=0.853634;AN=5008;NS=2504;DP=20065;EAS_AF=0.9673;AMR_AF=0.8343;AFR_AF=0.8941;EUR_AF=0.7276;SAS_AF=0.8252;AA=C|||;VT=SNP
2	79595830	rs67489944	G	A	100	PASS	AC=1501;AF=0.29972;AN=5008;NS=2504;DP=18173;EAS_AF=0.2857;AMR_AF=0.3602;AFR_AF=0.3381;EUR_AF=0.2584;SAS_AF=0.2618;AA=G|||;VT=SNP
2	79596675	rs4143799	G	A	100	PASS	AC=3400;AF=0.678914;AN=5008;NS=2504;DP=16795;EAS_AF=0.628;AMR_AF=0.7695;AFR_AF=0.7148;EUR_AF=0.6252;SAS_AF=0.6738;AA=G|||;VT=SNP
2	79596729	rs4143797	T	C	100	PASS	AC=1848;AF=0.36901;AN=5008;NS=2504;DP=18119;EAS_AF=0.3423;AMR_AF=0.4049;AFR_AF=0.3434;EUR_AF=0.3658;SAS_AF=0.409;AA=T|||;VT=SNP
2	79597559	rs4296451	C	T	100	PASS	AC=3976;AF=0.79393;AN=5008;NS=2504;DP=16690;EAS_AF=0.6855;AMR_AF=0.8674;AFR_AF=0.8147;EUR_AF=0.7942;SAS_AF=0.8252;AA=T|||;VT=SNP
2	79597624	rs17016952	C	T	100	PASS	AC=67;AF=0.0133786;AN=5008;NS=2504;DP=16807;EAS_AF=0.0218;AMR_AF=0.0634;AFR_AF=0;EUR_AF=0.001;SAS_AF=0;AA=C|||;VT=SNP
2	79597645	rs149356386	T	C	100	PASS	AC=37;AF=0.00738818;AN=5008;NS=2504;DP=17312;EAS_AF=0.0238;AMR_AF=0;AFR_AF=0;EUR_AF=0;SAS_AF=0.0133;AA=T|||;VT=SNP
2	79597773	rs193266817	C	A	100	PASS	AC=11;AF=0.00219649;AN=5008;NS=2504;DP=16156;EAS_AF=0.0099;AMR_AF=0;AFR_AF=0.0008;EUR_AF=0;SAS_AF=0;AA=C|||;VT=SNP
2	79598040	rs146483777	C	G	100	PASS	AC=60;AF=0.0119808;AN=5008;NS=2504;DP=17939;EAS_AF=0.0238;AMR_AF=0;AFR_AF=0.0174;EUR_AF=0;SAS_AF=0.0133;AA=C|||;VT=SNP
2	79598913	rs1159180	T	C	100	PASS	AC=4167;AF=0.832069;AN=5008;NS=2504;DP=17360;EAS_AF=0.6647;AMR_AF=0.8718;AFR_AF=0.9743;EUR_AF=0.7913;SAS_AF=0.8262;AA=C|||;VT=SNP
2	79599061	rs6547231	G	A	100	PASS	AC=536;AF=0.107029;AN=5008;NS=2504;DP=19118;EAS_AF=0.0377;AMR_AF=0.0922;AFR_AF=0.0961;EUR_AF=0.168;SAS_AF=0.1411;AA=G|||;VT=SNP
2	79599134	rs6547232	T	G	100	PASS	AC=4145;AF=0.827676;AN=5008;NS=2504;DP=20005;EAS_AF=0.6597;AMR_AF=0.8732;AFR_AF=0.9644;EUR_AF=0.7873;SAS_AF=0.8252;AA=G|||;VT=SNP
2	79599199	rs6759155	C	T	100	PASS	AC=3206;AF=0.640176;AN=5008;NS=2504;DP=18385;EAS_AF=0.5982;AMR_AF=0.7478;AFR_AF=0.6165;EUR_AF=0.6014;SAS_AF=0.6789;AA=C|||;VT=SNP
2	79599839	rs146927577	C	T	100	PASS	AC=53;AF=0.0105831;AN=5008;NS=2504;DP=17904;EAS_AF=0.0407;AMR_AF=0.0115;AFR_AF=0;EUR_AF=0;SAS_AF=0.0041;AA=C|||;VT=SNP
2	79600015	rs4852145	T	C	100	PASS	AC=4059;AF=0.810503;AN=5008;NS=2504;DP=16486;EAS_AF=0.6389;AMR_AF=0.8573;AFR_AF=0.9569;EUR_AF=0.7664;SAS_AF=0.8016;AA=T|||;VT=SNP
2	79600102	rs9309549	C	T	100	PASS	AC=4059;AF=0.810503;AN=5008;NS=2504;DP=17500;EAS_AF=0.6389;AMR_AF=0.8573;AFR_AF=0.9569;EUR_AF=0.7664;SAS_AF=0.8016;AA=T|||;VT=SNP
2	79600450	rs2861785	A	G	100	PASS	AC=4059;AF=0.810503;AN=5008;NS=2504;DP=17713;EAS_AF=0.6389;AMR_AF=0.8573;AFR_AF=0.9569;EUR_AF=0.7664;SAS_AF=0.8016;AA=A|||;VT=SNP
2	79600495	rs7584429	A	G	100	PASS	AC=554;AF=0.110623;AN=5008;NS=2504;DP=18786;EAS_AF=0.0387;AMR_AF=0.0951;AFR_AF=0.1067;EUR_AF=0.168;SAS_AF=0.1421;AA=A|||;VT=SNP
2	79600914	rs1901339	C	T	100	PASS	AC=4043;AF=0.807308;AN=5008;NS=2504;DP=20261;EAS_AF=0.6389;AMR_AF=0.8573;AFR_AF=0.944;EUR_AF=0.7664;SAS_AF=0.8027;AA=T|||;VT=SNP
2	79600948	rs1901338	A	C	100	PASS	AC=4046;AF=0.807907;AN=5008;NS=2504;DP=19797;EAS_AF=0.6389;AMR_AF=0.8602;AFR_AF=0.9455;EUR_AF=0.7664;SAS_AF=0.8016;AA=A|||;VT=SNP
2	79601000	rs1901337	G	C	100	PASS	AC=3751;AF=0.749002;AN=5008;NS=2504;DP=18421;EAS_AF=0.6389;AMR_AF=0.8444;AFR_AF=0.7307;EUR_AF=0.7664;SAS_AF=0.8016;AA=G|||;VT=SNP
2	79601273	rs4852480	A	T	100	PASS	AC=4035;AF=0.805711;AN=5008;NS=2504;DP=18285;EAS_AF=0.6389;AMR_AF=0.8559;AFR_AF=0.944;EUR_AF=0.7604;SAS_AF=0.8016;AA=A|||;VT=SNP
2	79601323	rs4852481	T	G	100	PASS	AC=4037;AF=0.80611;AN=5008;NS=2504;DP=17429;EAS_AF=0.6389;AMR_AF=0.8573;AFR_AF=0.944;EUR_AF=0.7604;SAS_AF=0.8027;AA=T|||;VT=SNP
2	79601338	rs4852482	A	G	100	PASS	AC=3740;AF=0.746805;AN=5008;NS=2504;DP=17169;EAS_AF=0.6389;AMR_AF=0.8429;AFR_AF=0.7284;EUR_AF=0.7604;SAS_AF=0.8006;AA=A|||;VT=SNP
2	79601392	rs6710215	C	T	100	PASS	AC=1411;AF=0.281749;AN=5008;NS=2504;DP=16887;EAS_AF=0.1895;AMR_AF=0.3631;AFR_AF=0.3419;EUR_AF=0.2525;SAS_AF=0.2679;AA=C|||;VT=SNP
2	79601393	rs143379187	T	C	100	PASS	AC=78;AF=0.0155751;AN=5008;NS=2504;DP=16906;EAS_AF=0.0347;AMR_AF=0;AFR_AF=0.0227;EUR_AF=0;SAS_AF=0.0133;AA=T|||;VT=SNP
2	79601421	rs4852483	G	A	100	PASS	AC=4045;AF=0.807708;AN=5008;NS=2504;DP=16364;EAS_AF=0.6389;AMR_AF=0.8559;AFR_AF=0.9508;EUR_AF=0.7604;SAS_AF=0.8027;AA=A|||;VT=SNP
2	79601499	rs4852484	G	A	100	PASS	AC=3863;AF=0.771366;AN=5008;NS=2504;DP=15350;EAS_AF=0.6389;AMR_AF=0.8487;AFR_AF=0.8169;EUR_AF=0.7614;SAS_AF=0.8016;AA=G|||;VT=SNP
2	79601629	rs5027450	T	A	100	PASS	AC=1406;AF=0.280751;AN=5008;NS=2504;DP=14288;EAS_AF=0.1895;AMR_AF=0.3631;AFR_AF=0.3404;EUR_AF=0.2515;SAS_AF=0.2658;AA=T|||;VT=SNP
2	79601741	rs2167390	T	C	100	PASS	AC=4035;AF=0.805711;AN=5008;NS=2504;DP=15428;EAS_AF=0.6389;AMR_AF=0.8487;AFR_AF=0.9599;EUR_AF=0.7445;SAS_AF=0.8016;AA=T|||;VT=SNP
2	79601885	rs62159365	C	T	100	PASS	AC=75;AF=0.014976;AN=5008;NS=2504;DP=15870;EAS_AF=0.0228;AMR_AF=0.0101;AFR_AF=0.0159;EUR_AF=0.0169;SAS_AF=0.0072;AA=T|||;VT=SNP
2	79602052	rs2122862	T	C	100	PASS	AC=4152;AF=0.829073;AN=5008;NS=2504;DP=18059;EAS_AF=0.7837;AMR_AF=0.8458;AFR_AF=0.8941;EUR_AF=0.7545;SAS_AF=0.8528;AA=T|||;VT=SNP
2	79602054	rs2122861	T	A	100	PASS	AC=4152;AF=0.829073;AN=5008;NS=2504;DP=18144;EAS_AF=0.7837;AMR_AF=0.8458;AFR_AF=0.8941;EUR_AF=0.7545;SAS_AF=0.8528;AA=T|||;VT=SNP
2	79602310	rs960601	T	C	100	PASS	AC=4066;AF=0.811901;AN=5008;NS=2504;DP=18207;EAS_AF=0.7619;AMR_AF=0.8458;AFR_AF=0.8487;EUR_AF=0.7525;SAS_AF=0.8507;AA=T|||;VT=SNP
2	79602924	rs74894803	C	T	100	PASS	AC=121;AF=0.0241613;AN=5008;NS=2504;DP=18325;EAS_AF=0.0298;AMR_AF=0.0173;AFR_AF=0.0545;EUR_AF=0.002;SAS_AF=0.0051;AA=C|||;VT=SNP
2	79602928	rs987318	A	G	100	PASS	AC=4099;AF=0.81849;AN=5008;NS=2504;DP=18483;EAS_AF=0.7609;AMR_AF=0.8444;AFR_AF=0.8744;EUR_AF=0.7535;SAS_AF=0.8507;AA=G|||;VT=SNP
2	79603051	rs12622864	A	T	100	PASS	AC=3889;AF=0.776558;AN=5008;NS=2504;DP=17980;EAS_AF=0.7609;AMR_AF=0.8401;AFR_AF=0.7186;EUR_AF=0.7525;SAS_AF=0.8507;AA=A|||;VT=SNP
2	79603240	rs7595284	A	C	100	PASS	AC=3889;AF=0.776558;AN=5008;NS=2504;DP=18466;EAS_AF=0.7609;AMR_AF=0.8401;AFR_AF=0.7186;EUR_AF=0.7525;SAS_AF=0.8507;AA=A|||;VT=SNP
2	79603321	rs11683598	G	A	100	PASS	AC=1621;AF=0.323682;AN=5008;NS=2504;DP=18063;EAS_AF=0.3571;AMR_AF=0.3703;AFR_AF=0.2277;EUR_AF=0.329;SAS_AF=0.3804;AA=G|||;VT=SNP
2	79603529	rs4491745	C	T	100	PASS	AC=4303;AF=0.859225;AN=5008;NS=2504;DP=15243;EAS_AF=0.7837;AMR_AF=0.8588;AFR_AF=0.9849;EUR_AF=0.7714;SAS_AF=0.8579;AA=T|||;VT=SNP
2	79603971	rs12053528	A	G	100	PASS	AC=205;AF=0.0409345;AN=5008;NS=2504;DP=18812;EAS_AF=0.1468;AMR_AF=0;AFR_AF=0;EUR_AF=0.0089;SAS_AF=0.0491;AA=A|||;VT=SNP
2	79603983	rs11126715	T	G	100	PASS	AC=3889;AF=0.776558;AN=5008;NS=2504;DP=19102;EAS_AF=0.7609;AMR_AF=0.8401;AFR_AF=0.7186;EUR_AF=0.7525;SAS_AF=0.8507;AA=T|||;VT=SNP
2	79604181	rs563609882	C	A	100	PASS	AC=43;AF=0.00858626;AN=5008;NS=2504;DP=17317;EAS_AF=0.0317;AMR_AF=0;AFR_AF=0;EUR_AF=0;SAS_AF=0.0112;AA=C|||;VT=SNP
2	79604543	rs78124716	A	C	100	PASS	AC=230;AF=0.0459265;AN=5008;NS=2504;DP=19924;EAS_AF=0.0238;AMR_AF=0.0159;AFR_AF=0.1293;EUR_AF=0.0169;SAS_AF=0.0072;AA=A|||;VT=SNP
2	79604870	rs74930708	T	C	100	PASS	AC=243;AF=0.0485224;AN=5008;NS=2504;DP=19443;EAS_AF=0.1706;AMR_AF=0;AFR_AF=0;EUR_AF=0.0089;SAS_AF=0.0634;AA=T|||;VT=SNP
2	79605022	rs79943312	G	C	100	PASS	AC=240;AF=0.0479233;AN=5008;NS=2504;DP=19378;EAS_AF=0.1706;AMR_AF=0;AFR_AF=0;EUR_AF=0.0089;SAS_AF=0.0603;AA=G|||;VT=SNP
2	79605059	rs6547233	C	T	100	PASS	AC=1995;AF=0.398363;AN=5008;NS=2504;DP=19060;EAS_AF=0.3651;AMR_AF=0.4424;AFR_AF=0.3328;EUR_AF=0.4225;SAS_AF=0.4652;AA=c|||;VT=SNP
2	79605324	rs6733510	A	C	100	PASS	AC=2016;AF=0.402556;AN=5008;NS=2504;DP=18458;EAS_AF=0.3859;AMR_AF=0.4438;AFR_AF=0.3336;EUR_AF=0.4205;SAS_AF=0.4652;AA=A|||;VT=SNP
2	79605329	rs6704904	G	T	100	PASS	AC=3803;AF=0.759385;AN=5008;NS=2504;DP=18492;EAS_AF=0.752;AMR_AF=0.8343;AFR_AF=0.6634;EUR_AF=0.7525;SAS_AF=0.8507;AA=G|||;VT=SNP
2	79605476	rs6720349	T	C	100	PASS	AC=3888;AF=0.776358;AN=5008;NS=2504;DP=17959;EAS_AF=0.7609;AMR_AF=0.8401;AFR_AF=0.7179;EUR_AF=0.7525;SAS_AF=0.8507;AA=T|||;VT=SNP
2	79605608	rs77046887	A	G	100	PASS	AC=125;AF=0.0249601;AN=5008;NS=2504;DP=16822;EAS_AF=0.0298;AMR_AF=0.0173;AFR_AF=0.0575;EUR_AF=0.002;SAS_AF=0.0051;AA=A|||;VT=SNP
2	79605758	rs11126720	A	G	100	PASS	AC=3743;AF=0.747404;AN=5008;NS=2504;DP=17411;EAS_AF=0.7431;AMR_AF=0.8329;AFR_AF=0.6248;EUR_AF=0.7535;SAS_AF=0.8507;AA=A|||;VT=SNP
2	79605829	rs58443300	C	T	100	PASS	AC=155;AF=0.0309505;AN=5008;NS=2504;DP=17317;EAS_AF=0.0298;AMR_AF=0.0187;AFR_AF=0.0794;EUR_AF=0.002;SAS_AF=0.0051;AA=C|||;VT=SNP
2	79605911	rs17760461	G	A	100	PASS	AC=1732;AF=0.345847;AN=5008;NS=2504;DP=17513;EAS_AF=0.1766;AMR_AF=0.4395;AFR_AF=0.3328;EUR_AF=0.4105;SAS_AF=0.4049;AA=G|||;VT=SNP
2	79606120	rs11679898	C	G	100	PASS	AC=1626;AF=0.324681;AN=5008;NS=2504;DP=16430;EAS_AF=0.3581;AMR_AF=0.3718;AFR_AF=0.2284;EUR_AF=0.332;SAS_AF=0.3793;AA=C|||;VT=SNP
2	79606195	rs11691007	A	G	100	PASS	AC=4287;AF=0.85603;AN=5008;NS=2504;DP=15770;EAS_AF=0.7669;AMR_AF=0.8588;AFR_AF=0.9849;EUR_AF=0.7724;SAS_AF=0.8579;AA=A|||;VT=SNP
2	79606401	rs11126721	T	C	100	PASS	AC=3819;AF=0.76258;AN=5008;NS=2504;DP=17413;EAS_AF=0.745;AMR_AF=0.8401;AFR_AF=0.677;EUR_AF=0.7535;SAS_AF=0.8507;AA=T|||;VT=SNP
2	79606934	rs148844426	A	G	100	PASS	AC=54;AF=0.0107827;AN=5008;NS=2504;DP=15768;EAS_AF=0.0417;AMR_AF=0.0115;AFR_AF=0;EUR_AF=0;SAS_AF=0.0041;AA=A|||;VT=SNP
2	79606988	rs6709902	G	A	100	PASS	AC=2086;AF=0.416534;AN=5008;NS=2504;DP=17108;EAS_AF=0.2946;AMR_AF=0.464;AFR_AF=0.4266;EUR_AF=0.4215;SAS_AF=0.4898;AA=G|||;VT=SNP
2	79607156	rs151290059	A	G	100	PASS	AC=43;AF=0.00858626;AN=5008;NS=2504;DP=16068;EAS_AF=0.0308;AMR_AF=0;AFR_AF=0;EUR_AF=0;SAS_AF=0.0123;AA=A|||;VT=SNP
2	79607267	rs6741335	A	G	100	PASS	AC=3838;AF=0.766374;AN=5008;NS=2504;DP=16227;EAS_AF=0.745;AMR_AF=0.8357;AFR_AF=0.6944;EUR_AF=0.7525;SAS_AF=0.8507;AA=A|||;VT=SNP
2	79607366	rs6713159	G	A	100	PASS	AC=3840;AF=0.766773;AN=5008;NS=2504;DP=16075;EAS_AF=0.745;AMR_AF=0.8357;AFR_AF=0.6952;EUR_AF=0.7535;SAS_AF=0.8507;AA=A|||;VT=SNP
2	79607829	rs6728857	T	G	100	PASS	AC=3839;AF=0.766573;AN=5008;NS=2504;DP=16815;EAS_AF=0.745;AMR_AF=0.8343;AFR_AF=0.6952;EUR_AF=0.7535;SAS_AF=0.8507;AA=G|||;VT=SNP
2	79607968	rs17017020	A	G	100	PASS	AC=205;AF=0.0409345;AN=5008;NS=2504;DP=17736;EAS_AF=0.1468;AMR_AF=0;AFR_AF=0;EUR_AF=0.0089;SAS_AF=0.0491;AA=A|||;VT=SNP
2	79608274	rs7567918	C	T	100	PASS	AC=4261;AF=0.850839;AN=5008;NS=2504;DP=17457;EAS_AF=0.7688;AMR_AF=0.8545;AFR_AF=0.966;EUR_AF=0.7724;SAS_AF=0.8579;AA=T|||;VT=SNP
2	79608302	rs17017022	G	A	100	PASS	AC=58;AF=0.0115815;AN=5008;NS=2504;DP=17221;EAS_AF=0.0546;AMR_AF=0;AFR_AF=0;EUR_AF=0;SAS_AF=0.0031;AA=G|||;VT=SNP
2	79608708	rs142921392	A	G	100	PASS	AC=40;AF=0.00798722;AN=5008;NS=2504;DP=20609;EAS_AF=0.0397;AMR_AF=0;AFR_AF=0;EUR_AF=0;SAS_AF=0;AA=A|||;VT=SNP
2	79608891	rs6547234	C	T	100	PASS	AC=3530;AF=0.704872;AN=5008;NS=2504;DP=18832;EAS_AF=0.6548;AMR_AF=0.8127;AFR_AF=0.5431;EUR_AF=0.7535;SAS_AF=0.8487;AA=C|||;VT=SNP
2	79609002	rs6547235	T	A	100	PASS	AC=3530;AF=0.704872;AN=5008;NS=2504;DP=20855;EAS_AF=0.6548;AMR_AF=0.8127;AFR_AF=0.5431;EUR_AF=0.7535;SAS_AF=0.8487;AA=c|||;VT=SNP
2	79609030	rs7568908	G	T	100	PASS	AC=642;AF=0.128195;AN=5008;NS=2504;DP=22017;EAS_AF=0.0238;AMR_AF=0.0418;AFR_AF=0.4266;EUR_AF=0.0179;SAS_AF=0.0072;AA=G|||;VT=SNP
2	79609031	rs6746282	A	G	100	PASS	AC=210;AF=0.0419329;AN=5008;NS=2504;DP=22009;EAS_AF=0.0685;AMR_AF=0.0014;AFR_AF=0.1059;EUR_AF=0;SAS_AF=0;AA=A|||;VT=SNP
2	79609396	rs6547236	G	C	100	PASS	AC=3508;AF=0.700479;AN=5008;NS=2504;DP=15477;EAS_AF=0.6548;AMR_AF=0.8141;AFR_AF=0.5242;EUR_AF=0.7545;SAS_AF=0.8497;AA=G|||;VT=SNP
2	79609976	rs117187698	G	A	100	PASS	AC=124;AF=0.0247604;AN=5008;NS=2504;DP=13245;EAS_AF=0.0585;AMR_AF=0;AFR_AF=0;EUR_AF=0.0089;SAS_AF=0.0573;AA=G|||;VT=SNP
2	79610562	rs117599992	G	A	100	PASS	AC=125;AF=0.0249601;AN=5008;NS=2504;DP=17580;EAS_AF=0.0605;AMR_AF=0;AFR_AF=0;EUR_AF=0.0089;SAS_AF=0.0562;AA=G|||;VT=SNP
2	79611375	rs116881814	G	A	100	PASS	AC=177;AF=0.0353435;AN=5008;NS=2504;DP=18848;EAS_AF=0.0863;AMR_AF=0.0605;AFR_AF=0.0008;EUR_AF=0.001;SAS_AF=0.047;AA=G|||;VT=SNP
2	79611572	rs17709828	A	G	100	PASS	AC=4183;AF=0.835264;AN=5008;NS=2504;DP=12598;EAS_AF=0.753;AMR_AF=0.866;AFR_AF=0.9387;EUR_AF=0.7793;SAS_AF=0.816;AA=G|||;VT=SNP
2	79611665	rs13000944	G	C	100	PASS	AC=4240;AF=0.846645;AN=5008;NS=2504;DP=18245;EAS_AF=0.753;AMR_AF=0.8674;AFR_AF=0.9811;EUR_AF=0.7793;SAS_AF=0.816;AA=C|||;VT=SNP
2	79612064	rs10171522	A	C	100	PASS	AC=1677;AF=0.334864;AN=5008;NS=2504;DP=20746;EAS_AF=0.3026;AMR_AF=0.4395;AFR_AF=0.2163;EUR_AF=0.3996;SAS_AF=0.3875;AA=A|||;VT=SNP
2	79612435	rs11126722	T	C	100	PASS	AC=2505;AF=0.5002;AN=5008;NS=2504;DP=15318;EAS_AF=0.4792;AMR_AF=0.4193;AFR_AF=0.7103;EUR_AF=0.3748;SAS_AF=0.4243;AA=C|||;VT=SNP
2	79612673	rs185908484	G	A	100	PASS	AC=33;AF=0.00658946;AN=5008;NS=2504;DP=14376;EAS_AF=0.0119;AMR_AF=0.0303;AFR_AF=0;EUR_AF=0;SAS_AF=0;AA=G|||;VT=SNP
2	79612714	rs6748756	T	C	100	PASS	AC=2511;AF=0.501398;AN=5008;NS=2504;DP=15637;EAS_AF=0.4792;AMR_AF=0.4193;AFR_AF=0.7148;EUR_AF=0.3748;SAS_AF=0.4243;AA=C|||;VT=SNP
2	79612798	rs35382112	C	G	100	PASS	AC=887;AF=0.177117;AN=5008;NS=2504;DP=13150;EAS_AF=0.1409;AMR_AF=0.2911;AFR_AF=0.0136;EUR_AF=0.2485;SAS_AF=0.2812;AA=C|||;VT=SNP
2	79612802	rs35185935	C	A	100	PASS	AC=1411;AF=0.281749;AN=5008;NS=2504;DP=13312;EAS_AF=0.2738;AMR_AF=0.304;AFR_AF=0.1944;EUR_AF=0.3618;SAS_AF=0.3098;AA=C|||;VT=SNP
2	79614800	rs6720734	G	A	100	PASS	AC=333;AF=0.0664936;AN=5008;NS=2504;DP=18783;EAS_AF=0.1488;AMR_AF=0.0461;AFR_AF=0.0961;EUR_AF=0;SAS_AF=0.0245;AA=G|||;VT=SNP
2	79615297	rs1562887	C	G	100	PASS	AC=1411;AF=0.281749;AN=5008;NS=2504;DP=18235;EAS_AF=0.2728;AMR_AF=0.3012;AFR_AF=0.1929;EUR_AF=0.3628;SAS_AF=0.3139;AA=C|||;VT=SNP
2	79615579	rs78031276	G	T	100	PASS	AC=300;AF=0.0599042;AN=5008;NS=2504;DP=18323;EAS_AF=0.1458;AMR_AF=0.0605;AFR_AF=0.0008;EUR_AF=0.0099;SAS_AF=0.1022;AA=G|||;VT=SNP
2	79617083	rs6760253	A	G	100	PASS	AC=204;AF=0.0407348;AN=5008;NS=2504;DP=16037;EAS_AF=0.0278;AMR_AF=0.0202;AFR_AF=0.118;EUR_AF=0.001;SAS_AF=0.0051;AA=A|||;VT=SNP
2	79618040	rs995772	G	T	100	PASS	AC=4254;AF=0.849441;AN=5008;NS=2504;DP=20887;EAS_AF=0.7817;AMR_AF=0.866;AFR_AF=0.9743;EUR_AF=0.7783;SAS_AF=0.8119;AA=T|||;VT=SNP
2	79618226	rs11690487	C	T	100	PASS	AC=376;AF=0.0750799;AN=5008;NS=2504;DP=18617;EAS_AF=0.0694;AMR_AF=0.1023;AFR_AF=0.0045;EUR_AF=0.1392;SAS_AF=0.091;AA=C|||;VT=SNP
2	79618231	rs6751052	T	G	100	PASS	AC=2484;AF=0.496006;AN=5008;NS=2504;DP=18440;EAS_AF=0.4871;AMR_AF=0.4193;AFR_AF=0.7201;EUR_AF=0.3748;SAS_AF=0.3814;AA=G|||;VT=SNP
2	79618497	rs11883991	T	C	100	PASS	AC=205;AF=0.0409345;AN=5008;NS=2504;DP=17045;EAS_AF=0.0308;AMR_AF=0.0173;AFR_AF=0.1172;EUR_AF=0.001;SAS_AF=0.0061;AA=T|||;VT=SNP
2	79618681	rs78992262	G	T	100	PASS	AC=302;AF=0.0603035;AN=5008;NS=2504;DP=15238;EAS_AF=0.1835;AMR_AF=0.0605;AFR_AF=0.0008;EUR_AF=0.0099;SAS_AF=0.0654;AA=G|||;VT=SNP
2	79622414	rs2902073	C	T	100	PASS	AC=2067;AF=0.41274;AN=5008;NS=2504;DP=16370;EAS_AF=0.5;AMR_AF=0.5173;AFR_AF=0.2481;EUR_AF=0.4254;SAS_AF=0.4581;AA=C|||;VT=SNP
2	79622592	rs2861844	C	T	100	PASS	AC=4222;AF=0.843051;AN=5008;NS=2504;DP=15665;EAS_AF=0.9544;AMR_AF=0.8487;AFR_AF=0.8018;EUR_AF=0.7843;SAS_AF=0.8405;AA=C|||;VT=SNP
2	79622914	rs1376618	G	C	100	PASS	AC=4214;AF=0.841454;AN=5008;NS=2504;DP=16516;EAS_AF=0.9544;AMR_AF=0.8487;AFR_AF=0.7995;EUR_AF=0.7833;SAS_AF=0.8364;AA=G|||;VT=SNP
2	79623052	rs17710053	C	T	100	PASS	AC=179;AF=0.0357428;AN=5008;NS=2504;DP=15563;EAS_AF=0.0744;AMR_AF=0.0548;AFR_AF=0.0038;EUR_AF=0.0417;SAS_AF=0.0194;AA=C|||;VT=SNP
2	79623204	rs6547237	C	T	100	PASS	AC=4217;AF=0.842053;AN=5008;NS=2504;DP=18355;EAS_AF=0.9544;AMR_AF=0.8487;AFR_AF=0.8011;EUR_AF=0.7843;SAS_AF=0.8364;AA=C|||;VT=SNP
2	79623565	rs1901336	A	G	100	PASS	AC=4218;AF=0.842252;AN=5008;NS=2504;DP=14687;EAS_AF=0.9544;AMR_AF=0.8487;AFR_AF=0.8011;EUR_AF=0.7853;SAS_AF=0.8364;AA=G|||;VT=SNP
2	79623646	rs1901335	T	C	100	PASS	AC=4222;AF=0.843051;AN=5008;NS=2504;DP=15820;EAS_AF=0.9563;AMR_AF=0.8487;AFR_AF=0.8011;EUR_AF=0.7853;SAS_AF=0.8384;AA=T|||;VT=SNP
2	79624698	rs1451540	A	G	100	PASS	AC=4440;AF=0.886581;AN=5008;NS=2504;DP=17025;EAS_AF=0.9196;AMR_AF=0.8674;AFR_AF=0.9826;EUR_AF=0.7982;SAS_AF=0.8272;AA=A|||;VT=SNP
2	79624988	rs4852146	C	T	100	PASS	AC=3614;AF=0.721645;AN=5008;NS=2504;DP=15482;EAS_AF=0.7599;AMR_AF=0.7363;AFR_AF=0.6884;EUR_AF=0.7008;SAS_AF=0.7382;AA=C|||;VT=SNP
2	79625199	rs76730488	C	T	100	PASS	AC=32;AF=0.00638978;AN=5008;NS=2504;DP=16598;EAS_AF=0.0317;AMR_AF=0;AFR_AF=0;EUR_AF=0;SAS_AF=0;AA=C|||;VT=SNP
2	79625671	rs7606450	T	A	100	PASS	AC=4114;AF=0.821486;AN=5008;NS=2504;DP=16478;EAS_AF=0.9325;AMR_AF=0.8357;AFR_AF=0.7458;EUR_AF=0.7724;SAS_AF=0.8497;AA=A|||;VT=SNP
2	79625807	rs1540544	G	T	100	PASS	AC=1903;AF=0.379992;AN=5008;NS=2504;DP=15984;EAS_AF=0.2996;AMR_AF=0.4928;AFR_AF=0.2753;EUR_AF=0.4622;SAS_AF=0.4397;AA=g|||;VT=SNP
2	79626339	rs34589143	A	C	100	PASS	AC=1101;AF=0.219848;AN=5008;NS=2504;DP=19920;EAS_AF=0.2331;AMR_AF=0.1787;AFR_AF=0.2035;EUR_AF=0.2256;SAS_AF=0.2515;AA=A|||;VT=SNP
2	79626430	rs1376616	A	G	100	PASS	AC=344;AF=0.0686901;AN=5008;NS=2504;DP=18505;EAS_AF=0.2173;AMR_AF=0.0533;AFR_AF=0.0008;EUR_AF=0.0099;SAS_AF=0.0787;AA=A|||;VT=SNP
2	79626585	rs1584667	C	A	100	PASS	AC=3972;AF=0.793131;AN=5008;NS=2504;DP=18230;EAS_AF=0.9325;AMR_AF=0.8314;AFR_AF=0.6415;EUR_AF=0.7724;SAS_AF=0.8487;AA=C|||;VT=SNP
2	79626629	rs1584666	A	G	100	PASS	AC=4114;AF=0.821486;AN=5008;NS=2504;DP=18475;EAS_AF=0.9325;AMR_AF=0.8357;AFR_AF=0.7458;EUR_AF=0.7734;SAS_AF=0.8487;AA=G|||;VT=SNP
2	79626696	rs2167388	T	A	100	PASS	AC=340;AF=0.0678914;AN=5008;NS=2504;DP=18481;EAS_AF=0.2173;AMR_AF=0.0533;AFR_AF=0.0008;EUR_AF=0.0099;SAS_AF=0.0746;AA=T|||;VT=SNP
2	79626748	rs7424651	G	C	100	PASS	AC=230;AF=0.0459265;AN=5008;NS=2504;DP=17900;EAS_AF=0.1458;AMR_AF=0.0533;AFR_AF=0.0008;EUR_AF=0;SAS_AF=0.046;AA=G|||;VT=SNP
2	79627328	rs7599457	C	T	100	PASS	AC=767;AF=0.153155;AN=5008;NS=2504;DP=18290;EAS_AF=0.1657;AMR_AF=0.1138;AFR_AF=0.2549;EUR_AF=0.0716;SAS_AF=0.1145;AA=C|||;VT=SNP
2	79627782	rs7573401	A	G	100	PASS	AC=4099;AF=0.81849;AN=5008;NS=2504;DP=13491;EAS_AF=0.9325;AMR_AF=0.8357;AFR_AF=0.7345;EUR_AF=0.7734;SAS_AF=0.8487;AA=A|||;VT=SNP
2	79627834	rs4852147	A	G	100	PASS	AC=4116;AF=0.821885;AN=5008;NS=2504;DP=13908;EAS_AF=0.9325;AMR_AF=0.8357;AFR_AF=0.7458;EUR_AF=0.7744;SAS_AF=0.8497;AA=G|||;VT=SNP
2	79627885	rs2198159	C	T	100	PASS	AC=4114;AF=0.821486;AN=5008;NS=2504;DP=13170;EAS_AF=0.9325;AMR_AF=0.8357;AFR_AF=0.7458;EUR_AF=0.7734;SAS_AF=0.8487;AA=C|||;VT=SNP
2	79627938	rs1584665	G	A	100	PASS	AC=4115;AF=0.821685;AN=5008;NS=2504;DP=13842;EAS_AF=0.9325;AMR_AF=0.8357;AFR_AF=0.7458;EUR_AF=0.7734;SAS_AF=0.8497;AA=A|||;VT=SNP
2	79628171	rs1451539	A	T	100	PASS	AC=4115;AF=0.821685;AN=5008;NS=2504;DP=12199;EAS_AF=0.9325;AMR_AF=0.8357;AFR_AF=0.7458;EUR_AF=0.7734;SAS_AF=0.8497;AA=A|||;VT=SNP
2	79628480	rs10192424	A	T	100	PASS	AC=1887;AF=0.376797;AN=5008;NS=2504;DP=9655;EAS_AF=0.3839;AMR_AF=0.4942;AFR_AF=0.1868;EUR_AF=0.4781;SAS_AF=0.4387;AA=A|||;VT=SNP
2	79628957	rs10181774	T	C	100	PASS	AC=1907;AF=0.380791;AN=5008;NS=2504;DP=10575;EAS_AF=0.4038;AMR_AF=0.4942;AFR_AF=0.1868;EUR_AF=0.4781;SAS_AF=0.4387;AA=T|||;VT=SNP
2	79629170	rs12613434	C	T	100	PASS	AC=139;AF=0.0277556;AN=5008;NS=2504;DP=12453;EAS_AF=0.0972;AMR_AF=0.0476;AFR_AF=0;EUR_AF=0;SAS_AF=0.0082;AA=C|||;VT=SNP
2	79629626	rs12613607	G	A	100	PASS	AC=1075;AF=0.214657;AN=5008;NS=2504;DP=16816;EAS_AF=0.2282;AMR_AF=0.1744;AFR_AF=0.2027;EUR_AF=0.2157;SAS_AF=0.2444;AA=G|||;VT=SNP
2	79629878	rs55755442	A	G	100	PASS	AC=482;AF=0.096246;AN=5008;NS=2504;DP=14870;EAS_AF=0.1716;AMR_AF=0.0994;AFR_AF=0.0454;EUR_AF=0.0726;SAS_AF=0.1094;AA=A|||;VT=SNP
2	79629918	rs1947309	T	G	100	PASS	AC=4112;AF=0.821086;AN=5008;NS=2504;DP=15298;EAS_AF=0.9325;AMR_AF=0.8357;AFR_AF=0.7428;EUR_AF=0.7744;SAS_AF=0.8497;AA=G|||;VT=SNP
2	79630952	rs77019712	G	A	100	PASS	AC=86;AF=0.0171725;AN=5008;NS=2504;DP=17570;EAS_AF=0.0714;AMR_AF=0;AFR_AF=0;EUR_AF=0.0099;SAS_AF=0.0041;AA=G|||;VT=SNP
2	79631404	rs4852148	T	G	100	PASS	AC=4120;AF=0.822684;AN=5008;NS=2504;DP=16280;EAS_AF=0.9325;AMR_AF=0.8357;AFR_AF=0.7481;EUR_AF=0.7744;SAS_AF=0.8507;AA=G|||;VT=SNP
2	79631635	rs10496222	A	C	100	PASS	AC=86;AF=0.0171725;AN=5008;NS=2504;DP=17899;EAS_AF=0.0714;AMR_AF=0;AFR_AF=0;EUR_AF=0.0099;SAS_AF=0.0041;AA=A|||;VT=SNP
2	79631708	rs9679249	A	T	100	PASS	AC=4104;AF=0.819489;AN=5008;NS=2504;DP=17368;EAS_AF=0.9315;AMR_AF=0.8357;AFR_AF=0.7383;EUR_AF=0.7744;SAS_AF=0.8487;AA=A|||;VT=SNP
2	79632016	rs2861843	A	C	100	PASS	AC=4486;AF=0.895767;AN=5008;NS=2504;DP=17554;EAS_AF=0.9643;AMR_AF=0.853;AFR_AF=0.9887;EUR_AF=0.7793;SAS_AF=0.8497;AA=C|||;VT=SNP
2	79632061	rs11691832	A	G	100	PASS	AC=1090;AF=0.217652;AN=5008;NS=2504;DP=17614;EAS_AF=0.2282;AMR_AF=0.1772;AFR_AF=0.202;EUR_AF=0.2256;SAS_AF=0.2485;AA=A|||;VT=SNP
2	79632347	rs2100290	A	G	100	PASS	AC=1916;AF=0.382588;AN=5008;NS=2504;DP=15769;EAS_AF=0.3849;AMR_AF=0.4971;AFR_AF=0.1891;EUR_AF=0.4821;SAS_AF=0.4581;AA=A|||;VT=SNP
2	79632826	rs36089022	T	C	100	PASS	AC=1022;AF=0.204073;AN=5008;NS=2504;DP=21085;EAS_AF=0.2063;AMR_AF=0.1196;AFR_AF=0.2829;EUR_AF=0.1491;SAS_AF=0.2117;AA=T|||;VT=SNP
2	79632831	rs2084746	T	G	100	PASS	AC=840;AF=0.167732;AN=5008;NS=2504;DP=21176;EAS_AF=0.1726;AMR_AF=0.1988;AFR_AF=0.1732;EUR_AF=0.1809;SAS_AF=0.1196;AA=T|||;VT=SNP
2	79632867	rs2084747	A	T	100	PASS	AC=2041;AF=0.407548;AN=5008;NS=2504;DP=21269;EAS_AF=0.3938;AMR_AF=0.4899;AFR_AF=0.2905;EUR_AF=0.4881;SAS_AF=0.4387;AA=T|||;VT=SNP
2	79632888	rs2084748	T	A	100	PASS	AC=1861;AF=0.371605;AN=5008;NS=2504;DP=20922;EAS_AF=0.37;AMR_AF=0.4841;AFR_AF=0.1785;EUR_AF=0.4881;SAS_AF=0.4346;AA=A|||;VT=SNP
2	79632930	rs116910011	A	G	100	PASS	AC=140;AF=0.0279553;AN=5008;NS=2504;DP=20734;EAS_AF=0.0665;AMR_AF=0.0533;AFR_AF=0.0008;EUR_AF=0;SAS_AF=0.0358;AA=A|||;VT=SNP
2	79633274	rs896372	T	A	100	PASS	AC=2032;AF=0.405751;AN=5008;NS=2504;DP=20620;EAS_AF=0.3393;AMR_AF=0.4251;AFR_AF=0.2958;EUR_AF=0.4632;SAS_AF=0.5501;AA=T|||;VT=SNP
2	79633418	rs1574417	C	G	100	PASS	AC=893;AF=0.178315;AN=5008;NS=2504;DP=20218;EAS_AF=0.0317;AMR_AF=0.1758;AFR_AF=0.2284;EUR_AF=0.2813;SAS_AF=0.1575;AA=C|||;VT=SNP
2	79633659	rs114630479	G	A	100	PASS	AC=125;AF=0.0249601;AN=5008;NS=2504;DP=19178;EAS_AF=0.0268;AMR_AF=0.0346;AFR_AF=0.0053;EUR_AF=0.0239;SAS_AF=0.044;AA=G|||;VT=SNP
2	79633879	rs17017045	C	A	100	PASS	AC=1395;AF=0.278554;AN=5008;NS=2504;DP=19596;EAS_AF=0.2371;AMR_AF=0.2637;AFR_AF=0.18;EUR_AF=0.2734;SAS_AF=0.4703;AA=C|||;VT=SNP
2	79634004	rs1376619	A	T	100	PASS	AC=1990;AF=0.397364;AN=5008;NS=2504;DP=19464;EAS_AF=0.3502;AMR_AF=0.3069;AFR_AF=0.4773;EUR_AF=0.2903;SAS_AF=0.5123;AA=t|||;VT=SNP
2	79634788	rs191566269	G	T	100	PASS	AC=39;AF=0.00778754;AN=5008;NS=2504;DP=19930;EAS_AF=0.0327;AMR_AF=0;AFR_AF=0;EUR_AF=0;SAS_AF=0.0061;AA=G|||;VT=SNP
2	79634971	rs6547239	G	A	100	PASS	AC=3663;AF=0.73143;AN=5008;NS=2504;DP=22558;EAS_AF=0.7054;AMR_AF=0.5865;AFR_AF=0.9168;EUR_AF=0.6501;SAS_AF=0.6943;AA=A|||;VT=SNP
2	79635024	rs6730209	A	G	100	PASS	AC=356;AF=0.0710863;AN=5008;NS=2504;DP=21684;EAS_AF=0.0794;AMR_AF=0.0288;AFR_AF=0.1694;EUR_AF=0.007;SAS_AF=0.0256;AA=A|||;VT=SNP
2	79635552	rs186653593	G	T	100	PASS	AC=274;AF=0.0547125;AN=5008;NS=2504;DP=12842;EAS_AF=0.1806;AMR_AF=0.0562;AFR_AF=0.0008;EUR_AF=0.0099;SAS_AF=0.0429;AA=G|||;VT=SNP
2	79638859	rs113301158	C	G	100	PASS	AC=1592;AF=0.317891;AN=5008;NS=2504;DP=17766;EAS_AF=0.246;AMR_AF=0.2752;AFR_AF=0.3313;EUR_AF=0.2734;SAS_AF=0.4499;AA=C|||;VT=SNP
2	79638884	rs150560210	A	T	100	PASS	AC=85;AF=0.0169728;AN=5008;NS=2504;DP=18193;EAS_AF=0.0288;AMR_AF=0.0014;AFR_AF=0.0015;EUR_AF=0.0119;SAS_AF=0.0419;AA=A|||;VT=SNP
2	79638918	rs139575049	T	G	100	PASS	AC=183;AF=0.0365415;AN=5008;NS=2504;DP=18505;EAS_AF=0.0288;AMR_AF=0.0101;AFR_AF=0.0703;EUR_AF=0.0129;SAS_AF=0.0419;AA=T|||;VT=SNP
2	79638935	rs149733577	T	C	100	PASS	AC=62;AF=0.0123802;AN=5008;NS=2504;DP=19298;EAS_AF=0.0595;AMR_AF=0.0029;AFR_AF=0;EUR_AF=0;SAS_AF=0;AA=C|||;VT=SNP
2	79640240	rs12992126	A	T	100	PASS	AC=1719;AF=0.343251;AN=5008;NS=2504;DP=16908;EAS_AF=0.3353;AMR_AF=0.2752;AFR_AF=0.3306;EUR_AF=0.2734;SAS_AF=0.4888;AA=A|||;VT=SNP
2	79640283	rs13018931	T	C	100	PASS	AC=1720;AF=0.34345;AN=5008;NS=2504;DP=15863;EAS_AF=0.3363;AMR_AF=0.2752;AFR_AF=0.3306;EUR_AF=0.2734;SAS_AF=0.4888;AA=T|||;VT=SNP
2	79640490	rs35680439	T	A	100	PASS	AC=1738;AF=0.347045;AN=5008;NS=2504;DP=18194;EAS_AF=0.3522;AMR_AF=0.2752;AFR_AF=0.3306;EUR_AF=0.2734;SAS_AF=0.4908;AA=A|||;VT=SNP
2	79640636	rs55673720	T	C	100	PASS	AC=984;AF=0.196486;AN=5008;NS=2504;DP=17108;EAS_AF=0.0337;AMR_AF=0.219;AFR_AF=0.2375;EUR_AF=0.3469;SAS_AF=0.138;AA=T|||;VT=SNP
2	79641390	rs6729214	C	G	100	PASS	AC=1709;AF=0.341254;AN=5008;NS=2504;DP=12269;EAS_AF=0.3373;AMR_AF=0.2795;AFR_AF=0.329;EUR_AF=0.2843;SAS_AF=0.4642;AA=C|||;VT=SNP
2	79641996	rs6729991	C	T	100	PASS	AC=1687;AF=0.336861;AN=5008;NS=2504;DP=17158;EAS_AF=0.3353;AMR_AF=0.2752;AFR_AF=0.3298;EUR_AF=0.2744;SAS_AF=0.456;AA=C|||;VT=SNP
2	79642134	rs11126723	G	A	100	PASS	AC=1690;AF=0.33746;AN=5008;NS=2504;DP=21915;EAS_AF=0.3353;AMR_AF=0.2767;AFR_AF=0.3298;EUR_AF=0.2753;SAS_AF=0.4571;AA=A|||;VT=SNP
2	79642147	rs56919886	C	T	100	PASS	AC=339;AF=0.0676917;AN=5008;NS=2504;DP=21866;EAS_AF=0.0744;AMR_AF=0.0202;AFR_AF=0.1649;EUR_AF=0.007;SAS_AF=0.0256;AA=C|||;VT=SNP
2	79642179	rs12623875	T	C	100	PASS	AC=1690;AF=0.33746;AN=5008;NS=2504;DP=21467;EAS_AF=0.3353;AMR_AF=0.2767;AFR_AF=0.3298;EUR_AF=0.2753;SAS_AF=0.4571;AA=T|||;VT=SNP
2	79642229	rs77674350	G	A	100	PASS	AC=96;AF=0.0191693;AN=5008;NS=2504;DP=20885;EAS_AF=0.0893;AMR_AF=0;AFR_AF=0;EUR_AF=0;SAS_AF=0.0061;AA=G|||;VT=SNP
2	79643276	rs13384184	T	C	100	PASS	AC=3530;AF=0.704872;AN=5008;NS=2504;DP=15768;EAS_AF=0.6875;AMR_AF=0.5836;AFR_AF=0.8298;EUR_AF=0.6521;SAS_AF=0.6943;AA=C|||;VT=SNP
2	79643639	rs28382400	A	G	100	PASS	AC=200;AF=0.0399361;AN=5008;NS=2504;DP=15425;EAS_AF=0.0288;AMR_AF=0.0101;AFR_AF=0.0946;EUR_AF=0.0129;SAS_AF=0.0266;AA=A|||;VT=SNP
2	79643664	rs12467815	A	G	100	PASS	AC=1879;AF=0.3752;AN=5008;NS=2504;DP=15544;EAS_AF=0.3671;AMR_AF=0.2882;AFR_AF=0.4009;EUR_AF=0.2972;SAS_AF=0.4908;AA=A|||;VT=SNP
2	79643760	rs12475984	C	T	100	PASS	AC=1711;AF=0.341653;AN=5008;NS=2504;DP=16061;EAS_AF=0.3383;AMR_AF=0.2795;AFR_AF=0.3298;EUR_AF=0.2843;SAS_AF=0.4642;AA=T|||;VT=SNP
2	79644140	rs10520239	T	C	100	PASS	AC=1713;AF=0.342053;AN=5008;NS=2504;DP=17527;EAS_AF=0.3383;AMR_AF=0.2795;AFR_AF=0.3298;EUR_AF=0.2843;SAS_AF=0.4663;AA=C|||;VT=SNP
2	79644242	rs10496223	G	A	100	PASS	AC=1710;AF=0.341454;AN=5008;NS=2504;DP=17132;EAS_AF=0.3383;AMR_AF=0.2795;AFR_AF=0.3298;EUR_AF=0.2843;SAS_AF=0.4632;AA=A|||;VT=SNP
2	79644265	rs12617491	C	T	100	PASS	AC=1710;AF=0.341454;AN=5008;NS=2504;DP=17176;EAS_AF=0.3383;AMR_AF=0.2795;AFR_AF=0.3298;EUR_AF=0.2843;SAS_AF=0.4632;AA=C|||;VT=SNP
2	79644352	rs12052890	G	A	100	PASS	AC=169;AF=0.033746;AN=5008;NS=2504;DP=16598;EAS_AF=0.0288;AMR_AF=0.0101;AFR_AF=0.0711;EUR_AF=0.0129;SAS_AF=0.0266;AA=G|||;VT=SNP
2	79644431	rs76425390	G	A	100	PASS	AC=28;AF=0.00559105;AN=5008;NS=2504;DP=17503;EAS_AF=0.0258;AMR_AF=0;AFR_AF=0;EUR_AF=0;SAS_AF=0.002;AA=G|||;VT=SNP
2	79645079	rs13016672	T	C	100	PASS	AC=1738;AF=0.347045;AN=5008;NS=2504;DP=18536;EAS_AF=0.3383;AMR_AF=0.2795;AFR_AF=0.3298;EUR_AF=0.2843;SAS_AF=0.4918;AA=C|||;VT=SNP
2	79645092	rs78958087	C	T	100	PASS	AC=39;AF=0.00778754;AN=5008;NS=2504;DP=18499;EAS_AF=0.0288;AMR_AF=0;AFR_AF=0;EUR_AF=0.0089;SAS_AF=0.001;AA=C|||;VT=SNP
2	79645151	rs12990120	C	G	100	PASS	AC=1739;AF=0.347244;AN=5008;NS=2504;DP=17766;EAS_AF=0.3383;AMR_AF=0.2795;AFR_AF=0.3298;EUR_AF=0.2843;SAS_AF=0.4928;AA=G|||;VT=SNP
2	79645329	rs148760928	T	C	100	PASS	AC=15;AF=0.00299521;AN=5008;NS=2504;DP=18275;EAS_AF=0.0149;AMR_AF=0;AFR_AF=0;EUR_AF=0;SAS_AF=0;AA=T|||;VT=SNP
2	79645366	rs6724016	G	A	100	PASS	AC=1709;AF=0.341254;AN=5008;NS=2504;DP=17993;EAS_AF=0.3383;AMR_AF=0.2795;AFR_AF=0.3298;EUR_AF=0.2833;SAS_AF=0.4632;AA=a|||;VT=SNP
2	79645368	rs6724017	G	A	100	PASS	AC=3498;AF=0.698482;AN=5008;NS=2504;DP=17884;EAS_AF=0.6597;AMR_AF=0.5821;AFR_AF=0.829;EUR_AF=0.6501;SAS_AF=0.6943;AA=A|||;VT=SNP
2	79645471	rs6724207	G	A	100	PASS	AC=1710;AF=0.341454;AN=5008;NS=2504;DP=17016;EAS_AF=0.3383;AMR_AF=0.2795;AFR_AF=0.3298;EUR_AF=0.2843;SAS_AF=0.4632;AA=G|||;VT=SNP
2	79645515	rs6724222	G	A	100	PASS	AC=1710;AF=0.341454;AN=5008;NS=2504;DP=16886;EAS_AF=0.3383;AMR_AF=0.2795;AFR_AF=0.3298;EUR_AF=0.2843;SAS_AF=0.4632;AA=A|||;VT=SNP
2	79645740	rs6739405	T	C	100	PASS	AC=1710;AF=0.341454;AN=5008;NS=2504;DP=15963;EAS_AF=0.3383;AMR_AF=0.2795;AFR_AF=0.3298;EUR_AF=0.2843;SAS_AF=0.4632;AA=t|||;VT=SNP
2	79646026	rs78871476	T	C	100	PASS	AC=359;AF=0.0716853;AN=5008;NS=2504;DP=19150;EAS_AF=0.0843;AMR_AF=0.0288;AFR_AF=0.1672;EUR_AF=0.008;SAS_AF=0.0256;AA=T|||;VT=SNP
2	79646242	rs10193493	G	C	100	PASS	AC=3510;AF=0.700879;AN=5008;NS=2504;DP=17028;EAS_AF=0.6687;AMR_AF=0.5821;AFR_AF=0.8298;EUR_AF=0.6521;SAS_AF=0.6943;AA=C|||;VT=SNP
2	79646298	rs79840024	A	C	100	PASS	AC=351;AF=0.0700879;AN=5008;NS=2504;DP=18187;EAS_AF=0.0843;AMR_AF=0.0288;AFR_AF=0.1604;EUR_AF=0.0089;SAS_AF=0.0256;AA=A|||;VT=SNP
2	79646618	rs11126724	G	A	100	PASS	AC=1712;AF=0.341853;AN=5008;NS=2504;DP=12905;EAS_AF=0.3383;AMR_AF=0.2795;AFR_AF=0.3298;EUR_AF=0.2843;SAS_AF=0.4652;AA=G|||;VT=SNP
2	79646761	rs11126725	T	A	100	PASS	AC=1566;AF=0.3127;AN=5008;NS=2504;DP=13581;EAS_AF=0.3383;AMR_AF=0.2709;AFR_AF=0.2239;EUR_AF=0.2843;SAS_AF=0.4652;AA=T|||;VT=SNP
2	79647160	rs17017060	T	C	100	PASS	AC=1741;AF=0.347644;AN=5008;NS=2504;DP=16809;EAS_AF=0.3383;AMR_AF=0.2795;AFR_AF=0.3298;EUR_AF=0.2843;SAS_AF=0.4949;AA=T|||;VT=SNP
2	79647450	rs17761670	T	C	100	PASS	AC=965;AF=0.192692;AN=5008;NS=2504;DP=19221;EAS_AF=0.0327;AMR_AF=0.2147;AFR_AF=0.2375;EUR_AF=0.337;SAS_AF=0.1329;AA=T|||;VT=SNP
2	79648342	rs17017062	A	G	100	PASS	AC=269;AF=0.0537141;AN=5008;NS=2504;DP=18704;EAS_AF=0.1746;AMR_AF=0.0548;AFR_AF=0.0008;EUR_AF=0.0099;SAS_AF=0.045;AA=A|||;VT=SNP
2	79648463	rs75112076	C	A	100	PASS	AC=19;AF=0.00379393;AN=5008;NS=2504;DP=18832;EAS_AF=0.0188;AMR_AF=0;AFR_AF=0;EUR_AF=0;SAS_AF=0;AA=C|||;VT=SNP
2	79648532	rs1020543	G	A	100	PASS	AC=3396;AF=0.678115;AN=5008;NS=2504;DP=18052;EAS_AF=0.6756;AMR_AF=0.5634;AFR_AF=0.8283;EUR_AF=0.6034;SAS_AF=0.636;AA=A|||;VT=SNP
2	79649068	rs1986232	A	G	100	PASS	AC=1759;AF=0.351238;AN=5008;NS=2504;DP=18033;EAS_AF=0.3631;AMR_AF=0.2867;AFR_AF=0.326;EUR_AF=0.3022;SAS_AF=0.4693;AA=A|||;VT=SNP
2	79649473	rs79806565	A	G	100	PASS	AC=152;AF=0.0303514;AN=5008;NS=2504;DP=17803;EAS_AF=0.0308;AMR_AF=0.0029;AFR_AF=0.0454;EUR_AF=0.0159;SAS_AF=0.044;AA=A|||;VT=SNP
2	79650239	rs1376621	A	G	100	PASS	AC=2845;AF=0.568091;AN=5008;NS=2504;DP=17224;EAS_AF=0.4256;AMR_AF=0.4928;AFR_AF=0.6581;EUR_AF=0.6054;SAS_AF=0.6084;AA=G|||;VT=SNP
2	79650433	rs1376620	T	C	100	PASS	AC=2383;AF=0.475839;AN=5008;NS=2504;DP=15592;EAS_AF=0.3948;AMR_AF=0.4366;AFR_AF=0.4539;EUR_AF=0.5318;SAS_AF=0.5593;AA=C|||;VT=SNP
2	79650718	rs12469828	A	G	100	PASS	AC=2428;AF=0.484824;AN=5008;NS=2504;DP=17122;EAS_AF=0.4008;AMR_AF=0.4914;AFR_AF=0.4546;EUR_AF=0.5318;SAS_AF=0.5593;AA=G|||;VT=SNP
2	79651023	rs144478624	C	G	100	PASS	AC=33;AF=0.00658946;AN=5008;NS=2504;DP=18680;EAS_AF=0.0079;AMR_AF=0.036;AFR_AF=0;EUR_AF=0;SAS_AF=0;AA=C|||;VT=SNP
2	79651155	rs186736714	A	G	100	PASS	AC=18;AF=0.00359425;AN=5008;NS=2504;DP=18023;EAS_AF=0.0169;AMR_AF=0;AFR_AF=0;EUR_AF=0.001;SAS_AF=0;AA=A|||;VT=SNP
2	79651259	rs12478921	G	A	100	PASS	AC=1410;AF=0.28155;AN=5008;NS=2504;DP=16816;EAS_AF=0.3671;AMR_AF=0.3242;AFR_AF=0.0582;EUR_AF=0.3042;SAS_AF=0.4417;AA=G|||;VT=SNP
2	79651290	rs59293711	A	C	100	PASS	AC=464;AF=0.0926518;AN=5008;NS=2504;DP=16945;EAS_AF=0.0308;AMR_AF=0.0562;AFR_AF=0.205;EUR_AF=0.0736;SAS_AF=0.0501;AA=A|||;VT=SNP
2	79651334	rs12478947	G	A	100	PASS	AC=2416;AF=0.482428;AN=5008;NS=2504;DP=17900;EAS_AF=0.3998;AMR_AF=0.4841;AFR_AF=0.4516;EUR_AF=0.5318;SAS_AF=0.5573;AA=G|||;VT=SNP
2	79651633	rs10865443	G	A	100	PASS	AC=2400;AF=0.479233;AN=5008;NS=2504;DP=17952;EAS_AF=0.3839;AMR_AF=0.4841;AFR_AF=0.4516;EUR_AF=0.5318;SAS_AF=0.5573;AA=A|||;VT=SNP
2	79652319	rs76269935	G	A	100	PASS	AC=305;AF=0.0609026;AN=5008;NS=2504;DP=17009;EAS_AF=0.0308;AMR_AF=0.0476;AFR_AF=0.1014;EUR_AF=0.0726;SAS_AF=0.0348;AA=G|||;VT=SNP
2	79652352	rs13409453	A	G	100	PASS	AC=143;AF=0.0285543;AN=5008;NS=2504;DP=17463;EAS_AF=0.0347;AMR_AF=0.0043;AFR_AF=0.0794;EUR_AF=0;SAS_AF=0;AA=A|||;VT=SNP
2	79652557	rs34824031	A	G	100	PASS	AC=1621;AF=0.323682;AN=5008;NS=2504;DP=18714;EAS_AF=0.3532;AMR_AF=0.3314;AFR_AF=0.2247;EUR_AF=0.3042;SAS_AF=0.4417;AA=A|||;VT=SNP
2	79652893	rs6547240	G	A	100	PASS	AC=3611;AF=0.721046;AN=5008;NS=2504;DP=18505;EAS_AF=0.6944;AMR_AF=0.5807;AFR_AF=0.9213;EUR_AF=0.6332;SAS_AF=0.6677;AA=G|||;VT=SNP
2	79652928	rs12472215	A	T	100	PASS	AC=1511;AF=0.301717;AN=5008;NS=2504;DP=19319;EAS_AF=0.3542;AMR_AF=0.3271;AFR_AF=0.143;EUR_AF=0.3042;SAS_AF=0.4417;AA=A|||;VT=SNP
2	79653291	rs79073350	G	A	100	PASS	AC=179;AF=0.0357428;AN=5008;NS=2504;DP=18371;EAS_AF=0.122;AMR_AF=0;AFR_AF=0;EUR_AF=0.0099;SAS_AF=0.047;AA=G|||;VT=SNP
2	79653604	rs17017080	A	G	100	PASS	AC=1622;AF=0.323882;AN=5008;NS=2504;DP=17267;EAS_AF=0.3532;AMR_AF=0.3314;AFR_AF=0.2254;EUR_AF=0.3042;SAS_AF=0.4417;AA=A|||;VT=SNP
2	79653647	rs62156960	T	G	100	PASS	AC=403;AF=0.0804712;AN=5008;NS=2504;DP=18060;EAS_AF=0.1339;AMR_AF=0.0317;AFR_AF=0.1513;EUR_AF=0.0189;SAS_AF=0.0276;AA=T|||;VT=SNP
2	79653822	rs11126726	G	A	100	PASS	AC=184;AF=0.0367412;AN=5008;NS=2504;DP=18154;EAS_AF=0.126;AMR_AF=0;AFR_AF=0;EUR_AF=0.0099;SAS_AF=0.0481;AA=g|||;VT=SNP
2	79654435	rs11126727	G	A	100	PASS	AC=1760;AF=0.351438;AN=5008;NS=2504;DP=15366;EAS_AF=0.3532;AMR_AF=0.3401;AFR_AF=0.326;EUR_AF=0.3042;SAS_AF=0.4407;AA=A|||;VT=SNP
2	79654593	rs11126728	T	C	100	PASS	AC=186;AF=0.0371406;AN=5008;NS=2504;DP=16357;EAS_AF=0.128;AMR_AF=0;AFR_AF=0;EUR_AF=0.0099;SAS_AF=0.0481;AA=T|||;VT=SNP
2	79654713	rs67176834	T	A	100	PASS	AC=637;AF=0.127196;AN=5008;NS=2504;DP=13359;EAS_AF=0.0317;AMR_AF=0.1427;AFR_AF=0.1241;EUR_AF=0.2276;SAS_AF=0.1155;AA=T|||;VT=SNP
2	79655377	rs75112645	T	G	100	PASS	AC=181;AF=0.0361422;AN=5008;NS=2504;DP=19072;EAS_AF=0.124;AMR_AF=0;AFR_AF=0;EUR_AF=0.0099;SAS_AF=0.047;AA=T|||;VT=SNP
2	79655481	rs6742990	C	T	100	PASS	AC=1781;AF=0.355631;AN=5008;NS=2504;DP=18400;EAS_AF=0.369;AMR_AF=0.3415;AFR_AF=0.3283;EUR_AF=0.3042;SAS_AF=0.4417;AA=T|||;VT=SNP
2	79655517	rs6714400	A	G	100	PASS	AC=1778;AF=0.355032;AN=5008;NS=2504;DP=18566;EAS_AF=0.369;AMR_AF=0.3415;AFR_AF=0.3268;EUR_AF=0.3042;SAS_AF=0.4407;AA=G|||;VT=SNP
2	79655535	rs6714410	A	G	100	PASS	AC=1781;AF=0.355631;AN=5008;NS=2504;DP=18329;EAS_AF=0.369;AMR_AF=0.3415;AFR_AF=0.3283;EUR_AF=0.3042;SAS_AF=0.4417;AA=A|||;VT=SNP
2	79655597	rs17017088	T	A	100	PASS	AC=1775;AF=0.354433;AN=5008;NS=2504;DP=17755;EAS_AF=0.369;AMR_AF=0.3401;AFR_AF=0.3268;EUR_AF=0.3032;SAS_AF=0.4397;AA=T|||;VT=SNP
2	79655781	rs72820631	T	G	100	PASS	AC=402;AF=0.0802716;AN=5008;NS=2504;DP=20176;EAS_AF=0.1319;AMR_AF=0.0331;AFR_AF=0.1513;EUR_AF=0.0189;SAS_AF=0.0276;AA=T|||;VT=SNP
2	79655784	rs62156962	G	A	100	PASS	AC=1779;AF=0.355232;AN=5008;NS=2504;DP=20176;EAS_AF=0.369;AMR_AF=0.3415;AFR_AF=0.3268;EUR_AF=0.3042;SAS_AF=0.4417;AA=A|||;VT=SNP
2	79656487	rs79338727	G	A	100	PASS	AC=137;AF=0.0273562;AN=5008;NS=2504;DP=16369;EAS_AF=0.0308;AMR_AF=0.0029;AFR_AF=0.0446;EUR_AF=0.0169;SAS_AF=0.0286;AA=G|||;VT=SNP
2	79657338	rs6722266	A	G	100	PASS	AC=2791;AF=0.557308;AN=5008;NS=2504;DP=18139;EAS_AF=0.631;AMR_AF=0.4294;AFR_AF=0.6868;EUR_AF=0.4056;SAS_AF=0.5532;AA=G|||;VT=SNP
2	79657386	rs6751188	G	A	100	PASS	AC=1762;AF=0.351837;AN=5008;NS=2504;DP=18123;EAS_AF=0.3532;AMR_AF=0.3415;AFR_AF=0.326;EUR_AF=0.3042;SAS_AF=0.4417;AA=A|||;VT=SNP
2	79657448	rs17017091	C	T	100	PASS	AC=143;AF=0.0285543;AN=5008;NS=2504;DP=18196;EAS_AF=0.0347;AMR_AF=0.0043;AFR_AF=0.0794;EUR_AF=0;SAS_AF=0;AA=C|||;VT=SNP
2	79657641	rs11126730	C	A	100	PASS	AC=1759;AF=0.351238;AN=5008;NS=2504;DP=16899;EAS_AF=0.3512;AMR_AF=0.3415;AFR_AF=0.3253;EUR_AF=0.3042;SAS_AF=0.4417;AA=A|||;VT=SNP
2	79657905	rs77892635	A	G	100	PASS	AC=187;AF=0.0373403;AN=5008;NS=2504;DP=14210;EAS_AF=0.128;AMR_AF=0;AFR_AF=0;EUR_AF=0.0099;SAS_AF=0.0491;AA=A|||;VT=SNP
2	79657911	rs6751596	C	T	100	PASS	AC=1761;AF=0.351637;AN=5008;NS=2504;DP=14184;EAS_AF=0.3532;AMR_AF=0.3415;AFR_AF=0.3253;EUR_AF=0.3042;SAS_AF=0.4417;AA=C|||;VT=SNP
2	79657984	rs6709617	T	C	100	PASS	AC=1776;AF=0.354633;AN=5008;NS=2504;DP=15762;EAS_AF=0.369;AMR_AF=0.3401;AFR_AF=0.3253;EUR_AF=0.3042;SAS_AF=0.4417;AA=C|||;VT=SNP
2	79658059	rs6751959	G	A	100	PASS	AC=1620;AF=0.323482;AN=5008;NS=2504;DP=15355;EAS_AF=0.3532;AMR_AF=0.3314;AFR_AF=0.2239;EUR_AF=0.3042;SAS_AF=0.4417;AA=G|||;VT=SNP
2	79658119	rs6754949	G	A	100	PASS	AC=1628;AF=0.32508;AN=5008;NS=2504;DP=17101;EAS_AF=0.3532;AMR_AF=0.3314;AFR_AF=0.23;EUR_AF=0.3042;SAS_AF=0.4417;AA=G|||;VT=SNP
2	79658438	rs76345422	T	A	100	PASS	AC=187;AF=0.0373403;AN=5008;NS=2504;DP=20397;EAS_AF=0.128;AMR_AF=0;AFR_AF=0;EUR_AF=0.0099;SAS_AF=0.0491;AA=T|||;VT=SNP
2	79658502	rs62156991	G	T	100	PASS	AC=1760;AF=0.351438;AN=5008;NS=2504;DP=20151;EAS_AF=0.3532;AMR_AF=0.3401;AFR_AF=0.3253;EUR_AF=0.3042;SAS_AF=0.4417;AA=T|||;VT=SNP
2	79658701	rs6755695	G	A	100	PASS	AC=3612;AF=0.721246;AN=5008;NS=2504;DP=19789;EAS_AF=0.6944;AMR_AF=0.5807;AFR_AF=0.9206;EUR_AF=0.6342;SAS_AF=0.6687;AA=A|||;VT=SNP
2	79658749	rs55784904	A	G	100	PASS	AC=1760;AF=0.351438;AN=5008;NS=2504;DP=19558;EAS_AF=0.3532;AMR_AF=0.3401;AFR_AF=0.3253;EUR_AF=0.3042;SAS_AF=0.4417;AA=G|||;VT=SNP
2	79659440	rs10496224	C	T	100	PASS	AC=1618;AF=0.323083;AN=5008;NS=2504;DP=18532;EAS_AF=0.3532;AMR_AF=0.3314;AFR_AF=0.2231;EUR_AF=0.3042;SAS_AF=0.4407;AA=C|||;VT=SNP
2	79659644	rs10496225	T	A	100	PASS	AC=1758;AF=0.351038;AN=5008;NS=2504;DP=19857;EAS_AF=0.3532;AMR_AF=0.3401;AFR_AF=0.3245;EUR_AF=0.3042;SAS_AF=0.4407;AA=A|||;VT=SNP
2	79659773	rs75586395	T	G	100	PASS	AC=136;AF=0.0271565;AN=5008;NS=2504;DP=16519;EAS_AF=0.0308;AMR_AF=0.0029;AFR_AF=0.0446;EUR_AF=0.0159;SAS_AF=0.0286;AA=T|||;VT=SNP
2	79660031	rs10496226	G	A	100	PASS	AC=1758;AF=0.351038;AN=5008;NS=2504;DP=17865;EAS_AF=0.3532;AMR_AF=0.3401;AFR_AF=0.3245;EUR_AF=0.3042;SAS_AF=0.4407;AA=G|||;VT=SNP
2	79660530	rs1451542	G	T	100	PASS	AC=3614;AF=0.721645;AN=5008;NS=2504;DP=17689;EAS_AF=0.6944;AMR_AF=0.5836;AFR_AF=0.9206;EUR_AF=0.6342;SAS_AF=0.6687;AA=T|||;VT=SNP
2	79660978	rs1159598	A	G	100	PASS	AC=2788;AF=0.556709;AN=5008;NS=2504;DP=18324;EAS_AF=0.63;AMR_AF=0.428;AFR_AF=0.6861;EUR_AF=0.4056;SAS_AF=0.5532;AA=G|||;VT=SNP
2	79661023	rs79307385	T	C	100	PASS	AC=149;AF=0.0297524;AN=5008;NS=2504;DP=18395;EAS_AF=0.0308;AMR_AF=0.0029;AFR_AF=0.0446;EUR_AF=0.0149;SAS_AF=0.0429;AA=T|||;VT=SNP
2	79661381	rs1159597	A	G	100	PASS	AC=3628;AF=0.724441;AN=5008;NS=2504;DP=13008;EAS_AF=0.7073;AMR_AF=0.5821;AFR_AF=0.9213;EUR_AF=0.6352;SAS_AF=0.6687;AA=G|||;VT=SNP
2	79661850	rs13017219	A	G	100	PASS	AC=1759;AF=0.351238;AN=5008;NS=2504;DP=20963;EAS_AF=0.3532;AMR_AF=0.3401;AFR_AF=0.3253;EUR_AF=0.3042;SAS_AF=0.4407;AA=G|||;VT=SNP
2	79662090	rs11126731	G	A	100	PASS	AC=1758;AF=0.351038;AN=5008;NS=2504;DP=21052;EAS_AF=0.3532;AMR_AF=0.3401;AFR_AF=0.3245;EUR_AF=0.3042;SAS_AF=0.4407;AA=A|||;VT=SNP
2	79662694	rs1993101	T	A	100	PASS	AC=129;AF=0.0257588;AN=5008;NS=2504;DP=20419;EAS_AF=0.121;AMR_AF=0;AFR_AF=0;EUR_AF=0;SAS_AF=0.0072;AA=T|||;VT=SNP
2	79663305	rs74676696	T	C	100	PASS	AC=27;AF=0.00539137;AN=5008;NS=2504;DP=21419;EAS_AF=0.0258;AMR_AF=0;AFR_AF=0;EUR_AF=0;SAS_AF=0.001;AA=T|||;VT=SNP
2	79663355	rs17040656	T	A	100	PASS	AC=1655;AF=0.330471;AN=5008;NS=2504;DP=21984;EAS_AF=0.369;AMR_AF=0.3343;AFR_AF=0.2352;EUR_AF=0.3032;SAS_AF=0.4448;AA=A|||;VT=SNP
2	79663490	rs62156994	G	C	100	PASS	AC=1653;AF=0.330072;AN=5008;NS=2504;DP=17962;EAS_AF=0.369;AMR_AF=0.3343;AFR_AF=0.2352;EUR_AF=0.3032;SAS_AF=0.4427;AA=C|||;VT=SNP
2	79663807	rs62156995	C	G	100	PASS	AC=1830;AF=0.365415;AN=5008;NS=2504;DP=12742;EAS_AF=0.369;AMR_AF=0.3429;AFR_AF=0.3631;EUR_AF=0.3062;SAS_AF=0.4417;AA=G|||;VT=SNP
2	79664422	rs35490405	A	G	100	PASS	AC=1610;AF=0.321486;AN=5008;NS=2504;DP=16345;EAS_AF=0.3462;AMR_AF=0.3329;AFR_AF=0.2216;EUR_AF=0.3032;SAS_AF=0.4417;AA=G|||;VT=SNP
2	79664447	rs76190704	A	G	100	PASS	AC=297;AF=0.0593051;AN=5008;NS=2504;DP=17417;EAS_AF=0.0308;AMR_AF=0.049;AFR_AF=0.0946;EUR_AF=0.0726;SAS_AF=0.0348;AA=A|||;VT=SNP
2	79664533	rs68020952	C	T	100	PASS	AC=667;AF=0.133187;AN=5008;NS=2504;DP=15327;EAS_AF=0.0298;AMR_AF=0.1527;AFR_AF=0.1415;EUR_AF=0.2296;SAS_AF=0.1155;AA=C|||;VT=SNP
2	79665026	rs12470078	T	C	100	PASS	AC=2087;AF=0.416733;AN=5008;NS=2504;DP=16499;EAS_AF=0.377;AMR_AF=0.389;AFR_AF=0.4486;EUR_AF=0.3767;SAS_AF=0.4755;AA=C|||;VT=SNP
2	79665536	rs80321908	A	G	100	PASS	AC=181;AF=0.0361422;AN=5008;NS=2504;DP=19256;EAS_AF=0.123;AMR_AF=0;AFR_AF=0;EUR_AF=0.0099;SAS_AF=0.0481;AA=A|||;VT=SNP
2	79666221	rs7574158	T	C	100	PASS	AC=102;AF=0.0203674;AN=5008;NS=2504;DP=19006;EAS_AF=0.0337;AMR_AF=0.0029;AFR_AF=0.0499;EUR_AF=0;SAS_AF=0;AA=T|||;VT=SNP
2	79666665	rs74449365	C	A	100	PASS	AC=102;AF=0.0203674;AN=5008;NS=2504;DP=17518;EAS_AF=0.0337;AMR_AF=0.0029;AFR_AF=0.0499;EUR_AF=0;SAS_AF=0;AA=C|||;VT=SNP
2	79666675	rs62156998	G	A	100	PASS	AC=339;AF=0.0676917;AN=5008;NS=2504;DP=17271;EAS_AF=0.1101;AMR_AF=0.0245;AFR_AF=0.1271;EUR_AF=0.0179;SAS_AF=0.0256;AA=G|||;VT=SNP
2	79667083	rs117985937	T	C	100	PASS	AC=113;AF=0.0225639;AN=5008;NS=2504;DP=12496;EAS_AF=0.0367;AMR_AF=0.1052;AFR_AF=0.0008;EUR_AF=0;SAS_AF=0.002;AA=T|||;VT=SNP
2	79667252	rs7564015	G	A	100	PASS	AC=2750;AF=0.549121;AN=5008;NS=2504;DP=14388;EAS_AF=0.621;AMR_AF=0.4207;AFR_AF=0.6702;EUR_AF=0.4046;SAS_AF=0.5511;AA=A|||;VT=SNP
2	79667787	rs117280382	C	T	100	PASS	AC=13;AF=0.00259585;AN=5008;NS=2504;DP=18398;EAS_AF=0.0129;AMR_AF=0;AFR_AF=0;EUR_AF=0;SAS_AF=0;AA=C|||;VT=SNP
2	79668599	rs10496227	C	A	100	PASS	AC=658;AF=0.13139;AN=5008;NS=2504;DP=19910;EAS_AF=0.0298;AMR_AF=0.1455;AFR_AF=0.1377;EUR_AF=0.2306;SAS_AF=0.1155;AA=C|||;VT=SNP
2	79668820	rs76941081	C	T	100	PASS	AC=185;AF=0.0369409;AN=5008;NS=2504;DP=19953;EAS_AF=0.126;AMR_AF=0;AFR_AF=0;EUR_AF=0.0099;SAS_AF=0.0491;AA=C|||;VT=SNP
2	79669126	rs17017126	G	A	100	PASS	AC=104;AF=0.0207668;AN=5008;NS=2504;DP=17681;EAS_AF=0.0962;AMR_AF=0;AFR_AF=0;EUR_AF=0;SAS_AF=0.0072;AA=G|||;VT=SNP
2	79669202	rs77860227	T	A	100	PASS	AC=238;AF=0.047524;AN=5008;NS=2504;DP=16941;EAS_AF=0.0308;AMR_AF=0.0418;AFR_AF=0.0537;EUR_AF=0.0726;SAS_AF=0.0348;AA=T|||;VT=SNP
2	79669247	rs17017128	G	A	100	PASS	AC=341;AF=0.0680911;AN=5008;NS=2504;DP=16655;EAS_AF=0.1121;AMR_AF=0.0245;AFR_AF=0.1271;EUR_AF=0.0179;SAS_AF=0.0256;AA=G|||;VT=SNP
2	79669531	rs1451543	G	A	100	PASS	AC=1630;AF=0.325479;AN=5008;NS=2504;DP=16391;EAS_AF=0.3562;AMR_AF=0.3314;AFR_AF=0.23;EUR_AF=0.3032;SAS_AF=0.4417;AA=G|||;VT=SNP
2	79669662	rs62156999	C	T	100	PASS	AC=341;AF=0.0680911;AN=5008;NS=2504;DP=18141;EAS_AF=0.1121;AMR_AF=0.0245;AFR_AF=0.1271;EUR_AF=0.0179;SAS_AF=0.0256;AA=C|||;VT=SNP
2	79669928	rs10445954	C	T	100	PASS	AC=678;AF=0.135383;AN=5008;NS=2504;DP=17410;EAS_AF=0.0298;AMR_AF=0.1542;AFR_AF=0.1483;EUR_AF=0.2306;SAS_AF=0.1155;AA=C|||;VT=SNP
2	79670009	rs76071216	C	T	100	PASS	AC=185;AF=0.0369409;AN=5008;NS=2504;DP=16559;EAS_AF=0.126;AMR_AF=0;AFR_AF=0;EUR_AF=0.0099;SAS_AF=0.0491;AA=C|||;VT=SNP
2	79670157	rs72820639	A	G	100	PASS	AC=342;AF=0.0682907;AN=5008;NS=2504;DP=19225;EAS_AF=0.1121;AMR_AF=0.0245;AFR_AF=0.1278;EUR_AF=0.0179;SAS_AF=0.0256;AA=A|||;VT=SNP
2	79670191	rs76563811	A	G	100	PASS	AC=136;AF=0.0271565;AN=5008;NS=2504;DP=19749;EAS_AF=0.0308;AMR_AF=0.0043;AFR_AF=0.0439;EUR_AF=0.0159;SAS_AF=0.0286;AA=A|||;VT=SNP
2	79670894	rs75334005	A	T	100	PASS	AC=23;AF=0.00459265;AN=5008;NS=2504;DP=17612;EAS_AF=0.0228;AMR_AF=0;AFR_AF=0;EUR_AF=0;SAS_AF=0;AA=A|||;VT=SNP
2	79671224	rs993607	G	A	100	PASS	AC=1617;AF=0.322883;AN=5008;NS=2504;DP=16731;EAS_AF=0.3522;AMR_AF=0.3314;AFR_AF=0.2216;EUR_AF=0.3042;SAS_AF=0.4427;AA=G|||;VT=SNP
2	79671280	rs62157000	G	T	100	PASS	AC=341;AF=0.0680911;AN=5008;NS=2504;DP=16904;EAS_AF=0.1121;AMR_AF=0.0259;AFR_AF=0.1263;EUR_AF=0.0179;SAS_AF=0.0256;AA=G|||;VT=SNP
2	79671852	rs10520241	A	G	100	PASS	AC=370;AF=0.0738818;AN=5008;NS=2504;DP=19702;EAS_AF=0.127;AMR_AF=0.0346;AFR_AF=0.1309;EUR_AF=0.0199;SAS_AF=0.0256;AA=A|||;VT=SNP
2	79672431	rs12623907	T	C	100	PASS	AC=1655;AF=0.330471;AN=5008;NS=2504;DP=17106;EAS_AF=0.369;AMR_AF=0.3343;AFR_AF=0.236;EUR_AF=0.3042;SAS_AF=0.4427;AA=C|||;VT=SNP
2	79672455	rs11898656	C	T	100	PASS	AC=659;AF=0.131589;AN=5008;NS=2504;DP=16971;EAS_AF=0.0298;AMR_AF=0.1455;AFR_AF=0.1384;EUR_AF=0.2306;SAS_AF=0.1155;AA=C|||;VT=SNP
2	79672665	rs146837142	C	T	100	PASS	AC=72;AF=0.014377;AN=5008;NS=2504;DP=18865;EAS_AF=0.0308;AMR_AF=0.0014;AFR_AF=0;EUR_AF=0.0119;SAS_AF=0.0286;AA=C|||;VT=SNP
2	79672867	rs117449580	T	C	100	PASS	AC=24;AF=0.00479233;AN=5008;NS=2504;DP=16110;EAS_AF=0.0228;AMR_AF=0;AFR_AF=0;EUR_AF=0;SAS_AF=0.001;AA=T|||;VT=SNP
2	79673057	rs1562889	T	G	100	PASS	AC=3628;AF=0.724441;AN=5008;NS=2504;DP=15819;EAS_AF=0.7034;AMR_AF=0.585;AFR_AF=0.9221;EUR_AF=0.6362;SAS_AF=0.6687;AA=G|||;VT=SNP
2	79674327	rs1562890	T	A	100	PASS	AC=135;AF=0.0269569;AN=5008;NS=2504;DP=16493;EAS_AF=0.0308;AMR_AF=0.0043;AFR_AF=0.0431;EUR_AF=0.0159;SAS_AF=0.0286;AA=G|||;VT=SNP
2	79674440	rs788676	A	T	100	PASS	AC=3438;AF=0.686502;AN=5008;NS=2504;DP=18024;EAS_AF=0.6706;AMR_AF=0.572;AFR_AF=0.8116;EUR_AF=0.6352;SAS_AF=0.6677;AA=T|||;VT=SNP
2	79674460	rs1122268	T	A	100	PASS	AC=1650;AF=0.329473;AN=5008;NS=2504;DP=18069;EAS_AF=0.3681;AMR_AF=0.3314;AFR_AF=0.2352;EUR_AF=0.3032;SAS_AF=0.4427;AA=T|||;VT=SNP
2	79676305	rs442291	T	C	100	PASS	AC=2805;AF=0.560104;AN=5008;NS=2504;DP=18995;EAS_AF=0.6548;AMR_AF=0.4323;AFR_AF=0.674;EUR_AF=0.4085;SAS_AF=0.5552;AA=C|||;VT=SNP
2	79677224	rs17017148	A	G	100	PASS	AC=135;AF=0.0269569;AN=5008;NS=2504;DP=18923;EAS_AF=0.0308;AMR_AF=0.0043;AFR_AF=0.0431;EUR_AF=0.0159;SAS_AF=0.0286;AA=G|||;VT=SNP
2	79677487	rs79913425	C	T	100	PASS	AC=187;AF=0.0373403;AN=5008;NS=2504;DP=17885;EAS_AF=0.0337;AMR_AF=0.0101;AFR_AF=0.1104;EUR_AF=0;SAS_AF=0;AA=C|||;VT=SNP
2	79678151	rs588259	G	A	100	PASS	AC=1641;AF=0.327676;AN=5008;NS=2504;DP=19413;EAS_AF=0.3542;AMR_AF=0.3314;AFR_AF=0.236;EUR_AF=0.3032;SAS_AF=0.4468;AA=G|||;VT=SNP
2	79678471	rs80084719	C	T	100	PASS	AC=74;AF=0.0147764;AN=5008;NS=2504;DP=16446;EAS_AF=0.0308;AMR_AF=0.0014;AFR_AF=0.0015;EUR_AF=0.0119;SAS_AF=0.0286;AA=C|||;VT=SNP
2	79678697	rs80013148	A	G	100	PASS	AC=185;AF=0.0369409;AN=5008;NS=2504;DP=11408;EAS_AF=0.125;AMR_AF=0;AFR_AF=0;EUR_AF=0.0099;SAS_AF=0.0501;AA=A|||;VT=SNP
2	79679702	rs17017150	C	T	100	PASS	AC=342;AF=0.0682907;AN=5008;NS=2504;DP=17140;EAS_AF=0.1131;AMR_AF=0.0259;AFR_AF=0.1263;EUR_AF=0.0179;SAS_AF=0.0256;AA=C|||;VT=SNP
2	79679809	rs678206	A	G	100	PASS	AC=3450;AF=0.688898;AN=5008;NS=2504;DP=14965;EAS_AF=0.6726;AMR_AF=0.5749;AFR_AF=0.8124;EUR_AF=0.6362;SAS_AF=0.6738;AA=G|||;VT=SNP
2	79679931	rs376763	C	G	100	PASS	AC=1624;AF=0.324281;AN=5008;NS=2504;DP=16521;EAS_AF=0.3571;AMR_AF=0.3314;AFR_AF=0.2201;EUR_AF=0.3032;SAS_AF=0.4479;AA=C|||;VT=SNP
2	79680137	rs416985	T	C	100	PASS	AC=1655;AF=0.330471;AN=5008;NS=2504;DP=15591;EAS_AF=0.373;AMR_AF=0.3343;AFR_AF=0.2292;EUR_AF=0.3042;SAS_AF=0.4479;AA=T|||;VT=SNP
2	79682058	rs621074	A	G	100	PASS	AC=2126;AF=0.424521;AN=5008;NS=2504;DP=17165;EAS_AF=0.4028;AMR_AF=0.389;AFR_AF=0.4523;EUR_AF=0.3767;SAS_AF=0.4836;AA=G|||;VT=SNP
2	79683118	rs79053479	A	C	100	PASS	AC=23;AF=0.00459265;AN=5008;NS=2504;DP=11573;EAS_AF=0.0228;AMR_AF=0;AFR_AF=0;EUR_AF=0;SAS_AF=0;AA=A|||;VT=SNP
2	79683239	rs422478	T	C	100	PASS	AC=1639;AF=0.327276;AN=5008;NS=2504;DP=8382;EAS_AF=0.3562;AMR_AF=0.3329;AFR_AF=0.2284;EUR_AF=0.3032;SAS_AF=0.4519;AA=T|||;VT=SNP
2	79683243	rs406471	C	T	100	PASS	AC=2107;AF=0.420727;AN=5008;NS=2504;DP=8112;EAS_AF=0.3849;AMR_AF=0.3876;AFR_AF=0.4523;EUR_AF=0.3767;SAS_AF=0.4836;AA=T|||;VT=SNP
2	79683384	rs383974	T	A	100	PASS	AC=2107;AF=0.420727;AN=5008;NS=2504;DP=9672;EAS_AF=0.3849;AMR_AF=0.3876;AFR_AF=0.4523;EUR_AF=0.3767;SAS_AF=0.4836;AA=A|||;VT=SNP
2	79683719	rs60485287	A	G	100	PASS	AC=357;AF=0.0712859;AN=5008;NS=2504;DP=15422;EAS_AF=0.12;AMR_AF=0.0331;AFR_AF=0.1286;EUR_AF=0.0179;SAS_AF=0.0256;AA=A|||;VT=SNP
2	79684145	rs406135	G	A	100	PASS	AC=2102;AF=0.419728;AN=5008;NS=2504;DP=12804;EAS_AF=0.381;AMR_AF=0.3862;AFR_AF=0.4523;EUR_AF=0.3767;SAS_AF=0.4836;AA=G|||;VT=SNP
2	79684189	rs58260694	G	A	100	PASS	AC=655;AF=0.130791;AN=5008;NS=2504;DP=12118;EAS_AF=0.0298;AMR_AF=0.1455;AFR_AF=0.1377;EUR_AF=0.2296;SAS_AF=0.1135;AA=G|||;VT=SNP
2	79684947	rs388990	A	T	100	PASS	AC=1624;AF=0.324281;AN=5008;NS=2504;DP=18635;EAS_AF=0.3542;AMR_AF=0.33;AFR_AF=0.2201;EUR_AF=0.3032;SAS_AF=0.4519;AA=A|||;VT=SNP
2	79685268	rs6751099	A	G	100	PASS	AC=370;AF=0.0738818;AN=5008;NS=2504;DP=17900;EAS_AF=0.131;AMR_AF=0.0331;AFR_AF=0.1293;EUR_AF=0.0189;SAS_AF=0.0256;AA=A|||;VT=SNP
2	79685661	rs6738316	T	G	100	PASS	AC=370;AF=0.0738818;AN=5008;NS=2504;DP=15596;EAS_AF=0.131;AMR_AF=0.0331;AFR_AF=0.1293;EUR_AF=0.0189;SAS_AF=0.0256;AA=T|||;VT=SNP
2	79685691	rs6723256	C	G	100	PASS	AC=366;AF=0.0730831;AN=5008;NS=2504;DP=16515;EAS_AF=0.126;AMR_AF=0.0331;AFR_AF=0.1293;EUR_AF=0.0189;SAS_AF=0.0266;AA=C|||;VT=SNP
2	79686626	rs62157003	T	C	100	PASS	AC=355;AF=0.0708866;AN=5008;NS=2504;DP=16703;EAS_AF=0.123;AMR_AF=0.0259;AFR_AF=0.1278;EUR_AF=0.0189;SAS_AF=0.0256;AA=T|||;VT=SNP
2	79686810	rs115586647	G	A	100	PASS	AC=98;AF=0.0195687;AN=5008;NS=2504;DP=15695;EAS_AF=0.0298;AMR_AF=0.0043;AFR_AF=0.0492;EUR_AF=0;SAS_AF=0;AA=G|||;VT=SNP
2	79686922	rs1430635	C	T	100	PASS	AC=355;AF=0.0708866;AN=5008;NS=2504;DP=17298;EAS_AF=0.123;AMR_AF=0.0259;AFR_AF=0.1278;EUR_AF=0.0189;SAS_AF=0.0256;AA=C|||;VT=SNP
2	79687085	rs60000556	G	A	100	PASS	AC=775;AF=0.154752;AN=5008;NS=2504;DP=15557;EAS_AF=0.251;AMR_AF=0.0692;AFR_AF=0.233;EUR_AF=0.0855;SAS_AF=0.0818;AA=A|||;VT=SNP
2	79687252	rs399885	A	C	100	PASS	AC=2007;AF=0.400759;AN=5008;NS=2504;DP=15249;EAS_AF=0.4911;AMR_AF=0.3573;AFR_AF=0.357;EUR_AF=0.3231;SAS_AF=0.4775;AA=A|||;VT=SNP
2	79687778	rs66867206	A	G	100	PASS	AC=672;AF=0.134185;AN=5008;NS=2504;DP=17246;EAS_AF=0.0298;AMR_AF=0.1527;AFR_AF=0.146;EUR_AF=0.2286;SAS_AF=0.1155;AA=A|||;VT=SNP
2	79687877	rs401644	G	C	100	PASS	AC=3463;AF=0.691494;AN=5008;NS=2504;DP=18424;EAS_AF=0.7113;AMR_AF=0.5418;AFR_AF=0.8608;EUR_AF=0.5775;SAS_AF=0.6656;AA=C|||;VT=SNP
2	79688210	rs80074145	C	T	100	PASS	AC=460;AF=0.091853;AN=5008;NS=2504;DP=17297;EAS_AF=0.123;AMR_AF=0.0274;AFR_AF=0.2057;EUR_AF=0.0199;SAS_AF=0.0256;AA=C|||;VT=SNP
2	79688214	rs112420798	C	T	100	PASS	AC=650;AF=0.129792;AN=5008;NS=2504;DP=17735;EAS_AF=0.0298;AMR_AF=0.1527;AFR_AF=0.1293;EUR_AF=0.2286;SAS_AF=0.1155;AA=c|||;VT=SNP
2	79688779	rs410120	G	A	100	PASS	AC=2643;AF=0.527756;AN=5008;NS=2504;DP=18423;EAS_AF=0.629;AMR_AF=0.3818;AFR_AF=0.68;EUR_AF=0.332;SAS_AF=0.5225;AA=A|||;VT=SNP
2	79689066	rs17763230	A	C	100	PASS	AC=649;AF=0.129593;AN=5008;NS=2504;DP=15917;EAS_AF=0.0298;AMR_AF=0.1527;AFR_AF=0.1286;EUR_AF=0.2286;SAS_AF=0.1155;AA=A|||;VT=SNP
2	79689205	rs1868924	C	A	100	PASS	AC=2649;AF=0.528954;AN=5008;NS=2504;DP=15908;EAS_AF=0.631;AMR_AF=0.3833;AFR_AF=0.68;EUR_AF=0.332;SAS_AF=0.5256;AA=A|||;VT=SNP
2	79689307	rs6754110	T	C	100	PASS	AC=660;AF=0.131789;AN=5008;NS=2504;DP=17711;EAS_AF=0.252;AMR_AF=0.0274;AFR_AF=0.2133;EUR_AF=0.0298;SAS_AF=0.0767;AA=T|||;VT=SNP
2	79689310	rs417597	T	C	100	PASS	AC=1735;AF=0.346446;AN=5008;NS=2504;DP=17760;EAS_AF=0.37;AMR_AF=0.3444;AFR_AF=0.2859;EUR_AF=0.3042;SAS_AF=0.4489;AA=T|||;VT=SNP
2	79689493	rs67125437	T	G	100	PASS	AC=897;AF=0.179113;AN=5008;NS=2504;DP=17704;EAS_AF=0.0605;AMR_AF=0.1945;AFR_AF=0.1899;EUR_AF=0.3012;SAS_AF=0.1503;AA=G|||;VT=SNP
2	79689572	rs1864548	T	C	100	PASS	AC=1545;AF=0.308506;AN=5008;NS=2504;DP=18356;EAS_AF=0.3115;AMR_AF=0.2205;AFR_AF=0.3964;EUR_AF=0.331;SAS_AF=0.226;AA=T|||;VT=SNP
2	79689580	rs72820648	C	G	100	PASS	AC=657;AF=0.13119;AN=5008;NS=2504;DP=18219;EAS_AF=0.0298;AMR_AF=0.1527;AFR_AF=0.1354;EUR_AF=0.2286;SAS_AF=0.1145;AA=C|||;VT=SNP
2	79689777	rs74385225	G	T	100	PASS	AC=72;AF=0.014377;AN=5008;NS=2504;DP=21264;EAS_AF=0.0308;AMR_AF=0.0014;AFR_AF=0;EUR_AF=0.0119;SAS_AF=0.0286;AA=G|||;VT=SNP
2	79689975	rs138199673	G	T	100	PASS	AC=35;AF=0.00698882;AN=5008;NS=2504;DP=19905;EAS_AF=0.0288;AMR_AF=0.0029;AFR_AF=0;EUR_AF=0.001;SAS_AF=0.0031;AA=G|||;VT=SNP
2	79690150	rs75114335	T	C	100	PASS	AC=189;AF=0.0377396;AN=5008;NS=2504;DP=21625;EAS_AF=0.128;AMR_AF=0;AFR_AF=0;EUR_AF=0.0099;SAS_AF=0.0511;AA=T|||;VT=SNP
2	79690319	rs141622559	C	G	100	PASS	AC=79;AF=0.0157748;AN=5008;NS=2504;DP=19238;EAS_AF=0.0069;AMR_AF=0.1023;AFR_AF=0.0008;EUR_AF=0;SAS_AF=0;AA=C|||;VT=SNP
2	79690566	rs77026801	A	C	100	PASS	AC=189;AF=0.0377396;AN=5008;NS=2504;DP=17595;EAS_AF=0.128;AMR_AF=0;AFR_AF=0;EUR_AF=0.0099;SAS_AF=0.0511;AA=A|||;VT=SNP
2	79690662	rs188134493	G	C	100	PASS	AC=20;AF=0.00399361;AN=5008;NS=2504;DP=18905;EAS_AF=0.0198;AMR_AF=0;AFR_AF=0;EUR_AF=0;SAS_AF=0;AA=G|||;VT=SNP
2	79690867	rs116966994	C	A	100	PASS	AC=27;AF=0.00539137;AN=5008;NS=2504;DP=18969;EAS_AF=0.0258;AMR_AF=0;AFR_AF=0;EUR_AF=0;SAS_AF=0.001;AA=C|||;VT=SNP
2	79690917	rs62157006	G	A	100	PASS	AC=400;AF=0.0798722;AN=5008;NS=2504;DP=18146;EAS_AF=0.0585;AMR_AF=0.0346;AFR_AF=0.208;EUR_AF=0.0199;SAS_AF=0.0225;AA=G|||;VT=SNP
2	79691021	rs1652685	A	T	100	PASS	AC=3279;AF=0.654752;AN=5008;NS=2504;DP=20128;EAS_AF=0.6786;AMR_AF=0.5648;AFR_AF=0.6831;EUR_AF=0.6352;SAS_AF=0.6759;AA=T|||;VT=SNP
2	79691052	rs66827506	A	G	100	PASS	AC=955;AF=0.190695;AN=5008;NS=2504;DP=19921;EAS_AF=0.125;AMR_AF=0.1873;AFR_AF=0.1884;EUR_AF=0.3012;SAS_AF=0.1503;AA=A|||;VT=SNP
2	79691077	rs118037720	T	A	100	PASS	AC=97;AF=0.019369;AN=5008;NS=2504;DP=19623;EAS_AF=0.0228;AMR_AF=0.1037;AFR_AF=0.0008;EUR_AF=0;SAS_AF=0.001;AA=T|||;VT=SNP
2	79691098	rs146883109	G	C	100	PASS	AC=55;AF=0.0109824;AN=5008;NS=2504;DP=19628;EAS_AF=0.0407;AMR_AF=0;AFR_AF=0;EUR_AF=0.0099;SAS_AF=0.0041;AA=G|||;VT=SNP
2	79691276	rs117848709	A	G	100	PASS	AC=189;AF=0.0377396;AN=5008;NS=2504;DP=18406;EAS_AF=0.128;AMR_AF=0;AFR_AF=0;EUR_AF=0.0099;SAS_AF=0.0511;AA=A|||;VT=SNP
2	79691304	rs1669059	T	C	100	PASS	AC=3439;AF=0.686701;AN=5008;NS=2504;DP=18395;EAS_AF=0.6766;AMR_AF=0.572;AFR_AF=0.8018;EUR_AF=0.6352;SAS_AF=0.6759;AA=C|||;VT=SNP
2	79691414	rs140968084	C	G	100	PASS	AC=189;AF=0.0377396;AN=5008;NS=2504;DP=20910;EAS_AF=0.128;AMR_AF=0;AFR_AF=0;EUR_AF=0.0099;SAS_AF=0.0511;AA=C|||;VT=SNP
2	79691423	rs1669060	C	T	100	PASS	AC=1737;AF=0.346845;AN=5008;NS=2504;DP=21272;EAS_AF=0.369;AMR_AF=0.3444;AFR_AF=0.2859;EUR_AF=0.3042;SAS_AF=0.4519;AA=T|||;VT=SNP
2	79691597	rs138795375	T	C	100	PASS	AC=189;AF=0.0377396;AN=5008;NS=2504;DP=21684;EAS_AF=0.128;AMR_AF=0;AFR_AF=0;EUR_AF=0.0099;SAS_AF=0.0511;AA=T|||;VT=SNP
2	79691844	rs182110367	A	G	100	PASS	AC=118;AF=0.0235623;AN=5008;NS=2504;DP=15088;EAS_AF=0.0863;AMR_AF=0.0432;AFR_AF=0;EUR_AF=0;SAS_AF=0.001;AA=A|||;VT=SNP
2	79692060	rs187261084	G	T	100	PASS	AC=189;AF=0.0377396;AN=5008;NS=2504;DP=19668;EAS_AF=0.128;AMR_AF=0;AFR_AF=0;EUR_AF=0.0099;SAS_AF=0.0511;AA=G|||;VT=SNP
2	79692479	rs7560663	T	C	100	PASS	AC=399;AF=0.0796725;AN=5008;NS=2504;DP=17405;EAS_AF=0.0575;AMR_AF=0.0346;AFR_AF=0.208;EUR_AF=0.0199;SAS_AF=0.0225;AA=T|||;VT=SNP
2	79693004	rs426508	T	G	100	PASS	AC=1653;AF=0.330072;AN=5008;NS=2504;DP=20944;EAS_AF=0.3671;AMR_AF=0.3314;AFR_AF=0.2307;EUR_AF=0.3042;SAS_AF=0.4519;AA=T|||;VT=SNP
2	79693089	rs117957469	G	A	100	PASS	AC=187;AF=0.0373403;AN=5008;NS=2504;DP=19297;EAS_AF=0.126;AMR_AF=0;AFR_AF=0;EUR_AF=0.0099;SAS_AF=0.0511;AA=G|||;VT=SNP
2	79693321	rs387337	C	T	100	PASS	AC=2212;AF=0.441693;AN=5008;NS=2504;DP=19798;EAS_AF=0.5248;AMR_AF=0.3588;AFR_AF=0.475;EUR_AF=0.3141;SAS_AF=0.501;AA=c|||;VT=SNP
2	79693402	rs146378490	C	T	100	PASS	AC=85;AF=0.0169728;AN=5008;NS=2504;DP=19727;EAS_AF=0.0308;AMR_AF=0.0014;AFR_AF=0.0393;EUR_AF=0;SAS_AF=0.001;AA=C|||;VT=SNP
2	79693428	rs139404991	G	A	100	PASS	AC=188;AF=0.0375399;AN=5008;NS=2504;DP=18366;EAS_AF=0.126;AMR_AF=0;AFR_AF=0;EUR_AF=0.0109;SAS_AF=0.0511;AA=G|||;VT=SNP
2	79693458	rs2099206	G	T	100	PASS	AC=400;AF=0.0798722;AN=5008;NS=2504;DP=17326;EAS_AF=0.0595;AMR_AF=0.0346;AFR_AF=0.2073;EUR_AF=0.0199;SAS_AF=0.0225;AA=G|||;VT=SNP
2	79693740	rs145145238	T	C	100	PASS	AC=192;AF=0.0383387;AN=5008;NS=2504;DP=17886;EAS_AF=0.126;AMR_AF=0;AFR_AF=0;EUR_AF=0.0099;SAS_AF=0.0562;AA=T|||;VT=SNP
2	79693810	rs111569286	A	G	100	PASS	AC=568;AF=0.113419;AN=5008;NS=2504;DP=18529;EAS_AF=0.1558;AMR_AF=0.0259;AFR_AF=0.2511;EUR_AF=0.0099;SAS_AF=0.0521;AA=A|||;VT=SNP
2	79693855	rs147898582	T	C	100	PASS	AC=186;AF=0.0371406;AN=5008;NS=2504;DP=18684;EAS_AF=0.126;AMR_AF=0;AFR_AF=0;EUR_AF=0.0099;SAS_AF=0.0501;AA=T|||;VT=SNP
2	79693893	rs141678089	G	T	100	PASS	AC=31;AF=0.0061901;AN=5008;NS=2504;DP=19572;EAS_AF=0.0288;AMR_AF=0;AFR_AF=0;EUR_AF=0;SAS_AF=0.002;AA=G|||;VT=SNP
2	79693968	rs146983662	A	G	100	PASS	AC=84;AF=0.0167732;AN=5008;NS=2504;DP=18875;EAS_AF=0.0298;AMR_AF=0.0014;AFR_AF=0.0393;EUR_AF=0;SAS_AF=0.001;AA=A|||;VT=SNP
2	79694033	rs364433	T	C	100	PASS	AC=1733;AF=0.346046;AN=5008;NS=2504;DP=20290;EAS_AF=0.369;AMR_AF=0.3429;AFR_AF=0.2859;EUR_AF=0.3042;SAS_AF=0.4489;AA=T|||;VT=SNP
2	79694048	rs112021029	G	T	100	PASS	AC=290;AF=0.0579073;AN=5008;NS=2504;DP=19814;EAS_AF=0.0298;AMR_AF=0.013;AFR_AF=0.1891;EUR_AF=0;SAS_AF=0.001;AA=G|||;VT=SNP
2	79694338	rs150406812	G	A	100	PASS	AC=1422;AF=0.283946;AN=5008;NS=2504;DP=18666;EAS_AF=0.369;AMR_AF=0.3213;AFR_AF=0.0651;EUR_AF=0.3032;SAS_AF=0.4458;AA=G|||;VT=SNP
2	79694600	rs112687579	C	T	100	PASS	AC=398;AF=0.0794728;AN=5008;NS=2504;DP=18186;EAS_AF=0.0575;AMR_AF=0.0346;AFR_AF=0.2073;EUR_AF=0.0199;SAS_AF=0.0225;AA=C|||;VT=SNP
2	79694845	rs137934441	T	C	100	PASS	AC=49;AF=0.00978435;AN=5008;NS=2504;DP=18737;EAS_AF=0.0466;AMR_AF=0.0029;AFR_AF=0;EUR_AF=0;SAS_AF=0;AA=T|||;VT=SNP
2	79695536	rs113240815	A	G	100	PASS	AC=288;AF=0.057508;AN=5008;NS=2504;DP=20155;EAS_AF=0.0298;AMR_AF=0.0144;AFR_AF=0.1868;EUR_AF=0;SAS_AF=0.001;AA=A|||;VT=SNP
2	79695778	rs9789509	A	G	100	PASS	AC=187;AF=0.0373403;AN=5008;NS=2504;DP=21314;EAS_AF=0.126;AMR_AF=0;AFR_AF=0;EUR_AF=0.0099;SAS_AF=0.0511;AA=A|||;VT=SNP
2	79695850	rs77524480	C	T	100	PASS	AC=294;AF=0.0587061;AN=5008;NS=2504;DP=21511;EAS_AF=0.0308;AMR_AF=0.0144;AFR_AF=0.1906;EUR_AF=0;SAS_AF=0.001;AA=C|||;VT=SNP
2	79696037	rs9789729	C	A	100	PASS	AC=186;AF=0.0371406;AN=5008;NS=2504;DP=18858;EAS_AF=0.125;AMR_AF=0;AFR_AF=0;EUR_AF=0.0099;SAS_AF=0.0511;AA=C|||;VT=SNP
2	79696089	rs9789752	G	A	100	PASS	AC=186;AF=0.0371406;AN=5008;NS=2504;DP=18885;EAS_AF=0.125;AMR_AF=0;AFR_AF=0;EUR_AF=0.0099;SAS_AF=0.0511;AA=G|||;VT=SNP
2	79696672	rs151218062	C	T	100	PASS	AC=49;AF=0.00978435;AN=5008;NS=2504;DP=18260;EAS_AF=0.0466;AMR_AF=0.0029;AFR_AF=0;EUR_AF=0;SAS_AF=0;AA=C|||;VT=SNP
2	79697382	rs451090	T	C	100	PASS	AC=1733;AF=0.346046;AN=5008;NS=2504;DP=17028;EAS_AF=0.375;AMR_AF=0.3415;AFR_AF=0.2859;EUR_AF=0.3032;SAS_AF=0.4448;AA=T|||;VT=SNP
2	79697456	rs7598481	C	T	100	PASS	AC=653;AF=0.130391;AN=5008;NS=2504;DP=16583;EAS_AF=0.249;AMR_AF=0.0331;AFR_AF=0.2073;EUR_AF=0.0298;SAS_AF=0.0767;AA=C|||;VT=SNP
2	79697841	rs78122150	G	A	100	PASS	AC=292;AF=0.0583067;AN=5008;NS=2504;DP=18302;EAS_AF=0.0298;AMR_AF=0.0159;AFR_AF=0.1891;EUR_AF=0;SAS_AF=0.001;AA=G|||;VT=SNP
2	79697982	rs445551	G	A	100	PASS	AC=2023;AF=0.403954;AN=5008;NS=2504;DP=19073;EAS_AF=0.4058;AMR_AF=0.3545;AFR_AF=0.475;EUR_AF=0.3032;SAS_AF=0.4448;AA=A|||;VT=SNP
2	79698219	rs445812	G	A	100	PASS	AC=1649;AF=0.329273;AN=5008;NS=2504;DP=18259;EAS_AF=0.376;AMR_AF=0.3271;AFR_AF=0.2307;EUR_AF=0.3022;SAS_AF=0.4438;AA=G|||;VT=SNP
2	79698368	rs446017	G	A	100	PASS	AC=2022;AF=0.403754;AN=5008;NS=2504;DP=18650;EAS_AF=0.4058;AMR_AF=0.3545;AFR_AF=0.475;EUR_AF=0.3022;SAS_AF=0.4448;AA=G|||;VT=SNP
2	79698690	rs654107	T	C	100	PASS	AC=3482;AF=0.695288;AN=5008;NS=2504;DP=17408;EAS_AF=0.7173;AMR_AF=0.5389;AFR_AF=0.8691;EUR_AF=0.5765;SAS_AF=0.6708;AA=C|||;VT=SNP
2	79698703	rs184650077	G	A	100	PASS	AC=26;AF=0.00519169;AN=5008;NS=2504;DP=17173;EAS_AF=0.0258;AMR_AF=0;AFR_AF=0;EUR_AF=0;SAS_AF=0;AA=G|||;VT=SNP
2	79698730	rs616959	T	C	100	PASS	AC=3567;AF=0.71226;AN=5008;NS=2504;DP=17542;EAS_AF=0.7153;AMR_AF=0.5764;AFR_AF=0.8707;EUR_AF=0.6322;SAS_AF=0.6738;AA=T|||;VT=SNP
2	79698853	rs60370846	A	G	100	PASS	AC=187;AF=0.0373403;AN=5008;NS=2504;DP=16748;EAS_AF=0.126;AMR_AF=0;AFR_AF=0;EUR_AF=0.0099;SAS_AF=0.0511;AA=A|||;VT=SNP
2	79698981	rs2250247	G	C	100	PASS	AC=2100;AF=0.419329;AN=5008;NS=2504;DP=18568;EAS_AF=0.4365;AMR_AF=0.3588;AFR_AF=0.4887;EUR_AF=0.3171;SAS_AF=0.456;AA=G|||;VT=SNP
2	79698996	rs2250249	G	A	100	PASS	AC=2209;AF=0.441094;AN=5008;NS=2504;DP=19090;EAS_AF=0.5317;AMR_AF=0.3559;AFR_AF=0.475;EUR_AF=0.3121;SAS_AF=0.4949;AA=g|||;VT=SNP
2	79699261	rs78723457	A	G	100	PASS	AC=186;AF=0.0371406;AN=5008;NS=2504;DP=19812;EAS_AF=0.126;AMR_AF=0;AFR_AF=0;EUR_AF=0.0099;SAS_AF=0.0501;AA=A|||;VT=SNP
2	79699295	rs364515	A	G	100	PASS	AC=3435;AF=0.685903;AN=5008;NS=2504;DP=20440;EAS_AF=0.6845;AMR_AF=0.5663;AFR_AF=0.8003;EUR_AF=0.6322;SAS_AF=0.6728;AA=G|||;VT=SNP
2	79699411	rs1864549	C	A	100	PASS	AC=464;AF=0.0926518;AN=5008;NS=2504;DP=19051;EAS_AF=0.122;AMR_AF=0.036;AFR_AF=0.205;EUR_AF=0.0199;SAS_AF=0.0256;AA=C|||;VT=SNP
2	79699582	rs1864550	T	C	100	PASS	AC=1476;AF=0.294728;AN=5008;NS=2504;DP=19658;EAS_AF=0.3085;AMR_AF=0.2176;AFR_AF=0.351;EUR_AF=0.326;SAS_AF=0.227;AA=T|||;VT=SNP
2	79699674	rs76618099	G	C	100	PASS	AC=186;AF=0.0371406;AN=5008;NS=2504;DP=19547;EAS_AF=0.126;AMR_AF=0;AFR_AF=0;EUR_AF=0.0099;SAS_AF=0.0501;AA=G|||;VT=SNP
2	79699805	rs400482	A	G	100	PASS	AC=1801;AF=0.359625;AN=5008;NS=2504;DP=17531;EAS_AF=0.376;AMR_AF=0.3458;AFR_AF=0.3306;EUR_AF=0.3062;SAS_AF=0.4468;AA=A|||;VT=SNP
2	79699898	rs115966895	T	G	100	PASS	AC=87;AF=0.0173722;AN=5008;NS=2504;DP=16678;EAS_AF=0.0298;AMR_AF=0.0043;AFR_AF=0.0401;EUR_AF=0;SAS_AF=0.001;AA=T|||;VT=SNP
2	79700151	rs452625	G	A	100	PASS	AC=1407;AF=0.28095;AN=5008;NS=2504;DP=16355;EAS_AF=0.376;AMR_AF=0.3213;AFR_AF=0.0484;EUR_AF=0.3022;SAS_AF=0.4468;AA=G|||;VT=SNP
2	79700220	rs11887972	C	T	100	PASS	AC=712;AF=0.142173;AN=5008;NS=2504;DP=17407;EAS_AF=0.2778;AMR_AF=0.0346;AFR_AF=0.202;EUR_AF=0.0417;SAS_AF=0.1012;AA=C|||;VT=SNP
2	79700532	rs372516	T	C	100	PASS	AC=3296;AF=0.658147;AN=5008;NS=2504;DP=17518;EAS_AF=0.6835;AMR_AF=0.5648;AFR_AF=0.6974;EUR_AF=0.6322;SAS_AF=0.6718;AA=C|||;VT=SNP
2	79701530	rs425175	A	G	100	PASS	AC=3425;AF=0.683906;AN=5008;NS=2504;DP=13909;EAS_AF=0.6835;AMR_AF=0.5663;AFR_AF=0.7927;EUR_AF=0.6322;SAS_AF=0.6738;AA=G|||;VT=SNP
2	79701901	rs370373	G	A	100	PASS	AC=3422;AF=0.683307;AN=5008;NS=2504;DP=14223;EAS_AF=0.6835;AMR_AF=0.5663;AFR_AF=0.7905;EUR_AF=0.6322;SAS_AF=0.6738;AA=A|||;VT=SNP
2	79701943	rs449529	C	A	100	PASS	AC=1745;AF=0.348442;AN=5008;NS=2504;DP=14012;EAS_AF=0.376;AMR_AF=0.3415;AFR_AF=0.2927;EUR_AF=0.3022;SAS_AF=0.4479;AA=C|||;VT=SNP
2	79702028	rs449552	C	A	100	PASS	AC=1744;AF=0.348243;AN=5008;NS=2504;DP=12501;EAS_AF=0.376;AMR_AF=0.3415;AFR_AF=0.292;EUR_AF=0.3022;SAS_AF=0.4479;AA=C|||;VT=SNP
2	79702156	rs386271	T	C	100	PASS	AC=1754;AF=0.35024;AN=5008;NS=2504;DP=15201;EAS_AF=0.376;AMR_AF=0.3415;AFR_AF=0.298;EUR_AF=0.3022;SAS_AF=0.4499;AA=T|||;VT=SNP
2	79702313	rs1430636	G	A	100	PASS	AC=3253;AF=0.649561;AN=5008;NS=2504;DP=14563;EAS_AF=0.624;AMR_AF=0.6585;AFR_AF=0.7027;EUR_AF=0.6988;SAS_AF=0.547;AA=A|||;VT=SNP
2	79702377	rs6713144	G	C	100	PASS	AC=523;AF=0.104433;AN=5008;NS=2504;DP=14745;EAS_AF=0.1498;AMR_AF=0.0346;AFR_AF=0.202;EUR_AF=0.0318;SAS_AF=0.0501;AA=G|||;VT=SNP
2	79702648	rs4852149	A	G	100	PASS	AC=3264;AF=0.651757;AN=5008;NS=2504;DP=16148;EAS_AF=0.624;AMR_AF=0.6599;AFR_AF=0.7027;EUR_AF=0.7008;SAS_AF=0.5552;AA=A|||;VT=SNP
2	79702655	rs4852490	C	G	100	PASS	AC=3263;AF=0.651558;AN=5008;NS=2504;DP=15999;EAS_AF=0.624;AMR_AF=0.6599;AFR_AF=0.702;EUR_AF=0.7008;SAS_AF=0.5552;AA=G|||;VT=SNP
2	79702775	rs4852491	T	C	100	PASS	AC=3264;AF=0.651757;AN=5008;NS=2504;DP=16207;EAS_AF=0.624;AMR_AF=0.6599;AFR_AF=0.7027;EUR_AF=0.7008;SAS_AF=0.5552;AA=T|||;VT=SNP
2	79702781	rs78281666	T	C	100	PASS	AC=188;AF=0.0375399;AN=5008;NS=2504;DP=16045;EAS_AF=0.128;AMR_AF=0;AFR_AF=0;EUR_AF=0.0099;SAS_AF=0.0501;AA=T|||;VT=SNP
2	79702840	rs4852492	C	T	100	PASS	AC=2408;AF=0.480831;AN=5008;NS=2504;DP=14559;EAS_AF=0.3462;AMR_AF=0.621;AFR_AF=0.3805;EUR_AF=0.661;SAS_AF=0.4703;AA=C|||;VT=SNP
2	79702841	rs62141408	A	G	100	PASS	AC=524;AF=0.104633;AN=5008;NS=2504;DP=14579;EAS_AF=0.1498;AMR_AF=0.0346;AFR_AF=0.2027;EUR_AF=0.0318;SAS_AF=0.0501;AA=A|||;VT=SNP
2	79703056	rs4852493	C	G	100	PASS	AC=1585;AF=0.316494;AN=5008;NS=2504;DP=16246;EAS_AF=0.3165;AMR_AF=0.4352;AFR_AF=0.1989;EUR_AF=0.3748;SAS_AF=0.3313;AA=C|||;VT=SNP
2	79703081	rs78246625	A	T	100	PASS	AC=349;AF=0.0696885;AN=5008;NS=2504;DP=17042;EAS_AF=0.128;AMR_AF=0.0058;AFR_AF=0.1188;EUR_AF=0.0099;SAS_AF=0.0501;AA=A|||;VT=SNP
2	79703206	rs76760741	A	G	100	PASS	AC=67;AF=0.0133786;AN=5008;NS=2504;DP=18373;EAS_AF=0.0308;AMR_AF=0.0014;AFR_AF=0;EUR_AF=0.0119;SAS_AF=0.0235;AA=A|||;VT=SNP
2	79703219	rs149558912	A	G	100	PASS	AC=31;AF=0.0061901;AN=5008;NS=2504;DP=18421;EAS_AF=0.0288;AMR_AF=0;AFR_AF=0;EUR_AF=0;SAS_AF=0.002;AA=A|||;VT=SNP
2	79703384	rs6717316	G	A	100	PASS	AC=2391;AF=0.477436;AN=5008;NS=2504;DP=16815;EAS_AF=0.3472;AMR_AF=0.6196;AFR_AF=0.3805;EUR_AF=0.659;SAS_AF=0.455;AA=G|||;VT=SNP
2	79703501	rs12620205	T	C	100	PASS	AC=2606;AF=0.520367;AN=5008;NS=2504;DP=18358;EAS_AF=0.4752;AMR_AF=0.6196;AFR_AF=0.4009;EUR_AF=0.669;SAS_AF=0.5051;AA=N|||;VT=SNP
2	79704003	rs74725409	A	G	100	PASS	AC=188;AF=0.0375399;AN=5008;NS=2504;DP=17448;EAS_AF=0.128;AMR_AF=0;AFR_AF=0;EUR_AF=0.0099;SAS_AF=0.0501;AA=A|||;VT=SNP
2	79704454	rs10193691	A	G	100	PASS	AC=2573;AF=0.513778;AN=5008;NS=2504;DP=14795;EAS_AF=0.4752;AMR_AF=0.6124;AFR_AF=0.382;EUR_AF=0.666;SAS_AF=0.5051;AA=a|||;VT=SNP
2	79705040	rs12616530	T	C	100	PASS	AC=2574;AF=0.513978;AN=5008;NS=2504;DP=19609;EAS_AF=0.4752;AMR_AF=0.6182;AFR_AF=0.3775;EUR_AF=0.669;SAS_AF=0.5051;AA=T|||;VT=SNP
2	79705116	rs10496228	A	G	100	PASS	AC=2575;AF=0.514177;AN=5008;NS=2504;DP=19981;EAS_AF=0.4752;AMR_AF=0.6196;AFR_AF=0.3775;EUR_AF=0.669;SAS_AF=0.5051;AA=G|||;VT=SNP
2	79705678	rs13405677	T	C	100	PASS	AC=2575;AF=0.514177;AN=5008;NS=2504;DP=18759;EAS_AF=0.4752;AMR_AF=0.6196;AFR_AF=0.3775;EUR_AF=0.669;SAS_AF=0.5051;AA=T|||;VT=SNP
2	79705960	rs78513887	C	T	100	PASS	AC=188;AF=0.0375399;AN=5008;NS=2504;DP=18516;EAS_AF=0.128;AMR_AF=0;AFR_AF=0;EUR_AF=0.0099;SAS_AF=0.0501;AA=C|||;VT=SNP
2	79706878	rs1963398	A	G	100	PASS	AC=2731;AF=0.545327;AN=5008;NS=2504;DP=14141;EAS_AF=0.4732;AMR_AF=0.6254;AFR_AF=0.4939;EUR_AF=0.669;SAS_AF=0.5051;AA=A|||;VT=SNP
2	79707315	rs2902061	G	A	100	PASS	AC=2731;AF=0.545327;AN=5008;NS=2504;DP=15813;EAS_AF=0.4732;AMR_AF=0.6239;AFR_AF=0.4947;EUR_AF=0.669;SAS_AF=0.5051;AA=A|||;VT=SNP
2	79708518	rs17040658	A	G	100	PASS	AC=517;AF=0.103235;AN=5008;NS=2504;DP=15725;EAS_AF=0.1528;AMR_AF=0.0303;AFR_AF=0.202;EUR_AF=0.0288;SAS_AF=0.047;AA=A|||;VT=SNP
2	79709327	rs6547242	G	A	100	PASS	AC=3440;AF=0.686901;AN=5008;NS=2504;DP=18041;EAS_AF=0.624;AMR_AF=0.6686;AFR_AF=0.8404;EUR_AF=0.6968;SAS_AF=0.547;AA=A|||;VT=SNP
2	79709354	rs7570469	C	T	100	PASS	AC=2520;AF=0.503195;AN=5008;NS=2504;DP=17802;EAS_AF=0.4722;AMR_AF=0.6153;AFR_AF=0.3457;EUR_AF=0.665;SAS_AF=0.502;AA=T|||;VT=SNP
2	79709558	rs17712817	G	A	100	PASS	AC=513;AF=0.102436;AN=5008;NS=2504;DP=16420;EAS_AF=0.0298;AMR_AF=0.1326;AFR_AF=0.0348;EUR_AF=0.2266;SAS_AF=0.1196;AA=G|||;VT=SNP
2	79710430	rs76191937	C	T	100	PASS	AC=19;AF=0.00379393;AN=5008;NS=2504;DP=21617;EAS_AF=0.0179;AMR_AF=0;AFR_AF=0;EUR_AF=0;SAS_AF=0.001;AA=C|||;VT=SNP
2	79710525	rs4458235	A	T	100	PASS	AC=2381;AF=0.475439;AN=5008;NS=2504;DP=20403;EAS_AF=0.3472;AMR_AF=0.6182;AFR_AF=0.3752;EUR_AF=0.659;SAS_AF=0.453;AA=A|||;VT=SNP
2	79710620	rs60539849	G	A	100	PASS	AC=629;AF=0.125599;AN=5008;NS=2504;DP=18467;EAS_AF=0.0298;AMR_AF=0.1455;AFR_AF=0.1165;EUR_AF=0.2266;SAS_AF=0.1186;AA=G|||;VT=SNP
2	79710672	rs60619539	C	G	100	PASS	AC=628;AF=0.125399;AN=5008;NS=2504;DP=18226;EAS_AF=0.0298;AMR_AF=0.1455;AFR_AF=0.1165;EUR_AF=0.2266;SAS_AF=0.1176;AA=C|||;VT=SNP
2	79711967	rs76996499	T	G	100	PASS	AC=187;AF=0.0373403;AN=5008;NS=2504;DP=17698;EAS_AF=0.127;AMR_AF=0;AFR_AF=0;EUR_AF=0.0099;SAS_AF=0.0501;AA=T|||;VT=SNP
2	79712165	rs6731800	C	T	100	PASS	AC=497;AF=0.0992412;AN=5008;NS=2504;DP=15596;EAS_AF=0.1498;AMR_AF=0.0288;AFR_AF=0.202;EUR_AF=0.0169;SAS_AF=0.0429;AA=C|||;VT=SNP
2	79712396	rs723932	A	G	100	PASS	AC=1461;AF=0.291733;AN=5008;NS=2504;DP=14281;EAS_AF=0.2867;AMR_AF=0.4251;AFR_AF=0.1362;EUR_AF=0.3718;SAS_AF=0.3303;AA=A|||;VT=SNP
2	79712533	rs723933	T	C	100	PASS	AC=3351;AF=0.669129;AN=5008;NS=2504;DP=16242;EAS_AF=0.624;AMR_AF=0.6686;AFR_AF=0.7685;EUR_AF=0.6968;SAS_AF=0.5532;AA=C|||;VT=SNP
2	79712624	rs67653609	C	T	100	PASS	AC=647;AF=0.129193;AN=5008;NS=2504;DP=17698;EAS_AF=0.0298;AMR_AF=0.147;AFR_AF=0.118;EUR_AF=0.2376;SAS_AF=0.1227;AA=T|||;VT=SNP
2	79712754	rs723934	A	G	100	PASS	AC=1551;AF=0.309704;AN=5008;NS=2504;DP=17492;EAS_AF=0.3175;AMR_AF=0.4308;AFR_AF=0.1778;EUR_AF=0.3718;SAS_AF=0.3303;AA=A|||;VT=SNP
2	79713568	rs4586650	A	C	100	PASS	AC=3332;AF=0.665335;AN=5008;NS=2504;DP=18056;EAS_AF=0.622;AMR_AF=0.6671;AFR_AF=0.7572;EUR_AF=0.6948;SAS_AF=0.5542;AA=a|||;VT=SNP
2	79713727	rs145632599	G	T	100	PASS	AC=186;AF=0.0371406;AN=5008;NS=2504;DP=17914;EAS_AF=0.127;AMR_AF=0;AFR_AF=0;EUR_AF=0.0099;SAS_AF=0.0491;AA=G|||;VT=SNP
2	79713771	rs138221923	G	A	100	PASS	AC=251;AF=0.0501198;AN=5008;NS=2504;DP=17792;EAS_AF=0.125;AMR_AF=0.0086;AFR_AF=0.0454;EUR_AF=0.0109;SAS_AF=0.0491;AA=G|||;VT=SNP
2	79713834	rs6736575	C	T	100	PASS	AC=1455;AF=0.290535;AN=5008;NS=2504;DP=18016;EAS_AF=0.2837;AMR_AF=0.4251;AFR_AF=0.1369;EUR_AF=0.3708;SAS_AF=0.3272;AA=C|||;VT=SNP
2	79713908	rs142821319	T	C	100	PASS	AC=23;AF=0.00459265;AN=5008;NS=2504;DP=19012;EAS_AF=0.0228;AMR_AF=0;AFR_AF=0;EUR_AF=0;SAS_AF=0;AA=T|||;VT=SNP
2	79713989	rs17712948	C	T	100	PASS	AC=645;AF=0.128794;AN=5008;NS=2504;DP=18584;EAS_AF=0.0298;AMR_AF=0.147;AFR_AF=0.1165;EUR_AF=0.2366;SAS_AF=0.1237;AA=C|||;VT=SNP
2	79714486	rs74861359	A	G	100	PASS	AC=234;AF=0.0467252;AN=5008;NS=2504;DP=19023;EAS_AF=0.128;AMR_AF=0.0058;AFR_AF=0.0325;EUR_AF=0.0099;SAS_AF=0.0491;AA=A|||;VT=SNP
2	79714565	rs62141413	C	T	100	PASS	AC=1430;AF=0.285543;AN=5008;NS=2504;DP=18067;EAS_AF=0.1806;AMR_AF=0.2219;AFR_AF=0.4599;EUR_AF=0.3141;SAS_AF=0.1738;AA=C|||;VT=SNP
2	79714858	rs78434040	A	G	100	PASS	AC=190;AF=0.0379393;AN=5008;NS=2504;DP=18845;EAS_AF=0.127;AMR_AF=0.0014;AFR_AF=0.0023;EUR_AF=0.0099;SAS_AF=0.0491;AA=A|||;VT=SNP
2	79714971	rs117425288	C	T	100	PASS	AC=188;AF=0.0375399;AN=5008;NS=2504;DP=18964;EAS_AF=0.125;AMR_AF=0.0014;AFR_AF=0.0023;EUR_AF=0.0099;SAS_AF=0.0491;AA=T|||;VT=SNP
2	79715027	rs75127523	G	A	100	PASS	AC=188;AF=0.0375399;AN=5008;NS=2504;DP=17712;EAS_AF=0.125;AMR_AF=0.0014;AFR_AF=0.0023;EUR_AF=0.0099;SAS_AF=0.0491;AA=A|||;VT=SNP
2	79715302	rs7371189	A	G	100	PASS	AC=3332;AF=0.665335;AN=5008;NS=2504;DP=14838;EAS_AF=0.622;AMR_AF=0.6657;AFR_AF=0.7572;EUR_AF=0.6958;SAS_AF=0.5542;AA=G|||;VT=SNP
2	79715384	rs117495898	T	C	100	PASS	AC=201;AF=0.0401358;AN=5008;NS=2504;DP=16118;EAS_AF=0.128;AMR_AF=0.0014;AFR_AF=0.0098;EUR_AF=0.0099;SAS_AF=0.0491;AA=C|||;VT=SNP
2	79715651	rs78846762	A	C	100	PASS	AC=188;AF=0.0375399;AN=5008;NS=2504;DP=18076;EAS_AF=0.125;AMR_AF=0.0014;AFR_AF=0.0023;EUR_AF=0.0099;SAS_AF=0.0491;AA=C|||;VT=SNP
2	79715701	rs17763859	G	A	100	PASS	AC=1574;AF=0.314297;AN=5008;NS=2504;DP=18683;EAS_AF=0.3145;AMR_AF=0.4308;AFR_AF=0.1982;EUR_AF=0.3718;SAS_AF=0.3292;AA=G|||;VT=SNP
2	79715879	rs11900604	T	G	100	PASS	AC=499;AF=0.0996406;AN=5008;NS=2504;DP=18538;EAS_AF=0.1518;AMR_AF=0.0288;AFR_AF=0.202;EUR_AF=0.0169;SAS_AF=0.0429;AA=T|||;VT=SNP
2	79715983	rs74496294	A	T	100	PASS	AC=189;AF=0.0377396;AN=5008;NS=2504;DP=17997;EAS_AF=0.126;AMR_AF=0.0014;AFR_AF=0.0023;EUR_AF=0.0099;SAS_AF=0.0491;AA=T|||;VT=SNP
2	79716447	rs75170341	A	G	100	PASS	AC=197;AF=0.0393371;AN=5008;NS=2504;DP=18829;EAS_AF=0.124;AMR_AF=0.0014;AFR_AF=0.0098;EUR_AF=0.0099;SAS_AF=0.0491;AA=a|||;VT=SNP
2	79716460	rs150202747	G	T	100	PASS	AC=26;AF=0.00519169;AN=5008;NS=2504;DP=18862;EAS_AF=0.0238;AMR_AF=0;AFR_AF=0;EUR_AF=0;SAS_AF=0.002;AA=G|||;VT=SNP
2	79716649	rs60486368	G	T	100	PASS	AC=492;AF=0.0982428;AN=5008;NS=2504;DP=18520;EAS_AF=0.1528;AMR_AF=0.0274;AFR_AF=0.1974;EUR_AF=0.0169;SAS_AF=0.0419;AA=G|||;VT=SNP
2	79717015	rs77356288	C	T	100	PASS	AC=187;AF=0.0373403;AN=5008;NS=2504;DP=18981;EAS_AF=0.124;AMR_AF=0.0014;AFR_AF=0.0023;EUR_AF=0.0099;SAS_AF=0.0491;AA=C|||;VT=SNP
2	79717065	rs77062041	C	T	100	PASS	AC=187;AF=0.0373403;AN=5008;NS=2504;DP=17657;EAS_AF=0.124;AMR_AF=0.0014;AFR_AF=0.0023;EUR_AF=0.0099;SAS_AF=0.0491;AA=C|||;VT=SNP
2	79717067	rs75855324	T	C	100	PASS	AC=188;AF=0.0375399;AN=5008;NS=2504;DP=17571;EAS_AF=0.125;AMR_AF=0.0014;AFR_AF=0.0023;EUR_AF=0.0099;SAS_AF=0.0491;AA=T|||;VT=SNP
2	79718096	rs59422016	T	C	100	PASS	AC=318;AF=0.0634984;AN=5008;NS=2504;DP=17943;EAS_AF=0.126;AMR_AF=0.0115;AFR_AF=0.0953;EUR_AF=0.0099;SAS_AF=0.0481;AA=T|||;VT=SNP
2	79718547	rs75128418	G	A	100	PASS	AC=187;AF=0.0373403;AN=5008;NS=2504;DP=19608;EAS_AF=0.125;AMR_AF=0.0014;AFR_AF=0.0023;EUR_AF=0.0099;SAS_AF=0.0481;AA=A|||;VT=SNP
2	79718805	rs76846841	C	T	100	PASS	AC=197;AF=0.0393371;AN=5008;NS=2504;DP=17943;EAS_AF=0.125;AMR_AF=0.0014;AFR_AF=0.0098;EUR_AF=0.0099;SAS_AF=0.0481;AA=T|||;VT=SNP
2	79719349	rs1030543	G	T	100	PASS	AC=1793;AF=0.358027;AN=5008;NS=2504;DP=11869;EAS_AF=0.3085;AMR_AF=0.2363;AFR_AF=0.559;EUR_AF=0.327;SAS_AF=0.2556;AA=T|||;VT=SNP
2	79719936	rs77792510	G	A	100	PASS	AC=206;AF=0.0411342;AN=5008;NS=2504;DP=15612;EAS_AF=0.125;AMR_AF=0.0058;AFR_AF=0.0144;EUR_AF=0.0099;SAS_AF=0.0481;AA=A|||;VT=SNP
2	79720096	rs76361171	G	A	100	PASS	AC=206;AF=0.0411342;AN=5008;NS=2504;DP=16860;EAS_AF=0.125;AMR_AF=0.0058;AFR_AF=0.0144;EUR_AF=0.0099;SAS_AF=0.0481;AA=A|||;VT=SNP
2	79720299	rs1430637	C	A	100	PASS	AC=1565;AF=0.3125;AN=5008;NS=2504;DP=15508;EAS_AF=0.3145;AMR_AF=0.4092;AFR_AF=0.2035;EUR_AF=0.3688;SAS_AF=0.3313;AA=C|||;VT=SNP
2	79720504	rs142271728	A	G	100	PASS	AC=207;AF=0.0413339;AN=5008;NS=2504;DP=16143;EAS_AF=0.126;AMR_AF=0.0058;AFR_AF=0.0144;EUR_AF=0.0099;SAS_AF=0.0481;AA=G|||;VT=SNP
2	79720667	rs151259040	G	A	100	PASS	AC=44;AF=0.00878594;AN=5008;NS=2504;DP=15796;EAS_AF=0.0208;AMR_AF=0.0317;AFR_AF=0;EUR_AF=0;SAS_AF=0.001;AA=G|||;VT=SNP
2	79720673	rs11902298	C	T	100	PASS	AC=795;AF=0.158746;AN=5008;NS=2504;DP=15553;EAS_AF=0.0308;AMR_AF=0.1873;AFR_AF=0.1233;EUR_AF=0.2992;SAS_AF=0.1738;AA=C|||;VT=SNP
2	79720838	rs75301154	A	C	100	PASS	AC=207;AF=0.0413339;AN=5008;NS=2504;DP=17201;EAS_AF=0.126;AMR_AF=0.0058;AFR_AF=0.0144;EUR_AF=0.0099;SAS_AF=0.0481;AA=C|||;VT=SNP
2	79721101	rs2017715	T	C	100	PASS	AC=1580;AF=0.315495;AN=5008;NS=2504;DP=13182;EAS_AF=0.3155;AMR_AF=0.4395;AFR_AF=0.1982;EUR_AF=0.3698;SAS_AF=0.3303;AA=T|||;VT=SNP
2	79721146	rs80293614	T	C	100	PASS	AC=187;AF=0.0373403;AN=5008;NS=2504;DP=12651;EAS_AF=0.125;AMR_AF=0.0014;AFR_AF=0.0023;EUR_AF=0.0099;SAS_AF=0.0481;AA=T|||;VT=SNP
2	79721591	rs79815769	G	A	100	PASS	AC=206;AF=0.0411342;AN=5008;NS=2504;DP=14570;EAS_AF=0.125;AMR_AF=0.0058;AFR_AF=0.0144;EUR_AF=0.0099;SAS_AF=0.0481;AA=A|||;VT=SNP
2	79722122	rs142936760	A	G	100	PASS	AC=278;AF=0.0555112;AN=5008;NS=2504;DP=12800;EAS_AF=0.1468;AMR_AF=0.0634;AFR_AF=0.0121;EUR_AF=0.0139;SAS_AF=0.0573;AA=G|||;VT=SNP
2	79722297	rs1116974	G	A	100	PASS	AC=2626;AF=0.524361;AN=5008;NS=2504;DP=16151;EAS_AF=0.5506;AMR_AF=0.5389;AFR_AF=0.6089;EUR_AF=0.4791;SAS_AF=0.4192;AA=A|||;VT=SNP
2	79722825	rs145680830	A	G	100	PASS	AC=24;AF=0.00479233;AN=5008;NS=2504;DP=17268;EAS_AF=0.0238;AMR_AF=0;AFR_AF=0;EUR_AF=0;SAS_AF=0;AA=A|||;VT=SNP
2	79722869	rs75417940	T	A	100	PASS	AC=265;AF=0.0529153;AN=5008;NS=2504;DP=16055;EAS_AF=0.1498;AMR_AF=0.062;AFR_AF=0.0083;EUR_AF=0.0139;SAS_AF=0.047;AA=T|||;VT=SNP
2	79723234	rs80013688	G	T	100	PASS	AC=320;AF=0.0638978;AN=5008;NS=2504;DP=14235;EAS_AF=0.1478;AMR_AF=0.0677;AFR_AF=0.0484;EUR_AF=0.0139;SAS_AF=0.047;AA=T|||;VT=SNP
2	79723380	rs78625339	A	T	100	PASS	AC=246;AF=0.0491214;AN=5008;NS=2504;DP=13269;EAS_AF=0.1488;AMR_AF=0.0576;AFR_AF=0;EUR_AF=0.0099;SAS_AF=0.047;AA=A|||;VT=SNP
2	79723410	rs189881320	C	A	100	PASS	AC=34;AF=0.00678914;AN=5008;NS=2504;DP=12722;EAS_AF=0.0317;AMR_AF=0;AFR_AF=0;EUR_AF=0;SAS_AF=0.002;AA=C|||;VT=SNP
2	79723839	rs147687669	T	A	100	PASS	AC=48;AF=0.00958466;AN=5008;NS=2504;DP=10745;EAS_AF=0.0288;AMR_AF=0.0043;AFR_AF=0.0015;EUR_AF=0.005;SAS_AF=0.0092;AA=T|||;VT=SNP
2	79724080	rs4852494	T	G	100	PASS	AC=368;AF=0.0734824;AN=5008;NS=2504;DP=14440;EAS_AF=0.1488;AMR_AF=0.0692;AFR_AF=0.0832;EUR_AF=0.0139;SAS_AF=0.047;AA=G|||;VT=SNP
2	79724084	rs142482843	T	C	100	PASS	AC=39;AF=0.00778754;AN=5008;NS=2504;DP=14510;EAS_AF=0.0387;AMR_AF=0;AFR_AF=0;EUR_AF=0;SAS_AF=0;AA=T|||;VT=SNP
2	79724239	rs189154095	A	G	100	PASS	AC=8;AF=0.00159744;AN=5008;NS=2504;DP=16987;EAS_AF=0.0079;AMR_AF=0;AFR_AF=0;EUR_AF=0;SAS_AF=0;AA=A|||;VT=SNP
2	79725441	rs1430640	T	C	100	PASS	AC=311;AF=0.0621006;AN=5008;NS=2504;DP=19926;EAS_AF=0.1508;AMR_AF=0.0634;AFR_AF=0.0416;EUR_AF=0.0139;SAS_AF=0.047;AA=T|||;VT=SNP
2	79725584	rs1430638	C	T	100	PASS	AC=2654;AF=0.529952;AN=5008;NS=2504;DP=20589;EAS_AF=0.5774;AMR_AF=0.5375;AFR_AF=0.6157;EUR_AF=0.4851;SAS_AF=0.4059;AA=T|||;VT=SNP
2	79725643	rs60296843	G	A	100	PASS	AC=67;AF=0.0133786;AN=5008;NS=2504;DP=20204;EAS_AF=0.0288;AMR_AF=0.0072;AFR_AF=0.0144;EUR_AF=0.005;SAS_AF=0.0092;AA=G|||;VT=SNP
2	79726421	rs13429335	C	A	100	PASS	AC=1508;AF=0.301118;AN=5008;NS=2504;DP=18687;EAS_AF=0.2986;AMR_AF=0.3948;AFR_AF=0.1505;EUR_AF=0.3976;SAS_AF=0.3415;AA=C|||;VT=SNP
2	79726700	rs79569182	C	T	100	PASS	AC=244;AF=0.048722;AN=5008;NS=2504;DP=17083;EAS_AF=0.0873;AMR_AF=0.0072;AFR_AF=0.0635;EUR_AF=0.0099;SAS_AF=0.0583;AA=C|||;VT=SNP
2	79726894	rs79977066	G	A	100	PASS	AC=250;AF=0.0499201;AN=5008;NS=2504;DP=19321;EAS_AF=0.0982;AMR_AF=0.013;AFR_AF=0.1044;EUR_AF=0;SAS_AF=0.0041;AA=G|||;VT=SNP
2	79727432	rs74452203	G	A	100	PASS	AC=322;AF=0.0642971;AN=5008;NS=2504;DP=17257;EAS_AF=0.1994;AMR_AF=0;AFR_AF=0.0363;EUR_AF=0.0109;SAS_AF=0.0634;AA=A|||;VT=SNP
2	79727495	rs79095387	G	A	100	PASS	AC=201;AF=0.0401358;AN=5008;NS=2504;DP=16878;EAS_AF=0.1429;AMR_AF=0;AFR_AF=0.0045;EUR_AF=0.0099;SAS_AF=0.0419;AA=A|||;VT=SNP
2	79727497	rs79675249	G	C	100	PASS	AC=184;AF=0.0367412;AN=5008;NS=2504;DP=16848;EAS_AF=0.0556;AMR_AF=0.0043;AFR_AF=0.0151;EUR_AF=0.005;SAS_AF=0.1022;AA=G|||;VT=SNP
2	79727686	rs7559674	T	G	100	PASS	AC=3644;AF=0.727636;AN=5008;NS=2504;DP=18249;EAS_AF=0.6538;AMR_AF=0.6023;AFR_AF=0.8729;EUR_AF=0.7326;SAS_AF=0.6912;AA=G|||;VT=SNP
2	79728077	rs78840139	C	T	100	PASS	AC=201;AF=0.0401358;AN=5008;NS=2504;DP=18054;EAS_AF=0.1429;AMR_AF=0;AFR_AF=0.0045;EUR_AF=0.0099;SAS_AF=0.0419;AA=T|||;VT=SNP
2	79728080	rs75065619	G	A	100	PASS	AC=201;AF=0.0401358;AN=5008;NS=2504;DP=17924;EAS_AF=0.1429;AMR_AF=0;AFR_AF=0.0045;EUR_AF=0.0099;SAS_AF=0.0419;AA=G|||;VT=SNP
2	79728190	rs75641345	G	T	100	PASS	AC=197;AF=0.0393371;AN=5008;NS=2504;DP=19287;EAS_AF=0.1429;AMR_AF=0;AFR_AF=0.0015;EUR_AF=0.0099;SAS_AF=0.0419;AA=G|||;VT=SNP
2	79728219	rs76798611	T	C	100	PASS	AC=201;AF=0.0401358;AN=5008;NS=2504;DP=19222;EAS_AF=0.1429;AMR_AF=0;AFR_AF=0.0045;EUR_AF=0.0099;SAS_AF=0.0419;AA=T|||;VT=SNP
2	79728348	rs76748575	A	G	100	PASS	AC=127;AF=0.0253594;AN=5008;NS=2504;DP=19697;EAS_AF=0.0565;AMR_AF=0;AFR_AF=0.0325;EUR_AF=0.001;SAS_AF=0.0266;AA=A|||;VT=SNP
2	79728392	rs74854899	G	A	100	PASS	AC=201;AF=0.0401358;AN=5008;NS=2504;DP=17946;EAS_AF=0.1429;AMR_AF=0;AFR_AF=0.0045;EUR_AF=0.0099;SAS_AF=0.0419;AA=A|||;VT=SNP
2	79728467	rs77093782	T	C	100	PASS	AC=201;AF=0.0401358;AN=5008;NS=2504;DP=17666;EAS_AF=0.1429;AMR_AF=0;AFR_AF=0.0045;EUR_AF=0.0099;SAS_AF=0.0419;AA=C|||;VT=SNP
2	79729040	rs75973030	T	C	100	PASS	AC=127;AF=0.0253594;AN=5008;NS=2504;DP=16010;EAS_AF=0.0565;AMR_AF=0;AFR_AF=0.0325;EUR_AF=0.001;SAS_AF=0.0266;AA=T|||;VT=SNP
2	79729244	rs1030542	C	G	100	PASS	AC=3626;AF=0.724042;AN=5008;NS=2504;DP=16444;EAS_AF=0.6528;AMR_AF=0.5879;AFR_AF=0.8699;EUR_AF=0.7217;SAS_AF=0.6994;AA=g|||;VT=SNP
2	79729486	rs10183594	T	C	100	PASS	AC=339;AF=0.0676917;AN=5008;NS=2504;DP=16519;EAS_AF=0.2004;AMR_AF=0;AFR_AF=0.0446;EUR_AF=0.0109;SAS_AF=0.0685;AA=T|||;VT=SNP
2	79729525	rs10183606	T	C	100	PASS	AC=213;AF=0.0425319;AN=5008;NS=2504;DP=15831;EAS_AF=0.1448;AMR_AF=0;AFR_AF=0.0121;EUR_AF=0.0099;SAS_AF=0.0419;AA=T|||;VT=SNP
2	79730083	rs77529090	C	T	100	PASS	AC=127;AF=0.0253594;AN=5008;NS=2504;DP=16193;EAS_AF=0.0565;AMR_AF=0;AFR_AF=0.0325;EUR_AF=0.001;SAS_AF=0.0266;AA=C|||;VT=SNP
2	79730279	rs10174418	G	A	100	PASS	AC=338;AF=0.067492;AN=5008;NS=2504;DP=19047;EAS_AF=0.1994;AMR_AF=0;AFR_AF=0.0446;EUR_AF=0.0109;SAS_AF=0.0685;AA=A|||;VT=SNP
2	79730624	rs79824338	T	A	100	PASS	AC=125;AF=0.0249601;AN=5008;NS=2504;DP=18954;EAS_AF=0.0565;AMR_AF=0;AFR_AF=0.0325;EUR_AF=0.001;SAS_AF=0.0245;AA=T|||;VT=SNP
2	79730907	rs145028830	A	C	100	PASS	AC=49;AF=0.00978435;AN=5008;NS=2504;DP=18416;EAS_AF=0.0476;AMR_AF=0;AFR_AF=0;EUR_AF=0;SAS_AF=0.001;AA=A|||;VT=SNP
2	79730947	rs13418721	A	G	100	PASS	AC=337;AF=0.0672923;AN=5008;NS=2504;DP=18505;EAS_AF=0.2004;AMR_AF=0;AFR_AF=0.0446;EUR_AF=0.0109;SAS_AF=0.0665;AA=G|||;VT=SNP
2	79730955	rs13393545	G	C	100	PASS	AC=337;AF=0.0672923;AN=5008;NS=2504;DP=18750;EAS_AF=0.2004;AMR_AF=0;AFR_AF=0.0446;EUR_AF=0.0109;SAS_AF=0.0665;AA=G|||;VT=SNP
2	79730957	rs13393361	C	A	100	PASS	AC=337;AF=0.0672923;AN=5008;NS=2504;DP=18899;EAS_AF=0.2004;AMR_AF=0;AFR_AF=0.0446;EUR_AF=0.0109;SAS_AF=0.0665;AA=C|||;VT=SNP
2	79731343	rs10177667	C	T	100	PASS	AC=336;AF=0.0670927;AN=5008;NS=2504;DP=19575;EAS_AF=0.1994;AMR_AF=0;AFR_AF=0.0446;EUR_AF=0.0109;SAS_AF=0.0665;AA=T|||;VT=SNP
2	79731403	rs2033336	G	A	100	PASS	AC=3588;AF=0.716454;AN=5008;NS=2504;DP=18080;EAS_AF=0.6508;AMR_AF=0.5865;AFR_AF=0.8563;EUR_AF=0.7207;SAS_AF=0.683;AA=A|||;VT=SNP
2	79731552	rs143489746	A	T	100	PASS	AC=195;AF=0.0389377;AN=5008;NS=2504;DP=16361;EAS_AF=0.1429;AMR_AF=0;AFR_AF=0;EUR_AF=0.0099;SAS_AF=0.0419;AA=A|||;VT=SNP
2	79731564	rs4337495	T	C	100	PASS	AC=1812;AF=0.361821;AN=5008;NS=2504;DP=16197;EAS_AF=0.3839;AMR_AF=0.3646;AFR_AF=0.323;EUR_AF=0.3897;SAS_AF=0.3609;AA=T|||;VT=SNP
2	79731857	rs10178330	G	A	100	PASS	AC=335;AF=0.066893;AN=5008;NS=2504;DP=17327;EAS_AF=0.1994;AMR_AF=0;AFR_AF=0.0439;EUR_AF=0.0109;SAS_AF=0.0665;AA=A|||;VT=SNP
2	79732746	rs10181354	C	A	100	PASS	AC=337;AF=0.0672923;AN=5008;NS=2504;DP=19287;EAS_AF=0.2004;AMR_AF=0;AFR_AF=0.0446;EUR_AF=0.0119;SAS_AF=0.0654;AA=C|||;VT=SNP
2	79733001	rs17017222	C	T	100	PASS	AC=335;AF=0.066893;AN=5008;NS=2504;DP=20753;EAS_AF=0.1994;AMR_AF=0;AFR_AF=0.0446;EUR_AF=0.0109;SAS_AF=0.0654;AA=T|||;VT=SNP
2	79733302	rs10196856	T	C	100	PASS	AC=335;AF=0.066893;AN=5008;NS=2504;DP=19693;EAS_AF=0.1994;AMR_AF=0;AFR_AF=0.0446;EUR_AF=0.0109;SAS_AF=0.0654;AA=T|||;VT=SNP
2	79734016	rs13404235	C	T	100	PASS	AC=541;AF=0.108027;AN=5008;NS=2504;DP=17122;EAS_AF=0.1994;AMR_AF=0.0778;AFR_AF=0.0688;EUR_AF=0.1193;SAS_AF=0.0767;AA=T|||;VT=SNP
2	79734334	rs34077378	A	C	100	PASS	AC=1684;AF=0.336262;AN=5008;NS=2504;DP=18914;EAS_AF=0.3839;AMR_AF=0.3588;AFR_AF=0.2292;EUR_AF=0.3897;SAS_AF=0.3609;AA=A|||;VT=SNP
2	79734559	rs13413680	A	T	100	PASS	AC=543;AF=0.108427;AN=5008;NS=2504;DP=16990;EAS_AF=0.1994;AMR_AF=0.0778;AFR_AF=0.0696;EUR_AF=0.1213;SAS_AF=0.0757;AA=A|||;VT=SNP
2	79734837	rs7605358	G	C	100	PASS	AC=3614;AF=0.721645;AN=5008;NS=2504;DP=17728;EAS_AF=0.6518;AMR_AF=0.5922;AFR_AF=0.8707;EUR_AF=0.7227;SAS_AF=0.683;AA=C|||;VT=SNP
2	79735547	rs10186009	T	C	100	PASS	AC=335;AF=0.066893;AN=5008;NS=2504;DP=17036;EAS_AF=0.1994;AMR_AF=0;AFR_AF=0.0446;EUR_AF=0.0109;SAS_AF=0.0654;AA=C|||;VT=SNP
2	79736063	rs10186573	T	C	100	PASS	AC=337;AF=0.0672923;AN=5008;NS=2504;DP=6721;EAS_AF=0.1994;AMR_AF=0;AFR_AF=0.0446;EUR_AF=0.0109;SAS_AF=0.0675;AA=C|||;VT=SNP
2	79736397	rs35452167	A	G	100	PASS	AC=1829;AF=0.365216;AN=5008;NS=2504;DP=12117;EAS_AF=0.3829;AMR_AF=0.3703;AFR_AF=0.3336;EUR_AF=0.3897;SAS_AF=0.3609;AA=A|||;VT=SNP
2	79736744	rs13409244	T	C	100	PASS	AC=210;AF=0.0419329;AN=5008;NS=2504;DP=19007;EAS_AF=0.1429;AMR_AF=0;AFR_AF=0.0098;EUR_AF=0.0119;SAS_AF=0.0419;AA=T|||;VT=SNP
2	79737507	rs7563118	C	G	100	PASS	AC=2398;AF=0.478834;AN=5008;NS=2504;DP=17602;EAS_AF=0.5823;AMR_AF=0.4481;AFR_AF=0.4259;EUR_AF=0.507;SAS_AF=0.4366;AA=G|||;VT=SNP
2	79737825	rs75918212	A	C	100	PASS	AC=19;AF=0.00379393;AN=5008;NS=2504;DP=16767;EAS_AF=0.0179;AMR_AF=0;AFR_AF=0;EUR_AF=0;SAS_AF=0.001;AA=A|||;VT=SNP
2	79737892	rs7589955	A	T	100	PASS	AC=1672;AF=0.333866;AN=5008;NS=2504;DP=16427;EAS_AF=0.3839;AMR_AF=0.3573;AFR_AF=0.2247;EUR_AF=0.3867;SAS_AF=0.3589;AA=A|||;VT=SNP
2	79738122	rs4852150	C	A	100	PASS	AC=1671;AF=0.333666;AN=5008;NS=2504;DP=16383;EAS_AF=0.3839;AMR_AF=0.3559;AFR_AF=0.2292;EUR_AF=0.3867;SAS_AF=0.3528;AA=C|||;VT=SNP
2	79738622	rs77885964	T	C	100	PASS	AC=46;AF=0.0091853;AN=5008;NS=2504;DP=18633;EAS_AF=0.0437;AMR_AF=0;AFR_AF=0;EUR_AF=0;SAS_AF=0.002;AA=T|||;VT=SNP
2	79738729	rs79285146	G	T	100	PASS	AC=198;AF=0.0395367;AN=5008;NS=2504;DP=17908;EAS_AF=0.1438;AMR_AF=0;AFR_AF=0.0015;EUR_AF=0.0099;SAS_AF=0.0419;AA=G|||;VT=SNP
2	79738798	rs73938715	T	C	100	PASS	AC=339;AF=0.0676917;AN=5008;NS=2504;DP=19350;EAS_AF=0.2004;AMR_AF=0;AFR_AF=0.0446;EUR_AF=0.0109;SAS_AF=0.0685;AA=T|||;VT=SNP
2	79739696	rs188610277	C	G	100	PASS	AC=37;AF=0.00738818;AN=5008;NS=2504;DP=7459;EAS_AF=0.0357;AMR_AF=0;AFR_AF=0;EUR_AF=0.001;SAS_AF=0;AA=C|||;VT=SNP
2	79740720	rs117372093	T	A	100	PASS	AC=17;AF=0.00339457;AN=5008;NS=2504;DP=12867;EAS_AF=0.0159;AMR_AF=0;AFR_AF=0;EUR_AF=0;SAS_AF=0.001;AA=T|||;VT=SNP
2	79740894	rs79540517	C	T	100	PASS	AC=127;AF=0.0253594;AN=5008;NS=2504;DP=15724;EAS_AF=0.0565;AMR_AF=0;AFR_AF=0.034;EUR_AF=0.001;SAS_AF=0.0245;AA=T|||;VT=SNP
2	79741529	rs13413674	G	A	100	PASS	AC=1103;AF=0.220248;AN=5008;NS=2504;DP=18711;EAS_AF=0.2163;AMR_AF=0.1153;AFR_AF=0.3306;EUR_AF=0.1849;SAS_AF=0.1861;AA=A|||;VT=SNP
2	79741664	rs72921154	C	T	100	PASS	AC=879;AF=0.175519;AN=5008;NS=2504;DP=20568;EAS_AF=0.0714;AMR_AF=0.1124;AFR_AF=0.3124;EUR_AF=0.175;SAS_AF=0.1431;AA=T|||;VT=SNP
2	79741961	rs72921155	A	G	100	PASS	AC=879;AF=0.175519;AN=5008;NS=2504;DP=19499;EAS_AF=0.0714;AMR_AF=0.1124;AFR_AF=0.3124;EUR_AF=0.175;SAS_AF=0.1431;AA=A|||;VT=SNP
2	79742233	rs72921156	A	G	100	PASS	AC=884;AF=0.176518;AN=5008;NS=2504;DP=17873;EAS_AF=0.0714;AMR_AF=0.111;AFR_AF=0.3215;EUR_AF=0.169;SAS_AF=0.1431;AA=A|||;VT=SNP
2	79742850	rs76872414	C	G	100	PASS	AC=191;AF=0.038139;AN=5008;NS=2504;DP=17955;EAS_AF=0.0575;AMR_AF=0.0043;AFR_AF=0.0144;EUR_AF=0.005;SAS_AF=0.1084;AA=C|||;VT=SNP
2	79742952	rs1430639	T	A	100	PASS	AC=3599;AF=0.71865;AN=5008;NS=2504;DP=16055;EAS_AF=0.6558;AMR_AF=0.5908;AFR_AF=0.8593;EUR_AF=0.7207;SAS_AF=0.682;AA=A|||;VT=SNP
2	79743618	rs78839255	G	A	100	PASS	AC=199;AF=0.0397364;AN=5008;NS=2504;DP=17934;EAS_AF=0.1458;AMR_AF=0;AFR_AF=0;EUR_AF=0.0099;SAS_AF=0.0429;AA=G|||;VT=SNP
2	79743952	rs4852497	G	T	100	PASS	AC=3101;AF=0.619209;AN=5008;NS=2504;DP=17429;EAS_AF=0.5942;AMR_AF=0.5735;AFR_AF=0.6263;EUR_AF=0.7127;SAS_AF=0.5716;AA=T|||;VT=SNP
2	79744003	rs7586407	G	A	100	PASS	AC=796;AF=0.158946;AN=5008;NS=2504;DP=17612;EAS_AF=0.0149;AMR_AF=0.1297;AFR_AF=0.2572;EUR_AF=0.2078;SAS_AF=0.1452;AA=G|||;VT=SNP
2	79744392	rs59852135	A	G	100	PASS	AC=988;AF=0.197284;AN=5008;NS=2504;DP=15258;EAS_AF=0.0714;AMR_AF=0.1369;AFR_AF=0.3351;EUR_AF=0.2087;SAS_AF=0.1718;AA=A|||;VT=SNP
2	79744525	rs147932814	T	G	100	PASS	AC=27;AF=0.00539137;AN=5008;NS=2504;DP=14813;EAS_AF=0.0248;AMR_AF=0.0029;AFR_AF=0;EUR_AF=0;SAS_AF=0;AA=T|||;VT=SNP
2	79744996	rs78918815	A	G	100	PASS	AC=133;AF=0.0265575;AN=5008;NS=2504;DP=16193;EAS_AF=0.0575;AMR_AF=0;AFR_AF=0.0348;EUR_AF=0.002;SAS_AF=0.0276;AA=A|||;VT=SNP
2	79745572	rs4146914	C	T	100	PASS	AC=174;AF=0.0347444;AN=5008;NS=2504;DP=18071;EAS_AF=0.0565;AMR_AF=0.0072;AFR_AF=0.0643;EUR_AF=0.001;SAS_AF=0.0266;AA=c|||;VT=SNP
2	79746111	rs112975933	T	C	100	PASS	AC=813;AF=0.16234;AN=5008;NS=2504;DP=15962;EAS_AF=0.0139;AMR_AF=0.1297;AFR_AF=0.2708;EUR_AF=0.2078;SAS_AF=0.1452;AA=T|||;VT=SNP
2	79746126	rs13386438	A	T	100	PASS	AC=1021;AF=0.203874;AN=5008;NS=2504;DP=15002;EAS_AF=0.0704;AMR_AF=0.1398;AFR_AF=0.3593;EUR_AF=0.2087;SAS_AF=0.1718;AA=T|||;VT=SNP
2	79746675	rs12713988	T	G	100	PASS	AC=1688;AF=0.337061;AN=5008;NS=2504;DP=16109;EAS_AF=0.3919;AMR_AF=0.3602;AFR_AF=0.2216;EUR_AF=0.3877;SAS_AF=0.3681;AA=T|||;VT=SNP
2	79747481	rs1367396	A	G	100	PASS	AC=175;AF=0.0349441;AN=5008;NS=2504;DP=17107;EAS_AF=0.0565;AMR_AF=0.0072;AFR_AF=0.0643;EUR_AF=0.001;SAS_AF=0.0276;AA=A|||;VT=SNP
2	79747506	rs1367397	A	G	100	PASS	AC=130;AF=0.0259585;AN=5008;NS=2504;DP=17074;EAS_AF=0.0565;AMR_AF=0;AFR_AF=0.034;EUR_AF=0.001;SAS_AF=0.0276;AA=A|||;VT=SNP
2	79747625	rs1583148	T	G	100	PASS	AC=3618;AF=0.722444;AN=5008;NS=2504;DP=16752;EAS_AF=0.6696;AMR_AF=0.5908;AFR_AF=0.8601;EUR_AF=0.7237;SAS_AF=0.683;AA=G|||;VT=SNP
2	79747844	rs77338383	A	G	100	PASS	AC=128;AF=0.0255591;AN=5008;NS=2504;DP=16773;EAS_AF=0.0565;AMR_AF=0;AFR_AF=0.0325;EUR_AF=0.001;SAS_AF=0.0276;AA=A|||;VT=SNP
2	79748435	rs116354522	G	C	100	PASS	AC=130;AF=0.0259585;AN=5008;NS=2504;DP=12618;EAS_AF=0.0099;AMR_AF=0.0043;AFR_AF=0.0045;EUR_AF=0.005;SAS_AF=0.1084;AA=G|||;VT=SNP
2	79748993	rs140560033	G	T	100	PASS	AC=37;AF=0.00738818;AN=5008;NS=2504;DP=18456;EAS_AF=0.0347;AMR_AF=0;AFR_AF=0;EUR_AF=0;SAS_AF=0.002;AA=G|||;VT=SNP
2	79749669	rs77040107	C	G	100	PASS	AC=126;AF=0.0251597;AN=5008;NS=2504;DP=21051;EAS_AF=0.0565;AMR_AF=0;AFR_AF=0.0325;EUR_AF=0.001;SAS_AF=0.0256;AA=C|||;VT=SNP
2	79750282	rs72921161	A	G	100	PASS	AC=1173;AF=0.234225;AN=5008;NS=2504;DP=13723;EAS_AF=0.127;AMR_AF=0.1398;AFR_AF=0.3457;EUR_AF=0.2157;SAS_AF=0.2802;AA=A|||;VT=SNP
2	79750543	rs10205858	C	T	100	PASS	AC=3214;AF=0.641773;AN=5008;NS=2504;DP=15889;EAS_AF=0.6538;AMR_AF=0.5548;AFR_AF=0.6377;EUR_AF=0.6839;SAS_AF=0.6534;AA=T|||;VT=SNP
2	79750591	rs10206130	G	T	100	PASS	AC=3212;AF=0.641374;AN=5008;NS=2504;DP=15929;EAS_AF=0.6548;AMR_AF=0.5533;AFR_AF=0.6377;EUR_AF=0.6839;SAS_AF=0.6513;AA=T|||;VT=SNP
2	79751585	rs72921165	C	T	100	PASS	AC=901;AF=0.179912;AN=5008;NS=2504;DP=14718;EAS_AF=0.0704;AMR_AF=0.1124;AFR_AF=0.3253;EUR_AF=0.1769;SAS_AF=0.1472;AA=T|||;VT=SNP
2	79752430	rs2052950	G	C	100	PASS	AC=1087;AF=0.217053;AN=5008;NS=2504;DP=17259;EAS_AF=0.0724;AMR_AF=0.147;AFR_AF=0.3396;EUR_AF=0.2137;SAS_AF=0.2536;AA=G|||;VT=SNP
2	79752683	rs78072288	T	C	100	PASS	AC=129;AF=0.0257588;AN=5008;NS=2504;DP=18297;EAS_AF=0.0565;AMR_AF=0;AFR_AF=0.034;EUR_AF=0.001;SAS_AF=0.0266;AA=T|||;VT=SNP
2	79752985	rs116887124	A	G	100	PASS	AC=129;AF=0.0257588;AN=5008;NS=2504;DP=15802;EAS_AF=0.0565;AMR_AF=0;AFR_AF=0.034;EUR_AF=0.001;SAS_AF=0.0266;AA=A|||;VT=SNP
2	79753809	rs12616034	T	C	100	PASS	AC=1124;AF=0.224441;AN=5008;NS=2504;DP=16808;EAS_AF=0.128;AMR_AF=0.121;AFR_AF=0.3631;EUR_AF=0.1819;SAS_AF=0.2536;AA=T|||;VT=SNP
2	79753823	rs79839199	A	G	100	PASS	AC=135;AF=0.0269569;AN=5008;NS=2504;DP=16738;EAS_AF=0.0565;AMR_AF=0;AFR_AF=0.0386;EUR_AF=0.001;SAS_AF=0.0266;AA=A|||;VT=SNP
2	79754486	rs13014954	C	T	100	PASS	AC=1662;AF=0.331869;AN=5008;NS=2504;DP=13206;EAS_AF=0.381;AMR_AF=0.366;AFR_AF=0.2239;EUR_AF=0.3857;SAS_AF=0.3476;AA=C|||;VT=SNP
2	79754487	rs116686276	G	A	100	PASS	AC=125;AF=0.0249601;AN=5008;NS=2504;DP=13206;EAS_AF=0.0565;AMR_AF=0;AFR_AF=0.0325;EUR_AF=0.001;SAS_AF=0.0245;AA=G|||;VT=SNP
2	79754793	rs117666469	T	C	100	PASS	AC=200;AF=0.0399361;AN=5008;NS=2504;DP=14994;EAS_AF=0.1468;AMR_AF=0;AFR_AF=0;EUR_AF=0.0099;SAS_AF=0.0429;AA=T|||;VT=SNP
2	79755097	rs117924602	A	C	100	PASS	AC=130;AF=0.0259585;AN=5008;NS=2504;DP=17033;EAS_AF=0.0565;AMR_AF=0;AFR_AF=0.0348;EUR_AF=0.001;SAS_AF=0.0266;AA=A|||;VT=SNP
2	79755379	rs1583149	G	A	100	PASS	AC=3052;AF=0.609425;AN=5008;NS=2504;DP=14864;EAS_AF=0.5962;AMR_AF=0.5548;AFR_AF=0.6445;EUR_AF=0.6789;SAS_AF=0.5429;AA=A|||;VT=SNP
2	79756050	rs35349883	G	A	100	PASS	AC=899;AF=0.179513;AN=5008;NS=2504;DP=19189;EAS_AF=0.0704;AMR_AF=0.1124;AFR_AF=0.3268;EUR_AF=0.1769;SAS_AF=0.1431;AA=G|||;VT=SNP
2	79756265	rs6745583	G	T	100	PASS	AC=994;AF=0.198482;AN=5008;NS=2504;DP=21156;EAS_AF=0.0704;AMR_AF=0.1354;AFR_AF=0.3419;EUR_AF=0.2097;SAS_AF=0.1697;AA=G|||;VT=SNP
2	79756305	rs6716948	A	T	100	PASS	AC=996;AF=0.198882;AN=5008;NS=2504;DP=21507;EAS_AF=0.0704;AMR_AF=0.1369;AFR_AF=0.3427;EUR_AF=0.2097;SAS_AF=0.1697;AA=A|||;VT=SNP
2	79756478	rs72921172	C	T	100	PASS	AC=978;AF=0.195288;AN=5008;NS=2504;DP=22342;EAS_AF=0.0704;AMR_AF=0.1354;AFR_AF=0.3298;EUR_AF=0.2097;SAS_AF=0.1697;AA=T|||;VT=SNP
2	79757282	rs79256099	C	T	100	PASS	AC=18;AF=0.00359425;AN=5008;NS=2504;DP=19399;EAS_AF=0.0169;AMR_AF=0;AFR_AF=0;EUR_AF=0;SAS_AF=0.001;AA=C|||;VT=SNP
2	79757332	rs72921174	A	G	100	PASS	AC=832;AF=0.166134;AN=5008;NS=2504;DP=4485;EAS_AF=0.0139;AMR_AF=0.1326;AFR_AF=0.2829;EUR_AF=0.2087;SAS_AF=0.1452;AA=A|||;VT=SNP
2	79757575	rs6707703	T	C	100	PASS	AC=1237;AF=0.247005;AN=5008;NS=2504;DP=18316;EAS_AF=0.2143;AMR_AF=0.1412;AFR_AF=0.3744;EUR_AF=0.2197;SAS_AF=0.2117;AA=C|||;VT=SNP
2	79757859	rs75354420	T	A	100	PASS	AC=198;AF=0.0395367;AN=5008;NS=2504;DP=18216;EAS_AF=0.1438;AMR_AF=0;AFR_AF=0;EUR_AF=0.0099;SAS_AF=0.044;AA=t|||;VT=SNP
2	79758263	rs13385482	G	A	100	PASS	AC=3084;AF=0.615815;AN=5008;NS=2504;DP=8688;EAS_AF=0.6032;AMR_AF=0.5605;AFR_AF=0.6581;EUR_AF=0.6799;SAS_AF=0.545;AA=A|||;VT=SNP
2	79758997	rs140494314	G	A	100	PASS	AC=267;AF=0.0533147;AN=5008;NS=2504;DP=13627;EAS_AF=0.0238;AMR_AF=0.0101;AFR_AF=0.1762;EUR_AF=0.003;SAS_AF=0;AA=G|||;VT=SNP
2	79759192	rs72921176	A	G	100	PASS	AC=846;AF=0.16893;AN=5008;NS=2504;DP=17432;EAS_AF=0.0139;AMR_AF=0.134;AFR_AF=0.2905;EUR_AF=0.2117;SAS_AF=0.1452;AA=A|||;VT=SNP
2	79759450	rs55790837	C	T	100	PASS	AC=884;AF=0.176518;AN=5008;NS=2504;DP=16003;EAS_AF=0.0139;AMR_AF=0.1383;AFR_AF=0.3162;EUR_AF=0.2117;SAS_AF=0.1462;AA=A|||;VT=SNP
2	79759526	rs11897248	A	G	100	PASS	AC=1697;AF=0.338858;AN=5008;NS=2504;DP=17836;EAS_AF=0.3849;AMR_AF=0.3718;AFR_AF=0.2292;EUR_AF=0.3897;SAS_AF=0.364;AA=A|||;VT=SNP
2	79760017	rs13389812	C	T	100	PASS	AC=248;AF=0.0495208;AN=5008;NS=2504;DP=20431;EAS_AF=0.1627;AMR_AF=0.0029;AFR_AF=0.0227;EUR_AF=0.0099;SAS_AF=0.0429;AA=c|||;VT=SNP
2	79760238	rs6719738	T	C	100	PASS	AC=3418;AF=0.682508;AN=5008;NS=2504;DP=19543;EAS_AF=0.6756;AMR_AF=0.5994;AFR_AF=0.6884;EUR_AF=0.7336;SAS_AF=0.6881;AA=C|||;VT=SNP
2	79760294	rs6761786	C	T	100	PASS	AC=2122;AF=0.423722;AN=5008;NS=2504;DP=19096;EAS_AF=0.4435;AMR_AF=0.4582;AFR_AF=0.351;EUR_AF=0.507;SAS_AF=0.3916;AA=C|||;VT=SNP
2	79760465	rs78355411	A	G	100	PASS	AC=125;AF=0.0249601;AN=5008;NS=2504;DP=17789;EAS_AF=0.0565;AMR_AF=0;AFR_AF=0.0325;EUR_AF=0.001;SAS_AF=0.0245;AA=A|||;VT=SNP
2	79761016	rs6547243	T	C	100	PASS	AC=2330;AF=0.465256;AN=5008;NS=2504;DP=14895;EAS_AF=0.6052;AMR_AF=0.4611;AFR_AF=0.3449;EUR_AF=0.5169;SAS_AF=0.4335;AA=C|||;VT=SNP
2	79761222	rs79635436	G	A	100	PASS	AC=125;AF=0.0249601;AN=5008;NS=2504;DP=14654;EAS_AF=0.0565;AMR_AF=0;AFR_AF=0.0325;EUR_AF=0.001;SAS_AF=0.0245;AA=G|||;VT=SNP
2	79761313	rs79490614	G	A	100	PASS	AC=216;AF=0.043131;AN=5008;NS=2504;DP=14042;EAS_AF=0.1627;AMR_AF=0;AFR_AF=0;EUR_AF=0.0099;SAS_AF=0.0429;AA=G|||;VT=SNP
2	79761669	rs78520964	C	T	100	PASS	AC=616;AF=0.123003;AN=5008;NS=2504;DP=13483;EAS_AF=0.0139;AMR_AF=0.0965;AFR_AF=0.18;EUR_AF=0.1789;SAS_AF=0.1196;AA=C|||;VT=SNP
2	79762233	rs11681330	C	T	100	PASS	AC=460;AF=0.091853;AN=5008;NS=2504;DP=14221;EAS_AF=0.0565;AMR_AF=0.0908;AFR_AF=0.1437;EUR_AF=0.1153;SAS_AF=0.0348;AA=T|||;VT=SNP
2	79762598	rs13425485	A	G	100	PASS	AC=3329;AF=0.664736;AN=5008;NS=2504;DP=10857;EAS_AF=0.6746;AMR_AF=0.5706;AFR_AF=0.6831;EUR_AF=0.6988;SAS_AF=0.6616;AA=G|||;VT=SNP
2	79762625	rs149692790	C	T	100	PASS	AC=216;AF=0.043131;AN=5008;NS=2504;DP=11785;EAS_AF=0.1627;AMR_AF=0;AFR_AF=0;EUR_AF=0.0099;SAS_AF=0.0429;AA=C|||;VT=SNP
2	79762653	rs28661737	C	A	100	PASS	AC=3153;AF=0.629593;AN=5008;NS=2504;DP=11337;EAS_AF=0.6161;AMR_AF=0.5634;AFR_AF=0.6778;EUR_AF=0.6928;SAS_AF=0.5603;AA=A|||;VT=SNP
2	79763005	rs67690279	G	A	100	PASS	AC=478;AF=0.0954473;AN=5008;NS=2504;DP=14742;EAS_AF=0.0575;AMR_AF=0.0922;AFR_AF=0.1558;EUR_AF=0.1153;SAS_AF=0.0348;AA=A|||;VT=SNP
2	79763188	rs11126735	G	A	100	PASS	AC=954;AF=0.190495;AN=5008;NS=2504;DP=18500;EAS_AF=0.0694;AMR_AF=0.1124;AFR_AF=0.3071;EUR_AF=0.1839;SAS_AF=0.2198;AA=G|||;VT=SNP
2	79763212	rs79670359	G	T	100	PASS	AC=127;AF=0.0253594;AN=5008;NS=2504;DP=19030;EAS_AF=0.0565;AMR_AF=0;AFR_AF=0.034;EUR_AF=0.001;SAS_AF=0.0245;AA=G|||;VT=SNP
2	79763937	rs13404025	C	G	100	PASS	AC=3166;AF=0.632188;AN=5008;NS=2504;DP=15208;EAS_AF=0.5119;AMR_AF=0.5865;AFR_AF=0.671;EUR_AF=0.7207;SAS_AF=0.6452;AA=C|||;VT=SNP
2	79764064	rs13429553	A	G	100	PASS	AC=3166;AF=0.632188;AN=5008;NS=2504;DP=16519;EAS_AF=0.5119;AMR_AF=0.5865;AFR_AF=0.671;EUR_AF=0.7207;SAS_AF=0.6452;AA=G|||;VT=SNP
2	79764902	rs4852498	T	C	100	PASS	AC=3161;AF=0.63119;AN=5008;NS=2504;DP=18521;EAS_AF=0.506;AMR_AF=0.5865;AFR_AF=0.6717;EUR_AF=0.7207;SAS_AF=0.6452;AA=C|||;VT=SNP
2	79764969	rs78693243	A	G	100	PASS	AC=217;AF=0.0433307;AN=5008;NS=2504;DP=16680;EAS_AF=0.1637;AMR_AF=0;AFR_AF=0;EUR_AF=0.0099;SAS_AF=0.0429;AA=A|||;VT=SNP
2	79765098	rs55946106	C	A	100	PASS	AC=2992;AF=0.597444;AN=5008;NS=2504;DP=16610;EAS_AF=0.4504;AMR_AF=0.5821;AFR_AF=0.6672;EUR_AF=0.7157;SAS_AF=0.544;AA=A|||;VT=SNP
2	79765482	rs10185884	T	C	100	PASS	AC=2128;AF=0.42492;AN=5008;NS=2504;DP=16949;EAS_AF=0.4375;AMR_AF=0.4539;AFR_AF=0.3616;EUR_AF=0.502;SAS_AF=0.3978;AA=T|||;VT=SNP
2	79765483	rs200882234	C	T	100	PASS	AC=24;AF=0.00479233;AN=5008;NS=2504;DP=16890;EAS_AF=0.0238;AMR_AF=0;AFR_AF=0;EUR_AF=0;SAS_AF=0;AA=C|||;VT=SNP
2	79766427	rs6707507	G	A	100	PASS	AC=2128;AF=0.42492;AN=5008;NS=2504;DP=18343;EAS_AF=0.4355;AMR_AF=0.4524;AFR_AF=0.3623;EUR_AF=0.504;SAS_AF=0.3978;AA=A|||;VT=SNP
2	79766537	rs1864551	G	A	100	PASS	AC=952;AF=0.190096;AN=5008;NS=2504;DP=18159;EAS_AF=0.0685;AMR_AF=0.111;AFR_AF=0.3064;EUR_AF=0.1839;SAS_AF=0.2209;AA=G|||;VT=SNP
2	79766703	rs6707658	C	T	100	PASS	AC=3691;AF=0.737021;AN=5008;NS=2504;DP=18677;EAS_AF=0.6677;AMR_AF=0.6081;AFR_AF=0.9244;EUR_AF=0.7197;SAS_AF=0.6646;AA=T|||;VT=SNP
2	79767153	rs78159219	C	A	100	PASS	AC=409;AF=0.0816693;AN=5008;NS=2504;DP=17419;EAS_AF=0.0129;AMR_AF=0.085;AFR_AF=0.0295;EUR_AF=0.1799;SAS_AF=0.1196;AA=C|||;VT=SNP
2	79767352	rs10180019	G	A	100	PASS	AC=3559;AF=0.710663;AN=5008;NS=2504;DP=16566;EAS_AF=0.6667;AMR_AF=0.5764;AFR_AF=0.8601;EUR_AF=0.6988;SAS_AF=0.6616;AA=A|||;VT=SNP
2	79767685	rs17764331	A	G	100	PASS	AC=184;AF=0.0367412;AN=5008;NS=2504;DP=18528;EAS_AF=0.0565;AMR_AF=0.0043;AFR_AF=0.0151;EUR_AF=0.005;SAS_AF=0.1012;AA=A|||;VT=SNP
2	79768731	rs6716273	G	A	100	PASS	AC=2130;AF=0.425319;AN=5008;NS=2504;DP=10891;EAS_AF=0.4306;AMR_AF=0.4539;AFR_AF=0.3585;EUR_AF=0.5219;SAS_AF=0.3906;AA=A|||;VT=SNP
2	79768987	rs112553083	G	A	100	PASS	AC=765;AF=0.152756;AN=5008;NS=2504;DP=14670;EAS_AF=0.0099;AMR_AF=0.111;AFR_AF=0.2882;EUR_AF=0.1779;SAS_AF=0.1207;AA=G|||;VT=SNP
2	79770951	rs1367398	A	G	100	PASS	AC=1772;AF=0.353834;AN=5008;NS=2504;DP=15182;EAS_AF=0.5089;AMR_AF=0.3718;AFR_AF=0.1891;EUR_AF=0.3857;SAS_AF=0.3712;AA=A|||;VT=SNP
2	79771212	rs1835430	C	T	100	PASS	AC=1772;AF=0.353834;AN=5008;NS=2504;DP=15235;EAS_AF=0.5089;AMR_AF=0.3718;AFR_AF=0.1891;EUR_AF=0.3857;SAS_AF=0.3712;AA=C|||;VT=SNP
2	79771213	rs79300258	G	A	100	PASS	AC=67;AF=0.0133786;AN=5008;NS=2504;DP=15190;EAS_AF=0.0278;AMR_AF=0.0014;AFR_AF=0.028;EUR_AF=0;SAS_AF=0.001;AA=G|||;VT=SNP
2	79772054	rs17017233	T	C	100	PASS	AC=1770;AF=0.353435;AN=5008;NS=2504;DP=18328;EAS_AF=0.5089;AMR_AF=0.3703;AFR_AF=0.1899;EUR_AF=0.3857;SAS_AF=0.3691;AA=T|||;VT=SNP
2	79772114	rs28447361	C	T	100	PASS	AC=1766;AF=0.352636;AN=5008;NS=2504;DP=19783;EAS_AF=0.5089;AMR_AF=0.3703;AFR_AF=0.1899;EUR_AF=0.3857;SAS_AF=0.365;AA=C|||;VT=SNP
2	79773417	rs10176340	A	G	100	PASS	AC=72;AF=0.014377;AN=5008;NS=2504;DP=17423;EAS_AF=0.0278;AMR_AF=0.0029;AFR_AF=0.031;EUR_AF=0;SAS_AF=0.001;AA=A|||;VT=SNP
2	79773708	rs6707264	A	C	100	PASS	AC=2058;AF=0.410942;AN=5008;NS=2504;DP=2350;EAS_AF=0.6161;AMR_AF=0.4135;AFR_AF=0.2194;EUR_AF=0.4553;SAS_AF=0.411;AA=A|||;VT=SNP
2	79774058	rs1367399	C	T	100	PASS	AC=3435;AF=0.685903;AN=5008;NS=2504;DP=19052;EAS_AF=0.7123;AMR_AF=0.5677;AFR_AF=0.7337;EUR_AF=0.6988;SAS_AF=0.6646;AA=T|||;VT=SNP
2	79774162	rs200652345	C	T	100	PASS	AC=122;AF=0.024361;AN=5008;NS=2504;DP=18421;EAS_AF=0.0913;AMR_AF=0;AFR_AF=0;EUR_AF=0;SAS_AF=0.0307;AA=C|||;VT=SNP
2	79775281	rs10165117	A	C	100	PASS	AC=65;AF=0.0129792;AN=5008;NS=2504;DP=19240;EAS_AF=0.0268;AMR_AF=0.0014;AFR_AF=0.0272;EUR_AF=0;SAS_AF=0.001;AA=A|||;VT=SNP
2	79775444	rs10201474	T	C	100	PASS	AC=213;AF=0.0425319;AN=5008;NS=2504;DP=19337;EAS_AF=0.1319;AMR_AF=0.0029;AFR_AF=0.031;EUR_AF=0;SAS_AF=0.0378;AA=T|||;VT=SNP
2	79776137	rs7576467	C	T	100	PASS	AC=436;AF=0.0870607;AN=5008;NS=2504;DP=19131;EAS_AF=0.2361;AMR_AF=0.0144;AFR_AF=0.1241;EUR_AF=0.0109;SAS_AF=0.0133;AA=C|||;VT=SNP
2	79776291	rs880813	C	A	100	PASS	AC=2969;AF=0.592851;AN=5008;NS=2504;DP=19219;EAS_AF=0.6558;AMR_AF=0.5447;AFR_AF=0.5446;EUR_AF=0.671;SAS_AF=0.547;AA=A|||;VT=SNP
2	79776344	rs891513	C	G	100	PASS	AC=628;AF=0.125399;AN=5008;NS=2504;DP=18520;EAS_AF=0.0139;AMR_AF=0.1182;AFR_AF=0.1241;EUR_AF=0.2207;SAS_AF=0.1493;AA=C|||;VT=SNP
2	79776487	rs7576912	C	T	100	PASS	AC=1763;AF=0.352037;AN=5008;NS=2504;DP=17449;EAS_AF=0.5099;AMR_AF=0.366;AFR_AF=0.1891;EUR_AF=0.3857;SAS_AF=0.365;AA=C|||;VT=SNP
2	79778112	rs7597912	T	C	100	PASS	AC=3738;AF=0.746406;AN=5008;NS=2504;DP=18491;EAS_AF=0.7103;AMR_AF=0.6037;AFR_AF=0.9266;EUR_AF=0.7197;SAS_AF=0.6687;AA=C|||;VT=SNP
2	79778535	rs79072724	G	T	100	PASS	AC=123;AF=0.0245607;AN=5008;NS=2504;DP=18860;EAS_AF=0.0913;AMR_AF=0;AFR_AF=0;EUR_AF=0;SAS_AF=0.0317;AA=G|||;VT=SNP
2	79778612	rs73938721	A	G	100	PASS	AC=73;AF=0.0145767;AN=5008;NS=2504;DP=18135;EAS_AF=0.0278;AMR_AF=0.0029;AFR_AF=0.0318;EUR_AF=0;SAS_AF=0.001;AA=A|||;VT=SNP
2	79778729	rs1583150	G	T	100	PASS	AC=3374;AF=0.673722;AN=5008;NS=2504;DP=17969;EAS_AF=0.6567;AMR_AF=0.5692;AFR_AF=0.8222;EUR_AF=0.6759;SAS_AF=0.5624;AA=T|||;VT=SNP
2	79779574	rs6710198	A	G	100	PASS	AC=2751;AF=0.549321;AN=5008;NS=2504;DP=17523;EAS_AF=0.5784;AMR_AF=0.4841;AFR_AF=0.4992;EUR_AF=0.5924;SAS_AF=0.589;AA=G|||;VT=SNP
2	79779640	rs13397628	A	G	100	PASS	AC=3212;AF=0.641374;AN=5008;NS=2504;DP=17175;EAS_AF=0.7272;AMR_AF=0.5375;AFR_AF=0.6241;EUR_AF=0.66;SAS_AF=0.6309;AA=G|||;VT=SNP
2	79779796	rs7588649	G	A	100	PASS	AC=546;AF=0.109026;AN=5008;NS=2504;DP=17504;EAS_AF=0.0139;AMR_AF=0.0994;AFR_AF=0.1195;EUR_AF=0.1849;SAS_AF=0.1217;AA=G|||;VT=SNP
2	79780399	rs118023388	A	G	100	PASS	AC=34;AF=0.00678914;AN=5008;NS=2504;DP=17869;EAS_AF=0.0337;AMR_AF=0;AFR_AF=0;EUR_AF=0;SAS_AF=0;AA=A|||;VT=SNP
2	79780843	rs56110026	G	A	100	PASS	AC=970;AF=0.19369;AN=5008;NS=2504;DP=17673;EAS_AF=0.0685;AMR_AF=0.1196;AFR_AF=0.3018;EUR_AF=0.2048;SAS_AF=0.2178;AA=G|||;VT=SNP
2	79781117	rs55736343	A	T	100	PASS	AC=970;AF=0.19369;AN=5008;NS=2504;DP=19039;EAS_AF=0.0685;AMR_AF=0.1196;AFR_AF=0.3018;EUR_AF=0.2048;SAS_AF=0.2178;AA=A|||;VT=SNP
2	79781587	rs17017249	C	T	100	PASS	AC=1098;AF=0.219249;AN=5008;NS=2504;DP=18166;EAS_AF=0.2679;AMR_AF=0.2867;AFR_AF=0.0507;EUR_AF=0.2634;SAS_AF=0.3037;AA=C|||;VT=SNP
2	79781589	rs76023661	A	G	100	PASS	AC=159;AF=0.0317492;AN=5008;NS=2504;DP=18204;EAS_AF=0.121;AMR_AF=0;AFR_AF=0;EUR_AF=0;SAS_AF=0.0378;AA=A|||;VT=SNP
2	79781745	rs2566539	T	G	100	PASS	AC=3295;AF=0.657947;AN=5008;NS=2504;DP=17894;EAS_AF=0.7272;AMR_AF=0.5605;AFR_AF=0.6271;EUR_AF=0.6958;SAS_AF=0.6585;AA=G|||;VT=SNP
2	79782036	rs2685159	A	G	100	PASS	AC=1805;AF=0.360423;AN=5008;NS=2504;DP=18903;EAS_AF=0.5129;AMR_AF=0.3631;AFR_AF=0.2141;EUR_AF=0.3877;SAS_AF=0.3712;AA=A|||;VT=SNP
2	79782734	rs150764569	A	G	100	PASS	AC=15;AF=0.00299521;AN=5008;NS=2504;DP=17819;EAS_AF=0.0149;AMR_AF=0;AFR_AF=0;EUR_AF=0;SAS_AF=0;AA=A|||;VT=SNP
2	79783248	rs78801623	G	C	100	PASS	AC=218;AF=0.0435304;AN=5008;NS=2504;DP=16369;EAS_AF=0.12;AMR_AF=0;AFR_AF=0;EUR_AF=0;SAS_AF=0.0992;AA=G|||;VT=SNP
2	79783547	rs2685162	T	C	100	PASS	AC=2709;AF=0.540935;AN=5008;NS=2504;DP=18112;EAS_AF=0.5645;AMR_AF=0.5591;AFR_AF=0.41;EUR_AF=0.6948;SAS_AF=0.5225;AA=T|||;VT=SNP
2	79784187	rs1972755	T	C	100	PASS	AC=3604;AF=0.719649;AN=5008;NS=2504;DP=16760;EAS_AF=0.749;AMR_AF=0.6715;AFR_AF=0.705;EUR_AF=0.7336;SAS_AF=0.729;AA=C|||;VT=SNP
2	79784788	rs77629288	A	C	100	PASS	AC=224;AF=0.0447284;AN=5008;NS=2504;DP=18360;EAS_AF=0.1349;AMR_AF=0;AFR_AF=0;EUR_AF=0;SAS_AF=0.09;AA=A|||;VT=SNP
2	79785578	rs1430641	C	G	100	PASS	AC=2427;AF=0.484625;AN=5008;NS=2504;DP=17892;EAS_AF=0.5665;AMR_AF=0.4769;AFR_AF=0.3411;EUR_AF=0.5835;SAS_AF=0.498;AA=C|||;VT=SNP
2	79785810	rs17017258	A	G	100	PASS	AC=249;AF=0.0497204;AN=5008;NS=2504;DP=18149;EAS_AF=0.2153;AMR_AF=0.0086;AFR_AF=0.0023;EUR_AF=0.0099;SAS_AF=0.0133;AA=A|||;VT=SNP
2	79786090	rs2052952	A	G	100	PASS	AC=3557;AF=0.710264;AN=5008;NS=2504;DP=16814;EAS_AF=0.7421;AMR_AF=0.598;AFR_AF=0.7042;EUR_AF=0.7306;SAS_AF=0.7444;AA=A|||;VT=SNP
2	79786393	rs2566540	A	T	100	PASS	AC=3553;AF=0.709465;AN=5008;NS=2504;DP=16271;EAS_AF=0.7421;AMR_AF=0.598;AFR_AF=0.7012;EUR_AF=0.7306;SAS_AF=0.7444;AA=T|||;VT=SNP
2	79787072	rs144724847	A	C	100	PASS	AC=66;AF=0.0131789;AN=5008;NS=2504;DP=15323;EAS_AF=0.0466;AMR_AF=0.0086;AFR_AF=0;EUR_AF=0.0099;SAS_AF=0.0031;AA=A|||;VT=SNP
2	79789445	rs79934818	T	A	100	PASS	AC=433;AF=0.0864617;AN=5008;NS=2504;DP=15337;EAS_AF=0.1181;AMR_AF=0.0115;AFR_AF=0.1664;EUR_AF=0;SAS_AF=0.0879;AA=T|||;VT=SNP
2	79790313	rs556545255	A	T	100	PASS	AC=117;AF=0.0233626;AN=5008;NS=2504;DP=7165;EAS_AF=0.0486;AMR_AF=0.0303;AFR_AF=0.0023;EUR_AF=0.0268;SAS_AF=0.0174;AA=A|||;VT=SNP
2	79790977	rs1971766	A	G	100	PASS	AC=2653;AF=0.529752;AN=5008;NS=2504;DP=18307;EAS_AF=0.6022;AMR_AF=0.487;AFR_AF=0.3722;EUR_AF=0.6083;SAS_AF=0.6176;AA=A|||;VT=SNP
2	79791420	rs146908720	T	A	100	PASS	AC=223;AF=0.0445288;AN=5008;NS=2504;DP=7230;EAS_AF=0.1349;AMR_AF=0;AFR_AF=0;EUR_AF=0;SAS_AF=0.089;AA=T|||;VT=SNP
2	79793049	rs145986067	G	A	100	PASS	AC=20;AF=0.00399361;AN=5008;NS=2504;DP=16967;EAS_AF=0.0179;AMR_AF=0;AFR_AF=0;EUR_AF=0;SAS_AF=0.002;AA=G|||;VT=SNP
2	79793138	rs117945593	A	G	100	PASS	AC=141;AF=0.028155;AN=5008;NS=2504;DP=16435;EAS_AF=0.1091;AMR_AF=0;AFR_AF=0;EUR_AF=0;SAS_AF=0.0317;AA=A|||;VT=SNP
2	79793629	rs2566541	C	A	100	PASS	AC=2656;AF=0.530351;AN=5008;NS=2504;DP=14624;EAS_AF=0.5942;AMR_AF=0.4856;AFR_AF=0.3888;EUR_AF=0.6044;SAS_AF=0.6115;AA=C|||;VT=SNP
2	79794859	rs1367400	C	G	100	PASS	AC=2875;AF=0.574081;AN=5008;NS=2504;DP=20340;EAS_AF=0.6131;AMR_AF=0.5519;AFR_AF=0.3517;EUR_AF=0.7167;SAS_AF=0.7035;AA=C|||;VT=SNP
2	79795361	rs2566542	C	T	100	PASS	AC=4084;AF=0.815495;AN=5008;NS=2504;DP=19361;EAS_AF=0.752;AMR_AF=0.6571;AFR_AF=0.966;EUR_AF=0.8052;SAS_AF=0.8006;AA=T|||;VT=SNP
2	79795752	rs75021344	A	G	100	PASS	AC=262;AF=0.0523163;AN=5008;NS=2504;DP=17524;EAS_AF=0.12;AMR_AF=0.0029;AFR_AF=0.0393;EUR_AF=0;SAS_AF=0.089;AA=A|||;VT=SNP
2	79796131	rs374154898	G	A	100	PASS	AC=27;AF=0.00539137;AN=5008;NS=2504;DP=14956;EAS_AF=0.0238;AMR_AF=0;AFR_AF=0;EUR_AF=0;SAS_AF=0.0031;AA=G|||;VT=SNP
2	79796155	rs2033337	G	A	100	PASS	AC=215;AF=0.0429313;AN=5008;NS=2504;DP=15792;EAS_AF=0.004;AMR_AF=0.0648;AFR_AF=0.0068;EUR_AF=0.1163;SAS_AF=0.0409;AA=G|||;VT=SNP
2	79796612	rs2861852	G	A	100	PASS	AC=3613;AF=0.721446;AN=5008;NS=2504;DP=19661;EAS_AF=0.752;AMR_AF=0.6225;AFR_AF=0.677;EUR_AF=0.7684;SAS_AF=0.772;AA=A|||;VT=SNP
2	79797731	rs78487723	A	T	100	PASS	AC=206;AF=0.0411342;AN=5008;NS=2504;DP=15856;EAS_AF=0.1181;AMR_AF=0;AFR_AF=0;EUR_AF=0;SAS_AF=0.089;AA=A|||;VT=SNP
2	79798190	rs2566543	T	G	100	PASS	AC=4136;AF=0.825879;AN=5008;NS=2504;DP=19757;EAS_AF=0.7619;AMR_AF=0.6844;AFR_AF=0.9576;EUR_AF=0.828;SAS_AF=0.8119;AA=G|||;VT=SNP
2	79799031	rs79208326	G	T	100	PASS	AC=554;AF=0.110623;AN=5008;NS=2504;DP=20024;EAS_AF=0.121;AMR_AF=0.0418;AFR_AF=0.2216;EUR_AF=0.0209;SAS_AF=0.091;AA=T|||;VT=SNP
2	79799833	rs2566544	A	G	100	PASS	AC=2960;AF=0.591054;AN=5008;NS=2504;DP=15798;EAS_AF=0.619;AMR_AF=0.5735;AFR_AF=0.3782;EUR_AF=0.7346;SAS_AF=0.7147;AA=A|||;VT=SNP
2	79800612	rs76390988	A	G	100	PASS	AC=449;AF=0.0896565;AN=5008;NS=2504;DP=16442;EAS_AF=0.12;AMR_AF=0.0144;AFR_AF=0.1747;EUR_AF=0;SAS_AF=0.089;AA=A|||;VT=SNP
2	79801604	rs140579895	C	T	100	PASS	AC=19;AF=0.00379393;AN=5008;NS=2504;DP=20489;EAS_AF=0.0179;AMR_AF=0;AFR_AF=0;EUR_AF=0;SAS_AF=0.001;AA=C|||;VT=SNP
2	79801668	rs1594400	A	G	100	PASS	AC=2966;AF=0.592252;AN=5008;NS=2504;DP=20562;EAS_AF=0.619;AMR_AF=0.5778;AFR_AF=0.3775;EUR_AF=0.7386;SAS_AF=0.7147;AA=A|||;VT=SNP
2	79801922	rs2685151	G	A	100	PASS	AC=2871;AF=0.573283;AN=5008;NS=2504;DP=21474;EAS_AF=0.6161;AMR_AF=0.5519;AFR_AF=0.3752;EUR_AF=0.6988;SAS_AF=0.683;AA=G|||;VT=SNP
2	79803425	rs2685150	A	G	100	PASS	AC=4140;AF=0.826677;AN=5008;NS=2504;DP=16261;EAS_AF=0.7609;AMR_AF=0.6873;AFR_AF=0.9584;EUR_AF=0.829;SAS_AF=0.8129;AA=G|||;VT=SNP
2	79805025	rs75122358	A	G	100	PASS	AC=206;AF=0.0411342;AN=5008;NS=2504;DP=16227;EAS_AF=0.12;AMR_AF=0;AFR_AF=0;EUR_AF=0;SAS_AF=0.0869;AA=A|||;VT=SNP
2	79806986	rs2566547	T	C	100	PASS	AC=3612;AF=0.721246;AN=5008;NS=2504;DP=17121;EAS_AF=0.745;AMR_AF=0.6542;AFR_AF=0.5908;EUR_AF=0.827;SAS_AF=0.8119;AA=C|||;VT=SNP
2	79807010	rs2566548	G	C	100	PASS	AC=2942;AF=0.58746;AN=5008;NS=2504;DP=17649;EAS_AF=0.624;AMR_AF=0.5749;AFR_AF=0.3555;EUR_AF=0.7366;SAS_AF=0.7188;AA=G|||;VT=SNP
2	79807922	rs77949496	A	G	100	PASS	AC=205;AF=0.0409345;AN=5008;NS=2504;DP=16721;EAS_AF=0.119;AMR_AF=0;AFR_AF=0;EUR_AF=0;SAS_AF=0.0869;AA=A|||;VT=SNP
2	79809086	rs79182598	T	G	100	PASS	AC=61;AF=0.0121805;AN=5008;NS=2504;DP=17121;EAS_AF=0.0575;AMR_AF=0;AFR_AF=0;EUR_AF=0;SAS_AF=0.0031;AA=T|||;VT=SNP
2	79809282	rs12470592	C	T	100	PASS	AC=403;AF=0.0804712;AN=5008;NS=2504;DP=16623;EAS_AF=0.2113;AMR_AF=0.0519;AFR_AF=0.0015;EUR_AF=0.0835;SAS_AF=0.0695;AA=C|||;VT=SNP
2	79809434	rs1549762	G	A	100	PASS	AC=2776;AF=0.554313;AN=5008;NS=2504;DP=16195;EAS_AF=0.6161;AMR_AF=0.513;AFR_AF=0.3669;EUR_AF=0.6471;SAS_AF=0.6779;AA=G|||;VT=SNP
2	79811084	rs1549761	C	A	100	PASS	AC=3448;AF=0.688498;AN=5008;NS=2504;DP=18694;EAS_AF=0.7589;AMR_AF=0.6153;AFR_AF=0.528;EUR_AF=0.7724;SAS_AF=0.7986;AA=A|||;VT=SNP
2	79811317	rs11126736	T	C	100	PASS	AC=2887;AF=0.576478;AN=5008;NS=2504;DP=17330;EAS_AF=0.6379;AMR_AF=0.5375;AFR_AF=0.3684;EUR_AF=0.6879;SAS_AF=0.7076;AA=T|||;VT=SNP
2	79811402	rs11126737	G	A	100	PASS	AC=3660;AF=0.730831;AN=5008;NS=2504;DP=15473;EAS_AF=0.7381;AMR_AF=0.6326;AFR_AF=0.6936;EUR_AF=0.7734;SAS_AF=0.7996;AA=A|||;VT=SNP
2	79811806	rs149080089	C	T	100	PASS	AC=190;AF=0.0379393;AN=5008;NS=2504;DP=13075;EAS_AF=0.1042;AMR_AF=0;AFR_AF=0;EUR_AF=0;SAS_AF=0.0869;AA=C|||;VT=SNP
2	79813196	rs1430645	G	A	100	PASS	AC=3685;AF=0.735823;AN=5008;NS=2504;DP=18496;EAS_AF=0.756;AMR_AF=0.6124;AFR_AF=0.7587;EUR_AF=0.7366;SAS_AF=0.771;AA=G|||;VT=SNP
2	79813211	rs79691592	A	G	100	PASS	AC=35;AF=0.00698882;AN=5008;NS=2504;DP=18145;EAS_AF=0.0347;AMR_AF=0;AFR_AF=0;EUR_AF=0;SAS_AF=0;AA=A|||;VT=SNP
2	79813622	rs7598670	T	C	100	PASS	AC=3441;AF=0.687101;AN=5008;NS=2504;DP=18256;EAS_AF=0.6389;AMR_AF=0.6297;AFR_AF=0.6725;EUR_AF=0.7734;SAS_AF=0.7086;AA=T|||;VT=SNP
2	79814054	rs117133065	T	C	100	PASS	AC=190;AF=0.0379393;AN=5008;NS=2504;DP=18694;EAS_AF=0.1032;AMR_AF=0;AFR_AF=0;EUR_AF=0;SAS_AF=0.0879;AA=T|||;VT=SNP
2	79814254	rs117611404	G	A	100	PASS	AC=192;AF=0.0383387;AN=5008;NS=2504;DP=20018;EAS_AF=0.1032;AMR_AF=0;AFR_AF=0;EUR_AF=0.002;SAS_AF=0.0879;AA=A|||;VT=SNP
2	79814456	rs76872763	A	G	100	PASS	AC=193;AF=0.0385383;AN=5008;NS=2504;DP=19448;EAS_AF=0.1032;AMR_AF=0;AFR_AF=0;EUR_AF=0;SAS_AF=0.091;AA=A|||;VT=SNP
2	79814975	rs7568959	C	T	100	PASS	AC=3442;AF=0.6873;AN=5008;NS=2504;DP=19883;EAS_AF=0.7411;AMR_AF=0.5749;AFR_AF=0.6044;EUR_AF=0.7137;SAS_AF=0.7965;AA=C|||;VT=SNP
2	79815643	rs17017311	T	C	100	PASS	AC=597;AF=0.119209;AN=5008;NS=2504;DP=16057;EAS_AF=0.0179;AMR_AF=0.0677;AFR_AF=0.3419;EUR_AF=0.0755;SAS_AF=0.0041;AA=T|||;VT=SNP
2	79815964	rs2685154	A	G	100	PASS	AC=3940;AF=0.786741;AN=5008;NS=2504;DP=18007;EAS_AF=0.7421;AMR_AF=0.6744;AFR_AF=0.8177;EUR_AF=0.841;SAS_AF=0.8149;AA=G|||;VT=SNP
2	79817143	rs1549765	A	G	100	PASS	AC=3962;AF=0.791134;AN=5008;NS=2504;DP=18298;EAS_AF=0.7431;AMR_AF=0.6715;AFR_AF=0.8185;EUR_AF=0.8419;SAS_AF=0.8364;AA=G|||;VT=SNP
2	79817239	rs1549764	A	G	100	PASS	AC=3214;AF=0.641773;AN=5008;NS=2504;DP=17233;EAS_AF=0.6339;AMR_AF=0.6037;AFR_AF=0.4985;EUR_AF=0.7694;SAS_AF=0.7393;AA=A|||;VT=SNP
2	79817575	rs2685153	A	G	100	PASS	AC=3952;AF=0.789137;AN=5008;NS=2504;DP=17714;EAS_AF=0.7431;AMR_AF=0.6715;AFR_AF=0.8109;EUR_AF=0.8419;SAS_AF=0.8364;AA=G|||;VT=SNP
2	79817728	rs2685152	C	G	100	PASS	AC=3954;AF=0.789537;AN=5008;NS=2504;DP=16520;EAS_AF=0.745;AMR_AF=0.6715;AFR_AF=0.8109;EUR_AF=0.8419;SAS_AF=0.8364;AA=G|||;VT=SNP
2	79818002	rs2566549	A	G	100	PASS	AC=3952;AF=0.789137;AN=5008;NS=2504;DP=16233;EAS_AF=0.7431;AMR_AF=0.6715;AFR_AF=0.8094;EUR_AF=0.8419;SAS_AF=0.8384;AA=G|||;VT=SNP
2	79818350	rs2566550	A	G	100	PASS	AC=4171;AF=0.832867;AN=5008;NS=2504;DP=17039;EAS_AF=0.7609;AMR_AF=0.6801;AFR_AF=0.9546;EUR_AF=0.8439;SAS_AF=0.8395;AA=G|||;VT=SNP
2	79818630	rs77124846	G	T	100	PASS	AC=198;AF=0.0395367;AN=5008;NS=2504;DP=17863;EAS_AF=0.1071;AMR_AF=0;AFR_AF=0;EUR_AF=0;SAS_AF=0.092;AA=G|||;VT=SNP
2	79819530	rs1962857	C	T	100	PASS	AC=3983;AF=0.795327;AN=5008;NS=2504;DP=14778;EAS_AF=0.756;AMR_AF=0.6167;AFR_AF=0.9463;EUR_AF=0.7575;SAS_AF=0.7975;AA=T|||;VT=SNP
2	79819821	rs7560858	A	T	100	PASS	AC=2938;AF=0.586661;AN=5008;NS=2504;DP=16829;EAS_AF=0.63;AMR_AF=0.5548;AFR_AF=0.3669;EUR_AF=0.7177;SAS_AF=0.727;AA=A|||;VT=SNP
2	79819862	rs7587521	C	T	100	PASS	AC=3039;AF=0.606829;AN=5008;NS=2504;DP=17994;EAS_AF=0.629;AMR_AF=0.562;AFR_AF=0.441;EUR_AF=0.7167;SAS_AF=0.727;AA=C|||;VT=SNP
2	79821293	rs6760757	T	C	100	PASS	AC=3324;AF=0.663738;AN=5008;NS=2504;DP=16218;EAS_AF=0.7401;AMR_AF=0.5447;AFR_AF=0.5567;EUR_AF=0.6859;SAS_AF=0.7914;AA=C|||;VT=SNP
2	79821304	rs6745699	G	A	100	PASS	AC=3216;AF=0.642173;AN=5008;NS=2504;DP=16027;EAS_AF=0.7381;AMR_AF=0.5403;AFR_AF=0.4818;EUR_AF=0.6849;SAS_AF=0.7883;AA=G|||;VT=SNP
2	79822618	rs6750164	G	A	100	PASS	AC=2998;AF=0.598642;AN=5008;NS=2504;DP=18040;EAS_AF=0.626;AMR_AF=0.5389;AFR_AF=0.4697;EUR_AF=0.6849;SAS_AF=0.6984;AA=G|||;VT=SNP
2	79823465	rs79445712	G	A	100	PASS	AC=292;AF=0.0583067;AN=5008;NS=2504;DP=16525;EAS_AF=0.1071;AMR_AF=0.0101;AFR_AF=0.0666;EUR_AF=0;SAS_AF=0.091;AA=A|||;VT=SNP
2	79823470	rs13385634	C	T	100	PASS	AC=271;AF=0.0541134;AN=5008;NS=2504;DP=16286;EAS_AF=0.1081;AMR_AF=0.0058;AFR_AF=0.0522;EUR_AF=0;SAS_AF=0.091;AA=T|||;VT=SNP
2	79823977	rs78447581	T	G	100	PASS	AC=38;AF=0.00758786;AN=5008;NS=2504;DP=19819;EAS_AF=0.0377;AMR_AF=0;AFR_AF=0;EUR_AF=0;SAS_AF=0;AA=T|||;VT=SNP
2	79825817	rs62140072	A	G	100	PASS	AC=839;AF=0.167532;AN=5008;NS=2504;DP=18585;EAS_AF=0.1419;AMR_AF=0.0821;AFR_AF=0.3495;EUR_AF=0.0746;SAS_AF=0.1043;AA=G|||;VT=SNP
2	79826005	rs10204587	G	A	100	PASS	AC=835;AF=0.166733;AN=5008;NS=2504;DP=18018;EAS_AF=0.1409;AMR_AF=0.0807;AFR_AF=0.3487;EUR_AF=0.0736;SAS_AF=0.1043;AA=A|||;VT=SNP
2	79826480	rs2566551	A	G	100	PASS	AC=2986;AF=0.596246;AN=5008;NS=2504;DP=16305;EAS_AF=0.6131;AMR_AF=0.549;AFR_AF=0.4554;EUR_AF=0.7008;SAS_AF=0.6953;AA=A|||;VT=SNP
2	79826788	rs62140073	C	T	100	PASS	AC=595;AF=0.11881;AN=5008;NS=2504;DP=16074;EAS_AF=0.0198;AMR_AF=0.0778;AFR_AF=0.3328;EUR_AF=0.0736;SAS_AF=0.0072;AA=T|||;VT=SNP
2	79826836	rs62140074	A	G	100	PASS	AC=623;AF=0.124401;AN=5008;NS=2504;DP=16256;EAS_AF=0.0198;AMR_AF=0.0807;AFR_AF=0.3487;EUR_AF=0.0736;SAS_AF=0.0123;AA=A|||;VT=SNP
2	79827221	rs76886120	G	A	100	PASS	AC=142;AF=0.0283546;AN=5008;NS=2504;DP=20437;EAS_AF=0.1091;AMR_AF=0;AFR_AF=0;EUR_AF=0;SAS_AF=0.0327;AA=G|||;VT=SNP
2	79827274	rs7597183	G	A	100	PASS	AC=848;AF=0.169329;AN=5008;NS=2504;DP=20315;EAS_AF=0.1409;AMR_AF=0.0807;AFR_AF=0.3623;EUR_AF=0.0726;SAS_AF=0.1002;AA=A|||;VT=SNP
2	79827671	rs10176128	T	G	100	PASS	AC=375;AF=0.0748802;AN=5008;NS=2504;DP=17836;EAS_AF=0.0179;AMR_AF=0.0259;AFR_AF=0.2526;EUR_AF=0.004;SAS_AF=0.001;AA=T|||;VT=SNP
2	79827906	rs7571081	A	G	100	PASS	AC=858;AF=0.171326;AN=5008;NS=2504;DP=16458;EAS_AF=0.1419;AMR_AF=0.0807;AFR_AF=0.3654;EUR_AF=0.0736;SAS_AF=0.1043;AA=G|||;VT=SNP
2	79827989	rs79347337	A	G	100	PASS	AC=213;AF=0.0425319;AN=5008;NS=2504;DP=17390;EAS_AF=0.122;AMR_AF=0;AFR_AF=0;EUR_AF=0;SAS_AF=0.092;AA=A|||;VT=SNP
2	79828322	rs72820697	G	A	100	PASS	AC=595;AF=0.11881;AN=5008;NS=2504;DP=22815;EAS_AF=0.0198;AMR_AF=0.0778;AFR_AF=0.3328;EUR_AF=0.0736;SAS_AF=0.0072;AA=A|||;VT=SNP
2	79828929	rs919537	G	T	100	PASS	AC=3920;AF=0.782748;AN=5008;NS=2504;DP=21742;EAS_AF=0.75;AMR_AF=0.6311;AFR_AF=0.8782;EUR_AF=0.7853;SAS_AF=0.7924;AA=T|||;VT=SNP
2	79829343	rs1016580	G	A	100	PASS	AC=626;AF=0.125;AN=5008;NS=2504;DP=19102;EAS_AF=0.0198;AMR_AF=0.0807;AFR_AF=0.351;EUR_AF=0.0736;SAS_AF=0.0123;AA=A|||;VT=SNP
2	79829491	rs1430644	T	A	100	PASS	AC=623;AF=0.124401;AN=5008;NS=2504;DP=17771;EAS_AF=0.0198;AMR_AF=0.0807;AFR_AF=0.3487;EUR_AF=0.0736;SAS_AF=0.0123;AA=T|||;VT=SNP
2	79829891	rs1549763	C	A	100	PASS	AC=596;AF=0.11901;AN=5008;NS=2504;DP=16772;EAS_AF=0.0198;AMR_AF=0.0778;AFR_AF=0.3336;EUR_AF=0.0736;SAS_AF=0.0072;AA=C|||;VT=SNP
2	79831081	rs2566552	C	A	100	PASS	AC=4091;AF=0.816893;AN=5008;NS=2504;DP=18732;EAS_AF=0.747;AMR_AF=0.6542;AFR_AF=0.9652;EUR_AF=0.8082;SAS_AF=0.8129;AA=A|||;VT=SNP
2	79831148	rs10199836	A	T	100	PASS	AC=624;AF=0.124601;AN=5008;NS=2504;DP=19955;EAS_AF=0.0198;AMR_AF=0.0807;AFR_AF=0.3495;EUR_AF=0.0736;SAS_AF=0.0123;AA=A|||;VT=SNP
2	79831446	rs919536	A	G	100	PASS	AC=3048;AF=0.608626;AN=5008;NS=2504;DP=18607;EAS_AF=0.6081;AMR_AF=0.572;AFR_AF=0.4705;EUR_AF=0.7356;SAS_AF=0.6912;AA=a|||;VT=SNP
2	79832129	rs6739700	A	C	100	PASS	AC=625;AF=0.1248;AN=5008;NS=2504;DP=19610;EAS_AF=0.0198;AMR_AF=0.0807;AFR_AF=0.3502;EUR_AF=0.0736;SAS_AF=0.0123;AA=A|||;VT=SNP
2	79832405	rs75527966	C	T	100	PASS	AC=231;AF=0.0461262;AN=5008;NS=2504;DP=16513;EAS_AF=0.122;AMR_AF=0;AFR_AF=0.0144;EUR_AF=0;SAS_AF=0.091;AA=T|||;VT=SNP
2	79832880	rs143316861	A	G	100	PASS	AC=21;AF=0.00419329;AN=5008;NS=2504;DP=13493;EAS_AF=0.0208;AMR_AF=0;AFR_AF=0;EUR_AF=0;SAS_AF=0;AA=A|||;VT=SNP
2	79833035	rs1594402	A	T	100	PASS	AC=584;AF=0.116613;AN=5008;NS=2504;DP=13834;EAS_AF=0.0198;AMR_AF=0.0778;AFR_AF=0.3245;EUR_AF=0.0736;SAS_AF=0.0072;AA=A|||;VT=SNP
2	79833036	rs1594401	C	T	100	PASS	AC=584;AF=0.116613;AN=5008;NS=2504;DP=13893;EAS_AF=0.0198;AMR_AF=0.0778;AFR_AF=0.3245;EUR_AF=0.0736;SAS_AF=0.0072;AA=C|||;VT=SNP
2	79833303	rs77097144	C	T	100	PASS	AC=211;AF=0.0421326;AN=5008;NS=2504;DP=15737;EAS_AF=0.121;AMR_AF=0;AFR_AF=0;EUR_AF=0;SAS_AF=0.091;AA=C|||;VT=SNP
2	79833962	rs2099208	A	G	100	PASS	AC=586;AF=0.117013;AN=5008;NS=2504;DP=16278;EAS_AF=0.0198;AMR_AF=0.0778;AFR_AF=0.3222;EUR_AF=0.0736;SAS_AF=0.0123;AA=A|||;VT=SNP
2	79834274	rs2099207	T	C	100	PASS	AC=612;AF=0.122204;AN=5008;NS=2504;DP=17890;EAS_AF=0.0198;AMR_AF=0.0807;AFR_AF=0.3404;EUR_AF=0.0736;SAS_AF=0.0123;AA=T|||;VT=SNP
2	79834691	rs56378206	G	A	100	PASS	AC=607;AF=0.121206;AN=5008;NS=2504;DP=14744;EAS_AF=0.0198;AMR_AF=0.0807;AFR_AF=0.3404;EUR_AF=0.0736;SAS_AF=0.0072;AA=A|||;VT=SNP
2	79835114	rs72822505	A	T	100	PASS	AC=610;AF=0.121805;AN=5008;NS=2504;DP=13735;EAS_AF=0.0198;AMR_AF=0.0793;AFR_AF=0.3396;EUR_AF=0.0736;SAS_AF=0.0123;AA=T|||;VT=SNP
2	79835161	rs74635040	G	A	100	PASS	AC=215;AF=0.0429313;AN=5008;NS=2504;DP=14769;EAS_AF=0.125;AMR_AF=0;AFR_AF=0;EUR_AF=0;SAS_AF=0.091;AA=G|||;VT=SNP
2	79835528	rs117679895	T	C	100	PASS	AC=132;AF=0.0263578;AN=5008;NS=2504;DP=17508;EAS_AF=0.1131;AMR_AF=0.0202;AFR_AF=0;EUR_AF=0;SAS_AF=0.0041;AA=T|||;VT=SNP
2	79835998	rs62140083	A	C	100	PASS	AC=611;AF=0.122005;AN=5008;NS=2504;DP=14833;EAS_AF=0.0198;AMR_AF=0.0793;AFR_AF=0.3404;EUR_AF=0.0736;SAS_AF=0.0123;AA=C|||;VT=SNP
2	79836008	rs62140084	G	A	100	PASS	AC=643;AF=0.128395;AN=5008;NS=2504;DP=14570;EAS_AF=0.0198;AMR_AF=0.0793;AFR_AF=0.3646;EUR_AF=0.0736;SAS_AF=0.0123;AA=A|||;VT=SNP
2	79836157	rs62140086	C	T	100	PASS	AC=592;AF=0.118211;AN=5008;NS=2504;DP=13964;EAS_AF=0.0198;AMR_AF=0.0778;AFR_AF=0.3306;EUR_AF=0.0736;SAS_AF=0.0072;AA=C|||;VT=SNP
2	79836229	rs72822508	A	G	100	PASS	AC=592;AF=0.118211;AN=5008;NS=2504;DP=13486;EAS_AF=0.0198;AMR_AF=0.0778;AFR_AF=0.3306;EUR_AF=0.0736;SAS_AF=0.0072;AA=A|||;VT=SNP
2	79836355	rs62140087	C	T	100	PASS	AC=591;AF=0.118011;AN=5008;NS=2504;DP=13099;EAS_AF=0.0198;AMR_AF=0.0778;AFR_AF=0.3298;EUR_AF=0.0736;SAS_AF=0.0072;AA=T|||;VT=SNP
2	79836577	rs111423678	G	T	100	PASS	AC=243;AF=0.0485224;AN=5008;NS=2504;DP=15913;EAS_AF=0.121;AMR_AF=0;AFR_AF=0.0242;EUR_AF=0;SAS_AF=0.091;AA=T|||;VT=SNP
2	79837250	rs62140088	C	T	100	PASS	AC=581;AF=0.116014;AN=5008;NS=2504;DP=18057;EAS_AF=0.0198;AMR_AF=0.0778;AFR_AF=0.3222;EUR_AF=0.0736;SAS_AF=0.0072;AA=T|||;VT=SNP
2	79837375	rs11890136	C	T	100	PASS	AC=582;AF=0.116214;AN=5008;NS=2504;DP=17582;EAS_AF=0.0198;AMR_AF=0.0778;AFR_AF=0.323;EUR_AF=0.0736;SAS_AF=0.0072;AA=T|||;VT=SNP
2	79837477	rs11890258	G	A	100	PASS	AC=582;AF=0.116214;AN=5008;NS=2504;DP=17023;EAS_AF=0.0198;AMR_AF=0.0778;AFR_AF=0.323;EUR_AF=0.0736;SAS_AF=0.0072;AA=A|||;VT=SNP
2	79837774	rs2566553	T	A	100	PASS	AC=2965;AF=0.592053;AN=5008;NS=2504;DP=18386;EAS_AF=0.6081;AMR_AF=0.5548;AFR_AF=0.416;EUR_AF=0.7207;SAS_AF=0.7076;AA=T|||;VT=SNP
2	79838308	rs10205737	A	T	100	PASS	AC=255;AF=0.0509185;AN=5008;NS=2504;DP=18328;EAS_AF=0.121;AMR_AF=0.0014;AFR_AF=0.0325;EUR_AF=0;SAS_AF=0.091;AA=A|||;VT=SNP
2	79838489	rs10182393	C	T	100	PASS	AC=255;AF=0.0509185;AN=5008;NS=2504;DP=16811;EAS_AF=0.121;AMR_AF=0.0014;AFR_AF=0.0325;EUR_AF=0;SAS_AF=0.091;AA=C|||;VT=SNP
2	79838490	rs10194940	T	C	100	PASS	AC=255;AF=0.0509185;AN=5008;NS=2504;DP=16850;EAS_AF=0.121;AMR_AF=0.0014;AFR_AF=0.0325;EUR_AF=0;SAS_AF=0.091;AA=C|||;VT=SNP
2	79838579	rs10206027	A	G	100	PASS	AC=256;AF=0.0511182;AN=5008;NS=2504;DP=17936;EAS_AF=0.121;AMR_AF=0.0014;AFR_AF=0.0325;EUR_AF=0;SAS_AF=0.092;AA=A|||;VT=SNP
2	79838699	rs10195143	T	C	100	PASS	AC=255;AF=0.0509185;AN=5008;NS=2504;DP=19075;EAS_AF=0.121;AMR_AF=0.0014;AFR_AF=0.0325;EUR_AF=0;SAS_AF=0.091;AA=t|||;VT=SNP
2	79838702	rs10206145	A	T	100	PASS	AC=255;AF=0.0509185;AN=5008;NS=2504;DP=19025;EAS_AF=0.121;AMR_AF=0.0014;AFR_AF=0.0325;EUR_AF=0;SAS_AF=0.091;AA=A|||;VT=SNP
2	79838758	rs118019414	C	T	100	PASS	AC=143;AF=0.0285543;AN=5008;NS=2504;DP=18152;EAS_AF=0.1091;AMR_AF=0;AFR_AF=0;EUR_AF=0.001;SAS_AF=0.0327;AA=C|||;VT=SNP
2	79839050	rs2195678	T	G	100	PASS	AC=466;AF=0.0930511;AN=5008;NS=2504;DP=18996;EAS_AF=0.0179;AMR_AF=0.0692;AFR_AF=0.2436;EUR_AF=0.0736;SAS_AF=0.0041;AA=T|||;VT=SNP
2	79839236	rs79361421	T	C	100	PASS	AC=98;AF=0.0195687;AN=5008;NS=2504;DP=19183;EAS_AF=0.0933;AMR_AF=0;AFR_AF=0;EUR_AF=0;SAS_AF=0.0041;AA=T|||;VT=SNP
2	79839362	rs13430300	A	T	100	PASS	AC=245;AF=0.0489217;AN=5008;NS=2504;DP=19040;EAS_AF=0.121;AMR_AF=0;AFR_AF=0.0257;EUR_AF=0;SAS_AF=0.091;AA=T|||;VT=SNP
2	79839380	rs76016021	C	T	100	PASS	AC=211;AF=0.0421326;AN=5008;NS=2504;DP=18807;EAS_AF=0.121;AMR_AF=0;AFR_AF=0;EUR_AF=0;SAS_AF=0.091;AA=C|||;VT=SNP
2	79839545	rs13430497	A	G	100	PASS	AC=245;AF=0.0489217;AN=5008;NS=2504;DP=15945;EAS_AF=0.121;AMR_AF=0;AFR_AF=0.0257;EUR_AF=0;SAS_AF=0.091;AA=A|||;VT=SNP
2	79840448	rs6722803	G	A	100	PASS	AC=467;AF=0.0932508;AN=5008;NS=2504;DP=13734;EAS_AF=0.123;AMR_AF=0.0504;AFR_AF=0.1044;EUR_AF=0.0696;SAS_AF=0.1022;AA=A|||;VT=SNP
2	79840455	rs188836533	C	T	100	PASS	AC=21;AF=0.00419329;AN=5008;NS=2504;DP=13629;EAS_AF=0.0149;AMR_AF=0;AFR_AF=0.003;EUR_AF=0.002;SAS_AF=0;AA=C|||;VT=SNP
2	79842960	rs6547249	G	A	100	PASS	AC=927;AF=0.185104;AN=5008;NS=2504;DP=20659;EAS_AF=0.1419;AMR_AF=0.0836;AFR_AF=0.4168;EUR_AF=0.0736;SAS_AF=0.1033;AA=A|||;VT=SNP
2	79843013	rs79500892	G	T	100	PASS	AC=43;AF=0.00858626;AN=5008;NS=2504;DP=20929;EAS_AF=0.0327;AMR_AF=0.0115;AFR_AF=0;EUR_AF=0;SAS_AF=0.002;AA=G|||;VT=SNP
2	79843285	rs79823491	T	A	100	PASS	AC=212;AF=0.0423323;AN=5008;NS=2504;DP=20776;EAS_AF=0.122;AMR_AF=0;AFR_AF=0;EUR_AF=0;SAS_AF=0.091;AA=T|||;VT=SNP
2	79845344	rs17017348	T	A	100	PASS	AC=849;AF=0.169529;AN=5008;NS=2504;DP=17692;EAS_AF=0.1399;AMR_AF=0.0778;AFR_AF=0.3608;EUR_AF=0.0736;SAS_AF=0.1053;AA=a|||;VT=SNP
2	79845652	rs17017349	G	T	100	PASS	AC=486;AF=0.0970447;AN=5008;NS=2504;DP=16058;EAS_AF=0.0179;AMR_AF=0.0677;AFR_AF=0.2595;EUR_AF=0.0736;SAS_AF=0.0041;AA=T|||;VT=SNP
2	79846895	rs17017350	C	A	100	PASS	AC=579;AF=0.115615;AN=5008;NS=2504;DP=15894;EAS_AF=0.0179;AMR_AF=0.0778;AFR_AF=0.3245;EUR_AF=0.0736;SAS_AF=0.0041;AA=C|||;VT=SNP
2	79848855	rs55869794	G	A	100	PASS	AC=677;AF=0.135184;AN=5008;NS=2504;DP=18100;EAS_AF=0.0198;AMR_AF=0.0821;AFR_AF=0.3926;EUR_AF=0.0736;SAS_AF=0.0072;AA=A|||;VT=SNP
2	79849617	rs17017351	T	C	100	PASS	AC=919;AF=0.183506;AN=5008;NS=2504;DP=19650;EAS_AF=0.129;AMR_AF=0.0821;AFR_AF=0.4168;EUR_AF=0.0746;SAS_AF=0.1084;AA=C|||;VT=SNP
2	79849690	rs77256170	A	G	100	PASS	AC=135;AF=0.0269569;AN=5008;NS=2504;DP=18229;EAS_AF=0.1091;AMR_AF=0;AFR_AF=0.0008;EUR_AF=0;SAS_AF=0.0245;AA=A|||;VT=SNP
2	79849911	rs62140096	A	G	100	PASS	AC=707;AF=0.141174;AN=5008;NS=2504;DP=15451;EAS_AF=0.0288;AMR_AF=0.085;AFR_AF=0.3933;EUR_AF=0.0755;SAS_AF=0.0235;AA=A|||;VT=SNP
2	79849932	rs62140097	T	C	100	PASS	AC=901;AF=0.179912;AN=5008;NS=2504;DP=15311;EAS_AF=0.1409;AMR_AF=0.0821;AFR_AF=0.3949;EUR_AF=0.0736;SAS_AF=0.1084;AA=C|||;VT=SNP
2	79850653	rs4267535	G	T	100	PASS	AC=494;AF=0.0986422;AN=5008;NS=2504;DP=18207;EAS_AF=0.0188;AMR_AF=0.1254;AFR_AF=0.031;EUR_AF=0.2147;SAS_AF=0.1339;AA=G|||;VT=SNP
2	79851341	rs6760669	T	A	100	PASS	AC=904;AF=0.180511;AN=5008;NS=2504;DP=16974;EAS_AF=0.131;AMR_AF=0.0821;AFR_AF=0.4115;EUR_AF=0.0736;SAS_AF=0.0992;AA=A|||;VT=SNP
2	79851489	rs6745816	G	T	100	PASS	AC=622;AF=0.124201;AN=5008;NS=2504;DP=16110;EAS_AF=0.0198;AMR_AF=0.0749;AFR_AF=0.3548;EUR_AF=0.0736;SAS_AF=0.0072;AA=T|||;VT=SNP
2	79851585	rs77029336	A	G	100	PASS	AC=392;AF=0.0782748;AN=5008;NS=2504;DP=16898;EAS_AF=0.1121;AMR_AF=0.0159;AFR_AF=0.1339;EUR_AF=0;SAS_AF=0.093;AA=G|||;VT=SNP
2	79851610	rs80145824	A	G	100	PASS	AC=392;AF=0.0782748;AN=5008;NS=2504;DP=16875;EAS_AF=0.1121;AMR_AF=0.0159;AFR_AF=0.1339;EUR_AF=0;SAS_AF=0.093;AA=G|||;VT=SNP
2	79851691	rs79397341	A	G	100	PASS	AC=239;AF=0.0477236;AN=5008;NS=2504;DP=18010;EAS_AF=0.1111;AMR_AF=0;AFR_AF=0.028;EUR_AF=0;SAS_AF=0.092;AA=A|||;VT=SNP
2	79851728	rs112426493	C	T	100	PASS	AC=238;AF=0.047524;AN=5008;NS=2504;DP=18330;EAS_AF=0.1101;AMR_AF=0;AFR_AF=0.028;EUR_AF=0;SAS_AF=0.092;AA=C|||;VT=SNP
2	79852611	rs79921589	T	G	100	PASS	AC=338;AF=0.067492;AN=5008;NS=2504;DP=18082;EAS_AF=0.0179;AMR_AF=0.0173;AFR_AF=0.2292;EUR_AF=0.004;SAS_AF=0.001;AA=T|||;VT=SNP
2	79854454	rs78022180	G	C	100	PASS	AC=205;AF=0.0409345;AN=5008;NS=2504;DP=19828;EAS_AF=0.1091;AMR_AF=0;AFR_AF=0.0053;EUR_AF=0;SAS_AF=0.09;AA=G|||;VT=SNP
2	79854651	rs2685160	A	G	100	PASS	AC=4033;AF=0.805312;AN=5008;NS=2504;DP=17649;EAS_AF=0.749;AMR_AF=0.647;AFR_AF=0.8805;EUR_AF=0.828;SAS_AF=0.8507;AA=G|||;VT=SNP
2	79855316	rs148048358	G	A	100	PASS	AC=55;AF=0.0109824;AN=5008;NS=2504;DP=15219;EAS_AF=0.0516;AMR_AF=0;AFR_AF=0;EUR_AF=0.001;SAS_AF=0.002;AA=G|||;VT=SNP
2	79855446	rs138680891	G	T	100	PASS	AC=53;AF=0.0105831;AN=5008;NS=2504;DP=14283;EAS_AF=0.0506;AMR_AF=0;AFR_AF=0;EUR_AF=0;SAS_AF=0.002;AA=G|||;VT=SNP
2	79855622	rs6740609	C	T	100	PASS	AC=3740;AF=0.746805;AN=5008;NS=2504;DP=1140;EAS_AF=0.7341;AMR_AF=0.5159;AFR_AF=0.7587;EUR_AF=0.8032;SAS_AF=0.8497;AA=T|||;VT=SNP
2	79856158	rs2163344	A	G	100	PASS	AC=3055;AF=0.610024;AN=5008;NS=2504;DP=16199;EAS_AF=0.744;AMR_AF=0.4452;AFR_AF=0.6997;EUR_AF=0.503;SAS_AF=0.5777;AA=G|||;VT=SNP
2	79856217	rs72822513	G	A	100	PASS	AC=1423;AF=0.284145;AN=5008;NS=2504;DP=14354;EAS_AF=0.4385;AMR_AF=0.1239;AFR_AF=0.1558;EUR_AF=0.2485;SAS_AF=0.4489;AA=A|||;VT=SNP
2	79856515	rs13003154	T	A	100	PASS	AC=486;AF=0.0970447;AN=5008;NS=2504;DP=18150;EAS_AF=0.0367;AMR_AF=0.0591;AFR_AF=0.1672;EUR_AF=0.0875;SAS_AF=0.1012;AA=T|||;VT=SNP
2	79856831	rs17715064	C	T	100	PASS	AC=1091;AF=0.217851;AN=5008;NS=2504;DP=20541;EAS_AF=0.2302;AMR_AF=0.438;AFR_AF=0.0688;EUR_AF=0.3449;SAS_AF=0.1196;AA=C|||;VT=SNP
2	79857214	rs919535	G	A	100	PASS	AC=3068;AF=0.61262;AN=5008;NS=2504;DP=19643;EAS_AF=0.7312;AMR_AF=0.3501;AFR_AF=0.8828;EUR_AF=0.2972;SAS_AF=0.636;AA=A|||;VT=SNP
2	79857271	rs56170896	C	A	100	PASS	AC=877;AF=0.17512;AN=5008;NS=2504;DP=19480;EAS_AF=0.3641;AMR_AF=0.0447;AFR_AF=0.1415;EUR_AF=0.0755;SAS_AF=0.2209;AA=C|||;VT=SNP
2	79857448	rs75095969	G	C	100	PASS	AC=24;AF=0.00479233;AN=5008;NS=2504;DP=18714;EAS_AF=0.0238;AMR_AF=0;AFR_AF=0;EUR_AF=0;SAS_AF=0;AA=G|||;VT=SNP
2	79857915	rs56886052	C	T	100	PASS	AC=1001;AF=0.19988;AN=5008;NS=2504;DP=16933;EAS_AF=0.3671;AMR_AF=0.0533;AFR_AF=0.2292;EUR_AF=0.0755;SAS_AF=0.2198;AA=C|||;VT=SNP
2	79858507	rs17017363	G	C	100	PASS	AC=1136;AF=0.226837;AN=5008;NS=2504;DP=16629;EAS_AF=0.2798;AMR_AF=0.2262;AFR_AF=0.2844;EUR_AF=0.1352;SAS_AF=0.1892;AA=G|||;VT=SNP
2	79858862	rs12464312	G	A	100	PASS	AC=2964;AF=0.591853;AN=5008;NS=2504;DP=16371;EAS_AF=0.7361;AMR_AF=0.3069;AFR_AF=0.8835;EUR_AF=0.2356;SAS_AF=0.6176;AA=A|||;VT=SNP
2	79859101	rs4852501	T	C	100	PASS	AC=1135;AF=0.226637;AN=5008;NS=2504;DP=14631;EAS_AF=0.2798;AMR_AF=0.2262;AFR_AF=0.2837;EUR_AF=0.1352;SAS_AF=0.1892;AA=T|||;VT=SNP
2	79859377	rs4852502	T	C	100	PASS	AC=1259;AF=0.251398;AN=5008;NS=2504;DP=12800;EAS_AF=0.2808;AMR_AF=0.2349;AFR_AF=0.3714;EUR_AF=0.1362;SAS_AF=0.1892;AA=T|||;VT=SNP
2	79859539	rs4852153	G	A	100	PASS	AC=2752;AF=0.549521;AN=5008;NS=2504;DP=13437;EAS_AF=0.7163;AMR_AF=0.3458;AFR_AF=0.7209;EUR_AF=0.3171;SAS_AF=0.5297;AA=G|||;VT=SNP
2	79860698	rs1346851	C	G	100	PASS	AC=2145;AF=0.428315;AN=5008;NS=2504;DP=20846;EAS_AF=0.6488;AMR_AF=0.2867;AFR_AF=0.4909;EUR_AF=0.2316;SAS_AF=0.4192;AA=G|||;VT=SNP
2	79861967	rs17017374	G	A	100	PASS	AC=150;AF=0.0299521;AN=5008;NS=2504;DP=21364;EAS_AF=0.0714;AMR_AF=0;AFR_AF=0.0015;EUR_AF=0;SAS_AF=0.0777;AA=G|||;VT=SNP
2	79862061	rs73938745	C	T	100	PASS	AC=915;AF=0.182708;AN=5008;NS=2504;DP=19074;EAS_AF=0.3671;AMR_AF=0.0533;AFR_AF=0.143;EUR_AF=0.0964;SAS_AF=0.227;AA=C|||;VT=SNP
2	79862483	rs112384679	G	A	100	PASS	AC=149;AF=0.0297524;AN=5008;NS=2504;DP=11892;EAS_AF=0.0714;AMR_AF=0;AFR_AF=0.0008;EUR_AF=0;SAS_AF=0.0777;AA=A|||;VT=SNP
2	79862513	rs7563106	G	A	100	PASS	AC=1036;AF=0.206869;AN=5008;NS=2504;DP=12482;EAS_AF=0.3671;AMR_AF=0.0605;AFR_AF=0.2307;EUR_AF=0.0964;SAS_AF=0.227;AA=G|||;VT=SNP
2	79862555	rs149041116	G	A	100	PASS	AC=156;AF=0.0311502;AN=5008;NS=2504;DP=14666;EAS_AF=0.0714;AMR_AF=0;AFR_AF=0.0061;EUR_AF=0;SAS_AF=0.0777;AA=-|||;VT=SNP
2	79862698	rs66919833	C	T	100	PASS	AC=1739;AF=0.347244;AN=5008;NS=2504;DP=12369;EAS_AF=0.2986;AMR_AF=0.2478;AFR_AF=0.6293;EUR_AF=0.1372;SAS_AF=0.3027;AA=C|||;VT=SNP
2	79862706	rs138622648	T	C	100	PASS	AC=149;AF=0.0297524;AN=5008;NS=2504;DP=11958;EAS_AF=0.0714;AMR_AF=0;AFR_AF=0.0008;EUR_AF=0;SAS_AF=0.0777;AA=T|||;VT=SNP
2	79862963	rs62140103	C	T	100	PASS	AC=1084;AF=0.216454;AN=5008;NS=2504;DP=15303;EAS_AF=0.3681;AMR_AF=0.1023;AFR_AF=0.1596;EUR_AF=0.1809;SAS_AF=0.2546;AA=C|||;VT=SNP
2	79863051	rs75497478	A	G	100	PASS	AC=877;AF=0.17512;AN=5008;NS=2504;DP=14234;EAS_AF=0.3681;AMR_AF=0.0519;AFR_AF=0.1142;EUR_AF=0.0964;SAS_AF=0.227;AA=A|||;VT=SNP
2	79863294	rs13402439	G	C	100	PASS	AC=1196;AF=0.238818;AN=5008;NS=2504;DP=11107;EAS_AF=0.2798;AMR_AF=0.232;AFR_AF=0.3253;EUR_AF=0.1342;SAS_AF=0.1922;AA=G|||;VT=SNP
2	79863318	rs180728170	C	T	100	PASS	AC=149;AF=0.0297524;AN=5008;NS=2504;DP=11670;EAS_AF=0.0714;AMR_AF=0;AFR_AF=0.0008;EUR_AF=0;SAS_AF=0.0777;AA=C|||;VT=SNP
2	79863669	rs17017376	A	G	100	PASS	AC=1465;AF=0.292532;AN=5008;NS=2504;DP=14053;EAS_AF=0.2817;AMR_AF=0.2435;AFR_AF=0.5189;EUR_AF=0.1352;SAS_AF=0.1943;AA=A|||;VT=SNP
2	79863923	rs73938746	T	C	100	PASS	AC=1001;AF=0.19988;AN=5008;NS=2504;DP=14737;EAS_AF=0.37;AMR_AF=0.0591;AFR_AF=0.2027;EUR_AF=0.0964;SAS_AF=0.227;AA=T|||;VT=SNP
2	79864080	rs17017377	G	C	100	PASS	AC=919;AF=0.183506;AN=5008;NS=2504;DP=15094;EAS_AF=0.37;AMR_AF=0.0533;AFR_AF=0.1437;EUR_AF=0.0964;SAS_AF=0.227;AA=G|||;VT=SNP
2	79864370	rs17017378	A	G	100	PASS	AC=884;AF=0.176518;AN=5008;NS=2504;DP=18600;EAS_AF=0.371;AMR_AF=0.0519;AFR_AF=0.115;EUR_AF=0.0964;SAS_AF=0.2301;AA=A|||;VT=SNP
2	79864437	rs74574213	T	C	100	PASS	AC=149;AF=0.0297524;AN=5008;NS=2504;DP=17313;EAS_AF=0.0714;AMR_AF=0;AFR_AF=0.0008;EUR_AF=0;SAS_AF=0.0777;AA=T|||;VT=SNP
2	79864902	rs17017379	C	T	100	PASS	AC=923;AF=0.184305;AN=5008;NS=2504;DP=21135;EAS_AF=0.369;AMR_AF=0.0519;AFR_AF=0.1437;EUR_AF=0.0964;SAS_AF=0.2331;AA=C|||;VT=SNP
2	79864923	rs13400937	T	G	100	PASS	AC=3000;AF=0.599042;AN=5008;NS=2504;DP=21144;EAS_AF=0.7421;AMR_AF=0.3112;AFR_AF=0.8911;EUR_AF=0.2376;SAS_AF=0.6329;AA=G|||;VT=SNP
2	79865249	rs2116024	C	T	100	PASS	AC=2565;AF=0.512181;AN=5008;NS=2504;DP=20819;EAS_AF=0.7202;AMR_AF=0.2968;AFR_AF=0.6861;EUR_AF=0.2316;SAS_AF=0.5041;AA=T|||;VT=SNP
2	79865508	rs1367401	G	C	100	PASS	AC=2116;AF=0.422524;AN=5008;NS=2504;DP=18013;EAS_AF=0.6478;AMR_AF=0.2853;AFR_AF=0.4697;EUR_AF=0.2306;SAS_AF=0.4213;AA=G|||;VT=SNP
2	79866608	rs2033335	C	A	100	PASS	AC=2031;AF=0.405551;AN=5008;NS=2504;DP=13867;EAS_AF=0.3383;AMR_AF=0.5072;AFR_AF=0.4387;EUR_AF=0.4155;SAS_AF=0.3476;AA=A|||;VT=SNP
2	79866700	rs117081368	T	G	100	PASS	AC=148;AF=0.0295527;AN=5008;NS=2504;DP=13092;EAS_AF=0.0714;AMR_AF=0;AFR_AF=0;EUR_AF=0;SAS_AF=0.0777;AA=T|||;VT=SNP
2	79866862	rs7349194	G	C	100	PASS	AC=1191;AF=0.237819;AN=5008;NS=2504;DP=14478;EAS_AF=0.2827;AMR_AF=0.2277;AFR_AF=0.3185;EUR_AF=0.1372;SAS_AF=0.1933;AA=G|||;VT=SNP
2	79867114	rs76424597	G	A	100	PASS	AC=149;AF=0.0297524;AN=5008;NS=2504;DP=14876;EAS_AF=0.0714;AMR_AF=0;AFR_AF=0;EUR_AF=0;SAS_AF=0.0787;AA=T|||;VT=SNP
2	79867668	rs1430642	C	T	100	PASS	AC=2716;AF=0.542332;AN=5008;NS=2504;DP=17181;EAS_AF=0.7063;AMR_AF=0.5504;AFR_AF=0.4107;EUR_AF=0.5099;SAS_AF=0.5787;AA=T|||;VT=SNP
2	79868798	rs4852503	G	C	100	PASS	AC=3083;AF=0.615615;AN=5008;NS=2504;DP=17390;EAS_AF=0.7073;AMR_AF=0.5663;AFR_AF=0.6702;EUR_AF=0.5129;SAS_AF=0.5879;AA=C|||;VT=SNP
2	79868973	rs549165710	G	A	100	PASS	AC=23;AF=0.00459265;AN=5008;NS=2504;DP=17684;EAS_AF=0.0228;AMR_AF=0;AFR_AF=0;EUR_AF=0;SAS_AF=0;AA=G|||;VT=SNP
2	79868974	rs568998641	A	T	100	PASS	AC=23;AF=0.00459265;AN=5008;NS=2504;DP=17650;EAS_AF=0.0228;AMR_AF=0;AFR_AF=0;EUR_AF=0;SAS_AF=0;AA=A|||;VT=SNP
2	79869035	rs143810178	T	C	100	PASS	AC=29;AF=0.00579073;AN=5008;NS=2504;DP=16042;EAS_AF=0.0288;AMR_AF=0;AFR_AF=0;EUR_AF=0;SAS_AF=0;AA=T|||;VT=SNP
2	79869571	rs73938749	C	A	100	PASS	AC=1066;AF=0.212859;AN=5008;NS=2504;DP=19052;EAS_AF=0.3681;AMR_AF=0.062;AFR_AF=0.2496;EUR_AF=0.0964;SAS_AF=0.2301;AA=A|||;VT=SNP
2	79869978	rs10209612	A	G	100	PASS	AC=1268;AF=0.253195;AN=5008;NS=2504;DP=16938;EAS_AF=0.2808;AMR_AF=0.2349;AFR_AF=0.3775;EUR_AF=0.1342;SAS_AF=0.1922;AA=A|||;VT=SNP
2	79870755	rs10189345	C	T	100	PASS	AC=2836;AF=0.566294;AN=5008;NS=2504;DP=21166;EAS_AF=0.7073;AMR_AF=0.5591;AFR_AF=0.4992;EUR_AF=0.5109;SAS_AF=0.5736;AA=T|||;VT=SNP
2	79871089	rs17017398	G	A	100	PASS	AC=1042;AF=0.208067;AN=5008;NS=2504;DP=21101;EAS_AF=0.4345;AMR_AF=0.049;AFR_AF=0.1362;EUR_AF=0.0934;SAS_AF=0.3027;AA=G|||;VT=SNP
2	79872263	rs6730429	C	T	100	PASS	AC=2953;AF=0.589657;AN=5008;NS=2504;DP=16295;EAS_AF=0.7083;AMR_AF=0.562;AFR_AF=0.5832;EUR_AF=0.5129;SAS_AF=0.5746;AA=T|||;VT=SNP
2	79872296	rs10195680	G	C	100	PASS	AC=1250;AF=0.249601;AN=5008;NS=2504;DP=16445;EAS_AF=0.255;AMR_AF=0.4885;AFR_AF=0.0643;EUR_AF=0.4135;SAS_AF=0.1564;AA=G|||;VT=SNP
2	79873004	rs3795994	A	C	100	PASS	AC=3875;AF=0.773762;AN=5008;NS=2504;DP=18248;EAS_AF=0.7897;AMR_AF=0.755;AFR_AF=0.9554;EUR_AF=0.5924;SAS_AF=0.7117;AA=C|||;VT=SNP
2	79873523	rs144729221	C	G	100	PASS	AC=31;AF=0.0061901;AN=5008;NS=2504;DP=15980;EAS_AF=0.0308;AMR_AF=0;AFR_AF=0;EUR_AF=0;SAS_AF=0;AA=C|||;VT=SNP
2	79873600	rs7584601	G	A	100	PASS	AC=986;AF=0.196885;AN=5008;NS=2504;DP=15465;EAS_AF=0.3681;AMR_AF=0.0591;AFR_AF=0.202;EUR_AF=0.0964;SAS_AF=0.2147;AA=G|||;VT=SNP
2	79874408	rs6745586	A	T	100	PASS	AC=1022;AF=0.204073;AN=5008;NS=2504;DP=17788;EAS_AF=0.4375;AMR_AF=0.0504;AFR_AF=0.121;EUR_AF=0.0964;SAS_AF=0.2955;AA=A|||;VT=SNP
2	79875302	rs7571658	C	T	100	PASS	AC=4212;AF=0.841054;AN=5008;NS=2504;DP=20747;EAS_AF=0.9891;AMR_AF=0.7968;AFR_AF=0.9539;EUR_AF=0.6451;SAS_AF=0.7689;AA=T|||;VT=SNP
2	79877195	rs4146025	C	T	100	PASS	AC=353;AF=0.0704872;AN=5008;NS=2504;DP=16709;EAS_AF=0.2014;AMR_AF=0.0403;AFR_AF=0.003;EUR_AF=0.0577;SAS_AF=0.0613;AA=C|||;VT=SNP
2	79878664	rs3739139	A	G	100	PASS	AC=1551;AF=0.309704;AN=5008;NS=2504;DP=19339;EAS_AF=0.2976;AMR_AF=0.2378;AFR_AF=0.4773;EUR_AF=0.1352;SAS_AF=0.3262;AA=G|||;VT=SNP
2	79878922	rs78677982	T	A	100	PASS	AC=718;AF=0.143371;AN=5008;NS=2504;DP=18768;EAS_AF=0.3661;AMR_AF=0.0461;AFR_AF=0.0106;EUR_AF=0.0944;SAS_AF=0.2127;AA=T|||;VT=SNP
2	79879844	rs1157660	T	A	100	PASS	AC=2954;AF=0.589856;AN=5008;NS=2504;DP=18432;EAS_AF=0.7083;AMR_AF=0.5605;AFR_AF=0.5855;EUR_AF=0.5099;SAS_AF=0.5767;AA=A|||;VT=SNP
2	79879980	rs59484380	G	A	100	PASS	AC=1009;AF=0.201478;AN=5008;NS=2504;DP=19927;EAS_AF=0.4335;AMR_AF=0.049;AFR_AF=0.1203;EUR_AF=0.0944;SAS_AF=0.2904;AA=G|||;VT=SNP
2	79880532	rs75753262	A	G	100	PASS	AC=150;AF=0.0299521;AN=5008;NS=2504;DP=18881;EAS_AF=0.0724;AMR_AF=0;AFR_AF=0.0008;EUR_AF=0;SAS_AF=0.0777;AA=A|||;VT=SNP
2	79880543	rs6741563	C	T	100	PASS	AC=2952;AF=0.589457;AN=5008;NS=2504;DP=18763;EAS_AF=0.7083;AMR_AF=0.5605;AFR_AF=0.5862;EUR_AF=0.5089;SAS_AF=0.5746;AA=T|||;VT=SNP
2	79881172	rs12713990	T	A	100	PASS	AC=3126;AF=0.624201;AN=5008;NS=2504;DP=17451;EAS_AF=0.7063;AMR_AF=0.6614;AFR_AF=0.6626;EUR_AF=0.5149;SAS_AF=0.5736;AA=A|||;VT=SNP
2	79881450	rs77574255	A	G	100	PASS	AC=136;AF=0.0271565;AN=5008;NS=2504;DP=18525;EAS_AF=0.0575;AMR_AF=0;AFR_AF=0.0008;EUR_AF=0;SAS_AF=0.0787;AA=A|||;VT=SNP
2	79881903	rs17017410	C	A	100	PASS	AC=773;AF=0.154353;AN=5008;NS=2504;DP=16648;EAS_AF=0.1587;AMR_AF=0.111;AFR_AF=0.2005;EUR_AF=0.1412;SAS_AF=0.1319;AA=C|||;VT=SNP
2	79882189	rs141869725	G	C	100	PASS	AC=91;AF=0.0181709;AN=5008;NS=2504;DP=15581;EAS_AF=0.0466;AMR_AF=0;AFR_AF=0.0008;EUR_AF=0;SAS_AF=0.044;AA=G|||;VT=SNP
2	79882260	rs13395022	T	C	100	PASS	AC=1489;AF=0.297324;AN=5008;NS=2504;DP=14949;EAS_AF=0.4623;AMR_AF=0.1614;AFR_AF=0.3094;EUR_AF=0.164;SAS_AF=0.3446;AA=T|||;VT=SNP
2	79882338	rs78394914	G	C	100	PASS	AC=93;AF=0.0185703;AN=5008;NS=2504;DP=14530;EAS_AF=0.0486;AMR_AF=0;AFR_AF=0.0008;EUR_AF=0;SAS_AF=0.044;AA=G|||;VT=SNP
2	79882530	rs76938670	G	T	100	PASS	AC=95;AF=0.0189696;AN=5008;NS=2504;DP=16930;EAS_AF=0.0506;AMR_AF=0;AFR_AF=0.0008;EUR_AF=0;SAS_AF=0.044;AA=G|||;VT=SNP
2	79882548	rs117872343	A	C	100	PASS	AC=91;AF=0.0181709;AN=5008;NS=2504;DP=17355;EAS_AF=0.0486;AMR_AF=0;AFR_AF=0.0008;EUR_AF=0;SAS_AF=0.0419;AA=A|||;VT=SNP
2	79882686	rs12463400	G	A	100	PASS	AC=772;AF=0.154153;AN=5008;NS=2504;DP=16954;EAS_AF=0.2004;AMR_AF=0.17;AFR_AF=0.2186;EUR_AF=0.0596;SAS_AF=0.1053;AA=G|||;VT=SNP
2	79882739	rs78903741	G	C	100	PASS	AC=337;AF=0.0672923;AN=5008;NS=2504;DP=16765;EAS_AF=0.0675;AMR_AF=0.0865;AFR_AF=0.0197;EUR_AF=0.0696;SAS_AF=0.1155;AA=G|||;VT=SNP
2	79882878	rs10188176	A	C	100	PASS	AC=1358;AF=0.271166;AN=5008;NS=2504;DP=15555;EAS_AF=0.504;AMR_AF=0.1441;AFR_AF=0.1566;EUR_AF=0.164;SAS_AF=0.3865;AA=C|||;VT=SNP
2	79882888	rs138905913	G	A	100	PASS	AC=29;AF=0.00579073;AN=5008;NS=2504;DP=14964;EAS_AF=0.0278;AMR_AF=0;AFR_AF=0;EUR_AF=0.001;SAS_AF=0;AA=G|||;VT=SNP
2	79882996	rs10164580	C	T	100	PASS	AC=1357;AF=0.270966;AN=5008;NS=2504;DP=17567;EAS_AF=0.504;AMR_AF=0.1441;AFR_AF=0.1558;EUR_AF=0.164;SAS_AF=0.3865;AA=C|||;VT=SNP
2	79883086	rs78417371	G	T	100	PASS	AC=45;AF=0.00898562;AN=5008;NS=2504;DP=17491;EAS_AF=0.0427;AMR_AF=0;AFR_AF=0;EUR_AF=0;SAS_AF=0.002;AA=G|||;VT=SNP
2	79883202	rs78797854	C	T	100	PASS	AC=93;AF=0.0185703;AN=5008;NS=2504;DP=16390;EAS_AF=0.0496;AMR_AF=0;AFR_AF=0;EUR_AF=0;SAS_AF=0.044;AA=C|||;VT=SNP
2	79883263	rs145455427	A	C	100	PASS	AC=92;AF=0.0183706;AN=5008;NS=2504;DP=16515;EAS_AF=0.0486;AMR_AF=0;AFR_AF=0;EUR_AF=0;SAS_AF=0.044;AA=A|||;VT=SNP
2	79883542	rs17715948	G	C	100	PASS	AC=335;AF=0.066893;AN=5008;NS=2504;DP=16292;EAS_AF=0.0685;AMR_AF=0.0836;AFR_AF=0.0189;EUR_AF=0.0696;SAS_AF=0.1155;AA=G|||;VT=SNP
2	79883571	rs4396749	A	G	100	PASS	AC=778;AF=0.155351;AN=5008;NS=2504;DP=16925;EAS_AF=0.2024;AMR_AF=0.17;AFR_AF=0.2209;EUR_AF=0.0596;SAS_AF=0.1063;AA=A|||;VT=SNP
2	79883983	rs13411356	A	G	100	PASS	AC=1361;AF=0.271765;AN=5008;NS=2504;DP=13268;EAS_AF=0.504;AMR_AF=0.1441;AFR_AF=0.1558;EUR_AF=0.164;SAS_AF=0.3906;AA=A|||;VT=SNP
2	79884067	rs13003014	T	A	100	PASS	AC=957;AF=0.191094;AN=5008;NS=2504;DP=13944;EAS_AF=0.2024;AMR_AF=0.2233;AFR_AF=0.2451;EUR_AF=0.1431;SAS_AF=0.1329;AA=T|||;VT=SNP
2	79884445	rs1511198	G	C	100	PASS	AC=1597;AF=0.31889;AN=5008;NS=2504;DP=13615;EAS_AF=0.505;AMR_AF=0.1513;AFR_AF=0.3283;EUR_AF=0.165;SAS_AF=0.3916;AA=C|||;VT=SNP
2	79884878	rs139563645	T	C	100	PASS	AC=93;AF=0.0185703;AN=5008;NS=2504;DP=12405;EAS_AF=0.0486;AMR_AF=0;AFR_AF=0.0008;EUR_AF=0;SAS_AF=0.044;AA=T|||;VT=SNP
2	79885036	rs17716058	A	G	100	PASS	AC=334;AF=0.0666933;AN=5008;NS=2504;DP=11169;EAS_AF=0.0655;AMR_AF=0.0836;AFR_AF=0.0204;EUR_AF=0.0696;SAS_AF=0.1155;AA=A|||;VT=SNP
2	79885066	rs144786632	A	G	100	PASS	AC=93;AF=0.0185703;AN=5008;NS=2504;DP=11627;EAS_AF=0.0486;AMR_AF=0;AFR_AF=0.0008;EUR_AF=0;SAS_AF=0.044;AA=A|||;VT=SNP
2	79885114	rs1159418	T	C	100	PASS	AC=1713;AF=0.342053;AN=5008;NS=2504;DP=11590;EAS_AF=0.503;AMR_AF=0.1614;AFR_AF=0.413;EUR_AF=0.165;SAS_AF=0.3906;AA=C|||;VT=SNP
2	79885173	rs62140116	C	A	100	PASS	AC=660;AF=0.131789;AN=5008;NS=2504;DP=12148;EAS_AF=0.2024;AMR_AF=0.1614;AFR_AF=0.1369;EUR_AF=0.0596;SAS_AF=0.1053;AA=C|||;VT=SNP
2	79885219	rs76363067	G	T	100	PASS	AC=93;AF=0.0185703;AN=5008;NS=2504;DP=12647;EAS_AF=0.0486;AMR_AF=0;AFR_AF=0.0008;EUR_AF=0;SAS_AF=0.044;AA=G|||;VT=SNP
2	79885343	rs117505512	C	T	100	PASS	AC=92;AF=0.0183706;AN=5008;NS=2504;DP=13194;EAS_AF=0.0486;AMR_AF=0;AFR_AF=0;EUR_AF=0;SAS_AF=0.044;AA=C|||;VT=SNP
2	79885936	rs11126738	A	G	100	PASS	AC=1928;AF=0.384984;AN=5008;NS=2504;DP=12481;EAS_AF=0.7044;AMR_AF=0.2334;AFR_AF=0.3124;EUR_AF=0.2366;SAS_AF=0.4141;AA=A|||;VT=SNP
2	79885978	rs17017430	G	A	100	PASS	AC=430;AF=0.0858626;AN=5008;NS=2504;DP=12631;EAS_AF=0.1954;AMR_AF=0.147;AFR_AF=0.0038;EUR_AF=0.0606;SAS_AF=0.0665;AA=G|||;VT=SNP
2	79886429	rs5023270	A	T	100	PASS	AC=1896;AF=0.378594;AN=5008;NS=2504;DP=14484;EAS_AF=0.6518;AMR_AF=0.232;AFR_AF=0.3616;EUR_AF=0.2366;SAS_AF=0.3701;AA=A|||;VT=SNP
2	79886510	rs5023269	G	C	100	PASS	AC=2118;AF=0.422923;AN=5008;NS=2504;DP=16302;EAS_AF=0.751;AMR_AF=0.245;AFR_AF=0.3654;EUR_AF=0.2584;SAS_AF=0.4581;AA=G|||;VT=SNP
2	79886999	rs77533116	A	G	100	PASS	AC=2292;AF=0.457668;AN=5008;NS=2504;DP=14307;EAS_AF=0.752;AMR_AF=0.2522;AFR_AF=0.4887;EUR_AF=0.2594;SAS_AF=0.4622;AA=A|||;VT=SNP
2	79887068	rs78937811	A	G	100	PASS	AC=568;AF=0.113419;AN=5008;NS=2504;DP=15193;EAS_AF=0.246;AMR_AF=0.0908;AFR_AF=0.0703;EUR_AF=0.0944;SAS_AF=0.0706;AA=A|||;VT=SNP
2	79887643	rs13388505	A	C	100	PASS	AC=2300;AF=0.459265;AN=5008;NS=2504;DP=13370;EAS_AF=0.752;AMR_AF=0.2536;AFR_AF=0.4924;EUR_AF=0.2604;SAS_AF=0.4632;AA=C|||;VT=SNP
2	79887653	rs13388512	A	G	100	PASS	AC=2300;AF=0.459265;AN=5008;NS=2504;DP=13614;EAS_AF=0.752;AMR_AF=0.2536;AFR_AF=0.4924;EUR_AF=0.2604;SAS_AF=0.4632;AA=G|||;VT=SNP
2	79887720	rs11676466	A	G	100	PASS	AC=3470;AF=0.692891;AN=5008;NS=2504;DP=14094;EAS_AF=0.7917;AMR_AF=0.6239;AFR_AF=0.7436;EUR_AF=0.5944;SAS_AF=0.6728;AA=G|||;VT=SNP
2	79887830	rs11687661	C	T	100	PASS	AC=828;AF=0.165335;AN=5008;NS=2504;DP=12580;EAS_AF=0.0407;AMR_AF=0.3141;AFR_AF=0.1778;EUR_AF=0.2475;SAS_AF=0.0869;AA=C|||;VT=SNP
2	79888356	rs145415308	T	C	100	PASS	AC=95;AF=0.0189696;AN=5008;NS=2504;DP=17751;EAS_AF=0.0506;AMR_AF=0;AFR_AF=0.0008;EUR_AF=0;SAS_AF=0.044;AA=T|||;VT=SNP
2	79888378	rs17017444	G	A	100	PASS	AC=616;AF=0.123003;AN=5008;NS=2504;DP=18216;EAS_AF=0.249;AMR_AF=0.0793;AFR_AF=0.1271;EUR_AF=0.0726;SAS_AF=0.0706;AA=A|||;VT=SNP
2	79888572	rs12620274	C	A	100	PASS	AC=1237;AF=0.247005;AN=5008;NS=2504;DP=16250;EAS_AF=0.4534;AMR_AF=0.1427;AFR_AF=0.1377;EUR_AF=0.164;SAS_AF=0.3415;AA=C|||;VT=SNP
2	79888987	rs1511197	A	G	100	PASS	AC=95;AF=0.0189696;AN=5008;NS=2504;DP=18275;EAS_AF=0.0506;AMR_AF=0;AFR_AF=0.0008;EUR_AF=0;SAS_AF=0.044;AA=A|||;VT=SNP
2	79889379	rs78192323	A	G	100	PASS	AC=229;AF=0.0457268;AN=5008;NS=2504;DP=18486;EAS_AF=0.0456;AMR_AF=0.0159;AFR_AF=0.0053;EUR_AF=0.0258;SAS_AF=0.1421;AA=A|||;VT=SNP
2	79889468	rs150162392	G	T	100	PASS	AC=95;AF=0.0189696;AN=5008;NS=2504;DP=18159;EAS_AF=0.0506;AMR_AF=0;AFR_AF=0.0008;EUR_AF=0;SAS_AF=0.044;AA=T|||;VT=SNP
2	79889604	rs138669185	A	G	100	PASS	AC=95;AF=0.0189696;AN=5008;NS=2504;DP=17204;EAS_AF=0.0506;AMR_AF=0;AFR_AF=0.0008;EUR_AF=0;SAS_AF=0.044;AA=A|||;VT=SNP
2	79889611	rs149233233	G	T	100	PASS	AC=95;AF=0.0189696;AN=5008;NS=2504;DP=16967;EAS_AF=0.0506;AMR_AF=0;AFR_AF=0.0008;EUR_AF=0;SAS_AF=0.044;AA=T|||;VT=SNP
2	79889616	rs12621251	C	A	100	PASS	AC=3446;AF=0.688099;AN=5008;NS=2504;DP=16618;EAS_AF=0.7956;AMR_AF=0.6167;AFR_AF=0.6989;EUR_AF=0.5954;SAS_AF=0.7086;AA=A|||;VT=SNP
2	79889644	rs12614786	A	G	100	PASS	AC=2147;AF=0.428714;AN=5008;NS=2504;DP=16651;EAS_AF=0.7004;AMR_AF=0.2421;AFR_AF=0.4584;EUR_AF=0.2594;SAS_AF=0.4151;AA=A|||;VT=SNP
2	79889663	rs147355280	T	C	100	PASS	AC=95;AF=0.0189696;AN=5008;NS=2504;DP=16779;EAS_AF=0.0506;AMR_AF=0;AFR_AF=0.0008;EUR_AF=0;SAS_AF=0.044;AA=C|||;VT=SNP
2	79889726	rs143549843	A	G	100	PASS	AC=95;AF=0.0189696;AN=5008;NS=2504;DP=17496;EAS_AF=0.0506;AMR_AF=0;AFR_AF=0.0008;EUR_AF=0;SAS_AF=0.044;AA=A|||;VT=SNP
2	79889823	rs77541506	A	T	100	PASS	AC=95;AF=0.0189696;AN=5008;NS=2504;DP=17905;EAS_AF=0.0506;AMR_AF=0;AFR_AF=0.0008;EUR_AF=0;SAS_AF=0.044;AA=T|||;VT=SNP
2	79890064	rs117130774	C	A	100	PASS	AC=94;AF=0.01877;AN=5008;NS=2504;DP=19495;EAS_AF=0.0496;AMR_AF=0;AFR_AF=0.0008;EUR_AF=0;SAS_AF=0.044;AA=C|||;VT=SNP
2	79890100	rs2861854	G	T	100	PASS	AC=2966;AF=0.592252;AN=5008;NS=2504;DP=19839;EAS_AF=0.7361;AMR_AF=0.5576;AFR_AF=0.6309;EUR_AF=0.508;SAS_AF=0.5031;AA=G|||;VT=SNP
2	79890172	rs12464912	T	C	100	PASS	AC=741;AF=0.147963;AN=5008;NS=2504;DP=19429;EAS_AF=0.245;AMR_AF=0.1441;AFR_AF=0.0893;EUR_AF=0.1779;SAS_AF=0.0992;AA=T|||;VT=SNP
2	79890226	rs953519	A	T	100	PASS	AC=3077;AF=0.614417;AN=5008;NS=2504;DP=19386;EAS_AF=0.7907;AMR_AF=0.5605;AFR_AF=0.6407;EUR_AF=0.5089;SAS_AF=0.544;AA=T|||;VT=SNP
2	79890344	rs2861855	G	A	100	PASS	AC=3348;AF=0.66853;AN=5008;NS=2504;DP=20389;EAS_AF=0.7927;AMR_AF=0.6138;AFR_AF=0.6589;EUR_AF=0.5944;SAS_AF=0.6687;AA=A|||;VT=SNP
2	79890396	rs11675873	T	C	100	PASS	AC=808;AF=0.161342;AN=5008;NS=2504;DP=22501;EAS_AF=0.0387;AMR_AF=0.3156;AFR_AF=0.1581;EUR_AF=0.2495;SAS_AF=0.092;AA=T|||;VT=SNP
2	79890454	rs10203871	C	G	100	PASS	AC=2112;AF=0.421725;AN=5008;NS=2504;DP=23294;EAS_AF=0.7034;AMR_AF=0.2435;AFR_AF=0.4312;EUR_AF=0.2594;SAS_AF=0.4121;AA=C|||;VT=SNP
2	79890644	rs10180354	A	C	100	PASS	AC=2965;AF=0.592053;AN=5008;NS=2504;DP=18476;EAS_AF=0.7421;AMR_AF=0.5576;AFR_AF=0.6241;EUR_AF=0.5099;SAS_AF=0.5031;AA=A|||;VT=SNP
2	79890768	rs11676065	T	G	100	PASS	AC=820;AF=0.163738;AN=5008;NS=2504;DP=19980;EAS_AF=0.0387;AMR_AF=0.317;AFR_AF=0.1657;EUR_AF=0.2505;SAS_AF=0.092;AA=T|||;VT=SNP
2	79890803	rs10204390	G	A	100	PASS	AC=766;AF=0.152955;AN=5008;NS=2504;DP=20178;EAS_AF=0.0387;AMR_AF=0.3141;AFR_AF=0.1271;EUR_AF=0.2495;SAS_AF=0.092;AA=G|||;VT=SNP
2	79890866	rs7590351	G	A	100	PASS	AC=1159;AF=0.23143;AN=5008;NS=2504;DP=19303;EAS_AF=0.248;AMR_AF=0.2262;AFR_AF=0.2572;EUR_AF=0.1441;SAS_AF=0.273;AA=G|||;VT=SNP
2	79890867	rs151115913	T	C	100	PASS	AC=94;AF=0.01877;AN=5008;NS=2504;DP=19299;EAS_AF=0.0496;AMR_AF=0;AFR_AF=0.0008;EUR_AF=0;SAS_AF=0.044;AA=T|||;VT=SNP
2	79890899	rs75305720	G	A	100	PASS	AC=94;AF=0.01877;AN=5008;NS=2504;DP=19319;EAS_AF=0.0496;AMR_AF=0;AFR_AF=0.0008;EUR_AF=0;SAS_AF=0.044;AA=G|||;VT=SNP
2	79890918	rs6712395	A	C	100	PASS	AC=3059;AF=0.610823;AN=5008;NS=2504;DP=19041;EAS_AF=0.7411;AMR_AF=0.5591;AFR_AF=0.6248;EUR_AF=0.5119;SAS_AF=0.5961;AA=A|||;VT=SNP
2	79891085	rs6759387	T	A	100	PASS	AC=2874;AF=0.573882;AN=5008;NS=2504;DP=16560;EAS_AF=0.747;AMR_AF=0.5447;AFR_AF=0.5741;EUR_AF=0.4891;SAS_AF=0.5031;AA=A|||;VT=SNP
2	79891649	rs117311780	C	T	100	PASS	AC=94;AF=0.01877;AN=5008;NS=2504;DP=14121;EAS_AF=0.0496;AMR_AF=0;AFR_AF=0.0008;EUR_AF=0;SAS_AF=0.044;AA=C|||;VT=SNP
2	79891768	rs1567530	T	C	100	PASS	AC=819;AF=0.163538;AN=5008;NS=2504;DP=14694;EAS_AF=0.0387;AMR_AF=0.3156;AFR_AF=0.1664;EUR_AF=0.2495;SAS_AF=0.092;AA=T|||;VT=SNP
2	79891779	rs77257882	T	C	100	PASS	AC=94;AF=0.01877;AN=5008;NS=2504;DP=13955;EAS_AF=0.0496;AMR_AF=0;AFR_AF=0.0008;EUR_AF=0;SAS_AF=0.044;AA=T|||;VT=SNP
2	79891793	rs118056376	T	C	100	PASS	AC=95;AF=0.0189696;AN=5008;NS=2504;DP=13166;EAS_AF=0.0496;AMR_AF=0;AFR_AF=0.0008;EUR_AF=0;SAS_AF=0.045;AA=C|||;VT=SNP
2	79892039	rs376690263	A	G	100	PASS	AC=96;AF=0.0191693;AN=5008;NS=2504;DP=14342;EAS_AF=0.0496;AMR_AF=0;AFR_AF=0.0015;EUR_AF=0;SAS_AF=0.045;AA=-|||;VT=SNP
2	79892128	rs1976628	T	C	100	PASS	AC=3465;AF=0.691893;AN=5008;NS=2504;DP=15197;EAS_AF=0.7907;AMR_AF=0.6225;AFR_AF=0.7421;EUR_AF=0.5944;SAS_AF=0.6718;AA=-|||;VT=SNP
2	79892132	rs1976627	C	T	100	PASS	AC=756;AF=0.150958;AN=5008;NS=2504;DP=15495;EAS_AF=0.0387;AMR_AF=0.3098;AFR_AF=0.1278;EUR_AF=0.2465;SAS_AF=0.0869;AA=-|||;VT=SNP
2	79892257	rs1567529	T	G	100	PASS	AC=2187;AF=0.436701;AN=5008;NS=2504;DP=16744;EAS_AF=0.752;AMR_AF=0.2435;AFR_AF=0.4175;EUR_AF=0.2604;SAS_AF=0.456;AA=T|||;VT=SNP
2	79892448	rs143542807	C	A	100	PASS	AC=93;AF=0.0185703;AN=5008;NS=2504;DP=18261;EAS_AF=0.0476;AMR_AF=0;AFR_AF=0.0008;EUR_AF=0;SAS_AF=0.045;AA=C|||;VT=SNP
2	79892848	rs4852156	A	T	100	PASS	AC=758;AF=0.151358;AN=5008;NS=2504;DP=15931;EAS_AF=0.0387;AMR_AF=0.3127;AFR_AF=0.1271;EUR_AF=0.2475;SAS_AF=0.0869;AA=A|||;VT=SNP
2	79892915	rs144267983	A	G	100	PASS	AC=95;AF=0.0189696;AN=5008;NS=2504;DP=15307;EAS_AF=0.0496;AMR_AF=0;AFR_AF=0.0008;EUR_AF=0;SAS_AF=0.045;AA=A|||;VT=SNP
2	79893397	rs149082693	C	T	100	PASS	AC=94;AF=0.01877;AN=5008;NS=2504;DP=14408;EAS_AF=0.0496;AMR_AF=0;AFR_AF=0.0008;EUR_AF=0;SAS_AF=0.044;AA=T|||;VT=SNP
2	79893775	rs10190617	A	G	100	PASS	AC=1617;AF=0.322883;AN=5008;NS=2504;DP=18564;EAS_AF=0.4573;AMR_AF=0.1585;AFR_AF=0.41;EUR_AF=0.165;SAS_AF=0.3456;AA=A|||;VT=SNP
2	79893964	rs118151106	A	C	100	PASS	AC=30;AF=0.00599042;AN=5008;NS=2504;DP=18413;EAS_AF=0.0288;AMR_AF=0;AFR_AF=0;EUR_AF=0.001;SAS_AF=0;AA=A|||;VT=SNP
2	79893993	rs80335611	T	C	100	PASS	AC=16;AF=0.00319489;AN=5008;NS=2504;DP=18079;EAS_AF=0.0149;AMR_AF=0;AFR_AF=0;EUR_AF=0;SAS_AF=0.001;AA=T|||;VT=SNP
2	79894144	rs10175610	A	G	100	PASS	AC=822;AF=0.164137;AN=5008;NS=2504;DP=17987;EAS_AF=0.0387;AMR_AF=0.3184;AFR_AF=0.1679;EUR_AF=0.2485;SAS_AF=0.092;AA=A|||;VT=SNP
2	79894172	rs4852507	T	C	100	PASS	AC=768;AF=0.153355;AN=5008;NS=2504;DP=18768;EAS_AF=0.0387;AMR_AF=0.3156;AFR_AF=0.1278;EUR_AF=0.2495;SAS_AF=0.092;AA=T|||;VT=SNP
2	79894218	rs73938776	C	T	100	PASS	AC=1241;AF=0.247804;AN=5008;NS=2504;DP=18916;EAS_AF=0.4573;AMR_AF=0.1412;AFR_AF=0.1362;EUR_AF=0.164;SAS_AF=0.3446;AA=C|||;VT=SNP
2	79894228	rs143454616	G	A	100	PASS	AC=94;AF=0.01877;AN=5008;NS=2504;DP=18882;EAS_AF=0.0476;AMR_AF=0;AFR_AF=0.0023;EUR_AF=0;SAS_AF=0.044;AA=g|||;VT=SNP
2	79894229	rs147164385	C	T	100	PASS	AC=92;AF=0.0183706;AN=5008;NS=2504;DP=18894;EAS_AF=0.0476;AMR_AF=0;AFR_AF=0.0008;EUR_AF=0;SAS_AF=0.044;AA=C|||;VT=SNP
2	79894319	rs10175800	A	G	100	PASS	AC=822;AF=0.164137;AN=5008;NS=2504;DP=17638;EAS_AF=0.0387;AMR_AF=0.3184;AFR_AF=0.1672;EUR_AF=0.2495;SAS_AF=0.092;AA=A|||;VT=SNP
2	79894360	rs73938777	G	A	100	PASS	AC=1269;AF=0.253395;AN=5008;NS=2504;DP=17402;EAS_AF=0.4573;AMR_AF=0.1427;AFR_AF=0.1566;EUR_AF=0.164;SAS_AF=0.3446;AA=G|||;VT=SNP
2	79894884	rs13394943	A	G	100	PASS	AC=1554;AF=0.310304;AN=5008;NS=2504;DP=15467;EAS_AF=0.4603;AMR_AF=0.1499;AFR_AF=0.3343;EUR_AF=0.165;SAS_AF=0.3865;AA=A|||;VT=SNP
2	79895608	rs17017469	T	C	100	PASS	AC=455;AF=0.0908546;AN=5008;NS=2504;DP=15423;EAS_AF=0.2024;AMR_AF=0.0778;AFR_AF=0.0734;EUR_AF=0.0736;SAS_AF=0.0266;AA=T|||;VT=SNP
2	79895664	rs148787948	G	A	100	PASS	AC=94;AF=0.01877;AN=5008;NS=2504;DP=15491;EAS_AF=0.0496;AMR_AF=0;AFR_AF=0.0008;EUR_AF=0;SAS_AF=0.044;AA=G|||;VT=SNP
2	79895901	rs17017471	T	C	100	PASS	AC=576;AF=0.115016;AN=5008;NS=2504;DP=18747;EAS_AF=0.246;AMR_AF=0.0908;AFR_AF=0.0764;EUR_AF=0.0944;SAS_AF=0.0706;AA=T|||;VT=SNP
2	79896004	rs76090630	C	A	100	PASS	AC=94;AF=0.01877;AN=5008;NS=2504;DP=18606;EAS_AF=0.0496;AMR_AF=0;AFR_AF=0.0008;EUR_AF=0;SAS_AF=0.044;AA=C|||;VT=SNP
2	79896013	rs17017474	A	G	100	PASS	AC=2261;AF=0.451478;AN=5008;NS=2504;DP=18534;EAS_AF=0.752;AMR_AF=0.2493;AFR_AF=0.4871;EUR_AF=0.2594;SAS_AF=0.4346;AA=G|||;VT=SNP
2	79896096	rs139496170	T	C	100	PASS	AC=94;AF=0.01877;AN=5008;NS=2504;DP=16509;EAS_AF=0.0496;AMR_AF=0;AFR_AF=0.0008;EUR_AF=0;SAS_AF=0.044;AA=T|||;VT=SNP
2	79896161	rs117265035	G	A	100	PASS	AC=94;AF=0.01877;AN=5008;NS=2504;DP=18297;EAS_AF=0.0496;AMR_AF=0;AFR_AF=0.0008;EUR_AF=0;SAS_AF=0.044;AA=A|||;VT=SNP
2	79896345	rs72923381	G	A	100	PASS	AC=833;AF=0.166334;AN=5008;NS=2504;DP=17115;EAS_AF=0.244;AMR_AF=0.098;AFR_AF=0.2678;EUR_AF=0.0954;SAS_AF=0.0706;AA=G|||;VT=SNP
2	79896431	rs78650041	T	C	100	PASS	AC=94;AF=0.01877;AN=5008;NS=2504;DP=16915;EAS_AF=0.0496;AMR_AF=0;AFR_AF=0.0008;EUR_AF=0;SAS_AF=0.044;AA=T|||;VT=SNP
2	79896509	rs117049668	A	G	100	PASS	AC=47;AF=0.00938498;AN=5008;NS=2504;DP=16437;EAS_AF=0.0446;AMR_AF=0;AFR_AF=0;EUR_AF=0.001;SAS_AF=0.001;AA=A|||;VT=SNP
2	79896566	rs58121158	C	G	100	PASS	AC=2286;AF=0.45647;AN=5008;NS=2504;DP=17442;EAS_AF=0.7024;AMR_AF=0.2507;AFR_AF=0.4879;EUR_AF=0.2614;SAS_AF=0.5072;AA=C|||;VT=SNP
2	79896787	rs13390169	T	C	100	PASS	AC=3173;AF=0.633586;AN=5008;NS=2504;DP=18016;EAS_AF=0.7907;AMR_AF=0.5677;AFR_AF=0.7042;EUR_AF=0.508;SAS_AF=0.5521;AA=C|||;VT=SNP
2	79896921	rs6743921	C	G	100	PASS	AC=2191;AF=0.4375;AN=5008;NS=2504;DP=19425;EAS_AF=0.7024;AMR_AF=0.2493;AFR_AF=0.4864;EUR_AF=0.2594;SAS_AF=0.4151;AA=C|||;VT=SNP
2	79896947	rs58007297	C	A	100	PASS	AC=1959;AF=0.391174;AN=5008;NS=2504;DP=19140;EAS_AF=0.7024;AMR_AF=0.2435;AFR_AF=0.3147;EUR_AF=0.2584;SAS_AF=0.4151;AA=C|||;VT=SNP
2	79897312	rs1606115	A	G	100	PASS	AC=3475;AF=0.69389;AN=5008;NS=2504;DP=16839;EAS_AF=0.7907;AMR_AF=0.6239;AFR_AF=0.7466;EUR_AF=0.5934;SAS_AF=0.6759;AA=G|||;VT=SNP
2	79897366	rs4852158	G	A	100	PASS	AC=766;AF=0.152955;AN=5008;NS=2504;DP=17032;EAS_AF=0.0387;AMR_AF=0.3156;AFR_AF=0.1271;EUR_AF=0.2485;SAS_AF=0.092;AA=G|||;VT=SNP
2	79897383	rs80332964	G	A	100	PASS	AC=574;AF=0.114617;AN=5008;NS=2504;DP=17007;EAS_AF=0.244;AMR_AF=0.0908;AFR_AF=0.0764;EUR_AF=0.0944;SAS_AF=0.0706;AA=G|||;VT=SNP
2	79897625	rs58775151	G	C	100	PASS	AC=1704;AF=0.340256;AN=5008;NS=2504;DP=14118;EAS_AF=0.5079;AMR_AF=0.1556;AFR_AF=0.4092;EUR_AF=0.161;SAS_AF=0.3896;AA=C|||;VT=SNP
2	79897781	rs17017476	A	G	100	PASS	AC=1352;AF=0.269968;AN=5008;NS=2504;DP=16312;EAS_AF=0.4583;AMR_AF=0.1484;AFR_AF=0.2186;EUR_AF=0.16;SAS_AF=0.3446;AA=A|||;VT=SNP
2	79898156	rs75091560	G	A	100	PASS	AC=94;AF=0.01877;AN=5008;NS=2504;DP=21654;EAS_AF=0.0496;AMR_AF=0;AFR_AF=0.0008;EUR_AF=0;SAS_AF=0.044;AA=G|||;VT=SNP
2	79898157	rs79827881	C	A	100	PASS	AC=94;AF=0.01877;AN=5008;NS=2504;DP=21685;EAS_AF=0.0496;AMR_AF=0;AFR_AF=0.0008;EUR_AF=0;SAS_AF=0.044;AA=C|||;VT=SNP
2	79898350	rs7421452	A	C	100	PASS	AC=1353;AF=0.270168;AN=5008;NS=2504;DP=20267;EAS_AF=0.4583;AMR_AF=0.1484;AFR_AF=0.2201;EUR_AF=0.16;SAS_AF=0.3436;AA=A|||;VT=SNP
2	79898354	rs7421453	A	G	100	PASS	AC=1634;AF=0.326278;AN=5008;NS=2504;DP=20428;EAS_AF=0.4583;AMR_AF=0.1585;AFR_AF=0.4266;EUR_AF=0.161;SAS_AF=0.3436;AA=A|||;VT=SNP
2	79898937	rs1533123	C	T	100	PASS	AC=1541;AF=0.307708;AN=5008;NS=2504;DP=17078;EAS_AF=0.5079;AMR_AF=0.1542;AFR_AF=0.2882;EUR_AF=0.16;SAS_AF=0.3885;AA=T|||;VT=SNP
2	79899055	rs13384134	C	T	100	PASS	AC=763;AF=0.152356;AN=5008;NS=2504;DP=16406;EAS_AF=0.0387;AMR_AF=0.3112;AFR_AF=0.1278;EUR_AF=0.2475;SAS_AF=0.092;AA=c|||;VT=SNP
2	79899193	rs1533122	C	T	100	PASS	AC=1541;AF=0.307708;AN=5008;NS=2504;DP=14514;EAS_AF=0.5079;AMR_AF=0.1542;AFR_AF=0.2882;EUR_AF=0.16;SAS_AF=0.3885;AA=T|||;VT=SNP
2	79899301	rs17017494	G	C	100	PASS	AC=2188;AF=0.436901;AN=5008;NS=2504;DP=13845;EAS_AF=0.6974;AMR_AF=0.2507;AFR_AF=0.4894;EUR_AF=0.2555;SAS_AF=0.4162;AA=G|||;VT=SNP
2	79899407	rs17017497	C	A	100	PASS	AC=2249;AF=0.449081;AN=5008;NS=2504;DP=13457;EAS_AF=0.752;AMR_AF=0.2464;AFR_AF=0.3941;EUR_AF=0.2565;SAS_AF=0.5532;AA=A|||;VT=SNP
2	79899436	rs17017500	A	C	100	PASS	AC=1354;AF=0.270367;AN=5008;NS=2504;DP=13754;EAS_AF=0.4583;AMR_AF=0.1484;AFR_AF=0.2186;EUR_AF=0.16;SAS_AF=0.3466;AA=A|||;VT=SNP
2	79899475	rs13412541	A	G	100	PASS	AC=765;AF=0.152756;AN=5008;NS=2504;DP=13749;EAS_AF=0.0397;AMR_AF=0.3112;AFR_AF=0.1271;EUR_AF=0.2505;SAS_AF=0.091;AA=A|||;VT=SNP
2	79899926	rs12612775	C	T	100	PASS	AC=85;AF=0.0169728;AN=5008;NS=2504;DP=12001;EAS_AF=0.0764;AMR_AF=0;AFR_AF=0;EUR_AF=0.007;SAS_AF=0.001;AA=C|||;VT=SNP
2	79899943	rs1987928	T	C	100	PASS	AC=2252;AF=0.449681;AN=5008;NS=2504;DP=12731;EAS_AF=0.7024;AMR_AF=0.2579;AFR_AF=0.5287;EUR_AF=0.2565;SAS_AF=0.4172;AA=C|||;VT=SNP
2	79900059	rs1828477	T	C	100	PASS	AC=2255;AF=0.45028;AN=5008;NS=2504;DP=13426;EAS_AF=0.7034;AMR_AF=0.2536;AFR_AF=0.5303;EUR_AF=0.2545;SAS_AF=0.4223;AA=C|||;VT=SNP
2	79900128	rs1828476	A	G	100	PASS	AC=2252;AF=0.449681;AN=5008;NS=2504;DP=14995;EAS_AF=0.7044;AMR_AF=0.2536;AFR_AF=0.5303;EUR_AF=0.2555;SAS_AF=0.4172;AA=a|||;VT=SNP
2	79900256	rs10172378	G	A	100	PASS	AC=758;AF=0.151358;AN=5008;NS=2504;DP=14655;EAS_AF=0.0387;AMR_AF=0.3055;AFR_AF=0.1271;EUR_AF=0.2575;SAS_AF=0.0818;AA=G|||;VT=SNP
2	79900415	rs6731004	A	G	100	PASS	AC=1259;AF=0.251398;AN=5008;NS=2504;DP=12556;EAS_AF=0.252;AMR_AF=0.1772;AFR_AF=0.3933;EUR_AF=0.2187;SAS_AF=0.1452;AA=A|||;VT=SNP
2	79901095	rs11126740	A	G	100	PASS	AC=3493;AF=0.697484;AN=5008;NS=2504;DP=18371;EAS_AF=0.9266;AMR_AF=0.7104;AFR_AF=0.5106;EUR_AF=0.6312;SAS_AF=0.773;AA=A|||;VT=SNP
2	79901636	rs17017510	A	G	100	PASS	AC=679;AF=0.135583;AN=5008;NS=2504;DP=15992;EAS_AF=0.0169;AMR_AF=0.1009;AFR_AF=0.3147;EUR_AF=0.0398;SAS_AF=0.1391;AA=A|||;VT=SNP
2	79901709	rs17017511	A	G	100	PASS	AC=662;AF=0.132188;AN=5008;NS=2504;DP=15625;EAS_AF=0.0159;AMR_AF=0.1009;AFR_AF=0.3154;EUR_AF=0.0388;SAS_AF=0.1227;AA=A|||;VT=SNP
2	79901899	rs117948621	T	A	100	PASS	AC=146;AF=0.0291534;AN=5008;NS=2504;DP=16658;EAS_AF=0.1161;AMR_AF=0.0029;AFR_AF=0;EUR_AF=0.003;SAS_AF=0.0245;AA=T|||;VT=SNP
2	79902900	rs17727983	A	G	100	PASS	AC=892;AF=0.178115;AN=5008;NS=2504;DP=17411;EAS_AF=0.1379;AMR_AF=0.1585;AFR_AF=0.0696;EUR_AF=0.2455;SAS_AF=0.3108;AA=A|||;VT=SNP
2	79903266	rs1355414	T	G	100	PASS	AC=2046;AF=0.408546;AN=5008;NS=2504;DP=17705;EAS_AF=0.4385;AMR_AF=0.4568;AFR_AF=0.3472;EUR_AF=0.4066;SAS_AF=0.4284;AA=T|||;VT=SNP
2	79903804	rs17017514	G	A	100	PASS	AC=490;AF=0.0978435;AN=5008;NS=2504;DP=17927;EAS_AF=0.0149;AMR_AF=0.0965;AFR_AF=0.2481;EUR_AF=0.0388;SAS_AF=0.0419;AA=G|||;VT=SNP
2	79903925	rs17017517	T	C	100	PASS	AC=133;AF=0.0265575;AN=5008;NS=2504;DP=19817;EAS_AF=0.1071;AMR_AF=0.0029;AFR_AF=0;EUR_AF=0.003;SAS_AF=0.0204;AA=T|||;VT=SNP
2	79904049	rs17017518	A	G	100	PASS	AC=673;AF=0.134385;AN=5008;NS=2504;DP=17146;EAS_AF=0.0159;AMR_AF=0.1009;AFR_AF=0.3321;EUR_AF=0.0398;SAS_AF=0.1104;AA=A|||;VT=SNP
2	79904302	rs10496230	C	T	100	PASS	AC=131;AF=0.0261581;AN=5008;NS=2504;DP=20898;EAS_AF=0.1062;AMR_AF=0.0029;AFR_AF=0;EUR_AF=0.003;SAS_AF=0.0194;AA=C|||;VT=SNP
2	79904629	rs142138424	A	G	100	PASS	AC=44;AF=0.00878594;AN=5008;NS=2504;DP=19012;EAS_AF=0.0397;AMR_AF=0;AFR_AF=0;EUR_AF=0.003;SAS_AF=0.001;AA=A|||;VT=SNP
2	79904633	rs67462786	A	G	100	PASS	AC=549;AF=0.109625;AN=5008;NS=2504;DP=18960;EAS_AF=0.125;AMR_AF=0.1974;AFR_AF=0.0575;EUR_AF=0.1461;SAS_AF=0.0644;AA=A|||;VT=SNP
2	79904878	rs12994923	C	G	100	PASS	AC=307;AF=0.0613019;AN=5008;NS=2504;DP=17605;EAS_AF=0.1002;AMR_AF=0.0648;AFR_AF=0.0038;EUR_AF=0.0915;SAS_AF=0.0654;AA=C|||;VT=SNP
2	79904914	rs77627894	G	A	100	PASS	AC=15;AF=0.00299521;AN=5008;NS=2504;DP=17252;EAS_AF=0.0149;AMR_AF=0;AFR_AF=0;EUR_AF=0;SAS_AF=0;AA=G|||;VT=SNP
2	79905289	rs1511185	T	G	100	PASS	AC=161;AF=0.0321486;AN=5008;NS=2504;DP=20057;EAS_AF=0.0407;AMR_AF=0.0879;AFR_AF=0.0272;EUR_AF=0.001;SAS_AF=0.0225;AA=T|||;VT=SNP
2	79905554	rs6758758	G	A	100	PASS	AC=1634;AF=0.326278;AN=5008;NS=2504;DP=16727;EAS_AF=0.4782;AMR_AF=0.2622;AFR_AF=0.4788;EUR_AF=0.1372;SAS_AF=0.2035;AA=G|||;VT=SNP
2	79905733	rs12105098	T	G	100	PASS	AC=182;AF=0.0363419;AN=5008;NS=2504;DP=16971;EAS_AF=0.0407;AMR_AF=0.0893;AFR_AF=0.0424;EUR_AF=0.001;SAS_AF=0.0225;AA=T|||;VT=SNP
2	79905781	rs75043607	C	T	100	PASS	AC=492;AF=0.0982428;AN=5008;NS=2504;DP=16928;EAS_AF=0.0149;AMR_AF=0.098;AFR_AF=0.2481;EUR_AF=0.0398;SAS_AF=0.0419;AA=C|||;VT=SNP
2	79905813	rs4422182	G	A	100	PASS	AC=576;AF=0.115016;AN=5008;NS=2504;DP=15207;EAS_AF=0.125;AMR_AF=0.1988;AFR_AF=0.062;EUR_AF=0.1561;SAS_AF=0.0746;AA=G|||;VT=SNP
2	79905975	rs2089815	T	G	100	PASS	AC=895;AF=0.178714;AN=5008;NS=2504;DP=17375;EAS_AF=0.126;AMR_AF=0.2118;AFR_AF=0.2943;EUR_AF=0.1571;SAS_AF=0.0757;AA=G|||;VT=SNP
2	79906066	rs12466764	G	C	100	PASS	AC=992;AF=0.198083;AN=5008;NS=2504;DP=15439;EAS_AF=0.4692;AMR_AF=0.1844;AFR_AF=0.028;EUR_AF=0.173;SAS_AF=0.184;AA=G|||;VT=SNP
2	79906106	rs2861857	A	G	100	PASS	AC=3313;AF=0.661542;AN=5008;NS=2504;DP=15585;EAS_AF=0.8651;AMR_AF=0.6297;AFR_AF=0.6604;EUR_AF=0.5437;SAS_AF=0.5971;AA=G|||;VT=SNP
2	79906662	rs140580325	C	T	100	PASS	AC=30;AF=0.00599042;AN=5008;NS=2504;DP=16161;EAS_AF=0.0248;AMR_AF=0;AFR_AF=0;EUR_AF=0;SAS_AF=0.0051;AA=C|||;VT=SNP
2	79906663	rs117098124	G	T	100	PASS	AC=153;AF=0.0305511;AN=5008;NS=2504;DP=16119;EAS_AF=0.0407;AMR_AF=0.0821;AFR_AF=0.0242;EUR_AF=0.001;SAS_AF=0.0225;AA=T|||;VT=SNP
2	79906718	rs75646538	C	G	100	PASS	AC=26;AF=0.00519169;AN=5008;NS=2504;DP=18066;EAS_AF=0.0258;AMR_AF=0;AFR_AF=0;EUR_AF=0;SAS_AF=0;AA=C|||;VT=SNP
2	79906739	rs4852508	C	T	100	PASS	AC=1028;AF=0.205272;AN=5008;NS=2504;DP=19218;EAS_AF=0.2222;AMR_AF=0.1643;AFR_AF=0.3283;EUR_AF=0.1292;SAS_AF=0.1288;AA=T|||;VT=SNP
2	79906935	rs17017525	G	T	100	PASS	AC=415;AF=0.0828674;AN=5008;NS=2504;DP=16643;EAS_AF=0.0149;AMR_AF=0.0951;AFR_AF=0.1914;EUR_AF=0.0398;SAS_AF=0.0419;AA=G|||;VT=SNP
2	79906990	rs28535065	A	G	100	PASS	AC=894;AF=0.178514;AN=5008;NS=2504;DP=17642;EAS_AF=0.4762;AMR_AF=0.1599;AFR_AF=0.025;EUR_AF=0.1034;SAS_AF=0.1697;AA=A|||;VT=SNP
2	79907023	rs17017528	A	C	100	PASS	AC=1655;AF=0.330471;AN=5008;NS=2504;DP=17525;EAS_AF=0.5278;AMR_AF=0.3343;AFR_AF=0.2375;EUR_AF=0.3181;SAS_AF=0.2628;AA=A|||;VT=SNP
2	79907280	rs6547256	T	G	100	PASS	AC=996;AF=0.198882;AN=5008;NS=2504;DP=17447;EAS_AF=0.2589;AMR_AF=0.3761;AFR_AF=0.0862;EUR_AF=0.2078;SAS_AF=0.1544;AA=T|||;VT=SNP
2	79907284	rs71424890	G	T	100	PASS	AC=390;AF=0.0778754;AN=5008;NS=2504;DP=17137;EAS_AF=0.1012;AMR_AF=0.1095;AFR_AF=0.0121;EUR_AF=0.1252;SAS_AF=0.0716;AA=G|||;VT=SNP
2	79907315	rs4258819	A	G	100	PASS	AC=3516;AF=0.702077;AN=5008;NS=2504;DP=16549;EAS_AF=0.9246;AMR_AF=0.745;AFR_AF=0.5477;EUR_AF=0.6859;SAS_AF=0.6677;AA=G|||;VT=SNP
2	79907588	rs6709350	C	A	100	PASS	AC=3503;AF=0.699481;AN=5008;NS=2504;DP=18240;EAS_AF=0.9077;AMR_AF=0.7233;AFR_AF=0.6157;EUR_AF=0.6441;SAS_AF=0.638;AA=A|||;VT=SNP
2	79907828	rs17017535	C	T	100	PASS	AC=156;AF=0.0311502;AN=5008;NS=2504;DP=19136;EAS_AF=0.0198;AMR_AF=0.0879;AFR_AF=0.0446;EUR_AF=0.004;SAS_AF=0.0123;AA=C|||;VT=SNP
2	79909091	rs13028059	A	C	100	PASS	AC=2631;AF=0.525359;AN=5008;NS=2504;DP=15040;EAS_AF=0.4841;AMR_AF=0.6009;AFR_AF=0.472;EUR_AF=0.5139;SAS_AF=0.5982;AA=C|||;VT=SNP
2	79909261	rs7568201	G	A	100	PASS	AC=1459;AF=0.291334;AN=5008;NS=2504;DP=13908;EAS_AF=0.2827;AMR_AF=0.4481;AFR_AF=0.174;EUR_AF=0.325;SAS_AF=0.3129;AA=A|||;VT=SNP
2	79909341	rs186688210	T	C	100	PASS	AC=184;AF=0.0367412;AN=5008;NS=2504;DP=11892;EAS_AF=0.1081;AMR_AF=0;AFR_AF=0;EUR_AF=0.003;SAS_AF=0.0736;AA=T|||;VT=SNP
2	79909675	rs7582593	T	A	100	PASS	AC=741;AF=0.147963;AN=5008;NS=2504;DP=13953;EAS_AF=0.1409;AMR_AF=0.1066;AFR_AF=0.0983;EUR_AF=0.166;SAS_AF=0.2331;AA=T|||;VT=SNP
2	79909750	rs7594916	A	C	100	PASS	AC=1465;AF=0.292532;AN=5008;NS=2504;DP=13204;EAS_AF=0.2827;AMR_AF=0.4481;AFR_AF=0.1762;EUR_AF=0.328;SAS_AF=0.3129;AA=A|||;VT=SNP
2	79909989	rs13030183	C	T	100	PASS	AC=1799;AF=0.359225;AN=5008;NS=2504;DP=16329;EAS_AF=0.372;AMR_AF=0.5389;AFR_AF=0.2088;EUR_AF=0.4135;SAS_AF=0.3661;AA=C|||;VT=SNP
2	79910116	rs1511179	C	T	100	PASS	AC=3545;AF=0.707867;AN=5008;NS=2504;DP=17792;EAS_AF=0.8978;AMR_AF=0.6758;AFR_AF=0.5976;EUR_AF=0.663;SAS_AF=0.7301;AA=T|||;VT=SNP
2	79910748	rs12471533	C	A	100	PASS	AC=2220;AF=0.443291;AN=5008;NS=2504;DP=19538;EAS_AF=0.373;AMR_AF=0.585;AFR_AF=0.3268;EUR_AF=0.504;SAS_AF=0.5102;AA=c|||;VT=SNP
2	79911273	rs1397689	G	A	100	PASS	AC=2221;AF=0.44349;AN=5008;NS=2504;DP=18406;EAS_AF=0.3948;AMR_AF=0.585;AFR_AF=0.3253;EUR_AF=0.502;SAS_AF=0.4928;AA=A|||;VT=SNP
2	79911290	rs10191302	C	A	100	PASS	AC=914;AF=0.182508;AN=5008;NS=2504;DP=18732;EAS_AF=0.3929;AMR_AF=0.0778;AFR_AF=0.1339;EUR_AF=0.1521;SAS_AF=0.137;AA=C|||;VT=SNP
2	79911780	rs7576176	C	A	100	PASS	AC=3549;AF=0.708666;AN=5008;NS=2504;DP=18197;EAS_AF=0.9008;AMR_AF=0.6772;AFR_AF=0.5953;EUR_AF=0.666;SAS_AF=0.7301;AA=A|||;VT=SNP
2	79911824	rs80018384	T	A	100	PASS	AC=307;AF=0.0613019;AN=5008;NS=2504;DP=18454;EAS_AF=0.1081;AMR_AF=0.0058;AFR_AF=0.0923;EUR_AF=0.004;SAS_AF=0.0695;AA=T|||;VT=SNP
2	79911834	rs12472740	G	T	100	PASS	AC=2205;AF=0.440296;AN=5008;NS=2504;DP=18227;EAS_AF=0.376;AMR_AF=0.5836;AFR_AF=0.3238;EUR_AF=0.505;SAS_AF=0.4959;AA=T|||;VT=SNP
2	79911890	rs4852511	A	C	100	PASS	AC=2218;AF=0.442891;AN=5008;NS=2504;DP=18136;EAS_AF=0.3829;AMR_AF=0.5836;AFR_AF=0.3275;EUR_AF=0.505;SAS_AF=0.4969;AA=A|||;VT=SNP
2	79912221	rs4852512	A	T	100	PASS	AC=315;AF=0.0628994;AN=5008;NS=2504;DP=13682;EAS_AF=0.0823;AMR_AF=0.0951;AFR_AF=0.0356;EUR_AF=0.0815;SAS_AF=0.0378;AA=A|||;VT=SNP
2	79912410	rs72822539	G	A	100	PASS	AC=128;AF=0.0255591;AN=5008;NS=2504;DP=16337;EAS_AF=0.0179;AMR_AF=0.0159;AFR_AF=0.0023;EUR_AF=0.0427;SAS_AF=0.0542;AA=A|||;VT=SNP
2	79912571	rs78536962	C	T	100	PASS	AC=179;AF=0.0357428;AN=5008;NS=2504;DP=17705;EAS_AF=0.1071;AMR_AF=0;AFR_AF=0;EUR_AF=0.003;SAS_AF=0.0695;AA=C|||;VT=SNP
2	79912641	rs17785020	C	G	100	PASS	AC=321;AF=0.0640974;AN=5008;NS=2504;DP=18936;EAS_AF=0.0833;AMR_AF=0.0951;AFR_AF=0.0386;EUR_AF=0.0825;SAS_AF=0.0378;AA=C|||;VT=SNP
2	79913251	rs78838915	A	T	100	PASS	AC=185;AF=0.0369409;AN=5008;NS=2504;DP=20119;EAS_AF=0.1071;AMR_AF=0;AFR_AF=0.0045;EUR_AF=0.003;SAS_AF=0.0695;AA=T|||;VT=SNP
2	79914226	rs10183482	C	T	100	PASS	AC=720;AF=0.14377;AN=5008;NS=2504;DP=17168;EAS_AF=0.4226;AMR_AF=0.0591;AFR_AF=0.0166;EUR_AF=0.1103;SAS_AF=0.1227;AA=C|||;VT=SNP
2	79914424	rs76528740	A	T	100	PASS	AC=22;AF=0.00439297;AN=5008;NS=2504;DP=15996;EAS_AF=0.0208;AMR_AF=0;AFR_AF=0;EUR_AF=0.001;SAS_AF=0;AA=A|||;VT=SNP
2	79914435	rs117250817	C	T	100	PASS	AC=180;AF=0.0359425;AN=5008;NS=2504;DP=15988;EAS_AF=0.1071;AMR_AF=0;AFR_AF=0;EUR_AF=0.003;SAS_AF=0.0706;AA=C|||;VT=SNP
2	79914590	rs118133156	C	A	100	PASS	AC=184;AF=0.0367412;AN=5008;NS=2504;DP=12593;EAS_AF=0.1071;AMR_AF=0;AFR_AF=0.0038;EUR_AF=0.003;SAS_AF=0.0695;AA=A|||;VT=SNP
2	79914689	rs75100314	G	A	100	PASS	AC=185;AF=0.0369409;AN=5008;NS=2504;DP=14463;EAS_AF=0.1081;AMR_AF=0;AFR_AF=0.0038;EUR_AF=0.003;SAS_AF=0.0695;AA=A|||;VT=SNP
2	79914803	rs78803334	A	C	100	PASS	AC=260;AF=0.0519169;AN=5008;NS=2504;DP=16621;EAS_AF=0.1071;AMR_AF=0.0086;AFR_AF=0.0484;EUR_AF=0.004;SAS_AF=0.0798;AA=A|||;VT=SNP
2	79914884	rs10184380	G	T	100	PASS	AC=856;AF=0.170927;AN=5008;NS=2504;DP=17253;EAS_AF=0.4375;AMR_AF=0.111;AFR_AF=0.0416;EUR_AF=0.1501;SAS_AF=0.135;AA=G|||;VT=SNP
2	79914920	rs75366866	C	T	100	PASS	AC=259;AF=0.0517173;AN=5008;NS=2504;DP=16849;EAS_AF=0.1071;AMR_AF=0.0086;AFR_AF=0.0477;EUR_AF=0.004;SAS_AF=0.0798;AA=T|||;VT=SNP
2	79914928	rs77820778	A	C	100	PASS	AC=260;AF=0.0519169;AN=5008;NS=2504;DP=16828;EAS_AF=0.1081;AMR_AF=0.0086;AFR_AF=0.0477;EUR_AF=0.004;SAS_AF=0.0798;AA=C|||;VT=SNP
2	79915123	rs80181079	G	A	100	PASS	AC=178;AF=0.0355431;AN=5008;NS=2504;DP=16074;EAS_AF=0.1062;AMR_AF=0;AFR_AF=0;EUR_AF=0.003;SAS_AF=0.0695;AA=G|||;VT=SNP
2	79915152	rs6719934	C	T	100	PASS	AC=1719;AF=0.343251;AN=5008;NS=2504;DP=15902;EAS_AF=0.5516;AMR_AF=0.2061;AFR_AF=0.2617;EUR_AF=0.2654;SAS_AF=0.4162;AA=T|||;VT=SNP
2	79915275	rs11684245	C	T	100	PASS	AC=1964;AF=0.392173;AN=5008;NS=2504;DP=14771;EAS_AF=0.3671;AMR_AF=0.5346;AFR_AF=0.3389;EUR_AF=0.4085;SAS_AF=0.3722;AA=C|||;VT=SNP
2	79915279	rs79581637	A	C	100	PASS	AC=667;AF=0.133187;AN=5008;NS=2504;DP=14684;EAS_AF=0.1448;AMR_AF=0.3372;AFR_AF=0.034;EUR_AF=0.162;SAS_AF=0.0808;AA=A|||;VT=SNP
2	79915523	rs6748711	A	G	100	PASS	AC=1303;AF=0.260184;AN=5008;NS=2504;DP=12598;EAS_AF=0.5556;AMR_AF=0.1599;AFR_AF=0.143;EUR_AF=0.171;SAS_AF=0.2771;AA=G|||;VT=SNP
2	79916275	rs7574496	C	G	100	PASS	AC=937;AF=0.187101;AN=5008;NS=2504;DP=19340;EAS_AF=0.4484;AMR_AF=0.1124;AFR_AF=0.093;EUR_AF=0.1501;SAS_AF=0.136;AA=C|||;VT=SNP
2	79916453	rs1849048	G	T	100	PASS	AC=3758;AF=0.750399;AN=5008;NS=2504;DP=17599;EAS_AF=0.9018;AMR_AF=0.6873;AFR_AF=0.7504;EUR_AF=0.662;SAS_AF=0.7301;AA=T|||;VT=SNP
2	79916769	rs77380030	C	T	100	PASS	AC=178;AF=0.0355431;AN=5008;NS=2504;DP=16396;EAS_AF=0.1062;AMR_AF=0;AFR_AF=0;EUR_AF=0.003;SAS_AF=0.0695;AA=C|||;VT=SNP
2	79916826	rs77575138	C	T	100	PASS	AC=179;AF=0.0357428;AN=5008;NS=2504;DP=15133;EAS_AF=0.1071;AMR_AF=0;AFR_AF=0;EUR_AF=0.003;SAS_AF=0.0695;AA=C|||;VT=SNP
2	79917044	rs77071665	A	C	100	PASS	AC=14;AF=0.00279553;AN=5008;NS=2504;DP=16089;EAS_AF=0.0139;AMR_AF=0;AFR_AF=0;EUR_AF=0;SAS_AF=0;AA=A|||;VT=SNP
2	79917201	rs1511181	G	A	100	PASS	AC=2305;AF=0.460264;AN=5008;NS=2504;DP=15442;EAS_AF=0.372;AMR_AF=0.5879;AFR_AF=0.3986;EUR_AF=0.504;SAS_AF=0.499;AA=G|||;VT=SNP
2	79917755	rs10194054	C	G	100	PASS	AC=945;AF=0.188698;AN=5008;NS=2504;DP=17853;EAS_AF=0.4425;AMR_AF=0.1138;AFR_AF=0.1029;EUR_AF=0.1501;SAS_AF=0.136;AA=C|||;VT=SNP
2	79917981	rs6729255	G	C	100	PASS	AC=3574;AF=0.713658;AN=5008;NS=2504;DP=19982;EAS_AF=0.9028;AMR_AF=0.6844;AFR_AF=0.5961;EUR_AF=0.673;SAS_AF=0.7403;AA=C|||;VT=SNP
2	79918248	rs79415585	C	G	100	PASS	AC=315;AF=0.0628994;AN=5008;NS=2504;DP=16197;EAS_AF=0.0833;AMR_AF=0.0908;AFR_AF=0.0356;EUR_AF=0.0825;SAS_AF=0.0389;AA=C|||;VT=SNP
2	79918339	rs6732323	C	G	100	PASS	AC=966;AF=0.192891;AN=5008;NS=2504;DP=17762;EAS_AF=0.4206;AMR_AF=0.0793;AFR_AF=0.149;EUR_AF=0.1511;SAS_AF=0.1411;AA=C|||;VT=SNP
2	79918397	rs78064189	T	C	100	PASS	AC=337;AF=0.0672923;AN=5008;NS=2504;DP=16233;EAS_AF=0.0853;AMR_AF=0.0908;AFR_AF=0.0356;EUR_AF=0.0855;SAS_AF=0.0562;AA=T|||;VT=SNP
2	79918454	rs6547257	T	A	100	PASS	AC=3750;AF=0.748802;AN=5008;NS=2504;DP=16771;EAS_AF=0.9028;AMR_AF=0.6945;AFR_AF=0.7239;EUR_AF=0.674;SAS_AF=0.7393;AA=A|||;VT=SNP
2	79918455	rs6547258	C	G	100	PASS	AC=3750;AF=0.748802;AN=5008;NS=2504;DP=16778;EAS_AF=0.9028;AMR_AF=0.6945;AFR_AF=0.7239;EUR_AF=0.674;SAS_AF=0.7393;AA=G|||;VT=SNP
2	79918572	rs6732862	G	A	100	PASS	AC=1645;AF=0.328474;AN=5008;NS=2504;DP=16389;EAS_AF=0.5288;AMR_AF=0.1455;AFR_AF=0.3048;EUR_AF=0.2515;SAS_AF=0.363;AA=A|||;VT=SNP
2	79918721	rs148030546	G	A	100	PASS	AC=143;AF=0.0285543;AN=5008;NS=2504;DP=18137;EAS_AF=0.0982;AMR_AF=0.0014;AFR_AF=0;EUR_AF=0.003;SAS_AF=0.0409;AA=G|||;VT=SNP
2	79918978	rs142607003	C	T	100	PASS	AC=179;AF=0.0357428;AN=5008;NS=2504;DP=19449;EAS_AF=0.1071;AMR_AF=0;AFR_AF=0;EUR_AF=0.003;SAS_AF=0.0695;AA=C|||;VT=SNP
2	79919240	rs10179123	G	A	100	PASS	AC=1312;AF=0.261981;AN=5008;NS=2504;DP=19394;EAS_AF=0.4226;AMR_AF=0.1254;AFR_AF=0.2095;EUR_AF=0.2445;SAS_AF=0.2822;AA=A|||;VT=SNP
2	79919336	rs146187685	G	C	100	PASS	AC=179;AF=0.0357428;AN=5008;NS=2504;DP=21977;EAS_AF=0.1071;AMR_AF=0;AFR_AF=0;EUR_AF=0.003;SAS_AF=0.0695;AA=G|||;VT=SNP
2	79919441	rs139078595	G	A	100	PASS	AC=179;AF=0.0357428;AN=5008;NS=2504;DP=22258;EAS_AF=0.1071;AMR_AF=0;AFR_AF=0;EUR_AF=0.003;SAS_AF=0.0695;AA=A|||;VT=SNP
2	79919510	rs58553851	G	T	100	PASS	AC=1391;AF=0.277756;AN=5008;NS=2504;DP=21497;EAS_AF=0.4226;AMR_AF=0.1326;AFR_AF=0.2572;EUR_AF=0.2455;SAS_AF=0.2924;AA=G|||;VT=SNP
2	79919539	rs59673873	C	T	100	PASS	AC=1391;AF=0.277756;AN=5008;NS=2504;DP=20470;EAS_AF=0.4226;AMR_AF=0.1326;AFR_AF=0.2572;EUR_AF=0.2455;SAS_AF=0.2924;AA=C|||;VT=SNP
2	79919849	rs148557380	C	T	100	PASS	AC=225;AF=0.0449281;AN=5008;NS=2504;DP=15669;EAS_AF=0.002;AMR_AF=0.0403;AFR_AF=0.0371;EUR_AF=0.1004;SAS_AF=0.046;AA=G|||;VT=SNP
2	79920087	rs145605131	G	A	100	PASS	AC=23;AF=0.00459265;AN=5008;NS=2504;DP=11006;EAS_AF=0.0228;AMR_AF=0;AFR_AF=0;EUR_AF=0;SAS_AF=0;AA=G|||;VT=SNP
2	79920175	rs10203710	G	C	100	PASS	AC=1601;AF=0.319688;AN=5008;NS=2504;DP=10496;EAS_AF=0.5317;AMR_AF=0.1326;AFR_AF=0.2587;EUR_AF=0.2515;SAS_AF=0.3865;AA=C|||;VT=SNP
2	79920547	rs1511182	C	G	100	PASS	AC=1671;AF=0.333666;AN=5008;NS=2504;DP=17192;EAS_AF=0.5357;AMR_AF=0.17;AFR_AF=0.2398;EUR_AF=0.2644;SAS_AF=0.4397;AA=G|||;VT=SNP
2	79921161	rs11677290	T	C	100	PASS	AC=1424;AF=0.284345;AN=5008;NS=2504;DP=1900;EAS_AF=0.2897;AMR_AF=0.4481;AFR_AF=0.1354;EUR_AF=0.331;SAS_AF=0.316;AA=T|||;VT=SNP
2	79921169	rs76823213	G	A	100	PASS	AC=92;AF=0.0183706;AN=5008;NS=2504;DP=3497;EAS_AF=0.0903;AMR_AF=0;AFR_AF=0;EUR_AF=0;SAS_AF=0.001;AA=G|||;VT=SNP
2	79921711	rs13027289	G	C	100	PASS	AC=749;AF=0.149561;AN=5008;NS=2504;DP=15851;EAS_AF=0.1429;AMR_AF=0.1124;AFR_AF=0.0946;EUR_AF=0.172;SAS_AF=0.2342;AA=G|||;VT=SNP
2	79921852	rs79180559	C	T	100	PASS	AC=190;AF=0.0379393;AN=5008;NS=2504;DP=16294;EAS_AF=0.1071;AMR_AF=0;AFR_AF=0.0083;EUR_AF=0.003;SAS_AF=0.0695;AA=T|||;VT=SNP
2	79921879	rs117393359	A	G	100	PASS	AC=22;AF=0.00439297;AN=5008;NS=2504;DP=15945;EAS_AF=0.0218;AMR_AF=0;AFR_AF=0;EUR_AF=0;SAS_AF=0;AA=A|||;VT=SNP
2	79921905	rs35484356	G	A	100	PASS	AC=674;AF=0.134585;AN=5008;NS=2504;DP=15861;EAS_AF=0.1429;AMR_AF=0.0793;AFR_AF=0.0862;EUR_AF=0.1332;SAS_AF=0.2321;AA=G|||;VT=SNP
2	79922162	rs186132327	T	G	100	PASS	AC=183;AF=0.0365415;AN=5008;NS=2504;DP=16141;EAS_AF=0.1062;AMR_AF=0;AFR_AF=0.0038;EUR_AF=0.003;SAS_AF=0.0695;AA=G|||;VT=SNP
2	79922175	rs117178979	T	G	100	PASS	AC=181;AF=0.0361422;AN=5008;NS=2504;DP=14890;EAS_AF=0.1071;AMR_AF=0;AFR_AF=0;EUR_AF=0.005;SAS_AF=0.0695;AA=G|||;VT=SNP
2	79922181	rs117476183	G	A	100	PASS	AC=260;AF=0.0519169;AN=5008;NS=2504;DP=14996;EAS_AF=0.1131;AMR_AF=0.0072;AFR_AF=0.0325;EUR_AF=0.0149;SAS_AF=0.0849;AA=A|||;VT=SNP
2	79922802	rs11695685	C	T	100	PASS	AC=1383;AF=0.276158;AN=5008;NS=2504;DP=18276;EAS_AF=0.2827;AMR_AF=0.4352;AFR_AF=0.1324;EUR_AF=0.3181;SAS_AF=0.3078;AA=C|||;VT=SNP
2	79923071	rs78484172	T	C	100	PASS	AC=192;AF=0.0383387;AN=5008;NS=2504;DP=19181;EAS_AF=0.1071;AMR_AF=0;AFR_AF=0;EUR_AF=0.003;SAS_AF=0.0828;AA=T|||;VT=SNP
2	79923107	rs80051683	C	G	100	PASS	AC=192;AF=0.0383387;AN=5008;NS=2504;DP=18494;EAS_AF=0.1071;AMR_AF=0;AFR_AF=0;EUR_AF=0.003;SAS_AF=0.0828;AA=C|||;VT=SNP
2	79923133	rs111983729	G	A	100	PASS	AC=660;AF=0.131789;AN=5008;NS=2504;DP=16871;EAS_AF=0.1429;AMR_AF=0.3372;AFR_AF=0.034;EUR_AF=0.161;SAS_AF=0.0767;AA=G|||;VT=SNP
2	79925192	rs72822546	A	G	100	PASS	AC=1088;AF=0.217252;AN=5008;NS=2504;DP=16396;EAS_AF=0.4454;AMR_AF=0.1254;AFR_AF=0.1846;EUR_AF=0.1541;SAS_AF=0.1564;AA=A|||;VT=SNP
2	79925727	rs6547259	G	C	100	PASS	AC=1451;AF=0.289736;AN=5008;NS=2504;DP=17988;EAS_AF=0.4504;AMR_AF=0.1686;AFR_AF=0.2534;EUR_AF=0.2465;SAS_AF=0.3037;AA=G|||;VT=SNP
2	79925969	rs6547260	C	A	100	PASS	AC=923;AF=0.184305;AN=5008;NS=2504;DP=18260;EAS_AF=0.4484;AMR_AF=0.1124;AFR_AF=0.0802;EUR_AF=0.1461;SAS_AF=0.1431;AA=C|||;VT=SNP
2	79926027	rs76761002	G	A	100	PASS	AC=181;AF=0.0361422;AN=5008;NS=2504;DP=17737;EAS_AF=0.1071;AMR_AF=0;AFR_AF=0;EUR_AF=0.003;SAS_AF=0.0716;AA=G|||;VT=SNP
2	79926590	rs7565867	A	C	100	PASS	AC=338;AF=0.067492;AN=5008;NS=2504;DP=13001;EAS_AF=0.0843;AMR_AF=0.0893;AFR_AF=0.0386;EUR_AF=0.0855;SAS_AF=0.0552;AA=A|||;VT=SNP
2	79926665	rs7565902	A	C	100	PASS	AC=2302;AF=0.459665;AN=5008;NS=2504;DP=12620;EAS_AF=0.4742;AMR_AF=0.5605;AFR_AF=0.4327;EUR_AF=0.4264;SAS_AF=0.4438;AA=C|||;VT=SNP
2	79928312	rs955749	A	C	100	PASS	AC=348;AF=0.0694888;AN=5008;NS=2504;DP=20557;EAS_AF=0.0853;AMR_AF=0.0893;AFR_AF=0.0386;EUR_AF=0.0875;SAS_AF=0.0624;AA=A|||;VT=SNP
2	79928540	rs76576982	A	G	100	PASS	AC=180;AF=0.0359425;AN=5008;NS=2504;DP=20447;EAS_AF=0.1071;AMR_AF=0;AFR_AF=0;EUR_AF=0.003;SAS_AF=0.0706;AA=A|||;VT=SNP
2	79929080	rs13411966	A	G	100	PASS	AC=1445;AF=0.288538;AN=5008;NS=2504;DP=14809;EAS_AF=0.4425;AMR_AF=0.1643;AFR_AF=0.2723;EUR_AF=0.2455;SAS_AF=0.2843;AA=A|||;VT=SNP
2	79930186	rs13002542	G	C	100	PASS	AC=1700;AF=0.339457;AN=5008;NS=2504;DP=19215;EAS_AF=0.3958;AMR_AF=0.4625;AFR_AF=0.1778;EUR_AF=0.341;SAS_AF=0.411;AA=G|||;VT=SNP
2	79930269	rs13028762	T	C	100	PASS	AC=1519;AF=0.303315;AN=5008;NS=2504;DP=18413;EAS_AF=0.2907;AMR_AF=0.4611;AFR_AF=0.177;EUR_AF=0.339;SAS_AF=0.3384;AA=T|||;VT=SNP
2	79930942	rs17785176	G	A	100	PASS	AC=319;AF=0.0636981;AN=5008;NS=2504;DP=12442;EAS_AF=0.0843;AMR_AF=0.0879;AFR_AF=0.0408;EUR_AF=0.0805;SAS_AF=0.0389;AA=G|||;VT=SNP
2	79931139	rs17017611	A	G	100	PASS	AC=670;AF=0.133786;AN=5008;NS=2504;DP=11895;EAS_AF=0.1458;AMR_AF=0.3401;AFR_AF=0.0363;EUR_AF=0.163;SAS_AF=0.0767;AA=A|||;VT=SNP
2	79931197	rs1511191	G	A	100	PASS	AC=3928;AF=0.784345;AN=5008;NS=2504;DP=13349;EAS_AF=0.9355;AMR_AF=0.7709;AFR_AF=0.7489;EUR_AF=0.6829;SAS_AF=0.7904;AA=A|||;VT=SNP
2	79931928	rs6547264	G	C	100	PASS	AC=3941;AF=0.786941;AN=5008;NS=2504;DP=15669;EAS_AF=0.9365;AMR_AF=0.7709;AFR_AF=0.7496;EUR_AF=0.6879;SAS_AF=0.7965;AA=C|||;VT=SNP
2	79931974	rs78642823	C	G	100	PASS	AC=740;AF=0.147764;AN=5008;NS=2504;DP=17371;EAS_AF=0.0843;AMR_AF=0.1354;AFR_AF=0.1596;EUR_AF=0.1759;SAS_AF=0.1769;AA=C|||;VT=SNP
2	79932176	rs7587882	A	G	100	PASS	AC=3653;AF=0.729433;AN=5008;NS=2504;DP=15029;EAS_AF=0.9375;AMR_AF=0.7594;AFR_AF=0.5401;EUR_AF=0.6869;SAS_AF=0.7935;AA=A|||;VT=SNP
2	79932237	rs7575601	T	C	100	PASS	AC=3654;AF=0.729633;AN=5008;NS=2504;DP=15220;EAS_AF=0.9395;AMR_AF=0.7594;AFR_AF=0.5431;EUR_AF=0.6839;SAS_AF=0.7914;AA=C|||;VT=SNP
2	79932294	rs6738702	A	G	100	PASS	AC=3653;AF=0.729433;AN=5008;NS=2504;DP=16368;EAS_AF=0.9365;AMR_AF=0.7579;AFR_AF=0.5401;EUR_AF=0.6859;SAS_AF=0.7965;AA=A|||;VT=SNP
2	79932429	rs6738834	A	G	100	PASS	AC=3647;AF=0.728235;AN=5008;NS=2504;DP=19676;EAS_AF=0.9365;AMR_AF=0.7579;AFR_AF=0.5408;EUR_AF=0.6839;SAS_AF=0.7914;AA=A|||;VT=SNP
2	79932867	rs77958202	T	G	100	PASS	AC=187;AF=0.0373403;AN=5008;NS=2504;DP=17366;EAS_AF=0.1081;AMR_AF=0;AFR_AF=0;EUR_AF=0.003;SAS_AF=0.0767;AA=T|||;VT=SNP
2	79933354	rs7422326	T	A	100	PASS	AC=3205;AF=0.639976;AN=5008;NS=2504;DP=13205;EAS_AF=0.7986;AMR_AF=0.6153;AFR_AF=0.5787;EUR_AF=0.5119;SAS_AF=0.7086;AA=T|||;VT=SNP
2	79933436	rs190766831	C	T	100	PASS	AC=122;AF=0.024361;AN=5008;NS=2504;DP=10395;EAS_AF=0.0774;AMR_AF=0;AFR_AF=0;EUR_AF=0.003;SAS_AF=0.0419;AA=C|||;VT=SNP
2	79933552	rs11897380	T	C	100	PASS	AC=3177;AF=0.634385;AN=5008;NS=2504;DP=14150;EAS_AF=0.8075;AMR_AF=0.6513;AFR_AF=0.534;EUR_AF=0.5109;SAS_AF=0.7065;AA=T|||;VT=SNP
2	79933595	rs11902209	A	G	100	PASS	AC=3189;AF=0.636781;AN=5008;NS=2504;DP=15864;EAS_AF=0.8115;AMR_AF=0.6513;AFR_AF=0.5333;EUR_AF=0.507;SAS_AF=0.7198;AA=G|||;VT=SNP
2	79933630	rs6714659	C	A	100	PASS	AC=3153;AF=0.629593;AN=5008;NS=2504;DP=14837;EAS_AF=0.8095;AMR_AF=0.634;AFR_AF=0.531;EUR_AF=0.494;SAS_AF=0.7137;AA=A|||;VT=SNP
2	79933683	rs11682196	C	A	100	PASS	AC=582;AF=0.116214;AN=5008;NS=2504;DP=16705;EAS_AF=0.129;AMR_AF=0.1167;AFR_AF=0.084;EUR_AF=0.175;SAS_AF=0.0859;AA=C|||;VT=SNP
```
