## Supplementary material for "Characterization of shared and ancestry-specific signals driving complex traits using multi-ancestry fine-mapping": mesusieoutput

```
                eur          afr      eur_afr
  [1,] 0.0331705275 0.0005668934 0.0415890542
  [2,] 0.0005668934 0.0005668934 0.0001889645
  [3,] 0.0215458416 0.0005668934 0.0262301834
  [4,] 0.0207451292 0.0005668934 0.0253913998
  [5,] 0.0005668934 0.0005668934 0.0001889645
  [6,] 0.0030238794 0.0005668934 0.0076227088
  [7,] 0.0030803352 0.0005668934 0.0079440685
  [8,] 0.0032572359 0.0005668934 0.0085759992
  [9,] 0.0005668934 0.0005668934 0.0001889645
 [10,] 0.0005668934 0.0005668934 0.0001889645
 [11,] 0.0171973509 0.0005668934 0.0159596938
 [12,] 0.0075980442 0.0005668934 0.0057647465
 [13,] 0.0095220304 0.0005668934 0.0070466007
 [14,] 0.0005668934 0.0005668934 0.0003564069
 [15,] 0.0136002803 0.0005668934 0.0203372893
 [16,] 0.0005668934 0.0005668934 0.0001889645
 [17,] 0.0005668934 0.0005668934 0.0001889645
 [18,] 0.0175277958 0.0005668934 0.0138408076
 [19,] 0.0174655186 0.0005668934 0.0131418898
 [20,] 0.0184180871 0.0005668934 0.0087406660
 [21,] 0.0005668934 0.0005668934 0.0001889645
 [22,] 0.0163180153 0.0005668934 0.0121012072
 [23,] 0.0161450357 0.0005668934 0.0112011517
 [24,] 0.0005668934 0.0005668934 0.0001889645
 [25,] 0.0005668934 0.0005668934 0.0001889645
 [26,] 0.0005668934 0.0005668934 0.0001889645
 [27,] 0.0167444413 0.0005668934 0.0068081384
 [28,] 0.0005668934 0.0005668934 0.0001889645
 [29,] 0.0005668934 0.0005668934 0.0001889645
 [30,] 0.0005668934 0.0005668934 0.0001889645
 [31,] 0.0156629308 0.0005668934 0.0202759842
 [32,] 0.0005668934 0.0005668934 0.0001889645
 [33,] 0.0148885086 0.0005668934 0.0185857824
 [34,] 0.0005668934 0.0005668934 0.0001889645
 [35,] 0.0005668934 0.0005668934 0.0001889645
 [36,] 0.0153707853 0.0005668934 0.0193496405
 [37,] 0.0140588754 0.0005668934 0.0103535969
 [38,] 0.0005668934 0.0005668934 0.0001889645
 [39,] 0.0005668934 0.0005668934 0.0001889645
 [40,] 0.0079538060 0.0005668934 0.0069802144
 [41,] 0.0005668934 0.0005668934 0.0001889645
 [42,] 0.0039275183 0.0005668934 0.0026669405
 [43,] 0.0005668934 0.0005668934 0.0001889645
 [44,] 0.0005668934 0.0005668934 0.0001889645
 [45,] 0.0005668934 0.0005668934 0.0001889645
 [46,] 0.0005668934 0.0005668934 0.0001889645
 [47,] 0.0044365541 0.0005668934 0.0030191433
 [48,] 0.0005668934 0.0005668934 0.0001889645
 [49,] 0.0005668934 0.0005668934 0.0001889645
 [50,] 0.0005668934 0.0005668934 0.0003267052
 [51,] 0.0005668934 0.0005668934 0.0001889645
 [52,] 0.0005668934 0.0005668934 0.0001889645
 [53,] 0.0005668934 0.0005668934 0.0001889645
 [54,] 0.0005668934 0.0005668934 0.0001889645
 [55,] 0.0005668934 0.0005668934 0.0001889645
 [56,] 0.0005668934 0.0005668934 0.0001889645
 [57,] 0.0005668934 0.0005668934 0.0001889645
 [58,] 0.0005668934 0.0005668934 0.0001889645
 [59,] 0.0005668934 0.0005668934 0.0001889645
 [60,] 0.0005668934 0.0005668934 0.0001889645
 [61,] 0.0005668934 0.0005668934 0.0001889645
 [62,] 0.0005668934 0.0005668934 0.0001889645
 [63,] 0.0005668934 0.0005668934 0.0001889645
 [64,] 0.0005668934 0.0005668934 0.0001889645
 [65,] 0.0033286633 0.0005668934 0.0029584835
 [66,] 0.0005668934 0.0005668934 0.0001889645
 [67,] 0.0005668934 0.0005668934 0.0001889645
 [68,] 0.0005668934 0.0005668934 0.0001889645
 [69,] 0.0032375751 0.0005668934 0.0028496820
 [70,] 0.0005668934 0.0005668934 0.0001889645
 [71,] 0.0033983860 0.0005668934 0.0030206966
 [72,] 0.0005668934 0.0005668934 0.0001889645
 [73,] 0.0005668934 0.0005668934 0.0001889645
 [74,] 0.0005668934 0.0005668934 0.0001889645
 [75,] 0.0005668934 0.0005668934 0.0001889645
 [76,] 0.0005668934 0.0005668934 0.0001889645
 [77,] 0.0005668934 0.0005668934 0.0001889645
 [78,] 0.0005668934 0.0005668934 0.0001889645
 [79,] 0.0005668934 0.0005668934 0.0001889645
 [80,] 0.0005668934 0.0005668934 0.0001889645
 [81,] 0.0005668934 0.0005668934 0.0001889645
 [82,] 0.0005668934 0.0005668934 0.0001889645
 [83,] 0.0005668934 0.0005668934 0.0001889645
 [84,] 0.0005668934 0.0005668934 0.0001889645
 [85,] 0.0005668934 0.0005668934 0.0001889645
 [86,] 0.0005668934 0.0005668934 0.0001889645
 [87,] 0.0005668934 0.0005668934 0.0001889645
 [88,] 0.0005668934 0.0005668934 0.0001889645
 [89,] 0.0005668934 0.0005668934 0.0001889645
 [90,] 0.0005668934 0.0005668934 0.0001889645
 [91,] 0.0005668934 0.0005668934 0.0001889645
 [92,] 0.0016522213 0.0005668934 0.0025371237
 [93,] 0.0005668934 0.0005668934 0.0001889645
 [94,] 0.0005668934 0.0005668934 0.0001889645
 [95,] 0.0036503727 0.0005668934 0.0040835679
 [96,] 0.0005668934 0.0005668934 0.0001889645
 [97,] 0.0005668934 0.0005668934 0.0001889645
 [98,] 0.0005668934 0.0005668934 0.0001889645
 [99,] 0.0005668934 0.0005668934 0.0001889645
[100,] 0.0005668934 0.0005668934 0.0001889645
[101,] 0.0005668934 0.0005668934 0.0001889645
[102,] 0.0005668934 0.0005668934 0.0001889645
[103,] 0.0005668934 0.0005668934 0.0001889645
[104,] 0.0005668934 0.0005668934 0.0001889645
[105,] 0.0005668934 0.0005668934 0.0001889645
[106,] 0.0005668934 0.0005668934 0.0001889645
[107,] 0.0005668934 0.0005668934 0.0001889645
[108,] 0.0005668934 0.0005668934 0.0001889645
[109,] 0.0005668934 0.0005668934 0.0001889645
[110,] 0.0005668934 0.0005668934 0.0001889645
[111,] 0.0005668934 0.0005668934 0.0001889645
[112,] 0.0005668934 0.0005668934 0.0001889645
[113,] 0.0005668934 0.0005668934 0.0001889645
[114,] 0.0005668934 0.0005668934 0.0001889645
[115,] 0.0005668934 0.0005668934 0.0001889645
[116,] 0.0005668934 0.0005668934 0.0001889645
[117,] 0.0005668934 0.0005668934 0.0001889645
[118,] 0.0005668934 0.0005668934 0.0001889645
[119,] 0.0005668934 0.0005668934 0.0001889645
[120,] 0.0005668934 0.0008077578 0.0001889645
[121,] 0.0048057375 0.0005668934 0.0149940323
[122,] 0.0005668934 0.0008280154 0.0002729551
[123,] 0.0005668934 0.0005668934 0.0001889645
[124,] 0.0005668934 0.0005668934 0.0001889645
[125,] 0.0005668934 0.0005668934 0.0001889645
[126,] 0.0036415731 0.0005668934 0.0108262724
[127,] 0.0005668934 0.0005668934 0.0001889645
[128,] 0.0005668934 0.0005668934 0.0001889645
[129,] 0.0005668934 0.0005668934 0.0001889645
[130,] 0.0006242379 0.0005668934 0.0004252789
[131,] 0.0005668934 0.0005668934 0.0001889645
[132,] 0.0005668934 0.0005668934 0.0001889645
[133,] 0.0005668934 0.0005668934 0.0001889645
[134,] 0.0005668934 0.0005668934 0.0003148526
[135,] 0.0005668934 0.0005668934 0.0001889645
[136,] 0.0005668934 0.0005668934 0.0001889645
[137,] 0.0005668934 0.0005668934 0.0001889645
[138,] 0.0005668934 0.0005668934 0.0001889645
[139,] 0.0005668934 0.0005668934 0.0001889645
[140,] 0.0005668934 0.0005668934 0.0001889645
[141,] 0.0005668934 0.0005668934 0.0001889645
[142,] 0.0005668934 0.0005668934 0.0001889645
[143,] 0.0005668934 0.0005668934 0.0001889645
[144,] 0.0005668934 0.0005668934 0.0001889645
[145,] 0.0005668934 0.0005668934 0.0001889645
[146,] 0.0005668934 0.0005668934 0.0001889645
[147,] 0.0005668934 0.0005668934 0.0001889645
[148,] 0.0005668934 0.0005668934 0.0001889645
[149,] 0.0005668934 0.0005668934 0.0001889645
[150,] 0.0005668934 0.0005668934 0.0001889645
[151,] 0.0005668934 0.0005668934 0.0001889645
[152,] 0.0005668934 0.0005668934 0.0001889645
[153,] 0.0005668934 0.0005668934 0.0001889645
[154,] 0.0005668934 0.0005668934 0.0001889645
[155,] 0.0005668934 0.0005668934 0.0001889645
[156,] 0.0005668934 0.0005668934 0.0001889645
[157,] 0.0005668934 0.0005668934 0.0001889645
[158,] 0.0005668934 0.0005668934 0.0001889645
[159,] 0.0005668934 0.0005668934 0.0001889645
[160,] 0.0005668934 0.0005668934 0.0001889645
[161,] 0.0005668934 0.0005668934 0.0001889645
[162,] 0.0005668934 0.0005668934 0.0001889645
[163,] 0.0005668934 0.0005668934 0.0001889645
[164,] 0.0005668934 0.0005668934 0.0001889645
[165,] 0.0005668934 0.0005668934 0.0001889645
[166,] 0.0005668934 0.0005668934 0.0001889645
[167,] 0.0005668934 0.0005668934 0.0001889645
[168,] 0.0005668934 0.0005668934 0.0001889645
[169,] 0.0005668934 0.0005668934 0.0001889645
[170,] 0.0005668934 0.0005668934 0.0001889645
[171,] 0.0005668934 0.0005668934 0.0001889645
[172,] 0.0005668934 0.0005668934 0.0001889645
[173,] 0.0005668934 0.0005668934 0.0001889645
[174,] 0.0005668934 0.0005668934 0.0001889645
[175,] 0.0005668934 0.0005668934 0.0001889645
[176,] 0.0005668934 0.0005668934 0.0001889645
[177,] 0.0005668934 0.0005668934 0.0001889645
[178,] 0.0005668934 0.0005668934 0.0001889645
[179,] 0.0005668934 0.0005668934 0.0001889645
[180,] 0.0005668934 0.0005668934 0.0001889645
[181,] 0.0005668934 0.0005668934 0.0001889645
[182,] 0.0005668934 0.0005668934 0.0001889645
[183,] 0.0005668934 0.0005668934 0.0001889645
[184,] 0.0005668934 0.0005668934 0.0001889645
[185,] 0.0005668934 0.0005668934 0.0001889645
[186,] 0.0005668934 0.0005668934 0.0001889645
[187,] 0.0005668934 0.0005668934 0.0001889645
[188,] 0.0005668934 0.0005668934 0.0001889645
[189,] 0.0005668934 0.0005668934 0.0001889645
[190,] 0.0016132292 0.0005668934 0.0003407328
[191,] 0.0005668934 0.0005668934 0.0001889645
[192,] 0.0005668934 0.0005668934 0.0001889645
[193,] 0.0005668934 0.0005668934 0.0001889645
[194,] 0.0005668934 0.0005668934 0.0001889645
[195,] 0.0005668934 0.0005668934 0.0001889645
[196,] 0.0005668934 0.0005668934 0.0001889645
[197,] 0.0005668934 0.0005668934 0.0001889645
[198,] 0.0005668934 0.0005668934 0.0001889645
[199,] 0.0005668934 0.0005668934 0.0001889645
[200,] 0.0005668934 0.0005668934 0.0001889645
[201,] 0.0005668934 0.0005668934 0.0001889645
[202,] 0.0005668934 0.0005668934 0.0001889645
[203,] 0.0005668934 0.0005668934 0.0001889645
[204,] 0.0005668934 0.0005668934 0.0001889645
[205,] 0.0005668934 0.0005668934 0.0001889645
[206,] 0.0005668934 0.0005668934 0.0001889645
[207,] 0.0005668934 0.0005668934 0.0001889645
[208,] 0.0005668934 0.0005668934 0.0001889645
[209,] 0.0005668934 0.0005668934 0.0001889645
[210,] 0.0005668934 0.0005668934 0.0001889645
[211,] 0.0005668934 0.0005668934 0.0001889645
[212,] 0.0005668934 0.0005668934 0.0001889645
[213,] 0.0005668934 0.0005668934 0.0001889645
[214,] 0.0005668934 0.0005668934 0.0001889645
[215,] 0.0005668934 0.0005668934 0.0001889645
[216,] 0.0005668934 0.0005668934 0.0001889645
[217,] 0.0005668934 0.0005668934 0.0001889645
[218,] 0.0005668934 0.0005668934 0.0001889645
[219,] 0.0005668934 0.0005668934 0.0001889645
[220,] 0.0005668934 0.0005668934 0.0001889645
[221,] 0.0005668934 0.0005668934 0.0001889645
[222,] 0.0005668934 0.0005668934 0.0001889645
[223,] 0.0005668934 0.0005668934 0.0001889645
[224,] 0.0005668934 0.0005668934 0.0001889645
[225,] 0.0005668934 0.0005668934 0.0001889645
[226,] 0.0005668934 0.0005668934 0.0001889645
[227,] 0.0005668934 0.0005668934 0.0001889645
[228,] 0.0005668934 0.0005668934 0.0001889645
[229,] 0.0005668934 0.0005668934 0.0001889645
[230,] 0.0005668934 0.0005668934 0.0001889645
[231,] 0.0005668934 0.0005668934 0.0001889645
[232,] 0.0005668934 0.0005668934 0.0001889645
[233,] 0.0005668934 0.0005668934 0.0001889645
[234,] 0.0005668934 0.0005668934 0.0001889645
[235,] 0.0005668934 0.0005668934 0.0001889645
[236,] 0.0005668934 0.0005668934 0.0001889645
[237,] 0.0005668934 0.0005668934 0.0001889645
[238,] 0.0005668934 0.0005668934 0.0001889645
[239,] 0.0005668934 0.0005668934 0.0001889645
[240,] 0.0005668934 0.0005668934 0.0001889645
[241,] 0.0005668934 0.0005668934 0.0001889645
[242,] 0.0005668934 0.0005668934 0.0001889645
[243,] 0.0005668934 0.0005668934 0.0001889645
[244,] 0.0005668934 0.0005668934 0.0001889645
[245,] 0.0005668934 0.0005668934 0.0001889645
[246,] 0.0005668934 0.0005668934 0.0001889645
[247,] 0.0005668934 0.0005668934 0.0001889645
[248,] 0.0005668934 0.0005668934 0.0001889645
[249,] 0.0005668934 0.0005668934 0.0001889645
[250,] 0.0005668934 0.0005668934 0.0001889645
[251,] 0.0005668934 0.0005668934 0.0001889645
[252,] 0.0005668934 0.0005668934 0.0001889645
[253,] 0.0005668934 0.0005668934 0.0001889645
[254,] 0.0005668934 0.0005668934 0.0001921029
[255,] 0.0005668934 0.0005668934 0.0001889645
[256,] 0.0005668934 0.0005668934 0.0001889645
[257,] 0.0005668934 0.0005668934 0.0001889645
[258,] 0.0005668934 0.0005668934 0.0001889645
[259,] 0.0005668934 0.0005668934 0.0001889645
[260,] 0.0005668934 0.0005668934 0.0001889645
[261,] 0.0005668934 0.0005668934 0.0001889645
[262,] 0.0005668934 0.0005668934 0.0001889645
[263,] 0.0005668934 0.0005668934 0.0001889645
[264,] 0.0005668934 0.0005668934 0.0001889645
[265,] 0.0005668934 0.0005668934 0.0001889645
[266,] 0.0005668934 0.0005668934 0.0001889645
[267,] 0.0005668934 0.0005668934 0.0001889645
[268,] 0.0005668934 0.0005668934 0.0001889645
[269,] 0.0005668934 0.0005668934 0.0002235681
[270,] 0.0005668934 0.0005668934 0.0001889645
[271,] 0.0005668934 0.0005668934 0.0001889645
[272,] 0.0005668934 0.0005668934 0.0001889645
[273,] 0.0005668934 0.0005668934 0.0001889645
[274,] 0.0005668934 0.0005668934 0.0001889645
[275,] 0.0005668934 0.0005668934 0.0001889645
[276,] 0.0005668934 0.0005668934 0.0001889645
[277,] 0.0005668934 0.0005668934 0.0001889645
[278,] 0.0007343194 0.0005668934 0.0005380875
[279,] 0.0008877583 0.0005668934 0.0009028526
[280,] 0.0005668934 0.0005668934 0.0001889645
[281,] 0.0213732670 0.0005668934 0.0051129461
[282,] 0.0006016602 0.0005668934 0.0001889645
[283,] 0.0006836255 0.0005668934 0.0001889645
[284,] 0.0005668934 0.0005668934 0.0001889645
[285,] 0.0198472098 0.0005668934 0.0276301363
[286,] 0.0005668934 0.0005668934 0.0001889645
[287,] 0.0005668934 0.0005668934 0.0001889645
[288,] 0.0005668934 0.0005668934 0.0001889645
[289,] 0.0005668934 0.0005668934 0.0001889645
[290,] 0.0005668934 0.0005668934 0.0001889645
[291,] 0.0005668934 0.0005668934 0.0001889645
[292,] 0.0194195256 0.0005668934 0.0253602278
[293,] 0.0005725568 0.0005668934 0.0003395064
[294,] 0.0005878680 0.0005668934 0.0003436207
[295,] 0.0005668934 0.0005668934 0.0002900062
[296,] 0.0223436715 0.0005668934 0.0287926337
[297,] 0.0005668934 0.0005668934 0.0004168254
[298,] 0.0208260316 0.0005668934 0.0262107969
[299,] 0.0005725568 0.0005668934 0.0003907008
[300,] 0.0005775637 0.0005668934 0.0003920687
[301,] 0.0005668934 0.0005668934 0.0001889645
[302,] 0.0006757693 0.0005668934 0.0004574535
[303,] 0.0165193105 0.0005668934 0.0260400334
[304,] 0.0007088723 0.0005668934 0.0004857140
[305,] 0.0006147720 0.0005668934 0.0004197749
[306,] 0.0007945802 0.0005668934 0.0003739320
[307,] 0.0174642442 0.0005668934 0.0224151025
[308,] 0.0007018068 0.0005668934 0.0004792545
[309,] 0.0005801253 0.0005668934 0.0003913227
[310,] 0.0007088723 0.0005668934 0.0004857140
[311,] 0.0007945802 0.0005668934 0.0003781675
[312,] 0.0006026754 0.0005668934 0.0004089932
[313,] 0.0005975591 0.0005668934 0.0004050689
[314,] 0.0005975591 0.0005668934 0.0004050689
[315,] 0.0007758849 0.0005668934 0.0003693225
[316,] 0.0006309517 0.0005668934 0.0004297934
[317,] 0.0154751726 0.0005668934 0.0261373457
[318,] 0.0005856426 0.0005668934 0.0003964595
[319,] 0.0143310536 0.0005668934 0.0254886754
[320,] 0.0007433273 0.0005668934 0.0005121053
[321,] 0.0005912290 0.0005668934 0.0003954547
[322,] 0.0006259587 0.0005668934 0.0004264904
[323,] 0.0007509323 0.0005668934 0.0005143673
[324,] 0.0005869438 0.0005668934 0.0003899562
[325,] 0.0006319532 0.0005668934 0.0004234118
[326,] 0.0006319532 0.0005668934 0.0004234118
[327,] 0.0005912290 0.0005668934 0.0003919723
[328,] 0.0157571828 0.0005668934 0.0220866571
[329,] 0.0006259587 0.0005668934 0.0004226769
[330,] 0.0006114722 0.0005668934 0.0004107119
[331,] 0.0124653211 0.0005668934 0.0132635152
[332,] 0.0005668934 0.0005668934 0.0001889645
[333,] 0.0005668934 0.0005668934 0.0001889645
[334,] 0.0131230570 0.0005668934 0.0137497279
[335,] 0.0005668934 0.0005668934 0.0001889645
[336,] 0.0005668934 0.0005668934 0.0001889645
[337,] 0.0005668934 0.0005668934 0.0002014019
[338,] 0.0006259587 0.0005668934 0.0004080077
[339,] 0.0005668934 0.0005668934 0.0002125290
[340,] 0.0008560495 0.0005668934 0.0004002933
[341,] 0.0005668934 0.0005668934 0.0002086208
[342,] 0.0005668934 0.0005668934 0.0001889645
[343,] 0.0005668934 0.0005668934 0.0001889645
[344,] 0.0144952340 0.0005668934 0.0128510447
[345,] 0.0006989436 0.0005668934 0.0004481920
[346,] 0.0005668934 0.0005668934 0.0002105398
[347,] 0.0006800391 0.0005668934 0.0004408123
[348,] 0.0005668934 0.0005668934 0.0001889645
[349,] 0.0007452060 0.0005668934 0.0003551249
[350,] 0.0005668934 0.0005668934 0.0001951174
[351,] 0.0008377231 0.0005668934 0.0003917723
[352,] 0.0005668934 0.0005668934 0.0001889645
[353,] 0.0006989436 0.0005668934 0.0004327392
[354,] 0.0008579145 0.0005668934 0.0003988678
[355,] 0.0005668934 0.0005668934 0.0001889645
[356,] 0.0006989436 0.0005668934 0.0004289034
[357,] 0.0007192416 0.0005668934 0.0004367474
[358,] 0.0005668934 0.0005668934 0.0001889645
[359,] 0.0005668934 0.0005668934 0.0002055910
[360,] 0.0007058589 0.0005668934 0.0004184902
[361,] 0.0008807973 0.0005668934 0.0004070749
[362,] 0.0005668934 0.0005668934 0.0001889645
[363,] 0.0005668934 0.0005668934 0.0001889645
[364,] 0.0005668934 0.0005668934 0.0001889645
[365,] 0.0005668934 0.0005668934 0.0001889645
[366,] 0.0005668934 0.0005668934 0.0001889645
[367,] 0.0005668934 0.0005668934 0.0001889645
[368,] 0.0008143856 0.0005668934 0.0003693750
[369,] 0.0008143856 0.0005668934 0.0003693750
[370,] 0.0005668934 0.0005668934 0.0001889645
[371,] 0.0007395619 0.0005668934 0.0004358715
[372,] 0.0005668934 0.0005668934 0.0001889645
[373,] 0.0005668934 0.0005668934 0.0001889645
[374,] 0.0005668934 0.0005668934 0.0001889645
[375,] 0.0008579145 0.0005668934 0.0003845512
[376,] 0.0005668934 0.0005668934 0.0002088975
[377,] 0.0005668934 0.0005668934 0.0001889645
[378,] 0.0005668934 0.0005668934 0.0001941222
[379,] 0.0007912430 0.0005668934 0.0004457022
[380,] 0.0009242868 0.0005668934 0.0004118053
[381,] 0.0007616539 0.0005668934 0.0003365475
[382,] 0.0007535143 0.0005668934 0.0003302620
[383,] 0.0005668934 0.0005668934 0.0002536416
[384,] 0.0005668934 0.0005668934 0.0001889645
[385,] 0.0005668934 0.0005668934 0.0001889645
[386,] 0.0005668934 0.0005668934 0.0001957400
[387,] 0.0005668934 0.0005668934 0.0001889645
[388,] 0.0005668934 0.0005668934 0.0001889645
[389,] 0.0005668934 0.0005668934 0.0001889645
[390,] 0.0005668934 0.0005668934 0.0001889645
[391,] 0.0005668934 0.0005668934 0.0001889645
[392,] 0.0005668934 0.0005668934 0.0001889645
[393,] 0.0005668934 0.0005668934 0.0001889645
[394,] 0.0005668934 0.0005668934 0.0001889645
[395,] 0.0005668934 0.0005668934 0.0001889645
[396,] 0.0005668934 0.0005668934 0.0001889645
[397,] 0.0005668934 0.0005668934 0.0001889645
[398,] 0.0005668934 0.0005668934 0.0001889645
[399,] 0.0005668934 0.0005668934 0.0001889645
[400,] 0.0005668934 0.0005668934 0.0001889645
[401,] 0.0005668934 0.0005668934 0.0001889645
[402,] 0.0005668934 0.0005668934 0.0001889645
[403,] 0.0005668934 0.0005668934 0.0001889645
[404,] 0.0005668934 0.0005668934 0.0001889645
[405,] 0.0005668934 0.0005668934 0.0001889645
[406,] 0.0005668934 0.0005668934 0.0001889645
[407,] 0.0005668934 0.0005668934 0.0001889645
[408,] 0.0005668934 0.0005668934 0.0001889645
[409,] 0.0005668934 0.0005668934 0.0001889645
[410,] 0.0005668934 0.0005668934 0.0001889645
[411,] 0.0005668934 0.0005668934 0.0001889645
[412,] 0.0005668934 0.0005668934 0.0001889645
[413,] 0.0005668934 0.0005668934 0.0001889645
[414,] 0.0005668934 0.0005668934 0.0001889645
[415,] 0.0005668934 0.0005668934 0.0001889645
[416,] 0.0005668934 0.0005668934 0.0001889645
[417,] 0.0005668934 0.0005668934 0.0001889645
[418,] 0.0005668934 0.0005668934 0.0001889645
[419,] 0.0005668934 0.0005668934 0.0001889645
[420,] 0.0005668934 0.0005668934 0.0001889645
[421,] 0.0005668934 0.0005668934 0.0001889645
[422,] 0.0005668934 0.0005668934 0.0001889645
[423,] 0.0005668934 0.0005668934 0.0001889645
[424,] 0.0005668934 0.0005668934 0.0001889645
[425,] 0.0006685161 0.0005668934 0.0002736160
[426,] 0.0007394794 0.0005668934 0.0002969287
[427,] 0.0016543010 0.0005668934 0.0016288726
[428,] 0.0005668934 0.0005668934 0.0001889645
[429,] 0.0005668934 0.0005668934 0.0001889645
[430,] 0.0005668934 0.0005668934 0.0001906292
[431,] 0.0005848602 0.0005668934 0.0001995461
[432,] 0.0005668934 0.0005668934 0.0001889645
[433,] 0.0005668934 0.0005668934 0.0001889645
[434,] 0.0005668934 0.0005668934 0.0001889645
[435,] 0.0013315262 0.0005668934 0.0004526367
[436,] 0.0015829137 0.0005668934 0.0004788329
[437,] 0.0005830319 0.0005668934 0.0002146625
[438,] 0.0013803193 0.0005668934 0.0005558270
[439,] 0.0014368987 0.0005668934 0.0006356359
[440,] 0.0024125542 0.0005668934 0.0009201616
[441,] 0.0005668934 0.0005668934 0.0001889645
[442,] 0.0005668934 0.0005668934 0.0001889645
[443,] 0.0005668934 0.0005668934 0.0001889645
[444,] 0.0005668934 0.0005668934 0.0001889645
[445,] 0.0005668934 0.0005668934 0.0001889645
[446,] 0.0005668934 0.0005668934 0.0001889645
[447,] 0.0005668934 0.0005668934 0.0001889645
[448,] 0.0005668934 0.0005668934 0.0001889645
[449,] 0.0005668934 0.0005668934 0.0001889645
[450,] 0.0005668934 0.0005668934 0.0001889645
[451,] 0.0005668934 0.0005668934 0.0001889645
[452,] 0.0005668934 0.0005668934 0.0001889645
[453,] 0.0005668934 0.0005668934 0.0001889645
[454,] 0.0005668934 0.0005668934 0.0001889645
[455,] 0.0005668934 0.0005668934 0.0001889645
[456,] 0.0005668934 0.0005668934 0.0001889645
[457,] 0.0009426553 0.0005668934 0.0004117436
[458,] 0.0005668934 0.0005668934 0.0001889645
[459,] 0.0005668934 0.0005668934 0.0001889645
[460,] 0.0008393865 0.0005668934 0.0004815088
[461,] 0.0005668934 0.0005668934 0.0001889645
[462,] 0.0006461297 0.0005668934 0.0001987394
[463,] 0.0005668934 0.0005668934 0.0001889645
[464,] 0.0005668934 0.0005668934 0.0001889645
[465,] 0.0005668934 0.0005668934 0.0001889645
[466,] 0.0005668934 0.0005668934 0.0001889645
[467,] 0.0005668934 0.0005668934 0.0002560117
[468,] 0.0005668934 0.0005668934 0.0001889645
[469,] 0.0022621952 0.0005668934 0.0006663349
[470,] 0.0023439482 0.0005668934 0.0008566005
[471,] 0.0023005008 0.0005668934 0.0008540600
[472,] 0.0023439482 0.0005668934 0.0008597064
[473,] 0.0024607195 0.0005668934 0.0008895070
[474,] 0.0017342864 0.0005668934 0.0003976341
[475,] 0.0017342864 0.0005668934 0.0003718162
[476,] 0.0017947569 0.0005668934 0.0003748225
[477,] 0.0021158254 0.0005668934 0.0007229785
[478,] 0.0011312524 0.0005668934 0.0003719851
[479,] 0.0024291456 0.0005668934 0.0009214005
[480,] 0.0026448640 0.0005668934 0.0009797149
[481,] 0.0026959348 0.0005668934 0.0010013756
[482,] 0.0025179478 0.0005668934 0.0009823638
[483,] 0.0026448640 0.0005668934 0.0009981995
[484,] 0.0026448640 0.0005668934 0.0009651309
[485,] 0.0026950603 0.0005668934 0.0010125337
[486,] 0.0027419805 0.0005668934 0.0010446275
[487,] 0.0010698155 0.0005668934 0.0003532581
[488,] 0.0029507402 0.0005668934 0.0011419365
[489,] 0.0027547727 0.0005668934 0.0019792342
[490,] 0.0018831189 0.0005668934 0.0003185353
[491,] 0.0012292851 0.0005668934 0.0003687759
[492,] 0.0013018788 0.0005668934 0.0002379658
[493,] 0.0008158581 0.0005668934 0.0001889645
[494,] 0.0016164804 0.0005668934 0.0005444020
[495,] 0.0015639634 0.0005668934 0.0005150015
[496,] 0.0015639634 0.0005668934 0.0005261088
[497,] 0.0015639634 0.0005668934 0.0005285591
[498,] 0.0014703960 0.0005668934 0.0005127971
[499,] 0.0015639634 0.0005668934 0.0005297891
[500,] 0.0018610727 0.0005668934 0.0003796850
[501,] 0.0016169949 0.0005668934 0.0006136591
[502,] 0.0018293641 0.0005668934 0.0006234009
[503,] 0.0022291505 0.0005668934 0.0003592378
[504,] 0.0005668934 0.0005668934 0.0001889645
[505,] 0.0005668934 0.0005668934 0.0001889645
[506,] 0.0005668934 0.0005668934 0.0001889645
[507,] 0.0005668934 0.0005668934 0.0001889645
[508,] 0.0005668934 0.0005668934 0.0001889645
[509,] 0.0005668934 0.0005668934 0.0001889645
[510,] 0.0005668934 0.0005668934 0.0001889645
[511,] 0.0005668934 0.0005668934 0.0001889645
[512,] 0.0005668934 0.0005668934 0.0001889645
[513,] 0.0005668934 0.0005668934 0.0001889645
[514,] 0.0005668934 0.0005668934 0.0001889645
[515,] 0.0005668934 0.0005668934 0.0001889645
[516,] 0.0005668934 0.0005668934 0.0001889645
[517,] 0.0008499210 0.0005668934 0.0003378920
[518,] 0.0010826265 0.0005668934 0.0003851643
[519,] 0.0008144872 0.0005668934 0.0003257416
[520,] 0.0008144872 0.0005668934 0.0003302322
[521,] 0.0005668934 0.0005668934 0.0001889645
[522,] 0.0005668934 0.0005668934 0.0001889645
[523,] 0.0005668934 0.0005668934 0.0001889645
[524,] 0.0005668934 0.0005668934 0.0001889645
[525,] 0.0005668934 0.0005668934 0.0001889645
[526,] 0.0005668934 0.0005668934 0.0001889645
[527,] 0.0005668934 0.0005668934 0.0001889645
[528,] 0.0005668934 0.0005668934 0.0001889645
[529,] 0.0006991192 0.0005668934 0.0002620408
[530,] 0.0005668934 0.0005668934 0.0001889645
[531,] 0.0005668934 0.0005668934 0.0001889645
[532,] 0.0008211840 0.0005668934 0.0003950949
[533,] 0.0005668934 0.0005668934 0.0001889645
[534,] 0.0015733221 0.0005668934 0.0002646202
[535,] 0.0016443680 0.0005668934 0.0002721788
[536,] 0.0015081591 0.0005668934 0.0002894618
[537,] 0.0014856682 0.0005668934 0.0002544267
[538,] 0.0017893485 0.0005668934 0.0003154212
[539,] 0.0005668934 0.0005668934 0.0001889645
[540,] 0.0016155507 0.0005668934 0.0002662825
[541,] 0.0013596434 0.0005668934 0.0002591697
[542,] 0.0014384445 0.0005668934 0.0002427368
[543,] 0.0005668934 0.0005668934 0.0001889645
[544,] 0.0014384445 0.0005668934 0.0002420093
[545,] 0.0014384445 0.0005668934 0.0002412844
[546,] 0.0005668934 0.0005668934 0.0001889645
[547,] 0.0005668934 0.0005668934 0.0001889645
[548,] 0.0005668934 0.0005668934 0.0001889645
[549,] 0.0005668934 0.0005668934 0.0001889645
[550,] 0.0005668934 0.0005668934 0.0001889645
[551,] 0.0005668934 0.0005668934 0.0001889645
[552,] 0.0011688962 0.0005668934 0.0003917884
[553,] 0.0005668934 0.0005668934 0.0001889645
[554,] 0.0012267980 0.0005668934 0.0004163333
[555,] 0.0012600700 0.0005668934 0.0004160684
[556,] 0.0005668934 0.0005668934 0.0001889645
[557,] 0.0005668934 0.0005668934 0.0001889645
[558,] 0.0005668934 0.0005668934 0.0001889645
[559,] 0.0005668934 0.0005668934 0.0001889645
[560,] 0.0005668934 0.0005668934 0.0001889645
[561,] 0.0005668934 0.0005668934 0.0001889645
[562,] 0.0005668934 0.0005668934 0.0001889645
[563,] 0.0005668934 0.0005668934 0.0001889645
[564,] 0.0005668934 0.0005668934 0.0001889645
[565,] 0.0005668934 0.0005668934 0.0001889645
[566,] 0.0005668934 0.0005668934 0.0001889645
[567,] 0.0005668934 0.0005668934 0.0001889645
[568,] 0.0005668934 0.0005668934 0.0001889645
[569,] 0.0014287464 0.0005668934 0.0004723802
[570,] 0.0005668934 0.0005668934 0.0001889645
[571,] 0.0010746596 0.0005668934 0.0002008708
[572,] 0.0005668934 0.0005668934 0.0001889645
[573,] 0.0005668934 0.0005668934 0.0001889645
[574,] 0.0005668934 0.0005668934 0.0001889645
[575,] 0.0005668934 0.0005668934 0.0001889645
[576,] 0.0005668934 0.0005668934 0.0001889645
[577,] 0.0005668934 0.0005668934 0.0001889645
[578,] 0.0008752196 0.0005668934 0.0002102199
[579,] 0.0013562944 0.0005668934 0.0004493978
[580,] 0.0005668934 0.0005668934 0.0001889645
[581,] 0.0005668934 0.0005668934 0.0001889645
[582,] 0.0005668934 0.0005668934 0.0001889645
[583,] 0.0005668934 0.0005668934 0.0001889645
[584,] 0.0005668934 0.0005668934 0.0001889645
[585,] 0.0005668934 0.0005668934 0.0001889645
[586,] 0.0005668934 0.0005668934 0.0001889645
[587,] 0.0005668934 0.0005668934 0.0001889645
[588,] 0.0005668934 0.0005668934 0.0001889645
[589,] 0.0005668934 0.0005668934 0.0001889645
[590,] 0.0005668934 0.0005668934 0.0001889645
[591,] 0.0005668934 0.0005668934 0.0001889645
[592,] 0.0005668934 0.0005668934 0.0001889645
[593,] 0.0005668934 0.0005668934 0.0001889645
[594,] 0.0005668934 0.0005668934 0.0001889645
[595,] 0.0005668934 0.0005668934 0.0001889645
[596,] 0.0008018743 0.0005668934 0.0001906069
[597,] 0.0007703474 0.0005668934 0.0001889645
[598,] 0.0005668934 0.0005668934 0.0001889645
[599,] 0.0005668934 0.0005668934 0.0001889645
[600,] 0.0005668934 0.0005668934 0.0001889645
[601,] 0.0005668934 0.0005668934 0.0001889645
[602,] 0.0005668934 0.0005668934 0.0001889645
[603,] 0.0005668934 0.0005668934 0.0001889645
[604,] 0.0005668934 0.0005668934 0.0001889645
[605,] 0.0005668934 0.0005668934 0.0001889645
[606,] 0.0005668934 0.0005668934 0.0001889645
[607,] 0.0005668934 0.0005668934 0.0001889645
[608,] 0.0005668934 0.0005668934 0.0001889645
[609,] 0.0005668934 0.0005668934 0.0001889645
[610,] 0.0005668934 0.0005668934 0.0001889645
[611,] 0.0005668934 0.0005668934 0.0001889645
[612,] 0.0005668934 0.0005668934 0.0001889645
[613,] 0.0005668934 0.0005668934 0.0001889645
[614,] 0.0005668934 0.0005668934 0.0001889645
[615,] 0.0005668934 0.0005668934 0.0001889645
[616,] 0.0005668934 0.0005668934 0.0001889645
[617,] 0.0005668934 0.0005668934 0.0001889645
[618,] 0.0005668934 0.0005668934 0.0001889645
[619,] 0.0005668934 0.0005668934 0.0001889645
[620,] 0.0005668934 0.0005668934 0.0001889645
[621,] 0.0005668934 0.0005668934 0.0001889645
[622,] 0.0005668934 0.0005668934 0.0001889645
[623,] 0.0005668934 0.0005668934 0.0001889645
[624,] 0.0005668934 0.0005668934 0.0002006609
[625,] 0.0005668934 0.0005668934 0.0001889645
[626,] 0.0005668934 0.0005668934 0.0001889645
[627,] 0.0005668934 0.0005668934 0.0001889645
[628,] 0.0005668934 0.0005668934 0.0001889645
[629,] 0.0005668934 0.0005668934 0.0001889645
[630,] 0.0005668934 0.0005668934 0.0001889645
[631,] 0.0005668934 0.0005668934 0.0001896701
[632,] 0.0005668934 0.0005668934 0.0001889645
[633,] 0.0005668934 0.0005668934 0.0001889645
[634,] 0.0005668934 0.0005668934 0.0001889645
[635,] 0.0005668934 0.0005668934 0.0001889645
[636,] 0.0005668934 0.0005668934 0.0001889645
[637,] 0.0005668934 0.0005668934 0.0001889645
[638,] 0.0005668934 0.0005668934 0.0001889645
[639,] 0.0005668934 0.0005668934 0.0001889645
[640,] 0.0005668934 0.0005668934 0.0001889645
[641,] 0.0005668934 0.0005668934 0.0001889645
[642,] 0.0005668934 0.0005668934 0.0001889645
[643,] 0.0005668934 0.0005668934 0.0001889645
[644,] 0.0005668934 0.0005668934 0.0001889645
[645,] 0.0005668934 0.0005668934 0.0001889645
[646,] 0.0005668934 0.0005668934 0.0001889645
[647,] 0.0005668934 0.0005668934 0.0001889645
[648,] 0.0005668934 0.0005668934 0.0001889645
[649,] 0.0005668934 0.0005668934 0.0001889645
[650,] 0.0005668934 0.0005668934 0.0001889645
[651,] 0.0005668934 0.0005668934 0.0001889645
[652,] 0.0005668934 0.0005668934 0.0001889645
[653,] 0.0005668934 0.0005668934 0.0001889645
[654,] 0.0005668934 0.0005668934 0.0001889645
[655,] 0.0005668934 0.0005668934 0.0001889645
[656,] 0.0005668934 0.0005668934 0.0001889645
[657,] 0.0005668934 0.0005668934 0.0001889645
[658,] 0.0005668934 0.0005668934 0.0001889645
[659,] 0.0005668934 0.0005668934 0.0001889645
[660,] 0.0005668934 0.0005668934 0.0001889645
[661,] 0.0005668934 0.0005668934 0.0001889645
[662,] 0.0005668934 0.0005668934 0.0001889645
[663,] 0.0005668934 0.0005668934 0.0001889645
[664,] 0.0005668934 0.0005668934 0.0001889645
[665,] 0.0005668934 0.0005668934 0.0001889645
[666,] 0.0005668934 0.0005668934 0.0001889645
[667,] 0.0005668934 0.0005668934 0.0001889645
[668,] 0.0005668934 0.0005668934 0.0001889645
[669,] 0.0005668934 0.0005668934 0.0001889645
[670,] 0.0005668934 0.0005668934 0.0001889645
[671,] 0.0005668934 0.0005668934 0.0001889645
[672,] 0.0005668934 0.0005668934 0.0001889645
[673,] 0.0005668934 0.0005668934 0.0001889645
[674,] 0.0005668934 0.0005668934 0.0001889645
[675,] 0.0005668934 0.0005668934 0.0001889645
[676,] 0.0005668934 0.0005668934 0.0001889645
[677,] 0.0005668934 0.0005668934 0.0001889645
[678,] 0.0005668934 0.0005668934 0.0001889645
[679,] 0.0005668934 0.0005668934 0.0001889645
[680,] 0.0005668934 0.0005668934 0.0001889645
[681,] 0.0005668934 0.0005668934 0.0001889645
[682,] 0.0005668934 0.0005668934 0.0001889645
[683,] 0.0005668934 0.0005668934 0.0001889645
[684,] 0.0005668934 0.0005668934 0.0001889645
[685,] 0.0005668934 0.0005668934 0.0001889645
[686,] 0.0005668934 0.0005668934 0.0001889645
[687,] 0.0005668934 0.0005668934 0.0001889645
[688,] 0.0005668934 0.0005668934 0.0001889645
[689,] 0.0005668934 0.0005668934 0.0001889645
[690,] 0.0005668934 0.0005668934 0.0001889645
[691,] 0.0005668934 0.0005668934 0.0001889645
[692,] 0.0005668934 0.0005668934 0.0001889645
[693,] 0.0005668934 0.0005668934 0.0001889645
[694,] 0.0005668934 0.0005668934 0.0001889645
[695,] 0.0005668934 0.0005668934 0.0001889645
[696,] 0.0005668934 0.0005668934 0.0001889645
[697,] 0.0005668934 0.0005668934 0.0001889645
[698,] 0.0005668934 0.0005668934 0.0001889645
[699,] 0.0005668934 0.0005668934 0.0001889645
[700,] 0.0005668934 0.0005668934 0.0001889645
[701,] 0.0005668934 0.0005668934 0.0001889645
[702,] 0.0005668934 0.0005668934 0.0001889645
[703,] 0.0005668934 0.0005668934 0.0001889645
[704,] 0.0005668934 0.0005668934 0.0001889645
[705,] 0.0005668934 0.0005668934 0.0001889645
[706,] 0.0005668934 0.0005668934 0.0001889645
[707,] 0.0005668934 0.0005668934 0.0001889645
[708,] 0.0005668934 0.0005668934 0.0001889645
[709,] 0.0005668934 0.0005668934 0.0001889645
[710,] 0.0005668934 0.0005668934 0.0001889645
[711,] 0.0005668934 0.0005668934 0.0001889645
[712,] 0.0005668934 0.0005668934 0.0001889645
[713,] 0.0005668934 0.0005668934 0.0001889645
[714,] 0.0005668934 0.0005668934 0.0001889645
[715,] 0.0005668934 0.0005668934 0.0001889645
[716,] 0.0005668934 0.0005668934 0.0001889645
[717,] 0.0005668934 0.0005668934 0.0001889645
[718,] 0.0005668934 0.0005668934 0.0001889645
[719,] 0.0005668934 0.0005668934 0.0001889645
[720,] 0.0005668934 0.0005668934 0.0001889645
[721,] 0.0005668934 0.0005668934 0.0001889645
[722,] 0.0005668934 0.0005668934 0.0001889645
[723,] 0.0005668934 0.0005668934 0.0001889645
[724,] 0.0005668934 0.0005668934 0.0001889645
[725,] 0.0005668934 0.0005668934 0.0001889645
[726,] 0.0005668934 0.0005668934 0.0001889645
[727,] 0.0005668934 0.0005668934 0.0001889645
[728,] 0.0005668934 0.0005668934 0.0001889645
[729,] 0.0005668934 0.0005668934 0.0001889645
[730,] 0.0005668934 0.0005668934 0.0001889645
[731,] 0.0005668934 0.0005668934 0.0001889645
[732,] 0.0005668934 0.0005668934 0.0001889645
[733,] 0.0005668934 0.0005668934 0.0001889645
[734,] 0.0005668934 0.0005668934 0.0001889645
[735,] 0.0005668934 0.0005668934 0.0001889645
[736,] 0.0005668934 0.0005668934 0.0001889645
[737,] 0.0005668934 0.0005668934 0.0001889645
[738,] 0.0005668934 0.0005668934 0.0001889645
[739,] 0.0005668934 0.0005668934 0.0001889645
[740,] 0.0005668934 0.0005668934 0.0001889645
[741,] 0.0005668934 0.0005668934 0.0001889645
[742,] 0.0005668934 0.0005668934 0.0001889645
[743,] 0.0005668934 0.0005668934 0.0001889645
[744,] 0.0005668934 0.0005668934 0.0001889645
[745,] 0.0005668934 0.0005668934 0.0001889645
[746,] 0.0005668934 0.0005668934 0.0001889645
[747,] 0.0005668934 0.0005668934 0.0001889645
[748,] 0.0005668934 0.0005668934 0.0001889645
[749,] 0.0005668934 0.0005668934 0.0001889645
[750,] 0.0005668934 0.0005668934 0.0001889645
[751,] 0.0005668934 0.0005668934 0.0001889645
[752,] 0.0005668934 0.0005668934 0.0001889645
[753,] 0.0005668934 0.0005668934 0.0001889645
[754,] 0.0005668934 0.0005668934 0.0001889645
[755,] 0.0005668934 0.0005668934 0.0001889645
[756,] 0.0005668934 0.0005668934 0.0001889645
```
