## Supplementary material for "Characterization of shared and ancestry-specific signals driving complex traits using multi-ancestry fine-mapping": s2_remaining_snps.pvar

```
##FILTER=<ID=PASS,Description="All filters passed">
##reference=ftp://ftp.1000genomes.ebi.ac.uk//vol1/ftp/technical/reference/phase2_reference_assembly_sequence/hs37d5.fa.gz
##contig=<ID=2,assembly=b37,length=243199373>
##ALT=<ID=CNV,Description="Copy Number Polymorphism">
##ALT=<ID=DEL,Description="Deletion">
##ALT=<ID=DUP,Description="Duplication">
##ALT=<ID=INS:ME:ALU,Description="Insertion of ALU element">
##ALT=<ID=INS:ME:LINE1,Description="Insertion of LINE1 element">
##ALT=<ID=INS:ME:SVA,Description="Insertion of SVA element">
##ALT=<ID=INS:MT,Description="Nuclear Mitochondrial Insertion">
##ALT=<ID=INV,Description="Inversion">
##ALT=<ID=CN0,Description="Copy number allele: 0 copies">
##ALT=<ID=CN1,Description="Copy number allele: 1 copy">
##ALT=<ID=CN2,Description="Copy number allele: 2 copies">
##ALT=<ID=CN3,Description="Copy number allele: 3 copies">
##ALT=<ID=CN4,Description="Copy number allele: 4 copies">
##ALT=<ID=CN5,Description="Copy number allele: 5 copies">
##ALT=<ID=CN6,Description="Copy number allele: 6 copies">
##ALT=<ID=CN7,Description="Copy number allele: 7 copies">
##ALT=<ID=CN8,Description="Copy number allele: 8 copies">
##ALT=<ID=CN9,Description="Copy number allele: 9 copies">
##ALT=<ID=CN10,Description="Copy number allele: 10 copies">
##ALT=<ID=CN11,Description="Copy number allele: 11 copies">
##ALT=<ID=CN12,Description="Copy number allele: 12 copies">
##ALT=<ID=CN13,Description="Copy number allele: 13 copies">
##ALT=<ID=CN14,Description="Copy number allele: 14 copies">
##ALT=<ID=CN15,Description="Copy number allele: 15 copies">
##ALT=<ID=CN16,Description="Copy number allele: 16 copies">
##ALT=<ID=CN17,Description="Copy number allele: 17 copies">
##ALT=<ID=CN18,Description="Copy number allele: 18 copies">
##ALT=<ID=CN19,Description="Copy number allele: 19 copies">
##ALT=<ID=CN20,Description="Copy number allele: 20 copies">
##ALT=<ID=CN21,Description="Copy number allele: 21 copies">
##ALT=<ID=CN22,Description="Copy number allele: 22 copies">
##ALT=<ID=CN23,Description="Copy number allele: 23 copies">
##ALT=<ID=CN24,Description="Copy number allele: 24 copies">
##ALT=<ID=CN25,Description="Copy number allele: 25 copies">
##ALT=<ID=CN26,Description="Copy number allele: 26 copies">
##ALT=<ID=CN27,Description="Copy number allele: 27 copies">
##ALT=<ID=CN28,Description="Copy number allele: 28 copies">
##ALT=<ID=CN29,Description="Copy number allele: 29 copies">
##ALT=<ID=CN30,Description="Copy number allele: 30 copies">
##ALT=<ID=CN31,Description="Copy number allele: 31 copies">
##ALT=<ID=CN32,Description="Copy number allele: 32 copies">
##ALT=<ID=CN33,Description="Copy number allele: 33 copies">
##ALT=<ID=CN34,Description="Copy number allele: 34 copies">
##ALT=<ID=CN35,Description="Copy number allele: 35 copies">
##ALT=<ID=CN36,Description="Copy number allele: 36 copies">
##ALT=<ID=CN37,Description="Copy number allele: 37 copies">
##ALT=<ID=CN38,Description="Copy number allele: 38 copies">
##ALT=<ID=CN39,Description="Copy number allele: 39 copies">
##ALT=<ID=CN40,Description="Copy number allele: 40 copies">
##ALT=<ID=CN41,Description="Copy number allele: 41 copies">
##ALT=<ID=CN42,Description="Copy number allele: 42 copies">
##ALT=<ID=CN43,Description="Copy number allele: 43 copies">
##ALT=<ID=CN44,Description="Copy number allele: 44 copies">
##ALT=<ID=CN45,Description="Copy number allele: 45 copies">
##ALT=<ID=CN46,Description="Copy number allele: 46 copies">
##ALT=<ID=CN47,Description="Copy number allele: 47 copies">
##ALT=<ID=CN48,Description="Copy number allele: 48 copies">
##ALT=<ID=CN49,Description="Copy number allele: 49 copies">
##ALT=<ID=CN50,Description="Copy number allele: 50 copies">
##ALT=<ID=CN51,Description="Copy number allele: 51 copies">
##ALT=<ID=CN52,Description="Copy number allele: 52 copies">
##ALT=<ID=CN53,Description="Copy number allele: 53 copies">
##ALT=<ID=CN54,Description="Copy number allele: 54 copies">
##ALT=<ID=CN55,Description="Copy number allele: 55 copies">
##ALT=<ID=CN56,Description="Copy number allele: 56 copies">
##ALT=<ID=CN57,Description="Copy number allele: 57 copies">
##ALT=<ID=CN58,Description="Copy number allele: 58 copies">
##ALT=<ID=CN59,Description="Copy number allele: 59 copies">
##ALT=<ID=CN60,Description="Copy number allele: 60 copies">
##ALT=<ID=CN61,Description="Copy number allele: 61 copies">
##ALT=<ID=CN62,Description="Copy number allele: 62 copies">
##ALT=<ID=CN63,Description="Copy number allele: 63 copies">
##ALT=<ID=CN64,Description="Copy number allele: 64 copies">
##ALT=<ID=CN65,Description="Copy number allele: 65 copies">
##ALT=<ID=CN66,Description="Copy number allele: 66 copies">
##ALT=<ID=CN67,Description="Copy number allele: 67 copies">
##ALT=<ID=CN68,Description="Copy number allele: 68 copies">
##ALT=<ID=CN69,Description="Copy number allele: 69 copies">
##ALT=<ID=CN70,Description="Copy number allele: 70 copies">
##ALT=<ID=CN71,Description="Copy number allele: 71 copies">
##ALT=<ID=CN72,Description="Copy number allele: 72 copies">
##ALT=<ID=CN73,Description="Copy number allele: 73 copies">
##ALT=<ID=CN74,Description="Copy number allele: 74 copies">
##ALT=<ID=CN75,Description="Copy number allele: 75 copies">
##ALT=<ID=CN76,Description="Copy number allele: 76 copies">
##ALT=<ID=CN77,Description="Copy number allele: 77 copies">
##ALT=<ID=CN78,Description="Copy number allele: 78 copies">
##ALT=<ID=CN79,Description="Copy number allele: 79 copies">
##ALT=<ID=CN80,Description="Copy number allele: 80 copies">
##ALT=<ID=CN81,Description="Copy number allele: 81 copies">
##ALT=<ID=CN82,Description="Copy number allele: 82 copies">
##ALT=<ID=CN83,Description="Copy number allele: 83 copies">
##ALT=<ID=CN84,Description="Copy number allele: 84 copies">
##ALT=<ID=CN85,Description="Copy number allele: 85 copies">
##ALT=<ID=CN86,Description="Copy number allele: 86 copies">
##ALT=<ID=CN87,Description="Copy number allele: 87 copies">
##ALT=<ID=CN88,Description="Copy number allele: 88 copies">
##ALT=<ID=CN89,Description="Copy number allele: 89 copies">
##ALT=<ID=CN90,Description="Copy number allele: 90 copies">
##ALT=<ID=CN91,Description="Copy number allele: 91 copies">
##ALT=<ID=CN92,Description="Copy number allele: 92 copies">
##ALT=<ID=CN93,Description="Copy number allele: 93 copies">
##ALT=<ID=CN94,Description="Copy number allele: 94 copies">
##ALT=<ID=CN95,Description="Copy number allele: 95 copies">
##ALT=<ID=CN96,Description="Copy number allele: 96 copies">
##ALT=<ID=CN97,Description="Copy number allele: 97 copies">
##ALT=<ID=CN98,Description="Copy number allele: 98 copies">
##ALT=<ID=CN99,Description="Copy number allele: 99 copies">
##ALT=<ID=CN100,Description="Copy number allele: 100 copies">
##ALT=<ID=CN101,Description="Copy number allele: 101 copies">
##ALT=<ID=CN102,Description="Copy number allele: 102 copies">
##ALT=<ID=CN103,Description="Copy number allele: 103 copies">
##ALT=<ID=CN104,Description="Copy number allele: 104 copies">
##ALT=<ID=CN105,Description="Copy number allele: 105 copies">
##ALT=<ID=CN106,Description="Copy number allele: 106 copies">
##ALT=<ID=CN107,Description="Copy number allele: 107 copies">
##ALT=<ID=CN108,Description="Copy number allele: 108 copies">
##ALT=<ID=CN109,Description="Copy number allele: 109 copies">
##ALT=<ID=CN110,Description="Copy number allele: 110 copies">
##ALT=<ID=CN111,Description="Copy number allele: 111 copies">
##ALT=<ID=CN112,Description="Copy number allele: 112 copies">
##ALT=<ID=CN113,Description="Copy number allele: 113 copies">
##ALT=<ID=CN114,Description="Copy number allele: 114 copies">
##ALT=<ID=CN115,Description="Copy number allele: 115 copies">
##ALT=<ID=CN116,Description="Copy number allele: 116 copies">
##ALT=<ID=CN117,Description="Copy number allele: 117 copies">
##ALT=<ID=CN118,Description="Copy number allele: 118 copies">
##ALT=<ID=CN119,Description="Copy number allele: 119 copies">
##ALT=<ID=CN120,Description="Copy number allele: 120 copies">
##ALT=<ID=CN121,Description="Copy number allele: 121 copies">
##ALT=<ID=CN122,Description="Copy number allele: 122 copies">
##ALT=<ID=CN123,Description="Copy number allele: 123 copies">
##ALT=<ID=CN124,Description="Copy number allele: 124 copies">
##INFO=<ID=CIEND,Number=2,Type=Integer,Description="Confidence interval around END for imprecise variants">
##INFO=<ID=CIPOS,Number=2,Type=Integer,Description="Confidence interval around POS for imprecise variants">
##INFO=<ID=CS,Number=1,Type=String,Description="Source call set.">
##INFO=<ID=END,Number=1,Type=Integer,Description="End coordinate of this variant">
##INFO=<ID=IMPRECISE,Number=0,Type=Flag,Description="Imprecise structural variation">
##INFO=<ID=MC,Number=.,Type=String,Description="Merged calls.">
##INFO=<ID=MEINFO,Number=4,Type=String,Description="Mobile element info of the form NAME,START,END<POLARITY; If there is only 5' OR 3' support for this call, will be NULL NULL for START and END">
##INFO=<ID=MEND,Number=1,Type=Integer,Description="Mitochondrial end coordinate of inserted sequence">
##INFO=<ID=MLEN,Number=1,Type=Integer,Description="Estimated length of mitochondrial insert">
##INFO=<ID=MSTART,Number=1,Type=Integer,Description="Mitochondrial start coordinate of inserted sequence">
##INFO=<ID=SVLEN,Number=.,Type=Integer,Description="SV length. It is only calculated for structural variation MEIs. For other types of SVs; one may calculate the SV length by INFO:END-START+1, or by finding the difference between lengthes of REF and ALT alleles">
##INFO=<ID=SVTYPE,Number=1,Type=String,Description="Type of structural variant">
##INFO=<ID=TSD,Number=1,Type=String,Description="Precise Target Site Duplication for bases, if unknown, value will be NULL">
##INFO=<ID=AC,Number=A,Type=Integer,Description="Total number of alternate alleles in called genotypes">
##INFO=<ID=AF,Number=A,Type=Float,Description="Estimated allele frequency in the range (0,1)">
##INFO=<ID=NS,Number=1,Type=Integer,Description="Number of samples with data">
##INFO=<ID=AN,Number=1,Type=Integer,Description="Total number of alleles in called genotypes">
##INFO=<ID=EAS_AF,Number=A,Type=Float,Description="Allele frequency in the EAS populations calculated from AC and AN, in the range (0,1)">
##INFO=<ID=EUR_AF,Number=A,Type=Float,Description="Allele frequency in the EUR populations calculated from AC and AN, in the range (0,1)">
##INFO=<ID=AFR_AF,Number=A,Type=Float,Description="Allele frequency in the AFR populations calculated from AC and AN, in the range (0,1)">
##INFO=<ID=AMR_AF,Number=A,Type=Float,Description="Allele frequency in the AMR populations calculated from AC and AN, in the range (0,1)">
##INFO=<ID=SAS_AF,Number=A,Type=Float,Description="Allele frequency in the SAS populations calculated from AC and AN, in the range (0,1)">
##INFO=<ID=DP,Number=1,Type=Integer,Description="Total read depth; only low coverage data were counted towards the DP, exome data were not used">
##INFO=<ID=AA,Number=1,Type=String,Description="Ancestral Allele. Format: AA|REF|ALT|IndelType. AA: Ancestral allele, REF:Reference Allele, ALT:Alternate Allele, IndelType:Type of Indel (REF, ALT and IndelType are only defined for indels)">
##INFO=<ID=VT,Number=.,Type=String,Description="indicates what type of variant the line represents">
##INFO=<ID=EX_TARGET,Number=0,Type=Flag,Description="indicates whether a variant is within the exon pull down target boundaries">
##INFO=<ID=MULTI_ALLELIC,Number=0,Type=Flag,Description="indicates whether a site is multi-allelic">
#CHROM	POS	ID	REF	ALT	QUAL	FILTER	INFO
2	97004840	rs62153905	C	T	100	PASS	AC=1498;AF=0.299121;AN=5008;NS=2504;DP=14910;EAS_AF=0.2153;AMR_AF=0.2911;AFR_AF=0.093;EUR_AF=0.2972;SAS_AF=0.6718;AA=C|||;VT=SNP
2	97005183	rs78489261	A	G	100	PASS	AC=115;AF=0.0229633;AN=5008;NS=2504;DP=14697;EAS_AF=0.0169;AMR_AF=0.0173;AFR_AF=0.0371;EUR_AF=0.0189;SAS_AF=0.0184;AA=A|||;VT=SNP
2	97005275	rs62153906	G	A	100	PASS	AC=1541;AF=0.307708;AN=5008;NS=2504;DP=13751;EAS_AF=0.2153;AMR_AF=0.2925;AFR_AF=0.093;EUR_AF=0.3002;SAS_AF=0.7117;AA=G|||;VT=SNP
2	97006685	rs7562544	T	C	100	PASS	AC=1548;AF=0.309105;AN=5008;NS=2504;DP=17947;EAS_AF=0.2202;AMR_AF=0.2925;AFR_AF=0.0946;EUR_AF=0.3002;SAS_AF=0.7117;AA=T|||;VT=SNP
2	97007007	rs11900808	C	T	100	PASS	AC=115;AF=0.0229633;AN=5008;NS=2504;DP=19709;EAS_AF=0.0169;AMR_AF=0.0173;AFR_AF=0.0371;EUR_AF=0.0189;SAS_AF=0.0184;AA=C|||;VT=SNP
2	97011362	rs4907311	C	T	100	PASS	AC=1907;AF=0.380791;AN=5008;NS=2504;DP=18568;EAS_AF=0.2778;AMR_AF=0.317;AFR_AF=0.2761;EUR_AF=0.326;SAS_AF=0.7301;AA=T|||;VT=SNP
2	97012155	rs57406815	C	T	100	PASS	AC=1861;AF=0.371605;AN=5008;NS=2504;DP=22244;EAS_AF=0.2778;AMR_AF=0.3141;AFR_AF=0.2436;EUR_AF=0.327;SAS_AF=0.728;AA=T|||;VT=SNP
2	97014447	rs59979953	G	A	100	PASS	AC=1878;AF=0.375;AN=5008;NS=2504;DP=15511;EAS_AF=0.2778;AMR_AF=0.317;AFR_AF=0.2549;EUR_AF=0.325;SAS_AF=0.7301;AA=A|||;VT=SNP
2	97015073	rs810057	T	C	100	PASS	AC=1260;AF=0.251597;AN=5008;NS=2504;DP=19555;EAS_AF=0.4345;AMR_AF=0.3285;AFR_AF=0.0749;EUR_AF=0.3141;SAS_AF=0.183;AA=T|||;VT=SNP
2	97016235	rs772152	G	A	100	PASS	AC=3005;AF=0.60004;AN=5008;NS=2504;DP=20319;EAS_AF=0.6696;AMR_AF=0.611;AFR_AF=0.3472;EUR_AF=0.6163;SAS_AF=0.8456;AA=A|||;VT=SNP
2	97016334	rs17633463	G	A	100	PASS	AC=1472;AF=0.29393;AN=5008;NS=2504;DP=20591;EAS_AF=0.2192;AMR_AF=0.2882;AFR_AF=0.0832;EUR_AF=0.2783;SAS_AF=0.6759;AA=G|||;VT=SNP
2	97020049	rs3731935	T	C	100	PASS	AC=1398;AF=0.279153;AN=5008;NS=2504;DP=14804;EAS_AF=0.2232;AMR_AF=0.2334;AFR_AF=0.0416;EUR_AF=0.2763;SAS_AF=0.6933;AA=T|||;VT=SNP;EX_TARGET
2	97020170	rs3731936	A	C	100	PASS	AC=1397;AF=0.278954;AN=5008;NS=2504;DP=16501;EAS_AF=0.2232;AMR_AF=0.2334;AFR_AF=0.0408;EUR_AF=0.2763;SAS_AF=0.6933;AA=A|||;VT=SNP
2	97021664	rs772154	G	T	100	PASS	AC=1246;AF=0.248802;AN=5008;NS=2504;DP=17776;EAS_AF=0.4147;AMR_AF=0.3285;AFR_AF=0.0817;EUR_AF=0.3171;SAS_AF=0.1769;AA=G|||;VT=SNP
2	97022495	rs58328293	C	T	100	PASS	AC=1913;AF=0.381989;AN=5008;NS=2504;DP=19029;EAS_AF=0.2867;AMR_AF=0.3184;AFR_AF=0.2791;EUR_AF=0.3191;SAS_AF=0.729;AA=T|||;VT=SNP
2	97024399	rs112566500	C	G	100	PASS	AC=1201;AF=0.239816;AN=5008;NS=2504;DP=14162;EAS_AF=0.3065;AMR_AF=0.2032;AFR_AF=0.4713;EUR_AF=0.0586;SAS_AF=0.0706;AA=G|||;VT=SNP
2	97024420	rs183529337	G	A	100	PASS	AC=157;AF=0.0313498;AN=5008;NS=2504;DP=14521;EAS_AF=0.0278;AMR_AF=0.0202;AFR_AF=0.053;EUR_AF=0.0189;SAS_AF=0.0266;AA=G|||;VT=SNP
2	97026576	rs62153915	C	T	100	PASS	AC=1857;AF=0.370807;AN=5008;NS=2504;DP=19374;EAS_AF=0.2331;AMR_AF=0.317;AFR_AF=0.2784;EUR_AF=0.3221;SAS_AF=0.726;AA=C|||;VT=SNP
2	97028762	rs6737429	T	C	100	PASS	AC=1909;AF=0.38119;AN=5008;NS=2504;DP=17025;EAS_AF=0.2738;AMR_AF=0.3213;AFR_AF=0.2837;EUR_AF=0.3191;SAS_AF=0.7301;AA=C|||;VT=SNP
2	97029168	rs62153917	G	A	100	PASS	AC=1360;AF=0.271565;AN=5008;NS=2504;DP=18590;EAS_AF=0.2143;AMR_AF=0.2305;AFR_AF=0.0371;EUR_AF=0.2594;SAS_AF=0.6892;AA=G|||;VT=SNP
2	97029830	rs772156	G	A	100	PASS	AC=3253;AF=0.649561;AN=5008;NS=2504;DP=21248;EAS_AF=0.6935;AMR_AF=0.6571;AFR_AF=0.4327;EUR_AF=0.6362;SAS_AF=0.9059;AA=A|||;VT=SNP
2	97030247	rs2305935	T	C	100	PASS	AC=1908;AF=0.38099;AN=5008;NS=2504;DP=21877;EAS_AF=0.2758;AMR_AF=0.3184;AFR_AF=0.2806;EUR_AF=0.3221;SAS_AF=0.7301;AA=C|||;VT=SNP;EX_TARGET
2	97033940	rs4907312	G	A	100	PASS	AC=1535;AF=0.30651;AN=5008;NS=2504;DP=18402;EAS_AF=0.2113;AMR_AF=0.2939;AFR_AF=0.0915;EUR_AF=0.3002;SAS_AF=0.7106;AA=G|||;VT=SNP
2	97034263	rs112072122	C	T	100	PASS	AC=321;AF=0.0640974;AN=5008;NS=2504;DP=15077;EAS_AF=0.0169;AMR_AF=0.0245;AFR_AF=0.1891;EUR_AF=0.0189;SAS_AF=0.0184;AA=C|||;VT=SNP
2	97036439	rs772159	G	A	100	PASS	AC=3260;AF=0.650958;AN=5008;NS=2504;DP=22146;EAS_AF=0.6944;AMR_AF=0.6571;AFR_AF=0.438;EUR_AF=0.6352;SAS_AF=0.9059;AA=A|||;VT=SNP
2	97043803	rs772161	C	A	100	PASS	AC=3262;AF=0.651358;AN=5008;NS=2504;DP=21759;EAS_AF=0.6935;AMR_AF=0.6571;AFR_AF=0.4395;EUR_AF=0.6362;SAS_AF=0.9059;AA=A|||;VT=SNP
2	97044973	rs62153918	C	A	100	PASS	AC=1536;AF=0.306709;AN=5008;NS=2504;DP=21093;EAS_AF=0.2173;AMR_AF=0.2939;AFR_AF=0.0877;EUR_AF=0.3002;SAS_AF=0.7106;AA=C|||;VT=SNP
2	97051282	rs140705063	A	T	100	PASS	AC=116;AF=0.0231629;AN=5008;NS=2504;DP=14780;EAS_AF=0.0169;AMR_AF=0.0173;AFR_AF=0.0378;EUR_AF=0.0189;SAS_AF=0.0184;AA=A|||;VT=SNP
2	97051699	rs11886450	C	T	100	PASS	AC=257;AF=0.0513179;AN=5008;NS=2504;DP=14467;EAS_AF=0.0546;AMR_AF=0.0216;AFR_AF=0.1127;EUR_AF=0.0189;SAS_AF=0.0194;AA=-|||;VT=SNP
2	97051795	rs139290800	G	C	100	PASS	AC=68;AF=0.0135783;AN=5008;NS=2504;DP=16007;EAS_AF=0.0169;AMR_AF=0.0173;AFR_AF=0.0015;EUR_AF=0.0189;SAS_AF=0.0184;AA=G|||;VT=SNP
2	97052508	rs2085842	G	C	100	PASS	AC=1892;AF=0.377796;AN=5008;NS=2504;DP=19197;EAS_AF=0.2679;AMR_AF=0.3184;AFR_AF=0.2776;EUR_AF=0.3191;SAS_AF=0.729;AA=C|||;VT=SNP
2	97052559	rs72939635	C	T	100	PASS	AC=313;AF=0.0625;AN=5008;NS=2504;DP=19060;EAS_AF=0.0169;AMR_AF=0.0231;AFR_AF=0.1838;EUR_AF=0.0189;SAS_AF=0.0184;AA=c|||;VT=SNP
2	97053119	rs4907233	C	T	100	PASS	AC=1902;AF=0.379792;AN=5008;NS=2504;DP=18677;EAS_AF=0.2679;AMR_AF=0.3213;AFR_AF=0.2844;EUR_AF=0.3181;SAS_AF=0.729;AA=T|||;VT=SNP
2	97057040	rs75961741	C	T	100	PASS	AC=82;AF=0.0163738;AN=5008;NS=2504;DP=19900;EAS_AF=0.0407;AMR_AF=0.0086;AFR_AF=0.0015;EUR_AF=0.0249;SAS_AF=0.0082;AA=C|||;VT=SNP
2	97057420	rs77103707	C	T	100	PASS	AC=107;AF=0.0213658;AN=5008;NS=2504;DP=22323;EAS_AF=0.0169;AMR_AF=0.0173;AFR_AF=0.031;EUR_AF=0.0189;SAS_AF=0.0184;AA=C|||;VT=SNP
2	97058485	rs56221936	T	C	100	PASS	AC=1893;AF=0.377995;AN=5008;NS=2504;DP=22337;EAS_AF=0.2679;AMR_AF=0.317;AFR_AF=0.2784;EUR_AF=0.3201;SAS_AF=0.729;AA=C|||;VT=SNP
2	97058660	rs56027554	T	C	100	PASS	AC=1530;AF=0.305511;AN=5008;NS=2504;DP=21366;EAS_AF=0.2103;AMR_AF=0.2939;AFR_AF=0.0885;EUR_AF=0.3002;SAS_AF=0.7106;AA=T|||;VT=SNP
2	97059581	rs72939637	A	C	100	PASS	AC=354;AF=0.0706869;AN=5008;NS=2504;DP=18873;EAS_AF=0.0496;AMR_AF=0.0245;AFR_AF=0.1891;EUR_AF=0.0189;SAS_AF=0.0184;AA=C|||;VT=SNP
2	97060364	rs75247620	A	G	100	PASS	AC=301;AF=0.0601038;AN=5008;NS=2504;DP=18935;EAS_AF=0.0169;AMR_AF=0.0216;AFR_AF=0.1755;EUR_AF=0.0189;SAS_AF=0.0184;AA=A|||;VT=SNP
2	97060366	rs62153922	G	A	100	PASS	AC=1381;AF=0.275759;AN=5008;NS=2504;DP=18903;EAS_AF=0.2073;AMR_AF=0.2334;AFR_AF=0.0416;EUR_AF=0.2744;SAS_AF=0.6943;AA=g|||;VT=SNP
2	97061654	rs72939642	A	C	100	PASS	AC=353;AF=0.0704872;AN=5008;NS=2504;DP=21216;EAS_AF=0.0496;AMR_AF=0.0245;AFR_AF=0.1884;EUR_AF=0.0189;SAS_AF=0.0184;AA=C|||;VT=SNP
2	97063603	rs62153923	T	C	100	PASS	AC=1519;AF=0.303315;AN=5008;NS=2504;DP=20234;EAS_AF=0.2093;AMR_AF=0.2925;AFR_AF=0.0847;EUR_AF=0.2972;SAS_AF=0.7096;AA=T|||;VT=SNP
2	97064676	rs617887	A	T	100	PASS	AC=549;AF=0.109625;AN=5008;NS=2504;DP=15607;EAS_AF=0.0516;AMR_AF=0.049;AFR_AF=0.3048;EUR_AF=0.0368;SAS_AF=0.0235;AA=T|||;VT=SNP
2	97065499	rs631746	A	G	100	PASS	AC=3461;AF=0.691094;AN=5008;NS=2504;DP=21114;EAS_AF=0.6954;AMR_AF=0.6729;AFR_AF=0.5772;EUR_AF=0.6402;SAS_AF=0.9059;AA=G|||;VT=SNP
2	97066882	rs648225	A	C	100	PASS	AC=1288;AF=0.257188;AN=5008;NS=2504;DP=15927;EAS_AF=0.4375;AMR_AF=0.3343;AFR_AF=0.0877;EUR_AF=0.3231;SAS_AF=0.1779;AA=A|||;VT=SNP
2	97067074	rs611943	T	C	100	PASS	AC=3180;AF=0.634984;AN=5008;NS=2504;DP=12536;EAS_AF=0.7192;AMR_AF=0.6499;AFR_AF=0.385;EUR_AF=0.6213;SAS_AF=0.8896;AA=C|||;VT=SNP
2	97068300	rs6755877	T	C	100	PASS	AC=1523;AF=0.304113;AN=5008;NS=2504;DP=17288;EAS_AF=0.2103;AMR_AF=0.2911;AFR_AF=0.0885;EUR_AF=0.2972;SAS_AF=0.7086;AA=T|||;VT=SNP
2	97068754	rs583705	C	T	100	PASS	AC=3325;AF=0.663938;AN=5008;NS=2504;DP=15289;EAS_AF=0.7897;AMR_AF=0.7507;AFR_AF=0.3873;EUR_AF=0.6243;SAS_AF=0.8875;AA=C|||;VT=SNP
2	97069612	rs687950	G	C	100	PASS	AC=3325;AF=0.663938;AN=5008;NS=2504;DP=21832;EAS_AF=0.7897;AMR_AF=0.7507;AFR_AF=0.3873;EUR_AF=0.6243;SAS_AF=0.8875;AA=C|||;VT=SNP
2	97069879	rs584811	G	A	100	PASS	AC=1757;AF=0.350839;AN=5008;NS=2504;DP=21474;EAS_AF=0.5476;AMR_AF=0.4553;AFR_AF=0.292;EUR_AF=0.327;SAS_AF=0.1779;AA=G|||;VT=SNP
2	97070156	rs674920	C	G	100	PASS	AC=3649;AF=0.728634;AN=5008;NS=2504;DP=20178;EAS_AF=0.8065;AMR_AF=0.7738;AFR_AF=0.5794;EUR_AF=0.6431;SAS_AF=0.9059;AA=G|||;VT=SNP
2	97070353	rs597420	T	C	100	PASS	AC=3323;AF=0.663538;AN=5008;NS=2504;DP=19148;EAS_AF=0.7887;AMR_AF=0.7493;AFR_AF=0.3873;EUR_AF=0.6243;SAS_AF=0.8875;AA=C|||;VT=SNP
2	97075052	rs676007	G	A	100	PASS	AC=3291;AF=0.657149;AN=5008;NS=2504;DP=19028;EAS_AF=0.756;AMR_AF=0.7493;AFR_AF=0.388;EUR_AF=0.6243;SAS_AF=0.8875;AA=G|||;VT=SNP
2	97075826	rs582014	A	G	100	PASS	AC=3324;AF=0.663738;AN=5008;NS=2504;DP=12259;EAS_AF=0.7887;AMR_AF=0.7507;AFR_AF=0.3873;EUR_AF=0.6243;SAS_AF=0.8875;AA=G|||;VT=SNP
2	97076556	rs675239	A	G	100	PASS	AC=3468;AF=0.692492;AN=5008;NS=2504;DP=14949;EAS_AF=0.7897;AMR_AF=0.755;AFR_AF=0.4932;EUR_AF=0.6243;SAS_AF=0.8875;AA=G|||;VT=SNP
2	97076642	rs596069	A	G	100	PASS	AC=3645;AF=0.727835;AN=5008;NS=2504;DP=20553;EAS_AF=0.8046;AMR_AF=0.7738;AFR_AF=0.5779;EUR_AF=0.6431;SAS_AF=0.9059;AA=G|||;VT=SNP
2	97076705	rs75034373	A	G	100	PASS	AC=106;AF=0.0211661;AN=5008;NS=2504;DP=20512;EAS_AF=0.0159;AMR_AF=0.0173;AFR_AF=0.031;EUR_AF=0.0189;SAS_AF=0.0184;AA=A|||;VT=SNP
2	97077164	rs4907315	T	A	100	PASS	AC=3262;AF=0.651358;AN=5008;NS=2504;DP=16318;EAS_AF=0.7569;AMR_AF=0.7161;AFR_AF=0.4576;EUR_AF=0.5686;SAS_AF=0.8436;AA=A|||;VT=SNP
2	97077871	rs772167	A	G	100	PASS	AC=3339;AF=0.666733;AN=5008;NS=2504;DP=13834;EAS_AF=0.7887;AMR_AF=0.7522;AFR_AF=0.3986;EUR_AF=0.6233;SAS_AF=0.8875;AA=A|||;VT=SNP
2	97078743	rs637532	T	C	100	PASS	AC=3480;AF=0.694888;AN=5008;NS=2504;DP=21023;EAS_AF=0.7887;AMR_AF=0.7565;AFR_AF=0.5045;EUR_AF=0.6223;SAS_AF=0.8865;AA=C|||;VT=SNP
2	97080093	rs618454	C	G	100	PASS	AC=3484;AF=0.695687;AN=5008;NS=2504;DP=16743;EAS_AF=0.7887;AMR_AF=0.7565;AFR_AF=0.5045;EUR_AF=0.6252;SAS_AF=0.8875;AA=G|||;VT=SNP
2	97080123	rs654224	A	C	100	PASS	AC=3549;AF=0.708666;AN=5008;NS=2504;DP=17468;EAS_AF=0.7887;AMR_AF=0.7579;AFR_AF=0.5537;EUR_AF=0.6243;SAS_AF=0.8875;AA=C|||;VT=SNP
2	97080340	rs655101	C	T	100	PASS	AC=3434;AF=0.685703;AN=5008;NS=2504;DP=18733;EAS_AF=0.7569;AMR_AF=0.7536;AFR_AF=0.4932;EUR_AF=0.6243;SAS_AF=0.8875;AA=C|||;VT=SNP
2	97082700	rs605175	T	A	100	PASS	AC=3334;AF=0.665735;AN=5008;NS=2504;DP=19922;EAS_AF=0.7897;AMR_AF=0.7522;AFR_AF=0.3926;EUR_AF=0.6252;SAS_AF=0.8875;AA=A|||;VT=SNP
2	97083089	rs12614188	C	T	100	PASS	AC=1571;AF=0.313698;AN=5008;NS=2504;DP=22827;EAS_AF=0.2411;AMR_AF=0.2954;AFR_AF=0.0983;EUR_AF=0.2972;SAS_AF=0.7096;AA=T|||;VT=SNP
2	97085961	rs1081711	A	C	100	PASS	AC=3593;AF=0.717452;AN=5008;NS=2504;DP=18584;EAS_AF=0.8909;AMR_AF=0.7565;AFR_AF=0.5008;EUR_AF=0.6262;SAS_AF=0.8978;AA=C|||;VT=SNP
2	97086823	rs607302	G	A	100	PASS	AC=3424;AF=0.683706;AN=5008;NS=2504;DP=18932;EAS_AF=0.7579;AMR_AF=0.7536;AFR_AF=0.4841;EUR_AF=0.6252;SAS_AF=0.8875;AA=G|||;VT=SNP
2	97087788	rs679414	A	C	100	PASS	AC=3547;AF=0.708267;AN=5008;NS=2504;DP=20815;EAS_AF=0.7907;AMR_AF=0.7594;AFR_AF=0.5484;EUR_AF=0.6262;SAS_AF=0.8875;AA=C|||;VT=SNP
2	97087963	rs62154786	A	G	100	PASS	AC=1525;AF=0.304513;AN=5008;NS=2504;DP=20380;EAS_AF=0.2113;AMR_AF=0.2911;AFR_AF=0.0877;EUR_AF=0.2972;SAS_AF=0.7106;AA=A|||;VT=SNP
2	97088623	rs585781	C	A	100	PASS	AC=3329;AF=0.664736;AN=5008;NS=2504;DP=19530;EAS_AF=0.7897;AMR_AF=0.7522;AFR_AF=0.3888;EUR_AF=0.6252;SAS_AF=0.8875;AA=C|||;VT=SNP
2	97089912	rs62154787	A	G	100	PASS	AC=1523;AF=0.304113;AN=5008;NS=2504;DP=19161;EAS_AF=0.2093;AMR_AF=0.2911;AFR_AF=0.087;EUR_AF=0.2982;SAS_AF=0.7106;AA=A|||;VT=SNP
2	97090009	rs76769583	G	A	100	PASS	AC=66;AF=0.0131789;AN=5008;NS=2504;DP=18373;EAS_AF=0.0159;AMR_AF=0.0159;AFR_AF=0.0015;EUR_AF=0.0189;SAS_AF=0.0184;AA=G|||;VT=SNP
2	97090227	rs670498	A	G	100	PASS	AC=3445;AF=0.687899;AN=5008;NS=2504;DP=16653;EAS_AF=0.7907;AMR_AF=0.7536;AFR_AF=0.475;EUR_AF=0.6252;SAS_AF=0.8875;AA=A|||;VT=SNP
2	97090430	rs631033	C	T	100	PASS	AC=3389;AF=0.676717;AN=5008;NS=2504;DP=13297;EAS_AF=0.7897;AMR_AF=0.755;AFR_AF=0.4334;EUR_AF=0.6252;SAS_AF=0.8865;AA=T|||;VT=SNP
2	97091840	rs1081713	G	A	100	PASS	AC=3468;AF=0.692492;AN=5008;NS=2504;DP=15362;EAS_AF=0.7897;AMR_AF=0.7536;AFR_AF=0.4924;EUR_AF=0.6262;SAS_AF=0.8875;AA=G|||;VT=SNP
2	97094011	rs612017	A	T	100	PASS	AC=3599;AF=0.71865;AN=5008;NS=2504;DP=22147;EAS_AF=0.8125;AMR_AF=0.7723;AFR_AF=0.5681;EUR_AF=0.6193;SAS_AF=0.8896;AA=T|||;VT=SNP
2	97094536	rs609765	C	G	100	PASS	AC=3549;AF=0.708666;AN=5008;NS=2504;DP=17125;EAS_AF=0.7609;AMR_AF=0.7723;AFR_AF=0.5688;EUR_AF=0.6213;SAS_AF=0.8885;AA=G|||;VT=SNP
2	97095583	rs6707965	T	A	100	PASS	AC=955;AF=0.190695;AN=5008;NS=2504;DP=18698;EAS_AF=0.2986;AMR_AF=0.1398;AFR_AF=0.3835;EUR_AF=0.0298;SAS_AF=0.0204;AA=A|||;VT=SNP
2	97097291	rs59210467	C	T	100	PASS	AC=726;AF=0.144968;AN=5008;NS=2504;DP=13722;EAS_AF=0.2063;AMR_AF=0.1686;AFR_AF=0.0098;EUR_AF=0.2753;SAS_AF=0.1135;AA=C|||;VT=SNP
2	97098095	rs6705204	G	A	100	PASS	AC=786;AF=0.156949;AN=5008;NS=2504;DP=17990;EAS_AF=0.2649;AMR_AF=0.1369;AFR_AF=0.2844;EUR_AF=0.0278;SAS_AF=0.0204;AA=G|||;VT=SNP
2	97098756	rs60700118	T	C	100	PASS	AC=742;AF=0.148163;AN=5008;NS=2504;DP=14864;EAS_AF=0.2192;AMR_AF=0.1686;AFR_AF=0.0098;EUR_AF=0.2753;SAS_AF=0.1166;AA=T|||;VT=SNP
2	97098802	rs6753263	A	G	100	PASS	AC=1026;AF=0.204872;AN=5008;NS=2504;DP=15435;EAS_AF=0.2966;AMR_AF=0.147;AFR_AF=0.4365;EUR_AF=0.0278;SAS_AF=0.0204;AA=A|||;VT=SNP
2	97101316	rs57674617	A	C	100	PASS	AC=945;AF=0.188698;AN=5008;NS=2504;DP=14816;EAS_AF=0.2966;AMR_AF=0.1643;AFR_AF=0.2943;EUR_AF=0.0696;SAS_AF=0.0746;AA=C|||;VT=SNP
2	97101590	rs72947377	C	T	100	PASS	AC=947;AF=0.189097;AN=5008;NS=2504;DP=18099;EAS_AF=0.2976;AMR_AF=0.1657;AFR_AF=0.2943;EUR_AF=0.0696;SAS_AF=0.0746;AA=C|||;VT=SNP
2	97101893	rs10170018	T	G	100	PASS	AC=3547;AF=0.708267;AN=5008;NS=2504;DP=19707;EAS_AF=0.7659;AMR_AF=0.7723;AFR_AF=0.5666;EUR_AF=0.6193;SAS_AF=0.8865;AA=G|||;VT=SNP
2	97102854	rs1458585	A	C	100	PASS	AC=832;AF=0.166134;AN=5008;NS=2504;DP=19384;EAS_AF=0.2966;AMR_AF=0.1412;AFR_AF=0.2897;EUR_AF=0.0288;SAS_AF=0.0235;AA=A|||;VT=SNP
2	97103762	rs2083276	C	G	100	PASS	AC=3547;AF=0.708267;AN=5008;NS=2504;DP=21418;EAS_AF=0.7659;AMR_AF=0.7723;AFR_AF=0.5666;EUR_AF=0.6193;SAS_AF=0.8865;AA=G|||;VT=SNP
2	97104123	rs2099675	T	A	100	PASS	AC=746;AF=0.148962;AN=5008;NS=2504;DP=20691;EAS_AF=0.2242;AMR_AF=0.1686;AFR_AF=0.0098;EUR_AF=0.2753;SAS_AF=0.1155;AA=T|||;VT=SNP
2	97104134	rs2099674	A	G	100	PASS	AC=969;AF=0.19349;AN=5008;NS=2504;DP=20691;EAS_AF=0.2966;AMR_AF=0.1455;AFR_AF=0.3918;EUR_AF=0.0278;SAS_AF=0.0235;AA=G|||;VT=SNP
2	97104962	rs112847284	A	G	100	PASS	AC=544;AF=0.108626;AN=5008;NS=2504;DP=18596;EAS_AF=0.2649;AMR_AF=0.1167;AFR_AF=0.1112;EUR_AF=0.0258;SAS_AF=0.0235;AA=A|||;VT=SNP
2	97106451	rs12052336	T	C	100	PASS	AC=835;AF=0.166733;AN=5008;NS=2504;DP=19795;EAS_AF=0.2966;AMR_AF=0.1412;AFR_AF=0.2927;EUR_AF=0.0278;SAS_AF=0.0235;AA=C|||;VT=SNP
2	97107974	rs146974660	C	T	100	PASS	AC=1529;AF=0.305312;AN=5008;NS=2504;DP=1260;EAS_AF=0.2302;AMR_AF=0.3833;AFR_AF=0.0454;EUR_AF=0.2694;SAS_AF=0.7157;AA=C|||;VT=SNP
2	97110787	rs59082777	C	G	100	PASS	AC=792;AF=0.158147;AN=5008;NS=2504;DP=21394;EAS_AF=0.2639;AMR_AF=0.1369;AFR_AF=0.2874;EUR_AF=0.0278;SAS_AF=0.0235;AA=C|||;VT=SNP
2	97111246	rs11687211	G	C	100	PASS	AC=745;AF=0.148762;AN=5008;NS=2504;DP=21417;EAS_AF=0.2232;AMR_AF=0.17;AFR_AF=0.0098;EUR_AF=0.2744;SAS_AF=0.1155;AA=G|||;VT=SNP
2	97112939	rs4907234	C	G	100	PASS	AC=1751;AF=0.349641;AN=5008;NS=2504;DP=16135;EAS_AF=0.246;AMR_AF=0.4568;AFR_AF=0.1044;EUR_AF=0.3161;SAS_AF=0.7464;AA=C|||;VT=SNP
2	97113401	rs77765498	A	G	100	PASS	AC=1006;AF=0.200879;AN=5008;NS=2504;DP=18651;EAS_AF=0.2966;AMR_AF=0.1455;AFR_AF=0.4198;EUR_AF=0.0278;SAS_AF=0.0235;AA=G|||;VT=SNP
2	97114152	rs7585303	A	G	100	PASS	AC=973;AF=0.194289;AN=5008;NS=2504;DP=18232;EAS_AF=0.2966;AMR_AF=0.1455;AFR_AF=0.3949;EUR_AF=0.0278;SAS_AF=0.0235;AA=G|||;VT=SNP
2	97114731	rs58913898	G	A	100	PASS	AC=836;AF=0.166933;AN=5008;NS=2504;DP=13939;EAS_AF=0.2966;AMR_AF=0.1412;AFR_AF=0.2935;EUR_AF=0.0278;SAS_AF=0.0235;AA=A|||;VT=SNP
2	97115019	rs10181138	C	T	100	PASS	AC=798;AF=0.159345;AN=5008;NS=2504;DP=19495;EAS_AF=0.2639;AMR_AF=0.1398;AFR_AF=0.2905;EUR_AF=0.0278;SAS_AF=0.0235;AA=C|||;VT=SNP
2	97116084	rs945747	G	C	100	PASS	AC=972;AF=0.194089;AN=5008;NS=2504;DP=18161;EAS_AF=0.2966;AMR_AF=0.1455;AFR_AF=0.3941;EUR_AF=0.0278;SAS_AF=0.0235;AA=C|||;VT=SNP
2	97116953	rs1870340	A	G	100	PASS	AC=935;AF=0.186701;AN=5008;NS=2504;DP=22788;EAS_AF=0.2649;AMR_AF=0.1441;AFR_AF=0.3911;EUR_AF=0.0278;SAS_AF=0.0235;AA=A|||;VT=SNP
2	97117808	rs7580097	A	G	100	PASS	AC=972;AF=0.194089;AN=5008;NS=2504;DP=25257;EAS_AF=0.2966;AMR_AF=0.1455;AFR_AF=0.3941;EUR_AF=0.0278;SAS_AF=0.0235;AA=G|||;VT=SNP
2	97118957	rs12614696	C	T	100	PASS	AC=830;AF=0.165735;AN=5008;NS=2504;DP=19832;EAS_AF=0.2966;AMR_AF=0.1383;AFR_AF=0.2905;EUR_AF=0.0278;SAS_AF=0.0235;AA=T|||;VT=SNP
2	97119750	rs59413697	G	A	100	PASS	AC=745;AF=0.148762;AN=5008;NS=2504;DP=19297;EAS_AF=0.2232;AMR_AF=0.1686;AFR_AF=0.0098;EUR_AF=0.2753;SAS_AF=0.1155;AA=G|||;VT=SNP
2	97119982	rs10203024	G	T	100	PASS	AC=787;AF=0.157149;AN=5008;NS=2504;DP=21241;EAS_AF=0.2659;AMR_AF=0.1383;AFR_AF=0.2814;EUR_AF=0.0278;SAS_AF=0.0235;AA=G|||;VT=SNP
2	97121784	rs58353777	G	C	100	PASS	AC=841;AF=0.167931;AN=5008;NS=2504;DP=23565;EAS_AF=0.2966;AMR_AF=0.1412;AFR_AF=0.2973;EUR_AF=0.0278;SAS_AF=0.0235;AA=C|||;VT=SNP
2	97122120	rs28795241	G	C	100	PASS	AC=836;AF=0.166933;AN=5008;NS=2504;DP=20691;EAS_AF=0.2966;AMR_AF=0.1412;AFR_AF=0.2935;EUR_AF=0.0278;SAS_AF=0.0235;AA=G|||;VT=SNP
2	97122987	rs60181789	C	G	100	PASS	AC=832;AF=0.166134;AN=5008;NS=2504;DP=20483;EAS_AF=0.2976;AMR_AF=0.1412;AFR_AF=0.2897;EUR_AF=0.0278;SAS_AF=0.0235;AA=C|||;VT=SNP
2	97126326	rs111889353	G	A	100	PASS	AC=930;AF=0.185703;AN=5008;NS=2504;DP=22367;EAS_AF=0.2242;AMR_AF=0.1744;AFR_AF=0.146;EUR_AF=0.2753;SAS_AF=0.1155;AA=A|||;VT=SNP
2	97126511	rs10191828	G	A	100	PASS	AC=836;AF=0.166933;AN=5008;NS=2504;DP=18343;EAS_AF=0.2966;AMR_AF=0.1412;AFR_AF=0.2935;EUR_AF=0.0278;SAS_AF=0.0235;AA=A|||;VT=SNP
2	97130761	rs12105775	G	A	100	PASS	AC=930;AF=0.185703;AN=5008;NS=2504;DP=18306;EAS_AF=0.2242;AMR_AF=0.1729;AFR_AF=0.146;EUR_AF=0.2753;SAS_AF=0.1166;AA=G|||;VT=SNP
2	97132514	rs61008119	G	A	100	PASS	AC=746;AF=0.148962;AN=5008;NS=2504;DP=18845;EAS_AF=0.2242;AMR_AF=0.1686;AFR_AF=0.0098;EUR_AF=0.2753;SAS_AF=0.1155;AA=G|||;VT=SNP
2	97133947	rs2312991	G	A	100	PASS	AC=800;AF=0.159744;AN=5008;NS=2504;DP=17027;EAS_AF=0.2649;AMR_AF=0.1398;AFR_AF=0.2912;EUR_AF=0.0278;SAS_AF=0.0235;AA=G|||;VT=SNP
2	97134027	rs2312990	T	C	100	PASS	AC=843;AF=0.168331;AN=5008;NS=2504;DP=17709;EAS_AF=0.2966;AMR_AF=0.1412;AFR_AF=0.2988;EUR_AF=0.0278;SAS_AF=0.0235;AA=C|||;VT=SNP
2	97134360	rs10207513	A	G	100	PASS	AC=837;AF=0.167133;AN=5008;NS=2504;DP=16893;EAS_AF=0.2966;AMR_AF=0.1412;AFR_AF=0.2943;EUR_AF=0.0278;SAS_AF=0.0235;AA=G|||;VT=SNP
2	97134859	rs7591754	C	G	100	PASS	AC=837;AF=0.167133;AN=5008;NS=2504;DP=19386;EAS_AF=0.2966;AMR_AF=0.1412;AFR_AF=0.2943;EUR_AF=0.0278;SAS_AF=0.0235;AA=G|||;VT=SNP
2	97135126	rs7564763	G	A	100	PASS	AC=801;AF=0.159944;AN=5008;NS=2504;DP=18158;EAS_AF=0.2649;AMR_AF=0.1398;AFR_AF=0.292;EUR_AF=0.0278;SAS_AF=0.0235;AA=G|||;VT=SNP
2	97135162	rs11695705	T	C	100	PASS	AC=765;AF=0.152756;AN=5008;NS=2504;DP=18024;EAS_AF=0.2252;AMR_AF=0.1715;AFR_AF=0.0144;EUR_AF=0.2833;SAS_AF=0.1176;AA=T|||;VT=SNP
2	97137357	rs28371782	T	C	100	PASS	AC=3586;AF=0.716054;AN=5008;NS=2504;DP=17832;EAS_AF=0.8085;AMR_AF=0.7781;AFR_AF=0.5507;EUR_AF=0.6312;SAS_AF=0.8875;AA=T|||;VT=SNP
2	97138197	rs75655358	A	G	100	PASS	AC=391;AF=0.0780751;AN=5008;NS=2504;DP=14663;EAS_AF=0.2589;AMR_AF=0.1124;AFR_AF=0.0023;EUR_AF=0.0249;SAS_AF=0.0245;AA=A|||;VT=SNP
2	97138525	rs4907319	G	A	100	PASS	AC=1776;AF=0.354633;AN=5008;NS=2504;DP=17137;EAS_AF=0.2877;AMR_AF=0.4452;AFR_AF=0.1097;EUR_AF=0.2992;SAS_AF=0.7474;AA=G|||;VT=SNP
2	97139171	rs2118837	G	A	100	PASS	AC=576;AF=0.115016;AN=5008;NS=2504;DP=17428;EAS_AF=0.255;AMR_AF=0.1297;AFR_AF=0.1354;EUR_AF=0.0258;SAS_AF=0.0245;AA=G|||;VT=SNP
2	97139307	rs6711452	G	A	100	PASS	AC=774;AF=0.154553;AN=5008;NS=2504;DP=18339;EAS_AF=0.247;AMR_AF=0.1614;AFR_AF=0.0098;EUR_AF=0.2843;SAS_AF=0.1166;AA=G|||;VT=SNP
2	97139959	rs115399453	A	T	100	PASS	AC=212;AF=0.0423323;AN=5008;NS=2504;DP=9848;EAS_AF=0.0159;AMR_AF=0.0677;AFR_AF=0.0567;EUR_AF=0.0417;SAS_AF=0.0327;AA=A|||;VT=SNP
2	97140142	rs10209780	T	G	100	PASS	AC=3589;AF=0.716653;AN=5008;NS=2504;DP=13349;EAS_AF=0.8214;AMR_AF=0.7622;AFR_AF=0.5666;EUR_AF=0.6103;SAS_AF=0.8885;AA=G|||;VT=SNP
2	97141830	rs11900310	C	G	100	PASS	AC=1956;AF=0.390575;AN=5008;NS=2504;DP=18944;EAS_AF=0.2877;AMR_AF=0.4597;AFR_AF=0.2383;EUR_AF=0.3002;SAS_AF=0.7464;AA=C|||;VT=SNP
2	97143761	rs115706318	T	C	100	PASS	AC=130;AF=0.0259585;AN=5008;NS=2504;DP=17903;EAS_AF=0.0327;AMR_AF=0.0072;AFR_AF=0.0008;EUR_AF=0.0229;SAS_AF=0.0695;AA=T|||;VT=SNP
2	97147980	rs111162559	A	T	100	PASS	AC=771;AF=0.153954;AN=5008;NS=2504;DP=15079;EAS_AF=0.244;AMR_AF=0.1614;AFR_AF=0.0106;EUR_AF=0.2833;SAS_AF=0.1166;AA=A|||;VT=SNP
2	97152446	rs6576972	G	A	100	PASS	AC=3623;AF=0.723442;AN=5008;NS=2504;DP=19201;EAS_AF=0.8264;AMR_AF=0.7622;AFR_AF=0.5893;EUR_AF=0.6093;SAS_AF=0.8885;AA=A|||;VT=SNP
2	97155208	rs11164095	C	T	100	PASS	AC=1785;AF=0.35643;AN=5008;NS=2504;DP=17391;EAS_AF=0.3284;AMR_AF=0.4236;AFR_AF=0.1225;EUR_AF=0.2863;SAS_AF=0.726;AA=C|||;VT=SNP
2	97155372	rs72939351	T	A	100	PASS	AC=805;AF=0.160743;AN=5008;NS=2504;DP=20264;EAS_AF=0.2321;AMR_AF=0.1441;AFR_AF=0.3048;EUR_AF=0.0268;SAS_AF=0.0419;AA=T|||;VT=SNP
2	97160382	rs6753667	G	A	100	PASS	AC=3652;AF=0.729233;AN=5008;NS=2504;DP=17266;EAS_AF=0.8333;AMR_AF=0.7651;AFR_AF=0.5991;EUR_AF=0.6113;SAS_AF=0.8937;AA=A|||;VT=SNP
2	97161749	rs1585272	T	C	100	PASS	AC=1731;AF=0.345647;AN=5008;NS=2504;DP=19816;EAS_AF=0.505;AMR_AF=0.3242;AFR_AF=0.3873;EUR_AF=0.3231;SAS_AF=0.1636;AA=C|||;VT=SNP
2	97162972	rs2118836	T	C	100	PASS	AC=1938;AF=0.386981;AN=5008;NS=2504;DP=18897;EAS_AF=0.3304;AMR_AF=0.4424;AFR_AF=0.2216;EUR_AF=0.2883;SAS_AF=0.7311;AA=T|||;VT=SNP
2	97164943	rs3731939	C	T	100	PASS	AC=781;AF=0.15595;AN=5008;NS=2504;DP=19906;EAS_AF=0.2153;AMR_AF=0.1398;AFR_AF=0.3048;EUR_AF=0.0268;SAS_AF=0.0378;AA=C|||;VT=SNP
2	97166204	rs3731938	A	G	100	PASS	AC=3651;AF=0.729034;AN=5008;NS=2504;DP=14139;EAS_AF=0.8333;AMR_AF=0.7651;AFR_AF=0.5983;EUR_AF=0.6123;SAS_AF=0.8926;AA=G|||;VT=SNP;EX_TARGET
2	97166296	rs3731937	A	G	100	PASS	AC=639;AF=0.127596;AN=5008;NS=2504;DP=12967;EAS_AF=0.2252;AMR_AF=0.1383;AFR_AF=0.1967;EUR_AF=0.0268;SAS_AF=0.0297;AA=G|||;VT=SNP;EX_TARGET
2	97166743	rs28603323	T	C	100	PASS	AC=659;AF=0.131589;AN=5008;NS=2504;DP=15051;EAS_AF=0.2331;AMR_AF=0.1383;AFR_AF=0.1997;EUR_AF=0.0268;SAS_AF=0.0378;AA=T|||;VT=SNP
2	97167962	rs2579505	T	C	100	PASS	AC=3663;AF=0.73143;AN=5008;NS=2504;DP=21614;EAS_AF=0.8472;AMR_AF=0.7651;AFR_AF=0.5983;EUR_AF=0.6143;SAS_AF=0.8885;AA=C|||;VT=SNP
2	97169386	rs74856235	C	T	100	PASS	AC=619;AF=0.123602;AN=5008;NS=2504;DP=18483;EAS_AF=0.2321;AMR_AF=0.1311;AFR_AF=0.1732;EUR_AF=0.0268;SAS_AF=0.0389;AA=C|||;VT=SNP
2	97172125	rs1866444	G	A	100	PASS	AC=867;AF=0.173123;AN=5008;NS=2504;DP=21428;EAS_AF=0.2837;AMR_AF=0.1816;AFR_AF=0.028;EUR_AF=0.2962;SAS_AF=0.1227;AA=G|||;VT=SNP
2	97176634	rs2579503	C	T	100	PASS	AC=848;AF=0.169329;AN=5008;NS=2504;DP=23113;EAS_AF=0.2817;AMR_AF=0.1816;AFR_AF=0.0151;EUR_AF=0.2962;SAS_AF=0.1227;AA=C|||;VT=SNP
2	97179828	rs2464914	A	G	100	PASS	AC=3674;AF=0.733626;AN=5008;NS=2504;DP=18692;EAS_AF=0.8472;AMR_AF=0.7651;AFR_AF=0.6044;EUR_AF=0.6123;SAS_AF=0.8937;AA=G|||;VT=SNP
2	97182497	rs77527374	A	G	100	PASS	AC=510;AF=0.101837;AN=5008;NS=2504;DP=18825;EAS_AF=0.1528;AMR_AF=0.0375;AFR_AF=0.2027;EUR_AF=0.0249;SAS_AF=0.0378;AA=G|||;VT=SNP
2	97182550	rs72939365	T	C	100	PASS	AC=511;AF=0.102037;AN=5008;NS=2504;DP=17064;EAS_AF=0.1528;AMR_AF=0.0375;AFR_AF=0.2027;EUR_AF=0.0249;SAS_AF=0.0389;AA=C|||;VT=SNP
2	97182679	rs79920734	A	G	100	PASS	AC=510;AF=0.101837;AN=5008;NS=2504;DP=13191;EAS_AF=0.1528;AMR_AF=0.0375;AFR_AF=0.2027;EUR_AF=0.0249;SAS_AF=0.0378;AA=G|||;VT=SNP
2	97184160	rs2708975	G	A	100	PASS	AC=851;AF=0.169928;AN=5008;NS=2504;DP=18420;EAS_AF=0.2817;AMR_AF=0.1859;AFR_AF=0.0144;EUR_AF=0.2962;SAS_AF=0.1237;AA=G|||;VT=SNP
2	97184532	rs2708976	C	G	100	PASS	AC=3762;AF=0.751198;AN=5008;NS=2504;DP=18631;EAS_AF=0.8492;AMR_AF=0.7695;AFR_AF=0.6679;EUR_AF=0.6123;SAS_AF=0.8926;AA=G|||;VT=SNP
2	97186917	rs1122238	C	T	100	PASS	AC=2245;AF=0.448283;AN=5008;NS=2504;DP=20478;EAS_AF=0.4127;AMR_AF=0.5389;AFR_AF=0.3381;EUR_AF=0.2913;SAS_AF=0.7311;AA=C|||;VT=SNP
2	97187605	rs4907236	C	T	100	PASS	AC=2238;AF=0.446885;AN=5008;NS=2504;DP=20952;EAS_AF=0.4117;AMR_AF=0.5389;AFR_AF=0.3343;EUR_AF=0.2903;SAS_AF=0.7311;AA=C|||;VT=SNP
2	97188552	rs10175415	C	T	100	PASS	AC=513;AF=0.102436;AN=5008;NS=2504;DP=22084;EAS_AF=0.1518;AMR_AF=0.036;AFR_AF=0.2073;EUR_AF=0.0249;SAS_AF=0.0368;AA=C|||;VT=SNP
2	97190497	rs4907237	C	T	100	PASS	AC=1825;AF=0.364417;AN=5008;NS=2504;DP=19877;EAS_AF=0.4077;AMR_AF=0.4741;AFR_AF=0.1036;EUR_AF=0.2594;SAS_AF=0.7025;AA=C|||;VT=SNP
2	97196727	rs72939377	T	A	100	PASS	AC=519;AF=0.103634;AN=5008;NS=2504;DP=21059;EAS_AF=0.0119;AMR_AF=0.0677;AFR_AF=0.3033;EUR_AF=0.0318;SAS_AF=0.0276;AA=T|||;VT=SNP
2	97197195	rs4907238	A	G	100	PASS	AC=2005;AF=0.400359;AN=5008;NS=2504;DP=18131;EAS_AF=0.4157;AMR_AF=0.5058;AFR_AF=0.1498;EUR_AF=0.2992;SAS_AF=0.7526;AA=A|||;VT=SNP
2	97198788	rs72939379	G	C	100	PASS	AC=471;AF=0.0940495;AN=5008;NS=2504;DP=22640;EAS_AF=0.1448;AMR_AF=0.0346;AFR_AF=0.1808;EUR_AF=0.0249;SAS_AF=0.0378;AA=G|||;VT=SNP
2	97198800	rs2579502	T	C	100	PASS	AC=3898;AF=0.778355;AN=5008;NS=2504;DP=23169;EAS_AF=0.8482;AMR_AF=0.7767;AFR_AF=0.767;EUR_AF=0.6133;SAS_AF=0.8926;AA=C|||;VT=SNP
2	97199251	rs2579501	G	A	100	PASS	AC=849;AF=0.169529;AN=5008;NS=2504;DP=18140;EAS_AF=0.2798;AMR_AF=0.1873;AFR_AF=0.0151;EUR_AF=0.2942;SAS_AF=0.1237;AA=G|||;VT=SNP
2	97201026	rs55687728	A	T	100	PASS	AC=215;AF=0.0429313;AN=5008;NS=2504;DP=23283;EAS_AF=0.1438;AMR_AF=0.0115;AFR_AF=0.0008;EUR_AF=0.0239;SAS_AF=0.0378;AA=A|||;VT=SNP
2	97201265	rs55716397	G	A	100	PASS	AC=507;AF=0.101238;AN=5008;NS=2504;DP=18609;EAS_AF=0.1438;AMR_AF=0.036;AFR_AF=0.208;EUR_AF=0.0249;SAS_AF=0.0378;AA=G|||;VT=SNP
2	97201682	rs2579500	G	A	100	PASS	AC=2066;AF=0.41254;AN=5008;NS=2504;DP=15876;EAS_AF=0.4375;AMR_AF=0.304;AFR_AF=0.6611;EUR_AF=0.3529;SAS_AF=0.1892;AA=A|||;VT=SNP
2	97202243	rs2708978	A	C	100	PASS	AC=3898;AF=0.778355;AN=5008;NS=2504;DP=13504;EAS_AF=0.8482;AMR_AF=0.7767;AFR_AF=0.767;EUR_AF=0.6133;SAS_AF=0.8926;AA=C|||;VT=SNP
2	97203137	rs749027	A	C	100	PASS	AC=3901;AF=0.778954;AN=5008;NS=2504;DP=13622;EAS_AF=0.8482;AMR_AF=0.7767;AFR_AF=0.7693;EUR_AF=0.6133;SAS_AF=0.8926;AA=C|||;VT=SNP
2	97206409	rs6718340	G	A	100	PASS	AC=634;AF=0.126597;AN=5008;NS=2504;DP=19064;EAS_AF=0.1448;AMR_AF=0.049;AFR_AF=0.295;EUR_AF=0.0268;SAS_AF=0.0378;AA=G|||;VT=SNP
2	97206473	rs111328597	G	A	100	PASS	AC=543;AF=0.108427;AN=5008;NS=2504;DP=18240;EAS_AF=0.0119;AMR_AF=0.0634;AFR_AF=0.3245;EUR_AF=0.0308;SAS_AF=0.0276;AA=G|||;VT=SNP
2	97207321	rs2579506	G	A	100	PASS	AC=1984;AF=0.396166;AN=5008;NS=2504;DP=18256;EAS_AF=0.3909;AMR_AF=0.2896;AFR_AF=0.6452;EUR_AF=0.3489;SAS_AF=0.1892;AA=A|||;VT=SNP
2	97208158	rs6723188	G	A	100	PASS	AC=183;AF=0.0365415;AN=5008;NS=2504;DP=20063;EAS_AF=0.0119;AMR_AF=0.0476;AFR_AF=0.0613;EUR_AF=0.0298;SAS_AF=0.0276;AA=G|||;VT=SNP
2	97208305	rs60326991	C	T	100	PASS	AC=634;AF=0.126597;AN=5008;NS=2504;DP=18921;EAS_AF=0.1448;AMR_AF=0.049;AFR_AF=0.295;EUR_AF=0.0268;SAS_AF=0.0378;AA=C|||;VT=SNP
2	97211467	rs2464915	T	C	100	PASS	AC=1983;AF=0.395966;AN=5008;NS=2504;DP=14092;EAS_AF=0.3909;AMR_AF=0.2896;AFR_AF=0.6452;EUR_AF=0.3479;SAS_AF=0.1892;AA=N|||;VT=SNP
2	97212693	rs2278563	C	T	100	PASS	AC=1817;AF=0.362819;AN=5008;NS=2504;DP=18239;EAS_AF=0.4563;AMR_AF=0.4798;AFR_AF=0.053;EUR_AF=0.2644;SAS_AF=0.7035;AA=C|||;VT=SNP
2	97212755	rs1011040	T	C	100	PASS	AC=3896;AF=0.777955;AN=5008;NS=2504;DP=17570;EAS_AF=0.8472;AMR_AF=0.7767;AFR_AF=0.767;EUR_AF=0.6143;SAS_AF=0.8906;AA=C|||;VT=SNP
2	97213289	rs113045278	T	G	100	PASS	AC=515;AF=0.102835;AN=5008;NS=2504;DP=18861;EAS_AF=0.0119;AMR_AF=0.062;AFR_AF=0.3041;EUR_AF=0.0308;SAS_AF=0.0276;AA=T|||;VT=SNP
2	97214861	rs114267084	T	G	100	PASS	AC=212;AF=0.0423323;AN=5008;NS=2504;DP=16739;EAS_AF=0.0119;AMR_AF=0.0476;AFR_AF=0.0832;EUR_AF=0.0298;SAS_AF=0.0276;AA=T|||;VT=SNP
2	97216166	rs143379982	C	G	100	PASS	AC=209;AF=0.0417332;AN=5008;NS=2504;DP=11526;EAS_AF=0.0119;AMR_AF=0.0476;AFR_AF=0.0809;EUR_AF=0.0298;SAS_AF=0.0276;AA=C|||;VT=SNP
2	97218367	rs6576973	A	G	100	PASS	AC=565;AF=0.112819;AN=5008;NS=2504;DP=18351;EAS_AF=0.0506;AMR_AF=0.062;AFR_AF=0.3086;EUR_AF=0.0308;SAS_AF=0.0327;AA=A|||;VT=SNP
2	97218757	rs2579507	G	C	100	PASS	AC=1566;AF=0.3127;AN=5008;NS=2504;DP=17616;EAS_AF=0.3135;AMR_AF=0.549;AFR_AF=0.177;EUR_AF=0.3608;SAS_AF=0.2781;AA=G|||;VT=SNP
2	97218789	rs78152671	G	A	100	PASS	AC=125;AF=0.0249601;AN=5008;NS=2504;DP=18437;EAS_AF=0.0724;AMR_AF=0.0086;AFR_AF=0.0038;EUR_AF=0.0249;SAS_AF=0.0164;AA=G|||;VT=SNP
2	97219047	rs17119507	G	A	100	PASS	AC=315;AF=0.0628994;AN=5008;NS=2504;DP=17732;EAS_AF=0.0119;AMR_AF=0.0562;AFR_AF=0.1558;EUR_AF=0.0308;SAS_AF=0.0276;AA=G|||;VT=SNP
2	97219710	rs2438712	C	T	100	PASS	AC=778;AF=0.155351;AN=5008;NS=2504;DP=19114;EAS_AF=0.2321;AMR_AF=0.1744;AFR_AF=0.0129;EUR_AF=0.2843;SAS_AF=0.1227;AA=C|||;VT=SNP
2	97220657	rs6753713	G	T	100	PASS	AC=349;AF=0.0696885;AN=5008;NS=2504;DP=19925;EAS_AF=0.1448;AMR_AF=0.0231;AFR_AF=0.0946;EUR_AF=0.0249;SAS_AF=0.0378;AA=G|||;VT=SNP
2	97226310	rs59118112	A	C	100	PASS	AC=601;AF=0.120008;AN=5008;NS=2504;DP=16419;EAS_AF=0.0119;AMR_AF=0.0663;AFR_AF=0.3661;EUR_AF=0.0308;SAS_AF=0.0286;AA=A|||;VT=SNP
2	97226402	rs13398740	A	G	100	PASS	AC=668;AF=0.133387;AN=5008;NS=2504;DP=14202;EAS_AF=0.1448;AMR_AF=0.0519;AFR_AF=0.3192;EUR_AF=0.0278;SAS_AF=0.0368;AA=A|||;VT=SNP
2	97228039	rs4907240	G	A	100	PASS	AC=1809;AF=0.361222;AN=5008;NS=2504;DP=18895;EAS_AF=0.4573;AMR_AF=0.4784;AFR_AF=0.0424;EUR_AF=0.2704;SAS_AF=0.7035;AA=G|||;VT=SNP
2	97229995	rs116516854	T	C	100	PASS	AC=210;AF=0.0419329;AN=5008;NS=2504;DP=22440;EAS_AF=0.0119;AMR_AF=0.0504;AFR_AF=0.0802;EUR_AF=0.0298;SAS_AF=0.0276;AA=T|||;VT=SNP
2	97230074	rs2708977	G	A	100	PASS	AC=3888;AF=0.776358;AN=5008;NS=2504;DP=22658;EAS_AF=0.8452;AMR_AF=0.7752;AFR_AF=0.7564;EUR_AF=0.6123;SAS_AF=0.9018;AA=A|||;VT=SNP
2	97230259	rs10203766	G	A	100	PASS	AC=513;AF=0.102436;AN=5008;NS=2504;DP=20964;EAS_AF=0.1448;AMR_AF=0.0389;AFR_AF=0.211;EUR_AF=0.0249;SAS_AF=0.0368;AA=G|||;VT=SNP
2	97231885	rs2579498	G	A	100	PASS	AC=784;AF=0.15655;AN=5008;NS=2504;DP=15307;EAS_AF=0.2341;AMR_AF=0.1787;AFR_AF=0.0129;EUR_AF=0.2853;SAS_AF=0.1227;AA=G|||;VT=SNP
2	97232656	rs2579499	C	G	100	PASS	AC=1926;AF=0.384585;AN=5008;NS=2504;DP=16717;EAS_AF=0.3909;AMR_AF=0.2882;AFR_AF=0.6089;EUR_AF=0.341;SAS_AF=0.1881;AA=G|||;VT=SNP
2	97235703	rs6715933	G	A	100	PASS	AC=182;AF=0.0363419;AN=5008;NS=2504;DP=18956;EAS_AF=0.0119;AMR_AF=0.0461;AFR_AF=0.0613;EUR_AF=0.0298;SAS_AF=0.0276;AA=G|||;VT=SNP
2	97235814	rs7607990	A	G	100	PASS	AC=640;AF=0.127796;AN=5008;NS=2504;DP=21431;EAS_AF=0.1448;AMR_AF=0.0504;AFR_AF=0.2988;EUR_AF=0.0278;SAS_AF=0.0368;AA=a|||;VT=SNP
2	97237093	rs11688674	A	G	100	PASS	AC=392;AF=0.0782748;AN=5008;NS=2504;DP=21217;EAS_AF=0.1002;AMR_AF=0.1556;AFR_AF=0.0045;EUR_AF=0.0865;SAS_AF=0.092;AA=A|||;VT=SNP
2	97237153	rs11682934	C	T	100	PASS	AC=1830;AF=0.365415;AN=5008;NS=2504;DP=20793;EAS_AF=0.4563;AMR_AF=0.4827;AFR_AF=0.0484;EUR_AF=0.2704;SAS_AF=0.7147;AA=C|||;VT=SNP
2	97237714	rs10199227	A	C	100	PASS	AC=444;AF=0.0886581;AN=5008;NS=2504;DP=20114;EAS_AF=0.1458;AMR_AF=0.0346;AFR_AF=0.1596;EUR_AF=0.0258;SAS_AF=0.0368;AA=A|||;VT=SNP
2	97238770	rs11691670	A	G	100	PASS	AC=1843;AF=0.368011;AN=5008;NS=2504;DP=21567;EAS_AF=0.4573;AMR_AF=0.4827;AFR_AF=0.0552;EUR_AF=0.2704;SAS_AF=0.7178;AA=A|||;VT=SNP
2	97240002	rs59398186	T	G	100	PASS	AC=637;AF=0.127196;AN=5008;NS=2504;DP=18863;EAS_AF=0.1448;AMR_AF=0.0519;AFR_AF=0.2958;EUR_AF=0.0278;SAS_AF=0.0368;AA=T|||;VT=SNP
2	97241928	rs4907241	A	G	100	PASS	AC=1840;AF=0.367412;AN=5008;NS=2504;DP=23201;EAS_AF=0.4563;AMR_AF=0.4827;AFR_AF=0.0552;EUR_AF=0.2704;SAS_AF=0.7157;AA=A|||;VT=SNP
2	97243058	rs13019986	C	T	100	PASS	AC=1114;AF=0.222444;AN=5008;NS=2504;DP=20343;EAS_AF=0.1538;AMR_AF=0.2233;AFR_AF=0.2428;EUR_AF=0.3867;SAS_AF=0.0961;AA=C|||;VT=SNP
2	97243305	rs12469420	G	A	100	PASS	AC=1841;AF=0.367612;AN=5008;NS=2504;DP=24667;EAS_AF=0.4573;AMR_AF=0.4827;AFR_AF=0.0552;EUR_AF=0.2704;SAS_AF=0.7157;AA=G|||;VT=SNP
2	97243532	rs2314109	C	T	100	PASS	AC=1114;AF=0.222444;AN=5008;NS=2504;DP=21199;EAS_AF=0.1538;AMR_AF=0.2219;AFR_AF=0.2436;EUR_AF=0.3867;SAS_AF=0.0961;AA=C|||;VT=SNP
2	97244163	rs7604736	C	T	100	PASS	AC=501;AF=0.10004;AN=5008;NS=2504;DP=15591;EAS_AF=0.1438;AMR_AF=0.0389;AFR_AF=0.2012;EUR_AF=0.0258;SAS_AF=0.0378;AA=C|||;VT=SNP
2	97244385	rs6576974	A	G	100	PASS	AC=4230;AF=0.844649;AN=5008;NS=2504;DP=16888;EAS_AF=0.7669;AMR_AF=0.8242;AFR_AF=0.9894;EUR_AF=0.7157;SAS_AF=0.8763;AA=G|||;VT=SNP
2	97245037	rs6576975	G	T	100	PASS	AC=395;AF=0.0788738;AN=5008;NS=2504;DP=20034;EAS_AF=0.0129;AMR_AF=0.0591;AFR_AF=0.2141;EUR_AF=0.0308;SAS_AF=0.0276;AA=G|||;VT=SNP
2	97245736	rs116177021	A	G	100	PASS	AC=182;AF=0.0363419;AN=5008;NS=2504;DP=24059;EAS_AF=0.0119;AMR_AF=0.0461;AFR_AF=0.0613;EUR_AF=0.0298;SAS_AF=0.0276;AA=A|||;VT=SNP
2	97246667	rs6576976	T	C	100	PASS	AC=4230;AF=0.844649;AN=5008;NS=2504;DP=18000;EAS_AF=0.7669;AMR_AF=0.8242;AFR_AF=0.9894;EUR_AF=0.7157;SAS_AF=0.8763;AA=C|||;VT=SNP
2	97246956	rs6747149	C	A	100	PASS	AC=1841;AF=0.367612;AN=5008;NS=2504;DP=17518;EAS_AF=0.4573;AMR_AF=0.4827;AFR_AF=0.056;EUR_AF=0.2704;SAS_AF=0.7147;AA=C|||;VT=SNP
2	97249011	rs11676886	A	G	100	PASS	AC=4230;AF=0.844649;AN=5008;NS=2504;DP=18730;EAS_AF=0.7669;AMR_AF=0.8242;AFR_AF=0.9894;EUR_AF=0.7157;SAS_AF=0.8763;AA=G|||;VT=SNP
2	97249103	rs11678174	T	C	100	PASS	AC=1842;AF=0.367812;AN=5008;NS=2504;DP=18104;EAS_AF=0.4573;AMR_AF=0.4827;AFR_AF=0.056;EUR_AF=0.2714;SAS_AF=0.7147;AA=T|||;VT=SNP
2	97249142	rs12717781	G	A	100	PASS	AC=1124;AF=0.224441;AN=5008;NS=2504;DP=18709;EAS_AF=0.1538;AMR_AF=0.2233;AFR_AF=0.2511;EUR_AF=0.3857;SAS_AF=0.0961;AA=T|||;VT=SNP
2	97249593	rs10185002	G	T	100	PASS	AC=634;AF=0.126597;AN=5008;NS=2504;DP=20892;EAS_AF=0.1438;AMR_AF=0.049;AFR_AF=0.2958;EUR_AF=0.0268;SAS_AF=0.0378;AA=G|||;VT=SNP
2	97252444	rs10460601	G	A	100	PASS	AC=1832;AF=0.365815;AN=5008;NS=2504;DP=15410;EAS_AF=0.4573;AMR_AF=0.4827;AFR_AF=0.0484;EUR_AF=0.2704;SAS_AF=0.7157;AA=G|||;VT=SNP
2	97254116	rs12717782	G	A	100	PASS	AC=930;AF=0.185703;AN=5008;NS=2504;DP=17927;EAS_AF=0.0685;AMR_AF=0.2161;AFR_AF=0.1952;EUR_AF=0.3748;SAS_AF=0.0777;AA=G|||;VT=SNP
2	97257528	rs10183164	A	G	100	PASS	AC=635;AF=0.126797;AN=5008;NS=2504;DP=18048;EAS_AF=0.1438;AMR_AF=0.0504;AFR_AF=0.2958;EUR_AF=0.0278;SAS_AF=0.0368;AA=A|||;VT=SNP
2	97258451	rs13405842	A	T	100	PASS	AC=496;AF=0.0990415;AN=5008;NS=2504;DP=19407;EAS_AF=0.1438;AMR_AF=0.0389;AFR_AF=0.1989;EUR_AF=0.0258;SAS_AF=0.0358;AA=A|||;VT=SNP
2	97260006	rs17119523	A	G	100	PASS	AC=182;AF=0.0363419;AN=5008;NS=2504;DP=22411;EAS_AF=0.0119;AMR_AF=0.0461;AFR_AF=0.0613;EUR_AF=0.0298;SAS_AF=0.0276;AA=A|||;VT=SNP
2	97267260	rs6759099	G	C	100	PASS	AC=1837;AF=0.366813;AN=5008;NS=2504;DP=19009;EAS_AF=0.4534;AMR_AF=0.4827;AFR_AF=0.056;EUR_AF=0.2704;SAS_AF=0.7147;AA=G|||;VT=SNP
2	97267293	rs6749159	T	C	100	PASS	AC=1837;AF=0.366813;AN=5008;NS=2504;DP=19111;EAS_AF=0.4534;AMR_AF=0.4827;AFR_AF=0.056;EUR_AF=0.2704;SAS_AF=0.7147;AA=T|||;VT=SNP
2	97267644	rs62154845	G	A	100	PASS	AC=1836;AF=0.366613;AN=5008;NS=2504;DP=19935;EAS_AF=0.4534;AMR_AF=0.4827;AFR_AF=0.0552;EUR_AF=0.2704;SAS_AF=0.7147;AA=G|||;VT=SNP
2	97271090	rs35715176	G	A	100	PASS	AC=216;AF=0.043131;AN=5008;NS=2504;DP=21220;EAS_AF=0.1438;AMR_AF=0.013;AFR_AF=0.0008;EUR_AF=0.0249;SAS_AF=0.0368;AA=G|||;VT=SNP;EX_TARGET
2	97272135	rs13395011	G	A	100	PASS	AC=619;AF=0.123602;AN=5008;NS=2504;DP=22743;EAS_AF=0.1438;AMR_AF=0.049;AFR_AF=0.2844;EUR_AF=0.0278;SAS_AF=0.0368;AA=G|||;VT=SNP
2	97273113	rs4907242	C	A	100	PASS	AC=1841;AF=0.367612;AN=5008;NS=2504;DP=20094;EAS_AF=0.4573;AMR_AF=0.4827;AFR_AF=0.0552;EUR_AF=0.2714;SAS_AF=0.7147;AA=C|||;VT=SNP
2	97275760	rs7575254	T	C	100	PASS	AC=1842;AF=0.367812;AN=5008;NS=2504;DP=13384;EAS_AF=0.4583;AMR_AF=0.4827;AFR_AF=0.0552;EUR_AF=0.2714;SAS_AF=0.7147;AA=T|||;VT=SNP
2	97277489	rs12992413	A	G	100	PASS	AC=1136;AF=0.226837;AN=5008;NS=2504;DP=17358;EAS_AF=0.1538;AMR_AF=0.2248;AFR_AF=0.2587;EUR_AF=0.3867;SAS_AF=0.0961;AA=A|||;VT=SNP
2	97280240	rs10177168	A	G	100	PASS	AC=4228;AF=0.844249;AN=5008;NS=2504;DP=17372;EAS_AF=0.7679;AMR_AF=0.8242;AFR_AF=0.9887;EUR_AF=0.7147;SAS_AF=0.8753;AA=G|||;VT=SNP
2	97284917	rs12329128	G	A	100	PASS	AC=934;AF=0.186502;AN=5008;NS=2504;DP=22944;EAS_AF=0.0685;AMR_AF=0.2176;AFR_AF=0.1959;EUR_AF=0.3767;SAS_AF=0.0777;AA=G|||;VT=SNP
2	97285062	rs72941209	C	T	100	PASS	AC=493;AF=0.0984425;AN=5008;NS=2504;DP=21907;EAS_AF=0.1438;AMR_AF=0.0375;AFR_AF=0.1982;EUR_AF=0.0239;SAS_AF=0.0368;AA=C|||;VT=SNP
2	97285852	rs6576978	C	T	100	PASS	AC=4227;AF=0.84405;AN=5008;NS=2504;DP=19105;EAS_AF=0.7669;AMR_AF=0.8242;AFR_AF=0.9887;EUR_AF=0.7147;SAS_AF=0.8753;AA=c|||;VT=SNP
2	97287838	rs72941214	G	A	100	PASS	AC=502;AF=0.10024;AN=5008;NS=2504;DP=15409;EAS_AF=0.1448;AMR_AF=0.0375;AFR_AF=0.2005;EUR_AF=0.0268;SAS_AF=0.0389;AA=G|||;VT=SNP
2	97293140	rs6733589	C	T	100	PASS	AC=465;AF=0.0928514;AN=5008;NS=2504;DP=16998;EAS_AF=0.1438;AMR_AF=0.0375;AFR_AF=0.177;EUR_AF=0.0239;SAS_AF=0.0368;AA=C|||;VT=SNP
2	97293759	rs78018759	G	T	100	PASS	AC=213;AF=0.0425319;AN=5008;NS=2504;DP=21214;EAS_AF=0.1438;AMR_AF=0.0115;AFR_AF=0.0008;EUR_AF=0.0229;SAS_AF=0.0368;AA=G|||;VT=SNP
2	97294903	rs6741277	C	T	100	PASS	AC=4228;AF=0.844249;AN=5008;NS=2504;DP=19892;EAS_AF=0.7669;AMR_AF=0.8242;AFR_AF=0.9894;EUR_AF=0.7147;SAS_AF=0.8753;AA=T|||;VT=SNP
2	97298290	rs7584930	C	T	100	PASS	AC=4227;AF=0.84405;AN=5008;NS=2504;DP=20373;EAS_AF=0.7669;AMR_AF=0.8242;AFR_AF=0.9887;EUR_AF=0.7147;SAS_AF=0.8753;AA=c|||;VT=SNP
2	97298949	rs6753926	T	C	100	PASS	AC=4194;AF=0.83746;AN=5008;NS=2504;DP=14203;EAS_AF=0.7669;AMR_AF=0.8199;AFR_AF=0.9652;EUR_AF=0.7157;SAS_AF=0.8753;AA=C|||;VT=SNP
2	97299078	rs13384114	G	A	100	PASS	AC=449;AF=0.0896565;AN=5008;NS=2504;DP=12303;EAS_AF=0.1438;AMR_AF=0.0331;AFR_AF=0.1664;EUR_AF=0.0239;SAS_AF=0.0378;AA=G|||;VT=SNP
2	97300739	rs72941219	C	T	100	PASS	AC=494;AF=0.0986422;AN=5008;NS=2504;DP=21294;EAS_AF=0.1438;AMR_AF=0.0375;AFR_AF=0.1989;EUR_AF=0.0239;SAS_AF=0.0368;AA=C|||;VT=SNP
2	97300833	rs11164109	T	A	100	PASS	AC=1843;AF=0.368011;AN=5008;NS=2504;DP=21815;EAS_AF=0.4583;AMR_AF=0.4827;AFR_AF=0.056;EUR_AF=0.2714;SAS_AF=0.7147;AA=T|||;VT=SNP
2	97304180	rs7580048	G	C	100	PASS	AC=1839;AF=0.367212;AN=5008;NS=2504;DP=12166;EAS_AF=0.4544;AMR_AF=0.4827;AFR_AF=0.0575;EUR_AF=0.2694;SAS_AF=0.7147;AA=G|||;VT=SNP
2	97305080	rs7608325	C	T	100	PASS	AC=393;AF=0.0784744;AN=5008;NS=2504;DP=18352;EAS_AF=0.0109;AMR_AF=0.0591;AFR_AF=0.2141;EUR_AF=0.0308;SAS_AF=0.0276;AA=C|||;VT=SNP
2	97306204	rs9752465	C	T	100	PASS	AC=549;AF=0.109625;AN=5008;NS=2504;DP=14578;EAS_AF=0.0119;AMR_AF=0.0634;AFR_AF=0.329;EUR_AF=0.0308;SAS_AF=0.0276;AA=C|||;VT=SNP
2	97306215	rs61063398	T	C	100	PASS	AC=672;AF=0.134185;AN=5008;NS=2504;DP=14670;EAS_AF=0.1448;AMR_AF=0.0533;AFR_AF=0.3222;EUR_AF=0.0268;SAS_AF=0.0368;AA=T|||;VT=SNP
2	97306236	rs13007343	G	A	100	PASS	AC=1101;AF=0.219848;AN=5008;NS=2504;DP=14248;EAS_AF=0.1538;AMR_AF=0.2205;AFR_AF=0.2345;EUR_AF=0.3867;SAS_AF=0.0961;AA=G|||;VT=SNP
2	97306987	rs13393729	G	A	100	PASS	AC=612;AF=0.122204;AN=5008;NS=2504;DP=11922;EAS_AF=0.1399;AMR_AF=0.049;AFR_AF=0.2829;EUR_AF=0.0268;SAS_AF=0.0368;AA=G|||;VT=SNP
2	97309696	rs77639823	G	C	100	PASS	AC=466;AF=0.0930511;AN=5008;NS=2504;DP=11574;EAS_AF=0.1399;AMR_AF=0.036;AFR_AF=0.1815;EUR_AF=0.0239;SAS_AF=0.0368;AA=G|||;VT=SNP
2	97311394	rs112036964	C	T	100	PASS	AC=549;AF=0.109625;AN=5008;NS=2504;DP=16920;EAS_AF=0.0119;AMR_AF=0.0634;AFR_AF=0.329;EUR_AF=0.0308;SAS_AF=0.0276;AA=C|||;VT=SNP
2	97313450	rs749949	C	G	100	PASS	AC=1844;AF=0.368211;AN=5008;NS=2504;DP=18640;EAS_AF=0.4623;AMR_AF=0.4827;AFR_AF=0.0552;EUR_AF=0.2694;SAS_AF=0.7147;AA=c|||;VT=SNP
2	97313451	rs60378028	C	T	100	PASS	AC=535;AF=0.106829;AN=5008;NS=2504;DP=18788;EAS_AF=0.0119;AMR_AF=0.062;AFR_AF=0.3192;EUR_AF=0.0308;SAS_AF=0.0276;AA=c|||;VT=SNP
2	97314175	rs747757	G	A	100	PASS	AC=494;AF=0.0986422;AN=5008;NS=2504;DP=18823;EAS_AF=0.1399;AMR_AF=0.0375;AFR_AF=0.1989;EUR_AF=0.0239;SAS_AF=0.0409;AA=G|||;VT=SNP
2	97315570	rs17685664	C	T	100	PASS	AC=1201;AF=0.239816;AN=5008;NS=2504;DP=22264;EAS_AF=0.1548;AMR_AF=0.219;AFR_AF=0.3351;EUR_AF=0.3559;SAS_AF=0.0941;AA=C|||;VT=SNP
2	97318066	rs59021132	T	C	100	PASS	AC=538;AF=0.107428;AN=5008;NS=2504;DP=20340;EAS_AF=0.0119;AMR_AF=0.0634;AFR_AF=0.3207;EUR_AF=0.0308;SAS_AF=0.0276;AA=T|||;VT=SNP
2	97318219	rs60501446	G	A	100	PASS	AC=536;AF=0.107029;AN=5008;NS=2504;DP=20110;EAS_AF=0.0119;AMR_AF=0.0634;AFR_AF=0.3192;EUR_AF=0.0308;SAS_AF=0.0276;AA=G|||;VT=SNP
2	97319534	rs17685766	G	C	100	PASS	AC=1224;AF=0.244409;AN=5008;NS=2504;DP=18919;EAS_AF=0.1548;AMR_AF=0.2219;AFR_AF=0.3502;EUR_AF=0.3559;SAS_AF=0.0951;AA=G|||;VT=SNP
2	97320737	rs4907200	T	G	100	PASS	AC=4215;AF=0.841653;AN=5008;NS=2504;DP=20080;EAS_AF=0.7679;AMR_AF=0.8256;AFR_AF=0.9773;EUR_AF=0.7157;SAS_AF=0.8753;AA=G|||;VT=SNP
2	97322958	rs12471390	C	T	100	PASS	AC=1853;AF=0.370008;AN=5008;NS=2504;DP=9745;EAS_AF=0.4683;AMR_AF=0.4841;AFR_AF=0.056;EUR_AF=0.2704;SAS_AF=0.7147;AA=C|||;VT=SNP
2	97324202	rs76653475	C	T	100	PASS	AC=209;AF=0.0417332;AN=5008;NS=2504;DP=15094;EAS_AF=0.1399;AMR_AF=0.0115;AFR_AF=0.0008;EUR_AF=0.0229;SAS_AF=0.0368;AA=C|||;VT=SNP
2	97325466	rs113914866	G	A	100	PASS	AC=384;AF=0.0766773;AN=5008;NS=2504;DP=14471;EAS_AF=0.0119;AMR_AF=0.0591;AFR_AF=0.2065;EUR_AF=0.0308;SAS_AF=0.0276;AA=G|||;VT=SNP
2	97326286	rs4907246	T	C	100	PASS	AC=1865;AF=0.372404;AN=5008;NS=2504;DP=17758;EAS_AF=0.4583;AMR_AF=0.4813;AFR_AF=0.0726;EUR_AF=0.2704;SAS_AF=0.7168;AA=T|||;VT=SNP
2	97327721	rs59426746	C	T	100	PASS	AC=414;AF=0.0826677;AN=5008;NS=2504;DP=16992;EAS_AF=0.122;AMR_AF=0.0331;AFR_AF=0.1558;EUR_AF=0.0239;SAS_AF=0.0389;AA=C|||;VT=SNP
2	97328326	rs7605469	A	G	100	PASS	AC=527;AF=0.105232;AN=5008;NS=2504;DP=20746;EAS_AF=0.0119;AMR_AF=0.062;AFR_AF=0.3124;EUR_AF=0.0308;SAS_AF=0.0286;AA=A|||;VT=SNP
2	97328852	rs17634791	C	T	100	PASS	AC=3917;AF=0.782149;AN=5008;NS=2504;DP=20630;EAS_AF=0.751;AMR_AF=0.7968;AFR_AF=0.8086;EUR_AF=0.6819;SAS_AF=0.8712;AA=T|||;VT=SNP
2	97328874	rs13029764	A	G	100	PASS	AC=1278;AF=0.255192;AN=5008;NS=2504;DP=20745;EAS_AF=0.1548;AMR_AF=0.2334;AFR_AF=0.3533;EUR_AF=0.3917;SAS_AF=0.1012;AA=A|||;VT=SNP
2	97329411	rs78099783	C	G	100	PASS	AC=192;AF=0.0383387;AN=5008;NS=2504;DP=21879;EAS_AF=0.122;AMR_AF=0.0115;AFR_AF=0.0008;EUR_AF=0.0239;SAS_AF=0.0368;AA=c|||;VT=SNP
2	97331585	rs13389475	A	G	100	PASS	AC=535;AF=0.106829;AN=5008;NS=2504;DP=18684;EAS_AF=0.1399;AMR_AF=0.0389;AFR_AF=0.2315;EUR_AF=0.0249;SAS_AF=0.0368;AA=A|||;VT=SNP
2	97333316	rs113304159	T	G	100	PASS	AC=389;AF=0.0776757;AN=5008;NS=2504;DP=16734;EAS_AF=0.0119;AMR_AF=0.0605;AFR_AF=0.2065;EUR_AF=0.0338;SAS_AF=0.0286;AA=T|||;VT=SNP
2	97335510	rs6732115	T	C	100	PASS	AC=502;AF=0.10024;AN=5008;NS=2504;DP=20339;EAS_AF=0.123;AMR_AF=0.0389;AFR_AF=0.2201;EUR_AF=0.0239;SAS_AF=0.0368;AA=T|||;VT=SNP
2	97336089	rs2292942	G	C	100	PASS	AC=462;AF=0.0922524;AN=5008;NS=2504;DP=16888;EAS_AF=0.123;AMR_AF=0.0375;AFR_AF=0.1906;EUR_AF=0.0239;SAS_AF=0.0368;AA=G|||;VT=SNP
2	97336979	rs2314397	C	G	100	PASS	AC=3080;AF=0.615016;AN=5008;NS=2504;DP=17252;EAS_AF=0.6052;AMR_AF=0.7147;AFR_AF=0.3926;EUR_AF=0.661;SAS_AF=0.8078;AA=C|||;VT=SNP
2	97337491	rs10184209	G	T	100	PASS	AC=1125;AF=0.224641;AN=5008;NS=2504;DP=19200;EAS_AF=0.1567;AMR_AF=0.2233;AFR_AF=0.2458;EUR_AF=0.3887;SAS_AF=0.0982;AA=G|||;VT=SNP
2	97338126	rs10427212	T	C	100	PASS	AC=543;AF=0.108427;AN=5008;NS=2504;DP=18922;EAS_AF=0.0119;AMR_AF=0.0648;AFR_AF=0.3238;EUR_AF=0.0298;SAS_AF=0.0286;AA=T|||;VT=SNP
2	97339781	rs11891926	T	C	100	PASS	AC=4209;AF=0.840455;AN=5008;NS=2504;DP=19943;EAS_AF=0.7589;AMR_AF=0.8228;AFR_AF=0.9773;EUR_AF=0.7167;SAS_AF=0.8793;AA=C|||;VT=SNP
2	97340763	rs10194468	G	A	100	PASS	AC=1122;AF=0.224042;AN=5008;NS=2504;DP=17919;EAS_AF=0.1518;AMR_AF=0.2248;AFR_AF=0.2481;EUR_AF=0.3897;SAS_AF=0.0951;AA=G|||;VT=SNP
2	97341324	rs62156200	C	T	100	PASS	AC=1818;AF=0.363019;AN=5008;NS=2504;DP=14606;EAS_AF=0.4633;AMR_AF=0.4784;AFR_AF=0.0408;EUR_AF=0.2684;SAS_AF=0.7106;AA=C|||;VT=SNP
2	97342607	rs112032102	T	A	100	PASS	AC=523;AF=0.104433;AN=5008;NS=2504;DP=16975;EAS_AF=0.0119;AMR_AF=0.062;AFR_AF=0.3071;EUR_AF=0.0338;SAS_AF=0.0286;AA=T|||;VT=SNP
2	97343012	rs7572249	C	T	100	PASS	AC=3246;AF=0.648163;AN=5008;NS=2504;DP=18733;EAS_AF=0.6865;AMR_AF=0.6037;AFR_AF=0.7776;EUR_AF=0.333;SAS_AF=0.7894;AA=T|||;VT=SNP
2	97343303	rs72941235	G	A	100	PASS	AC=437;AF=0.0872604;AN=5008;NS=2504;DP=17958;EAS_AF=0.122;AMR_AF=0.0375;AFR_AF=0.174;EUR_AF=0.0229;SAS_AF=0.0358;AA=g|||;VT=SNP
2	97343331	rs7600903	G	T	100	PASS	AC=1834;AF=0.366214;AN=5008;NS=2504;DP=17302;EAS_AF=0.4583;AMR_AF=0.4813;AFR_AF=0.0545;EUR_AF=0.2684;SAS_AF=0.7117;AA=G|||;VT=SNP
2	97343893	rs12477059	G	A	100	PASS	AC=1829;AF=0.365216;AN=5008;NS=2504;DP=12846;EAS_AF=0.4583;AMR_AF=0.4798;AFR_AF=0.0545;EUR_AF=0.2684;SAS_AF=0.7076;AA=G|||;VT=SNP
2	97346335	rs7583154	T	C	100	PASS	AC=1673;AF=0.334065;AN=5008;NS=2504;DP=17635;EAS_AF=0.4752;AMR_AF=0.2118;AFR_AF=0.4198;EUR_AF=0.2644;SAS_AF=0.2311;AA=T|||;VT=SNP
2	97346403	rs10196554	G	A	100	PASS	AC=538;AF=0.107428;AN=5008;NS=2504;DP=17183;EAS_AF=0.1349;AMR_AF=0.1239;AFR_AF=0.171;EUR_AF=0.0278;SAS_AF=0.0634;AA=A|||;VT=SNP
2	97351561	rs59648446	A	G	100	PASS	AC=1157;AF=0.23103;AN=5008;NS=2504;DP=19249;EAS_AF=0.1944;AMR_AF=0.0879;AFR_AF=0.5741;EUR_AF=0.0805;SAS_AF=0.0613;AA=G|||;VT=SNP
2	97351840	rs7599598	A	G	100	PASS	AC=2528;AF=0.504792;AN=5008;NS=2504;DP=19684;EAS_AF=0.4524;AMR_AF=0.3357;AFR_AF=0.8926;EUR_AF=0.4324;SAS_AF=0.229;AA=G|||;VT=SNP
2	97352409	rs11694498	T	A	100	PASS	AC=2221;AF=0.44349;AN=5008;NS=2504;DP=15977;EAS_AF=0.4345;AMR_AF=0.3055;AFR_AF=0.7103;EUR_AF=0.4115;SAS_AF=0.2229;AA=A|||;VT=SNP
2	97352693	rs59073958	C	T	100	PASS	AC=658;AF=0.13139;AN=5008;NS=2504;DP=17923;EAS_AF=0.1885;AMR_AF=0.0692;AFR_AF=0.2133;EUR_AF=0.0775;SAS_AF=0.0613;AA=C|||;VT=SNP
2	97353725	rs868168	G	A	100	PASS	AC=955;AF=0.190695;AN=5008;NS=2504;DP=15551;EAS_AF=0.2331;AMR_AF=0.2061;AFR_AF=0.0688;EUR_AF=0.333;SAS_AF=0.1544;AA=G|||;VT=SNP
2	97357108	rs62156206	G	A	100	PASS	AC=392;AF=0.0782748;AN=5008;NS=2504;DP=16045;EAS_AF=0.1171;AMR_AF=0.0576;AFR_AF=0.093;EUR_AF=0.0726;SAS_AF=0.0389;AA=G|||;VT=SNP
2	97359236	rs62156207	C	A	100	PASS	AC=592;AF=0.118211;AN=5008;NS=2504;DP=17663;EAS_AF=0.1161;AMR_AF=0.0576;AFR_AF=0.2451;EUR_AF=0.0726;SAS_AF=0.0389;AA=C|||;VT=SNP
2	97359364	rs61750875	A	G	100	PASS	AC=1051;AF=0.209864;AN=5008;NS=2504;DP=18966;EAS_AF=0.1984;AMR_AF=0.0793;AFR_AF=0.5053;EUR_AF=0.0775;SAS_AF=0.0511;AA=G|||;VT=SNP
2	97360079	rs72809820	C	T	100	PASS	AC=1028;AF=0.205272;AN=5008;NS=2504;DP=17570;EAS_AF=0.3264;AMR_AF=0.1916;AFR_AF=0.0734;EUR_AF=0.3101;SAS_AF=0.1605;AA=C|||;VT=SNP
2	97365213	rs2292939	C	T	100	PASS	AC=247;AF=0.0493211;AN=5008;NS=2504;DP=17975;EAS_AF=0.0546;AMR_AF=0.0403;AFR_AF=0.0809;EUR_AF=0.0298;SAS_AF=0.0276;AA=C|||;VT=SNP
2	97366088	rs61742095	T	C	100	PASS	AC=399;AF=0.0796725;AN=5008;NS=2504;DP=20706;EAS_AF=0.121;AMR_AF=0.0591;AFR_AF=0.0938;EUR_AF=0.0716;SAS_AF=0.0409;AA=T|||;VT=SNP;EX_TARGET
2	97366303	rs2280355	A	G	100	PASS	AC=3271;AF=0.653155;AN=5008;NS=2504;DP=22467;EAS_AF=0.5099;AMR_AF=0.5533;AFR_AF=0.9758;EUR_AF=0.7873;SAS_AF=0.2975;AA=G|||;VT=SNP
2	97366324	rs2280356	A	G	100	PASS	AC=789;AF=0.157548;AN=5008;NS=2504;DP=22786;EAS_AF=0.12;AMR_AF=0.0764;AFR_AF=0.3812;EUR_AF=0.0706;SAS_AF=0.0409;AA=G|||;VT=SNP
2	97366599	rs2872633	A	G	100	PASS	AC=432;AF=0.086262;AN=5008;NS=2504;DP=19946;EAS_AF=0.122;AMR_AF=0.0591;AFR_AF=0.118;EUR_AF=0.0716;SAS_AF=0.0409;AA=A|||;VT=SNP
2	97366779	rs2139406	A	G	100	PASS	AC=902;AF=0.180112;AN=5008;NS=2504;DP=18983;EAS_AF=0.121;AMR_AF=0.0793;AFR_AF=0.4614;EUR_AF=0.0746;SAS_AF=0.0409;AA=G|||;VT=SNP
2	97373817	rs56351161	G	A	100	PASS	AC=1071;AF=0.213858;AN=5008;NS=2504;DP=23892;EAS_AF=0.3274;AMR_AF=0.1931;AFR_AF=0.1044;EUR_AF=0.3111;SAS_AF=0.1595;AA=G|||;VT=SNP
2	97374813	rs111796043	G	A	100	PASS	AC=328;AF=0.0654952;AN=5008;NS=2504;DP=14570;EAS_AF=0.0585;AMR_AF=0.0562;AFR_AF=0.0915;EUR_AF=0.0716;SAS_AF=0.0378;AA=G|||;VT=SNP
2	97375549	rs76653480	C	T	100	PASS	AC=340;AF=0.0678914;AN=5008;NS=2504;DP=20003;EAS_AF=0.0585;AMR_AF=0.0562;AFR_AF=0.0998;EUR_AF=0.0726;SAS_AF=0.0378;AA=C|||;VT=SNP
2	97377883	rs3731940	C	T	100	PASS	AC=333;AF=0.0664936;AN=5008;NS=2504;DP=21323;EAS_AF=0.0585;AMR_AF=0.0562;AFR_AF=0.0946;EUR_AF=0.0726;SAS_AF=0.0378;AA=C|||;VT=SNP
2	97380229	rs56361249	T	G	100	PASS	AC=1192;AF=0.238019;AN=5008;NS=2504;DP=24109;EAS_AF=0.3304;AMR_AF=0.2032;AFR_AF=0.1884;EUR_AF=0.3111;SAS_AF=0.1595;AA=T|||;VT=SNP
2	97381844	rs17119562	G	C	100	PASS	AC=339;AF=0.0676917;AN=5008;NS=2504;DP=19192;EAS_AF=0.0694;AMR_AF=0.0562;AFR_AF=0.0915;EUR_AF=0.0716;SAS_AF=0.0378;AA=G|||;VT=SNP
2	97383007	rs67570263	T	C	100	PASS	AC=1253;AF=0.2502;AN=5008;NS=2504;DP=19352;EAS_AF=0.3284;AMR_AF=0.2147;AFR_AF=0.23;EUR_AF=0.3111;SAS_AF=0.1595;AA=T|||;VT=SNP
2	97383686	rs62156208	A	G	100	PASS	AC=338;AF=0.067492;AN=5008;NS=2504;DP=17847;EAS_AF=0.0685;AMR_AF=0.0562;AFR_AF=0.0915;EUR_AF=0.0716;SAS_AF=0.0378;AA=A|||;VT=SNP
2	97384728	rs17119564	G	A	100	PASS	AC=343;AF=0.0684904;AN=5008;NS=2504;DP=21129;EAS_AF=0.0704;AMR_AF=0.0576;AFR_AF=0.0915;EUR_AF=0.0736;SAS_AF=0.0378;AA=G|||;VT=SNP
2	97386826	rs10189727	C	A	100	PASS	AC=2759;AF=0.550919;AN=5008;NS=2504;DP=16122;EAS_AF=0.3839;AMR_AF=0.4798;AFR_AF=0.8487;EUR_AF=0.665;SAS_AF=0.2536;AA=C|||;VT=SNP
2	97388884	rs6758151	A	G	100	PASS	AC=687;AF=0.137181;AN=5008;NS=2504;DP=20049;EAS_AF=0.0694;AMR_AF=0.0749;AFR_AF=0.3442;EUR_AF=0.0726;SAS_AF=0.0378;AA=G|||;VT=SNP
2	97390953	rs72809827	C	T	100	PASS	AC=779;AF=0.155551;AN=5008;NS=2504;DP=14566;EAS_AF=0.2024;AMR_AF=0.1916;AFR_AF=0.0121;EUR_AF=0.3072;SAS_AF=0.1196;AA=C|||;VT=SNP
2	97392423	rs62156209	G	A	100	PASS	AC=687;AF=0.137181;AN=5008;NS=2504;DP=18634;EAS_AF=0.0685;AMR_AF=0.0749;AFR_AF=0.3442;EUR_AF=0.0726;SAS_AF=0.0389;AA=A|||;VT=SNP
2	97392694	rs75763821	G	A	100	PASS	AC=373;AF=0.0744808;AN=5008;NS=2504;DP=15908;EAS_AF=0.0685;AMR_AF=0.0605;AFR_AF=0.1157;EUR_AF=0.0716;SAS_AF=0.0378;AA=G|||;VT=SNP
2	97392707	rs72941253	C	G	100	PASS	AC=2132;AF=0.425719;AN=5008;NS=2504;DP=15910;EAS_AF=0.3968;AMR_AF=0.2939;AFR_AF=0.7156;EUR_AF=0.3857;SAS_AF=0.1984;AA=G|||;VT=SNP
2	97392778	rs72809828	G	A	100	PASS	AC=1071;AF=0.213858;AN=5008;NS=2504;DP=16376;EAS_AF=0.3284;AMR_AF=0.1931;AFR_AF=0.1036;EUR_AF=0.3111;SAS_AF=0.1595;AA=G|||;VT=SNP
2	97393108	rs7568206	A	C	100	PASS	AC=686;AF=0.136981;AN=5008;NS=2504;DP=17337;EAS_AF=0.0685;AMR_AF=0.0749;AFR_AF=0.3434;EUR_AF=0.0726;SAS_AF=0.0389;AA=C|||;VT=SNP
2	97393736	rs62156210	A	T	100	PASS	AC=380;AF=0.0758786;AN=5008;NS=2504;DP=19973;EAS_AF=0.0685;AMR_AF=0.062;AFR_AF=0.1195;EUR_AF=0.0716;SAS_AF=0.0389;AA=A|||;VT=SNP
2	97394406	rs6576981	G	C	100	PASS	AC=687;AF=0.137181;AN=5008;NS=2504;DP=14175;EAS_AF=0.0685;AMR_AF=0.0749;AFR_AF=0.3442;EUR_AF=0.0726;SAS_AF=0.0389;AA=C|||;VT=SNP
2	97396403	rs68026712	T	C	100	PASS	AC=2134;AF=0.426118;AN=5008;NS=2504;DP=20988;EAS_AF=0.3968;AMR_AF=0.2954;AFR_AF=0.7163;EUR_AF=0.3857;SAS_AF=0.1984;AA=C|||;VT=SNP
2	97398757	rs62156211	C	T	100	PASS	AC=380;AF=0.0758786;AN=5008;NS=2504;DP=17706;EAS_AF=0.0685;AMR_AF=0.062;AFR_AF=0.1195;EUR_AF=0.0716;SAS_AF=0.0389;AA=C|||;VT=SNP
2	97399096	rs62156212	C	T	100	PASS	AC=380;AF=0.0758786;AN=5008;NS=2504;DP=21006;EAS_AF=0.0685;AMR_AF=0.062;AFR_AF=0.1195;EUR_AF=0.0716;SAS_AF=0.0389;AA=T|||;VT=SNP
2	97399100	rs62156213	T	C	100	PASS	AC=380;AF=0.0758786;AN=5008;NS=2504;DP=21132;EAS_AF=0.0685;AMR_AF=0.062;AFR_AF=0.1195;EUR_AF=0.0716;SAS_AF=0.0389;AA=C|||;VT=SNP
2	97400324	rs6727384	A	G	100	PASS	AC=2134;AF=0.426118;AN=5008;NS=2504;DP=22102;EAS_AF=0.3968;AMR_AF=0.2939;AFR_AF=0.7171;EUR_AF=0.3857;SAS_AF=0.1984;AA=G|||;VT=SNP;EX_TARGET
2	97401674	rs111303715	A	G	100	PASS	AC=380;AF=0.0758786;AN=5008;NS=2504;DP=20213;EAS_AF=0.0685;AMR_AF=0.062;AFR_AF=0.1195;EUR_AF=0.0716;SAS_AF=0.0389;AA=G|||;VT=SNP
2	97403110	rs58361269	G	A	100	PASS	AC=779;AF=0.155551;AN=5008;NS=2504;DP=19878;EAS_AF=0.2024;AMR_AF=0.1916;AFR_AF=0.0121;EUR_AF=0.3072;SAS_AF=0.1196;AA=G|||;VT=SNP
2	97405127	rs62156216	C	T	100	PASS	AC=381;AF=0.0760783;AN=5008;NS=2504;DP=20195;EAS_AF=0.0685;AMR_AF=0.0634;AFR_AF=0.1195;EUR_AF=0.0716;SAS_AF=0.0389;AA=T|||;VT=SNP
2	97405440	rs2271893	G	A	100	PASS	AC=776;AF=0.154952;AN=5008;NS=2504;DP=14818;EAS_AF=0.2024;AMR_AF=0.1888;AFR_AF=0.0121;EUR_AF=0.3062;SAS_AF=0.1196;AA=G|||;VT=SNP
2	97405866	rs6751132	T	C	100	PASS	AC=712;AF=0.142173;AN=5008;NS=2504;DP=14561;EAS_AF=0.0685;AMR_AF=0.0764;AFR_AF=0.3616;EUR_AF=0.0726;SAS_AF=0.0399;AA=C|||;VT=SNP
2	97405896	rs56913233	A	G	100	PASS	AC=381;AF=0.0760783;AN=5008;NS=2504;DP=15974;EAS_AF=0.0685;AMR_AF=0.0634;AFR_AF=0.1195;EUR_AF=0.0716;SAS_AF=0.0389;AA=A|||;VT=SNP
2	97406354	rs57582887	A	C	100	PASS	AC=375;AF=0.0748802;AN=5008;NS=2504;DP=19070;EAS_AF=0.0685;AMR_AF=0.062;AFR_AF=0.1165;EUR_AF=0.0716;SAS_AF=0.0378;AA=A|||;VT=SNP
2	97409086	rs62156219	C	T	100	PASS	AC=711;AF=0.141973;AN=5008;NS=2504;DP=14826;EAS_AF=0.0685;AMR_AF=0.0764;AFR_AF=0.3616;EUR_AF=0.0726;SAS_AF=0.0389;AA=c|||;VT=SNP
2	97409138	rs62156220	C	T	100	PASS	AC=381;AF=0.0760783;AN=5008;NS=2504;DP=14011;EAS_AF=0.0685;AMR_AF=0.0634;AFR_AF=0.1195;EUR_AF=0.0716;SAS_AF=0.0389;AA=C|||;VT=SNP
2	97410188	rs140332007	G	A	100	PASS	AC=339;AF=0.0676917;AN=5008;NS=2504;DP=17445;EAS_AF=0.0685;AMR_AF=0.0576;AFR_AF=0.0915;EUR_AF=0.0716;SAS_AF=0.0378;AA=N|||;VT=SNP
2	97410399	rs78424221	A	G	100	PASS	AC=338;AF=0.067492;AN=5008;NS=2504;DP=17904;EAS_AF=0.0685;AMR_AF=0.0562;AFR_AF=0.0915;EUR_AF=0.0716;SAS_AF=0.0378;AA=a|||;VT=SNP
2	97410850	rs62156221	A	G	100	PASS	AC=381;AF=0.0760783;AN=5008;NS=2504;DP=20053;EAS_AF=0.0685;AMR_AF=0.0634;AFR_AF=0.1195;EUR_AF=0.0716;SAS_AF=0.0389;AA=N|||;VT=SNP
2	97410949	rs6746896	A	G	100	PASS	AC=1073;AF=0.214257;AN=5008;NS=2504;DP=19791;EAS_AF=0.3294;AMR_AF=0.1931;AFR_AF=0.1044;EUR_AF=0.3111;SAS_AF=0.1595;AA=a|||;VT=SNP
2	97410988	rs62156222	C	A	100	PASS	AC=338;AF=0.067492;AN=5008;NS=2504;DP=19621;EAS_AF=0.0685;AMR_AF=0.0562;AFR_AF=0.0915;EUR_AF=0.0716;SAS_AF=0.0378;AA=c|||;VT=SNP
2	97412167	rs62156223	T	C	100	PASS	AC=450;AF=0.0898562;AN=5008;NS=2504;DP=17589;EAS_AF=0.0685;AMR_AF=0.0591;AFR_AF=0.174;EUR_AF=0.0726;SAS_AF=0.0378;AA=T|||;VT=SNP
2	97413488	rs2314398	C	G	100	PASS	AC=1173;AF=0.234225;AN=5008;NS=2504;DP=19247;EAS_AF=0.3274;AMR_AF=0.1988;AFR_AF=0.1899;EUR_AF=0.2962;SAS_AF=0.1595;AA=C|||;VT=SNP
2	97413555	rs56797569	G	T	100	PASS	AC=400;AF=0.0798722;AN=5008;NS=2504;DP=20744;EAS_AF=0.0685;AMR_AF=0.0677;AFR_AF=0.1195;EUR_AF=0.0875;SAS_AF=0.0389;AA=G|||;VT=SNP
2	97414118	rs62156225	T	C	100	PASS	AC=400;AF=0.0798722;AN=5008;NS=2504;DP=16087;EAS_AF=0.0685;AMR_AF=0.0677;AFR_AF=0.1195;EUR_AF=0.0875;SAS_AF=0.0389;AA=T|||;VT=SNP
2	97416153	rs4619651	G	A	100	PASS	AC=1175;AF=0.234625;AN=5008;NS=2504;DP=19003;EAS_AF=0.3284;AMR_AF=0.1974;AFR_AF=0.1906;EUR_AF=0.2972;SAS_AF=0.1595;AA=G|||;VT=SNP
2	97417108	rs62156226	G	A	100	PASS	AC=400;AF=0.0798722;AN=5008;NS=2504;DP=18917;EAS_AF=0.0685;AMR_AF=0.0677;AFR_AF=0.1195;EUR_AF=0.0875;SAS_AF=0.0389;AA=A|||;VT=SNP
2	97417942	rs62156227	C	A	100	PASS	AC=400;AF=0.0798722;AN=5008;NS=2504;DP=18289;EAS_AF=0.0685;AMR_AF=0.0677;AFR_AF=0.1195;EUR_AF=0.0875;SAS_AF=0.0389;AA=A|||;VT=SNP
2	97418686	rs113083565	T	C	100	PASS	AC=843;AF=0.168331;AN=5008;NS=2504;DP=9885;EAS_AF=0.0685;AMR_AF=0.0836;AFR_AF=0.4448;EUR_AF=0.0895;SAS_AF=0.0389;AA=C|||;VT=SNP
2	97420335	rs62156228	A	G	100	PASS	AC=375;AF=0.0748802;AN=5008;NS=2504;DP=18516;EAS_AF=0.0685;AMR_AF=0.062;AFR_AF=0.1165;EUR_AF=0.0716;SAS_AF=0.0378;AA=A|||;VT=SNP
2	97421271	rs62156229	T	C	100	PASS	AC=730;AF=0.145767;AN=5008;NS=2504;DP=14458;EAS_AF=0.0685;AMR_AF=0.0807;AFR_AF=0.3616;EUR_AF=0.0885;SAS_AF=0.0389;AA=C|||;VT=SNP
2	97423626	rs968470	T	C	100	PASS	AC=2134;AF=0.426118;AN=5008;NS=2504;DP=22810;EAS_AF=0.3968;AMR_AF=0.2925;AFR_AF=0.7171;EUR_AF=0.3857;SAS_AF=0.1994;AA=N|||;VT=SNP
2	97424915	rs62156230	A	G	100	PASS	AC=732;AF=0.146166;AN=5008;NS=2504;DP=17142;EAS_AF=0.0685;AMR_AF=0.0807;AFR_AF=0.3631;EUR_AF=0.0885;SAS_AF=0.0389;AA=N|||;VT=SNP
2	97425561	rs11682994	A	G	100	PASS	AC=1916;AF=0.382588;AN=5008;NS=2504;DP=20464;EAS_AF=0.6042;AMR_AF=0.4611;AFR_AF=0.028;EUR_AF=0.2406;SAS_AF=0.7239;AA=a|||;VT=SNP
2	97425603	rs62156231	G	A	100	PASS	AC=401;AF=0.0800719;AN=5008;NS=2504;DP=21069;EAS_AF=0.0685;AMR_AF=0.0692;AFR_AF=0.1195;EUR_AF=0.0875;SAS_AF=0.0389;AA=g|||;VT=SNP
2	97428320	rs72809838	G	A	100	PASS	AC=1045;AF=0.208666;AN=5008;NS=2504;DP=20592;EAS_AF=0.3274;AMR_AF=0.1816;AFR_AF=0.1036;EUR_AF=0.2952;SAS_AF=0.1585;AA=g|||;VT=SNP
2	97431161	rs62156232	C	A	100	PASS	AC=336;AF=0.0670927;AN=5008;NS=2504;DP=17444;EAS_AF=0.0685;AMR_AF=0.0548;AFR_AF=0.0908;EUR_AF=0.0716;SAS_AF=0.0378;AA=c|||;VT=SNP
2	97434061	rs62156233	C	G	100	PASS	AC=759;AF=0.151558;AN=5008;NS=2504;DP=21467;EAS_AF=0.0685;AMR_AF=0.0821;AFR_AF=0.3828;EUR_AF=0.0885;SAS_AF=0.0389;AA=g|||;VT=SNP
2	97435557	rs17119591	G	A	100	PASS	AC=340;AF=0.0678914;AN=5008;NS=2504;DP=19968;EAS_AF=0.0704;AMR_AF=0.0548;AFR_AF=0.0923;EUR_AF=0.0716;SAS_AF=0.0378;AA=G|||;VT=SNP
2	97436292	rs62156234	C	G	100	PASS	AC=402;AF=0.0802716;AN=5008;NS=2504;DP=19059;EAS_AF=0.0685;AMR_AF=0.0648;AFR_AF=0.1225;EUR_AF=0.0875;SAS_AF=0.0389;AA=C|||;VT=SNP
2	97437990	rs878919	T	C	100	PASS	AC=2365;AF=0.472244;AN=5008;NS=2504;DP=19725;EAS_AF=0.3988;AMR_AF=0.3141;AFR_AF=0.8797;EUR_AF=0.3867;SAS_AF=0.1973;AA=N|||;VT=SNP
2	97438552	rs878064	G	C	100	PASS	AC=788;AF=0.157348;AN=5008;NS=2504;DP=23462;EAS_AF=0.0714;AMR_AF=0.0893;AFR_AF=0.3828;EUR_AF=0.0974;SAS_AF=0.0511;AA=C|||;VT=SNP
2	97439001	rs994430	A	T	100	PASS	AC=2151;AF=0.429513;AN=5008;NS=2504;DP=20475;EAS_AF=0.3968;AMR_AF=0.2939;AFR_AF=0.73;EUR_AF=0.3867;SAS_AF=0.1973;AA=T|||;VT=SNP
2	97440420	rs62152765	G	A	100	PASS	AC=403;AF=0.0804712;AN=5008;NS=2504;DP=16141;EAS_AF=0.0685;AMR_AF=0.0663;AFR_AF=0.1225;EUR_AF=0.0875;SAS_AF=0.0389;AA=G|||;VT=SNP
2	97440567	rs62152766	G	A	100	PASS	AC=338;AF=0.067492;AN=5008;NS=2504;DP=14724;EAS_AF=0.0685;AMR_AF=0.0562;AFR_AF=0.0915;EUR_AF=0.0716;SAS_AF=0.0378;AA=G|||;VT=SNP
2	97441643	rs6730773	A	G	100	PASS	AC=2153;AF=0.429912;AN=5008;NS=2504;DP=16107;EAS_AF=0.3968;AMR_AF=0.2954;AFR_AF=0.73;EUR_AF=0.3867;SAS_AF=0.1984;AA=G|||;VT=SNP
2	97441914	rs116121826	A	G	100	PASS	AC=403;AF=0.0804712;AN=5008;NS=2504;DP=13764;EAS_AF=0.0685;AMR_AF=0.0663;AFR_AF=0.1225;EUR_AF=0.0875;SAS_AF=0.0389;AA=G|||;VT=SNP
2	97442390	rs2314399	G	A	100	PASS	AC=378;AF=0.0754792;AN=5008;NS=2504;DP=18307;EAS_AF=0.0685;AMR_AF=0.0605;AFR_AF=0.1195;EUR_AF=0.0716;SAS_AF=0.0378;AA=G|||;VT=SNP
2	97442818	rs62152767	C	T	100	PASS	AC=337;AF=0.0672923;AN=5008;NS=2504;DP=15650;EAS_AF=0.0685;AMR_AF=0.0548;AFR_AF=0.0915;EUR_AF=0.0716;SAS_AF=0.0378;AA=C|||;VT=SNP
2	97442906	rs62152768	C	T	100	PASS	AC=409;AF=0.0816693;AN=5008;NS=2504;DP=15237;EAS_AF=0.0694;AMR_AF=0.0648;AFR_AF=0.1225;EUR_AF=0.0875;SAS_AF=0.045;AA=C|||;VT=SNP
2	97446243	rs62152770	C	T	100	PASS	AC=403;AF=0.0804712;AN=5008;NS=2504;DP=15527;EAS_AF=0.0685;AMR_AF=0.0648;AFR_AF=0.1225;EUR_AF=0.0885;SAS_AF=0.0389;AA=C|||;VT=SNP
2	97447121	rs62152771	C	G	100	PASS	AC=332;AF=0.0662939;AN=5008;NS=2504;DP=19252;EAS_AF=0.0685;AMR_AF=0.0562;AFR_AF=0.087;EUR_AF=0.0716;SAS_AF=0.0378;AA=C|||;VT=SNP
2	97447831	rs7586317	T	A	100	PASS	AC=2152;AF=0.429712;AN=5008;NS=2504;DP=20044;EAS_AF=0.3968;AMR_AF=0.2939;AFR_AF=0.73;EUR_AF=0.3867;SAS_AF=0.1984;AA=A|||;VT=SNP
2	97448055	rs62152772	G	A	100	PASS	AC=403;AF=0.0804712;AN=5008;NS=2504;DP=18186;EAS_AF=0.0685;AMR_AF=0.0663;AFR_AF=0.1225;EUR_AF=0.0875;SAS_AF=0.0389;AA=G|||;VT=SNP
2	97448073	rs62152773	T	C	100	PASS	AC=403;AF=0.0804712;AN=5008;NS=2504;DP=17499;EAS_AF=0.0685;AMR_AF=0.0663;AFR_AF=0.1225;EUR_AF=0.0875;SAS_AF=0.0389;AA=C|||;VT=SNP
2	97448377	rs62152774	A	G	100	PASS	AC=404;AF=0.0806709;AN=5008;NS=2504;DP=18457;EAS_AF=0.0685;AMR_AF=0.0663;AFR_AF=0.1233;EUR_AF=0.0875;SAS_AF=0.0389;AA=G|||;VT=SNP
2	97448474	rs62152775	G	T	100	PASS	AC=403;AF=0.0804712;AN=5008;NS=2504;DP=18378;EAS_AF=0.0685;AMR_AF=0.0663;AFR_AF=0.1225;EUR_AF=0.0875;SAS_AF=0.0389;AA=G|||;VT=SNP
2	97449762	rs72809850	A	C	100	PASS	AC=403;AF=0.0804712;AN=5008;NS=2504;DP=17415;EAS_AF=0.0685;AMR_AF=0.0663;AFR_AF=0.1225;EUR_AF=0.0875;SAS_AF=0.0389;AA=A|||;VT=SNP
2	97452100	rs62152777	A	G	100	PASS	AC=404;AF=0.0806709;AN=5008;NS=2504;DP=9635;EAS_AF=0.0694;AMR_AF=0.0663;AFR_AF=0.1225;EUR_AF=0.0875;SAS_AF=0.0389;AA=-|||;VT=SNP
2	97454650	rs6576983	T	G	100	PASS	AC=2151;AF=0.429513;AN=5008;NS=2504;DP=17535;EAS_AF=0.3968;AMR_AF=0.2939;AFR_AF=0.73;EUR_AF=0.3857;SAS_AF=0.1984;AA=G|||;VT=SNP
2	97454705	rs6576984	C	T	100	PASS	AC=2151;AF=0.429513;AN=5008;NS=2504;DP=18554;EAS_AF=0.3968;AMR_AF=0.2939;AFR_AF=0.73;EUR_AF=0.3857;SAS_AF=0.1984;AA=T|||;VT=SNP
2	97455618	rs192379875	C	T	100	PASS	AC=133;AF=0.0265575;AN=5008;NS=2504;DP=9115;EAS_AF=0.0685;AMR_AF=0.0101;AFR_AF=0.0015;EUR_AF=0.0239;SAS_AF=0.0317;AA=N|||;VT=SNP
2	97456022	rs62152780	C	T	100	PASS	AC=361;AF=0.0720847;AN=5008;NS=2504;DP=14467;EAS_AF=0.0685;AMR_AF=0.0562;AFR_AF=0.1089;EUR_AF=0.0716;SAS_AF=0.0378;AA=C|||;VT=SNP
2	97456578	rs111237064	T	C	100	PASS	AC=402;AF=0.0802716;AN=5008;NS=2504;DP=13216;EAS_AF=0.0685;AMR_AF=0.0663;AFR_AF=0.1218;EUR_AF=0.0875;SAS_AF=0.0389;AA=t|||;VT=SNP
2	97457389	rs62152783	T	A	100	PASS	AC=403;AF=0.0804712;AN=5008;NS=2504;DP=14771;EAS_AF=0.0685;AMR_AF=0.0663;AFR_AF=0.1225;EUR_AF=0.0875;SAS_AF=0.0389;AA=T|||;VT=SNP
2	97457849	rs62152784	G	A	100	PASS	AC=397;AF=0.0792732;AN=5008;NS=2504;DP=13357;EAS_AF=0.0685;AMR_AF=0.0634;AFR_AF=0.1195;EUR_AF=0.0875;SAS_AF=0.0389;AA=G|||;VT=SNP
2	97458436	rs6741561	C	T	100	PASS	AC=2152;AF=0.429712;AN=5008;NS=2504;DP=15781;EAS_AF=0.3968;AMR_AF=0.2939;AFR_AF=0.73;EUR_AF=0.3867;SAS_AF=0.1984;AA=T|||;VT=SNP
2	97458561	rs6756482	A	G	100	PASS	AC=915;AF=0.182708;AN=5008;NS=2504;DP=17599;EAS_AF=0.0685;AMR_AF=0.0879;AFR_AF=0.497;EUR_AF=0.0895;SAS_AF=0.0389;AA=G|||;VT=SNP
2	97459403	rs62152785	A	T	100	PASS	AC=397;AF=0.0792732;AN=5008;NS=2504;DP=18316;EAS_AF=0.0685;AMR_AF=0.0634;AFR_AF=0.1188;EUR_AF=0.0875;SAS_AF=0.0399;AA=T|||;VT=SNP
2	97459530	rs62152786	G	A	100	PASS	AC=763;AF=0.152356;AN=5008;NS=2504;DP=18662;EAS_AF=0.0714;AMR_AF=0.0836;AFR_AF=0.3828;EUR_AF=0.0885;SAS_AF=0.0389;AA=g|||;VT=SNP
2	97459642	rs62152787	A	G	100	PASS	AC=338;AF=0.067492;AN=5008;NS=2504;DP=18518;EAS_AF=0.0685;AMR_AF=0.0562;AFR_AF=0.0915;EUR_AF=0.0716;SAS_AF=0.0378;AA=A|||;VT=SNP
2	97459920	rs7608661	A	G	100	PASS	AC=2156;AF=0.430511;AN=5008;NS=2504;DP=16947;EAS_AF=0.3978;AMR_AF=0.2983;AFR_AF=0.73;EUR_AF=0.3867;SAS_AF=0.1984;AA=G|||;VT=SNP
2	97463095	rs1318597	T	C	100	PASS	AC=2161;AF=0.43151;AN=5008;NS=2504;DP=16569;EAS_AF=0.3968;AMR_AF=0.2954;AFR_AF=0.7307;EUR_AF=0.3936;SAS_AF=0.1984;AA=C|||;VT=SNP
2	97463529	rs7582249	G	A	100	PASS	AC=2152;AF=0.429712;AN=5008;NS=2504;DP=17166;EAS_AF=0.3948;AMR_AF=0.2939;AFR_AF=0.7292;EUR_AF=0.3897;SAS_AF=0.1984;AA=A|||;VT=SNP
2	97468276	rs7580942	G	C	100	PASS	AC=992;AF=0.198083;AN=5008;NS=2504;DP=21047;EAS_AF=0.0655;AMR_AF=0.1095;AFR_AF=0.5431;EUR_AF=0.0895;SAS_AF=0.0429;AA=C|||;VT=SNP
2	97470223	rs62152788	C	T	100	PASS	AC=400;AF=0.0798722;AN=5008;NS=2504;DP=15089;EAS_AF=0.0655;AMR_AF=0.0648;AFR_AF=0.1233;EUR_AF=0.0865;SAS_AF=0.0399;AA=c|||;VT=SNP
2	97472163	rs2678385	C	T	100	PASS	AC=1884;AF=0.376198;AN=5008;NS=2504;DP=12524;EAS_AF=0.6002;AMR_AF=0.4524;AFR_AF=0.028;EUR_AF=0.2187;SAS_AF=0.7239;AA=C|||;VT=SNP
2	97473929	rs55674661	A	G	100	PASS	AC=1578;AF=0.315096;AN=5008;NS=2504;DP=20519;EAS_AF=0.1756;AMR_AF=0.1311;AFR_AF=0.8585;EUR_AF=0.0964;SAS_AF=0.0798;AA=G|||;VT=SNP
2	97476219	rs3731941	A	G	100	PASS	AC=359;AF=0.0716853;AN=5008;NS=2504;DP=20054;EAS_AF=0.0685;AMR_AF=0.0663;AFR_AF=0.0893;EUR_AF=0.0865;SAS_AF=0.0399;AA=A|||;VT=SNP
2	97477374	rs12846	C	T	100	PASS	AC=1584;AF=0.316294;AN=5008;NS=2504;DP=16262;EAS_AF=0.1855;AMR_AF=0.1282;AFR_AF=0.8563;EUR_AF=0.0954;SAS_AF=0.0818;AA=T|||;VT=SNP
2	97478579	rs62152790	G	A	100	PASS	AC=404;AF=0.0806709;AN=5008;NS=2504;DP=22084;EAS_AF=0.0665;AMR_AF=0.0663;AFR_AF=0.1248;EUR_AF=0.0865;SAS_AF=0.0399;AA=G|||;VT=SNP
2	97479941	rs148342832	C	A	100	PASS	AC=389;AF=0.0776757;AN=5008;NS=2504;DP=15549;EAS_AF=0.0942;AMR_AF=0.0187;AFR_AF=0.18;EUR_AF=0.0129;SAS_AF=0.0307;AA=C|||;VT=SNP
2	97483783	rs7608621	T	C	100	PASS	AC=1593;AF=0.318091;AN=5008;NS=2504;DP=20316;EAS_AF=0.1895;AMR_AF=0.1326;AFR_AF=0.857;EUR_AF=0.0954;SAS_AF=0.0828;AA=C|||;VT=SNP
2	97484814	rs4907251	C	T	100	PASS	AC=1773;AF=0.354034;AN=5008;NS=2504;DP=2487;EAS_AF=0.5417;AMR_AF=0.4366;AFR_AF=0.028;EUR_AF=0.1968;SAS_AF=0.7045;AA=C|||;VT=SNP
2	97484948	rs62152793	C	T	100	PASS	AC=371;AF=0.0740815;AN=5008;NS=2504;DP=15154;EAS_AF=0.0655;AMR_AF=0.0634;AFR_AF=0.0991;EUR_AF=0.0855;SAS_AF=0.045;AA=C|||;VT=SNP
2	97485110	rs62152794	T	C	100	PASS	AC=1094;AF=0.21845;AN=5008;NS=2504;DP=18014;EAS_AF=0.0655;AMR_AF=0.111;AFR_AF=0.6195;EUR_AF=0.0865;SAS_AF=0.046;AA=C|||;VT=SNP
2	97486315	rs17119598	C	T	100	PASS	AC=372;AF=0.0742812;AN=5008;NS=2504;DP=20766;EAS_AF=0.0655;AMR_AF=0.0634;AFR_AF=0.0998;EUR_AF=0.0855;SAS_AF=0.045;AA=C|||;VT=SNP
2	97486461	rs17635425	T	C	100	PASS	AC=124;AF=0.0247604;AN=5008;NS=2504;DP=21006;EAS_AF=0.003;AMR_AF=0.0576;AFR_AF=0.0015;EUR_AF=0.0308;SAS_AF=0.0491;AA=T|||;VT=SNP
2	97487699	rs62152795	A	C	100	PASS	AC=1591;AF=0.317692;AN=5008;NS=2504;DP=14098;EAS_AF=0.1885;AMR_AF=0.1311;AFR_AF=0.857;EUR_AF=0.0954;SAS_AF=0.0828;AA=C|||;VT=SNP
2	97488698	rs1317911	T	G	100	PASS	AC=1591;AF=0.317692;AN=5008;NS=2504;DP=18460;EAS_AF=0.1885;AMR_AF=0.1311;AFR_AF=0.857;EUR_AF=0.0954;SAS_AF=0.0828;AA=G|||;VT=SNP
2	97489870	rs7594727	C	A	100	PASS	AC=1591;AF=0.317692;AN=5008;NS=2504;DP=18551;EAS_AF=0.1885;AMR_AF=0.1311;AFR_AF=0.857;EUR_AF=0.0954;SAS_AF=0.0828;AA=A|||;VT=SNP
2	97490752	rs4077343	G	C	100	PASS	AC=495;AF=0.0988419;AN=5008;NS=2504;DP=18364;EAS_AF=0.0655;AMR_AF=0.0692;AFR_AF=0.1906;EUR_AF=0.0845;SAS_AF=0.045;AA=G|||;VT=SNP;EX_TARGET
2	97492479	rs2276654	G	A	100	PASS	AC=374;AF=0.0746805;AN=5008;NS=2504;DP=17245;EAS_AF=0.0655;AMR_AF=0.0634;AFR_AF=0.1014;EUR_AF=0.0855;SAS_AF=0.045;AA=G|||;VT=SNP
2	97493877	rs1320149	T	C	100	PASS	AC=1592;AF=0.317891;AN=5008;NS=2504;DP=22096;EAS_AF=0.1885;AMR_AF=0.1311;AFR_AF=0.857;EUR_AF=0.0954;SAS_AF=0.0838;AA=C|||;VT=SNP;EX_TARGET
2	97496473	rs72811623	C	T	100	PASS	AC=374;AF=0.0746805;AN=5008;NS=2504;DP=19458;EAS_AF=0.0655;AMR_AF=0.0634;AFR_AF=0.1014;EUR_AF=0.0855;SAS_AF=0.045;AA=C|||;VT=SNP
2	97498481	rs9973492	T	A	100	PASS	AC=1049;AF=0.209465;AN=5008;NS=2504;DP=17205;EAS_AF=0.0655;AMR_AF=0.1009;AFR_AF=0.59;EUR_AF=0.0875;SAS_AF=0.046;AA=A|||;VT=SNP
2	97500852	rs12172	C	G	100	PASS	AC=378;AF=0.0754792;AN=5008;NS=2504;DP=21528;EAS_AF=0.0655;AMR_AF=0.0634;AFR_AF=0.1036;EUR_AF=0.0865;SAS_AF=0.045;AA=C|||;VT=SNP
2	97501352	rs111315064	C	T	100	PASS	AC=507;AF=0.101238;AN=5008;NS=2504;DP=14989;EAS_AF=0.0655;AMR_AF=0.0706;AFR_AF=0.1974;EUR_AF=0.0865;SAS_AF=0.045;AA=C|||;VT=SNP
2	97501632	rs59244622	C	T	100	PASS	AC=506;AF=0.101038;AN=5008;NS=2504;DP=19081;EAS_AF=0.0655;AMR_AF=0.0706;AFR_AF=0.1974;EUR_AF=0.0855;SAS_AF=0.045;AA=C|||;VT=SNP
2	97501969	rs9789421	C	T	100	PASS	AC=1857;AF=0.370807;AN=5008;NS=2504;DP=14213;EAS_AF=0.5972;AMR_AF=0.4467;AFR_AF=0.028;EUR_AF=0.2068;SAS_AF=0.7157;AA=C|||;VT=SNP
2	97502088	rs10439526	A	C	100	PASS	AC=1055;AF=0.210663;AN=5008;NS=2504;DP=17046;EAS_AF=0.0655;AMR_AF=0.1009;AFR_AF=0.5946;EUR_AF=0.0875;SAS_AF=0.046;AA=C|||;VT=SNP
2	97504863	rs62152834	C	G	100	PASS	AC=1058;AF=0.211262;AN=5008;NS=2504;DP=18377;EAS_AF=0.0714;AMR_AF=0.0994;AFR_AF=0.5938;EUR_AF=0.0865;SAS_AF=0.046;AA=G|||;VT=SNP
2	97506872	rs11897786	G	A	100	PASS	AC=1594;AF=0.318291;AN=5008;NS=2504;DP=20377;EAS_AF=0.1895;AMR_AF=0.1326;AFR_AF=0.857;EUR_AF=0.0954;SAS_AF=0.0838;AA=A|||;VT=SNP
2	97507554	rs13419073	G	C	100	PASS	AC=1094;AF=0.21845;AN=5008;NS=2504;DP=13665;EAS_AF=0.0655;AMR_AF=0.111;AFR_AF=0.6195;EUR_AF=0.0865;SAS_AF=0.046;AA=C|||;VT=SNP
2	97507727	rs1320146	T	C	100	PASS	AC=1060;AF=0.211661;AN=5008;NS=2504;DP=14098;EAS_AF=0.0655;AMR_AF=0.1023;AFR_AF=0.5961;EUR_AF=0.0875;SAS_AF=0.0481;AA=C|||;VT=SNP
2	97508082	rs58147284	G	C	100	PASS	AC=1094;AF=0.21845;AN=5008;NS=2504;DP=8769;EAS_AF=0.0655;AMR_AF=0.111;AFR_AF=0.6195;EUR_AF=0.0865;SAS_AF=0.046;AA=c|||;VT=SNP;EX_TARGET
2	97508320	rs6576986	G	C	100	PASS	AC=1052;AF=0.210064;AN=5008;NS=2504;DP=16290;EAS_AF=0.0655;AMR_AF=0.1023;AFR_AF=0.5915;EUR_AF=0.0875;SAS_AF=0.046;AA=C|||;VT=SNP
2	97512059	rs6576987	G	A	100	PASS	AC=1032;AF=0.20607;AN=5008;NS=2504;DP=18109;EAS_AF=0.0655;AMR_AF=0.1009;AFR_AF=0.5779;EUR_AF=0.0865;SAS_AF=0.046;AA=A|||;VT=SNP
2	97516818	rs62152860	C	A	100	PASS	AC=370;AF=0.0738818;AN=5008;NS=2504;DP=20404;EAS_AF=0.0655;AMR_AF=0.0634;AFR_AF=0.0976;EUR_AF=0.0865;SAS_AF=0.045;AA=C|||;VT=SNP
2	97517237	rs10203346	A	G	100	PASS	AC=597;AF=0.119209;AN=5008;NS=2504;DP=17263;EAS_AF=0.0714;AMR_AF=0.0793;AFR_AF=0.2549;EUR_AF=0.0865;SAS_AF=0.047;AA=A|||;VT=SNP
2	97517749	rs72811627	C	A	100	PASS	AC=383;AF=0.0764776;AN=5008;NS=2504;DP=16392;EAS_AF=0.0565;AMR_AF=0.0648;AFR_AF=0.1036;EUR_AF=0.0934;SAS_AF=0.0511;AA=A|||;VT=SNP
2	97519901	rs72811629	T	G	100	PASS	AC=571;AF=0.114018;AN=5008;NS=2504;DP=21893;EAS_AF=0.0496;AMR_AF=0.0807;AFR_AF=0.2489;EUR_AF=0.0895;SAS_AF=0.047;AA=T|||;VT=SNP
2	97521439	rs62152863	G	A	100	PASS	AC=347;AF=0.0692891;AN=5008;NS=2504;DP=12437;EAS_AF=0.0496;AMR_AF=0.0634;AFR_AF=0.0915;EUR_AF=0.0875;SAS_AF=0.045;AA=g|||;VT=SNP
2	97521454	rs62152864	C	T	100	PASS	AC=482;AF=0.096246;AN=5008;NS=2504;DP=13474;EAS_AF=0.0496;AMR_AF=0.0706;AFR_AF=0.1899;EUR_AF=0.0875;SAS_AF=0.045;AA=c|||;VT=SNP
2	97521820	rs6753987	C	T	100	PASS	AC=1063;AF=0.21226;AN=5008;NS=2504;DP=19653;EAS_AF=0.0496;AMR_AF=0.1095;AFR_AF=0.6074;EUR_AF=0.0885;SAS_AF=0.046;AA=T|||;VT=SNP
2	97525099	rs6576989	T	C	100	PASS	AC=1622;AF=0.323882;AN=5008;NS=2504;DP=20687;EAS_AF=0.2073;AMR_AF=0.1311;AFR_AF=0.8593;EUR_AF=0.0994;SAS_AF=0.0879;AA=C|||;VT=SNP
2	97528365	rs6758174	T	C	100	PASS	AC=2395;AF=0.478235;AN=5008;NS=2504;DP=18664;EAS_AF=0.6429;AMR_AF=0.5274;AFR_AF=0.2663;EUR_AF=0.2793;SAS_AF=0.7648;AA=C|||;VT=SNP
2	97529360	rs59271006	T	A	100	PASS	AC=2124;AF=0.424121;AN=5008;NS=2504;DP=22792;EAS_AF=0.6339;AMR_AF=0.4942;AFR_AF=0.1014;EUR_AF=0.2634;SAS_AF=0.7597;AA=T|||;VT=SNP
2	97532849	rs62152866	G	A	100	PASS	AC=353;AF=0.0704872;AN=5008;NS=2504;DP=19310;EAS_AF=0.0754;AMR_AF=0.0605;AFR_AF=0.0726;EUR_AF=0.0964;SAS_AF=0.0429;AA=G|||;VT=SNP
2	97537070	rs62152868	T	C	100	PASS	AC=1709;AF=0.341254;AN=5008;NS=2504;DP=17282;EAS_AF=0.502;AMR_AF=0.4366;AFR_AF=0.0242;EUR_AF=0.169;SAS_AF=0.7137;AA=T|||;VT=SNP
2	97538524	rs78954638	G	A	100	PASS	AC=96;AF=0.0191693;AN=5008;NS=2504;DP=15622;EAS_AF=0.0605;AMR_AF=0.0101;AFR_AF=0;EUR_AF=0.008;SAS_AF=0.0204;AA=G|||;VT=SNP
2	97539830	rs58446419	G	A	100	PASS	AC=2200;AF=0.439297;AN=5008;NS=2504;DP=18879;EAS_AF=0.631;AMR_AF=0.4928;AFR_AF=0.1536;EUR_AF=0.2644;SAS_AF=0.7699;AA=G|||;VT=SNP
2	97540580	rs11885652	C	A	100	PASS	AC=2663;AF=0.531749;AN=5008;NS=2504;DP=18998;EAS_AF=0.631;AMR_AF=0.5144;AFR_AF=0.4924;EUR_AF=0.2644;SAS_AF=0.7699;AA=C|||;VT=SNP
2	97540653	rs72811637	G	A	100	PASS	AC=131;AF=0.0261581;AN=5008;NS=2504;DP=19056;EAS_AF=0.0724;AMR_AF=0.0144;AFR_AF=0.0008;EUR_AF=0.0298;SAS_AF=0.0174;AA=G|||;VT=SNP
2	97541238	rs7581764	T	C	100	PASS	AC=3246;AF=0.648163;AN=5008;NS=2504;DP=21656;EAS_AF=0.7292;AMR_AF=0.5648;AFR_AF=0.8147;EUR_AF=0.2724;SAS_AF=0.7853;AA=C|||;VT=SNP
2	97543936	rs12473528	T	C	100	PASS	AC=3101;AF=0.619209;AN=5008;NS=2504;DP=19997;EAS_AF=0.7927;AMR_AF=0.5533;AFR_AF=0.6392;EUR_AF=0.2734;SAS_AF=0.816;AA=C|||;VT=SNP
2	97544016	rs62152871	G	A	100	PASS	AC=427;AF=0.0852636;AN=5008;NS=2504;DP=16720;EAS_AF=0.1131;AMR_AF=0.0677;AFR_AF=0.0598;EUR_AF=0.1083;SAS_AF=0.0798;AA=G|||;VT=SNP
2	97548391	rs6735969	A	T	100	PASS	AC=811;AF=0.161941;AN=5008;NS=2504;DP=18960;EAS_AF=0.1171;AMR_AF=0.0865;AFR_AF=0.3525;EUR_AF=0.1103;SAS_AF=0.0573;AA=A|||;VT=SNP
2	97549668	rs4907254	A	G	100	PASS	AC=3081;AF=0.615216;AN=5008;NS=2504;DP=19238;EAS_AF=0.7907;AMR_AF=0.5562;AFR_AF=0.612;EUR_AF=0.2873;SAS_AF=0.818;AA=G|||;VT=SNP
2	97552614	rs2314653	A	G	100	PASS	AC=3155;AF=0.629992;AN=5008;NS=2504;DP=18132;EAS_AF=0.7946;AMR_AF=0.5793;AFR_AF=0.6687;EUR_AF=0.3062;SAS_AF=0.7771;AA=G|||;VT=SNP
2	97552627	rs2314652	G	C	100	PASS	AC=2919;AF=0.582867;AN=5008;NS=2504;DP=18060;EAS_AF=0.7341;AMR_AF=0.5706;AFR_AF=0.5499;EUR_AF=0.3052;SAS_AF=0.7658;AA=C|||;VT=SNP
2	97552912	rs2314651	A	G	100	PASS	AC=880;AF=0.175719;AN=5008;NS=2504;DP=16423;EAS_AF=0.1121;AMR_AF=0.1297;AFR_AF=0.3555;EUR_AF=0.1461;SAS_AF=0.0613;AA=A|||;VT=SNP
2	97553747	rs12613171	G	A	100	PASS	AC=2156;AF=0.430511;AN=5008;NS=2504;DP=18492;EAS_AF=0.6766;AMR_AF=0.4424;AFR_AF=0.2368;EUR_AF=0.1581;SAS_AF=0.7106;AA=g|||;VT=SNP
2	97554581	rs4907256	G	A	100	PASS	AC=2157;AF=0.430711;AN=5008;NS=2504;DP=20289;EAS_AF=0.6776;AMR_AF=0.4424;AFR_AF=0.2368;EUR_AF=0.1581;SAS_AF=0.7106;AA=G|||;VT=SNP
2	97554615	rs4907257	G	A	100	PASS	AC=2157;AF=0.430711;AN=5008;NS=2504;DP=18068;EAS_AF=0.6776;AMR_AF=0.4424;AFR_AF=0.2368;EUR_AF=0.1581;SAS_AF=0.7106;AA=G|||;VT=SNP
2	97554706	rs4907258	G	A	100	PASS	AC=2157;AF=0.430711;AN=5008;NS=2504;DP=19531;EAS_AF=0.6766;AMR_AF=0.4424;AFR_AF=0.2368;EUR_AF=0.16;SAS_AF=0.7096;AA=G|||;VT=SNP
2	97555321	rs111722521	A	G	100	PASS	AC=2157;AF=0.430711;AN=5008;NS=2504;DP=11814;EAS_AF=0.6766;AMR_AF=0.4424;AFR_AF=0.2368;EUR_AF=0.159;SAS_AF=0.7106;AA=G|||;VT=SNP
2	97555371	rs112729952	T	C	100	PASS	AC=2157;AF=0.430711;AN=5008;NS=2504;DP=11686;EAS_AF=0.6766;AMR_AF=0.4424;AFR_AF=0.2368;EUR_AF=0.159;SAS_AF=0.7106;AA=C|||;VT=SNP
2	97555804	rs10169387	T	C	100	PASS	AC=2158;AF=0.430911;AN=5008;NS=2504;DP=14275;EAS_AF=0.6776;AMR_AF=0.4424;AFR_AF=0.2368;EUR_AF=0.159;SAS_AF=0.7106;AA=N|||;VT=SNP
2	97555920	rs4907259	G	A	100	PASS	AC=2158;AF=0.430911;AN=5008;NS=2504;DP=17250;EAS_AF=0.6776;AMR_AF=0.4424;AFR_AF=0.2368;EUR_AF=0.159;SAS_AF=0.7106;AA=G|||;VT=SNP
2	97556272	rs4907260	A	C	100	PASS	AC=2158;AF=0.430911;AN=5008;NS=2504;DP=19019;EAS_AF=0.6776;AMR_AF=0.4424;AFR_AF=0.2368;EUR_AF=0.159;SAS_AF=0.7106;AA=C|||;VT=SNP
2	97556543	rs4907203	C	T	100	PASS	AC=2156;AF=0.430511;AN=5008;NS=2504;DP=18289;EAS_AF=0.6776;AMR_AF=0.4409;AFR_AF=0.2368;EUR_AF=0.1581;SAS_AF=0.7106;AA=T|||;VT=SNP
2	97557019	rs13423092	T	C	100	PASS	AC=2159;AF=0.43111;AN=5008;NS=2504;DP=21486;EAS_AF=0.6786;AMR_AF=0.4424;AFR_AF=0.2368;EUR_AF=0.159;SAS_AF=0.7106;AA=C|||;VT=SNP
2	97557261	rs13383845	G	A	100	PASS	AC=2083;AF=0.415935;AN=5008;NS=2504;DP=23549;EAS_AF=0.6151;AMR_AF=0.4424;AFR_AF=0.236;EUR_AF=0.159;SAS_AF=0.6994;AA=G|||;VT=SNP
2	97557872	rs13410790	C	T	100	PASS	AC=2163;AF=0.431909;AN=5008;NS=2504;DP=17280;EAS_AF=0.6776;AMR_AF=0.4424;AFR_AF=0.2405;EUR_AF=0.159;SAS_AF=0.7106;AA=C|||;VT=SNP
2	97558105	rs4907204	A	C	100	PASS	AC=2160;AF=0.43131;AN=5008;NS=2504;DP=15088;EAS_AF=0.6776;AMR_AF=0.4424;AFR_AF=0.2383;EUR_AF=0.159;SAS_AF=0.7106;AA=C|||;VT=SNP
2	97558150	rs4907205	T	C	100	PASS	AC=2100;AF=0.419329;AN=5008;NS=2504;DP=17941;EAS_AF=0.624;AMR_AF=0.4424;AFR_AF=0.2405;EUR_AF=0.16;SAS_AF=0.7004;AA=T|||;VT=SNP
2	97558360	rs28687044	G	C	100	PASS	AC=2162;AF=0.431709;AN=5008;NS=2504;DP=19679;EAS_AF=0.6776;AMR_AF=0.4424;AFR_AF=0.2368;EUR_AF=0.16;SAS_AF=0.7137;AA=C|||;VT=SNP
2	97558926	rs13430237	T	C	100	PASS	AC=3071;AF=0.613219;AN=5008;NS=2504;DP=18807;EAS_AF=0.7946;AMR_AF=0.572;AFR_AF=0.6135;EUR_AF=0.3042;SAS_AF=0.773;AA=.|||;VT=SNP
2	97559759	rs11677797	G	A	100	PASS	AC=2146;AF=0.428514;AN=5008;NS=2504;DP=17897;EAS_AF=0.6766;AMR_AF=0.4424;AFR_AF=0.236;EUR_AF=0.1491;SAS_AF=0.7106;AA=.|||;VT=SNP;EX_TARGET
2	97560913	rs4907206	C	T	100	PASS	AC=2090;AF=0.417332;AN=5008;NS=2504;DP=14142;EAS_AF=0.624;AMR_AF=0.4452;AFR_AF=0.2284;EUR_AF=0.1551;SAS_AF=0.7096;AA=.|||;VT=SNP
2	97561440	rs12464868	A	G	100	PASS	AC=3021;AF=0.603235;AN=5008;NS=2504;DP=19473;EAS_AF=0.75;AMR_AF=0.5749;AFR_AF=0.6135;EUR_AF=0.2992;SAS_AF=0.771;AA=.|||;VT=SNP
2	97561851	rs61382911	T	C	100	PASS	AC=2062;AF=0.411741;AN=5008;NS=2504;DP=18897;EAS_AF=0.626;AMR_AF=0.4366;AFR_AF=0.2375;EUR_AF=0.1292;SAS_AF=0.6994;AA=.|||;VT=SNP
2	97561927	rs62152900	C	T	100	PASS	AC=526;AF=0.105032;AN=5008;NS=2504;DP=16968;EAS_AF=0.0784;AMR_AF=0.0764;AFR_AF=0.1778;EUR_AF=0.1054;SAS_AF=0.0542;AA=.|||;VT=SNP
2	97562035	rs13425281	C	T	100	PASS	AC=2061;AF=0.411542;AN=5008;NS=2504;DP=20962;EAS_AF=0.625;AMR_AF=0.4366;AFR_AF=0.2383;EUR_AF=0.1282;SAS_AF=0.6994;AA=.|||;VT=SNP
2	97562258	rs10182668	G	A	100	PASS	AC=2061;AF=0.411542;AN=5008;NS=2504;DP=20345;EAS_AF=0.625;AMR_AF=0.4366;AFR_AF=0.2383;EUR_AF=0.1282;SAS_AF=0.6994;AA=.|||;VT=SNP
2	97562551	rs10182965	G	A	100	PASS	AC=2062;AF=0.411741;AN=5008;NS=2504;DP=20384;EAS_AF=0.625;AMR_AF=0.4366;AFR_AF=0.2383;EUR_AF=0.1282;SAS_AF=0.7004;AA=.|||;VT=SNP
2	97563128	rs11694296	C	T	100	PASS	AC=2058;AF=0.410942;AN=5008;NS=2504;DP=22728;EAS_AF=0.624;AMR_AF=0.4366;AFR_AF=0.2375;EUR_AF=0.1272;SAS_AF=0.6994;AA=.|||;VT=SNP
2	97563745	rs4243786	T	C	100	PASS	AC=2957;AF=0.590455;AN=5008;NS=2504;DP=19531;EAS_AF=0.751;AMR_AF=0.5591;AFR_AF=0.6112;EUR_AF=0.2704;SAS_AF=0.7485;AA=.|||;VT=SNP
2	97564284	rs2314650	G	A	100	PASS	AC=1929;AF=0.385184;AN=5008;NS=2504;DP=19176;EAS_AF=0.5585;AMR_AF=0.428;AFR_AF=0.2042;EUR_AF=0.1312;SAS_AF=0.682;AA=.|||;VT=SNP
2	97564898	rs62152901	A	G	100	PASS	AC=849;AF=0.169529;AN=5008;NS=2504;DP=19901;EAS_AF=0.1885;AMR_AF=0.1081;AFR_AF=0.2829;EUR_AF=0.1412;SAS_AF=0.0695;AA=.|||;VT=SNP
2	97566148	rs7589232	G	A	100	PASS	AC=868;AF=0.173323;AN=5008;NS=2504;DP=16275;EAS_AF=0.125;AMR_AF=0.1167;AFR_AF=0.3487;EUR_AF=0.1412;SAS_AF=0.0593;AA=.|||;VT=SNP
2	97566501	rs6721921	G	A	100	PASS	AC=868;AF=0.173323;AN=5008;NS=2504;DP=19942;EAS_AF=0.125;AMR_AF=0.1167;AFR_AF=0.3495;EUR_AF=0.1412;SAS_AF=0.0583;AA=.|||;VT=SNP
2	97566768	rs59131346	C	T	100	PASS	AC=869;AF=0.173522;AN=5008;NS=2504;DP=7505;EAS_AF=0.125;AMR_AF=0.1167;AFR_AF=0.3502;EUR_AF=0.1412;SAS_AF=0.0583;AA=.|||;VT=SNP
2	97566948	rs6751815	C	T	100	PASS	AC=515;AF=0.102835;AN=5008;NS=2504;DP=11808;EAS_AF=0.125;AMR_AF=0.098;AFR_AF=0.093;EUR_AF=0.1402;SAS_AF=0.0583;AA=.|||;VT=SNP
2	97567389	rs7603256	C	T	100	PASS	AC=1646;AF=0.328674;AN=5008;NS=2504;DP=15384;EAS_AF=0.2232;AMR_AF=0.1571;AFR_AF=0.8238;EUR_AF=0.1441;SAS_AF=0.0798;AA=.|||;VT=SNP
2	97567628	rs28612110	T	C	100	PASS	AC=1646;AF=0.328674;AN=5008;NS=2504;DP=16300;EAS_AF=0.2232;AMR_AF=0.1571;AFR_AF=0.8238;EUR_AF=0.1441;SAS_AF=0.0798;AA=.|||;VT=SNP
2	97568453	rs11888101	A	G	100	PASS	AC=1643;AF=0.328075;AN=5008;NS=2504;DP=15202;EAS_AF=0.2212;AMR_AF=0.1571;AFR_AF=0.823;EUR_AF=0.1441;SAS_AF=0.0798;AA=.|||;VT=SNP
2	97569119	rs62152902	C	T	100	PASS	AC=398;AF=0.0794728;AN=5008;NS=2504;DP=18229;EAS_AF=0.121;AMR_AF=0.0591;AFR_AF=0.0575;EUR_AF=0.1054;SAS_AF=0.0542;AA=.|||;VT=SNP
2	97569735	rs6734326	G	A	100	PASS	AC=318;AF=0.0634984;AN=5008;NS=2504;DP=17567;EAS_AF=0.0804;AMR_AF=0.0548;AFR_AF=0.0371;EUR_AF=0.1014;SAS_AF=0.0491;AA=.|||;VT=SNP
2	97570081	rs4260285	A	G	100	PASS	AC=872;AF=0.174121;AN=5008;NS=2504;DP=19948;EAS_AF=0.126;AMR_AF=0.1182;AFR_AF=0.351;EUR_AF=0.1412;SAS_AF=0.0583;AA=.|||;VT=SNP
2	97570377	rs62152903	T	C	100	PASS	AC=548;AF=0.109425;AN=5008;NS=2504;DP=16883;EAS_AF=0.126;AMR_AF=0.1023;AFR_AF=0.115;EUR_AF=0.1402;SAS_AF=0.0583;AA=.|||;VT=SNP
2	97570759	rs58984980	T	A	100	PASS	AC=545;AF=0.108826;AN=5008;NS=2504;DP=15456;EAS_AF=0.126;AMR_AF=0.0994;AFR_AF=0.1142;EUR_AF=0.1402;SAS_AF=0.0583;AA=.|||;VT=SNP
2	97571873	rs62152904	A	G	100	PASS	AC=858;AF=0.171326;AN=5008;NS=2504;DP=10407;EAS_AF=0.126;AMR_AF=0.1182;AFR_AF=0.3404;EUR_AF=0.1412;SAS_AF=0.0583;AA=.|||;VT=SNP
2	97572222	rs62152905	C	T	100	PASS	AC=549;AF=0.109625;AN=5008;NS=2504;DP=16323;EAS_AF=0.126;AMR_AF=0.0994;AFR_AF=0.1172;EUR_AF=0.1402;SAS_AF=0.0583;AA=.|||;VT=SNP
2	97572229	rs72811651	G	C	100	PASS	AC=550;AF=0.109824;AN=5008;NS=2504;DP=15823;EAS_AF=0.126;AMR_AF=0.0994;AFR_AF=0.118;EUR_AF=0.1402;SAS_AF=0.0583;AA=.|||;VT=SNP
2	97572270	rs62152906	T	C	100	PASS	AC=551;AF=0.110024;AN=5008;NS=2504;DP=15997;EAS_AF=0.126;AMR_AF=0.0994;AFR_AF=0.118;EUR_AF=0.1412;SAS_AF=0.0583;AA=.|||;VT=SNP
2	97572470	rs6718420	C	T	100	PASS	AC=551;AF=0.110024;AN=5008;NS=2504;DP=14661;EAS_AF=0.126;AMR_AF=0.0994;AFR_AF=0.118;EUR_AF=0.1412;SAS_AF=0.0583;AA=.|||;VT=SNP
2	97572503	rs6746020	G	C	100	PASS	AC=341;AF=0.0680911;AN=5008;NS=2504;DP=14893;EAS_AF=0.0804;AMR_AF=0.0548;AFR_AF=0.0545;EUR_AF=0.1014;SAS_AF=0.0491;AA=.|||;VT=SNP
2	97572772	rs62152907	G	A	100	PASS	AC=563;AF=0.11242;AN=5008;NS=2504;DP=14042;EAS_AF=0.126;AMR_AF=0.1023;AFR_AF=0.1256;EUR_AF=0.1412;SAS_AF=0.0583;AA=.|||;VT=SNP
2	97572798	rs6576990	T	C	100	PASS	AC=1082;AF=0.216054;AN=5008;NS=2504;DP=13395;EAS_AF=0.1409;AMR_AF=0.1254;AFR_AF=0.4924;EUR_AF=0.1431;SAS_AF=0.0593;AA=.|||;VT=SNP
2	97573426	rs7572852	C	T	100	PASS	AC=1648;AF=0.329073;AN=5008;NS=2504;DP=21003;EAS_AF=0.2212;AMR_AF=0.1599;AFR_AF=0.8207;EUR_AF=0.1491;SAS_AF=0.0808;AA=.|||;VT=SNP
2	97573742	rs72811653	G	A	100	PASS	AC=321;AF=0.0640974;AN=5008;NS=2504;DP=19070;EAS_AF=0.0794;AMR_AF=0.0548;AFR_AF=0.0363;EUR_AF=0.1044;SAS_AF=0.0511;AA=.|||;VT=SNP
2	97573844	rs10191663	A	C	100	PASS	AC=1068;AF=0.213259;AN=5008;NS=2504;DP=19297;EAS_AF=0.1766;AMR_AF=0.1354;AFR_AF=0.438;EUR_AF=0.1421;SAS_AF=0.0757;AA=.|||;VT=SNP
2	97573950	rs10179546	C	A	100	PASS	AC=518;AF=0.103435;AN=5008;NS=2504;DP=18880;EAS_AF=0.1091;AMR_AF=0.0692;AFR_AF=0.1467;EUR_AF=0.1064;SAS_AF=0.0603;AA=.|||;VT=SNP
2	97574592	rs62152908	C	T	100	PASS	AC=498;AF=0.0994409;AN=5008;NS=2504;DP=18720;EAS_AF=0.0843;AMR_AF=0.1009;AFR_AF=0.112;EUR_AF=0.1402;SAS_AF=0.0552;AA=.|||;VT=SNP
2	97576659	rs59660613	A	C	100	PASS	AC=524;AF=0.104633;AN=5008;NS=2504;DP=15662;EAS_AF=0.0843;AMR_AF=0.1009;AFR_AF=0.1301;EUR_AF=0.1402;SAS_AF=0.0573;AA=C|||;VT=SNP
2	97577082	rs62152910	C	G	100	PASS	AC=496;AF=0.0990415;AN=5008;NS=2504;DP=19898;EAS_AF=0.0843;AMR_AF=0.098;AFR_AF=0.112;EUR_AF=0.1402;SAS_AF=0.0552;AA=G|||;VT=SNP
2	97577241	rs6734673	T	C	100	PASS	AC=496;AF=0.0990415;AN=5008;NS=2504;DP=23077;EAS_AF=0.0843;AMR_AF=0.098;AFR_AF=0.112;EUR_AF=0.1402;SAS_AF=0.0552;AA=t|||;VT=SNP
2	97577343	rs6717064	C	A	100	PASS	AC=807;AF=0.161142;AN=5008;NS=2504;DP=24225;EAS_AF=0.0843;AMR_AF=0.1167;AFR_AF=0.3359;EUR_AF=0.1412;SAS_AF=0.0562;AA=A|||;VT=SNP
2	97577495	rs17119655	T	C	100	PASS	AC=499;AF=0.0996406;AN=5008;NS=2504;DP=19564;EAS_AF=0.0843;AMR_AF=0.098;AFR_AF=0.1142;EUR_AF=0.1402;SAS_AF=0.0552;AA=C|||;VT=SNP
2	97578150	rs13407036	A	G	100	PASS	AC=1587;AF=0.316893;AN=5008;NS=2504;DP=18386;EAS_AF=0.2173;AMR_AF=0.1599;AFR_AF=0.7806;EUR_AF=0.1471;SAS_AF=0.0787;AA=G|||;VT=SNP
2	97578329	rs17119656	C	A	100	PASS	AC=846;AF=0.16893;AN=5008;NS=2504;DP=18876;EAS_AF=0.125;AMR_AF=0.1124;AFR_AF=0.3366;EUR_AF=0.1412;SAS_AF=0.0562;AA=A|||;VT=SNP
2	97579270	rs7591775	T	C	100	PASS	AC=878;AF=0.175319;AN=5008;NS=2504;DP=19139;EAS_AF=0.0843;AMR_AF=0.1282;AFR_AF=0.3835;EUR_AF=0.1412;SAS_AF=0.0562;AA=C|||;VT=SNP
2	97579507	rs7592101	T	C	100	PASS	AC=1674;AF=0.334265;AN=5008;NS=2504;DP=18777;EAS_AF=0.2212;AMR_AF=0.1628;AFR_AF=0.8427;EUR_AF=0.1481;SAS_AF=0.0767;AA=C|||;VT=SNP
2	97583683	rs58232717	C	T	100	PASS	AC=212;AF=0.0423323;AN=5008;NS=2504;DP=19038;EAS_AF=0.0794;AMR_AF=0.0202;AFR_AF=0.0431;EUR_AF=0.0398;SAS_AF=0.0215;AA=C|||;VT=SNP
2	97584258	rs60063645	A	G	100	PASS	AC=521;AF=0.104034;AN=5008;NS=2504;DP=20371;EAS_AF=0.0804;AMR_AF=0.0375;AFR_AF=0.2655;EUR_AF=0.0408;SAS_AF=0.0225;AA=A|||;VT=SNP
2	97585910	rs72811663	G	A	100	PASS	AC=501;AF=0.10004;AN=5008;NS=2504;DP=18031;EAS_AF=0.0794;AMR_AF=0.0375;AFR_AF=0.2519;EUR_AF=0.0408;SAS_AF=0.0215;AA=G|||;VT=SNP
2	97585936	rs11900466	C	T	100	PASS	AC=572;AF=0.114217;AN=5008;NS=2504;DP=18130;EAS_AF=0.0843;AMR_AF=0.0403;AFR_AF=0.2995;EUR_AF=0.0408;SAS_AF=0.0225;AA=T|||;VT=SNP
2	97587049	rs34895357	T	C	100	PASS	AC=3268;AF=0.652556;AN=5008;NS=2504;DP=17215;EAS_AF=0.4812;AMR_AF=0.5836;AFR_AF=0.9735;EUR_AF=0.7823;SAS_AF=0.3108;AA=C|||;VT=SNP
2	97590888	rs11889101	G	A	100	PASS	AC=525;AF=0.104832;AN=5008;NS=2504;DP=18818;EAS_AF=0.0794;AMR_AF=0.0375;AFR_AF=0.27;EUR_AF=0.0408;SAS_AF=0.0215;AA=G|||;VT=SNP
2	97591670	rs3903548	T	C	100	PASS	AC=505;AF=0.100839;AN=5008;NS=2504;DP=19816;EAS_AF=0.0813;AMR_AF=0.0375;AFR_AF=0.2534;EUR_AF=0.0408;SAS_AF=0.0215;AA=T|||;VT=SNP
2	97591997	rs58447335	T	C	100	PASS	AC=696;AF=0.138978;AN=5008;NS=2504;DP=19233;EAS_AF=0.1468;AMR_AF=0.0476;AFR_AF=0.3336;EUR_AF=0.0408;SAS_AF=0.0337;AA=t|||;VT=SNP
2	97592123	rs57397886	C	A	100	PASS	AC=502;AF=0.10024;AN=5008;NS=2504;DP=20844;EAS_AF=0.0794;AMR_AF=0.0375;AFR_AF=0.2526;EUR_AF=0.0408;SAS_AF=0.0215;AA=C|||;VT=SNP
2	97593213	rs72811667	C	T	100	PASS	AC=208;AF=0.0415335;AN=5008;NS=2504;DP=19595;EAS_AF=0.0794;AMR_AF=0.0202;AFR_AF=0.0401;EUR_AF=0.0398;SAS_AF=0.0215;AA=C|||;VT=SNP
2	97595109	rs6725927	T	C	100	PASS	AC=3322;AF=0.663339;AN=5008;NS=2504;DP=17794;EAS_AF=0.495;AMR_AF=0.5951;AFR_AF=0.9425;EUR_AF=0.8161;SAS_AF=0.3507;AA=C|||;VT=SNP
2	97595309	rs12717785	A	G	100	PASS	AC=3331;AF=0.665136;AN=5008;NS=2504;DP=20571;EAS_AF=0.4931;AMR_AF=0.5893;AFR_AF=0.9607;EUR_AF=0.8082;SAS_AF=0.3497;AA=G|||;VT=SNP
2	97595330	rs72811670	C	G	100	PASS	AC=410;AF=0.081869;AN=5008;NS=2504;DP=20659;EAS_AF=0.0764;AMR_AF=0.0432;AFR_AF=0.1657;EUR_AF=0.0616;SAS_AF=0.0225;AA=C|||;VT=SNP
2	97595628	rs11164113	C	A	100	PASS	AC=1628;AF=0.32508;AN=5008;NS=2504;DP=20595;EAS_AF=0.2341;AMR_AF=0.4107;AFR_AF=0.1657;EUR_AF=0.6332;SAS_AF=0.2566;AA=A|||;VT=SNP
2	97595991	rs10874468	G	A	100	PASS	AC=1752;AF=0.34984;AN=5008;NS=2504;DP=14426;EAS_AF=0.3145;AMR_AF=0.428;AFR_AF=0.1672;EUR_AF=0.6471;SAS_AF=0.272;AA=A|||;VT=SNP
2	97596234	rs11680224	G	T	100	PASS	AC=1602;AF=0.319888;AN=5008;NS=2504;DP=17187;EAS_AF=0.2341;AMR_AF=0.4121;AFR_AF=0.1445;EUR_AF=0.6342;SAS_AF=0.2566;AA=G|||;VT=SNP
2	97597577	rs11676858	A	G	100	PASS	AC=1522;AF=0.303914;AN=5008;NS=2504;DP=18982;EAS_AF=0.2341;AMR_AF=0.4107;AFR_AF=0.0862;EUR_AF=0.6342;SAS_AF=0.2546;AA=A|||;VT=SNP
2	97598001	rs60621865	T	C	100	PASS	AC=1693;AF=0.338059;AN=5008;NS=2504;DP=17906;EAS_AF=0.255;AMR_AF=0.1772;AFR_AF=0.7988;EUR_AF=0.174;SAS_AF=0.0838;AA=T|||;VT=SNP
2	97598899	rs13393393	A	G	100	PASS	AC=1702;AF=0.339856;AN=5008;NS=2504;DP=15042;EAS_AF=0.255;AMR_AF=0.1772;AFR_AF=0.8041;EUR_AF=0.1759;SAS_AF=0.0838;AA=G|||;VT=SNP
2	97599266	rs13383143	C	T	100	PASS	AC=423;AF=0.0844649;AN=5008;NS=2504;DP=17195;EAS_AF=0.0754;AMR_AF=0.0447;AFR_AF=0.1755;EUR_AF=0.0616;SAS_AF=0.0225;AA=C|||;VT=SNP
2	97599618	rs7574488	T	C	100	PASS	AC=1713;AF=0.342053;AN=5008;NS=2504;DP=19084;EAS_AF=0.255;AMR_AF=0.1744;AFR_AF=0.8154;EUR_AF=0.174;SAS_AF=0.0838;AA=C|||;VT=SNP
2	97600626	rs1320147	G	T	100	PASS	AC=1713;AF=0.342053;AN=5008;NS=2504;DP=15375;EAS_AF=0.255;AMR_AF=0.1729;AFR_AF=0.8154;EUR_AF=0.174;SAS_AF=0.0849;AA=T|||;VT=SNP
2	97600827	rs13403225	T	C	100	PASS	AC=1712;AF=0.341853;AN=5008;NS=2504;DP=17715;EAS_AF=0.255;AMR_AF=0.1729;AFR_AF=0.8154;EUR_AF=0.174;SAS_AF=0.0838;AA=C|||;VT=SNP
2	97600916	rs13387563	C	A	100	PASS	AC=1712;AF=0.341853;AN=5008;NS=2504;DP=20043;EAS_AF=0.2569;AMR_AF=0.1729;AFR_AF=0.8139;EUR_AF=0.174;SAS_AF=0.0838;AA=c|||;VT=SNP
2	97601024	rs2872686	A	G	100	PASS	AC=1713;AF=0.342053;AN=5008;NS=2504;DP=17365;EAS_AF=0.255;AMR_AF=0.1729;AFR_AF=0.8162;EUR_AF=0.174;SAS_AF=0.0838;AA=G|||;VT=SNP
2	97601106	rs12997297	C	T	100	PASS	AC=1495;AF=0.298522;AN=5008;NS=2504;DP=16796;EAS_AF=0.2192;AMR_AF=0.4121;AFR_AF=0.0779;EUR_AF=0.6352;SAS_AF=0.2515;AA=C|||;VT=SNP
2	97601119	rs11885811	C	T	100	PASS	AC=705;AF=0.140775;AN=5008;NS=2504;DP=17037;EAS_AF=0.1131;AMR_AF=0.0504;AFR_AF=0.3487;EUR_AF=0.0626;SAS_AF=0.0327;AA=C|||;VT=SNP
2	97601342	rs72811680	A	G	100	PASS	AC=165;AF=0.0329473;AN=5008;NS=2504;DP=21308;EAS_AF=0.0675;AMR_AF=0.0259;AFR_AF=0.0008;EUR_AF=0.0586;SAS_AF=0.0194;AA=A|||;VT=SNP
2	97602285	rs13009659	C	A	100	PASS	AC=1618;AF=0.323083;AN=5008;NS=2504;DP=10101;EAS_AF=0.247;AMR_AF=0.4164;AFR_AF=0.146;EUR_AF=0.6352;SAS_AF=0.2536;AA=C|||;VT=SNP
2	97602308	rs12717786	A	G	100	PASS	AC=3383;AF=0.675519;AN=5008;NS=2504;DP=11405;EAS_AF=0.5079;AMR_AF=0.7421;AFR_AF=0.9168;EUR_AF=0.8101;SAS_AF=0.3364;AA=G|||;VT=SNP
2	97602756	rs111589950	C	T	100	PASS	AC=1118;AF=0.223243;AN=5008;NS=2504;DP=20217;EAS_AF=0.1409;AMR_AF=0.1225;AFR_AF=0.5522;EUR_AF=0.1113;SAS_AF=0.0501;AA=T|||;VT=SNP
2	97604455	rs59178801	C	T	100	PASS	AC=1118;AF=0.223243;AN=5008;NS=2504;DP=21676;EAS_AF=0.1409;AMR_AF=0.1225;AFR_AF=0.5522;EUR_AF=0.1113;SAS_AF=0.0501;AA=T|||;VT=SNP
2	97604518	rs73959416	A	T	100	PASS	AC=1020;AF=0.203674;AN=5008;NS=2504;DP=19990;EAS_AF=0.0585;AMR_AF=0.1225;AFR_AF=0.5514;EUR_AF=0.1113;SAS_AF=0.0358;AA=A|||;VT=SNP
2	97604895	rs60019075	A	G	100	PASS	AC=1118;AF=0.223243;AN=5008;NS=2504;DP=19874;EAS_AF=0.1409;AMR_AF=0.1225;AFR_AF=0.5522;EUR_AF=0.1113;SAS_AF=0.0501;AA=G|||;VT=SNP
2	97605597	rs7580504	C	G	100	PASS	AC=514;AF=0.102636;AN=5008;NS=2504;DP=21184;EAS_AF=0.0585;AMR_AF=0.0922;AFR_AF=0.1861;EUR_AF=0.1093;SAS_AF=0.0358;AA=C|||;VT=SNP
2	97606810	rs78131290	T	C	100	PASS	AC=241;AF=0.048123;AN=5008;NS=2504;DP=18143;EAS_AF=0.0655;AMR_AF=0.0187;AFR_AF=0.1044;EUR_AF=0.0109;SAS_AF=0.0133;AA=T|||;VT=SNP
2	97607071	rs6728642	A	G	100	PASS	AC=1010;AF=0.201677;AN=5008;NS=2504;DP=18732;EAS_AF=0.1409;AMR_AF=0.1196;AFR_AF=0.4728;EUR_AF=0.1103;SAS_AF=0.0501;AA=A|||;VT=SNP
2	97607544	rs7593754	G	A	100	PASS	AC=911;AF=0.181909;AN=5008;NS=2504;DP=19145;EAS_AF=0.0585;AMR_AF=0.1196;AFR_AF=0.4705;EUR_AF=0.1113;SAS_AF=0.0358;AA=G|||;VT=SNP
2	97607655	rs7584641	T	A	100	PASS	AC=1010;AF=0.201677;AN=5008;NS=2504;DP=18143;EAS_AF=0.1409;AMR_AF=0.1196;AFR_AF=0.472;EUR_AF=0.1113;SAS_AF=0.0501;AA=A|||;VT=SNP
2	97607668	rs6732095	A	G	100	PASS	AC=538;AF=0.107428;AN=5008;NS=2504;DP=18262;EAS_AF=0.1111;AMR_AF=0.0317;AFR_AF=0.2776;EUR_AF=0.0129;SAS_AF=0.0245;AA=-|||;VT=SNP
2	97608085	rs60608738	G	A	100	PASS	AC=1010;AF=0.201677;AN=5008;NS=2504;DP=18065;EAS_AF=0.1409;AMR_AF=0.1196;AFR_AF=0.472;EUR_AF=0.1113;SAS_AF=0.0501;AA=A|||;VT=SNP
2	97608124	rs57035274	C	A	100	PASS	AC=1009;AF=0.201478;AN=5008;NS=2504;DP=17509;EAS_AF=0.1409;AMR_AF=0.1196;AFR_AF=0.4713;EUR_AF=0.1113;SAS_AF=0.0501;AA=A|||;VT=SNP
2	97608837	rs7597743	G	T	100	PASS	AC=3347;AF=0.668331;AN=5008;NS=2504;DP=18473;EAS_AF=0.504;AMR_AF=0.5879;AFR_AF=0.9773;EUR_AF=0.8111;SAS_AF=0.3303;AA=T|||;VT=SNP
2	97611040	rs7593493	A	C	100	PASS	AC=3198;AF=0.638578;AN=5008;NS=2504;DP=18681;EAS_AF=0.4216;AMR_AF=0.5879;AFR_AF=0.9357;EUR_AF=0.8131;SAS_AF=0.317;AA=C|||;VT=SNP
2	97611396	rs10202644	T	C	100	PASS	AC=3197;AF=0.638379;AN=5008;NS=2504;DP=18536;EAS_AF=0.4206;AMR_AF=0.5879;AFR_AF=0.9357;EUR_AF=0.8131;SAS_AF=0.317;AA=C|||;VT=SNP
2	97612214	rs6707255	G	C	100	PASS	AC=3399;AF=0.678714;AN=5008;NS=2504;DP=17862;EAS_AF=0.5536;AMR_AF=0.5879;AFR_AF=0.9773;EUR_AF=0.8131;SAS_AF=0.3303;AA=C|||;VT=SNP
2	97613616	rs1624844	T	C	100	PASS	AC=3322;AF=0.663339;AN=5008;NS=2504;DP=19644;EAS_AF=0.504;AMR_AF=0.5879;AFR_AF=0.9569;EUR_AF=0.8131;SAS_AF=0.3303;AA=C|||;VT=SNP
2	97613748	rs1623881	C	A	100	PASS	AC=3100;AF=0.61901;AN=5008;NS=2504;DP=23729;EAS_AF=0.4206;AMR_AF=0.585;AFR_AF=0.8646;EUR_AF=0.8131;SAS_AF=0.316;AA=C|||;VT=SNP
2	97613956	rs11688134	C	T	100	PASS	AC=1675;AF=0.334465;AN=5008;NS=2504;DP=19793;EAS_AF=0.251;AMR_AF=0.4366;AFR_AF=0.1339;EUR_AF=0.6879;SAS_AF=0.2556;AA=C|||;VT=SNP
2	97614559	rs59284047	T	C	100	PASS	AC=761;AF=0.151957;AN=5008;NS=2504;DP=19529;EAS_AF=0.1944;AMR_AF=0.036;AFR_AF=0.3699;EUR_AF=0.0129;SAS_AF=0.0389;AA=C|||;VT=SNP
2	97614936	rs1257022	C	T	100	PASS	AC=1593;AF=0.318091;AN=5008;NS=2504;DP=18257;EAS_AF=0.251;AMR_AF=0.4337;AFR_AF=0.0734;EUR_AF=0.6879;SAS_AF=0.2556;AA=C|||;VT=SNP
2	97615423	rs1257021	C	A	100	PASS	AC=1593;AF=0.318091;AN=5008;NS=2504;DP=20053;EAS_AF=0.251;AMR_AF=0.4337;AFR_AF=0.0734;EUR_AF=0.6879;SAS_AF=0.2556;AA=C|||;VT=SNP
2	97616703	rs1257020	T	C	100	PASS	AC=3348;AF=0.66853;AN=5008;NS=2504;DP=20501;EAS_AF=0.504;AMR_AF=0.5879;AFR_AF=0.9781;EUR_AF=0.8131;SAS_AF=0.3282;AA=C|||;VT=SNP
2	97617140	rs1257019	T	C	100	PASS	AC=3265;AF=0.651957;AN=5008;NS=2504;DP=16840;EAS_AF=0.504;AMR_AF=0.5807;AFR_AF=0.9183;EUR_AF=0.8131;SAS_AF=0.3292;AA=C|||;VT=SNP
2	97617227	rs1257018	A	G	100	PASS	AC=3349;AF=0.66873;AN=5008;NS=2504;DP=17676;EAS_AF=0.504;AMR_AF=0.5879;AFR_AF=0.9781;EUR_AF=0.8131;SAS_AF=0.3292;AA=G|||;VT=SNP
2	97617682	rs6736365	C	T	100	PASS	AC=528;AF=0.105431;AN=5008;NS=2504;DP=20513;EAS_AF=0.1111;AMR_AF=0.0317;AFR_AF=0.27;EUR_AF=0.0129;SAS_AF=0.0245;AA=C|||;VT=SNP
2	97617924	rs1730131	A	G	100	PASS	AC=3265;AF=0.651957;AN=5008;NS=2504;DP=17216;EAS_AF=0.504;AMR_AF=0.5807;AFR_AF=0.9183;EUR_AF=0.8131;SAS_AF=0.3292;AA=G|||;VT=SNP
2	97618166	rs1796027	T	C	100	PASS	AC=3062;AF=0.611422;AN=5008;NS=2504;DP=15286;EAS_AF=0.4206;AMR_AF=0.5807;AFR_AF=0.8381;EUR_AF=0.8131;SAS_AF=0.316;AA=C|||;VT=SNP
2	97618572	rs1730130	C	T	100	PASS	AC=3060;AF=0.611022;AN=5008;NS=2504;DP=20583;EAS_AF=0.4206;AMR_AF=0.5778;AFR_AF=0.8381;EUR_AF=0.8131;SAS_AF=0.316;AA=C|||;VT=SNP
2	97618953	rs1796028	G	A	100	PASS	AC=3060;AF=0.611022;AN=5008;NS=2504;DP=20485;EAS_AF=0.4206;AMR_AF=0.5778;AFR_AF=0.8381;EUR_AF=0.8131;SAS_AF=0.316;AA=G|||;VT=SNP
2	97619682	rs1730129	G	C	100	PASS	AC=3060;AF=0.611022;AN=5008;NS=2504;DP=21598;EAS_AF=0.4206;AMR_AF=0.5778;AFR_AF=0.8381;EUR_AF=0.8131;SAS_AF=0.316;AA=G|||;VT=SNP
2	97619913	rs1730128	T	C	100	PASS	AC=3061;AF=0.611222;AN=5008;NS=2504;DP=18318;EAS_AF=0.4206;AMR_AF=0.5778;AFR_AF=0.8389;EUR_AF=0.8131;SAS_AF=0.316;AA=C|||;VT=SNP
2	97620946	rs6576992	T	C	100	PASS	AC=3064;AF=0.611821;AN=5008;NS=2504;DP=17155;EAS_AF=0.4216;AMR_AF=0.5778;AFR_AF=0.8381;EUR_AF=0.8151;SAS_AF=0.317;AA=T|||;VT=SNP
2	97620961	rs6576993	T	C	100	PASS	AC=3353;AF=0.669529;AN=5008;NS=2504;DP=17300;EAS_AF=0.505;AMR_AF=0.5879;AFR_AF=0.9781;EUR_AF=0.8151;SAS_AF=0.3303;AA=C|||;VT=SNP
2	97620975	rs6576994	C	T	100	PASS	AC=3065;AF=0.612021;AN=5008;NS=2504;DP=17578;EAS_AF=0.4216;AMR_AF=0.5778;AFR_AF=0.8381;EUR_AF=0.8151;SAS_AF=0.318;AA=C|||;VT=SNP
2	97621121	rs9324210	G	A	100	PASS	AC=1593;AF=0.318091;AN=5008;NS=2504;DP=16161;EAS_AF=0.251;AMR_AF=0.4337;AFR_AF=0.0734;EUR_AF=0.6879;SAS_AF=0.2556;AA=g|||;VT=SNP
2	97621274	rs6576995	G	A	100	PASS	AC=3060;AF=0.611022;AN=5008;NS=2504;DP=16381;EAS_AF=0.4206;AMR_AF=0.5778;AFR_AF=0.8381;EUR_AF=0.8131;SAS_AF=0.316;AA=G|||;VT=SNP
2	97621647	rs11890407	G	C	100	PASS	AC=838;AF=0.167332;AN=5008;NS=2504;DP=14391;EAS_AF=0.0585;AMR_AF=0.1081;AFR_AF=0.4206;EUR_AF=0.1123;SAS_AF=0.0358;AA=G|||;VT=SNP
2	97621763	rs1796047	C	G	100	PASS	AC=3060;AF=0.611022;AN=5008;NS=2504;DP=18006;EAS_AF=0.4206;AMR_AF=0.5778;AFR_AF=0.8381;EUR_AF=0.8131;SAS_AF=0.316;AA=C|||;VT=SNP
2	97621998	rs1796046	T	G	100	PASS	AC=3347;AF=0.668331;AN=5008;NS=2504;DP=21133;EAS_AF=0.504;AMR_AF=0.5879;AFR_AF=0.9766;EUR_AF=0.8131;SAS_AF=0.3292;AA=G|||;VT=SNP
2	97622408	rs1730127	G	C	100	PASS	AC=2525;AF=0.504193;AN=5008;NS=2504;DP=19883;EAS_AF=0.3115;AMR_AF=0.5447;AFR_AF=0.562;EUR_AF=0.8002;SAS_AF=0.2914;AA=G|||;VT=SNP
2	97622920	rs1730126	C	T	100	PASS	AC=3060;AF=0.611022;AN=5008;NS=2504;DP=19503;EAS_AF=0.4206;AMR_AF=0.5778;AFR_AF=0.8381;EUR_AF=0.8131;SAS_AF=0.316;AA=C|||;VT=SNP
2	97623010	rs1796045	G	A	100	PASS	AC=3060;AF=0.611022;AN=5008;NS=2504;DP=20863;EAS_AF=0.4206;AMR_AF=0.5778;AFR_AF=0.8381;EUR_AF=0.8131;SAS_AF=0.316;AA=G|||;VT=SNP
2	97623109	rs1796044	A	C	100	PASS	AC=3059;AF=0.610823;AN=5008;NS=2504;DP=18552;EAS_AF=0.4196;AMR_AF=0.5778;AFR_AF=0.8381;EUR_AF=0.8131;SAS_AF=0.316;AA=C|||;VT=SNP
2	97623312	rs6576996	T	C	100	PASS	AC=1189;AF=0.23742;AN=5008;NS=2504;DP=18407;EAS_AF=0.131;AMR_AF=0.1326;AFR_AF=0.5983;EUR_AF=0.1243;SAS_AF=0.0501;AA=C|||;VT=SNP
2	97623413	rs1796043	G	A	100	PASS	AC=1524;AF=0.304313;AN=5008;NS=2504;DP=19692;EAS_AF=0.25;AMR_AF=0.4265;AFR_AF=0.0257;EUR_AF=0.6879;SAS_AF=0.2556;AA=G|||;VT=SNP
2	97624097	rs7569434	A	G	100	PASS	AC=3064;AF=0.611821;AN=5008;NS=2504;DP=10476;EAS_AF=0.4236;AMR_AF=0.5778;AFR_AF=0.8381;EUR_AF=0.8141;SAS_AF=0.316;AA=G|||;VT=SNP
2	97624304	rs7584335	G	A	100	PASS	AC=3064;AF=0.611821;AN=5008;NS=2504;DP=10930;EAS_AF=0.4236;AMR_AF=0.5778;AFR_AF=0.8381;EUR_AF=0.8141;SAS_AF=0.316;AA=G|||;VT=SNP
2	97624492	rs13021723	T	C	100	PASS	AC=3064;AF=0.611821;AN=5008;NS=2504;DP=11699;EAS_AF=0.4236;AMR_AF=0.5778;AFR_AF=0.8381;EUR_AF=0.8141;SAS_AF=0.316;AA=C|||;VT=SNP
2	97624524	rs13016654	A	G	100	PASS	AC=3064;AF=0.611821;AN=5008;NS=2504;DP=14275;EAS_AF=0.4236;AMR_AF=0.5778;AFR_AF=0.8381;EUR_AF=0.8141;SAS_AF=0.316;AA=A|||;VT=SNP
2	97627260	rs1796041	C	G	100	PASS	AC=3388;AF=0.676518;AN=5008;NS=2504;DP=22725;EAS_AF=0.5069;AMR_AF=0.598;AFR_AF=0.9221;EUR_AF=0.8996;SAS_AF=0.3456;AA=G|||;VT=SNP
2	97628047	rs4366944	G	A	100	PASS	AC=2993;AF=0.597644;AN=5008;NS=2504;DP=17414;EAS_AF=0.3849;AMR_AF=0.5879;AFR_AF=0.7398;EUR_AF=0.8986;SAS_AF=0.3221;AA=A|||;VT=SNP
2	97628231	rs4586672	C	T	100	PASS	AC=2992;AF=0.597444;AN=5008;NS=2504;DP=19018;EAS_AF=0.3839;AMR_AF=0.5879;AFR_AF=0.7398;EUR_AF=0.8986;SAS_AF=0.3221;AA=T|||;VT=SNP
2	97628540	rs1796032	T	A	100	PASS	AC=2998;AF=0.598642;AN=5008;NS=2504;DP=19614;EAS_AF=0.3839;AMR_AF=0.5879;AFR_AF=0.7413;EUR_AF=0.9006;SAS_AF=0.3241;AA=T|||;VT=SNP
2	97629132	rs79556424	T	C	100	PASS	AC=242;AF=0.0483227;AN=5008;NS=2504;DP=20386;EAS_AF=0.0655;AMR_AF=0.0187;AFR_AF=0.1051;EUR_AF=0.0109;SAS_AF=0.0133;AA=T|||;VT=SNP
2	97629250	rs1796029	T	C	100	PASS	AC=3467;AF=0.692292;AN=5008;NS=2504;DP=18669;EAS_AF=0.506;AMR_AF=0.6052;AFR_AF=0.9773;EUR_AF=0.8996;SAS_AF=0.3476;AA=C|||;VT=SNP
2	97629673	rs1730124	C	G	100	PASS	AC=2992;AF=0.597444;AN=5008;NS=2504;DP=17401;EAS_AF=0.3839;AMR_AF=0.5879;AFR_AF=0.7398;EUR_AF=0.8986;SAS_AF=0.3221;AA=C|||;VT=SNP
2	97629704	rs1730123	G	C	100	PASS	AC=2992;AF=0.597444;AN=5008;NS=2504;DP=16300;EAS_AF=0.3839;AMR_AF=0.5879;AFR_AF=0.7398;EUR_AF=0.8986;SAS_AF=0.3221;AA=C|||;VT=SNP
2	97630540	rs1730122	T	C	100	PASS	AC=3169;AF=0.632788;AN=5008;NS=2504;DP=17526;EAS_AF=0.4226;AMR_AF=0.5951;AFR_AF=0.8321;EUR_AF=0.8996;SAS_AF=0.3323;AA=T|||;VT=SNP
2	97631585	rs1257015	A	T	100	PASS	AC=3168;AF=0.632588;AN=5008;NS=2504;DP=17741;EAS_AF=0.4226;AMR_AF=0.5951;AFR_AF=0.8313;EUR_AF=0.8996;SAS_AF=0.3323;AA=T|||;VT=SNP
2	97631882	rs1257014	C	T	100	PASS	AC=1712;AF=0.341853;AN=5008;NS=2504;DP=16317;EAS_AF=0.254;AMR_AF=0.451;AFR_AF=0.0749;EUR_AF=0.7734;SAS_AF=0.272;AA=C|||;VT=SNP
2	97631982	rs1257013	T	C	100	PASS	AC=1723;AF=0.34405;AN=5008;NS=2504;DP=17629;EAS_AF=0.253;AMR_AF=0.451;AFR_AF=0.0832;EUR_AF=0.7734;SAS_AF=0.273;AA=T|||;VT=SNP
2	97632449	rs11891457	G	T	100	PASS	AC=1190;AF=0.23762;AN=5008;NS=2504;DP=19631;EAS_AF=0.13;AMR_AF=0.1326;AFR_AF=0.5991;EUR_AF=0.1252;SAS_AF=0.0501;AA=G|||;VT=SNP
2	97632450	rs11891458	G	T	100	PASS	AC=1190;AF=0.23762;AN=5008;NS=2504;DP=19685;EAS_AF=0.13;AMR_AF=0.1326;AFR_AF=0.5991;EUR_AF=0.1252;SAS_AF=0.0501;AA=G|||;VT=SNP
2	97633013	rs1257012	A	G	100	PASS	AC=3375;AF=0.673922;AN=5008;NS=2504;DP=20241;EAS_AF=0.506;AMR_AF=0.598;AFR_AF=0.913;EUR_AF=0.8996;SAS_AF=0.3456;AA=G|||;VT=SNP
2	97633772	rs1257011	A	G	100	PASS	AC=3372;AF=0.673323;AN=5008;NS=2504;DP=17156;EAS_AF=0.506;AMR_AF=0.598;AFR_AF=0.9107;EUR_AF=0.8996;SAS_AF=0.3456;AA=G|||;VT=SNP
2	97633814	rs1257010	C	A	100	PASS	AC=1641;AF=0.327676;AN=5008;NS=2504;DP=15894;EAS_AF=0.253;AMR_AF=0.4438;AFR_AF=0.0257;EUR_AF=0.7734;SAS_AF=0.272;AA=C|||;VT=SNP
2	97634206	rs1257009	T	C	100	PASS	AC=3171;AF=0.633187;AN=5008;NS=2504;DP=15364;EAS_AF=0.4226;AMR_AF=0.5951;AFR_AF=0.8336;EUR_AF=0.8996;SAS_AF=0.3323;AA=C|||;VT=SNP
2	97634672	rs1257008	A	G	100	PASS	AC=3373;AF=0.673522;AN=5008;NS=2504;DP=18815;EAS_AF=0.506;AMR_AF=0.598;AFR_AF=0.9107;EUR_AF=0.8996;SAS_AF=0.3466;AA=G|||;VT=SNP
2	97635314	rs1257007	G	A	100	PASS	AC=1710;AF=0.341454;AN=5008;NS=2504;DP=19162;EAS_AF=0.253;AMR_AF=0.4481;AFR_AF=0.0756;EUR_AF=0.7724;SAS_AF=0.273;AA=G|||;VT=SNP
2	97635520	rs61009229	C	T	100	PASS	AC=345;AF=0.0688898;AN=5008;NS=2504;DP=19108;EAS_AF=0.0714;AMR_AF=0.0245;AFR_AF=0.174;EUR_AF=0.0119;SAS_AF=0.0143;AA=C|||;VT=SNP
2	97635521	rs4263148	A	G	100	PASS	AC=2983;AF=0.595647;AN=5008;NS=2504;DP=19068;EAS_AF=0.3839;AMR_AF=0.5836;AFR_AF=0.7352;EUR_AF=0.8976;SAS_AF=0.3231;AA=A|||;VT=SNP
2	97637031	rs6576997	A	C	100	PASS	AC=3319;AF=0.66274;AN=5008;NS=2504;DP=12131;EAS_AF=0.5079;AMR_AF=0.5994;AFR_AF=0.8487;EUR_AF=0.9006;SAS_AF=0.3712;AA=C|||;VT=SNP
2	97637516	rs6714860	T	C	100	PASS	AC=3179;AF=0.634784;AN=5008;NS=2504;DP=19349;EAS_AF=0.4276;AMR_AF=0.5922;AFR_AF=0.8351;EUR_AF=0.8996;SAS_AF=0.3354;AA=N|||;VT=SNP
2	97637905	rs6715329	T	C	100	PASS	AC=3182;AF=0.635383;AN=5008;NS=2504;DP=16432;EAS_AF=0.4276;AMR_AF=0.5951;AFR_AF=0.8359;EUR_AF=0.8996;SAS_AF=0.3354;AA=C|||;VT=SNP
2	97638038	rs1730120	A	G	100	PASS	AC=2997;AF=0.598442;AN=5008;NS=2504;DP=15607;EAS_AF=0.3839;AMR_AF=0.585;AFR_AF=0.7436;EUR_AF=0.8986;SAS_AF=0.3241;AA=A|||;VT=SNP
2	97638713	rs1730119	G	A	100	PASS	AC=2996;AF=0.598243;AN=5008;NS=2504;DP=16197;EAS_AF=0.3839;AMR_AF=0.585;AFR_AF=0.7428;EUR_AF=0.8986;SAS_AF=0.3241;AA=g|||;VT=SNP
2	97639135	rs1257017	T	C	100	PASS	AC=3375;AF=0.673922;AN=5008;NS=2504;DP=17114;EAS_AF=0.505;AMR_AF=0.598;AFR_AF=0.9123;EUR_AF=0.8996;SAS_AF=0.3476;AA=C|||;VT=SNP
2	97640502	rs1257016	T	C	100	PASS	AC=2999;AF=0.598842;AN=5008;NS=2504;DP=18032;EAS_AF=0.3849;AMR_AF=0.585;AFR_AF=0.7443;EUR_AF=0.8986;SAS_AF=0.3241;AA=T|||;VT=SNP
2	97640997	rs1268682	A	G	100	PASS	AC=3275;AF=0.653954;AN=5008;NS=2504;DP=17487;EAS_AF=0.505;AMR_AF=0.5951;AFR_AF=0.8381;EUR_AF=0.8996;SAS_AF=0.3476;AA=a|||;VT=SNP
2	97641267	rs6730782	T	G	100	PASS	AC=1791;AF=0.357628;AN=5008;NS=2504;DP=20164;EAS_AF=0.254;AMR_AF=0.4496;AFR_AF=0.1339;EUR_AF=0.7734;SAS_AF=0.274;AA=T|||;VT=SNP
2	97642214	rs34434950	A	G	100	PASS	AC=3276;AF=0.654153;AN=5008;NS=2504;DP=20476;EAS_AF=0.505;AMR_AF=0.5951;AFR_AF=0.8396;EUR_AF=0.8986;SAS_AF=0.3476;AA=G|||;VT=SNP
2	97643576	rs1796048	T	C	100	PASS	AC=1723;AF=0.34405;AN=5008;NS=2504;DP=15030;EAS_AF=0.254;AMR_AF=0.4481;AFR_AF=0.0832;EUR_AF=0.7734;SAS_AF=0.274;AA=T|||;VT=SNP
2	97643684	rs6576998	G	A	100	PASS	AC=350;AF=0.0698882;AN=5008;NS=2504;DP=10216;EAS_AF=0.0714;AMR_AF=0.0245;AFR_AF=0.1778;EUR_AF=0.0119;SAS_AF=0.0143;AA=g|||;VT=SNP
2	97644015	rs10178701	C	G	100	PASS	AC=351;AF=0.0700879;AN=5008;NS=2504;DP=20271;EAS_AF=0.0714;AMR_AF=0.0245;AFR_AF=0.1785;EUR_AF=0.0119;SAS_AF=0.0143;AA=C|||;VT=SNP
2	97645080	rs1796050	G	C	100	PASS	AC=1793;AF=0.358027;AN=5008;NS=2504;DP=16770;EAS_AF=0.2569;AMR_AF=0.4496;AFR_AF=0.1331;EUR_AF=0.7734;SAS_AF=0.274;AA=G|||;VT=SNP
2	97645785	rs1796049	C	T	100	PASS	AC=3174;AF=0.633786;AN=5008;NS=2504;DP=20631;EAS_AF=0.4216;AMR_AF=0.5922;AFR_AF=0.8366;EUR_AF=0.8996;SAS_AF=0.3344;AA=T|||;VT=SNP
2	97646109	rs6757916	G	A	100	PASS	AC=2990;AF=0.597045;AN=5008;NS=2504;DP=16785;EAS_AF=0.3839;AMR_AF=0.5836;AFR_AF=0.739;EUR_AF=0.8986;SAS_AF=0.3241;AA=G|||;VT=SNP
2	97646445	rs6576999	C	A	100	PASS	AC=2990;AF=0.597045;AN=5008;NS=2504;DP=15850;EAS_AF=0.3839;AMR_AF=0.5836;AFR_AF=0.739;EUR_AF=0.8986;SAS_AF=0.3241;AA=C|||;VT=SNP
2	97647616	rs4063952	C	T	100	PASS	AC=1722;AF=0.34385;AN=5008;NS=2504;DP=15148;EAS_AF=0.254;AMR_AF=0.4481;AFR_AF=0.0825;EUR_AF=0.7734;SAS_AF=0.274;AA=C|||;VT=SNP
2	97647997	rs6731522	A	G	100	PASS	AC=1124;AF=0.224441;AN=5008;NS=2504;DP=11412;EAS_AF=0.0714;AMR_AF=0.134;AFR_AF=0.5983;EUR_AF=0.1203;SAS_AF=0.0481;AA=A|||;VT=SNP
2	97648424	rs7584318	A	G	100	PASS	AC=3465;AF=0.691893;AN=5008;NS=2504;DP=14675;EAS_AF=0.505;AMR_AF=0.6052;AFR_AF=0.9766;EUR_AF=0.8996;SAS_AF=0.3476;AA=G|||;VT=SNP
2	97648832	rs12717787	A	G	100	PASS	AC=3158;AF=0.630591;AN=5008;NS=2504;DP=16678;EAS_AF=0.4206;AMR_AF=0.5908;AFR_AF=0.8366;EUR_AF=0.8936;SAS_AF=0.3262;AA=G|||;VT=SNP
2	97654678	rs1257029	C	T	100	PASS	AC=2989;AF=0.596845;AN=5008;NS=2504;DP=18954;EAS_AF=0.3819;AMR_AF=0.5836;AFR_AF=0.7398;EUR_AF=0.8986;SAS_AF=0.3241;AA=c|||;VT=SNP
2	97655299	rs1257028	T	C	100	PASS	AC=3367;AF=0.672324;AN=5008;NS=2504;DP=18618;EAS_AF=0.503;AMR_AF=0.598;AFR_AF=0.9077;EUR_AF=0.8996;SAS_AF=0.3476;AA=N|||;VT=SNP
2	97655882	rs1257027	A	G	100	PASS	AC=3173;AF=0.633586;AN=5008;NS=2504;DP=18419;EAS_AF=0.4196;AMR_AF=0.5922;AFR_AF=0.8374;EUR_AF=0.8996;SAS_AF=0.3344;AA=N|||;VT=SNP
2	97655963	rs1257026	C	A	100	PASS	AC=1792;AF=0.357827;AN=5008;NS=2504;DP=17885;EAS_AF=0.254;AMR_AF=0.4524;AFR_AF=0.1324;EUR_AF=0.7744;SAS_AF=0.274;AA=c|||;VT=SNP
2	97656166	rs6749086	C	T	100	PASS	AC=1123;AF=0.224241;AN=5008;NS=2504;DP=15667;EAS_AF=0.0714;AMR_AF=0.1311;AFR_AF=0.5998;EUR_AF=0.1193;SAS_AF=0.0481;AA=c|||;VT=SNP
2	97657418	rs1257025	A	C	100	PASS	AC=3464;AF=0.691693;AN=5008;NS=2504;DP=14501;EAS_AF=0.503;AMR_AF=0.6052;AFR_AF=0.9773;EUR_AF=0.8996;SAS_AF=0.3476;AA=N|||;VT=SNP
2	97657540	rs1268683	T	C	100	PASS	AC=3171;AF=0.633187;AN=5008;NS=2504;DP=16658;EAS_AF=0.4196;AMR_AF=0.5922;AFR_AF=0.8359;EUR_AF=0.8996;SAS_AF=0.3344;AA=N|||;VT=SNP
2	97658798	rs1257024	G	A	100	PASS	AC=2990;AF=0.597045;AN=5008;NS=2504;DP=16566;EAS_AF=0.3819;AMR_AF=0.5836;AFR_AF=0.7398;EUR_AF=0.8986;SAS_AF=0.3252;AA=g|||;VT=SNP
2	97660528	rs10175319	G	C	100	PASS	AC=3181;AF=0.635184;AN=5008;NS=2504;DP=18609;EAS_AF=0.4196;AMR_AF=0.598;AFR_AF=0.8396;EUR_AF=0.8986;SAS_AF=0.3364;AA=g|||;VT=SNP
2	97660530	rs10175320	G	C	100	PASS	AC=3037;AF=0.60643;AN=5008;NS=2504;DP=18674;EAS_AF=0.3591;AMR_AF=0.5879;AFR_AF=0.789;EUR_AF=0.8926;SAS_AF=0.3333;AA=g|||;VT=SNP
2	97663840	rs1257023	T	C	100	PASS	AC=3233;AF=0.645567;AN=5008;NS=2504;DP=18612;EAS_AF=0.4196;AMR_AF=0.5922;AFR_AF=0.8805;EUR_AF=0.9026;SAS_AF=0.3344;AA=t|||;VT=SNP
2	97664892	rs12988306	G	A	100	PASS	AC=3174;AF=0.633786;AN=5008;NS=2504;DP=17261;EAS_AF=0.4177;AMR_AF=0.5908;AFR_AF=0.8381;EUR_AF=0.9026;SAS_AF=0.3344;AA=g|||;VT=SNP
2	97665533	rs113369057	G	A	100	PASS	AC=593;AF=0.118411;AN=5008;NS=2504;DP=14285;EAS_AF=0.0704;AMR_AF=0.1037;AFR_AF=0.2141;EUR_AF=0.1183;SAS_AF=0.0491;AA=g|||;VT=SNP
2	97667450	rs1256994	C	T	100	PASS	AC=1783;AF=0.35603;AN=5008;NS=2504;DP=13830;EAS_AF=0.25;AMR_AF=0.4524;AFR_AF=0.1256;EUR_AF=0.7773;SAS_AF=0.2751;AA=-|||;VT=SNP
2	97667475	rs1256993	A	G	100	PASS	AC=3457;AF=0.690296;AN=5008;NS=2504;DP=15466;EAS_AF=0.497;AMR_AF=0.6052;AFR_AF=0.975;EUR_AF=0.9016;SAS_AF=0.3476;AA=-|||;VT=SNP
2	97669032	rs1256992	C	T	100	PASS	AC=1764;AF=0.352236;AN=5008;NS=2504;DP=18507;EAS_AF=0.25;AMR_AF=0.4524;AFR_AF=0.112;EUR_AF=0.7773;SAS_AF=0.274;AA=c|||;VT=SNP
2	97669386	rs1256991	A	G	100	PASS	AC=3456;AF=0.690096;AN=5008;NS=2504;DP=16441;EAS_AF=0.495;AMR_AF=0.6052;AFR_AF=0.9766;EUR_AF=0.9016;SAS_AF=0.3466;AA=N|||;VT=SNP
2	97670090	rs7583191	G	A	100	PASS	AC=1140;AF=0.227636;AN=5008;NS=2504;DP=9386;EAS_AF=0.0714;AMR_AF=0.1311;AFR_AF=0.6135;EUR_AF=0.1183;SAS_AF=0.0481;AA=g|||;VT=SNP
2	97674168	rs1796038	C	G	100	PASS	AC=3135;AF=0.625998;AN=5008;NS=2504;DP=22313;EAS_AF=0.4177;AMR_AF=0.5879;AFR_AF=0.8109;EUR_AF=0.9016;SAS_AF=0.3344;AA=c|||;VT=SNP
2	97674463	rs1730106	T	C	100	PASS	AC=3127;AF=0.624401;AN=5008;NS=2504;DP=21204;EAS_AF=0.4177;AMR_AF=0.5865;AFR_AF=0.8056;EUR_AF=0.9016;SAS_AF=0.3344;AA=t|||;VT=SNP
2	97675768	rs13404200	C	A	100	PASS	AC=358;AF=0.0714856;AN=5008;NS=2504;DP=17435;EAS_AF=0.0714;AMR_AF=0.0245;AFR_AF=0.1846;EUR_AF=0.0109;SAS_AF=0.0143;AA=c|||;VT=SNP
2	97675870	rs1796037	A	C	100	PASS	AC=1712;AF=0.341853;AN=5008;NS=2504;DP=18433;EAS_AF=0.25;AMR_AF=0.4481;AFR_AF=0.0749;EUR_AF=0.7773;SAS_AF=0.274;AA=a|||;VT=SNP
2	97676497	rs1624170	C	T	100	PASS	AC=3135;AF=0.625998;AN=5008;NS=2504;DP=16694;EAS_AF=0.4177;AMR_AF=0.5879;AFR_AF=0.8109;EUR_AF=0.9016;SAS_AF=0.3344;AA=c|||;VT=SNP
2	97677631	rs1796036	C	T	100	PASS	AC=3127;AF=0.624401;AN=5008;NS=2504;DP=14449;EAS_AF=0.4177;AMR_AF=0.5865;AFR_AF=0.8056;EUR_AF=0.9016;SAS_AF=0.3344;AA=c|||;VT=SNP
2	97678319	rs1257000	C	T	100	PASS	AC=3127;AF=0.624401;AN=5008;NS=2504;DP=15521;EAS_AF=0.4177;AMR_AF=0.5865;AFR_AF=0.8056;EUR_AF=0.9016;SAS_AF=0.3344;AA=c|||;VT=SNP
2	97679094	rs9973669	T	C	100	PASS	AC=598;AF=0.119409;AN=5008;NS=2504;DP=14528;EAS_AF=0.0714;AMR_AF=0.1037;AFR_AF=0.2194;EUR_AF=0.1163;SAS_AF=0.0481;AA=t|||;VT=SNP
2	97679933	rs1256999	G	C	100	PASS	AC=1802;AF=0.359824;AN=5008;NS=2504;DP=15769;EAS_AF=0.3016;AMR_AF=0.4539;AFR_AF=0.0953;EUR_AF=0.7803;SAS_AF=0.2781;AA=g|||;VT=SNP
2	97680395	rs13025231	G	C	100	PASS	AC=3231;AF=0.645168;AN=5008;NS=2504;DP=19079;EAS_AF=0.495;AMR_AF=0.5865;AFR_AF=0.8162;EUR_AF=0.9016;SAS_AF=0.3466;AA=N|||;VT=SNP
2	97680507	rs1256998	C	T	100	PASS	AC=3122;AF=0.623403;AN=5008;NS=2504;DP=20284;EAS_AF=0.4107;AMR_AF=0.585;AFR_AF=0.8086;EUR_AF=0.9016;SAS_AF=0.3333;AA=c|||;VT=SNP
2	97682163	rs1256997	T	C	100	PASS	AC=3128;AF=0.624601;AN=5008;NS=2504;DP=12761;EAS_AF=0.4107;AMR_AF=0.5865;AFR_AF=0.8124;EUR_AF=0.9016;SAS_AF=0.3333;AA=t|||;VT=SNP
2	97683329	rs10496325	T	C	100	PASS	AC=1122;AF=0.224042;AN=5008;NS=2504;DP=17447;EAS_AF=0.0635;AMR_AF=0.1311;AFR_AF=0.6051;EUR_AF=0.1203;SAS_AF=0.047;AA=t|||;VT=SNP
2	97683361	rs4254543	C	T	100	PASS	AC=1717;AF=0.342851;AN=5008;NS=2504;DP=15466;EAS_AF=0.252;AMR_AF=0.4452;AFR_AF=0.0809;EUR_AF=0.7744;SAS_AF=0.274;AA=c|||;VT=SNP
2	97683439	rs1256995	T	A	100	PASS	AC=3380;AF=0.67492;AN=5008;NS=2504;DP=15176;EAS_AF=0.495;AMR_AF=0.5965;AFR_AF=0.9236;EUR_AF=0.9016;SAS_AF=0.3466;AA=N|||;VT=SNP
2	97685741	rs2463904	A	G	100	PASS	AC=1739;AF=0.347244;AN=5008;NS=2504;DP=19263;EAS_AF=0.25;AMR_AF=0.4467;AFR_AF=0.0961;EUR_AF=0.7773;SAS_AF=0.274;AA=a|||;VT=SNP
2	97686580	rs6745657	A	G	100	PASS	AC=3145;AF=0.627995;AN=5008;NS=2504;DP=15544;EAS_AF=0.4127;AMR_AF=0.5922;AFR_AF=0.8154;EUR_AF=0.9056;SAS_AF=0.3364;AA=N|||;VT=SNP
2	97687102	rs55693512	G	A	100	PASS	AC=1119;AF=0.223442;AN=5008;NS=2504;DP=14468;EAS_AF=0.0645;AMR_AF=0.1311;AFR_AF=0.6036;EUR_AF=0.1183;SAS_AF=0.047;AA=g|||;VT=SNP
2	97687366	rs2707304	A	G	100	PASS	AC=3117;AF=0.622404;AN=5008;NS=2504;DP=16821;EAS_AF=0.4127;AMR_AF=0.5908;AFR_AF=0.7965;EUR_AF=0.9056;SAS_AF=0.3344;AA=a|||;VT=SNP
2	97690757	rs1256986	G	A	100	PASS	AC=3488;AF=0.696486;AN=5008;NS=2504;DP=18996;EAS_AF=0.497;AMR_AF=0.6182;AFR_AF=0.9781;EUR_AF=0.9205;SAS_AF=0.3466;AA=a|||;VT=SNP
2	97694551	rs1256987	G	C	100	PASS	AC=2128;AF=0.42492;AN=5008;NS=2504;DP=18344;EAS_AF=0.3046;AMR_AF=0.4813;AFR_AF=0.3064;EUR_AF=0.7972;SAS_AF=0.2863;AA=g|||;VT=SNP
2	97703284	rs1148600	C	T	100	PASS	AC=2288;AF=0.456869;AN=5008;NS=2504;DP=24859;EAS_AF=0.4315;AMR_AF=0.4798;AFR_AF=0.3154;EUR_AF=0.8032;SAS_AF=0.3016;AA=t|||;VT=SNP
2	97705554	rs1148599	G	A	100	PASS	AC=3476;AF=0.694089;AN=5008;NS=2504;DP=11296;EAS_AF=0.4831;AMR_AF=0.6182;AFR_AF=0.9788;EUR_AF=0.9205;SAS_AF=0.3476;AA=g|||;VT=SNP
2	97707562	rs1148598	G	T	100	PASS	AC=2134;AF=0.426118;AN=5008;NS=2504;DP=16017;EAS_AF=0.3026;AMR_AF=0.4784;AFR_AF=0.3139;EUR_AF=0.7972;SAS_AF=0.2863;AA=g|||;VT=SNP
2	97708011	rs1148597	T	C	100	PASS	AC=2111;AF=0.421526;AN=5008;NS=2504;DP=18646;EAS_AF=0.3026;AMR_AF=0.4784;AFR_AF=0.2958;EUR_AF=0.7982;SAS_AF=0.2863;AA=t|||;VT=SNP
2	97708611	rs1257006	A	G	100	PASS	AC=2111;AF=0.421526;AN=5008;NS=2504;DP=21587;EAS_AF=0.3026;AMR_AF=0.4784;AFR_AF=0.2958;EUR_AF=0.7982;SAS_AF=0.2863;AA=a|||;VT=SNP
2	97708740	rs1257005	A	C	100	PASS	AC=2111;AF=0.421526;AN=5008;NS=2504;DP=19336;EAS_AF=0.3026;AMR_AF=0.4784;AFR_AF=0.2958;EUR_AF=0.7982;SAS_AF=0.2863;AA=a|||;VT=SNP
2	97710299	rs1148595	C	G	100	PASS	AC=2111;AF=0.421526;AN=5008;NS=2504;DP=19605;EAS_AF=0.3026;AMR_AF=0.4784;AFR_AF=0.2958;EUR_AF=0.7982;SAS_AF=0.2863;AA=g|||;VT=SNP
2	97710803	rs1148594	C	T	100	PASS	AC=2111;AF=0.421526;AN=5008;NS=2504;DP=11405;EAS_AF=0.3026;AMR_AF=0.4784;AFR_AF=0.2958;EUR_AF=0.7982;SAS_AF=0.2863;AA=t|||;VT=SNP
2	97711739	rs116069341	G	C	100	PASS	AC=143;AF=0.0285543;AN=5008;NS=2504;DP=19352;EAS_AF=0.005;AMR_AF=0.0159;AFR_AF=0.0015;EUR_AF=0.0278;SAS_AF=0.0992;AA=g|||;VT=SNP
2	97711764	rs1148593	A	G	100	PASS	AC=2109;AF=0.421126;AN=5008;NS=2504;DP=19550;EAS_AF=0.3026;AMR_AF=0.4784;AFR_AF=0.2958;EUR_AF=0.7962;SAS_AF=0.2863;AA=a|||;VT=SNP
2	97712339	rs1257117	C	A	100	PASS	AC=1749;AF=0.349241;AN=5008;NS=2504;DP=18663;EAS_AF=0.251;AMR_AF=0.4611;AFR_AF=0.0802;EUR_AF=0.7962;SAS_AF=0.2751;AA=-|||;VT=SNP;EX_TARGET
2	97712731	rs1669758	C	T	100	PASS	AC=1769;AF=0.353235;AN=5008;NS=2504;DP=17585;EAS_AF=0.251;AMR_AF=0.4625;AFR_AF=0.0946;EUR_AF=0.7962;SAS_AF=0.2751;AA=-|||;VT=SNP;EX_TARGET
2	97714031	rs1148592	G	A	100	PASS	AC=2111;AF=0.421526;AN=5008;NS=2504;DP=18054;EAS_AF=0.3036;AMR_AF=0.4784;AFR_AF=0.295;EUR_AF=0.7982;SAS_AF=0.2863;AA=N|||;VT=SNP
2	97714323	rs1148591	C	A	100	PASS	AC=2265;AF=0.452276;AN=5008;NS=2504;DP=17712;EAS_AF=0.4306;AMR_AF=0.4798;AFR_AF=0.2995;EUR_AF=0.8032;SAS_AF=0.3006;AA=-|||;VT=SNP
2	97716168	rs1148588	C	T	100	PASS	AC=2107;AF=0.420727;AN=5008;NS=2504;DP=19991;EAS_AF=0.3006;AMR_AF=0.4798;AFR_AF=0.295;EUR_AF=0.7972;SAS_AF=0.2853;AA=N|||;VT=SNP
2	97716214	rs1148587	A	G	100	PASS	AC=2107;AF=0.420727;AN=5008;NS=2504;DP=19331;EAS_AF=0.3006;AMR_AF=0.4798;AFR_AF=0.295;EUR_AF=0.7972;SAS_AF=0.2853;AA=N|||;VT=SNP
2	97726087	rs1148586	T	C	100	PASS	AC=1948;AF=0.388978;AN=5008;NS=2504;DP=18316;EAS_AF=0.2639;AMR_AF=0.4784;AFR_AF=0.211;EUR_AF=0.7982;SAS_AF=0.274;AA=N|||;VT=SNP
2	97726520	rs6757675	G	T	100	PASS	AC=236;AF=0.0471246;AN=5008;NS=2504;DP=20709;EAS_AF=0.0635;AMR_AF=0.0173;AFR_AF=0.1044;EUR_AF=0.0109;SAS_AF=0.0112;AA=g|||;VT=SNP
2	97733608	rs77295427	C	T	100	PASS	AC=1533;AF=0.30611;AN=5008;NS=2504;DP=31309;EAS_AF=0.3304;AMR_AF=0.3314;AFR_AF=0.2587;EUR_AF=0.4384;SAS_AF=0.1912;AA=a|||;VT=SNP
2	97736260	rs1148577	C	T	100	PASS	AC=2114;AF=0.422125;AN=5008;NS=2504;DP=21453;EAS_AF=0.3859;AMR_AF=0.4769;AFR_AF=0.2307;EUR_AF=0.8022;SAS_AF=0.2883;AA=t|||;VT=SNP
2	97739057	rs1271063	T	C	100	PASS	AC=2068;AF=0.412939;AN=5008;NS=2504;DP=14525;EAS_AF=0.377;AMR_AF=0.4726;AFR_AF=0.211;EUR_AF=0.7982;SAS_AF=0.2843;AA=t|||;VT=SNP
2	97742963	rs1257050	C	T	100	PASS	AC=1943;AF=0.387979;AN=5008;NS=2504;DP=19412;EAS_AF=0.2579;AMR_AF=0.4813;AFR_AF=0.2095;EUR_AF=0.7972;SAS_AF=0.2761;AA=c|||;VT=SNP
2	97743103	rs139741888	G	A	100	PASS	AC=281;AF=0.0561102;AN=5008;NS=2504;DP=18437;EAS_AF=0.0635;AMR_AF=0.0202;AFR_AF=0.1377;EUR_AF=0.0099;SAS_AF=0.0112;AA=g|||;VT=SNP
2	97750561	rs1257093	A	G	100	PASS	AC=3478;AF=0.694489;AN=5008;NS=2504;DP=17490;EAS_AF=0.4871;AMR_AF=0.6282;AFR_AF=0.9705;EUR_AF=0.9205;SAS_AF=0.3497;AA=N|||;VT=SNP
2	97751832	rs1964494	C	A	100	PASS	AC=403;AF=0.0804712;AN=5008;NS=2504;DP=19904;EAS_AF=0.0675;AMR_AF=0.1441;AFR_AF=0.1165;EUR_AF=0.0527;SAS_AF=0.0286;AA=c|||;VT=SNP
2	97751849	rs3855809	C	A	100	PASS	AC=219;AF=0.04373;AN=5008;NS=2504;DP=20075;EAS_AF=0.0645;AMR_AF=0.0173;AFR_AF=0.0893;EUR_AF=0.0099;SAS_AF=0.0143;AA=C|||;VT=SNP;EX_TARGET
2	97753585	rs1257089	G	A	100	PASS	AC=1771;AF=0.353634;AN=5008;NS=2504;DP=21862;EAS_AF=0.249;AMR_AF=0.4712;AFR_AF=0.0923;EUR_AF=0.7962;SAS_AF=0.2761;AA=G|||;VT=SNP
2	97754165	rs1271064	G	A	100	PASS	AC=1775;AF=0.354433;AN=5008;NS=2504;DP=17483;EAS_AF=0.249;AMR_AF=0.4712;AFR_AF=0.0946;EUR_AF=0.7962;SAS_AF=0.2771;AA=G|||;VT=SNP
2	97757509	rs1257084	C	T	100	PASS	AC=1767;AF=0.352835;AN=5008;NS=2504;DP=20889;EAS_AF=0.249;AMR_AF=0.4654;AFR_AF=0.0946;EUR_AF=0.7922;SAS_AF=0.2771;AA=C|||;VT=SNP
2	97758953	rs1257101	G	A	100	PASS	AC=1939;AF=0.387181;AN=5008;NS=2504;DP=17391;EAS_AF=0.2579;AMR_AF=0.4798;AFR_AF=0.2088;EUR_AF=0.7932;SAS_AF=0.2781;AA=G|||;VT=SNP
2	97761259	rs10177295	G	C	100	PASS	AC=916;AF=0.182907;AN=5008;NS=2504;DP=18486;EAS_AF=0.0635;AMR_AF=0.1153;AFR_AF=0.4607;EUR_AF=0.1163;SAS_AF=0.047;AA=G|||;VT=SNP
2	97761276	rs1257105	A	G	100	PASS	AC=1934;AF=0.386182;AN=5008;NS=2504;DP=18749;EAS_AF=0.2579;AMR_AF=0.4813;AFR_AF=0.2035;EUR_AF=0.7932;SAS_AF=0.2791;AA=A|||;VT=SNP
2	97761286	rs10177368	G	C	100	PASS	AC=916;AF=0.182907;AN=5008;NS=2504;DP=19175;EAS_AF=0.0635;AMR_AF=0.1153;AFR_AF=0.4607;EUR_AF=0.1163;SAS_AF=0.047;AA=G|||;VT=SNP
2	97761641	rs1257106	C	T	100	PASS	AC=1932;AF=0.385783;AN=5008;NS=2504;DP=16774;EAS_AF=0.2569;AMR_AF=0.4813;AFR_AF=0.2035;EUR_AF=0.7922;SAS_AF=0.2791;AA=C|||;VT=SNP
2	97761872	rs1257107	C	T	100	PASS	AC=1775;AF=0.354433;AN=5008;NS=2504;DP=15318;EAS_AF=0.2431;AMR_AF=0.4712;AFR_AF=0.1006;EUR_AF=0.7932;SAS_AF=0.2781;AA=T|||;VT=SNP
2	97762107	rs1268684	G	A	100	PASS	AC=1934;AF=0.386182;AN=5008;NS=2504;DP=12789;EAS_AF=0.2599;AMR_AF=0.4813;AFR_AF=0.2035;EUR_AF=0.7913;SAS_AF=0.2791;AA=G|||;VT=SNP
2	97764450	rs1257097	G	A	100	PASS	AC=1931;AF=0.385583;AN=5008;NS=2504;DP=20621;EAS_AF=0.2579;AMR_AF=0.4798;AFR_AF=0.2027;EUR_AF=0.7932;SAS_AF=0.2781;AA=G|||;VT=SNP
2	97766551	rs1257099	G	A	100	PASS	AC=1934;AF=0.386182;AN=5008;NS=2504;DP=17618;EAS_AF=0.2579;AMR_AF=0.4813;AFR_AF=0.2035;EUR_AF=0.7932;SAS_AF=0.2791;AA=G|||;VT=SNP
2	97766574	rs1267180	G	A	100	PASS	AC=1934;AF=0.386182;AN=5008;NS=2504;DP=17871;EAS_AF=0.2579;AMR_AF=0.4813;AFR_AF=0.2035;EUR_AF=0.7932;SAS_AF=0.2791;AA=G|||;VT=SNP
2	97768178	rs1262300	C	T	100	PASS	AC=2083;AF=0.415935;AN=5008;NS=2504;DP=20185;EAS_AF=0.3839;AMR_AF=0.4813;AFR_AF=0.2057;EUR_AF=0.7982;SAS_AF=0.2935;AA=T|||;VT=SNP
2	97770180	rs1257100	G	A	100	PASS	AC=1681;AF=0.335663;AN=5008;NS=2504;DP=20620;EAS_AF=0.249;AMR_AF=0.4669;AFR_AF=0.028;EUR_AF=0.7922;SAS_AF=0.2781;AA=g|||;VT=SNP
2	97771060	rs9636496	T	A	100	PASS	AC=3184;AF=0.635783;AN=5008;NS=2504;DP=21040;EAS_AF=0.4494;AMR_AF=0.6066;AFR_AF=0.7988;EUR_AF=0.9155;SAS_AF=0.3405;AA=A|||;VT=SNP
2	97774801	rs1257111	C	A	100	PASS	AC=1929;AF=0.385184;AN=5008;NS=2504;DP=21436;EAS_AF=0.2579;AMR_AF=0.4827;AFR_AF=0.2012;EUR_AF=0.7903;SAS_AF=0.2791;AA=C|||;VT=SNP
2	97782007	rs4063406	G	T	100	PASS	AC=2099;AF=0.419129;AN=5008;NS=2504;DP=15405;EAS_AF=0.3839;AMR_AF=0.4856;AFR_AF=0.2156;EUR_AF=0.7982;SAS_AF=0.2935;AA=T|||;VT=SNP
2	97783657	rs62152980	T	C	100	PASS	AC=1777;AF=0.354832;AN=5008;NS=2504;DP=18533;EAS_AF=0.249;AMR_AF=0.4712;AFR_AF=0.0983;EUR_AF=0.7922;SAS_AF=0.2781;AA=.|||;VT=SNP
2	97793615	rs7569432	T	A	100	PASS	AC=1950;AF=0.389377;AN=5008;NS=2504;DP=15924;EAS_AF=0.2579;AMR_AF=0.4856;AFR_AF=0.2141;EUR_AF=0.7922;SAS_AF=0.2791;AA=.|||;VT=SNP
2	97793899	rs7566937	A	C	100	PASS	AC=2025;AF=0.404353;AN=5008;NS=2504;DP=14387;EAS_AF=0.372;AMR_AF=0.4654;AFR_AF=0.1974;EUR_AF=0.7903;SAS_AF=0.2771;AA=.|||;VT=SNP
2	97794022	rs7606426	C	T	100	PASS	AC=1947;AF=0.388778;AN=5008;NS=2504;DP=18412;EAS_AF=0.2579;AMR_AF=0.4841;AFR_AF=0.2133;EUR_AF=0.7922;SAS_AF=0.2781;AA=.|||;VT=SNP
2	97797225	rs12105727	C	T	100	PASS	AC=912;AF=0.182109;AN=5008;NS=2504;DP=14193;EAS_AF=0.0645;AMR_AF=0.1153;AFR_AF=0.4569;EUR_AF=0.1163;SAS_AF=0.047;AA=.|||;VT=SNP
2	97797667	rs34207712	G	A	100	PASS	AC=427;AF=0.0852636;AN=5008;NS=2504;DP=13775;EAS_AF=0.004;AMR_AF=0.1729;AFR_AF=0.0136;EUR_AF=0.2326;SAS_AF=0.0521;AA=.|||;VT=SNP
2	97797680	rs13390019	T	C	100	PASS	AC=566;AF=0.113019;AN=5008;NS=2504;DP=14138;EAS_AF=0.0665;AMR_AF=0.1196;AFR_AF=0.1808;EUR_AF=0.1302;SAS_AF=0.047;AA=.|||;VT=SNP
2	97797711	rs185092175	C	A	100	PASS	AC=160;AF=0.0319489;AN=5008;NS=2504;DP=13562;EAS_AF=0.0159;AMR_AF=0.0058;AFR_AF=0.0787;EUR_AF=0.0209;SAS_AF=0.0153;AA=.|||;VT=SNP
2	97799285	rs6718164	A	G	100	PASS	AC=911;AF=0.181909;AN=5008;NS=2504;DP=12372;EAS_AF=0.0645;AMR_AF=0.1153;AFR_AF=0.4569;EUR_AF=0.1163;SAS_AF=0.046;AA=.|||;VT=SNP
2	97802319	rs2443892	G	A	100	PASS	AC=3471;AF=0.693091;AN=5008;NS=2504;DP=16555;EAS_AF=0.4871;AMR_AF=0.6282;AFR_AF=0.9682;EUR_AF=0.9165;SAS_AF=0.3497;AA=.|||;VT=SNP
2	97810798	rs59371153	T	C	100	PASS	AC=911;AF=0.181909;AN=5008;NS=2504;DP=19525;EAS_AF=0.0645;AMR_AF=0.1153;AFR_AF=0.4569;EUR_AF=0.1163;SAS_AF=0.046;AA=.|||;VT=SNP
2	97812713	rs35701303	G	A	100	PASS	AC=1951;AF=0.389577;AN=5008;NS=2504;DP=17421;EAS_AF=0.2579;AMR_AF=0.4856;AFR_AF=0.2133;EUR_AF=0.7942;SAS_AF=0.2791;AA=.|||;VT=SNP
2	97825361	rs4101913	G	T	100	PASS	AC=1967;AF=0.392772;AN=5008;NS=2504;DP=9758;EAS_AF=0.2748;AMR_AF=0.4856;AFR_AF=0.2133;EUR_AF=0.7922;SAS_AF=0.2802;AA=.|||;VT=SNP
2	97839613	rs56051127	G	T	100	PASS	AC=1954;AF=0.390176;AN=5008;NS=2504;DP=17678;EAS_AF=0.2579;AMR_AF=0.4856;AFR_AF=0.2133;EUR_AF=0.7932;SAS_AF=0.2832;AA=.|||;VT=SNP
2	97845100	rs10179966	C	T	100	PASS	AC=913;AF=0.182308;AN=5008;NS=2504;DP=21893;EAS_AF=0.0645;AMR_AF=0.1167;AFR_AF=0.4569;EUR_AF=0.1163;SAS_AF=0.047;AA=.|||;VT=SNP
2	97846021	rs11682519	C	T	100	PASS	AC=1689;AF=0.33726;AN=5008;NS=2504;DP=21981;EAS_AF=0.248;AMR_AF=0.4654;AFR_AF=0.0325;EUR_AF=0.7922;SAS_AF=0.2822;AA=.|||;VT=SNP
2	97846850	rs11164114	T	C	100	PASS	AC=3479;AF=0.694688;AN=5008;NS=2504;DP=21089;EAS_AF=0.4871;AMR_AF=0.6297;AFR_AF=0.9697;EUR_AF=0.9165;SAS_AF=0.3548;AA=.|||;VT=SNP
2	97848064	rs62153957	T	C	100	PASS	AC=1934;AF=0.386182;AN=5008;NS=2504;DP=13815;EAS_AF=0.3552;AMR_AF=0.4294;AFR_AF=0.1906;EUR_AF=0.7734;SAS_AF=0.2536;AA=.|||;VT=SNP
2	97849219	rs12996352	T	C	100	PASS	AC=1954;AF=0.390176;AN=5008;NS=2504;DP=18310;EAS_AF=0.2579;AMR_AF=0.4856;AFR_AF=0.2133;EUR_AF=0.7932;SAS_AF=0.2832;AA=.|||;VT=SNP
2	97849669	rs7588752	T	G	100	PASS	AC=3403;AF=0.679513;AN=5008;NS=2504;DP=18558;EAS_AF=0.4861;AMR_AF=0.621;AFR_AF=0.9175;EUR_AF=0.9165;SAS_AF=0.3548;AA=.|||;VT=SNP
2	97849955	rs13015315	G	A	100	PASS	AC=1690;AF=0.33746;AN=5008;NS=2504;DP=16549;EAS_AF=0.248;AMR_AF=0.4669;AFR_AF=0.0325;EUR_AF=0.7922;SAS_AF=0.2822;AA=.|||;VT=SNP
2	97850677	rs11681875	C	T	100	PASS	AC=1955;AF=0.390375;AN=5008;NS=2504;DP=21683;EAS_AF=0.2579;AMR_AF=0.4856;AFR_AF=0.2141;EUR_AF=0.7932;SAS_AF=0.2832;AA=.|||;VT=SNP
2	97851069	rs62154801	A	G	100	PASS	AC=1955;AF=0.390375;AN=5008;NS=2504;DP=19430;EAS_AF=0.2579;AMR_AF=0.4856;AFR_AF=0.2141;EUR_AF=0.7932;SAS_AF=0.2832;AA=.|||;VT=SNP;EX_TARGET
2	97851981	rs117966514	G	A	100	PASS	AC=3477;AF=0.694289;AN=5008;NS=2504;DP=15738;EAS_AF=0.4871;AMR_AF=0.6282;AFR_AF=0.9697;EUR_AF=0.9165;SAS_AF=0.3538;AA=.|||;VT=SNP
2	97856085	rs200512873	A	C	100	PASS	AC=1045;AF=0.208666;AN=5008;NS=2504;DP=13763;EAS_AF=0.0823;AMR_AF=0.2853;AFR_AF=0.0197;EUR_AF=0.6322;SAS_AF=0.1043;AA=.|||;VT=SNP
2	97857179	rs13032546	G	C	100	PASS	AC=1675;AF=0.334465;AN=5008;NS=2504;DP=18933;EAS_AF=0.2381;AMR_AF=0.464;AFR_AF=0.0318;EUR_AF=0.7903;SAS_AF=0.2822;AA=.|||;VT=SNP
2	97860043	rs4092199	A	G	100	PASS	AC=2089;AF=0.417133;AN=5008;NS=2504;DP=20672;EAS_AF=0.37;AMR_AF=0.4856;AFR_AF=0.2156;EUR_AF=0.7982;SAS_AF=0.2975;AA=.|||;VT=SNP
2	97860223	rs4530406	C	T	100	PASS	AC=3189;AF=0.636781;AN=5008;NS=2504;DP=21706;EAS_AF=0.4375;AMR_AF=0.611;AFR_AF=0.8064;EUR_AF=0.9155;SAS_AF=0.3446;AA=.|||;VT=SNP
2	97862260	rs1901501	T	A	100	PASS	AC=3382;AF=0.675319;AN=5008;NS=2504;DP=25926;EAS_AF=0.4871;AMR_AF=0.6239;AFR_AF=0.8979;EUR_AF=0.9165;SAS_AF=0.3569;AA=.|||;VT=SNP
2	97862928	rs113397604	G	C	100	PASS	AC=822;AF=0.164137;AN=5008;NS=2504;DP=25896;EAS_AF=0.0615;AMR_AF=0.1081;AFR_AF=0.3964;EUR_AF=0.1143;SAS_AF=0.047;AA=.|||;VT=SNP
2	97863525	rs13402271	G	T	100	PASS	AC=2382;AF=0.475639;AN=5008;NS=2504;DP=27473;EAS_AF=0.4246;AMR_AF=0.5014;AFR_AF=0.3775;EUR_AF=0.8032;SAS_AF=0.3057;AA=.|||;VT=SNP
2	97863565	rs13428530	C	T	100	PASS	AC=336;AF=0.0670927;AN=5008;NS=2504;DP=28032;EAS_AF=0.0595;AMR_AF=0.0187;AFR_AF=0.1838;EUR_AF=0.0089;SAS_AF=0.0112;AA=.|||;VT=SNP
2	97866928	rs12327919	A	G	100	PASS	AC=1335;AF=0.266573;AN=5008;NS=2504;DP=28200;EAS_AF=0.3016;AMR_AF=0.2608;AFR_AF=0.2451;EUR_AF=0.3817;SAS_AF=0.1452;AA=.|||;VT=SNP
2	97867870	rs9324211	G	C	100	PASS	AC=2394;AF=0.478035;AN=5008;NS=2504;DP=25987;EAS_AF=0.4256;AMR_AF=0.5014;AFR_AF=0.3865;EUR_AF=0.8022;SAS_AF=0.3057;AA=.|||;VT=SNP
2	97870317	rs3926004	A	G	100	PASS	AC=2133;AF=0.425919;AN=5008;NS=2504;DP=18593;EAS_AF=0.3819;AMR_AF=0.4885;AFR_AF=0.239;EUR_AF=0.7982;SAS_AF=0.2965;AA=.|||;VT=SNP
2	97870961	rs11894782	G	A	100	PASS	AC=872;AF=0.174121;AN=5008;NS=2504;DP=23334;EAS_AF=0.0615;AMR_AF=0.111;AFR_AF=0.4327;EUR_AF=0.1153;SAS_AF=0.046;AA=.|||;VT=SNP
2	97871314	rs12994584	G	A	100	PASS	AC=1986;AF=0.396565;AN=5008;NS=2504;DP=24063;EAS_AF=0.256;AMR_AF=0.4899;AFR_AF=0.2375;EUR_AF=0.7932;SAS_AF=0.2822;AA=.|||;VT=SNP
2	97871626	rs13400545	A	G	100	PASS	AC=531;AF=0.10603;AN=5008;NS=2504;DP=18719;EAS_AF=0.0645;AMR_AF=0.0994;AFR_AF=0.1785;EUR_AF=0.1153;SAS_AF=0.046;AA=.|||;VT=SNP
2	97872148	rs13028622	T	G	100	PASS	AC=1987;AF=0.396765;AN=5008;NS=2504;DP=20042;EAS_AF=0.2569;AMR_AF=0.4885;AFR_AF=0.2383;EUR_AF=0.7932;SAS_AF=0.2822;AA=.|||;VT=SNP
2	97873393	rs6718582	C	T	100	PASS	AC=1808;AF=0.361022;AN=5008;NS=2504;DP=19550;EAS_AF=0.248;AMR_AF=0.4741;AFR_AF=0.118;EUR_AF=0.7922;SAS_AF=0.2822;AA=.|||;VT=SNP
2	97874515	rs12993420	A	G	100	PASS	AC=1478;AF=0.295128;AN=5008;NS=2504;DP=22689;EAS_AF=0.2629;AMR_AF=0.3026;AFR_AF=0.323;EUR_AF=0.4046;SAS_AF=0.1728;AA=.|||;VT=SNP
2	97876010	rs1971209	G	C	100	PASS	AC=3519;AF=0.702676;AN=5008;NS=2504;DP=24492;EAS_AF=0.5169;AMR_AF=0.6311;AFR_AF=0.9705;EUR_AF=0.9195;SAS_AF=0.3599;AA=.|||;VT=SNP
2	97877399	rs10186233	T	C	100	PASS	AC=3254;AF=0.64976;AN=5008;NS=2504;DP=25055;EAS_AF=0.4802;AMR_AF=0.6167;AFR_AF=0.8147;EUR_AF=0.9185;SAS_AF=0.3487;AA=.|||;VT=SNP
2	97877440	rs35711845	T	C	100	PASS	AC=1324;AF=0.264377;AN=5008;NS=2504;DP=25668;EAS_AF=0.1964;AMR_AF=0.3602;AFR_AF=0.0885;EUR_AF=0.5129;SAS_AF=0.2485;AA=.|||;VT=SNP
2	97877528	rs10183746	A	T	100	PASS	AC=331;AF=0.0660942;AN=5008;NS=2504;DP=23481;EAS_AF=0.0595;AMR_AF=0.0202;AFR_AF=0.18;EUR_AF=0.008;SAS_AF=0.0112;AA=.|||;VT=SNP
2	97877591	rs10171740	C	A	100	PASS	AC=292;AF=0.0583067;AN=5008;NS=2504;DP=23457;EAS_AF=0.0605;AMR_AF=0.0202;AFR_AF=0.1498;EUR_AF=0.008;SAS_AF=0.0112;AA=.|||;VT=SNP
2	97881267	rs6756986	G	A	100	PASS	AC=1091;AF=0.217851;AN=5008;NS=2504;DP=23516;EAS_AF=0.0992;AMR_AF=0.1282;AFR_AF=0.5522;EUR_AF=0.1163;SAS_AF=0.0562;AA=.|||;VT=SNP
```
