## Supplementary material for "Characterization of shared and ancestry-specific signals driving complex traits using multi-ancestry fine-mapping": mesusieoutput

```
                 eur          afr      eur_afr
   [1,] 0.0001520134 0.0002254112 4.918307e-05
   [2,] 0.0002126125 0.0002267821 7.240283e-05
   [3,] 0.0002101872 0.0002267837 7.121013e-05
   [4,] 0.0001772955 0.0002248132 5.910175e-05
   [5,] 0.0002103023 0.0002267828 7.126482e-05
   [6,] 0.0001667851 0.0002251902 5.433306e-05
   [7,] 0.0001813430 0.0002246926 6.047577e-05
   [8,] 0.0001487854 0.0002254437 4.824101e-05
   [9,] 0.0001539220 0.0002259380 4.920314e-05
  [10,] 0.0002093003 0.0002265949 7.056523e-05
  [11,] 0.0001655411 0.0002277128 5.210836e-05
  [12,] 0.0001665507 0.0002277626 5.233965e-05
  [13,] 0.0002215050 0.0002250134 7.279358e-05
  [14,] 0.0001687746 0.0002241850 5.573277e-05
  [15,] 0.0001719584 0.0002245454 5.696317e-05
  [16,] 0.0001490657 0.0002256275 4.870348e-05
  [17,] 0.0001723398 0.0002267248 5.654797e-05
  [18,] 0.0001698528 0.0002242946 5.650520e-05
  [19,] 0.0001514538 0.0002264780 4.860474e-05
  [20,] 0.0002092283 0.0002269675 7.082236e-05
  [21,] 0.0002088566 0.0002260929 6.876675e-05
  [22,] 0.0001703763 0.0002245392 5.711287e-05
  [23,] 0.0001518139 0.0002295471 4.860886e-05
  [24,] 0.0001788507 0.0002248351 5.964634e-05
  [25,] 0.0002075179 0.0002266872 6.960266e-05
  [26,] 0.0001405459 0.0002360901 4.471079e-05
  [27,] 0.0001764538 0.0002245471 5.870209e-05
  [28,] 0.0001425530 0.0002344821 4.505575e-05
  [29,] 0.0001757806 0.0002245386 5.838909e-05
  [30,] 0.0001440290 0.0002297539 4.590333e-05
  [31,] 0.0001747274 0.0002245421 5.806364e-05
  [32,] 0.0001596519 0.0002305347 5.005667e-05
  [33,] 0.0001625565 0.0002301486 5.074824e-05
  [34,] 0.0001600511 0.0002251658 5.224883e-05
  [35,] 0.0001548505 0.0002251336 4.970134e-05
  [36,] 0.0001773367 0.0002256315 5.651637e-05
  [37,] 0.0001343208 0.0002289924 4.432051e-05
  [38,] 0.0001655197 0.0002251406 5.424842e-05
  [39,] 0.0001738062 0.0002236426 5.689183e-05
  [40,] 0.0001744744 0.0002236095 5.712166e-05
  [41,] 0.0001767635 0.0002242998 5.715000e-05
  [42,] 0.0001346837 0.0002253073 4.454297e-05
  [43,] 0.0001666620 0.0002237449 5.514353e-05
  [44,] 0.0001526406 0.0002264568 5.227673e-05
  [45,] 0.0002268304 0.0002241751 7.498722e-05
  [46,] 0.0001932130 0.0002242392 6.423597e-05
  [47,] 0.0001669020 0.0002241024 5.557548e-05
  [48,] 0.0001823917 0.0002251945 6.053338e-05
  [49,] 0.0001688063 0.0002264429 5.868687e-05
  [50,] 0.0001661945 0.0002243818 5.517169e-05
  [51,] 0.0001865953 0.0002232938 6.181926e-05
  [52,] 0.0001437818 0.0002235394 4.768777e-05
  [53,] 0.0001663388 0.0002235124 5.568488e-05
  [54,] 0.0001647775 0.0002238290 5.530419e-05
  [55,] 0.0001451902 0.0002251745 4.835709e-05
  [56,] 0.0001379506 0.0002238443 4.572530e-05
  [57,] 0.0001366537 0.0002238960 4.521941e-05
  [58,] 0.0001680369 0.0002262362 5.615654e-05
  [59,] 0.0001681441 0.0002234890 5.613782e-05
  [60,] 0.0002168076 0.0002260123 7.197787e-05
  [61,] 0.0001653473 0.0002236123 5.532091e-05
  [62,] 0.0001657460 0.0002236123 5.546684e-05
  [63,] 0.0001644837 0.0002236188 5.501886e-05
  [64,] 0.0001669847 0.0002234368 5.528833e-05
  [65,] 0.0001711086 0.0002234617 5.660624e-05
  [66,] 0.0002359487 0.0002262646 7.578948e-05
  [67,] 0.0001701825 0.0002234721 5.651498e-05
  [68,] 0.0001646092 0.0002234798 5.486360e-05
  [69,] 0.0001436316 0.0002243151 4.771670e-05
  [70,] 0.0001713478 0.0002234628 5.679727e-05
  [71,] 0.0001577686 0.0002234986 5.244325e-05
  [72,] 0.0001523667 0.0002242815 4.965500e-05
  [73,] 0.0001532282 0.0002239178 5.081953e-05
  [74,] 0.0001454686 0.0002237137 4.832166e-05
  [75,] 0.0002052458 0.0002247838 6.794306e-05
  [76,] 0.0001686751 0.0002263280 5.651561e-05
  [77,] 0.0001666857 0.0002235020 5.528953e-05
  [78,] 0.0002080846 0.0002258329 6.860991e-05
  [79,] 0.0001653743 0.0002235371 5.500738e-05
  [80,] 0.0001634013 0.0002235149 5.425399e-05
  [81,] 0.0001652346 0.0002235255 5.491611e-05
  [82,] 0.0001608695 0.0002235840 5.360650e-05
  [83,] 0.0001496137 0.0002244651 5.012426e-05
  [84,] 0.0001643904 0.0002234982 5.446029e-05
  [85,] 0.0001632474 0.0002234970 5.409295e-05
  [86,] 0.0001643072 0.0002235499 5.466471e-05
  [87,] 0.0001551306 0.0002244619 5.208083e-05
  [88,] 0.0001643419 0.0002236964 5.502607e-05
  [89,] 0.0001628744 0.0002237312 5.447404e-05
  [90,] 0.0001364970 0.0002250850 4.536717e-05
  [91,] 0.0001623637 0.0002239549 5.423533e-05
  [92,] 0.0001714174 0.0002240925 5.775694e-05
  [93,] 0.0001684336 0.0002235519 5.608560e-05
  [94,] 0.0001660522 0.0002235347 5.524626e-05
  [95,] 0.0001575375 0.0002235230 5.233229e-05
  [96,] 0.0001480850 0.0002245287 4.954540e-05
  [97,] 0.0001647453 0.0002263093 5.467355e-05
  [98,] 0.0001491594 0.0002244689 4.984300e-05
  [99,] 0.0001570472 0.0002244067 5.271478e-05
 [100,] 0.0001374083 0.0002247101 4.611862e-05
 [101,] 0.0001481246 0.0002245579 4.961084e-05
 [102,] 0.0001384809 0.0002245363 4.531801e-05
 [103,] 0.0001355053 0.0002246231 4.528216e-05
 [104,] 0.0001566902 0.0002242200 5.240685e-05
 [105,] 0.0001388933 0.0002247736 4.673587e-05
 [106,] 0.0001627670 0.0002244849 5.407365e-05
 [107,] 0.0001548476 0.0002240539 5.187116e-05
 [108,] 0.0001348541 0.0002256398 4.552077e-05
 [109,] 0.0001598572 0.0002237436 5.323299e-05
 [110,] 0.0001573711 0.0002245745 5.254363e-05
 [111,] 0.0001575872 0.0002238195 5.247708e-05
 [112,] 0.0001468948 0.0002239651 4.889969e-05
 [113,] 0.0001400162 0.0002252640 4.713725e-05
 [114,] 0.0002020661 0.0002253066 6.699313e-05
 [115,] 0.0001370403 0.0002248167 4.547810e-05
 [116,] 0.0001337402 0.0002243554 4.470984e-05
 [117,] 0.0001353225 0.0002243353 4.542067e-05
 [118,] 0.0001346060 0.0002243811 4.512462e-05
 [119,] 0.0001436276 0.0002256758 4.666001e-05
 [120,] 0.0001491434 0.0002233395 4.941032e-05
 [121,] 0.0001496425 0.0002251006 4.884405e-05
 [122,] 0.0001377837 0.0002239711 4.624906e-05
 [123,] 0.0001395412 0.0002239956 4.693674e-05
 [124,] 0.0001419759 0.0002235951 4.742630e-05
 [125,] 0.0001408139 0.0002238035 4.724701e-05
 [126,] 0.0001453916 0.0002238677 4.899028e-05
 [127,] 0.0002037586 0.0002255217 6.724181e-05
 [128,] 0.0001688318 0.0002233663 5.658622e-05
 [129,] 0.0001754207 0.0002233178 5.856967e-05
 [130,] 0.0002031209 0.0002257401 6.730949e-05
 [131,] 0.0001735369 0.0002233367 5.804376e-05
 [132,] 0.0002041251 0.0002254939 6.754996e-05
 [133,] 0.0001710496 0.0002235674 5.693310e-05
 [134,] 0.0001665560 0.0002236730 5.477427e-05
 [135,] 0.0001709522 0.0002250619 5.516799e-05
 [136,] 0.0002604030 0.0002256021 8.337234e-05
 [137,] 0.0002342920 0.0002246928 8.018379e-05
 [138,] 0.0002690535 0.0002254825 9.181062e-05
 [139,] 0.0002324469 0.0002251929 7.924334e-05
 [140,] 0.0003074606 0.0002255242 1.032404e-04
 [141,] 0.0001331695 0.0002266229 4.486973e-05
 [142,] 0.0001875926 0.0002257665 6.684136e-05
 [143,] 0.0001332308 0.0002275018 4.502833e-05
 [144,] 0.0001334375 0.0002233899 4.440936e-05
 [145,] 0.0001366880 0.0002275667 4.686461e-05
 [146,] 0.0001392589 0.0002251739 4.748201e-05
 [147,] 0.0001388084 0.0002241021 4.683638e-05
 [148,] 0.0002395822 0.0002264552 8.328742e-05
 [149,] 0.0001335413 0.0002270176 4.511749e-05
 [150,] 0.0001379638 0.0002240206 4.646632e-05
 [151,] 0.0001388149 0.0002239645 4.676586e-05
 [152,] 0.0001385031 0.0002239546 4.664002e-05
 [153,] 0.0001387010 0.0002240069 4.674494e-05
 [154,] 0.0001605124 0.0002255426 5.571393e-05
 [155,] 0.0002377024 0.0002264677 8.258902e-05
 [156,] 0.0001339394 0.0002272257 4.543361e-05
 [157,] 0.0001342933 0.0002271315 4.559109e-05
 [158,] 0.0001359974 0.0002239716 4.540297e-05
 [159,] 0.0001344625 0.0002275797 4.578565e-05
 [160,] 0.0001330310 0.0002280319 4.496971e-05
 [161,] 0.0001839575 0.0002259536 6.128007e-05
 [162,] 0.0001444462 0.0002241904 4.730334e-05
 [163,] 0.0001382364 0.0002239534 4.532955e-05
 [164,] 0.0002119899 0.0002258167 6.941534e-05
 [165,] 0.0001343484 0.0002233319 4.450107e-05
 [166,] 0.0001341806 0.0002233267 4.445467e-05
 [167,] 0.0001338957 0.0002233278 4.436802e-05
 [168,] 0.0001968542 0.0002258293 6.555166e-05
 [169,] 0.0001332658 0.0002232736 4.422305e-05
 [170,] 0.0002094339 0.0002256382 6.984259e-05
 [171,] 0.0002348783 0.0002259304 7.513870e-05
 [172,] 0.0001328849 0.0002233853 4.414321e-05
 [173,] 0.0001328671 0.0002234693 4.406443e-05
 [174,] 0.0002247322 0.0002259202 7.222486e-05
 [175,] 0.0002142399 0.0002269705 7.340773e-05
 [176,] 0.0001328943 0.0002232917 4.409907e-05
 [177,] 0.0001887175 0.0002250483 6.279695e-05
 [178,] 0.0001939329 0.0002258267 6.457687e-05
 [179,] 0.0002189784 0.0002252841 7.317974e-05
 [180,] 0.0001768739 0.0002259937 5.911448e-05
 [181,] 0.0001995128 0.0002267626 6.481278e-05
 [182,] 0.0002496220 0.0002236349 8.086215e-05
 [183,] 0.0002095357 0.0002259343 6.768614e-05
 [184,] 0.0002041441 0.0002244956 6.661948e-05
 [185,] 0.0002112587 0.0002259234 6.972584e-05
 [186,] 0.0002076496 0.0002250084 6.847559e-05
 [187,] 0.0001597769 0.0002235159 5.347165e-05
 [188,] 0.0002048891 0.0002253177 6.645285e-05
 [189,] 0.0001349187 0.0002237399 4.506948e-05
 [190,] 0.0002603714 0.0002254542 8.202569e-05
 [191,] 0.0001325521 0.0002242731 4.405864e-05
 [192,] 0.0002074690 0.0002243859 6.839248e-05
 [193,] 0.0003022816 0.0002268211 1.106547e-04
 [194,] 0.0002066283 0.0002250083 6.858427e-05
 [195,] 0.0003174863 0.0002284292 1.241044e-04
 [196,] 0.0002119825 0.0002247110 7.082496e-05
 [197,] 0.0002106515 0.0002246792 7.025965e-05
 [198,] 0.0002058622 0.0002245576 6.782481e-05
 [199,] 0.0002160920 0.0002257309 7.113001e-05
 [200,] 0.0002194207 0.0002272122 6.972449e-05
 [201,] 0.0003427736 0.0002308048 1.395084e-04
 [202,] 0.0002791174 0.0002299107 1.098549e-04
 [203,] 0.0002085906 0.0002272369 7.651483e-05
 [204,] 0.0001926289 0.0002271314 6.996529e-05
 [205,] 0.0002142565 0.0002304670 8.277303e-05
 [206,] 0.0002081638 0.0002260251 6.984377e-05
 [207,] 0.0001859610 0.0002286518 6.861019e-05
 [208,] 0.0002278438 0.0002273810 8.425781e-05
 [209,] 0.0002116754 0.0002257405 7.386787e-05
 [210,] 0.0002083771 0.0002252813 7.109774e-05
 [211,] 0.0002071440 0.0002256584 7.202196e-05
 [212,] 0.0001951903 0.0002255619 6.745245e-05
 [213,] 0.0002152298 0.0002253511 7.100314e-05
 [214,] 0.0002156989 0.0002253421 7.120736e-05
 [215,] 0.0001729472 0.0002334538 6.612370e-05
 [216,] 0.0002134433 0.0002255624 7.407010e-05
 [217,] 0.0002120000 0.0002256709 7.381957e-05
 [218,] 0.0001779778 0.0002290680 6.575532e-05
 [219,] 0.0001444549 0.0002265859 4.940751e-05
 [220,] 0.0002136803 0.0002253412 7.056455e-05
 [221,] 0.0001753603 0.0002308592 6.568756e-05
 [222,] 0.0001674981 0.0002297397 6.167614e-05
 [223,] 0.0002081054 0.0002255482 6.813373e-05
 [224,] 0.0001659702 0.0002292751 6.067926e-05
 [225,] 0.0001825973 0.0002261783 6.489609e-05
 [226,] 0.0001754601 0.0002292434 6.478659e-05
 [227,] 0.0001728284 0.0002290105 6.350203e-05
 [228,] 0.0001729078 0.0002292395 6.367823e-05
 [229,] 0.0001748394 0.0002309229 6.563140e-05
 [230,] 0.0002004566 0.0002256028 6.946895e-05
 [231,] 0.0002049175 0.0002256846 7.127584e-05
 [232,] 0.0002044582 0.0002257588 6.589048e-05
 [233,] 0.0002041423 0.0002257568 6.581866e-05
 [234,] 0.0002141458 0.0002253465 7.069818e-05
 [235,] 0.0001874701 0.0002259584 6.703438e-05
 [236,] 0.0001972998 0.0002260201 6.594486e-05
 [237,] 0.0001984488 0.0002256023 6.873901e-05
 [238,] 0.0001826487 0.0002263734 6.105501e-05
 [239,] 0.0002218318 0.0002247128 7.824758e-05
 [240,] 0.0002024299 0.0002256559 7.030542e-05
 [241,] 0.0002150046 0.0002254028 7.067433e-05
 [242,] 0.0002181183 0.0002244039 7.386406e-05
 [243,] 0.0002444729 0.0002260087 7.990620e-05
 [244,] 0.0002438072 0.0002242525 8.539608e-05
 [245,] 0.0001906944 0.0002253043 6.058844e-05
 [246,] 0.0002144748 0.0002248118 7.230379e-05
 [247,] 0.0002668348 0.0002255383 8.534941e-05
 [248,] 0.0001626219 0.0002242824 5.560450e-05
 [249,] 0.0001641059 0.0002239917 5.581444e-05
 [250,] 0.0001562637 0.0002254960 5.058904e-05
 [251,] 0.0001529124 0.0002250845 5.003505e-05
 [252,] 0.0001554441 0.0002255271 5.034564e-05
 [253,] 0.0001620888 0.0002240481 5.514502e-05
 [254,] 0.0001634198 0.0002240590 5.564734e-05
 [255,] 0.0001626181 0.0002239035 5.515595e-05
 [256,] 0.0001668823 0.0002240377 5.688874e-05
 [257,] 0.0001392630 0.0002241618 4.628192e-05
 [258,] 0.0001638200 0.0002241067 5.585088e-05
 [259,] 0.0001557693 0.0002254846 5.045783e-05
 [260,] 0.0001543355 0.0002254822 5.006280e-05
 [261,] 0.0001456514 0.0002262142 4.832281e-05
 [262,] 0.0001643619 0.0002248992 5.280235e-05
 [263,] 0.0001655373 0.0002244751 5.682703e-05
 [264,] 0.0001610780 0.0002242654 5.493801e-05
 [265,] 0.0001540148 0.0002254359 4.999853e-05
 [266,] 0.0001619193 0.0002238414 5.481816e-05
 [267,] 0.0001392596 0.0002241540 4.626968e-05
 [268,] 0.0001765220 0.0002261150 5.894395e-05
 [269,] 0.0001391710 0.0002241609 4.624616e-05
 [270,] 0.0001549021 0.0002254981 5.021103e-05
 [271,] 0.0001391419 0.0002241557 4.622344e-05
 [272,] 0.0001553075 0.0002242171 5.078236e-05
 [273,] 0.0001394915 0.0002268435 4.640264e-05
 [274,] 0.0001390856 0.0002241412 4.619758e-05
 [275,] 0.0001391127 0.0002241496 4.620201e-05
 [276,] 0.0001543789 0.0002255237 5.005372e-05
 [277,] 0.0001569162 0.0002245577 5.353962e-05
 [278,] 0.0001440112 0.0002261184 4.713850e-05
 [279,] 0.0001485611 0.0002235416 4.958467e-05
 [280,] 0.0001393844 0.0002267632 4.645141e-05
 [281,] 0.0001552625 0.0002236803 5.223569e-05
 [282,] 0.0001390834 0.0002241799 4.622671e-05
 [283,] 0.0001393762 0.0002267803 4.646296e-05
 [284,] 0.0001389975 0.0002241568 4.618118e-05
 [285,] 0.0001518728 0.0002262282 4.901439e-05
 [286,] 0.0001446047 0.0002258652 4.788932e-05
 [287,] 0.0001393979 0.0002267619 4.642458e-05
 [288,] 0.0001458835 0.0002265257 4.767062e-05
 [289,] 0.0001585309 0.0002235361 5.321238e-05
 [290,] 0.0001597382 0.0002235565 5.367290e-05
 [291,] 0.0001532511 0.0002236778 5.141390e-05
 [292,] 0.0001487034 0.0002235479 4.965145e-05
 [293,] 0.0001485911 0.0002235574 4.963557e-05
 [294,] 0.0001390257 0.0002241547 4.618971e-05
 [295,] 0.0001389947 0.0002241553 4.617904e-05
 [296,] 0.0001389567 0.0002241743 4.616918e-05
 [297,] 0.0001389495 0.0002241758 4.616660e-05
 [298,] 0.0002209077 0.0002262263 7.430766e-05
 [299,] 0.0001394944 0.0002242093 4.641200e-05
 [300,] 0.0001494417 0.0002252418 4.875480e-05
 [301,] 0.0001480538 0.0002251836 4.845449e-05
 [302,] 0.0001395556 0.0002242049 4.643469e-05
 [303,] 0.0001515628 0.0002234914 4.983404e-05
 [304,] 0.0001393856 0.0002242134 4.637351e-05
 [305,] 0.0001486121 0.0002235832 4.909816e-05
 [306,] 0.0003561957 0.0002244778 1.157545e-04
 [307,] 0.0002735929 0.0002243004 9.101317e-05
 [308,] 0.0001637109 0.0002232433 5.434886e-05
 [309,] 0.0002558564 0.0002243539 8.602813e-05
 [310,] 0.0001547173 0.0002247936 5.052088e-05
 [311,] 0.0001459643 0.0002239850 4.843316e-05
 [312,] 0.0001457065 0.0002243743 4.840679e-05
 [313,] 0.0001561589 0.0002237762 5.059942e-05
 [314,] 0.0001455767 0.0002243740 4.836539e-05
 [315,] 0.0001491883 0.0002257330 4.923613e-05
 [316,] 0.0001455411 0.0002243755 4.836066e-05
 [317,] 0.0001416245 0.0002240612 4.688307e-05
 [318,] 0.0001456846 0.0002243783 4.842142e-05
 [319,] 0.0001434642 0.0002261764 4.847098e-05
 [320,] 0.0001425876 0.0002262057 4.811477e-05
 [321,] 0.0001719778 0.0002260711 5.761372e-05
 [322,] 0.0001410403 0.0002249726 4.705315e-05
 [323,] 0.0001502659 0.0002240291 5.013509e-05
 [324,] 0.0001499881 0.0002237077 5.023211e-05
 [325,] 0.0001408565 0.0002249328 4.694856e-05
 [326,] 0.0001456817 0.0002243120 4.837639e-05
 [327,] 0.0001585446 0.0002232851 5.228112e-05
 [328,] 0.0003176854 0.0002244058 1.068683e-04
 [329,] 0.0001482774 0.0002251566 4.892077e-05
 [330,] 0.0001474304 0.0002243480 4.913412e-05
 [331,] 0.0001484883 0.0002246443 4.810384e-05
 [332,] 0.0001752339 0.0002260537 6.048259e-05
 [333,] 0.0001605458 0.0002262720 5.608335e-05
 [334,] 0.0001849482 0.0002262975 6.596731e-05
 [335,] 0.0002061372 0.0002260832 6.935225e-05
 [336,] 0.0003548487 0.0002245183 1.186536e-04
 [337,] 0.0003341715 0.0002266163 1.274436e-04
 [338,] 0.0001648624 0.0002241909 5.421648e-05
 [339,] 0.0003333272 0.0002239802 1.167374e-04
 [340,] 0.0001364176 0.0002247576 4.532185e-05
 [341,] 0.0001644622 0.0002244577 5.503667e-05
 [342,] 0.0003822735 0.0002250903 1.295974e-04
 [343,] 0.0005578452 0.0002244720 1.859491e-04
 [344,] 0.0003194345 0.0002240372 1.110347e-04
 [345,] 0.0001364458 0.0002247573 4.541265e-05
 [346,] 0.0004072456 0.0002242209 1.357490e-04
 [347,] 0.0001628675 0.0002248533 5.469211e-05
 [348,] 0.0001625811 0.0002248089 5.450421e-05
 [349,] 0.0001363693 0.0002254971 4.538333e-05
 [350,] 0.0003131683 0.0002249771 1.086919e-04
 [351,] 0.0002454224 0.0002256358 8.342572e-05
 [352,] 0.0002316268 0.0002243584 7.397125e-05
 [353,] 0.0001964667 0.0002239420 6.665111e-05
 [354,] 0.0002097596 0.0002259751 7.289171e-05
 [355,] 0.0005010323 0.0002282384 2.032186e-04
 [356,] 0.0008228517 0.0002291196 3.511518e-04
 [357,] 0.0006439246 0.0002252290 2.431577e-04
 [358,] 0.0010024751 0.0002256599 3.627607e-04
 [359,] 0.0012367043 0.0002255753 4.461003e-04
 [360,] 0.0001922969 0.0002239659 6.527476e-05
 [361,] 0.0002658446 0.0002261571 9.314193e-05
 [362,] 0.0004878174 0.0002298699 2.041367e-04
 [363,] 0.0001839731 0.0002240595 6.202393e-05
 [364,] 0.0002720290 0.0002265232 8.479552e-05
 [365,] 0.0002251234 0.0002243184 7.390323e-05
 [366,] 0.0002349669 0.0002245093 7.454017e-05
 [367,] 0.0001988401 0.0002259540 6.294050e-05
 [368,] 0.0010508063 0.0002255956 3.786241e-04
 [369,] 0.0001675943 0.0002239321 5.658589e-05
 [370,] 0.0002782993 0.0002260394 9.724637e-05
 [371,] 0.0002960919 0.0002258656 1.013892e-04
 [372,] 0.0002139865 0.0002281036 6.528830e-05
 [373,] 0.0015004450 0.0002246695 4.646813e-04
 [374,] 0.0001538363 0.0002240800 5.095886e-05
 [375,] 0.0007887029 0.0002264053 2.909785e-04
 [376,] 0.0001636760 0.0002239006 5.514768e-05
 [377,] 0.0002196783 0.0002261944 6.772459e-05
 [378,] 0.0017566987 0.0002245261 5.642259e-04
 [379,] 0.0002083465 0.0002281244 6.405473e-05
 [380,] 0.0002100105 0.0002259796 7.024695e-05
 [381,] 0.0002496073 0.0002246360 7.834612e-05
 [382,] 0.0018027724 0.0002246307 5.613885e-04
 [383,] 0.0002083279 0.0002267593 6.489498e-05
 [384,] 0.0001949919 0.0002261463 6.577577e-05
 [385,] 0.0017120389 0.0002246058 5.358754e-04
 [386,] 0.0002080202 0.0002263837 6.472867e-05
 [387,] 0.0017459072 0.0002246360 5.433734e-04
 [388,] 0.0001730764 0.0002238023 5.807596e-05
 [389,] 0.0007929249 0.0002289539 3.365324e-04
 [390,] 0.0002749793 0.0002266634 8.527470e-05
 [391,] 0.0002571644 0.0002247648 8.015547e-05
 [392,] 0.0016326148 0.0002247898 4.984590e-04
 [393,] 0.0002732236 0.0002266265 8.487323e-05
 [394,] 0.0007228272 0.0002278727 2.969690e-04
 [395,] 0.0001443427 0.0002252422 4.815510e-05
 [396,] 0.0002182944 0.0002268766 6.679897e-05
 [397,] 0.0007526227 0.0002296268 3.232548e-04
 [398,] 0.0002987587 0.0002261163 1.049566e-04
 [399,] 0.0002690690 0.0002251766 8.243127e-05
 [400,] 0.0002936878 0.0002260893 1.031321e-04
 [401,] 0.0002877012 0.0002262545 1.017546e-04
 [402,] 0.0002675872 0.0002266868 8.315719e-05
 [403,] 0.0002626496 0.0002266630 8.183005e-05
 [404,] 0.0003080042 0.0002258125 1.050247e-04
 [405,] 0.0002332070 0.0002246352 7.884552e-05
 [406,] 0.0002492749 0.0002239614 8.208857e-05
 [407,] 0.0003431094 0.0002253674 1.122817e-04
 [408,] 0.0003608566 0.0002253915 1.202861e-04
 [409,] 0.0001874943 0.0002254707 6.352862e-05
 [410,] 0.0005889811 0.0002253785 2.004008e-04
 [411,] 0.0001812420 0.0002232541 6.011138e-05
 [412,] 0.0005865879 0.0002253769 1.994515e-04
 [413,] 0.0002248658 0.0002246937 7.561279e-05
 [414,] 0.0001750140 0.0002232639 5.763356e-05
 [415,] 0.0002342746 0.0002261240 8.416110e-05
 [416,] 0.0001890109 0.0002255400 6.375826e-05
 [417,] 0.0001818344 0.0002234134 6.131198e-05
 [418,] 0.0001885261 0.0002240441 6.322500e-05
 [419,] 0.0006494286 0.0002254116 2.250370e-04
 [420,] 0.0001897508 0.0002240467 6.369155e-05
 [421,] 0.0006364305 0.0002256569 2.229755e-04
 [422,] 0.0001913903 0.0002240982 6.437856e-05
 [423,] 0.0002146924 0.0002253995 6.947099e-05
 [424,] 0.0002229428 0.0002248805 7.542369e-05
 [425,] 0.0002306408 0.0002258334 8.003824e-05
 [426,] 0.0001950910 0.0002243091 6.604978e-05
 [427,] 0.0002094151 0.0002253134 6.817225e-05
 [428,] 0.0001665600 0.0002243010 5.424290e-05
 [429,] 0.0002026271 0.0002253323 6.597098e-05
 [430,] 0.0002041276 0.0002259683 6.816559e-05
 [431,] 0.0002182045 0.0002246364 7.261687e-05
 [432,] 0.0001838077 0.0002244648 6.112697e-05
 [433,] 0.0002168931 0.0002245108 7.195032e-05
 [434,] 0.0001844285 0.0002244501 6.132030e-05
 [435,] 0.0001844483 0.0002244507 6.132938e-05
 [436,] 0.0001858558 0.0002243339 6.150876e-05
 [437,] 0.0001843324 0.0002244439 6.127315e-05
 [438,] 0.0001838311 0.0002244468 6.109912e-05
 [439,] 0.0001836641 0.0002244441 6.103179e-05
 [440,] 0.0004279236 0.0002260306 1.524665e-04
 [441,] 0.0001842187 0.0002245069 6.131659e-05
 [442,] 0.0001871213 0.0002243255 6.196470e-05
 [443,] 0.0001850518 0.0002246145 6.163818e-05
 [444,] 0.0001842023 0.0002245766 6.124247e-05
 [445,] 0.0001846284 0.0002245570 6.135592e-05
 [446,] 0.0001834594 0.0002245320 6.090468e-05
 [447,] 0.0001842367 0.0002244841 6.094758e-05
 [448,] 0.0001843176 0.0002245088 6.093816e-05
 [449,] 0.0001864829 0.0002245079 6.189038e-05
 [450,] 0.0001862154 0.0002245078 6.180114e-05
 [451,] 0.0001863237 0.0002245078 6.184029e-05
 [452,] 0.0001622722 0.0002241413 5.326561e-05
 [453,] 0.0001855481 0.0002245801 6.137447e-05
 [454,] 0.0001854803 0.0002245068 6.150968e-05
 [455,] 0.0001861599 0.0002245070 6.172365e-05
 [456,] 0.0001860198 0.0002245114 6.164076e-05
 [457,] 0.0001859628 0.0002245092 6.163834e-05
 [458,] 0.0001858298 0.0002244523 6.154505e-05
 [459,] 0.0001721776 0.0002239769 5.689994e-05
 [460,] 0.0001867242 0.0002245267 6.194972e-05
 [461,] 0.0002165651 0.0002243053 7.170862e-05
 [462,] 0.0001866763 0.0002245333 6.201181e-05
 [463,] 0.0001867460 0.0002245296 6.201369e-05
 [464,] 0.0001714488 0.0002240305 5.613428e-05
 [465,] 0.0001778912 0.0002248169 5.659683e-05
 [466,] 0.0001972577 0.0002245346 6.592624e-05
 [467,] 0.0001975577 0.0002245179 6.596489e-05
 [468,] 0.0001971569 0.0002245217 6.584174e-05
 [469,] 0.0001972580 0.0002245210 6.587520e-05
 [470,] 0.0001978985 0.0002245342 6.615099e-05
 [471,] 0.0001990799 0.0002245125 6.646134e-05
 [472,] 0.0002900714 0.0002253058 9.321616e-05
 [473,] 0.0001883492 0.0002253505 6.550668e-05
 [474,] 0.0001989895 0.0002245610 6.657944e-05
 [475,] 0.0001987916 0.0002245685 6.653877e-05
 [476,] 0.0001977419 0.0002245588 6.613579e-05
 [477,] 0.0001986867 0.0002245604 6.647223e-05
 [478,] 0.0001980240 0.0002245604 6.624091e-05
 [479,] 0.0001979804 0.0002245640 6.623875e-05
 [480,] 0.0001983968 0.0002245683 6.640073e-05
 [481,] 0.0001979101 0.0002246034 6.632831e-05
 [482,] 0.0001985050 0.0002245963 6.651612e-05
 [483,] 0.0002001479 0.0002246086 6.713586e-05
 [484,] 0.0002152556 0.0002238684 7.097157e-05
 [485,] 0.0001964690 0.0002245435 6.559697e-05
 [486,] 0.0001989560 0.0002245647 6.657687e-05
 [487,] 0.0002151991 0.0002240313 7.093763e-05
 [488,] 0.0001993273 0.0002246375 6.694029e-05
 [489,] 0.0001959658 0.0002246157 6.565868e-05
 [490,] 0.0001956469 0.0002246223 6.555995e-05
 [491,] 0.0001948152 0.0002233644 6.389680e-05
 [492,] 0.0002001415 0.0002246483 6.725894e-05
 [493,] 0.0003203628 0.0002253471 1.023096e-04
 [494,] 0.0001995324 0.0002246188 6.693983e-05
 [495,] 0.0001660382 0.0002242556 5.416275e-05
 [496,] 0.0001888309 0.0002245366 6.279171e-05
 [497,] 0.0002076843 0.0002261678 7.051832e-05
 [498,] 0.0002007424 0.0002245922 6.727572e-05
 [499,] 0.0001999921 0.0002245925 6.701322e-05
 [500,] 0.0002000387 0.0002246325 6.715174e-05
 [501,] 0.0001948120 0.0002245644 6.507260e-05
 [502,] 0.0001658585 0.0002242920 5.404907e-05
 [503,] 0.0002002331 0.0002246165 6.718033e-05
 [504,] 0.0002164678 0.0002244821 7.174151e-05
 [505,] 0.0001643354 0.0002242748 5.361262e-05
 [506,] 0.0001994283 0.0002246128 6.688391e-05
 [507,] 0.0003199378 0.0002257537 1.082149e-04
 [508,] 0.0001990037 0.0002246235 6.676685e-05
 [509,] 0.0001984760 0.0002233107 6.555680e-05
 [510,] 0.0001922247 0.0002233773 6.302650e-05
 [511,] 0.0002845832 0.0002260374 9.373317e-05
 [512,] 0.0001942971 0.0002235872 6.318097e-05
 [513,] 0.0001879018 0.0002234375 6.161554e-05
 [514,] 0.0003053989 0.0002261963 9.395981e-05
 [515,] 0.0002166645 0.0002244960 7.189787e-05
 [516,] 0.0002201851 0.0002236948 7.152550e-05
 [517,] 0.0001948471 0.0002234707 6.359251e-05
 [518,] 0.0002007006 0.0002239983 6.818226e-05
 [519,] 0.0001903852 0.0002235551 6.212187e-05
 [520,] 0.0001896239 0.0002237373 6.166083e-05
 [521,] 0.0001966807 0.0002245643 6.516183e-05
 [522,] 0.0001970196 0.0002233716 6.460255e-05
 [523,] 0.0001935374 0.0002233939 6.343241e-05
 [524,] 0.0001944454 0.0002233860 6.373862e-05
 [525,] 0.0001954216 0.0002233865 6.403546e-05
 [526,] 0.0001937996 0.0002233872 6.353178e-05
 [527,] 0.0001957159 0.0002233874 6.412712e-05
 [528,] 0.0001937330 0.0002234097 6.343554e-05
 [529,] 0.0002093622 0.0002233791 6.836741e-05
 [530,] 0.0002176016 0.0002247172 7.178771e-05
 [531,] 0.0001837966 0.0002249035 6.327542e-05
 [532,] 0.0001811981 0.0002238297 5.982325e-05
 [533,] 0.0001980311 0.0002243085 6.563069e-05
 [534,] 0.0001345705 0.0002259495 4.443482e-05
 [535,] 0.0002176322 0.0002248771 7.157994e-05
 [536,] 0.0003099731 0.0002258199 9.849895e-05
 [537,] 0.0002514616 0.0002240646 8.548044e-05
 [538,] 0.0002617873 0.0002234405 8.873984e-05
 [539,] 0.0003765526 0.0002237977 1.313006e-04
 [540,] 0.0001453960 0.0002254761 4.959215e-05
 [541,] 0.0003036387 0.0002232619 9.952285e-05
 [542,] 0.0002766316 0.0002259327 8.262664e-05
 [543,] 0.0002815194 0.0002257705 8.424933e-05
 [544,] 0.0002781961 0.0002258499 8.320486e-05
 [545,] 0.0003972891 0.0002233587 1.271423e-04
 [546,] 0.0002060663 0.0002245484 7.008311e-05
 [547,] 0.0002804631 0.0002263738 8.291374e-05
 [548,] 0.0002835629 0.0002277012 8.187618e-05
 [549,] 0.0002822197 0.0002265806 8.306933e-05
 [550,] 0.0001450463 0.0002250447 4.921790e-05
 [551,] 0.0002802488 0.0002274382 8.136905e-05
 [552,] 0.0003020997 0.0002262122 8.897999e-05
 [553,] 0.0003031690 0.0002262053 8.927786e-05
 [554,] 0.0003021250 0.0002260946 8.922861e-05
 [555,] 0.0003048132 0.0002260547 9.002811e-05
 [556,] 0.0002094103 0.0002251187 7.183170e-05
 [557,] 0.0003830995 0.0002247108 1.306415e-04
 [558,] 0.0002645492 0.0002235446 8.974560e-05
 [559,] 0.0001767569 0.0002266987 5.473396e-05
 [560,] 0.0004348021 0.0002256827 1.344119e-04
 [561,] 0.0002293884 0.0002250186 7.233813e-05
 [562,] 0.0002287374 0.0002250186 7.215660e-05
 [563,] 0.0002126899 0.0002244988 7.139104e-05
 [564,] 0.0001328166 0.0002241086 4.402523e-05
 [565,] 0.0001447717 0.0002255300 4.943494e-05
 [566,] 0.0003331108 0.0002247837 1.126856e-04
 [567,] 0.0002777802 0.0002254785 9.397799e-05
 [568,] 0.0002782338 0.0002254057 9.384708e-05
 [569,] 0.0001327693 0.0002243997 4.405189e-05
 [570,] 0.0003280020 0.0002276588 9.423103e-05
 [571,] 0.0002936248 0.0002249002 9.969196e-05
 [572,] 0.0001392882 0.0002267446 4.768978e-05
 [573,] 0.0003075115 0.0002249234 1.047189e-04
 [574,] 0.0003034889 0.0002249397 1.035063e-04
 [575,] 0.0003123262 0.0002248632 1.059757e-04
 [576,] 0.0003116578 0.0002248607 1.057192e-04
 [577,] 0.0003062561 0.0002248725 1.040077e-04
 [578,] 0.0003123990 0.0002248741 1.061345e-04
 [579,] 0.0003127043 0.0002248759 1.062612e-04
 [580,] 0.0001400107 0.0002261289 4.778162e-05
 [581,] 0.0004080031 0.0002263418 1.244914e-04
 [582,] 0.0003237530 0.0002248613 1.098684e-04
 [583,] 0.0003350911 0.0002278113 9.577632e-05
 [584,] 0.0002651969 0.0002255049 8.996641e-05
 [585,] 0.0002718441 0.0002274627 7.930239e-05
 [586,] 0.0002012432 0.0002254750 6.923156e-05
 [587,] 0.0003115448 0.0002249208 1.063495e-04
 [588,] 0.0002615069 0.0002255042 8.869281e-05
 [589,] 0.0003380681 0.0002276615 9.681723e-05
 [590,] 0.0002136133 0.0002263101 7.118793e-05
 [591,] 0.0001327672 0.0002232925 4.407092e-05
 [592,] 0.0001327767 0.0002232926 4.407453e-05
 [593,] 0.0002020091 0.0002259408 6.924676e-05
 [594,] 0.0002540560 0.0002255091 8.617303e-05
 [595,] 0.0003267369 0.0002281016 9.314484e-05
 [596,] 0.0002313414 0.0002252833 8.050345e-05
 [597,] 0.0002294324 0.0002252600 7.974024e-05
 [598,] 0.0001337988 0.0002235590 4.424147e-05
 [599,] 0.0002615966 0.0002260230 8.665391e-05
 [600,] 0.0001342001 0.0002246477 4.418659e-05
 [601,] 0.0004733396 0.0002257054 1.568064e-04
 [602,] 0.0003398183 0.0002275912 9.739450e-05
 [603,] 0.0004133137 0.0002254890 1.332634e-04
 [604,] 0.0001354394 0.0002239077 4.537954e-05
 [605,] 0.0001326782 0.0002237746 4.406430e-05
 [606,] 0.0001379067 0.0002253610 4.595001e-05
 [607,] 0.0001433937 0.0002256858 4.809825e-05
 [608,] 0.0001327859 0.0002233682 4.402905e-05
 [609,] 0.0001618267 0.0002244538 5.399732e-05
 [610,] 0.0001598703 0.0002251805 5.349776e-05
 [611,] 0.0001813930 0.0002251182 5.998600e-05
 [612,] 0.0001396056 0.0002232491 4.641847e-05
 [613,] 0.0001341302 0.0002255624 4.498174e-05
 [614,] 0.0001682720 0.0002248306 5.536804e-05
 [615,] 0.0001329940 0.0002258979 4.405094e-05
 [616,] 0.0001472000 0.0002240306 4.856558e-05
 [617,] 0.0001328428 0.0002251107 4.406126e-05
 [618,] 0.0001452350 0.0002242839 4.812144e-05
 [619,] 0.0001803772 0.0002240533 5.878275e-05
 [620,] 0.0001447722 0.0002242629 4.806499e-05
 [621,] 0.0001329746 0.0002256977 4.406953e-05
 [622,] 0.0001333045 0.0002253449 4.461379e-05
 [623,] 0.0001704043 0.0002251914 5.571222e-05
 [624,] 0.0001328521 0.0002253644 4.406774e-05
 [625,] 0.0001328404 0.0002259901 4.408931e-05
 [626,] 0.0001462603 0.0002258105 4.936111e-05
 [627,] 0.0001329928 0.0002254170 4.406092e-05
 [628,] 0.0001328634 0.0002249107 4.405752e-05
 [629,] 0.0001723604 0.0002255126 5.775785e-05
 [630,] 0.0001475462 0.0002244648 4.906856e-05
 [631,] 0.0001650886 0.0002251257 5.473156e-05
 [632,] 0.0001326463 0.0002238315 4.407614e-05
 [633,] 0.0002601734 0.0002257308 8.766050e-05
 [634,] 0.0001641513 0.0002250687 5.452542e-05
 [635,] 0.0001452976 0.0002242941 4.848288e-05
 [636,] 0.0001357635 0.0002236755 4.543323e-05
 [637,] 0.0001732902 0.0002274464 5.543970e-05
 [638,] 0.0001696793 0.0002267237 5.417715e-05
 [639,] 0.0001455178 0.0002258981 4.909307e-05
 [640,] 0.0001737572 0.0002272203 5.560149e-05
 [641,] 0.0001667119 0.0002255530 5.383639e-05
 [642,] 0.0001331166 0.0002247914 4.440289e-05
 [643,] 0.0001627264 0.0002263703 5.205240e-05
 [644,] 0.0001732069 0.0002265550 5.497103e-05
 [645,] 0.0001743905 0.0002246458 5.602384e-05
 [646,] 0.0001759898 0.0002265523 5.559888e-05
 [647,] 0.0001646669 0.0002263613 5.262495e-05
 [648,] 0.0001714262 0.0002260105 5.517111e-05
 [649,] 0.0001517647 0.0002286541 4.854194e-05
 [650,] 0.0001528069 0.0002287492 4.872435e-05
 [651,] 0.0001340492 0.0002234664 4.449922e-05
 [652,] 0.0001679906 0.0002268677 5.413234e-05
 [653,] 0.0001507330 0.0002284699 4.836076e-05
 [654,] 0.0001602171 0.0002253485 5.441511e-05
 [655,] 0.0001347248 0.0002239636 4.490748e-05
 [656,] 0.0001351821 0.0002241028 4.516413e-05
 [657,] 0.0001575756 0.0002248705 5.319047e-05
 [658,] 0.0001349802 0.0002244265 4.513141e-05
 [659,] 0.0001504183 0.0002282383 4.833201e-05
 [660,] 0.0001595504 0.0002261876 5.134426e-05
 [661,] 0.0001346223 0.0002239286 4.485093e-05
 [662,] 0.0001437007 0.0002242857 4.763020e-05
 [663,] 0.0001508976 0.0002283732 4.840130e-05
 [664,] 0.0001488771 0.0002282816 4.804728e-05
 [665,] 0.0001350969 0.0002234403 4.479294e-05
 [666,] 0.0001662210 0.0002267699 5.381843e-05
 [667,] 0.0001718472 0.0002277624 5.507960e-05
 [668,] 0.0001856829 0.0002259616 6.183551e-05
 [669,] 0.0001406256 0.0002245129 4.654286e-05
 [670,] 0.0001610883 0.0002256401 5.205038e-05
 [671,] 0.0001672967 0.0002255875 5.525192e-05
 [672,] 0.0001421769 0.0002243017 4.741579e-05
 [673,] 0.0001605468 0.0002251691 5.256286e-05
 [674,] 0.0001680649 0.0002255027 5.556992e-05
 [675,] 0.0001936997 0.0002258363 6.444401e-05
 [676,] 0.0001653318 0.0002263862 5.729371e-05
 [677,] 0.0001559572 0.0002249233 5.122631e-05
 [678,] 0.0001798782 0.0002255726 6.035036e-05
 [679,] 0.0001769609 0.0002281491 6.397638e-05
 [680,] 0.0002162550 0.0002241496 7.037001e-05
 [681,] 0.0001367330 0.0002241428 4.534193e-05
 [682,] 0.0002132234 0.0002243055 7.105883e-05
 [683,] 0.0001369422 0.0002241748 4.552721e-05
 [684,] 0.0002189245 0.0002239457 7.305721e-05
 [685,] 0.0002188885 0.0002239106 7.297900e-05
 [686,] 0.0001430277 0.0002234138 4.776298e-05
 [687,] 0.0001351252 0.0002242249 4.481223e-05
 [688,] 0.0002144090 0.0002246256 7.197938e-05
 [689,] 0.0001993527 0.0002252418 6.385918e-05
 [690,] 0.0001359230 0.0002242342 4.504847e-05
 [691,] 0.0001863359 0.0002243401 6.168711e-05
 [692,] 0.0002287766 0.0002260342 7.548518e-05
 [693,] 0.0001362726 0.0002242256 4.516749e-05
 [694,] 0.0002019311 0.0002252327 6.465854e-05
 [695,] 0.0001359006 0.0002241867 4.513990e-05
 [696,] 0.0001928139 0.0002250946 6.220413e-05
 [697,] 0.0001352392 0.0002241856 4.491503e-05
 [698,] 0.0001350574 0.0002241937 4.483858e-05
 [699,] 0.0002016831 0.0002249516 6.717781e-05
 [700,] 0.0002010447 0.0002249430 6.684382e-05
 [701,] 0.0002147145 0.0002253681 7.221770e-05
 [702,] 0.0001342124 0.0002241887 4.457530e-05
 [703,] 0.0002183579 0.0002253531 7.304835e-05
 [704,] 0.0001346643 0.0002242220 4.467500e-05
 [705,] 0.0001789225 0.0002246411 6.062719e-05
 [706,] 0.0002094050 0.0002260894 7.161671e-05
 [707,] 0.0002005333 0.0002262995 6.584155e-05
 [708,] 0.0002161906 0.0002280106 7.422507e-05
 [709,] 0.0001836312 0.0002243340 6.077105e-05
 [710,] 0.0001447190 0.0002244452 4.918838e-05
 [711,] 0.0001376000 0.0002242469 4.550793e-05
 [712,] 0.0002572150 0.0002260144 8.650232e-05
 [713,] 0.0002971274 0.0002232483 9.818222e-05
 [714,] 0.0003469722 0.0002263418 1.239043e-04
 [715,] 0.0002212153 0.0002251865 7.541623e-05
 [716,] 0.0002304758 0.0002249035 7.968391e-05
 [717,] 0.0002708422 0.0002269955 9.781312e-05
 [718,] 0.0002152981 0.0002271851 7.734067e-05
 [719,] 0.0002171274 0.0002244754 7.167041e-05
 [720,] 0.0001703241 0.0002240772 5.848394e-05
 [721,] 0.0003861735 0.0002269739 1.426839e-04
 [722,] 0.0002293350 0.0002260167 8.007325e-05
 [723,] 0.0001649082 0.0002247260 5.715409e-05
 [724,] 0.0003663697 0.0002263250 1.371263e-04
 [725,] 0.0003560422 0.0002246441 1.257089e-04
 [726,] 0.0001360760 0.0002232719 4.514832e-05
 [727,] 0.0001624126 0.0002246465 5.613084e-05
 [728,] 0.0001836745 0.0002259615 6.119992e-05
 [729,] 0.0001337347 0.0002244063 4.467069e-05
 [730,] 0.0002298656 0.0002257635 7.964124e-05
 [731,] 0.0002439386 0.0002251230 8.166313e-05
 [732,] 0.0001607919 0.0002244920 5.537343e-05
 [733,] 0.0001836418 0.0002259615 6.118849e-05
 [734,] 0.0001825470 0.0002251193 6.067809e-05
 [735,] 0.0003575979 0.0002260401 1.325545e-04
 [736,] 0.0001336402 0.0002244126 4.472265e-05
 [737,] 0.0004013440 0.0002261094 1.440853e-04
 [738,] 0.0002154671 0.0002258993 7.211816e-05
 [739,] 0.0001345456 0.0002274763 4.507943e-05
 [740,] 0.0005306432 0.0002259506 1.917020e-04
 [741,] 0.0004334039 0.0002263281 1.569585e-04
 [742,] 0.0005193889 0.0002313423 2.226230e-04
 [743,] 0.0005171803 0.0002309069 2.197195e-04
 [744,] 0.0005035558 0.0002310084 2.138518e-04
 [745,] 0.0005161578 0.0002309300 2.193501e-04
 [746,] 0.0005252249 0.0002310923 2.242677e-04
 [747,] 0.0005228277 0.0002309786 2.226490e-04
 [748,] 0.0005374663 0.0002312827 2.308383e-04
 [749,] 0.0005141424 0.0002310528 2.189490e-04
 [750,] 0.0005533736 0.0002309410 2.366335e-04
 [751,] 0.0002300871 0.0002244529 7.597713e-05
 [752,] 0.0004626104 0.0002273321 1.826940e-04
 [753,] 0.0004314465 0.0002263577 1.564350e-04
 [754,] 0.0005363761 0.0002294684 2.216994e-04
 [755,] 0.0002157332 0.0002246113 7.158786e-05
 [756,] 0.0002161858 0.0002246434 7.187095e-05
 [757,] 0.0003312947 0.0002236663 1.045626e-04
 [758,] 0.0002156620 0.0002246524 7.160153e-05
 [759,] 0.0003007059 0.0002247869 1.056678e-04
 [760,] 0.0002885216 0.0002250172 1.022103e-04
 [761,] 0.0005589707 0.0002235681 1.910463e-04
 [762,] 0.0001382500 0.0002254391 4.684170e-05
 [763,] 0.0002443498 0.0002260688 7.610613e-05
 [764,] 0.0002379531 0.0002262876 7.397230e-05
 [765,] 0.0003020543 0.0002251020 1.075423e-04
 [766,] 0.0002462952 0.0002263343 7.611706e-05
 [767,] 0.0002467776 0.0002250816 8.147307e-05
 [768,] 0.0003070322 0.0002249467 1.087296e-04
 [769,] 0.0002183894 0.0002259680 7.317519e-05
 [770,] 0.0002455922 0.0002260686 7.644434e-05
 [771,] 0.0008385417 0.0002278412 3.302687e-04
 [772,] 0.0008117770 0.0002243644 2.932114e-04
 [773,] 0.0001777127 0.0002232658 5.884300e-05
 [774,] 0.0001780530 0.0002233103 5.940040e-05
 [775,] 0.0005622629 0.0002235898 1.781162e-04
 [776,] 0.0008186561 0.0002278320 3.219754e-04
 [777,] 0.0005530884 0.0002235972 1.750886e-04
 [778,] 0.0001376710 0.0002253970 4.657233e-05
 [779,] 0.0008310510 0.0002278837 3.277116e-04
 [780,] 0.0002882641 0.0002269624 1.093542e-04
 [781,] 0.0003033022 0.0002271370 1.160023e-04
 [782,] 0.0002954045 0.0002268925 1.121825e-04
 [783,] 0.0001377024 0.0002247369 4.547598e-05
 [784,] 0.0002811999 0.0002291206 1.091500e-04
 [785,] 0.0002844241 0.0002291568 1.105935e-04
 [786,] 0.0002149056 0.0002245300 7.112305e-05
 [787,] 0.0002787742 0.0002290592 1.080037e-04
 [788,] 0.0001979979 0.0002261055 6.863091e-05
 [789,] 0.0002774486 0.0002290813 1.074797e-04
 [790,] 0.0002897519 0.0002293174 1.131815e-04
 [791,] 0.0002798895 0.0002289525 1.082848e-04
 [792,] 0.0002794213 0.0002289282 1.080413e-04
 [793,] 0.0002779079 0.0002289539 1.074461e-04
 [794,] 0.0002830150 0.0002295207 1.106528e-04
 [795,] 0.0002855137 0.0002265184 1.071150e-04
 [796,] 0.0002949560 0.0002294892 1.157431e-04
 [797,] 0.0002960227 0.0002295636 1.163479e-04
 [798,] 0.0002893182 0.0002353590 1.229377e-04
 [799,] 0.0002938191 0.0002289031 1.139963e-04
 [800,] 0.0002885539 0.0002289534 1.118619e-04
 [801,] 0.0002923865 0.0002288746 1.133282e-04
 [802,] 0.0002854924 0.0002304517 1.144667e-04
 [803,] 0.0002931999 0.0002290134 1.139532e-04
 [804,] 0.0002899670 0.0002289149 1.123842e-04
 [805,] 0.0002887627 0.0002288019 1.116510e-04
 [806,] 0.0002975908 0.0002390471 1.323606e-04
 [807,] 0.0002913176 0.0002370206 1.264160e-04
 [808,] 0.0003141930 0.0002368415 1.376552e-04
 [809,] 0.0003023587 0.0002370668 1.320356e-04
 [810,] 0.0002951590 0.0002370875 1.284389e-04
 [811,] 0.0008316017 0.0002279647 3.289253e-04
 [812,] 0.0001922561 0.0002305068 7.125656e-05
 [813,] 0.0001921310 0.0002305690 7.123618e-05
 [814,] 0.0001879815 0.0002307834 6.932508e-05
 [815,] 0.0002174871 0.0002299673 7.308512e-05
 [816,] 0.0002378166 0.0002250448 7.973120e-05
 [817,] 0.0001917624 0.0002307957 7.120395e-05
 [818,] 0.0001925886 0.0002307932 7.161031e-05
 [819,] 0.0002003408 0.0002306484 7.529292e-05
 [820,] 0.0002374004 0.0002254452 7.547564e-05
 [821,] 0.0002031876 0.0002255832 6.954769e-05
 [822,] 0.0002951956 0.0002373824 1.288692e-04
 [823,] 0.0001925438 0.0002308858 7.165012e-05
 [824,] 0.0001942188 0.0002308081 7.242379e-05
 [825,] 0.0001925493 0.0002307173 7.154015e-05
 [826,] 0.0001909802 0.0002307642 7.079540e-05
 [827,] 0.0001913562 0.0002308132 7.101424e-05
 [828,] 0.0002178206 0.0002265787 7.251813e-05
 [829,] 0.0008030242 0.0002281840 3.196578e-04
 [830,] 0.0001771445 0.0002243526 6.125561e-05
 [831,] 0.0002098552 0.0002272173 7.643251e-05
 [832,] 0.0002366953 0.0002250578 7.952366e-05
 [833,] 0.0003116337 0.0002257737 1.157480e-04
 [834,] 0.0009126968 0.0002294691 3.849074e-04
 [835,] 0.0009166708 0.0002294652 3.866370e-04
 [836,] 0.0009324527 0.0002294652 3.936910e-04
 [837,] 0.0009641351 0.0002294928 4.081561e-04
 [838,] 0.0009205344 0.0002280537 3.670185e-04
 [839,] 0.0006110857 0.0002279360 2.378643e-04
 [840,] 0.0002185171 0.0002241697 7.258897e-05
 [841,] 0.0001404768 0.0002257722 4.612113e-05
 [842,] 0.0001862262 0.0002251393 6.339507e-05
 [843,] 0.0002028212 0.0002253851 6.864970e-05
 [844,] 0.0001639663 0.0002236991 5.570347e-05
 [845,] 0.0002040354 0.0002253694 6.902447e-05
 [846,] 0.0002185917 0.0002242036 7.269148e-05
 [847,] 0.0007005415 0.0002280120 2.752899e-04
 [848,] 0.0002178149 0.0002260406 7.275828e-05
 [849,] 0.0001894300 0.0002246903 6.413697e-05
 [850,] 0.0003524245 0.0002239123 1.180573e-04
 [851,] 0.0002121557 0.0002267885 7.127667e-05
 [852,] 0.0001451321 0.0002251919 4.770056e-05
 [853,] 0.0002083418 0.0002260163 6.601880e-05
 [854,] 0.0002012408 0.0002245153 6.973671e-05
 [855,] 0.0002443557 0.0002241039 8.095077e-05
 [856,] 0.0002438110 0.0002241096 7.930967e-05
 [857,] 0.0002055636 0.0002255732 6.909807e-05
 [858,] 0.0001646496 0.0002234149 5.397269e-05
 [859,] 0.0001549531 0.0002249719 5.126343e-05
 [860,] 0.0002164364 0.0002244946 7.219925e-05
 [861,] 0.0002168753 0.0002243904 7.339476e-05
 [862,] 0.0001746448 0.0002308991 5.923406e-05
 [863,] 0.0001881392 0.0002234445 6.124318e-05
 [864,] 0.0001879279 0.0002234406 6.119102e-05
 [865,] 0.0001866489 0.0002234433 6.078007e-05
 [866,] 0.0001839852 0.0002234447 5.993284e-05
 [867,] 0.0001842558 0.0002234318 6.006882e-05
 [868,] 0.0001946951 0.0002261403 6.564314e-05
 [869,] 0.0001831248 0.0002234507 5.964216e-05
 [870,] 0.0001865495 0.0002234588 6.068810e-05
 [871,] 0.0001863348 0.0002234661 6.059532e-05
 [872,] 0.0004772344 0.0002264189 1.728719e-04
 [873,] 0.0001883229 0.0002234942 6.112381e-05
 [874,] 0.0001839734 0.0002236312 5.940592e-05
 [875,] 0.0001754399 0.0002273777 5.906424e-05
 [876,] 0.0001733780 0.0002233104 5.786067e-05
 [877,] 0.0095059073 0.0002233047 9.193920e-04
 [878,] 0.0002202026 0.0002250031 7.169729e-05
 [879,] 0.0001715960 0.0002233784 5.745151e-05
 [880,] 0.0001718476 0.0002233407 5.735850e-05
 [881,] 0.0001701774 0.0002233757 5.695689e-05
 [882,] 0.0001693276 0.0002243706 5.610492e-05
 [883,] 0.0001693684 0.0002244273 5.608921e-05
 [884,] 0.0001743452 0.0002241521 5.781674e-05
 [885,] 0.0001705333 0.0002237530 5.597992e-05
 [886,] 0.0001519720 0.0002270363 4.962668e-05
 [887,] 0.0001767607 0.0002255386 5.890215e-05
 [888,] 0.0002019191 0.0002252161 6.380550e-05
 [889,] 0.0002145313 0.0002252560 7.107747e-05
 [890,] 0.0002145274 0.0002252343 7.108054e-05
 [891,] 0.0002139512 0.0002253575 7.124147e-05
 [892,] 0.0002139650 0.0002253201 7.123918e-05
 [893,] 0.0002591226 0.0002260873 8.785216e-05
 [894,] 0.0002030969 0.0002254107 6.395311e-05
 [895,] 0.0002138985 0.0002253689 7.121785e-05
 [896,] 0.0002139873 0.0002253468 7.126798e-05
 [897,] 0.0001519954 0.0002269767 4.965006e-05
 [898,] 0.0002139661 0.0002253466 7.124551e-05
 [899,] 0.0109674786 0.0002256835 1.668464e-02
 [900,] 0.0002145254 0.0002252356 7.108037e-05
 [901,] 0.0002139683 0.0002253237 7.124347e-05
 [902,] 0.0002139651 0.0002253412 7.124980e-05
 [903,] 0.0002139669 0.0002253663 7.126346e-05
 [904,] 0.0001518241 0.0002269802 4.960625e-05
 [905,] 0.0090188790 0.0002264528 2.128286e-02
 [906,] 0.0002027644 0.0002254993 6.380189e-05
 [907,] 0.0002139055 0.0002253404 7.119505e-05
 [908,] 0.0002138780 0.0002253412 7.117342e-05
 [909,] 0.0002138146 0.0002253367 7.110767e-05
 [910,] 0.0003993401 0.0002255186 1.406407e-04
 [911,] 0.0002139832 0.0002253377 7.126170e-05
 [912,] 0.0002139063 0.0002253275 7.119342e-05
 [913,] 0.0002139676 0.0002253332 7.124772e-05
 [914,] 0.0002139736 0.0002253332 7.125227e-05
 [915,] 0.0023290867 0.0002317307 1.410803e-02
 [916,] 0.0002139667 0.0002253408 7.125084e-05
 [917,] 0.0002139755 0.0002253305 7.125235e-05
 [918,] 0.0071500819 0.0002266132 1.682859e-02
 [919,] 0.0042957370 0.0002290683 2.254483e-02
 [920,] 0.0015645859 0.0002266296 1.467717e-03
 [921,] 0.0002139658 0.0002252757 7.121717e-05
 [922,] 0.0001767513 0.0002255573 5.892237e-05
 [923,] 0.0002138691 0.0002253131 7.116789e-05
 [924,] 0.0002023068 0.0002254142 6.375058e-05
 [925,] 0.0002139688 0.0002253253 7.124465e-05
 [926,] 0.0002139622 0.0002253087 7.123128e-05
 [927,] 0.0002139688 0.0002253238 7.124388e-05
 [928,] 0.0071527907 0.0002266044 1.677732e-02
 [929,] 0.0002140571 0.0002253525 7.131576e-05
 [930,] 0.0002139680 0.0002253351 7.124897e-05
 [931,] 0.0002138473 0.0002253271 7.115120e-05
 [932,] 0.0002139698 0.0002253370 7.125124e-05
 [933,] 0.0088943235 0.0002263071 1.973434e-02
 [934,] 0.0002139672 0.0002253525 7.125698e-05
 [935,] 0.0002180829 0.0002253065 7.307027e-05
 [936,] 0.0003944893 0.0002254760 1.384578e-04
 [937,] 0.0002138927 0.0002256144 7.116703e-05
 [938,] 0.0002138978 0.0002256872 7.121974e-05
 [939,] 0.0150355732 0.0002253456 1.923853e-02
 [940,] 0.0002036043 0.0002237581 6.547887e-05
 [941,] 0.0018468717 0.0002264790 1.634073e-03
 [942,] 0.0001504263 0.0002270165 4.925488e-05
 [943,] 0.0002086046 0.0002237574 6.693449e-05
 [944,] 0.0002017995 0.0002237601 6.493728e-05
 [945,] 0.0002006625 0.0002237251 6.467045e-05
 [946,] 0.0002014226 0.0002237273 6.488890e-05
 [947,] 0.0016604415 0.0002268399 1.682915e-03
 [948,] 0.0001991628 0.0002236515 6.438285e-05
 [949,] 0.0001981730 0.0002237038 6.398355e-05
 [950,] 0.0002004412 0.0002237059 6.464387e-05
 [951,] 0.0001928560 0.0002259520 6.421025e-05
 [952,] 0.0014485218 0.0002267402 1.418737e-03
 [953,] 0.0002156522 0.0002254932 7.124815e-05
 [954,] 0.0002203271 0.0002237306 7.451388e-05
 [955,] 0.0018441116 0.0002246426 1.417506e-03
 [956,] 0.0002142596 0.0002237217 7.235755e-05
 [957,] 0.0042032760 0.0002277498 1.459217e-02
 [958,] 0.0001763401 0.0002255509 5.875299e-05
 [959,] 0.0001994087 0.0002237344 6.429340e-05
 [960,] 0.0001545426 0.0002257728 5.140246e-05
 [961,] 0.0001766565 0.0002255528 5.888159e-05
 [962,] 0.0002005426 0.0002238637 6.439313e-05
 [963,] 0.0001819598 0.0002251381 6.395205e-05
 [964,] 0.0001505889 0.0002256255 4.914652e-05
 [965,] 0.0002173972 0.0002260277 6.831730e-05
 [966,] 0.0102166834 0.0002250748 1.089804e-02
 [967,] 0.0014886682 0.0002261530 1.166699e-03
 [968,] 0.0001994103 0.0002240085 6.384546e-05
 [969,] 0.0001990783 0.0002239288 6.386676e-05
 [970,] 0.0038341389 0.0002286127 1.765782e-02
 [971,] 0.0041357519 0.0002287736 1.998684e-02
 [972,] 0.0001983388 0.0002238350 6.380636e-05
 [973,] 0.0002147969 0.0002251307 7.118740e-05
 [974,] 0.0002212383 0.0002249749 7.226833e-05
 [975,] 0.0083581341 0.0002254830 1.174362e-02
 [976,] 0.0002458295 0.0002260009 8.162193e-05
 [977,] 0.0001781609 0.0002255271 5.939066e-05
 [978,] 0.0005552598 0.0002271771 1.662702e-03
 [979,] 0.0037556289 0.0002283561 1.737736e-02
 [980,] 0.0002345138 0.0002251149 7.463068e-05
 [981,] 0.0044537799 0.0002287565 2.326703e-02
 [982,] 0.0001980226 0.0002235580 6.429096e-05
 [983,] 0.0001559016 0.0002250824 5.105867e-05
 [984,] 0.0064862261 0.0002288474 3.547058e-02
 [985,] 0.0002040385 0.0002235307 6.618186e-05
 [986,] 0.0001788247 0.0002265018 5.952153e-05
 [987,] 0.0002006043 0.0002235729 6.502123e-05
 [988,] 0.0004333628 0.0002255233 1.530297e-04
 [989,] 0.0004530917 0.0002255325 1.602935e-04
 [990,] 0.0004851777 0.0002256762 1.591335e-04
 [991,] 0.0004439784 0.0002254214 1.556283e-04
 [992,] 0.0001776435 0.0002255713 5.929044e-05
 [993,] 0.0001776770 0.0002255774 5.931881e-05
 [994,] 0.0002181051 0.0002254436 6.936105e-05
 [995,] 0.0002236855 0.0002249461 7.317447e-05
 [996,] 0.0001533271 0.0002261407 5.021177e-05
 [997,] 0.0004265782 0.0002255184 1.505116e-04
 [998,] 0.0002153259 0.0002254983 6.849626e-05
 [999,] 0.0002148479 0.0002255245 6.831679e-05
[1000,] 0.0043468965 0.0002286676 2.210122e-02
[1001,] 0.0002174993 0.0002255206 6.907096e-05
[1002,] 0.0001542527 0.0002261571 5.045879e-05
[1003,] 0.0128541215 0.0002252971 1.650640e-02
[1004,] 0.0001774332 0.0002255392 5.915832e-05
[1005,] 0.0002174266 0.0002257225 7.209259e-05
[1006,] 0.0002007280 0.0002235003 6.528466e-05
[1007,] 0.0002198773 0.0002255220 6.973797e-05
[1008,] 0.0014213678 0.0002262185 1.196879e-03
[1009,] 0.0002153001 0.0002252370 7.132390e-05
[1010,] 0.0002222899 0.0002248694 7.332914e-05
[1011,] 0.0014806015 0.0002268753 1.591125e-03
[1012,] 0.0015750792 0.0002269241 1.720053e-03
[1013,] 0.0001968779 0.0002234674 6.473846e-05
[1014,] 0.0002183455 0.0002254067 6.949365e-05
[1015,] 0.0015664736 0.0002269051 1.698386e-03
[1016,] 0.0216705986 0.0002265247 5.115583e-02
[1017,] 0.0002154980 0.0002251711 7.145656e-05
[1018,] 0.0017094268 0.0002263302 1.497870e-03
[1019,] 0.0004563455 0.0002256605 1.517519e-04
[1020,] 0.0004204361 0.0002252436 1.449323e-04
[1021,] 0.0001896113 0.0002241390 6.102485e-05
[1022,] 0.0001782760 0.0002255583 5.949580e-05
[1023,] 0.0085934677 0.0002274454 2.759405e-02
[1024,] 0.0065246329 0.0002319173 7.528307e-02
[1025,] 0.0002164029 0.0002258720 6.764288e-05
[1026,] 0.0001894698 0.0002248792 6.490386e-05
[1027,] 0.0001376055 0.0002236307 4.560147e-05
[1028,] 0.0001462405 0.0002239131 4.870348e-05
[1029,] 0.0454845964 0.0002253598 5.188538e-02
[1030,] 0.0002089845 0.0002252594 6.812877e-05
[1031,] 0.0002345265 0.0002253039 7.389673e-05
[1032,] 0.0002333824 0.0002252253 7.374097e-05
[1033,] 0.1331641730 0.0002234065 1.527043e-02
[1034,] 0.0001775581 0.0002255323 5.954928e-05
[1035,] 0.0001375422 0.0002233106 4.560659e-05
[1036,] 0.0084788373 0.0002253537 9.733890e-03
[1037,] 0.0002357080 0.0002252718 7.430868e-05
[1038,] 0.0001374803 0.0002234383 4.560739e-05
[1039,] 0.0001375015 0.0002233039 4.560155e-05
[1040,] 0.0001397693 0.0002240666 4.659382e-05
[1041,] 0.0001786502 0.0002255449 5.943265e-05
[1042,] 0.0002436364 0.0002246253 7.883138e-05
[1043,] 0.0124081027 0.0002262015 1.821014e-02
[1044,] 0.0002368451 0.0002259981 7.882900e-05
[1045,] 0.0002384195 0.0002253970 7.920289e-05
[1046,] 0.0001810691 0.0002256248 6.076772e-05
[1047,] 0.0003110176 0.0002258918 1.059664e-04
[1048,] 0.0001932835 0.0002256229 6.148054e-05
[1049,] 0.0004364847 0.0002253668 1.513508e-04
[1050,] 0.0001428338 0.0002257262 4.758626e-05
[1051,] 0.0001428656 0.0002257428 4.761662e-05
[1052,] 0.0001428635 0.0002257432 4.761576e-05
[1053,] 0.0001428702 0.0002257180 4.755562e-05
[1054,] 0.0001428259 0.0002257406 4.756135e-05
[1055,] 0.0001428308 0.0002257479 4.757977e-05
[1056,] 0.0001529885 0.0002308507 5.558111e-05
[1057,] 0.0001428463 0.0002258313 4.762012e-05
[1058,] 0.0001428239 0.0002258009 4.758926e-05
[1059,] 0.0001429007 0.0002258272 4.766403e-05
[1060,] 0.0001544319 0.0002288126 5.540606e-05
[1061,] 0.0001428204 0.0002258132 4.756109e-05
[1062,] 0.0001428691 0.0002257738 4.759055e-05
[1063,] 0.0001431188 0.0002257723 4.758007e-05
[1064,] 0.0001819370 0.0002362835 6.940279e-05
[1065,] 0.0001432040 0.0002257293 4.762072e-05
[1066,] 0.0001708885 0.0002283856 5.965757e-05
[1067,] 0.0001718662 0.0002299493 6.077487e-05
[1068,] 0.0001722180 0.0002291705 6.063160e-05
[1069,] 0.0001481304 0.0002266250 4.821077e-05
[1070,] 0.0002212428 0.0002263406 7.531473e-05
[1071,] 0.0002707463 0.0002253040 9.237599e-05
[1072,] 0.0001423349 0.0002295156 5.002138e-05
[1073,] 0.0001941885 0.0002261048 6.395929e-05
[1074,] 0.0001743720 0.0002257817 5.965218e-05
[1075,] 0.0001403086 0.0002272383 4.849322e-05
[1076,] 0.0001430330 0.0002252107 4.796219e-05
[1077,] 0.0001431205 0.0002254100 4.768627e-05
[1078,] 0.0001431309 0.0002298513 5.048317e-05
[1079,] 0.0001429133 0.0002254074 4.760827e-05
[1080,] 0.0001429373 0.0002254027 4.761085e-05
[1081,] 0.0001428622 0.0002254066 4.758917e-05
[1082,] 0.0001575434 0.0002258184 5.220814e-05
[1083,] 0.0001430487 0.0002254066 4.765532e-05
[1084,] 0.0001432386 0.0002254080 4.772480e-05
[1085,] 0.0001433178 0.0002254067 4.775098e-05
[1086,] 0.0001723770 0.0002302181 6.116918e-05
[1087,] 0.0001430697 0.0002254124 4.767043e-05
[1088,] 0.0001437471 0.0002253913 4.786998e-05
[1089,] 0.0001434963 0.0002253913 4.778487e-05
[1090,] 0.0001425196 0.0002254039 4.749818e-05
[1091,] 0.0001434304 0.0002246812 4.751997e-05
[1092,] 0.0001427633 0.0002254038 4.751647e-05
[1093,] 0.0001851772 0.0002240074 5.979552e-05
[1094,] 0.0001414594 0.0002235989 4.746503e-05
[1095,] 0.0001762937 0.0002236684 5.936936e-05
[1096,] 0.0001672625 0.0002238979 5.625692e-05
[1097,] 0.0001434783 0.0002251040 4.774434e-05
[1098,] 0.0001424824 0.0002249953 4.738185e-05
[1099,] 0.0001436688 0.0002260718 4.864809e-05
[1100,] 0.0001416272 0.0002238038 4.711656e-05
[1101,] 0.0001441660 0.0002316063 4.635501e-05
[1102,] 0.0001456453 0.0002262728 4.762944e-05
[1103,] 0.0002206773 0.0002259532 7.437911e-05
[1104,] 0.0001590496 0.0002272116 4.984684e-05
[1105,] 0.0001644024 0.0002250824 5.490780e-05
[1106,] 0.0001819539 0.0002258827 6.055159e-05
[1107,] 0.0001490194 0.0002258126 5.112582e-05
[1108,] 0.0001435107 0.0002264524 4.704227e-05
[1109,] 0.0001433129 0.0002271009 4.607844e-05
[1110,] 0.0001428914 0.0002234295 4.750117e-05
[1111,] 0.0001433850 0.0002258250 4.739106e-05
[1112,] 0.0001430569 0.0002252265 4.740441e-05
[1113,] 0.0001794076 0.0002258995 5.947892e-05
[1114,] 0.0001454023 0.0002236661 4.780964e-05
[1115,] 0.0001492942 0.0002252346 4.921533e-05
[1116,] 0.0001598172 0.0002246888 5.102312e-05
[1117,] 0.0001396900 0.0002243961 4.608607e-05
[1118,] 0.0001555369 0.0002236855 5.158585e-05
[1119,] 0.0001555298 0.0002258663 5.064694e-05
[1120,] 0.0001434735 0.0002235609 4.749388e-05
[1121,] 0.0002325170 0.0002259043 7.785516e-05
[1122,] 0.0001581373 0.0002258074 5.138775e-05
[1123,] 0.0001495431 0.0002239641 4.985693e-05
[1124,] 0.0001486335 0.0002239709 4.957220e-05
[1125,] 0.0001462608 0.0002263721 4.685265e-05
[1126,] 0.0001382966 0.0002237133 4.593156e-05
[1127,] 0.0001452738 0.0002266912 4.655913e-05
[1128,] 0.0001383104 0.0002235051 4.591205e-05
[1129,] 0.0001384189 0.0002239296 4.605597e-05
[1130,] 0.0001497161 0.0002258020 4.784701e-05
[1131,] 0.0001519221 0.0002269065 4.808054e-05
[1132,] 0.0006157957 0.0002260013 2.052654e-04
[1133,] 0.0001527406 0.0002289261 5.059369e-05
[1134,] 0.0001377474 0.0002235819 4.575276e-05
[1135,] 0.0003062809 0.0002259117 1.012531e-04
[1136,] 0.0001376977 0.0002235531 4.571732e-05
[1137,] 0.0001392418 0.0002238045 4.596782e-05
[1138,] 0.0001374197 0.0002246578 4.569485e-05
[1139,] 0.0001374248 0.0002248367 4.576995e-05
[1140,] 0.0001377353 0.0002239458 4.590329e-05
[1141,] 0.0001850668 0.0002276176 5.814325e-05
[1142,] 0.0002206178 0.0002259871 7.370278e-05
[1143,] 0.0001628827 0.0002268517 5.207703e-05
[1144,] 0.0001375151 0.0002244278 4.563095e-05
[1145,] 0.0001686861 0.0002259045 5.770610e-05
[1146,] 0.0001381122 0.0002240187 4.607968e-05
[1147,] 0.0001384351 0.0002235865 4.579687e-05
[1148,] 0.0001378364 0.0002234083 4.573108e-05
[1149,] 0.0002043948 0.0002264971 6.786099e-05
[1150,] 0.0001486817 0.0002288245 5.086252e-05
[1151,] 0.0001380255 0.0002234228 4.576686e-05
[1152,] 0.0001461535 0.0002298314 4.952104e-05
[1153,] 0.0001772953 0.0002255911 5.986432e-05
[1154,] 0.0001672822 0.0002258795 5.581514e-05
[1155,] 0.0001541277 0.0002239900 5.117021e-05
[1156,] 0.0002764973 0.0002257187 8.980947e-05
[1157,] 0.0002866827 0.0002263784 9.556227e-05
[1158,] 0.0001640490 0.0002499944 6.736024e-05
[1159,] 0.0004502554 0.0002289566 1.831176e-04
[1160,] 0.0002004689 0.0002252820 6.312919e-05
[1161,] 0.0001714264 0.0002264357 5.761718e-05
[1162,] 0.0002192929 0.0002260465 7.153583e-05
[1163,] 0.0001716374 0.0002263107 5.764338e-05
[1164,] 0.0002575375 0.0002253054 8.511027e-05
[1165,] 0.0002539802 0.0002274941 9.208933e-05
[1166,] 0.0002690095 0.0002260260 9.074606e-05
[1167,] 0.0001602847 0.0002265009 5.257654e-05
[1168,] 0.0002176080 0.0002301608 7.352135e-05
[1169,] 0.0001982671 0.0002265518 6.633978e-05
[1170,] 0.0001456929 0.0002311627 4.948465e-05
[1171,] 0.0001464168 0.0002273851 5.124209e-05
[1172,] 0.0001482185 0.0002257996 4.966641e-05
[1173,] 0.0001985970 0.0002262270 6.655705e-05
[1174,] 0.0001456971 0.0002251516 4.867777e-05
[1175,] 0.0001982624 0.0002264072 6.622629e-05
[1176,] 0.0001457478 0.0002256406 4.883511e-05
[1177,] 0.0001509547 0.0002273772 5.034195e-05
[1178,] 0.0001457549 0.0002251395 4.861127e-05
[1179,] 0.0001568289 0.0002255367 5.200864e-05
[1180,] 0.0001371711 0.0002248424 4.641013e-05
[1181,] 0.0001708639 0.0002262861 5.728719e-05
[1182,] 0.0002448932 0.0002259062 7.887473e-05
[1183,] 0.0001974562 0.0002251653 6.643249e-05
[1184,] 0.0002423878 0.0002258720 7.824206e-05
[1185,] 0.0001425417 0.0002257480 4.886714e-05
[1186,] 0.0003047374 0.0002258860 1.013285e-04
[1187,] 0.0001569396 0.0002261239 5.381470e-05
[1188,] 0.0001622556 0.0002256380 5.465394e-05
[1189,] 0.0001424973 0.0002251973 4.860229e-05
[1190,] 0.0001401881 0.0002243418 4.737241e-05
[1191,] 0.0001411585 0.0002243449 4.775060e-05
[1192,] 0.0001441641 0.0002252515 4.929337e-05
[1193,] 0.0001873636 0.0002260358 6.226457e-05
[1194,] 0.0001461276 0.0002259733 5.045490e-05
[1195,] 0.0001634547 0.0002232841 5.441625e-05
[1196,] 0.0002112339 0.0002275995 6.672368e-05
[1197,] 0.0002203854 0.0002269137 7.179445e-05
[1198,] 0.0001939743 0.0002261039 6.434435e-05
[1199,] 0.0001687701 0.0002249624 5.630226e-05
[1200,] 0.0002630217 0.0002249369 8.037087e-05
[1201,] 0.0002568363 0.0002289082 7.376473e-05
[1202,] 0.0002215760 0.0002288626 7.116060e-05
[1203,] 0.0002187206 0.0002285788 7.086497e-05
[1204,] 0.0001562665 0.0002246605 5.178664e-05
[1205,] 0.0001701253 0.0002252972 5.609721e-05
[1206,] 0.0002019896 0.0002241585 6.786539e-05
[1207,] 0.0001563970 0.0002246627 5.181742e-05
[1208,] 0.0002017631 0.0002252972 6.899065e-05
[1209,] 0.0001703910 0.0002254126 5.670906e-05
[1210,] 0.0001708094 0.0002254201 5.681597e-05
[1211,] 0.0002001382 0.0002250597 6.805378e-05
[1212,] 0.0002213786 0.0002317338 8.723327e-05
[1213,] 0.0001451876 0.0002239594 4.898911e-05
[1214,] 0.0002453448 0.0002269497 7.700051e-05
[1215,] 0.0001485917 0.0002335115 5.245626e-05
[1216,] 0.0001337732 0.0002241855 4.453300e-05
[1217,] 0.0001331736 0.0002241829 4.431526e-05
[1218,] 0.0001332904 0.0002241829 4.435759e-05
[1219,] 0.0001586039 0.0002281661 5.066782e-05
[1220,] 0.0001335018 0.0002241818 4.443266e-05
[1221,] 0.0001339145 0.0002241796 4.457774e-05
[1222,] 0.0003014809 0.0002259938 1.008096e-04
[1223,] 0.0001337530 0.0002241825 4.452336e-05
[1224,] 0.0002446834 0.0002260037 8.199995e-05
[1225,] 0.0001335111 0.0002241846 4.443778e-05
[1226,] 0.0001854465 0.0002245386 6.093534e-05
[1227,] 0.0001669924 0.0002292606 5.208746e-05
[1228,] 0.0001350919 0.0002241923 4.500575e-05
[1229,] 0.0003173864 0.0002259932 1.061143e-04
[1230,] 0.0001710366 0.0002288703 5.303694e-05
[1231,] 0.0001348532 0.0002241722 4.489621e-05
[1232,] 0.0001361978 0.0002247843 4.582938e-05
[1233,] 0.0001354242 0.0002248083 4.552463e-05
[1234,] 0.0003194764 0.0002260068 1.073632e-04
[1235,] 0.0001344626 0.0002246595 4.508231e-05
[1236,] 0.0002321955 0.0002255103 7.659917e-05
[1237,] 0.0002322710 0.0002255103 7.662342e-05
[1238,] 0.0001336329 0.0002245124 4.468367e-05
[1239,] 0.0001394130 0.0002252675 4.593936e-05
[1240,] 0.0002323215 0.0002255103 7.663967e-05
[1241,] 0.0001834510 0.0002280373 5.623293e-05
[1242,] 0.0002316823 0.0002263609 7.557153e-05
[1243,] 0.0001389471 0.0002362242 4.860041e-05
[1244,] 0.0001483566 0.0002274800 4.981084e-05
[1245,] 0.0001662346 0.0002288789 5.227775e-05
[1246,] 0.0001481701 0.0002322607 4.692494e-05
[1247,] 0.0002057291 0.0002259599 6.848505e-05
[1248,] 0.0001500093 0.0002256660 4.985677e-05
[1249,] 0.0001468087 0.0002284147 4.943861e-05
[1250,] 0.0001417546 0.0002295409 4.619434e-05
[1251,] 0.0002364853 0.0002264660 7.674240e-05
[1252,] 0.0001498171 0.0002270272 5.156626e-05
[1253,] 0.0001415891 0.0002311713 4.617929e-05
[1254,] 0.0001764051 0.0002261345 5.539341e-05
[1255,] 0.0002850189 0.0002264169 9.016688e-05
[1256,] 0.0001486217 0.0002305128 5.117342e-05
[1257,] 0.0002494274 0.0002259998 8.088386e-05
[1258,] 0.0001452346 0.0002256143 4.862105e-05
[1259,] 0.0001358408 0.0002252581 4.586895e-05
[1260,] 0.0001514736 0.0002274187 5.240390e-05
[1261,] 0.0001461214 0.0002245491 4.887168e-05
[1262,] 0.0001457285 0.0002257054 4.865945e-05
[1263,] 0.0002828104 0.0002260065 9.502141e-05
[1264,] 0.0001716547 0.0002254408 5.600047e-05
[1265,] 0.0001381170 0.0002240405 4.598180e-05
[1266,] 0.0002729818 0.0002259112 9.130301e-05
[1267,] 0.0001541820 0.0002242390 5.014262e-05
[1268,] 0.0002587931 0.0002260014 8.643091e-05
[1269,] 0.0001884672 0.0002279558 5.866685e-05
[1270,] 0.0001973730 0.0002258611 6.550547e-05
[1271,] 0.0002757641 0.0002259093 9.216923e-05
[1272,] 0.0002702372 0.0002259096 9.032845e-05
[1273,] 0.0002623870 0.0002259997 8.687729e-05
[1274,] 0.0001471682 0.0002257535 4.899743e-05
[1275,] 0.0001772025 0.0002243750 5.885648e-05
[1276,] 0.0001546851 0.0002242527 5.027951e-05
[1277,] 0.0001454312 0.0002289049 4.627003e-05
[1278,] 0.0001327285 0.0002242763 4.430916e-05
[1279,] 0.0001341640 0.0002240546 4.463925e-05
[1280,] 0.0001456422 0.0002289840 4.630386e-05
[1281,] 0.0003532605 0.0002261177 1.217095e-04
[1282,] 0.0001988436 0.0002242838 6.452218e-05
[1283,] 0.0001358759 0.0002240279 4.520058e-05
[1284,] 0.0001456623 0.0002289067 4.631714e-05
[1285,] 0.0001797832 0.0002247156 5.958537e-05
[1286,] 0.0001901621 0.0002277854 5.912538e-05
[1287,] 0.0001449982 0.0002280216 4.631051e-05
[1288,] 0.0001471360 0.0002255308 4.899158e-05
[1289,] 0.0001906438 0.0002279210 5.917890e-05
[1290,] 0.0002242398 0.0002260442 7.580340e-05
[1291,] 0.0001464190 0.0002280452 4.661657e-05
[1292,] 0.0001447176 0.0002287259 4.611068e-05
[1293,] 0.0001457446 0.0002279565 4.648221e-05
[1294,] 0.0001460122 0.0002273887 4.664091e-05
[1295,] 0.0001998512 0.0002242679 6.497341e-05
[1296,] 0.0001471652 0.0002256843 4.900385e-05
[1297,] 0.0001527697 0.0002240700 4.992261e-05
[1298,] 0.0001539432 0.0002241121 5.023031e-05
[1299,] 0.0002663245 0.0002259853 8.895186e-05
[1300,] 0.0001470815 0.0002288138 4.663071e-05
[1301,] 0.0001989524 0.0002245059 6.417735e-05
[1302,] 0.0001534889 0.0002246133 4.968393e-05
[1303,] 0.0001931646 0.0002250168 6.179279e-05
[1304,] 0.0001975409 0.0002257986 6.439494e-05
[1305,] 0.0001844868 0.0002290281 5.757948e-05
[1306,] 0.0002752888 0.0002259481 9.226088e-05
[1307,] 0.0002786616 0.0002260538 9.240993e-05
[1308,] 0.0002849190 0.0002259235 9.497360e-05
[1309,] 0.0001396541 0.0002240992 4.650181e-05
[1310,] 0.0001912180 0.0002243313 6.337181e-05
[1311,] 0.0001642767 0.0002250690 5.273607e-05
[1312,] 0.0002935796 0.0002258924 9.786045e-05
[1313,] 0.0002847997 0.0002259258 9.493386e-05
[1314,] 0.0002765352 0.0002258971 9.053271e-05
[1315,] 0.0001402890 0.0002248076 4.699949e-05
[1316,] 0.0001823391 0.0002277222 5.741280e-05
[1317,] 0.0002611517 0.0002259651 8.781089e-05
[1318,] 0.0002557485 0.0002256071 8.493772e-05
[1319,] 0.0002560695 0.0002257388 8.369919e-05
[1320,] 0.0002506011 0.0002256108 8.303623e-05
[1321,] 0.0002488792 0.0002252587 8.352486e-05
[1322,] 0.0002597418 0.0002258125 8.435591e-05
[1323,] 0.0002519629 0.0002256071 8.350661e-05
[1324,] 0.0002570494 0.0002257387 8.401182e-05
[1325,] 0.0001419791 0.0002302530 4.513159e-05
[1326,] 0.0002565413 0.0002257344 8.388503e-05
[1327,] 0.0002548455 0.0002257839 8.298069e-05
[1328,] 0.0002547541 0.0002257352 8.331563e-05
[1329,] 0.0002627127 0.0002260240 8.896459e-05
[1330,] 0.0002562313 0.0002260146 8.645396e-05
[1331,] 0.0002180673 0.0002260060 7.137254e-05
[1332,] 0.0001820252 0.0002307464 5.632174e-05
[1333,] 0.0001411823 0.0002237099 4.690542e-05
[1334,] 0.0002172186 0.0002243745 7.157713e-05
[1335,] 0.0001373020 0.0002309277 4.428863e-05
[1336,] 0.0001409451 0.0002238049 4.691106e-05
[1337,] 0.0002594232 0.0002257571 8.460089e-05
[1338,] 0.0002325823 0.0002256698 7.896189e-05
[1339,] 0.0001409591 0.0002237615 4.688511e-05
[1340,] 0.0001380217 0.0002338924 4.427175e-05
[1341,] 0.0002600114 0.0002260181 8.768812e-05
[1342,] 0.0001540063 0.0002242724 5.044005e-05
[1343,] 0.0002163173 0.0002243654 7.148252e-05
[1344,] 0.0001465366 0.0002330327 4.569162e-05
[1345,] 0.0002011525 0.0002259709 6.803765e-05
[1346,] 0.0002211129 0.0002268061 7.114449e-05
[1347,] 0.0002401950 0.0002253845 8.026341e-05
[1348,] 0.0002602443 0.0002259776 8.646067e-05
[1349,] 0.0002371535 0.0002256526 7.609275e-05
[1350,] 0.0002317692 0.0002253608 7.538076e-05
[1351,] 0.0002316409 0.0002253886 7.526185e-05
[1352,] 0.0001676114 0.0002358165 5.182171e-05
[1353,] 0.0002373231 0.0002256788 7.608851e-05
[1354,] 0.0001483589 0.0002362886 5.189139e-05
[1355,] 0.0002319945 0.0002253840 7.537965e-05
[1356,] 0.0002301658 0.0002253777 7.486018e-05
[1357,] 0.0001455930 0.0002305740 4.576365e-05
[1358,] 0.0002180124 0.0002265188 7.064855e-05
[1359,] 0.0001647786 0.0002321413 5.175821e-05
[1360,] 0.0001490246 0.0002291908 4.940136e-05
[1361,] 0.0001550874 0.0002315879 4.762652e-05
[1362,] 0.0002589885 0.0002260375 8.784145e-05
[1363,] 0.0002250350 0.0002265876 7.226863e-05
[1364,] 0.0001654215 0.0002337484 5.161008e-05
[1365,] 0.0001902903 0.0002261459 6.215041e-05
[1366,] 0.0001612795 0.0002310008 4.913038e-05
[1367,] 0.0001600175 0.0002327194 5.006318e-05
[1368,] 0.0001537067 0.0002391133 5.286989e-05
[1369,] 0.0001616653 0.0002244367 5.423715e-05
[1370,] 0.0001722766 0.0002383025 5.008173e-05
[1371,] 0.0002298373 0.0002249922 7.946473e-05
[1372,] 0.0002693163 0.0002259921 9.037678e-05
[1373,] 0.0001872021 0.0002356449 5.655089e-05
[1374,] 0.0002228729 0.0002249703 7.690960e-05
[1375,] 0.0001978350 0.0002244981 6.546385e-05
[1376,] 0.0002568895 0.0002259938 8.634869e-05
[1377,] 0.0002278748 0.0002249923 7.876894e-05
[1378,] 0.0002560588 0.0002259940 8.606807e-05
[1379,] 0.0001996418 0.0002255576 6.675587e-05
[1380,] 0.0003084096 0.0002300165 8.519018e-05
[1381,] 0.0001851824 0.0002350441 5.628514e-05
[1382,] 0.0001896005 0.0002356043 5.438704e-05
[1383,] 0.0001871287 0.0002362953 5.643947e-05
[1384,] 0.0002170557 0.0002284604 6.562834e-05
[1385,] 0.0001813371 0.0002353015 5.265441e-05
[1386,] 0.0002266504 0.0002248080 7.769256e-05
[1387,] 0.0002349002 0.0002248570 8.079517e-05
[1388,] 0.0003037938 0.0002330624 8.133549e-05
[1389,] 0.0003002853 0.0002341151 7.975449e-05
[1390,] 0.0001837079 0.0002376536 5.571136e-05
[1391,] 0.0002018549 0.0002257046 6.807141e-05
[1392,] 0.0001853688 0.0002352225 5.352167e-05
[1393,] 0.0001928800 0.0002348661 5.527014e-05
[1394,] 0.0001699243 0.0002330754 5.067735e-05
[1395,] 0.0001699718 0.0002313693 5.114705e-05
[1396,] 0.0002347990 0.0002258447 7.860532e-05
[1397,] 0.0001582590 0.0002355870 5.327722e-05
[1398,] 0.0002058757 0.0002256098 6.861910e-05
[1399,] 0.0002671511 0.0002249820 8.833113e-05
[1400,] 0.0002413407 0.0002258552 8.087471e-05
[1401,] 0.0002060905 0.0002254926 6.862373e-05
[1402,] 0.0002417268 0.0002260824 7.918453e-05
[1403,] 0.0002037977 0.0002313165 5.902594e-05
[1404,] 0.0002169624 0.0002244251 7.078393e-05
[1405,] 0.0002134993 0.0002303597 6.181334e-05
[1406,] 0.0002065296 0.0002252870 6.884974e-05
[1407,] 0.0006647160 0.0002303217 1.691457e-04
[1408,] 0.0003186449 0.0002338065 8.463663e-05
[1409,] 0.0003108569 0.0002369943 8.051493e-05
[1410,] 0.0004522169 0.0002342706 1.142313e-04
[1411,] 0.0003766579 0.0002267060 1.069511e-04
[1412,] 0.0002633236 0.0002258277 8.913322e-05
[1413,] 0.0001806770 0.0002242202 5.928406e-05
[1414,] 0.0002504295 0.0002260059 8.418980e-05
[1415,] 0.0002642595 0.0002257701 8.868552e-05
[1416,] 0.0002102235 0.0002250169 7.090851e-05
[1417,] 0.0001766322 0.0002250288 5.621447e-05
[1418,] 0.0001886907 0.0002264106 5.791536e-05
[1419,] 0.0001557983 0.0002233618 5.115727e-05
[1420,] 0.0002170300 0.0002245779 7.061822e-05
[1421,] 0.0001966806 0.0002261863 6.535572e-05
[1422,] 0.0001632599 0.0002236887 5.512113e-05
[1423,] 0.0001620054 0.0002240648 5.211514e-05
[1424,] 0.0001731381 0.0002235481 5.684168e-05
[1425,] 0.0001634788 0.0002234059 5.439118e-05
[1426,] 0.0001627311 0.0002234055 5.413757e-05
[1427,] 0.0003435714 0.0002261079 1.145231e-04
[1428,] 0.0001646348 0.0002234672 5.507304e-05
[1429,] 0.0001731943 0.0002235074 5.752157e-05
[1430,] 0.0001619848 0.0002234776 5.420443e-05
[1431,] 0.0001792725 0.0002235099 5.957345e-05
[1432,] 0.0001625756 0.0002234833 5.442845e-05
[1433,] 0.0001780813 0.0002235068 5.911708e-05
[1434,] 0.0001627488 0.0002234802 5.447820e-05
[1435,] 0.0001502082 0.0002244943 4.847659e-05
[1436,] 0.0001564633 0.0002241309 5.051871e-05
[1437,] 0.0002082587 0.0002254078 6.830224e-05
[1438,] 0.0001681372 0.0002258136 5.271927e-05
[1439,] 0.0001544411 0.0002247864 4.995164e-05
[1440,] 0.0002147165 0.0002244636 7.009178e-05
[1441,] 0.0001596857 0.0002253272 5.064487e-05
[1442,] 0.0001518684 0.0002244896 4.897445e-05
[1443,] 0.0001474955 0.0002244937 4.770545e-05
[1444,] 0.0002036722 0.0002251892 6.692498e-05
[1445,] 0.0001464320 0.0002243708 4.746987e-05
[1446,] 0.0001457233 0.0002243337 4.729124e-05
[1447,] 0.0001623661 0.0002254863 5.412497e-05
[1448,] 0.0001371040 0.0002244746 4.499955e-05
[1449,] 0.0001371451 0.0002246134 4.498799e-05
[1450,] 0.0002051533 0.0002279897 6.846884e-05
[1451,] 0.0002076003 0.0002259024 6.798146e-05
[1452,] 0.0002076311 0.0002260957 6.793228e-05
[1453,] 0.0001600518 0.0002255731 5.328943e-05
[1454,] 0.0001361276 0.0002248762 4.474576e-05
[1455,] 0.0002020586 0.0002242786 6.721277e-05
[1456,] 0.0002025933 0.0002251920 6.679467e-05
[1457,] 0.0002031005 0.0002251484 6.685065e-05
[1458,] 0.0002066197 0.0002261317 6.774470e-05
[1459,] 0.0002032419 0.0002251856 6.686465e-05
[1460,] 0.0002062016 0.0002260427 6.769769e-05
[1461,] 0.0002061645 0.0002261662 6.770051e-05
[1462,] 0.0002069176 0.0002261176 6.779586e-05
[1463,] 0.0004770710 0.0002261526 1.590224e-04
[1464,] 0.0001783451 0.0002238190 5.944434e-05
[1465,] 0.0001794645 0.0002238087 5.980189e-05
[1466,] 0.0001809932 0.0002238308 6.040812e-05
[1467,] 0.0002096686 0.0002271136 6.720174e-05
[1468,] 0.0001818106 0.0002257810 6.167943e-05
[1469,] 0.0004224196 0.0002262141 1.408053e-04
[1470,] 0.0001906419 0.0002235991 6.302885e-05
[1471,] 0.0001803198 0.0002237972 6.002946e-05
[1472,] 0.0001834165 0.0002263210 5.844399e-05
[1473,] 0.0001817138 0.0002256452 6.117055e-05
[1474,] 0.0001802922 0.0002263888 5.747647e-05
[1475,] 0.0005274760 0.0002259483 1.758245e-04
[1476,] 0.0002049460 0.0002282216 6.867088e-05
[1477,] 0.0002050974 0.0002275377 6.839013e-05
[1478,] 0.0001708352 0.0002253571 5.770779e-05
[1479,] 0.0001738729 0.0002265170 5.555315e-05
[1480,] 0.0005204162 0.0002261230 1.734708e-04
[1481,] 0.0001473976 0.0002257010 4.725968e-05
[1482,] 0.0002050961 0.0002287237 6.879114e-05
[1483,] 0.0002098609 0.0002275693 6.954408e-05
[1484,] 0.0002104286 0.0002277240 6.953009e-05
[1485,] 0.0001376436 0.0002263395 4.494331e-05
[1486,] 0.0001382247 0.0002263511 4.506487e-05
[1487,] 0.0001464116 0.0002279053 4.632543e-05
[1488,] 0.0001994441 0.0002260014 6.644403e-05
[1489,] 0.0003799744 0.0002237540 1.302133e-04
[1490,] 0.0004749576 0.0002255781 1.598328e-04
[1491,] 0.0004230458 0.0002236321 1.451730e-04
[1492,] 0.0007977366 0.0002260868 3.110430e-04
[1493,] 0.0003274167 0.0002255479 1.098783e-04
[1494,] 0.0003181701 0.0002255040 1.034287e-04
[1495,] 0.0025940184 0.0002298144 1.184630e-03
[1496,] 0.0003019957 0.0002258624 9.558475e-05
[1497,] 0.0002713619 0.0002256915 9.247433e-05
[1498,] 0.0002836676 0.0002256243 9.150334e-05
[1499,] 0.0002198125 0.0002258066 6.950959e-05
[1500,] 0.0011826088 0.0002262102 4.610574e-04
[1501,] 0.0002234298 0.0002251394 7.238548e-05
[1502,] 0.0010345395 0.0002261715 4.007372e-04
[1503,] 0.0003033398 0.0002267977 1.148265e-04
[1504,] 0.0011821600 0.0002266814 4.690504e-04
[1505,] 0.0011687360 0.0002267336 4.644264e-04
[1506,] 0.0011558234 0.0002267347 4.591277e-04
[1507,] 0.0001983008 0.0002280788 6.070681e-05
[1508,] 0.0001972008 0.0002260947 6.238852e-05
[1509,] 0.0001723730 0.0002255518 5.583492e-05
[1510,] 0.0001742464 0.0002250753 5.768514e-05
[1511,] 0.0003435162 0.0002239226 1.201211e-04
[1512,] 0.0002109103 0.0002264091 6.871734e-05
[1513,] 0.0001634253 0.0002254141 5.334999e-05
[1514,] 0.0004181180 0.0002283155 1.671911e-04
[1515,] 0.0006315570 0.0002261169 2.398168e-04
[1516,] 0.0001590181 0.0002254807 5.203761e-05
[1517,] 0.0003732738 0.0002244566 1.345378e-04
[1518,] 0.0001590644 0.0002253130 5.227896e-05
[1519,] 0.0001569849 0.0002250449 5.191643e-05
[1520,] 0.0001710472 0.0002259886 5.613990e-05
[1521,] 0.0004688673 0.0002270903 1.807885e-04
[1522,] 0.0001739928 0.0002266269 5.658307e-05
[1523,] 0.0001752681 0.0002278458 5.647323e-05
[1524,] 0.0003688726 0.0002292320 1.474589e-04
[1525,] 0.0003984362 0.0002235120 1.343513e-04
[1526,] 0.0002720464 0.0002278889 1.033499e-04
[1527,] 0.0002787026 0.0002233804 8.970478e-05
[1528,] 0.0002671266 0.0002233835 8.985748e-05
[1529,] 0.0001755940 0.0002262743 5.733828e-05
[1530,] 0.0001758408 0.0002286732 5.634837e-05
[1531,] 0.0001493421 0.0002247410 5.057742e-05
[1532,] 0.0001514269 0.0002252768 5.176206e-05
[1533,] 0.0001771417 0.0002260802 5.804287e-05
[1534,] 0.0001781619 0.0002260795 5.833407e-05
[1535,] 0.0002018718 0.0002264303 6.608088e-05
[1536,] 0.0003572509 0.0002252051 1.285807e-04
[1537,] 0.0003370116 0.0002249244 1.195407e-04
[1538,] 0.0001490087 0.0002250059 5.026266e-05
[1539,] 0.0001533461 0.0002276607 5.217668e-05
[1540,] 0.0003787311 0.0002255360 1.377221e-04
[1541,] 0.0003541284 0.0002247087 1.245085e-04
[1542,] 0.0003533776 0.0002247560 1.245428e-04
[1543,] 0.0001536872 0.0002276705 5.236194e-05
[1544,] 0.0001539039 0.0002252371 5.229626e-05
[1545,] 0.0003489798 0.0002247602 1.229793e-04
[1546,] 0.0001993701 0.0002256632 6.636060e-05
[1547,] 0.0001753126 0.0002264129 5.736693e-05
[1548,] 0.0003913161 0.0002262366 1.459120e-04
[1549,] 0.0002775070 0.0002246314 9.680040e-05
[1550,] 0.0003355882 0.0002236436 1.157183e-04
[1551,] 0.0001539861 0.0002273421 5.244617e-05
[1552,] 0.0003160344 0.0002234283 1.069072e-04
[1553,] 0.0001716095 0.0002263881 5.600663e-05
[1554,] 0.0001566995 0.0002262141 5.304732e-05
[1555,] 0.0003589302 0.0002248798 1.272820e-04
[1556,] 0.0001738693 0.0002263184 5.690685e-05
[1557,] 0.0001981110 0.0002265011 6.495904e-05
[1558,] 0.0001742439 0.0002262662 5.703403e-05
[1559,] 0.0001742742 0.0002262467 5.705313e-05
[1560,] 0.0001564945 0.0002262182 5.296441e-05
[1561,] 0.0001707286 0.0002264065 5.580416e-05
[1562,] 0.0001733215 0.0002262704 5.678727e-05
[1563,] 0.0001701260 0.0002264006 5.601531e-05
[1564,] 0.0001680436 0.0002262539 5.580259e-05
[1565,] 0.0001681754 0.0002265055 5.583978e-05
[1566,] 0.0003548433 0.0002248653 1.249369e-04
[1567,] 0.0002439160 0.0002263745 7.873122e-05
[1568,] 0.0004446925 0.0002248363 1.613293e-04
[1569,] 0.0001735381 0.0002239018 5.698623e-05
[1570,] 0.0002052838 0.0002243747 6.666661e-05
[1571,] 0.0001760847 0.0002253718 5.956597e-05
[1572,] 0.0047245202 0.0002245554 1.574860e-03
[1573,] 0.0001439689 0.0002239308 4.763871e-05
[1574,] 0.0038053500 0.0002244213 1.129667e-03
[1575,] 0.0002861724 0.0002261432 9.213763e-05
[1576,] 0.0001437898 0.0002239364 4.761997e-05
[1577,] 0.0001440537 0.0002245198 4.771007e-05
[1578,] 0.0038449808 0.0002236781 1.281666e-03
[1579,] 0.0002204586 0.0002254394 7.403364e-05
[1580,] 0.0001439806 0.0002240522 4.763686e-05
[1581,] 0.0001438099 0.0002240190 4.762973e-05
[1582,] 0.0001438437 0.0002240623 4.763585e-05
[1583,] 0.0001438211 0.0002240755 4.764069e-05
[1584,] 0.0001439966 0.0002240986 4.765027e-05
[1585,] 0.0001437247 0.0002240872 4.773078e-05
[1586,] 0.0003736914 0.0002251181 1.175470e-04
[1587,] 0.0003795321 0.0002251114 1.202633e-04
[1588,] 0.0003796459 0.0002251371 1.203575e-04
[1589,] 0.0003713494 0.0002250981 1.170698e-04
[1590,] 0.0003812458 0.0002251120 1.214964e-04
[1591,] 0.0002229157 0.0002234411 7.218765e-05
[1592,] 0.0001474993 0.0002276030 4.846538e-05
[1593,] 0.0001461967 0.0002268581 4.818682e-05
[1594,] 0.0016826976 0.0002238264 5.576239e-04
[1595,] 0.0001721615 0.0002254165 5.716581e-05
[1596,] 0.0001468306 0.0002247720 4.875706e-05
[1597,] 0.0002214474 0.0002260728 7.425873e-05
[1598,] 0.0001680074 0.0002258202 5.606126e-05
[1599,] 0.0001669866 0.0002255988 5.557219e-05
[1600,] 0.0001806072 0.0002255592 6.003626e-05
[1601,] 0.0002039989 0.0002244774 6.754327e-05
[1602,] 0.0001333994 0.0002232929 4.426800e-05
[1603,] 0.0001353087 0.0002240892 4.482851e-05
[1604,] 0.0001589076 0.0002240428 5.229505e-05
[1605,] 0.0001504050 0.0002257683 4.864611e-05
[1606,] 0.0001635517 0.0002240535 5.361900e-05
[1607,] 0.0001823371 0.0002258785 6.100355e-05
[1608,] 0.0001673589 0.0002240490 5.482438e-05
[1609,] 0.0001692483 0.0002255856 5.656064e-05
[1610,] 0.0001631002 0.0002235032 5.359204e-05
[1611,] 0.0001347824 0.0002232888 4.467609e-05
[1612,] 0.0001861868 0.0002256077 6.097826e-05
[1613,] 0.0001851546 0.0002255932 6.068891e-05
[1614,] 0.0001672157 0.0002240878 5.462263e-05
[1615,] 0.0001839122 0.0002258647 6.146713e-05
[1616,] 0.0001361379 0.0002237066 4.558711e-05
[1617,] 0.0001353007 0.0002236534 4.524754e-05
[1618,] 0.0001780222 0.0002256502 5.907713e-05
[1619,] 0.0001467613 0.0002254974 4.775085e-05
[1620,] 0.0001360297 0.0002234029 4.533148e-05
[1621,] 0.0001380493 0.0002237519 4.633927e-05
[1622,] 0.0001884681 0.0002253168 6.198210e-05
[1623,] 0.0001345399 0.0002251700 4.539003e-05
[1624,] 0.0001343817 0.0002242542 4.508666e-05
[1625,] 0.0001347741 0.0002243061 4.527395e-05
[1626,] 0.0001647847 0.0002239703 5.513966e-05
[1627,] 0.0001868652 0.0002257320 6.088010e-05
[1628,] 0.0001875657 0.0002257340 6.108433e-05
[1629,] 0.0001339804 0.0002249998 4.507722e-05
[1630,] 0.0001342646 0.0002243260 4.505456e-05
[1631,] 0.0001347598 0.0002243125 4.526979e-05
[1632,] 0.0001351643 0.0002245459 4.551361e-05
[1633,] 0.0001349648 0.0002242786 4.534830e-05
[1634,] 0.0001634028 0.0002239657 5.465363e-05
[1635,] 0.0001345065 0.0002243965 4.518092e-05
[1636,] 0.0002708188 0.0002258895 8.642242e-05
[1637,] 0.0001818646 0.0002258741 6.082291e-05
[1638,] 0.0001345743 0.0002242897 4.518121e-05
[1639,] 0.0001362341 0.0002239589 4.573780e-05
[1640,] 0.0001362715 0.0002241161 4.582074e-05
[1641,] 0.0001829971 0.0002257941 5.966416e-05
[1642,] 0.0001830255 0.0002257292 5.969071e-05
[1643,] 0.0001372957 0.0002237901 4.606652e-05
[1644,] 0.0001349590 0.0002237135 4.512685e-05
[1645,] 0.0001355894 0.0002237031 4.536573e-05
[1646,] 0.0001358837 0.0002237142 4.548489e-05
[1647,] 0.0001361027 0.0002237079 4.556581e-05
[1648,] 0.0001347352 0.0002244376 4.529084e-05
[1649,] 0.0001360171 0.0002237044 4.553040e-05
[1650,] 0.0001369890 0.0002237107 4.590384e-05
[1651,] 0.0001848548 0.0002256340 6.035720e-05
[1652,] 0.0001371252 0.0002237316 4.596789e-05
[1653,] 0.0001354535 0.0002237316 4.532860e-05
[1654,] 0.0001368256 0.0002237386 4.586169e-05
[1655,] 0.0001358181 0.0002239176 4.555609e-05
[1656,] 0.0001372383 0.0002239981 4.615110e-05
[1657,] 0.0001362745 0.0002239849 4.576350e-05
[1658,] 0.0001379130 0.0002242294 4.652333e-05
[1659,] 0.0002133243 0.0002270383 7.041631e-05
[1660,] 0.0001359010 0.0002243234 4.574557e-05
[1661,] 0.0001350214 0.0002240440 4.527915e-05
[1662,] 0.0001348304 0.0002244508 4.531407e-05
[1663,] 0.0001349810 0.0002240754 4.527195e-05
[1664,] 0.0001365352 0.0002242190 4.595863e-05
[1665,] 0.0001353827 0.0002242769 4.551353e-05
[1666,] 0.0002135216 0.0002270566 7.042810e-05
[1667,] 0.0001331214 0.0002242323 4.451128e-05
[1668,] 0.0001330224 0.0002242581 4.446594e-05
[1669,] 0.0001323960 0.0002240225 4.407548e-05
[1670,] 0.0001400116 0.0002252436 4.615160e-05
[1671,] 0.0001327621 0.0002238882 4.425867e-05
[1672,] 0.0001326581 0.0002240258 4.423035e-05
[1673,] 0.0001325628 0.0002240483 4.418718e-05
[1674,] 0.0001327413 0.0002239398 4.426184e-05
[1675,] 0.0002144093 0.0002262854 7.050323e-05
[1676,] 0.0001324790 0.0002238939 4.411186e-05
[1677,] 0.0001323783 0.0002238267 4.403712e-05
[1678,] 0.0001326475 0.0002239384 4.421420e-05
[1679,] 0.0001324263 0.0002239333 4.408772e-05
[1680,] 0.0001326402 0.0002238585 4.419487e-05
[1681,] 0.0001326201 0.0002239769 4.420504e-05
[1682,] 0.0001325652 0.0002239411 4.416999e-05
[1683,] 0.0001326279 0.0002238916 4.419505e-05
[1684,] 0.0001324032 0.0002244442 4.412534e-05
[1685,] 0.0001326297 0.0002238387 4.418567e-05
[1686,] 0.0002144858 0.0002270602 7.050272e-05
[1687,] 0.0001342739 0.0002238046 4.449540e-05
[1688,] 0.0001327686 0.0002238792 4.426382e-05
[1689,] 0.0001344198 0.0002238303 4.452001e-05
[1690,] 0.0001327276 0.0002238686 4.424162e-05
[1691,] 0.0001327153 0.0002244659 4.433291e-05
[1692,] 0.0002486472 0.0002257728 8.017515e-05
[1693,] 0.0002144071 0.0002270384 7.049740e-05
[1694,] 0.0002288891 0.0002269263 7.407261e-05
[1695,] 0.0002224920 0.0002266212 7.283898e-05
[1696,] 0.0002253906 0.0002274826 7.287615e-05
[1697,] 0.0002135631 0.0002271946 7.059735e-05
[1698,] 0.0001823013 0.0002255613 6.080147e-05
[1699,] 0.0001656874 0.0002240475 5.474275e-05
[1700,] 0.0002143259 0.0002271056 7.047489e-05
[1701,] 0.0001360553 0.0002246354 4.592364e-05
[1702,] 0.0001368055 0.0002235352 4.542736e-05
[1703,] 0.0001363623 0.0002238488 4.574281e-05
[1704,] 0.0001790293 0.0002256267 5.950402e-05
[1705,] 0.0002148692 0.0002271810 7.052695e-05
[1706,] 0.0001366527 0.0002243524 4.608377e-05
[1707,] 0.0001679721 0.0002254763 5.595227e-05
[1708,] 0.0001330933 0.0002239544 4.426906e-05
[1709,] 0.0001519945 0.0002238358 4.959153e-05
[1710,] 0.0003196023 0.0002242036 1.065341e-04
[1711,] 0.0022329927 0.0002246707 7.443168e-04
[1712,] 0.0032727456 0.0002247169 1.090926e-03
[1713,] 0.0033502546 0.0002258466 1.116723e-03
[1714,] 0.0001903555 0.0002260052 6.348185e-05
[1715,] 0.0034083018 0.0002249003 1.136112e-03
[1716,] 0.0001932654 0.0002260364 6.429153e-05
[1717,] 0.0043899104 0.0002248650 1.463322e-03
[1718,] 0.0031080984 0.0002240893 1.036018e-03
[1719,] 0.0053268681 0.0002241279 1.775609e-03
[1720,] 0.0001708552 0.0002258509 5.692602e-05
[1721,] 0.0001714504 0.0002255294 5.719265e-05
[1722,] 0.0001795908 0.0002259292 6.000218e-05
[1723,] 0.0054481049 0.0002248322 1.816051e-03
[1724,] 0.0047067752 0.0002248065 1.568938e-03
[1725,] 0.0048897556 0.0002248640 1.629934e-03
[1726,] 0.0060704119 0.0002248911 2.023436e-03
[1727,] 0.0002262202 0.0002255606 7.477233e-05
[1728,] 0.0047787853 0.0002245698 1.592935e-03
[1729,] 0.0054769382 0.0002248320 1.825662e-03
[1730,] 0.0070201577 0.0002255779 2.340098e-03
[1731,] 0.0001720742 0.0002255842 5.748181e-05
[1732,] 0.0024495578 0.0002242052 8.165242e-04
[1733,] 0.0001745897 0.0002259440 5.838119e-05
[1734,] 0.0031910444 0.0002236258 1.063673e-03
[1735,] 0.0103174372 0.0002257708 3.439219e-03
[1736,] 0.0072003855 0.0002246942 2.400147e-03
[1737,] 0.0099078896 0.0002246203 3.302651e-03
[1738,] 0.0096547089 0.0002252414 3.218296e-03
[1739,] 0.0001705386 0.0002258570 5.684514e-05
[1740,] 0.0002052475 0.0002255524 6.893574e-05
[1741,] 0.0121077930 0.0002255486 4.036016e-03
[1742,] 0.0002686061 0.0002266261 8.953410e-05
[1743,] 0.0075779026 0.0002245938 2.525982e-03
[1744,] 0.0087413785 0.0002246309 2.913809e-03
[1745,] 0.0002051925 0.0002259799 6.829000e-05
[1746,] 0.0059201980 0.0002249668 1.973421e-03
[1747,] 0.0057928276 0.0002235766 1.930928e-03
[1748,] 0.0088917413 0.0002255241 2.963977e-03
[1749,] 0.0058454127 0.0002247706 1.948485e-03
[1750,] 0.0089271709 0.0002250915 2.975773e-03
[1751,] 0.0126203240 0.0002250795 4.206845e-03
[1752,] 0.0201014832 0.0002248701 6.700482e-03
[1753,] 0.0024393689 0.0002257276 8.131365e-04
[1754,] 0.0044322469 0.0002241702 1.477393e-03
[1755,] 0.0010835605 0.0002244261 3.611898e-04
[1756,] 0.0028190064 0.0002232467 9.396710e-04
[1757,] 0.0012293859 0.0002257140 4.098025e-04
[1758,] 0.0041875158 0.0002235665 1.395829e-03
[1759,] 0.0072397716 0.0002253842 2.413303e-03
[1760,] 0.0033061159 0.0002248015 1.102047e-03
[1761,] 0.0056164497 0.0002257260 1.872187e-03
[1762,] 0.0046270125 0.0002236778 1.542323e-03
[1763,] 0.0040639478 0.0002235017 1.354643e-03
[1764,] 0.0058644876 0.0002248746 1.954853e-03
[1765,] 0.0001745757 0.0002259138 5.830287e-05
[1766,] 0.0002549282 0.0002259856 8.501771e-05
[1767,] 0.0072356588 0.0002248441 2.411914e-03
[1768,] 0.0052596699 0.0002247236 1.753239e-03
[1769,] 0.0059589788 0.0002248075 1.986348e-03
[1770,] 0.0064444863 0.0002235737 2.148155e-03
[1771,] 0.0034149686 0.0002235933 1.138314e-03
[1772,] 0.0057009591 0.0002237922 1.900298e-03
[1773,] 0.0001738066 0.0002258912 5.807151e-05
[1774,] 0.0043899855 0.0002251586 1.463348e-03
[1775,] 0.0055495616 0.0002235459 1.849841e-03
[1776,] 0.0002428763 0.0002257577 7.830538e-05
[1777,] 0.0002278543 0.0002255470 7.474947e-05
[1778,] 0.0001733935 0.0002257269 5.828138e-05
[1779,] 0.0044085878 0.0002235328 1.469520e-03
[1780,] 0.0002538246 0.0002243676 8.574847e-05
[1781,] 0.0007033080 0.0002321028 2.344450e-04
[1782,] 0.0007733223 0.0002258617 2.577759e-04
[1783,] 0.0006060625 0.0002328968 2.020287e-04
[1784,] 0.0002306063 0.0002263272 7.904128e-05
[1785,] 0.0002623623 0.0002255454 8.710459e-05
[1786,] 0.0008231019 0.0002261846 2.743719e-04
[1787,] 0.0002794083 0.0002344920 8.481927e-05
[1788,] 0.0001586960 0.0002247734 5.123623e-05
[1789,] 0.0002593939 0.0002287161 9.853583e-05
[1790,] 0.0002179281 0.0002250055 7.219028e-05
[1791,] 0.0001598330 0.0002250184 5.331003e-05
[1792,] 0.0003842845 0.0002255990 1.280958e-04
[1793,] 0.0001414069 0.0002254518 4.707924e-05
[1794,] 0.0002539920 0.0002292974 9.632633e-05
[1795,] 0.0001705526 0.0002259052 5.702822e-05
[1796,] 0.0002818783 0.0002246221 9.165977e-05
[1797,] 0.0002827625 0.0002242684 9.173963e-05
[1798,] 0.0005777039 0.0002242460 1.925695e-04
[1799,] 0.0002535322 0.0002261238 8.595688e-05
[1800,] 0.0001877966 0.0002234104 6.114849e-05
[1801,] 0.0001444444 0.0002254565 4.758845e-05
[1802,] 0.0002299863 0.0002243895 7.882280e-05
[1803,] 0.0001759313 0.0002243230 5.806764e-05
[1804,] 0.0002136234 0.0002240786 7.140497e-05
[1805,] 0.0002157978 0.0002265140 7.207019e-05
[1806,] 0.0002141225 0.0002239820 7.136761e-05
[1807,] 0.0001815246 0.0002259070 6.190466e-05
[1808,] 0.0001748336 0.0002251350 5.773378e-05
[1809,] 0.0001494511 0.0002238656 4.958393e-05
[1810,] 0.0001507039 0.0002238674 5.001696e-05
[1811,] 0.0001485610 0.0002238863 4.921807e-05
[1812,] 0.0001495270 0.0002238735 4.967804e-05
[1813,] 0.0001443866 0.0002250702 4.695653e-05
[1814,] 0.0002588398 0.0002259248 8.485828e-05
[1815,] 0.0001472894 0.0002238012 4.911192e-05
[1816,] 0.0002559073 0.0002259230 8.394415e-05
[1817,] 0.0002193877 0.0002258610 7.345074e-05
[1818,] 0.0001368823 0.0002233532 4.530983e-05
[1819,] 0.0002739125 0.0002258719 9.054194e-05
[1820,] 0.0002464859 0.0002259004 8.117036e-05
[1821,] 0.0001877806 0.0002256638 6.345603e-05
[1822,] 0.0001352136 0.0002236796 4.509256e-05
[1823,] 0.0001672427 0.0002272702 5.917488e-05
[1824,] 0.0001812923 0.0002254750 6.043902e-05
[1825,] 0.0001777359 0.0002259120 5.968872e-05
[1826,] 0.0001801545 0.0002258903 6.038684e-05
[1827,] 0.0001524061 0.0002251583 4.987415e-05
[1828,] 0.0001598187 0.0002275326 5.618945e-05
[1829,] 0.0001529950 0.0002270027 5.297528e-05
[1830,] 0.0002054387 0.0002258453 6.825969e-05
[1831,] 0.0001809828 0.0002254708 5.990868e-05
[1832,] 0.0001369034 0.0002268460 4.649718e-05
[1833,] 0.0002418859 0.0002257002 7.863370e-05
[1834,] 0.0001631085 0.0002246498 5.580600e-05
[1835,] 0.0001755506 0.0002257586 5.851882e-05
[1836,] 0.0001576955 0.0002239229 5.247197e-05
[1837,] 0.0001922005 0.0002245361 6.274566e-05
[1838,] 0.0001436533 0.0002234995 4.814581e-05
[1839,] 0.0002036901 0.0002241575 6.939252e-05
[1840,] 0.0001642173 0.0002249962 5.552718e-05
[1841,] 0.0001953388 0.0002260044 6.523452e-05
[1842,] 0.0002311203 0.0002253258 7.583402e-05
[1843,] 0.0001362407 0.0002256032 4.520905e-05
[1844,] 0.0001673797 0.0002257693 5.559219e-05
[1845,] 0.0001384451 0.0002238562 4.643048e-05
[1846,] 0.0001909434 0.0002259145 6.340148e-05
[1847,] 0.0001718834 0.0002249529 5.812423e-05
[1848,] 0.0001571370 0.0002239701 5.185461e-05
[1849,] 0.0001675080 0.0002258422 5.556317e-05
[1850,] 0.0002529723 0.0002261105 8.732294e-05
[1851,] 0.0001613192 0.0002243217 5.363862e-05
[1852,] 0.0001737446 0.0002239710 5.604807e-05
[1853,] 0.0001888678 0.0002255991 6.111945e-05
[1854,] 0.0002014550 0.0002260879 6.673119e-05
```
