## Supplementary material for "Characterization of shared and ancestry-specific signals driving complex traits using multi-ancestry fine-mapping": s1_data.bim

```
2	chr2:112612307:C:G	0	112612307	G	C
2	chr2:112612489:G:A	0	112612489	A	G
2	chr2:112612499:A:C	0	112612499	C	A
2	chr2:112612738:C:A	0	112612738	A	C
2	chr2:112613473:C:T	0	112613473	T	C
2	chr2:112613738:A:G	0	112613738	G	A
2	chr2:112614306:G:A	0	112614306	A	G
2	chr2:112614405:T:A	0	112614405	A	T
2	chr2:112614753:G:A	0	112614753	A	G
2	chr2:112614791:G:A	0	112614791	A	G
2	chr2:112616298:A:G	0	112616298	G	A
2	chr2:112616373:C:T	0	112616373	T	C
2	chr2:112616670:G:A	0	112616670	A	G
2	chr2:112617138:T:C	0	112617138	C	T
2	chr2:112617787:G:A	0	112617787	A	G
2	chr2:112618316:C:T	0	112618316	T	C
2	chr2:112620107:G:A	0	112620107	A	G
2	chr2:112620741:G:T	0	112620741	T	G
2	chr2:112621298:T:C	0	112621298	C	T
2	chr2:112622328:C:G	0	112622328	G	C
2	chr2:112622404:C:G	0	112622404	G	C
2	chr2:112622537:A:G	0	112622537	G	A
2	chr2:112623042:A:G	0	112623042	G	A
2	chr2:112624557:C:T	0	112624557	T	C
2	chr2:112624599:G:A	0	112624599	A	G
2	chr2:112625107:G:A	0	112625107	A	G
2	chr2:112625718:G:A	0	112625718	A	G
2	chr2:112626408:G:A	0	112626408	A	G
2	chr2:112626725:G:A	0	112626725	A	G
2	chr2:112628256:G:A	0	112628256	A	G
2	chr2:112628905:C:T	0	112628905	T	C
2	chr2:112629168:T:A	0	112629168	A	T
2	chr2:112629519:T:C	0	112629519	C	T
2	chr2:112629993:C:T	0	112629993	T	C
2	chr2:112630196:G:C	0	112630196	C	G
2	chr2:112630787:C:T	0	112630787	T	C
2	chr2:112630820:A:G	0	112630820	G	A
2	chr2:112630867:C:G	0	112630867	G	C
2	chr2:112631899:A:G	0	112631899	G	A
2	chr2:112631934:A:G	0	112631934	G	A
2	chr2:112632211:C:T	0	112632211	T	C
2	chr2:112632287:C:A	0	112632287	A	C
2	chr2:112632423:G:A	0	112632423	A	G
2	chr2:112632868:A:G	0	112632868	G	A
2	chr2:112633052:A:G	0	112633052	G	A
2	chr2:112633833:T:G	0	112633833	G	T
2	chr2:112633932:A:G	0	112633932	G	A
2	chr2:112634371:C:T	0	112634371	T	C
2	chr2:112634604:C:T	0	112634604	T	C
2	chr2:112635485:G:C	0	112635485	C	G
2	chr2:112635588:A:G	0	112635588	G	A
2	chr2:112636542:C:T	0	112636542	T	C
2	chr2:112637571:G:C	0	112637571	C	G
2	chr2:112637664:C:T	0	112637664	T	C
2	chr2:112637936:G:A	0	112637936	A	G
2	chr2:112638910:G:T	0	112638910	T	G
2	chr2:112638914:G:C	0	112638914	C	G
2	chr2:112639126:G:C	0	112639126	C	G
2	chr2:112639527:C:T	0	112639527	T	C
2	chr2:112640037:C:G	0	112640037	G	C
2	chr2:112641547:T:G	0	112641547	G	T
2	chr2:112641548:C:A	0	112641548	A	C
2	chr2:112641916:C:T	0	112641916	T	C
2	chr2:112642121:A:G	0	112642121	G	A
2	chr2:112642218:T:C	0	112642218	C	T
2	chr2:112643115:G:A	0	112643115	A	G
2	chr2:112644140:G:A	0	112644140	A	G
2	chr2:112645515:G:C	0	112645515	C	G
2	chr2:112645686:G:A	0	112645686	A	G
2	chr2:112646085:T:C	0	112646085	C	T
2	chr2:112649114:A:G	0	112649114	G	A
2	chr2:112652260:G:C	0	112652260	C	G
2	chr2:112652438:A:G	0	112652438	G	A
2	chr2:112654426:C:T	0	112654426	T	C
2	chr2:112656646:AC:A	0	112656646	A	AC
2	chr2:112656807:C:T	0	112656807	T	C
2	chr2:112657587:G:C	0	112657587	C	G
2	chr2:112657650:C:T	0	112657650	T	C
2	chr2:112657973:G:T	0	112657973	T	G
2	chr2:112658379:G:T	0	112658379	T	G
2	chr2:112659989:T:A	0	112659989	A	T
2	chr2:112661667:G:T	0	112661667	T	G
2	chr2:112662161:C:G	0	112662161	G	C
2	chr2:112662468:C:CT	0	112662468	CT	C
2	chr2:112662529:A:G	0	112662529	G	A
2	chr2:112663757:G:A	0	112663757	A	G
2	chr2:112664021:T:C	0	112664021	C	T
2	chr2:112664398:C:T	0	112664398	T	C
2	chr2:112664651:C:T	0	112664651	T	C
2	chr2:112664696:T:C	0	112664696	C	T
2	chr2:112664923:T:TG	0	112664923	TG	T
2	chr2:112665257:A:G	0	112665257	G	A
2	chr2:112665579:A:C	0	112665579	C	A
2	chr2:112665894:G:A	0	112665894	A	G
2	chr2:112666107:A:G	0	112666107	G	A
2	chr2:112666764:C:T	0	112666764	T	C
2	chr2:112667022:T:C	0	112667022	C	T
2	chr2:112667055:G:A	0	112667055	A	G
2	chr2:112667268:C:T	0	112667268	T	C
2	chr2:112667508:T:C	0	112667508	C	T
2	chr2:112667860:C:T	0	112667860	T	C
2	chr2:112667904:C:T	0	112667904	T	C
2	chr2:112668232:C:T	0	112668232	T	C
2	chr2:112668499:G:A	0	112668499	A	G
2	chr2:112668578:T:C	0	112668578	C	T
2	chr2:112670209:A:G	0	112670209	G	A
2	chr2:112670586:A:G	0	112670586	G	A
2	chr2:112670590:G:A	0	112670590	A	G
2	chr2:112670680:T:C	0	112670680	C	T
2	chr2:112670724:G:A	0	112670724	A	G
2	chr2:112671049:G:A	0	112671049	A	G
2	chr2:112671634:G:A	0	112671634	A	G
2	chr2:112673515:C:T	0	112673515	T	C
2	chr2:112677546:G:A	0	112677546	A	G
2	chr2:112677681:T:C	0	112677681	C	T
2	chr2:112678117:T:C	0	112678117	C	T
2	chr2:112678598:A:T	0	112678598	T	A
2	chr2:112678604:T:C	0	112678604	C	T
2	chr2:112680629:C:T	0	112680629	T	C
2	chr2:112683714:C:T	0	112683714	T	C
2	chr2:112685184:C:A	0	112685184	A	C
2	chr2:112685231:T:C	0	112685231	C	T
2	chr2:112685290:C:A	0	112685290	A	C
2	chr2:112687260:C:T	0	112687260	T	C
2	chr2:112687616:G:A	0	112687616	A	G
2	chr2:112687844:T:C	0	112687844	C	T
2	chr2:112690574:A:G	0	112690574	G	A
2	chr2:112693921:C:A	0	112693921	A	C
2	chr2:112695285:TAAAAA:T	0	112695285	T	TAAAAA
2	chr2:112695415:G:A	0	112695415	A	G
2	chr2:112695629:A:G	0	112695629	G	A
2	chr2:112695658:G:A	0	112695658	A	G
2	chr2:112696356:T:C	0	112696356	C	T
2	chr2:112696534:C:T	0	112696534	T	C
2	chr2:112696557:T:G	0	112696557	G	T
2	chr2:112697642:G:A	0	112697642	A	G
2	chr2:112698421:A:G	0	112698421	G	A
2	chr2:112698832:T:C	0	112698832	C	T
2	chr2:112698862:T:G	0	112698862	G	T
2	chr2:112699126:A:G	0	112699126	G	A
2	chr2:112699472:A:G	0	112699472	G	A
2	chr2:112699882:C:T	0	112699882	T	C
2	chr2:112700338:T:G	0	112700338	G	T
2	chr2:112701323:T:C	0	112701323	C	T
2	chr2:112702572:A:G	0	112702572	G	A
2	chr2:112702754:AT:A	0	112702754	A	AT
2	chr2:112703220:CT:C	0	112703220	C	CT
2	chr2:112703503:C:T	0	112703503	T	C
2	chr2:112704364:G:A	0	112704364	A	G
2	chr2:112704693:C:T	0	112704693	T	C
2	chr2:112705412:G:A	0	112705412	A	G
2	chr2:112705481:C:T	0	112705481	T	C
2	chr2:112705948:T:C	0	112705948	C	T
2	chr2:112706498:T:C	0	112706498	C	T
2	chr2:112706689:A:C	0	112706689	C	A
2	chr2:112706918:C:T	0	112706918	T	C
2	chr2:112707132:A:G	0	112707132	G	A
2	chr2:112707753:G:A	0	112707753	A	G
2	chr2:112708002:T:C	0	112708002	C	T
2	chr2:112708363:T:A	0	112708363	A	T
2	chr2:112709518:G:A	0	112709518	A	G
2	chr2:112709567:C:T	0	112709567	T	C
2	chr2:112709588:A:G	0	112709588	G	A
2	chr2:112710222:C:T	0	112710222	T	C
2	chr2:112710342:C:A	0	112710342	A	C
2	chr2:112710343:A:G	0	112710343	G	A
2	chr2:112710535:T:A	0	112710535	A	T
2	chr2:112710612:T:C	0	112710612	C	T
2	chr2:112710751:T:C	0	112710751	C	T
2	chr2:112710794:A:G	0	112710794	G	A
2	chr2:112711319:G:T	0	112711319	T	G
2	chr2:112711575:G:A	0	112711575	A	G
2	chr2:112711658:T:A	0	112711658	A	T
2	chr2:112711938:T:C	0	112711938	C	T
2	chr2:112712402:T:C	0	112712402	C	T
2	chr2:112712582:G:A	0	112712582	A	G
2	chr2:112713371:G:A	0	112713371	A	G
2	chr2:112713552:C:T	0	112713552	T	C
2	chr2:112713672:T:C	0	112713672	C	T
2	chr2:112713922:G:T	0	112713922	T	G
2	chr2:112714736:T:A	0	112714736	A	T
2	chr2:112714776:G:A	0	112714776	A	G
2	chr2:112715795:A:T	0	112715795	T	A
2	chr2:112716320:T:G	0	112716320	G	T
2	chr2:112716924:C:T	0	112716924	T	C
2	chr2:112717315:C:T	0	112717315	T	C
2	chr2:112717339:G:A	0	112717339	A	G
2	chr2:112718507:G:A	0	112718507	A	G
2	chr2:112718784:C:G	0	112718784	G	C
2	chr2:112718974:C:T	0	112718974	T	C
2	chr2:112719065:G:A	0	112719065	A	G
2	chr2:112720775:C:T	0	112720775	T	C
2	chr2:112720793:T:A	0	112720793	A	T
2	chr2:112721253:G:A	0	112721253	A	G
2	chr2:112722037:G:A	0	112722037	A	G
2	chr2:112722168:AC:A	0	112722168	A	AC
2	chr2:112722914:T:C	0	112722914	C	T
2	chr2:112723970:A:G	0	112723970	G	A
2	chr2:112725202:A:C	0	112725202	C	A
2	chr2:112725460:A:T	0	112725460	T	A
2	chr2:112728502:C:T	0	112728502	T	C
2	chr2:112729364:C:T	0	112729364	T	C
2	chr2:112730611:G:A	0	112730611	A	G
2	chr2:112730643:C:T	0	112730643	T	C
2	chr2:112731678:C:T	0	112731678	T	C
2	chr2:112732519:C:T	0	112732519	T	C
2	chr2:112733374:G:A	0	112733374	A	G
2	chr2:112733529:A:G	0	112733529	G	A
2	chr2:112733729:G:C	0	112733729	C	G
2	chr2:112733802:G:A	0	112733802	A	G
2	chr2:112733988:A:G	0	112733988	G	A
2	chr2:112735494:TTTTC:T	0	112735494	T	TTTTC
2	chr2:112736673:T:C	0	112736673	C	T
2	chr2:112738208:T:C	0	112738208	C	T
2	chr2:112739474:T:G	0	112739474	G	T
2	chr2:112740989:A:G	0	112740989	G	A
2	chr2:112741177:G:A	0	112741177	A	G
2	chr2:112741672:C:T	0	112741672	T	C
2	chr2:112741991:C:T	0	112741991	T	C
2	chr2:112746253:C:T	0	112746253	T	C
2	chr2:112747365:CTAGAG:C	0	112747365	C	CTAGAG
2	chr2:112747491:G:A	0	112747491	A	G
2	chr2:112747563:A:C	0	112747563	C	A
2	chr2:112748424:T:C	0	112748424	C	T
2	chr2:112748797:T:C	0	112748797	C	T
2	chr2:112748798:A:T	0	112748798	T	A
2	chr2:112749096:C:T	0	112749096	T	C
2	chr2:112749222:AAGAGCTACC:A	0	112749222	A	AAGAGCTACC
2	chr2:112750632:G:C	0	112750632	C	G
2	chr2:112755264:T:C	0	112755264	C	T
2	chr2:112755927:A:G	0	112755927	G	A
2	chr2:112756582:T:A	0	112756582	A	T
2	chr2:112756603:T:C	0	112756603	C	T
2	chr2:112757186:T:C	0	112757186	C	T
2	chr2:112757306:AT:A	0	112757306	A	AT
2	chr2:112757678:C:T	0	112757678	T	C
2	chr2:112760367:T:C	0	112760367	C	T
2	chr2:112762552:G:A	0	112762552	A	G
2	chr2:112762953:T:A	0	112762953	A	T
2	chr2:112763101:G:T	0	112763101	T	G
2	chr2:112763356:T:C	0	112763356	C	T
2	chr2:112763580:C:G	0	112763580	G	C
2	chr2:112764015:G:T	0	112764015	T	G
2	chr2:112764177:C:T	0	112764177	T	C
2	chr2:112765553:A:G	0	112765553	G	A
2	chr2:112765597:C:T	0	112765597	T	C
2	chr2:112766390:C:T	0	112766390	T	C
2	chr2:112767218:T:C	0	112767218	C	T
2	chr2:112767734:G:A	0	112767734	A	G
2	chr2:112768168:A:G	0	112768168	G	A
2	chr2:112768335:C:A	0	112768335	A	C
2	chr2:112770129:G:T	0	112770129	T	G
2	chr2:112770329:T:C	0	112770329	C	T
2	chr2:112770745:C:G	0	112770745	G	C
2	chr2:112770959:G:A	0	112770959	A	G
2	chr2:112771048:A:G	0	112771048	G	A
2	chr2:112771606:C:T	0	112771606	T	C
2	chr2:112771633:TTATTA:T	0	112771633	T	TTATTA
2	chr2:112771663:T:C	0	112771663	C	T
2	chr2:112772522:C:T	0	112772522	T	C
2	chr2:112773135:C:T	0	112773135	T	C
2	chr2:112773447:C:T	0	112773447	T	C
2	chr2:112773516:T:C	0	112773516	C	T
2	chr2:112773714:G:A	0	112773714	A	G
2	chr2:112774506:A:G	0	112774506	G	A
2	chr2:112774659:T:C	0	112774659	C	T
2	chr2:112775308:G:T	0	112775308	T	G
2	chr2:112775756:G:A	0	112775756	A	G
2	chr2:112777253:G:C	0	112777253	C	G
2	chr2:112777861:C:T	0	112777861	T	C
2	chr2:112779074:A:G	0	112779074	G	A
2	chr2:112779775:T:G	0	112779775	G	T
2	chr2:112780002:T:C	0	112780002	C	T
2	chr2:112780749:AATC:A	0	112780749	A	AATC
2	chr2:112780913:A:G	0	112780913	G	A
2	chr2:112780976:C:T	0	112780976	T	C
2	chr2:112781027:T:A	0	112781027	A	T
2	chr2:112781205:G:A	0	112781205	A	G
2	chr2:112782395:G:A	0	112782395	A	G
2	chr2:112782507:G:A	0	112782507	A	G
2	chr2:112782600:C:T	0	112782600	T	C
2	chr2:112782628:G:T	0	112782628	T	G
2	chr2:112784230:T:C	0	112784230	C	T
2	chr2:112784242:T:A	0	112784242	A	T
2	chr2:112784348:G:A	0	112784348	A	G
2	chr2:112785696:G:A	0	112785696	A	G
2	chr2:112786000:G:A	0	112786000	A	G
2	chr2:112786762:C:T	0	112786762	T	C
2	chr2:112786857:A:G	0	112786857	G	A
2	chr2:112786890:T:C	0	112786890	C	T
2	chr2:112787249:G:A	0	112787249	A	G
2	chr2:112788101:T:C	0	112788101	C	T
2	chr2:112788257:G:A	0	112788257	A	G
2	chr2:112789893:G:A	0	112789893	A	G
2	chr2:112790232:C:T	0	112790232	T	C
2	chr2:112793111:T:C	0	112793111	C	T
2	chr2:112794139:C:T	0	112794139	T	C
2	chr2:112795030:C:T	0	112795030	T	C
2	chr2:112795101:T:A	0	112795101	A	T
2	chr2:112795121:A:G	0	112795121	G	A
2	chr2:112795160:T:C	0	112795160	C	T
2	chr2:112795588:T:G	0	112795588	G	T
2	chr2:112795849:A:G	0	112795849	G	A
2	chr2:112796091:A:G	0	112796091	G	A
2	chr2:112796247:A:T	0	112796247	T	A
2	chr2:112796374:T:C	0	112796374	C	T
2	chr2:112796568:G:A	0	112796568	A	G
2	chr2:112798015:C:T	0	112798015	T	C
2	chr2:112798211:C:T	0	112798211	T	C
2	chr2:112800866:A:G	0	112800866	G	A
2	chr2:112801038:A:G	0	112801038	G	A
2	chr2:112801096:A:G	0	112801096	G	A
2	chr2:112801309:A:G	0	112801309	G	A
2	chr2:112801723:G:A	0	112801723	A	G
2	chr2:112801786:A:G	0	112801786	G	A
2	chr2:112802184:A:G	0	112802184	G	A
2	chr2:112805784:A:G	0	112805784	G	A
2	chr2:112806849:T:C	0	112806849	C	T
2	chr2:112809853:T:G	0	112809853	G	T
2	chr2:112809955:C:T	0	112809955	T	C
2	chr2:112810599:C:T	0	112810599	T	C
2	chr2:112811270:G:C	0	112811270	C	G
2	chr2:112811462:T:C	0	112811462	C	T
2	chr2:112811768:T:C	0	112811768	C	T
2	chr2:112812343:A:T	0	112812343	T	A
2	chr2:112812916:C:T	0	112812916	T	C
2	chr2:112813232:C:A	0	112813232	A	C
2	chr2:112813495:C:G	0	112813495	G	C
2	chr2:112814780:T:C	0	112814780	C	T
2	chr2:112817277:G:A	0	112817277	A	G
2	chr2:112817651:G:T	0	112817651	T	G
2	chr2:112819149:C:G	0	112819149	G	C
2	chr2:112819325:A:G	0	112819325	G	A
2	chr2:112819338:G:A	0	112819338	A	G
2	chr2:112819632:C:T	0	112819632	T	C
2	chr2:112819872:T:C	0	112819872	C	T
2	chr2:112820380:T:C	0	112820380	C	T
2	chr2:112820875:A:G	0	112820875	G	A
2	chr2:112822855:C:G	0	112822855	G	C
2	chr2:112825205:C:T	0	112825205	T	C
2	chr2:112826303:C:A	0	112826303	A	C
2	chr2:112827473:C:T	0	112827473	T	C
2	chr2:112828892:A:G	0	112828892	G	A
2	chr2:112829544:A:G	0	112829544	G	A
2	chr2:112830725:C:T	0	112830725	T	C
2	chr2:112830976:A:G	0	112830976	G	A
2	chr2:112831178:CAA:C	0	112831178	C	CAA
2	chr2:112831756:C:T	0	112831756	T	C
2	chr2:112832890:C:T	0	112832890	T	C
2	chr2:112833698:A:G	0	112833698	G	A
2	chr2:112833765:G:A	0	112833765	A	G
2	chr2:112834078:T:G	0	112834078	G	T
2	chr2:112834786:C:T	0	112834786	T	C
2	chr2:112835315:GA:G	0	112835315	G	GA
2	chr2:112835941:G:A	0	112835941	A	G
2	chr2:112836810:G:A	0	112836810	A	G
2	chr2:112837290:A:G	0	112837290	G	A
2	chr2:112837782:T:C	0	112837782	C	T
2	chr2:112838252:C:G	0	112838252	G	C
2	chr2:112840530:G:A	0	112840530	A	G
2	chr2:112841950:A:G	0	112841950	G	A
2	chr2:112842749:T:C	0	112842749	C	T
2	chr2:112842838:C:T	0	112842838	T	C
2	chr2:112842989:C:G	0	112842989	G	C
2	chr2:112843850:G:GAAACA	0	112843850	GAAACA	G
2	chr2:112844982:A:G	0	112844982	G	A
2	chr2:112845606:G:T	0	112845606	T	G
2	chr2:112846455:CA:C	0	112846455	C	CA
2	chr2:112848380:C:T	0	112848380	T	C
2	chr2:112848616:G:A	0	112848616	A	G
2	chr2:112848703:T:C	0	112848703	C	T
2	chr2:112849068:T:C	0	112849068	C	T
2	chr2:112851246:A:G	0	112851246	G	A
2	chr2:112851794:G:A	0	112851794	A	G
2	chr2:112851991:C:T	0	112851991	T	C
2	chr2:112852467:G:A	0	112852467	A	G
2	chr2:112852779:T:C	0	112852779	C	T
2	chr2:112853203:T:C	0	112853203	C	T
2	chr2:112856180:C:G	0	112856180	G	C
2	chr2:112856403:A:T	0	112856403	T	A
2	chr2:112857317:C:T	0	112857317	T	C
2	chr2:112858042:C:G	0	112858042	G	C
2	chr2:112858681:A:G	0	112858681	G	A
2	chr2:112860086:G:A	0	112860086	A	G
2	chr2:112861653:A:C	0	112861653	C	A
2	chr2:112862460:A:C	0	112862460	C	A
2	chr2:112863188:A:G	0	112863188	G	A
2	chr2:112863633:C:T	0	112863633	T	C
2	chr2:112865703:C:A	0	112865703	A	C
2	chr2:112866638:C:T	0	112866638	T	C
2	chr2:112867134:A:G	0	112867134	G	A
2	chr2:112869012:C:G	0	112869012	G	C
2	chr2:112869019:CAT:C	0	112869019	C	CAT
2	chr2:112869657:T:G	0	112869657	G	T
2	chr2:112870389:C:T	0	112870389	T	C
2	chr2:112870629:T:G	0	112870629	G	T
2	chr2:112870724:C:T	0	112870724	T	C
2	chr2:112872401:TCAA:T	0	112872401	T	TCAA
2	chr2:112872452:G:A	0	112872452	A	G
2	chr2:112872725:C:T	0	112872725	T	C
2	chr2:112873948:C:T	0	112873948	T	C
2	chr2:112874607:C:T	0	112874607	T	C
2	chr2:112875432:G:A	0	112875432	A	G
2	chr2:112878516:T:G	0	112878516	G	T
2	chr2:112879285:T:C	0	112879285	C	T
2	chr2:112881653:T:A	0	112881653	A	T
2	chr2:112882007:A:G	0	112882007	G	A
2	chr2:112882056:C:A	0	112882056	A	C
2	chr2:112883090:G:A	0	112883090	A	G
2	chr2:112883895:C:T	0	112883895	T	C
2	chr2:112884054:T:C	0	112884054	C	T
2	chr2:112884367:G:A	0	112884367	A	G
2	chr2:112885447:C:T	0	112885447	T	C
2	chr2:112886051:T:C	0	112886051	C	T
2	chr2:112886061:G:A	0	112886061	A	G
2	chr2:112886148:C:A	0	112886148	A	C
2	chr2:112887540:A:G	0	112887540	G	A
2	chr2:112888365:C:A	0	112888365	A	C
2	chr2:112889169:G:A	0	112889169	A	G
2	chr2:112890125:AG:A	0	112890125	A	AG
2	chr2:112891633:G:A	0	112891633	A	G
2	chr2:112893227:C:T	0	112893227	T	C
2	chr2:112894946:G:T	0	112894946	T	G
2	chr2:112895792:T:C	0	112895792	C	T
2	chr2:112897642:T:C	0	112897642	C	T
2	chr2:112898513:CATT:C	0	112898513	C	CATT
2	chr2:112900182:C:T	0	112900182	T	C
2	chr2:112900498:T:C	0	112900498	C	T
2	chr2:112901128:C:T	0	112901128	T	C
2	chr2:112901147:G:A	0	112901147	A	G
2	chr2:112902055:T:C	0	112902055	C	T
2	chr2:112907240:T:C	0	112907240	C	T
2	chr2:112908164:T:C	0	112908164	C	T
2	chr2:112909434:T:C	0	112909434	C	T
2	chr2:112909891:T:TTG	0	112909891	TTG	T
2	chr2:112910176:G:A	0	112910176	A	G
2	chr2:112910267:T:C	0	112910267	C	T
2	chr2:112910268:C:A	0	112910268	A	C
2	chr2:112910286:A:G	0	112910286	G	A
2	chr2:112910428:T:G	0	112910428	G	T
2	chr2:112910567:T:A	0	112910567	A	T
2	chr2:112910570:G:A	0	112910570	A	G
2	chr2:112910784:C:A	0	112910784	A	C
2	chr2:112910946:A:G	0	112910946	G	A
2	chr2:112911097:CT:C	0	112911097	C	CT
2	chr2:112911226:G:C	0	112911226	C	G
2	chr2:112911266:A:G	0	112911266	G	A
2	chr2:112911501:C:A	0	112911501	A	C
2	chr2:112911742:C:T	0	112911742	T	C
2	chr2:112911786:C:T	0	112911786	T	C
2	chr2:112912003:C:T	0	112912003	T	C
2	chr2:112912187:C:T	0	112912187	T	C
2	chr2:112912248:T:C	0	112912248	C	T
2	chr2:112912798:C:T	0	112912798	T	C
2	chr2:112912860:A:T	0	112912860	T	A
2	chr2:112912898:A:G	0	112912898	G	A
2	chr2:112912904:G:C	0	112912904	C	G
2	chr2:112913372:G:C	0	112913372	C	G
2	chr2:112913435:C:G	0	112913435	G	C
2	chr2:112913436:A:G	0	112913436	G	A
2	chr2:112913437:G:A	0	112913437	A	G
2	chr2:112913559:C:T	0	112913559	T	C
2	chr2:112913621:T:C	0	112913621	C	T
2	chr2:112913726:T:C	0	112913726	C	T
2	chr2:112913833:A:G	0	112913833	G	A
2	chr2:112914857:C:G	0	112914857	G	C
2	chr2:112914991:A:G	0	112914991	G	A
2	chr2:112915088:A:G	0	112915088	G	A
2	chr2:112915089:C:T	0	112915089	T	C
2	chr2:112915313:C:T	0	112915313	T	C
2	chr2:112915391:A:G	0	112915391	G	A
2	chr2:112915893:C:T	0	112915893	T	C
2	chr2:112915894:G:A	0	112915894	A	G
2	chr2:112915897:C:A	0	112915897	A	C
2	chr2:112915989:G:A	0	112915989	A	G
2	chr2:112916005:A:G	0	112916005	G	A
2	chr2:112916008:A:G	0	112916008	G	A
2	chr2:112916019:G:A	0	112916019	A	G
2	chr2:112916166:C:T	0	112916166	T	C
2	chr2:112916195:A:G	0	112916195	G	A
2	chr2:112917132:C:G	0	112917132	G	C
2	chr2:112917144:A:G	0	112917144	G	A
2	chr2:112917310:G:T	0	112917310	T	G
2	chr2:112917503:A:G	0	112917503	G	A
2	chr2:112917692:C:T	0	112917692	T	C
2	chr2:112917851:G:A	0	112917851	A	G
2	chr2:112918199:A:AT	0	112918199	AT	A
2	chr2:112918642:T:C	0	112918642	C	T
2	chr2:112918804:G:A	0	112918804	A	G
2	chr2:112918994:C:A	0	112918994	A	C
2	chr2:112919082:T:C	0	112919082	C	T
2	chr2:112919355:TGAGG:T	0	112919355	T	TGAGG
2	chr2:112919378:T:C	0	112919378	C	T
2	chr2:112920086:T:C	0	112920086	C	T
2	chr2:112920473:C:T	0	112920473	T	C
2	chr2:112920581:C:CA	0	112920581	CA	C
2	chr2:112920596:T:C	0	112920596	C	T
2	chr2:112920663:C:T	0	112920663	T	C
2	chr2:112920664:C:T	0	112920664	T	C
2	chr2:112920754:A:G	0	112920754	G	A
2	chr2:112920888:G:A	0	112920888	A	G
2	chr2:112920959:C:T	0	112920959	T	C
2	chr2:112921027:A:G	0	112921027	G	A
2	chr2:112921052:A:G	0	112921052	G	A
2	chr2:112921279:G:A	0	112921279	A	G
2	chr2:112921324:T:C	0	112921324	C	T
2	chr2:112921784:G:A	0	112921784	A	G
2	chr2:112922176:A:G	0	112922176	G	A
2	chr2:112922237:C:T	0	112922237	T	C
2	chr2:112922859:A:C	0	112922859	C	A
2	chr2:112923665:A:C	0	112923665	C	A
2	chr2:112923864:C:T	0	112923864	T	C
2	chr2:112924269:T:C	0	112924269	C	T
2	chr2:112924704:C:G	0	112924704	G	C
2	chr2:112924836:G:A	0	112924836	A	G
2	chr2:112925044:G:A	0	112925044	A	G
2	chr2:112925194:C:T	0	112925194	T	C
2	chr2:112926820:C:A	0	112926820	A	C
2	chr2:112927353:A:ATTT	0	112927353	ATTT	A
2	chr2:112929665:T:C	0	112929665	C	T
2	chr2:112930732:C:A	0	112930732	A	C
2	chr2:112930822:C:G	0	112930822	G	C
2	chr2:112930863:T:C	0	112930863	C	T
2	chr2:112931292:G:A	0	112931292	A	G
2	chr2:112931308:G:T	0	112931308	T	G
2	chr2:112931317:C:T	0	112931317	T	C
2	chr2:112931646:C:A	0	112931646	A	C
2	chr2:112931752:T:G	0	112931752	G	T
2	chr2:112931848:A:C	0	112931848	C	A
2	chr2:112932167:C:G	0	112932167	G	C
2	chr2:112932170:G:A	0	112932170	A	G
2	chr2:112932500:A:G	0	112932500	G	A
2	chr2:112932739:T:C	0	112932739	C	T
2	chr2:112932773:G:A	0	112932773	A	G
2	chr2:112932875:A:G	0	112932875	G	A
2	chr2:112933358:C:T	0	112933358	T	C
2	chr2:112933483:T:C	0	112933483	C	T
2	chr2:112933711:T:C	0	112933711	C	T
2	chr2:112933827:A:G	0	112933827	G	A
2	chr2:112933922:G:A	0	112933922	A	G
2	chr2:112934349:T:C	0	112934349	C	T
2	chr2:112936076:C:T	0	112936076	T	C
2	chr2:112936218:C:T	0	112936218	T	C
2	chr2:112936248:G:A	0	112936248	A	G
2	chr2:112936301:C:G	0	112936301	G	C
2	chr2:112936340:T:C	0	112936340	C	T
2	chr2:112936568:A:G	0	112936568	G	A
2	chr2:112936658:G:A	0	112936658	A	G
2	chr2:112936692:G:A	0	112936692	A	G
2	chr2:112936762:C:T	0	112936762	T	C
2	chr2:112936991:AAC:A	0	112936991	A	AAC
2	chr2:112937543:T:C	0	112937543	C	T
2	chr2:112937569:C:T	0	112937569	T	C
2	chr2:112937764:G:A	0	112937764	A	G
2	chr2:112937782:A:G	0	112937782	G	A
2	chr2:112937925:A:G	0	112937925	G	A
2	chr2:112938769:C:T	0	112938769	T	C
2	chr2:112939017:T:C	0	112939017	C	T
2	chr2:112939109:G:T	0	112939109	T	G
2	chr2:112939261:G:A	0	112939261	A	G
2	chr2:112939267:G:A	0	112939267	A	G
2	chr2:112939269:G:A	0	112939269	A	G
2	chr2:112939319:G:A	0	112939319	A	G
2	chr2:112939699:A:G	0	112939699	G	A
2	chr2:112940384:C:T	0	112940384	T	C
2	chr2:112940501:A:G	0	112940501	G	A
2	chr2:112940517:G:A	0	112940517	A	G
2	chr2:112940559:C:T	0	112940559	T	C
2	chr2:112941478:G:C	0	112941478	C	G
2	chr2:112942040:C:T	0	112942040	T	C
2	chr2:112942404:A:G	0	112942404	G	A
2	chr2:112942778:T:C	0	112942778	C	T
2	chr2:112943315:G:A	0	112943315	A	G
2	chr2:112943587:G:A	0	112943587	A	G
2	chr2:112943806:T:G	0	112943806	G	T
2	chr2:112943870:G:A	0	112943870	A	G
2	chr2:112943875:G:A	0	112943875	A	G
2	chr2:112944021:T:G	0	112944021	G	T
2	chr2:112944601:A:C	0	112944601	C	A
2	chr2:112944953:T:C	0	112944953	C	T
2	chr2:112945501:A:G	0	112945501	G	A
2	chr2:112945704:T:C	0	112945704	C	T
2	chr2:112945916:C:A	0	112945916	A	C
2	chr2:112946069:T:C	0	112946069	C	T
2	chr2:112947147:C:T	0	112947147	T	C
2	chr2:112947513:G:A	0	112947513	A	G
2	chr2:112947826:T:C	0	112947826	C	T
2	chr2:112948096:G:A	0	112948096	A	G
2	chr2:112948594:T:C	0	112948594	C	T
2	chr2:112948797:G:A	0	112948797	A	G
2	chr2:112949535:G:C	0	112949535	C	G
2	chr2:112949537:G:A	0	112949537	A	G
2	chr2:112950000:G:A	0	112950000	A	G
2	chr2:112950068:G:T	0	112950068	T	G
2	chr2:112950449:A:G	0	112950449	G	A
2	chr2:112951213:T:A	0	112951213	A	T
2	chr2:112952041:C:G	0	112952041	G	C
2	chr2:112952776:G:A	0	112952776	A	G
2	chr2:112954831:G:A	0	112954831	A	G
2	chr2:112954919:T:C	0	112954919	C	T
2	chr2:112955182:A:G	0	112955182	G	A
2	chr2:112955481:A:G	0	112955481	G	A
2	chr2:112957367:C:T	0	112957367	T	C
2	chr2:112957875:A:G	0	112957875	G	A
2	chr2:112958099:A:G	0	112958099	G	A
2	chr2:112958530:CTT:C	0	112958530	C	CTT
2	chr2:112958600:C:T	0	112958600	T	C
2	chr2:112958645:T:G	0	112958645	G	T
2	chr2:112958729:C:T	0	112958729	T	C
2	chr2:112959608:T:C	0	112959608	C	T
2	chr2:112959947:G:A	0	112959947	A	G
2	chr2:112960260:G:A	0	112960260	A	G
2	chr2:112960733:C:A	0	112960733	A	C
2	chr2:112960932:C:T	0	112960932	T	C
2	chr2:112963466:C:T	0	112963466	T	C
2	chr2:112963535:T:C	0	112963535	C	T
2	chr2:112964081:T:G	0	112964081	G	T
2	chr2:112964320:G:A	0	112964320	A	G
2	chr2:112964554:A:G	0	112964554	G	A
2	chr2:112965900:A:G	0	112965900	G	A
2	chr2:112966337:C:T	0	112966337	T	C
2	chr2:112966746:A:T	0	112966746	T	A
2	chr2:112967651:A:G	0	112967651	G	A
2	chr2:112967822:T:A	0	112967822	A	T
2	chr2:112968500:C:G	0	112968500	G	C
2	chr2:112969003:T:A	0	112969003	A	T
2	chr2:112969871:C:CA	0	112969871	CA	C
2	chr2:112970744:G:A	0	112970744	A	G
2	chr2:112971742:T:C	0	112971742	C	T
2	chr2:112972848:G:A	0	112972848	A	G
2	chr2:112972899:T:TG	0	112972899	TG	T
2	chr2:112973543:G:A	0	112973543	A	G
2	chr2:112974686:A:G	0	112974686	G	A
2	chr2:112974983:A:G	0	112974983	G	A
2	chr2:112975232:C:G	0	112975232	G	C
2	chr2:112975854:G:A	0	112975854	A	G
2	chr2:112977128:A:G	0	112977128	G	A
2	chr2:112980446:G:A	0	112980446	A	G
2	chr2:112980835:T:G	0	112980835	G	T
2	chr2:112981378:C:T	0	112981378	T	C
2	chr2:112982098:C:T	0	112982098	T	C
2	chr2:112982682:G:T	0	112982682	T	G
2	chr2:112985157:G:A	0	112985157	A	G
2	chr2:112987580:C:T	0	112987580	T	C
2	chr2:112987851:A:G	0	112987851	G	A
2	chr2:112988235:C:T	0	112988235	T	C
2	chr2:112988983:C:A	0	112988983	A	C
2	chr2:112989963:G:T	0	112989963	T	G
2	chr2:112990625:C:T	0	112990625	T	C
2	chr2:112991565:G:T	0	112991565	T	G
2	chr2:112992653:A:G	0	112992653	G	A
2	chr2:112992893:A:G	0	112992893	G	A
2	chr2:112993803:A:G	0	112993803	G	A
2	chr2:112994036:G:A	0	112994036	A	G
2	chr2:112994670:A:C	0	112994670	C	A
2	chr2:112996006:C:T	0	112996006	T	C
2	chr2:112996416:A:G	0	112996416	G	A
2	chr2:112996471:T:C	0	112996471	C	T
2	chr2:112996536:T:A	0	112996536	A	T
2	chr2:112997177:T:C	0	112997177	C	T
2	chr2:112997613:T:C	0	112997613	C	T
2	chr2:112998986:G:A	0	112998986	A	G
2	chr2:113000077:T:A	0	113000077	A	T
2	chr2:113000396:G:T	0	113000396	T	G
2	chr2:113001286:G:T	0	113001286	T	G
2	chr2:113001753:T:C	0	113001753	C	T
2	chr2:113002396:CAT:C	0	113002396	C	CAT
2	chr2:113002402:T:C	0	113002402	C	T
2	chr2:113003053:G:A	0	113003053	A	G
2	chr2:113003896:A:G	0	113003896	G	A
2	chr2:113004647:T:C	0	113004647	C	T
2	chr2:113004740:A:T	0	113004740	T	A
2	chr2:113004955:T:G	0	113004955	G	T
2	chr2:113006842:T:C	0	113006842	C	T
2	chr2:113007406:A:G	0	113007406	G	A
2	chr2:113008203:C:T	0	113008203	T	C
2	chr2:113008818:A:T	0	113008818	T	A
2	chr2:113010825:A:T	0	113010825	T	A
2	chr2:113011043:G:A	0	113011043	A	G
2	chr2:113012611:T:C	0	113012611	C	T
2	chr2:113012887:T:A	0	113012887	A	T
2	chr2:113014056:A:G	0	113014056	G	A
2	chr2:113014695:G:A	0	113014695	A	G
2	chr2:113015753:A:G	0	113015753	G	A
2	chr2:113016893:G:GGCAC	0	113016893	GGCAC	G
2	chr2:113017760:A:G	0	113017760	G	A
2	chr2:113017996:G:C	0	113017996	C	G
2	chr2:113018981:T:G	0	113018981	G	T
2	chr2:113019095:A:G	0	113019095	G	A
2	chr2:113019113:C:T	0	113019113	T	C
2	chr2:113019538:C:T	0	113019538	T	C
2	chr2:113019813:T:A	0	113019813	A	T
2	chr2:113019831:T:C	0	113019831	C	T
2	chr2:113021065:A:G	0	113021065	G	A
2	chr2:113021629:C:T	0	113021629	T	C
2	chr2:113021956:C:T	0	113021956	T	C
2	chr2:113022298:G:A	0	113022298	A	G
2	chr2:113023353:G:A	0	113023353	A	G
2	chr2:113024482:A:G	0	113024482	G	A
2	chr2:113024752:A:G	0	113024752	G	A
2	chr2:113024815:T:C	0	113024815	C	T
2	chr2:113025653:T:A	0	113025653	A	T
2	chr2:113025654:C:T	0	113025654	T	C
2	chr2:113025993:C:T	0	113025993	T	C
2	chr2:113026332:A:T	0	113026332	T	A
2	chr2:113026684:G:C	0	113026684	C	G
2	chr2:113026813:G:A	0	113026813	A	G
2	chr2:113027179:AC:A	0	113027179	A	AC
2	chr2:113027225:G:A	0	113027225	A	G
2	chr2:113027443:A:G	0	113027443	G	A
2	chr2:113027625:G:A	0	113027625	A	G
2	chr2:113028150:A:G	0	113028150	G	A
2	chr2:113029256:C:G	0	113029256	G	C
2	chr2:113029779:G:C	0	113029779	C	G
2	chr2:113030045:A:G	0	113030045	G	A
2	chr2:113030523:G:A	0	113030523	A	G
2	chr2:113031013:C:G	0	113031013	G	C
2	chr2:113031440:C:A	0	113031440	A	C
2	chr2:113031592:C:A	0	113031592	A	C
2	chr2:113031739:C:T	0	113031739	T	C
2	chr2:113032064:G:A	0	113032064	A	G
2	chr2:113032550:C:A	0	113032550	A	C
2	chr2:113032681:C:T	0	113032681	T	C
2	chr2:113032976:G:A	0	113032976	A	G
2	chr2:113033310:A:C	0	113033310	C	A
2	chr2:113033616:C:T	0	113033616	T	C
2	chr2:113033905:G:C	0	113033905	C	G
2	chr2:113034385:T:A	0	113034385	A	T
2	chr2:113034473:T:C	0	113034473	C	T
2	chr2:113034594:C:T	0	113034594	T	C
2	chr2:113034675:G:A	0	113034675	A	G
2	chr2:113034842:C:T	0	113034842	T	C
2	chr2:113035851:A:G	0	113035851	G	A
2	chr2:113036442:C:T	0	113036442	T	C
2	chr2:113036856:A:G	0	113036856	G	A
2	chr2:113037182:C:T	0	113037182	T	C
2	chr2:113037620:A:G	0	113037620	G	A
2	chr2:113038195:G:T	0	113038195	T	G
2	chr2:113039089:C:T	0	113039089	T	C
2	chr2:113039684:T:G	0	113039684	G	T
2	chr2:113039988:G:A	0	113039988	A	G
2	chr2:113040068:A:G	0	113040068	G	A
2	chr2:113040185:C:T	0	113040185	T	C
2	chr2:113040347:G:A	0	113040347	A	G
2	chr2:113040439:G:A	0	113040439	A	G
2	chr2:113040715:G:A	0	113040715	A	G
2	chr2:113040811:G:A	0	113040811	A	G
2	chr2:113041082:G:A	0	113041082	A	G
2	chr2:113042104:G:C	0	113042104	C	G
2	chr2:113042472:A:G	0	113042472	G	A
2	chr2:113043318:G:A	0	113043318	A	G
2	chr2:113043573:T:A	0	113043573	A	T
2	chr2:113044122:G:A	0	113044122	A	G
2	chr2:113045986:G:A	0	113045986	A	G
2	chr2:113046975:T:C	0	113046975	C	T
2	chr2:113047541:G:A	0	113047541	A	G
2	chr2:113048229:T:G	0	113048229	G	T
2	chr2:113048544:C:T	0	113048544	T	C
2	chr2:113049824:G:A	0	113049824	A	G
2	chr2:113050007:G:T	0	113050007	T	G
2	chr2:113050306:T:C	0	113050306	C	T
2	chr2:113050794:G:A	0	113050794	A	G
2	chr2:113051689:C:T	0	113051689	T	C
2	chr2:113051713:G:A	0	113051713	A	G
2	chr2:113052138:C:T	0	113052138	T	C
2	chr2:113052709:G:A	0	113052709	A	G
2	chr2:113052836:G:A	0	113052836	A	G
2	chr2:113052881:G:A	0	113052881	A	G
2	chr2:113052994:G:A	0	113052994	A	G
2	chr2:113053159:T:A	0	113053159	A	T
2	chr2:113053370:T:A	0	113053370	A	T
2	chr2:113053480:A:G	0	113053480	G	A
2	chr2:113054154:T:G	0	113054154	G	T
2	chr2:113054422:A:G	0	113054422	G	A
2	chr2:113054686:G:A	0	113054686	A	G
2	chr2:113054859:A:C	0	113054859	C	A
2	chr2:113055292:C:T	0	113055292	T	C
2	chr2:113055537:C:T	0	113055537	T	C
2	chr2:113055938:G:C	0	113055938	C	G
2	chr2:113057093:T:C	0	113057093	C	T
2	chr2:113057376:A:G	0	113057376	G	A
2	chr2:113057605:C:T	0	113057605	T	C
2	chr2:113059365:A:C	0	113059365	C	A
2	chr2:113059604:C:T	0	113059604	T	C
2	chr2:113059691:T:C	0	113059691	C	T
2	chr2:113059757:C:T	0	113059757	T	C
2	chr2:113059825:G:A	0	113059825	A	G
2	chr2:113059878:T:C	0	113059878	C	T
2	chr2:113059936:T:A	0	113059936	A	T
2	chr2:113059989:T:C	0	113059989	C	T
2	chr2:113060141:ACT:A	0	113060141	A	ACT
2	chr2:113060178:T:C	0	113060178	C	T
2	chr2:113060188:C:T	0	113060188	T	C
2	chr2:113061055:G:A	0	113061055	A	G
2	chr2:113061150:A:G	0	113061150	G	A
2	chr2:113061161:G:A	0	113061161	A	G
2	chr2:113061430:C:G	0	113061430	G	C
2	chr2:113061598:G:A	0	113061598	A	G
2	chr2:113061681:T:C	0	113061681	C	T
2	chr2:113061757:A:C	0	113061757	C	A
2	chr2:113061842:A:G	0	113061842	G	A
2	chr2:113061862:A:G	0	113061862	G	A
2	chr2:113061874:G:T	0	113061874	T	G
2	chr2:113061959:A:G	0	113061959	G	A
2	chr2:113062037:T:C	0	113062037	C	T
2	chr2:113062953:A:G	0	113062953	G	A
2	chr2:113063003:C:A	0	113063003	A	C
2	chr2:113063095:A:G	0	113063095	G	A
2	chr2:113063155:T:C	0	113063155	C	T
2	chr2:113063237:C:G	0	113063237	G	C
2	chr2:113063540:C:T	0	113063540	T	C
2	chr2:113063759:C:A	0	113063759	A	C
2	chr2:113064310:C:T	0	113064310	T	C
2	chr2:113064591:C:T	0	113064591	T	C
2	chr2:113064871:C:T	0	113064871	T	C
2	chr2:113065574:T:G	0	113065574	G	T
2	chr2:113065788:C:T	0	113065788	T	C
2	chr2:113065798:C:A	0	113065798	A	C
2	chr2:113065968:C:T	0	113065968	T	C
2	chr2:113065995:A:G	0	113065995	G	A
2	chr2:113066024:C:G	0	113066024	G	C
2	chr2:113066049:T:C	0	113066049	C	T
2	chr2:113066169:G:T	0	113066169	T	G
2	chr2:113066339:T:G	0	113066339	G	T
2	chr2:113066515:G:T	0	113066515	T	G
2	chr2:113067008:G:C	0	113067008	C	G
2	chr2:113067550:T:C	0	113067550	C	T
2	chr2:113067726:G:A	0	113067726	A	G
2	chr2:113067809:C:A	0	113067809	A	C
2	chr2:113068389:T:C	0	113068389	C	T
2	chr2:113068495:T:G	0	113068495	G	T
2	chr2:113068646:C:G	0	113068646	G	C
2	chr2:113068898:A:G	0	113068898	G	A
2	chr2:113069182:C:T	0	113069182	T	C
2	chr2:113069221:T:C	0	113069221	C	T
2	chr2:113069222:G:A	0	113069222	A	G
2	chr2:113069255:A:G	0	113069255	G	A
2	chr2:113069303:GA:G	0	113069303	G	GA
2	chr2:113069819:G:A	0	113069819	A	G
2	chr2:113070282:C:T	0	113070282	T	C
2	chr2:113070522:C:T	0	113070522	T	C
2	chr2:113070848:G:A	0	113070848	A	G
2	chr2:113070857:C:T	0	113070857	T	C
2	chr2:113070873:A:C	0	113070873	C	A
2	chr2:113071137:T:A	0	113071137	A	T
2	chr2:113071157:G:A	0	113071157	A	G
2	chr2:113071659:A:T	0	113071659	T	A
2	chr2:113071705:C:T	0	113071705	T	C
2	chr2:113071945:T:C	0	113071945	C	T
2	chr2:113072132:G:A	0	113072132	A	G
2	chr2:113072263:A:G	0	113072263	G	A
2	chr2:113072292:G:T	0	113072292	T	G
2	chr2:113073049:A:T	0	113073049	T	A
2	chr2:113073349:T:C	0	113073349	C	T
2	chr2:113073605:A:T	0	113073605	T	A
2	chr2:113073712:A:G	0	113073712	G	A
2	chr2:113074368:T:C	0	113074368	C	T
2	chr2:113074735:T:C	0	113074735	C	T
2	chr2:113075404:C:T	0	113075404	T	C
2	chr2:113076262:T:C	0	113076262	C	T
2	chr2:113076453:T:C	0	113076453	C	T
2	chr2:113077162:C:T	0	113077162	T	C
2	chr2:113077243:A:C	0	113077243	C	A
2	chr2:113077258:G:A	0	113077258	A	G
2	chr2:113077734:T:A	0	113077734	A	T
2	chr2:113077742:G:A	0	113077742	A	G
2	chr2:113077803:C:A	0	113077803	A	C
2	chr2:113077986:G:A	0	113077986	A	G
2	chr2:113078025:C:T	0	113078025	T	C
2	chr2:113078342:C:A	0	113078342	A	C
2	chr2:113078505:AT:A	0	113078505	A	AT
2	chr2:113078588:A:T	0	113078588	T	A
2	chr2:113078771:C:T	0	113078771	T	C
2	chr2:113079263:TA:T	0	113079263	T	TA
2	chr2:113079539:T:C	0	113079539	C	T
2	chr2:113080263:T:C	0	113080263	C	T
2	chr2:113080525:G:A	0	113080525	A	G
2	chr2:113080992:C:T	0	113080992	T	C
2	chr2:113081031:A:G	0	113081031	G	A
2	chr2:113081051:T:C	0	113081051	C	T
2	chr2:113081075:C:T	0	113081075	T	C
2	chr2:113081504:C:T	0	113081504	T	C
2	chr2:113081507:G:A	0	113081507	A	G
2	chr2:113081508:TG:T	0	113081508	T	TG
2	chr2:113081578:T:C	0	113081578	C	T
2	chr2:113081607:G:A	0	113081607	A	G
2	chr2:113081709:G:A	0	113081709	A	G
2	chr2:113081820:T:C	0	113081820	C	T
2	chr2:113081928:C:T	0	113081928	T	C
2	chr2:113081963:T:C	0	113081963	C	T
2	chr2:113082013:A:G	0	113082013	G	A
2	chr2:113082114:G:C	0	113082114	C	G
2	chr2:113082279:C:T	0	113082279	T	C
2	chr2:113082341:T:C	0	113082341	C	T
2	chr2:113082347:C:T	0	113082347	T	C
2	chr2:113082365:T:C	0	113082365	C	T
2	chr2:113082437:A:G	0	113082437	G	A
2	chr2:113082462:A:G	0	113082462	G	A
2	chr2:113082481:G:C	0	113082481	C	G
2	chr2:113082515:T:A	0	113082515	A	T
2	chr2:113082571:T:G	0	113082571	G	T
2	chr2:113082573:T:A	0	113082573	A	T
2	chr2:113082603:G:C	0	113082603	C	G
2	chr2:113082772:A:G	0	113082772	G	A
2	chr2:113082866:A:T	0	113082866	T	A
2	chr2:113082962:G:T	0	113082962	T	G
2	chr2:113083166:C:T	0	113083166	T	C
2	chr2:113083167:A:G	0	113083167	G	A
2	chr2:113083172:G:A	0	113083172	A	G
2	chr2:113083214:G:A	0	113083214	A	G
2	chr2:113083228:TACTA:T	0	113083228	T	TACTA
2	chr2:113083264:G:T	0	113083264	T	G
2	chr2:113083357:T:C	0	113083357	C	T
2	chr2:113083364:A:G	0	113083364	G	A
2	chr2:113083453:A:G	0	113083453	G	A
2	chr2:113083542:T:C	0	113083542	C	T
2	chr2:113083545:A:G	0	113083545	G	A
2	chr2:113083938:C:T	0	113083938	T	C
2	chr2:113083955:G:A	0	113083955	A	G
2	chr2:113084205:T:A	0	113084205	A	T
2	chr2:113084262:G:T	0	113084262	T	G
2	chr2:113084391:T:C	0	113084391	C	T
2	chr2:113084702:C:T	0	113084702	T	C
2	chr2:113084824:G:A	0	113084824	A	G
2	chr2:113084874:T:C	0	113084874	C	T
2	chr2:113084878:A:G	0	113084878	G	A
2	chr2:113084880:C:T	0	113084880	T	C
2	chr2:113084929:T:C	0	113084929	C	T
2	chr2:113085104:A:G	0	113085104	G	A
2	chr2:113085178:A:G	0	113085178	G	A
2	chr2:113085209:T:C	0	113085209	C	T
2	chr2:113085485:G:A	0	113085485	A	G
2	chr2:113085706:G:A	0	113085706	A	G
2	chr2:113085904:A:G	0	113085904	G	A
2	chr2:113086049:T:G	0	113086049	G	T
2	chr2:113086392:T:G	0	113086392	G	T
2	chr2:113086529:G:A	0	113086529	A	G
2	chr2:113086573:GACA:G	0	113086573	G	GACA
2	chr2:113086898:C:T	0	113086898	T	C
2	chr2:113086941:C:T	0	113086941	T	C
2	chr2:113086976:T:C	0	113086976	C	T
2	chr2:113087209:A:G	0	113087209	G	A
2	chr2:113087294:T:C	0	113087294	C	T
2	chr2:113087418:T:C	0	113087418	C	T
2	chr2:113087452:C:T	0	113087452	T	C
2	chr2:113087461:T:G	0	113087461	G	T
2	chr2:113087503:A:T	0	113087503	T	A
2	chr2:113087592:TTGGAGA:T	0	113087592	T	TTGGAGA
2	chr2:113087614:G:A	0	113087614	A	G
2	chr2:113087659:T:C	0	113087659	C	T
2	chr2:113087970:A:C	0	113087970	C	A
2	chr2:113088001:C:T	0	113088001	T	C
2	chr2:113088422:G:C	0	113088422	C	G
2	chr2:113089007:GAA:G	0	113089007	G	GAA
2	chr2:113089161:A:G	0	113089161	G	A
2	chr2:113089217:G:T	0	113089217	T	G
2	chr2:113089430:G:A	0	113089430	A	G
2	chr2:113089660:G:C	0	113089660	C	G
2	chr2:113090051:C:T	0	113090051	T	C
2	chr2:113090135:C:T	0	113090135	T	C
2	chr2:113090546:A:G	0	113090546	G	A
2	chr2:113090623:T:A	0	113090623	A	T
2	chr2:113090997:G:A	0	113090997	A	G
2	chr2:113091077:C:T	0	113091077	T	C
2	chr2:113091346:T:C	0	113091346	C	T
2	chr2:113091384:C:T	0	113091384	T	C
2	chr2:113092260:C:T	0	113092260	T	C
2	chr2:113092749:C:A	0	113092749	A	C
2	chr2:113092852:C:T	0	113092852	T	C
2	chr2:113093215:C:A	0	113093215	A	C
2	chr2:113093582:A:T	0	113093582	T	A
2	chr2:113093862:C:T	0	113093862	T	C
2	chr2:113094471:A:G	0	113094471	G	A
2	chr2:113094616:A:G	0	113094616	G	A
2	chr2:113094987:G:A	0	113094987	A	G
2	chr2:113095336:T:C	0	113095336	C	T
2	chr2:113095773:C:T	0	113095773	T	C
2	chr2:113095879:G:T	0	113095879	T	G
2	chr2:113096072:T:A	0	113096072	A	T
2	chr2:113096316:C:T	0	113096316	T	C
2	chr2:113096543:T:A	0	113096543	A	T
2	chr2:113096882:ATTTATT:A	0	113096882	A	ATTTATT
2	chr2:113097143:G:T	0	113097143	T	G
2	chr2:113097266:A:G	0	113097266	G	A
2	chr2:113097328:G:A	0	113097328	A	G
2	chr2:113097647:G:T	0	113097647	T	G
2	chr2:113097829:C:G	0	113097829	G	C
2	chr2:113097901:A:G	0	113097901	G	A
2	chr2:113098286:C:A	0	113098286	A	C
2	chr2:113099897:GC:G	0	113099897	G	GC
2	chr2:113100387:C:T	0	113100387	T	C
2	chr2:113100619:C:A	0	113100619	A	C
2	chr2:113100918:G:T	0	113100918	T	G
2	chr2:113101094:A:G	0	113101094	G	A
2	chr2:113101200:G:T	0	113101200	T	G
2	chr2:113101280:G:A	0	113101280	A	G
2	chr2:113101502:GA:G	0	113101502	G	GA
2	chr2:113101789:T:C	0	113101789	C	T
2	chr2:113102057:G:A	0	113102057	A	G
2	chr2:113102184:G:A	0	113102184	A	G
2	chr2:113102269:G:A	0	113102269	A	G
2	chr2:113102342:C:T	0	113102342	T	C
2	chr2:113102461:G:A	0	113102461	A	G
2	chr2:113102619:T:C	0	113102619	C	T
2	chr2:113102652:G:A	0	113102652	A	G
2	chr2:113102733:A:G	0	113102733	G	A
2	chr2:113102827:A:C	0	113102827	C	A
2	chr2:113103284:C:A	0	113103284	A	C
2	chr2:113103376:TG:T	0	113103376	T	TG
2	chr2:113103648:T:G	0	113103648	G	T
2	chr2:113103818:C:T	0	113103818	T	C
2	chr2:113103819:A:C	0	113103819	C	A
2	chr2:113103984:G:A	0	113103984	A	G
2	chr2:113104596:G:A	0	113104596	A	G
2	chr2:113106194:T:C	0	113106194	C	T
2	chr2:113106433:A:C	0	113106433	C	A
2	chr2:113106470:G:A	0	113106470	A	G
2	chr2:113106901:T:TAAA	0	113106901	TAAA	T
2	chr2:113106928:G:C	0	113106928	C	G
2	chr2:113106937:G:A	0	113106937	A	G
2	chr2:113107343:A:G	0	113107343	G	A
2	chr2:113107790:T:C	0	113107790	C	T
2	chr2:113107837:G:A	0	113107837	A	G
2	chr2:113108257:A:C	0	113108257	C	A
2	chr2:113108440:C:T	0	113108440	T	C
2	chr2:113108458:CTCTTA:C	0	113108458	C	CTCTTA
2	chr2:113108792:C:T	0	113108792	T	C
2	chr2:113108948:G:A	0	113108948	A	G
2	chr2:113109277:G:T	0	113109277	T	G
2	chr2:113109605:AAC:A	0	113109605	A	AAC
2	chr2:113110346:C:T	0	113110346	T	C
2	chr2:113110379:C:T	0	113110379	T	C
2	chr2:113111656:C:T	0	113111656	T	C
2	chr2:113111830:T:C	0	113111830	C	T
2	chr2:113111977:C:A	0	113111977	A	C
2	chr2:113111989:C:T	0	113111989	T	C
2	chr2:113111992:G:A	0	113111992	A	G
2	chr2:113112226:C:T	0	113112226	T	C
2	chr2:113112266:C:A	0	113112266	A	C
2	chr2:113112422:T:C	0	113112422	C	T
2	chr2:113112524:C:T	0	113112524	T	C
2	chr2:113113086:G:A	0	113113086	A	G
2	chr2:113113148:T:G	0	113113148	G	T
2	chr2:113113632:GT:G	0	113113632	G	GT
2	chr2:113114229:T:G	0	113114229	G	T
2	chr2:113114412:GT:G	0	113114412	G	GT
2	chr2:113114474:G:A	0	113114474	A	G
2	chr2:113114661:C:T	0	113114661	T	C
2	chr2:113115441:C:T	0	113115441	T	C
2	chr2:113117640:A:C	0	113117640	C	A
2	chr2:113117988:A:G	0	113117988	G	A
2	chr2:113118054:T:C	0	113118054	C	T
2	chr2:113118176:C:G	0	113118176	G	C
2	chr2:113118196:A:G	0	113118196	G	A
2	chr2:113118501:C:G	0	113118501	G	C
2	chr2:113118636:T:G	0	113118636	G	T
2	chr2:113118911:T:C	0	113118911	C	T
2	chr2:113118921:T:C	0	113118921	C	T
2	chr2:113118962:G:A	0	113118962	A	G
2	chr2:113119202:G:A	0	113119202	A	G
2	chr2:113119442:A:G	0	113119442	G	A
2	chr2:113119649:A:G	0	113119649	G	A
2	chr2:113119836:G:T	0	113119836	T	G
2	chr2:113119918:G:T	0	113119918	T	G
2	chr2:113119961:G:C	0	113119961	C	G
2	chr2:113121720:G:A	0	113121720	A	G
2	chr2:113122472:T:G	0	113122472	G	T
2	chr2:113122916:G:A	0	113122916	A	G
2	chr2:113123370:T:C	0	113123370	C	T
2	chr2:113124385:G:A	0	113124385	A	G
2	chr2:113126129:T:C	0	113126129	C	T
2	chr2:113126824:G:A	0	113126824	A	G
2	chr2:113128191:G:A	0	113128191	A	G
2	chr2:113128472:G:A	0	113128472	A	G
2	chr2:113128773:A:G	0	113128773	G	A
2	chr2:113128807:A:G	0	113128807	G	A
2	chr2:113128926:G:A	0	113128926	A	G
2	chr2:113129198:T:C	0	113129198	C	T
2	chr2:113129630:T:C	0	113129630	C	T
2	chr2:113129685:C:T	0	113129685	T	C
2	chr2:113129696:G:A	0	113129696	A	G
2	chr2:113129758:T:G	0	113129758	G	T
2	chr2:113129761:A:C	0	113129761	C	A
2	chr2:113129822:G:A	0	113129822	A	G
2	chr2:113129881:G:T	0	113129881	T	G
2	chr2:113129906:C:T	0	113129906	T	C
2	chr2:113130226:A:G	0	113130226	G	A
2	chr2:113130888:A:G	0	113130888	G	A
2	chr2:113130893:C:G	0	113130893	G	C
2	chr2:113130980:G:A	0	113130980	A	G
2	chr2:113131002:T:C	0	113131002	C	T
2	chr2:113131216:A:T	0	113131216	T	A
2	chr2:113131323:T:A	0	113131323	A	T
2	chr2:113131484:G:A	0	113131484	A	G
2	chr2:113131523:C:T	0	113131523	T	C
2	chr2:113131557:G:A	0	113131557	A	G
2	chr2:113131892:C:A	0	113131892	A	C
2	chr2:113132054:G:A	0	113132054	A	G
2	chr2:113132426:C:T	0	113132426	T	C
2	chr2:113132727:T:C	0	113132727	C	T
2	chr2:113133835:G:A	0	113133835	A	G
2	chr2:113134198:T:C	0	113134198	C	T
2	chr2:113134947:G:A	0	113134947	A	G
2	chr2:113135197:A:G	0	113135197	G	A
2	chr2:113135679:C:T	0	113135679	T	C
2	chr2:113136287:G:A	0	113136287	A	G
2	chr2:113136549:C:T	0	113136549	T	C
2	chr2:113136615:C:T	0	113136615	T	C
2	chr2:113136761:G:A	0	113136761	A	G
2	chr2:113137568:G:T	0	113137568	T	G
2	chr2:113137623:A:C	0	113137623	C	A
2	chr2:113140095:A:G	0	113140095	G	A
2	chr2:113140376:C:T	0	113140376	T	C
2	chr2:113140484:C:T	0	113140484	T	C
2	chr2:113140949:G:A	0	113140949	A	G
2	chr2:113141448:T:C	0	113141448	C	T
2	chr2:113142181:G:A	0	113142181	A	G
2	chr2:113142600:A:G	0	113142600	G	A
2	chr2:113143581:A:G	0	113143581	G	A
2	chr2:113143736:C:T	0	113143736	T	C
2	chr2:113144351:C:T	0	113144351	T	C
2	chr2:113144534:C:T	0	113144534	T	C
2	chr2:113144613:T:C	0	113144613	C	T
2	chr2:113144885:T:C	0	113144885	C	T
2	chr2:113145477:A:G	0	113145477	G	A
2	chr2:113145873:T:A	0	113145873	A	T
2	chr2:113146253:A:T	0	113146253	T	A
2	chr2:113146611:T:A	0	113146611	A	T
2	chr2:113147487:T:C	0	113147487	C	T
2	chr2:113148147:G:A	0	113148147	A	G
2	chr2:113148195:G:A	0	113148195	A	G
2	chr2:113148676:T:A	0	113148676	A	T
2	chr2:113149115:C:T	0	113149115	T	C
2	chr2:113150509:A:C	0	113150509	C	A
2	chr2:113150692:C:T	0	113150692	T	C
2	chr2:113150748:C:T	0	113150748	T	C
2	chr2:113153910:C:T	0	113153910	T	C
2	chr2:113154504:G:A	0	113154504	A	G
2	chr2:113154570:C:G	0	113154570	G	C
2	chr2:113155116:C:T	0	113155116	T	C
2	chr2:113155608:G:A	0	113155608	A	G
2	chr2:113155710:G:A	0	113155710	A	G
2	chr2:113155904:C:G	0	113155904	G	C
2	chr2:113155926:A:G	0	113155926	G	A
2	chr2:113156735:G:A	0	113156735	A	G
2	chr2:113158329:C:CT	0	113158329	CT	C
2	chr2:113159335:G:T	0	113159335	T	G
2	chr2:113160930:T:G	0	113160930	G	T
2	chr2:113161109:T:G	0	113161109	G	T
2	chr2:113161494:C:T	0	113161494	T	C
2	chr2:113162419:G:A	0	113162419	A	G
2	chr2:113162502:A:G	0	113162502	G	A
2	chr2:113163743:T:C	0	113163743	C	T
2	chr2:113163792:C:T	0	113163792	T	C
2	chr2:113165002:C:T	0	113165002	T	C
2	chr2:113165704:A:G	0	113165704	G	A
2	chr2:113166026:G:T	0	113166026	T	G
2	chr2:113167161:C:T	0	113167161	T	C
2	chr2:113167203:A:G	0	113167203	G	A
2	chr2:113167484:T:C	0	113167484	C	T
2	chr2:113169258:T:C	0	113169258	C	T
2	chr2:113169358:A:G	0	113169358	G	A
2	chr2:113169426:G:A	0	113169426	A	G
2	chr2:113170333:A:G	0	113170333	G	A
2	chr2:113171932:C:T	0	113171932	T	C
2	chr2:113173853:T:C	0	113173853	C	T
2	chr2:113174985:C:A	0	113174985	A	C
2	chr2:113175086:G:C	0	113175086	C	G
2	chr2:113175158:T:TG	0	113175158	TG	T
2	chr2:113175223:T:C	0	113175223	C	T
2	chr2:113175363:G:C	0	113175363	C	G
2	chr2:113175670:G:T	0	113175670	T	G
2	chr2:113176149:C:T	0	113176149	T	C
2	chr2:113176597:C:T	0	113176597	T	C
2	chr2:113176599:A:T	0	113176599	T	A
2	chr2:113177451:T:C	0	113177451	C	T
2	chr2:113177645:C:T	0	113177645	T	C
2	chr2:113177690:T:TG	0	113177690	TG	T
2	chr2:113178086:C:T	0	113178086	T	C
2	chr2:113178459:G:A	0	113178459	A	G
2	chr2:113178529:A:G	0	113178529	G	A
2	chr2:113179605:C:T	0	113179605	T	C
2	chr2:113179986:A:G	0	113179986	G	A
2	chr2:113180568:A:G	0	113180568	G	A
2	chr2:113183104:T:C	0	113183104	C	T
2	chr2:113183729:G:A	0	113183729	A	G
2	chr2:113184192:A:C	0	113184192	C	A
2	chr2:113184402:G:A	0	113184402	A	G
2	chr2:113184482:A:G	0	113184482	G	A
2	chr2:113184628:G:A	0	113184628	A	G
2	chr2:113184697:C:G	0	113184697	G	C
2	chr2:113185326:A:C	0	113185326	C	A
2	chr2:113185486:T:G	0	113185486	G	T
2	chr2:113185893:A:G	0	113185893	G	A
2	chr2:113186883:A:C	0	113186883	C	A
2	chr2:113187185:G:A	0	113187185	A	G
2	chr2:113187198:C:T	0	113187198	T	C
2	chr2:113187273:G:A	0	113187273	A	G
2	chr2:113187681:A:G	0	113187681	G	A
2	chr2:113187757:T:C	0	113187757	C	T
2	chr2:113188118:C:A	0	113188118	A	C
2	chr2:113188257:T:C	0	113188257	C	T
2	chr2:113188434:G:C	0	113188434	C	G
2	chr2:113189353:A:G	0	113189353	G	A
2	chr2:113189876:G:T	0	113189876	T	G
2	chr2:113190182:T:C	0	113190182	C	T
2	chr2:113190582:G:A	0	113190582	A	G
2	chr2:113190801:G:C	0	113190801	C	G
2	chr2:113190859:G:A	0	113190859	A	G
2	chr2:113191336:C:T	0	113191336	T	C
2	chr2:113191520:C:T	0	113191520	T	C
2	chr2:113191992:T:C	0	113191992	C	T
2	chr2:113192159:A:G	0	113192159	G	A
2	chr2:113192929:T:A	0	113192929	A	T
2	chr2:113195122:G:C	0	113195122	C	G
2	chr2:113196375:T:C	0	113196375	C	T
2	chr2:113196396:A:AT	0	113196396	AT	A
2	chr2:113196397:GACA:G	0	113196397	G	GACA
2	chr2:113196407:G:A	0	113196407	A	G
2	chr2:113196429:A:G	0	113196429	G	A
2	chr2:113196670:G:A	0	113196670	A	G
2	chr2:113196707:G:A	0	113196707	A	G
2	chr2:113196919:T:A	0	113196919	A	T
2	chr2:113197052:G:A	0	113197052	A	G
2	chr2:113197302:A:C	0	113197302	C	A
2	chr2:113197656:C:T	0	113197656	T	C
2	chr2:113199364:T:A	0	113199364	A	T
2	chr2:113199471:G:A	0	113199471	A	G
2	chr2:113199505:A:G	0	113199505	G	A
2	chr2:113199603:T:TA	0	113199603	TA	T
2	chr2:113199621:A:C	0	113199621	C	A
2	chr2:113200060:A:G	0	113200060	G	A
2	chr2:113200133:C:CT	0	113200133	CT	C
2	chr2:113202728:G:A	0	113202728	A	G
2	chr2:113204494:C:T	0	113204494	T	C
2	chr2:113206040:C:A	0	113206040	A	C
2	chr2:113206084:C:T	0	113206084	T	C
2	chr2:113206162:C:T	0	113206162	T	C
2	chr2:113206532:G:A	0	113206532	A	G
2	chr2:113207054:G:A	0	113207054	A	G
2	chr2:113207621:T:A	0	113207621	A	T
2	chr2:113209145:G:C	0	113209145	C	G
2	chr2:113209498:C:T	0	113209498	T	C
2	chr2:113209810:G:A	0	113209810	A	G
2	chr2:113210163:G:A	0	113210163	A	G
2	chr2:113210413:T:C	0	113210413	C	T
2	chr2:113210680:C:T	0	113210680	T	C
2	chr2:113210730:G:A	0	113210730	A	G
2	chr2:113211226:T:G	0	113211226	G	T
2	chr2:113212371:C:T	0	113212371	T	C
2	chr2:113212704:C:G	0	113212704	G	C
2	chr2:113214022:A:G	0	113214022	G	A
2	chr2:113214178:C:CA	0	113214178	CA	C
2	chr2:113215368:A:G	0	113215368	G	A
2	chr2:113215594:G:A	0	113215594	A	G
2	chr2:113215724:T:TC	0	113215724	TC	T
2	chr2:113215856:T:C	0	113215856	C	T
2	chr2:113215890:T:C	0	113215890	C	T
2	chr2:113216055:G:A	0	113216055	A	G
2	chr2:113216224:T:C	0	113216224	C	T
2	chr2:113216619:G:C	0	113216619	C	G
2	chr2:113217533:A:G	0	113217533	G	A
2	chr2:113218346:T:C	0	113218346	C	T
2	chr2:113219877:G:A	0	113219877	A	G
2	chr2:113220359:C:T	0	113220359	T	C
2	chr2:113220606:A:G	0	113220606	G	A
2	chr2:113221073:C:T	0	113221073	T	C
2	chr2:113221329:C:T	0	113221329	T	C
2	chr2:113221583:A:G	0	113221583	G	A
2	chr2:113221787:G:A	0	113221787	A	G
2	chr2:113221869:C:T	0	113221869	T	C
2	chr2:113222003:T:A	0	113222003	A	T
2	chr2:113222612:G:A	0	113222612	A	G
2	chr2:113223068:C:G	0	113223068	G	C
2	chr2:113223159:C:T	0	113223159	T	C
2	chr2:113223445:G:A	0	113223445	A	G
2	chr2:113223560:T:C	0	113223560	C	T
2	chr2:113224233:A:G	0	113224233	G	A
2	chr2:113224463:C:A	0	113224463	A	C
2	chr2:113225007:T:C	0	113225007	C	T
2	chr2:113225790:G:A	0	113225790	A	G
2	chr2:113226360:T:C	0	113226360	C	T
2	chr2:113226456:G:A	0	113226456	A	G
2	chr2:113226726:T:C	0	113226726	C	T
2	chr2:113226926:C:T	0	113226926	T	C
2	chr2:113227017:T:C	0	113227017	C	T
2	chr2:113227593:C:T	0	113227593	T	C
2	chr2:113229052:C:T	0	113229052	T	C
2	chr2:113229304:A:G	0	113229304	G	A
2	chr2:113230770:A:G	0	113230770	G	A
2	chr2:113230915:G:A	0	113230915	A	G
2	chr2:113231545:A:AG	0	113231545	AG	A
2	chr2:113231690:T:C	0	113231690	C	T
2	chr2:113231750:T:C	0	113231750	C	T
2	chr2:113231981:G:A	0	113231981	A	G
2	chr2:113232665:T:C	0	113232665	C	T
2	chr2:113232684:G:A	0	113232684	A	G
2	chr2:113232816:C:A	0	113232816	A	C
2	chr2:113233364:A:G	0	113233364	G	A
2	chr2:113234393:A:G	0	113234393	G	A
2	chr2:113235047:T:C	0	113235047	C	T
2	chr2:113235767:A:C	0	113235767	C	A
2	chr2:113236502:C:T	0	113236502	T	C
2	chr2:113236884:G:A	0	113236884	A	G
2	chr2:113237018:C:T	0	113237018	T	C
2	chr2:113237169:T:C	0	113237169	C	T
2	chr2:113237719:T:C	0	113237719	C	T
2	chr2:113238274:G:A	0	113238274	A	G
2	chr2:113238357:G:A	0	113238357	A	G
2	chr2:113238365:T:C	0	113238365	C	T
2	chr2:113238762:T:C	0	113238762	C	T
2	chr2:113238978:CAA:C	0	113238978	C	CAA
2	chr2:113238988:A:G	0	113238988	G	A
2	chr2:113239195:G:A	0	113239195	A	G
2	chr2:113239311:A:G	0	113239311	G	A
2	chr2:113239717:T:C	0	113239717	C	T
2	chr2:113240268:G:A	0	113240268	A	G
2	chr2:113240755:T:C	0	113240755	C	T
2	chr2:113240829:GA:G	0	113240829	G	GA
2	chr2:113240898:CTG:C	0	113240898	C	CTG
2	chr2:113241446:T:C	0	113241446	C	T
2	chr2:113242249:A:G	0	113242249	G	A
2	chr2:113242364:CTG:C	0	113242364	C	CTG
2	chr2:113242555:C:T	0	113242555	T	C
2	chr2:113243289:A:G	0	113243289	G	A
2	chr2:113243335:T:C	0	113243335	C	T
2	chr2:113243615:C:T	0	113243615	T	C
2	chr2:113243786:A:G	0	113243786	G	A
2	chr2:113243861:C:A	0	113243861	A	C
2	chr2:113244326:C:T	0	113244326	T	C
2	chr2:113244344:A:G	0	113244344	G	A
2	chr2:113244868:T:C	0	113244868	C	T
2	chr2:113245202:A:T	0	113245202	T	A
2	chr2:113245660:G:A	0	113245660	A	G
2	chr2:113246044:A:G	0	113246044	G	A
2	chr2:113246327:G:A	0	113246327	A	G
2	chr2:113247360:A:G	0	113247360	G	A
2	chr2:113247523:TTCTC:T	0	113247523	T	TTCTC
2	chr2:113247756:T:C	0	113247756	C	T
2	chr2:113249257:C:T	0	113249257	T	C
2	chr2:113249756:C:T	0	113249756	T	C
2	chr2:113249944:T:C	0	113249944	C	T
2	chr2:113250808:C:A	0	113250808	A	C
2	chr2:113251752:T:C	0	113251752	C	T
2	chr2:113252471:C:T	0	113252471	T	C
2	chr2:113252735:C:T	0	113252735	T	C
2	chr2:113253016:T:C	0	113253016	C	T
2	chr2:113253300:T:C	0	113253300	C	T
2	chr2:113253485:A:G	0	113253485	G	A
2	chr2:113253752:T:C	0	113253752	C	T
2	chr2:113253854:G:A	0	113253854	A	G
2	chr2:113254175:C:T	0	113254175	T	C
2	chr2:113254274:A:G	0	113254274	G	A
2	chr2:113254519:A:G	0	113254519	G	A
2	chr2:113254816:A:G	0	113254816	G	A
2	chr2:113254846:A:C	0	113254846	C	A
2	chr2:113254965:G:A	0	113254965	A	G
2	chr2:113255146:AAAG:A	0	113255146	A	AAAG
2	chr2:113255351:A:T	0	113255351	T	A
2	chr2:113255891:T:C	0	113255891	C	T
2	chr2:113257124:A:C	0	113257124	C	A
2	chr2:113257731:A:C	0	113257731	C	A
2	chr2:113257887:A:G	0	113257887	G	A
2	chr2:113258494:G:A	0	113258494	A	G
2	chr2:113258824:C:T	0	113258824	T	C
2	chr2:113259452:A:G	0	113259452	G	A
2	chr2:113260298:T:C	0	113260298	C	T
2	chr2:113260360:T:C	0	113260360	C	T
2	chr2:113260488:CAG:C	0	113260488	C	CAG
2	chr2:113260743:C:T	0	113260743	T	C
2	chr2:113261013:C:T	0	113261013	T	C
2	chr2:113261078:T:C	0	113261078	C	T
2	chr2:113261249:G:A	0	113261249	A	G
2	chr2:113261552:G:T	0	113261552	T	G
2	chr2:113261605:G:A	0	113261605	A	G
2	chr2:113262207:GA:G	0	113262207	G	GA
2	chr2:113262374:G:A	0	113262374	A	G
2	chr2:113262377:A:T	0	113262377	T	A
2	chr2:113262416:G:A	0	113262416	A	G
2	chr2:113262543:G:C	0	113262543	C	G
2	chr2:113262802:C:T	0	113262802	T	C
2	chr2:113263251:G:T	0	113263251	T	G
2	chr2:113263541:G:A	0	113263541	A	G
2	chr2:113264992:C:A	0	113264992	A	C
2	chr2:113265081:T:C	0	113265081	C	T
2	chr2:113265279:G:A	0	113265279	A	G
2	chr2:113265502:C:T	0	113265502	T	C
2	chr2:113265640:G:A	0	113265640	A	G
2	chr2:113266928:T:C	0	113266928	C	T
2	chr2:113267269:C:T	0	113267269	T	C
2	chr2:113267795:A:G	0	113267795	G	A
2	chr2:113269828:G:A	0	113269828	A	G
2	chr2:113269882:C:T	0	113269882	T	C
2	chr2:113270374:G:A	0	113270374	A	G
2	chr2:113270592:G:T	0	113270592	T	G
2	chr2:113271096:T:C	0	113271096	C	T
2	chr2:113272125:CACAGAA:C	0	113272125	C	CACAGAA
2	chr2:113272190:G:A	0	113272190	A	G
2	chr2:113272192:C:T	0	113272192	T	C
2	chr2:113273348:G:A	0	113273348	A	G
2	chr2:113273960:A:G	0	113273960	G	A
2	chr2:113274858:G:A	0	113274858	A	G
2	chr2:113275190:T:C	0	113275190	C	T
2	chr2:113275546:A:G	0	113275546	G	A
2	chr2:113275573:G:A	0	113275573	A	G
2	chr2:113276582:T:C	0	113276582	C	T
2	chr2:113276608:C:A	0	113276608	A	C
2	chr2:113277050:G:A	0	113277050	A	G
2	chr2:113277617:G:A	0	113277617	A	G
2	chr2:113277888:C:T	0	113277888	T	C
2	chr2:113278346:A:G	0	113278346	G	A
2	chr2:113279983:T:C	0	113279983	C	T
2	chr2:113280620:TG:T	0	113280620	T	TG
2	chr2:113280678:A:G	0	113280678	G	A
2	chr2:113282237:G:A	0	113282237	A	G
2	chr2:113283006:T:C	0	113283006	C	T
2	chr2:113283164:C:T	0	113283164	T	C
2	chr2:113283246:G:A	0	113283246	A	G
2	chr2:113283857:T:C	0	113283857	C	T
2	chr2:113284446:T:C	0	113284446	C	T
2	chr2:113284611:C:T	0	113284611	T	C
2	chr2:113284879:T:C	0	113284879	C	T
2	chr2:113285350:C:A	0	113285350	A	C
2	chr2:113285389:T:G	0	113285389	G	T
2	chr2:113285439:G:A	0	113285439	A	G
2	chr2:113285444:T:G	0	113285444	G	T
2	chr2:113285662:TATG:T	0	113285662	T	TATG
2	chr2:113285714:C:T	0	113285714	T	C
2	chr2:113285783:T:G	0	113285783	G	T
2	chr2:113285877:G:A	0	113285877	A	G
2	chr2:113286666:T:C	0	113286666	C	T
2	chr2:113286800:T:C	0	113286800	C	T
2	chr2:113286871:C:G	0	113286871	G	C
2	chr2:113287135:A:G	0	113287135	G	A
2	chr2:113287805:G:C	0	113287805	C	G
2	chr2:113288133:G:A	0	113288133	A	G
2	chr2:113288331:G:A	0	113288331	A	G
2	chr2:113289347:C:A	0	113289347	A	C
2	chr2:113289554:TA:T	0	113289554	T	TA
2	chr2:113289724:C:A	0	113289724	A	C
2	chr2:113289869:T:C	0	113289869	C	T
2	chr2:113290095:A:G	0	113290095	G	A
2	chr2:113291988:C:G	0	113291988	G	C
2	chr2:113291995:C:T	0	113291995	T	C
2	chr2:113292539:G:T	0	113292539	T	G
2	chr2:113292686:A:T	0	113292686	T	A
2	chr2:113292746:A:G	0	113292746	G	A
2	chr2:113292944:CTT:C	0	113292944	C	CTT
2	chr2:113293384:T:C	0	113293384	C	T
2	chr2:113294090:T:C	0	113294090	C	T
2	chr2:113295113:C:T	0	113295113	T	C
2	chr2:113295390:C:T	0	113295390	T	C
2	chr2:113295991:G:A	0	113295991	A	G
2	chr2:113297449:A:G	0	113297449	G	A
2	chr2:113297730:G:A	0	113297730	A	G
2	chr2:113297880:G:A	0	113297880	A	G
2	chr2:113298269:T:C	0	113298269	C	T
2	chr2:113298824:G:A	0	113298824	A	G
2	chr2:113298853:T:A	0	113298853	A	T
2	chr2:113298954:T:C	0	113298954	C	T
2	chr2:113299217:C:T	0	113299217	T	C
2	chr2:113299408:C:T	0	113299408	T	C
2	chr2:113299578:A:G	0	113299578	G	A
2	chr2:113300352:T:C	0	113300352	C	T
2	chr2:113300730:G:A	0	113300730	A	G
2	chr2:113300994:C:A	0	113300994	A	C
2	chr2:113301116:A:C	0	113301116	C	A
2	chr2:113301198:C:T	0	113301198	T	C
2	chr2:113301590:G:T	0	113301590	T	G
2	chr2:113302022:G:A	0	113302022	A	G
2	chr2:113302127:T:C	0	113302127	C	T
2	chr2:113302451:G:A	0	113302451	A	G
2	chr2:113302541:C:T	0	113302541	T	C
2	chr2:113302568:C:A	0	113302568	A	C
2	chr2:113302664:T:C	0	113302664	C	T
2	chr2:113302920:A:G	0	113302920	G	A
2	chr2:113303739:T:A	0	113303739	A	T
2	chr2:113303889:T:C	0	113303889	C	T
2	chr2:113304639:C:T	0	113304639	T	C
2	chr2:113304763:C:T	0	113304763	T	C
2	chr2:113304814:G:A	0	113304814	A	G
2	chr2:113305366:TA:T	0	113305366	T	TA
2	chr2:113306109:C:T	0	113306109	T	C
2	chr2:113306232:C:T	0	113306232	T	C
2	chr2:113306309:A:G	0	113306309	G	A
2	chr2:113306643:A:C	0	113306643	C	A
2	chr2:113307094:G:A	0	113307094	A	G
2	chr2:113307673:G:A	0	113307673	A	G
2	chr2:113307856:A:AC	0	113307856	AC	A
2	chr2:113307995:C:T	0	113307995	T	C
2	chr2:113308280:A:G	0	113308280	G	A
2	chr2:113309752:T:C	0	113309752	C	T
2	chr2:113311225:CTG:C	0	113311225	C	CTG
2	chr2:113311444:A:G	0	113311444	G	A
2	chr2:113313449:C:T	0	113313449	T	C
2	chr2:113314140:T:C	0	113314140	C	T
2	chr2:113314651:T:A	0	113314651	A	T
2	chr2:113315921:GGAA:G	0	113315921	G	GGAA
2	chr2:113319641:G:C	0	113319641	C	G
2	chr2:113320171:GA:G	0	113320171	G	GA
2	chr2:113320804:C:G	0	113320804	G	C
2	chr2:113321676:T:C	0	113321676	C	T
2	chr2:113321988:A:G	0	113321988	G	A
2	chr2:113323685:G:T	0	113323685	T	G
2	chr2:113323695:AG:A	0	113323695	A	AG
2	chr2:113323698:A:C	0	113323698	C	A
2	chr2:113324250:C:T	0	113324250	T	C
2	chr2:113324598:A:G	0	113324598	G	A
2	chr2:113325543:A:G	0	113325543	G	A
2	chr2:113325769:T:C	0	113325769	C	T
2	chr2:113325786:T:C	0	113325786	C	T
2	chr2:113326598:GA:G	0	113326598	G	GA
2	chr2:113327019:T:C	0	113327019	C	T
2	chr2:113327565:G:A	0	113327565	A	G
2	chr2:113327932:G:A	0	113327932	A	G
2	chr2:113328208:G:A	0	113328208	A	G
2	chr2:113328859:A:G	0	113328859	G	A
2	chr2:113331974:C:A	0	113331974	A	C
2	chr2:113332835:A:G	0	113332835	G	A
2	chr2:113333674:T:C	0	113333674	C	T
2	chr2:113334118:G:A	0	113334118	A	G
2	chr2:113334491:A:G	0	113334491	G	A
2	chr2:113335021:C:T	0	113335021	T	C
2	chr2:113337051:C:A	0	113337051	A	C
2	chr2:113337126:T:C	0	113337126	C	T
2	chr2:113339203:G:A	0	113339203	A	G
2	chr2:113339362:A:G	0	113339362	G	A
2	chr2:113340835:C:A	0	113340835	A	C
2	chr2:113340975:A:G	0	113340975	G	A
2	chr2:113341352:A:G	0	113341352	G	A
2	chr2:113341728:T:G	0	113341728	G	T
2	chr2:113341769:C:T	0	113341769	T	C
2	chr2:113342291:T:A	0	113342291	A	T
2	chr2:113342451:T:C	0	113342451	C	T
2	chr2:113343335:T:C	0	113343335	C	T
2	chr2:113344661:T:C	0	113344661	C	T
2	chr2:113345137:A:G	0	113345137	G	A
2	chr2:113346227:A:T	0	113346227	T	A
2	chr2:113346389:C:A	0	113346389	A	C
2	chr2:113347557:G:A	0	113347557	A	G
2	chr2:113348013:A:C	0	113348013	C	A
2	chr2:113348383:C:T	0	113348383	T	C
2	chr2:113348562:G:T	0	113348562	T	G
2	chr2:113348749:A:G	0	113348749	G	A
2	chr2:113348758:C:T	0	113348758	T	C
2	chr2:113349297:C:T	0	113349297	T	C
2	chr2:113349327:C:T	0	113349327	T	C
2	chr2:113349647:T:G	0	113349647	G	T
2	chr2:113349707:C:A	0	113349707	A	C
2	chr2:113349736:T:C	0	113349736	C	T
2	chr2:113351778:C:T	0	113351778	T	C
2	chr2:113351802:C:T	0	113351802	T	C
2	chr2:113352400:T:C	0	113352400	C	T
2	chr2:113352459:A:T	0	113352459	T	A
2	chr2:113352515:G:A	0	113352515	A	G
2	chr2:113352652:G:A	0	113352652	A	G
2	chr2:113352855:AT:A	0	113352855	A	AT
2	chr2:113352892:A:G	0	113352892	G	A
2	chr2:113352897:A:G	0	113352897	G	A
2	chr2:113352991:G:A	0	113352991	A	G
2	chr2:113354324:T:C	0	113354324	C	T
2	chr2:113354446:C:T	0	113354446	T	C
2	chr2:113354473:C:T	0	113354473	T	C
2	chr2:113356206:G:A	0	113356206	A	G
2	chr2:113356358:T:C	0	113356358	C	T
2	chr2:113356870:G:A	0	113356870	A	G
2	chr2:113356991:C:CTA	0	113356991	CTA	C
2	chr2:113357797:C:T	0	113357797	T	C
2	chr2:113358959:G:T	0	113358959	T	G
2	chr2:113359397:T:C	0	113359397	C	T
2	chr2:113359633:A:G	0	113359633	G	A
2	chr2:113361820:G:A	0	113361820	A	G
2	chr2:113362018:C:T	0	113362018	T	C
2	chr2:113362460:G:A	0	113362460	A	G
2	chr2:113362583:C:A	0	113362583	A	C
2	chr2:113363208:T:C	0	113363208	C	T
2	chr2:113363415:T:G	0	113363415	G	T
2	chr2:113364099:C:T	0	113364099	T	C
2	chr2:113364123:C:T	0	113364123	T	C
2	chr2:113364267:C:T	0	113364267	T	C
2	chr2:113364312:A:G	0	113364312	G	A
2	chr2:113364561:A:G	0	113364561	G	A
2	chr2:113364562:G:A	0	113364562	A	G
2	chr2:113364583:A:T	0	113364583	T	A
2	chr2:113364613:T:C	0	113364613	C	T
2	chr2:113365217:G:A	0	113365217	A	G
2	chr2:113365374:T:C	0	113365374	C	T
2	chr2:113365481:A:G	0	113365481	G	A
2	chr2:113365583:A:G	0	113365583	G	A
2	chr2:113365938:G:A	0	113365938	A	G
2	chr2:113365940:C:T	0	113365940	T	C
2	chr2:113366772:G:T	0	113366772	T	G
2	chr2:113367465:T:C	0	113367465	C	T
2	chr2:113367942:G:A	0	113367942	A	G
2	chr2:113368193:G:A	0	113368193	A	G
2	chr2:113368327:G:A	0	113368327	A	G
2	chr2:113368555:A:G	0	113368555	G	A
2	chr2:113368613:A:G	0	113368613	G	A
2	chr2:113368621:T:C	0	113368621	C	T
2	chr2:113368640:A:G	0	113368640	G	A
2	chr2:113368657:T:C	0	113368657	C	T
2	chr2:113369759:C:G	0	113369759	G	C
2	chr2:113369788:T:C	0	113369788	C	T
2	chr2:113369857:G:A	0	113369857	A	G
2	chr2:113369938:T:C	0	113369938	C	T
2	chr2:113371307:A:G	0	113371307	G	A
2	chr2:113371654:C:T	0	113371654	T	C
2	chr2:113371692:G:C	0	113371692	C	G
2	chr2:113371761:C:T	0	113371761	T	C
2	chr2:113372266:G:A	0	113372266	A	G
2	chr2:113373219:A:G	0	113373219	G	A
2	chr2:113375041:G:A	0	113375041	A	G
2	chr2:113376247:T:C	0	113376247	C	T
2	chr2:113377446:C:T	0	113377446	T	C
2	chr2:113377681:T:A	0	113377681	A	T
2	chr2:113379011:C:A	0	113379011	A	C
2	chr2:113379204:A:G	0	113379204	G	A
2	chr2:113379965:G:A	0	113379965	A	G
2	chr2:113380044:G:A	0	113380044	A	G
2	chr2:113380389:A:G	0	113380389	G	A
2	chr2:113380615:A:G	0	113380615	G	A
2	chr2:113381134:G:A	0	113381134	A	G
2	chr2:113381704:G:C	0	113381704	C	G
2	chr2:113383477:C:T	0	113383477	T	C
2	chr2:113383563:A:G	0	113383563	G	A
2	chr2:113383618:A:G	0	113383618	G	A
2	chr2:113383750:G:A	0	113383750	A	G
2	chr2:113383947:G:T	0	113383947	T	G
2	chr2:113383962:C:T	0	113383962	T	C
2	chr2:113384090:A:G	0	113384090	G	A
2	chr2:113384206:G:A	0	113384206	A	G
2	chr2:113384291:T:C	0	113384291	C	T
2	chr2:113384641:G:A	0	113384641	A	G
2	chr2:113385185:T:C	0	113385185	C	T
2	chr2:113385241:A:G	0	113385241	G	A
2	chr2:113385718:C:T	0	113385718	T	C
2	chr2:113385736:G:A	0	113385736	A	G
2	chr2:113385962:T:A	0	113385962	A	T
2	chr2:113386623:T:A	0	113386623	A	T
2	chr2:113386628:C:A	0	113386628	A	C
2	chr2:113386651:C:A	0	113386651	A	C
2	chr2:113387336:G:A	0	113387336	A	G
2	chr2:113387359:T:C	0	113387359	C	T
2	chr2:113387743:C:T	0	113387743	T	C
2	chr2:113387750:C:T	0	113387750	T	C
2	chr2:113387818:A:G	0	113387818	G	A
2	chr2:113387965:G:A	0	113387965	A	G
2	chr2:113388062:G:A	0	113388062	A	G
2	chr2:113388732:A:AG	0	113388732	AG	A
2	chr2:113388749:C:G	0	113388749	G	C
2	chr2:113388824:A:G	0	113388824	G	A
2	chr2:113388836:T:C	0	113388836	C	T
2	chr2:113389100:T:C	0	113389100	C	T
2	chr2:113390505:CA:C	0	113390505	C	CA
2	chr2:113390520:C:G	0	113390520	G	C
2	chr2:113390935:A:G	0	113390935	G	A
2	chr2:113390963:G:T	0	113390963	T	G
2	chr2:113391059:C:T	0	113391059	T	C
2	chr2:113391236:T:C	0	113391236	C	T
2	chr2:113391384:T:C	0	113391384	C	T
2	chr2:113391501:A:T	0	113391501	T	A
2	chr2:113391589:G:A	0	113391589	A	G
2	chr2:113392284:A:G	0	113392284	G	A
2	chr2:113392370:T:G	0	113392370	G	T
2	chr2:113392443:T:G	0	113392443	G	T
2	chr2:113392462:A:C	0	113392462	C	A
2	chr2:113393054:C:T	0	113393054	T	C
2	chr2:113393578:G:A	0	113393578	A	G
2	chr2:113396403:A:T	0	113396403	T	A
2	chr2:113396569:T:C	0	113396569	C	T
2	chr2:113396607:TTG:T	0	113396607	T	TTG
2	chr2:113396636:C:T	0	113396636	T	C
2	chr2:113396792:A:G	0	113396792	G	A
2	chr2:113397002:G:A	0	113397002	A	G
2	chr2:113397008:A:G	0	113397008	G	A
2	chr2:113398414:T:G	0	113398414	G	T
2	chr2:113398456:C:T	0	113398456	T	C
2	chr2:113398910:C:G	0	113398910	G	C
2	chr2:113399061:G:A	0	113399061	A	G
2	chr2:113399093:T:C	0	113399093	C	T
2	chr2:113399278:G:A	0	113399278	A	G
2	chr2:113399552:A:C	0	113399552	C	A
2	chr2:113399553:G:A	0	113399553	A	G
2	chr2:113399741:C:T	0	113399741	T	C
2	chr2:113399742:G:A	0	113399742	A	G
2	chr2:113399862:A:T	0	113399862	T	A
2	chr2:113399878:C:T	0	113399878	T	C
2	chr2:113400129:G:T	0	113400129	T	G
2	chr2:113400327:C:T	0	113400327	T	C
2	chr2:113400481:C:G	0	113400481	G	C
2	chr2:113400736:G:A	0	113400736	A	G
2	chr2:113401263:G:A	0	113401263	A	G
2	chr2:113401297:G:A	0	113401297	A	G
2	chr2:113402638:AAG:A	0	113402638	A	AAG
2	chr2:113402642:GA:G	0	113402642	G	GA
2	chr2:113402655:T:C	0	113402655	C	T
2	chr2:113402692:T:C	0	113402692	C	T
2	chr2:113404678:A:C	0	113404678	C	A
2	chr2:113405107:T:C	0	113405107	C	T
2	chr2:113405147:C:T	0	113405147	T	C
2	chr2:113405406:T:C	0	113405406	C	T
2	chr2:113405464:A:G	0	113405464	G	A
2	chr2:113406070:A:T	0	113406070	T	A
2	chr2:113407525:C:T	0	113407525	T	C
2	chr2:113408510:C:T	0	113408510	T	C
2	chr2:113410086:C:T	0	113410086	T	C
2	chr2:113410205:G:A	0	113410205	A	G
2	chr2:113410805:A:G	0	113410805	G	A
2	chr2:113411398:G:A	0	113411398	A	G
2	chr2:113412015:G:T	0	113412015	T	G
2	chr2:113413163:C:T	0	113413163	T	C
2	chr2:113413657:AAGG:A	0	113413657	A	AAGG
2	chr2:113413846:G:A	0	113413846	A	G
2	chr2:113414672:A:G	0	113414672	G	A
2	chr2:113415907:G:A	0	113415907	A	G
2	chr2:113418411:C:T	0	113418411	T	C
2	chr2:113418847:C:T	0	113418847	T	C
2	chr2:113423675:G:A	0	113423675	A	G
2	chr2:113423918:T:C	0	113423918	C	T
2	chr2:113424994:T:C	0	113424994	C	T
2	chr2:113428837:C:T	0	113428837	T	C
2	chr2:113428873:C:T	0	113428873	T	C
2	chr2:113430182:G:A	0	113430182	A	G
2	chr2:113430863:C:T	0	113430863	T	C
2	chr2:113431769:C:T	0	113431769	T	C
2	chr2:113433547:T:C	0	113433547	C	T
2	chr2:113434083:G:A	0	113434083	A	G
2	chr2:113435285:A:G	0	113435285	G	A
2	chr2:113435483:T:G	0	113435483	G	T
2	chr2:113436101:G:A	0	113436101	A	G
2	chr2:113436919:G:A	0	113436919	A	G
2	chr2:113436953:G:C	0	113436953	C	G
2	chr2:113437640:G:A	0	113437640	A	G
2	chr2:113439236:C:T	0	113439236	T	C
2	chr2:113441142:G:C	0	113441142	C	G
2	chr2:113442421:T:G	0	113442421	G	T
2	chr2:113443067:C:T	0	113443067	T	C
2	chr2:113443090:G:A	0	113443090	A	G
2	chr2:113445300:T:C	0	113445300	C	T
2	chr2:113445879:A:G	0	113445879	G	A
2	chr2:113449829:T:C	0	113449829	C	T
2	chr2:113454553:G:A	0	113454553	A	G
2	chr2:113458351:A:C	0	113458351	C	A
2	chr2:113458576:A:G	0	113458576	G	A
2	chr2:113461061:T:A	0	113461061	A	T
2	chr2:113461586:GA:G	0	113461586	G	GA
2	chr2:113462478:T:C	0	113462478	C	T
2	chr2:113463127:C:T	0	113463127	T	C
2	chr2:113463335:G:A	0	113463335	A	G
2	chr2:113463535:G:A	0	113463535	A	G
2	chr2:113464843:C:T	0	113464843	T	C
2	chr2:113465504:G:GT	0	113465504	GT	G
2	chr2:113466549:TTCC:T	0	113466549	T	TTCC
2	chr2:113470127:G:C	0	113470127	C	G
2	chr2:113471327:G:A	0	113471327	A	G
2	chr2:113471761:T:C	0	113471761	C	T
2	chr2:113472192:A:G	0	113472192	G	A
2	chr2:113472592:C:T	0	113472592	T	C
2	chr2:113474676:C:T	0	113474676	T	C
2	chr2:113475406:T:C	0	113475406	C	T
2	chr2:113475597:C:T	0	113475597	T	C
2	chr2:113476028:C:T	0	113476028	T	C
2	chr2:113476848:T:A	0	113476848	A	T
2	chr2:113477284:G:T	0	113477284	T	G
2	chr2:113477327:C:T	0	113477327	T	C
2	chr2:113477340:G:A	0	113477340	A	G
2	chr2:113477363:C:T	0	113477363	T	C
2	chr2:113477901:G:C	0	113477901	C	G
2	chr2:113477911:G:A	0	113477911	A	G
2	chr2:113477993:T:G	0	113477993	G	T
2	chr2:113479036:G:A	0	113479036	A	G
2	chr2:113487922:T:C	0	113487922	C	T
2	chr2:113487932:G:A	0	113487932	A	G
2	chr2:113488183:T:A	0	113488183	A	T
2	chr2:113490477:C:T	0	113490477	T	C
2	chr2:113504435:A:G	0	113504435	G	A
2	chr2:113505285:G:T	0	113505285	T	G
2	chr2:113507436:T:G	0	113507436	G	T
2	chr2:113507501:C:T	0	113507501	T	C
2	chr2:113508741:C:T	0	113508741	T	C
2	chr2:113510269:T:C	0	113510269	C	T
2	chr2:113510441:TATC:T	0	113510441	T	TATC
2	chr2:113510738:A:T	0	113510738	T	A
2	chr2:113510926:T:C	0	113510926	C	T
2	chr2:113511764:T:A	0	113511764	A	T
2	chr2:113513999:C:T	0	113513999	T	C
2	chr2:113514908:T:A	0	113514908	A	T
2	chr2:113515246:T:C	0	113515246	C	T
2	chr2:113515262:C:A	0	113515262	A	C
2	chr2:113515511:T:C	0	113515511	C	T
2	chr2:113515528:T:C	0	113515528	C	T
2	chr2:113515808:T:C	0	113515808	C	T
2	chr2:113515809:G:T	0	113515809	T	G
2	chr2:113518061:T:C	0	113518061	C	T
2	chr2:113522089:G:T	0	113522089	T	G
2	chr2:113524748:A:G	0	113524748	G	A
2	chr2:113525575:T:A	0	113525575	A	T
2	chr2:113528364:G:A	0	113528364	A	G
2	chr2:113528578:C:A	0	113528578	A	C
2	chr2:113529795:T:C	0	113529795	C	T
2	chr2:113530053:C:T	0	113530053	T	C
2	chr2:113534602:T:TA	0	113534602	TA	T
2	chr2:113537410:A:T	0	113537410	T	A
2	chr2:113541255:G:C	0	113541255	C	G
2	chr2:113541910:G:C	0	113541910	C	G
2	chr2:113541996:T:C	0	113541996	C	T
2	chr2:113541998:G:C	0	113541998	C	G
2	chr2:113542030:T:C	0	113542030	C	T
2	chr2:113542409:G:A	0	113542409	A	G
2	chr2:113546650:C:G	0	113546650	G	C
2	chr2:113546672:C:T	0	113546672	T	C
2	chr2:113546754:C:G	0	113546754	G	C
2	chr2:113551212:G:A	0	113551212	A	G
2	chr2:113551372:T:A	0	113551372	A	T
2	chr2:113551581:C:T	0	113551581	T	C
2	chr2:113553936:G:T	0	113553936	T	G
2	chr2:113554867:C:T	0	113554867	T	C
2	chr2:113556852:T:C	0	113556852	C	T
2	chr2:113559394:T:C	0	113559394	C	T
2	chr2:113559511:C:G	0	113559511	G	C
2	chr2:113562158:A:G	0	113562158	G	A
2	chr2:113562895:T:C	0	113562895	C	T
2	chr2:113565241:T:C	0	113565241	C	T
2	chr2:113566986:G:A	0	113566986	A	G
2	chr2:113567276:C:T	0	113567276	T	C
2	chr2:113567694:C:T	0	113567694	T	C
2	chr2:113568220:A:C	0	113568220	C	A
2	chr2:113568363:G:A	0	113568363	A	G
2	chr2:113571749:G:A	0	113571749	A	G
2	chr2:113571811:C:T	0	113571811	T	C
2	chr2:113571914:G:T	0	113571914	T	G
2	chr2:113574198:C:T	0	113574198	T	C
2	chr2:113576784:C:G	0	113576784	G	C
2	chr2:113590000:T:C	0	113590000	C	T
2	chr2:113599086:C:T	0	113599086	T	C
2	chr2:113599773:T:C	0	113599773	C	T
2	chr2:113600453:T:TGG	0	113600453	TGG	T
2	chr2:113600562:TA:T	0	113600562	T	TA
2	chr2:113600631:C:T	0	113600631	T	C
2	chr2:113600861:CA:C	0	113600861	C	CA
2	chr2:113603641:C:T	0	113603641	T	C
2	chr2:113604431:G:A	0	113604431	A	G
2	chr2:113604896:A:G	0	113604896	G	A
2	chr2:113604974:T:C	0	113604974	C	T
2	chr2:113605137:A:G	0	113605137	G	A
2	chr2:113605253:G:A	0	113605253	A	G
2	chr2:113605644:G:A	0	113605644	A	G
2	chr2:113605771:T:C	0	113605771	C	T
2	chr2:113607224:C:T	0	113607224	T	C
2	chr2:113608265:A:C	0	113608265	C	A
2	chr2:113608807:A:T	0	113608807	T	A
2	chr2:113609133:T:G	0	113609133	G	T
2	chr2:113609378:G:A	0	113609378	A	G
2	chr2:113609410:G:C	0	113609410	C	G
```
