## Supplementary material for "Characterization of shared and ancestry-specific signals driving complex traits using multi-ancestry fine-mapping": mesusieoutput

```
                 eur          afr      eur_afr
   [1,] 0.0001973999 0.0001749642 6.075539e-05
   [2,] 0.0001627134 0.0001664240 5.192980e-05
   [3,] 0.0001279972 0.0002348770 4.758403e-05
   [4,] 0.0001593873 0.0001767374 5.335618e-05
   [5,] 0.0001577686 0.0002072480 6.044205e-05
   [6,] 0.0001251001 0.0001561926 3.853428e-05
   [7,] 0.0001625338 0.0001725652 5.276023e-05
   [8,] 0.0001573201 0.0001505055 4.602878e-05
   [9,] 0.0001577854 0.0001588321 4.794690e-05
  [10,] 0.0001626455 0.0001735768 5.226773e-05
  [11,] 0.0001577887 0.0001588199 4.794320e-05
  [12,] 0.0001707280 0.0001458729 4.700532e-05
  [13,] 0.0001576915 0.0002095658 5.987155e-05
  [14,] 0.0001579139 0.0001588495 4.798044e-05
  [15,] 0.0001579353 0.0001588489 4.798551e-05
  [16,] 0.0001257426 0.0001493752 3.859589e-05
  [17,] 0.0001577006 0.0002090501 5.995026e-05
  [18,] 0.0001577242 0.0002094766 5.937399e-05
  [19,] 0.0001577318 0.0002094766 5.929381e-05
  [20,] 0.0001537674 0.0001465019 4.401080e-05
  [21,] 0.0001705297 0.0001518905 4.931529e-05
  [22,] 0.0001257188 0.0001341317 3.572359e-05
  [23,] 0.0001705431 0.0001499765 4.872685e-05
  [24,] 0.0001705813 0.0001506152 4.900482e-05
  [25,] 0.0001285094 0.0001944833 4.524521e-05
  [26,] 0.0001705139 0.0001501088 4.871852e-05
  [27,] 0.0001275491 0.0001464487 3.808356e-05
  [28,] 0.0001578261 0.0001817244 5.443883e-05
  [29,] 0.0001579794 0.0001588362 4.800887e-05
  [30,] 0.0001729863 0.0001510334 4.948984e-05
  [31,] 0.0001702454 0.0001430769 4.648145e-05
  [32,] 0.0001835454 0.0001751180 5.755726e-05
  [33,] 0.0001414595 0.0001601716 5.113463e-05
  [34,] 0.0001358827 0.0001519222 4.213351e-05
  [35,] 0.0001319198 0.0001883145 5.190294e-05
  [36,] 0.0001450646 0.0001482170 4.455781e-05
  [37,] 0.0001637546 0.0001763978 5.251137e-05
  [38,] 0.0001531886 0.0001857152 5.984097e-05
  [39,] 0.0001928738 0.0004604267 5.796112e-05
  [40,] 0.0001566530 0.0002486111 3.843271e-05
  [41,] 0.0001636135 0.0001782612 5.204627e-05
  [42,] 0.0001668630 0.0001565297 4.024406e-05
  [43,] 0.0001639717 0.0001787163 5.202966e-05
  [44,] 0.0001697207 0.0001638050 5.571536e-05
  [45,] 0.0001626805 0.0001786907 5.190706e-05
  [46,] 0.0001499284 0.0002266269 3.862658e-05
  [47,] 0.0001964653 0.0001550770 3.888474e-05
  [48,] 0.0001589901 0.0001573463 3.698606e-05
  [49,] 0.0001811339 0.0001654112 5.355378e-05
  [50,] 0.0001820785 0.0001692128 6.425290e-05
  [51,] 0.0002586218 0.0001625178 1.083213e-04
  [52,] 0.0001479893 0.0001644461 4.541719e-05
  [53,] 0.0001563427 0.0001476928 3.919669e-05
  [54,] 0.0001630132 0.0001398247 4.645553e-05
  [55,] 0.0001733376 0.0001396084 4.755356e-05
  [56,] 0.0001721085 0.0001433464 5.019975e-05
  [57,] 0.0001716063 0.0001404422 4.771898e-05
  [58,] 0.0001612383 0.0001769871 5.383696e-05
  [59,] 0.0001434034 0.0001398364 4.188213e-05
  [60,] 0.0002258379 0.0001763065 1.036853e-04
  [61,] 0.0001437268 0.0001457406 4.033965e-05
  [62,] 0.0001756686 0.0001573338 4.179650e-05
  [63,] 0.0001410697 0.0002129130 4.804985e-05
  [64,] 0.0001977614 0.0001777759 8.943117e-05
  [65,] 0.0001600731 0.0001921802 3.718266e-05
  [66,] 0.0001907823 0.0001742370 6.724703e-05
  [67,] 0.0001902463 0.0001754345 6.832657e-05
  [68,] 0.0001772663 0.0001655443 4.051491e-05
  [69,] 0.0001899500 0.0001751089 6.781365e-05
  [70,] 0.0001451229 0.0001352674 3.676120e-05
  [71,] 0.0001901575 0.0001750946 6.790451e-05
  [72,] 0.0001788254 0.0002020981 3.738161e-05
  [73,] 0.0001379946 0.0001425747 3.945109e-05
  [74,] 0.0001576656 0.0001771213 5.231786e-05
  [75,] 0.0002010719 0.0001647168 7.005695e-05
  [76,] 0.0001566390 0.0001692770 5.975700e-05
  [77,] 0.0001562365 0.0001691642 5.945347e-05
  [78,] 0.0001345396 0.0001431762 3.930777e-05
  [79,] 0.0002388617 0.0001761113 1.148139e-04
  [80,] 0.0001374787 0.0001480009 4.060607e-05
  [81,] 0.0002050401 0.0001642158 7.118486e-05
  [82,] 0.0002345226 0.0001361553 5.977112e-05
  [83,] 0.0002355553 0.0001361636 6.000888e-05
  [84,] 0.0002322315 0.0001361774 5.942651e-05
  [85,] 0.0001967698 0.0001613326 4.295048e-05
  [86,] 0.0002345009 0.0001362972 6.045997e-05
  [87,] 0.0002111080 0.0001359196 5.263358e-05
  [88,] 0.0001539147 0.0001361229 4.615622e-05
  [89,] 0.0001938506 0.0001755705 7.010155e-05
  [90,] 0.0002208400 0.0001368567 5.933341e-05
  [91,] 0.0001558361 0.0001674742 5.823007e-05
  [92,] 0.0001879530 0.0001333833 5.042992e-05
  [93,] 0.0002106492 0.0001833641 9.361316e-05
  [94,] 0.0001580358 0.0001670522 5.893164e-05
  [95,] 0.0001772247 0.0001582186 4.159979e-05
  [96,] 0.0001675660 0.0001690235 5.415672e-05
  [97,] 0.0001868688 0.0001566202 4.448355e-05
  [98,] 0.0001414280 0.0001477285 4.060663e-05
  [99,] 0.0001619161 0.0001692649 6.231019e-05
 [100,] 0.0001839834 0.0001425368 4.359534e-05
 [101,] 0.0001845885 0.0001433283 4.358392e-05
 [102,] 0.0001792721 0.0001615038 4.954119e-05
 [103,] 0.0001776938 0.0001575924 4.174818e-05
 [104,] 0.0001552699 0.0001673018 5.813909e-05
 [105,] 0.0001651499 0.0001777282 5.599766e-05
 [106,] 0.0001556896 0.0001664429 5.784241e-05
 [107,] 0.0001617916 0.0001715325 6.398289e-05
 [108,] 0.0001353588 0.0001415775 3.872053e-05
 [109,] 0.0001397256 0.0001652506 5.382619e-05
 [110,] 0.0001429527 0.0001391230 4.469852e-05
 [111,] 0.0001545582 0.0001673697 5.782230e-05
 [112,] 0.0001634882 0.0001699738 6.386092e-05
 [113,] 0.0001405927 0.0001484328 4.067258e-05
 [114,] 0.0001574341 0.0001683164 5.979284e-05
 [115,] 0.0001543283 0.0001691622 5.872720e-05
 [116,] 0.0001401880 0.0001486739 4.062883e-05
 [117,] 0.0001895058 0.0001510786 3.792100e-05
 [118,] 0.0001606048 0.0001711192 6.311294e-05
 [119,] 0.0001825137 0.0001753951 7.306965e-05
 [120,] 0.0001794463 0.0001872036 4.843375e-05
 [121,] 0.0001410819 0.0001488470 4.066885e-05
 [122,] 0.0001609767 0.0001685926 6.175501e-05
 [123,] 0.0001754260 0.0001715941 4.822969e-05
 [124,] 0.0001611629 0.0001695580 6.242001e-05
 [125,] 0.0001776692 0.0001504941 4.058699e-05
 [126,] 0.0001619082 0.0001464511 3.972363e-05
 [127,] 0.0001357828 0.0001735633 4.217567e-05
 [128,] 0.0001767169 0.0001786211 4.907051e-05
 [129,] 0.0001387677 0.0001349654 3.863758e-05
 [130,] 0.0001386949 0.0001350525 3.862692e-05
 [131,] 0.0001411517 0.0001984470 5.989796e-05
 [132,] 0.0001368862 0.0001591716 3.632977e-05
 [133,] 0.0001686387 0.0001595702 4.044054e-05
 [134,] 0.0001354736 0.0001596032 3.637895e-05
 [135,] 0.0001754218 0.0001546006 5.570295e-05
 [136,] 0.0001805675 0.0001619654 4.121531e-05
 [137,] 0.0001572280 0.0001744564 6.599494e-05
 [138,] 0.0001351944 0.0001586713 3.636467e-05
 [139,] 0.0001740603 0.0001619442 4.055055e-05
 [140,] 0.0002088733 0.0001820072 9.107634e-05
 [141,] 0.0001412548 0.0001583528 4.366856e-05
 [142,] 0.0001683494 0.0001614290 3.999410e-05
 [143,] 0.0001742023 0.0002235032 7.718891e-05
 [144,] 0.0001743097 0.0002224620 7.724848e-05
 [145,] 0.0001426719 0.0001587872 4.454919e-05
 [146,] 0.0001577354 0.0001768089 5.238637e-05
 [147,] 0.0001918494 0.0001789415 7.263773e-05
 [148,] 0.0001416321 0.0002283121 6.757285e-05
 [149,] 0.0001597987 0.0001726130 6.664366e-05
 [150,] 0.0001416455 0.0002341619 7.038651e-05
 [151,] 0.0001808784 0.0001606222 4.147762e-05
 [152,] 0.0001626109 0.0001735688 6.881838e-05
 [153,] 0.0001818696 0.0001612866 4.145489e-05
 [154,] 0.0001413785 0.0002275132 6.814474e-05
 [155,] 0.0001406530 0.0001690760 5.079989e-05
 [156,] 0.0001427006 0.0001584586 4.390353e-05
 [157,] 0.0001822356 0.0001609246 4.156308e-05
 [158,] 0.0001851811 0.0001619657 4.161952e-05
 [159,] 0.0001436798 0.0002306005 7.271067e-05
 [160,] 0.0001418165 0.0001584621 4.375493e-05
 [161,] 0.0001409254 0.0001387103 3.894453e-05
 [162,] 0.0001417674 0.0001585022 4.369546e-05
 [163,] 0.0001582109 0.0001684289 6.348408e-05
 [164,] 0.0001570641 0.0001713071 6.436305e-05
 [165,] 0.0001579105 0.0001694657 6.387345e-05
 [166,] 0.0001361893 0.0001609067 3.637867e-05
 [167,] 0.0001413862 0.0001585235 4.340612e-05
 [168,] 0.0001745847 0.0002254156 7.935890e-05
 [169,] 0.0001556040 0.0001652130 6.009886e-05
 [170,] 0.0002087931 0.0001829091 9.191538e-05
 [171,] 0.0001430144 0.0002274250 7.057092e-05
 [172,] 0.0001417616 0.0001584670 4.364871e-05
 [173,] 0.0002180950 0.0001732273 9.927205e-05
 [174,] 0.0001736693 0.0001852891 6.679340e-05
 [175,] 0.0001484924 0.0001760726 4.513065e-05
 [176,] 0.0001449726 0.0002046407 4.107799e-05
 [177,] 0.0002031454 0.0001542813 6.284064e-05
 [178,] 0.0001589210 0.0001887775 4.151323e-05
 [179,] 0.0001528627 0.0001432809 5.030907e-05
 [180,] 0.0001522276 0.0001438268 5.040506e-05
 [181,] 0.0001586251 0.0001870382 4.149892e-05
 [182,] 0.0002281329 0.0001978862 1.281075e-04
 [183,] 0.0002115104 0.0001584540 7.202499e-05
 [184,] 0.0001602213 0.0001921208 4.153145e-05
 [185,] 0.0001501313 0.0001430660 4.916485e-05
 [186,] 0.0001515156 0.0001425551 4.936644e-05
 [187,] 0.0002276523 0.0002309514 1.634656e-04
 [188,] 0.0001848502 0.0001697771 5.737593e-05
 [189,] 0.0001824612 0.0001689700 5.701117e-05
 [190,] 0.0001465105 0.0001524797 4.373143e-05
 [191,] 0.0002264260 0.0002295084 1.605349e-04
 [192,] 0.0001500867 0.0001436661 4.951100e-05
 [193,] 0.0001889020 0.0001517953 5.625641e-05
 [194,] 0.0002280043 0.0001801938 1.074081e-04
 [195,] 0.0002143462 0.0001580220 7.248836e-05
 [196,] 0.0001513120 0.0001426794 4.937605e-05
 [197,] 0.0002252032 0.0001788415 1.041631e-04
 [198,] 0.0001551828 0.0001530189 3.944919e-05
 [199,] 0.0001530111 0.0001423246 4.977341e-05
 [200,] 0.0001260007 0.0001421542 3.818131e-05
 [201,] 0.0001545855 0.0001518457 3.952665e-05
 [202,] 0.0002100289 0.0001585106 7.159966e-05
 [203,] 0.0001868847 0.0001520960 5.657534e-05
 [204,] 0.0001535408 0.0001443647 5.123992e-05
 [205,] 0.0002258184 0.0002375377 1.684113e-04
 [206,] 0.0002076409 0.0001545978 6.470282e-05
 [207,] 0.0001258086 0.0001392758 3.735756e-05
 [208,] 0.0002417390 0.0001946113 1.357574e-04
 [209,] 0.0002060670 0.0001537269 6.283206e-05
 [210,] 0.0001546323 0.0002837079 4.603052e-05
 [211,] 0.0001824708 0.0001689385 5.783444e-05
 [212,] 0.0001779110 0.0001756171 5.735215e-05
 [213,] 0.0001587894 0.0001843636 4.150083e-05
 [214,] 0.0001510884 0.0001523396 3.963451e-05
 [215,] 0.0001829249 0.0001689669 5.821834e-05
 [216,] 0.0001599907 0.0001744656 5.252467e-05
 [217,] 0.0001314250 0.0002392681 6.079605e-05
 [218,] 0.0001590743 0.0002693726 4.424246e-05
 [219,] 0.0001625779 0.0001885326 4.146048e-05
 [220,] 0.0001526303 0.0001664182 6.191088e-05
 [221,] 0.0002040182 0.0001559533 6.558498e-05
 [222,] 0.0001688936 0.0001495810 4.755484e-05
 [223,] 0.0001571814 0.0002839235 4.540064e-05
 [224,] 0.0001755371 0.0001756378 5.423523e-05
 [225,] 0.0001710864 0.0001618116 5.493671e-05
 [226,] 0.0002136944 0.0001544610 5.046395e-05
 [227,] 0.0001282912 0.0001863789 4.891978e-05
 [228,] 0.0002893438 0.0001623283 1.175678e-04
 [229,] 0.0002184874 0.0001669664 4.723533e-05
 [230,] 0.0002202722 0.0001662848 4.760219e-05
 [231,] 0.0001934475 0.0001784174 8.527969e-05
 [232,] 0.0001948323 0.0001544513 6.421326e-05
 [233,] 0.0002236301 0.0001655557 4.816981e-05
 [234,] 0.0001701905 0.0001703012 5.623089e-05
 [235,] 0.0001346673 0.0002160857 4.443923e-05
 [236,] 0.0001390795 0.0002152279 4.202261e-05
 [237,] 0.0001676745 0.0001466106 4.523287e-05
 [238,] 0.0001380405 0.0002172134 4.261873e-05
 [239,] 0.0002168960 0.0001660080 4.733349e-05
 [240,] 0.0001384087 0.0002205716 4.276207e-05
 [241,] 0.0001777647 0.0001693956 5.807073e-05
 [242,] 0.0002208855 0.0001715985 4.628832e-05
 [243,] 0.0002186281 0.0001662130 4.745472e-05
 [244,] 0.0001578232 0.0001676655 5.377755e-05
 [245,] 0.0001377622 0.0002162633 4.265300e-05
 [246,] 0.0001933354 0.0001551572 6.440975e-05
 [247,] 0.0002022556 0.0001797967 9.197530e-05
 [248,] 0.0001614968 0.0001876701 4.552385e-05
 [249,] 0.0002218998 0.0001651634 4.810530e-05
 [250,] 0.0001394601 0.0002198686 4.225895e-05
 [251,] 0.0002223658 0.0001629938 4.889351e-05
 [252,] 0.0002236261 0.0001638454 4.866618e-05
 [253,] 0.0002228887 0.0001643343 4.847501e-05
 [254,] 0.0002214060 0.0001633985 4.857631e-05
 [255,] 0.0001930368 0.0001554791 6.455597e-05
 [256,] 0.0002207062 0.0001631962 4.856577e-05
 [257,] 0.0001673022 0.0001462995 4.578097e-05
 [258,] 0.0001883736 0.0001495025 6.285644e-05
 [259,] 0.0002151123 0.0001632894 4.790105e-05
 [260,] 0.0001859058 0.0001566279 6.283337e-05
 [261,] 0.0001319923 0.0003079961 8.391613e-05
 [262,] 0.0002216821 0.0001628302 4.880603e-05
 [263,] 0.0001363451 0.0001888992 4.066814e-05
 [264,] 0.0001823446 0.0001703636 6.167300e-05
 [265,] 0.0001301034 0.0001740953 4.964698e-05
 [266,] 0.0002010132 0.0001840374 9.489673e-05
 [267,] 0.0002249327 0.0001618990 4.961854e-05
 [268,] 0.0002267979 0.0001608404 5.022393e-05
 [269,] 0.0001297694 0.0001975186 5.515508e-05
 [270,] 0.0001667215 0.0001464780 4.530400e-05
 [271,] 0.0001373283 0.0001705526 3.841305e-05
 [272,] 0.0001365748 0.0001893372 5.927778e-05
 [273,] 0.0002187436 0.0001640639 4.811743e-05
 [274,] 0.0002021063 0.0001723729 8.538349e-05
 [275,] 0.0002582351 0.0001593999 5.514246e-05
 [276,] 0.0001431148 0.0001649772 3.724302e-05
 [277,] 0.0002071940 0.0001540482 5.295975e-05
 [278,] 0.0001633805 0.0001782833 5.201319e-05
 [279,] 0.0002656718 0.0001585657 5.703380e-05
 [280,] 0.0001929116 0.0001612291 6.904983e-05
 [281,] 0.0001932155 0.0001618307 6.974913e-05
 [282,] 0.0001289233 0.0001854645 5.055272e-05
 [283,] 0.0002678454 0.0001598377 5.624099e-05
 [284,] 0.0001921938 0.0001628890 7.025888e-05
 [285,] 0.0002623976 0.0001589197 5.592125e-05
 [286,] 0.0001913500 0.0001606307 6.781118e-05
 [287,] 0.0002622365 0.0001586746 5.608510e-05
 [288,] 0.0001563622 0.0001899370 4.503245e-05
 [289,] 0.0002607853 0.0001591456 5.557349e-05
 [290,] 0.0002581156 0.0001587030 5.552126e-05
 [291,] 0.0001749317 0.0001392910 4.942568e-05
 [292,] 0.0001925985 0.0001607679 6.847436e-05
 [293,] 0.0001926837 0.0001612065 6.892575e-05
 [294,] 0.0001925031 0.0001620269 6.961295e-05
 [295,] 0.0002619359 0.0001584713 5.621271e-05
 [296,] 0.0001808364 0.0001690781 5.966600e-05
 [297,] 0.0002664618 0.0001582230 5.741688e-05
 [298,] 0.0001717288 0.0001572326 5.216819e-05
 [299,] 0.0001794106 0.0001394324 5.076140e-05
 [300,] 0.0002146434 0.0001558087 4.322201e-05
 [301,] 0.0002682912 0.0001581790 5.758733e-05
 [302,] 0.0001894080 0.0001633761 5.603942e-05
 [303,] 0.0001989888 0.0001447250 5.352895e-05
 [304,] 0.0001296284 0.0001825286 5.062198e-05
 [305,] 0.0001791688 0.0001693576 7.434187e-05
 [306,] 0.0001759876 0.0001716858 7.408275e-05
 [307,] 0.0001946955 0.0001447868 5.294476e-05
 [308,] 0.0001770790 0.0001673976 7.175368e-05
 [309,] 0.0001759156 0.0001672319 7.107491e-05
 [310,] 0.0002145048 0.0001774600 6.054023e-05
 [311,] 0.0001927952 0.0001645413 6.437569e-05
 [312,] 0.0001464167 0.0001655359 4.532396e-05
 [313,] 0.0001299180 0.0001821865 5.080810e-05
 [314,] 0.0001387755 0.0002073923 6.616236e-05
 [315,] 0.0001827364 0.0001431345 5.011343e-05
 [316,] 0.0001917754 0.0001641561 6.341290e-05
 [317,] 0.0001539133 0.0001409197 4.787043e-05
 [318,] 0.0001328928 0.0002030496 5.916711e-05
 [319,] 0.0001339805 0.0002089874 6.166733e-05
 [320,] 0.0001786939 0.0001462869 4.897549e-05
 [321,] 0.0001677888 0.0002034480 4.463848e-05
 [322,] 0.0001745718 0.0001840837 8.119557e-05
 [323,] 0.0001632006 0.0001401065 4.976008e-05
 [324,] 0.0001782481 0.0001935694 8.988504e-05
 [325,] 0.0001617842 0.0001338806 4.245346e-05
 [326,] 0.0001663264 0.0002114961 4.449934e-05
 [327,] 0.0001652152 0.0001688000 6.561220e-05
 [328,] 0.0001565252 0.0001336711 4.098755e-05
 [329,] 0.0001593686 0.0002640683 4.677130e-05
 [330,] 0.0001586145 0.0001839439 5.776651e-05
 [331,] 0.0001643630 0.0002485344 4.192369e-05
 [332,] 0.0001669628 0.0002043436 8.654993e-05
 [333,] 0.0001254545 0.0002300295 4.603461e-05
 [334,] 0.0001252322 0.0002654298 5.040751e-05
 [335,] 0.0001263005 0.0002341576 4.514513e-05
 [336,] 0.0001251181 0.0002570375 4.987010e-05
 [337,] 0.0001262897 0.0002231411 4.402078e-05
 [338,] 0.0001460515 0.0001383988 4.261150e-05
 [339,] 0.0001450203 0.0001327436 4.006393e-05
 [340,] 0.0001735857 0.0001561459 5.097344e-05
 [341,] 0.0001479805 0.0001370308 4.415081e-05
 [342,] 0.0001445916 0.0001366118 4.285307e-05
 [343,] 0.0001433940 0.0001363860 4.232813e-05
 [344,] 0.0001680059 0.0001769290 7.025851e-05
 [345,] 0.0001732859 0.0001505275 4.837569e-05
 [346,] 0.0001733507 0.0001503054 4.827450e-05
 [347,] 0.0001454601 0.0001385277 4.419277e-05
 [348,] 0.0001589358 0.0001727807 6.378521e-05
 [349,] 0.0001729757 0.0001526264 4.995044e-05
 [350,] 0.0001379443 0.0001372369 4.090975e-05
 [351,] 0.0001741894 0.0001564122 5.132829e-05
 [352,] 0.0001473609 0.0001410090 3.968987e-05
 [353,] 0.0001535070 0.0001387379 4.075679e-05
 [354,] 0.0001544935 0.0001637169 5.564544e-05
 [355,] 0.0001562027 0.0001845717 6.747357e-05
 [356,] 0.0001607374 0.0001833078 7.020099e-05
 [357,] 0.0001731933 0.0001614733 5.165429e-05
 [358,] 0.0001749757 0.0001630949 5.644456e-05
 [359,] 0.0001360404 0.0002733736 7.806996e-05
 [360,] 0.0001751172 0.0001644899 5.718088e-05
 [361,] 0.0001734189 0.0001594742 5.305158e-05
 [362,] 0.0001756191 0.0001804976 4.162173e-05
 [363,] 0.0001736928 0.0001623110 5.461172e-05
 [364,] 0.0001742539 0.0001634709 5.583660e-05
 [365,] 0.0001734775 0.0001489240 4.872227e-05
 [366,] 0.0001668987 0.0001850638 7.544735e-05
 [367,] 0.0001521083 0.0001705392 5.450715e-05
 [368,] 0.0001726019 0.0001445325 4.708298e-05
 [369,] 0.0001504065 0.0001485493 5.121370e-05
 [370,] 0.0001565282 0.0001842268 6.759370e-05
 [371,] 0.0001729562 0.0001845847 6.439776e-05
 [372,] 0.0001421313 0.0001397038 4.295428e-05
 [373,] 0.0001535192 0.0001723183 6.384180e-05
 [374,] 0.0001730354 0.0001830199 6.372435e-05
 [375,] 0.0001671520 0.0001747761 5.390195e-05
 [376,] 0.0001417331 0.0001396445 4.275131e-05
 [377,] 0.0001751050 0.0001679824 5.623388e-05
 [378,] 0.0001765139 0.0001628073 5.526980e-05
 [379,] 0.0001741860 0.0001578706 5.179181e-05
 [380,] 0.0002548193 0.0001934183 4.218333e-05
 [381,] 0.0004625782 0.0002320602 4.078434e-05
 [382,] 0.0002399924 0.0001643996 8.857087e-05
 [383,] 0.0002023352 0.0001696244 6.520428e-05
 [384,] 0.0001354220 0.0001351061 3.814865e-05
 [385,] 0.0002622780 0.0001657347 8.460557e-05
 [386,] 0.0002429922 0.0001720499 8.411736e-05
 [387,] 0.0001441794 0.0001662712 4.381929e-05
 [388,] 0.0002462366 0.0001499792 7.002964e-05
 [389,] 0.0001697352 0.0001798687 5.695272e-05
 [390,] 0.0002463731 0.0001536283 6.399423e-05
 [391,] 0.0001697684 0.0001789595 5.645383e-05
 [392,] 0.0001421056 0.0001368982 3.693118e-05
 [393,] 0.0001697677 0.0001789636 5.645952e-05
 [394,] 0.0001697582 0.0001799598 5.687702e-05
 [395,] 0.0002585970 0.0001685288 1.039311e-04
 [396,] 0.0001470719 0.0001325012 4.018026e-05
 [397,] 0.0001610219 0.0001456058 5.483510e-05
 [398,] 0.0001611901 0.0001452271 5.466216e-05
 [399,] 0.0002366760 0.0001718207 8.066037e-05
 [400,] 0.0001749245 0.0001967617 6.048084e-05
 [401,] 0.0001716101 0.0001719240 4.404451e-05
 [402,] 0.0001777608 0.0001559764 3.866667e-05
 [403,] 0.0001627229 0.0001663233 5.002413e-05
 [404,] 0.0001349311 0.0001363531 3.612316e-05
 [405,] 0.0004935715 0.0001652003 2.039355e-04
 [406,] 0.0001769527 0.0001529937 4.522322e-05
 [407,] 0.0001722606 0.0001769874 6.029342e-05
 [408,] 0.0001586463 0.0001488834 5.274172e-05
 [409,] 0.0001563512 0.0001518421 5.328606e-05
 [410,] 0.0001578969 0.0001516085 5.388810e-05
 [411,] 0.0001661058 0.0001662446 5.195151e-05
 [412,] 0.0001854300 0.0002053842 9.164852e-05
 [413,] 0.0001568527 0.0001513248 5.318777e-05
 [414,] 0.0001440146 0.0001465143 4.524549e-05
 [415,] 0.0001566928 0.0001880962 4.661002e-05
 [416,] 0.0001448519 0.0001464644 4.570369e-05
 [417,] 0.0001573174 0.0001889946 4.660304e-05
 [418,] 0.0001410527 0.0001476119 4.368788e-05
 [419,] 0.0001580355 0.0001658135 4.932423e-05
 [420,] 0.0001576524 0.0001660848 4.939755e-05
 [421,] 0.0001551797 0.0001910233 4.675789e-05
 [422,] 0.0001747023 0.0001790873 5.941837e-05
 [423,] 0.0001747256 0.0001712347 5.540279e-05
 [424,] 0.0001749381 0.0001917119 7.091419e-05
 [425,] 0.0001520333 0.0001872023 4.676934e-05
 [426,] 0.0001532819 0.0002003678 4.740625e-05
 [427,] 0.0001513977 0.0001572973 4.416311e-05
 [428,] 0.0001532715 0.0001959999 4.714329e-05
 [429,] 0.0001531801 0.0001624786 4.474870e-05
 [430,] 0.0001745295 0.0002019926 7.580723e-05
 [431,] 0.0001594713 0.0001531792 3.954288e-05
 [432,] 0.0001377346 0.0001372519 3.624472e-05
 [433,] 0.0001455636 0.0001900831 4.620538e-05
 [434,] 0.0001462264 0.0001883790 4.558796e-05
 [435,] 0.0001462245 0.0001939144 4.626460e-05
 [436,] 0.0001463888 0.0001911622 4.583488e-05
 [437,] 0.0001547521 0.0001667285 4.769952e-05
 [438,] 0.0001688583 0.0001669532 5.063545e-05
 [439,] 0.0001458414 0.0001898261 4.595861e-05
 [440,] 0.0002190942 0.0001750861 6.621869e-05
 [441,] 0.0001450591 0.0001920733 4.680181e-05
 [442,] 0.0001559407 0.0001641277 4.461219e-05
 [443,] 0.0001388252 0.0001544963 3.641791e-05
 [444,] 0.0001246105 0.0001634500 4.078976e-05
 [445,] 0.0001569281 0.0001617953 4.514742e-05
 [446,] 0.0001381073 0.0001549299 3.646894e-05
 [447,] 0.0001559724 0.0001619087 4.499928e-05
 [448,] 0.0001533145 0.0001990851 4.713884e-05
 [449,] 0.0001565090 0.0001622499 4.499937e-05
 [450,] 0.0001567379 0.0001617888 4.514585e-05
 [451,] 0.0001402583 0.0001364322 3.657023e-05
 [452,] 0.0001497372 0.0001648283 4.178852e-05
 [453,] 0.0001563751 0.0002014254 4.715169e-05
 [454,] 0.0001496504 0.0001609198 4.150166e-05
 [455,] 0.0001517600 0.0001610436 4.129097e-05
 [456,] 0.0001506165 0.0001588278 4.125432e-05
 [457,] 0.0001499997 0.0001641104 4.168556e-05
 [458,] 0.0001583339 0.0001664426 4.860613e-05
 [459,] 0.0001339545 0.0001432392 3.607720e-05
 [460,] 0.0001399743 0.0001343258 3.797866e-05
 [461,] 0.0001748965 0.0002181785 4.369387e-05
 [462,] 0.0001703629 0.0002798654 4.807812e-05
 [463,] 0.0001942263 0.0002503589 1.442387e-04
 [464,] 0.0001482270 0.0001694573 5.073160e-05
 [465,] 0.0001600683 0.0002106798 4.719059e-05
 [466,] 0.0001874933 0.0001890778 4.205757e-05
 [467,] 0.0002034987 0.0001650893 3.907621e-05
 [468,] 0.0001940630 0.0001677430 3.865953e-05
 [469,] 0.0001713920 0.0001656279 5.398881e-05
 [470,] 0.0001933312 0.0002249571 4.023031e-05
 [471,] 0.0002026268 0.0001687646 3.883451e-05
 [472,] 0.0001980347 0.0002444673 4.067099e-05
 [473,] 0.0001980084 0.0002459338 4.072580e-05
 [474,] 0.0002035460 0.0001645957 3.910389e-05
 [475,] 0.0001956606 0.0002400641 4.064273e-05
 [476,] 0.0002046652 0.0001614240 3.937232e-05
 [477,] 0.0001516599 0.0001980621 4.550499e-05
 [478,] 0.0001675023 0.0001517920 5.037730e-05
 [479,] 0.0001309846 0.0001461859 3.663412e-05
 [480,] 0.0001283539 0.0002485141 5.257289e-05
 [481,] 0.0001788485 0.0001688534 5.495726e-05
 [482,] 0.0001834617 0.0004135499 5.018460e-05
 [483,] 0.0001718282 0.0003020624 4.795482e-05
 [484,] 0.0001702412 0.0002131996 7.248209e-05
 [485,] 0.0001931406 0.0001660229 5.505383e-05
 [486,] 0.0001888328 0.0001664075 5.358320e-05
 [487,] 0.0001287023 0.0001388630 3.664249e-05
 [488,] 0.0002110768 0.0001802506 3.880165e-05
 [489,] 0.0001728000 0.0002971816 4.756342e-05
 [490,] 0.0001695352 0.0001639410 5.202629e-05
 [491,] 0.0001695381 0.0001637457 5.197685e-05
 [492,] 0.0001933566 0.0001663733 5.453643e-05
 [493,] 0.0001786412 0.0001407542 4.327841e-05
 [494,] 0.0001888185 0.0001721808 5.543532e-05
 [495,] 0.0001882477 0.0001496888 4.474974e-05
 [496,] 0.0002259595 0.0001672983 5.996511e-05
 [497,] 0.0001716428 0.0001558423 5.280301e-05
 [498,] 0.0002112599 0.0001667519 5.526125e-05
 [499,] 0.0001664965 0.0001422667 4.587182e-05
 [500,] 0.0001675172 0.0001346587 4.393576e-05
 [501,] 0.0002143550 0.0001704366 5.834162e-05
 [502,] 0.0002180253 0.0001752329 7.673669e-05
 [503,] 0.0002147169 0.0001649362 6.113199e-05
 [504,] 0.0001480726 0.0001661266 4.000938e-05
 [505,] 0.0001381727 0.0001865844 4.609333e-05
 [506,] 0.0001427121 0.0002073963 5.002147e-05
 [507,] 0.0001424583 0.0002062698 5.030659e-05
 [508,] 0.0001541265 0.0001737453 5.037490e-05
 [509,] 0.0001428141 0.0001524044 4.376815e-05
 [510,] 0.0001386703 0.0001389702 3.849390e-05
 [511,] 0.0001421074 0.0001484397 4.251483e-05
 [512,] 0.0001438092 0.0001709377 4.925201e-05
 [513,] 0.0001437021 0.0001714295 4.927965e-05
 [514,] 0.0001439852 0.0001721601 4.977297e-05
 [515,] 0.0001425667 0.0001481778 4.271322e-05
 [516,] 0.0001437939 0.0001723950 4.964632e-05
 [517,] 0.0001430323 0.0001720397 4.872745e-05
 [518,] 0.0001432513 0.0001750294 4.977985e-05
 [519,] 0.0001423713 0.0001786266 4.954260e-05
 [520,] 0.0001814441 0.0002469195 1.058379e-04
 [521,] 0.0001390053 0.0001336000 3.773342e-05
 [522,] 0.0001443628 0.0001376356 4.409061e-05
 [523,] 0.0001336027 0.0001334328 3.699069e-05
 [524,] 0.0001357155 0.0001333013 3.838617e-05
 [525,] 0.0001480154 0.0001363520 4.429840e-05
 [526,] 0.0002148563 0.0001417312 5.974530e-05
 [527,] 0.0001270427 0.0001483294 3.603997e-05
 [528,] 0.0001290772 0.0001415521 3.812165e-05
 [529,] 0.0001279792 0.0001478522 3.578518e-05
 [530,] 0.0001556034 0.0001469046 4.132531e-05
 [531,] 0.0001396709 0.0001559667 4.776020e-05
 [532,] 0.0001423663 0.0001862285 5.888488e-05
 [533,] 0.0001404611 0.0001671204 4.486071e-05
 [534,] 0.0001680791 0.0002356053 8.351836e-05
 [535,] 0.0001925224 0.0001604644 6.118719e-05
 [536,] 0.0001677522 0.0001536551 4.901992e-05
 [537,] 0.0001392167 0.0001669368 4.481155e-05
 [538,] 0.0001692975 0.0001541175 4.930747e-05
 [539,] 0.0001680949 0.0001538629 4.902163e-05
 [540,] 0.0001379976 0.0001673554 4.456881e-05
 [541,] 0.0001788164 0.0001707378 6.240396e-05
 [542,] 0.0001458526 0.0001455981 3.828532e-05
 [543,] 0.0001675069 0.0001584030 5.043061e-05
 [544,] 0.0001847862 0.0001641749 6.193908e-05
 [545,] 0.0001839725 0.0001750512 6.010856e-05
 [546,] 0.0002023217 0.0001498916 6.198374e-05
 [547,] 0.0001829443 0.0001748911 5.943485e-05
 [548,] 0.0001836326 0.0001748911 5.963791e-05
 [549,] 0.0001675055 0.0001598412 5.088475e-05
 [550,] 0.0001676759 0.0001582923 5.066059e-05
 [551,] 0.0001669720 0.0001585285 4.997566e-05
 [552,] 0.0002061804 0.0001432795 4.732727e-05
 [553,] 0.0001373962 0.0001426627 3.908966e-05
 [554,] 0.0001353866 0.0001377122 3.653666e-05
 [555,] 0.0001884821 0.0001536506 6.357030e-05
 [556,] 0.0001689571 0.0001750022 5.374582e-05
 [557,] 0.0001849090 0.0001750595 6.056852e-05
 [558,] 0.0001354371 0.0001530372 4.228769e-05
 [559,] 0.0002023134 0.0001420817 4.983788e-05
 [560,] 0.0001384221 0.0001598256 4.407314e-05
 [561,] 0.0002070330 0.0001537676 4.427380e-05
 [562,] 0.0001821543 0.0001440164 4.147732e-05
 [563,] 0.0001538843 0.0001449320 3.688990e-05
 [564,] 0.0001872740 0.0001904478 5.016320e-05
 [565,] 0.0001283363 0.0001617752 3.667120e-05
 [566,] 0.0001280023 0.0001333449 3.636007e-05
 [567,] 0.0001281980 0.0001555921 3.622938e-05
 [568,] 0.0001248562 0.0001615888 3.843884e-05
 [569,] 0.0001274867 0.0001564901 3.646942e-05
 [570,] 0.0001418715 0.0001856989 4.599722e-05
 [571,] 0.0001264490 0.0001587882 3.705154e-05
 [572,] 0.0001299420 0.0001349019 3.708403e-05
 [573,] 0.0001262089 0.0001639173 3.770995e-05
 [574,] 0.0001268575 0.0001609239 3.709835e-05
 [575,] 0.0001261860 0.0001869619 4.009411e-05
 [576,] 0.0001702065 0.0001751286 5.580516e-05
 [577,] 0.0001293818 0.0001346211 3.652192e-05
 [578,] 0.0001259224 0.0001402913 3.612074e-05
 [579,] 0.0001264182 0.0001898223 4.032677e-05
 [580,] 0.0001269475 0.0001652800 3.744829e-05
 [581,] 0.0001489534 0.0001704888 4.775484e-05
 [582,] 0.0001442349 0.0001590031 4.401328e-05
 [583,] 0.0001287284 0.0001787213 3.792823e-05
 [584,] 0.0001342195 0.0002196120 5.412991e-05
 [585,] 0.0001910131 0.0001846107 4.752271e-05
 [586,] 0.0001454602 0.0001749875 4.547109e-05
 [587,] 0.0001284813 0.0001411213 3.927210e-05
 [588,] 0.0001285445 0.0001598674 3.647992e-05
 [589,] 0.0001327160 0.0001355885 3.690582e-05
 [590,] 0.0001279915 0.0001814907 3.848628e-05
 [591,] 0.0001295394 0.0001367124 3.664010e-05
 [592,] 0.0001467242 0.0001705760 4.700884e-05
 [593,] 0.0001630770 0.0001747497 5.355121e-05
 [594,] 0.0001419861 0.0001404510 4.019054e-05
 [595,] 0.0001412639 0.0001407311 4.024802e-05
 [596,] 0.0001414745 0.0001402806 4.006594e-05
 [597,] 0.0001479119 0.0002013594 5.826556e-05
 [598,] 0.0001420280 0.0001403929 4.029290e-05
 [599,] 0.0001545523 0.0001859931 4.891291e-05
 [600,] 0.0001433991 0.0001398363 4.072346e-05
 [601,] 0.0001490245 0.0001737793 4.005691e-05
 [602,] 0.0001416461 0.0001403508 4.006785e-05
 [603,] 0.0002017502 0.0002247816 5.385788e-05
 [604,] 0.0001419769 0.0001394275 3.968821e-05
 [605,] 0.0001417257 0.0001403763 4.013443e-05
 [606,] 0.0001437358 0.0001400707 4.043490e-05
 [607,] 0.0001417128 0.0001403985 4.004393e-05
 [608,] 0.0001416746 0.0001405322 4.031240e-05
 [609,] 0.0001419842 0.0001403330 4.018051e-05
 [610,] 0.0001487120 0.0001732322 4.007083e-05
 [611,] 0.0001412800 0.0001408796 4.029252e-05
 [612,] 0.0001414538 0.0001405766 4.025656e-05
 [613,] 0.0001475426 0.0002048746 5.850660e-05
 [614,] 0.0001466601 0.0001863095 4.191490e-05
 [615,] 0.0001476047 0.0002102646 6.100855e-05
 [616,] 0.0001463356 0.0001787487 4.124749e-05
 [617,] 0.0001419666 0.0001403557 4.020790e-05
 [618,] 0.0001454491 0.0001846481 4.216383e-05
 [619,] 0.0001423939 0.0001403941 4.037227e-05
 [620,] 0.0001421945 0.0001404487 4.038245e-05
 [621,] 0.0001421802 0.0001405128 4.042502e-05
 [622,] 0.0001418930 0.0001404692 4.031195e-05
 [623,] 0.0001418982 0.0001404719 4.031589e-05
 [624,] 0.0001463811 0.0001437377 4.220449e-05
 [625,] 0.0001447713 0.0001398093 4.101730e-05
 [626,] 0.0001449434 0.0001409582 4.213570e-05
 [627,] 0.0001404239 0.0002018679 4.818575e-05
 [628,] 0.0001772058 0.0001589892 4.538364e-05
 [629,] 0.0001467177 0.0001361595 4.041405e-05
 [630,] 0.0001934236 0.0001534445 4.482184e-05
 [631,] 0.0001394885 0.0001562547 4.116493e-05
 [632,] 0.0002384913 0.0001521647 4.847842e-05
 [633,] 0.0001961509 0.0001539617 4.475291e-05
 [634,] 0.0001591962 0.0001747516 5.179948e-05
 [635,] 0.0002358123 0.0001498210 4.903196e-05
 [636,] 0.0002370372 0.0001617626 4.766423e-05
 [637,] 0.0001955937 0.0001540278 4.458073e-05
 [638,] 0.0002301644 0.0001499786 5.202605e-05
 [639,] 0.0001456493 0.0001607933 3.924594e-05
 [640,] 0.0001466649 0.0001430855 3.805717e-05
 [641,] 0.0001689531 0.0001737368 5.882852e-05
 [642,] 0.0001441731 0.0001822118 5.369478e-05
 [643,] 0.0001273269 0.0001567106 3.956811e-05
 [644,] 0.0001476995 0.0001537553 4.315804e-05
 [645,] 0.0001691990 0.0001786968 6.121033e-05
 [646,] 0.0001927500 0.0001958466 5.246557e-05
 [647,] 0.0001486194 0.0001561141 4.808975e-05
 [648,] 0.0001481530 0.0001563881 4.782080e-05
 [649,] 0.0001422275 0.0001852225 5.273713e-05
 [650,] 0.0001488700 0.0001922882 6.030685e-05
 [651,] 0.0001699658 0.0001859776 6.575915e-05
 [652,] 0.0001505059 0.0001530957 3.824796e-05
 [653,] 0.0001709263 0.0001679225 5.681935e-05
 [654,] 0.0001950695 0.0002004170 5.249882e-05
 [655,] 0.0001519544 0.0001568092 4.670887e-05
 [656,] 0.0001277021 0.0001570218 3.985696e-05
 [657,] 0.0001703769 0.0001792604 6.324436e-05
 [658,] 0.0001714358 0.0001717392 6.069615e-05
 [659,] 0.0001718237 0.0001744333 6.235199e-05
 [660,] 0.0001683688 0.0001761670 5.932815e-05
 [661,] 0.0001559861 0.0001699892 5.944817e-05
 [662,] 0.0001937954 0.0001953710 5.226730e-05
 [663,] 0.0001535492 0.0001500369 3.805568e-05
 [664,] 0.0001536092 0.0001508978 3.812177e-05
 [665,] 0.0001484830 0.0001671039 5.130517e-05
 [666,] 0.0001927145 0.0001946889 5.234165e-05
 [667,] 0.0001404660 0.0001391195 3.952209e-05
 [668,] 0.0001407009 0.0001401575 3.940599e-05
 [669,] 0.0001501122 0.0001772712 5.490364e-05
 [670,] 0.0001920423 0.0001999696 5.301673e-05
 [671,] 0.0001419294 0.0001407570 3.984539e-05
 [672,] 0.0001546305 0.0001355350 3.765931e-05
 [673,] 0.0001672106 0.0001513275 5.048757e-05
 [674,] 0.0001421370 0.0001851417 4.341752e-05
 [675,] 0.0001406444 0.0001858996 4.457114e-05
 [676,] 0.0002176380 0.0001562096 5.619067e-05
 [677,] 0.0001768771 0.0001774685 5.029544e-05
 [678,] 0.0001399890 0.0001815488 4.454467e-05
 [679,] 0.0001399207 0.0001804686 4.446546e-05
 [680,] 0.0001400875 0.0001705829 4.283479e-05
 [681,] 0.0001773360 0.0001702632 6.045152e-05
 [682,] 0.0001420395 0.0001791024 4.271022e-05
 [683,] 0.0001447431 0.0001701047 5.218198e-05
 [684,] 0.0001421637 0.0001434887 4.139571e-05
 [685,] 0.0001419989 0.0001446148 4.157172e-05
 [686,] 0.0001419093 0.0001443215 4.140242e-05
 [687,] 0.0001406283 0.0001862190 4.463930e-05
 [688,] 0.0001758059 0.0001804306 5.114043e-05
 [689,] 0.0002175123 0.0001559945 5.676943e-05
 [690,] 0.0002176491 0.0001576810 5.477655e-05
 [691,] 0.0001727669 0.0001512449 5.190787e-05
 [692,] 0.0001726769 0.0001513570 5.207845e-05
 [693,] 0.0001438859 0.0001339402 3.972918e-05
 [694,] 0.0001779000 0.0001720158 6.345100e-05
 [695,] 0.0001738046 0.0001728911 5.650326e-05
 [696,] 0.0001806889 0.0001545732 4.618248e-05
 [697,] 0.0001790823 0.0001520979 4.612739e-05
 [698,] 0.0002136612 0.0002100882 5.374014e-05
 [699,] 0.0001434332 0.0002158461 4.680209e-05
 [700,] 0.0001684875 0.0001533822 5.318970e-05
 [701,] 0.0001647800 0.0001845519 5.998231e-05
 [702,] 0.0001572164 0.0002687651 5.186009e-05
 [703,] 0.0001703099 0.0001530385 5.344397e-05
 [704,] 0.0001423255 0.0002003741 5.274888e-05
 [705,] 0.0001492568 0.0002099196 4.363983e-05
 [706,] 0.0001432928 0.0002021257 4.991271e-05
 [707,] 0.0001429128 0.0002011477 5.072241e-05
 [708,] 0.0001527705 0.0001933772 4.149651e-05
 [709,] 0.0001503242 0.0002056596 4.287852e-05
 [710,] 0.0002672072 0.0001948140 4.375096e-05
 [711,] 0.0001650613 0.0001518992 5.038847e-05
 [712,] 0.0001478365 0.0002097283 4.410537e-05
 [713,] 0.0001446503 0.0001674363 4.562262e-05
 [714,] 0.0001492287 0.0002120208 4.453425e-05
 [715,] 0.0002103391 0.0001972237 4.729997e-05
 [716,] 0.0001434217 0.0001787336 4.510161e-05
 [717,] 0.0001628920 0.0001522156 4.473157e-05
 [718,] 0.0002112081 0.0001902019 5.118565e-05
 [719,] 0.0001946861 0.0001644712 5.204698e-05
 [720,] 0.0001500359 0.0001350963 4.228760e-05
 [721,] 0.0001429580 0.0001595145 4.033027e-05
 [722,] 0.0001747891 0.0001585940 5.008471e-05
 [723,] 0.0001421811 0.0001586899 4.554691e-05
 [724,] 0.0001411527 0.0001551280 4.047284e-05
 [725,] 0.0001428812 0.0001572106 4.626442e-05
 [726,] 0.0001430668 0.0001670661 4.916344e-05
 [727,] 0.0001806972 0.0001742625 5.630094e-05
 [728,] 0.0001807466 0.0001742666 5.630775e-05
 [729,] 0.0001811391 0.0001743451 5.633660e-05
 [730,] 0.0001810791 0.0001741468 5.644794e-05
 [731,] 0.0001709528 0.0001813285 6.036492e-05
 [732,] 0.0002174054 0.0001487010 4.257276e-05
 [733,] 0.0002119643 0.0001491862 4.238185e-05
 [734,] 0.0001717492 0.0001722887 5.468626e-05
 [735,] 0.0001772784 0.0001721670 5.593944e-05
 [736,] 0.0001480564 0.0001686012 4.004806e-05
 [737,] 0.0001655442 0.0001556473 4.383554e-05
 [738,] 0.0001883821 0.0001972963 5.421570e-05
 [739,] 0.0001877227 0.0002104147 5.611209e-05
 [740,] 0.0001718059 0.0001722975 5.469799e-05
 [741,] 0.0001721173 0.0001723691 5.471280e-05
 [742,] 0.0001718917 0.0001723686 5.468060e-05
 [743,] 0.0001720192 0.0001724851 5.464819e-05
 [744,] 0.0001719565 0.0001724586 5.464319e-05
 [745,] 0.0001721802 0.0001724582 5.467789e-05
 [746,] 0.0001720823 0.0001724510 5.466479e-05
 [747,] 0.0001720860 0.0001724576 5.466326e-05
 [748,] 0.0001721797 0.0001724570 5.467802e-05
 [749,] 0.0001721401 0.0001724505 5.467387e-05
 [750,] 0.0001721696 0.0001724582 5.467582e-05
 [751,] 0.0001718453 0.0001724576 5.462716e-05
 [752,] 0.0001717090 0.0001726096 5.455854e-05
 [753,] 0.0001833453 0.0002204252 5.909792e-05
 [754,] 0.0001716122 0.0001726096 5.454574e-05
 [755,] 0.0001717128 0.0001726158 5.455755e-05
 [756,] 0.0001717377 0.0001725953 5.456550e-05
 [757,] 0.0001717475 0.0001726079 5.456373e-05
 [758,] 0.0001721696 0.0001726148 5.462282e-05
 [759,] 0.0001715666 0.0001726096 5.453896e-05
 [760,] 0.0001807805 0.0002161138 5.976953e-05
 [761,] 0.0001717537 0.0001728165 5.452279e-05
 [762,] 0.0001720868 0.0001726096 5.461137e-05
 [763,] 0.0001271459 0.0001746547 3.929800e-05
 [764,] 0.0001724114 0.0001713162 5.434367e-05
 [765,] 0.0001716379 0.0001726758 5.453926e-05
 [766,] 0.0001253702 0.0001346425 3.576277e-05
 [767,] 0.0001720528 0.0001726138 5.458326e-05
 [768,] 0.0001717180 0.0001726078 5.456109e-05
 [769,] 0.0001716157 0.0001726185 5.454243e-05
 [770,] 0.0001846864 0.0002086044 5.675072e-05
 [771,] 0.0001266573 0.0001360422 3.679362e-05
 [772,] 0.0001822061 0.0001951983 5.570150e-05
 [773,] 0.0001808861 0.0001839223 7.507453e-05
 [774,] 0.0001810551 0.0001836566 7.507103e-05
 [775,] 0.0001816342 0.0001887854 7.852381e-05
 [776,] 0.0001250860 0.0001402687 3.711991e-05
 [777,] 0.0001844750 0.0001763709 7.340650e-05
 [778,] 0.0001317693 0.0001354318 3.590288e-05
 [779,] 0.0001424934 0.0001432308 4.008421e-05
 [780,] 0.0001872627 0.0001975467 5.471119e-05
 [781,] 0.0001836895 0.0001905775 5.452903e-05
 [782,] 0.0001561215 0.0001575427 4.156073e-05
 [783,] 0.0001837150 0.0001893256 5.436291e-05
 [784,] 0.0001348535 0.0001490648 4.196070e-05
 [785,] 0.0001381411 0.0001690226 4.912247e-05
 [786,] 0.0001294765 0.0001349492 3.676742e-05
 [787,] 0.0001817150 0.0002007128 5.676506e-05
 [788,] 0.0001355475 0.0001529385 4.359352e-05
 [789,] 0.0001464957 0.0001765099 4.282967e-05
 [790,] 0.0001468289 0.0001731728 4.242407e-05
 [791,] 0.0001471674 0.0001737640 4.239860e-05
 [792,] 0.0001810130 0.0001685795 6.624021e-05
 [793,] 0.0001811260 0.0001640719 6.341918e-05
 [794,] 0.0001342175 0.0001556393 4.223891e-05
 [795,] 0.0001724810 0.0002253599 8.435670e-05
 [796,] 0.0001410050 0.0001887545 6.097267e-05
 [797,] 0.0001347415 0.0001354764 3.815664e-05
 [798,] 0.0001253562 0.0001913298 4.215984e-05
 [799,] 0.0001284312 0.0001532373 3.975115e-05
 [800,] 0.0001351685 0.0001591332 4.396878e-05
 [801,] 0.0001353584 0.0001350016 3.853251e-05
 [802,] 0.0001365336 0.0001506245 4.207576e-05
 [803,] 0.0001957604 0.0001857624 4.705775e-05
 [804,] 0.0001248064 0.0001370709 3.584060e-05
 [805,] 0.0001340913 0.0001345344 3.576666e-05
 [806,] 0.0001928235 0.0001861812 4.683358e-05
 [807,] 0.0001246157 0.0001380673 3.598468e-05
 [808,] 0.0001912240 0.0001476922 4.870643e-05
 [809,] 0.0001266288 0.0001885048 4.019574e-05
 [810,] 0.0001256188 0.0001412608 3.623219e-05
 [811,] 0.0001910927 0.0001883169 4.674491e-05
 [812,] 0.0001336085 0.0001517279 4.080751e-05
 [813,] 0.0001335739 0.0001500564 3.987175e-05
 [814,] 0.0001335393 0.0001584502 4.096406e-05
 [815,] 0.0001361053 0.0001875462 5.002924e-05
 [816,] 0.0001640633 0.0001621043 5.088947e-05
 [817,] 0.0001915004 0.0002242323 4.546367e-05
 [818,] 0.0001333739 0.0002129044 4.889533e-05
 [819,] 0.0001334597 0.0002279862 5.159228e-05
 [820,] 0.0001648202 0.0001597900 5.075725e-05
 [821,] 0.0001319677 0.0002124041 4.540721e-05
 [822,] 0.0001638357 0.0001591832 4.957545e-05
 [823,] 0.0001331811 0.0001782465 4.476877e-05
 [824,] 0.0001939926 0.0002363709 4.593634e-05
 [825,] 0.0001480453 0.0001372212 4.231088e-05
 [826,] 0.0001648054 0.0001640323 5.107857e-05
 [827,] 0.0001520738 0.0002395538 8.949673e-05
 [828,] 0.0004262196 0.0001746556 1.748906e-04
 [829,] 0.0001992261 0.0001510680 8.317802e-05
 [830,] 0.0001495887 0.0001949979 6.917804e-05
 [831,] 0.0001861559 0.0001478872 6.596331e-05
 [832,] 0.0004337065 0.0001464937 1.757719e-04
 [833,] 0.0001459765 0.0001382276 4.192274e-05
 [834,] 0.0002537078 0.0001502487 1.097917e-04
 [835,] 0.0001598181 0.0001768015 6.198572e-05
 [836,] 0.0003249677 0.0001405835 1.122294e-04
 [837,] 0.0003588763 0.0001470266 1.468438e-04
 [838,] 0.0001929990 0.0001570447 8.149557e-05
 [839,] 0.0001558956 0.0001719878 6.541301e-05
 [840,] 0.0002492801 0.0001406026 8.649806e-05
 [841,] 0.0001545709 0.0001744163 6.566515e-05
 [842,] 0.0002743445 0.0001491960 1.171087e-04
 [843,] 0.0001687183 0.0003124148 1.459026e-04
 [844,] 0.0001674214 0.0003018949 1.386010e-04
 [845,] 0.0002087733 0.0001740065 7.662212e-05
 [846,] 0.0006318026 0.0001366820 2.028898e-04
 [847,] 0.0002450120 0.0002196284 1.620376e-04
 [848,] 0.0001828681 0.0001468891 6.467075e-05
 [849,] 0.0002583895 0.0001421085 7.753093e-05
 [850,] 0.0004343089 0.0001401167 1.468522e-04
 [851,] 0.0001651810 0.0002797664 1.244501e-04
 [852,] 0.0001540825 0.0001764005 5.213529e-05
 [853,] 0.0001826925 0.0001752210 5.863728e-05
 [854,] 0.0002114198 0.0001761365 8.114778e-05
 [855,] 0.0002020889 0.0002071326 1.127079e-04
 [856,] 0.0001492946 0.0001625423 4.878656e-05
 [857,] 0.0001636680 0.0003115790 1.366985e-04
 [858,] 0.0001635954 0.0002930565 1.281297e-04
 [859,] 0.0003339430 0.0003523135 3.884517e-04
 [860,] 0.0001663706 0.0001852783 7.941931e-05
 [861,] 0.0012349660 0.0001362084 3.275968e-04
 [862,] 0.0001627717 0.0001702523 6.884625e-05
 [863,] 0.0001508067 0.0001703110 6.135585e-05
 [864,] 0.0001713925 0.0001781856 5.456588e-05
 [865,] 0.0001676758 0.0003339890 1.544612e-04
 [866,] 0.0001714334 0.0001753159 7.698411e-05
 [867,] 0.0001728226 0.0001858265 6.438447e-05
 [868,] 0.0001930961 0.0001588526 8.333596e-05
 [869,] 0.0001531749 0.0001754156 5.104412e-05
 [870,] 0.0002160253 0.0001768951 8.454883e-05
 [871,] 0.0006168469 0.0001469396 2.521003e-04
 [872,] 0.0001735106 0.0001854607 6.481572e-05
 [873,] 0.0004134844 0.0001378278 1.402664e-04
 [874,] 0.0002034745 0.0001541239 9.205141e-05
 [875,] 0.0001976771 0.0001762694 6.118143e-05
 [876,] 0.0001656226 0.0001635745 5.062459e-05
 [877,] 0.0006800189 0.0001458123 2.720022e-04
 [878,] 0.0002182663 0.0001909086 1.090516e-04
 [879,] 0.0001825654 0.0001770522 8.511054e-05
 [880,] 0.0001706188 0.0001716249 7.427788e-05
 [881,] 0.0001716452 0.0001677417 7.248072e-05
 [882,] 0.0001746015 0.0001839935 6.492608e-05
 [883,] 0.0002320147 0.0001456013 9.385425e-05
 [884,] 0.0001754317 0.0001831006 6.503227e-05
 [885,] 0.0001753613 0.0001844682 6.578998e-05
 [886,] 0.0001744960 0.0001840025 6.484588e-05
 [887,] 0.0001750555 0.0001837423 6.513385e-05
 [888,] 0.0001742784 0.0001804942 6.257737e-05
 [889,] 0.0002544225 0.0001432770 9.906368e-05
 [890,] 0.0004767202 0.0001442790 1.859051e-04
 [891,] 0.0001731554 0.0001728525 6.565839e-05
 [892,] 0.0001836443 0.0003081603 1.687103e-04
 [893,] 0.0001744384 0.0001828682 6.412986e-05
 [894,] 0.0002681343 0.0001514274 1.178421e-04
 [895,] 0.0001748013 0.0001833699 6.469944e-05
 [896,] 0.0008012411 0.0001363785 2.170794e-04
 [897,] 0.0001777110 0.0001731506 6.782670e-05
 [898,] 0.0002674650 0.0001658205 8.701960e-05
 [899,] 0.0001781336 0.0001760489 8.163339e-05
 [900,] 0.0001713178 0.0001847423 6.065617e-05
 [901,] 0.0001647687 0.0001781586 5.134428e-05
 [902,] 0.0002369896 0.0001505293 1.028393e-04
 [903,] 0.0003138312 0.0001427016 1.143734e-04
 [904,] 0.0001753337 0.0001831006 6.495636e-05
 [905,] 0.0002099223 0.0001519283 9.256141e-05
 [906,] 0.0005779729 0.0001382614 1.965554e-04
 [907,] 0.0002134883 0.0001749964 8.029775e-05
 [908,] 0.0001716938 0.0001722259 5.668927e-05
 [909,] 0.0001880425 0.0002520176 1.393803e-04
 [910,] 0.0002258876 0.0002091788 1.337669e-04
 [911,] 0.0001787481 0.0001801736 8.473113e-05
 [912,] 0.0002496522 0.0001551114 1.146792e-04
 [913,] 0.0001529899 0.0001753143 5.091913e-05
 [914,] 0.0001782919 0.0003247885 1.691462e-04
 [915,] 0.0001742994 0.0001839829 6.466722e-05
 [916,] 0.0001742217 0.0001839935 6.461527e-05
 [917,] 0.0001767898 0.0001750519 5.423933e-05
 [918,] 0.0001757750 0.0001827780 6.508398e-05
 [919,] 0.0001422305 0.0001379063 3.863720e-05
 [920,] 0.0001748540 0.0001831140 6.459621e-05
 [921,] 0.0002444544 0.0001586487 1.167221e-04
 [922,] 0.0001730859 0.0001842220 6.393474e-05
 [923,] 0.0001736039 0.0001789355 8.059166e-05
 [924,] 0.0002191529 0.0001584695 1.041947e-04
 [925,] 0.0001754631 0.0001840072 6.560147e-05
 [926,] 0.0001768126 0.0001762830 5.448158e-05
 [927,] 0.0001751047 0.0001825574 6.445074e-05
 [928,] 0.0001713688 0.0001763024 7.755248e-05
 [929,] 0.0001736725 0.0001780432 8.008956e-05
 [930,] 0.0001749611 0.0001830114 6.462363e-05
 [931,] 0.0001737861 0.0001842231 6.438291e-05
 [932,] 0.0001752315 0.0001834012 6.505753e-05
 [933,] 0.0001753818 0.0001826986 6.474460e-05
 [934,] 0.0001654137 0.0001623818 5.036813e-05
 [935,] 0.0003315885 0.0001407124 1.148277e-04
 [936,] 0.0001745764 0.0001834047 6.456027e-05
 [937,] 0.0002084819 0.0001567027 9.715945e-05
 [938,] 0.0001648288 0.0001887493 6.112589e-05
 [939,] 0.0001753203 0.0001781657 8.121330e-05
 [940,] 0.0001623300 0.0001789947 5.626717e-05
 [941,] 0.0002614186 0.0001692548 1.018458e-04
 [942,] 0.0001750190 0.0001838802 6.518277e-05
 [943,] 0.0002893348 0.0001423545 1.046215e-04
 [944,] 0.0001710943 0.0001815909 8.051501e-05
 [945,] 0.0001757794 0.0001825717 6.495927e-05
 [946,] 0.0001754552 0.0001825595 6.471279e-05
 [947,] 0.0001747208 0.0001828037 6.431274e-05
 [948,] 0.0008853812 0.0001363264 2.405529e-04
 [949,] 0.0002507427 0.0001597809 1.212093e-04
 [950,] 0.0001795807 0.0001796912 8.496186e-05
 [951,] 0.0001756112 0.0001825850 6.484336e-05
 [952,] 0.0004868409 0.0001357714 1.145050e-04
 [953,] 0.0001756916 0.0001825723 6.489918e-05
 [954,] 0.0001954573 0.0001730835 4.788051e-05
 [955,] 0.0001918001 0.0001795106 4.886999e-05
 [956,] 0.0001956856 0.0001741184 4.794825e-05
 [957,] 0.0001776998 0.0003105714 1.601402e-04
 [958,] 0.0001753414 0.0001830528 6.492932e-05
 [959,] 0.0001751212 0.0001841099 6.539344e-05
 [960,] 0.0010087849 0.0001373081 3.085617e-04
 [961,] 0.0001735011 0.0003275084 1.619487e-04
 [962,] 0.0002393843 0.0001622121 1.184488e-04
 [963,] 0.0001790192 0.0001737718 5.364768e-05
 [964,] 0.0001754635 0.0001605135 4.568455e-05
 [965,] 0.0004249802 0.0001430966 1.557581e-04
 [966,] 0.0001655833 0.0001638926 5.067376e-05
 [967,] 0.0001804278 0.0003166169 1.683069e-04
 [968,] 0.0001741643 0.0001834490 6.426091e-05
 [969,] 0.0001763214 0.0001514846 6.448179e-05
 [970,] 0.0001725113 0.0001734191 5.818419e-05
 [971,] 0.0001753103 0.0001825493 6.459656e-05
 [972,] 0.0004869590 0.0001397639 9.971070e-05
 [973,] 0.0001755752 0.0001825454 6.479285e-05
 [974,] 0.0001745321 0.0001830301 6.429612e-05
 [975,] 0.0002511915 0.0001753971 9.758503e-05
 [976,] 0.0001782869 0.0002763327 1.414492e-04
 [977,] 0.0011536992 0.0001371699 3.489926e-04
 [978,] 0.0001756965 0.0001825595 6.489002e-05
 [979,] 0.0002476405 0.0001699701 1.316575e-04
 [980,] 0.0001718474 0.0001632504 6.281476e-05
 [981,] 0.0001859356 0.0002949576 1.641739e-04
 [982,] 0.0002913110 0.0001648090 1.486696e-04
 [983,] 0.0002189689 0.0001807202 9.448248e-05
 [984,] 0.0001748783 0.0001825574 6.428424e-05
 [985,] 0.0001794986 0.0002836026 1.474643e-04
 [986,] 0.0002303122 0.0001720438 1.242404e-04
 [987,] 0.0007876086 0.0001360853 2.037004e-04
 [988,] 0.0001732361 0.0001598907 4.582854e-05
 [989,] 0.0001755543 0.0001825538 6.478175e-05
 [990,] 0.0001738066 0.0003019639 1.489205e-04
 [991,] 0.0003782177 0.0001425794 1.371307e-04
 [992,] 0.0001750223 0.0001834132 6.491164e-05
 [993,] 0.0004189648 0.0001426157 1.517764e-04
 [994,] 0.0001780328 0.0003019291 1.557997e-04
 [995,] 0.0001693426 0.0001813778 7.917599e-05
 [996,] 0.0007951261 0.0001360938 2.007516e-04
 [997,] 0.0001748335 0.0001825236 6.422797e-05
 [998,] 0.0001872615 0.0003179648 6.966694e-05
 [999,] 0.0001778934 0.0001808023 5.524149e-05
[1000,] 0.0004343466 0.0001418297 1.618210e-04
[1001,] 0.0001754523 0.0001779796 5.122030e-05
[1002,] 0.0001931319 0.0001912452 5.006908e-05
[1003,] 0.0001742245 0.0003329734 1.661731e-04
[1004,] 0.0002387767 0.0001581476 1.132883e-04
[1005,] 0.0004342161 0.0001432440 1.665092e-04
[1006,] 0.0007319510 0.0001362846 1.979229e-04
[1007,] 0.0001718980 0.0003411503 1.659723e-04
[1008,] 0.0001720767 0.0001901900 5.372856e-05
[1009,] 0.0001775864 0.0001732853 5.376930e-05
[1010,] 0.0001733014 0.0001620979 4.970915e-05
[1011,] 0.0001777129 0.0001853559 5.611987e-05
[1012,] 0.0001799807 0.0001669305 5.051565e-05
[1013,] 0.0001761705 0.0001819039 6.480736e-05
[1014,] 0.0001754969 0.0002795662 1.392940e-04
[1015,] 0.0007500216 0.0001362013 1.877810e-04
[1016,] 0.0001373565 0.0001458969 3.710733e-05
[1017,] 0.0001759193 0.0001826034 6.507916e-05
[1018,] 0.0002046286 0.0001824042 8.868775e-05
[1019,] 0.0001765657 0.0003352797 1.718239e-04
[1020,] 0.0001640720 0.0001796746 5.109696e-05
[1021,] 0.0001523567 0.0001751001 5.042551e-05
[1022,] 0.0001779210 0.0001830786 5.561423e-05
[1023,] 0.0001742979 0.0003006492 1.489556e-04
[1024,] 0.0001652601 0.0001578011 4.952292e-05
[1025,] 0.0001728917 0.0003088922 1.511703e-04
[1026,] 0.0001963772 0.0001891779 1.121428e-04
[1027,] 0.0001624820 0.0001852035 5.440356e-05
[1028,] 0.0011864368 0.0001595654 5.967289e-04
[1029,] 0.0001408472 0.0001429738 4.176609e-05
[1030,] 0.0001625718 0.0001853805 5.435185e-05
[1031,] 0.0001626733 0.0001853056 5.428676e-05
[1032,] 0.0002105710 0.0001787882 8.481658e-05
[1033,] 0.0001609371 0.0001463350 4.531912e-05
[1034,] 0.0001630320 0.0002121989 5.833509e-05
[1035,] 0.0001624423 0.0001852029 5.442122e-05
[1036,] 0.0001866670 0.0001991460 5.628341e-05
[1037,] 0.0009994306 0.0001583749 4.943521e-04
[1038,] 0.0002350522 0.0002243710 1.636285e-04
[1039,] 0.0001628312 0.0002125801 5.865210e-05
[1040,] 0.0027062559 0.0003425417 3.946695e-03
[1041,] 0.0001633917 0.0002120112 5.787397e-05
[1042,] 0.0001702611 0.0002260764 8.248641e-05
[1043,] 0.0008509653 0.0001531611 3.928392e-04
[1044,] 0.0001637182 0.0002114298 5.751548e-05
[1045,] 0.0001630416 0.0001845992 5.400264e-05
[1046,] 0.0004145989 0.0002087182 2.948248e-04
[1047,] 0.0001630812 0.0002128309 5.838193e-05
[1048,] 0.0003348458 0.0002273036 2.552696e-04
[1049,] 0.0001595587 0.0001777333 5.370608e-05
[1050,] 0.0018550205 0.0004146311 3.031733e-03
[1051,] 0.0001625094 0.0001846138 5.427803e-05
[1052,] 0.0003912467 0.0001566301 1.761383e-04
[1053,] 0.0001627678 0.0001843267 5.413265e-05
[1054,] 0.0003897214 0.0001596343 1.819382e-04
[1055,] 0.0001683544 0.0002120129 7.420773e-05
[1056,] 0.0001600424 0.0001456165 4.478038e-05
[1057,] 0.0001617647 0.0001756954 5.792007e-05
[1058,] 0.0001628119 0.0002624838 6.743707e-05
[1059,] 0.0001594062 0.0001755916 5.148518e-05
[1060,] 0.0001445671 0.0001661942 4.913318e-05
[1061,] 0.0001628772 0.0002975116 7.366127e-05
[1062,] 0.0002087208 0.0001714220 6.570109e-05
[1063,] 0.0001710167 0.0002123589 7.844443e-05
[1064,] 0.0002822784 0.0001407454 1.032363e-04
[1065,] 0.0004392286 0.0001893292 2.786716e-04
[1066,] 0.0001547099 0.0001735339 5.061373e-05
[1067,] 0.0006566957 0.0001801514 3.948045e-04
[1068,] 0.0001668226 0.0001780461 5.819046e-05
[1069,] 0.0001666605 0.0001780937 5.813544e-05
[1070,] 0.0006481538 0.0001728986 3.653726e-04
[1071,] 0.0001664473 0.0001780508 5.799009e-05
[1072,] 0.0005221317 0.0001442604 2.034731e-04
[1073,] 0.0001663441 0.0001780407 5.792673e-05
[1074,] 0.0005901841 0.0001987520 4.093296e-04
[1075,] 0.0002085323 0.0001902360 9.849270e-05
[1076,] 0.0006342925 0.0001470104 2.591132e-04
[1077,] 0.0005798359 0.0001707602 3.192613e-04
[1078,] 0.0004561362 0.0001540359 2.031528e-04
[1079,] 0.0002586813 0.0001359641 8.351023e-05
[1080,] 0.0006225442 0.0001395705 2.174296e-04
[1081,] 0.0006342957 0.0001836040 3.916041e-04
[1082,] 0.0004368098 0.0001364580 1.412143e-04
[1083,] 0.0001648224 0.0001785950 5.739796e-05
[1084,] 0.0001662857 0.0001778683 5.777494e-05
[1085,] 0.0001609053 0.0002111637 6.728894e-05
[1086,] 0.0001669419 0.0001786277 5.862884e-05
[1087,] 0.0005095322 0.0001832373 3.107902e-04
[1088,] 0.0007229084 0.0001324962 1.756946e-04
[1089,] 0.0006488429 0.0001620883 3.241989e-04
[1090,] 0.0005541745 0.0001414711 2.028688e-04
[1091,] 0.0006095338 0.0001720074 3.432725e-04
[1092,] 0.0005567893 0.0001330075 1.510352e-04
[1093,] 0.0006518500 0.0001344435 1.913755e-04
[1094,] 0.0001759078 0.0001705012 5.708195e-05
[1095,] 0.0001751426 0.0001769663 6.143526e-05
[1096,] 0.0001658031 0.0001779832 5.757806e-05
[1097,] 0.0006608589 0.0001417060 2.423508e-04
[1098,] 0.0006397895 0.0001390913 2.199301e-04
[1099,] 0.0006673169 0.0001420006 2.463404e-04
[1100,] 0.0005425311 0.0001336015 1.539836e-04
[1101,] 0.0001405145 0.0001795884 5.030651e-05
[1102,] 0.0002110835 0.0001481990 8.549506e-05
[1103,] 0.0006608021 0.0001466402 2.680349e-04
[1104,] 0.0005696076 0.0001409633 2.058881e-04
[1105,] 0.0006671160 0.0001328546 1.773260e-04
[1106,] 0.0001682935 0.0001773972 5.531009e-05
[1107,] 0.0001649344 0.0001780783 5.714702e-05
[1108,] 0.0006465065 0.0001333369 1.791125e-04
[1109,] 0.0006533913 0.0001685724 3.542414e-04
[1110,] 0.0006487877 0.0001752681 3.736175e-04
[1111,] 0.0001660549 0.0001677538 5.512867e-05
[1112,] 0.0001657215 0.0001679864 5.488949e-05
[1113,] 0.0001699181 0.0001616115 5.163910e-05
[1114,] 0.0001654708 0.0001781974 5.753583e-05
[1115,] 0.0006241099 0.0001340292 1.795379e-04
[1116,] 0.0006442534 0.0001341240 1.859977e-04
[1117,] 0.0006706144 0.0001356744 2.076296e-04
[1118,] 0.0007035354 0.0001641395 3.630982e-04
[1119,] 0.0006545153 0.0001927023 4.361942e-04
[1120,] 0.0007142184 0.0001402263 2.529529e-04
[1121,] 0.0002364305 0.0001897839 1.161457e-04
[1122,] 0.0006124876 0.0001438912 2.357957e-04
[1123,] 0.0001716737 0.0001624957 5.243407e-05
[1124,] 0.0006432537 0.0001688502 3.497014e-04
[1125,] 0.0005781949 0.0001680847 3.109393e-04
[1126,] 0.0005349487 0.0001802599 3.194524e-04
[1127,] 0.0006026554 0.0001930225 4.010418e-04
[1128,] 0.0001404376 0.0001793873 5.008589e-05
[1129,] 0.0001657014 0.0001780800 5.758028e-05
[1130,] 0.0001660931 0.0001780636 5.778913e-05
[1131,] 0.0007331123 0.0001447854 2.845330e-04
[1132,] 0.0005395562 0.0001630735 2.737148e-04
[1133,] 0.0001601110 0.0001783111 5.220294e-05
[1134,] 0.0005145399 0.0001411307 1.870269e-04
[1135,] 0.0006305262 0.0001398467 2.216431e-04
[1136,] 0.0001658758 0.0001786194 5.801259e-05
[1137,] 0.0001827243 0.0001508678 7.072287e-05
[1138,] 0.0006663840 0.0001619864 3.347675e-04
[1139,] 0.0001652181 0.0001780811 5.731528e-05
[1140,] 0.0006118220 0.0001437481 2.348595e-04
[1141,] 0.0005497328 0.0001445070 2.145690e-04
[1142,] 0.0005833606 0.0001679356 3.126241e-04
[1143,] 0.0005699700 0.0001715340 3.160069e-04
[1144,] 0.0005355598 0.0001837572 3.291454e-04
[1145,] 0.0001618403 0.0001778064 5.557898e-05
[1146,] 0.0004956401 0.0001428202 1.872701e-04
[1147,] 0.0005527010 0.0001737821 3.125275e-04
[1148,] 0.0005968408 0.0001415616 2.185067e-04
[1149,] 0.0001240265 0.0001428636 3.664377e-05
[1150,] 0.0007070875 0.0001445335 2.751506e-04
[1151,] 0.0006538312 0.0001436995 2.504833e-04
[1152,] 0.0006679586 0.0001437913 2.562136e-04
[1153,] 0.0001660949 0.0001780793 5.779934e-05
[1154,] 0.0001651851 0.0001779163 5.718540e-05
[1155,] 0.0001239697 0.0001380295 3.588843e-05
[1156,] 0.0001658206 0.0001784748 5.788407e-05
[1157,] 0.0001659577 0.0001784712 5.796153e-05
[1158,] 0.0001660742 0.0001611955 5.245043e-05
[1159,] 0.0006524989 0.0001543518 2.993109e-04
[1160,] 0.0006897321 0.0001536047 3.129998e-04
[1161,] 0.0001639501 0.0001783567 5.668939e-05
[1162,] 0.0001778511 0.0001723180 5.823930e-05
[1163,] 0.0001583192 0.0002101102 7.887332e-05
[1164,] 0.0006589777 0.0001396230 2.302339e-04
[1165,] 0.0006463534 0.0001671118 3.442822e-04
[1166,] 0.0010371349 0.0001438086 3.928394e-04
[1167,] 0.0007066893 0.0001567410 3.353685e-04
[1168,] 0.0006568858 0.0001538549 2.991212e-04
[1169,] 0.0006612828 0.0001537519 3.006904e-04
[1170,] 0.0001640088 0.0001777683 5.634702e-05
[1171,] 0.0006448706 0.0001557742 3.016776e-04
[1172,] 0.0009984184 0.0001638694 5.204427e-04
[1173,] 0.0001400815 0.0001792368 4.973559e-05
[1174,] 0.0001661662 0.0001614499 5.260641e-05
[1175,] 0.0001715357 0.0001634924 5.119185e-05
[1176,] 0.0006679891 0.0001557875 3.134942e-04
[1177,] 0.0007033424 0.0001518913 3.129843e-04
[1178,] 0.0001714161 0.0001362331 5.360461e-05
[1179,] 0.0006696290 0.0001519835 2.983418e-04
[1180,] 0.0001641057 0.0001784275 5.681779e-05
[1181,] 0.0007178806 0.0001394663 2.358685e-04
[1182,] 0.0008335842 0.0001340996 2.326455e-04
[1183,] 0.0001653294 0.0001777037 5.807497e-05
[1184,] 0.0005935250 0.0002083072 4.334827e-04
[1185,] 0.0009545452 0.0001400359 3.307911e-04
[1186,] 0.0005384352 0.0002066516 3.863384e-04
[1187,] 0.0001653587 0.0001784733 5.761715e-05
[1188,] 0.0005443255 0.0001706999 3.010892e-04
[1189,] 0.0001655836 0.0001777759 5.730561e-05
[1190,] 0.0002099140 0.0001510032 8.853779e-05
[1191,] 0.0006390582 0.0002058621 4.617422e-04
[1192,] 0.0001658328 0.0001832337 6.078824e-05
[1193,] 0.0001527735 0.0001726209 5.402929e-05
[1194,] 0.0005835337 0.0002109960 4.325469e-04
[1195,] 0.0006387053 0.0002154817 4.883968e-04
[1196,] 0.0007253591 0.0001604675 3.627063e-04
[1197,] 0.0006257533 0.0002067573 4.540761e-04
[1198,] 0.0001513521 0.0001729456 4.948700e-05
[1199,] 0.0001650440 0.0001430769 4.588752e-05
[1200,] 0.0006229341 0.0002227772 4.950065e-04
[1201,] 0.0006108951 0.0002140203 4.620751e-04
[1202,] 0.0004996089 0.0002128883 3.709378e-04
[1203,] 0.0001648078 0.0001777716 5.686745e-05
[1204,] 0.0001641859 0.0001784690 5.691127e-05
[1205,] 0.0001978833 0.0001542163 8.695591e-05
[1206,] 0.0006852408 0.0002436818 6.232086e-04
[1207,] 0.0001554881 0.0001758122 5.079522e-05
[1208,] 0.0006486168 0.0002019577 4.672607e-04
[1209,] 0.0006996784 0.0002103614 5.221249e-04
[1210,] 0.0001432473 0.0001804218 5.244180e-05
[1211,] 0.0001657401 0.0001784737 5.783958e-05
[1212,] 0.0006736199 0.0002029688 4.896757e-04
[1213,] 0.0006090449 0.0001714819 3.432363e-04
[1214,] 0.0002153666 0.0001507606 9.054950e-05
[1215,] 0.0006647652 0.0002154903 5.095665e-04
[1216,] 0.0007059414 0.0002382361 6.262993e-04
[1217,] 0.0006433119 0.0001733875 3.599712e-04
[1218,] 0.0007131450 0.0001728449 4.057418e-04
[1219,] 0.0001693231 0.0001768350 5.460704e-05
[1220,] 0.0006571082 0.0002253469 5.310864e-04
[1221,] 0.0002208199 0.0001528712 9.557503e-05
[1222,] 0.0001552306 0.0001733644 5.046733e-05
[1223,] 0.0007651760 0.0002041092 5.643560e-04
[1224,] 0.0001719945 0.0001630522 5.152037e-05
[1225,] 0.0001645857 0.0001770521 5.629275e-05
[1226,] 0.0001646206 0.0001788725 5.740525e-05
[1227,] 0.0006736373 0.0001425219 2.539003e-04
[1228,] 0.0001646237 0.0001777783 5.675918e-05
[1229,] 0.0001690500 0.0001773065 5.481663e-05
[1230,] 0.0001655199 0.0001770783 5.680433e-05
[1231,] 0.0001654742 0.0001958877 6.456639e-05
[1232,] 0.0001903549 0.0001499303 7.899251e-05
[1233,] 0.0006972725 0.0002396244 6.225782e-04
[1234,] 0.0004475641 0.0001612466 2.207416e-04
[1235,] 0.0004988261 0.0002386095 4.177695e-04
[1236,] 0.0002107133 0.0002053064 1.414216e-04
[1237,] 0.0006710917 0.0001706622 3.722706e-04
[1238,] 0.0006437620 0.0001833405 4.022323e-04
[1239,] 0.0001611451 0.0001841750 5.826104e-05
[1240,] 0.0005635706 0.0002178595 4.334108e-04
[1241,] 0.0009264858 0.0002046954 6.772352e-04
[1242,] 0.0001684740 0.0001786540 5.953526e-05
[1243,] 0.0006183157 0.0002203462 4.847537e-04
[1244,] 0.0005031427 0.0001988895 3.434170e-04
[1245,] 0.0004899572 0.0002139573 3.655482e-04
[1246,] 0.0001728507 0.0001608161 5.046791e-05
[1247,] 0.0005033412 0.0001769240 2.927341e-04
[1248,] 0.0005642709 0.0002242690 4.488588e-04
[1249,] 0.0009979884 0.0001458646 3.944617e-04
[1250,] 0.0008394009 0.0002040263 6.075966e-04
[1251,] 0.0001660897 0.0001772814 5.723270e-05
[1252,] 0.0001802528 0.0001511009 6.786145e-05
[1253,] 0.0001656230 0.0001765685 5.648298e-05
[1254,] 0.0006212592 0.0002265431 5.031834e-04
[1255,] 0.0007018142 0.0002440451 6.236202e-04
[1256,] 0.0006779268 0.0001457068 2.723793e-04
[1257,] 0.0006992153 0.0002231202 5.605588e-04
[1258,] 0.0006154599 0.0002434527 5.547049e-04
[1259,] 0.0006854216 0.0002173304 5.263235e-04
[1260,] 0.0005980001 0.0002421426 5.213307e-04
[1261,] 0.0005704304 0.0002417765 4.945868e-04
[1262,] 0.0006714479 0.0002189959 5.247357e-04
[1263,] 0.0002064050 0.0001527302 8.903099e-05
[1264,] 0.0001650875 0.0001777717 5.702141e-05
[1265,] 0.0001650902 0.0001778059 5.704374e-05
[1266,] 0.0001638105 0.0001428601 4.632355e-05
[1267,] 0.0001634391 0.0001445715 4.657184e-05
[1268,] 0.0001692002 0.0001769925 5.468408e-05
[1269,] 0.0001639297 0.0001753086 5.338944e-05
[1270,] 0.0001673857 0.0001781604 5.856240e-05
[1271,] 0.0001836090 0.0001397496 4.149582e-05
[1272,] 0.0001660638 0.0001781398 5.783110e-05
[1273,] 0.0007919646 0.0001526640 1.848436e-04
[1274,] 0.0001344846 0.0001334558 3.699633e-05
[1275,] 0.0005905217 0.0001527722 1.464045e-04
[1276,] 0.0001516813 0.0001753039 4.989162e-05
[1277,] 0.0001727355 0.0001339440 4.466957e-05
[1278,] 0.0006185628 0.0001514955 1.697652e-04
[1279,] 0.0002008201 0.0001912116 9.670493e-05
[1280,] 0.0001733936 0.0001372271 4.014063e-05
[1281,] 0.0001647504 0.0001777965 5.685561e-05
[1282,] 0.0001429963 0.0001868220 5.446536e-05
[1283,] 0.0001660705 0.0001784421 5.800363e-05
[1284,] 0.0001637637 0.0001787733 5.682900e-05
[1285,] 0.0001629103 0.0001863135 6.067133e-05
[1286,] 0.0001646232 0.0001777146 5.673174e-05
[1287,] 0.0002987372 0.0001787718 1.313679e-04
[1288,] 0.0001655304 0.0001783140 5.762388e-05
[1289,] 0.0006032885 0.0001527253 1.508619e-04
[1290,] 0.0005395519 0.0001522228 1.393125e-04
[1291,] 0.0001455691 0.0001329157 3.831490e-05
[1292,] 0.0001770080 0.0001998605 7.248523e-05
[1293,] 0.0001636423 0.0001778358 5.612285e-05
[1294,] 0.0001647764 0.0001721152 4.943076e-05
[1295,] 0.0001514244 0.0001735056 4.952468e-05
[1296,] 0.0007059833 0.0001617839 2.439078e-04
[1297,] 0.0006459207 0.0001627279 2.326535e-04
[1298,] 0.0011217736 0.0001341628 3.186521e-04
[1299,] 0.0016159154 0.0001335947 3.425989e-04
[1300,] 0.0001451833 0.0001889468 5.641686e-05
[1301,] 0.0001759613 0.0001381763 4.525194e-05
[1302,] 0.0001624477 0.0001790276 5.569187e-05
[1303,] 0.0007303865 0.0001950059 8.895280e-05
[1304,] 0.0011098137 0.0001353490 3.346737e-04
[1305,] 0.0001621936 0.0001790029 5.545875e-05
[1306,] 0.0009317540 0.0001600545 3.063715e-04
[1307,] 0.0009054282 0.0001600545 2.978159e-04
[1308,] 0.0009970621 0.0001388145 1.816290e-04
[1309,] 0.0013406993 0.0001537160 1.668617e-04
[1310,] 0.0007731462 0.0001596003 2.413848e-04
[1311,] 0.0001620564 0.0001802652 5.583852e-05
[1312,] 0.0001618005 0.0001787609 5.503538e-05
[1313,] 0.0012786305 0.0001812624 1.591773e-04
[1314,] 0.0022748529 0.0004452819 9.145348e-05
[1315,] 0.0001564326 0.0001901348 5.975502e-05
[1316,] 0.0001555027 0.0001817410 5.515983e-05
[1317,] 0.0005085848 0.0001602634 1.636953e-04
[1318,] 0.0001577264 0.0001817997 5.688936e-05
[1319,] 0.0001602916 0.0001370079 4.415427e-05
[1320,] 0.0003348458 0.0001598030 1.116597e-04
[1321,] 0.0002728053 0.0001340134 6.824354e-05
[1322,] 0.0001571630 0.0001815638 5.636719e-05
[1323,] 0.0001570459 0.0001821220 5.653058e-05
[1324,] 0.0003045192 0.0001346916 7.267912e-05
[1325,] 0.0001613538 0.0001861496 5.676555e-05
[1326,] 0.0001614910 0.0001841923 6.062185e-05
[1327,] 0.0001580200 0.0001601781 4.628553e-05
[1328,] 0.0001529076 0.0001765463 5.612232e-05
[1329,] 0.0001546301 0.0001748466 5.363739e-05
[1330,] 0.0007550619 0.0001592944 2.828249e-04
[1331,] 0.0001409526 0.0001755481 5.249324e-05
[1332,] 0.0001554292 0.0001830530 5.565423e-05
[1333,] 0.0015122263 0.0001708535 8.620500e-04
[1334,] 0.0007544681 0.0001571548 2.668046e-04
[1335,] 0.0001335961 0.0001514557 3.898953e-05
[1336,] 0.0001555703 0.0001821466 5.542671e-05
[1337,] 0.0001553156 0.0001876312 5.730826e-05
[1338,] 0.0001589657 0.0002190468 7.744628e-05
[1339,] 0.0012838608 0.0001553718 5.982079e-04
[1340,] 0.0011995171 0.0001558281 5.147273e-04
[1341,] 0.0011796161 0.0001891276 7.821513e-04
[1342,] 0.0005261188 0.0001624620 2.199392e-04
[1343,] 0.0001564428 0.0001439766 4.733551e-05
[1344,] 0.0001550708 0.0001496310 4.888178e-05
[1345,] 0.0001543303 0.0001808686 5.394595e-05
[1346,] 0.0064715942 0.0001483624 2.392404e-03
[1347,] 0.0001909804 0.0001620432 5.772359e-05
[1348,] 0.0005430515 0.0001446691 2.077162e-04
[1349,] 0.0089239088 0.0001529653 3.942689e-03
[1350,] 0.0066078965 0.0001565097 3.130028e-03
[1351,] 0.0089204847 0.0001567854 4.253602e-03
[1352,] 0.0025380462 0.0001623282 1.236808e-03
[1353,] 0.0078496420 0.0001527382 3.439868e-03
[1354,] 0.0077464059 0.0001541601 3.501413e-03
[1355,] 0.0071365985 0.0001539186 3.209181e-03
[1356,] 0.0075589804 0.0001526271 3.304593e-03
[1357,] 0.0001619645 0.0001766412 5.321827e-05
[1358,] 0.0072940548 0.0001534953 3.250472e-03
[1359,] 0.0075338419 0.0001539528 3.390421e-03
[1360,] 0.0083658128 0.0001536748 3.742260e-03
[1361,] 0.0082520931 0.0001496835 3.189760e-03
[1362,] 0.0085140533 0.0001503235 3.519229e-03
[1363,] 0.0089976285 0.0001495200 3.639333e-03
[1364,] 0.0087727460 0.0001513029 3.715449e-03
[1365,] 0.0001549678 0.0001888709 4.973350e-05
[1366,] 0.0001554103 0.0001891370 4.967638e-05
[1367,] 0.0001732803 0.0002413793 1.082581e-04
[1368,] 0.0085775191 0.0001505042 3.561986e-03
[1369,] 0.0087645464 0.0001508578 3.672637e-03
[1370,] 0.0098048416 0.0001541277 4.429156e-03
[1371,] 0.0083421192 0.0001514800 3.549064e-03
[1372,] 0.0001553755 0.0001891370 4.966478e-05
[1373,] 0.0001542154 0.0001864639 4.955830e-05
[1374,] 0.0089275471 0.0001496905 3.627237e-03
[1375,] 0.0001539542 0.0001891370 4.999033e-05
[1376,] 0.0001496174 0.0001385078 4.089390e-05
[1377,] 0.0001541092 0.0001887859 4.990309e-05
[1378,] 0.0134671225 0.0001485939 5.258221e-03
[1379,] 0.0033527214 0.0001513074 1.367230e-03
[1380,] 0.0118460530 0.0001467635 4.363309e-03
[1381,] 0.0001972295 0.0001629740 5.847181e-05
[1382,] 0.0077459808 0.0001488332 3.076409e-03
[1383,] 0.0104605106 0.0001447296 3.531352e-03
[1384,] 0.0095627530 0.0001484827 3.719988e-03
[1385,] 0.0084577298 0.0001504599 3.508954e-03
[1386,] 0.0101875813 0.0001478546 3.689209e-03
[1387,] 0.0087327302 0.0001499327 3.573553e-03
[1388,] 0.0102128829 0.0001477001 3.675893e-03
[1389,] 0.0090116652 0.0001513392 3.820737e-03
[1390,] 0.0154396761 0.0001525471 6.695737e-03
[1391,] 0.0001933652 0.0001618095 5.832898e-05
[1392,] 0.0090865090 0.0001499673 3.665439e-03
[1393,] 0.0072115474 0.0001518661 3.098385e-03
[1394,] 0.0001965203 0.0001643734 6.252051e-05
[1395,] 0.0001553348 0.0001337348 4.238885e-05
[1396,] 0.0051609547 0.0001487616 1.944573e-03
[1397,] 0.0001559289 0.0001328820 4.151711e-05
[1398,] 0.0001381871 0.0001662262 3.993983e-05
[1399,] 0.0008207469 0.0001371398 2.793228e-04
[1400,] 0.0001525327 0.0001848171 5.256287e-05
[1401,] 0.0007994077 0.0001370067 2.709952e-04
[1402,] 0.0001552287 0.0001894495 4.974449e-05
[1403,] 0.0001926887 0.0001621764 5.880976e-05
[1404,] 0.0050331133 0.0001527090 2.212313e-03
[1405,] 0.0008045834 0.0001368870 2.716494e-04
[1406,] 0.0070368260 0.0001518617 3.022152e-03
[1407,] 0.0001567359 0.0001328228 4.157631e-05
[1408,] 0.0001955372 0.0001629853 5.791840e-05
[1409,] 0.0001533320 0.0001898412 5.024319e-05
[1410,] 0.0056566351 0.0001512448 2.378191e-03
[1411,] 0.0053391177 0.0001522637 2.313851e-03
[1412,] 0.0066224829 0.0001428692 2.143572e-03
[1413,] 0.0046045844 0.0001521527 1.991257e-03
[1414,] 0.0046417743 0.0001525448 2.024626e-03
[1415,] 0.0046661844 0.0001518871 2.005255e-03
[1416,] 0.0050083442 0.0001520864 2.162530e-03
[1417,] 0.0001535209 0.0001899771 5.018675e-05
[1418,] 0.0001572258 0.0001759119 5.119472e-05
[1419,] 0.0050917939 0.0001521221 2.200273e-03
[1420,] 0.0001530599 0.0001331930 4.124880e-05
[1421,] 0.0001723722 0.0001496984 4.095500e-05
[1422,] 0.0058421998 0.0001527761 2.559753e-03
[1423,] 0.0042349666 0.0001524546 1.843927e-03
[1424,] 0.0001531161 0.0001899314 5.031723e-05
[1425,] 0.0001525847 0.0001869210 5.336486e-05
[1426,] 0.0001781073 0.0002411214 1.134099e-04
[1427,] 0.0019314348 0.0001608541 9.174108e-04
[1428,] 0.0001544244 0.0001328952 4.124906e-05
[1429,] 0.0055973900 0.0001493446 2.240122e-03
[1430,] 0.0001545617 0.0001328599 4.122181e-05
[1431,] 0.0001549717 0.0001328625 4.129753e-05
[1432,] 0.0001535847 0.0001329248 4.112748e-05
[1433,] 0.0001937729 0.0001629616 5.762363e-05
[1434,] 0.0025963306 0.0001507811 1.048758e-03
[1435,] 0.0056514253 0.0001516675 2.416570e-03
[1436,] 0.0047866868 0.0001526589 2.093677e-03
[1437,] 0.0001531173 0.0001899054 5.030500e-05
[1438,] 0.0001565084 0.0001328532 4.160721e-05
[1439,] 0.0001506782 0.0001867271 5.511938e-05
[1440,] 0.0057208413 0.0001540776 2.576831e-03
[1441,] 0.0042533092 0.0001614436 2.162768e-03
[1442,] 0.0001955139 0.0001625574 5.835306e-05
[1443,] 0.0002093318 0.0001708416 7.245395e-05
[1444,] 0.0001526601 0.0001871555 5.011724e-05
[1445,] 0.0001526958 0.0001872862 5.012368e-05
[1446,] 0.0056574708 0.0001566273 2.641935e-03
[1447,] 0.0001924811 0.0001626853 5.743955e-05
[1448,] 0.0044993359 0.0001589412 2.197486e-03
[1449,] 0.0001500962 0.0001514978 4.416650e-05
[1450,] 0.0006189815 0.0001925030 4.126032e-04
[1451,] 0.0042227482 0.0001618338 2.160238e-03
[1452,] 0.0001608574 0.0001341175 4.024228e-05
[1453,] 0.0060378623 0.0001542708 2.691318e-03
[1454,] 0.0001491247 0.0001512240 4.400594e-05
[1455,] 0.0036581230 0.0001577754 1.747816e-03
[1456,] 0.0001812029 0.0001603361 6.098355e-05
[1457,] 0.0044365426 0.0001540677 1.967705e-03
[1458,] 0.0058079800 0.0001586820 2.830391e-03
[1459,] 0.0001575588 0.0001329137 4.084905e-05
[1460,] 0.0001504051 0.0001591007 4.619091e-05
[1461,] 0.0031999322 0.0001477695 1.216299e-03
[1462,] 0.0001514930 0.0001895574 5.116619e-05
[1463,] 0.0033810339 0.0001422989 1.123689e-03
[1464,] 0.0001625168 0.0001556425 4.021282e-05
[1465,] 0.0001519261 0.0001886072 5.049792e-05
[1466,] 0.0006224424 0.0001784381 3.743634e-04
[1467,] 0.0005485193 0.0001468444 2.197879e-04
[1468,] 0.0001545315 0.0001890584 4.960433e-05
[1469,] 0.0001494405 0.0001419980 4.217390e-05
[1470,] 0.0001524664 0.0001904973 5.033711e-05
[1471,] 0.0001799844 0.0001702619 5.780369e-05
[1472,] 0.0012150165 0.0001473733 4.862685e-04
[1473,] 0.0001491201 0.0001364868 4.069526e-05
[1474,] 0.0004119207 0.0001566904 1.719890e-04
[1475,] 0.0015766968 0.0001383917 4.778863e-04
[1476,] 0.0041556643 0.0001447581 1.415421e-03
[1477,] 0.0065771543 0.0001353028 1.447474e-03
[1478,] 0.0042074625 0.0001459984 1.498618e-03
[1479,] 0.0005475008 0.0001399268 1.826394e-04
[1480,] 0.0001523577 0.0001520960 4.491329e-05
[1481,] 0.0002057013 0.0001552124 6.407501e-05
[1482,] 0.0001564230 0.0001813795 4.895367e-05
[1483,] 0.0010552815 0.0001395997 3.348536e-04
[1484,] 0.0001817360 0.0001682858 5.468541e-05
[1485,] 0.0001417797 0.0006519513 1.881408e-04
[1486,] 0.0002684995 0.0001565073 5.556545e-05
[1487,] 0.0002603326 0.0004493602 4.687687e-04
[1488,] 0.0001994470 0.0002565743 1.585061e-04
[1489,] 0.0001774194 0.0003448707 1.810474e-04
[1490,] 0.0001486009 0.0001646669 5.043456e-05
[1491,] 0.0001814011 0.0004862041 2.682455e-04
[1492,] 0.0002322373 0.0002174987 1.587061e-04
[1493,] 0.0001649470 0.0001647101 6.112612e-05
[1494,] 0.0001656257 0.0001762816 5.338708e-05
[1495,] 0.0001767415 0.0001437830 4.423065e-05
[1496,] 0.0002932228 0.0001956375 1.763212e-04
[1497,] 0.0001540958 0.0001444672 4.164610e-05
[1498,] 0.0001656937 0.0001694401 5.521285e-05
[1499,] 0.0001625158 0.0001607179 5.014674e-05
[1500,] 0.0001395501 0.0001504420 4.263581e-05
[1501,] 0.0001631457 0.0001441472 4.528865e-05
[1502,] 0.0002552106 0.0001617711 1.078690e-04
[1503,] 0.0002135528 0.0001329256 5.019325e-05
[1504,] 0.0001684808 0.0001508670 4.615350e-05
[1505,] 0.0001950399 0.0001330651 4.915849e-05
[1506,] 0.0002552101 0.0001640270 8.429558e-05
[1507,] 0.0001752377 0.0001506595 5.279044e-05
[1508,] 0.0001644553 0.0001389866 4.362964e-05
[1509,] 0.0001834318 0.0001628459 6.371211e-05
[1510,] 0.0001655887 0.0001407301 4.346264e-05
[1511,] 0.0001839452 0.0001553698 5.416830e-05
[1512,] 0.0001600533 0.0001587754 4.794026e-05
[1513,] 0.0001744672 0.0001604003 5.721203e-05
[1514,] 0.0002166507 0.0001610635 9.194786e-05
[1515,] 0.0001841581 0.0001657949 6.130243e-05
[1516,] 0.0001852924 0.0001660481 6.205426e-05
[1517,] 0.0001682738 0.0001368420 4.280185e-05
[1518,] 0.0002016799 0.0001403003 5.476222e-05
[1519,] 0.0001767045 0.0001594498 5.416768e-05
[1520,] 0.0002102100 0.0001418521 5.444612e-05
[1521,] 0.0001915798 0.0001454433 4.460800e-05
[1522,] 0.0001667168 0.0001685307 6.119424e-05
[1523,] 0.0001654482 0.0001753512 5.430768e-05
[1524,] 0.0001965259 0.0001422088 5.627542e-05
[1525,] 0.0002135430 0.0001570796 5.041647e-05
[1526,] 0.0002164039 0.0001436765 5.565693e-05
[1527,] 0.0001892030 0.0001722861 6.035757e-05
[1528,] 0.0001621226 0.0001747800 5.331076e-05
[1529,] 0.0002163303 0.0001640778 4.114959e-05
[1530,] 0.0002129393 0.0001439760 5.621859e-05
[1531,] 0.0002090511 0.0001438143 5.456478e-05
[1532,] 0.0001569952 0.0001788197 4.952439e-05
[1533,] 0.0001558298 0.0001947063 6.260953e-05
[1534,] 0.0002078080 0.0001506281 5.108242e-05
[1535,] 0.0001775668 0.0001792716 4.634434e-05
[1536,] 0.0001535082 0.0001700638 4.836757e-05
[1537,] 0.0001540969 0.0001726478 4.981305e-05
[1538,] 0.0001409344 0.0001377187 3.824510e-05
[1539,] 0.0001707492 0.0001734224 5.652745e-05
[1540,] 0.0001628258 0.0001402597 4.460736e-05
[1541,] 0.0001751818 0.0001563556 4.619990e-05
[1542,] 0.0001676235 0.0001837415 6.253787e-05
[1543,] 0.0001466810 0.0001497836 4.598821e-05
[1544,] 0.0002252965 0.0001615724 5.039077e-05
[1545,] 0.0002035875 0.0001690599 7.814535e-05
[1546,] 0.0001255925 0.0001425344 3.767988e-05
[1547,] 0.0002758322 0.0001476845 9.309182e-05
[1548,] 0.0001514438 0.0001402254 4.278311e-05
[1549,] 0.0001658069 0.0002152436 4.160225e-05
[1550,] 0.0001267706 0.0001566370 3.869624e-05
[1551,] 0.0001265797 0.0001601918 3.925771e-05
[1552,] 0.0001902662 0.0001489358 5.245732e-05
[1553,] 0.0001835245 0.0001381441 4.902487e-05
[1554,] 0.0001618247 0.0001931796 4.062021e-05
[1555,] 0.0001748915 0.0001726330 6.669676e-05
[1556,] 0.0001833124 0.0001482370 4.959986e-05
[1557,] 0.0001498776 0.0002181434 4.615234e-05
[1558,] 0.0001474919 0.0001952598 4.478526e-05
[1559,] 0.0001616418 0.0001826857 5.689885e-05
[1560,] 0.0001270026 0.0001641510 3.926531e-05
[1561,] 0.0001414657 0.0001542524 4.654358e-05
[1562,] 0.0002128566 0.0001952847 1.123400e-04
[1563,] 0.0001457201 0.0001900576 6.763392e-05
[1564,] 0.0001287891 0.0001843873 4.806933e-05
[1565,] 0.0001931014 0.0001486762 5.065508e-05
[1566,] 0.0001694397 0.0001563247 5.272947e-05
[1567,] 0.0001261803 0.0001624084 3.857618e-05
[1568,] 0.0001645883 0.0001966712 7.033739e-05
[1569,] 0.0001435991 0.0001362756 3.710041e-05
[1570,] 0.0001612699 0.0001701234 3.649467e-05
[1571,] 0.0001536472 0.0001329622 3.973395e-05
[1572,] 0.0001250863 0.0001482529 3.805049e-05
[1573,] 0.0001251751 0.0001513819 3.874565e-05
[1574,] 0.0001252169 0.0001550244 3.960818e-05
[1575,] 0.0001737834 0.0001631927 5.430320e-05
[1576,] 0.0001362995 0.0001871138 3.773120e-05
[1577,] 0.0001395148 0.0002449341 4.174065e-05
[1578,] 0.0001622410 0.0001718277 5.236064e-05
[1579,] 0.0001796410 0.0002130539 4.505209e-05
[1580,] 0.0001621772 0.0001718070 5.242956e-05
[1581,] 0.0001644394 0.0001555058 4.774694e-05
[1582,] 0.0001815893 0.0001708184 5.952692e-05
[1583,] 0.0001729788 0.0002120048 4.491308e-05
[1584,] 0.0001639127 0.0001561125 4.777568e-05
[1585,] 0.0001647858 0.0001556819 4.780682e-05
[1586,] 0.0001643916 0.0001556842 4.777071e-05
[1587,] 0.0001734363 0.0002112782 4.492950e-05
[1588,] 0.0001635497 0.0001553467 4.770874e-05
[1589,] 0.0001636668 0.0001554560 4.770363e-05
[1590,] 0.0001571919 0.0001518604 3.625204e-05
[1591,] 0.0001634845 0.0001553854 4.769730e-05
[1592,] 0.0001635555 0.0001555208 4.768994e-05
[1593,] 0.0001633019 0.0001554803 4.768213e-05
[1594,] 0.0001636318 0.0001552582 4.774131e-05
[1595,] 0.0001393248 0.0002194035 4.053273e-05
[1596,] 0.0001649836 0.0001387934 3.913524e-05
[1597,] 0.0001691407 0.0001441836 3.817908e-05
[1598,] 0.0002049602 0.0002074788 4.547042e-05
[1599,] 0.0001999621 0.0001709612 3.987788e-05
[1600,] 0.0001563163 0.0001573075 4.723146e-05
[1601,] 0.0001429535 0.0002595999 4.157874e-05
[1602,] 0.0001340898 0.0001594985 4.563279e-05
[1603,] 0.0001669942 0.0003076613 1.352592e-04
[1604,] 0.0001507582 0.0001450051 3.912171e-05
[1605,] 0.0001613711 0.0001793673 5.358886e-05
[1606,] 0.0001500550 0.0001620121 4.357171e-05
[1607,] 0.0001251777 0.0001476653 3.727536e-05
[1608,] 0.0001460756 0.0001602448 4.584765e-05
[1609,] 0.0001742358 0.0001691188 5.257178e-05
[1610,] 0.0001338547 0.0001612032 3.852966e-05
[1611,] 0.0001749117 0.0001697575 5.490944e-05
[1612,] 0.0001250895 0.0001426069 3.733127e-05
[1613,] 0.0001320524 0.0001917040 4.231830e-05
[1614,] 0.0001741031 0.0001685910 5.468997e-05
[1615,] 0.0001243199 0.0001676700 4.086868e-05
[1616,] 0.0001243336 0.0002289914 4.829860e-05
[1617,] 0.0001652496 0.0001479786 4.644147e-05
[1618,] 0.0001649298 0.0001948243 4.571018e-05
[1619,] 0.0001740941 0.0001687323 5.475098e-05
[1620,] 0.0001259234 0.0002063226 4.259716e-05
[1621,] 0.0001561625 0.0001608738 4.289684e-05
[1622,] 0.0001255438 0.0001545925 3.913224e-05
[1623,] 0.0001621541 0.0002360862 4.749055e-05
[1624,] 0.0001330395 0.0001478249 3.838304e-05
[1625,] 0.0001558875 0.0001611701 4.289050e-05
[1626,] 0.0001260466 0.0001586546 4.083537e-05
[1627,] 0.0001558984 0.0002011519 3.692619e-05
[1628,] 0.0001708121 0.0002072387 5.435818e-05
[1629,] 0.0001776893 0.0001782013 5.444391e-05
[1630,] 0.0001711826 0.0002071596 5.413143e-05
[1631,] 0.0001721686 0.0002682621 6.474804e-05
[1632,] 0.0001705561 0.0002534797 6.231872e-05
[1633,] 0.0001719644 0.0002651497 6.444257e-05
[1634,] 0.0001704791 0.0002363313 5.946399e-05
[1635,] 0.0001701401 0.0002741659 6.769882e-05
[1636,] 0.0001707252 0.0002284928 5.961791e-05
[1637,] 0.0002129185 0.0002123866 4.119515e-05
[1638,] 0.0001726810 0.0002618916 6.309201e-05
[1639,] 0.0001805595 0.0002727981 6.019225e-05
[1640,] 0.0001805254 0.0002726890 6.019557e-05
[1641,] 0.0001801127 0.0002293347 5.602341e-05
[1642,] 0.0001799139 0.0002725233 6.043640e-05
[1643,] 0.0001412010 0.0001537969 4.322560e-05
[1644,] 0.0001638101 0.0001729995 5.225507e-05
[1645,] 0.0001825317 0.0001573989 4.805538e-05
[1646,] 0.0001639545 0.0001477426 4.873589e-05
[1647,] 0.0001837250 0.0001752846 5.576798e-05
[1648,] 0.0001969748 0.0005554198 1.012635e-04
[1649,] 0.0002226804 0.0003979301 4.259785e-05
[1650,] 0.0001486295 0.0001662096 4.854785e-05
[1651,] 0.0001509209 0.0001655639 5.034021e-05
[1652,] 0.0001485918 0.0001714656 4.805864e-05
[1653,] 0.0001823733 0.0004348129 4.934035e-05
[1654,] 0.0001513992 0.0001670411 5.050775e-05
[1655,] 0.0001482672 0.0003741536 5.431109e-05
[1656,] 0.0001945525 0.0001764666 6.967474e-05
[1657,] 0.0001924588 0.0001766916 6.909837e-05
[1658,] 0.0001412478 0.0008308714 1.408473e-04
[1659,] 0.0001626861 0.0001764776 5.264620e-05
[1660,] 0.0001871813 0.0004085223 4.715913e-05
[1661,] 0.0001489590 0.0003632199 5.302413e-05
[1662,] 0.0001499073 0.0001755793 4.380133e-05
[1663,] 0.0001518156 0.0003224936 4.877782e-05
[1664,] 0.0001287935 0.0002060574 4.164765e-05
[1665,] 0.0001503780 0.0001678668 5.114074e-05
[1666,] 0.0001919451 0.0001766537 6.879998e-05
[1667,] 0.0001550310 0.0001783452 6.104077e-05
[1668,] 0.0001912749 0.0001766540 6.850144e-05
[1669,] 0.0001467091 0.0005543640 1.713049e-04
[1670,] 0.0001477468 0.0005354541 1.704271e-04
[1671,] 0.0001344426 0.0003030252 8.480674e-05
[1672,] 0.0001400892 0.0005904673 1.189425e-04
[1673,] 0.0002017453 0.0001596034 4.568284e-05
[1674,] 0.0001470994 0.0001713298 4.776353e-05
[1675,] 0.0001763045 0.0001546471 6.193487e-05
[1676,] 0.0001570718 0.0001485016 4.330134e-05
[1677,] 0.0001900204 0.0001807346 9.101525e-05
[1678,] 0.0001472876 0.0001708873 4.783113e-05
[1679,] 0.0001481895 0.0001714995 4.818464e-05
[1680,] 0.0002164143 0.0001862248 4.648705e-05
[1681,] 0.0001804804 0.0003804117 3.872600e-05
[1682,] 0.0001978573 0.0001758550 7.053483e-05
[1683,] 0.0001728663 0.0003471452 3.859708e-05
[1684,] 0.0002483472 0.0001538202 4.908617e-05
[1685,] 0.0002291407 0.0002237701 4.701165e-05
[1686,] 0.0001918622 0.0001356274 4.513949e-05
[1687,] 0.0001999342 0.0001758718 7.144783e-05
[1688,] 0.0001741741 0.0003490408 3.852552e-05
[1689,] 0.0002277265 0.0001346163 5.053566e-05
[1690,] 0.0001754039 0.0003480797 3.838508e-05
[1691,] 0.0002141607 0.0001451573 5.539981e-05
[1692,] 0.0001838728 0.0003249980 3.715383e-05
[1693,] 0.0002408223 0.0001853280 1.092680e-04
[1694,] 0.0001743967 0.0003322474 3.805150e-05
[1695,] 0.0002042105 0.0001755201 7.255336e-05
[1696,] 0.0001672747 0.0002641024 3.675434e-05
[1697,] 0.0001780208 0.0002108211 3.522524e-05
[1698,] 0.0001502749 0.0001526462 4.681174e-05
[1699,] 0.0001283591 0.0001415304 3.560854e-05
[1700,] 0.0002295598 0.0002010919 4.681725e-05
[1701,] 0.0002413803 0.0001833080 4.715050e-05
[1702,] 0.0001599292 0.0002454651 3.677171e-05
[1703,] 0.0002078438 0.0001754448 7.356327e-05
[1704,] 0.0001679984 0.0001461737 4.847618e-05
[1705,] 0.0001248066 0.0001584750 3.931252e-05
[1706,] 0.0001786252 0.0001374647 4.937814e-05
[1707,] 0.0001460017 0.0001512195 4.418048e-05
[1708,] 0.0001498609 0.0001715139 4.873893e-05
[1709,] 0.0001255019 0.0001511092 3.951000e-05
[1710,] 0.0001258596 0.0001555419 4.092477e-05
[1711,] 0.0001319497 0.0001350198 3.761548e-05
[1712,] 0.0001708302 0.0001427860 4.134488e-05
[1713,] 0.0001988626 0.0001575581 6.437150e-05
[1714,] 0.0002055331 0.0001586230 6.808591e-05
[1715,] 0.0001792545 0.0001549392 4.173623e-05
[1716,] 0.0001511144 0.0001708534 4.907714e-05
[1717,] 0.0001619894 0.0001530845 5.685240e-05
[1718,] 0.0001615090 0.0001530448 5.662396e-05
[1719,] 0.0001709718 0.0001653987 5.589426e-05
[1720,] 0.0001719649 0.0001790016 6.088531e-05
[1721,] 0.0001446437 0.0001566280 4.712005e-05
[1722,] 0.0001252301 0.0001366061 3.579190e-05
[1723,] 0.0001635658 0.0001439457 3.988067e-05
[1724,] 0.0002156012 0.0001470748 4.502107e-05
[1725,] 0.0001285959 0.0001588262 3.663572e-05
[1726,] 0.0001654738 0.0006607493 8.606506e-05
[1727,] 0.0001523379 0.0001828794 4.800682e-05
[1728,] 0.0001515523 0.0001628450 4.529171e-05
[1729,] 0.0001489587 0.0001615287 4.595991e-05
[1730,] 0.0001513665 0.0001595666 4.507476e-05
[1731,] 0.0001511833 0.0001598290 4.515438e-05
[1732,] 0.0001544675 0.0001587342 5.662530e-05
[1733,] 0.0002123606 0.0001523274 8.035616e-05
[1734,] 0.0001540987 0.0004158011 1.317766e-04
[1735,] 0.0001576730 0.0002388982 8.428754e-05
[1736,] 0.0001892314 0.0001910722 8.970027e-05
[1737,] 0.0001675535 0.0004890683 2.077054e-04
[1738,] 0.0001670250 0.0002039305 8.095300e-05
[1739,] 0.0002056332 0.0001937799 4.472586e-05
[1740,] 0.0002005953 0.0001916681 4.470168e-05
[1741,] 0.0001983108 0.0001894902 4.471491e-05
[1742,] 0.0002013610 0.0001841966 4.569996e-05
[1743,] 0.0002089232 0.0001663122 4.253730e-05
[1744,] 0.0001607870 0.0001538566 4.163260e-05
[1745,] 0.0001711523 0.0001869442 4.921651e-05
[1746,] 0.0002570274 0.0001394021 4.899141e-05
[1747,] 0.0002201386 0.0001618455 4.327822e-05
[1748,] 0.0001901410 0.0001801532 8.140332e-05
[1749,] 0.0002231498 0.0001415489 6.195807e-05
[1750,] 0.0001692898 0.0001822664 4.884186e-05
[1751,] 0.0001700583 0.0001667407 4.879732e-05
[1752,] 0.0001760461 0.0001607739 6.094822e-05
[1753,] 0.0002310058 0.0003167159 4.394952e-05
[1754,] 0.0003554251 0.0001751827 5.596072e-05
[1755,] 0.0002012968 0.0001741945 9.384237e-05
[1756,] 0.0001621563 0.0001582681 4.705334e-05
[1757,] 0.0004314668 0.0001764137 6.130795e-05
[1758,] 0.0001877615 0.0001686098 4.715336e-05
[1759,] 0.0004331616 0.0001828217 5.865526e-05
[1760,] 0.0002064447 0.0001695969 9.282740e-05
[1761,] 0.0001604471 0.0001585454 5.336351e-05
[1762,] 0.0003666466 0.0001775635 5.510067e-05
[1763,] 0.0001544254 0.0001344202 4.160150e-05
[1764,] 0.0001980724 0.0002369241 4.680317e-05
[1765,] 0.0001535205 0.0001889444 5.995967e-05
[1766,] 0.0002139438 0.0003191070 4.000968e-05
[1767,] 0.0001713641 0.0001988923 5.183680e-05
[1768,] 0.0002031423 0.0002805652 4.820503e-05
[1769,] 0.0001592600 0.0001934510 6.730119e-05
[1770,] 0.0001571630 0.0002154843 7.350175e-05
[1771,] 0.0001707225 0.0001903133 5.111440e-05
[1772,] 0.0002353444 0.0001327796 5.125770e-05
[1773,] 0.0002403953 0.0001323291 5.485028e-05
[1774,] 0.0001702994 0.0001907750 5.128478e-05
[1775,] 0.0001690504 0.0001876658 5.122588e-05
[1776,] 0.0001769654 0.0002122524 9.687232e-05
[1777,] 0.0001856095 0.0001679629 6.522784e-05
[1778,] 0.0001634440 0.0002743420 5.461974e-05
[1779,] 0.0002046220 0.0002205372 4.475210e-05
[1780,] 0.0001849302 0.0001644085 5.964799e-05
[1781,] 0.0001678312 0.0001859255 5.055284e-05
[1782,] 0.0001802332 0.0001650682 6.065651e-05
[1783,] 0.0001463106 0.0001452071 4.229985e-05
[1784,] 0.0001799155 0.0002671415 4.777002e-05
[1785,] 0.0001915320 0.0003964524 4.827810e-05
[1786,] 0.0001911997 0.0004022985 4.861067e-05
[1787,] 0.0001667482 0.0001720510 4.933901e-05
[1788,] 0.0002006390 0.0005138093 5.892728e-05
[1789,] 0.0001718447 0.0001966866 7.938425e-05
[1790,] 0.0001690306 0.0001835401 5.056876e-05
[1791,] 0.0003067374 0.0001652960 4.225503e-05
[1792,] 0.0001674944 0.0001838462 5.100194e-05
[1793,] 0.0002097619 0.0001362447 4.863310e-05
[1794,] 0.0003321289 0.0001368973 6.372124e-05
[1795,] 0.0002946007 0.0003278096 4.244487e-05
[1796,] 0.0002001729 0.0001487129 6.042551e-05
[1797,] 0.0001918381 0.0001475889 5.534038e-05
[1798,] 0.0001782333 0.0001872215 7.130421e-05
[1799,] 0.0001609284 0.0001741089 6.234566e-05
[1800,] 0.0001820794 0.0001343396 4.266255e-05
[1801,] 0.0001663741 0.0001364277 4.949160e-05
[1802,] 0.0001680147 0.0001635125 5.300870e-05
[1803,] 0.0001562548 0.0001510039 3.954692e-05
[1804,] 0.0001967003 0.0002979156 5.029100e-05
[1805,] 0.0001669707 0.0001689699 4.785886e-05
[1806,] 0.0001531440 0.0001531184 4.458209e-05
[1807,] 0.0002247158 0.0001339348 4.870488e-05
[1808,] 0.0001722544 0.0001749148 5.554187e-05
[1809,] 0.0001385099 0.0001639905 3.935638e-05
[1810,] 0.0001427856 0.0002332876 4.462332e-05
[1811,] 0.0001429589 0.0002409344 6.726212e-05
[1812,] 0.0001672528 0.0001753436 5.455246e-05
[1813,] 0.0001753763 0.0001721743 6.431010e-05
[1814,] 0.0001620505 0.0003469492 1.328300e-04
[1815,] 0.0001782701 0.0001731193 6.656002e-05
[1816,] 0.0001438497 0.0001930588 5.605275e-05
[1817,] 0.0001428081 0.0002229559 5.972376e-05
[1818,] 0.0001445914 0.0001895829 5.648747e-05
[1819,] 0.0002009308 0.0001754219 6.565158e-05
[1820,] 0.0001683245 0.0001663466 4.557410e-05
[1821,] 0.0001689565 0.0001471697 4.387506e-05
[1822,] 0.0001681028 0.0001450066 4.370187e-05
[1823,] 0.0001706514 0.0001703972 4.573188e-05
[1824,] 0.0001636138 0.0001634345 4.436947e-05
[1825,] 0.0001644834 0.0001774335 5.363760e-05
[1826,] 0.0001471586 0.0001574999 4.378403e-05
[1827,] 0.0001751617 0.0001757822 5.648268e-05
[1828,] 0.0001498941 0.0001659015 4.289625e-05
[1829,] 0.0001520085 0.0001550077 4.115733e-05
[1830,] 0.0001532035 0.0001910198 4.727906e-05
[1831,] 0.0001504032 0.0001474460 4.166151e-05
[1832,] 0.0001524198 0.0001582707 4.248906e-05
[1833,] 0.0001490327 0.0001487404 4.260854e-05
[1834,] 0.0001508528 0.0001584196 4.317999e-05
[1835,] 0.0001498931 0.0001486164 4.203636e-05
[1836,] 0.0001510170 0.0001619765 4.363423e-05
[1837,] 0.0001507799 0.0001629412 4.391072e-05
[1838,] 0.0001510446 0.0001641245 4.395296e-05
[1839,] 0.0001509608 0.0001630960 4.383802e-05
[1840,] 0.0001511053 0.0001632699 4.378999e-05
[1841,] 0.0001511925 0.0001621730 4.359143e-05
[1842,] 0.0001512837 0.0001617864 4.349206e-05
[1843,] 0.0001511959 0.0001622232 4.359970e-05
[1844,] 0.0001908455 0.0001754075 6.276637e-05
[1845,] 0.0001534129 0.0001717406 4.428691e-05
[1846,] 0.0001503971 0.0001635795 4.424586e-05
[1847,] 0.0001504316 0.0001637706 4.425599e-05
[1848,] 0.0001506621 0.0001622884 4.388351e-05
[1849,] 0.0001501064 0.0001649992 4.468017e-05
[1850,] 0.0001511690 0.0001489288 4.182884e-05
[1851,] 0.0001504551 0.0001603695 4.370218e-05
[1852,] 0.0001649953 0.0001571847 4.316098e-05
[1853,] 0.0001668219 0.0001609394 4.328207e-05
[1854,] 0.0001680221 0.0001614635 4.352801e-05
[1855,] 0.0001677411 0.0001602378 4.324108e-05
[1856,] 0.0001740753 0.0001674182 4.725954e-05
[1857,] 0.0001743139 0.0001676957 4.723233e-05
[1858,] 0.0001978691 0.0001764435 5.988238e-05
[1859,] 0.0001745327 0.0001633577 4.649713e-05
[1860,] 0.0001768937 0.0001816052 4.888066e-05
[1861,] 0.0001756324 0.0001653944 4.657160e-05
[1862,] 0.0001662823 0.0001591268 4.847735e-05
[1863,] 0.0001668818 0.0001797934 5.290536e-05
[1864,] 0.0001752532 0.0001618460 4.611940e-05
[1865,] 0.0001772184 0.0001735867 4.768309e-05
[1866,] 0.0001764592 0.0001731480 4.777493e-05
[1867,] 0.0001833605 0.0001637944 6.096192e-05
[1868,] 0.0001745923 0.0001466303 4.441913e-05
[1869,] 0.0001749502 0.0001543464 4.522383e-05
[1870,] 0.0001733869 0.0001683014 4.759202e-05
[1871,] 0.0001741160 0.0001541631 4.532216e-05
[1872,] 0.0001743566 0.0001771667 4.895121e-05
[1873,] 0.0001753869 0.0001679752 4.722261e-05
[1874,] 0.0001469594 0.0001398724 3.985522e-05
[1875,] 0.0001681188 0.0001655551 4.907489e-05
[1876,] 0.0001739575 0.0001431005 4.362622e-05
[1877,] 0.0001786466 0.0001354955 4.406879e-05
[1878,] 0.0001816721 0.0001374394 4.372658e-05
[1879,] 0.0001816847 0.0001440043 4.376884e-05
[1880,] 0.0001775511 0.0001373080 4.323371e-05
[1881,] 0.0001996932 0.0001677978 5.206585e-05
[1882,] 0.0001777521 0.0001385494 4.311121e-05
[1883,] 0.0001554624 0.0001384126 4.178791e-05
[1884,] 0.0001838126 0.0002166848 5.149999e-05
[1885,] 0.0001940780 0.0003552196 6.517903e-05
[1886,] 0.0001804065 0.0001742140 4.998656e-05
[1887,] 0.0001792197 0.0001820453 5.100369e-05
[1888,] 0.0001513058 0.0001478896 4.140669e-05
[1889,] 0.0001559370 0.0001474752 3.958270e-05
[1890,] 0.0001470790 0.0001325032 3.998955e-05
[1891,] 0.0001744860 0.0001571431 4.920313e-05
[1892,] 0.0001680409 0.0002491817 7.612743e-05
[1893,] 0.0001557286 0.0004260215 1.402085e-04
[1894,] 0.0001632582 0.0001402227 4.413214e-05
[1895,] 0.0001741409 0.0001647966 5.263120e-05
[1896,] 0.0001560097 0.0002099858 6.900232e-05
[1897,] 0.0001718605 0.0001514615 5.172496e-05
[1898,] 0.0001803509 0.0001581306 5.188820e-05
[1899,] 0.0001525681 0.0001402159 4.602528e-05
[1900,] 0.0001695896 0.0002388447 8.263649e-05
[1901,] 0.0001693051 0.0002346848 8.015985e-05
[1902,] 0.0001694876 0.0001448020 4.766747e-05
[1903,] 0.0001806115 0.0001717517 5.888018e-05
[1904,] 0.0001722975 0.0001535320 5.020092e-05
[1905,] 0.0001532954 0.0001337707 4.294672e-05
[1906,] 0.0001561918 0.0002099214 6.923605e-05
[1907,] 0.0001695228 0.0002248686 7.737743e-05
[1908,] 0.0001729596 0.0001492073 4.854581e-05
[1909,] 0.0001749093 0.0001719062 5.563211e-05
[1910,] 0.0001479952 0.0001334031 4.124862e-05
[1911,] 0.0001485745 0.0001337939 4.172380e-05
[1912,] 0.0001685243 0.0002324911 7.674953e-05
[1913,] 0.0001434404 0.0001734982 5.286859e-05
[1914,] 0.0002430741 0.0001954348 1.334968e-04
[1915,] 0.0001695031 0.0001680413 6.961465e-05
[1916,] 0.0001817045 0.0002174112 9.587274e-05
[1917,] 0.0001438330 0.0001484974 4.704344e-05
[1918,] 0.0001835595 0.0001552184 5.209286e-05
[1919,] 0.0001699674 0.0001567098 5.809945e-05
[1920,] 0.0001488463 0.0002043122 7.085350e-05
[1921,] 0.0001509686 0.0002167694 6.721943e-05
[1922,] 0.0001954106 0.0001612301 5.042384e-05
[1923,] 0.0001589971 0.0002062845 8.192503e-05
[1924,] 0.0001473771 0.0002642666 5.900239e-05
[1925,] 0.0001474252 0.0002442258 5.579692e-05
[1926,] 0.0001545341 0.0002005609 6.460476e-05
[1927,] 0.0001969560 0.0001725350 5.077651e-05
[1928,] 0.0001414292 0.0002019400 5.809428e-05
[1929,] 0.0001519520 0.0002213055 7.055158e-05
[1930,] 0.0001894609 0.0001702307 6.608017e-05
[1931,] 0.0001909176 0.0001740048 7.019602e-05
[1932,] 0.0001559239 0.0001877560 5.126081e-05
[1933,] 0.0001592703 0.0001351153 4.247964e-05
[1934,] 0.0001932795 0.0001429477 4.485190e-05
[1935,] 0.0001940930 0.0001430023 4.487288e-05
[1936,] 0.0001517010 0.0001652958 5.125368e-05
[1937,] 0.0001673592 0.0002093452 6.721132e-05
[1938,] 0.0001660423 0.0001716797 5.338083e-05
[1939,] 0.0001675346 0.0002071746 6.741229e-05
[1940,] 0.0001672978 0.0002415957 7.539581e-05
[1941,] 0.0001674022 0.0002435945 7.723918e-05
[1942,] 0.0001673614 0.0002456522 7.745464e-05
[1943,] 0.0001673776 0.0002436527 7.703070e-05
[1944,] 0.0001674546 0.0002394102 7.640933e-05
[1945,] 0.0001686678 0.0001988255 6.298407e-05
[1946,] 0.0001676566 0.0002403518 7.806387e-05
[1947,] 0.0001675173 0.0002412446 7.740894e-05
[1948,] 0.0001674606 0.0002393712 7.646190e-05
[1949,] 0.0001687180 0.0001867022 5.969705e-05
[1950,] 0.0001676843 0.0002258988 7.357807e-05
[1951,] 0.0001674339 0.0002326435 7.411943e-05
[1952,] 0.0001686717 0.0001883013 5.982752e-05
[1953,] 0.0001676393 0.0002392068 7.758400e-05
[1954,] 0.0001675220 0.0002368545 7.608648e-05
[1955,] 0.0001675501 0.0002369988 7.632547e-05
[1956,] 0.0001676446 0.0002420422 7.851756e-05
[1957,] 0.0001671838 0.0002592350 7.893407e-05
[1958,] 0.0001674021 0.0002525625 7.516093e-05
[1959,] 0.0001605951 0.0001499963 4.786170e-05
[1960,] 0.0001598686 0.0001478610 4.634614e-05
[1961,] 0.0001678183 0.0002018851 6.642359e-05
[1962,] 0.0001687897 0.0001844253 5.926220e-05
[1963,] 0.0001623060 0.0001503294 4.903526e-05
[1964,] 0.0001604511 0.0001510599 4.783593e-05
[1965,] 0.0001620810 0.0001451608 4.677630e-05
[1966,] 0.0001636418 0.0001629679 4.912541e-05
[1967,] 0.0001678958 0.0001970976 6.541136e-05
[1968,] 0.0001543399 0.0001644514 4.556117e-05
[1969,] 0.0001537208 0.0001463483 4.260311e-05
[1970,] 0.0001688762 0.0001832965 5.898143e-05
[1971,] 0.0001535007 0.0001457508 4.273762e-05
[1972,] 0.0001689668 0.0001892889 6.186209e-05
[1973,] 0.0001668789 0.0001446312 4.891688e-05
[1974,] 0.0001263418 0.0001766675 3.993500e-05
[1975,] 0.0001607087 0.0001891220 5.536161e-05
[1976,] 0.0001285409 0.0001795876 4.895454e-05
[1977,] 0.0003204106 0.0002043019 2.128364e-04
[1978,] 0.0004392216 0.0001404322 6.387937e-05
[1979,] 0.0002134851 0.0001930931 1.108871e-04
[1980,] 0.0002582298 0.0002595183 2.369366e-04
[1981,] 0.0001548384 0.0001517154 3.970374e-05
[1982,] 0.0001758696 0.0001755586 5.629148e-05
[1983,] 0.0001542931 0.0001480209 4.129388e-05
[1984,] 0.0006044353 0.0001437484 1.868425e-04
[1985,] 0.0003652951 0.0001908550 2.106651e-04
[1986,] 0.0003465107 0.0002218364 2.749829e-04
[1987,] 0.0003376143 0.0002152744 2.513947e-04
[1988,] 0.0003757184 0.0002075913 2.677226e-04
[1989,] 0.0001865432 0.0001783279 8.542195e-05
[1990,] 0.0001487041 0.0001675696 4.593322e-05
[1991,] 0.0004317684 0.0001400686 1.268133e-04
[1992,] 0.0002549079 0.0001940711 1.420113e-04
[1993,] 0.0002616303 0.0001972181 1.516701e-04
[1994,] 0.0002470839 0.0001461198 6.694094e-05
[1995,] 0.0002569262 0.0001458378 6.733900e-05
[1996,] 0.0001327941 0.0001577604 3.911595e-05
[1997,] 0.0001333297 0.0001575680 4.170310e-05
[1998,] 0.0002805048 0.0001794691 1.317091e-04
[1999,] 0.0002016563 0.0002443587 1.497227e-04
[2000,] 0.0003711231 0.0001493739 1.344427e-04
[2001,] 0.0004357375 0.0001651529 2.008259e-04
[2002,] 0.0001362791 0.0002589135 6.697746e-05
[2003,] 0.0003700949 0.0001937135 2.237561e-04
[2004,] 0.0003586731 0.0001639421 1.624878e-04
[2005,] 0.0003638942 0.0001340794 6.464915e-05
[2006,] 0.0004123310 0.0001699240 5.087314e-05
[2007,] 0.0001326225 0.0002653572 5.897607e-05
[2008,] 0.0001334154 0.0001447394 3.818750e-05
[2009,] 0.0002102962 0.0001871902 9.331192e-05
[2010,] 0.0003858298 0.0001799988 1.965933e-04
[2011,] 0.0001335598 0.0002495551 6.012370e-05
[2012,] 0.0004352460 0.0001367060 1.153130e-04
[2013,] 0.0003815878 0.0001917958 2.265300e-04
[2014,] 0.0003969962 0.0001380229 1.113639e-04
[2015,] 0.0004298077 0.0001363184 1.124462e-04
[2016,] 0.0002040571 0.0001854827 4.225965e-05
[2017,] 0.0001332123 0.0002579467 5.198249e-05
[2018,] 0.0001342450 0.0002657030 5.085430e-05
[2019,] 0.0001363604 0.0001368269 4.114645e-05
[2020,] 0.0004051075 0.0002041310 2.833978e-04
[2021,] 0.0001470997 0.0001983224 3.676290e-05
[2022,] 0.0003805238 0.0001981936 2.453660e-04
[2023,] 0.0001622910 0.0003008019 3.900082e-05
[2024,] 0.0001843946 0.0001364012 5.388380e-05
[2025,] 0.0001723303 0.0001370647 5.147745e-05
[2026,] 0.0004471219 0.0001788338 2.274076e-04
[2027,] 0.0001902193 0.0001438959 6.451872e-05
[2028,] 0.0001424085 0.0002713121 9.167377e-05
[2029,] 0.0001267840 0.0001951606 5.050333e-05
[2030,] 0.0001286808 0.0002727622 7.028635e-05
[2031,] 0.0001253445 0.0001530160 3.979632e-05
[2032,] 0.0001318989 0.0002223086 6.370202e-05
[2033,] 0.0001259297 0.0001530547 4.028276e-05
[2034,] 0.0001253029 0.0001460168 3.816822e-05
[2035,] 0.0001653308 0.0001965443 5.850373e-05
[2036,] 0.0001706695 0.0001693755 5.265820e-05
[2037,] 0.0001252915 0.0002632949 5.845618e-05
[2038,] 0.0001258668 0.0002762290 6.274790e-05
[2039,] 0.0001285880 0.0001719532 4.606220e-05
[2040,] 0.0001261714 0.0003490903 7.634974e-05
[2041,] 0.0001295566 0.0001737091 4.725312e-05
[2042,] 0.0001287549 0.0001615909 4.455743e-05
[2043,] 0.0001255623 0.0001814797 4.138769e-05
[2044,] 0.0001264379 0.0001835104 4.074847e-05
[2045,] 0.0001319813 0.0002092006 4.120532e-05
[2046,] 0.0001335427 0.0001818984 3.800231e-05
[2047,] 0.0001278684 0.0001841382 4.122167e-05
[2048,] 0.0001252615 0.0001661068 4.023426e-05
[2049,] 0.0002063670 0.0001350442 4.756871e-05
[2050,] 0.0001501157 0.0002960655 1.114637e-04
[2051,] 0.0001557920 0.0001420877 4.107349e-05
[2052,] 0.0001632024 0.0001803469 5.274170e-05
[2053,] 0.0001632387 0.0001767711 5.265531e-05
[2054,] 0.0001943446 0.0001388660 4.197223e-05
[2055,] 0.0001648635 0.0001764286 5.291674e-05
[2056,] 0.0001645012 0.0001805752 5.272070e-05
[2057,] 0.0001649243 0.0001801886 5.271638e-05
[2058,] 0.0001649318 0.0001801886 5.271657e-05
[2059,] 0.0001686081 0.0001603999 4.342286e-05
[2060,] 0.0001648270 0.0001547810 4.810660e-05
[2061,] 0.0001619791 0.0001352825 4.258065e-05
[2062,] 0.0001739881 0.0001442378 4.742046e-05
[2063,] 0.0001406827 0.0001420962 3.998882e-05
[2064,] 0.0001747178 0.0001725809 5.476347e-05
[2065,] 0.0001912153 0.0001351181 5.232390e-05
[2066,] 0.0001565326 0.0001388998 4.224775e-05
[2067,] 0.0001921286 0.0002012193 4.273305e-05
[2068,] 0.0001676092 0.0001626023 5.362621e-05
[2069,] 0.0001626171 0.0001431868 4.498141e-05
[2070,] 0.0002052318 0.0001743037 6.182237e-05
[2071,] 0.0001668600 0.0001843067 5.736587e-05
[2072,] 0.0001545803 0.0001414378 4.291211e-05
[2073,] 0.0001668308 0.0001746712 5.465466e-05
[2074,] 0.0001668919 0.0001746005 5.491776e-05
[2075,] 0.0001567871 0.0001440678 3.862742e-05
[2076,] 0.0001566310 0.0001408722 3.929644e-05
[2077,] 0.0001624053 0.0001399784 3.939659e-05
[2078,] 0.0001332500 0.0001464403 3.962227e-05
[2079,] 0.0002065559 0.0001744275 6.192898e-05
[2080,] 0.0001551569 0.0001434690 4.261444e-05
[2081,] 0.0001746881 0.0001627985 5.708417e-05
[2082,] 0.0001820453 0.0001585603 4.361626e-05
[2083,] 0.0001664589 0.0001661325 5.148315e-05
[2084,] 0.0001520602 0.0001442924 3.840633e-05
[2085,] 0.0002172540 0.0001716533 4.313296e-05
[2086,] 0.0002376313 0.0003190619 4.703619e-05
[2087,] 0.0001334274 0.0001500838 3.731573e-05
[2088,] 0.0001865082 0.0001570639 4.182222e-05
[2089,] 0.0001322608 0.0001486437 3.899608e-05
[2090,] 0.0001684689 0.0001374190 3.972102e-05
[2091,] 0.0001660539 0.0001689040 5.276267e-05
[2092,] 0.0001735128 0.0001543341 4.258556e-05
[2093,] 0.0001310825 0.0001481348 3.898185e-05
[2094,] 0.0001620196 0.0001747707 5.174990e-05
[2095,] 0.0001681839 0.0001821685 4.441520e-05
[2096,] 0.0001680537 0.0001654156 4.023509e-05
[2097,] 0.0001925806 0.0001953888 4.649002e-05
[2098,] 0.0001990351 0.0001966422 4.622998e-05
[2099,] 0.0001754452 0.0001821105 4.323781e-05
[2100,] 0.0001761001 0.0001543178 4.141896e-05
[2101,] 0.0002028806 0.0001629404 4.237200e-05
[2102,] 0.0001656762 0.0001660515 5.242247e-05
[2103,] 0.0001324505 0.0001424441 3.979787e-05
[2104,] 0.0001729862 0.0001516310 4.140552e-05
[2105,] 0.0001321324 0.0001487012 3.897913e-05
[2106,] 0.0001539589 0.0002534824 7.247267e-05
[2107,] 0.0001584296 0.0001335144 4.212555e-05
[2108,] 0.0001834108 0.0001553043 4.789821e-05
[2109,] 0.0001657623 0.0001651270 5.231820e-05
[2110,] 0.0001970326 0.0001489387 4.480983e-05
[2111,] 0.0001643009 0.0001677872 5.438200e-05
[2112,] 0.0001639256 0.0001677335 5.358303e-05
[2113,] 0.0001657779 0.0001733488 5.531508e-05
[2114,] 0.0001657756 0.0001733488 5.530976e-05
[2115,] 0.0001619871 0.0001331110 4.187128e-05
[2116,] 0.0001659006 0.0001760844 5.650258e-05
[2117,] 0.0001823159 0.0001474284 4.450428e-05
[2118,] 0.0001572101 0.0001771121 5.174217e-05
[2119,] 0.0001622643 0.0001377372 4.748386e-05
[2120,] 0.0001346560 0.0001478525 3.999070e-05
[2121,] 0.0001981684 0.0001445948 4.847400e-05
[2122,] 0.0001657697 0.0001744416 5.358940e-05
[2123,] 0.0001870835 0.0001435835 4.638808e-05
[2124,] 0.0001319090 0.0001510695 3.880174e-05
[2125,] 0.0001661310 0.0001723144 5.410165e-05
[2126,] 0.0001665879 0.0001826478 5.797187e-05
[2127,] 0.0002119278 0.0003174497 4.775129e-05
[2128,] 0.0001557321 0.0001345201 4.249662e-05
[2129,] 0.0001704935 0.0002907114 6.647566e-05
[2130,] 0.0001700329 0.0003121409 7.011907e-05
[2131,] 0.0002275330 0.0003079992 4.660241e-05
[2132,] 0.0002281569 0.0003119812 4.674237e-05
[2133,] 0.0001639644 0.0001653143 5.043289e-05
[2134,] 0.0001876793 0.0001444657 4.589363e-05
[2135,] 0.0002355389 0.0003124273 4.618639e-05
[2136,] 0.0001311489 0.0001509788 3.990626e-05
[2137,] 0.0001655584 0.0001632609 5.136285e-05
[2138,] 0.0001686024 0.0002665040 6.459822e-05
[2139,] 0.0001659394 0.0001731943 5.299187e-05
[2140,] 0.0001314259 0.0001514460 3.881367e-05
[2141,] 0.0001541859 0.0001662224 4.840539e-05
[2142,] 0.0001811897 0.0002056989 5.507287e-05
[2143,] 0.0001511348 0.0001505650 4.219150e-05
[2144,] 0.0001795096 0.0002089150 5.615112e-05
[2145,] 0.0001871541 0.0002793604 4.946974e-05
[2146,] 0.0001666307 0.0001326911 4.334135e-05
[2147,] 0.0001631002 0.0001681229 5.229818e-05
[2148,] 0.0001346998 0.0001472141 3.946592e-05
[2149,] 0.0002053215 0.0002155377 4.316877e-05
[2150,] 0.0001660163 0.0001327352 4.332445e-05
[2151,] 0.0001728289 0.0001659780 5.334524e-05
[2152,] 0.0001662593 0.0001700054 5.419950e-05
[2153,] 0.0001637460 0.0001362690 4.554347e-05
[2154,] 0.0001961100 0.0002210749 4.414749e-05
[2155,] 0.0001692815 0.0001922981 4.096665e-05
[2156,] 0.0001315820 0.0001480481 3.908027e-05
[2157,] 0.0001559087 0.0001851892 4.380188e-05
[2158,] 0.0001720429 0.0001466036 4.063032e-05
[2159,] 0.0001319244 0.0001472413 3.903250e-05
[2160,] 0.0002013461 0.0001578559 4.141568e-05
[2161,] 0.0001317136 0.0001477676 3.896696e-05
[2162,] 0.0001318820 0.0001479995 3.905039e-05
[2163,] 0.0002067172 0.0001774694 4.545226e-05
[2164,] 0.0002151076 0.0001758543 6.549703e-05
[2165,] 0.0001376771 0.0001391225 3.742611e-05
[2166,] 0.0001352734 0.0001639253 4.005293e-05
[2167,] 0.0001744247 0.0001799753 5.720613e-05
[2168,] 0.0001654896 0.0001329437 4.228053e-05
[2169,] 0.0001621345 0.0001331917 4.119503e-05
[2170,] 0.0002111666 0.0002121861 4.500624e-05
[2171,] 0.0001885634 0.0002159231 4.620789e-05
[2172,] 0.0002203504 0.0001773586 8.319494e-05
[2173,] 0.0001778464 0.0001400338 4.603970e-05
[2174,] 0.0002042695 0.0001741923 6.606473e-05
[2175,] 0.0001663743 0.0001533394 4.799070e-05
[2176,] 0.0001446942 0.0001585406 4.923325e-05
[2177,] 0.0001341471 0.0001548001 4.455303e-05
[2178,] 0.0001696943 0.0001867611 7.709901e-05
[2179,] 0.0001295167 0.0001467142 3.723463e-05
[2180,] 0.0001686362 0.0001776474 5.319338e-05
[2181,] 0.0001844260 0.0001418062 5.273209e-05
[2182,] 0.0001294113 0.0001463995 3.712777e-05
[2183,] 0.0001810401 0.0001377628 4.879612e-05
[2184,] 0.0001755035 0.0001632856 5.964323e-05
[2185,] 0.0001588745 0.0001502267 5.202846e-05
[2186,] 0.0001789910 0.0001510953 5.883795e-05
[2187,] 0.0001512468 0.0001349379 4.020356e-05
[2188,] 0.0001809095 0.0001483978 5.885688e-05
[2189,] 0.0001360172 0.0001486868 3.713934e-05
[2190,] 0.0001715189 0.0001630654 5.643363e-05
[2191,] 0.0001736313 0.0001653198 5.918591e-05
[2192,] 0.0001291897 0.0001494909 3.857372e-05
[2193,] 0.0001452972 0.0001355314 3.961019e-05
[2194,] 0.0001798680 0.0001796720 8.020287e-05
[2195,] 0.0001363127 0.0001358826 3.779898e-05
[2196,] 0.0001300932 0.0001570393 4.250676e-05
[2197,] 0.0001646939 0.0001776816 5.105327e-05
[2198,] 0.0002038082 0.0001417756 5.838751e-05
[2199,] 0.0001678918 0.0001505807 5.443439e-05
[2200,] 0.0001838685 0.0001482917 5.869414e-05
[2201,] 0.0001799870 0.0001436160 4.139391e-05
[2202,] 0.0001831502 0.0001520764 4.253730e-05
[2203,] 0.0001740411 0.0001405976 4.138298e-05
[2204,] 0.0001812179 0.0001460400 4.380106e-05
[2205,] 0.0001831424 0.0001579073 4.257405e-05
[2206,] 0.0001366088 0.0001359863 3.981782e-05
[2207,] 0.0001365924 0.0001365640 4.012039e-05
[2208,] 0.0001721895 0.0001458652 4.446550e-05
[2209,] 0.0001771072 0.0001436128 4.131632e-05
[2210,] 0.0001358600 0.0001378579 3.940404e-05
[2211,] 0.0001629386 0.0001768741 5.099720e-05
[2212,] 0.0001348736 0.0001459876 3.716461e-05
[2213,] 0.0001581693 0.0001464467 3.885694e-05
[2214,] 0.0001310874 0.0001427328 3.947897e-05
[2215,] 0.0002981171 0.0001857599 1.584885e-04
[2216,] 0.0001389409 0.0001469871 4.019525e-05
[2217,] 0.0001392324 0.0001472488 4.005543e-05
[2218,] 0.0001262407 0.0001531697 3.913971e-05
[2219,] 0.0001434028 0.0001357225 3.806745e-05
[2220,] 0.0001790268 0.0001446062 5.401549e-05
[2221,] 0.0003887089 0.0001736210 1.870730e-04
[2222,] 0.0001514451 0.0001661304 4.797291e-05
[2223,] 0.0001536941 0.0001516081 4.009797e-05
[2224,] 0.0004043850 0.0001987710 2.653853e-04
[2225,] 0.0001636689 0.0001388825 3.966857e-05
[2226,] 0.0003516473 0.0001370209 8.511447e-05
[2227,] 0.0003513922 0.0001363198 8.171277e-05
[2228,] 0.0003514721 0.0001362828 8.149488e-05
[2229,] 0.0003059852 0.0002248473 2.369316e-04
[2230,] 0.0003568000 0.0001767834 1.824890e-04
[2231,] 0.0004058413 0.0002235913 3.332927e-04
[2232,] 0.0003981436 0.0002198220 3.157973e-04
[2233,] 0.0004102750 0.0002192991 3.275068e-04
[2234,] 0.0004014533 0.0002141740 3.050453e-04
[2235,] 0.0003967492 0.0002162620 3.063194e-04
[2236,] 0.0003984451 0.0002154477 3.057227e-04
[2237,] 0.0003925014 0.0002379172 3.591230e-04
[2238,] 0.0003953567 0.0002378411 3.621851e-04
[2239,] 0.0003385756 0.0002027530 2.245625e-04
[2240,] 0.0003924372 0.0002265464 3.294120e-04
[2241,] 0.0003878406 0.0002426547 3.661597e-04
[2242,] 0.0004052572 0.0002339657 3.628631e-04
[2243,] 0.0003928572 0.0002382276 3.603556e-04
[2244,] 0.0003825300 0.0002331647 3.356718e-04
[2245,] 0.0003789791 0.0002377728 3.433126e-04
[2246,] 0.0003819440 0.0002342762 3.378301e-04
[2247,] 0.0003836055 0.0002256477 3.178347e-04
[2248,] 0.0003937318 0.0002307443 3.415277e-04
[2249,] 0.0003771723 0.0002339636 3.317786e-04
[2250,] 0.0003877468 0.0002271324 3.258308e-04
[2251,] 0.0003796904 0.0002323002 3.304186e-04
[2252,] 0.0003713241 0.0002312066 3.187048e-04
[2253,] 0.0003789393 0.0001953404 2.384222e-04
[2254,] 0.0004037397 0.0002440085 3.890757e-04
[2255,] 0.0003823712 0.0002328453 3.347118e-04
[2256,] 0.0003963377 0.0002327274 3.496422e-04
[2257,] 0.0002249534 0.0001328953 5.112670e-05
[2258,] 0.0003888978 0.0002344254 3.459364e-04
[2259,] 0.0003143854 0.0001345498 6.877478e-05
[2260,] 0.0003887796 0.0002333946 3.431250e-04
[2261,] 0.0003819525 0.0002327988 3.341365e-04
[2262,] 0.0003739235 0.0002337624 3.277974e-04
[2263,] 0.0003776057 0.0002392136 3.454276e-04
[2264,] 0.0004663357 0.0001960919 3.043294e-04
[2265,] 0.0003730651 0.0002428318 3.490480e-04
[2266,] 0.0002459713 0.0002428770 1.988663e-04
[2267,] 0.0002485155 0.0002379236 1.958362e-04
[2268,] 0.0002219377 0.0001373567 4.546353e-05
[2269,] 0.0001428387 0.0003666521 8.898151e-05
[2270,] 0.0001508635 0.0003535399 8.550377e-05
[2271,] 0.0001895135 0.0001760905 5.890413e-05
[2272,] 0.0001426424 0.0003706252 8.833049e-05
[2273,] 0.0001509604 0.0003942876 9.146296e-05
[2274,] 0.0001509389 0.0003947479 9.208214e-05
[2275,] 0.0001509301 0.0003946344 9.215560e-05
[2276,] 0.0003603930 0.0002465696 3.428859e-04
[2277,] 0.0001509416 0.0004137013 9.738894e-05
[2278,] 0.0002273595 0.0001389969 4.498244e-05
[2279,] 0.0001509167 0.0004014709 9.406400e-05
[2280,] 0.0001626562 0.0001743147 5.306156e-05
[2281,] 0.0001509647 0.0004084378 9.433433e-05
[2282,] 0.0001427707 0.0003695240 8.899408e-05
[2283,] 0.0003332869 0.0001651515 1.409040e-04
[2284,] 0.0001515132 0.0002450527 6.290747e-05
[2285,] 0.0001621117 0.0001743116 5.290713e-05
[2286,] 0.0001514100 0.0002144106 5.779630e-05
[2287,] 0.0001651394 0.0001754059 5.453818e-05
[2288,] 0.0001514672 0.0002388002 6.214659e-05
[2289,] 0.0002811009 0.0001751715 8.424225e-05
[2290,] 0.0004739181 0.0001944703 3.036441e-04
[2291,] 0.0002919955 0.0001715198 1.339216e-04
[2292,] 0.0001521711 0.0002862617 8.593509e-05
[2293,] 0.0001596152 0.0003896847 1.457485e-04
[2294,] 0.0001605663 0.0003982223 1.520546e-04
[2295,] 0.0001597903 0.0003948951 1.482501e-04
[2296,] 0.0001614612 0.0003915347 1.523494e-04
[2297,] 0.0001603271 0.0003953650 1.501856e-04
[2298,] 0.0001601402 0.0003942198 1.491442e-04
[2299,] 0.0001608561 0.0004088574 1.570487e-04
[2300,] 0.0001508246 0.0002290233 6.466491e-05
[2301,] 0.0001609675 0.0003904892 1.504000e-04
[2302,] 0.0001599394 0.0003936309 1.482624e-04
[2303,] 0.0001606682 0.0003813827 1.459629e-04
[2304,] 0.0001607965 0.0003820272 1.466022e-04
[2305,] 0.0001260214 0.0001496671 3.803749e-05
[2306,] 0.0001710039 0.0002336644 1.065878e-04
[2307,] 0.0001302522 0.0001520620 4.197795e-05
[2308,] 0.0001292217 0.0001336356 3.555539e-05
[2309,] 0.0001589862 0.0001791982 5.493749e-05
[2310,] 0.0001345662 0.0001463521 3.956302e-05
[2311,] 0.0001329834 0.0001675276 4.618815e-05
[2312,] 0.0002155492 0.0001750648 7.350272e-05
[2313,] 0.0001322802 0.0001685344 4.398815e-05
[2314,] 0.0001309110 0.0001445159 3.711920e-05
[2315,] 0.0001899453 0.0001853257 9.162094e-05
[2316,] 0.0001360737 0.0001838386 5.240990e-05
[2317,] 0.0001295364 0.0001496865 4.037982e-05
[2318,] 0.0001636520 0.0001534277 5.045585e-05
[2319,] 0.0001580502 0.0001764105 5.305714e-05
[2320,] 0.0001779051 0.0001456831 4.760786e-05
[2321,] 0.0001588944 0.0001805492 5.526470e-05
[2322,] 0.0001702876 0.0001439250 4.792719e-05
[2323,] 0.0001311343 0.0001992038 5.242529e-05
[2324,] 0.0003764268 0.0001639406 1.570290e-04
[2325,] 0.0001356121 0.0001702619 4.512241e-05
[2326,] 0.0001817156 0.0001539793 4.513081e-05
[2327,] 0.0001595633 0.0001843920 5.702163e-05
[2328,] 0.0001306366 0.0001596345 4.438617e-05
[2329,] 0.0001356103 0.0001517190 4.149965e-05
[2330,] 0.0001349487 0.0001673864 4.351901e-05
[2331,] 0.0002287660 0.0001378202 4.554153e-05
[2332,] 0.0001612401 0.0001844950 5.869029e-05
[2333,] 0.0001616944 0.0001844977 5.903473e-05
[2334,] 0.0001351487 0.0001659745 4.366815e-05
[2335,] 0.0001880893 0.0001497117 4.675340e-05
[2336,] 0.0001283407 0.0001783476 4.120409e-05
[2337,] 0.0001604159 0.0001844977 5.798656e-05
[2338,] 0.0004238308 0.0001819970 4.482336e-05
[2339,] 0.0001299146 0.0001478224 3.722456e-05
[2340,] 0.0004133757 0.0001709188 4.654386e-05
[2341,] 0.0001607820 0.0001795204 5.625221e-05
[2342,] 0.0002723351 0.0001737087 1.276352e-04
[2343,] 0.0001365969 0.0001722214 4.257559e-05
```
