## Supplementary material for "Characterization of shared and ancestry-specific signals driving complex traits using multi-ancestry fine-mapping": s1_data.bim

```
2	chr2:119253831:C:G	0	119253831	G	C
2	chr2:119254070:T:C	0	119254070	C	T
2	chr2:119254595:G:A	0	119254595	A	G
2	chr2:119254836:C:T	0	119254836	T	C
2	chr2:119255688:T:A	0	119255688	A	T
2	chr2:119257033:C:T	0	119257033	T	C
2	chr2:119257042:A:G	0	119257042	G	A
2	chr2:119257189:T:C	0	119257189	C	T
2	chr2:119257229:A:G	0	119257229	G	A
2	chr2:119257409:A:G	0	119257409	G	A
2	chr2:119257588:A:G	0	119257588	G	A
2	chr2:119257621:A:T	0	119257621	T	A
2	chr2:119257800:C:T	0	119257800	T	C
2	chr2:119258001:C:T	0	119258001	T	C
2	chr2:119258472:C:T	0	119258472	T	C
2	chr2:119258885:G:A	0	119258885	A	G
2	chr2:119258928:T:TG	0	119258928	TG	T
2	chr2:119258990:GT:G	0	119258990	G	GT
2	chr2:119258994:T:A	0	119258994	A	T
2	chr2:119259914:G:A	0	119259914	A	G
2	chr2:119260072:G:C	0	119260072	C	G
2	chr2:119261955:A:C	0	119261955	C	A
2	chr2:119262125:G:A	0	119262125	A	G
2	chr2:119262374:A:T	0	119262374	T	A
2	chr2:119262413:C:T	0	119262413	T	C
2	chr2:119262664:C:T	0	119262664	T	C
2	chr2:119263743:C:T	0	119263743	T	C
2	chr2:119264209:T:C	0	119264209	C	T
2	chr2:119265612:A:G	0	119265612	G	A
2	chr2:119265875:G:C	0	119265875	C	G
2	chr2:119265899:G:A	0	119265899	A	G
2	chr2:119266116:G:C	0	119266116	C	G
2	chr2:119266866:C:T	0	119266866	T	C
2	chr2:119266927:T:C	0	119266927	C	T
2	chr2:119267289:A:G	0	119267289	G	A
2	chr2:119267471:C:G	0	119267471	G	C
2	chr2:119267738:G:A	0	119267738	A	G
2	chr2:119267896:C:T	0	119267896	T	C
2	chr2:119268360:A:G	0	119268360	G	A
2	chr2:119269834:G:A	0	119269834	A	G
2	chr2:119270247:C:T	0	119270247	T	C
2	chr2:119270253:T:A	0	119270253	A	T
2	chr2:119270554:C:T	0	119270554	T	C
2	chr2:119270968:T:A	0	119270968	A	T
2	chr2:119272221:A:G	0	119272221	G	A
2	chr2:119272423:G:A	0	119272423	A	G
2	chr2:119272733:C:T	0	119272733	T	C
2	chr2:119272734:G:A	0	119272734	A	G
2	chr2:119273407:T:C	0	119273407	C	T
2	chr2:119273790:A:G	0	119273790	G	A
2	chr2:119275176:G:A	0	119275176	A	G
2	chr2:119275598:G:A	0	119275598	A	G
2	chr2:119276158:T:C	0	119276158	C	T
2	chr2:119276262:G:T	0	119276262	T	G
2	chr2:119277529:A:C	0	119277529	C	A
2	chr2:119278003:C:A	0	119278003	A	C
2	chr2:119278323:G:A	0	119278323	A	G
2	chr2:119280619:A:G	0	119280619	G	A
2	chr2:119280650:G:C	0	119280650	C	G
2	chr2:119280688:C:T	0	119280688	T	C
2	chr2:119280745:T:G	0	119280745	G	T
2	chr2:119280872:T:A	0	119280872	A	T
2	chr2:119280980:C:A	0	119280980	A	C
2	chr2:119281184:C:G	0	119281184	G	C
2	chr2:119281436:T:C	0	119281436	C	T
2	chr2:119283994:G:A	0	119283994	A	G
2	chr2:119284391:T:C	0	119284391	C	T
2	chr2:119284403:T:C	0	119284403	C	T
2	chr2:119284686:T:C	0	119284686	C	T
2	chr2:119285638:A:G	0	119285638	G	A
2	chr2:119285998:C:T	0	119285998	T	C
2	chr2:119286818:C:T	0	119286818	T	C
2	chr2:119287430:G:A	0	119287430	A	G
2	chr2:119287937:T:C	0	119287937	C	T
2	chr2:119287985:A:T	0	119287985	T	A
2	chr2:119288443:T:A	0	119288443	A	T
2	chr2:119288738:A:G	0	119288738	G	A
2	chr2:119289222:T:C	0	119289222	C	T
2	chr2:119289329:T:G	0	119289329	G	T
2	chr2:119289410:G:A	0	119289410	A	G
2	chr2:119290371:T:C	0	119290371	C	T
2	chr2:119290616:G:A	0	119290616	A	G
2	chr2:119290627:C:T	0	119290627	T	C
2	chr2:119290742:C:A	0	119290742	A	C
2	chr2:119290974:A:T	0	119290974	T	A
2	chr2:119291056:G:A	0	119291056	A	G
2	chr2:119291153:A:G	0	119291153	G	A
2	chr2:119292266:T:C	0	119292266	C	T
2	chr2:119292299:A:G	0	119292299	G	A
2	chr2:119293439:A:G	0	119293439	G	A
2	chr2:119293573:A:G	0	119293573	G	A
2	chr2:119294121:C:T	0	119294121	T	C
2	chr2:119294745:C:T	0	119294745	T	C
2	chr2:119294800:C:T	0	119294800	T	C
2	chr2:119294979:G:A	0	119294979	A	G
2	chr2:119295585:CT:C	0	119295585	C	CT
2	chr2:119295787:T:C	0	119295787	C	T
2	chr2:119296237:T:C	0	119296237	C	T
2	chr2:119296645:T:A	0	119296645	A	T
2	chr2:119296762:C:G	0	119296762	G	C
2	chr2:119297127:T:G	0	119297127	G	T
2	chr2:119298063:C:T	0	119298063	T	C
2	chr2:119299033:C:T	0	119299033	T	C
2	chr2:119299200:A:G	0	119299200	G	A
2	chr2:119299217:C:T	0	119299217	T	C
2	chr2:119299390:A:T	0	119299390	T	A
2	chr2:119300289:C:T	0	119300289	T	C
2	chr2:119300386:G:T	0	119300386	T	G
2	chr2:119300422:G:C	0	119300422	C	G
2	chr2:119301482:C:G	0	119301482	G	C
2	chr2:119302015:A:G	0	119302015	G	A
2	chr2:119302150:G:A	0	119302150	A	G
2	chr2:119302345:C:A	0	119302345	A	C
2	chr2:119302412:T:C	0	119302412	C	T
2	chr2:119302506:T:C	0	119302506	C	T
2	chr2:119303885:T:C	0	119303885	C	T
2	chr2:119303910:TGGAGATCAATAA:T	0	119303910	T	TGGAGATCAATAA
2	chr2:119304145:C:G	0	119304145	G	C
2	chr2:119304166:T:C	0	119304166	C	T
2	chr2:119304399:T:C	0	119304399	C	T
2	chr2:119304926:C:T	0	119304926	T	C
2	chr2:119305184:C:T	0	119305184	T	C
2	chr2:119305341:C:G	0	119305341	G	C
2	chr2:119305520:A:G	0	119305520	G	A
2	chr2:119306108:C:T	0	119306108	T	C
2	chr2:119306465:C:G	0	119306465	G	C
2	chr2:119307260:T:G	0	119307260	G	T
2	chr2:119308474:TA:T	0	119308474	T	TA
2	chr2:119308513:C:T	0	119308513	T	C
2	chr2:119308527:G:T	0	119308527	T	G
2	chr2:119308959:C:CT	0	119308959	CT	C
2	chr2:119309200:G:C	0	119309200	C	G
2	chr2:119309357:T:G	0	119309357	G	T
2	chr2:119310063:C:T	0	119310063	T	C
2	chr2:119310487:C:T	0	119310487	T	C
2	chr2:119310596:C:T	0	119310596	T	C
2	chr2:119310842:A:C	0	119310842	C	A
2	chr2:119311098:T:C	0	119311098	C	T
2	chr2:119312044:C:T	0	119312044	T	C
2	chr2:119312179:T:C	0	119312179	C	T
2	chr2:119312452:C:A	0	119312452	A	C
2	chr2:119313239:C:A	0	119313239	A	C
2	chr2:119313395:C:T	0	119313395	T	C
2	chr2:119313506:G:C	0	119313506	C	G
2	chr2:119313610:C:T	0	119313610	T	C
2	chr2:119314750:T:G	0	119314750	G	T
2	chr2:119314927:T:C	0	119314927	C	T
2	chr2:119315930:G:A	0	119315930	A	G
2	chr2:119315983:C:A	0	119315983	A	C
2	chr2:119316026:A:G	0	119316026	G	A
2	chr2:119316193:C:G	0	119316193	G	C
2	chr2:119316614:G:A	0	119316614	A	G
2	chr2:119316646:ATGAAT:A	0	119316646	A	ATGAAT
2	chr2:119316741:A:G	0	119316741	G	A
2	chr2:119316742:T:C	0	119316742	C	T
2	chr2:119317228:C:A	0	119317228	A	C
2	chr2:119317946:C:T	0	119317946	T	C
2	chr2:119318381:A:G	0	119318381	G	A
2	chr2:119318691:A:G	0	119318691	G	A
2	chr2:119319327:G:A	0	119319327	A	G
2	chr2:119319365:G:A	0	119319365	A	G
2	chr2:119319833:C:T	0	119319833	T	C
2	chr2:119320056:A:T	0	119320056	T	A
2	chr2:119320644:G:C	0	119320644	C	G
2	chr2:119320667:A:G	0	119320667	G	A
2	chr2:119320838:T:C	0	119320838	C	T
2	chr2:119321113:T:C	0	119321113	C	T
2	chr2:119321155:A:G	0	119321155	G	A
2	chr2:119321202:T:C	0	119321202	C	T
2	chr2:119321889:T:C	0	119321889	C	T
2	chr2:119321962:C:T	0	119321962	T	C
2	chr2:119322024:TA:T	0	119322024	T	TA
2	chr2:119322371:A:G	0	119322371	G	A
2	chr2:119322858:G:A	0	119322858	A	G
2	chr2:119323167:G:A	0	119323167	A	G
2	chr2:119324931:A:G	0	119324931	G	A
2	chr2:119329972:A:G	0	119329972	G	A
2	chr2:119330068:A:G	0	119330068	G	A
2	chr2:119330100:A:G	0	119330100	G	A
2	chr2:119330803:AT:A	0	119330803	A	AT
2	chr2:119331008:G:C	0	119331008	C	G
2	chr2:119331289:C:A	0	119331289	A	C
2	chr2:119332210:G:A	0	119332210	A	G
2	chr2:119332306:A:G	0	119332306	G	A
2	chr2:119332589:G:A	0	119332589	A	G
2	chr2:119332705:C:T	0	119332705	T	C
2	chr2:119333458:T:G	0	119333458	G	T
2	chr2:119334256:C:T	0	119334256	T	C
2	chr2:119336613:A:G	0	119336613	G	A
2	chr2:119337066:TA:T	0	119337066	T	TA
2	chr2:119337295:TC:T	0	119337295	T	TC
2	chr2:119337861:A:G	0	119337861	G	A
2	chr2:119338783:T:C	0	119338783	C	T
2	chr2:119339099:A:G	0	119339099	G	A
2	chr2:119339363:C:T	0	119339363	T	C
2	chr2:119340275:A:G	0	119340275	G	A
2	chr2:119340959:A:T	0	119340959	T	A
2	chr2:119341050:G:A	0	119341050	A	G
2	chr2:119341147:G:A	0	119341147	A	G
2	chr2:119341268:G:A	0	119341268	A	G
2	chr2:119342337:G:A	0	119342337	A	G
2	chr2:119343524:G:A	0	119343524	A	G
2	chr2:119343905:G:A	0	119343905	A	G
2	chr2:119345547:G:A	0	119345547	A	G
2	chr2:119346198:A:G	0	119346198	G	A
2	chr2:119346567:T:C	0	119346567	C	T
2	chr2:119346882:T:C	0	119346882	C	T
2	chr2:119347254:T:C	0	119347254	C	T
2	chr2:119349225:T:C	0	119349225	C	T
2	chr2:119350654:A:C	0	119350654	C	A
2	chr2:119350677:C:G	0	119350677	G	C
2	chr2:119351509:T:C	0	119351509	C	T
2	chr2:119351522:G:A	0	119351522	A	G
2	chr2:119351761:A:G	0	119351761	G	A
2	chr2:119354676:T:C	0	119354676	C	T
2	chr2:119354878:T:C	0	119354878	C	T
2	chr2:119355944:A:G	0	119355944	G	A
2	chr2:119356031:C:T	0	119356031	T	C
2	chr2:119357260:GACA:G	0	119357260	G	GACA
2	chr2:119357370:G:A	0	119357370	A	G
2	chr2:119357404:T:C	0	119357404	C	T
2	chr2:119357490:A:G	0	119357490	G	A
2	chr2:119358323:TC:T	0	119358323	T	TC
2	chr2:119359339:G:A	0	119359339	A	G
2	chr2:119360506:A:C	0	119360506	C	A
2	chr2:119360661:A:G	0	119360661	G	A
2	chr2:119361188:T:C	0	119361188	C	T
2	chr2:119361268:C:G	0	119361268	G	C
2	chr2:119361846:T:C	0	119361846	C	T
2	chr2:119362489:C:A	0	119362489	A	C
2	chr2:119362626:A:G	0	119362626	G	A
2	chr2:119362760:C:T	0	119362760	T	C
2	chr2:119363195:C:T	0	119363195	T	C
2	chr2:119363567:T:C	0	119363567	C	T
2	chr2:119363934:T:C	0	119363934	C	T
2	chr2:119364258:T:C	0	119364258	C	T
2	chr2:119364723:C:T	0	119364723	T	C
2	chr2:119364764:T:C	0	119364764	C	T
2	chr2:119364962:C:G	0	119364962	G	C
2	chr2:119364964:T:G	0	119364964	G	T
2	chr2:119365034:A:T	0	119365034	T	A
2	chr2:119365088:G:A	0	119365088	A	G
2	chr2:119365472:T:A	0	119365472	A	T
2	chr2:119365632:A:C	0	119365632	C	A
2	chr2:119365701:C:T	0	119365701	T	C
2	chr2:119366024:T:C	0	119366024	C	T
2	chr2:119366701:G:A	0	119366701	A	G
2	chr2:119367453:A:G	0	119367453	G	A
2	chr2:119367482:C:T	0	119367482	T	C
2	chr2:119367787:C:A	0	119367787	A	C
2	chr2:119368113:A:T	0	119368113	T	A
2	chr2:119368334:C:A	0	119368334	A	C
2	chr2:119369173:G:A	0	119369173	A	G
2	chr2:119369177:G:A	0	119369177	A	G
2	chr2:119369181:G:A	0	119369181	A	G
2	chr2:119369604:A:G	0	119369604	G	A
2	chr2:119369700:C:T	0	119369700	T	C
2	chr2:119369926:A:G	0	119369926	G	A
2	chr2:119369966:G:A	0	119369966	A	G
2	chr2:119371786:G:A	0	119371786	A	G
2	chr2:119371829:A:G	0	119371829	G	A
2	chr2:119372622:G:C	0	119372622	C	G
2	chr2:119372685:T:C	0	119372685	C	T
2	chr2:119372741:C:T	0	119372741	T	C
2	chr2:119373036:A:G	0	119373036	G	A
2	chr2:119373220:C:T	0	119373220	T	C
2	chr2:119373561:G:A	0	119373561	A	G
2	chr2:119373578:C:T	0	119373578	T	C
2	chr2:119374007:C:T	0	119374007	T	C
2	chr2:119374158:C:G	0	119374158	G	C
2	chr2:119375082:C:T	0	119375082	T	C
2	chr2:119376373:A:G	0	119376373	G	A
2	chr2:119376534:A:G	0	119376534	G	A
2	chr2:119377115:T:C	0	119377115	C	T
2	chr2:119377756:A:G	0	119377756	G	A
2	chr2:119377915:T:C	0	119377915	C	T
2	chr2:119378639:A:G	0	119378639	G	A
2	chr2:119378857:C:T	0	119378857	T	C
2	chr2:119378870:C:T	0	119378870	T	C
2	chr2:119379665:A:G	0	119379665	G	A
2	chr2:119380497:T:C	0	119380497	C	T
2	chr2:119380704:T:C	0	119380704	C	T
2	chr2:119380848:A:G	0	119380848	G	A
2	chr2:119380885:T:C	0	119380885	C	T
2	chr2:119380905:T:C	0	119380905	C	T
2	chr2:119381434:A:G	0	119381434	G	A
2	chr2:119381485:G:C	0	119381485	C	G
2	chr2:119381498:A:G	0	119381498	G	A
2	chr2:119382414:T:A	0	119382414	A	T
2	chr2:119382685:G:A	0	119382685	A	G
2	chr2:119382956:G:A	0	119382956	A	G
2	chr2:119383044:A:ATT	0	119383044	ATT	A
2	chr2:119383057:G:A	0	119383057	A	G
2	chr2:119383402:G:T	0	119383402	T	G
2	chr2:119383895:C:T	0	119383895	T	C
2	chr2:119383910:T:C	0	119383910	C	T
2	chr2:119384247:G:A	0	119384247	A	G
2	chr2:119384416:T:C	0	119384416	C	T
2	chr2:119384572:C:A	0	119384572	A	C
2	chr2:119385235:G:A	0	119385235	A	G
2	chr2:119385363:C:G	0	119385363	G	C
2	chr2:119387010:T:C	0	119387010	C	T
2	chr2:119388061:A:G	0	119388061	G	A
2	chr2:119388079:T:C	0	119388079	C	T
2	chr2:119388152:T:G	0	119388152	G	T
2	chr2:119389283:G:A	0	119389283	A	G
2	chr2:119390517:T:C	0	119390517	C	T
2	chr2:119391683:C:T	0	119391683	T	C
2	chr2:119392020:C:T	0	119392020	T	C
2	chr2:119392327:C:A	0	119392327	A	C
2	chr2:119392902:G:A	0	119392902	A	G
2	chr2:119392929:G:A	0	119392929	A	G
2	chr2:119393202:G:A	0	119393202	A	G
2	chr2:119393406:A:AT	0	119393406	AT	A
2	chr2:119393437:A:G	0	119393437	G	A
2	chr2:119394022:C:A	0	119394022	A	C
2	chr2:119394244:A:G	0	119394244	G	A
2	chr2:119394337:G:T	0	119394337	T	G
2	chr2:119394674:T:C	0	119394674	C	T
2	chr2:119394865:G:A	0	119394865	A	G
2	chr2:119395089:A:G	0	119395089	G	A
2	chr2:119395637:T:C	0	119395637	C	T
2	chr2:119396423:G:A	0	119396423	A	G
2	chr2:119397067:G:T	0	119397067	T	G
2	chr2:119397392:CCAGGCCAGCAAGCACCCAGGCAAGGT:C	0	119397392	C	CCAGGCCAGCAAGCACCCAGGCAAGGT
2	chr2:119397723:A:G	0	119397723	G	A
2	chr2:119397763:C:G	0	119397763	G	C
2	chr2:119397772:G:A	0	119397772	A	G
2	chr2:119397817:CTAAGCCAGTGATGGAAAACAAAGACGGGGCACATCTGGCTAAGA:C	0	119397817	C	CTAAGCCAGTGATGGAAAACAAAGACGGGGCACATCTGGCTAAGA
2	chr2:119398069:T:C	0	119398069	C	T
2	chr2:119399755:T:C	0	119399755	C	T
2	chr2:119399796:T:G	0	119399796	G	T
2	chr2:119400431:C:G	0	119400431	G	C
2	chr2:119401281:T:C	0	119401281	C	T
2	chr2:119401319:T:C	0	119401319	C	T
2	chr2:119401353:C:T	0	119401353	T	C
2	chr2:119402011:A:G	0	119402011	G	A
2	chr2:119402883:C:T	0	119402883	T	C
2	chr2:119403611:A:G	0	119403611	G	A
2	chr2:119403686:C:T	0	119403686	T	C
2	chr2:119403741:C:T	0	119403741	T	C
2	chr2:119403820:A:G	0	119403820	G	A
2	chr2:119403867:G:C	0	119403867	C	G
2	chr2:119404122:A:G	0	119404122	G	A
2	chr2:119404601:G:T	0	119404601	T	G
2	chr2:119405231:C:A	0	119405231	A	C
2	chr2:119405556:T:C	0	119405556	C	T
2	chr2:119406406:T:C	0	119406406	C	T
2	chr2:119407423:G:A	0	119407423	A	G
2	chr2:119407445:T:C	0	119407445	C	T
2	chr2:119408026:T:A	0	119408026	A	T
2	chr2:119408232:G:A	0	119408232	A	G
2	chr2:119408424:G:A	0	119408424	A	G
2	chr2:119408559:C:T	0	119408559	T	C
2	chr2:119408823:C:G	0	119408823	G	C
2	chr2:119409048:C:T	0	119409048	T	C
2	chr2:119409148:C:T	0	119409148	T	C
2	chr2:119410123:C:A	0	119410123	A	C
2	chr2:119410542:GT:G	0	119410542	G	GT
2	chr2:119412159:C:T	0	119412159	T	C
2	chr2:119412221:G:T	0	119412221	T	G
2	chr2:119412310:C:T	0	119412310	T	C
2	chr2:119412360:G:A	0	119412360	A	G
2	chr2:119412605:G:A	0	119412605	A	G
2	chr2:119415023:A:AT	0	119415023	AT	A
2	chr2:119415089:G:A	0	119415089	A	G
2	chr2:119415495:A:T	0	119415495	T	A
2	chr2:119416107:A:G	0	119416107	G	A
2	chr2:119416342:C:T	0	119416342	T	C
2	chr2:119417479:G:A	0	119417479	A	G
2	chr2:119418219:T:C	0	119418219	C	T
2	chr2:119418664:T:C	0	119418664	C	T
2	chr2:119419169:T:C	0	119419169	C	T
2	chr2:119419733:A:C	0	119419733	C	A
2	chr2:119422781:C:T	0	119422781	T	C
2	chr2:119422990:G:A	0	119422990	A	G
2	chr2:119423783:A:G	0	119423783	G	A
2	chr2:119425716:G:GC	0	119425716	GC	G
2	chr2:119425772:C:T	0	119425772	T	C
2	chr2:119427192:G:T	0	119427192	T	G
2	chr2:119427493:A:G	0	119427493	G	A
2	chr2:119429361:G:A	0	119429361	A	G
2	chr2:119429506:C:A	0	119429506	A	C
2	chr2:119429768:A:G	0	119429768	G	A
2	chr2:119431642:TCCC:T	0	119431642	T	TCCC
2	chr2:119431724:G:A	0	119431724	A	G
2	chr2:119431828:A:G	0	119431828	G	A
2	chr2:119433108:G:C	0	119433108	C	G
2	chr2:119433164:G:A	0	119433164	A	G
2	chr2:119433335:A:G	0	119433335	G	A
2	chr2:119433855:T:C	0	119433855	C	T
2	chr2:119433884:C:T	0	119433884	T	C
2	chr2:119434716:C:T	0	119434716	T	C
2	chr2:119434773:A:C	0	119434773	C	A
2	chr2:119435257:TGCTGGGCTCTTTGA:T	0	119435257	T	TGCTGGGCTCTTTGA
2	chr2:119436241:G:A	0	119436241	A	G
2	chr2:119436661:A:G	0	119436661	G	A
2	chr2:119436663:G:A	0	119436663	A	G
2	chr2:119436735:C:T	0	119436735	T	C
2	chr2:119438573:A:G	0	119438573	G	A
2	chr2:119438876:T:A	0	119438876	A	T
2	chr2:119439005:G:A	0	119439005	A	G
2	chr2:119439022:C:A	0	119439022	A	C
2	chr2:119440094:G:A	0	119440094	A	G
2	chr2:119441351:G:A	0	119441351	A	G
2	chr2:119441564:A:G	0	119441564	G	A
2	chr2:119443394:G:A	0	119443394	A	G
2	chr2:119443710:G:C	0	119443710	C	G
2	chr2:119443949:A:C	0	119443949	C	A
2	chr2:119444021:A:AG	0	119444021	AG	A
2	chr2:119444144:C:T	0	119444144	T	C
2	chr2:119444983:T:A	0	119444983	A	T
2	chr2:119445102:T:C	0	119445102	C	T
2	chr2:119446438:T:C	0	119446438	C	T
2	chr2:119446476:T:C	0	119446476	C	T
2	chr2:119446547:T:C	0	119446547	C	T
2	chr2:119447041:G:A	0	119447041	A	G
2	chr2:119447054:T:A	0	119447054	A	T
2	chr2:119447132:A:T	0	119447132	T	A
2	chr2:119447671:A:C	0	119447671	C	A
2	chr2:119447848:T:A	0	119447848	A	T
2	chr2:119448309:T:C	0	119448309	C	T
2	chr2:119450057:AG:A	0	119450057	A	AG
2	chr2:119450247:A:G	0	119450247	G	A
2	chr2:119450708:A:G	0	119450708	G	A
2	chr2:119450869:A:G	0	119450869	G	A
2	chr2:119450906:G:T	0	119450906	T	G
2	chr2:119451017:G:A	0	119451017	A	G
2	chr2:119451089:C:T	0	119451089	T	C
2	chr2:119452350:A:G	0	119452350	G	A
2	chr2:119454038:G:A	0	119454038	A	G
2	chr2:119455921:A:G	0	119455921	G	A
2	chr2:119456170:T:C	0	119456170	C	T
2	chr2:119456508:G:A	0	119456508	A	G
2	chr2:119457690:GC:G	0	119457690	G	GC
2	chr2:119457749:A:G	0	119457749	G	A
2	chr2:119458027:C:T	0	119458027	T	C
2	chr2:119458324:G:A	0	119458324	A	G
2	chr2:119459477:A:G	0	119459477	G	A
2	chr2:119459880:T:C	0	119459880	C	T
2	chr2:119461483:G:A	0	119461483	A	G
2	chr2:119462114:C:T	0	119462114	T	C
2	chr2:119462221:C:T	0	119462221	T	C
2	chr2:119462364:G:A	0	119462364	A	G
2	chr2:119462936:G:A	0	119462936	A	G
2	chr2:119463022:T:C	0	119463022	C	T
2	chr2:119463214:T:C	0	119463214	C	T
2	chr2:119463234:G:A	0	119463234	A	G
2	chr2:119463320:C:T	0	119463320	T	C
2	chr2:119463472:G:A	0	119463472	A	G
2	chr2:119464009:G:A	0	119464009	A	G
2	chr2:119464285:G:A	0	119464285	A	G
2	chr2:119464408:A:C	0	119464408	C	A
2	chr2:119464416:T:C	0	119464416	C	T
2	chr2:119464567:C:T	0	119464567	T	C
2	chr2:119464869:G:A	0	119464869	A	G
2	chr2:119465120:C:T	0	119465120	T	C
2	chr2:119466413:C:T	0	119466413	T	C
2	chr2:119466468:C:T	0	119466468	T	C
2	chr2:119467247:C:T	0	119467247	T	C
2	chr2:119469018:A:G	0	119469018	G	A
2	chr2:119469097:T:A	0	119469097	A	T
2	chr2:119469233:G:A	0	119469233	A	G
2	chr2:119469346:G:A	0	119469346	A	G
2	chr2:119469609:A:G	0	119469609	G	A
2	chr2:119469664:A:C	0	119469664	C	A
2	chr2:119470186:C:T	0	119470186	T	C
2	chr2:119470248:T:A	0	119470248	A	T
2	chr2:119471500:T:A	0	119471500	A	T
2	chr2:119471547:C:T	0	119471547	T	C
2	chr2:119472829:A:G	0	119472829	G	A
2	chr2:119472831:C:A	0	119472831	A	C
2	chr2:119472835:T:G	0	119472835	G	T
2	chr2:119473325:C:T	0	119473325	T	C
2	chr2:119473422:G:A	0	119473422	A	G
2	chr2:119473589:T:C	0	119473589	C	T
2	chr2:119473907:C:T	0	119473907	T	C
2	chr2:119475200:A:G	0	119475200	G	A
2	chr2:119476327:G:C	0	119476327	C	G
2	chr2:119476848:C:T	0	119476848	T	C
2	chr2:119478756:A:C	0	119478756	C	A
2	chr2:119480722:A:G	0	119480722	G	A
2	chr2:119480787:T:C	0	119480787	C	T
2	chr2:119481032:A:G	0	119481032	G	A
2	chr2:119481828:G:A	0	119481828	A	G
2	chr2:119482202:T:C	0	119482202	C	T
2	chr2:119482222:C:T	0	119482222	T	C
2	chr2:119482476:A:G	0	119482476	G	A
2	chr2:119483846:A:G	0	119483846	G	A
2	chr2:119483986:C:T	0	119483986	T	C
2	chr2:119484148:T:A	0	119484148	A	T
2	chr2:119484814:G:C	0	119484814	C	G
2	chr2:119485127:G:A	0	119485127	A	G
2	chr2:119485674:G:A	0	119485674	A	G
2	chr2:119486302:C:T	0	119486302	T	C
2	chr2:119486591:G:A	0	119486591	A	G
2	chr2:119486859:T:C	0	119486859	C	T
2	chr2:119487959:G:A	0	119487959	A	G
2	chr2:119488367:C:T	0	119488367	T	C
2	chr2:119488556:T:C	0	119488556	C	T
2	chr2:119489186:G:A	0	119489186	A	G
2	chr2:119489479:G:A	0	119489479	A	G
2	chr2:119489735:A:G	0	119489735	G	A
2	chr2:119490335:A:G	0	119490335	G	A
2	chr2:119490906:T:C	0	119490906	C	T
2	chr2:119491226:A:C	0	119491226	C	A
2	chr2:119491370:C:A	0	119491370	A	C
2	chr2:119492695:C:T	0	119492695	T	C
2	chr2:119493101:T:C	0	119493101	C	T
2	chr2:119495167:A:G	0	119495167	G	A
2	chr2:119495771:A:G	0	119495771	G	A
2	chr2:119496706:A:G	0	119496706	G	A
2	chr2:119498682:G:A	0	119498682	A	G
2	chr2:119498825:T:A	0	119498825	A	T
2	chr2:119498936:C:T	0	119498936	T	C
2	chr2:119499639:G:C	0	119499639	C	G
2	chr2:119499772:G:A	0	119499772	A	G
2	chr2:119500016:C:A	0	119500016	A	C
2	chr2:119501009:A:T	0	119501009	T	A
2	chr2:119503019:T:C	0	119503019	C	T
2	chr2:119503551:A:G	0	119503551	G	A
2	chr2:119504315:A:G	0	119504315	G	A
2	chr2:119504393:G:A	0	119504393	A	G
2	chr2:119504506:A:G	0	119504506	G	A
2	chr2:119504843:A:G	0	119504843	G	A
2	chr2:119505941:C:T	0	119505941	T	C
2	chr2:119506494:C:T	0	119506494	T	C
2	chr2:119506731:C:T	0	119506731	T	C
2	chr2:119506862:A:G	0	119506862	G	A
2	chr2:119507245:G:A	0	119507245	A	G
2	chr2:119507274:C:A	0	119507274	A	C
2	chr2:119507772:A:G	0	119507772	G	A
2	chr2:119507941:T:C	0	119507941	C	T
2	chr2:119508011:C:T	0	119508011	T	C
2	chr2:119508039:A:G	0	119508039	G	A
2	chr2:119508274:A:C	0	119508274	C	A
2	chr2:119508329:T:A	0	119508329	A	T
2	chr2:119508572:G:A	0	119508572	A	G
2	chr2:119508823:C:T	0	119508823	T	C
2	chr2:119510098:T:A	0	119510098	A	T
2	chr2:119510968:C:T	0	119510968	T	C
2	chr2:119511010:C:A	0	119511010	A	C
2	chr2:119511611:T:G	0	119511611	G	T
2	chr2:119511829:A:G	0	119511829	G	A
2	chr2:119512851:C:T	0	119512851	T	C
2	chr2:119513664:A:C	0	119513664	C	A
2	chr2:119513914:T:C	0	119513914	C	T
2	chr2:119514094:C:G	0	119514094	G	C
2	chr2:119514137:C:A	0	119514137	A	C
2	chr2:119516026:T:C	0	119516026	C	T
2	chr2:119516055:T:C	0	119516055	C	T
2	chr2:119516427:T:C	0	119516427	C	T
2	chr2:119516566:G:A	0	119516566	A	G
2	chr2:119517412:A:G	0	119517412	G	A
2	chr2:119518260:T:C	0	119518260	C	T
2	chr2:119518594:A:G	0	119518594	G	A
2	chr2:119518778:G:A	0	119518778	A	G
2	chr2:119518790:G:A	0	119518790	A	G
2	chr2:119518964:G:T	0	119518964	T	G
2	chr2:119520595:C:T	0	119520595	T	C
2	chr2:119520963:C:G	0	119520963	G	C
2	chr2:119522881:G:A	0	119522881	A	G
2	chr2:119524439:C:T	0	119524439	T	C
2	chr2:119524616:G:T	0	119524616	T	G
2	chr2:119524901:A:G	0	119524901	G	A
2	chr2:119525139:T:A	0	119525139	A	T
2	chr2:119525407:T:C	0	119525407	C	T
2	chr2:119525597:T:A	0	119525597	A	T
2	chr2:119526576:A:G	0	119526576	G	A
2	chr2:119527792:G:A	0	119527792	A	G
2	chr2:119528119:G:T	0	119528119	T	G
2	chr2:119530462:G:A	0	119530462	A	G
2	chr2:119530887:T:G	0	119530887	G	T
2	chr2:119533369:A:G	0	119533369	G	A
2	chr2:119534673:A:G	0	119534673	G	A
2	chr2:119535916:T:C	0	119535916	C	T
2	chr2:119536006:G:A	0	119536006	A	G
2	chr2:119537417:A:G	0	119537417	G	A
2	chr2:119540655:C:T	0	119540655	T	C
2	chr2:119540774:A:T	0	119540774	T	A
2	chr2:119542926:G:A	0	119542926	A	G
2	chr2:119544252:G:A	0	119544252	A	G
2	chr2:119546244:A:T	0	119546244	T	A
2	chr2:119546566:C:T	0	119546566	T	C
2	chr2:119546831:T:C	0	119546831	C	T
2	chr2:119550218:A:G	0	119550218	G	A
2	chr2:119551547:G:T	0	119551547	T	G
2	chr2:119553903:A:T	0	119553903	T	A
2	chr2:119555279:A:G	0	119555279	G	A
2	chr2:119561327:T:C	0	119561327	C	T
2	chr2:119564241:A:G	0	119564241	G	A
2	chr2:119567218:A:G	0	119567218	G	A
2	chr2:119567583:C:A	0	119567583	A	C
2	chr2:119568710:C:T	0	119568710	T	C
2	chr2:119569410:A:AC	0	119569410	AC	A
2	chr2:119570943:T:C	0	119570943	C	T
2	chr2:119571225:C:T	0	119571225	T	C
2	chr2:119572291:G:A	0	119572291	A	G
2	chr2:119572995:T:A	0	119572995	A	T
2	chr2:119575510:T:C	0	119575510	C	T
2	chr2:119577908:A:C	0	119577908	C	A
2	chr2:119578432:C:T	0	119578432	T	C
2	chr2:119578753:T:C	0	119578753	C	T
2	chr2:119578968:G:A	0	119578968	A	G
2	chr2:119579080:G:T	0	119579080	T	G
2	chr2:119579518:A:G	0	119579518	G	A
2	chr2:119581423:C:T	0	119581423	T	C
2	chr2:119581906:A:G	0	119581906	G	A
2	chr2:119582044:G:A	0	119582044	A	G
2	chr2:119582164:A:C	0	119582164	C	A
2	chr2:119583483:T:C	0	119583483	C	T
2	chr2:119584345:T:G	0	119584345	G	T
2	chr2:119585013:T:G	0	119585013	G	T
2	chr2:119585121:G:C	0	119585121	C	G
2	chr2:119585983:G:C	0	119585983	C	G
2	chr2:119586256:G:A	0	119586256	A	G
2	chr2:119587297:T:A	0	119587297	A	T
2	chr2:119588931:T:C	0	119588931	C	T
2	chr2:119588937:G:A	0	119588937	A	G
2	chr2:119589187:C:T	0	119589187	T	C
2	chr2:119589271:T:A	0	119589271	A	T
2	chr2:119589377:T:C	0	119589377	C	T
2	chr2:119589383:T:C	0	119589383	C	T
2	chr2:119589395:A:G	0	119589395	G	A
2	chr2:119591190:C:G	0	119591190	G	C
2	chr2:119592690:A:G	0	119592690	G	A
2	chr2:119593370:T:A	0	119593370	A	T
2	chr2:119595740:C:T	0	119595740	T	C
2	chr2:119597431:G:A	0	119597431	A	G
2	chr2:119597917:T:C	0	119597917	C	T
2	chr2:119599513:A:G	0	119599513	G	A
2	chr2:119600020:G:A	0	119600020	A	G
2	chr2:119600198:T:C	0	119600198	C	T
2	chr2:119601228:G:A	0	119601228	A	G
2	chr2:119603243:C:T	0	119603243	T	C
2	chr2:119604207:T:C	0	119604207	C	T
2	chr2:119604831:C:T	0	119604831	T	C
2	chr2:119606194:G:T	0	119606194	T	G
2	chr2:119606466:T:C	0	119606466	C	T
2	chr2:119607440:AATC:A	0	119607440	A	AATC
2	chr2:119607948:T:C	0	119607948	C	T
2	chr2:119610485:A:G	0	119610485	G	A
2	chr2:119610783:A:G	0	119610783	G	A
2	chr2:119611529:A:G	0	119611529	G	A
2	chr2:119612372:G:A	0	119612372	A	G
2	chr2:119615441:C:T	0	119615441	T	C
2	chr2:119620007:T:C	0	119620007	C	T
2	chr2:119620010:A:G	0	119620010	G	A
2	chr2:119625562:CATT:C	0	119625562	C	CATT
2	chr2:119626538:A:G	0	119626538	G	A
2	chr2:119627973:A:C	0	119627973	C	A
2	chr2:119628066:C:T	0	119628066	T	C
2	chr2:119630064:T:C	0	119630064	C	T
2	chr2:119630552:A:G	0	119630552	G	A
2	chr2:119634247:G:A	0	119634247	A	G
2	chr2:119636912:G:A	0	119636912	A	G
2	chr2:119638661:A:T	0	119638661	T	A
2	chr2:119640481:A:G	0	119640481	G	A
2	chr2:119641205:G:A	0	119641205	A	G
2	chr2:119641539:G:A	0	119641539	A	G
2	chr2:119641698:T:C	0	119641698	C	T
2	chr2:119642986:T:G	0	119642986	G	T
2	chr2:119643787:C:T	0	119643787	T	C
2	chr2:119643851:T:A	0	119643851	A	T
2	chr2:119646432:G:A	0	119646432	A	G
2	chr2:119649791:C:T	0	119649791	T	C
2	chr2:119650824:T:C	0	119650824	C	T
2	chr2:119651775:C:T	0	119651775	T	C
2	chr2:119652040:G:T	0	119652040	T	G
2	chr2:119653003:A:T	0	119653003	T	A
2	chr2:119653671:T:A	0	119653671	A	T
2	chr2:119656507:C:T	0	119656507	T	C
2	chr2:119657257:G:A	0	119657257	A	G
2	chr2:119657772:C:T	0	119657772	T	C
2	chr2:119658719:G:A	0	119658719	A	G
2	chr2:119659846:G:T	0	119659846	T	G
2	chr2:119660238:T:A	0	119660238	A	T
2	chr2:119660638:G:A	0	119660638	A	G
2	chr2:119660646:G:A	0	119660646	A	G
2	chr2:119660670:AT:A	0	119660670	A	AT
2	chr2:119661848:A:G	0	119661848	G	A
2	chr2:119661968:G:A	0	119661968	A	G
2	chr2:119662575:G:A	0	119662575	A	G
2	chr2:119664095:A:G	0	119664095	G	A
2	chr2:119664371:C:T	0	119664371	T	C
2	chr2:119665954:C:G	0	119665954	G	C
2	chr2:119665960:C:T	0	119665960	T	C
2	chr2:119666115:A:G	0	119666115	G	A
2	chr2:119666137:G:A	0	119666137	A	G
2	chr2:119666301:G:T	0	119666301	T	G
2	chr2:119666431:C:G	0	119666431	G	C
2	chr2:119666875:G:A	0	119666875	A	G
2	chr2:119667751:A:G	0	119667751	G	A
2	chr2:119668313:G:A	0	119668313	A	G
2	chr2:119668415:T:A	0	119668415	A	T
2	chr2:119669371:A:G	0	119669371	G	A
2	chr2:119670107:A:G	0	119670107	G	A
2	chr2:119670881:G:T	0	119670881	T	G
2	chr2:119671017:T:C	0	119671017	C	T
2	chr2:119671942:G:A	0	119671942	A	G
2	chr2:119672717:G:A	0	119672717	A	G
2	chr2:119673087:G:A	0	119673087	A	G
2	chr2:119673574:G:A	0	119673574	A	G
2	chr2:119673698:C:T	0	119673698	T	C
2	chr2:119674175:T:A	0	119674175	A	T
2	chr2:119674583:A:T	0	119674583	T	A
2	chr2:119675043:A:G	0	119675043	G	A
2	chr2:119675061:C:T	0	119675061	T	C
2	chr2:119676442:T:A	0	119676442	A	T
2	chr2:119676706:C:T	0	119676706	T	C
2	chr2:119676827:A:G	0	119676827	G	A
2	chr2:119677577:T:C	0	119677577	C	T
2	chr2:119677725:C:T	0	119677725	T	C
2	chr2:119678995:C:T	0	119678995	T	C
2	chr2:119680372:G:T	0	119680372	T	G
2	chr2:119680947:A:G	0	119680947	G	A
2	chr2:119682495:T:C	0	119682495	C	T
2	chr2:119682521:G:A	0	119682521	A	G
2	chr2:119683077:A:C	0	119683077	C	A
2	chr2:119683733:T:C	0	119683733	C	T
2	chr2:119684540:T:A	0	119684540	A	T
2	chr2:119685144:A:T	0	119685144	T	A
2	chr2:119685438:T:C	0	119685438	C	T
2	chr2:119685867:A:G	0	119685867	G	A
2	chr2:119686089:T:C	0	119686089	C	T
2	chr2:119686269:TA:T	0	119686269	T	TA
2	chr2:119688051:T:G	0	119688051	G	T
2	chr2:119688599:G:A	0	119688599	A	G
2	chr2:119688663:G:A	0	119688663	A	G
2	chr2:119688885:G:A	0	119688885	A	G
2	chr2:119690629:G:A	0	119690629	A	G
2	chr2:119690761:G:A	0	119690761	A	G
2	chr2:119690862:C:T	0	119690862	T	C
2	chr2:119692733:G:A	0	119692733	A	G
2	chr2:119692897:G:A	0	119692897	A	G
2	chr2:119693083:G:A	0	119693083	A	G
2	chr2:119693702:A:T	0	119693702	T	A
2	chr2:119693744:T:A	0	119693744	A	T
2	chr2:119694174:CACAA:C	0	119694174	C	CACAA
2	chr2:119694329:T:TCA	0	119694329	TCA	T
2	chr2:119694712:C:T	0	119694712	T	C
2	chr2:119694782:T:G	0	119694782	G	T
2	chr2:119695588:G:C	0	119695588	C	G
2	chr2:119695643:A:G	0	119695643	G	A
2	chr2:119695957:C:T	0	119695957	T	C
2	chr2:119696054:C:G	0	119696054	G	C
2	chr2:119696057:T:C	0	119696057	C	T
2	chr2:119696468:A:C	0	119696468	C	A
2	chr2:119696471:T:C	0	119696471	C	T
2	chr2:119696568:A:G	0	119696568	G	A
2	chr2:119696908:A:G	0	119696908	G	A
2	chr2:119698080:A:AG	0	119698080	AG	A
2	chr2:119698410:C:T	0	119698410	T	C
2	chr2:119698515:T:A	0	119698515	A	T
2	chr2:119698659:A:T	0	119698659	T	A
2	chr2:119698711:T:G	0	119698711	G	T
2	chr2:119698750:A:C	0	119698750	C	A
2	chr2:119698854:A:G	0	119698854	G	A
2	chr2:119698946:A:G	0	119698946	G	A
2	chr2:119698951:G:A	0	119698951	A	G
2	chr2:119699007:G:A	0	119699007	A	G
2	chr2:119699122:T:C	0	119699122	C	T
2	chr2:119699272:A:G	0	119699272	G	A
2	chr2:119699356:C:T	0	119699356	T	C
2	chr2:119699443:A:G	0	119699443	G	A
2	chr2:119699459:G:A	0	119699459	A	G
2	chr2:119699498:A:G	0	119699498	G	A
2	chr2:119699797:A:G	0	119699797	G	A
2	chr2:119700249:T:C	0	119700249	C	T
2	chr2:119700327:G:A	0	119700327	A	G
2	chr2:119700476:A:G	0	119700476	G	A
2	chr2:119701446:T:C	0	119701446	C	T
2	chr2:119701656:G:T	0	119701656	T	G
2	chr2:119701701:G:A	0	119701701	A	G
2	chr2:119701827:T:G	0	119701827	G	T
2	chr2:119703049:G:A	0	119703049	A	G
2	chr2:119703610:G:A	0	119703610	A	G
2	chr2:119703744:G:C	0	119703744	C	G
2	chr2:119704424:C:T	0	119704424	T	C
2	chr2:119704575:G:A	0	119704575	A	G
2	chr2:119705333:C:T	0	119705333	T	C
2	chr2:119705377:G:A	0	119705377	A	G
2	chr2:119705522:C:T	0	119705522	T	C
2	chr2:119705883:T:A	0	119705883	A	T
2	chr2:119706300:A:G	0	119706300	G	A
2	chr2:119706317:C:T	0	119706317	T	C
2	chr2:119706323:G:T	0	119706323	T	G
2	chr2:119706999:C:T	0	119706999	T	C
2	chr2:119707918:G:T	0	119707918	T	G
2	chr2:119709364:G:A	0	119709364	A	G
2	chr2:119709617:T:C	0	119709617	C	T
2	chr2:119709789:C:T	0	119709789	T	C
2	chr2:119709973:C:T	0	119709973	T	C
2	chr2:119710703:G:A	0	119710703	A	G
2	chr2:119710800:C:T	0	119710800	T	C
2	chr2:119712064:A:G	0	119712064	G	A
2	chr2:119712417:T:C	0	119712417	C	T
2	chr2:119713138:T:C	0	119713138	C	T
2	chr2:119714685:G:A	0	119714685	A	G
2	chr2:119715194:G:A	0	119715194	A	G
2	chr2:119716230:T:C	0	119716230	C	T
2	chr2:119717591:C:T	0	119717591	T	C
2	chr2:119720142:T:G	0	119720142	G	T
2	chr2:119721250:C:T	0	119721250	T	C
2	chr2:119723967:G:A	0	119723967	A	G
2	chr2:119724011:C:G	0	119724011	G	C
2	chr2:119724481:T:G	0	119724481	G	T
2	chr2:119724840:T:C	0	119724840	C	T
2	chr2:119726559:C:T	0	119726559	T	C
2	chr2:119727129:C:T	0	119727129	T	C
2	chr2:119727477:G:A	0	119727477	A	G
2	chr2:119728909:G:A	0	119728909	A	G
2	chr2:119729983:G:A	0	119729983	A	G
2	chr2:119730060:C:T	0	119730060	T	C
2	chr2:119732184:C:T	0	119732184	T	C
2	chr2:119733954:G:A	0	119733954	A	G
2	chr2:119734163:C:A	0	119734163	A	C
2	chr2:119734217:T:C	0	119734217	C	T
2	chr2:119734728:G:A	0	119734728	A	G
2	chr2:119734888:A:G	0	119734888	G	A
2	chr2:119736515:A:G	0	119736515	G	A
2	chr2:119737445:A:G	0	119737445	G	A
2	chr2:119737814:T:C	0	119737814	C	T
2	chr2:119740492:G:A	0	119740492	A	G
2	chr2:119741604:TG:T	0	119741604	T	TG
2	chr2:119742743:G:A	0	119742743	A	G
2	chr2:119749849:T:C	0	119749849	C	T
2	chr2:119753312:A:G	0	119753312	G	A
2	chr2:119753987:T:C	0	119753987	C	T
2	chr2:119755557:G:A	0	119755557	A	G
2	chr2:119758106:A:G	0	119758106	G	A
2	chr2:119760017:C:T	0	119760017	T	C
2	chr2:119761746:G:A	0	119761746	A	G
2	chr2:119761756:C:G	0	119761756	G	C
2	chr2:119761887:C:T	0	119761887	T	C
2	chr2:119765354:C:T	0	119765354	T	C
2	chr2:119766186:C:T	0	119766186	T	C
2	chr2:119767199:T:C	0	119767199	C	T
2	chr2:119768720:C:T	0	119768720	T	C
2	chr2:119769127:T:C	0	119769127	C	T
2	chr2:119769256:T:A	0	119769256	A	T
2	chr2:119772244:T:A	0	119772244	A	T
2	chr2:119772725:G:A	0	119772725	A	G
2	chr2:119773031:T:G	0	119773031	G	T
2	chr2:119778963:G:C	0	119778963	C	G
2	chr2:119779771:G:A	0	119779771	A	G
2	chr2:119781371:T:A	0	119781371	A	T
2	chr2:119782306:A:C	0	119782306	C	A
2	chr2:119782648:G:T	0	119782648	T	G
2	chr2:119782891:A:G	0	119782891	G	A
2	chr2:119785239:G:A	0	119785239	A	G
2	chr2:119785371:T:C	0	119785371	C	T
2	chr2:119786993:T:C	0	119786993	C	T
2	chr2:119787991:T:A	0	119787991	A	T
2	chr2:119789928:A:G	0	119789928	G	A
2	chr2:119791021:C:T	0	119791021	T	C
2	chr2:119794134:C:T	0	119794134	T	C
2	chr2:119794420:G:A	0	119794420	A	G
2	chr2:119795531:T:C	0	119795531	C	T
2	chr2:119799069:A:G	0	119799069	G	A
2	chr2:119800891:A:G	0	119800891	G	A
2	chr2:119805775:G:A	0	119805775	A	G
2	chr2:119811577:A:G	0	119811577	G	A
2	chr2:119815535:A:G	0	119815535	G	A
2	chr2:119815963:C:T	0	119815963	T	C
2	chr2:119817602:C:G	0	119817602	G	C
2	chr2:119817865:T:C	0	119817865	C	T
2	chr2:119818015:T:C	0	119818015	C	T
2	chr2:119819238:C:T	0	119819238	T	C
2	chr2:119820240:A:G	0	119820240	G	A
2	chr2:119820630:A:G	0	119820630	G	A
2	chr2:119822907:G:A	0	119822907	A	G
2	chr2:119822966:C:A	0	119822966	A	C
2	chr2:119823492:T:C	0	119823492	C	T
2	chr2:119827543:T:G	0	119827543	G	T
2	chr2:119830383:G:A	0	119830383	A	G
2	chr2:119834081:A:G	0	119834081	G	A
2	chr2:119834173:A:G	0	119834173	G	A
2	chr2:119835004:A:G	0	119835004	G	A
2	chr2:119835339:C:T	0	119835339	T	C
2	chr2:119836455:C:T	0	119836455	T	C
2	chr2:119837061:A:G	0	119837061	G	A
2	chr2:119837405:C:T	0	119837405	T	C
2	chr2:119838140:A:G	0	119838140	G	A
2	chr2:119839019:C:T	0	119839019	T	C
2	chr2:119840535:A:G	0	119840535	G	A
2	chr2:119843021:T:C	0	119843021	C	T
2	chr2:119845357:C:A	0	119845357	A	C
2	chr2:119845849:G:A	0	119845849	A	G
2	chr2:119845864:A:G	0	119845864	G	A
2	chr2:119845977:C:T	0	119845977	T	C
2	chr2:119846824:C:T	0	119846824	T	C
2	chr2:119846915:A:AT	0	119846915	AT	A
2	chr2:119847807:A:G	0	119847807	G	A
2	chr2:119848204:C:T	0	119848204	T	C
2	chr2:119848575:A:T	0	119848575	T	A
2	chr2:119848851:G:A	0	119848851	A	G
2	chr2:119849204:C:T	0	119849204	T	C
2	chr2:119849377:C:T	0	119849377	T	C
2	chr2:119850121:A:G	0	119850121	G	A
2	chr2:119850297:T:C	0	119850297	C	T
2	chr2:119850555:G:A	0	119850555	A	G
2	chr2:119852482:A:G	0	119852482	G	A
2	chr2:119852719:T:C	0	119852719	C	T
2	chr2:119853484:G:A	0	119853484	A	G
2	chr2:119854953:C:T	0	119854953	T	C
2	chr2:119855406:C:T	0	119855406	T	C
2	chr2:119856056:A:G	0	119856056	G	A
2	chr2:119856465:T:G	0	119856465	G	T
2	chr2:119859912:C:T	0	119859912	T	C
2	chr2:119859969:C:A	0	119859969	A	C
2	chr2:119860409:T:C	0	119860409	C	T
2	chr2:119860492:C:G	0	119860492	G	C
2	chr2:119863215:G:A	0	119863215	A	G
2	chr2:119863377:G:A	0	119863377	A	G
2	chr2:119864150:C:T	0	119864150	T	C
2	chr2:119868944:C:T	0	119868944	T	C
2	chr2:119869942:G:A	0	119869942	A	G
2	chr2:119870887:C:A	0	119870887	A	C
2	chr2:119872693:A:G	0	119872693	G	A
2	chr2:119875139:G:C	0	119875139	C	G
2	chr2:119876189:C:G	0	119876189	G	C
2	chr2:119877191:A:AT	0	119877191	AT	A
2	chr2:119877629:G:A	0	119877629	A	G
2	chr2:119879050:G:A	0	119879050	A	G
2	chr2:119879654:G:T	0	119879654	T	G
2	chr2:119883719:G:A	0	119883719	A	G
2	chr2:119884606:A:G	0	119884606	G	A
2	chr2:119885441:T:C	0	119885441	C	T
2	chr2:119886397:C:T	0	119886397	T	C
2	chr2:119886876:A:G	0	119886876	G	A
2	chr2:119887460:T:C	0	119887460	C	T
2	chr2:119887847:A:C	0	119887847	C	A
2	chr2:119888133:A:T	0	119888133	T	A
2	chr2:119889279:T:G	0	119889279	G	T
2	chr2:119889595:T:TA	0	119889595	TA	T
2	chr2:119890084:T:C	0	119890084	C	T
2	chr2:119890818:T:C	0	119890818	C	T
2	chr2:119891433:G:A	0	119891433	A	G
2	chr2:119891756:T:C	0	119891756	C	T
2	chr2:119893341:T:C	0	119893341	C	T
2	chr2:119894973:A:AAATATT	0	119894973	AAATATT	A
2	chr2:119895896:A:G	0	119895896	G	A
2	chr2:119896218:A:T	0	119896218	T	A
2	chr2:119897320:A:G	0	119897320	G	A
2	chr2:119899295:C:G	0	119899295	G	C
2	chr2:119900412:C:G	0	119900412	G	C
2	chr2:119900567:G:T	0	119900567	T	G
2	chr2:119901443:C:T	0	119901443	T	C
2	chr2:119901459:C:T	0	119901459	T	C
2	chr2:119901899:G:C	0	119901899	C	G
2	chr2:119903425:T:C	0	119903425	C	T
2	chr2:119903643:C:T	0	119903643	T	C
2	chr2:119904387:C:T	0	119904387	T	C
2	chr2:119905180:G:A	0	119905180	A	G
2	chr2:119905780:G:T	0	119905780	T	G
2	chr2:119906041:C:G	0	119906041	G	C
2	chr2:119906296:G:C	0	119906296	C	G
2	chr2:119907514:G:A	0	119907514	A	G
2	chr2:119908079:G:A	0	119908079	A	G
2	chr2:119909451:A:G	0	119909451	G	A
2	chr2:119911189:CT:C	0	119911189	C	CT
2	chr2:119911975:CAT:C	0	119911975	C	CAT
2	chr2:119912266:G:A	0	119912266	A	G
2	chr2:119912313:G:A	0	119912313	A	G
2	chr2:119912539:A:G	0	119912539	G	A
2	chr2:119912650:T:G	0	119912650	G	T
2	chr2:119912989:G:A	0	119912989	A	G
2	chr2:119914679:T:A	0	119914679	A	T
2	chr2:119915363:C:T	0	119915363	T	C
2	chr2:119915525:T:A	0	119915525	A	T
2	chr2:119917515:C:T	0	119917515	T	C
2	chr2:119917673:G:A	0	119917673	A	G
2	chr2:119917919:A:G	0	119917919	G	A
2	chr2:119917952:C:T	0	119917952	T	C
2	chr2:119919947:C:G	0	119919947	G	C
2	chr2:119921155:T:C	0	119921155	C	T
2	chr2:119922698:G:A	0	119922698	A	G
2	chr2:119923575:G:A	0	119923575	A	G
2	chr2:119924949:A:C	0	119924949	C	A
2	chr2:119925053:C:T	0	119925053	T	C
2	chr2:119925212:G:A	0	119925212	A	G
2	chr2:119925485:GGTTA:G	0	119925485	G	GGTTA
2	chr2:119927740:T:C	0	119927740	C	T
2	chr2:119928671:A:T	0	119928671	T	A
2	chr2:119929271:A:G	0	119929271	G	A
2	chr2:119932329:A:G	0	119932329	G	A
2	chr2:119932641:G:A	0	119932641	A	G
2	chr2:119933110:C:T	0	119933110	T	C
2	chr2:119933166:T:C	0	119933166	C	T
2	chr2:119933235:T:C	0	119933235	C	T
2	chr2:119933356:A:G	0	119933356	G	A
2	chr2:119933547:G:T	0	119933547	T	G
2	chr2:119933881:A:G	0	119933881	G	A
2	chr2:119937888:T:C	0	119937888	C	T
2	chr2:119938079:A:C	0	119938079	C	A
2	chr2:119938407:A:G	0	119938407	G	A
2	chr2:119938940:C:T	0	119938940	T	C
2	chr2:119941644:C:T	0	119941644	T	C
2	chr2:119942166:C:T	0	119942166	T	C
2	chr2:119942580:C:CA	0	119942580	CA	C
2	chr2:119944227:C:T	0	119944227	T	C
2	chr2:119945396:T:A	0	119945396	A	T
2	chr2:119945605:AAAAATT:A	0	119945605	A	AAAAATT
2	chr2:119946590:G:T	0	119946590	T	G
2	chr2:119949029:A:G	0	119949029	G	A
2	chr2:119951741:G:T	0	119951741	T	G
2	chr2:119954345:G:A	0	119954345	A	G
2	chr2:119956703:G:C	0	119956703	C	G
2	chr2:119957422:T:C	0	119957422	C	T
2	chr2:119958336:A:T	0	119958336	T	A
2	chr2:119958445:TAGAG:T	0	119958445	T	TAGAG
2	chr2:119959473:C:T	0	119959473	T	C
2	chr2:119960068:T:C	0	119960068	C	T
2	chr2:119960746:A:G	0	119960746	G	A
2	chr2:119961803:T:C	0	119961803	C	T
2	chr2:119962808:A:G	0	119962808	G	A
2	chr2:119966211:G:A	0	119966211	A	G
2	chr2:119967322:G:A	0	119967322	A	G
2	chr2:119969104:G:C	0	119969104	C	G
2	chr2:119971929:C:G	0	119971929	G	C
2	chr2:119973458:G:C	0	119973458	C	G
2	chr2:119974444:G:A	0	119974444	A	G
2	chr2:119976004:T:A	0	119976004	A	T
2	chr2:119979306:T:C	0	119979306	C	T
2	chr2:119980249:C:A	0	119980249	A	C
2	chr2:119983091:CT:GT	0	119983091	GT	CT
2	chr2:119983507:T:C	0	119983507	C	T
2	chr2:119984433:T:C	0	119984433	C	T
2	chr2:119986337:T:G	0	119986337	G	T
2	chr2:119987017:G:A	0	119987017	A	G
2	chr2:119990995:A:G	0	119990995	G	A
2	chr2:119991568:T:C	0	119991568	C	T
2	chr2:119991634:C:T	0	119991634	T	C
2	chr2:119991799:T:C	0	119991799	C	T
2	chr2:119994212:A:G	0	119994212	G	A
2	chr2:119994766:A:G	0	119994766	G	A
2	chr2:119996147:G:T	0	119996147	T	G
2	chr2:119997902:A:T	0	119997902	T	A
2	chr2:119998201:C:T	0	119998201	T	C
2	chr2:119998455:G:A	0	119998455	A	G
2	chr2:119998651:T:C	0	119998651	C	T
2	chr2:119999012:A:G	0	119999012	G	A
2	chr2:119999376:T:A	0	119999376	A	T
2	chr2:119999691:A:C	0	119999691	C	A
2	chr2:120000277:A:G	0	120000277	G	A
2	chr2:120000288:TTTTATC:T	0	120000288	T	TTTTATC
2	chr2:120000540:A:G	0	120000540	G	A
2	chr2:120000550:T:C	0	120000550	C	T
2	chr2:120002609:T:C	0	120002609	C	T
2	chr2:120003436:A:G	0	120003436	G	A
2	chr2:120006482:A:G	0	120006482	G	A
2	chr2:120006868:A:T	0	120006868	T	A
2	chr2:120006939:T:G	0	120006939	G	T
2	chr2:120006976:T:G	0	120006976	G	T
2	chr2:120007392:C:A	0	120007392	A	C
2	chr2:120008156:G:A	0	120008156	A	G
2	chr2:120008797:G:A	0	120008797	A	G
2	chr2:120009166:A:C	0	120009166	C	A
2	chr2:120009214:A:G	0	120009214	G	A
2	chr2:120009474:G:A	0	120009474	A	G
2	chr2:120009814:G:A	0	120009814	A	G
2	chr2:120010785:G:A	0	120010785	A	G
2	chr2:120013132:A:C	0	120013132	C	A
2	chr2:120013281:G:A	0	120013281	A	G
2	chr2:120015109:G:A	0	120015109	A	G
2	chr2:120016082:T:C	0	120016082	C	T
2	chr2:120016301:G:A	0	120016301	A	G
2	chr2:120016394:C:T	0	120016394	T	C
2	chr2:120016460:G:A	0	120016460	A	G
2	chr2:120017045:A:T	0	120017045	T	A
2	chr2:120017265:C:G	0	120017265	G	C
2	chr2:120017783:A:G	0	120017783	G	A
2	chr2:120017892:G:A	0	120017892	A	G
2	chr2:120019412:A:G	0	120019412	G	A
2	chr2:120020124:C:T	0	120020124	T	C
2	chr2:120020595:CA:C	0	120020595	C	CA
2	chr2:120020838:T:C	0	120020838	C	T
2	chr2:120021268:A:G	0	120021268	G	A
2	chr2:120022927:G:A	0	120022927	A	G
2	chr2:120024098:A:G	0	120024098	G	A
2	chr2:120024526:A:G	0	120024526	G	A
2	chr2:120024803:C:T	0	120024803	T	C
2	chr2:120026448:G:A	0	120026448	A	G
2	chr2:120026557:C:T	0	120026557	T	C
2	chr2:120026581:C:T	0	120026581	T	C
2	chr2:120026941:G:A	0	120026941	A	G
2	chr2:120027387:G:A	0	120027387	A	G
2	chr2:120028614:C:T	0	120028614	T	C
2	chr2:120032430:A:G	0	120032430	G	A
2	chr2:120032993:C:T	0	120032993	T	C
2	chr2:120033537:A:G	0	120033537	G	A
2	chr2:120034910:C:T	0	120034910	T	C
2	chr2:120035608:T:C	0	120035608	C	T
2	chr2:120036705:A:G	0	120036705	G	A
2	chr2:120038217:T:C	0	120038217	C	T
2	chr2:120038596:A:G	0	120038596	G	A
2	chr2:120038882:G:A	0	120038882	A	G
2	chr2:120039212:A:G	0	120039212	G	A
2	chr2:120039781:T:C	0	120039781	C	T
2	chr2:120040849:A:G	0	120040849	G	A
2	chr2:120041296:G:C	0	120041296	C	G
2	chr2:120041803:C:T	0	120041803	T	C
2	chr2:120043310:C:G	0	120043310	G	C
2	chr2:120043625:A:C	0	120043625	C	A
2	chr2:120043827:C:T	0	120043827	T	C
2	chr2:120044213:C:G	0	120044213	G	C
2	chr2:120044584:T:G	0	120044584	G	T
2	chr2:120046557:T:C	0	120046557	C	T
2	chr2:120047020:G:A	0	120047020	A	G
2	chr2:120047036:C:CA	0	120047036	CA	C
2	chr2:120047247:T:C	0	120047247	C	T
2	chr2:120047291:G:A	0	120047291	A	G
2	chr2:120047961:G:A	0	120047961	A	G
2	chr2:120047974:C:T	0	120047974	T	C
2	chr2:120047975:A:G	0	120047975	G	A
2	chr2:120048699:T:G	0	120048699	G	T
2	chr2:120049731:G:A	0	120049731	A	G
2	chr2:120050709:G:A	0	120050709	A	G
2	chr2:120050820:A:G	0	120050820	G	A
2	chr2:120051992:A:C	0	120051992	C	A
2	chr2:120052179:C:T	0	120052179	T	C
2	chr2:120052486:G:A	0	120052486	A	G
2	chr2:120052890:A:T	0	120052890	T	A
2	chr2:120053483:C:T	0	120053483	T	C
2	chr2:120054688:T:C	0	120054688	C	T
2	chr2:120054798:A:G	0	120054798	G	A
2	chr2:120057424:C:G	0	120057424	G	C
2	chr2:120060139:G:A	0	120060139	A	G
2	chr2:120060479:G:A	0	120060479	A	G
2	chr2:120061168:G:A	0	120061168	A	G
2	chr2:120061297:A:G	0	120061297	G	A
2	chr2:120062675:A:G	0	120062675	G	A
2	chr2:120063202:T:C	0	120063202	C	T
2	chr2:120063445:G:A	0	120063445	A	G
2	chr2:120064392:G:T	0	120064392	T	G
2	chr2:120066173:A:G	0	120066173	G	A
2	chr2:120066470:C:T	0	120066470	T	C
2	chr2:120066652:A:G	0	120066652	G	A
2	chr2:120067927:C:A	0	120067927	A	C
2	chr2:120068540:C:T	0	120068540	T	C
2	chr2:120070143:A:T	0	120070143	T	A
2	chr2:120070334:A:C	0	120070334	C	A
2	chr2:120071654:A:G	0	120071654	G	A
2	chr2:120073051:T:G	0	120073051	G	T
2	chr2:120073239:A:G	0	120073239	G	A
2	chr2:120073431:T:C	0	120073431	C	T
2	chr2:120074999:G:T	0	120074999	T	G
2	chr2:120076007:G:T	0	120076007	T	G
2	chr2:120077638:G:A	0	120077638	A	G
2	chr2:120077712:CTT:C	0	120077712	C	CTT
2	chr2:120077915:T:G	0	120077915	G	T
2	chr2:120078217:A:G	0	120078217	G	A
2	chr2:120079418:A:G	0	120079418	G	A
2	chr2:120080541:T:C	0	120080541	C	T
2	chr2:120080868:CA:C	0	120080868	C	CA
2	chr2:120081318:T:C	0	120081318	C	T
2	chr2:120081377:A:G	0	120081377	G	A
2	chr2:120081543:A:G	0	120081543	G	A
2	chr2:120081579:T:C	0	120081579	C	T
2	chr2:120081716:T:C	0	120081716	C	T
2	chr2:120082042:G:A	0	120082042	A	G
2	chr2:120082186:C:G	0	120082186	G	C
2	chr2:120082203:C:T	0	120082203	T	C
2	chr2:120082827:G:A	0	120082827	A	G
2	chr2:120083867:T:A	0	120083867	A	T
2	chr2:120084278:G:A	0	120084278	A	G
2	chr2:120085109:G:A	0	120085109	A	G
2	chr2:120085288:G:A	0	120085288	A	G
2	chr2:120085994:A:T	0	120085994	T	A
2	chr2:120086690:G:A	0	120086690	A	G
2	chr2:120089256:T:A	0	120089256	A	T
2	chr2:120091263:G:A	0	120091263	A	G
2	chr2:120091530:C:T	0	120091530	T	C
2	chr2:120095889:C:T	0	120095889	T	C
2	chr2:120097877:G:A	0	120097877	A	G
2	chr2:120097986:G:A	0	120097986	A	G
2	chr2:120098364:C:T	0	120098364	T	C
2	chr2:120099125:G:A	0	120099125	A	G
2	chr2:120100568:G:A	0	120100568	A	G
2	chr2:120101198:A:G	0	120101198	G	A
2	chr2:120103506:T:C	0	120103506	C	T
2	chr2:120104268:C:G	0	120104268	G	C
2	chr2:120104877:G:T	0	120104877	T	G
2	chr2:120105493:A:G	0	120105493	G	A
2	chr2:120106050:T:C	0	120106050	C	T
2	chr2:120106192:T:C	0	120106192	C	T
2	chr2:120107187:T:G	0	120107187	G	T
2	chr2:120109013:A:T	0	120109013	T	A
2	chr2:120109017:G:A	0	120109017	A	G
2	chr2:120109201:C:A	0	120109201	A	C
2	chr2:120109677:C:G	0	120109677	G	C
2	chr2:120110508:C:T	0	120110508	T	C
2	chr2:120111689:C:T	0	120111689	T	C
2	chr2:120111873:A:G	0	120111873	G	A
2	chr2:120112300:C:T	0	120112300	T	C
2	chr2:120113706:A:C	0	120113706	C	A
2	chr2:120116169:A:T	0	120116169	T	A
2	chr2:120116853:A:G	0	120116853	G	A
2	chr2:120116935:C:T	0	120116935	T	C
2	chr2:120117796:A:C	0	120117796	C	A
2	chr2:120118728:C:T	0	120118728	T	C
2	chr2:120119720:A:AAAAC	0	120119720	AAAAC	A
2	chr2:120121068:G:GATT	0	120121068	GATT	G
2	chr2:120122738:C:T	0	120122738	T	C
2	chr2:120122931:G:T	0	120122931	T	G
2	chr2:120126295:C:T	0	120126295	T	C
2	chr2:120127074:T:C	0	120127074	C	T
2	chr2:120127734:G:A	0	120127734	A	G
2	chr2:120128823:GGTA:G	0	120128823	G	GGTA
2	chr2:120129944:G:A	0	120129944	A	G
2	chr2:120130229:GT:G	0	120130229	G	GT
2	chr2:120130268:G:A	0	120130268	A	G
2	chr2:120130628:G:A	0	120130628	A	G
2	chr2:120131131:A:G	0	120131131	G	A
2	chr2:120131193:T:C	0	120131193	C	T
2	chr2:120131597:G:C	0	120131597	C	G
2	chr2:120133111:A:G	0	120133111	G	A
2	chr2:120133402:A:G	0	120133402	G	A
2	chr2:120133500:C:G	0	120133500	G	C
2	chr2:120133535:G:A	0	120133535	A	G
2	chr2:120133741:C:A	0	120133741	A	C
2	chr2:120134393:C:T	0	120134393	T	C
2	chr2:120134564:C:T	0	120134564	T	C
2	chr2:120135697:A:G	0	120135697	G	A
2	chr2:120139106:T:C	0	120139106	C	T
2	chr2:120140507:G:C	0	120140507	C	G
2	chr2:120140720:A:G	0	120140720	G	A
2	chr2:120140748:G:A	0	120140748	A	G
2	chr2:120141428:CAG:C	0	120141428	C	CAG
2	chr2:120142065:C:G	0	120142065	G	C
2	chr2:120142829:G:A	0	120142829	A	G
2	chr2:120143160:T:C	0	120143160	C	T
2	chr2:120145591:T:C	0	120145591	C	T
2	chr2:120145602:C:G	0	120145602	G	C
2	chr2:120145628:A:G	0	120145628	G	A
2	chr2:120147163:G:C	0	120147163	C	G
2	chr2:120147986:A:C	0	120147986	C	A
2	chr2:120150386:A:G	0	120150386	G	A
2	chr2:120151278:C:T	0	120151278	T	C
2	chr2:120151306:T:A	0	120151306	A	T
2	chr2:120152414:CA:C	0	120152414	C	CA
2	chr2:120153444:G:T	0	120153444	T	G
2	chr2:120154491:C:T	0	120154491	T	C
2	chr2:120155881:G:A	0	120155881	A	G
2	chr2:120156627:A:C	0	120156627	C	A
2	chr2:120157751:G:A	0	120157751	A	G
2	chr2:120158227:C:A	0	120158227	A	C
2	chr2:120158661:C:G	0	120158661	G	C
2	chr2:120159275:C:A	0	120159275	A	C
2	chr2:120159447:ACAAT:A	0	120159447	A	ACAAT
2	chr2:120159454:A:G	0	120159454	G	A
2	chr2:120160707:G:A	0	120160707	A	G
2	chr2:120161009:A:C	0	120161009	C	A
2	chr2:120161150:T:C	0	120161150	C	T
2	chr2:120161533:T:C	0	120161533	C	T
2	chr2:120161912:A:G	0	120161912	G	A
2	chr2:120162216:C:T	0	120162216	T	C
2	chr2:120164044:G:A	0	120164044	A	G
2	chr2:120166410:G:A	0	120166410	A	G
2	chr2:120166573:G:A	0	120166573	A	G
2	chr2:120168290:C:T	0	120168290	T	C
2	chr2:120172258:C:T	0	120172258	T	C
2	chr2:120172769:A:G	0	120172769	G	A
2	chr2:120173016:C:T	0	120173016	T	C
2	chr2:120173390:A:G	0	120173390	G	A
2	chr2:120173440:C:T	0	120173440	T	C
2	chr2:120176262:A:T	0	120176262	T	A
2	chr2:120179195:A:T	0	120179195	T	A
2	chr2:120181445:G:T	0	120181445	T	G
2	chr2:120181814:A:G	0	120181814	G	A
2	chr2:120182399:G:A	0	120182399	A	G
2	chr2:120184773:G:A	0	120184773	A	G
2	chr2:120186294:G:A	0	120186294	A	G
2	chr2:120186859:A:T	0	120186859	T	A
2	chr2:120187554:G:A	0	120187554	A	G
2	chr2:120188440:G:A	0	120188440	A	G
2	chr2:120188879:T:A	0	120188879	A	T
2	chr2:120190687:CAT:C	0	120190687	C	CAT
2	chr2:120190997:T:C	0	120190997	C	T
2	chr2:120192079:T:C	0	120192079	C	T
2	chr2:120194506:C:A	0	120194506	A	C
2	chr2:120196402:A:G	0	120196402	G	A
2	chr2:120196738:G:A	0	120196738	A	G
2	chr2:120196895:A:G	0	120196895	G	A
2	chr2:120197986:T:C	0	120197986	C	T
2	chr2:120198176:T:C	0	120198176	C	T
2	chr2:120199802:A:G	0	120199802	G	A
2	chr2:120200711:C:T	0	120200711	T	C
2	chr2:120200788:A:G	0	120200788	G	A
2	chr2:120202711:G:A	0	120202711	A	G
2	chr2:120202917:T:C	0	120202917	C	T
2	chr2:120203003:C:T	0	120203003	T	C
2	chr2:120204925:C:T	0	120204925	T	C
2	chr2:120204977:G:A	0	120204977	A	G
2	chr2:120205882:G:A	0	120205882	A	G
2	chr2:120206604:T:C	0	120206604	C	T
2	chr2:120207873:G:C	0	120207873	C	G
2	chr2:120207991:C:T	0	120207991	T	C
2	chr2:120208592:C:T	0	120208592	T	C
2	chr2:120208695:C:T	0	120208695	T	C
2	chr2:120208795:A:G	0	120208795	G	A
2	chr2:120209145:T:C	0	120209145	C	T
2	chr2:120209474:T:C	0	120209474	C	T
2	chr2:120209775:C:T	0	120209775	T	C
2	chr2:120210554:A:T	0	120210554	T	A
2	chr2:120210555:G:A	0	120210555	A	G
2	chr2:120211264:T:C	0	120211264	C	T
2	chr2:120212491:G:A	0	120212491	A	G
2	chr2:120212645:T:C	0	120212645	C	T
2	chr2:120212926:AAG:A	0	120212926	A	AAG
2	chr2:120213435:T:G	0	120213435	G	T
2	chr2:120214843:G:A	0	120214843	A	G
2	chr2:120215915:G:A	0	120215915	A	G
2	chr2:120216461:G:A	0	120216461	A	G
2	chr2:120216797:T:G	0	120216797	G	T
2	chr2:120219468:A:G	0	120219468	G	A
2	chr2:120220032:T:G	0	120220032	G	T
2	chr2:120220135:C:A	0	120220135	A	C
2	chr2:120220624:C:G	0	120220624	G	C
2	chr2:120220792:T:G	0	120220792	G	T
2	chr2:120220898:C:T	0	120220898	T	C
2	chr2:120221887:A:G	0	120221887	G	A
2	chr2:120222852:G:C	0	120222852	C	G
2	chr2:120223118:G:A	0	120223118	A	G
2	chr2:120223904:G:A	0	120223904	A	G
2	chr2:120224491:G:T	0	120224491	T	G
2	chr2:120226736:ACTCAGCTAACCCAGGATCAC:A	0	120226736	A	ACTCAGCTAACCCAGGATCAC
2	chr2:120229027:C:T	0	120229027	T	C
2	chr2:120229132:G:A	0	120229132	A	G
2	chr2:120229296:T:C	0	120229296	C	T
2	chr2:120230341:G:A	0	120230341	A	G
2	chr2:120230801:A:T	0	120230801	T	A
2	chr2:120231101:A:G	0	120231101	G	A
2	chr2:120231958:G:A	0	120231958	A	G
2	chr2:120232591:G:A	0	120232591	A	G
2	chr2:120234036:C:T	0	120234036	T	C
2	chr2:120235187:C:A	0	120235187	A	C
2	chr2:120235650:A:G	0	120235650	G	A
2	chr2:120236128:G:A	0	120236128	A	G
2	chr2:120236344:T:G	0	120236344	G	T
2	chr2:120236957:G:T	0	120236957	T	G
2	chr2:120241008:A:G	0	120241008	G	A
2	chr2:120242477:T:C	0	120242477	C	T
2	chr2:120243633:T:A	0	120243633	A	T
2	chr2:120247403:A:G	0	120247403	G	A
2	chr2:120249607:A:AC	0	120249607	AC	A
2	chr2:120251099:G:A	0	120251099	A	G
2	chr2:120252867:A:T	0	120252867	T	A
2	chr2:120253586:T:C	0	120253586	C	T
2	chr2:120254084:C:G	0	120254084	G	C
2	chr2:120254404:A:C	0	120254404	C	A
2	chr2:120254453:A:G	0	120254453	G	A
2	chr2:120254457:A:G	0	120254457	G	A
2	chr2:120254783:G:T	0	120254783	T	G
2	chr2:120255090:T:A	0	120255090	A	T
2	chr2:120255255:G:A	0	120255255	A	G
2	chr2:120255293:T:C	0	120255293	C	T
2	chr2:120255326:C:T	0	120255326	T	C
2	chr2:120255335:A:G	0	120255335	G	A
2	chr2:120255593:G:A	0	120255593	A	G
2	chr2:120256096:T:TTC	0	120256096	TTC	T
2	chr2:120256205:G:A	0	120256205	A	G
2	chr2:120256256:G:C	0	120256256	C	G
2	chr2:120256306:C:T	0	120256306	T	C
2	chr2:120256338:GATA:G	0	120256338	G	GATA
2	chr2:120256531:G:C	0	120256531	C	G
2	chr2:120256568:A:G	0	120256568	G	A
2	chr2:120256794:C:T	0	120256794	T	C
2	chr2:120257013:C:T	0	120257013	T	C
2	chr2:120257107:T:TG	0	120257107	TG	T
2	chr2:120257115:T:G	0	120257115	G	T
2	chr2:120257254:G:A	0	120257254	A	G
2	chr2:120257319:G:A	0	120257319	A	G
2	chr2:120257769:C:T	0	120257769	T	C
2	chr2:120258171:G:A	0	120258171	A	G
2	chr2:120258488:G:A	0	120258488	A	G
2	chr2:120258898:A:G	0	120258898	G	A
2	chr2:120258931:G:A	0	120258931	A	G
2	chr2:120259175:T:C	0	120259175	C	T
2	chr2:120259712:G:A	0	120259712	A	G
2	chr2:120259742:A:G	0	120259742	G	A
2	chr2:120259936:T:C	0	120259936	C	T
2	chr2:120260006:T:C	0	120260006	C	T
2	chr2:120260893:A:G	0	120260893	G	A
2	chr2:120261111:C:T	0	120261111	T	C
2	chr2:120261171:A:G	0	120261171	G	A
2	chr2:120261184:T:C	0	120261184	C	T
2	chr2:120263065:A:C	0	120263065	C	A
2	chr2:120263226:C:T	0	120263226	T	C
2	chr2:120264049:A:G	0	120264049	G	A
2	chr2:120264205:T:C	0	120264205	C	T
2	chr2:120264555:CA:C	0	120264555	C	CA
2	chr2:120264680:C:T	0	120264680	T	C
2	chr2:120264778:C:G	0	120264778	G	C
2	chr2:120265164:G:T	0	120265164	T	G
2	chr2:120266175:G:A	0	120266175	A	G
2	chr2:120266401:C:T	0	120266401	T	C
2	chr2:120266856:A:G	0	120266856	G	A
2	chr2:120267222:G:A	0	120267222	A	G
2	chr2:120267411:A:G	0	120267411	G	A
2	chr2:120267665:G:T	0	120267665	T	G
2	chr2:120267679:C:T	0	120267679	T	C
2	chr2:120268025:C:T	0	120268025	T	C
2	chr2:120269006:A:G	0	120269006	G	A
2	chr2:120269076:T:A	0	120269076	A	T
2	chr2:120269498:AG:A	0	120269498	A	AG
2	chr2:120269508:T:C	0	120269508	C	T
2	chr2:120270968:G:A	0	120270968	A	G
2	chr2:120271941:C:G	0	120271941	G	C
2	chr2:120272010:G:A	0	120272010	A	G
2	chr2:120273173:T:TA	0	120273173	TA	T
2	chr2:120274119:G:A	0	120274119	A	G
2	chr2:120274467:A:T	0	120274467	T	A
2	chr2:120275156:G:A	0	120275156	A	G
2	chr2:120275842:C:T	0	120275842	T	C
2	chr2:120275935:T:G	0	120275935	G	T
2	chr2:120276195:C:T	0	120276195	T	C
2	chr2:120276954:A:G	0	120276954	G	A
2	chr2:120277429:C:A	0	120277429	A	C
2	chr2:120277654:GTGT:G	0	120277654	G	GTGT
2	chr2:120277681:ATGAG:A	0	120277681	A	ATGAG
2	chr2:120278348:CT:C	0	120278348	C	CT
2	chr2:120278449:G:C	0	120278449	C	G
2	chr2:120278757:G:A	0	120278757	A	G
2	chr2:120279001:C:T	0	120279001	T	C
2	chr2:120279442:A:G	0	120279442	G	A
2	chr2:120279622:T:C	0	120279622	C	T
2	chr2:120279657:A:C	0	120279657	C	A
2	chr2:120279703:CA:C	0	120279703	C	CA
2	chr2:120279954:T:G	0	120279954	G	T
2	chr2:120280075:T:C	0	120280075	C	T
2	chr2:120280774:CAA:C	0	120280774	C	CAA
2	chr2:120281035:C:T	0	120281035	T	C
2	chr2:120281732:T:G	0	120281732	G	T
2	chr2:120281816:G:C	0	120281816	C	G
2	chr2:120281890:G:C	0	120281890	C	G
2	chr2:120283458:G:T	0	120283458	T	G
2	chr2:120283586:C:A	0	120283586	A	C
2	chr2:120283771:A:C	0	120283771	C	A
2	chr2:120285614:A:T	0	120285614	T	A
2	chr2:120285853:C:T	0	120285853	T	C
2	chr2:120287008:A:C	0	120287008	C	A
2	chr2:120287271:T:C	0	120287271	C	T
2	chr2:120287346:G:A	0	120287346	A	G
2	chr2:120288308:G:A	0	120288308	A	G
2	chr2:120288431:C:T	0	120288431	T	C
2	chr2:120288540:C:G	0	120288540	G	C
2	chr2:120289999:TG:T	0	120289999	T	TG
2	chr2:120290099:A:G	0	120290099	G	A
2	chr2:120291136:T:C	0	120291136	C	T
2	chr2:120291302:C:T	0	120291302	T	C
2	chr2:120291590:G:T	0	120291590	T	G
2	chr2:120292037:G:T	0	120292037	T	G
2	chr2:120294692:A:T	0	120294692	T	A
2	chr2:120294748:G:T	0	120294748	T	G
2	chr2:120294875:T:C	0	120294875	C	T
2	chr2:120295668:G:C	0	120295668	C	G
2	chr2:120296719:T:C	0	120296719	C	T
2	chr2:120297928:C:T	0	120297928	T	C
2	chr2:120298334:A:C	0	120298334	C	A
2	chr2:120298772:A:G	0	120298772	G	A
2	chr2:120300836:A:G	0	120300836	G	A
2	chr2:120300903:C:T	0	120300903	T	C
2	chr2:120303619:G:A	0	120303619	A	G
2	chr2:120303715:C:T	0	120303715	T	C
2	chr2:120307339:C:T	0	120307339	T	C
2	chr2:120307704:C:T	0	120307704	T	C
2	chr2:120308735:G:A	0	120308735	A	G
2	chr2:120309169:G:A	0	120309169	A	G
2	chr2:120309716:C:T	0	120309716	T	C
2	chr2:120310767:C:T	0	120310767	T	C
2	chr2:120312313:G:A	0	120312313	A	G
2	chr2:120312346:C:T	0	120312346	T	C
2	chr2:120313006:G:A	0	120313006	A	G
2	chr2:120313153:C:T	0	120313153	T	C
2	chr2:120313165:C:T	0	120313165	T	C
2	chr2:120313235:C:T	0	120313235	T	C
2	chr2:120313282:CG:C	0	120313282	C	CG
2	chr2:120315677:C:T	0	120315677	T	C
2	chr2:120316046:G:A	0	120316046	A	G
2	chr2:120316141:T:C	0	120316141	C	T
2	chr2:120316287:G:A	0	120316287	A	G
2	chr2:120318409:G:A	0	120318409	A	G
2	chr2:120319608:A:G	0	120319608	G	A
2	chr2:120320230:G:A	0	120320230	A	G
2	chr2:120320660:C:G	0	120320660	G	C
2	chr2:120321571:T:G	0	120321571	G	T
2	chr2:120321684:G:C	0	120321684	C	G
2	chr2:120321939:A:C	0	120321939	C	A
2	chr2:120322473:G:A	0	120322473	A	G
2	chr2:120322983:A:G	0	120322983	G	A
2	chr2:120323893:G:T	0	120323893	T	G
2	chr2:120324027:G:T	0	120324027	T	G
2	chr2:120324663:C:T	0	120324663	T	C
2	chr2:120326011:G:A	0	120326011	A	G
2	chr2:120327131:C:G	0	120327131	G	C
2	chr2:120327417:A:G	0	120327417	G	A
2	chr2:120327559:G:A	0	120327559	A	G
2	chr2:120327994:C:T	0	120327994	T	C
2	chr2:120328707:C:G	0	120328707	G	C
2	chr2:120329103:T:C	0	120329103	C	T
2	chr2:120330606:G:A	0	120330606	A	G
2	chr2:120331173:GT:G	0	120331173	G	GT
2	chr2:120331994:T:A	0	120331994	A	T
2	chr2:120332155:T:C	0	120332155	C	T
2	chr2:120332294:T:C	0	120332294	C	T
2	chr2:120332651:TA:T	0	120332651	T	TA
2	chr2:120332711:A:G	0	120332711	G	A
2	chr2:120333078:A:G	0	120333078	G	A
2	chr2:120333420:C:T	0	120333420	T	C
2	chr2:120333564:C:T	0	120333564	T	C
2	chr2:120334728:T:C	0	120334728	C	T
2	chr2:120334812:A:G	0	120334812	G	A
2	chr2:120335434:C:T	0	120335434	T	C
2	chr2:120335911:C:T	0	120335911	T	C
2	chr2:120336117:A:G	0	120336117	G	A
2	chr2:120337379:C:T	0	120337379	T	C
2	chr2:120337609:T:C	0	120337609	C	T
2	chr2:120337792:A:G	0	120337792	G	A
2	chr2:120338344:T:C	0	120338344	C	T
2	chr2:120339448:G:A	0	120339448	A	G
2	chr2:120339513:C:T	0	120339513	T	C
2	chr2:120339949:A:G	0	120339949	G	A
2	chr2:120340376:A:G	0	120340376	G	A
2	chr2:120341283:G:C	0	120341283	C	G
2	chr2:120342299:T:C	0	120342299	C	T
2	chr2:120342342:T:C	0	120342342	C	T
2	chr2:120342593:A:G	0	120342593	G	A
2	chr2:120343076:C:T	0	120343076	T	C
2	chr2:120343260:C:T	0	120343260	T	C
2	chr2:120343633:T:C	0	120343633	C	T
2	chr2:120348427:A:G	0	120348427	G	A
2	chr2:120352302:G:A	0	120352302	A	G
2	chr2:120352811:G:C	0	120352811	C	G
2	chr2:120352983:C:A	0	120352983	A	C
2	chr2:120353604:TC:T	0	120353604	T	TC
2	chr2:120353684:C:T	0	120353684	T	C
2	chr2:120353734:A:G	0	120353734	G	A
2	chr2:120353840:TC:T	0	120353840	T	TC
2	chr2:120353875:AGTACTT:A	0	120353875	A	AGTACTT
2	chr2:120354585:G:A	0	120354585	A	G
2	chr2:120354859:G:T	0	120354859	T	G
2	chr2:120355220:A:T	0	120355220	T	A
2	chr2:120355569:G:A	0	120355569	A	G
2	chr2:120356858:C:T	0	120356858	T	C
2	chr2:120357136:A:AG	0	120357136	AG	A
2	chr2:120358001:A:G	0	120358001	G	A
2	chr2:120359494:G:A	0	120359494	A	G
2	chr2:120360455:A:G	0	120360455	G	A
2	chr2:120360548:T:C	0	120360548	C	T
2	chr2:120360595:TC:T	0	120360595	T	TC
2	chr2:120361345:A:C	0	120361345	C	A
2	chr2:120362171:C:T	0	120362171	T	C
2	chr2:120362281:A:G	0	120362281	G	A
2	chr2:120362668:A:G	0	120362668	G	A
2	chr2:120362976:T:C	0	120362976	C	T
2	chr2:120363787:T:G	0	120363787	G	T
2	chr2:120364110:G:A	0	120364110	A	G
2	chr2:120364226:T:A	0	120364226	A	T
2	chr2:120364709:C:T	0	120364709	T	C
2	chr2:120365240:G:T	0	120365240	T	G
2	chr2:120365512:C:CT	0	120365512	CT	C
2	chr2:120365807:T:G	0	120365807	G	T
2	chr2:120365920:A:G	0	120365920	G	A
2	chr2:120366065:G:T	0	120366065	T	G
2	chr2:120366293:C:T	0	120366293	T	C
2	chr2:120366500:C:T	0	120366500	T	C
2	chr2:120367262:G:T	0	120367262	T	G
2	chr2:120367311:C:T	0	120367311	T	C
2	chr2:120367455:A:G	0	120367455	G	A
2	chr2:120367534:C:T	0	120367534	T	C
2	chr2:120367707:C:A	0	120367707	A	C
2	chr2:120367830:C:T	0	120367830	T	C
2	chr2:120368176:G:A	0	120368176	A	G
2	chr2:120368569:T:G	0	120368569	G	T
2	chr2:120368703:G:A	0	120368703	A	G
2	chr2:120368876:A:G	0	120368876	G	A
2	chr2:120368917:C:T	0	120368917	T	C
2	chr2:120369167:A:G	0	120369167	G	A
2	chr2:120369432:A:C	0	120369432	C	A
2	chr2:120369453:C:T	0	120369453	T	C
2	chr2:120369719:T:C	0	120369719	C	T
2	chr2:120369867:C:T	0	120369867	T	C
2	chr2:120370125:C:T	0	120370125	T	C
2	chr2:120370178:G:A	0	120370178	A	G
2	chr2:120370192:C:A	0	120370192	A	C
2	chr2:120370347:G:C	0	120370347	C	G
2	chr2:120370360:TTTCTTTTG:T	0	120370360	T	TTTCTTTTG
2	chr2:120370594:C:T	0	120370594	T	C
2	chr2:120370688:T:C	0	120370688	C	T
2	chr2:120370709:T:C	0	120370709	C	T
2	chr2:120371008:T:C	0	120371008	C	T
2	chr2:120372544:G:A	0	120372544	A	G
2	chr2:120372566:C:G	0	120372566	G	C
2	chr2:120373587:T:C	0	120373587	C	T
2	chr2:120374058:A:G	0	120374058	G	A
2	chr2:120374231:T:C	0	120374231	C	T
2	chr2:120374717:G:A	0	120374717	A	G
2	chr2:120374856:T:C	0	120374856	C	T
2	chr2:120375669:C:T	0	120375669	T	C
2	chr2:120377019:T:C	0	120377019	C	T
2	chr2:120377373:C:T	0	120377373	T	C
2	chr2:120377564:C:A	0	120377564	A	C
2	chr2:120377590:C:T	0	120377590	T	C
2	chr2:120377799:G:A	0	120377799	A	G
2	chr2:120378079:A:G	0	120378079	G	A
2	chr2:120378831:C:A	0	120378831	A	C
2	chr2:120379583:A:T	0	120379583	T	A
2	chr2:120380237:G:A	0	120380237	A	G
2	chr2:120380954:T:C	0	120380954	C	T
2	chr2:120381271:A:G	0	120381271	G	A
2	chr2:120381434:G:A	0	120381434	A	G
2	chr2:120381613:C:T	0	120381613	T	C
2	chr2:120381689:T:A	0	120381689	A	T
2	chr2:120381905:C:T	0	120381905	T	C
2	chr2:120382119:G:A	0	120382119	A	G
2	chr2:120382893:C:T	0	120382893	T	C
2	chr2:120383029:C:A	0	120383029	A	C
2	chr2:120383433:A:G	0	120383433	G	A
2	chr2:120384929:G:T	0	120384929	T	G
2	chr2:120386014:T:C	0	120386014	C	T
2	chr2:120387240:T:C	0	120387240	C	T
2	chr2:120387375:A:G	0	120387375	G	A
2	chr2:120387445:A:G	0	120387445	G	A
2	chr2:120387776:T:C	0	120387776	C	T
2	chr2:120388925:T:C	0	120388925	C	T
2	chr2:120389038:T:C	0	120389038	C	T
2	chr2:120389204:C:G	0	120389204	G	C
2	chr2:120389224:T:C	0	120389224	C	T
2	chr2:120389931:C:T	0	120389931	T	C
2	chr2:120390058:A:G	0	120390058	G	A
2	chr2:120390136:T:C	0	120390136	C	T
2	chr2:120390169:T:C	0	120390169	C	T
2	chr2:120392073:C:T	0	120392073	T	C
2	chr2:120392116:T:C	0	120392116	C	T
2	chr2:120392394:G:A	0	120392394	A	G
2	chr2:120392520:T:C	0	120392520	C	T
2	chr2:120393213:T:A	0	120393213	A	T
2	chr2:120393264:T:C	0	120393264	C	T
2	chr2:120393377:C:T	0	120393377	T	C
2	chr2:120393426:G:A	0	120393426	A	G
2	chr2:120394436:A:G	0	120394436	G	A
2	chr2:120394504:G:A	0	120394504	A	G
2	chr2:120394716:C:T	0	120394716	T	C
2	chr2:120395027:T:A	0	120395027	A	T
2	chr2:120395263:G:A	0	120395263	A	G
2	chr2:120395704:G:A	0	120395704	A	G
2	chr2:120395708:C:T	0	120395708	T	C
2	chr2:120396047:C:T	0	120396047	T	C
2	chr2:120396293:A:G	0	120396293	G	A
2	chr2:120396371:T:C	0	120396371	C	T
2	chr2:120396912:A:G	0	120396912	G	A
2	chr2:120396938:C:T	0	120396938	T	C
2	chr2:120396960:T:C	0	120396960	C	T
2	chr2:120397054:C:T	0	120397054	T	C
2	chr2:120397541:C:T	0	120397541	T	C
2	chr2:120397611:C:T	0	120397611	T	C
2	chr2:120397643:C:T	0	120397643	T	C
2	chr2:120397776:A:C	0	120397776	C	A
2	chr2:120398230:A:T	0	120398230	T	A
2	chr2:120398470:C:T	0	120398470	T	C
2	chr2:120398486:G:A	0	120398486	A	G
2	chr2:120398560:T:C	0	120398560	C	T
2	chr2:120399017:G:T	0	120399017	T	G
2	chr2:120399392:C:T	0	120399392	T	C
2	chr2:120399909:C:G	0	120399909	G	C
2	chr2:120400689:C:T	0	120400689	T	C
2	chr2:120401441:G:C	0	120401441	C	G
2	chr2:120401442:G:A	0	120401442	A	G
2	chr2:120401629:G:A	0	120401629	A	G
2	chr2:120401948:G:C	0	120401948	C	G
2	chr2:120402655:G:A	0	120402655	A	G
2	chr2:120403192:A:G	0	120403192	G	A
2	chr2:120403322:C:T	0	120403322	T	C
2	chr2:120403551:G:A	0	120403551	A	G
2	chr2:120403826:A:G	0	120403826	G	A
2	chr2:120404841:CT:C	0	120404841	C	CT
2	chr2:120406706:G:A	0	120406706	A	G
2	chr2:120406718:C:T	0	120406718	T	C
2	chr2:120406958:C:T	0	120406958	T	C
2	chr2:120407136:A:G	0	120407136	G	A
2	chr2:120407493:C:T	0	120407493	T	C
2	chr2:120408075:A:G	0	120408075	G	A
2	chr2:120408108:G:T	0	120408108	T	G
2	chr2:120408555:G:A	0	120408555	A	G
2	chr2:120408561:A:G	0	120408561	G	A
2	chr2:120409109:T:C	0	120409109	C	T
2	chr2:120409123:G:A	0	120409123	A	G
2	chr2:120409136:G:A	0	120409136	A	G
2	chr2:120409212:T:C	0	120409212	C	T
2	chr2:120410433:C:T	0	120410433	T	C
2	chr2:120410503:ATAT:A	0	120410503	A	ATAT
2	chr2:120410584:A:G	0	120410584	G	A
2	chr2:120411416:A:G	0	120411416	G	A
2	chr2:120411460:A:G	0	120411460	G	A
2	chr2:120411479:T:C	0	120411479	C	T
2	chr2:120411527:G:A	0	120411527	A	G
2	chr2:120412400:A:C	0	120412400	C	A
2	chr2:120412637:C:T	0	120412637	T	C
2	chr2:120413607:C:T	0	120413607	T	C
2	chr2:120414779:C:T	0	120414779	T	C
2	chr2:120415061:C:T	0	120415061	T	C
2	chr2:120415981:TG:T	0	120415981	T	TG
2	chr2:120416208:T:C	0	120416208	C	T
2	chr2:120418024:A:C	0	120418024	C	A
2	chr2:120418380:C:T	0	120418380	T	C
2	chr2:120419665:C:T	0	120419665	T	C
2	chr2:120419990:C:T	0	120419990	T	C
2	chr2:120420604:G:C	0	120420604	C	G
2	chr2:120420676:C:T	0	120420676	T	C
2	chr2:120420910:A:G	0	120420910	G	A
2	chr2:120421321:C:T	0	120421321	T	C
2	chr2:120421620:C:G	0	120421620	G	C
2	chr2:120421827:G:C	0	120421827	C	G
2	chr2:120422464:C:T	0	120422464	T	C
2	chr2:120423758:T:A	0	120423758	A	T
2	chr2:120423759:C:T	0	120423759	T	C
2	chr2:120423837:G:A	0	120423837	A	G
2	chr2:120424614:C:T	0	120424614	T	C
2	chr2:120426640:G:T	0	120426640	T	G
2	chr2:120426644:T:C	0	120426644	C	T
2	chr2:120428274:T:C	0	120428274	C	T
2	chr2:120429095:C:T	0	120429095	T	C
2	chr2:120429389:C:T	0	120429389	T	C
2	chr2:120430170:T:C	0	120430170	C	T
2	chr2:120430508:C:A	0	120430508	A	C
2	chr2:120431028:T:C	0	120431028	C	T
2	chr2:120431037:T:C	0	120431037	C	T
2	chr2:120431361:A:T	0	120431361	T	A
2	chr2:120431412:TC:T	0	120431412	T	TC
2	chr2:120431611:C:A	0	120431611	A	C
2	chr2:120431741:A:G	0	120431741	G	A
2	chr2:120433258:T:C	0	120433258	C	T
2	chr2:120433335:T:A	0	120433335	A	T
2	chr2:120433724:T:C	0	120433724	C	T
2	chr2:120436047:C:T	0	120436047	T	C
2	chr2:120436180:C:T	0	120436180	T	C
2	chr2:120436349:C:T	0	120436349	T	C
2	chr2:120436599:G:A	0	120436599	A	G
2	chr2:120436746:G:A	0	120436746	A	G
2	chr2:120436908:C:T	0	120436908	T	C
2	chr2:120437521:G:A	0	120437521	A	G
2	chr2:120437605:A:G	0	120437605	G	A
2	chr2:120438933:TC:T	0	120438933	T	TC
2	chr2:120439501:C:T	0	120439501	T	C
2	chr2:120439507:T:G	0	120439507	G	T
2	chr2:120439526:C:T	0	120439526	T	C
2	chr2:120439765:C:A	0	120439765	A	C
2	chr2:120439949:C:A	0	120439949	A	C
2	chr2:120440313:C:T	0	120440313	T	C
2	chr2:120440692:TCTCCGAGAGCA:T	0	120440692	T	TCTCCGAGAGCA
2	chr2:120444143:C:T	0	120444143	T	C
2	chr2:120444454:T:C	0	120444454	C	T
2	chr2:120444576:T:C	0	120444576	C	T
2	chr2:120444577:G:A	0	120444577	A	G
2	chr2:120445365:T:C	0	120445365	C	T
2	chr2:120445935:C:T	0	120445935	T	C
2	chr2:120446199:T:C	0	120446199	C	T
2	chr2:120446241:A:G	0	120446241	G	A
2	chr2:120446931:G:C	0	120446931	C	G
2	chr2:120448387:T:A	0	120448387	A	T
2	chr2:120449442:A:T	0	120449442	T	A
2	chr2:120450507:T:C	0	120450507	C	T
2	chr2:120451930:GGAA:G	0	120451930	G	GGAA
2	chr2:120454245:C:G	0	120454245	G	C
2	chr2:120454462:A:T	0	120454462	T	A
2	chr2:120455018:G:A	0	120455018	A	G
2	chr2:120455101:A:T	0	120455101	T	A
2	chr2:120455280:T:C	0	120455280	C	T
2	chr2:120455838:T:C	0	120455838	C	T
2	chr2:120456826:C:T	0	120456826	T	C
2	chr2:120457574:C:T	0	120457574	T	C
2	chr2:120457712:G:A	0	120457712	A	G
2	chr2:120457935:T:C	0	120457935	C	T
2	chr2:120458010:C:T	0	120458010	T	C
2	chr2:120458384:G:A	0	120458384	A	G
2	chr2:120458763:C:T	0	120458763	T	C
2	chr2:120459992:G:A	0	120459992	A	G
2	chr2:120460717:T:A	0	120460717	A	T
2	chr2:120460991:CA:C	0	120460991	C	CA
2	chr2:120461447:C:T	0	120461447	T	C
2	chr2:120462176:G:A	0	120462176	A	G
2	chr2:120462447:C:T	0	120462447	T	C
2	chr2:120462893:CTG:C	0	120462893	C	CTG
2	chr2:120462914:G:GC	0	120462914	GC	G
2	chr2:120462975:C:G	0	120462975	G	C
2	chr2:120463297:C:T	0	120463297	T	C
2	chr2:120463488:C:T	0	120463488	T	C
2	chr2:120463497:C:T	0	120463497	T	C
2	chr2:120463630:G:A	0	120463630	A	G
2	chr2:120464016:G:A	0	120464016	A	G
2	chr2:120464247:C:T	0	120464247	T	C
2	chr2:120464698:G:T	0	120464698	T	G
2	chr2:120465218:T:C	0	120465218	C	T
2	chr2:120465698:C:T	0	120465698	T	C
2	chr2:120466621:G:A	0	120466621	A	G
2	chr2:120467463:G:A	0	120467463	A	G
2	chr2:120467982:C:T	0	120467982	T	C
2	chr2:120470035:G:A	0	120470035	A	G
2	chr2:120470601:C:T	0	120470601	T	C
2	chr2:120471035:C:CCTT	0	120471035	CCTT	C
2	chr2:120471350:G:A	0	120471350	A	G
2	chr2:120472020:C:T	0	120472020	T	C
2	chr2:120472037:G:C	0	120472037	C	G
2	chr2:120472231:G:A	0	120472231	A	G
2	chr2:120472283:G:T	0	120472283	T	G
2	chr2:120472500:T:C	0	120472500	C	T
2	chr2:120473774:C:T	0	120473774	T	C
2	chr2:120473939:G:A	0	120473939	A	G
2	chr2:120474427:G:T	0	120474427	T	G
2	chr2:120476332:G:A	0	120476332	A	G
2	chr2:120476950:C:G	0	120476950	G	C
2	chr2:120477284:T:C	0	120477284	C	T
2	chr2:120477390:G:A	0	120477390	A	G
2	chr2:120477658:T:C	0	120477658	C	T
2	chr2:120477975:A:G	0	120477975	G	A
2	chr2:120478184:T:C	0	120478184	C	T
2	chr2:120478704:AT:A	0	120478704	A	AT
2	chr2:120478952:G:A	0	120478952	A	G
2	chr2:120479014:G:A	0	120479014	A	G
2	chr2:120479027:G:C	0	120479027	C	G
2	chr2:120479971:A:G	0	120479971	G	A
2	chr2:120480261:G:A	0	120480261	A	G
2	chr2:120480716:G:A	0	120480716	A	G
2	chr2:120480842:C:T	0	120480842	T	C
2	chr2:120480888:TGA:T	0	120480888	T	TGA
2	chr2:120481680:C:G	0	120481680	G	C
2	chr2:120481784:T:C	0	120481784	C	T
2	chr2:120483052:A:G	0	120483052	G	A
2	chr2:120483261:C:T	0	120483261	T	C
2	chr2:120483600:T:C	0	120483600	C	T
2	chr2:120484382:T:C	0	120484382	C	T
2	chr2:120485420:C:T	0	120485420	T	C
2	chr2:120485536:C:T	0	120485536	T	C
2	chr2:120486556:G:A	0	120486556	A	G
2	chr2:120486596:G:A	0	120486596	A	G
2	chr2:120486696:T:C	0	120486696	C	T
2	chr2:120486745:C:T	0	120486745	T	C
2	chr2:120486933:T:C	0	120486933	C	T
2	chr2:120487329:C:T	0	120487329	T	C
2	chr2:120487520:T:C	0	120487520	C	T
2	chr2:120487546:T:C	0	120487546	C	T
2	chr2:120487798:C:T	0	120487798	T	C
2	chr2:120487907:TGCCTG:T	0	120487907	T	TGCCTG
2	chr2:120487964:G:A	0	120487964	A	G
2	chr2:120488027:T:C	0	120488027	C	T
2	chr2:120488038:G:T	0	120488038	T	G
2	chr2:120488159:G:A	0	120488159	A	G
2	chr2:120488420:A:G	0	120488420	G	A
2	chr2:120488992:T:C	0	120488992	C	T
2	chr2:120489517:T:C	0	120489517	C	T
2	chr2:120489556:C:T	0	120489556	T	C
2	chr2:120489595:T:C	0	120489595	C	T
2	chr2:120489611:C:G	0	120489611	G	C
2	chr2:120489789:A:G	0	120489789	G	A
2	chr2:120489816:C:T	0	120489816	T	C
2	chr2:120490023:T:G	0	120490023	G	T
2	chr2:120490326:C:A	0	120490326	A	C
2	chr2:120490359:G:T	0	120490359	T	G
2	chr2:120490862:A:G	0	120490862	G	A
2	chr2:120491074:C:T	0	120491074	T	C
2	chr2:120491075:A:G	0	120491075	G	A
2	chr2:120491085:G:A	0	120491085	A	G
2	chr2:120491338:A:C	0	120491338	C	A
2	chr2:120492106:A:G	0	120492106	G	A
2	chr2:120493244:A:T	0	120493244	T	A
2	chr2:120493935:G:A	0	120493935	A	G
2	chr2:120493943:G:C	0	120493943	C	G
2	chr2:120493960:G:T	0	120493960	T	G
2	chr2:120494142:C:T	0	120494142	T	C
2	chr2:120495253:G:A	0	120495253	A	G
2	chr2:120495272:C:T	0	120495272	T	C
2	chr2:120496074:AG:A	0	120496074	A	AG
2	chr2:120496148:C:T	0	120496148	T	C
2	chr2:120496376:G:A	0	120496376	A	G
2	chr2:120496793:G:A	0	120496793	A	G
2	chr2:120496846:G:T	0	120496846	T	G
2	chr2:120498151:G:C	0	120498151	C	G
2	chr2:120499023:C:T	0	120499023	T	C
2	chr2:120499094:C:A	0	120499094	A	C
2	chr2:120499335:G:A	0	120499335	A	G
2	chr2:120499552:C:T	0	120499552	T	C
2	chr2:120499766:C:T	0	120499766	T	C
2	chr2:120499946:A:G	0	120499946	G	A
2	chr2:120505028:A:G	0	120505028	G	A
2	chr2:120506346:C:A	0	120506346	A	C
2	chr2:120506895:C:T	0	120506895	T	C
2	chr2:120509984:C:T	0	120509984	T	C
2	chr2:120512596:A:G	0	120512596	G	A
2	chr2:120512838:C:T	0	120512838	T	C
2	chr2:120514688:T:C	0	120514688	C	T
2	chr2:120514908:G:A	0	120514908	A	G
2	chr2:120516392:T:A	0	120516392	A	T
2	chr2:120517470:T:G	0	120517470	G	T
2	chr2:120517993:G:T	0	120517993	T	G
2	chr2:120518640:A:C	0	120518640	C	A
2	chr2:120519038:A:C	0	120519038	C	A
2	chr2:120519064:C:G	0	120519064	G	C
2	chr2:120519175:A:G	0	120519175	G	A
2	chr2:120519220:C:T	0	120519220	T	C
2	chr2:120519954:A:T	0	120519954	T	A
2	chr2:120520507:A:G	0	120520507	G	A
2	chr2:120520632:T:C	0	120520632	C	T
2	chr2:120520881:T:A	0	120520881	A	T
2	chr2:120521701:C:A	0	120521701	A	C
2	chr2:120522005:G:A	0	120522005	A	G
2	chr2:120522194:A:G	0	120522194	G	A
2	chr2:120522545:C:T	0	120522545	T	C
2	chr2:120523027:A:G	0	120523027	G	A
2	chr2:120523191:C:T	0	120523191	T	C
2	chr2:120524257:A:G	0	120524257	G	A
2	chr2:120524711:TC:T	0	120524711	T	TC
2	chr2:120525054:A:G	0	120525054	G	A
2	chr2:120525089:T:C	0	120525089	C	T
2	chr2:120525651:G:A	0	120525651	A	G
2	chr2:120526148:A:G	0	120526148	G	A
2	chr2:120526265:C:A	0	120526265	A	C
2	chr2:120526557:A:G	0	120526557	G	A
2	chr2:120527380:T:C	0	120527380	C	T
2	chr2:120529301:G:A	0	120529301	A	G
2	chr2:120529361:C:T	0	120529361	T	C
2	chr2:120529529:A:G	0	120529529	G	A
2	chr2:120530786:C:A	0	120530786	A	C
2	chr2:120530952:T:C	0	120530952	C	T
2	chr2:120531205:A:G	0	120531205	G	A
2	chr2:120531256:G:A	0	120531256	A	G
2	chr2:120531531:C:T	0	120531531	T	C
2	chr2:120531816:C:T	0	120531816	T	C
2	chr2:120533064:T:G	0	120533064	G	T
2	chr2:120533502:G:A	0	120533502	A	G
2	chr2:120533912:G:T	0	120533912	T	G
2	chr2:120534055:T:C	0	120534055	C	T
2	chr2:120534259:GC:G	0	120534259	G	GC
2	chr2:120534305:A:C	0	120534305	C	A
2	chr2:120535278:C:T	0	120535278	T	C
2	chr2:120535999:C:T	0	120535999	T	C
2	chr2:120536093:G:C	0	120536093	C	G
2	chr2:120536099:G:A	0	120536099	A	G
2	chr2:120536271:C:A	0	120536271	A	C
2	chr2:120536360:CA:C	0	120536360	C	CA
2	chr2:120536363:AGCGTC:A	0	120536363	A	AGCGTC
2	chr2:120536370:CAAAG:C	0	120536370	C	CAAAG
2	chr2:120536430:C:T	0	120536430	T	C
2	chr2:120536465:C:T	0	120536465	T	C
2	chr2:120536547:G:T	0	120536547	T	G
2	chr2:120537017:G:A	0	120537017	A	G
2	chr2:120537197:C:T	0	120537197	T	C
2	chr2:120537258:T:C	0	120537258	C	T
2	chr2:120537299:G:A	0	120537299	A	G
2	chr2:120537318:T:C	0	120537318	C	T
2	chr2:120537335:A:G	0	120537335	G	A
2	chr2:120537473:A:G	0	120537473	G	A
2	chr2:120537839:T:G	0	120537839	G	T
2	chr2:120537843:G:A	0	120537843	A	G
2	chr2:120537882:C:T	0	120537882	T	C
2	chr2:120538057:T:C	0	120538057	C	T
2	chr2:120538533:T:C	0	120538533	C	T
2	chr2:120538787:A:C	0	120538787	C	A
2	chr2:120538909:G:A	0	120538909	A	G
2	chr2:120539732:G:A	0	120539732	A	G
2	chr2:120539955:G:A	0	120539955	A	G
2	chr2:120540412:A:G	0	120540412	G	A
2	chr2:120540599:T:C	0	120540599	C	T
2	chr2:120541145:C:T	0	120541145	T	C
2	chr2:120541410:T:C	0	120541410	C	T
2	chr2:120542629:T:C	0	120542629	C	T
2	chr2:120542779:A:G	0	120542779	G	A
2	chr2:120543661:C:T	0	120543661	T	C
2	chr2:120543965:C:T	0	120543965	T	C
2	chr2:120544184:C:T	0	120544184	T	C
2	chr2:120545228:C:T	0	120545228	T	C
2	chr2:120545229:A:G	0	120545229	G	A
2	chr2:120545664:C:T	0	120545664	T	C
2	chr2:120546207:T:C	0	120546207	C	T
2	chr2:120546972:T:C	0	120546972	C	T
2	chr2:120548028:A:G	0	120548028	G	A
2	chr2:120548195:A:G	0	120548195	G	A
2	chr2:120548864:G:A	0	120548864	A	G
2	chr2:120549280:T:A	0	120549280	A	T
2	chr2:120551084:G:T	0	120551084	T	G
2	chr2:120551373:G:A	0	120551373	A	G
2	chr2:120551655:C:G	0	120551655	G	C
2	chr2:120551912:C:T	0	120551912	T	C
2	chr2:120551932:C:T	0	120551932	T	C
2	chr2:120552183:C:T	0	120552183	T	C
2	chr2:120552202:C:T	0	120552202	T	C
2	chr2:120552563:G:A	0	120552563	A	G
2	chr2:120552693:A:C	0	120552693	C	A
2	chr2:120553128:C:T	0	120553128	T	C
2	chr2:120554223:G:A	0	120554223	A	G
2	chr2:120559761:T:G	0	120559761	G	T
2	chr2:120560171:A:G	0	120560171	G	A
2	chr2:120560267:A:G	0	120560267	G	A
2	chr2:120560562:C:T	0	120560562	T	C
2	chr2:120560971:G:A	0	120560971	A	G
2	chr2:120561041:C:G	0	120561041	G	C
2	chr2:120562095:C:T	0	120562095	T	C
2	chr2:120564254:C:T	0	120564254	T	C
2	chr2:120564462:T:C	0	120564462	C	T
2	chr2:120565794:T:C	0	120565794	C	T
2	chr2:120566475:G:A	0	120566475	A	G
2	chr2:120566498:G:T	0	120566498	T	G
2	chr2:120567053:A:C	0	120567053	C	A
2	chr2:120567878:A:G	0	120567878	G	A
2	chr2:120568332:G:A	0	120568332	A	G
2	chr2:120568333:C:T	0	120568333	T	C
2	chr2:120568404:T:C	0	120568404	C	T
2	chr2:120569264:C:T	0	120569264	T	C
2	chr2:120569496:T:C	0	120569496	C	T
2	chr2:120569574:G:A	0	120569574	A	G
2	chr2:120569938:T:G	0	120569938	G	T
2	chr2:120572026:C:G	0	120572026	G	C
2	chr2:120572192:A:G	0	120572192	G	A
2	chr2:120573526:A:G	0	120573526	G	A
2	chr2:120574454:T:C	0	120574454	C	T
2	chr2:120575353:C:T	0	120575353	T	C
2	chr2:120577131:C:T	0	120577131	T	C
2	chr2:120578701:A:G	0	120578701	G	A
2	chr2:120579307:G:A	0	120579307	A	G
2	chr2:120579600:G:A	0	120579600	A	G
2	chr2:120579620:A:G	0	120579620	G	A
2	chr2:120580456:C:A	0	120580456	A	C
2	chr2:120581409:T:C	0	120581409	C	T
2	chr2:120583100:A:G	0	120583100	G	A
2	chr2:120583104:T:C	0	120583104	C	T
2	chr2:120583705:C:A	0	120583705	A	C
2	chr2:120585238:A:G	0	120585238	G	A
2	chr2:120585430:A:T	0	120585430	T	A
2	chr2:120585708:C:T	0	120585708	T	C
2	chr2:120587112:C:T	0	120587112	T	C
2	chr2:120587724:A:C	0	120587724	C	A
2	chr2:120588619:C:G	0	120588619	G	C
2	chr2:120589003:A:T	0	120589003	T	A
2	chr2:120590124:G:A	0	120590124	A	G
2	chr2:120590416:G:A	0	120590416	A	G
2	chr2:120590648:C:T	0	120590648	T	C
2	chr2:120590896:G:A	0	120590896	A	G
2	chr2:120592175:T:C	0	120592175	C	T
2	chr2:120592238:G:A	0	120592238	A	G
2	chr2:120592330:G:A	0	120592330	A	G
2	chr2:120592809:T:C	0	120592809	C	T
2	chr2:120593914:G:A	0	120593914	A	G
2	chr2:120594966:T:C	0	120594966	C	T
2	chr2:120595156:C:G	0	120595156	G	C
2	chr2:120595412:T:C	0	120595412	C	T
2	chr2:120595430:T:C	0	120595430	C	T
2	chr2:120595543:C:T	0	120595543	T	C
2	chr2:120595935:T:TG	0	120595935	TG	T
2	chr2:120596082:A:C	0	120596082	C	A
2	chr2:120599065:CCTT:C	0	120599065	C	CCTT
2	chr2:120599362:G:A	0	120599362	A	G
2	chr2:120599493:T:C	0	120599493	C	T
2	chr2:120599519:A:G	0	120599519	G	A
2	chr2:120599747:A:G	0	120599747	G	A
2	chr2:120600035:C:T	0	120600035	T	C
2	chr2:120600104:G:C	0	120600104	C	G
2	chr2:120600105:C:T	0	120600105	T	C
2	chr2:120600339:T:C	0	120600339	C	T
2	chr2:120601253:G:A	0	120601253	A	G
2	chr2:120601997:C:T	0	120601997	T	C
2	chr2:120602725:T:TG	0	120602725	TG	T
2	chr2:120602773:A:T	0	120602773	T	A
2	chr2:120603671:C:A	0	120603671	A	C
2	chr2:120604035:G:A	0	120604035	A	G
2	chr2:120604354:G:A	0	120604354	A	G
2	chr2:120604597:A:C	0	120604597	C	A
2	chr2:120604985:C:T	0	120604985	T	C
2	chr2:120606231:C:T	0	120606231	T	C
2	chr2:120606372:G:A	0	120606372	A	G
2	chr2:120606631:C:A	0	120606631	A	C
2	chr2:120606710:AG:A	0	120606710	A	AG
2	chr2:120606989:C:T	0	120606989	T	C
2	chr2:120607756:G:A	0	120607756	A	G
2	chr2:120608246:G:A	0	120608246	A	G
2	chr2:120608620:C:A	0	120608620	A	C
2	chr2:120609161:G:T	0	120609161	T	G
2	chr2:120609654:G:C	0	120609654	C	G
2	chr2:120610096:C:T	0	120610096	T	C
2	chr2:120610146:A:G	0	120610146	G	A
2	chr2:120610354:G:A	0	120610354	A	G
2	chr2:120611463:T:C	0	120611463	C	T
2	chr2:120611611:C:T	0	120611611	T	C
2	chr2:120611896:T:C	0	120611896	C	T
2	chr2:120612855:G:A	0	120612855	A	G
2	chr2:120613168:A:G	0	120613168	G	A
2	chr2:120614301:A:G	0	120614301	G	A
2	chr2:120614764:C:T	0	120614764	T	C
2	chr2:120615054:T:G	0	120615054	G	T
2	chr2:120615272:C:T	0	120615272	T	C
2	chr2:120615521:A:G	0	120615521	G	A
2	chr2:120615890:A:G	0	120615890	G	A
2	chr2:120616515:A:G	0	120616515	G	A
2	chr2:120618602:A:G	0	120618602	G	A
2	chr2:120618835:CAT:C	0	120618835	C	CAT
2	chr2:120618933:T:A	0	120618933	A	T
2	chr2:120619289:AG:A	0	120619289	A	AG
2	chr2:120619292:AGTTAAAGCTCAAAATAAAAATCTGTGATGTTCTTGATTACTGTTACAGACCAATGTTTTTTTAAAAAGATTCTTCCCTT:A	0	120619292	A	AGTTAAAGCTCAAAATAAAAATCTGTGATGTTCTTGATTACTGTTACAGACCAATGTTTTTTTAAAAAGATTCTTCCCTT
2	chr2:120619710:C:G	0	120619710	G	C
2	chr2:120620446:G:A	0	120620446	A	G
2	chr2:120620507:T:A	0	120620507	A	T
2	chr2:120621276:T:C	0	120621276	C	T
2	chr2:120621773:G:A	0	120621773	A	G
2	chr2:120622608:G:A	0	120622608	A	G
2	chr2:120622619:C:T	0	120622619	T	C
2	chr2:120622671:A:C	0	120622671	C	A
2	chr2:120622785:C:T	0	120622785	T	C
2	chr2:120623235:C:T	0	120623235	T	C
2	chr2:120624417:T:C	0	120624417	C	T
2	chr2:120625093:T:C	0	120625093	C	T
2	chr2:120625954:A:G	0	120625954	G	A
2	chr2:120626403:T:C	0	120626403	C	T
2	chr2:120626553:T:C	0	120626553	C	T
2	chr2:120626573:T:C	0	120626573	C	T
2	chr2:120627184:G:A	0	120627184	A	G
2	chr2:120627312:T:C	0	120627312	C	T
2	chr2:120627566:A:G	0	120627566	G	A
2	chr2:120628666:G:C	0	120628666	C	G
2	chr2:120630174:C:A	0	120630174	A	C
2	chr2:120630288:G:A	0	120630288	A	G
2	chr2:120630299:A:G	0	120630299	G	A
2	chr2:120634338:C:T	0	120634338	T	C
2	chr2:120635456:C:T	0	120635456	T	C
2	chr2:120636355:A:AG	0	120636355	AG	A
2	chr2:120636782:C:T	0	120636782	T	C
2	chr2:120637180:C:T	0	120637180	T	C
2	chr2:120637585:G:A	0	120637585	A	G
2	chr2:120637716:A:T	0	120637716	T	A
2	chr2:120638151:C:T	0	120638151	T	C
2	chr2:120638251:G:A	0	120638251	A	G
2	chr2:120639541:G:A	0	120639541	A	G
2	chr2:120639619:G:A	0	120639619	A	G
2	chr2:120639673:A:G	0	120639673	G	A
2	chr2:120639747:T:C	0	120639747	C	T
2	chr2:120639774:C:A	0	120639774	A	C
2	chr2:120640170:C:T	0	120640170	T	C
2	chr2:120640233:A:G	0	120640233	G	A
2	chr2:120640508:G:C	0	120640508	C	G
2	chr2:120642674:C:A	0	120642674	A	C
2	chr2:120642700:C:T	0	120642700	T	C
2	chr2:120643955:C:T	0	120643955	T	C
2	chr2:120644794:T:C	0	120644794	C	T
2	chr2:120647128:A:C	0	120647128	C	A
2	chr2:120648418:T:A	0	120648418	A	T
2	chr2:120648871:G:A	0	120648871	A	G
2	chr2:120649546:A:G	0	120649546	G	A
2	chr2:120649673:G:A	0	120649673	A	G
2	chr2:120649695:T:C	0	120649695	C	T
2	chr2:120650138:T:G	0	120650138	G	T
2	chr2:120651316:A:T	0	120651316	T	A
2	chr2:120652180:T:C	0	120652180	C	T
2	chr2:120652413:T:C	0	120652413	C	T
2	chr2:120653854:G:A	0	120653854	A	G
2	chr2:120656422:A:G	0	120656422	G	A
2	chr2:120658012:C:G	0	120658012	G	C
2	chr2:120658401:G:A	0	120658401	A	G
2	chr2:120659001:A:G	0	120659001	G	A
2	chr2:120659080:A:G	0	120659080	G	A
2	chr2:120659422:C:G	0	120659422	G	C
2	chr2:120659494:C:T	0	120659494	T	C
2	chr2:120660300:G:A	0	120660300	A	G
2	chr2:120660393:A:G	0	120660393	G	A
2	chr2:120661921:C:T	0	120661921	T	C
2	chr2:120662757:A:G	0	120662757	G	A
2	chr2:120662964:T:C	0	120662964	C	T
2	chr2:120663893:C:G	0	120663893	G	C
2	chr2:120665314:CACACAG:C	0	120665314	C	CACACAG
2	chr2:120667033:AGTTT:A	0	120667033	A	AGTTT
2	chr2:120667111:A:T	0	120667111	T	A
2	chr2:120667236:G:A	0	120667236	A	G
2	chr2:120667763:C:T	0	120667763	T	C
2	chr2:120668378:C:T	0	120668378	T	C
2	chr2:120668713:G:A	0	120668713	A	G
2	chr2:120671378:C:A	0	120671378	A	C
2	chr2:120672625:A:G	0	120672625	G	A
2	chr2:120675022:C:T	0	120675022	T	C
2	chr2:120676315:G:A	0	120676315	A	G
2	chr2:120678318:AAAAG:A	0	120678318	A	AAAAG
2	chr2:120678370:G:T	0	120678370	T	G
2	chr2:120679565:G:A	0	120679565	A	G
2	chr2:120679970:C:T	0	120679970	T	C
2	chr2:120680123:G:A	0	120680123	A	G
2	chr2:120681041:C:T	0	120681041	T	C
2	chr2:120681174:C:T	0	120681174	T	C
2	chr2:120681270:C:T	0	120681270	T	C
2	chr2:120682264:A:G	0	120682264	G	A
2	chr2:120682818:C:T	0	120682818	T	C
2	chr2:120682833:C:T	0	120682833	T	C
2	chr2:120682903:C:T	0	120682903	T	C
2	chr2:120682955:T:G	0	120682955	G	T
2	chr2:120683297:C:T	0	120683297	T	C
2	chr2:120683343:C:T	0	120683343	T	C
2	chr2:120683365:T:TG	0	120683365	TG	T
2	chr2:120683517:A:G	0	120683517	G	A
2	chr2:120683692:C:T	0	120683692	T	C
2	chr2:120684009:G:A	0	120684009	A	G
2	chr2:120684022:A:G	0	120684022	G	A
2	chr2:120684441:T:C	0	120684441	C	T
2	chr2:120684580:C:T	0	120684580	T	C
2	chr2:120685618:TAGG:T	0	120685618	T	TAGG
2	chr2:120686502:A:G	0	120686502	G	A
2	chr2:120687198:A:G	0	120687198	G	A
2	chr2:120687644:C:T	0	120687644	T	C
2	chr2:120687858:C:T	0	120687858	T	C
2	chr2:120689652:A:G	0	120689652	G	A
2	chr2:120689729:T:C	0	120689729	C	T
2	chr2:120690160:C:A	0	120690160	A	C
2	chr2:120690646:G:A	0	120690646	A	G
2	chr2:120691112:A:G	0	120691112	G	A
2	chr2:120691229:TAAG:T	0	120691229	T	TAAG
2	chr2:120691632:C:T	0	120691632	T	C
2	chr2:120692719:C:T	0	120692719	T	C
2	chr2:120693748:C:T	0	120693748	T	C
2	chr2:120695088:T:C	0	120695088	C	T
2	chr2:120696222:G:A	0	120696222	A	G
2	chr2:120697192:A:G	0	120697192	G	A
2	chr2:120699283:T:C	0	120699283	C	T
2	chr2:120701218:G:T	0	120701218	T	G
2	chr2:120701667:G:A	0	120701667	A	G
2	chr2:120701936:T:G	0	120701936	G	T
2	chr2:120702857:C:T	0	120702857	T	C
2	chr2:120703404:G:A	0	120703404	A	G
2	chr2:120705504:G:A	0	120705504	A	G
2	chr2:120705529:G:A	0	120705529	A	G
2	chr2:120706709:G:A	0	120706709	A	G
2	chr2:120707174:A:G	0	120707174	G	A
2	chr2:120707196:C:T	0	120707196	T	C
2	chr2:120707198:C:T	0	120707198	T	C
2	chr2:120707286:G:A	0	120707286	A	G
2	chr2:120707424:A:G	0	120707424	G	A
2	chr2:120707654:G:T	0	120707654	T	G
2	chr2:120707664:C:T	0	120707664	T	C
2	chr2:120707880:T:A	0	120707880	A	T
2	chr2:120707948:T:C	0	120707948	C	T
2	chr2:120707981:C:T	0	120707981	T	C
2	chr2:120708018:A:T	0	120708018	T	A
2	chr2:120708482:A:C	0	120708482	C	A
2	chr2:120708546:T:C	0	120708546	C	T
2	chr2:120708657:G:A	0	120708657	A	G
2	chr2:120708678:A:G	0	120708678	G	A
2	chr2:120708687:A:C	0	120708687	C	A
2	chr2:120708705:A:C	0	120708705	C	A
2	chr2:120708920:T:C	0	120708920	C	T
2	chr2:120709060:C:A	0	120709060	A	C
2	chr2:120709408:T:G	0	120709408	G	T
2	chr2:120709569:C:T	0	120709569	T	C
2	chr2:120709731:C:G	0	120709731	G	C
2	chr2:120709785:A:G	0	120709785	G	A
2	chr2:120710164:T:C	0	120710164	C	T
2	chr2:120710331:G:C	0	120710331	C	G
2	chr2:120710559:T:C	0	120710559	C	T
2	chr2:120710625:A:G	0	120710625	G	A
2	chr2:120710758:G:A	0	120710758	A	G
2	chr2:120710962:G:T	0	120710962	T	G
2	chr2:120711072:A:G	0	120711072	G	A
2	chr2:120711113:A:G	0	120711113	G	A
2	chr2:120711170:G:C	0	120711170	C	G
2	chr2:120711342:G:T	0	120711342	T	G
2	chr2:120711351:G:A	0	120711351	A	G
2	chr2:120711360:A:G	0	120711360	G	A
2	chr2:120712389:T:C	0	120712389	C	T
2	chr2:120712479:T:C	0	120712479	C	T
2	chr2:120712625:C:T	0	120712625	T	C
2	chr2:120712663:T:C	0	120712663	C	T
2	chr2:120713233:G:A	0	120713233	A	G
2	chr2:120713395:A:C	0	120713395	C	A
2	chr2:120713483:A:T	0	120713483	T	A
2	chr2:120715225:A:G	0	120715225	G	A
2	chr2:120715496:G:GACAA	0	120715496	GACAA	G
2	chr2:120715700:A:T	0	120715700	T	A
2	chr2:120715925:G:A	0	120715925	A	G
2	chr2:120716054:A:G	0	120716054	G	A
2	chr2:120716301:A:C	0	120716301	C	A
2	chr2:120716325:G:T	0	120716325	T	G
2	chr2:120716360:A:T	0	120716360	T	A
2	chr2:120717572:C:T	0	120717572	T	C
2	chr2:120717883:A:G	0	120717883	G	A
2	chr2:120718260:A:G	0	120718260	G	A
2	chr2:120718452:A:C	0	120718452	C	A
2	chr2:120718589:C:T	0	120718589	T	C
2	chr2:120718613:C:T	0	120718613	T	C
2	chr2:120719205:A:G	0	120719205	G	A
2	chr2:120719526:TG:T	0	120719526	T	TG
2	chr2:120719911:A:G	0	120719911	G	A
2	chr2:120720006:T:C	0	120720006	C	T
2	chr2:120721548:G:A	0	120721548	A	G
2	chr2:120721821:C:T	0	120721821	T	C
2	chr2:120722029:G:A	0	120722029	A	G
2	chr2:120722277:G:C	0	120722277	C	G
2	chr2:120722450:T:C	0	120722450	C	T
2	chr2:120723480:C:T	0	120723480	T	C
2	chr2:120723955:T:C	0	120723955	C	T
2	chr2:120724465:T:C	0	120724465	C	T
2	chr2:120724735:A:T	0	120724735	T	A
2	chr2:120724783:G:A	0	120724783	A	G
2	chr2:120724895:T:C	0	120724895	C	T
2	chr2:120725016:A:G	0	120725016	G	A
2	chr2:120725066:C:T	0	120725066	T	C
2	chr2:120725224:T:C	0	120725224	C	T
2	chr2:120725690:C:A	0	120725690	A	C
2	chr2:120725915:T:C	0	120725915	C	T
2	chr2:120726144:T:C	0	120726144	C	T
2	chr2:120726174:G:A	0	120726174	A	G
2	chr2:120726188:G:C	0	120726188	C	G
2	chr2:120726559:T:C	0	120726559	C	T
2	chr2:120726665:T:G	0	120726665	G	T
2	chr2:120727016:T:C	0	120727016	C	T
2	chr2:120727489:T:C	0	120727489	C	T
2	chr2:120727661:T:C	0	120727661	C	T
2	chr2:120727667:C:T	0	120727667	T	C
2	chr2:120727849:T:C	0	120727849	C	T
2	chr2:120728990:C:T	0	120728990	T	C
2	chr2:120729261:T:A	0	120729261	A	T
2	chr2:120729349:G:A	0	120729349	A	G
2	chr2:120729386:G:A	0	120729386	A	G
2	chr2:120729828:C:T	0	120729828	T	C
2	chr2:120730443:C:T	0	120730443	T	C
2	chr2:120730663:C:T	0	120730663	T	C
2	chr2:120731200:C:A	0	120731200	A	C
2	chr2:120731899:C:T	0	120731899	T	C
2	chr2:120734629:T:C	0	120734629	C	T
2	chr2:120736386:T:A	0	120736386	A	T
2	chr2:120738026:A:G	0	120738026	G	A
2	chr2:120739638:C:T	0	120739638	T	C
2	chr2:120740974:C:T	0	120740974	T	C
2	chr2:120741069:T:A	0	120741069	A	T
2	chr2:120741871:G:A	0	120741871	A	G
2	chr2:120743642:A:C	0	120743642	C	A
2	chr2:120743711:C:T	0	120743711	T	C
2	chr2:120745123:G:T	0	120745123	T	G
2	chr2:120746085:A:G	0	120746085	G	A
2	chr2:120747092:T:C	0	120747092	C	T
2	chr2:120747357:C:T	0	120747357	T	C
2	chr2:120748958:A:G	0	120748958	G	A
2	chr2:120749226:A:G	0	120749226	G	A
2	chr2:120750740:A:G	0	120750740	G	A
2	chr2:120751652:G:A	0	120751652	A	G
2	chr2:120751719:A:G	0	120751719	G	A
2	chr2:120751802:C:T	0	120751802	T	C
2	chr2:120753067:G:A	0	120753067	A	G
2	chr2:120753853:A:G	0	120753853	G	A
2	chr2:120755212:C:T	0	120755212	T	C
2	chr2:120755390:A:G	0	120755390	G	A
```
