## Supplementary material for "Characterization of shared and ancestry-specific signals driving complex traits using multi-ancestry fine-mapping": mesusieoutput

```
                 eur          afr      eur_afr
   [1,] 0.0001393349 0.0001396655 4.346142e-05
   [2,] 0.0001396249 0.0001382227 4.562489e-05
   [3,] 0.0001414136 0.0001394417 4.364487e-05
   [4,] 0.0001345251 0.0001441175 4.672558e-05
   [5,] 0.0001369045 0.0001373960 4.439820e-05
   [6,] 0.0001346598 0.0001399577 4.472590e-05
   [7,] 0.0001346093 0.0001391809 4.463103e-05
   [8,] 0.0001348576 0.0001386938 4.435291e-05
   [9,] 0.0001346054 0.0001412387 4.512959e-05
  [10,] 0.0001407233 0.0001433360 4.476338e-05
  [11,] 0.0001346032 0.0001402231 4.489788e-05
  [12,] 0.0001374125 0.0001406187 4.447422e-05
  [13,] 0.0001374089 0.0001405845 4.447187e-05
  [14,] 0.0001345843 0.0001538727 4.345386e-05
  [15,] 0.0001386483 0.0001417850 4.441151e-05
  [16,] 0.0001371236 0.0001381511 4.538898e-05
  [17,] 0.0001401684 0.0001380564 4.591980e-05
  [18,] 0.0001368738 0.0001408743 4.458314e-05
  [19,] 0.0001365974 0.0001421148 4.484938e-05
  [20,] 0.0001366257 0.0001419140 4.480618e-05
  [21,] 0.0001359030 0.0001548244 4.323684e-05
  [22,] 0.0001345613 0.0001392152 4.505513e-05
  [23,] 0.0001345462 0.0001392620 4.496361e-05
  [24,] 0.0001345476 0.0001391398 4.494186e-05
  [25,] 0.0001345484 0.0001394108 4.503473e-05
  [26,] 0.0001345459 0.0001392412 4.494498e-05
  [27,] 0.0001367319 0.0001439003 4.359640e-05
  [28,] 0.0001394687 0.0001382384 4.554828e-05
  [29,] 0.0001368751 0.0001438601 4.357483e-05
  [30,] 0.0001291816 0.0001379528 4.365501e-05
  [31,] 0.0001337653 0.0001560252 4.400602e-05
  [32,] 0.0001394940 0.0001382325 4.555319e-05
  [33,] 0.0001340788 0.0001541839 4.366911e-05
  [34,] 0.0001344465 0.0001554951 4.369163e-05
  [35,] 0.0001358850 0.0001383244 4.425028e-05
  [36,] 0.0001320022 0.0001500192 4.585264e-05
  [37,] 0.0001320471 0.0001499102 4.573631e-05
  [38,] 0.0001320816 0.0001386925 4.377232e-05
  [39,] 0.0001352510 0.0001385338 4.546436e-05
  [40,] 0.0001476433 0.0001387336 4.897862e-05
  [41,] 0.0001352921 0.0001378343 4.479261e-05
  [42,] 0.0001351158 0.0001382763 4.522183e-05
  [43,] 0.0001359684 0.0001405719 4.540354e-05
  [44,] 0.0001388388 0.0001410102 4.605067e-05
  [45,] 0.0001355634 0.0001382771 4.536130e-05
  [46,] 0.0001415592 0.0005801223 4.592786e-05
  [47,] 0.0001346838 0.0001477035 4.498392e-05
  [48,] 0.0001396047 0.0001377936 4.607359e-05
  [49,] 0.0001332705 0.0001391823 4.347237e-05
  [50,] 0.0001385501 0.0001411544 4.625781e-05
  [51,] 0.0001388888 0.0001398821 4.408703e-05
  [52,] 0.0001385389 0.0001404471 4.611485e-05
  [53,] 0.0001392088 0.0001372167 4.570095e-05
  [54,] 0.0001369226 0.0001422589 4.235382e-05
  [55,] 0.0001343314 0.0001427273 4.248556e-05
  [56,] 0.0001368179 0.0001384869 4.527402e-05
  [57,] 0.0001371904 0.0001672574 4.307560e-05
  [58,] 0.0001387997 0.0002980437 4.698477e-05
  [59,] 0.0001397336 0.0001481786 4.559593e-05
  [60,] 0.0001355081 0.0001374739 4.409828e-05
  [61,] 0.0001355795 0.0001386855 4.568930e-05
  [62,] 0.0001403172 0.0001434710 4.349657e-05
  [63,] 0.0001396866 0.0001372266 4.592745e-05
  [64,] 0.0001387510 0.0001411264 4.611827e-05
  [65,] 0.0001368992 0.0001392883 4.562350e-05
  [66,] 0.0001326957 0.0001391383 4.339769e-05
  [67,] 0.0001349181 0.0001377187 4.496866e-05
  [68,] 0.0001281616 0.0001363688 4.165442e-05
  [69,] 0.0001411684 0.0002104350 4.610648e-05
  [70,] 0.0001402990 0.0001376144 4.625299e-05
  [71,] 0.0001380688 0.0001390619 4.573647e-05
  [72,] 0.0001280566 0.0001366035 4.189008e-05
  [73,] 0.0001437715 0.0001402157 4.481060e-05
  [74,] 0.0001376448 0.0001381546 4.551203e-05
  [75,] 0.0001292846 0.0001366531 4.232668e-05
  [76,] 0.0001414767 0.0001449338 4.473323e-05
  [77,] 0.0001304868 0.0001415360 4.244077e-05
  [78,] 0.0001369454 0.0001546301 4.499921e-05
  [79,] 0.0001345060 0.0001454319 4.903965e-05
  [80,] 0.0001391888 0.0001381933 4.552346e-05
  [81,] 0.0001390382 0.0001392116 4.763302e-05
  [82,] 0.0001373162 0.0001401725 4.534226e-05
  [83,] 0.0001389277 0.0001374910 4.582364e-05
  [84,] 0.0001353115 0.0001382149 4.215770e-05
  [85,] 0.0001272266 0.0001419292 4.340493e-05
  [86,] 0.0001382566 0.0001388042 4.613326e-05
  [87,] 0.0001281911 0.0001407373 4.434727e-05
  [88,] 0.0001389490 0.0001375612 4.578719e-05
  [89,] 0.0001383342 0.0001400546 4.746813e-05
  [90,] 0.0001396287 0.0001393080 4.570995e-05
  [91,] 0.0001389472 0.0001416690 4.232871e-05
  [92,] 0.0001380274 0.0001456651 4.206884e-05
  [93,] 0.0001353423 0.0001352992 4.503196e-05
  [94,] 0.0001283606 0.0001418276 4.493762e-05
  [95,] 0.0001285379 0.0001434027 4.571900e-05
  [96,] 0.0001401493 0.0001388160 4.681124e-05
  [97,] 0.0001383405 0.0001399232 4.530083e-05
  [98,] 0.0001350570 0.0001348116 4.363947e-05
  [99,] 0.0001593737 0.0001414193 1.842412e-04
 [100,] 0.0001390215 0.0025621253 2.889974e-04
 [101,] 0.0001325219 0.0003171217 5.585574e-05
 [102,] 0.0001389958 0.0001387621 4.581348e-05
 [103,] 0.0001375899 0.0019390608 1.689941e-04
 [104,] 0.0001328459 0.0001388793 4.480257e-05
 [105,] 0.0001325875 0.0024557036 1.211671e-04
 [106,] 0.0001317335 0.0016178013 9.144786e-05
 [107,] 0.0001365924 0.0001397688 4.510402e-05
 [108,] 0.0001286083 0.0001381871 4.291918e-05
 [109,] 0.0001286399 0.0001347647 4.162894e-05
 [110,] 0.0001458056 0.0001399009 5.326936e-05
 [111,] 0.0001368602 0.0001369036 4.494708e-05
 [112,] 0.0001320538 0.0001363752 4.350164e-05
 [113,] 0.0001282667 0.0001381020 4.262208e-05
 [114,] 0.0001414354 0.0001361662 4.677881e-05
 [115,] 0.0001323272 0.0001373813 4.521498e-05
 [116,] 0.0001398541 0.0001388192 4.646471e-05
 [117,] 0.0001405273 0.0001356563 4.636487e-05
 [118,] 0.0001403600 0.0001368204 4.774133e-05
 [119,] 0.0001369165 0.0001375832 4.517120e-05
 [120,] 0.0001410341 0.0001361542 4.807838e-05
 [121,] 0.0001378013 0.0001372278 4.727794e-05
 [122,] 0.0001500374 0.0001413785 5.848803e-05
 [123,] 0.0001358583 0.0001372048 4.480681e-05
 [124,] 0.0001372071 0.0001393394 4.668472e-05
 [125,] 0.0001406668 0.0001386587 4.678204e-05
 [126,] 0.0001394863 0.0001387029 4.629077e-05
 [127,] 0.0001309272 0.0001357331 4.185397e-05
 [128,] 0.0001435390 0.0001406484 5.184013e-05
 [129,] 0.0001359311 0.0001377247 4.519657e-05
 [130,] 0.0001287759 0.0001364231 4.223556e-05
 [131,] 0.0001360442 0.0001376221 4.535716e-05
 [132,] 0.0001391689 0.0001386831 4.626395e-05
 [133,] 0.0001392350 0.0001388136 4.631534e-05
 [134,] 0.0001440661 0.0001386136 4.911267e-05
 [135,] 0.0001441708 0.0001403975 5.193442e-05
 [136,] 0.0001362168 0.0001365162 4.511969e-05
 [137,] 0.0001309924 0.0001377709 4.230329e-05
 [138,] 0.0001413768 0.0001355335 4.746811e-05
 [139,] 0.0001285688 0.0001378267 4.273980e-05
 [140,] 0.0001372277 0.0001367006 4.556778e-05
 [141,] 0.0001459796 0.0001386636 4.997648e-05
 [142,] 0.0001386849 0.0001388115 4.604010e-05
 [143,] 0.0001471332 0.0001385327 5.000283e-05
 [144,] 0.0001384163 0.0001388475 4.591915e-05
 [145,] 0.0001385230 0.0001385390 4.609340e-05
 [146,] 0.0001315733 0.0001380743 4.443759e-05
 [147,] 0.0001384553 0.0001387309 4.603649e-05
 [148,] 0.0001355518 0.0001352983 4.435220e-05
 [149,] 0.0001384044 0.0001401889 4.604685e-05
 [150,] 0.0001384935 0.0001388119 4.598169e-05
 [151,] 0.0001383094 0.0001388119 4.592667e-05
 [152,] 0.0001385554 0.0001388119 4.600010e-05
 [153,] 0.0001385794 0.0001388120 4.600717e-05
 [154,] 0.0001373844 0.0001389415 4.549218e-05
 [155,] 0.0001386865 0.0001388119 4.603963e-05
 [156,] 0.0001386316 0.0001388119 4.602318e-05
 [157,] 0.0001470665 0.0001385428 5.000444e-05
 [158,] 0.0001485361 0.0001387340 4.899468e-05
 [159,] 0.0001361931 0.0001386812 4.643068e-05
 [160,] 0.0001311934 0.0001350184 4.284923e-05
 [161,] 0.0001387440 0.0001388397 4.597747e-05
 [162,] 0.0001458254 0.0001384972 4.943819e-05
 [163,] 0.0001387467 0.0001388864 4.593848e-05
 [164,] 0.0001309834 0.0001380623 4.415637e-05
 [165,] 0.0001466860 0.0001384627 4.962496e-05
 [166,] 0.0001314354 0.0001350758 4.244641e-05
 [167,] 0.0001389288 0.0001388864 4.598711e-05
 [168,] 0.0001378539 0.0001367328 4.700671e-05
 [169,] 0.0001357683 0.0001354829 4.457068e-05
 [170,] 0.0001354102 0.0001357222 4.448194e-05
 [171,] 0.0001307886 0.0001379319 4.393947e-05
 [172,] 0.0001316326 0.0001361109 4.197328e-05
 [173,] 0.0001373507 0.0001364783 4.542329e-05
 [174,] 0.0001382757 0.0001388778 4.584396e-05
 [175,] 0.0001388900 0.0001388887 4.600304e-05
 [176,] 0.0001387540 0.0001349305 4.536378e-05
 [177,] 0.0001386228 0.0001388977 4.591908e-05
 [178,] 0.0001354121 0.0001354696 4.434634e-05
 [179,] 0.0001385608 0.0001389732 4.657365e-05
 [180,] 0.0001305782 0.0001379309 4.384662e-05
 [181,] 0.0001314300 0.0001353571 4.239492e-05
 [182,] 0.0001303004 0.0001350856 4.255689e-05
 [183,] 0.0001463209 0.0001385780 4.984487e-05
 [184,] 0.0001386019 0.0001388874 4.592223e-05
 [185,] 0.0001422386 0.0001367790 4.812789e-05
 [186,] 0.0001352073 0.0001372694 4.587022e-05
 [187,] 0.0001279212 0.0001387499 4.245621e-05
 [188,] 0.0001373371 0.0001376980 4.489976e-05
 [189,] 0.0001603028 0.0001387795 5.069863e-05
 [190,] 0.0001368241 0.0001377489 4.465782e-05
 [191,] 0.0001616789 0.0001382939 5.244748e-05
 [192,] 0.0001380082 0.0001391046 4.616992e-05
 [193,] 0.0001340193 0.0001385417 4.331877e-05
 [194,] 0.0001383886 0.0001375508 4.556268e-05
 [195,] 0.0001356733 0.0001402367 4.315122e-05
 [196,] 0.0001354690 0.0001384526 4.788381e-05
 [197,] 0.0001366165 0.0001385845 4.863273e-05
 [198,] 0.0001615952 0.0001381913 5.334110e-05
 [199,] 0.0001602419 0.0001382036 5.352180e-05
 [200,] 0.0001606219 0.0001382029 5.362960e-05
 [201,] 0.0001600874 0.0001382307 5.381016e-05
 [202,] 0.0001616682 0.0001382200 5.425698e-05
 [203,] 0.0001610280 0.0001382042 5.379707e-05
 [204,] 0.0001611786 0.0001382276 5.415357e-05
 [205,] 0.0001619852 0.0001382364 5.451091e-05
 [206,] 0.0001639620 0.0001382284 5.512903e-05
 [207,] 0.0001584529 0.0001382272 5.315992e-05
 [208,] 0.0001367918 0.0001408230 4.528601e-05
 [209,] 0.0001280248 0.0001399492 4.325888e-05
 [210,] 0.0001646429 0.0001386154 5.814505e-05
 [211,] 0.0001360438 0.0001375798 4.454278e-05
 [212,] 0.0001632820 0.0001381977 5.438818e-05
 [213,] 0.0001352887 0.0001377658 4.638889e-05
 [214,] 0.0001358416 0.0001375814 4.448375e-05
 [215,] 0.0001648832 0.0001381984 5.493968e-05
 [216,] 0.0001654114 0.0001381986 5.512280e-05
 [217,] 0.0001644221 0.0001382038 5.474219e-05
 [218,] 0.0001370869 0.0001409748 4.520954e-05
 [219,] 0.0001643380 0.0001382090 5.500325e-05
 [220,] 0.0001645409 0.0001382115 5.511305e-05
 [221,] 0.0001344073 0.0001381320 4.634487e-05
 [222,] 0.0001643790 0.0001381904 5.437559e-05
 [223,] 0.0001362492 0.0001375946 4.457251e-05
 [224,] 0.0001279443 0.0001390379 4.279565e-05
 [225,] 0.0001636346 0.0001382007 5.464970e-05
 [226,] 0.0001664699 0.0001382105 5.576912e-05
 [227,] 0.0001674443 0.0001383818 5.792793e-05
 [228,] 0.0001669856 0.0001383879 5.778424e-05
 [229,] 0.0001619203 0.0001383188 5.557430e-05
 [230,] 0.0001655529 0.0001382619 5.653892e-05
 [231,] 0.0001625234 0.0001383943 5.609218e-05
 [232,] 0.0001639584 0.0001383943 5.662999e-05
 [233,] 0.0001630298 0.0001384207 5.638975e-05
 [234,] 0.0001632373 0.0001384207 5.646783e-05
 [235,] 0.0001314927 0.0001377402 4.294912e-05
 [236,] 0.0001608455 0.0001389327 5.683385e-05
 [237,] 0.0001613013 0.0001386261 5.645273e-05
 [238,] 0.0001592675 0.0001388164 5.627757e-05
 [239,] 0.0001592281 0.0001387465 5.606739e-05
 [240,] 0.0001636172 0.0001385376 5.361813e-05
 [241,] 0.0001598371 0.0001387481 5.632128e-05
 [242,] 0.0001379605 0.0001388574 4.586171e-05
 [243,] 0.0001596688 0.0001385268 5.556255e-05
 [244,] 0.0001639248 0.0001384283 5.528067e-05
 [245,] 0.0001657901 0.0001405331 1.011375e-04
 [246,] 0.0001596744 0.0001465943 1.510598e-04
 [247,] 0.0001570219 0.0001387353 5.491145e-05
 [248,] 0.0001380538 0.0001390622 4.586234e-05
 [249,] 0.0001589897 0.0001391597 5.657980e-05
 [250,] 0.0001380506 0.0001390975 4.586692e-05
 [251,] 0.0001600246 0.0001386818 5.528270e-05
 [252,] 0.0001295495 0.0001379057 4.375979e-05
 [253,] 0.0001551993 0.0001454285 1.184329e-04
 [254,] 0.0001387062 0.0001362227 4.763719e-05
 [255,] 0.0001330666 0.0001363765 4.265554e-05
 [256,] 0.0001380180 0.0001376269 4.511978e-05
 [257,] 0.0001331257 0.0001374247 4.362386e-05
 [258,] 0.0001368598 0.0001366396 4.728344e-05
 [259,] 0.0001360213 0.0001366567 4.690181e-05
 [260,] 0.0001333571 0.0001374601 4.363750e-05
 [261,] 0.0001328868 0.0001374643 4.350926e-05
 [262,] 0.0001334689 0.0001374860 4.363878e-05
 [263,] 0.0001334194 0.0001374936 4.361355e-05
 [264,] 0.0001334891 0.0001374095 4.375929e-05
 [265,] 0.0001360987 0.0001364222 4.670255e-05
 [266,] 0.0001357688 0.0001365180 4.664689e-05
 [267,] 0.0001362440 0.0001362230 4.655594e-05
 [268,] 0.0001613002 0.0001385941 5.538986e-05
 [269,] 0.0001355934 0.0001364372 4.648575e-05
 [270,] 0.0001292101 0.0001380406 4.362469e-05
 [271,] 0.0001508615 0.0001420892 5.945925e-05
 [272,] 0.0001334454 0.0001374111 4.374331e-05
 [273,] 0.0001379975 0.0001395079 4.595483e-05
 [274,] 0.0001385225 0.0001367303 4.816456e-05
 [275,] 0.0001389577 0.0001366117 4.822427e-05
 [276,] 0.0001288573 0.0001379906 4.336924e-05
 [277,] 0.0001637539 0.0001397929 1.225426e-04
 [278,] 0.0001391717 0.0001366440 4.836078e-05
 [279,] 0.0001391334 0.0001365146 4.819100e-05
 [280,] 0.0001484824 0.0001353954 4.984577e-05
 [281,] 0.0002933050 0.0001358080 5.992965e-05
 [282,] 0.0001957204 0.0001364073 5.717726e-05
 [283,] 0.0001296606 0.0001381512 4.397986e-05
 [284,] 0.0001901573 0.0001380037 5.989133e-05
 [285,] 0.0001399530 0.0001366634 4.774908e-05
 [286,] 0.0001417640 0.0001366398 4.843563e-05
 [287,] 0.0001382968 0.0001362514 4.616827e-05
 [288,] 0.0001379683 0.0001391870 4.613941e-05
 [289,] 0.0001323629 0.0001374327 4.380740e-05
 [290,] 0.0001288212 0.0001382958 4.350325e-05
 [291,] 0.0001379581 0.0001393742 4.618398e-05
 [292,] 0.0001469346 0.0001361031 4.740311e-05
 [293,] 0.0001429429 0.0001361943 4.784534e-05
 [294,] 0.0001288546 0.0001385844 4.366456e-05
 [295,] 0.0001377838 0.0001411662 4.619796e-05
 [296,] 0.0001292330 0.0001417311 4.569004e-05
 [297,] 0.0001296865 0.0001380037 4.388903e-05
 [298,] 0.0001723325 0.0001387176 6.480403e-05
 [299,] 0.0001315649 0.0001375399 4.363559e-05
 [300,] 0.0001287616 0.0001376425 4.312674e-05
 [301,] 0.0001561726 0.0001374276 5.478326e-05
 [302,] 0.0001473141 0.0001356347 4.872964e-05
 [303,] 0.0001446720 0.0001364353 4.927763e-05
 [304,] 0.0001389253 0.0001389732 4.684454e-05
 [305,] 0.0001297283 0.0001363397 4.159274e-05
 [306,] 0.0001304619 0.0001362822 4.250999e-05
 [307,] 0.0001302552 0.0001377256 4.304425e-05
 [308,] 0.0001296336 0.0001375267 4.265154e-05
 [309,] 0.0001297652 0.0001381615 4.277150e-05
 [310,] 0.0001332975 0.0001359457 4.298885e-05
 [311,] 0.0001323712 0.0001363116 4.406285e-05
 [312,] 0.0001291851 0.0001347913 4.210762e-05
 [313,] 0.0001385053 0.0001391761 4.685097e-05
 [314,] 0.0001340231 0.0001376041 4.443599e-05
 [315,] 0.0001326381 0.0001357806 4.313435e-05
 [316,] 0.0001337024 0.0001356742 4.351336e-05
 [317,] 0.0001335883 0.0001364922 4.480119e-05
 [318,] 0.0001328067 0.0001383929 4.536585e-05
 [319,] 0.0001331500 0.0001361023 4.414158e-05
 [320,] 0.0001289896 0.0001352233 4.237188e-05
 [321,] 0.0001353593 0.0001363666 4.249647e-05
 [322,] 0.0001331452 0.0001372468 4.322816e-05
 [323,] 0.0001294066 0.0001348669 4.228917e-05
 [324,] 0.0001294686 0.0001381455 4.275519e-05
 [325,] 0.0001283598 0.0001367051 4.169766e-05
 [326,] 0.0001295169 0.0001409586 4.218857e-05
 [327,] 0.0001386100 0.0001380203 4.593213e-05
 [328,] 0.0001473939 0.0001363176 4.853324e-05
 [329,] 0.0001323458 0.0001398199 4.708296e-05
 [330,] 0.0001349072 0.0001376726 4.720461e-05
 [331,] 0.0001301736 0.0001385306 4.367438e-05
 [332,] 0.0001378923 0.0001375124 4.576565e-05
 [333,] 0.0001354320 0.0001370633 4.374906e-05
 [334,] 0.0001680803 0.0001388235 5.033120e-05
 [335,] 0.0001344113 0.0001402848 4.879547e-05
 [336,] 0.0001376943 0.0001374458 4.655479e-05
 [337,] 0.0001345647 0.0001458927 7.240254e-05
 [338,] 0.0001300608 0.0001385306 4.360275e-05
 [339,] 0.0001310310 0.0001391546 4.564797e-05
 [340,] 0.0001542599 0.0001396609 4.764824e-05
 [341,] 0.0001376145 0.0001390090 4.697024e-05
 [342,] 0.0001290424 0.0001408309 4.440267e-05
 [343,] 0.0001292505 0.0001413191 4.486570e-05
 [344,] 0.0001373812 0.0001389171 4.664976e-05
 [345,] 0.0001375117 0.0001424660 4.851335e-05
 [346,] 0.0001374983 0.0001423331 4.843862e-05
 [347,] 0.0001375276 0.0001428308 4.869747e-05
 [348,] 0.0001373395 0.0001386137 4.645807e-05
 [349,] 0.0001377373 0.0001384519 4.681629e-05
 [350,] 0.0001375512 0.0001381657 4.648072e-05
 [351,] 0.0001377983 0.0001388334 4.707309e-05
 [352,] 0.0001419458 0.0001412791 4.575748e-05
 [353,] 0.0001421795 0.0001424812 4.569779e-05
 [354,] 0.0001398118 0.0001381538 4.597211e-05
 [355,] 0.0001377971 0.0001389624 4.714001e-05
 [356,] 0.0001376512 0.0001428226 4.909922e-05
 [357,] 0.0001377760 0.0001392399 4.725591e-05
 [358,] 0.0001377405 0.0001422814 4.874968e-05
 [359,] 0.0001385592 0.0002268578 4.698075e-05
 [360,] 0.0001400440 0.0001382784 4.593775e-05
 [361,] 0.0001416765 0.0001388968 4.773457e-05
 [362,] 0.0001430196 0.0001389270 4.957459e-05
 [363,] 0.0001391711 0.0001364225 4.511794e-05
 [364,] 0.0001405602 0.0001393365 4.586111e-05
 [365,] 0.0001369544 0.0001449745 4.830939e-05
 [366,] 0.0001396416 0.0001382758 4.587539e-05
 [367,] 0.0001376571 0.0001388296 4.593800e-05
 [368,] 0.0001326843 0.0001372183 4.329231e-05
 [369,] 0.0001391327 0.0001435181 4.618447e-05
 [370,] 0.0001416817 0.0001389192 4.779078e-05
 [371,] 0.0001384256 0.0001420951 4.625240e-05
 [372,] 0.0001392686 0.0001431764 4.609826e-05
 [373,] 0.0001400558 0.0001386725 4.600144e-05
 [374,] 0.0001372671 0.0001386016 4.623649e-05
 [375,] 0.0001400659 0.0001350100 4.539005e-05
 [376,] 0.0001369658 0.0001406071 4.671328e-05
 [377,] 0.0001369122 0.0001405009 4.662736e-05
 [378,] 0.0001369818 0.0001405660 4.681625e-05
 [379,] 0.0001384660 0.0001381842 4.585399e-05
 [380,] 0.0001369297 0.0001365892 4.520429e-05
 [381,] 0.0001393170 0.0001385201 4.630204e-05
 [382,] 0.0001393484 0.0001385193 4.631168e-05
 [383,] 0.0001393730 0.0001385279 4.636242e-05
 [384,] 0.0001402453 0.0001384681 4.613193e-05
 [385,] 0.0001399082 0.0001373930 4.601840e-05
 [386,] 0.0001381079 0.0001386314 4.532403e-05
 [387,] 0.0001407567 0.0001383523 4.589305e-05
 [388,] 0.0001381672 0.0001383473 4.522766e-05
 [389,] 0.0001464826 0.0001360585 4.556481e-05
 [390,] 0.0001376361 0.0001386222 4.577435e-05
 [391,] 0.0001478764 0.0001391056 4.497448e-05
 [392,] 0.0001432545 0.0001367639 4.436337e-05
 [393,] 0.0001375701 0.0001393802 4.428965e-05
 [394,] 0.0001549506 0.0001355666 4.806435e-05
 [395,] 0.0001361531 0.0001388649 4.536647e-05
 [396,] 0.0001381763 0.0001384214 4.580739e-05
 [397,] 0.0001391476 0.0001381642 4.528806e-05
 [398,] 0.0001387211 0.0001383558 4.556820e-05
 [399,] 0.0001342229 0.0001384212 4.347461e-05
 [400,] 0.0001405408 0.0001353990 4.495164e-05
 [401,] 0.0001419895 0.0001397151 4.308029e-05
 [402,] 0.0001388185 0.0001383041 4.559973e-05
 [403,] 0.0001459591 0.0001385168 4.607726e-05
 [404,] 0.0001388309 0.0001383686 4.558068e-05
 [405,] 0.0001388198 0.0001383686 4.557899e-05
 [406,] 0.0001388596 0.0001383686 4.558501e-05
 [407,] 0.0001387091 0.0001383700 4.556283e-05
 [408,] 0.0001541551 0.0001350072 4.812034e-05
 [409,] 0.0001462177 0.0001384145 4.620416e-05
 [410,] 0.0001380174 0.0001382078 4.539740e-05
 [411,] 0.0001380711 0.0001382714 4.539659e-05
 [412,] 0.0001389902 0.0001385029 4.503143e-05
 [413,] 0.0001380343 0.0001381271 4.539573e-05
 [414,] 0.0001380429 0.0001384136 4.578694e-05
 [415,] 0.0001387671 0.0001383370 4.558073e-05
 [416,] 0.0001434223 0.0001401374 4.308592e-05
 [417,] 0.0001381183 0.0001384113 4.581990e-05
 [418,] 0.0001380432 0.0001381022 4.539420e-05
 [419,] 0.0001450024 0.0001385114 4.568489e-05
 [420,] 0.0001379562 0.0001406805 4.235766e-05
 [421,] 0.0001296499 0.0001349036 4.182725e-05
 [422,] 0.0001399911 0.0001402232 4.264841e-05
 [423,] 0.0001374984 0.0001424403 4.229199e-05
 [424,] 0.0001490366 0.0001388205 4.986312e-05
 [425,] 0.0001399710 0.0001400015 4.269001e-05
 [426,] 0.0001444324 0.0001380849 4.765562e-05
 [427,] 0.0001395472 0.0001387693 4.294239e-05
 [428,] 0.0001508778 0.0001404517 4.455407e-05
 [429,] 0.0001638652 0.0001405326 4.579189e-05
 [430,] 0.0001479259 0.0001408029 4.532266e-05
 [431,] 0.0001342794 0.0001383373 4.460597e-05
 [432,] 0.0001344769 0.0001383413 4.470687e-05
 [433,] 0.0001709659 0.0001355246 5.087241e-05
 [434,] 0.0001516363 0.0001409569 4.453899e-05
 [435,] 0.0001534355 0.0001408945 4.486355e-05
 [436,] 0.0001389363 0.0001389518 4.708307e-05
 [437,] 0.0001342823 0.0001383433 4.466685e-05
 [438,] 0.0001710681 0.0001356151 5.070582e-05
 [439,] 0.0001667759 0.0001349298 5.449110e-05
 [440,] 0.0001514904 0.0001376694 4.692594e-05
 [441,] 0.0001392891 0.0001386275 4.624255e-05
 [442,] 0.0001537307 0.0001415233 4.467839e-05
 [443,] 0.0001305707 0.0001360080 4.192007e-05
 [444,] 0.0001487170 0.0001386480 4.578284e-05
 [445,] 0.0001641747 0.0001399611 4.570836e-05
 [446,] 0.0001693476 0.0001398271 4.580566e-05
 [447,] 0.0001653764 0.0001386554 4.594881e-05
 [448,] 0.0001480035 0.0001388494 4.979837e-05
 [449,] 0.0001527003 0.0001434529 4.385737e-05
 [450,] 0.0001406521 0.0001385828 4.571951e-05
 [451,] 0.0001293043 0.0001369655 4.228953e-05
 [452,] 0.0001418608 0.0001404863 4.480874e-05
 [453,] 0.0001609953 0.0001348136 5.092989e-05
 [454,] 0.0001662495 0.0001350135 5.100574e-05
 [455,] 0.0001417381 0.0001397094 4.491306e-05
 [456,] 0.0001415925 0.0001393815 4.499153e-05
 [457,] 0.0001413913 0.0001394173 4.495558e-05
 [458,] 0.0001492946 0.0001374923 4.667410e-05
 [459,] 0.0001478769 0.0001434476 4.319843e-05
 [460,] 0.0001406003 0.0001349111 4.513901e-05
 [461,] 0.0001401398 0.0001372553 4.623106e-05
 [462,] 0.0001613408 0.0001348609 5.281006e-05
 [463,] 0.0001409378 0.0001349245 4.515427e-05
 [464,] 0.0001411094 0.0001391698 4.498470e-05
 [465,] 0.0001592130 0.0001348502 5.201418e-05
 [466,] 0.0001402312 0.0001349226 4.497078e-05
 [467,] 0.0001336670 0.0001383413 4.441080e-05
 [468,] 0.0001542588 0.0001396467 4.495992e-05
 [469,] 0.0001398985 0.0001383241 4.454946e-05
 [470,] 0.0001417484 0.0001350673 4.490010e-05
 [471,] 0.0001368054 0.0001348390 4.496436e-05
 [472,] 0.0001365903 0.0001348755 4.498187e-05
 [473,] 0.0001371223 0.0001348757 4.517038e-05
 [474,] 0.0001366428 0.0001348841 4.501970e-05
 [475,] 0.0001364309 0.0001348673 4.491074e-05
 [476,] 0.0001366280 0.0001348325 4.488542e-05
 [477,] 0.0001437794 0.0001349935 4.572731e-05
 [478,] 0.0001379462 0.0001393566 4.380295e-05
 [479,] 0.0001378820 0.0001393208 4.380401e-05
 [480,] 0.0001379247 0.0001391105 4.379710e-05
 [481,] 0.0001375615 0.0001392881 4.381924e-05
 [482,] 0.0001379088 0.0001393101 4.380305e-05
 [483,] 0.0001375962 0.0001391447 4.381121e-05
 [484,] 0.0001369484 0.0001392555 4.386160e-05
 [485,] 0.0001375988 0.0001391636 4.381067e-05
 [486,] 0.0001378269 0.0001393337 4.380688e-05
 [487,] 0.0001376582 0.0001391745 4.380865e-05
 [488,] 0.0001380935 0.0001394777 4.379539e-05
 [489,] 0.0001590503 0.0001436491 4.406411e-05
 [490,] 0.0001380443 0.0001392465 4.379099e-05
 [491,] 0.0001420167 0.0001349842 4.528252e-05
 [492,] 0.0001381747 0.0001393915 4.379030e-05
 [493,] 0.0001381320 0.0001394010 4.379179e-05
 [494,] 0.0001378985 0.0001392751 4.379616e-05
 [495,] 0.0001388142 0.0001366710 4.501340e-05
 [496,] 0.0001388462 0.0001366860 4.500403e-05
 [497,] 0.0001404597 0.0001390216 4.493671e-05
 [498,] 0.0001389262 0.0001366378 4.508776e-05
 [499,] 0.0001389133 0.0001366684 4.504136e-05
 [500,] 0.0001387941 0.0001366658 4.501522e-05
 [501,] 0.0001399534 0.0001385887 4.648897e-05
 [502,] 0.0001388739 0.0001366684 4.503144e-05
 [503,] 0.0001390032 0.0001366933 4.503352e-05
 [504,] 0.0001384880 0.0001368084 4.480476e-05
 [505,] 0.0001384923 0.0001368257 4.583738e-05
 [506,] 0.0001375824 0.0001385532 4.612836e-05
 [507,] 0.0001383656 0.0001366722 4.490484e-05
 [508,] 0.0001384275 0.0001367065 4.488092e-05
 [509,] 0.0001371187 0.0001369225 4.446856e-05
 [510,] 0.0001375208 0.0001369864 4.451491e-05
 [511,] 0.0001369667 0.0001369616 4.442445e-05
 [512,] 0.0001374748 0.0001370970 4.444860e-05
 [513,] 0.0001372309 0.0001368028 4.458646e-05
 [514,] 0.0001369624 0.0001367680 4.455594e-05
 [515,] 0.0001368984 0.0001367237 4.457820e-05
 [516,] 0.0001368777 0.0001367924 4.452243e-05
 [517,] 0.0001390968 0.0001382980 4.497111e-05
 [518,] 0.0001367305 0.0001367924 4.449177e-05
 [519,] 0.0001391552 0.0001381303 4.504845e-05
 [520,] 0.0001367619 0.0001367987 4.449493e-05
 [521,] 0.0001387454 0.0001381312 4.497264e-05
 [522,] 0.0001367244 0.0001367987 4.448705e-05
 [523,] 0.0001367098 0.0001367728 4.449864e-05
 [524,] 0.0001388660 0.0001382715 4.493802e-05
 [525,] 0.0001517262 0.0001393422 4.471214e-05
 [526,] 0.0001485329 0.0001376845 4.535177e-05
 [527,] 0.0001492305 0.0001376868 4.549750e-05
 [528,] 0.0001463892 0.0001376537 4.492655e-05
 [529,] 0.0001508254 0.0001378080 4.573676e-05
 [530,] 0.0001377364 0.0001391366 4.435543e-05
 [531,] 0.0001366203 0.0001368375 4.444070e-05
 [532,] 0.0001379271 0.0001381351 4.577867e-05
 [533,] 0.0001485804 0.0001380378 4.510044e-05
 [534,] 0.0001376014 0.0001353883 4.400100e-05
 [535,] 0.0001350636 0.0001350829 4.357194e-05
 [536,] 0.0001385794 0.0001387644 4.471797e-05
 [537,] 0.0001606888 0.0001396015 4.687360e-05
 [538,] 0.0001506068 0.0001361439 4.837816e-05
 [539,] 0.0001527130 0.0001384467 4.603697e-05
 [540,] 0.0001684491 0.0001349558 5.217657e-05
 [541,] 0.0001768189 0.0001374406 6.577945e-05
 [542,] 0.0001384776 0.0001375525 4.614392e-05
 [543,] 0.0001568935 0.0001352107 4.894538e-05
 [544,] 0.0001385589 0.0001374988 4.610394e-05
 [545,] 0.0001389603 0.0001378129 4.661090e-05
 [546,] 0.0001378429 0.0001384723 4.582751e-05
 [547,] 0.0001469755 0.0001405408 4.532678e-05
 [548,] 0.0001454578 0.0001388539 4.790212e-05
 [549,] 0.0001669751 0.0001354488 5.704905e-05
 [550,] 0.0001381292 0.0001377295 4.550777e-05
 [551,] 0.0001343177 0.0001392737 4.303151e-05
 [552,] 0.0001420474 0.0001392239 4.533426e-05
 [553,] 0.0001380524 0.0001377125 4.550871e-05
 [554,] 0.0001461841 0.0001371640 4.726843e-05
 [555,] 0.0001399299 0.0001374523 4.740965e-05
 [556,] 0.0001409157 0.0001388227 4.681624e-05
 [557,] 0.0001389597 0.0001377629 4.566177e-05
 [558,] 0.0001354643 0.0001349164 4.441508e-05
 [559,] 0.0001401584 0.0001368523 4.719488e-05
 [560,] 0.0001422662 0.0001388662 4.566547e-05
 [561,] 0.0001426000 0.0001353888 4.779278e-05
 [562,] 0.0001423396 0.0001353328 4.758229e-05
 [563,] 0.0001477790 0.0001354734 4.806239e-05
 [564,] 0.0001415329 0.0001349537 4.634040e-05
 [565,] 0.0001416211 0.0001348926 4.607304e-05
 [566,] 0.0001450111 0.0001391238 4.602900e-05
 [567,] 0.0001485691 0.0001371190 4.829534e-05
 [568,] 0.0001383949 0.0001377720 4.557210e-05
 [569,] 0.0001460250 0.0001394742 4.566114e-05
 [570,] 0.0001413420 0.0001348951 4.597047e-05
 [571,] 0.0001478916 0.0001371230 4.807098e-05
 [572,] 0.0001403699 0.0001348484 4.518469e-05
 [573,] 0.0001577451 0.0001353947 4.833500e-05
 [574,] 0.0001422306 0.0001370937 4.546373e-05
 [575,] 0.0001386138 0.0001385640 4.642617e-05
 [576,] 0.0001713933 0.0001388336 4.764215e-05
 [577,] 0.0001465421 0.0001359045 4.688927e-05
 [578,] 0.0001408342 0.0001369610 4.440531e-05
 [579,] 0.0001375175 0.0001378577 4.535009e-05
 [580,] 0.0001421917 0.0001398087 4.621270e-05
 [581,] 0.0001444075 0.0001384080 4.842882e-05
 [582,] 0.0001473330 0.0001359054 4.712220e-05
 [583,] 0.0001485851 0.0001369086 5.248772e-05
 [584,] 0.0001345162 0.0001356856 4.425400e-05
 [585,] 0.0001460413 0.0001359415 4.662394e-05
 [586,] 0.0001447194 0.0001387970 4.624058e-05
 [587,] 0.0001350672 0.0001356762 4.444473e-05
 [588,] 0.0001388808 0.0001384469 4.644913e-05
 [589,] 0.0001426589 0.0001388381 4.727683e-05
 [590,] 0.0001341933 0.0001353906 4.443128e-05
 [591,] 0.0001350788 0.0001356608 4.440655e-05
 [592,] 0.0001386207 0.0001384726 4.634246e-05
 [593,] 0.0001427322 0.0001358718 4.863715e-05
 [594,] 0.0001386882 0.0001385381 4.643567e-05
 [595,] 0.0001342021 0.0001356185 4.400074e-05
 [596,] 0.0001347553 0.0001357018 4.436559e-05
 [597,] 0.0001345473 0.0001357255 4.432111e-05
 [598,] 0.0001340600 0.0001357060 4.410150e-05
 [599,] 0.0001369449 0.0001362438 4.663333e-05
 [600,] 0.0001424576 0.0001362446 4.778446e-05
 [601,] 0.0001432887 0.0001384416 4.634291e-05
 [602,] 0.0001425808 0.0001383933 4.623558e-05
 [603,] 0.0001374279 0.0001400186 4.993180e-05
 [604,] 0.0001390574 0.0001356999 4.699493e-05
 [605,] 0.0001364669 0.0001438410 5.163063e-05
 [606,] 0.0001436145 0.0001387223 4.695560e-05
 [607,] 0.0001336084 0.0001374867 4.528644e-05
 [608,] 0.0001470371 0.0001386472 4.711248e-05
 [609,] 0.0001343677 0.0001373230 4.560963e-05
 [610,] 0.0001391035 0.0001373585 4.880085e-05
 [611,] 0.0001390638 0.0001373856 4.880608e-05
 [612,] 0.0001405691 0.0001359443 4.797470e-05
 [613,] 0.0001341486 0.0001373503 4.550648e-05
 [614,] 0.0001342099 0.0001373466 4.553853e-05
 [615,] 0.0001389985 0.0001368712 4.706034e-05
 [616,] 0.0001378880 0.0001368206 4.549197e-05
 [617,] 0.0001385945 0.0001356492 4.550968e-05
 [618,] 0.0001415476 0.0001348608 4.557825e-05
 [619,] 0.0001380032 0.0001368738 4.560227e-05
 [620,] 0.0001326037 0.0001389486 4.462361e-05
 [621,] 0.0001373254 0.0001393354 4.516815e-05
 [622,] 0.0001385681 0.0001356383 4.548473e-05
 [623,] 0.0001382925 0.0001380944 4.640952e-05
 [624,] 0.0001418567 0.0001386673 4.749113e-05
 [625,] 0.0001484998 0.0001382491 4.855348e-05
 [626,] 0.0001417490 0.0001383894 4.605129e-05
 [627,] 0.0001419705 0.0001386206 4.729789e-05
 [628,] 0.0001420209 0.0001385080 4.592678e-05
 [629,] 0.0001382166 0.0001385562 4.601708e-05
 [630,] 0.0001397563 0.0001383584 4.642744e-05
 [631,] 0.0001380082 0.0001400329 4.703003e-05
 [632,] 0.0001391413 0.0001358126 4.593612e-05
 [633,] 0.0001391119 0.0001357413 4.585121e-05
 [634,] 0.0001379083 0.0001401238 4.670811e-05
 [635,] 0.0001395376 0.0001357717 4.612694e-05
 [636,] 0.0001383239 0.0001385339 4.607522e-05
 [637,] 0.0001512494 0.0001389964 6.077930e-05
 [638,] 0.0001393676 0.0001359280 4.620029e-05
 [639,] 0.0001395229 0.0001359383 4.628228e-05
 [640,] 0.0001392285 0.0001359449 4.615038e-05
 [641,] 0.0001406299 0.0001348611 4.546910e-05
 [642,] 0.0001397311 0.0001360548 4.648633e-05
 [643,] 0.0001419172 0.0001386686 4.694151e-05
 [644,] 0.0001395953 0.0001360443 4.641711e-05
 [645,] 0.0001382602 0.0001387954 4.626701e-05
 [646,] 0.0001390243 0.0001396887 4.874608e-05
 [647,] 0.0001389543 0.0001396147 4.864346e-05
 [648,] 0.0001395693 0.0001354784 4.580636e-05
 [649,] 0.0001396646 0.0001354587 4.581522e-05
 [650,] 0.0001396546 0.0001354793 4.584120e-05
 [651,] 0.0001354202 0.0001386994 4.573018e-05
 [652,] 0.0001390104 0.0001395506 4.865757e-05
 [653,] 0.0001390902 0.0001399401 4.894289e-05
 [654,] 0.0001395722 0.0001354879 4.581951e-05
 [655,] 0.0001398738 0.0001355101 4.596779e-05
 [656,] 0.0001384434 0.0001368437 4.589930e-05
 [657,] 0.0001396434 0.0001354795 4.583620e-05
 [658,] 0.0001396702 0.0001354744 4.583918e-05
 [659,] 0.0001398010 0.0001355000 4.592555e-05
 [660,] 0.0001396897 0.0001354942 4.587302e-05
 [661,] 0.0001419369 0.0001386820 4.688388e-05
 [662,] 0.0001498023 0.0001389983 5.109875e-05
 [663,] 0.0001426044 0.0001385390 4.605048e-05
 [664,] 0.0001379306 0.0001407796 4.733045e-05
 [665,] 0.0001377722 0.0001391015 4.708119e-05
 [666,] 0.0001362449 0.0001391309 4.582147e-05
 [667,] 0.0001429259 0.0001384607 4.622734e-05
 [668,] 0.0001398044 0.0001354379 4.584766e-05
 [669,] 0.0001381637 0.0001406704 4.775557e-05
 [670,] 0.0001355755 0.0001386897 4.495230e-05
 [671,] 0.0001420225 0.0001386818 4.690922e-05
 [672,] 0.0001409683 0.0001358504 4.665723e-05
 [673,] 0.0001421701 0.0001384107 4.564103e-05
 [674,] 0.0001363950 0.0001361290 4.458283e-05
 [675,] 0.0001384358 0.0001390703 4.734429e-05
 [676,] 0.0001365119 0.0001384175 4.602986e-05
 [677,] 0.0001385219 0.0001373969 4.619871e-05
 [678,] 0.0001435072 0.0001382142 5.094554e-05
 [679,] 0.0001384963 0.0001371038 4.603084e-05
 [680,] 0.0001402596 0.0001361660 4.801292e-05
 [681,] 0.0001384051 0.0001368273 4.581451e-05
 [682,] 0.0001427791 0.0001387153 4.723806e-05
 [683,] 0.0001434203 0.0001380791 4.642283e-05
 [684,] 0.0001343988 0.0001372221 4.542006e-05
 [685,] 0.0001318682 0.0001365279 4.474084e-05
 [686,] 0.0001403080 0.0001376219 4.571582e-05
 [687,] 0.0001348011 0.0001371951 4.567024e-05
 [688,] 0.0001351915 0.0001369318 4.567943e-05
 [689,] 0.0001406894 0.0001385326 4.565601e-05
 [690,] 0.0001345250 0.0001373610 4.559162e-05
 [691,] 0.0001406879 0.0001384860 4.566510e-05
 [692,] 0.0001339379 0.0001382233 4.576871e-05
 [693,] 0.0001307145 0.0001368781 4.262670e-05
 [694,] 0.0001401304 0.0001376424 4.567434e-05
 [695,] 0.0001368164 0.0001373814 4.513502e-05
 [696,] 0.0001331517 0.0001380774 4.434084e-05
 [697,] 0.0001408060 0.0001382104 4.605462e-05
 [698,] 0.0001511649 0.0001394371 5.324396e-05
 [699,] 0.0001324627 0.0001378913 4.394987e-05
 [700,] 0.0001369468 0.0001374910 4.517818e-05
 [701,] 0.0001402427 0.0001375560 4.573946e-05
 [702,] 0.0001293296 0.0001348505 4.190888e-05
 [703,] 0.0001322861 0.0001362627 4.295643e-05
 [704,] 0.0001325254 0.0001379669 4.403954e-05
 [705,] 0.0001369753 0.0001376375 4.509665e-05
 [706,] 0.0001407346 0.0001384765 4.567104e-05
 [707,] 0.0001332032 0.0001378053 4.414677e-05
 [708,] 0.0001304437 0.0001367508 4.278297e-05
 [709,] 0.0001344577 0.0001382170 4.610488e-05
 [710,] 0.0001369887 0.0001376331 4.509342e-05
 [711,] 0.0001320913 0.0001362414 4.294397e-05
 [712,] 0.0001401930 0.0001375985 4.570629e-05
 [713,] 0.0001293619 0.0001348868 4.188374e-05
 [714,] 0.0001310122 0.0001367758 4.286841e-05
 [715,] 0.0001407450 0.0001383818 4.664400e-05
 [716,] 0.0001325361 0.0001379088 4.400275e-05
 [717,] 0.0001328942 0.0001357808 4.249178e-05
 [718,] 0.0001293354 0.0001348753 4.188770e-05
 [719,] 0.0001411887 0.0001379515 4.606590e-05
 [720,] 0.0001369714 0.0001376336 4.509729e-05
 [721,] 0.0001339898 0.0001381197 4.574435e-05
 [722,] 0.0001291324 0.0001348396 4.187158e-05
 [723,] 0.0001404263 0.0001375793 4.576041e-05
 [724,] 0.0001516600 0.0001395742 5.372178e-05
 [725,] 0.0001345850 0.0001376639 4.583244e-05
 [726,] 0.0001369970 0.0001384608 4.540576e-05
 [727,] 0.0001413476 0.0001380444 4.603354e-05
 [728,] 0.0001369568 0.0001380780 4.539325e-05
 [729,] 0.0001369475 0.0001375947 4.509825e-05
 [730,] 0.0001402816 0.0001375992 4.572467e-05
 [731,] 0.0001343355 0.0001377923 4.576376e-05
 [732,] 0.0001410123 0.0001380573 4.595990e-05
 [733,] 0.0001308759 0.0001367876 4.280269e-05
 [734,] 0.0001369292 0.0001376008 4.510602e-05
 [735,] 0.0001397749 0.0001352324 4.445216e-05
 [736,] 0.0001320706 0.0001353957 4.392031e-05
 [737,] 0.0001311571 0.0001351628 4.327754e-05
 [738,] 0.0001411761 0.0001381280 4.595191e-05
 [739,] 0.0001307782 0.0001368788 4.264347e-05
 [740,] 0.0001327831 0.0001380173 4.421463e-05
 [741,] 0.0001414893 0.0001387813 4.707531e-05
 [742,] 0.0001325594 0.0001380009 4.407107e-05
 [743,] 0.0001321950 0.0001352939 4.387779e-05
 [744,] 0.0001316481 0.0001351491 4.347123e-05
 [745,] 0.0001308958 0.0001368633 4.269116e-05
 [746,] 0.0001325995 0.0001379141 4.403768e-05
 [747,] 0.0001325146 0.0001379545 4.402105e-05
 [748,] 0.0001329652 0.0001363380 4.224763e-05
 [749,] 0.0001338699 0.0001362183 4.234286e-05
 [750,] 0.0001307856 0.0001369288 4.259364e-05
 [751,] 0.0001367393 0.0001370801 4.480164e-05
 [752,] 0.0001395052 0.0001372946 4.533351e-05
 [753,] 0.0001344141 0.0001378543 4.584781e-05
 [754,] 0.0001311425 0.0001367986 4.284859e-05
 [755,] 0.0001316607 0.0001373200 4.512749e-05
 [756,] 0.0001327808 0.0001379079 4.321522e-05
 [757,] 0.0001411967 0.0001381565 4.593806e-05
 [758,] 0.0001411782 0.0001382280 4.590417e-05
 [759,] 0.0001318631 0.0001355460 4.397126e-05
 [760,] 0.0001307051 0.0001367645 4.280346e-05
 [761,] 0.0001337273 0.0001380657 4.552729e-05
 [762,] 0.0001315670 0.0001363359 4.442755e-05
 [763,] 0.0001335534 0.0001383388 4.555102e-05
 [764,] 0.0001313066 0.0001362156 4.278011e-05
 [765,] 0.0001645092 0.0001388782 6.217824e-05
 [766,] 0.0001304087 0.0001367743 4.269029e-05
 [767,] 0.0001369364 0.0001377211 4.529763e-05
 [768,] 0.0001360391 0.0001351657 4.408134e-05
 [769,] 0.0001407799 0.0001382114 4.603968e-05
 [770,] 0.0001369846 0.0001373699 4.505372e-05
 [771,] 0.0001369826 0.0001374910 4.518788e-05
 [772,] 0.0001370659 0.0001373842 4.505299e-05
 [773,] 0.0001309092 0.0001368339 4.272110e-05
 [774,] 0.0001368584 0.0001389313 4.552530e-05
 [775,] 0.0001406764 0.0001391992 4.546740e-05
 [776,] 0.0001303801 0.0001367635 4.315232e-05
 [777,] 0.0001303420 0.0001367821 4.316693e-05
 [778,] 0.0001399988 0.0001387140 4.547414e-05
 [779,] 0.0001294094 0.0001387260 4.399041e-05
 [780,] 0.0001293029 0.0001391106 4.403914e-05
 [781,] 0.0001292440 0.0001386015 4.378146e-05
 [782,] 0.0001405537 0.0001389005 4.549411e-05
 [783,] 0.0001292163 0.0001388572 4.384900e-05
 [784,] 0.0001369945 0.0001386972 4.557656e-05
 [785,] 0.0001434614 0.0001425350 4.487246e-05
 [786,] 0.0001383623 0.0001387789 4.599204e-05
 [787,] 0.0001513806 0.0001388708 5.159384e-05
 [788,] 0.0001405112 0.0001390496 4.547924e-05
 [789,] 0.0001291435 0.0001392940 4.392430e-05
 [790,] 0.0001369142 0.0001355460 4.473820e-05
 [791,] 0.0001401703 0.0001389952 4.546423e-05
 [792,] 0.0001369132 0.0001355385 4.472859e-05
 [793,] 0.0001371244 0.0001382955 4.534917e-05
 [794,] 0.0001405642 0.0001391043 4.547915e-05
 [795,] 0.0001299812 0.0001368160 4.296998e-05
 [796,] 0.0001340031 0.0001362961 4.448891e-05
 [797,] 0.0001406744 0.0001375294 4.658148e-05
 [798,] 0.0028830307 0.0001949170 1.137528e-02
 [799,] 0.0001362909 0.0001873908 1.124213e-04
 [800,] 0.0008886144 0.0001359871 2.768132e-04
 [801,] 0.0001388505 0.0001387605 4.638811e-05
 [802,] 0.0013122155 0.0001700903 4.310567e-03
 [803,] 0.0025385919 0.0001664429 8.375119e-03
 [804,] 0.0015845164 0.0001405480 2.488390e-03
 [805,] 0.0001372067 0.0001424892 4.686573e-05
 [806,] 0.0001389340 0.0001392097 4.675401e-05
 [807,] 0.0009704063 0.0001357501 2.902326e-04
 [808,] 0.0001383318 0.0001375314 4.555083e-05
 [809,] 0.0001353133 0.0002355613 1.093857e-04
 [810,] 0.0001349225 0.0001503752 7.998690e-05
 [811,] 0.0001391295 0.0001392101 4.687347e-05
 [812,] 0.0027983391 0.0001472257 8.048445e-03
 [813,] 0.0025149564 0.0001462304 7.161987e-03
 [814,] 0.0001376174 0.0001439968 4.643671e-05
 [815,] 0.0008424761 0.0001360426 2.701147e-04
 [816,] 0.0001344802 0.0002520726 9.950692e-05
 [817,] 0.0008090862 0.0001361429 2.771914e-04
 [818,] 0.0025229133 0.0001574396 7.813429e-03
 [819,] 0.0001389163 0.0001392390 4.677699e-05
 [820,] 0.0008352252 0.0001364866 3.895496e-04
 [821,] 0.0028057812 0.0001796972 1.010710e-02
 [822,] 0.0007957831 0.0001364685 3.701610e-04
 [823,] 0.0001418773 0.0002246158 1.781859e-04
 [824,] 0.0032325608 0.0003423268 2.277092e-02
 [825,] 0.0032347568 0.0001809476 1.179642e-02
 [826,] 0.0001378107 0.0001433134 4.927093e-05
 [827,] 0.0027568289 0.0001889287 1.048910e-02
 [828,] 0.0001385558 0.0001391384 4.576628e-05
 [829,] 0.0030959016 0.0001796972 1.118794e-02
 [830,] 0.0016670184 0.0001692377 5.503494e-03
 [831,] 0.0031943996 0.0001801300 1.158609e-02
 [832,] 0.0008916045 0.0001363883 3.981420e-04
 [833,] 0.0001565314 0.0001384281 5.487584e-05
 [834,] 0.0008832603 0.0001358333 2.511824e-04
 [835,] 0.0001360311 0.0001361229 4.464573e-05
 [836,] 0.0001361710 0.0001361262 4.470937e-05
 [837,] 0.0020121868 0.0001414021 3.284213e-03
 [838,] 0.0028920600 0.0001802417 1.046367e-02
 [839,] 0.0001382375 0.0001371929 4.544732e-05
 [840,] 0.0028580707 0.0001767725 1.011543e-02
 [841,] 0.0001385740 0.0001535003 1.336355e-04
 [842,] 0.0008605218 0.0001364493 3.945601e-04
 [843,] 0.0008416039 0.0001361826 2.961077e-04
 [844,] 0.0008535021 0.0001364195 3.871653e-04
 [845,] 0.0002032333 0.0001389114 8.025142e-05
 [846,] 0.0001384047 0.0001374560 4.558470e-05
 [847,] 0.0007802813 0.0001364835 3.654580e-04
 [848,] 0.0001376785 0.0001897051 1.315067e-04
 [849,] 0.0001372550 0.0001423681 4.714838e-05
 [850,] 0.0001330292 0.0001369260 5.265628e-05
 [851,] 0.0001388481 0.0001391450 4.665585e-05
 [852,] 0.0057928937 0.0002493733 3.079741e-02
 [853,] 0.0034543603 0.0001445319 9.311326e-03
 [854,] 0.0001383787 0.0001376032 4.561009e-05
 [855,] 0.0011870343 0.0001367210 5.891222e-04
 [856,] 0.0001374342 0.0001436410 4.665331e-05
 [857,] 0.0001388984 0.0001391746 4.670961e-05
 [858,] 0.0001395393 0.0001388357 4.665305e-05
 [859,] 0.0001382654 0.0001377254 4.572243e-05
 [860,] 0.0001382616 0.0001377564 4.574271e-05
 [861,] 0.0050162777 0.0002547564 2.715745e-02
 [862,] 0.0001383321 0.0001390086 4.576553e-05
 [863,] 0.0003385781 0.0001388330 1.155679e-04
 [864,] 0.0001352216 0.0001361609 4.457216e-05
 [865,] 0.0001394335 0.0001388362 4.661043e-05
 [866,] 0.0011090862 0.0001357583 3.027574e-04
 [867,] 0.0001408812 0.0001448711 1.540991e-04
 [868,] 0.0001373312 0.0001433122 4.770623e-05
 [869,] 0.0055956632 0.0002614608 3.130468e-02
 [870,] 0.0001394885 0.0001388357 4.663210e-05
 [871,] 0.0001374236 0.0001436702 4.668010e-05
 [872,] 0.0011303598 0.0001361549 3.786531e-04
 [873,] 0.0009867362 0.0002274974 4.291284e-03
 [874,] 0.0008698152 0.0001367513 4.476430e-04
 [875,] 0.0040721933 0.0002529315 2.167827e-02
 [876,] 0.0009209008 0.0001367837 4.769419e-04
 [877,] 0.0001389271 0.0001391746 4.672725e-05
 [878,] 0.0001374122 0.0001436638 4.670679e-05
 [879,] 0.0001373137 0.0001434267 4.769381e-05
 [880,] 0.0011304189 0.0001357678 3.104006e-04
 [881,] 0.0001389405 0.0001391502 4.671567e-05
 [882,] 0.0011880404 0.0001361944 4.155491e-04
 [883,] 0.0010280941 0.0001368751 5.438809e-04
 [884,] 0.0001394922 0.0001388354 4.663316e-05
 [885,] 0.0001373757 0.0001440856 4.692888e-05
 [886,] 0.0010024846 0.0001365982 4.875400e-04
 [887,] 0.0001393979 0.0001388101 4.653907e-05
 [888,] 0.0001389112 0.0001393429 4.684396e-05
 [889,] 0.0035793299 0.0003212733 2.435634e-02
 [890,] 0.0001375380 0.0001434063 4.644379e-05
 [891,] 0.0008933620 0.0001370474 4.994386e-04
 [892,] 0.0001388942 0.0001391762 4.670786e-05
 [893,] 0.0001391791 0.0001628623 1.339772e-04
 [894,] 0.0001389429 0.0001391746 4.673682e-05
 [895,] 0.0001373921 0.0001437761 4.678885e-05
 [896,] 0.0001389423 0.0001393416 4.686381e-05
 [897,] 0.0026637136 0.0001497181 7.786676e-03
 [898,] 0.0008628405 0.0001359035 2.708131e-04
 [899,] 0.0008640083 0.0001366831 4.349194e-04
 [900,] 0.0001394914 0.0001388357 4.663332e-05
 [901,] 0.0001394908 0.0001388354 4.663257e-05
 [902,] 0.0001394701 0.0001388354 4.662392e-05
 [903,] 0.0001355218 0.0001387870 4.513482e-05
 [904,] 0.0028073290 0.0001789668 1.002644e-02
 [905,] 0.0009752677 0.0001371801 5.623698e-04
 [906,] 0.0010728373 0.0001379433 7.583228e-04
 [907,] 0.0011753721 0.0001367813 6.006566e-04
 [908,] 0.0001382996 0.0001377369 4.575051e-05
 [909,] 0.0011196202 0.0001358204 3.211324e-04
 [910,] 0.0011698993 0.0001358365 3.377337e-04
 [911,] 0.0001355698 0.0001364334 4.526697e-05
 [912,] 0.0001394966 0.0001388357 4.663548e-05
 [913,] 0.0001393126 0.0001498218 1.280053e-04
 [914,] 0.0001555346 0.0001377780 5.275849e-05
 [915,] 0.0011947974 0.0001362228 4.140318e-04
 [916,] 0.0001394926 0.0001388139 4.659337e-05
 [917,] 0.0001352935 0.0001364183 4.513333e-05
 [918,] 0.0001373277 0.0001434128 4.777023e-05
 [919,] 0.0009360044 0.0001376123 6.112291e-04
 [920,] 0.0010946930 0.0001375966 7.052857e-04
 [921,] 0.0001389537 0.0001391742 4.674270e-05
 [922,] 0.0001394469 0.0001388095 4.655668e-05
 [923,] 0.0001352727 0.0001363152 4.524002e-05
 [924,] 0.0001413228 0.0002509136 1.780922e-04
 [925,] 0.0027924004 0.0001484992 8.097007e-03
 [926,] 0.0001415076 0.0001428564 1.242678e-04
 [927,] 0.0001331926 0.0001350565 4.390411e-05
 [928,] 0.0001342975 0.0001347736 4.353129e-05
 [929,] 0.0001332545 0.0001348538 4.358179e-05
 [930,] 0.0054639669 0.0001390133 3.747479e-03
 [931,] 0.0001343824 0.0001347947 4.368741e-05
 [932,] 0.0001445011 0.0001440995 1.947922e-04
 [933,] 0.0001410898 0.0001594321 1.617791e-04
 [934,] 0.0001410811 0.0001597387 1.684905e-04
 [935,] 0.0001396785 0.0001388604 4.674575e-05
 [936,] 0.0001340703 0.0001349715 4.404753e-05
 [937,] 0.0001374361 0.0001439716 4.674789e-05
 [938,] 0.0001415021 0.0001449119 1.631741e-04
 [939,] 0.0001356607 0.0001365879 4.551044e-05
 [940,] 0.0001398033 0.0001388503 4.678101e-05
 [941,] 0.0001340970 0.0001347843 4.352492e-05
 [942,] 0.0001347726 0.0001347842 4.373812e-05
 [943,] 0.0001332885 0.0001348855 4.364312e-05
 [944,] 0.0001399312 0.0001370735 4.346625e-05
 [945,] 0.0001398616 0.0001388229 4.674271e-05
 [946,] 0.0001388680 0.0001391357 4.666074e-05
 [947,] 0.0001334780 0.0001348288 4.358375e-05
 [948,] 0.0001373366 0.0001360724 4.541149e-05
 [949,] 0.0001388901 0.0001391630 4.669633e-05
 [950,] 0.0001341534 0.0001347868 4.354756e-05
 [951,] 0.0001345206 0.0001347870 4.367111e-05
 [952,] 0.0001397150 0.0001388716 4.677930e-05
 [953,] 0.0001435570 0.0002527233 2.305961e-04
 [954,] 0.0020255635 0.0001355431 3.966933e-04
 [955,] 0.0015251723 0.0001359144 4.132437e-04
 [956,] 0.0001382589 0.0001389349 4.566207e-05
 [957,] 0.0001335504 0.0001349059 4.378468e-05
 [958,] 0.0001331040 0.0001348407 4.350731e-05
 [959,] 0.0001373161 0.0001360668 4.539460e-05
 [960,] 0.0001336334 0.0001349063 4.381586e-05
 [961,] 0.0001346234 0.0001347855 4.370912e-05
 [962,] 0.0019815917 0.0001355497 3.934051e-04
 [963,] 0.0001339948 0.0001348869 4.390558e-05
 [964,] 0.0001351181 0.0001347833 4.384310e-05
 [965,] 0.0001346790 0.0001347982 4.380774e-05
 [966,] 0.0001396753 0.0001388220 4.666702e-05
 [967,] 0.0001404337 0.0001631876 1.591751e-04
 [968,] 0.0001397161 0.0001388504 4.674477e-05
 [969,] 0.0001335606 0.0001348822 4.374303e-05
 [970,] 0.0001374469 0.0001647391 4.702302e-05
 [971,] 0.0001368479 0.0001388462 4.548014e-05
 [972,] 0.0001339928 0.0001348522 4.363022e-05
 [973,] 0.0001328896 0.0001348869 4.349986e-05
 [974,] 0.0001364349 0.0001361215 4.520011e-05
 [975,] 0.0001582351 0.0001387619 5.406340e-05
 [976,] 0.0001373027 0.0001439941 4.784792e-05
 [977,] 0.0001395819 0.0001388296 4.664447e-05
 [978,] 0.0019179399 0.0001354600 2.892850e-04
 [979,] 0.0001338888 0.0001349101 4.391151e-05
 [980,] 0.0001374273 0.0001442126 4.683535e-05
 [981,] 0.0001396057 0.0001388220 4.663952e-05
 [982,] 0.0001371450 0.0001360282 4.521046e-05
 [983,] 0.0003324066 0.0001388364 1.146873e-04
 [984,] 0.0017447528 0.0001349673 2.218596e-04
 [985,] 0.0019292361 0.0001349526 2.463263e-04
 [986,] 0.0001418436 0.0002018387 2.016620e-04
 [987,] 0.0017474455 0.0001350072 2.955053e-04
 [988,] 0.0001397115 0.0001388504 4.674287e-05
 [989,] 0.0001337796 0.0001393390 4.250694e-05
 [990,] 0.0017608153 0.0001349732 2.214461e-04
 [991,] 0.0001763530 0.0001388822 6.579422e-05
 [992,] 0.0019093122 0.0001349602 2.423872e-04
 [993,] 0.0016144008 0.0001349853 2.593153e-04
 [994,] 0.0001376636 0.0001438437 4.216970e-05
 [995,] 0.0001372802 0.0001436256 4.216654e-05
 [996,] 0.0015337246 0.0001349763 2.390601e-04
 [997,] 0.0001370127 0.0001440743 4.216401e-05
 [998,] 0.0014665424 0.0001349821 2.380745e-04
 [999,] 0.0001401484 0.0001386290 4.658115e-05
[1000,] 0.0001396895 0.0001388519 4.673654e-05
[1001,] 0.0001388740 0.0001391640 4.668738e-05
[1002,] 0.0001396047 0.0001388476 4.669367e-05
[1003,] 0.0001388387 0.0001391834 4.668045e-05
[1004,] 0.0013376012 0.0001349728 2.022946e-04
[1005,] 0.0001576454 0.0001376227 5.263210e-05
[1006,] 0.0001734262 0.0001388738 6.365523e-05
[1007,] 0.0001400277 0.0001386291 4.654651e-05
[1008,] 0.0001402460 0.0001386289 4.658617e-05
[1009,] 0.0001396465 0.0001388504 4.671601e-05
[1010,] 0.0001402382 0.0001391913 4.746330e-05
[1011,] 0.0001395285 0.0001386493 4.629277e-05
[1012,] 0.0001393159 0.0001388321 4.654357e-05
[1013,] 0.0154720458 0.0001398030 1.686083e-02
[1014,] 0.0001397200 0.0001386485 4.634334e-05
[1015,] 0.0001396582 0.0001386663 4.628827e-05
[1016,] 0.0001343402 0.0001456830 5.096938e-05
[1017,] 0.0001308236 0.0001417890 4.582735e-05
[1018,] 0.0001360829 0.0001467437 7.171841e-05
[1019,] 0.0001422866 0.0001400453 6.635837e-05
[1020,] 0.0001355841 0.0001470196 6.862756e-05
[1021,] 0.0001304754 0.0001423881 4.558137e-05
[1022,] 0.0001356476 0.0001463724 6.512458e-05
[1023,] 0.0001307203 0.0001423428 4.590772e-05
[1024,] 0.0001307190 0.0001416992 4.566536e-05
[1025,] 0.0001307942 0.0001432974 4.631376e-05
[1026,] 0.0001376726 0.0001374122 4.695565e-05
[1027,] 0.0001304339 0.0001409114 4.509993e-05
[1028,] 0.0001373396 0.0001375050 4.715761e-05
[1029,] 0.0163905433 0.0001400663 1.407656e-02
[1030,] 0.0001326893 0.0001386555 4.602068e-05
[1031,] 0.0001309457 0.0001406652 4.558020e-05
[1032,] 0.0001305422 0.0001433587 4.611280e-05
[1033,] 0.0001371622 0.0001377290 4.709390e-05
[1034,] 0.0001313693 0.0001391111 4.528165e-05
[1035,] 0.0001316215 0.0001403918 4.606889e-05
[1036,] 0.0219742856 0.0001393427 1.789465e-02
[1037,] 0.0001358199 0.0001381258 4.694792e-05
[1038,] 0.0001312851 0.0001394890 4.537898e-05
[1039,] 0.0001315723 0.0001391347 4.545772e-05
[1040,] 0.0001315394 0.0001388670 4.530167e-05
[1041,] 0.0185392915 0.0001401026 2.227235e-02
[1042,] 0.0001315185 0.0001385236 4.511761e-05
[1043,] 0.0001352139 0.0001370915 4.572808e-05
[1044,] 0.0001305388 0.0001398219 4.483280e-05
[1045,] 0.0001884353 0.0001389095 7.430648e-05
[1046,] 0.0001434124 0.0001428596 1.022544e-04
[1047,] 0.0001304416 0.0001397514 4.468591e-05
[1048,] 0.0001313574 0.0001400105 4.567671e-05
[1049,] 0.0001292121 0.0001348319 4.208683e-05
[1050,] 0.0001334545 0.0001356806 4.317899e-05
[1051,] 0.0001414587 0.0001350281 4.504158e-05
[1052,] 0.0001414346 0.0001350146 4.514231e-05
[1053,] 0.0001372636 0.0001382730 4.561693e-05
[1054,] 0.0001409137 0.0001352517 4.709993e-05
[1055,] 0.0001422130 0.0001348573 4.614042e-05
[1056,] 0.0001407610 0.0001349097 4.594830e-05
[1057,] 0.0001388659 0.0001348803 4.519579e-05
[1058,] 0.0001395717 0.0001348984 4.542122e-05
[1059,] 0.0001401500 0.0001350575 4.644308e-05
[1060,] 0.0001422503 0.0001428380 6.084864e-05
[1061,] 0.0001416390 0.0001431873 5.732895e-05
[1062,] 0.0001371670 0.0001384158 4.555614e-05
[1063,] 0.0001335640 0.0001356261 4.279631e-05
[1064,] 0.0001351135 0.0001374708 4.313066e-05
[1065,] 0.0001371811 0.0001384657 4.560422e-05
[1066,] 0.0001371842 0.0001384424 4.560124e-05
[1067,] 0.0002363431 0.0001399636 1.540931e-04
[1068,] 0.0001418310 0.0001418617 5.261866e-05
[1069,] 0.0001376745 0.0001350678 4.514166e-05
[1070,] 0.0001407370 0.0001348530 4.569288e-05
[1071,] 0.0001405962 0.0001348572 4.562253e-05
[1072,] 0.0001371594 0.0001382592 4.547424e-05
[1073,] 0.0001401949 0.0001432308 5.094527e-05
[1074,] 0.0001698056 0.0001368900 5.004596e-05
[1075,] 0.0001420563 0.0001568887 1.451959e-04
[1076,] 0.0001333212 0.0001358121 4.274492e-05
[1077,] 0.0002177130 0.0001400599 1.467951e-04
[1078,] 0.0001336562 0.0001359041 4.276139e-05
[1079,] 0.0001334621 0.0001359176 4.274385e-05
[1080,] 0.0001371679 0.0001384019 4.549280e-05
[1081,] 0.0001332694 0.0001354854 4.278126e-05
[1082,] 0.0001332444 0.0001357605 4.274486e-05
[1083,] 0.0001341266 0.0001386190 4.409312e-05
[1084,] 0.0001329593 0.0001354874 4.274763e-05
[1085,] 0.0001478604 0.0001368907 4.933686e-05
[1086,] 0.0001390075 0.0001348469 4.508940e-05
[1087,] 0.0001420768 0.0001366400 4.765526e-05
[1088,] 0.0001475074 0.0001384708 5.280469e-05
[1089,] 0.0001354924 0.0001351171 4.342636e-05
[1090,] 0.0001322752 0.0001366525 4.283567e-05
[1091,] 0.0001326991 0.0001361445 4.278327e-05
[1092,] 0.0001877301 0.0001400830 1.270639e-04
[1093,] 0.0001334629 0.0001347949 4.313128e-05
[1094,] 0.0001336749 0.0001348906 4.304861e-05
[1095,] 0.0001335610 0.0001348098 4.312631e-05
[1096,] 0.0001334059 0.0001348168 4.307275e-05
[1097,] 0.0001332825 0.0001352470 4.367270e-05
[1098,] 0.0001333402 0.0001352950 4.374560e-05
[1099,] 0.0001420478 0.0001427983 5.746282e-05
[1100,] 0.0001328586 0.0001361554 4.278622e-05
[1101,] 0.0001335080 0.0001348943 4.300730e-05
[1102,] 0.0001335945 0.0001349322 4.299773e-05
[1103,] 0.0001334722 0.0001349048 4.299068e-05
[1104,] 0.0001401434 0.0001426052 5.053829e-05
[1105,] 0.0001407692 0.0001391927 4.768827e-05
[1106,] 0.0001371722 0.0001382171 4.545491e-05
[1107,] 0.0001333987 0.0001348911 4.298447e-05
[1108,] 0.0001323351 0.0001367305 4.283933e-05
[1109,] 0.0001334384 0.0001348755 4.301056e-05
[1110,] 0.0001371732 0.0001383207 4.546888e-05
[1111,] 0.0001335250 0.0001348971 4.300831e-05
[1112,] 0.0001325976 0.0001362902 4.278331e-05
[1113,] 0.0001336580 0.0001348748 4.306098e-05
[1114,] 0.0001336064 0.0001350491 4.294349e-05
[1115,] 0.0001336849 0.0001349672 4.299466e-05
[1116,] 0.0001371643 0.0001381819 4.545204e-05
[1117,] 0.0001418462 0.0001425744 5.326944e-05
[1118,] 0.0001336881 0.0001348942 4.304650e-05
[1119,] 0.0001335333 0.0001348599 4.304877e-05
[1120,] 0.0001336621 0.0001348550 4.307881e-05
[1121,] 0.0001337911 0.0001348758 4.308825e-05
[1122,] 0.0001417047 0.0001423601 5.174566e-05
[1123,] 0.0001416567 0.0001423388 5.169353e-05
[1124,] 0.0001336966 0.0001348111 4.315075e-05
[1125,] 0.0001371686 0.0001383444 4.548669e-05
[1126,] 0.0001371702 0.0001383444 4.548515e-05
[1127,] 0.0001337621 0.0001348214 4.315031e-05
[1128,] 0.0001337454 0.0001348037 4.317659e-05
[1129,] 0.0001336302 0.0001348069 4.314107e-05
[1130,] 0.0001419944 0.0001420533 5.189669e-05
[1131,] 0.0001335143 0.0001348498 4.304822e-05
[1132,] 0.0001336826 0.0001348297 4.311520e-05
[1133,] 0.0001337125 0.0001347906 4.319497e-05
[1134,] 0.0001397077 0.0001393350 4.737479e-05
[1135,] 0.0001542437 0.0001402378 1.079086e-04
[1136,] 0.0001371698 0.0001381982 4.545105e-05
[1137,] 0.0001333751 0.0001347978 4.309257e-05
[1138,] 0.0001329739 0.0001348167 4.294791e-05
[1139,] 0.0001334543 0.0001347747 4.317524e-05
[1140,] 0.0001336057 0.0001347747 4.321923e-05
[1141,] 0.0001335353 0.0001347828 4.317172e-05
[1142,] 0.0001371787 0.0001381059 4.541599e-05
[1143,] 0.0001330643 0.0001348110 4.299975e-05
[1144,] 0.0001332704 0.0001347797 4.310989e-05
[1145,] 0.0001331160 0.0001347731 4.315513e-05
[1146,] 0.0001333061 0.0001347702 4.317781e-05
[1147,] 0.0001331063 0.0001347694 4.313243e-05
[1148,] 0.0001331701 0.0001347732 4.309033e-05
[1149,] 0.0001331533 0.0001347700 4.314717e-05
[1150,] 0.0001339482 0.0001382471 4.409115e-05
[1151,] 0.0001319679 0.0001364332 4.288501e-05
[1152,] 0.0001529413 0.0001401264 1.040334e-04
[1153,] 0.0001371704 0.0001383132 4.549557e-05
[1154,] 0.0001399136 0.0001424447 5.025020e-05
[1155,] 0.0001474510 0.0001399029 8.732192e-05
[1156,] 0.0001444753 0.0001392102 5.189820e-05
[1157,] 0.0001412278 0.0001421748 5.125642e-05
[1158,] 0.0001371687 0.0001381522 4.541945e-05
[1159,] 0.0001319457 0.0001364242 4.289632e-05
[1160,] 0.0001513097 0.0001397165 8.300721e-05
[1161,] 0.0001396933 0.0001422598 4.994917e-05
[1162,] 0.0001371620 0.0001383157 4.545769e-05
[1163,] 0.0001320223 0.0001362155 4.284850e-05
[1164,] 0.0001371657 0.0001383103 4.545280e-05
[1165,] 0.0001412942 0.0001417677 5.104066e-05
[1166,] 0.0001427943 0.0001396018 5.113120e-05
[1167,] 0.0001390963 0.0001396784 4.781132e-05
[1168,] 0.0001411337 0.0001421111 5.114098e-05
[1169,] 0.0001319146 0.0001362335 4.287692e-05
[1170,] 0.0001412594 0.0001422978 5.136027e-05
[1171,] 0.0001414227 0.0001423303 5.151289e-05
[1172,] 0.0001468536 0.0001399425 8.298755e-05
[1173,] 0.0001371542 0.0001381737 4.543493e-05
[1174,] 0.0001371635 0.0001381776 4.542555e-05
[1175,] 0.0001411999 0.0001420435 5.115008e-05
[1176,] 0.0001415815 0.0001419225 5.137103e-05
[1177,] 0.0001371748 0.0001382949 4.544040e-05
[1178,] 0.0001412341 0.0001425474 5.150138e-05
[1179,] 0.0001425665 0.0001376594 4.986994e-05
[1180,] 0.0001396872 0.0001424050 5.002563e-05
[1181,] 0.0001319564 0.0001363671 4.288183e-05
[1182,] 0.0001414057 0.0001422993 5.147464e-05
[1183,] 0.0001416817 0.0001425291 5.183847e-05
[1184,] 0.0001395095 0.0001394903 4.741257e-05
[1185,] 0.0001417946 0.0001377740 4.955539e-05
[1186,] 0.0001404567 0.0001414182 5.016641e-05
[1187,] 0.0001412750 0.0001423929 5.143440e-05
[1188,] 0.0001412464 0.0001424313 5.143325e-05
[1189,] 0.0001404197 0.0001383091 4.631229e-05
[1190,] 0.0001509514 0.0001384095 5.788747e-05
[1191,] 0.0001371572 0.0001383157 4.546094e-05
[1192,] 0.0001413310 0.0001425209 5.155911e-05
[1193,] 0.0001371504 0.0001381910 4.544865e-05
[1194,] 0.0001410502 0.0001476032 9.746258e-05
[1195,] 0.0001371554 0.0001382230 4.546947e-05
[1196,] 0.0001321140 0.0001358399 4.280479e-05
[1197,] 0.0001460867 0.0001403719 8.591478e-05
[1198,] 0.0001412533 0.0001427159 5.162420e-05
[1199,] 0.0001371564 0.0001383639 4.547968e-05
[1200,] 0.0001371543 0.0001383314 4.547577e-05
[1201,] 0.0001319547 0.0001359254 4.284643e-05
[1202,] 0.0001515809 0.0001397088 9.262055e-05
[1203,] 0.0001371542 0.0001383385 4.547802e-05
[1204,] 0.0001320496 0.0001362567 4.283970e-05
[1205,] 0.0001319648 0.0001361707 4.285028e-05
[1206,] 0.0001475824 0.0001399047 8.864121e-05
[1207,] 0.0001371542 0.0001383368 4.547749e-05
[1208,] 0.0001434800 0.0001385274 5.068386e-05
[1209,] 0.0001371542 0.0001382017 4.544547e-05
[1210,] 0.0001414158 0.0001424906 5.159684e-05
[1211,] 0.0001412188 0.0001424322 5.141575e-05
[1212,] 0.0001371523 0.0001381939 4.544424e-05
[1213,] 0.0001371536 0.0001383922 4.549295e-05
[1214,] 0.0001457475 0.0001400898 7.771454e-05
[1215,] 0.0001453478 0.0001384621 4.982429e-05
[1216,] 0.0001371519 0.0001383541 4.549102e-05
[1217,] 0.0001433073 0.0001386411 5.068064e-05
[1218,] 0.0001433711 0.0001392701 5.124266e-05
[1219,] 0.0001371941 0.0001382218 4.546428e-05
[1220,] 0.0001371523 0.0001381926 4.544200e-05
[1221,] 0.0001371489 0.0001382003 4.546316e-05
[1222,] 0.0001433776 0.0001358086 4.767352e-05
[1223,] 0.0001398734 0.0001422232 5.008677e-05
[1224,] 0.0001371521 0.0001381939 4.544578e-05
[1225,] 0.0001407436 0.0001353124 4.593145e-05
[1226,] 0.0001455603 0.0001404743 8.488262e-05
[1227,] 0.0001371526 0.0001381926 4.544317e-05
[1228,] 0.0001371593 0.0001382034 4.544731e-05
[1229,] 0.0001321870 0.0001356818 4.279967e-05
[1230,] 0.0001417896 0.0001370039 4.883368e-05
[1231,] 0.0001372169 0.0001383052 4.544403e-05
[1232,] 0.0001320573 0.0001358803 4.281558e-05
[1233,] 0.0001371497 0.0001383624 4.550073e-05
[1234,] 0.0001432543 0.0001392783 5.117744e-05
[1235,] 0.0001460617 0.0001385101 5.284746e-05
[1236,] 0.0001371733 0.0001382989 4.555680e-05
[1237,] 0.0001371536 0.0001382197 4.545062e-05
[1238,] 0.0001594581 0.0001396070 9.488681e-05
[1239,] 0.0001414276 0.0001427707 5.179927e-05
[1240,] 0.0001395605 0.0001425953 5.001477e-05
[1241,] 0.0001461843 0.0001398526 7.647048e-05
[1242,] 0.0001468897 0.0001384472 4.819404e-05
[1243,] 0.0001320074 0.0001366333 4.290504e-05
[1244,] 0.0001323511 0.0001365849 4.282774e-05
[1245,] 0.0001321061 0.0001362836 4.284527e-05
[1246,] 0.0001417787 0.0001427356 5.405237e-05
[1247,] 0.0001478325 0.0001400109 9.460164e-05
[1248,] 0.0001410056 0.0001425097 5.129477e-05
[1249,] 0.0001416582 0.0001373705 4.911371e-05
[1250,] 0.0001371506 0.0001382536 4.548517e-05
[1251,] 0.0001337507 0.0001382603 4.403323e-05
[1252,] 0.0001404255 0.0001383074 4.631799e-05
[1253,] 0.0001320023 0.0001360164 4.284283e-05
[1254,] 0.0001505933 0.0001397376 9.273470e-05
[1255,] 0.0001320858 0.0001359268 4.281521e-05
[1256,] 0.0001443199 0.0001358758 4.808204e-05
[1257,] 0.0001371535 0.0001383089 4.548336e-05
[1258,] 0.0001673903 0.0001399761 1.103462e-04
[1259,] 0.0001415526 0.0001418447 5.142411e-05
[1260,] 0.0001411197 0.0001428893 5.165675e-05
[1261,] 0.0001320889 0.0001358067 4.279648e-05
[1262,] 0.0001371542 0.0001381756 4.545132e-05
[1263,] 0.0001417713 0.0001422081 5.169192e-05
[1264,] 0.0001749409 0.0001383510 6.412941e-05
[1265,] 0.0001324719 0.0001364734 4.280018e-05
[1266,] 0.0001400441 0.0001424308 5.035464e-05
[1267,] 0.0001371592 0.0001384695 4.553604e-05
[1268,] 0.0001323520 0.0001365771 4.282215e-05
[1269,] 0.0001413033 0.0001420869 5.125831e-05
[1270,] 0.0001395436 0.0001410548 4.933550e-05
[1271,] 0.0001338307 0.0001394994 4.355184e-05
[1272,] 0.0001335847 0.0001391852 4.360346e-05
[1273,] 0.0001414689 0.0001418388 5.122103e-05
[1274,] 0.0001337079 0.0001391372 4.354546e-05
[1275,] 0.0001415183 0.0001415266 5.104466e-05
[1276,] 0.0001436941 0.0001391995 5.294250e-05
[1277,] 0.0001331849 0.0001386975 4.358826e-05
[1278,] 0.0001416374 0.0001423198 5.166719e-05
[1279,] 0.0001411322 0.0001416579 5.085136e-05
[1280,] 0.0001330276 0.0001433045 4.605478e-05
[1281,] 0.0001412007 0.0001415510 5.083426e-05
[1282,] 0.0001413545 0.0001415500 5.094762e-05
[1283,] 0.0001413727 0.0001415804 5.098133e-05
[1284,] 0.0001412415 0.0001415497 5.086337e-05
[1285,] 0.0001398706 0.0001418951 4.989746e-05
[1286,] 0.0001414004 0.0001415563 5.098521e-05
[1287,] 0.0001409897 0.0001396274 4.991490e-05
[1288,] 0.0001409383 0.0001396581 4.991515e-05
[1289,] 0.0001412042 0.0001391600 4.960740e-05
[1290,] 0.0001331637 0.0001363866 4.338517e-05
[1291,] 0.0001503377 0.0001385112 6.693622e-05
[1292,] 0.0001330005 0.0001406483 4.501507e-05
[1293,] 0.0001329432 0.0001370814 4.388384e-05
[1294,] 0.0001330919 0.0001354413 4.327873e-05
[1295,] 0.0001414377 0.0001395639 4.962976e-05
[1296,] 0.0001413656 0.0001395019 4.953664e-05
[1297,] 0.0001412524 0.0001396422 4.956997e-05
[1298,] 0.0001318163 0.0001365233 4.319945e-05
[1299,] 0.0001330682 0.0001373586 4.382387e-05
[1300,] 0.0001433047 0.0001393232 4.598541e-05
[1301,] 0.0001411611 0.0001393701 4.977288e-05
[1302,] 0.0001330841 0.0001355866 4.333463e-05
[1303,] 0.0001414388 0.0001396456 4.969091e-05
[1304,] 0.0001329262 0.0001371242 4.383885e-05
[1305,] 0.0001411906 0.0001398281 4.966506e-05
[1306,] 0.0001406457 0.0001425799 6.567562e-05
[1307,] 0.0001332592 0.0001402686 4.548751e-05
[1308,] 0.0001330406 0.0001360910 4.344200e-05
[1309,] 0.0001420048 0.0001402244 5.047324e-05
[1310,] 0.0001417047 0.0001390647 4.977490e-05
[1311,] 0.0001329315 0.0001371297 4.386684e-05
[1312,] 0.0001413692 0.0001395514 4.957687e-05
[1313,] 0.0001389376 0.0001383437 4.590288e-05
[1314,] 0.0001414542 0.0001394601 4.955964e-05
[1315,] 0.0001411367 0.0001393031 4.969661e-05
[1316,] 0.0001330784 0.0001374122 4.378646e-05
[1317,] 0.0001415069 0.0001397102 4.978270e-05
[1318,] 0.0001420763 0.0001391078 4.998021e-05
[1319,] 0.0001414408 0.0001392106 4.976441e-05
[1320,] 0.0001331052 0.0001376145 4.389251e-05
[1321,] 0.0001417274 0.0001397713 4.995530e-05
[1322,] 0.0001411085 0.0001392190 4.960020e-05
[1323,] 0.0001413282 0.0001398103 4.972455e-05
[1324,] 0.0001402978 0.0001392771 4.917329e-05
[1325,] 0.0001331019 0.0001373457 4.385181e-05
[1326,] 0.0001410038 0.0001395179 4.982672e-05
[1327,] 0.0001431446 0.0001388143 4.945893e-05
[1328,] 0.0002359553 0.0001384559 9.414282e-05
[1329,] 0.0001412884 0.0001392788 4.932055e-05
[1330,] 0.0001329527 0.0001366238 4.376498e-05
[1331,] 0.0001431736 0.0001394126 4.588668e-05
[1332,] 0.0001410669 0.0001392939 4.965090e-05
[1333,] 0.0001331098 0.0001406117 4.534683e-05
[1334,] 0.0001413654 0.0001392597 4.977283e-05
[1335,] 0.0001412409 0.0001390866 4.911413e-05
[1336,] 0.0001411642 0.0001391810 4.916705e-05
[1337,] 0.0001318807 0.0001358124 4.310268e-05
[1338,] 0.0001318671 0.0001358696 4.307904e-05
[1339,] 0.0001422313 0.0001395257 5.013211e-05
[1340,] 0.0001414660 0.0001392964 4.986314e-05
[1341,] 0.0001372198 0.0001382760 4.555456e-05
[1342,] 0.0001409267 0.0001392894 4.952336e-05
[1343,] 0.0001424542 0.0001408053 6.888438e-05
[1344,] 0.0001371870 0.0001382720 4.552368e-05
[1345,] 0.0001401871 0.0001392985 4.914045e-05
[1346,] 0.0001430040 0.0001386651 4.916993e-05
[1347,] 0.0001331442 0.0001366840 4.356472e-05
[1348,] 0.0001330938 0.0001373666 4.373735e-05
[1349,] 0.0001330881 0.0001353902 4.327463e-05
[1350,] 0.0001397144 0.0001358340 4.621368e-05
[1351,] 0.0001403992 0.0001387738 4.834607e-05
[1352,] 0.0001412460 0.0001395713 4.950025e-05
[1353,] 0.0001422400 0.0001406600 6.489283e-05
[1354,] 0.0001411083 0.0001394705 4.935254e-05
[1355,] 0.0001424160 0.0001407877 6.835134e-05
[1356,] 0.0001417707 0.0001389129 4.964932e-05
[1357,] 0.0001434642 0.0001432162 6.005067e-05
[1358,] 0.0001413868 0.0001398686 4.980854e-05
[1359,] 0.0001413660 0.0001396874 4.966354e-05
[1360,] 0.0001413303 0.0001396841 4.963800e-05
[1361,] 0.0001407828 0.0001392704 4.942925e-05
[1362,] 0.0001415936 0.0001411091 5.084929e-05
[1363,] 0.0001318151 0.0001362637 4.312066e-05
[1364,] 0.0001395778 0.0001404773 4.970491e-05
[1365,] 0.0001329213 0.0001373990 4.386275e-05
[1366,] 0.0001320780 0.0001361286 4.347746e-05
[1367,] 0.0001400911 0.0001400506 4.894782e-05
[1368,] 0.0001332592 0.0001377478 4.459889e-05
[1369,] 0.0001397729 0.0001404676 4.981355e-05
[1370,] 0.0001389898 0.0001406027 4.940940e-05
[1371,] 0.0001333300 0.0001392301 4.524277e-05
[1372,] 0.0001405655 0.0001400050 4.987744e-05
[1373,] 0.0001405267 0.0001385722 4.794077e-05
[1374,] 0.0001400455 0.0001404486 4.995881e-05
[1375,] 0.0001392235 0.0001402889 4.930634e-05
[1376,] 0.0001406282 0.0001404272 5.027970e-05
[1377,] 0.0001413672 0.0001393715 4.942662e-05
[1378,] 0.0001414630 0.0001393223 4.944826e-05
[1379,] 0.0001331775 0.0001363908 4.375844e-05
[1380,] 0.0001331032 0.0001366013 4.371211e-05
[1381,] 0.0001414741 0.0001385640 4.882132e-05
[1382,] 0.0001330806 0.0001374345 4.425272e-05
[1383,] 0.0001400821 0.0001400007 4.890861e-05
[1384,] 0.0001333699 0.0001371848 4.449643e-05
[1385,] 0.0005268038 0.0001384462 7.981692e-05
[1386,] 0.0001397600 0.0001440673 7.943966e-05
[1387,] 0.0001406676 0.0001402780 4.962524e-05
[1388,] 0.0001330983 0.0001365368 4.362580e-05
[1389,] 0.0001409362 0.0001394865 4.925190e-05
[1390,] 0.0001332282 0.0001353913 4.341091e-05
[1391,] 0.0001403997 0.0001404233 5.014281e-05
[1392,] 0.0001404992 0.0001403352 5.012598e-05
[1393,] 0.0001405101 0.0001404430 5.022405e-05
[1394,] 0.0001397911 0.0001397674 4.856773e-05
[1395,] 0.0001331408 0.0001373640 4.432400e-05
[1396,] 0.0001330980 0.0001366482 4.369552e-05
[1397,] 0.0001332155 0.0001374712 4.442883e-05
[1398,] 0.0001413397 0.0001396539 4.962133e-05
[1399,] 0.0001412277 0.0001393536 4.934047e-05
[1400,] 0.0001401932 0.0001399469 4.964026e-05
[1401,] 0.0001331568 0.0001360456 4.366352e-05
[1402,] 0.0001409843 0.0001394353 4.924713e-05
[1403,] 0.0001332281 0.0001376133 4.450106e-05
[1404,] 0.0001403619 0.0001404842 5.017235e-05
[1405,] 0.0001411741 0.0001394654 4.939033e-05
[1406,] 0.0001411166 0.0001394413 4.933593e-05
[1407,] 0.0001331881 0.0001354020 4.328633e-05
[1408,] 0.0001412636 0.0001395568 4.951446e-05
[1409,] 0.0001331625 0.0001367612 4.385874e-05
[1410,] 0.0001331824 0.0001367582 4.390106e-05
[1411,] 0.0001397540 0.0001405034 4.983018e-05
[1412,] 0.0001414771 0.0001400930 5.131068e-05
[1413,] 0.0001331797 0.0001374963 4.439207e-05
[1414,] 0.0001394221 0.0001404065 4.955776e-05
[1415,] 0.0001412585 0.0001393257 4.933983e-05
[1416,] 0.0001331092 0.0001373282 4.425452e-05
[1417,] 0.0001408803 0.0001403395 5.057719e-05
[1418,] 0.0001418849 0.0001395032 4.984873e-05
[1419,] 0.0001411270 0.0001387625 4.880809e-05
[1420,] 0.0001331017 0.0001376252 4.431008e-05
[1421,] 0.0001331693 0.0001378172 4.448972e-05
[1422,] 0.0001400661 0.0001398308 4.945153e-05
[1423,] 0.0001396044 0.0001404242 4.963327e-05
[1424,] 0.0001394235 0.0001437672 7.189457e-05
[1425,] 0.0001402653 0.0001403841 5.003129e-05
[1426,] 0.0001329875 0.0001354655 4.334469e-05
[1427,] 0.0001409393 0.0001391069 4.897751e-05
[1428,] 0.0001413761 0.0001394886 4.952116e-05
[1429,] 0.0001331277 0.0001353566 4.345141e-05
[1430,] 0.0001332034 0.0001353569 4.351171e-05
[1431,] 0.0001402709 0.0001403980 5.004764e-05
[1432,] 0.0001332556 0.0001378244 4.461144e-05
[1433,] 0.0001401851 0.0001404150 5.000998e-05
[1434,] 0.0001333094 0.0001354342 4.362756e-05
[1435,] 0.0001330834 0.0001353914 4.344739e-05
[1436,] 0.0001330770 0.0001376337 4.431364e-05
[1437,] 0.0001331601 0.0001375757 4.442345e-05
[1438,] 0.0001332143 0.0001374205 4.443428e-05
[1439,] 0.0001411969 0.0001393139 4.929121e-05
[1440,] 0.0001333349 0.0001376661 4.465233e-05
[1441,] 0.0001406089 0.0001409035 5.098801e-05
[1442,] 0.0001414341 0.0001394723 4.954561e-05
[1443,] 0.0001411674 0.0001393714 4.931643e-05
[1444,] 0.0001397640 0.0001459727 8.755794e-05
[1445,] 0.0001331090 0.0001365827 4.370356e-05
[1446,] 0.0001397192 0.0001395803 4.839523e-05
[1447,] 0.0001395961 0.0001396231 4.833503e-05
[1448,] 0.0001382267 0.0001396384 4.649163e-05
[1449,] 0.0001411074 0.0001392796 4.921018e-05
[1450,] 0.0001331766 0.0001353434 4.350011e-05
[1451,] 0.0001372596 0.0001395324 4.656405e-05
[1452,] 0.0001331575 0.0001367521 4.382765e-05
[1453,] 0.0001399916 0.0001404908 4.995824e-05
[1454,] 0.0001394912 0.0001383234 4.740732e-05
[1455,] 0.0001394799 0.0001402505 4.946590e-05
[1456,] 0.0001407688 0.0001395220 4.916636e-05
[1457,] 0.0001319927 0.0001363707 4.349693e-05
[1458,] 0.0001331533 0.0001366950 4.378296e-05
[1459,] 0.0001397240 0.0001401191 4.871302e-05
[1460,] 0.0001383768 0.0001381194 4.629034e-05
[1461,] 0.0001331401 0.0001353918 4.348308e-05
[1462,] 0.0001417651 0.0001372928 4.789163e-05
[1463,] 0.0001361331 0.0001351993 4.367311e-05
[1464,] 0.0001321298 0.0001363363 4.361756e-05
[1465,] 0.0001402187 0.0001405151 4.933177e-05
[1466,] 0.0001400552 0.0001409595 5.128326e-05
[1467,] 0.0001423302 0.0001374963 4.838296e-05
[1468,] 0.0001332367 0.0001376997 4.452391e-05
[1469,] 0.0001391710 0.0001386827 4.745754e-05
[1470,] 0.0001331516 0.0001378216 4.443841e-05
[1471,] 0.0001399788 0.0001409858 5.105145e-05
[1472,] 0.0001399218 0.0001410114 5.093512e-05
[1473,] 0.0001332157 0.0001353641 4.351556e-05
[1474,] 0.0001421178 0.0001375276 4.831782e-05
[1475,] 0.0001371997 0.0001396343 4.660236e-05
[1476,] 0.0001402147 0.0001407818 5.064605e-05
[1477,] 0.0001418781 0.0001374573 4.813234e-05
[1478,] 0.0001405036 0.0001404075 5.020395e-05
[1479,] 0.0001418144 0.0001374357 4.807721e-05
[1480,] 0.0001418208 0.0001374181 4.806069e-05
[1481,] 0.0001332053 0.0001354247 4.353791e-05
[1482,] 0.0001332151 0.0001369255 4.419177e-05
[1483,] 0.0001394673 0.0001407477 4.980186e-05
[1484,] 0.0001332905 0.0001378681 4.466182e-05
[1485,] 0.0001332443 0.0001378250 4.458283e-05
[1486,] 0.0001371601 0.0001382991 4.551637e-05
[1487,] 0.0001421579 0.0001373287 4.811426e-05
[1488,] 0.0001401147 0.0001407940 5.027266e-05
[1489,] 0.0001396256 0.0001407416 4.993553e-05
[1490,] 0.0001333136 0.0001354686 4.329196e-05
[1491,] 0.0001331641 0.0001353155 4.332780e-05
[1492,] 0.0001330925 0.0001353148 4.325840e-05
[1493,] 0.0001385297 0.0001358989 4.564815e-05
[1494,] 0.0001331047 0.0001375565 4.431239e-05
[1495,] 0.0001395769 0.0001407977 4.994947e-05
[1496,] 0.0001330228 0.0001365496 4.371870e-05
[1497,] 0.0001332106 0.0001376283 4.449736e-05
[1498,] 0.0001401560 0.0001404193 5.001227e-05
[1499,] 0.0001331326 0.0001367287 4.378893e-05
[1500,] 0.0001331723 0.0001378010 4.450789e-05
[1501,] 0.0001403996 0.0001407745 5.187380e-05
[1502,] 0.0001331207 0.0001377219 4.439967e-05
[1503,] 0.0001397820 0.0001406695 4.997426e-05
[1504,] 0.0001417592 0.0001375113 4.813130e-05
[1505,] 0.0001403980 0.0001405363 5.025079e-05
[1506,] 0.0001404624 0.0001407731 5.234139e-05
[1507,] 0.0001418582 0.0001374959 4.816479e-05
[1508,] 0.0001331403 0.0001369382 4.388414e-05
[1509,] 0.0001331831 0.0001370207 4.401801e-05
[1510,] 0.0001396804 0.0001408886 5.008465e-05
[1511,] 0.0001369088 0.0001392332 4.551998e-05
[1512,] 0.0001369189 0.0001391490 4.550912e-05
[1513,] 0.0001400385 0.0001402838 4.906993e-05
[1514,] 0.0001319600 0.0001365036 4.349714e-05
[1515,] 0.0001400732 0.0001403160 4.911863e-05
[1516,] 0.0001393451 0.0001407542 4.973852e-05
[1517,] 0.0001371716 0.0001382453 4.549866e-05
[1518,] 0.0001319704 0.0001364293 4.348232e-05
[1519,] 0.0001418884 0.0001375457 4.823042e-05
[1520,] 0.0001418528 0.0001375657 4.823671e-05
[1521,] 0.0001419079 0.0001374959 4.818888e-05
[1522,] 0.0001394581 0.0001407540 4.980730e-05
[1523,] 0.0001331145 0.0001354834 4.351017e-05
[1524,] 0.0001403131 0.0001405989 5.023424e-05
[1525,] 0.0001331461 0.0001380686 4.456567e-05
[1526,] 0.0001335774 0.0001356794 4.394345e-05
[1527,] 0.0001331335 0.0001354743 4.352244e-05
[1528,] 0.0001420742 0.0001375216 4.829803e-05
[1529,] 0.0001395184 0.0001404465 4.958886e-05
[1530,] 0.0001396301 0.0001402759 4.875907e-05
[1531,] 0.0001418522 0.0001375124 4.817887e-05
[1532,] 0.0001407728 0.0001399216 4.992633e-05
[1533,] 0.0001402862 0.0001404121 5.008278e-05
[1534,] 0.0001403406 0.0001403893 5.009674e-05
[1535,] 0.0001399192 0.0001408007 5.016163e-05
[1536,] 0.0001329685 0.0001383088 4.435294e-05
[1537,] 0.0001332795 0.0001396296 4.528169e-05
[1538,] 0.0001331395 0.0001353908 4.333325e-05
[1539,] 0.0001420763 0.0001398410 5.331060e-05
[1540,] 0.0001331808 0.0001379916 4.459840e-05
[1541,] 0.0001331288 0.0001380904 4.455580e-05
[1542,] 0.0001416326 0.0001374766 4.803398e-05
[1543,] 0.0001415087 0.0001375015 4.799956e-05
[1544,] 0.0001415058 0.0001374820 4.797735e-05
[1545,] 0.0001330796 0.0001355315 4.349712e-05
[1546,] 0.0001398386 0.0001404229 4.982957e-05
[1547,] 0.0001319802 0.0001362895 4.344351e-05
[1548,] 0.0001419445 0.0001403344 5.067964e-05
[1549,] 0.0001394671 0.0001406960 4.980526e-05
[1550,] 0.0001415293 0.0001374292 4.793451e-05
[1551,] 0.0001331311 0.0001378283 4.447154e-05
[1552,] 0.0001400711 0.0001403306 4.988273e-05
[1553,] 0.0001331235 0.0001355507 4.355337e-05
[1554,] 0.0001395193 0.0001408007 4.991799e-05
[1555,] 0.0001415874 0.0001375256 4.806317e-05
[1556,] 0.0001332815 0.0001360674 4.391093e-05
[1557,] 0.0001394521 0.0001402734 4.946861e-05
[1558,] 0.0001397623 0.0001408221 5.007359e-05
[1559,] 0.0001371657 0.0001383007 4.551326e-05
[1560,] 0.0001415780 0.0001375008 4.803276e-05
[1561,] 0.0001399548 0.0001404612 4.992911e-05
[1562,] 0.0001331473 0.0001353663 4.333965e-05
[1563,] 0.0001391947 0.0001411473 4.997724e-05
[1564,] 0.0001396973 0.0001407555 5.001012e-05
[1565,] 0.0001403796 0.0001398745 4.966256e-05
[1566,] 0.0001416197 0.0001374931 4.804541e-05
[1567,] 0.0001414175 0.0001375105 4.796148e-05
[1568,] 0.0001341873 0.0001364047 4.476480e-05
[1569,] 0.0001413647 0.0001371849 4.755556e-05
[1570,] 0.0001416730 0.0001373023 4.783725e-05
[1571,] 0.0001397768 0.0001397244 4.851459e-05
[1572,] 0.0001332729 0.0001371716 4.439670e-05
[1573,] 0.0001394377 0.0001408095 4.987405e-05
[1574,] 0.0001416380 0.0001372231 4.772771e-05
[1575,] 0.0001399491 0.0001409050 5.026257e-05
[1576,] 0.0001332653 0.0001371046 4.436074e-05
[1577,] 0.0001399450 0.0001404101 4.988220e-05
[1578,] 0.0001394806 0.0001409168 4.997486e-05
[1579,] 0.0001370559 0.0001392058 4.550094e-05
[1580,] 0.0001319732 0.0001360276 4.333087e-05
[1581,] 0.0001331108 0.0001371826 4.419026e-05
[1582,] 0.0001331294 0.0001364071 4.368550e-05
[1583,] 0.0001395930 0.0001408742 5.001950e-05
[1584,] 0.0001416655 0.0001373058 4.783782e-05
[1585,] 0.0001331417 0.0001363106 4.369152e-05
[1586,] 0.0001415769 0.0001371355 4.759159e-05
[1587,] 0.0001397087 0.0001399781 4.862649e-05
[1588,] 0.0001416364 0.0001371742 4.766679e-05
[1589,] 0.0001335056 0.0001371527 4.462885e-05
[1590,] 0.0001415554 0.0001370755 4.750637e-05
[1591,] 0.0001418136 0.0001396218 5.005631e-05
[1592,] 0.0001332382 0.0001376813 4.455657e-05
[1593,] 0.0001398178 0.0001400549 4.951383e-05
[1594,] 0.0001331297 0.0001376721 4.439645e-05
[1595,] 0.0001331261 0.0001363856 4.365472e-05
[1596,] 0.0001416994 0.0001371229 4.763143e-05
[1597,] 0.0001415967 0.0001370501 4.749159e-05
[1598,] 0.0001417249 0.0001371464 4.767307e-05
[1599,] 0.0001332176 0.0001373790 4.440999e-05
[1600,] 0.0001393152 0.0001407746 4.977154e-05
[1601,] 0.0001415639 0.0001372221 4.769056e-05
[1602,] 0.0001414979 0.0001371695 4.759680e-05
[1603,] 0.0001400379 0.0001403530 4.986630e-05
[1604,] 0.0001391490 0.0001409416 4.976048e-05
[1605,] 0.0001399629 0.0001408346 5.021509e-05
[1606,] 0.0001417568 0.0001370883 4.761137e-05
[1607,] 0.0001408099 0.0001387751 4.834556e-05
[1608,] 0.0001337213 0.0001372850 4.349305e-05
[1609,] 0.0001331044 0.0001380751 4.449499e-05
[1610,] 0.0001400081 0.0001406256 5.007308e-05
[1611,] 0.0001371395 0.0001399730 4.683869e-05
[1612,] 0.0001377472 0.0001360563 4.556393e-05
[1613,] 0.0001398209 0.0001410883 5.082434e-05
[1614,] 0.0001410816 0.0001371963 4.743750e-05
[1615,] 0.0001332886 0.0001388720 4.502102e-05
[1616,] 0.0001412931 0.0001371315 4.745792e-05
[1617,] 0.0001398948 0.0001440687 8.370835e-05
[1618,] 0.0001331038 0.0001352148 4.325201e-05
[1619,] 0.0001412666 0.0001370829 4.738583e-05
[1620,] 0.0001332092 0.0001372213 4.433821e-05
[1621,] 0.0001418685 0.0001395073 5.000906e-05
[1622,] 0.0001391586 0.0001403902 4.938029e-05
[1623,] 0.0001377636 0.0001400590 4.731691e-05
[1624,] 0.0001395262 0.0001397693 4.836166e-05
[1625,] 0.0001392091 0.0001382000 4.761101e-05
[1626,] 0.0001395227 0.0001397446 4.834388e-05
[1627,] 0.0001319500 0.0001360871 4.332875e-05
[1628,] 0.0001370102 0.0001402567 4.692050e-05
[1629,] 0.0001339508 0.0001414625 4.639987e-05
[1630,] 0.0001339737 0.0001410491 4.628017e-05
[1631,] 0.0001327215 0.0001388550 4.491690e-05
[1632,] 0.0001392786 0.0001397443 4.816397e-05
[1633,] 0.0001340819 0.0001380216 4.521307e-05
[1634,] 0.0001376642 0.0001401899 4.803290e-05
[1635,] 0.0001413164 0.0001372539 4.761620e-05
[1636,] 0.0001339705 0.0001387626 4.538639e-05
[1637,] 0.0001340867 0.0001383697 4.536914e-05
[1638,] 0.0001383900 0.0001401866 4.855581e-05
[1639,] 0.0001381304 0.0001400882 4.831270e-05
[1640,] 0.0001340802 0.0001380000 4.520348e-05
[1641,] 0.0001384053 0.0001402575 4.861565e-05
[1642,] 0.0001370032 0.0001392714 4.550147e-05
[1643,] 0.0001382540 0.0001402110 4.847916e-05
[1644,] 0.0003494683 0.0001384381 1.496112e-04
[1645,] 0.0001394007 0.0001396511 4.819845e-05
[1646,] 0.0001384767 0.0001401373 4.857738e-05
[1647,] 0.0001383939 0.0001401362 4.852196e-05
[1648,] 0.0001411505 0.0001371287 4.739238e-05
[1649,] 0.0001394264 0.0001397307 4.826694e-05
[1650,] 0.0001411191 0.0001371928 4.745402e-05
[1651,] 0.0001382081 0.0001401413 4.839994e-05
[1652,] 0.0001327001 0.0001367293 4.403190e-05
[1653,] 0.0001450596 0.0001456547 6.393979e-05
[1654,] 0.0001339526 0.0001379226 4.503332e-05
[1655,] 0.0001327596 0.0001361845 4.382650e-05
[1656,] 0.0001410145 0.0001372412 4.746141e-05
[1657,] 0.0001451363 0.0001459868 6.709758e-05
[1658,] 0.0001339016 0.0001378174 4.491819e-05
[1659,] 0.0001340179 0.0001377921 4.504029e-05
[1660,] 0.0001339468 0.0001378125 4.497954e-05
[1661,] 0.0001410986 0.0001372698 4.753117e-05
[1662,] 0.0001449967 0.0001457509 6.414814e-05
[1663,] 0.0001338772 0.0001380397 4.499380e-05
[1664,] 0.0001411164 0.0001371515 4.740677e-05
[1665,] 0.0001411115 0.0001372660 4.753295e-05
[1666,] 0.0001387325 0.0001404846 4.899410e-05
[1667,] 0.0001390192 0.0001403491 4.908398e-05
[1668,] 0.0001393271 0.0001404668 4.936170e-05
[1669,] 0.0001393549 0.0001398428 4.828279e-05
[1670,] 0.0001371600 0.0001382178 4.546299e-05
[1671,] 0.0001389400 0.0001404403 4.910068e-05
[1672,] 0.0001385832 0.0001404344 4.885933e-05
[1673,] 0.0001339338 0.0001375708 4.486646e-05
[1674,] 0.0001411191 0.0001373272 4.760414e-05
[1675,] 0.0001411617 0.0001400926 4.997082e-05
[1676,] 0.0001338908 0.0001378426 4.492697e-05
[1677,] 0.0001383183 0.0001408497 4.893662e-05
[1678,] 0.0001371639 0.0001383332 4.549332e-05
[1679,] 0.0001451490 0.0001474822 7.940661e-05
[1680,] 0.0001393017 0.0001407395 4.954932e-05
[1681,] 0.0001393870 0.0001406909 4.956864e-05
[1682,] 0.0001337111 0.0001373610 4.451182e-05
[1683,] 0.0001401554 0.0001382397 4.804039e-05
[1684,] 0.0001424183 0.0001377359 4.862294e-05
[1685,] 0.0001326012 0.0001363879 4.375870e-05
[1686,] 0.0001391676 0.0001407867 4.950005e-05
[1687,] 0.0001401057 0.0001382153 4.798637e-05
[1688,] 0.0001393227 0.0001408221 4.962584e-05
[1689,] 0.0001409973 0.0001373588 4.758614e-05
[1690,] 0.0001384447 0.0001412163 4.923148e-05
[1691,] 0.0001391806 0.0001409605 4.963277e-05
[1692,] 0.0001390735 0.0001409874 4.958250e-05
[1693,] 0.0001379842 0.0001384930 4.648505e-05
[1694,] 0.0001380230 0.0001386003 4.657997e-05
[1695,] 0.0001390709 0.0001382106 4.282143e-05
[1696,] 0.0001393032 0.0001395958 4.775339e-05
[1697,] 0.0001389697 0.0001395442 4.715307e-05
[1698,] 0.0001399821 0.0001378571 4.881829e-05
[1699,] 0.0001467767 0.0001361872 4.718054e-05
[1700,] 0.0001456792 0.0001361976 4.680957e-05
[1701,] 0.0001383662 0.0001393574 4.730005e-05
[1702,] 0.0001406863 0.0001383736 4.963132e-05
[1703,] 0.0001424720 0.0001381253 4.750142e-05
[1704,] 0.0001443723 0.0001361903 4.644350e-05
[1705,] 0.0001375773 0.0001374772 4.569061e-05
[1706,] 0.0001375396 0.0001378889 4.587306e-05
[1707,] 0.0001471626 0.0001448534 1.742689e-04
[1708,] 0.0001380860 0.0001393794 4.698452e-05
[1709,] 0.0001459901 0.0001450346 1.552148e-04
[1710,] 0.0001376125 0.0001375830 4.582776e-05
[1711,] 0.0001427972 0.0001381107 4.749706e-05
[1712,] 0.0001443489 0.0001361850 4.647976e-05
[1713,] 0.0001419904 0.0001382783 5.025499e-05
[1714,] 0.0001374521 0.0001349087 4.507171e-05
[1715,] 0.0001442913 0.0001365606 4.574784e-05
[1716,] 0.0001441586 0.0001367598 4.544873e-05
[1717,] 0.0001458604 0.0001432262 1.195176e-04
[1718,] 0.0001447489 0.0001367923 4.545875e-05
[1719,] 0.0001399919 0.0001396896 4.822788e-05
[1720,] 0.0004905411 0.0001384976 7.193383e-05
[1721,] 0.0001380603 0.0001359161 4.657078e-05
[1722,] 0.0001440427 0.0001368483 4.523719e-05
[1723,] 0.0001421889 0.0001411182 5.278119e-05
[1724,] 0.0001374807 0.0001386568 4.613460e-05
[1725,] 0.0001397567 0.0001396896 4.810849e-05
[1726,] 0.0001374705 0.0001382348 4.594672e-05
[1727,] 0.0001448060 0.0001370227 4.629836e-05
[1728,] 0.0001396682 0.0001379532 4.667391e-05
[1729,] 0.0001379945 0.0001393485 4.688100e-05
[1730,] 0.0001465877 0.0001433379 1.320218e-04
[1731,] 0.0001375401 0.0001379033 4.588197e-05
[1732,] 0.0001375862 0.0001383225 4.610769e-05
[1733,] 0.0001410136 0.0001383995 4.653864e-05
[1734,] 0.0001419586 0.0001407925 5.238311e-05
[1735,] 0.0001418432 0.0001376039 4.361099e-05
[1736,] 0.0001412179 0.0001415871 5.249209e-05
[1737,] 0.0001480651 0.0001428842 1.431070e-04
[1738,] 0.0001375171 0.0001378804 4.584540e-05
[1739,] 0.0001378329 0.0001394702 4.677266e-05
[1740,] 0.0001460983 0.0001367945 4.576316e-05
[1741,] 0.0001401826 0.0001396924 4.832776e-05
[1742,] 0.0001471962 0.0001430311 1.338197e-04
[1743,] 0.0001451648 0.0001370966 4.624776e-05
[1744,] 0.0001462010 0.0001369512 4.569911e-05
[1745,] 0.0001414019 0.0001376875 4.351264e-05
[1746,] 0.0001400282 0.0001377052 4.330243e-05
[1747,] 0.0001454363 0.0001369139 4.556930e-05
[1748,] 0.0001374690 0.0001359914 4.636538e-05
[1749,] 0.0001375373 0.0001379012 4.590669e-05
[1750,] 0.0001459863 0.0001368385 4.577583e-05
[1751,] 0.0001465585 0.0001368076 4.585298e-05
[1752,] 0.0001415526 0.0001412796 5.249826e-05
[1753,] 0.0001457266 0.0001368211 4.596641e-05
[1754,] 0.0001466246 0.0001367676 4.614810e-05
[1755,] 0.0001375575 0.0001380398 4.594888e-05
[1756,] 0.0001439392 0.0001434788 9.165111e-05
[1757,] 0.0001376500 0.0001378824 4.602194e-05
[1758,] 0.0001388070 0.0001368323 4.667613e-05
[1759,] 0.0001458919 0.0001441214 1.332286e-04
[1760,] 0.0001476692 0.0001456362 2.122139e-04
[1761,] 0.0001434062 0.0001369829 4.518366e-05
[1762,] 0.0001374725 0.0001380765 4.592500e-05
[1763,] 0.0001374705 0.0001378944 4.577054e-05
[1764,] 0.0001375255 0.0001377469 4.583280e-05
[1765,] 0.0001375183 0.0001379314 4.591162e-05
[1766,] 0.0001387182 0.0001400309 4.852393e-05
[1767,] 0.0001353360 0.0001349600 4.417591e-05
[1768,] 0.0001461294 0.0001441546 1.279314e-04
[1769,] 0.0001352276 0.0001349842 4.418397e-05
[1770,] 0.0001441698 0.0001368413 4.561141e-05
[1771,] 0.0001437175 0.0001368148 4.553689e-05
[1772,] 0.0001385380 0.0001437384 4.835803e-05
[1773,] 0.0001378854 0.0001391267 4.666078e-05
[1774,] 0.0001378810 0.0001396110 4.688623e-05
[1775,] 0.0001391575 0.0001430330 5.051282e-05
[1776,] 0.0001431083 0.0001367324 4.540122e-05
[1777,] 0.0001373523 0.0001368861 4.527971e-05
[1778,] 0.0001431729 0.0001369663 4.597370e-05
[1779,] 0.0001507459 0.0001386260 6.374941e-05
[1780,] 0.0001497241 0.0001384296 5.677893e-05
[1781,] 0.0001390231 0.0001389272 4.694629e-05
[1782,] 0.0001361568 0.0001393851 4.448935e-05
[1783,] 0.0001378675 0.0001386824 4.598398e-05
[1784,] 0.0001379676 0.0001386259 4.585508e-05
[1785,] 0.0001431318 0.0001369088 4.641741e-05
[1786,] 0.0001337547 0.0001395258 4.239135e-05
[1787,] 0.0001361704 0.0001357418 4.310571e-05
[1788,] 0.0001421117 0.0001369453 4.546275e-05
[1789,] 0.0001424586 0.0001369535 4.579990e-05
[1790,] 0.0001428643 0.0001369414 4.593261e-05
[1791,] 0.0001486011 0.0001399989 7.702935e-05
[1792,] 0.0001435530 0.0001374476 4.575955e-05
[1793,] 0.0001384988 0.0001390681 4.621292e-05
[1794,] 0.0001385010 0.0001390812 4.622639e-05
[1795,] 0.0001375402 0.0001416850 4.639701e-05
[1796,] 0.0001401419 0.0001387144 4.365611e-05
[1797,] 0.0001371327 0.0001383284 4.531124e-05
[1798,] 0.0001371219 0.0001383154 4.532597e-05
[1799,] 0.0001454957 0.0001358603 4.843931e-05
[1800,] 0.0001452968 0.0001358513 4.834198e-05
[1801,] 0.0001549918 0.0001365729 5.018051e-05
[1802,] 0.0001641295 0.0001365809 5.046252e-05
[1803,] 0.0001459113 0.0001358253 4.848969e-05
[1804,] 0.0001375323 0.0001416373 4.641586e-05
[1805,] 0.0001449880 0.0001369634 4.519157e-05
[1806,] 0.0001453636 0.0001369761 4.633497e-05
[1807,] 0.0007145127 0.0001350054 8.086310e-05
[1808,] 0.0001456970 0.0001370118 4.638033e-05
[1809,] 0.0004962348 0.0001351524 7.224491e-05
[1810,] 0.0001410079 0.0001368543 4.361679e-05
[1811,] 0.0001439107 0.0001356772 4.749982e-05
[1812,] 0.0001444480 0.0001373315 4.557073e-05
[1813,] 0.0001411129 0.0001361768 4.461182e-05
[1814,] 0.0001416502 0.0001377709 4.476846e-05
[1815,] 0.0001427569 0.0001356298 4.639960e-05
[1816,] 0.0001436760 0.0001357806 4.768848e-05
[1817,] 0.0001670688 0.0001366197 4.771263e-05
[1818,] 0.0001409858 0.0001378697 4.455697e-05
[1819,] 0.0001371262 0.0001383901 4.533555e-05
[1820,] 0.0001371166 0.0001382635 4.532216e-05
[1821,] 0.0001496978 0.0001365310 4.948035e-05
[1822,] 0.0001503094 0.0001365162 4.957178e-05
[1823,] 0.0001375407 0.0001417003 4.640221e-05
[1824,] 0.0006871475 0.0001350093 7.906373e-05
[1825,] 0.0001557798 0.0001375837 4.849624e-05
[1826,] 0.0001445848 0.0001369823 4.611998e-05
[1827,] 0.0001673836 0.0001366675 4.771101e-05
[1828,] 0.0001500734 0.0001365126 4.947984e-05
[1829,] 0.0001643321 0.0001366224 4.766177e-05
[1830,] 0.0001455635 0.0001387026 5.290237e-05
[1831,] 0.0001713403 0.0001366526 4.763873e-05
[1832,] 0.0001371320 0.0001383275 4.531143e-05
[1833,] 0.0001504022 0.0001365220 4.966275e-05
[1834,] 0.0001409967 0.0001378413 4.457642e-05
[1835,] 0.0006397412 0.0001352870 9.584986e-05
[1836,] 0.0001421071 0.0001356266 4.617365e-05
[1837,] 0.0001437698 0.0001368042 4.735398e-05
[1838,] 0.0001459084 0.0001370171 4.639197e-05
[1839,] 0.0001396131 0.0001378987 4.425121e-05
[1840,] 0.0001419415 0.0001356149 4.622707e-05
[1841,] 0.0001379084 0.0001377512 4.399069e-05
[1842,] 0.0001495308 0.0001365186 4.934256e-05
[1843,] 0.0001401208 0.0001378397 4.440508e-05
[1844,] 0.0001502650 0.0001365069 4.949643e-05
[1845,] 0.0001436388 0.0001358783 4.790188e-05
[1846,] 0.0001428642 0.0001368398 4.438223e-05
[1847,] 0.0001457726 0.0001370825 4.623670e-05
[1848,] 0.0005299326 0.0001352603 8.161458e-05
[1849,] 0.0001460591 0.0001370731 4.632524e-05
[1850,] 0.0001455527 0.0001370784 4.618831e-05
[1851,] 0.0001419073 0.0001356814 4.634195e-05
[1852,] 0.0001430888 0.0001370696 4.555832e-05
[1853,] 0.0001429206 0.0001370602 4.553087e-05
[1854,] 0.0001371754 0.0001382987 4.525165e-05
[1855,] 0.0001464811 0.0001366356 4.731191e-05
[1856,] 0.0001403555 0.0001379612 4.435892e-05
[1857,] 0.0001381258 0.0001385576 4.294826e-05
[1858,] 0.0005368234 0.0001352435 8.158036e-05
[1859,] 0.0001393359 0.0001382246 4.361617e-05
[1860,] 0.0001375164 0.0001418002 4.652685e-05
[1861,] 0.0001414507 0.0001385415 4.384778e-05
[1862,] 0.0001381612 0.0001385051 4.295975e-05
[1863,] 0.0001409214 0.0001382002 4.388010e-05
[1864,] 0.0001972653 0.0001378942 5.823246e-05
[1865,] 0.0001367079 0.0001374667 4.342316e-05
[1866,] 0.0001469340 0.0001357280 4.867255e-05
[1867,] 0.0005011147 0.0001367010 1.330104e-04
[1868,] 0.0001473988 0.0001358099 4.903329e-05
[1869,] 0.0001360050 0.0001375620 4.286570e-05
[1870,] 0.0002445431 0.0001379802 7.532701e-05
[1871,] 0.0001398518 0.0001442876 4.274982e-05
[1872,] 0.0001651657 0.0001379657 4.558796e-05
[1873,] 0.0002625009 0.0001360194 5.145582e-05
[1874,] 0.0001401893 0.0001376416 4.398192e-05
[1875,] 0.0001375397 0.0001348016 4.410339e-05
[1876,] 0.0001419432 0.0001445843 4.256789e-05
[1877,] 0.0001620591 0.0001405001 1.792761e-04
[1878,] 0.0001500227 0.0001360031 4.897756e-05
[1879,] 0.0001376382 0.0001428273 4.662645e-05
[1880,] 0.0001381306 0.0001377678 4.829079e-05
[1881,] 0.0002448450 0.0001360061 5.133721e-05
[1882,] 0.0001376263 0.0001424108 4.654322e-05
[1883,] 0.0002353151 0.0001360081 5.128635e-05
[1884,] 0.0001376436 0.0001427874 4.660143e-05
[1885,] 0.0001376383 0.0001427269 4.659932e-05
[1886,] 0.0002318167 0.0001360143 5.087882e-05
[1887,] 0.0002260670 0.0001360144 5.077581e-05
[1888,] 0.0001374439 0.0001421179 4.655339e-05
[1889,] 0.0001374565 0.0001420400 4.647962e-05
[1890,] 0.0001379912 0.0001371433 4.446031e-05
[1891,] 0.0001376172 0.0001425283 4.659834e-05
[1892,] 0.0001376098 0.0001367580 4.392597e-05
[1893,] 0.0001354627 0.0001360974 4.524410e-05
[1894,] 0.0001342696 0.0001361253 4.474272e-05
[1895,] 0.0001370583 0.0001433513 4.659238e-05
[1896,] 0.0001381403 0.0001370768 4.458991e-05
[1897,] 0.0002320508 0.0001360171 5.085069e-05
[1898,] 0.0001354007 0.0001349053 4.440244e-05
[1899,] 0.0001347512 0.0001412336 4.876430e-05
[1900,] 0.0001345487 0.0001408999 4.842218e-05
[1901,] 0.0002223313 0.0001364306 4.894836e-05
[1902,] 0.0001387176 0.0001372677 4.460792e-05
[1903,] 0.0001348939 0.0001402699 4.830425e-05
[1904,] 0.0002040755 0.0001365503 4.842317e-05
[1905,] 0.0001857535 0.0001363918 4.842597e-05
[1906,] 0.0001364268 0.0001382242 4.486618e-05
[1907,] 0.0001382097 0.0001490559 4.831256e-05
[1908,] 0.0001376646 0.0001400157 4.620620e-05
[1909,] 0.0001990642 0.0001366639 5.106996e-05
[1910,] 0.0001376177 0.0001398878 4.631198e-05
[1911,] 0.0002476097 0.0001365710 5.348614e-05
[1912,] 0.0001377442 0.0001399787 4.644426e-05
[1913,] 0.0001385231 0.0001452158 4.884976e-05
[1914,] 0.0001384970 0.0001473046 4.979251e-05
[1915,] 0.0001381416 0.0001403186 4.718550e-05
[1916,] 0.0001384999 0.0001472745 4.980074e-05
[1917,] 0.0001384820 0.0001484428 5.078253e-05
[1918,] 0.0001384816 0.0001483103 5.012337e-05
[1919,] 0.0001381349 0.0001403249 4.718211e-05
[1920,] 0.0001384881 0.0001484679 5.128490e-05
[1921,] 0.0001391277 0.0001391732 4.792118e-05
[1922,] 0.0001795143 0.0001413595 2.578479e-04
[1923,] 0.0001391958 0.0001390462 4.782513e-05
[1924,] 0.0001385088 0.0001470603 4.974495e-05
[1925,] 0.0001384846 0.0001480369 5.003319e-05
[1926,] 0.0004340298 0.0001365368 5.156263e-05
[1927,] 0.0001380437 0.0001403182 4.708436e-05
[1928,] 0.0001319256 0.0001392223 4.407983e-05
[1929,] 0.0001349108 0.0001369530 4.397374e-05
[1930,] 0.0001347830 0.0001369900 4.388349e-05
[1931,] 0.0001384805 0.0001479905 5.001711e-05
[1932,] 0.0001384811 0.0001482176 5.010369e-05
[1933,] 0.0001380429 0.0001403113 4.708067e-05
[1934,] 0.0001389844 0.0001391220 4.778180e-05
[1935,] 0.0001391730 0.0001390373 4.786370e-05
[1936,] 0.0001384503 0.0001477216 4.978412e-05
[1937,] 0.0001384410 0.0001479342 4.982399e-05
[1938,] 0.0001384312 0.0001479342 4.978987e-05
[1939,] 0.0001386252 0.0001390494 4.734722e-05
[1940,] 0.0004358081 0.0001363471 5.210433e-05
[1941,] 0.0001344374 0.0001370286 4.375133e-05
[1942,] 0.0001351907 0.0001369908 4.398508e-05
[1943,] 0.0004293583 0.0001363282 5.210044e-05
[1944,] 0.0003608396 0.0001366421 5.064328e-05
[1945,] 0.0001385441 0.0001539878 5.859931e-05
[1946,] 0.0001383141 0.0001473114 4.962130e-05
[1947,] 0.0005723843 0.0001367142 1.059333e-04
[1948,] 0.0001353978 0.0001364455 4.364855e-05
[1949,] 0.0001366179 0.0001371282 4.418179e-05
[1950,] 0.0001487119 0.0001474959 4.277992e-05
[1951,] 0.0004817533 0.0001364128 5.231822e-05
[1952,] 0.0005516240 0.0001367738 5.201793e-05
[1953,] 0.0001369171 0.0001368657 4.474453e-05
[1954,] 0.0005729369 0.0001415475 4.731442e-05
[1955,] 0.0002341320 0.0001381019 4.674058e-05
[1956,] 0.0001388204 0.0001410842 4.816416e-05
[1957,] 0.0004613707 0.0001358872 5.445139e-05
[1958,] 0.0001359096 0.0001373331 4.380532e-05
[1959,] 0.0001344858 0.0001375396 4.351867e-05
[1960,] 0.0001344218 0.0001372024 4.406684e-05
[1961,] 0.0001343785 0.0001368128 4.328419e-05
[1962,] 0.0001346160 0.0001370199 4.327966e-05
[1963,] 0.0003677399 0.0001362878 6.150315e-05
[1964,] 0.0001357881 0.0001378311 4.321812e-05
[1965,] 0.0001348779 0.0001372205 4.407407e-05
[1966,] 0.0001317709 0.0001387116 4.285329e-05
[1967,] 0.0001313713 0.0001388601 4.308905e-05
[1968,] 0.0001360080 0.0001379346 4.322492e-05
[1969,] 0.0003896548 0.0001362114 6.161820e-05
[1970,] 0.0001347014 0.0001365963 4.398288e-05
[1971,] 0.0001314490 0.0001392429 4.310123e-05
[1972,] 0.0001322202 0.0001400528 4.295723e-05
[1973,] 0.0001485175 0.0001389207 5.509663e-05
[1974,] 0.0001341512 0.0001371568 4.420594e-05
[1975,] 0.0004958950 0.0001368681 5.508668e-05
[1976,] 0.0001349802 0.0001370888 4.332055e-05
[1977,] 0.0001330823 0.0001372103 4.366221e-05
[1978,] 0.0001329668 0.0001372158 4.362046e-05
[1979,] 0.0001327338 0.0001372417 4.353330e-05
[1980,] 0.0001343893 0.0001371888 4.398184e-05
[1981,] 0.0001339354 0.0001371830 4.386444e-05
[1982,] 0.0001312147 0.0001386506 4.281821e-05
[1983,] 0.0001314769 0.0001387765 4.300160e-05
[1984,] 0.0003816446 0.0001363186 6.093025e-05
[1985,] 0.0001340395 0.0001371883 4.388411e-05
[1986,] 0.0001347362 0.0001369354 4.332764e-05
[1987,] 0.0001315589 0.0001386356 4.293635e-05
[1988,] 0.0001348466 0.0001374417 4.312535e-05
[1989,] 0.0001355573 0.0001379281 4.309334e-05
[1990,] 0.0001382285 0.0001405404 4.734276e-05
[1991,] 0.0004499716 0.0001361793 6.742809e-05
[1992,] 0.0001311903 0.0001385092 4.280862e-05
[1993,] 0.0004365293 0.0001362411 6.838548e-05
[1994,] 0.0001382473 0.0001407628 4.747707e-05
[1995,] 0.0001345217 0.0001371743 4.436497e-05
[1996,] 0.0001344250 0.0001373412 4.382712e-05
[1997,] 0.0001315644 0.0001374888 4.302787e-05
[1998,] 0.0001321241 0.0001383069 4.279503e-05
[1999,] 0.0001328580 0.0001382424 4.379123e-05
[2000,] 0.0001339334 0.0001371719 4.414128e-05
[2001,] 0.0001347209 0.0001372095 4.403886e-05
[2002,] 0.0001347993 0.0001372213 4.410082e-05
[2003,] 0.0001360548 0.0001369401 4.312645e-05
[2004,] 0.0001326296 0.0001391908 4.279622e-05
[2005,] 0.0001345749 0.0001371749 4.427055e-05
[2006,] 0.0001346943 0.0001371684 4.438344e-05
[2007,] 0.0001382805 0.0001407569 4.750837e-05
[2008,] 0.0001313112 0.0001359831 4.280650e-05
[2009,] 0.0001340021 0.0001371830 4.388682e-05
[2010,] 0.0001324897 0.0001395172 4.284728e-05
[2011,] 0.0001345395 0.0001372238 4.402724e-05
[2012,] 0.0001317733 0.0001384856 4.282207e-05
[2013,] 0.0001346948 0.0001375190 4.308539e-05
[2014,] 0.0001345052 0.0001371620 4.404381e-05
[2015,] 0.0001311989 0.0001375309 4.265101e-05
[2016,] 0.0001346307 0.0001372029 4.401988e-05
[2017,] 0.0001343974 0.0001372468 4.395465e-05
[2018,] 0.0001359335 0.0001373762 4.337544e-05
[2019,] 0.0004018136 0.0001361390 5.282997e-05
[2020,] 0.0001325638 0.0001394519 4.283608e-05
[2021,] 0.0001351451 0.0001372806 4.329152e-05
[2022,] 0.0004011736 0.0001360943 5.865255e-05
[2023,] 0.0001347362 0.0001371789 4.427055e-05
[2024,] 0.0001383611 0.0001374042 4.569458e-05
[2025,] 0.0001326813 0.0001410358 4.297171e-05
[2026,] 0.0001383258 0.0001403371 4.733391e-05
[2027,] 0.0004161873 0.0001361885 6.394740e-05
[2028,] 0.0001353898 0.0001373096 4.413521e-05
[2029,] 0.0002930573 0.0001360885 5.526773e-05
[2030,] 0.0001347791 0.0001371781 4.429654e-05
[2031,] 0.0001398057 0.0001381762 4.612056e-05
[2032,] 0.0001354169 0.0001372680 4.419525e-05
[2033,] 0.0001318054 0.0001391573 4.290111e-05
[2034,] 0.0001335824 0.0001372434 4.372819e-05
[2035,] 0.0001318130 0.0001399365 4.279706e-05
[2036,] 0.0001354236 0.0001377983 4.310724e-05
[2037,] 0.0001320930 0.0001393899 4.264792e-05
[2038,] 0.0001346095 0.0001372239 4.398348e-05
[2039,] 0.0001322824 0.0001371767 4.349824e-05
[2040,] 0.0001399774 0.0001374818 4.694623e-05
[2041,] 0.0001324140 0.0001382444 4.371468e-05
[2042,] 0.0001405963 0.0001369687 4.677813e-05
[2043,] 0.0001485110 0.0001388214 5.239316e-05
[2044,] 0.0001326205 0.0001374511 4.336639e-05
[2045,] 0.0001344572 0.0001382647 4.468066e-05
[2046,] 0.0001370756 0.0001374046 4.477941e-05
[2047,] 0.0001471536 0.0001410729 4.467892e-05
[2048,] 0.0001382218 0.0001364463 4.521813e-05
[2049,] 0.0001434934 0.0001366738 4.621060e-05
[2050,] 0.0001421681 0.0001370552 4.626063e-05
[2051,] 0.0001377836 0.0001399522 4.588863e-05
[2052,] 0.0001396984 0.0001383430 4.450505e-05
[2053,] 0.0001417357 0.0001355793 4.780914e-05
[2054,] 0.0001379348 0.0001375224 4.489934e-05
[2055,] 0.0001406016 0.0001388853 4.724904e-05
[2056,] 0.0007126584 0.0001379750 5.231566e-05
[2057,] 0.0001397962 0.0001381306 4.483135e-05
[2058,] 0.0001371996 0.0001394345 4.587943e-05
[2059,] 0.0001449758 0.0001381220 4.868455e-05
[2060,] 0.0001420618 0.0001386648 4.697739e-05
[2061,] 0.0001385348 0.0001381405 4.482710e-05
[2062,] 0.0001378405 0.0001379051 4.476201e-05
[2063,] 0.0001417032 0.0001381892 4.626858e-05
[2064,] 0.0001389225 0.0001382096 4.485334e-05
[2065,] 0.0001364106 0.0001352991 4.479878e-05
[2066,] 0.0001447048 0.0001373948 4.655383e-05
[2067,] 0.0001381696 0.0001385098 4.588907e-05
[2068,] 0.0001381692 0.0001385133 4.588912e-05
[2069,] 0.0003953982 0.0001359263 5.146508e-05
[2070,] 0.0001342332 0.0001350851 4.364505e-05
[2071,] 0.0001381704 0.0001385022 4.589852e-05
[2072,] 0.0001381693 0.0001386729 4.598007e-05
[2073,] 0.0001381694 0.0001386830 4.598405e-05
[2074,] 0.0001456631 0.0001387903 4.832977e-05
[2075,] 0.0001382108 0.0001376333 4.557364e-05
[2076,] 0.0001445455 0.0001375070 4.636271e-05
[2077,] 0.0001381699 0.0001386198 4.593100e-05
[2078,] 0.0001669062 0.0001387759 4.987885e-05
[2079,] 0.0001362185 0.0001374426 4.551771e-05
[2080,] 0.0001381833 0.0001377289 4.555624e-05
[2081,] 0.0001444961 0.0001375071 4.635661e-05
[2082,] 0.0001585797 0.0001387840 5.083920e-05
[2083,] 0.0001381701 0.0001386956 4.593015e-05
[2084,] 0.0001385453 0.0001376610 4.561894e-05
[2085,] 0.0001557293 0.0001387845 5.009231e-05
[2086,] 0.0001345882 0.0001352547 4.373021e-05
[2087,] 0.0002083052 0.0001383024 4.596370e-05
[2088,] 0.0002073521 0.0001380179 4.802736e-05
[2089,] 0.0001338136 0.0001385572 4.553479e-05
[2090,] 0.0001395195 0.0001446626 5.789789e-05
[2091,] 0.0001415909 0.0001392315 4.605309e-05
[2092,] 0.0001553327 0.0001457754 1.704760e-04
[2093,] 0.0001428198 0.0001394455 4.629020e-05
[2094,] 0.0001477281 0.0001528944 2.369696e-04
[2095,] 0.0001368191 0.0001444514 4.602226e-05
[2096,] 0.0001406847 0.0001392937 4.610894e-05
[2097,] 0.0001393278 0.0001413322 4.901133e-05
[2098,] 0.0001413673 0.0001387658 4.772245e-05
[2099,] 0.0001365889 0.0001391238 4.559633e-05
[2100,] 0.0001286151 0.0001354138 4.196074e-05
[2101,] 0.0001422328 0.0001366511 4.923399e-05
[2102,] 0.0001453591 0.0001392740 5.283266e-05
[2103,] 0.0001465754 0.0001382652 5.173983e-05
[2104,] 0.0001419846 0.0001389363 4.634883e-05
[2105,] 0.0001390504 0.0001376023 4.570783e-05
[2106,] 0.0001421985 0.0001388486 4.646171e-05
[2107,] 0.0001385760 0.0001388546 4.654299e-05
[2108,] 0.0001423553 0.0001388467 4.646875e-05
[2109,] 0.0001284187 0.0001358207 4.191234e-05
[2110,] 0.0001385199 0.0001367914 4.782216e-05
[2111,] 0.0001380389 0.0001395385 4.567006e-05
[2112,] 0.0001305548 0.0001377734 4.449713e-05
[2113,] 0.0001305933 0.0001362873 4.288970e-05
[2114,] 0.0001432947 0.0001387550 4.976453e-05
[2115,] 0.0001298748 0.0001364892 4.225929e-05
[2116,] 0.0001424766 0.0001372980 4.658381e-05
[2117,] 0.0001403658 0.0001377020 4.514829e-05
[2118,] 0.0001313800 0.0001381323 4.524020e-05
[2119,] 0.0001324022 0.0001405670 4.737020e-05
[2120,] 0.0001388099 0.0001388246 4.593583e-05
[2121,] 0.0001331542 0.0001383746 4.421735e-05
[2122,] 0.0001329273 0.0001393456 4.704730e-05
[2123,] 0.0001434107 0.0001377288 4.754982e-05
[2124,] 0.0001446530 0.0001390676 5.405538e-05
[2125,] 0.0001290226 0.0001404290 4.310939e-05
[2126,] 0.0001290410 0.0001401677 4.300413e-05
[2127,] 0.0001369108 0.0001378064 4.568369e-05
[2128,] 0.0001296348 0.0001367255 4.270253e-05
[2129,] 0.0001392958 0.0001390541 4.548477e-05
[2130,] 0.0001346646 0.0001409005 4.918948e-05
[2131,] 0.0001646237 0.0001366051 5.368506e-05
[2132,] 0.0001289904 0.0001350832 4.192393e-05
[2133,] 0.0001371788 0.0001388577 4.566265e-05
[2134,] 0.0001328085 0.0001417003 4.313170e-05
[2135,] 0.0001377463 0.0001361507 4.501176e-05
[2136,] 0.0001383325 0.0001389015 4.614176e-05
[2137,] 0.0001322669 0.0001384855 4.420158e-05
[2138,] 0.0001361243 0.0001380366 4.274539e-05
[2139,] 0.0001356400 0.0001367223 4.473588e-05
[2140,] 0.0001303485 0.0001362622 4.295606e-05
[2141,] 0.0001377051 0.0001361524 4.501285e-05
[2142,] 0.0001305250 0.0001388976 4.416921e-05
[2143,] 0.0001317706 0.0001410716 4.344576e-05
[2144,] 0.0001302535 0.0001362435 4.280371e-05
[2145,] 0.0001320488 0.0001413548 4.334387e-05
[2146,] 0.0001377171 0.0001390253 4.549599e-05
[2147,] 0.0001375662 0.0001389018 4.610127e-05
[2148,] 0.0001313170 0.0001350733 4.301098e-05
[2149,] 0.0001384489 0.0001390551 4.563758e-05
[2150,] 0.0001314302 0.0001392191 4.416034e-05
[2151,] 0.0001458103 0.0001371674 4.830092e-05
[2152,] 0.0001315554 0.0001384377 4.382618e-05
[2153,] 0.0001393818 0.0001377628 4.632368e-05
[2154,] 0.0018336378 0.0001387096 4.062620e-04
[2155,] 0.0001313194 0.0001411045 4.173913e-05
[2156,] 0.0001392567 0.0001378205 4.633949e-05
[2157,] 0.0022455312 0.0001387088 4.987071e-04
[2158,] 0.0020697549 0.0001385626 2.363961e-04
[2159,] 0.0001311492 0.0001346769 4.252719e-05
[2160,] 0.0001396505 0.0001396643 4.815978e-05
[2161,] 0.0001324724 0.0001369748 4.270839e-05
[2162,] 0.0001309545 0.0001347878 4.259713e-05
[2163,] 0.0001368203 0.0001385566 4.543199e-05
[2164,] 0.0001310566 0.0001350389 4.257738e-05
[2165,] 0.0001310284 0.0001350386 4.256827e-05
[2166,] 0.0001310268 0.0001347870 4.262648e-05
[2167,] 0.0001310409 0.0001366397 4.368666e-05
[2168,] 0.0001310279 0.0001402206 4.192453e-05
[2169,] 0.0001310007 0.0001350406 4.255232e-05
[2170,] 0.0001314181 0.0001383538 4.369639e-05
[2171,] 0.0001454487 0.0001372704 4.854889e-05
[2172,] 0.0001316726 0.0001347669 4.284455e-05
[2173,] 0.0001313162 0.0001384087 4.366620e-05
[2174,] 0.0001315696 0.0001362725 4.389072e-05
[2175,] 0.0001315252 0.0001362560 4.384961e-05
[2176,] 0.0001395190 0.0001399672 4.822618e-05
[2177,] 0.0001313021 0.0001383909 4.364744e-05
[2178,] 0.0005390277 0.0001386977 1.674025e-04
[2179,] 0.0001307681 0.0001350786 4.200843e-05
[2180,] 0.0001342852 0.0001348881 4.313993e-05
[2181,] 0.0001391649 0.0001380193 4.678729e-05
[2182,] 0.0001313993 0.0001384687 4.375888e-05
[2183,] 0.0001313895 0.0001385040 4.377212e-05
[2184,] 0.0001307804 0.0001351903 4.195777e-05
[2185,] 0.0001391175 0.0001392533 4.744548e-05
[2186,] 0.0001339677 0.0001358780 4.522783e-05
[2187,] 0.0001314829 0.0001362269 4.222122e-05
[2188,] 0.0001343751 0.0001362303 4.399268e-05
[2189,] 0.0001389028 0.0001393181 4.729455e-05
[2190,] 0.0001386001 0.0001386673 4.598928e-05
[2191,] 0.0001337788 0.0001359941 4.525100e-05
[2192,] 0.0001389758 0.0001393047 4.735263e-05
[2193,] 0.0001342500 0.0001359845 4.545965e-05
[2194,] 0.0001391003 0.0001390024 4.728367e-05
[2195,] 0.0001615850 0.0001382182 5.011890e-05
[2196,] 0.0001389395 0.0001393158 4.732740e-05
[2197,] 0.0001351410 0.0001350208 4.313502e-05
[2198,] 0.0001344023 0.0001350525 4.438926e-05
[2199,] 0.0001295652 0.0001378383 4.275972e-05
[2200,] 0.0001761936 0.0001385847 5.417748e-05
[2201,] 0.0001390016 0.0001390898 4.725250e-05
[2202,] 0.0001390048 0.0001393181 4.738557e-05
[2203,] 0.0001343290 0.0001356917 4.520587e-05
[2204,] 0.0001312789 0.0001384634 4.366859e-05
[2205,] 0.0001307830 0.0001351134 4.199003e-05
[2206,] 0.0001390012 0.0001391191 4.726944e-05
[2207,] 0.0001623452 0.0001382183 5.012879e-05
[2208,] 0.0001326996 0.0001359958 4.474177e-05
[2209,] 0.0001308800 0.0001352279 4.195883e-05
[2210,] 0.0001305582 0.0001352554 4.189152e-05
[2211,] 0.0001383700 0.0001393395 4.666539e-05
[2212,] 0.0001385239 0.0001386828 4.594586e-05
[2213,] 0.0001312059 0.0001373777 4.338413e-05
[2214,] 0.0001383484 0.0001390311 4.649891e-05
[2215,] 0.0001311771 0.0001384023 4.357507e-05
[2216,] 0.0001383822 0.0001390518 4.655557e-05
[2217,] 0.0001294967 0.0001378183 4.275435e-05
[2218,] 0.0001385078 0.0001386352 4.589724e-05
[2219,] 0.0001383589 0.0001371999 4.563617e-05
[2220,] 0.0001383612 0.0001372313 4.565893e-05
[2221,] 0.0001461171 0.0001372007 4.845008e-05
[2222,] 0.0001332386 0.0001362061 4.262618e-05
[2223,] 0.0001383707 0.0001371494 4.560131e-05
[2224,] 0.0001341223 0.0001362706 4.274591e-05
[2225,] 0.0001583874 0.0001384104 5.201251e-05
[2226,] 0.0001316299 0.0001362442 4.223502e-05
[2227,] 0.0001312309 0.0001384219 4.360047e-05
[2228,] 0.0001383813 0.0001370858 4.556753e-05
[2229,] 0.0001310679 0.0001384092 4.354692e-05
[2230,] 0.0001385404 0.0001371929 4.576811e-05
[2231,] 0.0001380628 0.0001351617 4.461529e-05
[2232,] 0.0001348090 0.0001350068 4.303377e-05
[2233,] 0.0001384560 0.0001370708 4.558428e-05
[2234,] 0.0001407324 0.0001355721 4.543199e-05
[2235,] 0.0001494146 0.0001383770 4.977606e-05
[2236,] 0.0001406384 0.0001355718 4.540761e-05
[2237,] 0.0001380458 0.0001375683 4.491623e-05
[2238,] 0.0001372498 0.0001382131 4.457582e-05
[2239,] 0.0001356938 0.0001364302 4.621605e-05
[2240,] 0.0001382777 0.0001383033 4.586692e-05
[2241,] 0.0001310559 0.0001367778 4.295561e-05
[2242,] 0.0001290371 0.0001350877 4.213284e-05
[2243,] 0.0001390116 0.0001385062 4.661803e-05
[2244,] 0.0001288659 0.0001347857 4.183781e-05
[2245,] 0.0001380066 0.0001383246 4.583633e-05
[2246,] 0.0001376732 0.0001380579 4.468630e-05
[2247,] 0.0001312940 0.0001368883 4.297646e-05
[2248,] 0.0001376981 0.0001370729 4.529707e-05
[2249,] 0.0001376843 0.0001371592 4.529809e-05
[2250,] 0.0001298734 0.0001359050 4.309252e-05
[2251,] 0.0001378964 0.0001379216 4.557969e-05
[2252,] 0.0001473856 0.0001383979 4.920884e-05
[2253,] 0.0001309786 0.0001357711 4.303112e-05
[2254,] 0.0001380263 0.0001379206 4.560672e-05
[2255,] 0.0001302360 0.0001357494 4.214819e-05
[2256,] 0.0001304642 0.0001357978 4.216886e-05
[2257,] 0.0001378532 0.0001378483 4.555511e-05
[2258,] 0.0001378432 0.0001378559 4.555012e-05
[2259,] 0.0001378537 0.0001378570 4.555127e-05
[2260,] 0.0001379687 0.0001379295 4.558796e-05
[2261,] 0.0001378540 0.0001378870 4.555123e-05
[2262,] 0.0001378331 0.0001378445 4.555277e-05
[2263,] 0.0001289956 0.0001351356 4.218126e-05
[2264,] 0.0001383719 0.0001384445 4.599010e-05
[2265,] 0.0001378389 0.0001378695 4.554784e-05
[2266,] 0.0001378388 0.0001378567 4.554924e-05
[2267,] 0.0001378387 0.0001378594 4.554878e-05
[2268,] 0.0001306058 0.0001359676 4.313550e-05
[2269,] 0.0001348631 0.0001369952 4.429980e-05
[2270,] 0.0001382704 0.0001386027 4.594464e-05
[2271,] 0.0001383608 0.0001380584 4.589188e-05
[2272,] 0.0001384067 0.0001380286 4.589901e-05
[2273,] 0.0001380625 0.0001379669 4.561784e-05
[2274,] 0.0001297418 0.0001356345 4.286907e-05
[2275,] 0.0001345751 0.0001369914 4.428932e-05
[2276,] 0.0001385150 0.0001379647 4.594080e-05
[2277,] 0.0001385080 0.0001379942 4.596034e-05
[2278,] 0.0001385126 0.0001379596 4.593306e-05
[2279,] 0.0001370787 0.0001372345 4.516038e-05
[2280,] 0.0001385119 0.0001379602 4.593329e-05
[2281,] 0.0001370713 0.0001370678 4.509909e-05
[2282,] 0.0001383717 0.0001387177 4.616670e-05
[2283,] 0.0001385121 0.0001379592 4.593248e-05
[2284,] 0.0001385113 0.0001379595 4.593226e-05
[2285,] 0.0001385118 0.0001379759 4.594619e-05
[2286,] 0.0001302210 0.0001349618 4.262886e-05
[2287,] 0.0001464552 0.0001383989 4.891454e-05
[2288,] 0.0001384879 0.0001379634 4.592375e-05
[2289,] 0.0001384777 0.0001379592 4.591484e-05
[2290,] 0.0001350462 0.0001367912 4.574311e-05
[2291,] 0.0001374339 0.0001383229 4.456900e-05
[2292,] 0.0001383563 0.0001380172 4.585991e-05
[2293,] 0.0001384804 0.0001384741 4.600372e-05
[2294,] 0.0001385125 0.0001379537 4.592613e-05
[2295,] 0.0001334220 0.0001384849 4.445752e-05
[2296,] 0.0001454258 0.0001385239 4.865468e-05
[2297,] 0.0001384463 0.0001379277 4.586899e-05
[2298,] 0.0001384289 0.0001379312 4.586345e-05
[2299,] 0.0001630111 0.0001383877 4.899041e-05
[2300,] 0.0001384567 0.0001379277 4.587419e-05
[2301,] 0.0001384465 0.0001379272 4.586857e-05
[2302,] 0.0001383492 0.0001387816 4.617523e-05
[2303,] 0.0001383469 0.0001387177 4.614001e-05
[2304,] 0.0001370697 0.0001372179 4.511702e-05
[2305,] 0.0001373953 0.0001381138 4.534234e-05
[2306,] 0.0001308660 0.0001350520 4.300144e-05
[2307,] 0.0001338845 0.0001371234 4.528106e-05
[2308,] 0.0001377074 0.0001376750 4.476128e-05
[2309,] 0.0001297313 0.0001351250 4.256878e-05
[2310,] 0.0001298959 0.0001349997 4.253494e-05
[2311,] 0.0001293709 0.0001349643 4.226970e-05
[2312,] 0.0001347833 0.0001370398 4.454116e-05
[2313,] 0.0001369319 0.0001361107 4.469053e-05
[2314,] 0.0001374951 0.0001373923 4.493938e-05
[2315,] 0.0001346959 0.0001370110 4.445787e-05
[2316,] 0.0001385377 0.0001389484 4.596328e-05
[2317,] 0.0001350367 0.0001370106 4.458989e-05
[2318,] 0.0001379360 0.0001371810 4.514667e-05
[2319,] 0.0001339630 0.0001370427 4.422350e-05
[2320,] 0.0001378615 0.0001372198 4.516919e-05
[2321,] 0.0001385942 0.0001389491 4.597356e-05
[2322,] 0.0001289185 0.0001360368 4.250210e-05
[2323,] 0.0001378925 0.0001370132 4.513946e-05
[2324,] 0.0001298283 0.0001360173 4.199252e-05
[2325,] 0.0001292998 0.0001350868 4.218308e-05
[2326,] 0.0001312539 0.0001370601 4.376717e-05
[2327,] 0.0001291788 0.0001350736 4.211899e-05
[2328,] 0.0001309447 0.0001380341 4.331070e-05
[2329,] 0.0001379150 0.0001373403 4.517619e-05
[2330,] 0.0001329167 0.0001372522 4.487696e-05
[2331,] 0.0001309034 0.0001382210 4.345189e-05
[2332,] 0.0001349474 0.0001370018 4.451659e-05
[2333,] 0.0001388922 0.0001384817 4.619331e-05
[2334,] 0.0001303648 0.0001356925 4.253905e-05
[2335,] 0.0001310363 0.0001375883 4.372780e-05
[2336,] 0.0001323741 0.0001382565 4.410487e-05
[2337,] 0.0001285965 0.0001361506 4.212859e-05
[2338,] 0.0001315208 0.0001433946 4.381943e-05
[2339,] 0.0001492730 0.0001373189 5.065494e-05
[2340,] 0.0001382846 0.0001374931 4.560922e-05
[2341,] 0.0001379987 0.0001473440 5.443352e-05
[2342,] 0.0001405225 0.0001429277 5.338611e-05
[2343,] 0.0001388211 0.0001478888 5.549174e-05
[2344,] 0.0001336001 0.0001423971 4.765041e-05
[2345,] 0.0001385200 0.0001483031 5.545679e-05
[2346,] 0.0001388189 0.0001486047 5.591460e-05
[2347,] 0.0001394839 0.0001476127 5.591570e-05
[2348,] 0.0001388176 0.0001479783 5.554201e-05
[2349,] 0.0001390526 0.0001476999 5.558899e-05
[2350,] 0.0001400385 0.0001428294 5.299616e-05
[2351,] 0.0001381409 0.0001476079 5.456635e-05
[2352,] 0.0001306419 0.0001396521 4.405484e-05
[2353,] 0.0001397147 0.0001428615 5.279154e-05
[2354,] 0.0001396846 0.0001433939 5.313273e-05
[2355,] 0.0001307431 0.0001375246 4.307060e-05
[2356,] 0.0001388664 0.0001479421 5.556604e-05
[2357,] 0.0001305571 0.0001375570 4.302791e-05
[2358,] 0.0001307131 0.0001395006 4.403626e-05
[2359,] 0.0001384333 0.0001375115 4.555827e-05
[2360,] 0.0001389609 0.0001482871 5.585892e-05
[2361,] 0.0001358942 0.0001544198 5.587916e-05
[2362,] 0.0001381412 0.0001388586 4.636773e-05
[2363,] 0.0001399888 0.0001432211 5.323212e-05
[2364,] 0.0001395194 0.0001431313 5.283531e-05
[2365,] 0.0001308608 0.0001397327 4.426418e-05
[2366,] 0.0001380142 0.0001417722 5.089043e-05
[2367,] 0.0001405719 0.0001426139 5.324234e-05
[2368,] 0.0001385357 0.0001374220 4.520972e-05
[2369,] 0.0001401609 0.0001447429 5.447427e-05
[2370,] 0.0001400628 0.0001446274 5.432417e-05
[2371,] 0.0001375417 0.0001366452 4.705961e-05
[2372,] 0.0001399896 0.0001443481 5.408358e-05
[2373,] 0.0001394279 0.0001480901 5.753235e-05
[2374,] 0.0001308059 0.0001361082 4.308983e-05
[2375,] 0.0001389369 0.0001374763 4.576484e-05
[2376,] 0.0001331133 0.0001378282 4.378540e-05
[2377,] 0.0001391596 0.0001493424 5.813238e-05
[2378,] 0.0001391581 0.0001438529 5.313380e-05
[2379,] 0.0001389855 0.0001487157 5.758116e-05
[2380,] 0.0001376371 0.0001375543 4.503493e-05
[2381,] 0.0001384102 0.0001479430 5.659725e-05
[2382,] 0.0001389374 0.0001486875 5.752012e-05
[2383,] 0.0001344992 0.0001370346 4.467609e-05
[2384,] 0.0001308535 0.0001362740 4.321616e-05
[2385,] 0.0001374718 0.0001375822 4.493590e-05
[2386,] 0.0001349246 0.0001370648 4.492223e-05
[2387,] 0.0001373200 0.0001375592 4.493539e-05
[2388,] 0.0001295276 0.0001367776 4.166214e-05
[2389,] 0.0001312698 0.0001377915 4.415558e-05
[2390,] 0.0001350339 0.0001376176 4.496302e-05
[2391,] 0.0001384126 0.0001373031 4.563585e-05
[2392,] 0.0001317332 0.0001372145 4.362893e-05
[2393,] 0.0001313242 0.0001354684 4.270788e-05
[2394,] 0.0001312800 0.0001354684 4.269549e-05
[2395,] 0.0001309599 0.0001371447 4.326604e-05
[2396,] 0.0001307797 0.0001380203 4.384834e-05
[2397,] 0.0001308597 0.0001366205 4.337670e-05
[2398,] 0.0001381100 0.0001371513 4.564341e-05
[2399,] 0.0001311582 0.0001357231 4.289772e-05
[2400,] 0.0001379420 0.0001371071 4.554013e-05
[2401,] 0.0001389962 0.0001373524 4.593400e-05
[2402,] 0.0001324875 0.0001371622 4.524417e-05
[2403,] 0.0001314874 0.0001372205 4.354772e-05
[2404,] 0.0001309087 0.0001354649 4.261673e-05
[2405,] 0.0001315156 0.0001372418 4.359439e-05
[2406,] 0.0001385195 0.0001370388 4.576123e-05
[2407,] 0.0001316978 0.0001372423 4.366439e-05
[2408,] 0.0001307709 0.0001379127 4.379325e-05
[2409,] 0.0001388707 0.0001474279 5.059239e-05
[2410,] 0.0001324387 0.0001450502 4.936410e-05
[2411,] 0.0001404921 0.0001392442 4.607492e-05
[2412,] 0.0001407778 0.0001384802 4.699959e-05
[2413,] 0.0001316601 0.0001357467 4.310222e-05
[2414,] 0.0001387007 0.0001373035 4.578013e-05
[2415,] 0.0001372540 0.0001394792 4.679525e-05
[2416,] 0.0001385735 0.0001376456 4.608603e-05
[2417,] 0.0001312969 0.0001354654 4.271652e-05
[2418,] 0.0001303296 0.0001356192 4.237791e-05
[2419,] 0.0001304374 0.0001356398 4.238657e-05
[2420,] 0.0001385447 0.0001371984 4.587044e-05
[2421,] 0.0001393813 0.0001373406 4.608270e-05
[2422,] 0.0001387347 0.0001373367 4.583026e-05
[2423,] 0.0001385364 0.0001373625 4.592362e-05
[2424,] 0.0001308849 0.0001354812 4.258198e-05
[2425,] 0.0001385504 0.0001370030 4.580206e-05
[2426,] 0.0001385449 0.0001372567 4.589423e-05
[2427,] 0.0001384080 0.0001373242 4.562739e-05
[2428,] 0.0001301359 0.0001387067 4.276618e-05
[2429,] 0.0001309889 0.0001354719 4.263691e-05
[2430,] 0.0001385447 0.0001368918 4.574616e-05
[2431,] 0.0001299364 0.0001356003 4.235961e-05
[2432,] 0.0001317018 0.0001354627 4.284591e-05
[2433,] 0.0001385203 0.0001371771 4.581587e-05
[2434,] 0.0001385324 0.0001370690 4.579516e-05
[2435,] 0.0001309024 0.0001376716 4.378951e-05
[2436,] 0.0001309324 0.0001375855 4.377109e-05
[2437,] 0.0001368277 0.0001393529 4.644716e-05
[2438,] 0.0001385541 0.0001371878 4.588452e-05
[2439,] 0.0001388385 0.0001470265 5.035169e-05
[2440,] 0.0001385492 0.0001369908 4.579512e-05
[2441,] 0.0001312587 0.0001357250 4.249839e-05
[2442,] 0.0001311971 0.0001354661 4.268935e-05
[2443,] 0.0001312186 0.0001370975 4.329574e-05
[2444,] 0.0001389413 0.0001373232 4.581770e-05
[2445,] 0.0001335935 0.0001358386 4.338745e-05
[2446,] 0.0001314785 0.0001365989 4.425415e-05
[2447,] 0.0001311992 0.0001365074 4.404335e-05
[2448,] 0.0001422819 0.0001377167 4.747588e-05
[2449,] 0.0001385411 0.0001371831 4.585983e-05
[2450,] 0.0001384894 0.0001365620 4.539552e-05
[2451,] 0.0001388098 0.0001479320 5.064539e-05
[2452,] 0.0001311615 0.0001357307 4.290052e-05
[2453,] 0.0001385353 0.0001370697 4.582565e-05
[2454,] 0.0001323816 0.0001359428 4.302274e-05
[2455,] 0.0001385183 0.0001371382 4.580409e-05
[2456,] 0.0001353803 0.0001389941 4.477215e-05
[2457,] 0.0001371890 0.0001389554 4.640727e-05
[2458,] 0.0001356333 0.0001390126 4.557009e-05
[2459,] 0.0001444420 0.0001369900 4.719805e-05
[2460,] 0.0001300882 0.0001367646 4.231856e-05
[2461,] 0.0001377520 0.0001376002 4.659109e-05
[2462,] 0.0001383368 0.0001378856 4.782421e-05
[2463,] 0.0001382586 0.0001368379 4.556092e-05
[2464,] 0.0001372005 0.0001377376 4.442744e-05
[2465,] 0.0001316965 0.0001378018 4.321729e-05
[2466,] 0.0001497020 0.0001389189 4.895758e-05
[2467,] 0.0001382509 0.0001368493 4.556831e-05
[2468,] 0.0001393185 0.0001382783 4.577808e-05
[2469,] 0.0001323097 0.0001378316 4.335654e-05
[2470,] 0.0001474590 0.0001388959 4.811245e-05
[2471,] 0.0001309832 0.0001361402 4.274386e-05
[2472,] 0.0001314312 0.0001361336 4.290990e-05
[2473,] 0.0001378977 0.0001372935 4.643576e-05
[2474,] 0.0001282674 0.0001351325 4.151123e-05
[2475,] 0.0001372246 0.0001371898 4.598918e-05
[2476,] 0.0001352356 0.0001348949 4.364806e-05
[2477,] 0.0001371639 0.0001349961 4.378614e-05
[2478,] 0.0001386170 0.0001387756 4.643747e-05
[2479,] 0.0001489201 0.0001390764 4.811191e-05
[2480,] 0.0001316765 0.0001377136 4.330405e-05
[2481,] 0.0001416179 0.0001382034 4.744621e-05
[2482,] 0.0001465388 0.0001389823 4.645357e-05
[2483,] 0.0001387983 0.0001387322 4.585451e-05
[2484,] 0.0001319442 0.0001381649 4.241393e-05
[2485,] 0.0001430808 0.0001370845 4.926936e-05
[2486,] 0.0001381526 0.0001369636 4.519840e-05
[2487,] 0.0001382604 0.0001374761 4.568125e-05
[2488,] 0.0001366493 0.0001387789 4.547656e-05
[2489,] 0.0001383207 0.0001451690 4.314361e-05
[2490,] 0.0001383623 0.0001391552 4.626272e-05
[2491,] 0.0001428008 0.0001388828 5.009412e-05
[2492,] 0.0001358546 0.0001436116 4.231687e-05
[2493,] 0.0001382470 0.0001377730 4.573812e-05
[2494,] 0.0001382465 0.0001470299 4.322860e-05
[2495,] 0.0001363618 0.0001382328 4.522387e-05
[2496,] 0.0001338060 0.0001411863 4.186094e-05
[2497,] 0.0001383543 0.0001391025 4.623072e-05
[2498,] 0.0001375005 0.0001469980 4.327641e-05
[2499,] 0.0001308615 0.0001453905 4.232643e-05
[2500,] 0.0001327332 0.0001408620 4.206901e-05
[2501,] 0.0001316792 0.0001381984 4.175485e-05
[2502,] 0.0001355538 0.0001407642 4.246085e-05
[2503,] 0.0001354543 0.0001410040 4.245250e-05
[2504,] 0.0001347937 0.0001391239 4.537322e-05
[2505,] 0.0001328504 0.0001469783 4.393205e-05
[2506,] 0.0001487513 0.0001394431 5.489839e-05
[2507,] 0.0001307503 0.0001377602 4.359426e-05
[2508,] 0.0001364159 0.0001386391 4.550603e-05
[2509,] 0.0001334174 0.0001393909 4.476723e-05
[2510,] 0.0001370132 0.0001372581 4.355011e-05
[2511,] 0.0001326428 0.0001375928 4.374040e-05
[2512,] 0.0001326608 0.0001375944 4.374328e-05
[2513,] 0.0001371786 0.0001372463 4.355504e-05
[2514,] 0.0001379615 0.0001386059 4.608002e-05
[2515,] 0.0001364248 0.0001371538 4.355297e-05
[2516,] 0.0001363924 0.0001372196 4.355594e-05
[2517,] 0.0001327102 0.0001376003 4.375033e-05
[2518,] 0.0001326556 0.0001376133 4.373397e-05
[2519,] 0.0001363492 0.0001372631 4.355705e-05
[2520,] 0.0001381944 0.0001385802 4.617489e-05
[2521,] 0.0001328548 0.0001375639 4.380788e-05
[2522,] 0.0001330154 0.0001375699 4.384286e-05
[2523,] 0.0001329500 0.0001375648 4.383234e-05
[2524,] 0.0001388350 0.0001385792 4.709406e-05
[2525,] 0.0001388448 0.0001388723 4.727260e-05
[2526,] 0.0001418491 0.0001385940 4.815620e-05
[2527,] 0.0001370844 0.0001371521 4.283512e-05
[2528,] 0.0001422558 0.0001400261 4.515741e-05
[2529,] 0.0001356258 0.0001389197 4.517611e-05
[2530,] 0.0001393228 0.0001386701 4.592769e-05
[2531,] 0.0001405842 0.0001372938 4.528954e-05
[2532,] 0.0001357700 0.0001385396 4.534922e-05
[2533,] 0.0001317218 0.0001376118 4.363574e-05
[2534,] 0.0001359504 0.0001385890 4.527449e-05
[2535,] 0.0001359391 0.0001385890 4.527033e-05
[2536,] 0.0001402488 0.0001387029 4.662607e-05
[2537,] 0.0001411560 0.0001391840 4.507726e-05
[2538,] 0.0001412747 0.0001380381 4.507352e-05
[2539,] 0.0001413748 0.0001391333 4.507675e-05
[2540,] 0.0001413166 0.0001377496 4.522896e-05
[2541,] 0.0001298498 0.0001354946 4.247103e-05
[2542,] 0.0001356932 0.0001382887 4.524201e-05
[2543,] 0.0001305372 0.0001376557 4.207202e-05
[2544,] 0.0001343438 0.0001380015 4.255377e-05
[2545,] 0.0001355992 0.0001383569 4.506333e-05
[2546,] 0.0001302196 0.0001373457 4.238010e-05
[2547,] 0.0001331898 0.0001359747 4.265457e-05
[2548,] 0.0001396749 0.0001350565 4.531554e-05
[2549,] 0.0001357493 0.0001381073 4.522210e-05
[2550,] 0.0001328880 0.0001356467 4.458568e-05
[2551,] 0.0001300809 0.0001373721 4.233981e-05
[2552,] 0.0001304670 0.0001377405 4.204882e-05
[2553,] 0.0001313194 0.0001376091 4.344833e-05
[2554,] 0.0001335982 0.0001361002 4.439773e-05
[2555,] 0.0001306347 0.0001377405 4.206965e-05
[2556,] 0.0001390361 0.0001360508 4.581443e-05
[2557,] 0.0001402815 0.0001386718 4.621768e-05
[2558,] 0.0001348072 0.0001397353 4.584514e-05
[2559,] 0.0001388757 0.0001385050 4.634785e-05
[2560,] 0.0001383204 0.0001358756 4.490247e-05
[2561,] 0.0001346688 0.0001366510 4.403754e-05
[2562,] 0.0001349736 0.0001385591 4.487022e-05
[2563,] 0.0001334150 0.0001374611 4.394074e-05
[2564,] 0.0001382020 0.0001360805 4.453545e-05
[2565,] 0.0001329886 0.0001374545 4.382174e-05
[2566,] 0.0001349025 0.0001398886 4.588846e-05
[2567,] 0.0001327432 0.0001421636 4.634867e-05
[2568,] 0.0001277231 0.0001375512 4.216500e-05
[2569,] 0.0001331754 0.0001374598 4.386003e-05
[2570,] 0.0001347768 0.0001401433 4.753535e-05
[2571,] 0.0001393829 0.0001387160 4.620498e-05
[2572,] 0.0001278076 0.0001373872 4.232174e-05
[2573,] 0.0001277444 0.0001371787 4.214743e-05
[2574,] 0.0001360588 0.0001351512 4.412501e-05
[2575,] 0.0001354115 0.0001351870 4.437031e-05
[2576,] 0.0001336325 0.0001393618 4.433437e-05
[2577,] 0.0001374869 0.0001363580 4.402888e-05
[2578,] 0.0001282230 0.0001372941 4.248896e-05
[2579,] 0.0001372362 0.0001377478 4.333620e-05
[2580,] 0.0001277339 0.0001372866 4.209456e-05
[2581,] 0.0001356171 0.0001382096 4.488637e-05
[2582,] 0.0001335427 0.0001375024 4.392547e-05
[2583,] 0.0001277784 0.0001373008 4.222590e-05
[2584,] 0.0001278248 0.0001371704 4.221049e-05
[2585,] 0.0001278797 0.0001371871 4.225759e-05
[2586,] 0.0001372210 0.0001367933 4.368669e-05
[2587,] 0.0001337690 0.0001423531 4.486521e-05
[2588,] 0.0001278338 0.0001372001 4.223199e-05
[2589,] 0.0001278642 0.0001372033 4.225565e-05
[2590,] 0.0001374493 0.0001367315 4.376635e-05
[2591,] 0.0001406860 0.0001387290 4.618399e-05
[2592,] 0.0001340241 0.0001374520 4.418826e-05
[2593,] 0.0001278853 0.0001371794 4.225764e-05
[2594,] 0.0001406843 0.0001387273 4.618649e-05
[2595,] 0.0001334646 0.0001375636 4.386111e-05
[2596,] 0.0001422532 0.0001388012 4.649420e-05
[2597,] 0.0001405941 0.0001353724 4.468467e-05
[2598,] 0.0001392809 0.0001356051 4.564786e-05
[2599,] 0.0001355008 0.0001350065 4.368559e-05
[2600,] 0.0001417141 0.0001387964 4.636840e-05
[2601,] 0.0001382986 0.0001353645 4.409647e-05
[2602,] 0.0001353470 0.0001407555 4.908839e-05
[2603,] 0.0001376003 0.0001353672 4.391076e-05
[2604,] 0.0001387486 0.0001352668 4.499493e-05
[2605,] 0.0001355413 0.0001349856 4.370639e-05
[2606,] 0.0001338810 0.0001374597 4.419076e-05
[2607,] 0.0001335923 0.0001374640 4.412055e-05
[2608,] 0.0001277324 0.0001373416 4.214056e-05
[2609,] 0.0001351004 0.0001374460 4.458858e-05
[2610,] 0.0001350148 0.0001385906 4.497607e-05
[2611,] 0.0001351062 0.0001349338 4.385685e-05
[2612,] 0.0001410574 0.0001387964 4.620042e-05
[2613,] 0.0001402162 0.0001387948 4.599017e-05
[2614,] 0.0001340461 0.0001374606 4.423945e-05
[2615,] 0.0001352877 0.0001374460 4.459164e-05
[2616,] 0.0001356531 0.0001380184 4.356600e-05
[2617,] 0.0001339138 0.0001374600 4.420469e-05
[2618,] 0.0001337685 0.0001374620 4.417047e-05
[2619,] 0.0001336520 0.0001385137 4.511869e-05
[2620,] 0.0001351511 0.0001351724 4.357214e-05
[2621,] 0.0001346967 0.0001384493 4.430189e-05
[2622,] 0.0001378056 0.0001361592 4.382618e-05
[2623,] 0.0001412794 0.0001387177 4.987787e-05
[2624,] 0.0001295810 0.0001359334 4.235665e-05
[2625,] 0.0001298078 0.0001369629 4.256830e-05
[2626,] 0.0001299407 0.0001367230 4.252898e-05
[2627,] 0.0001293994 0.0001347542 4.206997e-05
[2628,] 0.0001363019 0.0001362023 4.474367e-05
[2629,] 0.0001363969 0.0001401545 4.638038e-05
[2630,] 0.0001343890 0.0001418206 4.650080e-05
[2631,] 0.0001351455 0.0001393009 4.634224e-05
[2632,] 0.0001364040 0.0001417385 4.696207e-05
[2633,] 0.0001364111 0.0001412028 4.677249e-05
[2634,] 0.0001367011 0.0001364281 4.566850e-05
[2635,] 0.0001366359 0.0001426715 4.564696e-05
[2636,] 0.0001368684 0.0001391557 4.517552e-05
[2637,] 0.0001278660 0.0001411464 4.254492e-05
[2638,] 0.0001364316 0.0001370163 4.522759e-05
[2639,] 0.0001302211 0.0001347513 4.230090e-05
[2640,] 0.0001296241 0.0001347742 4.192730e-05
[2641,] 0.0001305314 0.0001368134 4.246553e-05
[2642,] 0.0001295541 0.0001347359 4.197776e-05
[2643,] 0.0001305619 0.0001369485 4.245854e-05
[2644,] 0.0001277686 0.0001411319 4.266112e-05
[2645,] 0.0001307814 0.0001368921 4.247590e-05
[2646,] 0.0001363353 0.0001364722 4.488299e-05
[2647,] 0.0001364185 0.0001402816 4.643842e-05
[2648,] 0.0001363746 0.0001365840 4.497373e-05
[2649,] 0.0001289582 0.0001360563 4.178736e-05
[2650,] 0.0001363721 0.0001365866 4.497376e-05
[2651,] 0.0001296414 0.0001378311 4.278943e-05
[2652,] 0.0001346588 0.0001390418 4.478879e-05
[2653,] 0.0001286623 0.0001349543 4.174973e-05
[2654,] 0.0001298775 0.0001364772 4.253704e-05
[2655,] 0.0001363303 0.0001367673 4.500565e-05
[2656,] 0.0001363254 0.0001367080 4.497523e-05
[2657,] 0.0001363242 0.0001369123 4.506078e-05
[2658,] 0.0001296747 0.0001372339 4.258937e-05
[2659,] 0.0001363439 0.0001370975 4.516200e-05
[2660,] 0.0001276439 0.0001405938 4.294711e-05
[2661,] 0.0001286304 0.0001350801 4.176817e-05
[2662,] 0.0001363863 0.0001366247 4.500460e-05
[2663,] 0.0001349469 0.0001409281 4.721821e-05
[2664,] 0.0001276915 0.0001407842 4.274072e-05
[2665,] 0.0001286851 0.0001351428 4.176113e-05
[2666,] 0.0001299588 0.0001364913 4.254559e-05
[2667,] 0.0001296539 0.0001380827 4.281991e-05
[2668,] 0.0001364250 0.0001405689 4.655835e-05
[2669,] 0.0001362959 0.0001372861 4.465304e-05
[2670,] 0.0001298406 0.0001364623 4.252011e-05
[2671,] 0.0001295831 0.0001374288 4.273109e-05
[2672,] 0.0001276842 0.0001402518 4.255757e-05
[2673,] 0.0001293244 0.0001427913 4.389827e-05
[2674,] 0.0001287637 0.0001368560 4.192131e-05
[2675,] 0.0001293134 0.0001433102 4.421387e-05
[2676,] 0.0001293253 0.0001426822 4.423058e-05
[2677,] 0.0001293248 0.0001417505 4.383160e-05
[2678,] 0.0001384210 0.0001393391 4.623100e-05
[2679,] 0.0001385001 0.0001390881 4.630625e-05
[2680,] 0.0001293887 0.0001426128 4.554280e-05
[2681,] 0.0001385160 0.0001392069 4.637747e-05
[2682,] 0.0001385453 0.0001390415 4.632632e-05
[2683,] 0.0001385193 0.0001391012 4.633033e-05
[2684,] 0.0001304113 0.0001461971 4.802017e-05
[2685,] 0.0001301938 0.0001456985 4.755668e-05
[2686,] 0.0001295858 0.0001380690 4.405545e-05
[2687,] 0.0001304099 0.0001389298 4.523811e-05
[2688,] 0.0001300943 0.0001459729 4.754328e-05
[2689,] 0.0001409492 0.0001389837 4.601933e-05
[2690,] 0.0001385097 0.0001389727 4.625913e-05
[2691,] 0.0001385213 0.0001390870 4.632502e-05
[2692,] 0.0001385116 0.0001389964 4.627390e-05
[2693,] 0.0001295830 0.0001397111 4.442249e-05
[2694,] 0.0001289662 0.0001379279 4.321768e-05
[2695,] 0.0001295303 0.0001384992 4.307086e-05
[2696,] 0.0001295897 0.0001395475 4.436018e-05
[2697,] 0.0001477193 0.0001380071 5.167279e-05
[2698,] 0.0001290463 0.0001377526 4.322187e-05
[2699,] 0.0001296894 0.0001399453 4.461026e-05
[2700,] 0.0001293586 0.0001410356 4.493533e-05
[2701,] 0.0001297951 0.0001398374 4.466785e-05
[2702,] 0.0001346219 0.0001363977 4.408892e-05
[2703,] 0.0001295279 0.0001386052 4.304870e-05
[2704,] 0.0001293870 0.0001359240 4.288485e-05
[2705,] 0.0001386566 0.0001390028 4.638123e-05
[2706,] 0.0001386776 0.0001389940 4.639111e-05
[2707,] 0.0001386632 0.0001389934 4.637642e-05
[2708,] 0.0001291856 0.0001432895 4.551960e-05
[2709,] 0.0001386573 0.0001389924 4.637061e-05
[2710,] 0.0001315021 0.0001535980 5.240031e-05
[2711,] 0.0001427569 0.0001388797 4.967217e-05
[2712,] 0.0001462108 0.0001431565 5.836650e-05
[2713,] 0.0001400108 0.0001385656 4.675044e-05
[2714,] 0.0001385065 0.0001388012 4.616399e-05
[2715,] 0.0001384844 0.0001388852 4.618617e-05
[2716,] 0.0001467300 0.0001433696 5.887994e-05
[2717,] 0.0001309627 0.0001370964 4.385047e-05
[2718,] 0.0001384891 0.0001388694 4.618267e-05
[2719,] 0.0001317692 0.0001395902 4.615358e-05
[2720,] 0.0001384908 0.0001388211 4.615787e-05
[2721,] 0.0001312118 0.0001384377 4.479519e-05
[2722,] 0.0001313521 0.0001450700 4.846588e-05
[2723,] 0.0001328662 0.0001376151 4.509944e-05
[2724,] 0.0001324571 0.0001374127 4.472282e-05
[2725,] 0.0001384688 0.0001388433 4.614385e-05
[2726,] 0.0001384084 0.0001383289 4.591211e-05
[2727,] 0.0001384589 0.0001388408 4.612936e-05
[2728,] 0.0001384638 0.0001387873 4.611393e-05
[2729,] 0.0001384481 0.0001388131 4.611642e-05
[2730,] 0.0001388820 0.0001371918 4.584074e-05
[2731,] 0.0001347303 0.0001364628 4.336658e-05
[2732,] 0.0001384690 0.0001388866 4.616426e-05
[2733,] 0.0001325577 0.0001366343 4.240001e-05
[2734,] 0.0001323721 0.0001363576 4.245743e-05
[2735,] 0.0001445929 0.0001480250 4.558596e-05
[2736,] 0.0001446954 0.0001476992 4.558815e-05
[2737,] 0.0001445637 0.0001513824 4.558323e-05
[2738,] 0.0001447109 0.0001476992 4.558853e-05
[2739,] 0.0001447186 0.0001476992 4.558872e-05
[2740,] 0.0001447037 0.0001476058 4.558843e-05
[2741,] 0.0001482864 0.0001349494 4.665257e-05
[2742,] 0.0001452622 0.0001351538 4.853437e-05
[2743,] 0.0001415532 0.0001391156 5.200605e-05
[2744,] 0.0001453238 0.0001693710 4.560346e-05
[2745,] 0.0001314595 0.0001367915 4.226790e-05
[2746,] 0.0001384653 0.0001384157 4.635521e-05
[2747,] 0.0001385021 0.0001387343 4.612118e-05
[2748,] 0.0001384246 0.0001383791 4.630393e-05
[2749,] 0.0001383526 0.0001438221 4.795773e-05
[2750,] 0.0001455881 0.0001366180 5.001356e-05
[2751,] 0.0001295650 0.0001390184 4.306391e-05
[2752,] 0.0001384898 0.0001387607 4.612904e-05
[2753,] 0.0001295743 0.0001392617 4.308651e-05
[2754,] 0.0001466730 0.0001358355 4.938759e-05
[2755,] 0.0001384900 0.0001387616 4.612968e-05
[2756,] 0.0001295721 0.0001390820 4.307001e-05
[2757,] 0.0001295463 0.0001375699 4.313796e-05
[2758,] 0.0001295779 0.0001368032 4.284642e-05
[2759,] 0.0001400959 0.0001372327 4.656349e-05
[2760,] 0.0001298653 0.0001358398 4.306287e-05
[2761,] 0.0001359826 0.0001379550 4.521704e-05
[2762,] 0.0001361824 0.0001377386 4.542775e-05
[2763,] 0.0001360941 0.0001375824 4.526229e-05
[2764,] 0.0001279265 0.0001396235 4.322159e-05
[2765,] 0.0001278101 0.0001360618 4.177824e-05
[2766,] 0.0001291021 0.0001373728 4.266303e-05
[2767,] 0.0001361186 0.0001376229 4.530636e-05
[2768,] 0.0001360574 0.0001377786 4.530087e-05
[2769,] 0.0001360352 0.0001376189 4.484441e-05
[2770,] 0.0001279754 0.0001395616 4.329879e-05
[2771,] 0.0001331077 0.0001383977 4.397099e-05
[2772,] 0.0001290660 0.0001368460 4.255806e-05
[2773,] 0.0001337960 0.0001372321 4.415128e-05
[2774,] 0.0001339397 0.0001373629 4.431571e-05
[2775,] 0.0001324858 0.0001373426 4.400034e-05
[2776,] 0.0001478422 0.0001382129 4.892712e-05
[2777,] 0.0001487084 0.0001370008 4.585787e-05
[2778,] 0.0001314908 0.0001468749 4.435437e-05
[2779,] 0.0001374250 0.0001385225 4.564133e-05
[2780,] 0.0001318926 0.0001376793 4.258002e-05
[2781,] 0.0001358677 0.0001384266 4.514049e-05
[2782,] 0.0001372640 0.0001382649 4.572812e-05
[2783,] 0.0001376069 0.0001383288 4.555230e-05
[2784,] 0.0001357039 0.0001371834 4.481852e-05
[2785,] 0.0001384085 0.0001386820 4.611433e-05
[2786,] 0.0001356754 0.0001389484 4.508508e-05
[2787,] 0.0001282870 0.0001363267 4.208107e-05
[2788,] 0.0001361483 0.0001368507 4.476267e-05
[2789,] 0.0001312587 0.0001368954 4.332299e-05
[2790,] 0.0001382790 0.0001414652 4.648257e-05
[2791,] 0.0001282683 0.0001363474 4.206117e-05
[2792,] 0.0001309098 0.0001389501 4.292965e-05
[2793,] 0.0001393013 0.0001373777 4.584203e-05
[2794,] 0.0001392462 0.0001374894 4.613728e-05
[2795,] 0.0001312434 0.0001369617 4.335393e-05
[2796,] 0.0001308534 0.0001391085 4.300032e-05
[2797,] 0.0001311844 0.0001367918 4.322349e-05
[2798,] 0.0001308665 0.0001389433 4.298773e-05
[2799,] 0.0001291440 0.0001366138 4.237802e-05
[2800,] 0.0001310587 0.0001382141 4.271424e-05
[2801,] 0.0001382056 0.0001466478 4.842381e-05
[2802,] 0.0001384174 0.0001386819 4.611785e-05
[2803,] 0.0001311987 0.0001380159 4.379343e-05
[2804,] 0.0001311141 0.0001387133 4.278128e-05
[2805,] 0.0001383160 0.0001392036 4.646337e-05
[2806,] 0.0001384516 0.0001386991 4.615375e-05
[2807,] 0.0001315495 0.0001368759 4.342895e-05
[2808,] 0.0001310640 0.0001380304 4.270840e-05
[2809,] 0.0001284356 0.0001366415 4.200895e-05
[2810,] 0.0001383327 0.0001376204 4.620930e-05
[2811,] 0.0001320256 0.0001392863 4.263821e-05
[2812,] 0.0001315246 0.0001399622 4.288479e-05
[2813,] 0.0001382418 0.0001427917 4.706325e-05
[2814,] 0.0001382534 0.0001427194 4.698643e-05
[2815,] 0.0001382584 0.0001427693 4.698195e-05
[2816,] 0.0001315977 0.0001401716 4.288429e-05
[2817,] 0.0001382435 0.0001428978 4.709084e-05
[2818,] 0.0001319188 0.0001367886 4.359314e-05
[2819,] 0.0001370685 0.0001368333 4.507335e-05
[2820,] 0.0001358442 0.0001390109 4.508751e-05
[2821,] 0.0001361387 0.0001368048 4.478914e-05
[2822,] 0.0001308241 0.0001385722 4.296575e-05
[2823,] 0.0001306788 0.0001371622 4.279426e-05
[2824,] 0.0001291585 0.0001366110 4.240183e-05
[2825,] 0.0001308223 0.0001401101 4.325366e-05
[2826,] 0.0001393320 0.0001373826 4.585224e-05
[2827,] 0.0001434850 0.0001386371 4.723415e-05
[2828,] 0.0001308727 0.0001388275 4.294957e-05
[2829,] 0.0001310284 0.0001366490 4.302903e-05
[2830,] 0.0001296143 0.0001366280 4.263334e-05
[2831,] 0.0001382209 0.0001434272 4.741035e-05
[2832,] 0.0001383961 0.0001386622 4.608572e-05
[2833,] 0.0001312478 0.0001430012 4.348594e-05
[2834,] 0.0001386130 0.0001376144 4.507886e-05
[2835,] 0.0001312194 0.0001418963 4.331207e-05
[2836,] 0.0001434451 0.0001387053 4.703764e-05
[2837,] 0.0001311429 0.0001436590 4.366127e-05
[2838,] 0.0001382380 0.0001452495 4.784986e-05
[2839,] 0.0001311400 0.0001368936 4.319761e-05
[2840,] 0.0001332412 0.0001352733 4.349092e-05
[2841,] 0.0001310387 0.0001377841 4.337331e-05
[2842,] 0.0001311632 0.0001367244 4.311908e-05
[2843,] 0.0001338491 0.0001352333 4.341663e-05
[2844,] 0.0001310416 0.0001367613 4.306455e-05
[2845,] 0.0001312579 0.0001367238 4.315227e-05
[2846,] 0.0001307842 0.0001366765 4.296066e-05
[2847,] 0.0001309257 0.0001367363 4.299782e-05
[2848,] 0.0001308443 0.0001366709 4.298323e-05
[2849,] 0.0001309201 0.0001367164 4.300411e-05
[2850,] 0.0001409007 0.0001422679 4.383323e-05
[2851,] 0.0001375199 0.0001416996 4.748072e-05
[2852,] 0.0001388596 0.0001380851 4.622193e-05
[2853,] 0.0001456773 0.0001386841 5.251190e-05
[2854,] 0.0001335267 0.0002235836 4.511911e-05
[2855,] 0.0001393548 0.0001394861 4.475983e-05
[2856,] 0.0001385029 0.0001913847 6.616175e-05
[2857,] 0.0001384906 0.0001869140 6.370606e-05
[2858,] 0.0001333524 0.0002856780 4.557654e-05
[2859,] 0.0001303732 0.0001361724 4.204809e-05
[2860,] 0.0001384499 0.0001898935 6.115773e-05
[2861,] 0.0001384801 0.0001691494 5.709607e-05
[2862,] 0.0001384672 0.0001869303 6.161614e-05
[2863,] 0.0001384610 0.0001829653 5.977733e-05
[2864,] 0.0001384766 0.0001721438 5.774586e-05
[2865,] 0.0001363451 0.0001388775 4.474706e-05
[2866,] 0.0001384657 0.0001592730 4.974268e-05
[2867,] 0.0001412311 0.0001381237 4.593206e-05
[2868,] 0.0001385492 0.0001631198 5.983203e-05
[2869,] 0.0001376353 0.0001466323 4.843704e-05
[2870,] 0.0001303331 0.0001362998 4.340003e-05
[2871,] 0.0001432382 0.0001387125 4.697361e-05
[2872,] 0.0001384965 0.0001475088 4.976576e-05
[2873,] 0.0001384859 0.0001467417 4.944615e-05
[2874,] 0.0001384470 0.0001476163 4.961021e-05
[2875,] 0.0001384470 0.0001501659 4.971896e-05
[2876,] 0.0001400892 0.0001379960 4.753236e-05
[2877,] 0.0001374469 0.0001390874 4.552108e-05
[2878,] 0.0001384797 0.0001730172 5.811697e-05
[2879,] 0.0001384690 0.0001528713 4.961291e-05
[2880,] 0.0001325794 0.0002133094 4.569402e-05
[2881,] 0.0001384453 0.0001687867 5.398037e-05
[2882,] 0.0001384422 0.0001703266 5.410610e-05
[2883,] 0.0001347851 0.0001383669 4.495429e-05
[2884,] 0.0001384444 0.0001471351 4.942724e-05
[2885,] 0.0001322450 0.0001363000 4.424297e-05
[2886,] 0.0001412871 0.0001373496 4.628575e-05
[2887,] 0.0001411470 0.0001373324 4.635371e-05
[2888,] 0.0001327663 0.0003415976 4.614871e-05
[2889,] 0.0001384815 0.0001494936 5.068862e-05
[2890,] 0.0001327225 0.0003077634 4.604973e-05
[2891,] 0.0001317508 0.0001367147 4.440079e-05
[2892,] 0.0001326953 0.0002595952 4.584321e-05
[2893,] 0.0001384280 0.0001468128 4.922185e-05
[2894,] 0.0001384533 0.0001523575 4.976180e-05
[2895,] 0.0001384564 0.0001528006 4.991345e-05
[2896,] 0.0001310561 0.0001362991 4.370080e-05
[2897,] 0.0001384400 0.0001469704 4.934849e-05
[2898,] 0.0001384514 0.0001474715 4.957916e-05
[2899,] 0.0001384507 0.0001475112 4.958880e-05
[2900,] 0.0001384509 0.0001474516 4.956974e-05
[2901,] 0.0001320427 0.0001359236 4.282257e-05
[2902,] 0.0001384515 0.0001458211 4.897295e-05
[2903,] 0.0001379026 0.0001449636 4.799494e-05
[2904,] 0.0001384419 0.0001449529 4.861867e-05
[2905,] 0.0001384601 0.0001445714 4.835502e-05
[2906,] 0.0001384513 0.0001449348 4.865022e-05
[2907,] 0.0001326866 0.0001731021 4.552238e-05
[2908,] 0.0001336554 0.0001375441 4.401233e-05
[2909,] 0.0001384784 0.0001427670 4.655984e-05
[2910,] 0.0001384437 0.0001443075 4.817211e-05
[2911,] 0.0001384799 0.0001426836 4.653281e-05
[2912,] 0.0001330658 0.0001955511 4.503083e-05
[2913,] 0.0001384330 0.0001450527 4.861752e-05
[2914,] 0.0001328070 0.0002351164 4.549579e-05
[2915,] 0.0001345138 0.0001419066 4.534922e-05
[2916,] 0.0001404804 0.0001387522 4.562716e-05
[2917,] 0.0001323520 0.0001950548 4.593212e-05
[2918,] 0.0001384451 0.0001381696 4.591427e-05
[2919,] 0.0001384816 0.0001425777 4.786699e-05
[2920,] 0.0001400095 0.0001383093 4.562058e-05
[2921,] 0.0001384497 0.0001423371 4.767691e-05
[2922,] 0.0001384616 0.0001425897 4.780812e-05
[2923,] 0.0001382545 0.0001413495 4.661068e-05
[2924,] 0.0001382626 0.0001394810 4.570838e-05
[2925,] 0.0001399993 0.0001384796 4.559367e-05
[2926,] 0.0001384764 0.0001422468 4.757617e-05
[2927,] 0.0001314329 0.0001348393 4.269068e-05
[2928,] 0.0001408578 0.0001374246 4.730677e-05
[2929,] 0.0001405474 0.0001373780 4.698694e-05
[2930,] 0.0001290584 0.0001349404 4.194817e-05
[2931,] 0.0001382539 0.0001410675 4.652731e-05
[2932,] 0.0001330660 0.0001461197 4.469018e-05
[2933,] 0.0001384659 0.0001431474 4.802822e-05
[2934,] 0.0001382474 0.0001413257 4.665912e-05
[2935,] 0.0001382601 0.0001410923 4.650255e-05
[2936,] 0.0001322701 0.0001356386 4.282232e-05
[2937,] 0.0001346380 0.0001384994 4.418222e-05
[2938,] 0.0001384685 0.0001426112 4.783749e-05
[2939,] 0.0001322402 0.0001511629 4.605268e-05
[2940,] 0.0001384502 0.0001425598 4.776078e-05
[2941,] 0.0001398800 0.0001383357 4.560162e-05
[2942,] 0.0001382601 0.0001411258 4.651270e-05
[2943,] 0.0001399879 0.0001383277 4.561341e-05
[2944,] 0.0001382677 0.0001411583 4.649132e-05
[2945,] 0.0001382599 0.0001410149 4.647974e-05
[2946,] 0.0001382640 0.0001412735 4.654025e-05
[2947,] 0.0001384530 0.0001425015 4.775834e-05
[2948,] 0.0001374946 0.0001390762 4.552841e-05
[2949,] 0.0001313667 0.0001347509 4.260498e-05
[2950,] 0.0001339672 0.0001376019 4.439172e-05
[2951,] 0.0001317818 0.0001347511 4.276052e-05
[2952,] 0.0001384806 0.0001414908 4.730918e-05
[2953,] 0.0001382561 0.0001410072 4.649665e-05
[2954,] 0.0001384239 0.0001425015 4.764603e-05
[2955,] 0.0001382599 0.0001411583 4.652339e-05
[2956,] 0.0001384151 0.0001427331 4.769675e-05
[2957,] 0.0001384333 0.0001426612 4.773694e-05
[2958,] 0.0001405634 0.0001373328 4.696200e-05
[2959,] 0.0001341978 0.0001375702 4.443987e-05
[2960,] 0.0001325322 0.0001510861 4.524242e-05
[2961,] 0.0001409951 0.0001390948 4.625888e-05
[2962,] 0.0001384490 0.0001425162 4.774657e-05
[2963,] 0.0001324002 0.0001469390 4.523390e-05
[2964,] 0.0001384627 0.0001427402 4.786769e-05
[2965,] 0.0001382551 0.0001412505 4.657676e-05
[2966,] 0.0001384756 0.0001421000 4.751949e-05
[2967,] 0.0001411381 0.0001373745 4.734509e-05
[2968,] 0.0001384736 0.0001424720 4.780312e-05
[2969,] 0.0001382674 0.0001413472 4.654831e-05
[2970,] 0.0001384598 0.0001426911 4.784005e-05
[2971,] 0.0001384510 0.0001423052 4.766628e-05
[2972,] 0.0001384578 0.0001429103 4.791000e-05
[2973,] 0.0001427604 0.0001388147 4.830112e-05
[2974,] 0.0001340691 0.0001375713 4.438181e-05
[2975,] 0.0001382552 0.0001412482 4.657567e-05
[2976,] 0.0001384636 0.0001425893 4.781437e-05
[2977,] 0.0001382538 0.0001410590 4.652763e-05
[2978,] 0.0001288356 0.0001349428 4.183160e-05
[2979,] 0.0001384920 0.0001423932 4.782465e-05
[2980,] 0.0001382608 0.0001409991 4.647102e-05
[2981,] 0.0001304616 0.0001363859 4.343283e-05
[2982,] 0.0001382617 0.0001411346 4.651253e-05
[2983,] 0.0001382546 0.0001414182 4.663080e-05
[2984,] 0.0001382545 0.0001415716 4.667835e-05
[2985,] 0.0001307446 0.0001369855 4.404461e-05
[2986,] 0.0001288052 0.0001349460 4.182779e-05
[2987,] 0.0001382550 0.0001415294 4.666313e-05
[2988,] 0.0001382722 0.0001413216 4.652729e-05
[2989,] 0.0001382393 0.0001406550 4.633685e-05
[2990,] 0.0001382645 0.0001413283 4.652885e-05
[2991,] 0.0001318151 0.0001347488 4.272829e-05
[2992,] 0.0001326989 0.0001522070 4.497140e-05
[2993,] 0.0001384593 0.0001418871 4.753714e-05
[2994,] 0.0001386928 0.0001374767 4.571767e-05
[2995,] 0.0001384763 0.0001420262 4.749548e-05
[2996,] 0.0001384614 0.0001424004 4.773708e-05
[2997,] 0.0001401078 0.0001375482 4.714575e-05
[2998,] 0.0001384412 0.0001424561 4.768552e-05
[2999,] 0.0001384756 0.0001419592 4.746841e-05
[3000,] 0.0001384868 0.0001420464 4.755224e-05
[3001,] 0.0001320356 0.0001347463 4.280196e-05
[3002,] 0.0001382546 0.0001413061 4.659657e-05
[3003,] 0.0001382546 0.0001410046 4.650400e-05
[3004,] 0.0001384621 0.0001424583 4.776079e-05
[3005,] 0.0001382553 0.0001409810 4.649363e-05
[3006,] 0.0001384662 0.0001419649 4.743336e-05
[3007,] 0.0001385713 0.0001423752 4.799275e-05
[3008,] 0.0001382453 0.0001406252 4.660811e-05
[3009,] 0.0001382471 0.0001411100 4.670602e-05
[3010,] 0.0001289542 0.0001349391 4.183142e-05
[3011,] 0.0001392334 0.0001464648 4.625543e-05
[3012,] 0.0001339506 0.0001448639 4.398780e-05
[3013,] 0.0001281718 0.0001366703 4.239915e-05
[3014,] 0.0001393134 0.0001464391 4.620498e-05
[3015,] 0.0001393422 0.0001468809 4.627353e-05
[3016,] 0.0001393211 0.0001468791 4.628535e-05
[3017,] 0.0001350315 0.0001394224 4.485645e-05
[3018,] 0.0001393898 0.0001464531 4.616528e-05
[3019,] 0.0001384560 0.0001395446 4.661293e-05
[3020,] 0.0001392461 0.0001458527 4.613045e-05
[3021,] 0.0001385357 0.0001396588 4.683033e-05
[3022,] 0.0001313174 0.0001349052 4.260601e-05
[3023,] 0.0001393887 0.0001462514 4.612763e-05
[3024,] 0.0001385159 0.0001392271 4.652695e-05
[3025,] 0.0001393348 0.0001465237 4.620614e-05
[3026,] 0.0001393822 0.0001464660 4.617185e-05
[3027,] 0.0001332311 0.0001456253 4.425242e-05
[3028,] 0.0001297810 0.0001367461 4.292162e-05
[3029,] 0.0001291702 0.0001350006 4.189309e-05
[3030,] 0.0001320096 0.0001365056 4.335985e-05
[3031,] 0.0001336786 0.0001456685 4.406048e-05
[3032,] 0.0001385091 0.0001395168 4.671590e-05
[3033,] 0.0001385079 0.0001393288 4.663810e-05
[3034,] 0.0001303854 0.0001363586 4.333423e-05
[3035,] 0.0001315239 0.0001352333 4.289448e-05
[3036,] 0.0001384698 0.0001385537 4.600670e-05
[3037,] 0.0001320035 0.0001362635 4.319357e-05
[3038,] 0.0001385156 0.0001393270 4.656491e-05
[3039,] 0.0001385077 0.0001392536 4.660757e-05
[3040,] 0.0001301232 0.0001361933 4.308653e-05
[3041,] 0.0001385315 0.0001396987 4.683687e-05
[3042,] 0.0001384778 0.0001395182 4.664859e-05
[3043,] 0.0001333141 0.0001453913 4.421618e-05
[3044,] 0.0001385094 0.0001395673 4.673663e-05
[3045,] 0.0001333650 0.0001383151 4.430096e-05
[3046,] 0.0001385073 0.0001396275 4.675644e-05
[3047,] 0.0001364205 0.0001387838 4.459417e-05
[3048,] 0.0001385411 0.0001395435 4.680649e-05
[3049,] 0.0001385076 0.0001395716 4.673482e-05
[3050,] 0.0001385068 0.0001398076 4.682707e-05
[3051,] 0.0001385363 0.0001396824 4.683490e-05
[3052,] 0.0001385075 0.0001393509 4.664771e-05
[3053,] 0.0001350894 0.0001389498 4.449279e-05
[3054,] 0.0001328857 0.0001382505 4.387740e-05
[3055,] 0.0001332829 0.0001454828 4.419229e-05
[3056,] 0.0001317723 0.0001361179 4.324348e-05
[3057,] 0.0001385155 0.0001393739 4.658281e-05
[3058,] 0.0001339784 0.0001449703 4.405155e-05
[3059,] 0.0001317051 0.0001372428 4.338209e-05
[3060,] 0.0001340706 0.0001448367 4.394235e-05
[3061,] 0.0001385161 0.0001394707 4.662095e-05
[3062,] 0.0001384982 0.0001397115 4.677037e-05
[3063,] 0.0001343638 0.0001412830 4.352451e-05
[3064,] 0.0001314911 0.0001353511 4.272574e-05
[3065,] 0.0001384476 0.0001388078 4.589615e-05
[3066,] 0.0001379689 0.0001384231 4.601822e-05
[3067,] 0.0001379775 0.0001383120 4.598659e-05
[3068,] 0.0001379702 0.0001383142 4.597531e-05
[3069,] 0.0001306999 0.0001364767 4.389158e-05
[3070,] 0.0001345385 0.0001413101 4.351958e-05
[3071,] 0.0001379713 0.0001384855 4.604495e-05
[3072,] 0.0001384567 0.0001380208 4.593901e-05
[3073,] 0.0001338398 0.0001357336 4.234394e-05
[3074,] 0.0001384616 0.0001380208 4.595361e-05
[3075,] 0.0001343244 0.0001410918 4.352508e-05
[3076,] 0.0001379662 0.0001385556 4.606130e-05
[3077,] 0.0001379710 0.0001384855 4.604440e-05
[3078,] 0.0001384257 0.0001374952 4.595888e-05
[3079,] 0.0001316105 0.0001368232 4.341148e-05
[3080,] 0.0001383622 0.0001378334 4.576313e-05
[3081,] 0.0001347417 0.0001369134 4.432915e-05
[3082,] 0.0001413584 0.0001355486 4.410976e-05
```
