## Supplementary material for "Characterization of shared and ancestry-specific signals driving complex traits using multi-ancestry fine-mapping": s1_data.bim

```
2	chr2:134414767:C:T	0	134414767	T	C
2	chr2:134414971:A:G	0	134414971	G	A
2	chr2:134415250:C:A	0	134415250	A	C
2	chr2:134415346:A:G	0	134415346	G	A
2	chr2:134415903:G:A	0	134415903	A	G
2	chr2:134415999:C:G	0	134415999	G	C
2	chr2:134416413:C:T	0	134416413	T	C
2	chr2:134416975:C:T	0	134416975	T	C
2	chr2:134417801:G:A	0	134417801	A	G
2	chr2:134418055:T:A	0	134418055	A	T
2	chr2:134418797:C:T	0	134418797	T	C
2	chr2:134421139:A:T	0	134421139	T	A
2	chr2:134421166:C:T	0	134421166	T	C
2	chr2:134421185:A:G	0	134421185	G	A
2	chr2:134422128:C:T	0	134422128	T	C
2	chr2:134422955:A:G	0	134422955	G	A
2	chr2:134422979:C:T	0	134422979	T	C
2	chr2:134423228:G:A	0	134423228	A	G
2	chr2:134423352:G:A	0	134423352	A	G
2	chr2:134423729:C:T	0	134423729	T	C
2	chr2:134423799:G:A	0	134423799	A	G
2	chr2:134423831:T:A	0	134423831	A	T
2	chr2:134424055:C:T	0	134424055	T	C
2	chr2:134424072:T:A	0	134424072	A	T
2	chr2:134424400:A:G	0	134424400	G	A
2	chr2:134424756:C:T	0	134424756	T	C
2	chr2:134424773:A:G	0	134424773	G	A
2	chr2:134425003:G:A	0	134425003	A	G
2	chr2:134425474:A:G	0	134425474	G	A
2	chr2:134425495:G:C	0	134425495	C	G
2	chr2:134425572:T:A	0	134425572	A	T
2	chr2:134425688:T:C	0	134425688	C	T
2	chr2:134425727:C:T	0	134425727	T	C
2	chr2:134426115:T:C	0	134426115	C	T
2	chr2:134426809:C:T	0	134426809	T	C
2	chr2:134427352:A:C	0	134427352	C	A
2	chr2:134427820:T:C	0	134427820	C	T
2	chr2:134428895:T:C	0	134428895	C	T
2	chr2:134428947:T:C	0	134428947	C	T
2	chr2:134429469:C:T	0	134429469	T	C
2	chr2:134429645:G:A	0	134429645	A	G
2	chr2:134429717:T:C	0	134429717	C	T
2	chr2:134430431:G:A	0	134430431	A	G
2	chr2:134431846:G:A	0	134431846	A	G
2	chr2:134431938:T:C	0	134431938	C	T
2	chr2:134432014:C:T	0	134432014	T	C
2	chr2:134433181:G:A	0	134433181	A	G
2	chr2:134433636:C:T	0	134433636	T	C
2	chr2:134433794:A:G	0	134433794	G	A
2	chr2:134434543:T:G	0	134434543	G	T
2	chr2:134435825:G:A	0	134435825	A	G
2	chr2:134437009:C:T	0	134437009	T	C
2	chr2:134437136:G:A	0	134437136	A	G
2	chr2:134437163:G:T	0	134437163	T	G
2	chr2:134437285:T:C	0	134437285	C	T
2	chr2:134437611:G:A	0	134437611	A	G
2	chr2:134437740:A:G	0	134437740	G	A
2	chr2:134437802:G:C	0	134437802	C	G
2	chr2:134438051:C:G	0	134438051	G	C
2	chr2:134438181:A:T	0	134438181	T	A
2	chr2:134438365:T:C	0	134438365	C	T
2	chr2:134439495:G:A	0	134439495	A	G
2	chr2:134439681:A:T	0	134439681	T	A
2	chr2:134440394:GGGTTTTCTCCAGGGTCTCT:G	0	134440394	G	GGGTTTTCTCCAGGGTCTCT
2	chr2:134440941:A:G	0	134440941	G	A
2	chr2:134442145:A:G	0	134442145	G	A
2	chr2:134442210:G:A	0	134442210	A	G
2	chr2:134442530:T:C	0	134442530	C	T
2	chr2:134442629:T:C	0	134442629	C	T
2	chr2:134442996:T:G	0	134442996	G	T
2	chr2:134443022:A:G	0	134443022	G	A
2	chr2:134443602:G:A	0	134443602	A	G
2	chr2:134444217:G:A	0	134444217	A	G
2	chr2:134444524:C:T	0	134444524	T	C
2	chr2:134444884:A:G	0	134444884	G	A
2	chr2:134444979:TC:T	0	134444979	T	TC
2	chr2:134445591:T:C	0	134445591	C	T
2	chr2:134445966:A:G	0	134445966	G	A
2	chr2:134446001:C:G	0	134446001	G	C
2	chr2:134446437:A:C	0	134446437	C	A
2	chr2:134446893:C:T	0	134446893	T	C
2	chr2:134448069:A:C	0	134448069	C	A
2	chr2:134448097:C:T	0	134448097	T	C
2	chr2:134448164:A:G	0	134448164	G	A
2	chr2:134448190:C:A	0	134448190	A	C
2	chr2:134448769:C:A	0	134448769	A	C
2	chr2:134449363:C:T	0	134449363	T	C
2	chr2:134449730:G:A	0	134449730	A	G
2	chr2:134450368:C:T	0	134450368	T	C
2	chr2:134450393:C:T	0	134450393	T	C
2	chr2:134450506:A:G	0	134450506	G	A
2	chr2:134450642:A:G	0	134450642	G	A
2	chr2:134451571:G:A	0	134451571	A	G
2	chr2:134451583:A:G	0	134451583	G	A
2	chr2:134452020:C:T	0	134452020	T	C
2	chr2:134452046:C:T	0	134452046	T	C
2	chr2:134453649:A:G	0	134453649	G	A
2	chr2:134453973:A:T	0	134453973	T	A
2	chr2:134454290:C:T	0	134454290	T	C
2	chr2:134454671:G:C	0	134454671	C	G
2	chr2:134455248:A:G	0	134455248	G	A
2	chr2:134455485:T:C	0	134455485	C	T
2	chr2:134455685:G:A	0	134455685	A	G
2	chr2:134455842:G:A	0	134455842	A	G
2	chr2:134455944:AC:A	0	134455944	A	AC
2	chr2:134456191:T:C	0	134456191	C	T
2	chr2:134456999:C:T	0	134456999	T	C
2	chr2:134457254:A:G	0	134457254	G	A
2	chr2:134457291:C:T	0	134457291	T	C
2	chr2:134458370:G:A	0	134458370	A	G
2	chr2:134458812:G:C	0	134458812	C	G
2	chr2:134458940:TG:T	0	134458940	T	TG
2	chr2:134459168:T:C	0	134459168	C	T
2	chr2:134459527:C:G	0	134459527	G	C
2	chr2:134459567:G:C	0	134459567	C	G
2	chr2:134459708:C:T	0	134459708	T	C
2	chr2:134459712:C:T	0	134459712	T	C
2	chr2:134459798:C:A	0	134459798	A	C
2	chr2:134460320:G:A	0	134460320	A	G
2	chr2:134461034:A:G	0	134461034	G	A
2	chr2:134461392:T:C	0	134461392	C	T
2	chr2:134461479:T:C	0	134461479	C	T
2	chr2:134461820:G:A	0	134461820	A	G
2	chr2:134462067:G:A	0	134462067	A	G
2	chr2:134462308:A:G	0	134462308	G	A
2	chr2:134462911:A:G	0	134462911	G	A
2	chr2:134463084:A:G	0	134463084	G	A
2	chr2:134463270:C:T	0	134463270	T	C
2	chr2:134463360:C:T	0	134463360	T	C
2	chr2:134463463:A:G	0	134463463	G	A
2	chr2:134463753:A:T	0	134463753	T	A
2	chr2:134464391:G:A	0	134464391	A	G
2	chr2:134464642:T:C	0	134464642	C	T
2	chr2:134464650:T:C	0	134464650	C	T
2	chr2:134464856:C:T	0	134464856	T	C
2	chr2:134464971:C:T	0	134464971	T	C
2	chr2:134465074:G:A	0	134465074	A	G
2	chr2:134465294:A:G	0	134465294	G	A
2	chr2:134465640:A:G	0	134465640	G	A
2	chr2:134465926:C:A	0	134465926	A	C
2	chr2:134466782:C:T	0	134466782	T	C
2	chr2:134466959:T:A	0	134466959	A	T
2	chr2:134467313:A:G	0	134467313	G	A
2	chr2:134467557:A:G	0	134467557	G	A
2	chr2:134468128:A:G	0	134468128	G	A
2	chr2:134468273:T:C	0	134468273	C	T
2	chr2:134468298:C:T	0	134468298	T	C
2	chr2:134468364:G:C	0	134468364	C	G
2	chr2:134468372:T:C	0	134468372	C	T
2	chr2:134468402:G:C	0	134468402	C	G
2	chr2:134468413:T:C	0	134468413	C	T
2	chr2:134468433:A:G	0	134468433	G	A
2	chr2:134468457:G:A	0	134468457	A	G
2	chr2:134468626:T:C	0	134468626	C	T
2	chr2:134468649:C:T	0	134468649	T	C
2	chr2:134468746:G:A	0	134468746	A	G
2	chr2:134469085:G:A	0	134469085	A	G
2	chr2:134469197:G:A	0	134469197	A	G
2	chr2:134469385:A:G	0	134469385	G	A
2	chr2:134469627:ACATTCTG:A	0	134469627	A	ACATTCTG
2	chr2:134469660:CA:C	0	134469660	C	CA
2	chr2:134469880:C:G	0	134469880	G	C
2	chr2:134470034:G:A	0	134470034	A	G
2	chr2:134470079:T:C	0	134470079	C	T
2	chr2:134470489:T:C	0	134470489	C	T
2	chr2:134470963:A:G	0	134470963	G	A
2	chr2:134471965:C:T	0	134471965	T	C
2	chr2:134473632:T:C	0	134473632	C	T
2	chr2:134474019:G:A	0	134474019	A	G
2	chr2:134474510:T:C	0	134474510	C	T
2	chr2:134475207:T:G	0	134475207	G	T
2	chr2:134475442:A:G	0	134475442	G	A
2	chr2:134475742:T:C	0	134475742	C	T
2	chr2:134475941:T:C	0	134475941	C	T
2	chr2:134477287:C:T	0	134477287	T	C
2	chr2:134477998:C:T	0	134477998	T	C
2	chr2:134478012:T:A	0	134478012	A	T
2	chr2:134478679:T:C	0	134478679	C	T
2	chr2:134479243:G:A	0	134479243	A	G
2	chr2:134479622:G:A	0	134479622	A	G
2	chr2:134479703:T:C	0	134479703	C	T
2	chr2:134479834:T:C	0	134479834	C	T
2	chr2:134479900:G:A	0	134479900	A	G
2	chr2:134480068:A:G	0	134480068	G	A
2	chr2:134480118:T:C	0	134480118	C	T
2	chr2:134480827:GT:G	0	134480827	G	GT
2	chr2:134481162:C:T	0	134481162	T	C
2	chr2:134482753:G:A	0	134482753	A	G
2	chr2:134482926:C:T	0	134482926	T	C
2	chr2:134483096:C:T	0	134483096	T	C
2	chr2:134484200:G:T	0	134484200	T	G
2	chr2:134484534:C:T	0	134484534	T	C
2	chr2:134485418:G:A	0	134485418	A	G
2	chr2:134485507:C:T	0	134485507	T	C
2	chr2:134485604:T:A	0	134485604	A	T
2	chr2:134485720:A:G	0	134485720	G	A
2	chr2:134485802:C:G	0	134485802	G	C
2	chr2:134485986:T:C	0	134485986	C	T
2	chr2:134486182:G:A	0	134486182	A	G
2	chr2:134486239:T:A	0	134486239	A	T
2	chr2:134486998:T:C	0	134486998	C	T
2	chr2:134487167:T:C	0	134487167	C	T
2	chr2:134487194:C:T	0	134487194	T	C
2	chr2:134487575:T:A	0	134487575	A	T
2	chr2:134487805:T:A	0	134487805	A	T
2	chr2:134488078:A:G	0	134488078	G	A
2	chr2:134488135:T:C	0	134488135	C	T
2	chr2:134488238:T:C	0	134488238	C	T
2	chr2:134488631:A:T	0	134488631	T	A
2	chr2:134488966:T:C	0	134488966	C	T
2	chr2:134488982:A:G	0	134488982	G	A
2	chr2:134489106:G:A	0	134489106	A	G
2	chr2:134489201:G:T	0	134489201	T	G
2	chr2:134489218:T:C	0	134489218	C	T
2	chr2:134489222:T:C	0	134489222	C	T
2	chr2:134489387:G:A	0	134489387	A	G
2	chr2:134489738:C:A	0	134489738	A	C
2	chr2:134490400:C:A	0	134490400	A	C
2	chr2:134490571:T:G	0	134490571	G	T
2	chr2:134490959:T:C	0	134490959	C	T
2	chr2:134490973:A:G	0	134490973	G	A
2	chr2:134491020:T:C	0	134491020	C	T
2	chr2:134491464:TCAGGAAACTTGGC:T	0	134491464	T	TCAGGAAACTTGGC
2	chr2:134491569:C:T	0	134491569	T	C
2	chr2:134491732:T:C	0	134491732	C	T
2	chr2:134492091:T:C	0	134492091	C	T
2	chr2:134492673:G:A	0	134492673	A	G
2	chr2:134492683:G:A	0	134492683	A	G
2	chr2:134492781:G:C	0	134492781	C	G
2	chr2:134492997:A:G	0	134492997	G	A
2	chr2:134493199:A:C	0	134493199	C	A
2	chr2:134494255:C:G	0	134494255	G	C
2	chr2:134495293:A:C	0	134495293	C	A
2	chr2:134495510:C:T	0	134495510	T	C
2	chr2:134496389:T:A	0	134496389	A	T
2	chr2:134496819:C:CCT	0	134496819	CCT	C
2	chr2:134497370:A:G	0	134497370	G	A
2	chr2:134498010:G:A	0	134498010	A	G
2	chr2:134498150:G:A	0	134498150	A	G
2	chr2:134498612:G:A	0	134498612	A	G
2	chr2:134499274:T:C	0	134499274	C	T
2	chr2:134500097:G:T	0	134500097	T	G
2	chr2:134500173:A:G	0	134500173	G	A
2	chr2:134500731:G:A	0	134500731	A	G
2	chr2:134500792:A:G	0	134500792	G	A
2	chr2:134501074:A:G	0	134501074	G	A
2	chr2:134501235:C:T	0	134501235	T	C
2	chr2:134501716:T:C	0	134501716	C	T
2	chr2:134501886:G:T	0	134501886	T	G
2	chr2:134502068:T:C	0	134502068	C	T
2	chr2:134502352:G:A	0	134502352	A	G
2	chr2:134502500:C:T	0	134502500	T	C
2	chr2:134502629:C:T	0	134502629	T	C
2	chr2:134503280:A:G	0	134503280	G	A
2	chr2:134503332:C:T	0	134503332	T	C
2	chr2:134503721:C:T	0	134503721	T	C
2	chr2:134504166:C:T	0	134504166	T	C
2	chr2:134504198:C:T	0	134504198	T	C
2	chr2:134504480:C:A	0	134504480	A	C
2	chr2:134504491:TC:T	0	134504491	T	TC
2	chr2:134504505:A:G	0	134504505	G	A
2	chr2:134504530:G:A	0	134504530	A	G
2	chr2:134504538:C:T	0	134504538	T	C
2	chr2:134504561:C:T	0	134504561	T	C
2	chr2:134504926:G:A	0	134504926	A	G
2	chr2:134504994:C:T	0	134504994	T	C
2	chr2:134505005:A:C	0	134505005	C	A
2	chr2:134505510:G:A	0	134505510	A	G
2	chr2:134505798:A:G	0	134505798	G	A
2	chr2:134506331:G:A	0	134506331	A	G
2	chr2:134506575:G:A	0	134506575	A	G
2	chr2:134507324:G:A	0	134507324	A	G
2	chr2:134507424:C:T	0	134507424	T	C
2	chr2:134507659:C:T	0	134507659	T	C
2	chr2:134507991:A:C	0	134507991	C	A
2	chr2:134508129:C:T	0	134508129	T	C
2	chr2:134508484:CCT:C	0	134508484	C	CCT
2	chr2:134509303:T:C	0	134509303	C	T
2	chr2:134509424:A:G	0	134509424	G	A
2	chr2:134510289:C:A	0	134510289	A	C
2	chr2:134510435:A:G	0	134510435	G	A
2	chr2:134510684:C:T	0	134510684	T	C
2	chr2:134510939:G:A	0	134510939	A	G
2	chr2:134510963:G:A	0	134510963	A	G
2	chr2:134511348:A:G	0	134511348	G	A
2	chr2:134511350:C:T	0	134511350	T	C
2	chr2:134511447:G:T	0	134511447	T	G
2	chr2:134511449:C:T	0	134511449	T	C
2	chr2:134511893:A:C	0	134511893	C	A
2	chr2:134512468:C:T	0	134512468	T	C
2	chr2:134513638:G:A	0	134513638	A	G
2	chr2:134515344:C:T	0	134515344	T	C
2	chr2:134516346:T:C	0	134516346	C	T
2	chr2:134517195:T:C	0	134517195	C	T
2	chr2:134518639:C:T	0	134518639	T	C
2	chr2:134519379:G:C	0	134519379	C	G
2	chr2:134520636:T:C	0	134520636	C	T
2	chr2:134521199:G:A	0	134521199	A	G
2	chr2:134521315:G:A	0	134521315	A	G
2	chr2:134521706:C:T	0	134521706	T	C
2	chr2:134523187:G:A	0	134523187	A	G
2	chr2:134523562:G:A	0	134523562	A	G
2	chr2:134523662:G:C	0	134523662	C	G
2	chr2:134525561:G:T	0	134525561	T	G
2	chr2:134525865:T:C	0	134525865	C	T
2	chr2:134525953:G:A	0	134525953	A	G
2	chr2:134526262:A:G	0	134526262	G	A
2	chr2:134526467:C:A	0	134526467	A	C
2	chr2:134526736:A:G	0	134526736	G	A
2	chr2:134527147:T:G	0	134527147	G	T
2	chr2:134527500:G:A	0	134527500	A	G
2	chr2:134528107:C:T	0	134528107	T	C
2	chr2:134528165:C:T	0	134528165	T	C
2	chr2:134528749:TCA:T	0	134528749	T	TCA
2	chr2:134528877:A:G	0	134528877	G	A
2	chr2:134529386:GA:G	0	134529386	G	GA
2	chr2:134529530:T:C	0	134529530	C	T
2	chr2:134529609:C:T	0	134529609	T	C
2	chr2:134529678:A:G	0	134529678	G	A
2	chr2:134529840:A:T	0	134529840	T	A
2	chr2:134530567:G:A	0	134530567	A	G
2	chr2:134530804:G:A	0	134530804	A	G
2	chr2:134530935:A:G	0	134530935	G	A
2	chr2:134531169:T:C	0	134531169	C	T
2	chr2:134531342:A:G	0	134531342	G	A
2	chr2:134531406:T:C	0	134531406	C	T
2	chr2:134531490:C:A	0	134531490	A	C
2	chr2:134531709:C:CT	0	134531709	CT	C
2	chr2:134532650:T:C	0	134532650	C	T
2	chr2:134532882:G:C	0	134532882	C	G
2	chr2:134533564:C:T	0	134533564	T	C
2	chr2:134534732:C:T	0	134534732	T	C
2	chr2:134535355:A:G	0	134535355	G	A
2	chr2:134535580:T:C	0	134535580	C	T
2	chr2:134535923:A:G	0	134535923	G	A
2	chr2:134536344:C:A	0	134536344	A	C
2	chr2:134536511:T:C	0	134536511	C	T
2	chr2:134537609:T:C	0	134537609	C	T
2	chr2:134541142:G:T	0	134541142	T	G
2	chr2:134542911:G:A	0	134542911	A	G
2	chr2:134543155:G:C	0	134543155	C	G
2	chr2:134543287:A:G	0	134543287	G	A
2	chr2:134543290:A:G	0	134543290	G	A
2	chr2:134543314:T:C	0	134543314	C	T
2	chr2:134545980:C:A	0	134545980	A	C
2	chr2:134546133:A:G	0	134546133	G	A
2	chr2:134546299:G:A	0	134546299	A	G
2	chr2:134546575:C:T	0	134546575	T	C
2	chr2:134547939:G:A	0	134547939	A	G
2	chr2:134548257:A:C	0	134548257	C	A
2	chr2:134548521:G:A	0	134548521	A	G
2	chr2:134549315:T:A	0	134549315	A	T
2	chr2:134549371:A:T	0	134549371	T	A
2	chr2:134549610:C:G	0	134549610	G	C
2	chr2:134549796:G:A	0	134549796	A	G
2	chr2:134551517:A:C	0	134551517	C	A
2	chr2:134553571:C:T	0	134553571	T	C
2	chr2:134553623:C:G	0	134553623	G	C
2	chr2:134553936:G:T	0	134553936	T	G
2	chr2:134554741:T:C	0	134554741	C	T
2	chr2:134555037:C:T	0	134555037	T	C
2	chr2:134556359:G:A	0	134556359	A	G
2	chr2:134557559:A:G	0	134557559	G	A
2	chr2:134560936:C:T	0	134560936	T	C
2	chr2:134560956:CA:C	0	134560956	C	CA
2	chr2:134562063:T:A	0	134562063	A	T
2	chr2:134565165:G:A	0	134565165	A	G
2	chr2:134565208:A:AG	0	134565208	AG	A
2	chr2:134566282:A:G	0	134566282	G	A
2	chr2:134569618:A:C	0	134569618	C	A
2	chr2:134570541:T:C	0	134570541	C	T
2	chr2:134571349:G:A	0	134571349	A	G
2	chr2:134571540:G:C	0	134571540	C	G
2	chr2:134571839:G:A	0	134571839	A	G
2	chr2:134572548:A:T	0	134572548	T	A
2	chr2:134573182:G:C	0	134573182	C	G
2	chr2:134573486:A:G	0	134573486	G	A
2	chr2:134574785:A:G	0	134574785	G	A
2	chr2:134575135:G:A	0	134575135	A	G
2	chr2:134575727:A:G	0	134575727	G	A
2	chr2:134575919:A:G	0	134575919	G	A
2	chr2:134575987:G:A	0	134575987	A	G
2	chr2:134576058:C:T	0	134576058	T	C
2	chr2:134576771:C:G	0	134576771	G	C
2	chr2:134579428:A:T	0	134579428	T	A
2	chr2:134579621:G:T	0	134579621	T	G
2	chr2:134579691:G:T	0	134579691	T	G
2	chr2:134580681:C:G	0	134580681	G	C
2	chr2:134583270:C:G	0	134583270	G	C
2	chr2:134583314:A:G	0	134583314	G	A
2	chr2:134583550:G:A	0	134583550	A	G
2	chr2:134583630:A:G	0	134583630	G	A
2	chr2:134585140:A:T	0	134585140	T	A
2	chr2:134585467:A:G	0	134585467	G	A
2	chr2:134585653:G:A	0	134585653	A	G
2	chr2:134586760:C:T	0	134586760	T	C
2	chr2:134587272:T:C	0	134587272	C	T
2	chr2:134587372:T:C	0	134587372	C	T
2	chr2:134587424:A:G	0	134587424	G	A
2	chr2:134587489:G:A	0	134587489	A	G
2	chr2:134587539:G:A	0	134587539	A	G
2	chr2:134587687:A:G	0	134587687	G	A
2	chr2:134587991:G:A	0	134587991	A	G
2	chr2:134588098:G:A	0	134588098	A	G
2	chr2:134588968:C:T	0	134588968	T	C
2	chr2:134588969:A:G	0	134588969	G	A
2	chr2:134589263:A:G	0	134589263	G	A
2	chr2:134590315:T:C	0	134590315	C	T
2	chr2:134591634:C:T	0	134591634	T	C
2	chr2:134591851:T:A	0	134591851	A	T
2	chr2:134591869:C:A	0	134591869	A	C
2	chr2:134592004:A:G	0	134592004	G	A
2	chr2:134592016:A:G	0	134592016	G	A
2	chr2:134592505:A:G	0	134592505	G	A
2	chr2:134593237:G:T	0	134593237	T	G
2	chr2:134593416:ACAGT:A	0	134593416	A	ACAGT
2	chr2:134593657:AG:A	0	134593657	A	AG
2	chr2:134593672:T:C	0	134593672	C	T
2	chr2:134593939:G:A	0	134593939	A	G
2	chr2:134594194:A:G	0	134594194	G	A
2	chr2:134595613:C:T	0	134595613	T	C
2	chr2:134596272:T:C	0	134596272	C	T
2	chr2:134596516:C:G	0	134596516	G	C
2	chr2:134596964:G:T	0	134596964	T	G
2	chr2:134597902:T:A	0	134597902	A	T
2	chr2:134598487:A:G	0	134598487	G	A
2	chr2:134598781:A:G	0	134598781	G	A
2	chr2:134599633:G:C	0	134599633	C	G
2	chr2:134599932:C:T	0	134599932	T	C
2	chr2:134600728:T:C	0	134600728	C	T
2	chr2:134602851:T:C	0	134602851	C	T
2	chr2:134603702:A:G	0	134603702	G	A
2	chr2:134605269:C:A	0	134605269	A	C
2	chr2:134605411:A:G	0	134605411	G	A
2	chr2:134606300:A:G	0	134606300	G	A
2	chr2:134606424:C:T	0	134606424	T	C
2	chr2:134611525:A:G	0	134611525	G	A
2	chr2:134612060:C:G	0	134612060	G	C
2	chr2:134612482:G:A	0	134612482	A	G
2	chr2:134613086:G:A	0	134613086	A	G
2	chr2:134613292:T:C	0	134613292	C	T
2	chr2:134613851:A:G	0	134613851	G	A
2	chr2:134614589:C:T	0	134614589	T	C
2	chr2:134618590:T:C	0	134618590	C	T
2	chr2:134619918:A:G	0	134619918	G	A
2	chr2:134622615:G:T	0	134622615	T	G
2	chr2:134624095:T:C	0	134624095	C	T
2	chr2:134624442:C:A	0	134624442	A	C
2	chr2:134625344:G:A	0	134625344	A	G
2	chr2:134628431:A:G	0	134628431	G	A
2	chr2:134628904:A:C	0	134628904	C	A
2	chr2:134630669:T:C	0	134630669	C	T
2	chr2:134630691:G:A	0	134630691	A	G
2	chr2:134631627:A:G	0	134631627	G	A
2	chr2:134631658:G:A	0	134631658	A	G
2	chr2:134632220:G:A	0	134632220	A	G
2	chr2:134632849:TCTC:T	0	134632849	T	TCTC
2	chr2:134634911:T:C	0	134634911	C	T
2	chr2:134635540:G:A	0	134635540	A	G
2	chr2:134636834:A:G	0	134636834	G	A
2	chr2:134637152:G:A	0	134637152	A	G
2	chr2:134637778:A:G	0	134637778	G	A
2	chr2:134639061:A:G	0	134639061	G	A
2	chr2:134639088:G:A	0	134639088	A	G
2	chr2:134639168:C:A	0	134639168	A	C
2	chr2:134639999:C:T	0	134639999	T	C
2	chr2:134643769:T:C	0	134643769	C	T
2	chr2:134644308:G:A	0	134644308	A	G
2	chr2:134644951:A:G	0	134644951	G	A
2	chr2:134645629:A:G	0	134645629	G	A
2	chr2:134649036:G:A	0	134649036	A	G
2	chr2:134649715:C:T	0	134649715	T	C
2	chr2:134649722:C:T	0	134649722	T	C
2	chr2:134649740:C:A	0	134649740	A	C
2	chr2:134649785:G:A	0	134649785	A	G
2	chr2:134649790:T:G	0	134649790	G	T
2	chr2:134650071:T:C	0	134650071	C	T
2	chr2:134657312:C:T	0	134657312	T	C
2	chr2:134657400:A:C	0	134657400	C	A
2	chr2:134657546:T:TACAG	0	134657546	TACAG	T
2	chr2:134657658:T:C	0	134657658	C	T
2	chr2:134658162:A:G	0	134658162	G	A
2	chr2:134658667:G:A	0	134658667	A	G
2	chr2:134658771:A:G	0	134658771	G	A
2	chr2:134658839:C:T	0	134658839	T	C
2	chr2:134659012:G:A	0	134659012	A	G
2	chr2:134659025:C:T	0	134659025	T	C
2	chr2:134659285:A:G	0	134659285	G	A
2	chr2:134659287:T:C	0	134659287	C	T
2	chr2:134659451:T:C	0	134659451	C	T
2	chr2:134659780:C:T	0	134659780	T	C
2	chr2:134659892:A:G	0	134659892	G	A
2	chr2:134659912:G:A	0	134659912	A	G
2	chr2:134659980:T:C	0	134659980	C	T
2	chr2:134660211:G:A	0	134660211	A	G
2	chr2:134660362:T:G	0	134660362	G	T
2	chr2:134660519:G:A	0	134660519	A	G
2	chr2:134660841:G:A	0	134660841	A	G
2	chr2:134661436:A:G	0	134661436	G	A
2	chr2:134661505:G:A	0	134661505	A	G
2	chr2:134661593:A:G	0	134661593	G	A
2	chr2:134661649:T:C	0	134661649	C	T
2	chr2:134661721:A:T	0	134661721	T	A
2	chr2:134661837:T:C	0	134661837	C	T
2	chr2:134662182:G:A	0	134662182	A	G
2	chr2:134662224:T:C	0	134662224	C	T
2	chr2:134662259:A:G	0	134662259	G	A
2	chr2:134662304:C:T	0	134662304	T	C
2	chr2:134662820:T:C	0	134662820	C	T
2	chr2:134662845:G:A	0	134662845	A	G
2	chr2:134662851:A:G	0	134662851	G	A
2	chr2:134663024:G:A	0	134663024	A	G
2	chr2:134663114:G:A	0	134663114	A	G
2	chr2:134663245:T:G	0	134663245	G	T
2	chr2:134663355:C:G	0	134663355	G	C
2	chr2:134663988:A:G	0	134663988	G	A
2	chr2:134664108:T:C	0	134664108	C	T
2	chr2:134664196:A:C	0	134664196	C	A
2	chr2:134665265:G:A	0	134665265	A	G
2	chr2:134665523:C:A	0	134665523	A	C
2	chr2:134666807:A:G	0	134666807	G	A
2	chr2:134667067:G:A	0	134667067	A	G
2	chr2:134667692:C:T	0	134667692	T	C
2	chr2:134668270:C:A	0	134668270	A	C
2	chr2:134669048:T:C	0	134669048	C	T
2	chr2:134669212:A:G	0	134669212	G	A
2	chr2:134669822:A:G	0	134669822	G	A
2	chr2:134670484:T:C	0	134670484	C	T
2	chr2:134671432:A:G	0	134671432	G	A
2	chr2:134671986:T:C	0	134671986	C	T
2	chr2:134672412:G:T	0	134672412	T	G
2	chr2:134673037:C:T	0	134673037	T	C
2	chr2:134673051:A:G	0	134673051	G	A
2	chr2:134674122:A:C	0	134674122	C	A
2	chr2:134674610:G:A	0	134674610	A	G
2	chr2:134675142:C:T	0	134675142	T	C
2	chr2:134675453:G:T	0	134675453	T	G
2	chr2:134677279:C:T	0	134677279	T	C
2	chr2:134678796:A:C	0	134678796	C	A
2	chr2:134679031:G:A	0	134679031	A	G
2	chr2:134679964:C:T	0	134679964	T	C
2	chr2:134680576:A:G	0	134680576	G	A
2	chr2:134680901:G:A	0	134680901	A	G
2	chr2:134681619:A:G	0	134681619	G	A
2	chr2:134681723:T:G	0	134681723	G	T
2	chr2:134681771:A:G	0	134681771	G	A
2	chr2:134682182:G:A	0	134682182	A	G
2	chr2:134682340:G:A	0	134682340	A	G
2	chr2:134682597:T:C	0	134682597	C	T
2	chr2:134685240:T:C	0	134685240	C	T
2	chr2:134686370:A:G	0	134686370	G	A
2	chr2:134686385:A:G	0	134686385	G	A
2	chr2:134686656:C:A	0	134686656	A	C
2	chr2:134686752:A:G	0	134686752	G	A
2	chr2:134688225:G:A	0	134688225	A	G
2	chr2:134688503:G:A	0	134688503	A	G
2	chr2:134688786:A:G	0	134688786	G	A
2	chr2:134689485:G:A	0	134689485	A	G
2	chr2:134689708:T:C	0	134689708	C	T
2	chr2:134691081:A:G	0	134691081	G	A
2	chr2:134694244:T:A	0	134694244	A	T
2	chr2:134695975:T:C	0	134695975	C	T
2	chr2:134696066:AAAG:A	0	134696066	A	AAAG
2	chr2:134696346:T:C	0	134696346	C	T
2	chr2:134696462:T:C	0	134696462	C	T
2	chr2:134697661:C:T	0	134697661	T	C
2	chr2:134699138:A:G	0	134699138	G	A
2	chr2:134699302:G:A	0	134699302	A	G
2	chr2:134700495:T:A	0	134700495	A	T
2	chr2:134700610:T:C	0	134700610	C	T
2	chr2:134701685:G:A	0	134701685	A	G
2	chr2:134701862:C:T	0	134701862	T	C
2	chr2:134703062:T:A	0	134703062	A	T
2	chr2:134703071:T:C	0	134703071	C	T
2	chr2:134703713:A:G	0	134703713	G	A
2	chr2:134705030:C:T	0	134705030	T	C
2	chr2:134707679:C:G	0	134707679	G	C
2	chr2:134707894:GA:G	0	134707894	G	GA
2	chr2:134708950:G:A	0	134708950	A	G
2	chr2:134708972:G:A	0	134708972	A	G
2	chr2:134709678:TC:T	0	134709678	T	TC
2	chr2:134709928:G:C	0	134709928	C	G
2	chr2:134710815:T:C	0	134710815	C	T
2	chr2:134711944:A:G	0	134711944	G	A
2	chr2:134712199:A:G	0	134712199	G	A
2	chr2:134712486:G:A	0	134712486	A	G
2	chr2:134713165:A:T	0	134713165	T	A
2	chr2:134713234:G:A	0	134713234	A	G
2	chr2:134713845:G:A	0	134713845	A	G
2	chr2:134714166:T:TG	0	134714166	TG	T
2	chr2:134714178:T:C	0	134714178	C	T
2	chr2:134714865:C:G	0	134714865	G	C
2	chr2:134715277:T:C	0	134715277	C	T
2	chr2:134715575:G:A	0	134715575	A	G
2	chr2:134716795:T:C	0	134716795	C	T
2	chr2:134717626:T:C	0	134717626	C	T
2	chr2:134719225:G:A	0	134719225	A	G
2	chr2:134719289:C:T	0	134719289	T	C
2	chr2:134720069:G:A	0	134720069	A	G
2	chr2:134721005:A:G	0	134721005	G	A
2	chr2:134722012:G:A	0	134722012	A	G
2	chr2:134722793:C:T	0	134722793	T	C
2	chr2:134723354:T:C	0	134723354	C	T
2	chr2:134724055:A:T	0	134724055	T	A
2	chr2:134724273:A:G	0	134724273	G	A
2	chr2:134724401:C:T	0	134724401	T	C
2	chr2:134725300:C:T	0	134725300	T	C
2	chr2:134725790:T:C	0	134725790	C	T
2	chr2:134725811:T:C	0	134725811	C	T
2	chr2:134725843:G:A	0	134725843	A	G
2	chr2:134726677:C:A	0	134726677	A	C
2	chr2:134727106:A:G	0	134727106	G	A
2	chr2:134728619:G:A	0	134728619	A	G
2	chr2:134728732:G:A	0	134728732	A	G
2	chr2:134729324:T:G	0	134729324	G	T
2	chr2:134730738:C:T	0	134730738	T	C
2	chr2:134731004:T:C	0	134731004	C	T
2	chr2:134731609:A:G	0	134731609	G	A
2	chr2:134731730:C:T	0	134731730	T	C
2	chr2:134732058:G:A	0	134732058	A	G
2	chr2:134732274:A:G	0	134732274	G	A
2	chr2:134732363:G:A	0	134732363	A	G
2	chr2:134732494:T:C	0	134732494	C	T
2	chr2:134733619:G:A	0	134733619	A	G
2	chr2:134733719:T:TGA	0	134733719	TGA	T
2	chr2:134733732:T:G	0	134733732	G	T
2	chr2:134733822:A:G	0	134733822	G	A
2	chr2:134734362:C:T	0	134734362	T	C
2	chr2:134734513:A:G	0	134734513	G	A
2	chr2:134734817:C:T	0	134734817	T	C
2	chr2:134735092:T:C	0	134735092	C	T
2	chr2:134735657:T:C	0	134735657	C	T
2	chr2:134735734:G:A	0	134735734	A	G
2	chr2:134735915:C:A	0	134735915	A	C
2	chr2:134737387:T:C	0	134737387	C	T
2	chr2:134737583:G:A	0	134737583	A	G
2	chr2:134740331:C:A	0	134740331	A	C
2	chr2:134740973:C:T	0	134740973	T	C
2	chr2:134741019:C:T	0	134741019	T	C
2	chr2:134741122:T:C	0	134741122	C	T
2	chr2:134741666:A:C	0	134741666	C	A
2	chr2:134741731:C:G	0	134741731	G	C
2	chr2:134742086:C:T	0	134742086	T	C
2	chr2:134744191:A:G	0	134744191	G	A
2	chr2:134746355:T:C	0	134746355	C	T
2	chr2:134747432:C:T	0	134747432	T	C
2	chr2:134747462:T:G	0	134747462	G	T
2	chr2:134747473:G:C	0	134747473	C	G
2	chr2:134747994:A:G	0	134747994	G	A
2	chr2:134748097:T:C	0	134748097	C	T
2	chr2:134749004:T:C	0	134749004	C	T
2	chr2:134749250:G:T	0	134749250	T	G
2	chr2:134750752:C:T	0	134750752	T	C
2	chr2:134750905:A:T	0	134750905	T	A
2	chr2:134751323:C:T	0	134751323	T	C
2	chr2:134751492:T:C	0	134751492	C	T
2	chr2:134751888:A:T	0	134751888	T	A
2	chr2:134752209:A:G	0	134752209	G	A
2	chr2:134752394:A:G	0	134752394	G	A
2	chr2:134753581:C:A	0	134753581	A	C
2	chr2:134756549:C:A	0	134756549	A	C
2	chr2:134756880:A:T	0	134756880	T	A
2	chr2:134758934:A:G	0	134758934	G	A
2	chr2:134760695:T:C	0	134760695	C	T
2	chr2:134762107:G:A	0	134762107	A	G
2	chr2:134762694:A:G	0	134762694	G	A
2	chr2:134762964:T:C	0	134762964	C	T
2	chr2:134764861:T:A	0	134764861	A	T
2	chr2:134765014:T:C	0	134765014	C	T
2	chr2:134766066:TAA:T	0	134766066	T	TAA
2	chr2:134766377:A:C	0	134766377	C	A
2	chr2:134770462:G:A	0	134770462	A	G
2	chr2:134771217:G:A	0	134771217	A	G
2	chr2:134771258:T:C	0	134771258	C	T
2	chr2:134771315:C:A	0	134771315	A	C
2	chr2:134771318:G:C	0	134771318	C	G
2	chr2:134772241:T:A	0	134772241	A	T
2	chr2:134772247:G:A	0	134772247	A	G
2	chr2:134773432:T:A	0	134773432	A	T
2	chr2:134774133:A:G	0	134774133	G	A
2	chr2:134774587:C:T	0	134774587	T	C
2	chr2:134775139:C:T	0	134775139	T	C
2	chr2:134776051:T:C	0	134776051	C	T
2	chr2:134779093:G:A	0	134779093	A	G
2	chr2:134779238:A:G	0	134779238	G	A
2	chr2:134779762:T:C	0	134779762	C	T
2	chr2:134780068:T:C	0	134780068	C	T
2	chr2:134780578:T:C	0	134780578	C	T
2	chr2:134780634:G:A	0	134780634	A	G
2	chr2:134781250:G:A	0	134781250	A	G
2	chr2:134781477:A:C	0	134781477	C	A
2	chr2:134781769:A:T	0	134781769	T	A
2	chr2:134782661:C:G	0	134782661	G	C
2	chr2:134782800:C:T	0	134782800	T	C
2	chr2:134783567:A:T	0	134783567	T	A
2	chr2:134784162:A:T	0	134784162	T	A
2	chr2:134784376:T:C	0	134784376	C	T
2	chr2:134784758:T:C	0	134784758	C	T
2	chr2:134785264:ACT:A	0	134785264	A	ACT
2	chr2:134785407:C:A	0	134785407	A	C
2	chr2:134785510:A:C	0	134785510	C	A
2	chr2:134786014:T:C	0	134786014	C	T
2	chr2:134786079:C:T	0	134786079	T	C
2	chr2:134786363:A:T	0	134786363	T	A
2	chr2:134786755:G:A	0	134786755	A	G
2	chr2:134787541:G:C	0	134787541	C	G
2	chr2:134787590:G:T	0	134787590	T	G
2	chr2:134787712:A:C	0	134787712	C	A
2	chr2:134788177:C:T	0	134788177	T	C
2	chr2:134788364:G:C	0	134788364	C	G
2	chr2:134788860:C:T	0	134788860	T	C
2	chr2:134789002:C:T	0	134789002	T	C
2	chr2:134789423:GGT:G	0	134789423	G	GGT
2	chr2:134789719:G:A	0	134789719	A	G
2	chr2:134790369:G:T	0	134790369	T	G
2	chr2:134791543:C:T	0	134791543	T	C
2	chr2:134792160:A:G	0	134792160	G	A
2	chr2:134792516:C:T	0	134792516	T	C
2	chr2:134792925:T:C	0	134792925	C	T
2	chr2:134793697:A:T	0	134793697	T	A
2	chr2:134793726:T:C	0	134793726	C	T
2	chr2:134793993:T:C	0	134793993	C	T
2	chr2:134796989:C:T	0	134796989	T	C
2	chr2:134797040:C:T	0	134797040	T	C
2	chr2:134797330:G:A	0	134797330	A	G
2	chr2:134797333:T:C	0	134797333	C	T
2	chr2:134797420:T:G	0	134797420	G	T
2	chr2:134797922:T:C	0	134797922	C	T
2	chr2:134798136:A:C	0	134798136	C	A
2	chr2:134798711:T:C	0	134798711	C	T
2	chr2:134799579:C:T	0	134799579	T	C
2	chr2:134800072:A:G	0	134800072	G	A
2	chr2:134800167:A:G	0	134800167	G	A
2	chr2:134800675:T:C	0	134800675	C	T
2	chr2:134801675:A:C	0	134801675	C	A
2	chr2:134802502:T:C	0	134802502	C	T
2	chr2:134802950:C:T	0	134802950	T	C
2	chr2:134803018:C:G	0	134803018	G	C
2	chr2:134803571:T:C	0	134803571	C	T
2	chr2:134803688:C:A	0	134803688	A	C
2	chr2:134804770:GT:G	0	134804770	G	GT
2	chr2:134806102:C:T	0	134806102	T	C
2	chr2:134806488:T:A	0	134806488	A	T
2	chr2:134807680:G:T	0	134807680	T	G
2	chr2:134807864:C:CT	0	134807864	CT	C
2	chr2:134808161:G:A	0	134808161	A	G
2	chr2:134808437:T:C	0	134808437	C	T
2	chr2:134809356:A:G	0	134809356	G	A
2	chr2:134809581:T:C	0	134809581	C	T
2	chr2:134809683:T:C	0	134809683	C	T
2	chr2:134809826:C:G	0	134809826	G	C
2	chr2:134810938:T:C	0	134810938	C	T
2	chr2:134811189:G:A	0	134811189	A	G
2	chr2:134811678:C:A	0	134811678	A	C
2	chr2:134812802:T:C	0	134812802	C	T
2	chr2:134812861:T:A	0	134812861	A	T
2	chr2:134814146:T:C	0	134814146	C	T
2	chr2:134814197:C:T	0	134814197	T	C
2	chr2:134814333:A:T	0	134814333	T	A
2	chr2:134814520:T:C	0	134814520	C	T
2	chr2:134815244:T:C	0	134815244	C	T
2	chr2:134816593:G:A	0	134816593	A	G
2	chr2:134816849:C:A	0	134816849	A	C
2	chr2:134817013:A:G	0	134817013	G	A
2	chr2:134818278:A:G	0	134818278	G	A
2	chr2:134818902:A:G	0	134818902	G	A
2	chr2:134818922:G:A	0	134818922	A	G
2	chr2:134820514:C:T	0	134820514	T	C
2	chr2:134820804:C:A	0	134820804	A	C
2	chr2:134821119:G:A	0	134821119	A	G
2	chr2:134821146:T:G	0	134821146	G	T
2	chr2:134821200:G:A	0	134821200	A	G
2	chr2:134821643:A:G	0	134821643	G	A
2	chr2:134822535:T:C	0	134822535	C	T
2	chr2:134824833:G:A	0	134824833	A	G
2	chr2:134825809:T:C	0	134825809	C	T
2	chr2:134826015:A:C	0	134826015	C	A
2	chr2:134826239:A:G	0	134826239	G	A
2	chr2:134827387:A:G	0	134827387	G	A
2	chr2:134827465:G:A	0	134827465	A	G
2	chr2:134827929:C:T	0	134827929	T	C
2	chr2:134827947:G:A	0	134827947	A	G
2	chr2:134827951:C:A	0	134827951	A	C
2	chr2:134828335:C:A	0	134828335	A	C
2	chr2:134829153:C:T	0	134829153	T	C
2	chr2:134830164:G:A	0	134830164	A	G
2	chr2:134831559:T:C	0	134831559	C	T
2	chr2:134832098:C:A	0	134832098	A	C
2	chr2:134832669:G:A	0	134832669	A	G
2	chr2:134834656:G:A	0	134834656	A	G
2	chr2:134834668:G:A	0	134834668	A	G
2	chr2:134834976:T:G	0	134834976	G	T
2	chr2:134835334:TA:T	0	134835334	T	TA
2	chr2:134835984:G:T	0	134835984	T	G
2	chr2:134837129:C:T	0	134837129	T	C
2	chr2:134837997:T:C	0	134837997	C	T
2	chr2:134838279:A:G	0	134838279	G	A
2	chr2:134840738:TTTC:T	0	134840738	T	TTTC
2	chr2:134841343:G:A	0	134841343	A	G
2	chr2:134841439:G:T	0	134841439	T	G
2	chr2:134841743:G:A	0	134841743	A	G
2	chr2:134841837:T:C	0	134841837	C	T
2	chr2:134842164:C:T	0	134842164	T	C
2	chr2:134842169:C:T	0	134842169	T	C
2	chr2:134842306:T:C	0	134842306	C	T
2	chr2:134842466:C:T	0	134842466	T	C
2	chr2:134842848:C:T	0	134842848	T	C
2	chr2:134843179:A:G	0	134843179	G	A
2	chr2:134843355:T:C	0	134843355	C	T
2	chr2:134843954:T:A	0	134843954	A	T
2	chr2:134843979:C:T	0	134843979	T	C
2	chr2:134844586:G:A	0	134844586	A	G
2	chr2:134844839:T:A	0	134844839	A	T
2	chr2:134845361:G:A	0	134845361	A	G
2	chr2:134846120:A:G	0	134846120	G	A
2	chr2:134846227:T:C	0	134846227	C	T
2	chr2:134846389:C:T	0	134846389	T	C
2	chr2:134846613:T:C	0	134846613	C	T
2	chr2:134847169:G:A	0	134847169	A	G
2	chr2:134849272:C:CTTAT	0	134849272	CTTAT	C
2	chr2:134849309:T:C	0	134849309	C	T
2	chr2:134849763:G:A	0	134849763	A	G
2	chr2:134850205:C:G	0	134850205	G	C
2	chr2:134850283:TC:T	0	134850283	T	TC
2	chr2:134850641:A:G	0	134850641	G	A
2	chr2:134850807:A:G	0	134850807	G	A
2	chr2:134851231:A:T	0	134851231	T	A
2	chr2:134851346:G:T	0	134851346	T	G
2	chr2:134851597:C:T	0	134851597	T	C
2	chr2:134851677:G:A	0	134851677	A	G
2	chr2:134852125:G:T	0	134852125	T	G
2	chr2:134852176:G:A	0	134852176	A	G
2	chr2:134852437:G:A	0	134852437	A	G
2	chr2:134852584:A:G	0	134852584	G	A
2	chr2:134854811:AT:A	0	134854811	A	AT
2	chr2:134854819:G:GCCTC	0	134854819	GCCTC	G
2	chr2:134854852:C:T	0	134854852	T	C
2	chr2:134854869:G:C	0	134854869	C	G
2	chr2:134855347:T:C	0	134855347	C	T
2	chr2:134857306:C:T	0	134857306	T	C
2	chr2:134858630:T:C	0	134858630	C	T
2	chr2:134858776:A:G	0	134858776	G	A
2	chr2:134858815:C:T	0	134858815	T	C
2	chr2:134859051:G:A	0	134859051	A	G
2	chr2:134860212:G:A	0	134860212	A	G
2	chr2:134860265:A:G	0	134860265	G	A
2	chr2:134861412:T:C	0	134861412	C	T
2	chr2:134861787:T:TA	0	134861787	TA	T
2	chr2:134862247:T:C	0	134862247	C	T
2	chr2:134862615:G:C	0	134862615	C	G
2	chr2:134864953:T:C	0	134864953	C	T
2	chr2:134865238:C:T	0	134865238	T	C
2	chr2:134865290:T:C	0	134865290	C	T
2	chr2:134865550:A:G	0	134865550	G	A
2	chr2:134865947:C:T	0	134865947	T	C
2	chr2:134866039:T:C	0	134866039	C	T
2	chr2:134866259:C:A	0	134866259	A	C
2	chr2:134868102:A:G	0	134868102	G	A
2	chr2:134868331:T:C	0	134868331	C	T
2	chr2:134869340:G:A	0	134869340	A	G
2	chr2:134869605:G:T	0	134869605	T	G
2	chr2:134870253:G:A	0	134870253	A	G
2	chr2:134870836:C:T	0	134870836	T	C
2	chr2:134871736:C:T	0	134871736	T	C
2	chr2:134872337:T:C	0	134872337	C	T
2	chr2:134872357:C:T	0	134872357	T	C
2	chr2:134872928:A:G	0	134872928	G	A
2	chr2:134873483:G:T	0	134873483	T	G
2	chr2:134873830:C:T	0	134873830	T	C
2	chr2:134874149:G:A	0	134874149	A	G
2	chr2:134875184:A:G	0	134875184	G	A
2	chr2:134875292:C:A	0	134875292	A	C
2	chr2:134875411:C:T	0	134875411	T	C
2	chr2:134879768:G:A	0	134879768	A	G
2	chr2:134880474:C:T	0	134880474	T	C
2	chr2:134880891:C:T	0	134880891	T	C
2	chr2:134881260:C:T	0	134881260	T	C
2	chr2:134881860:G:C	0	134881860	C	G
2	chr2:134881948:T:A	0	134881948	A	T
2	chr2:134882405:C:G	0	134882405	G	C
2	chr2:134882642:G:A	0	134882642	A	G
2	chr2:134884610:A:G	0	134884610	G	A
2	chr2:134885728:C:T	0	134885728	T	C
2	chr2:134885851:G:A	0	134885851	A	G
2	chr2:134886484:G:A	0	134886484	A	G
2	chr2:134887408:C:T	0	134887408	T	C
2	chr2:134887749:A:C	0	134887749	C	A
2	chr2:134888343:T:C	0	134888343	C	T
2	chr2:134889209:G:A	0	134889209	A	G
2	chr2:134889867:C:T	0	134889867	T	C
2	chr2:134890089:A:C	0	134890089	C	A
2	chr2:134891300:T:C	0	134891300	C	T
2	chr2:134891493:T:C	0	134891493	C	T
2	chr2:134891955:T:C	0	134891955	C	T
2	chr2:134895165:G:C	0	134895165	C	G
2	chr2:134895524:T:G	0	134895524	G	T
2	chr2:134895785:C:T	0	134895785	T	C
2	chr2:134896598:G:A	0	134896598	A	G
2	chr2:134896768:T:C	0	134896768	C	T
2	chr2:134897010:TGTGGTTATATAA:T	0	134897010	T	TGTGGTTATATAA
2	chr2:134897119:G:C	0	134897119	C	G
2	chr2:134897437:A:AT	0	134897437	AT	A
2	chr2:134898933:C:G	0	134898933	G	C
2	chr2:134903288:A:G	0	134903288	G	A
2	chr2:134904177:C:T	0	134904177	T	C
2	chr2:134904446:A:G	0	134904446	G	A
2	chr2:134904674:G:A	0	134904674	A	G
2	chr2:134905168:G:A	0	134905168	A	G
2	chr2:134906986:C:T	0	134906986	T	C
2	chr2:134907891:C:T	0	134907891	T	C
2	chr2:134907994:T:C	0	134907994	C	T
2	chr2:134908098:C:T	0	134908098	T	C
2	chr2:134908533:C:G	0	134908533	G	C
2	chr2:134909375:G:A	0	134909375	A	G
2	chr2:134909631:C:T	0	134909631	T	C
2	chr2:134910029:T:C	0	134910029	C	T
2	chr2:134912574:C:T	0	134912574	T	C
2	chr2:134913446:T:C	0	134913446	C	T
2	chr2:134913732:C:T	0	134913732	T	C
2	chr2:134914617:C:T	0	134914617	T	C
2	chr2:134915561:T:C	0	134915561	C	T
2	chr2:134915644:G:A	0	134915644	A	G
2	chr2:134915817:T:C	0	134915817	C	T
2	chr2:134916341:A:G	0	134916341	G	A
2	chr2:134916800:T:C	0	134916800	C	T
2	chr2:134918197:T:C	0	134918197	C	T
2	chr2:134918338:T:C	0	134918338	C	T
2	chr2:134919282:C:T	0	134919282	T	C
2	chr2:134919465:T:C	0	134919465	C	T
2	chr2:134919591:A:G	0	134919591	G	A
2	chr2:134919698:G:A	0	134919698	A	G
2	chr2:134921318:A:G	0	134921318	G	A
2	chr2:134921415:G:A	0	134921415	A	G
2	chr2:134924027:T:A	0	134924027	A	T
2	chr2:134924486:G:C	0	134924486	C	G
2	chr2:134924638:C:T	0	134924638	T	C
2	chr2:134925430:A:G	0	134925430	G	A
2	chr2:134925447:C:T	0	134925447	T	C
2	chr2:134926030:A:AT	0	134926030	AT	A
2	chr2:134927770:G:A	0	134927770	A	G
2	chr2:134929079:A:T	0	134929079	T	A
2	chr2:134929125:CAA:C	0	134929125	C	CAA
2	chr2:134929388:A:C	0	134929388	C	A
2	chr2:134929599:C:A	0	134929599	A	C
2	chr2:134930681:G:A	0	134930681	A	G
2	chr2:134931351:T:G	0	134931351	G	T
2	chr2:134932186:ATG:A	0	134932186	A	ATG
2	chr2:134932491:C:T	0	134932491	T	C
2	chr2:134932788:T:TA	0	134932788	TA	T
2	chr2:134933621:G:A	0	134933621	A	G
2	chr2:134935499:G:A	0	134935499	A	G
2	chr2:134935820:T:A	0	134935820	A	T
2	chr2:134935967:C:G	0	134935967	G	C
2	chr2:134936809:C:T	0	134936809	T	C
2	chr2:134937278:G:A	0	134937278	A	G
2	chr2:134937728:C:T	0	134937728	T	C
2	chr2:134938481:G:A	0	134938481	A	G
2	chr2:134939444:A:G	0	134939444	G	A
2	chr2:134939679:T:A	0	134939679	A	T
2	chr2:134939826:G:A	0	134939826	A	G
2	chr2:134939973:C:A	0	134939973	A	C
2	chr2:134939987:A:G	0	134939987	G	A
2	chr2:134940167:T:C	0	134940167	C	T
2	chr2:134940227:G:T	0	134940227	T	G
2	chr2:134940431:A:G	0	134940431	G	A
2	chr2:134940942:G:T	0	134940942	T	G
2	chr2:134942049:T:C	0	134942049	C	T
2	chr2:134942276:A:G	0	134942276	G	A
2	chr2:134942581:A:T	0	134942581	T	A
2	chr2:134942933:A:G	0	134942933	G	A
2	chr2:134943411:A:G	0	134943411	G	A
2	chr2:134943919:T:C	0	134943919	C	T
2	chr2:134944259:G:A	0	134944259	A	G
2	chr2:134944566:C:A	0	134944566	A	C
2	chr2:134946967:G:A	0	134946967	A	G
2	chr2:134947086:A:G	0	134947086	G	A
2	chr2:134949179:C:G	0	134949179	G	C
2	chr2:134949188:G:T	0	134949188	T	G
2	chr2:134949943:T:C	0	134949943	C	T
2	chr2:134950545:G:A	0	134950545	A	G
2	chr2:134951244:A:C	0	134951244	C	A
2	chr2:134951651:G:T	0	134951651	T	G
2	chr2:134951931:A:G	0	134951931	G	A
2	chr2:134952752:A:G	0	134952752	G	A
2	chr2:134954087:G:A	0	134954087	A	G
2	chr2:134955815:TAAAA:T	0	134955815	T	TAAAA
2	chr2:134956133:G:A	0	134956133	A	G
2	chr2:134956586:G:A	0	134956586	A	G
2	chr2:134957599:T:G	0	134957599	G	T
2	chr2:134957604:TC:T	0	134957604	T	TC
2	chr2:134957649:G:A	0	134957649	A	G
2	chr2:134957895:ATAAT:A	0	134957895	A	ATAAT
2	chr2:134958387:A:G	0	134958387	G	A
2	chr2:134959631:G:A	0	134959631	A	G
2	chr2:134959670:C:T	0	134959670	T	C
2	chr2:134960427:C:T	0	134960427	T	C
2	chr2:134961486:C:T	0	134961486	T	C
2	chr2:134961562:T:A	0	134961562	A	T
2	chr2:134961838:A:G	0	134961838	G	A
2	chr2:134961940:A:G	0	134961940	G	A
2	chr2:134962001:C:T	0	134962001	T	C
2	chr2:134962284:A:G	0	134962284	G	A
2	chr2:134962588:C:G	0	134962588	G	C
2	chr2:134963145:C:T	0	134963145	T	C
2	chr2:134963605:A:C	0	134963605	C	A
2	chr2:134963860:G:A	0	134963860	A	G
2	chr2:134963967:T:C	0	134963967	C	T
2	chr2:134964195:A:T	0	134964195	T	A
2	chr2:134964528:A:G	0	134964528	G	A
2	chr2:134965311:T:C	0	134965311	C	T
2	chr2:134966005:TTTTAC:T	0	134966005	T	TTTTAC
2	chr2:134966130:T:C	0	134966130	C	T
2	chr2:134966145:G:A	0	134966145	A	G
2	chr2:134966426:T:A	0	134966426	A	T
2	chr2:134966853:A:G	0	134966853	G	A
2	chr2:134967849:C:A	0	134967849	A	C
2	chr2:134969113:T:C	0	134969113	C	T
2	chr2:134969961:T:C	0	134969961	C	T
2	chr2:134970183:T:G	0	134970183	G	T
2	chr2:134970489:A:C	0	134970489	C	A
2	chr2:134970843:T:C	0	134970843	C	T
2	chr2:134971114:T:C	0	134971114	C	T
2	chr2:134971150:T:C	0	134971150	C	T
2	chr2:134973314:C:T	0	134973314	T	C
2	chr2:134973649:G:T	0	134973649	T	G
2	chr2:134977663:A:G	0	134977663	G	A
2	chr2:134977949:G:A	0	134977949	A	G
2	chr2:134978078:T:C	0	134978078	C	T
2	chr2:134978568:C:G	0	134978568	G	C
2	chr2:134980338:G:T	0	134980338	T	G
2	chr2:134982039:C:T	0	134982039	T	C
2	chr2:134982725:G:A	0	134982725	A	G
2	chr2:134983306:A:G	0	134983306	G	A
2	chr2:134983491:G:A	0	134983491	A	G
2	chr2:134985029:T:C	0	134985029	C	T
2	chr2:134987559:G:A	0	134987559	A	G
2	chr2:134987822:G:A	0	134987822	A	G
2	chr2:134988152:A:G	0	134988152	G	A
2	chr2:134990705:A:G	0	134990705	G	A
2	chr2:134990706:T:A	0	134990706	A	T
2	chr2:134990816:T:G	0	134990816	G	T
2	chr2:134992080:A:G	0	134992080	G	A
2	chr2:134993125:C:T	0	134993125	T	C
2	chr2:134993279:T:C	0	134993279	C	T
2	chr2:134994018:T:TAAATA	0	134994018	TAAATA	T
2	chr2:134994691:C:T	0	134994691	T	C
2	chr2:134995103:A:G	0	134995103	G	A
2	chr2:134997365:G:T	0	134997365	T	G
2	chr2:134997549:A:G	0	134997549	G	A
2	chr2:134998046:T:C	0	134998046	C	T
2	chr2:134999750:C:T	0	134999750	T	C
2	chr2:134999753:AAC:A	0	134999753	A	AAC
2	chr2:135001575:T:C	0	135001575	C	T
2	chr2:135002674:C:G	0	135002674	G	C
2	chr2:135003701:C:T	0	135003701	T	C
2	chr2:135004774:C:T	0	135004774	T	C
2	chr2:135005410:C:T	0	135005410	T	C
2	chr2:135005710:A:G	0	135005710	G	A
2	chr2:135005748:G:A	0	135005748	A	G
2	chr2:135006614:A:G	0	135006614	G	A
2	chr2:135007183:T:G	0	135007183	G	T
2	chr2:135008009:C:G	0	135008009	G	C
2	chr2:135008502:C:G	0	135008502	G	C
2	chr2:135009320:G:A	0	135009320	A	G
2	chr2:135009556:T:C	0	135009556	C	T
2	chr2:135009680:C:A	0	135009680	A	C
2	chr2:135010312:C:T	0	135010312	T	C
2	chr2:135011415:C:T	0	135011415	T	C
2	chr2:135011557:C:T	0	135011557	T	C
2	chr2:135013370:C:T	0	135013370	T	C
2	chr2:135013381:T:C	0	135013381	C	T
2	chr2:135013384:A:G	0	135013384	G	A
2	chr2:135013780:C:T	0	135013780	T	C
2	chr2:135014479:C:T	0	135014479	T	C
2	chr2:135015661:G:A	0	135015661	A	G
2	chr2:135015850:A:G	0	135015850	G	A
2	chr2:135015879:G:A	0	135015879	A	G
2	chr2:135016047:T:C	0	135016047	C	T
2	chr2:135016122:T:A	0	135016122	A	T
2	chr2:135016889:A:G	0	135016889	G	A
2	chr2:135017111:A:G	0	135017111	G	A
2	chr2:135017479:G:C	0	135017479	C	G
2	chr2:135017560:C:T	0	135017560	T	C
2	chr2:135018860:A:G	0	135018860	G	A
2	chr2:135019014:G:A	0	135019014	A	G
2	chr2:135019934:A:G	0	135019934	G	A
2	chr2:135020352:C:T	0	135020352	T	C
2	chr2:135020669:T:C	0	135020669	C	T
2	chr2:135022018:G:A	0	135022018	A	G
2	chr2:135022598:A:G	0	135022598	G	A
2	chr2:135023017:T:A	0	135023017	A	T
2	chr2:135023465:C:T	0	135023465	T	C
2	chr2:135023731:A:T	0	135023731	T	A
2	chr2:135024065:C:T	0	135024065	T	C
2	chr2:135024886:G:A	0	135024886	A	G
2	chr2:135025587:C:T	0	135025587	T	C
2	chr2:135025796:T:C	0	135025796	C	T
2	chr2:135025797:G:A	0	135025797	A	G
2	chr2:135026635:C:A	0	135026635	A	C
2	chr2:135027163:G:T	0	135027163	T	G
2	chr2:135027496:T:A	0	135027496	A	T
2	chr2:135027498:A:G	0	135027498	G	A
2	chr2:135027579:A:G	0	135027579	G	A
2	chr2:135028715:A:G	0	135028715	G	A
2	chr2:135029071:G:A	0	135029071	A	G
2	chr2:135029267:T:A	0	135029267	A	T
2	chr2:135029366:A:ACT	0	135029366	ACT	A
2	chr2:135029578:G:C	0	135029578	C	G
2	chr2:135030072:T:C	0	135030072	C	T
2	chr2:135031572:T:G	0	135031572	G	T
2	chr2:135031835:C:A	0	135031835	A	C
2	chr2:135032112:A:G	0	135032112	G	A
2	chr2:135032214:A:G	0	135032214	G	A
2	chr2:135032586:T:TG	0	135032586	TG	T
2	chr2:135034958:A:G	0	135034958	G	A
2	chr2:135035540:T:C	0	135035540	C	T
2	chr2:135035757:T:C	0	135035757	C	T
2	chr2:135035995:C:T	0	135035995	T	C
2	chr2:135036114:T:G	0	135036114	G	T
2	chr2:135036275:T:C	0	135036275	C	T
2	chr2:135036797:A:G	0	135036797	G	A
2	chr2:135037107:C:T	0	135037107	T	C
2	chr2:135037356:C:T	0	135037356	T	C
2	chr2:135037416:G:A	0	135037416	A	G
2	chr2:135037430:T:C	0	135037430	C	T
2	chr2:135037436:G:A	0	135037436	A	G
2	chr2:135037470:A:C	0	135037470	C	A
2	chr2:135037525:G:A	0	135037525	A	G
2	chr2:135037580:T:G	0	135037580	G	T
2	chr2:135037652:C:T	0	135037652	T	C
2	chr2:135037815:C:T	0	135037815	T	C
2	chr2:135037826:C:T	0	135037826	T	C
2	chr2:135038585:G:T	0	135038585	T	G
2	chr2:135038678:G:A	0	135038678	A	G
2	chr2:135038732:C:T	0	135038732	T	C
2	chr2:135039349:G:A	0	135039349	A	G
2	chr2:135039395:A:C	0	135039395	C	A
2	chr2:135039653:A:G	0	135039653	G	A
2	chr2:135040177:C:T	0	135040177	T	C
2	chr2:135040512:A:C	0	135040512	C	A
2	chr2:135041512:T:C	0	135041512	C	T
2	chr2:135042954:G:A	0	135042954	A	G
2	chr2:135043031:C:T	0	135043031	T	C
2	chr2:135043187:A:G	0	135043187	G	A
2	chr2:135043658:C:T	0	135043658	T	C
2	chr2:135044386:T:A	0	135044386	A	T
2	chr2:135044450:C:T	0	135044450	T	C
2	chr2:135044458:T:C	0	135044458	C	T
2	chr2:135044480:C:A	0	135044480	A	C
2	chr2:135045855:G:T	0	135045855	T	G
2	chr2:135046196:A:G	0	135046196	G	A
2	chr2:135046236:A:G	0	135046236	G	A
2	chr2:135048063:C:T	0	135048063	T	C
2	chr2:135048222:C:G	0	135048222	G	C
2	chr2:135052002:T:G	0	135052002	G	T
2	chr2:135052965:C:T	0	135052965	T	C
2	chr2:135053621:G:A	0	135053621	A	G
2	chr2:135053950:G:A	0	135053950	A	G
2	chr2:135055399:C:T	0	135055399	T	C
2	chr2:135055404:A:C	0	135055404	C	A
2	chr2:135056295:T:G	0	135056295	G	T
2	chr2:135056467:T:G	0	135056467	G	T
2	chr2:135057146:C:T	0	135057146	T	C
2	chr2:135058869:A:G	0	135058869	G	A
2	chr2:135060002:C:T	0	135060002	T	C
2	chr2:135060190:T:C	0	135060190	C	T
2	chr2:135060917:T:C	0	135060917	C	T
2	chr2:135061097:A:G	0	135061097	G	A
2	chr2:135061337:C:T	0	135061337	T	C
2	chr2:135064941:G:A	0	135064941	A	G
2	chr2:135065708:C:T	0	135065708	T	C
2	chr2:135067504:T:C	0	135067504	C	T
2	chr2:135067799:T:C	0	135067799	C	T
2	chr2:135068961:A:G	0	135068961	G	A
2	chr2:135068966:T:A	0	135068966	A	T
2	chr2:135069005:C:T	0	135069005	T	C
2	chr2:135069838:A:G	0	135069838	G	A
2	chr2:135071427:A:G	0	135071427	G	A
2	chr2:135071739:G:A	0	135071739	A	G
2	chr2:135071858:C:G	0	135071858	G	C
2	chr2:135071862:A:G	0	135071862	G	A
2	chr2:135074289:G:A	0	135074289	A	G
2	chr2:135076240:C:T	0	135076240	T	C
2	chr2:135076416:CATTTTT:C	0	135076416	C	CATTTTT
2	chr2:135077938:G:C	0	135077938	C	G
2	chr2:135078768:C:T	0	135078768	T	C
2	chr2:135079443:A:G	0	135079443	G	A
2	chr2:135080022:C:A	0	135080022	A	C
2	chr2:135081100:A:G	0	135081100	G	A
2	chr2:135082235:C:T	0	135082235	T	C
2	chr2:135084443:T:G	0	135084443	G	T
2	chr2:135088333:T:C	0	135088333	C	T
2	chr2:135089550:C:T	0	135089550	T	C
2	chr2:135090358:A:G	0	135090358	G	A
2	chr2:135091474:G:T	0	135091474	T	G
2	chr2:135092043:G:A	0	135092043	A	G
2	chr2:135094371:G:T	0	135094371	T	G
2	chr2:135094597:A:G	0	135094597	G	A
2	chr2:135095347:C:T	0	135095347	T	C
2	chr2:135095800:A:G	0	135095800	G	A
2	chr2:135096237:C:T	0	135096237	T	C
2	chr2:135097331:T:C	0	135097331	C	T
2	chr2:135102350:A:T	0	135102350	T	A
2	chr2:135102353:T:C	0	135102353	C	T
2	chr2:135102735:T:G	0	135102735	G	T
2	chr2:135103740:G:A	0	135103740	A	G
2	chr2:135104361:A:G	0	135104361	G	A
2	chr2:135104621:G:A	0	135104621	A	G
2	chr2:135105821:G:A	0	135105821	A	G
2	chr2:135105907:A:G	0	135105907	G	A
2	chr2:135106292:A:G	0	135106292	G	A
2	chr2:135107419:AAAGG:A	0	135107419	A	AAAGG
2	chr2:135107801:C:T	0	135107801	T	C
2	chr2:135108612:G:A	0	135108612	A	G
2	chr2:135109180:A:G	0	135109180	G	A
2	chr2:135110340:G:C	0	135110340	C	G
2	chr2:135111810:G:A	0	135111810	A	G
2	chr2:135112191:C:T	0	135112191	T	C
2	chr2:135112844:A:T	0	135112844	T	A
2	chr2:135113494:A:G	0	135113494	G	A
2	chr2:135114001:C:T	0	135114001	T	C
2	chr2:135114344:C:T	0	135114344	T	C
2	chr2:135114576:G:T	0	135114576	T	G
2	chr2:135116272:T:A	0	135116272	A	T
2	chr2:135116275:C:T	0	135116275	T	C
2	chr2:135118738:C:T	0	135118738	T	C
2	chr2:135119578:C:CA	0	135119578	CA	C
2	chr2:135120126:C:T	0	135120126	T	C
2	chr2:135121244:G:A	0	135121244	A	G
2	chr2:135122379:TC:T	0	135122379	T	TC
2	chr2:135124922:G:A	0	135124922	A	G
2	chr2:135127787:C:T	0	135127787	T	C
2	chr2:135128013:A:G	0	135128013	G	A
2	chr2:135128916:C:T	0	135128916	T	C
2	chr2:135129174:C:T	0	135129174	T	C
2	chr2:135129279:C:T	0	135129279	T	C
2	chr2:135130198:C:T	0	135130198	T	C
2	chr2:135130323:T:C	0	135130323	C	T
2	chr2:135131064:C:T	0	135131064	T	C
2	chr2:135132232:A:G	0	135132232	G	A
2	chr2:135133038:G:C	0	135133038	C	G
2	chr2:135135802:A:G	0	135135802	G	A
2	chr2:135136283:A:G	0	135136283	G	A
2	chr2:135138239:A:G	0	135138239	G	A
2	chr2:135141499:T:C	0	135141499	C	T
2	chr2:135142082:T:C	0	135142082	C	T
2	chr2:135142969:C:T	0	135142969	T	C
2	chr2:135144331:TTTC:T	0	135144331	T	TTTC
2	chr2:135144650:C:T	0	135144650	T	C
2	chr2:135147301:G:A	0	135147301	A	G
2	chr2:135147993:C:CCT	0	135147993	CCT	C
2	chr2:135150276:T:C	0	135150276	C	T
2	chr2:135151892:G:A	0	135151892	A	G
2	chr2:135154685:A:G	0	135154685	G	A
2	chr2:135156468:C:T	0	135156468	T	C
2	chr2:135157083:C:T	0	135157083	T	C
2	chr2:135158187:A:G	0	135158187	G	A
2	chr2:135161111:A:G	0	135161111	G	A
2	chr2:135162521:C:T	0	135162521	T	C
2	chr2:135162538:C:T	0	135162538	T	C
2	chr2:135164269:T:A	0	135164269	A	T
2	chr2:135164720:C:A	0	135164720	A	C
2	chr2:135165501:TAAC:T	0	135165501	T	TAAC
2	chr2:135166897:A:G	0	135166897	G	A
2	chr2:135167432:T:G	0	135167432	G	T
2	chr2:135168053:G:A	0	135168053	A	G
2	chr2:135168952:G:A	0	135168952	A	G
2	chr2:135170742:A:G	0	135170742	G	A
2	chr2:135171829:C:T	0	135171829	T	C
2	chr2:135172970:A:G	0	135172970	G	A
2	chr2:135174307:A:AC	0	135174307	AC	A
2	chr2:135175150:A:G	0	135175150	G	A
2	chr2:135175502:A:G	0	135175502	G	A
2	chr2:135175747:A:G	0	135175747	G	A
2	chr2:135176384:G:A	0	135176384	A	G
2	chr2:135181429:C:T	0	135181429	T	C
2	chr2:135182254:A:G	0	135182254	G	A
2	chr2:135183410:A:G	0	135183410	G	A
2	chr2:135185742:C:T	0	135185742	T	C
2	chr2:135187904:A:G	0	135187904	G	A
2	chr2:135188206:A:G	0	135188206	G	A
2	chr2:135189379:A:G	0	135189379	G	A
2	chr2:135190465:T:C	0	135190465	C	T
2	chr2:135190901:GAGA:G	0	135190901	G	GAGA
2	chr2:135191284:T:A	0	135191284	A	T
2	chr2:135191345:G:C	0	135191345	C	G
2	chr2:135191494:G:T	0	135191494	T	G
2	chr2:135191495:C:T	0	135191495	T	C
2	chr2:135192670:G:T	0	135192670	T	G
2	chr2:135194806:T:C	0	135194806	C	T
2	chr2:135194834:AC:A	0	135194834	A	AC
2	chr2:135199175:G:A	0	135199175	A	G
2	chr2:135201123:C:T	0	135201123	T	C
2	chr2:135201283:T:G	0	135201283	G	T
2	chr2:135202167:T:C	0	135202167	C	T
2	chr2:135202983:T:A	0	135202983	A	T
2	chr2:135203046:G:A	0	135203046	A	G
2	chr2:135205141:T:C	0	135205141	C	T
2	chr2:135205734:T:G	0	135205734	G	T
2	chr2:135206994:G:A	0	135206994	A	G
2	chr2:135207002:T:C	0	135207002	C	T
2	chr2:135207806:T:C	0	135207806	C	T
2	chr2:135210005:G:A	0	135210005	A	G
2	chr2:135210208:A:G	0	135210208	G	A
2	chr2:135210429:G:A	0	135210429	A	G
2	chr2:135214236:G:A	0	135214236	A	G
2	chr2:135214523:G:A	0	135214523	A	G
2	chr2:135216198:A:G	0	135216198	G	A
2	chr2:135216590:C:T	0	135216590	T	C
2	chr2:135218028:G:A	0	135218028	A	G
2	chr2:135218928:A:G	0	135218928	G	A
2	chr2:135219170:T:C	0	135219170	C	T
2	chr2:135220025:C:T	0	135220025	T	C
2	chr2:135220493:T:C	0	135220493	C	T
2	chr2:135221222:A:G	0	135221222	G	A
2	chr2:135222631:T:C	0	135222631	C	T
2	chr2:135222772:T:C	0	135222772	C	T
2	chr2:135223232:C:T	0	135223232	T	C
2	chr2:135223560:T:G	0	135223560	G	T
2	chr2:135223984:A:G	0	135223984	G	A
2	chr2:135227151:G:A	0	135227151	A	G
2	chr2:135229066:T:C	0	135229066	C	T
2	chr2:135229454:G:A	0	135229454	A	G
2	chr2:135229593:T:C	0	135229593	C	T
2	chr2:135230557:T:A	0	135230557	A	T
2	chr2:135230616:G:A	0	135230616	A	G
2	chr2:135231763:A:G	0	135231763	G	A
2	chr2:135232151:G:A	0	135232151	A	G
2	chr2:135232356:C:T	0	135232356	T	C
2	chr2:135232461:T:C	0	135232461	C	T
2	chr2:135234326:C:T	0	135234326	T	C
2	chr2:135234468:C:T	0	135234468	T	C
2	chr2:135234911:C:T	0	135234911	T	C
2	chr2:135235523:A:C	0	135235523	C	A
2	chr2:135236752:G:C	0	135236752	C	G
2	chr2:135237014:T:C	0	135237014	C	T
2	chr2:135237183:T:C	0	135237183	C	T
2	chr2:135237184:G:A	0	135237184	A	G
2	chr2:135237398:G:C	0	135237398	C	G
2	chr2:135238315:T:C	0	135238315	C	T
2	chr2:135238682:G:A	0	135238682	A	G
2	chr2:135238783:T:C	0	135238783	C	T
2	chr2:135240782:G:A	0	135240782	A	G
2	chr2:135240835:C:T	0	135240835	T	C
2	chr2:135241619:A:G	0	135241619	G	A
2	chr2:135242734:T:G	0	135242734	G	T
2	chr2:135242930:C:T	0	135242930	T	C
2	chr2:135243645:T:G	0	135243645	G	T
2	chr2:135243725:G:C	0	135243725	C	G
2	chr2:135244791:GA:G	0	135244791	G	GA
2	chr2:135245783:G:A	0	135245783	A	G
2	chr2:135247833:T:C	0	135247833	C	T
2	chr2:135249768:G:A	0	135249768	A	G
2	chr2:135249779:T:C	0	135249779	C	T
2	chr2:135249959:G:A	0	135249959	A	G
2	chr2:135251756:G:A	0	135251756	A	G
2	chr2:135252088:A:G	0	135252088	G	A
2	chr2:135253227:G:A	0	135253227	A	G
2	chr2:135253480:G:A	0	135253480	A	G
2	chr2:135254209:C:T	0	135254209	T	C
2	chr2:135254743:T:C	0	135254743	C	T
2	chr2:135254813:C:T	0	135254813	T	C
2	chr2:135258509:T:C	0	135258509	C	T
2	chr2:135261990:T:C	0	135261990	C	T
2	chr2:135263407:A:C	0	135263407	C	A
2	chr2:135269694:G:C	0	135269694	C	G
2	chr2:135269955:C:A	0	135269955	A	C
2	chr2:135269965:A:G	0	135269965	G	A
2	chr2:135270178:C:T	0	135270178	T	C
2	chr2:135273748:G:T	0	135273748	T	G
2	chr2:135274018:T:A	0	135274018	A	T
2	chr2:135275090:C:T	0	135275090	T	C
2	chr2:135277266:A:C	0	135277266	C	A
2	chr2:135277267:G:T	0	135277267	T	G
2	chr2:135277940:A:G	0	135277940	G	A
2	chr2:135279579:T:TA	0	135279579	TA	T
2	chr2:135280086:A:G	0	135280086	G	A
2	chr2:135280124:G:A	0	135280124	A	G
2	chr2:135283532:G:C	0	135283532	C	G
2	chr2:135284092:G:C	0	135284092	C	G
2	chr2:135284775:T:G	0	135284775	G	T
2	chr2:135284910:C:A	0	135284910	A	C
2	chr2:135286107:G:A	0	135286107	A	G
2	chr2:135286315:C:T	0	135286315	T	C
2	chr2:135286374:T:C	0	135286374	C	T
2	chr2:135288256:G:A	0	135288256	A	G
2	chr2:135288482:C:T	0	135288482	T	C
2	chr2:135289817:T:C	0	135289817	C	T
2	chr2:135293008:T:C	0	135293008	C	T
2	chr2:135293343:C:T	0	135293343	T	C
2	chr2:135294748:C:T	0	135294748	T	C
2	chr2:135295625:G:C	0	135295625	C	G
2	chr2:135296029:C:G	0	135296029	G	C
2	chr2:135296054:T:C	0	135296054	C	T
2	chr2:135297245:A:G	0	135297245	G	A
2	chr2:135297705:A:G	0	135297705	G	A
2	chr2:135298715:C:G	0	135298715	G	C
2	chr2:135298951:C:T	0	135298951	T	C
2	chr2:135299392:T:C	0	135299392	C	T
2	chr2:135300073:C:T	0	135300073	T	C
2	chr2:135301190:T:A	0	135301190	A	T
2	chr2:135303454:T:C	0	135303454	C	T
2	chr2:135303990:G:T	0	135303990	T	G
2	chr2:135305016:G:A	0	135305016	A	G
2	chr2:135307188:T:A	0	135307188	A	T
2	chr2:135309129:C:T	0	135309129	T	C
2	chr2:135309232:C:T	0	135309232	T	C
2	chr2:135310799:T:C	0	135310799	C	T
2	chr2:135311320:C:G	0	135311320	G	C
2	chr2:135312007:C:T	0	135312007	T	C
2	chr2:135312300:C:T	0	135312300	T	C
2	chr2:135312871:T:A	0	135312871	A	T
2	chr2:135314609:G:A	0	135314609	A	G
2	chr2:135315184:T:C	0	135315184	C	T
2	chr2:135315641:T:C	0	135315641	C	T
2	chr2:135316663:T:C	0	135316663	C	T
2	chr2:135319548:CT:C	0	135319548	C	CT
2	chr2:135321303:A:G	0	135321303	G	A
2	chr2:135322092:T:C	0	135322092	C	T
2	chr2:135323151:T:A	0	135323151	A	T
2	chr2:135323252:A:G	0	135323252	G	A
2	chr2:135323468:A:G	0	135323468	G	A
2	chr2:135327797:T:A	0	135327797	A	T
2	chr2:135328564:T:TA	0	135328564	TA	T
2	chr2:135329327:C:T	0	135329327	T	C
2	chr2:135330870:G:A	0	135330870	A	G
2	chr2:135334597:T:A	0	135334597	A	T
2	chr2:135334696:C:T	0	135334696	T	C
2	chr2:135334761:GGC:G	0	135334761	G	GGC
2	chr2:135334846:G:C	0	135334846	C	G
2	chr2:135334915:A:C	0	135334915	C	A
2	chr2:135335299:G:T	0	135335299	T	G
2	chr2:135336908:C:T	0	135336908	T	C
2	chr2:135337045:C:T	0	135337045	T	C
2	chr2:135337935:A:C	0	135337935	C	A
2	chr2:135338034:C:T	0	135338034	T	C
2	chr2:135339196:C:G	0	135339196	G	C
2	chr2:135339521:A:G	0	135339521	G	A
2	chr2:135340500:A:G	0	135340500	G	A
2	chr2:135344253:C:T	0	135344253	T	C
2	chr2:135344494:G:A	0	135344494	A	G
2	chr2:135344644:G:C	0	135344644	C	G
2	chr2:135346203:T:C	0	135346203	C	T
2	chr2:135347616:A:G	0	135347616	G	A
2	chr2:135347623:C:T	0	135347623	T	C
2	chr2:135347705:C:A	0	135347705	A	C
2	chr2:135347819:T:C	0	135347819	C	T
2	chr2:135348030:G:A	0	135348030	A	G
2	chr2:135348984:T:C	0	135348984	C	T
2	chr2:135348991:T:C	0	135348991	C	T
2	chr2:135349716:T:C	0	135349716	C	T
2	chr2:135350269:G:A	0	135350269	A	G
2	chr2:135350815:G:A	0	135350815	A	G
2	chr2:135350827:C:T	0	135350827	T	C
2	chr2:135352281:G:A	0	135352281	A	G
2	chr2:135352548:C:T	0	135352548	T	C
2	chr2:135352559:C:T	0	135352559	T	C
2	chr2:135353265:C:A	0	135353265	A	C
2	chr2:135354750:C:A	0	135354750	A	C
2	chr2:135357862:C:G	0	135357862	G	C
2	chr2:135357931:C:T	0	135357931	T	C
2	chr2:135359701:A:G	0	135359701	G	A
2	chr2:135360250:G:A	0	135360250	A	G
2	chr2:135361567:C:CA	0	135361567	CA	C
2	chr2:135362373:G:T	0	135362373	T	G
2	chr2:135362604:G:A	0	135362604	A	G
2	chr2:135364532:G:C	0	135364532	C	G
2	chr2:135366278:G:A	0	135366278	A	G
2	chr2:135367595:T:A	0	135367595	A	T
2	chr2:135370380:C:T	0	135370380	T	C
2	chr2:135370684:A:G	0	135370684	G	A
2	chr2:135371766:TC:T	0	135371766	T	TC
2	chr2:135372221:A:G	0	135372221	G	A
2	chr2:135372289:C:T	0	135372289	T	C
2	chr2:135372927:A:T	0	135372927	T	A
2	chr2:135374174:A:T	0	135374174	T	A
2	chr2:135375000:T:TA	0	135375000	TA	T
2	chr2:135375539:G:C	0	135375539	C	G
2	chr2:135377724:A:C	0	135377724	C	A
2	chr2:135377881:T:G	0	135377881	G	T
2	chr2:135378424:C:A	0	135378424	A	C
2	chr2:135378654:T:C	0	135378654	C	T
2	chr2:135378709:T:C	0	135378709	C	T
2	chr2:135378796:T:C	0	135378796	C	T
2	chr2:135380575:G:A	0	135380575	A	G
2	chr2:135386058:A:C	0	135386058	C	A
2	chr2:135386978:C:A	0	135386978	A	C
2	chr2:135387622:G:A	0	135387622	A	G
2	chr2:135388799:G:A	0	135388799	A	G
2	chr2:135388929:T:A	0	135388929	A	T
2	chr2:135390037:C:T	0	135390037	T	C
2	chr2:135390831:A:T	0	135390831	T	A
2	chr2:135390832:A:T	0	135390832	T	A
2	chr2:135391060:T:C	0	135391060	C	T
2	chr2:135391995:T:G	0	135391995	G	T
2	chr2:135392942:A:G	0	135392942	G	A
2	chr2:135395232:G:A	0	135395232	A	G
2	chr2:135396794:A:T	0	135396794	T	A
2	chr2:135397164:C:T	0	135397164	T	C
2	chr2:135399183:C:A	0	135399183	A	C
2	chr2:135400182:G:A	0	135400182	A	G
2	chr2:135400343:T:C	0	135400343	C	T
2	chr2:135400673:A:G	0	135400673	G	A
2	chr2:135400903:G:A	0	135400903	A	G
2	chr2:135401376:T:C	0	135401376	C	T
2	chr2:135403181:A:G	0	135403181	G	A
2	chr2:135403199:T:A	0	135403199	A	T
2	chr2:135405431:C:G	0	135405431	G	C
2	chr2:135406251:G:A	0	135406251	A	G
2	chr2:135406300:A:T	0	135406300	T	A
2	chr2:135406681:G:A	0	135406681	A	G
2	chr2:135406684:T:C	0	135406684	C	T
2	chr2:135407357:T:C	0	135407357	C	T
2	chr2:135408966:G:A	0	135408966	A	G
2	chr2:135409983:T:C	0	135409983	C	T
2	chr2:135411116:T:A	0	135411116	A	T
2	chr2:135411555:G:C	0	135411555	C	G
2	chr2:135412229:T:C	0	135412229	C	T
2	chr2:135412643:T:C	0	135412643	C	T
2	chr2:135413319:G:C	0	135413319	C	G
2	chr2:135413364:C:T	0	135413364	T	C
2	chr2:135413816:A:G	0	135413816	G	A
2	chr2:135414079:G:A	0	135414079	A	G
2	chr2:135414454:C:T	0	135414454	T	C
2	chr2:135415650:G:A	0	135415650	A	G
2	chr2:135416165:G:A	0	135416165	A	G
2	chr2:135416982:C:T	0	135416982	T	C
2	chr2:135417558:C:T	0	135417558	T	C
2	chr2:135418534:C:T	0	135418534	T	C
2	chr2:135418721:G:A	0	135418721	A	G
2	chr2:135419353:T:C	0	135419353	C	T
2	chr2:135421191:C:T	0	135421191	T	C
2	chr2:135423347:T:C	0	135423347	C	T
2	chr2:135424590:G:A	0	135424590	A	G
2	chr2:135424785:A:T	0	135424785	T	A
2	chr2:135424914:C:T	0	135424914	T	C
2	chr2:135425618:G:A	0	135425618	A	G
2	chr2:135428375:A:G	0	135428375	G	A
2	chr2:135428380:C:T	0	135428380	T	C
2	chr2:135429682:T:C	0	135429682	C	T
2	chr2:135429775:C:T	0	135429775	T	C
2	chr2:135431279:G:A	0	135431279	A	G
2	chr2:135431838:C:A	0	135431838	A	C
2	chr2:135431858:A:G	0	135431858	G	A
2	chr2:135431905:G:T	0	135431905	T	G
2	chr2:135433716:G:A	0	135433716	A	G
2	chr2:135433744:A:C	0	135433744	C	A
2	chr2:135435748:A:C	0	135435748	C	A
2	chr2:135436269:G:C	0	135436269	C	G
2	chr2:135438789:T:A	0	135438789	A	T
2	chr2:135440132:T:C	0	135440132	C	T
2	chr2:135440186:T:A	0	135440186	A	T
2	chr2:135440865:C:A	0	135440865	A	C
2	chr2:135443750:A:T	0	135443750	T	A
2	chr2:135445250:C:T	0	135445250	T	C
2	chr2:135445367:T:C	0	135445367	C	T
2	chr2:135445406:G:A	0	135445406	A	G
2	chr2:135445468:A:C	0	135445468	C	A
2	chr2:135448697:T:C	0	135448697	C	T
2	chr2:135450429:A:G	0	135450429	G	A
2	chr2:135451160:G:A	0	135451160	A	G
2	chr2:135451177:C:T	0	135451177	T	C
2	chr2:135454222:G:A	0	135454222	A	G
2	chr2:135455480:G:A	0	135455480	A	G
2	chr2:135455717:G:A	0	135455717	A	G
2	chr2:135456421:A:C	0	135456421	C	A
2	chr2:135457603:T:C	0	135457603	C	T
2	chr2:135462429:C:T	0	135462429	T	C
2	chr2:135463425:T:G	0	135463425	G	T
2	chr2:135463663:C:T	0	135463663	T	C
2	chr2:135463750:C:T	0	135463750	T	C
2	chr2:135463930:C:A	0	135463930	A	C
2	chr2:135465064:A:G	0	135465064	G	A
2	chr2:135465790:A:C	0	135465790	C	A
2	chr2:135467531:T:C	0	135467531	C	T
2	chr2:135469056:C:T	0	135469056	T	C
2	chr2:135470138:A:AAGTAG	0	135470138	AAGTAG	A
2	chr2:135470580:G:A	0	135470580	A	G
2	chr2:135470840:C:T	0	135470840	T	C
2	chr2:135471317:C:T	0	135471317	T	C
2	chr2:135471359:G:C	0	135471359	C	G
2	chr2:135471868:A:C	0	135471868	C	A
2	chr2:135472127:C:A	0	135472127	A	C
2	chr2:135473889:T:C	0	135473889	C	T
2	chr2:135475002:A:G	0	135475002	G	A
2	chr2:135475937:G:T	0	135475937	T	G
2	chr2:135477191:A:T	0	135477191	T	A
2	chr2:135485219:AAC:A	0	135485219	A	AAC
2	chr2:135486601:A:G	0	135486601	G	A
2	chr2:135488153:G:A	0	135488153	A	G
2	chr2:135488565:A:G	0	135488565	G	A
2	chr2:135491675:A:G	0	135491675	G	A
2	chr2:135492207:C:T	0	135492207	T	C
2	chr2:135492715:C:T	0	135492715	T	C
2	chr2:135493759:C:G	0	135493759	G	C
2	chr2:135493843:T:A	0	135493843	A	T
2	chr2:135494907:G:C	0	135494907	C	G
2	chr2:135496845:A:G	0	135496845	G	A
2	chr2:135496849:G:A	0	135496849	A	G
2	chr2:135497090:G:A	0	135497090	A	G
2	chr2:135498416:T:G	0	135498416	G	T
2	chr2:135498646:C:T	0	135498646	T	C
2	chr2:135500684:C:T	0	135500684	T	C
2	chr2:135504842:T:C	0	135504842	C	T
2	chr2:135505880:T:C	0	135505880	C	T
2	chr2:135506774:A:G	0	135506774	G	A
2	chr2:135507061:A:G	0	135507061	G	A
2	chr2:135507617:T:A	0	135507617	A	T
2	chr2:135508671:G:C	0	135508671	C	G
2	chr2:135508765:T:A	0	135508765	A	T
2	chr2:135510526:G:A	0	135510526	A	G
2	chr2:135510990:G:A	0	135510990	A	G
2	chr2:135511218:A:C	0	135511218	C	A
2	chr2:135513640:T:C	0	135513640	C	T
2	chr2:135514504:A:T	0	135514504	T	A
2	chr2:135514650:G:GC	0	135514650	GC	G
2	chr2:135516666:C:G	0	135516666	G	C
2	chr2:135518415:T:C	0	135518415	C	T
2	chr2:135519118:G:A	0	135519118	A	G
2	chr2:135519734:T:C	0	135519734	C	T
2	chr2:135519773:A:G	0	135519773	G	A
2	chr2:135520094:T:G	0	135520094	G	T
2	chr2:135524310:G:A	0	135524310	A	G
2	chr2:135524540:T:G	0	135524540	G	T
2	chr2:135526346:T:C	0	135526346	C	T
2	chr2:135527747:T:G	0	135527747	G	T
2	chr2:135530703:C:T	0	135530703	T	C
2	chr2:135531995:C:T	0	135531995	T	C
2	chr2:135533093:T:A	0	135533093	A	T
2	chr2:135533740:A:G	0	135533740	G	A
2	chr2:135534855:A:G	0	135534855	G	A
2	chr2:135536475:T:C	0	135536475	C	T
2	chr2:135538481:G:A	0	135538481	A	G
2	chr2:135540465:G:T	0	135540465	T	G
2	chr2:135545880:G:A	0	135545880	A	G
2	chr2:135547822:A:G	0	135547822	G	A
2	chr2:135549320:A:T	0	135549320	T	A
2	chr2:135551982:T:C	0	135551982	C	T
2	chr2:135552209:G:A	0	135552209	A	G
2	chr2:135553233:G:C	0	135553233	C	G
2	chr2:135553354:G:A	0	135553354	A	G
2	chr2:135554108:A:G	0	135554108	G	A
2	chr2:135555339:C:T	0	135555339	T	C
2	chr2:135556069:C:T	0	135556069	T	C
2	chr2:135556814:A:G	0	135556814	G	A
2	chr2:135558362:A:C	0	135558362	C	A
2	chr2:135558499:T:TTA	0	135558499	TTA	T
2	chr2:135559965:G:A	0	135559965	A	G
2	chr2:135560875:G:A	0	135560875	A	G
2	chr2:135561460:A:C	0	135561460	C	A
2	chr2:135563627:C:T	0	135563627	T	C
2	chr2:135564381:A:G	0	135564381	G	A
2	chr2:135566217:G:T	0	135566217	T	G
2	chr2:135566655:A:G	0	135566655	G	A
2	chr2:135566994:G:A	0	135566994	A	G
2	chr2:135568622:T:C	0	135568622	C	T
2	chr2:135571930:G:C	0	135571930	C	G
2	chr2:135571990:CACCACG:C	0	135571990	C	CACCACG
2	chr2:135571997:TCATCCA:T	0	135571997	T	TCATCCA
2	chr2:135572048:C:T	0	135572048	T	C
2	chr2:135572988:G:A	0	135572988	A	G
2	chr2:135574087:A:T	0	135574087	T	A
2	chr2:135575730:A:G	0	135575730	G	A
2	chr2:135577154:A:G	0	135577154	G	A
2	chr2:135579936:C:G	0	135579936	G	C
2	chr2:135580304:C:T	0	135580304	T	C
2	chr2:135581982:T:C	0	135581982	C	T
2	chr2:135583155:C:A	0	135583155	A	C
2	chr2:135583247:T:C	0	135583247	C	T
2	chr2:135587353:A:AT	0	135587353	AT	A
2	chr2:135587468:G:A	0	135587468	A	G
2	chr2:135592321:C:T	0	135592321	T	C
2	chr2:135592519:G:T	0	135592519	T	G
2	chr2:135593541:A:C	0	135593541	C	A
2	chr2:135593900:A:G	0	135593900	G	A
2	chr2:135596634:T:A	0	135596634	A	T
2	chr2:135598657:A:T	0	135598657	T	A
2	chr2:135603632:G:C	0	135603632	C	G
2	chr2:135603990:A:G	0	135603990	G	A
2	chr2:135606586:AC:A	0	135606586	A	AC
2	chr2:135608863:A:G	0	135608863	G	A
2	chr2:135610993:A:G	0	135610993	G	A
2	chr2:135611927:G:A	0	135611927	A	G
2	chr2:135617333:A:AT	0	135617333	AT	A
2	chr2:135618945:A:G	0	135618945	G	A
2	chr2:135623153:A:G	0	135623153	G	A
2	chr2:135623276:G:A	0	135623276	A	G
2	chr2:135625111:T:C	0	135625111	C	T
2	chr2:135625130:A:G	0	135625130	G	A
2	chr2:135628113:T:C	0	135628113	C	T
2	chr2:135629156:A:G	0	135629156	G	A
2	chr2:135629729:T:G	0	135629729	G	T
2	chr2:135631364:G:A	0	135631364	A	G
2	chr2:135631365:C:A	0	135631365	A	C
2	chr2:135632270:C:A	0	135632270	A	C
2	chr2:135633160:T:A	0	135633160	A	T
2	chr2:135635575:G:A	0	135635575	A	G
2	chr2:135635587:G:A	0	135635587	A	G
2	chr2:135636088:A:G	0	135636088	G	A
2	chr2:135638730:T:C	0	135638730	C	T
2	chr2:135639322:C:T	0	135639322	T	C
2	chr2:135639863:G:A	0	135639863	A	G
2	chr2:135643848:A:G	0	135643848	G	A
2	chr2:135644273:C:T	0	135644273	T	C
2	chr2:135645133:CCAGTACCCCATAATAAGAAATGCAGTAAAACATTTGAATATTTAAGTGAGGGAAATAAAGACTATTAATAGCCTCATG:C	0	135645133	C	CCAGTACCCCATAATAAGAAATGCAGTAAAACATTTGAATATTTAAGTGAGGGAAATAAAGACTATTAATAGCCTCATG
2	chr2:135645702:C:T	0	135645702	T	C
2	chr2:135646424:C:T	0	135646424	T	C
2	chr2:135646573:C:T	0	135646573	T	C
2	chr2:135648308:G:A	0	135648308	A	G
2	chr2:135649498:T:C	0	135649498	C	T
2	chr2:135649508:T:C	0	135649508	C	T
2	chr2:135649875:A:G	0	135649875	G	A
2	chr2:135650721:C:T	0	135650721	T	C
2	chr2:135651251:G:A	0	135651251	A	G
2	chr2:135654309:A:G	0	135654309	G	A
2	chr2:135654700:C:T	0	135654700	T	C
2	chr2:135655655:C:T	0	135655655	T	C
2	chr2:135655674:T:C	0	135655674	C	T
2	chr2:135655745:C:T	0	135655745	T	C
2	chr2:135656080:A:G	0	135656080	G	A
2	chr2:135656142:CA:C	0	135656142	C	CA
2	chr2:135656277:T:C	0	135656277	C	T
2	chr2:135656625:CT:C	0	135656625	C	CT
2	chr2:135658291:G:A	0	135658291	A	G
2	chr2:135658694:C:A	0	135658694	A	C
2	chr2:135658837:A:T	0	135658837	T	A
2	chr2:135658963:G:A	0	135658963	A	G
2	chr2:135660090:G:A	0	135660090	A	G
2	chr2:135660772:G:T	0	135660772	T	G
2	chr2:135661171:T:C	0	135661171	C	T
2	chr2:135662439:A:G	0	135662439	G	A
2	chr2:135663150:AAAAAAT:A	0	135663150	A	AAAAAAT
2	chr2:135663338:A:C	0	135663338	C	A
2	chr2:135665214:C:T	0	135665214	T	C
2	chr2:135666334:C:T	0	135666334	T	C
2	chr2:135670175:G:A	0	135670175	A	G
2	chr2:135671518:C:T	0	135671518	T	C
2	chr2:135671869:G:A	0	135671869	A	G
2	chr2:135672137:G:A	0	135672137	A	G
2	chr2:135672287:C:T	0	135672287	T	C
2	chr2:135673103:AAAAC:A	0	135673103	A	AAAAC
2	chr2:135674551:G:A	0	135674551	A	G
2	chr2:135676170:A:G	0	135676170	G	A
2	chr2:135676291:TG:T	0	135676291	T	TG
2	chr2:135677956:C:T	0	135677956	T	C
2	chr2:135678166:T:C	0	135678166	C	T
2	chr2:135680045:A:G	0	135680045	G	A
2	chr2:135680508:G:A	0	135680508	A	G
2	chr2:135680898:A:G	0	135680898	G	A
2	chr2:135680947:G:A	0	135680947	A	G
2	chr2:135682730:C:T	0	135682730	T	C
2	chr2:135683840:A:G	0	135683840	G	A
2	chr2:135686330:A:T	0	135686330	T	A
2	chr2:135686615:G:T	0	135686615	T	G
2	chr2:135686972:G:A	0	135686972	A	G
2	chr2:135690137:T:C	0	135690137	C	T
2	chr2:135690572:G:A	0	135690572	A	G
2	chr2:135691285:A:G	0	135691285	G	A
2	chr2:135691735:A:G	0	135691735	G	A
2	chr2:135693862:G:A	0	135693862	A	G
2	chr2:135694106:C:T	0	135694106	T	C
2	chr2:135695158:A:G	0	135695158	G	A
2	chr2:135695720:TGAAA:T	0	135695720	T	TGAAA
2	chr2:135695970:A:T	0	135695970	T	A
2	chr2:135697726:A:G	0	135697726	G	A
2	chr2:135698520:T:C	0	135698520	C	T
2	chr2:135698749:G:A	0	135698749	A	G
2	chr2:135702754:T:G	0	135702754	G	T
2	chr2:135705091:C:T	0	135705091	T	C
2	chr2:135705547:G:A	0	135705547	A	G
2	chr2:135705884:C:T	0	135705884	T	C
2	chr2:135706367:G:T	0	135706367	T	G
2	chr2:135706698:G:T	0	135706698	T	G
2	chr2:135708867:G:A	0	135708867	A	G
2	chr2:135709261:C:G	0	135709261	G	C
2	chr2:135709549:C:T	0	135709549	T	C
2	chr2:135709989:C:A	0	135709989	A	C
2	chr2:135712649:C:T	0	135712649	T	C
2	chr2:135713408:A:C	0	135713408	C	A
2	chr2:135714537:A:G	0	135714537	G	A
2	chr2:135716048:C:T	0	135716048	T	C
2	chr2:135716719:C:A	0	135716719	A	C
2	chr2:135717003:A:G	0	135717003	G	A
2	chr2:135719052:G:A	0	135719052	A	G
2	chr2:135725785:G:T	0	135725785	T	G
2	chr2:135726662:G:A	0	135726662	A	G
2	chr2:135727624:T:C	0	135727624	C	T
2	chr2:135727706:G:A	0	135727706	A	G
2	chr2:135728770:T:C	0	135728770	C	T
2	chr2:135728772:C:T	0	135728772	T	C
2	chr2:135732696:T:C	0	135732696	C	T
2	chr2:135733161:G:A	0	135733161	A	G
2	chr2:135733892:A:G	0	135733892	G	A
2	chr2:135735568:C:T	0	135735568	T	C
2	chr2:135737341:T:C	0	135737341	C	T
2	chr2:135737415:C:T	0	135737415	T	C
2	chr2:135738245:C:G	0	135738245	G	C
2	chr2:135738319:C:G	0	135738319	G	C
2	chr2:135738923:T:C	0	135738923	C	T
2	chr2:135739069:A:G	0	135739069	G	A
2	chr2:135739235:G:A	0	135739235	A	G
2	chr2:135739340:G:A	0	135739340	A	G
2	chr2:135739358:T:C	0	135739358	C	T
2	chr2:135740713:A:C	0	135740713	C	A
2	chr2:135742905:A:G	0	135742905	G	A
2	chr2:135743939:T:G	0	135743939	G	T
2	chr2:135744270:A:G	0	135744270	G	A
2	chr2:135746531:A:C	0	135746531	C	A
2	chr2:135747976:C:T	0	135747976	T	C
2	chr2:135748805:G:A	0	135748805	A	G
2	chr2:135752003:T:C	0	135752003	C	T
2	chr2:135752298:C:T	0	135752298	T	C
2	chr2:135752442:T:G	0	135752442	G	T
2	chr2:135754247:A:G	0	135754247	G	A
2	chr2:135754304:C:T	0	135754304	T	C
2	chr2:135754381:G:C	0	135754381	C	G
2	chr2:135757139:G:T	0	135757139	T	G
2	chr2:135757888:G:A	0	135757888	A	G
2	chr2:135758151:C:T	0	135758151	T	C
2	chr2:135758231:T:C	0	135758231	C	T
2	chr2:135758289:G:A	0	135758289	A	G
2	chr2:135758354:A:G	0	135758354	G	A
2	chr2:135758441:T:A	0	135758441	A	T
2	chr2:135759178:A:T	0	135759178	T	A
2	chr2:135762292:C:T	0	135762292	T	C
2	chr2:135762473:C:T	0	135762473	T	C
2	chr2:135762530:TA:AA	0	135762530	AA	TA
2	chr2:135762616:T:G	0	135762616	G	T
2	chr2:135764025:G:A	0	135764025	A	G
2	chr2:135765213:T:G	0	135765213	G	T
2	chr2:135765475:T:C	0	135765475	C	T
2	chr2:135767177:A:G	0	135767177	G	A
2	chr2:135767196:A:G	0	135767196	G	A
2	chr2:135767739:G:T	0	135767739	T	G
2	chr2:135770434:C:G	0	135770434	G	C
2	chr2:135772678:G:A	0	135772678	A	G
2	chr2:135772821:G:A	0	135772821	A	G
2	chr2:135772873:C:T	0	135772873	T	C
2	chr2:135774655:G:A	0	135774655	A	G
2	chr2:135775625:G:A	0	135775625	A	G
2	chr2:135777665:T:A	0	135777665	A	T
2	chr2:135777794:A:C	0	135777794	C	A
2	chr2:135778525:G:A	0	135778525	A	G
2	chr2:135778543:C:G	0	135778543	G	C
2	chr2:135779487:G:A	0	135779487	A	G
2	chr2:135781369:T:A	0	135781369	A	T
2	chr2:135781760:C:T	0	135781760	T	C
2	chr2:135781943:G:A	0	135781943	A	G
2	chr2:135782100:T:G	0	135782100	G	T
2	chr2:135782513:A:G	0	135782513	G	A
2	chr2:135784017:TTC:T	0	135784017	T	TTC
2	chr2:135784989:G:A	0	135784989	A	G
2	chr2:135784990:A:G	0	135784990	G	A
2	chr2:135785169:T:C	0	135785169	C	T
2	chr2:135785577:G:A	0	135785577	A	G
2	chr2:135786853:C:T	0	135786853	T	C
2	chr2:135787081:G:T	0	135787081	T	G
2	chr2:135787182:A:G	0	135787182	G	A
2	chr2:135787612:CTAAA:C	0	135787612	C	CTAAA
2	chr2:135787729:A:G	0	135787729	G	A
2	chr2:135787878:AAC:A	0	135787878	A	AAC
2	chr2:135788274:C:G	0	135788274	G	C
2	chr2:135789357:C:T	0	135789357	T	C
2	chr2:135789497:A:G	0	135789497	G	A
2	chr2:135794947:G:A	0	135794947	A	G
2	chr2:135795868:C:T	0	135795868	T	C
2	chr2:135795959:C:T	0	135795959	T	C
2	chr2:135796355:C:T	0	135796355	T	C
2	chr2:135797320:G:A	0	135797320	A	G
2	chr2:135797914:T:C	0	135797914	C	T
2	chr2:135798612:T:C	0	135798612	C	T
2	chr2:135798910:G:A	0	135798910	A	G
2	chr2:135802433:T:C	0	135802433	C	T
2	chr2:135802894:C:T	0	135802894	T	C
2	chr2:135803987:G:A	0	135803987	A	G
2	chr2:135804165:G:A	0	135804165	A	G
2	chr2:135805714:A:T	0	135805714	T	A
2	chr2:135807758:G:A	0	135807758	A	G
2	chr2:135814252:T:C	0	135814252	C	T
2	chr2:135814282:G:T	0	135814282	T	G
2	chr2:135814412:T:A	0	135814412	A	T
2	chr2:135815824:C:T	0	135815824	T	C
2	chr2:135816735:A:G	0	135816735	G	A
2	chr2:135816893:G:C	0	135816893	C	G
2	chr2:135817398:G:C	0	135817398	C	G
2	chr2:135820470:A:G	0	135820470	G	A
2	chr2:135820624:A:C	0	135820624	C	A
2	chr2:135824115:G:C	0	135824115	C	G
2	chr2:135825155:G:T	0	135825155	T	G
2	chr2:135825239:A:G	0	135825239	G	A
2	chr2:135827309:A:G	0	135827309	G	A
2	chr2:135827753:C:T	0	135827753	T	C
2	chr2:135828457:G:A	0	135828457	A	G
2	chr2:135828613:C:T	0	135828613	T	C
2	chr2:135828840:G:A	0	135828840	A	G
2	chr2:135829255:C:T	0	135829255	T	C
2	chr2:135829258:T:C	0	135829258	C	T
2	chr2:135831708:G:A	0	135831708	A	G
2	chr2:135831809:G:A	0	135831809	A	G
2	chr2:135832171:G:A	0	135832171	A	G
2	chr2:135832988:C:T	0	135832988	T	C
2	chr2:135835928:C:T	0	135835928	T	C
2	chr2:135836108:T:C	0	135836108	C	T
2	chr2:135836124:T:C	0	135836124	C	T
2	chr2:135837856:T:C	0	135837856	C	T
2	chr2:135838136:G:A	0	135838136	A	G
2	chr2:135839580:GTCT:G	0	135839580	G	GTCT
2	chr2:135840746:C:T	0	135840746	T	C
2	chr2:135841647:A:T	0	135841647	T	A
2	chr2:135841950:C:T	0	135841950	T	C
2	chr2:135842606:G:A	0	135842606	A	G
2	chr2:135843597:G:A	0	135843597	A	G
2	chr2:135846020:G:A	0	135846020	A	G
2	chr2:135846186:CAG:C	0	135846186	C	CAG
2	chr2:135846543:A:G	0	135846543	G	A
2	chr2:135846640:C:T	0	135846640	T	C
2	chr2:135846775:A:G	0	135846775	G	A
2	chr2:135846776:A:G	0	135846776	G	A
2	chr2:135847129:T:C	0	135847129	C	T
2	chr2:135847541:C:G	0	135847541	G	C
2	chr2:135847832:A:T	0	135847832	T	A
2	chr2:135850133:T:C	0	135850133	C	T
2	chr2:135851750:G:A	0	135851750	A	G
2	chr2:135855028:C:T	0	135855028	T	C
2	chr2:135857385:C:T	0	135857385	T	C
2	chr2:135857652:C:T	0	135857652	T	C
2	chr2:135858615:AG:A	0	135858615	A	AG
2	chr2:135859907:G:A	0	135859907	A	G
2	chr2:135860608:T:C	0	135860608	C	T
2	chr2:135860937:A:G	0	135860937	G	A
2	chr2:135861544:T:G	0	135861544	G	T
2	chr2:135861643:T:C	0	135861643	C	T
2	chr2:135863387:T:C	0	135863387	C	T
2	chr2:135864288:G:T	0	135864288	T	G
2	chr2:135864371:C:T	0	135864371	T	C
2	chr2:135866330:A:G	0	135866330	G	A
2	chr2:135866553:G:A	0	135866553	A	G
2	chr2:135866585:G:A	0	135866585	A	G
2	chr2:135867116:C:G	0	135867116	G	C
2	chr2:135867349:T:C	0	135867349	C	T
2	chr2:135867543:A:C	0	135867543	C	A
2	chr2:135868508:A:G	0	135868508	G	A
2	chr2:135870810:G:A	0	135870810	A	G
2	chr2:135873835:TA:T	0	135873835	T	TA
2	chr2:135873845:A:C	0	135873845	C	A
2	chr2:135874555:A:C	0	135874555	C	A
2	chr2:135875441:C:G	0	135875441	G	C
2	chr2:135876392:G:A	0	135876392	A	G
2	chr2:135877773:C:G	0	135877773	G	C
2	chr2:135879243:ACT:A	0	135879243	A	ACT
2	chr2:135879339:G:A	0	135879339	A	G
2	chr2:135880052:C:T	0	135880052	T	C
2	chr2:135882531:T:C	0	135882531	C	T
2	chr2:135883812:T:C	0	135883812	C	T
2	chr2:135886330:T:C	0	135886330	C	T
2	chr2:135889097:C:T	0	135889097	T	C
2	chr2:135889330:C:T	0	135889330	T	C
2	chr2:135890507:T:C	0	135890507	C	T
2	chr2:135891313:G:T	0	135891313	T	G
2	chr2:135894475:G:A	0	135894475	A	G
2	chr2:135894921:G:A	0	135894921	A	G
2	chr2:135894954:G:A	0	135894954	A	G
2	chr2:135895289:G:A	0	135895289	A	G
2	chr2:135895383:T:C	0	135895383	C	T
2	chr2:135896278:C:T	0	135896278	T	C
2	chr2:135896355:A:T	0	135896355	T	A
2	chr2:135897263:C:T	0	135897263	T	C
2	chr2:135898012:T:A	0	135898012	A	T
2	chr2:135898050:G:A	0	135898050	A	G
2	chr2:135898524:T:C	0	135898524	C	T
2	chr2:135898966:A:G	0	135898966	G	A
2	chr2:135899682:T:C	0	135899682	C	T
2	chr2:135901267:C:T	0	135901267	T	C
2	chr2:135901706:AAT:A	0	135901706	A	AAT
2	chr2:135901925:T:C	0	135901925	C	T
2	chr2:135903580:C:T	0	135903580	T	C
2	chr2:135905540:G:T	0	135905540	T	G
2	chr2:135906035:C:A	0	135906035	A	C
2	chr2:135906326:AGAG:A	0	135906326	A	AGAG
2	chr2:135907592:T:A	0	135907592	A	T
2	chr2:135908141:T:C	0	135908141	C	T
2	chr2:135909731:T:C	0	135909731	C	T
2	chr2:135909917:C:T	0	135909917	T	C
2	chr2:135910326:C:T	0	135910326	T	C
2	chr2:135910553:T:C	0	135910553	C	T
2	chr2:135911694:C:T	0	135911694	T	C
2	chr2:135915205:C:T	0	135915205	T	C
2	chr2:135915976:G:C	0	135915976	C	G
2	chr2:135916458:A:G	0	135916458	G	A
2	chr2:135919520:T:TA	0	135919520	TA	T
2	chr2:135919622:T:C	0	135919622	C	T
2	chr2:135922964:A:G	0	135922964	G	A
2	chr2:135925723:T:C	0	135925723	C	T
2	chr2:135925750:T:C	0	135925750	C	T
2	chr2:135927062:G:A	0	135927062	A	G
2	chr2:135928544:C:T	0	135928544	T	C
2	chr2:135928823:A:G	0	135928823	G	A
2	chr2:135931179:G:A	0	135931179	A	G
2	chr2:135934167:A:G	0	135934167	G	A
2	chr2:135935323:G:A	0	135935323	A	G
2	chr2:135937335:T:C	0	135937335	C	T
2	chr2:135938124:C:T	0	135938124	T	C
2	chr2:135939750:C:T	0	135939750	T	C
2	chr2:135939801:T:C	0	135939801	C	T
2	chr2:135939802:G:A	0	135939802	A	G
2	chr2:135939898:G:C	0	135939898	C	G
2	chr2:135940199:T:C	0	135940199	C	T
2	chr2:135945031:G:A	0	135945031	A	G
2	chr2:135949910:A:G	0	135949910	G	A
2	chr2:135952802:T:C	0	135952802	C	T
2	chr2:135952984:A:G	0	135952984	G	A
2	chr2:135953494:C:T	0	135953494	T	C
2	chr2:135956608:A:G	0	135956608	G	A
2	chr2:135961603:A:G	0	135961603	G	A
2	chr2:135965934:C:T	0	135965934	T	C
2	chr2:135966268:T:TTCCA	0	135966268	TTCCA	T
2	chr2:135967889:C:T	0	135967889	T	C
2	chr2:135968997:C:T	0	135968997	T	C
2	chr2:135973496:G:A	0	135973496	A	G
2	chr2:135974991:AAAAAT:A	0	135974991	A	AAAAAT
2	chr2:135975202:G:A	0	135975202	A	G
2	chr2:135976327:T:C	0	135976327	C	T
2	chr2:135976999:C:T	0	135976999	T	C
2	chr2:135985369:T:C	0	135985369	C	T
2	chr2:135985573:G:C	0	135985573	C	G
2	chr2:135985602:C:T	0	135985602	T	C
2	chr2:135985920:A:C	0	135985920	C	A
2	chr2:135987108:C:T	0	135987108	T	C
2	chr2:135989515:T:C	0	135989515	C	T
2	chr2:135991209:C:A	0	135991209	A	C
2	chr2:135993220:A:G	0	135993220	G	A
2	chr2:135993918:C:T	0	135993918	T	C
2	chr2:135994272:A:C	0	135994272	C	A
2	chr2:135996613:G:A	0	135996613	A	G
2	chr2:136001809:A:G	0	136001809	G	A
2	chr2:136003605:C:G	0	136003605	G	C
2	chr2:136004283:A:G	0	136004283	G	A
2	chr2:136005672:A:G	0	136005672	G	A
2	chr2:136007504:C:G	0	136007504	G	C
2	chr2:136011177:G:A	0	136011177	A	G
2	chr2:136012939:G:A	0	136012939	A	G
2	chr2:136013629:A:C	0	136013629	C	A
2	chr2:136015562:A:T	0	136015562	T	A
2	chr2:136016068:T:C	0	136016068	C	T
2	chr2:136023692:C:A	0	136023692	A	C
2	chr2:136024156:T:C	0	136024156	C	T
2	chr2:136027509:A:G	0	136027509	G	A
2	chr2:136027545:A:AC	0	136027545	AC	A
2	chr2:136027696:GTATGA:G	0	136027696	G	GTATGA
2	chr2:136027783:C:T	0	136027783	T	C
2	chr2:136028157:T:C	0	136028157	C	T
2	chr2:136028199:T:G	0	136028199	G	T
2	chr2:136029081:T:A	0	136029081	A	T
2	chr2:136029179:G:A	0	136029179	A	G
2	chr2:136029898:C:T	0	136029898	T	C
2	chr2:136029906:G:A	0	136029906	A	G
2	chr2:136029958:A:G	0	136029958	G	A
2	chr2:136030569:A:G	0	136030569	G	A
2	chr2:136031175:G:C	0	136031175	C	G
2	chr2:136031177:G:C	0	136031177	C	G
2	chr2:136031408:A:G	0	136031408	G	A
2	chr2:136031548:A:G	0	136031548	G	A
2	chr2:136031808:A:G	0	136031808	G	A
2	chr2:136031851:C:T	0	136031851	T	C
2	chr2:136033007:A:G	0	136033007	G	A
2	chr2:136033398:A:T	0	136033398	T	A
2	chr2:136033532:C:T	0	136033532	T	C
2	chr2:136034298:A:C	0	136034298	C	A
2	chr2:136034846:G:A	0	136034846	A	G
2	chr2:136035353:C:T	0	136035353	T	C
2	chr2:136035489:G:A	0	136035489	A	G
2	chr2:136036341:G:A	0	136036341	A	G
2	chr2:136036819:A:G	0	136036819	G	A
2	chr2:136038134:G:C	0	136038134	C	G
2	chr2:136038455:C:T	0	136038455	T	C
2	chr2:136038724:G:A	0	136038724	A	G
2	chr2:136038899:GC:G	0	136038899	G	GC
2	chr2:136039147:G:T	0	136039147	T	G
2	chr2:136039703:A:G	0	136039703	G	A
2	chr2:136040746:A:G	0	136040746	G	A
2	chr2:136041755:G:A	0	136041755	A	G
2	chr2:136041948:G:A	0	136041948	A	G
2	chr2:136042197:C:T	0	136042197	T	C
2	chr2:136042421:G:A	0	136042421	A	G
2	chr2:136042720:A:G	0	136042720	G	A
2	chr2:136043631:G:A	0	136043631	A	G
2	chr2:136043758:T:C	0	136043758	C	T
2	chr2:136044855:T:A	0	136044855	A	T
2	chr2:136044886:C:T	0	136044886	T	C
2	chr2:136047831:T:C	0	136047831	C	T
2	chr2:136048459:G:A	0	136048459	A	G
2	chr2:136050572:C:T	0	136050572	T	C
2	chr2:136052836:A:G	0	136052836	G	A
2	chr2:136053693:C:T	0	136053693	T	C
2	chr2:136053707:A:G	0	136053707	G	A
2	chr2:136054144:G:A	0	136054144	A	G
2	chr2:136055998:T:C	0	136055998	C	T
2	chr2:136057219:G:GAT	0	136057219	GAT	G
2	chr2:136057410:C:T	0	136057410	T	C
2	chr2:136057818:C:T	0	136057818	T	C
2	chr2:136060088:T:C	0	136060088	C	T
2	chr2:136060199:A:G	0	136060199	G	A
2	chr2:136061149:C:T	0	136061149	T	C
2	chr2:136061608:C:A	0	136061608	A	C
2	chr2:136062382:T:C	0	136062382	C	T
2	chr2:136062944:G:C	0	136062944	C	G
2	chr2:136063560:A:C	0	136063560	C	A
2	chr2:136063645:A:G	0	136063645	G	A
2	chr2:136064308:GC:G	0	136064308	G	GC
2	chr2:136064697:A:G	0	136064697	G	A
2	chr2:136065168:A:G	0	136065168	G	A
2	chr2:136069990:G:T	0	136069990	T	G
2	chr2:136070320:T:C	0	136070320	C	T
2	chr2:136070417:T:C	0	136070417	C	T
2	chr2:136071176:CA:C	0	136071176	C	CA
2	chr2:136072352:C:T	0	136072352	T	C
2	chr2:136073371:C:T	0	136073371	T	C
2	chr2:136073668:C:T	0	136073668	T	C
2	chr2:136074812:T:C	0	136074812	C	T
2	chr2:136075286:A:G	0	136075286	G	A
2	chr2:136076191:G:T	0	136076191	T	G
2	chr2:136078795:G:A	0	136078795	A	G
2	chr2:136078950:T:C	0	136078950	C	T
2	chr2:136079483:C:A	0	136079483	A	C
2	chr2:136081133:T:G	0	136081133	G	T
2	chr2:136082276:C:G	0	136082276	G	C
2	chr2:136082854:T:C	0	136082854	C	T
2	chr2:136084632:G:A	0	136084632	A	G
2	chr2:136086151:C:T	0	136086151	T	C
2	chr2:136088514:A:G	0	136088514	G	A
2	chr2:136089261:G:A	0	136089261	A	G
2	chr2:136091945:A:G	0	136091945	G	A
2	chr2:136096198:G:T	0	136096198	T	G
2	chr2:136096855:C:T	0	136096855	T	C
2	chr2:136097935:C:T	0	136097935	T	C
2	chr2:136099390:G:A	0	136099390	A	G
2	chr2:136101574:A:G	0	136101574	G	A
2	chr2:136103655:A:G	0	136103655	G	A
2	chr2:136106246:C:A	0	136106246	A	C
2	chr2:136106760:C:T	0	136106760	T	C
2	chr2:136107122:C:T	0	136107122	T	C
2	chr2:136107133:G:A	0	136107133	A	G
2	chr2:136107599:A:ACTT	0	136107599	ACTT	A
2	chr2:136108327:C:T	0	136108327	T	C
2	chr2:136110306:T:C	0	136110306	C	T
2	chr2:136110503:C:G	0	136110503	G	C
2	chr2:136115514:G:A	0	136115514	A	G
2	chr2:136116434:A:G	0	136116434	G	A
2	chr2:136117122:T:G	0	136117122	G	T
2	chr2:136120697:C:T	0	136120697	T	C
2	chr2:136121046:C:G	0	136121046	G	C
2	chr2:136122259:C:T	0	136122259	T	C
2	chr2:136122735:C:T	0	136122735	T	C
2	chr2:136122815:T:C	0	136122815	C	T
2	chr2:136122904:G:A	0	136122904	A	G
2	chr2:136124326:C:G	0	136124326	G	C
2	chr2:136124535:C:T	0	136124535	T	C
2	chr2:136125862:G:A	0	136125862	A	G
2	chr2:136126253:C:T	0	136126253	T	C
2	chr2:136126646:A:G	0	136126646	G	A
2	chr2:136127109:T:C	0	136127109	C	T
2	chr2:136128164:G:A	0	136128164	A	G
2	chr2:136128251:A:G	0	136128251	G	A
2	chr2:136128553:G:A	0	136128553	A	G
2	chr2:136128571:C:T	0	136128571	T	C
2	chr2:136128796:A:G	0	136128796	G	A
2	chr2:136128802:G:C	0	136128802	C	G
2	chr2:136129005:CTG:C	0	136129005	C	CTG
2	chr2:136129327:A:G	0	136129327	G	A
2	chr2:136129592:A:ATGAAGGG	0	136129592	ATGAAGGG	A
2	chr2:136129742:C:T	0	136129742	T	C
2	chr2:136131638:A:G	0	136131638	G	A
2	chr2:136132155:G:A	0	136132155	A	G
2	chr2:136132489:C:T	0	136132489	T	C
2	chr2:136133128:C:T	0	136133128	T	C
2	chr2:136133848:T:C	0	136133848	C	T
2	chr2:136135655:T:G	0	136135655	G	T
2	chr2:136136294:C:T	0	136136294	T	C
2	chr2:136137938:A:G	0	136137938	G	A
2	chr2:136138468:GC:G	0	136138468	G	GC
2	chr2:136138501:G:GAAA	0	136138501	GAAA	G
2	chr2:136139618:C:T	0	136139618	T	C
2	chr2:136139816:C:T	0	136139816	T	C
2	chr2:136140508:A:G	0	136140508	G	A
2	chr2:136140528:G:A	0	136140528	A	G
2	chr2:136141546:G:T	0	136141546	T	G
2	chr2:136142289:C:T	0	136142289	T	C
2	chr2:136142899:C:T	0	136142899	T	C
2	chr2:136143377:A:G	0	136143377	G	A
2	chr2:136143982:C:T	0	136143982	T	C
2	chr2:136144037:A:G	0	136144037	G	A
2	chr2:136144657:T:C	0	136144657	C	T
2	chr2:136145096:C:T	0	136145096	T	C
2	chr2:136146272:C:T	0	136146272	T	C
2	chr2:136147278:C:T	0	136147278	T	C
2	chr2:136147897:C:T	0	136147897	T	C
2	chr2:136148127:C:A	0	136148127	A	C
2	chr2:136149070:T:C	0	136149070	C	T
2	chr2:136149122:G:A	0	136149122	A	G
2	chr2:136149559:C:T	0	136149559	T	C
2	chr2:136149866:G:C	0	136149866	C	G
2	chr2:136150010:A:G	0	136150010	G	A
2	chr2:136150220:C:T	0	136150220	T	C
2	chr2:136150284:C:G	0	136150284	G	C
2	chr2:136150492:G:C	0	136150492	C	G
2	chr2:136150693:A:T	0	136150693	T	A
2	chr2:136151567:C:T	0	136151567	T	C
2	chr2:136152703:G:A	0	136152703	A	G
2	chr2:136153120:T:A	0	136153120	A	T
2	chr2:136153264:T:C	0	136153264	C	T
2	chr2:136153625:C:T	0	136153625	T	C
2	chr2:136154581:A:G	0	136154581	G	A
2	chr2:136155564:A:G	0	136155564	G	A
2	chr2:136156967:A:C	0	136156967	C	A
2	chr2:136157122:T:A	0	136157122	A	T
2	chr2:136157363:A:G	0	136157363	G	A
2	chr2:136158128:C:A	0	136158128	A	C
2	chr2:136158527:G:A	0	136158527	A	G
2	chr2:136158952:AG:A	0	136158952	A	AG
2	chr2:136158996:G:A	0	136158996	A	G
2	chr2:136159595:A:G	0	136159595	G	A
2	chr2:136159760:A:G	0	136159760	G	A
2	chr2:136159981:G:A	0	136159981	A	G
2	chr2:136161258:G:A	0	136161258	A	G
2	chr2:136161611:G:A	0	136161611	A	G
2	chr2:136161666:T:C	0	136161666	C	T
2	chr2:136161939:A:G	0	136161939	G	A
2	chr2:136163752:A:T	0	136163752	T	A
2	chr2:136164191:G:A	0	136164191	A	G
2	chr2:136164810:A:G	0	136164810	G	A
2	chr2:136165102:T:C	0	136165102	C	T
2	chr2:136165585:T:C	0	136165585	C	T
2	chr2:136165645:C:T	0	136165645	T	C
2	chr2:136166123:C:T	0	136166123	T	C
2	chr2:136166223:C:T	0	136166223	T	C
2	chr2:136166586:A:G	0	136166586	G	A
2	chr2:136166963:G:A	0	136166963	A	G
2	chr2:136167578:A:G	0	136167578	G	A
2	chr2:136167869:T:C	0	136167869	C	T
2	chr2:136168367:A:G	0	136168367	G	A
2	chr2:136168576:A:G	0	136168576	G	A
2	chr2:136168652:T:C	0	136168652	C	T
2	chr2:136168966:C:T	0	136168966	T	C
2	chr2:136169149:G:T	0	136169149	T	G
2	chr2:136169449:A:G	0	136169449	G	A
2	chr2:136169535:G:A	0	136169535	A	G
2	chr2:136170108:G:T	0	136170108	T	G
2	chr2:136170287:A:G	0	136170287	G	A
2	chr2:136170696:G:A	0	136170696	A	G
2	chr2:136170750:C:T	0	136170750	T	C
2	chr2:136171593:C:T	0	136171593	T	C
2	chr2:136171712:C:T	0	136171712	T	C
2	chr2:136172313:A:G	0	136172313	G	A
2	chr2:136172447:C:T	0	136172447	T	C
2	chr2:136172986:A:G	0	136172986	G	A
2	chr2:136173017:T:C	0	136173017	C	T
2	chr2:136173393:A:G	0	136173393	G	A
2	chr2:136173513:A:T	0	136173513	T	A
2	chr2:136174168:A:G	0	136174168	G	A
2	chr2:136174457:G:A	0	136174457	A	G
2	chr2:136174670:T:C	0	136174670	C	T
2	chr2:136174707:G:C	0	136174707	C	G
2	chr2:136174751:A:C	0	136174751	C	A
2	chr2:136174793:G:GT	0	136174793	GT	G
2	chr2:136176189:G:C	0	136176189	C	G
2	chr2:136176205:G:A	0	136176205	A	G
2	chr2:136176298:C:T	0	136176298	T	C
2	chr2:136176879:A:C	0	136176879	C	A
2	chr2:136177083:T:C	0	136177083	C	T
2	chr2:136177244:C:T	0	136177244	T	C
2	chr2:136177490:A:G	0	136177490	G	A
2	chr2:136177567:G:T	0	136177567	T	G
2	chr2:136177570:C:A	0	136177570	A	C
2	chr2:136177824:G:A	0	136177824	A	G
2	chr2:136177840:G:A	0	136177840	A	G
2	chr2:136178002:G:A	0	136178002	A	G
2	chr2:136178997:T:G	0	136178997	G	T
2	chr2:136179605:T:C	0	136179605	C	T
2	chr2:136179943:A:C	0	136179943	C	A
2	chr2:136180712:T:C	0	136180712	C	T
2	chr2:136180790:C:G	0	136180790	G	C
2	chr2:136180860:C:G	0	136180860	G	C
2	chr2:136181302:C:T	0	136181302	T	C
2	chr2:136181537:A:G	0	136181537	G	A
2	chr2:136181609:T:C	0	136181609	C	T
2	chr2:136181867:C:T	0	136181867	T	C
2	chr2:136182104:GA:G	0	136182104	G	GA
2	chr2:136182904:G:T	0	136182904	T	G
2	chr2:136183091:C:T	0	136183091	T	C
2	chr2:136183092:G:A	0	136183092	A	G
2	chr2:136183384:G:A	0	136183384	A	G
2	chr2:136183560:G:C	0	136183560	C	G
2	chr2:136183845:C:T	0	136183845	T	C
2	chr2:136183915:C:T	0	136183915	T	C
2	chr2:136184129:T:C	0	136184129	C	T
2	chr2:136184281:G:A	0	136184281	A	G
2	chr2:136184423:T:G	0	136184423	G	T
2	chr2:136184502:C:G	0	136184502	G	C
2	chr2:136184756:G:C	0	136184756	C	G
2	chr2:136184800:G:A	0	136184800	A	G
2	chr2:136184890:C:T	0	136184890	T	C
2	chr2:136185255:C:G	0	136185255	G	C
2	chr2:136185952:C:G	0	136185952	G	C
2	chr2:136186797:T:C	0	136186797	C	T
2	chr2:136187420:C:T	0	136187420	T	C
2	chr2:136187459:C:T	0	136187459	T	C
2	chr2:136188472:G:T	0	136188472	T	G
2	chr2:136188660:G:A	0	136188660	A	G
2	chr2:136188863:A:G	0	136188863	G	A
2	chr2:136191141:A:G	0	136191141	G	A
2	chr2:136192174:G:A	0	136192174	A	G
2	chr2:136192813:G:A	0	136192813	A	G
2	chr2:136193034:G:A	0	136193034	A	G
2	chr2:136193174:T:G	0	136193174	G	T
2	chr2:136196532:T:C	0	136196532	C	T
2	chr2:136197298:C:G	0	136197298	G	C
2	chr2:136197792:A:G	0	136197792	G	A
2	chr2:136198824:G:A	0	136198824	A	G
2	chr2:136199163:T:C	0	136199163	C	T
2	chr2:136199782:C:G	0	136199782	G	C
2	chr2:136200342:A:G	0	136200342	G	A
2	chr2:136202913:C:T	0	136202913	T	C
2	chr2:136203395:G:A	0	136203395	A	G
2	chr2:136205502:C:T	0	136205502	T	C
2	chr2:136205924:C:A	0	136205924	A	C
2	chr2:136206224:G:A	0	136206224	A	G
2	chr2:136207547:C:T	0	136207547	T	C
2	chr2:136209826:T:C	0	136209826	C	T
2	chr2:136210221:T:C	0	136210221	C	T
2	chr2:136210847:G:A	0	136210847	A	G
2	chr2:136212827:C:T	0	136212827	T	C
2	chr2:136212828:G:A	0	136212828	A	G
2	chr2:136213691:G:A	0	136213691	A	G
2	chr2:136216211:A:G	0	136216211	G	A
2	chr2:136216228:A:T	0	136216228	T	A
2	chr2:136216687:C:G	0	136216687	G	C
2	chr2:136217117:A:G	0	136217117	G	A
2	chr2:136219197:A:G	0	136219197	G	A
2	chr2:136219366:C:T	0	136219366	T	C
2	chr2:136222824:G:A	0	136222824	A	G
2	chr2:136223565:G:A	0	136223565	A	G
2	chr2:136223762:G:A	0	136223762	A	G
2	chr2:136224231:T:G	0	136224231	G	T
2	chr2:136224590:C:T	0	136224590	T	C
2	chr2:136224845:G:A	0	136224845	A	G
2	chr2:136224903:T:G	0	136224903	G	T
2	chr2:136226767:A:G	0	136226767	G	A
2	chr2:136228200:T:C	0	136228200	C	T
2	chr2:136228288:GT:G	0	136228288	G	GT
2	chr2:136228733:T:C	0	136228733	C	T
2	chr2:136228817:T:C	0	136228817	C	T
2	chr2:136228890:T:C	0	136228890	C	T
2	chr2:136229396:A:G	0	136229396	G	A
2	chr2:136230081:C:T	0	136230081	T	C
2	chr2:136230556:C:A	0	136230556	A	C
2	chr2:136231566:C:T	0	136231566	T	C
2	chr2:136231587:T:TG	0	136231587	TG	T
2	chr2:136232046:G:T	0	136232046	T	G
2	chr2:136232100:A:T	0	136232100	T	A
2	chr2:136232507:G:A	0	136232507	A	G
2	chr2:136232757:G:A	0	136232757	A	G
2	chr2:136232803:T:C	0	136232803	C	T
2	chr2:136233233:A:G	0	136233233	G	A
2	chr2:136233410:C:T	0	136233410	T	C
2	chr2:136234237:C:T	0	136234237	T	C
2	chr2:136234473:T:C	0	136234473	C	T
2	chr2:136234911:A:G	0	136234911	G	A
2	chr2:136236348:A:G	0	136236348	G	A
2	chr2:136236652:T:TC	0	136236652	TC	T
2	chr2:136236862:G:A	0	136236862	A	G
2	chr2:136237104:G:A	0	136237104	A	G
2	chr2:136237399:T:C	0	136237399	C	T
2	chr2:136239252:G:A	0	136239252	A	G
2	chr2:136239362:C:A	0	136239362	A	C
2	chr2:136239366:T:C	0	136239366	C	T
2	chr2:136240413:A:C	0	136240413	C	A
2	chr2:136240494:C:T	0	136240494	T	C
2	chr2:136240598:T:C	0	136240598	C	T
2	chr2:136240824:C:T	0	136240824	T	C
2	chr2:136240933:T:C	0	136240933	C	T
2	chr2:136241039:A:G	0	136241039	G	A
2	chr2:136241189:G:A	0	136241189	A	G
2	chr2:136241961:A:G	0	136241961	G	A
2	chr2:136242513:C:T	0	136242513	T	C
2	chr2:136242796:C:T	0	136242796	T	C
2	chr2:136242982:T:C	0	136242982	C	T
2	chr2:136243245:C:A	0	136243245	A	C
2	chr2:136244979:T:C	0	136244979	C	T
2	chr2:136245077:T:C	0	136245077	C	T
2	chr2:136245575:C:T	0	136245575	T	C
2	chr2:136247804:T:C	0	136247804	C	T
2	chr2:136248167:G:A	0	136248167	A	G
2	chr2:136249506:G:A	0	136249506	A	G
2	chr2:136249507:A:T	0	136249507	T	A
2	chr2:136249526:A:G	0	136249526	G	A
2	chr2:136250528:C:T	0	136250528	T	C
2	chr2:136250738:T:C	0	136250738	C	T
2	chr2:136251243:G:A	0	136251243	A	G
2	chr2:136251436:A:G	0	136251436	G	A
2	chr2:136251983:G:C	0	136251983	C	G
2	chr2:136252345:G:A	0	136252345	A	G
2	chr2:136252702:C:T	0	136252702	T	C
2	chr2:136252732:A:G	0	136252732	G	A
2	chr2:136252762:TA:T	0	136252762	T	TA
2	chr2:136254171:A:G	0	136254171	G	A
2	chr2:136254347:C:T	0	136254347	T	C
2	chr2:136254600:C:T	0	136254600	T	C
2	chr2:136254832:G:A	0	136254832	A	G
2	chr2:136255043:G:T	0	136255043	T	G
2	chr2:136255625:A:G	0	136255625	G	A
2	chr2:136255648:A:G	0	136255648	G	A
2	chr2:136256642:CT:C	0	136256642	C	CT
2	chr2:136258656:AGTGCTTTTC:A	0	136258656	A	AGTGCTTTTC
2	chr2:136258859:A:G	0	136258859	G	A
2	chr2:136258898:C:G	0	136258898	G	C
2	chr2:136259461:A:G	0	136259461	G	A
2	chr2:136260349:A:G	0	136260349	G	A
2	chr2:136260644:G:A	0	136260644	A	G
2	chr2:136261466:C:T	0	136261466	T	C
2	chr2:136261834:T:G	0	136261834	G	T
2	chr2:136261923:T:A	0	136261923	A	T
2	chr2:136262061:A:G	0	136262061	G	A
2	chr2:136262438:T:C	0	136262438	C	T
2	chr2:136262734:T:A	0	136262734	A	T
2	chr2:136262858:G:A	0	136262858	A	G
2	chr2:136263112:T:G	0	136263112	G	T
2	chr2:136263474:C:A	0	136263474	A	C
2	chr2:136263824:C:T	0	136263824	T	C
2	chr2:136263944:TG:T	0	136263944	T	TG
2	chr2:136264053:T:C	0	136264053	C	T
2	chr2:136264149:G:A	0	136264149	A	G
2	chr2:136264576:G:T	0	136264576	T	G
2	chr2:136265164:C:T	0	136265164	T	C
2	chr2:136265239:C:T	0	136265239	T	C
2	chr2:136265680:C:T	0	136265680	T	C
2	chr2:136265724:T:C	0	136265724	C	T
2	chr2:136266053:G:A	0	136266053	A	G
2	chr2:136266176:T:C	0	136266176	C	T
2	chr2:136267742:G:A	0	136267742	A	G
2	chr2:136268599:A:T	0	136268599	T	A
2	chr2:136269017:T:C	0	136269017	C	T
2	chr2:136270655:A:C	0	136270655	C	A
2	chr2:136270779:A:C	0	136270779	C	A
2	chr2:136271816:G:A	0	136271816	A	G
2	chr2:136271859:T:G	0	136271859	G	T
2	chr2:136271941:C:T	0	136271941	T	C
2	chr2:136272566:G:A	0	136272566	A	G
2	chr2:136273034:C:T	0	136273034	T	C
2	chr2:136273088:T:C	0	136273088	C	T
2	chr2:136273179:G:A	0	136273179	A	G
2	chr2:136273659:T:C	0	136273659	C	T
2	chr2:136273837:T:C	0	136273837	C	T
2	chr2:136273876:A:G	0	136273876	G	A
2	chr2:136274148:G:A	0	136274148	A	G
2	chr2:136274262:C:T	0	136274262	T	C
2	chr2:136274990:A:G	0	136274990	G	A
2	chr2:136275188:G:A	0	136275188	A	G
2	chr2:136276414:C:T	0	136276414	T	C
2	chr2:136276721:T:C	0	136276721	C	T
2	chr2:136276753:T:C	0	136276753	C	T
2	chr2:136278025:C:CT	0	136278025	CT	C
2	chr2:136278108:G:A	0	136278108	A	G
2	chr2:136278158:T:C	0	136278158	C	T
2	chr2:136278339:G:A	0	136278339	A	G
2	chr2:136278664:T:C	0	136278664	C	T
2	chr2:136278689:G:A	0	136278689	A	G
2	chr2:136279122:T:C	0	136279122	C	T
2	chr2:136279391:CTT:C	0	136279391	C	CTT
2	chr2:136279549:C:T	0	136279549	T	C
2	chr2:136280321:G:A	0	136280321	A	G
2	chr2:136280972:A:T	0	136280972	T	A
2	chr2:136281147:A:G	0	136281147	G	A
2	chr2:136281159:T:C	0	136281159	C	T
2	chr2:136281401:C:T	0	136281401	T	C
2	chr2:136281660:C:A	0	136281660	A	C
2	chr2:136282214:A:G	0	136282214	G	A
2	chr2:136282340:C:T	0	136282340	T	C
2	chr2:136282792:G:A	0	136282792	A	G
2	chr2:136283551:T:C	0	136283551	C	T
2	chr2:136283796:C:G	0	136283796	G	C
2	chr2:136284064:G:A	0	136284064	A	G
2	chr2:136284272:C:T	0	136284272	T	C
2	chr2:136285224:T:C	0	136285224	C	T
2	chr2:136285296:A:G	0	136285296	G	A
2	chr2:136285506:G:A	0	136285506	A	G
2	chr2:136286868:C:T	0	136286868	T	C
2	chr2:136288329:C:T	0	136288329	T	C
2	chr2:136288609:G:A	0	136288609	A	G
2	chr2:136289416:T:C	0	136289416	C	T
2	chr2:136291069:A:G	0	136291069	G	A
2	chr2:136294404:C:A	0	136294404	A	C
2	chr2:136294972:A:T	0	136294972	T	A
2	chr2:136295142:G:A	0	136295142	A	G
2	chr2:136295224:TG:T	0	136295224	T	TG
2	chr2:136295658:A:T	0	136295658	T	A
2	chr2:136296072:A:C	0	136296072	C	A
2	chr2:136296169:CT:C	0	136296169	C	CT
2	chr2:136296853:G:T	0	136296853	T	G
2	chr2:136297322:G:A	0	136297322	A	G
2	chr2:136297834:G:A	0	136297834	A	G
2	chr2:136299249:T:C	0	136299249	C	T
2	chr2:136300656:A:G	0	136300656	G	A
2	chr2:136300678:T:C	0	136300678	C	T
2	chr2:136300863:T:A	0	136300863	A	T
2	chr2:136301726:T:A	0	136301726	A	T
2	chr2:136302160:C:T	0	136302160	T	C
2	chr2:136302714:C:T	0	136302714	T	C
2	chr2:136303082:G:A	0	136303082	A	G
2	chr2:136303478:A:G	0	136303478	G	A
2	chr2:136303507:G:A	0	136303507	A	G
2	chr2:136303669:C:T	0	136303669	T	C
2	chr2:136304293:A:G	0	136304293	G	A
2	chr2:136304491:T:C	0	136304491	C	T
2	chr2:136304691:T:G	0	136304691	G	T
2	chr2:136304724:G:T	0	136304724	T	G
2	chr2:136304740:T:C	0	136304740	C	T
2	chr2:136304874:C:T	0	136304874	T	C
2	chr2:136305357:C:T	0	136305357	T	C
2	chr2:136305658:T:C	0	136305658	C	T
2	chr2:136305946:T:G	0	136305946	G	T
2	chr2:136306130:C:T	0	136306130	T	C
2	chr2:136306815:T:C	0	136306815	C	T
2	chr2:136307061:T:A	0	136307061	A	T
2	chr2:136307189:C:T	0	136307189	T	C
2	chr2:136307315:C:T	0	136307315	T	C
2	chr2:136308952:A:G	0	136308952	G	A
2	chr2:136309031:T:C	0	136309031	C	T
2	chr2:136309032:G:A	0	136309032	A	G
2	chr2:136309042:TTC:T	0	136309042	T	TTC
2	chr2:136310666:G:C	0	136310666	C	G
2	chr2:136311225:T:A	0	136311225	A	T
2	chr2:136311826:T:C	0	136311826	C	T
2	chr2:136312205:T:C	0	136312205	C	T
2	chr2:136312283:G:GCAA	0	136312283	GCAA	G
2	chr2:136312285:T:TA	0	136312285	TA	T
2	chr2:136312595:TAA:T	0	136312595	T	TAA
2	chr2:136312966:A:G	0	136312966	G	A
2	chr2:136313536:T:C	0	136313536	C	T
2	chr2:136313615:T:C	0	136313615	C	T
2	chr2:136314563:T:G	0	136314563	G	T
2	chr2:136315291:C:T	0	136315291	T	C
2	chr2:136315461:G:A	0	136315461	A	G
2	chr2:136315721:C:T	0	136315721	T	C
2	chr2:136315770:T:C	0	136315770	C	T
2	chr2:136315811:A:G	0	136315811	G	A
2	chr2:136316292:T:C	0	136316292	C	T
2	chr2:136316397:G:A	0	136316397	A	G
2	chr2:136316562:G:A	0	136316562	A	G
2	chr2:136316583:G:A	0	136316583	A	G
2	chr2:136317280:A:G	0	136317280	G	A
2	chr2:136317322:T:C	0	136317322	C	T
2	chr2:136317718:G:A	0	136317718	A	G
2	chr2:136318299:T:G	0	136318299	G	T
2	chr2:136318855:C:T	0	136318855	T	C
2	chr2:136318908:G:A	0	136318908	A	G
2	chr2:136319336:T:C	0	136319336	C	T
2	chr2:136319663:C:T	0	136319663	T	C
2	chr2:136319805:G:C	0	136319805	C	G
2	chr2:136320814:TGGAGTGCAGTGGCGTGATCTCGGCTCACTGCAAGCTCCGCCTCCCGGGTTCACGCCATTCTCCTGCCTCAGCCTCCCGAGTAGCTG:T	0	136320814	T	TGGAGTGCAGTGGCGTGATCTCGGCTCACTGCAAGCTCCGCCTCCCGGGTTCACGCCATTCTCCTGCCTCAGCCTCCCGAGTAGCTG
2	chr2:136323579:C:T	0	136323579	T	C
2	chr2:136323747:T:C	0	136323747	C	T
2	chr2:136323769:A:AT	0	136323769	AT	A
2	chr2:136324728:T:C	0	136324728	C	T
2	chr2:136326104:C:T	0	136326104	T	C
2	chr2:136326106:A:G	0	136326106	G	A
2	chr2:136326400:C:T	0	136326400	T	C
2	chr2:136326472:G:T	0	136326472	T	G
2	chr2:136327112:G:T	0	136327112	T	G
2	chr2:136327429:T:C	0	136327429	C	T
2	chr2:136328028:A:G	0	136328028	G	A
2	chr2:136328278:A:G	0	136328278	G	A
2	chr2:136329017:G:A	0	136329017	A	G
2	chr2:136329232:G:T	0	136329232	T	G
2	chr2:136329754:A:G	0	136329754	G	A
2	chr2:136330006:A:G	0	136330006	G	A
2	chr2:136330080:C:A	0	136330080	A	C
2	chr2:136330087:A:G	0	136330087	G	A
2	chr2:136330814:G:A	0	136330814	A	G
2	chr2:136330870:A:G	0	136330870	G	A
2	chr2:136331290:G:A	0	136331290	A	G
2	chr2:136331498:C:T	0	136331498	T	C
2	chr2:136331663:G:A	0	136331663	A	G
2	chr2:136331697:C:T	0	136331697	T	C
2	chr2:136332151:C:T	0	136332151	T	C
2	chr2:136332316:A:G	0	136332316	G	A
2	chr2:136332339:T:A	0	136332339	A	T
2	chr2:136333295:A:G	0	136333295	G	A
2	chr2:136333761:T:C	0	136333761	C	T
2	chr2:136334012:T:G	0	136334012	G	T
2	chr2:136334296:A:G	0	136334296	G	A
2	chr2:136334899:T:C	0	136334899	C	T
2	chr2:136335074:T:C	0	136335074	C	T
2	chr2:136335239:A:G	0	136335239	G	A
2	chr2:136335874:G:T	0	136335874	T	G
2	chr2:136336008:T:C	0	136336008	C	T
2	chr2:136336508:C:T	0	136336508	T	C
2	chr2:136336550:T:A	0	136336550	A	T
2	chr2:136337416:C:T	0	136337416	T	C
2	chr2:136337570:T:C	0	136337570	C	T
2	chr2:136337653:C:G	0	136337653	G	C
2	chr2:136337687:A:G	0	136337687	G	A
2	chr2:136337993:C:G	0	136337993	G	C
2	chr2:136338480:T:C	0	136338480	C	T
2	chr2:136339568:C:T	0	136339568	T	C
2	chr2:136340747:C:T	0	136340747	T	C
2	chr2:136340833:A:C	0	136340833	C	A
2	chr2:136341460:G:A	0	136341460	A	G
2	chr2:136341466:A:G	0	136341466	G	A
2	chr2:136341684:T:C	0	136341684	C	T
2	chr2:136341769:T:C	0	136341769	C	T
2	chr2:136341817:A:T	0	136341817	T	A
2	chr2:136342007:G:A	0	136342007	A	G
2	chr2:136342671:G:C	0	136342671	C	G
2	chr2:136342694:T:C	0	136342694	C	T
2	chr2:136342961:A:G	0	136342961	G	A
2	chr2:136343628:A:G	0	136343628	G	A
2	chr2:136343732:G:C	0	136343732	C	G
2	chr2:136343787:G:A	0	136343787	A	G
2	chr2:136343896:T:C	0	136343896	C	T
2	chr2:136344601:T:C	0	136344601	C	T
2	chr2:136344941:G:A	0	136344941	A	G
2	chr2:136345100:A:C	0	136345100	C	A
2	chr2:136345174:G:A	0	136345174	A	G
2	chr2:136345491:C:T	0	136345491	T	C
2	chr2:136347967:G:A	0	136347967	A	G
2	chr2:136348050:C:A	0	136348050	A	C
2	chr2:136349177:T:C	0	136349177	C	T
2	chr2:136349232:G:T	0	136349232	T	G
2	chr2:136350152:T:C	0	136350152	C	T
2	chr2:136350380:A:G	0	136350380	G	A
2	chr2:136350660:G:A	0	136350660	A	G
2	chr2:136351436:A:G	0	136351436	G	A
2	chr2:136352270:C:A	0	136352270	A	C
2	chr2:136352386:T:C	0	136352386	C	T
2	chr2:136353110:T:A	0	136353110	A	T
2	chr2:136353139:A:G	0	136353139	G	A
2	chr2:136353175:CAT:C	0	136353175	C	CAT
2	chr2:136353359:C:A	0	136353359	A	C
2	chr2:136353651:A:G	0	136353651	G	A
2	chr2:136353829:A:G	0	136353829	G	A
2	chr2:136354152:A:G	0	136354152	G	A
2	chr2:136354687:A:G	0	136354687	G	A
2	chr2:136354992:G:A	0	136354992	A	G
2	chr2:136355003:G:A	0	136355003	A	G
2	chr2:136355048:T:C	0	136355048	C	T
2	chr2:136355424:C:G	0	136355424	G	C
2	chr2:136355825:A:G	0	136355825	G	A
2	chr2:136356342:G:A	0	136356342	A	G
2	chr2:136356952:A:C	0	136356952	C	A
2	chr2:136357340:T:C	0	136357340	C	T
2	chr2:136358665:A:G	0	136358665	G	A
2	chr2:136358974:G:A	0	136358974	A	G
2	chr2:136359092:A:G	0	136359092	G	A
2	chr2:136359253:G:A	0	136359253	A	G
2	chr2:136359402:G:A	0	136359402	A	G
2	chr2:136359607:CA:C	0	136359607	C	CA
2	chr2:136359641:A:G	0	136359641	G	A
2	chr2:136359764:G:A	0	136359764	A	G
2	chr2:136359804:TGATGTATACA:T	0	136359804	T	TGATGTATACA
2	chr2:136360334:C:A	0	136360334	A	C
2	chr2:136360418:G:T	0	136360418	T	G
2	chr2:136360692:T:C	0	136360692	C	T
2	chr2:136360771:T:C	0	136360771	C	T
2	chr2:136360776:T:A	0	136360776	A	T
2	chr2:136361010:G:A	0	136361010	A	G
2	chr2:136361066:C:T	0	136361066	T	C
2	chr2:136361226:T:C	0	136361226	C	T
2	chr2:136361344:G:T	0	136361344	T	G
2	chr2:136361893:G:A	0	136361893	A	G
2	chr2:136362752:C:G	0	136362752	G	C
2	chr2:136362807:C:T	0	136362807	T	C
2	chr2:136363012:C:T	0	136363012	T	C
2	chr2:136363694:A:G	0	136363694	G	A
2	chr2:136363698:C:T	0	136363698	T	C
2	chr2:136364161:G:A	0	136364161	A	G
2	chr2:136364967:T:C	0	136364967	C	T
2	chr2:136364982:G:A	0	136364982	A	G
2	chr2:136365355:G:A	0	136365355	A	G
2	chr2:136365540:A:T	0	136365540	T	A
2	chr2:136365850:C:T	0	136365850	T	C
2	chr2:136365926:A:G	0	136365926	G	A
2	chr2:136366992:T:C	0	136366992	C	T
2	chr2:136367202:T:C	0	136367202	C	T
2	chr2:136367456:A:G	0	136367456	G	A
2	chr2:136368828:A:G	0	136368828	G	A
2	chr2:136368844:A:G	0	136368844	G	A
2	chr2:136368895:A:G	0	136368895	G	A
2	chr2:136368943:T:A	0	136368943	A	T
2	chr2:136369332:T:C	0	136369332	C	T
2	chr2:136369699:A:G	0	136369699	G	A
2	chr2:136370326:A:G	0	136370326	G	A
2	chr2:136370452:A:G	0	136370452	G	A
2	chr2:136370553:C:T	0	136370553	T	C
2	chr2:136370615:T:C	0	136370615	C	T
2	chr2:136370631:G:A	0	136370631	A	G
2	chr2:136371098:TCTTTA:T	0	136371098	T	TCTTTA
2	chr2:136371123:A:T	0	136371123	T	A
2	chr2:136371354:A:G	0	136371354	G	A
2	chr2:136371888:C:T	0	136371888	T	C
2	chr2:136373095:A:C	0	136373095	C	A
2	chr2:136373374:G:A	0	136373374	A	G
2	chr2:136373751:T:C	0	136373751	C	T
2	chr2:136374497:T:C	0	136374497	C	T
2	chr2:136375000:A:T	0	136375000	T	A
2	chr2:136375225:A:G	0	136375225	G	A
2	chr2:136375537:TG:T	0	136375537	T	TG
2	chr2:136375847:T:C	0	136375847	C	T
2	chr2:136376321:T:C	0	136376321	C	T
2	chr2:136376647:C:T	0	136376647	T	C
2	chr2:136377349:C:T	0	136377349	T	C
2	chr2:136377396:A:C	0	136377396	C	A
2	chr2:136378112:C:T	0	136378112	T	C
2	chr2:136378121:T:C	0	136378121	C	T
2	chr2:136378398:T:C	0	136378398	C	T
2	chr2:136378825:C:T	0	136378825	T	C
2	chr2:136379388:T:C	0	136379388	C	T
2	chr2:136379446:A:G	0	136379446	G	A
2	chr2:136379673:A:G	0	136379673	G	A
2	chr2:136380343:G:A	0	136380343	A	G
2	chr2:136380395:T:C	0	136380395	C	T
2	chr2:136380896:T:A	0	136380896	A	T
2	chr2:136381978:C:T	0	136381978	T	C
2	chr2:136382119:T:C	0	136382119	C	T
2	chr2:136382137:C:T	0	136382137	T	C
2	chr2:136382473:G:A	0	136382473	A	G
2	chr2:136382489:G:A	0	136382489	A	G
2	chr2:136382704:C:T	0	136382704	T	C
2	chr2:136382864:T:C	0	136382864	C	T
2	chr2:136383517:A:G	0	136383517	G	A
2	chr2:136384290:G:A	0	136384290	A	G
2	chr2:136384930:A:G	0	136384930	G	A
2	chr2:136385015:TG:T	0	136385015	T	TG
2	chr2:136385057:T:C	0	136385057	C	T
2	chr2:136385737:C:G	0	136385737	G	C
2	chr2:136386460:C:T	0	136386460	T	C
2	chr2:136386506:A:C	0	136386506	C	A
2	chr2:136386682:C:A	0	136386682	A	C
2	chr2:136386740:T:C	0	136386740	C	T
2	chr2:136387433:TG:T	0	136387433	T	TG
2	chr2:136387436:A:T	0	136387436	T	A
2	chr2:136387740:G:A	0	136387740	A	G
2	chr2:136387956:C:T	0	136387956	T	C
2	chr2:136388109:G:A	0	136388109	A	G
2	chr2:136388506:A:C	0	136388506	C	A
2	chr2:136388754:A:G	0	136388754	G	A
2	chr2:136389109:T:C	0	136389109	C	T
2	chr2:136389298:T:C	0	136389298	C	T
2	chr2:136389817:C:T	0	136389817	T	C
2	chr2:136390693:T:C	0	136390693	C	T
2	chr2:136390977:A:G	0	136390977	G	A
2	chr2:136391545:G:T	0	136391545	T	G
2	chr2:136391603:C:T	0	136391603	T	C
2	chr2:136391684:A:G	0	136391684	G	A
2	chr2:136391929:T:C	0	136391929	C	T
2	chr2:136391975:A:G	0	136391975	G	A
2	chr2:136393130:G:A	0	136393130	A	G
2	chr2:136393250:C:G	0	136393250	G	C
2	chr2:136393559:G:A	0	136393559	A	G
2	chr2:136395195:A:G	0	136395195	G	A
2	chr2:136396101:G:A	0	136396101	A	G
2	chr2:136396987:C:G	0	136396987	G	C
2	chr2:136397342:G:A	0	136397342	A	G
2	chr2:136397782:G:T	0	136397782	T	G
2	chr2:136398280:A:G	0	136398280	G	A
2	chr2:136398644:T:G	0	136398644	G	T
2	chr2:136399003:C:CA	0	136399003	CA	C
2	chr2:136399034:A:G	0	136399034	G	A
2	chr2:136399042:G:A	0	136399042	A	G
2	chr2:136399116:A:G	0	136399116	G	A
2	chr2:136399357:T:C	0	136399357	C	T
2	chr2:136399475:C:T	0	136399475	T	C
2	chr2:136400414:A:G	0	136400414	G	A
2	chr2:136400578:A:T	0	136400578	T	A
2	chr2:136401813:G:A	0	136401813	A	G
2	chr2:136402296:A:G	0	136402296	G	A
2	chr2:136404694:C:T	0	136404694	T	C
2	chr2:136405365:C:A	0	136405365	A	C
2	chr2:136405501:G:A	0	136405501	A	G
2	chr2:136405575:AAG:A	0	136405575	A	AAG
2	chr2:136405759:G:A	0	136405759	A	G
2	chr2:136405957:T:C	0	136405957	C	T
2	chr2:136406334:A:G	0	136406334	G	A
2	chr2:136406475:T:C	0	136406475	C	T
2	chr2:136406906:A:G	0	136406906	G	A
2	chr2:136407062:C:T	0	136407062	T	C
2	chr2:136407332:C:G	0	136407332	G	C
2	chr2:136408208:C:T	0	136408208	T	C
2	chr2:136408581:C:A	0	136408581	A	C
2	chr2:136408720:C:T	0	136408720	T	C
2	chr2:136409187:A:G	0	136409187	G	A
2	chr2:136409367:C:T	0	136409367	T	C
2	chr2:136410421:T:A	0	136410421	A	T
2	chr2:136410451:T:C	0	136410451	C	T
2	chr2:136410760:C:T	0	136410760	T	C
2	chr2:136411033:G:T	0	136411033	T	G
2	chr2:136411925:A:G	0	136411925	G	A
2	chr2:136412043:T:C	0	136412043	C	T
2	chr2:136412277:C:T	0	136412277	T	C
2	chr2:136412408:GT:G	0	136412408	G	GT
2	chr2:136412505:A:G	0	136412505	G	A
2	chr2:136412581:T:G	0	136412581	G	T
2	chr2:136413107:C:A	0	136413107	A	C
2	chr2:136413539:T:C	0	136413539	C	T
2	chr2:136413630:T:C	0	136413630	C	T
2	chr2:136414104:G:A	0	136414104	A	G
2	chr2:136414634:C:T	0	136414634	T	C
2	chr2:136414967:C:T	0	136414967	T	C
2	chr2:136415285:T:C	0	136415285	C	T
2	chr2:136415797:A:G	0	136415797	G	A
2	chr2:136416001:G:A	0	136416001	A	G
2	chr2:136416160:A:G	0	136416160	G	A
2	chr2:136416232:C:T	0	136416232	T	C
2	chr2:136416240:C:T	0	136416240	T	C
2	chr2:136416293:C:T	0	136416293	T	C
2	chr2:136416330:G:A	0	136416330	A	G
2	chr2:136417543:G:A	0	136417543	A	G
2	chr2:136417573:G:C	0	136417573	C	G
2	chr2:136417826:G:A	0	136417826	A	G
2	chr2:136418731:T:C	0	136418731	C	T
2	chr2:136418750:T:G	0	136418750	G	T
2	chr2:136419890:A:G	0	136419890	G	A
2	chr2:136420037:C:T	0	136420037	T	C
2	chr2:136420505:C:T	0	136420505	T	C
2	chr2:136420506:G:A	0	136420506	A	G
2	chr2:136420555:T:C	0	136420555	C	T
2	chr2:136420562:C:T	0	136420562	T	C
2	chr2:136420723:G:T	0	136420723	T	G
2	chr2:136420891:A:G	0	136420891	G	A
2	chr2:136421065:G:A	0	136421065	A	G
2	chr2:136421201:G:A	0	136421201	A	G
2	chr2:136421843:G:A	0	136421843	A	G
2	chr2:136421851:C:A	0	136421851	A	C
2	chr2:136421863:G:A	0	136421863	A	G
2	chr2:136421997:G:A	0	136421997	A	G
2	chr2:136423065:G:A	0	136423065	A	G
2	chr2:136423137:T:TTCA	0	136423137	TTCA	T
2	chr2:136423266:A:G	0	136423266	G	A
2	chr2:136424865:T:C	0	136424865	C	T
2	chr2:136424904:C:T	0	136424904	T	C
2	chr2:136426745:C:T	0	136426745	T	C
2	chr2:136428386:C:T	0	136428386	T	C
2	chr2:136428521:CA:C	0	136428521	C	CA
2	chr2:136428587:A:C	0	136428587	C	A
2	chr2:136428789:T:C	0	136428789	C	T
2	chr2:136429250:G:T	0	136429250	T	G
2	chr2:136429698:C:T	0	136429698	T	C
2	chr2:136429965:C:T	0	136429965	T	C
2	chr2:136430529:A:G	0	136430529	G	A
2	chr2:136430636:C:T	0	136430636	T	C
2	chr2:136431186:C:T	0	136431186	T	C
2	chr2:136431427:C:T	0	136431427	T	C
2	chr2:136431758:G:A	0	136431758	A	G
2	chr2:136431966:T:G	0	136431966	G	T
2	chr2:136432429:A:G	0	136432429	G	A
2	chr2:136432589:A:G	0	136432589	G	A
2	chr2:136432640:G:A	0	136432640	A	G
2	chr2:136432667:C:T	0	136432667	T	C
2	chr2:136432883:A:G	0	136432883	G	A
2	chr2:136433641:T:G	0	136433641	G	T
2	chr2:136434770:T:C	0	136434770	C	T
2	chr2:136434782:T:C	0	136434782	C	T
2	chr2:136435234:A:G	0	136435234	G	A
2	chr2:136435501:T:C	0	136435501	C	T
2	chr2:136436019:A:G	0	136436019	G	A
2	chr2:136436866:A:G	0	136436866	G	A
2	chr2:136437202:G:A	0	136437202	A	G
2	chr2:136437668:C:G	0	136437668	G	C
2	chr2:136438262:A:G	0	136438262	G	A
2	chr2:136438763:C:T	0	136438763	T	C
2	chr2:136439581:C:G	0	136439581	G	C
2	chr2:136439772:T:C	0	136439772	C	T
2	chr2:136440220:G:A	0	136440220	A	G
2	chr2:136440671:A:G	0	136440671	G	A
2	chr2:136441503:T:G	0	136441503	G	T
2	chr2:136441531:A:G	0	136441531	G	A
2	chr2:136441756:T:C	0	136441756	C	T
2	chr2:136441931:C:A	0	136441931	A	C
2	chr2:136442214:G:A	0	136442214	A	G
2	chr2:136442621:G:A	0	136442621	A	G
2	chr2:136442644:C:T	0	136442644	T	C
2	chr2:136443247:C:T	0	136443247	T	C
2	chr2:136443341:C:G	0	136443341	G	C
2	chr2:136444345:GC:G	0	136444345	G	GC
2	chr2:136444531:A:C	0	136444531	C	A
2	chr2:136444563:C:T	0	136444563	T	C
2	chr2:136444564:A:G	0	136444564	G	A
2	chr2:136444878:A:G	0	136444878	G	A
2	chr2:136444990:A:G	0	136444990	G	A
2	chr2:136445024:A:G	0	136445024	G	A
2	chr2:136445219:A:G	0	136445219	G	A
2	chr2:136446448:G:A	0	136446448	A	G
2	chr2:136446699:T:C	0	136446699	C	T
2	chr2:136446891:C:G	0	136446891	G	C
2	chr2:136447976:T:A	0	136447976	A	T
2	chr2:136448405:G:A	0	136448405	A	G
2	chr2:136450047:G:A	0	136450047	A	G
2	chr2:136450098:T:G	0	136450098	G	T
2	chr2:136450729:T:C	0	136450729	C	T
2	chr2:136451092:T:G	0	136451092	G	T
2	chr2:136451168:G:A	0	136451168	A	G
2	chr2:136451651:T:C	0	136451651	C	T
2	chr2:136451723:G:T	0	136451723	T	G
2	chr2:136452014:T:C	0	136452014	C	T
2	chr2:136452359:G:A	0	136452359	A	G
2	chr2:136452397:G:A	0	136452397	A	G
2	chr2:136453105:G:A	0	136453105	A	G
2	chr2:136453406:A:G	0	136453406	G	A
2	chr2:136453421:T:C	0	136453421	C	T
2	chr2:136454442:A:G	0	136454442	G	A
2	chr2:136455606:T:C	0	136455606	C	T
2	chr2:136455626:G:A	0	136455626	A	G
2	chr2:136455769:C:T	0	136455769	T	C
2	chr2:136456113:C:T	0	136456113	T	C
2	chr2:136456245:C:T	0	136456245	T	C
2	chr2:136456664:T:C	0	136456664	C	T
2	chr2:136456688:T:C	0	136456688	C	T
2	chr2:136457177:A:G	0	136457177	G	A
2	chr2:136457764:C:T	0	136457764	T	C
2	chr2:136457765:G:A	0	136457765	A	G
2	chr2:136458173:A:G	0	136458173	G	A
2	chr2:136458798:T:C	0	136458798	C	T
2	chr2:136458874:C:T	0	136458874	T	C
2	chr2:136459732:C:G	0	136459732	G	C
2	chr2:136460039:G:A	0	136460039	A	G
2	chr2:136460053:A:T	0	136460053	T	A
2	chr2:136460106:T:C	0	136460106	C	T
2	chr2:136461372:T:C	0	136461372	C	T
2	chr2:136461563:C:T	0	136461563	T	C
2	chr2:136462490:T:A	0	136462490	A	T
2	chr2:136463173:G:A	0	136463173	A	G
2	chr2:136463224:C:T	0	136463224	T	C
2	chr2:136463710:C:T	0	136463710	T	C
2	chr2:136464531:A:G	0	136464531	G	A
2	chr2:136465265:T:G	0	136465265	G	T
2	chr2:136465331:A:C	0	136465331	C	A
2	chr2:136465426:G:A	0	136465426	A	G
2	chr2:136465888:C:A	0	136465888	A	C
2	chr2:136466435:C:A	0	136466435	A	C
2	chr2:136467585:C:T	0	136467585	T	C
2	chr2:136467702:C:T	0	136467702	T	C
2	chr2:136468303:T:C	0	136468303	C	T
2	chr2:136469230:G:C	0	136469230	C	G
2	chr2:136469359:A:C	0	136469359	C	A
2	chr2:136469833:A:G	0	136469833	G	A
2	chr2:136469839:T:G	0	136469839	G	T
2	chr2:136469863:G:A	0	136469863	A	G
2	chr2:136469918:C:T	0	136469918	T	C
2	chr2:136470026:A:G	0	136470026	G	A
2	chr2:136470041:T:C	0	136470041	C	T
2	chr2:136470624:A:G	0	136470624	G	A
2	chr2:136470714:G:GA	0	136470714	GA	G
2	chr2:136470761:A:G	0	136470761	G	A
2	chr2:136470795:T:G	0	136470795	G	T
2	chr2:136471037:T:G	0	136471037	G	T
2	chr2:136471263:T:C	0	136471263	C	T
2	chr2:136471661:C:T	0	136471661	T	C
2	chr2:136471769:T:A	0	136471769	A	T
2	chr2:136471899:G:A	0	136471899	A	G
2	chr2:136472403:T:G	0	136472403	G	T
2	chr2:136472425:C:T	0	136472425	T	C
2	chr2:136472679:A:T	0	136472679	T	A
2	chr2:136473034:GACAA:G	0	136473034	G	GACAA
2	chr2:136473436:G:C	0	136473436	C	G
2	chr2:136473971:C:T	0	136473971	T	C
2	chr2:136474018:T:C	0	136474018	C	T
2	chr2:136474059:GA:G	0	136474059	G	GA
2	chr2:136474415:T:A	0	136474415	A	T
2	chr2:136474686:A:G	0	136474686	G	A
2	chr2:136475697:G:T	0	136475697	T	G
2	chr2:136475800:A:G	0	136475800	G	A
2	chr2:136475857:T:C	0	136475857	C	T
2	chr2:136476444:T:A	0	136476444	A	T
2	chr2:136476818:T:C	0	136476818	C	T
2	chr2:136476958:T:C	0	136476958	C	T
2	chr2:136477892:G:A	0	136477892	A	G
2	chr2:136478190:T:C	0	136478190	C	T
2	chr2:136479759:T:C	0	136479759	C	T
2	chr2:136480351:C:T	0	136480351	T	C
2	chr2:136480895:A:T	0	136480895	T	A
2	chr2:136482470:A:T	0	136482470	T	A
2	chr2:136482734:A:G	0	136482734	G	A
2	chr2:136482886:A:AT	0	136482886	AT	A
2	chr2:136482962:A:G	0	136482962	G	A
2	chr2:136483309:A:G	0	136483309	G	A
2	chr2:136483657:G:A	0	136483657	A	G
2	chr2:136483884:A:G	0	136483884	G	A
2	chr2:136484475:T:C	0	136484475	C	T
2	chr2:136484614:A:G	0	136484614	G	A
2	chr2:136484971:A:G	0	136484971	G	A
2	chr2:136485380:A:T	0	136485380	T	A
2	chr2:136485545:C:CAG	0	136485545	CAG	C
2	chr2:136486112:C:G	0	136486112	G	C
2	chr2:136486404:C:T	0	136486404	T	C
2	chr2:136486678:C:T	0	136486678	T	C
2	chr2:136486910:G:A	0	136486910	A	G
2	chr2:136488825:C:T	0	136488825	T	C
2	chr2:136489029:TC:T	0	136489029	T	TC
2	chr2:136489983:T:C	0	136489983	C	T
2	chr2:136490582:G:T	0	136490582	T	G
2	chr2:136490622:A:G	0	136490622	G	A
2	chr2:136490938:A:T	0	136490938	T	A
2	chr2:136491879:G:A	0	136491879	A	G
2	chr2:136492200:G:A	0	136492200	A	G
2	chr2:136492824:T:C	0	136492824	C	T
2	chr2:136493526:A:C	0	136493526	C	A
2	chr2:136493797:A:G	0	136493797	G	A
2	chr2:136494046:G:A	0	136494046	A	G
2	chr2:136494091:G:A	0	136494091	A	G
2	chr2:136494774:G:T	0	136494774	T	G
2	chr2:136494865:G:C	0	136494865	C	G
2	chr2:136495890:C:T	0	136495890	T	C
2	chr2:136496050:T:C	0	136496050	C	T
2	chr2:136496635:T:C	0	136496635	C	T
2	chr2:136496915:C:T	0	136496915	T	C
2	chr2:136497354:C:A	0	136497354	A	C
2	chr2:136497387:A:T	0	136497387	T	A
2	chr2:136497687:T:C	0	136497687	C	T
2	chr2:136498655:G:A	0	136498655	A	G
2	chr2:136498775:C:T	0	136498775	T	C
2	chr2:136499278:C:G	0	136499278	G	C
2	chr2:136500207:T:C	0	136500207	C	T
2	chr2:136500319:A:G	0	136500319	G	A
2	chr2:136500435:C:CAGAGGAAGGCTTAGTGAA	0	136500435	CAGAGGAAGGCTTAGTGAA	C
2	chr2:136500635:C:T	0	136500635	T	C
2	chr2:136501278:G:C	0	136501278	C	G
2	chr2:136501334:G:T	0	136501334	T	G
2	chr2:136501539:C:T	0	136501539	T	C
2	chr2:136501554:A:G	0	136501554	G	A
2	chr2:136502327:A:C	0	136502327	C	A
2	chr2:136503319:G:A	0	136503319	A	G
2	chr2:136503326:T:C	0	136503326	C	T
2	chr2:136503900:A:G	0	136503900	G	A
2	chr2:136504650:A:G	0	136504650	G	A
2	chr2:136504883:C:T	0	136504883	T	C
2	chr2:136505450:A:G	0	136505450	G	A
2	chr2:136505500:C:T	0	136505500	T	C
2	chr2:136505700:G:A	0	136505700	A	G
2	chr2:136505896:C:T	0	136505896	T	C
2	chr2:136506924:C:T	0	136506924	T	C
2	chr2:136507185:G:C	0	136507185	C	G
2	chr2:136507204:C:T	0	136507204	T	C
2	chr2:136507298:G:A	0	136507298	A	G
2	chr2:136507689:C:G	0	136507689	G	C
2	chr2:136507744:A:G	0	136507744	G	A
2	chr2:136507959:T:C	0	136507959	C	T
2	chr2:136508045:T:C	0	136508045	C	T
2	chr2:136508211:A:G	0	136508211	G	A
2	chr2:136508233:G:A	0	136508233	A	G
2	chr2:136508401:G:A	0	136508401	A	G
2	chr2:136509972:T:G	0	136509972	G	T
2	chr2:136510576:TCTCTCCCTCA:T	0	136510576	T	TCTCTCCCTCA
2	chr2:136511073:C:T	0	136511073	T	C
2	chr2:136511680:G:A	0	136511680	A	G
2	chr2:136512061:C:T	0	136512061	T	C
2	chr2:136513267:C:T	0	136513267	T	C
2	chr2:136514339:C:A	0	136514339	A	C
2	chr2:136514449:C:T	0	136514449	T	C
2	chr2:136514497:G:A	0	136514497	A	G
2	chr2:136516079:TA:T	0	136516079	T	TA
2	chr2:136516184:A:G	0	136516184	G	A
2	chr2:136516626:C:T	0	136516626	T	C
2	chr2:136517825:C:T	0	136517825	T	C
2	chr2:136519642:C:G	0	136519642	G	C
2	chr2:136519683:A:G	0	136519683	G	A
2	chr2:136520859:T:A	0	136520859	A	T
2	chr2:136521308:A:G	0	136521308	G	A
2	chr2:136521919:G:C	0	136521919	C	G
2	chr2:136522281:G:T	0	136522281	T	G
2	chr2:136522811:C:T	0	136522811	T	C
2	chr2:136522993:G:A	0	136522993	A	G
2	chr2:136523041:T:C	0	136523041	C	T
2	chr2:136523042:G:A	0	136523042	A	G
2	chr2:136523291:G:T	0	136523291	T	G
2	chr2:136523317:A:AT	0	136523317	AT	A
2	chr2:136523508:C:T	0	136523508	T	C
2	chr2:136523671:T:C	0	136523671	C	T
2	chr2:136523747:A:G	0	136523747	G	A
2	chr2:136524651:T:G	0	136524651	G	T
2	chr2:136524776:T:C	0	136524776	C	T
2	chr2:136525024:T:C	0	136525024	C	T
2	chr2:136525156:T:C	0	136525156	C	T
2	chr2:136525449:C:A	0	136525449	A	C
```
