## Supplementary material for "Characterization of shared and ancestry-specific signals driving complex traits using multi-ancestry fine-mapping": mesusiecsinfo

```
*************************************************************

  Multiple Ancestry Sum of Single Effect Model (MESuSiE)          

   Visit http://www.xzlab.org/software.html For Update            

            (C) 2022 Boran Gao, Xiang Zhou                        

              GNU General Public License                          

*************************************************************
# Start data processing for sufficient statistics 
# Create MESuSiE object 
# Start data analysis 

# Data analysis is done, and now generates result 

Potential causal SNPs with PIP > 0.5:  rs12991836 

Credible sets for effects: 
$cs
$cs$L1
[1] 364 365

$cs$L2
[1] 360 361 367 368 371 373 374 395


$cs_category
       L1        L2 
"eur_afr"     "eur" 

$purity
   min.abs.corr mean.abs.corr median.abs.corr
L1      1.00000     1.0000000        1.000000
L2      0.76032     0.9009192        0.922362

$cs_index
[1] 1 2

$coverage
[1] 0.9989097 0.9656311

$requested_coverage
[1] 0.95


 Use MESuSiE_Plot() for visualization
# Total time used for the analysis: 0.05 mins
```
