## Supplementary material for "Characterization of shared and ancestry-specific signals driving complex traits using multi-ancestry fine-mapping": mesusieoutput

```
                eur          afr      eur_afr
  [1,] 1.677339e-05 0.0001268203 5.581952e-06
  [2,] 2.078116e-05 0.0001267307 6.871856e-06
  [3,] 2.956255e-05 0.0001286950 1.016802e-05
  [4,] 1.924420e-05 0.0001310368 6.437670e-06
  [5,] 3.162088e-05 0.0001276940 1.055036e-05
  [6,] 7.279747e-05 0.0001309767 2.522938e-05
  [7,] 4.685264e-05 0.0001270798 1.585298e-05
  [8,] 1.284151e-04 0.0001308200 4.350597e-05
  [9,] 1.362837e-04 0.0001315586 4.843625e-05
 [10,] 3.794086e-05 0.0001267372 1.269221e-05
 [11,] 3.530468e-05 0.0001268791 1.177975e-05
 [12,] 1.635393e-05 0.0001270073 5.445744e-06
 [13,] 7.493315e-05 0.0001319531 2.637254e-05
 [14,] 3.501975e-05 0.0001267967 1.167671e-05
 [15,] 1.656763e-05 0.0001256923 5.524002e-06
 [16,] 6.723368e-05 0.0001318344 2.355769e-05
 [17,] 3.420934e-05 0.0001287862 1.180131e-05
 [18,] 2.074242e-05 0.0001260028 6.949832e-06
 [19,] 2.860490e-05 0.0001275653 9.726515e-06
 [20,] 6.597328e-05 0.0001313872 2.385212e-05
 [21,] 4.221214e-05 0.0001290988 1.382491e-05
 [22,] 1.957801e-05 0.0001411573 6.753859e-06
 [23,] 2.723067e-05 0.0001276839 9.056014e-06
 [24,] 4.456404e-04 0.0001274659 1.592348e-04
 [25,] 8.843628e-05 0.0001323776 3.223027e-05
 [26,] 2.212836e-05 0.0001265939 7.407303e-06
 [27,] 9.266013e-03 0.0001267009 3.239932e-03
 [28,] 3.255718e-05 0.0001281477 1.091813e-05
 [29,] 7.038666e-03 0.0001267009 2.460144e-03
 [30,] 2.159122e-05 0.0001290135 7.288614e-06
 [31,] 9.903652e-03 0.0001265260 3.417576e-03
 [32,] 1.056239e-02 0.0001265534 3.668130e-03
 [33,] 2.311019e-02 0.0001264849 8.001847e-03
 [34,] 1.028000e-02 0.0001264948 3.562477e-03
 [35,] 8.457015e-04 0.0001252055 2.971738e-04
 [36,] 1.304734e-02 0.0001264375 4.512640e-03
 [37,] 3.263691e-05 0.0001281799 1.096874e-05
 [38,] 2.879036e-02 0.0001263808 9.936173e-03
 [39,] 1.243460e-02 0.0001264375 4.300693e-03
 [40,] 3.400700e-02 0.0001263478 1.169232e-02
 [41,] 1.658224e-05 0.0001282714 5.511857e-06
 [42,] 1.152455e-02 0.0001265032 4.024867e-03
 [43,] 1.591620e-02 0.0001265032 5.560213e-03
 [44,] 1.134864e-02 0.0001265163 3.967931e-03
 [45,] 3.061864e-02 0.0001264320 1.066559e-02
 [46,] 2.864454e-02 0.0001263986 9.982258e-03
 [47,] 1.295822e-02 0.0001264577 4.522853e-03
 [48,] 1.316168e-02 0.0001264577 4.593926e-03
 [49,] 4.321527e-05 0.0001314286 1.462267e-05
 [50,] 2.467435e-05 0.0001306832 8.166957e-06
 [51,] 1.468180e-02 0.0001265298 5.157585e-03
 [52,] 8.630904e-05 0.0001278735 2.847026e-05
 [53,] 2.760245e-02 0.0001264841 9.662588e-03
 [54,] 5.328682e-02 0.0001264577 1.861047e-02
 [55,] 6.743531e-05 0.0001277697 2.239641e-05
 [56,] 2.113882e-02 0.0001265111 7.416737e-03
 [57,] 8.109158e-04 0.0001268155 2.888032e-04
 [58,] 2.944609e-04 0.0001266854 1.032045e-04
 [59,] 7.629734e-04 0.0001266261 2.680626e-04
 [60,] 5.594857e-05 0.0001284648 1.854716e-05
 [61,] 3.925659e-05 0.0001332213 1.406440e-05
 [62,] 6.620307e-05 0.0001278277 2.218462e-05
 [63,] 7.284649e-04 0.0001266261 2.558776e-04
 [64,] 4.098551e-04 0.0001267692 1.454437e-04
 [65,] 1.806490e-05 0.0001290869 6.105002e-06
 [66,] 6.273764e-04 0.0001246219 2.194148e-04
 [67,] 7.486680e-04 0.0001266387 2.653536e-04
 [68,] 8.506907e-04 0.0001266387 3.017148e-04
 [69,] 3.303927e-04 0.0001267058 1.168067e-04
 [70,] 8.706415e-04 0.0001266888 3.098835e-04
 [71,] 3.280996e-05 0.0001316907 1.117294e-05
 [72,] 8.771720e-04 0.0001266888 3.122222e-04
 [73,] 7.688220e-04 0.0001266888 2.734398e-04
 [74,] 8.595506e-04 0.0001267058 3.062741e-04
 [75,] 3.240094e-04 0.0001267955 1.150767e-04
 [76,] 4.982268e-04 0.0001245317 1.732706e-04
 [77,] 5.576205e-05 0.0001276139 1.853549e-05
 [78,] 6.573361e-05 0.0001277178 2.166169e-05
 [79,] 6.559015e-05 0.0001277309 2.158639e-05
 [80,] 6.573361e-05 0.0001277178 2.166169e-05
 [81,] 3.470167e-04 0.0001267775 1.232321e-04
 [82,] 3.470167e-04 0.0001267775 1.232321e-04
 [83,] 3.470167e-04 0.0001267775 1.232321e-04
 [84,] 4.801929e-04 0.0001244886 1.665932e-04
 [85,] 6.464057e-05 0.0001277870 2.144218e-05
 [86,] 6.336198e-05 0.0001277857 2.099579e-05
 [87,] 6.477741e-05 0.0001277858 2.145645e-05
 [88,] 3.221187e-04 0.0001269069 1.150376e-04
 [89,] 6.626682e-05 0.0001277649 2.192262e-05
 [90,] 6.500822e-05 0.0001277170 2.138155e-05
 [91,] 4.569571e-04 0.0001244655 1.583021e-04
 [92,] 6.318793e-05 0.0001276990 2.078863e-05
 [93,] 3.387803e-04 0.0001269475 1.213011e-04
 [94,] 3.497635e-04 0.0001269261 1.251576e-04
 [95,] 6.369216e-05 0.0001276812 2.094105e-05
 [96,] 2.760901e-05 0.0001282657 9.396827e-06
 [97,] 4.972330e-04 0.0001244911 1.725460e-04
 [98,] 6.340061e-05 0.0001277473 2.095591e-05
 [99,] 6.365011e-05 0.0001276783 2.093140e-05
[100,] 6.511948e-05 0.0001276783 2.140200e-05
[101,] 5.939889e-04 0.0001248243 2.097157e-04
[102,] 6.457107e-05 0.0001278385 2.132773e-05
[103,] 6.327065e-05 0.0001278385 2.090478e-05
[104,] 3.049859e-04 0.0001265097 1.066384e-04
[105,] 1.786510e-05 0.0001268986 5.998266e-06
[106,] 6.340061e-05 0.0001277826 2.083864e-05
[107,] 6.351837e-05 0.0001277795 2.088035e-05
[108,] 6.443285e-05 0.0001277761 2.117766e-05
[109,] 2.669086e-04 0.0001265272 9.348401e-05
[110,] 6.443285e-05 0.0001277765 2.117702e-05
[111,] 6.497555e-05 0.0001277736 2.135510e-05
[112,] 1.880113e-04 0.0001241756 6.414124e-05
[113,] 6.277259e-05 0.0001278160 2.074483e-05
[114,] 2.651528e-04 0.0001265109 9.278647e-05
[115,] 6.301349e-05 0.0001278184 2.081495e-05
[116,] 6.322628e-05 0.0001278179 2.088561e-05
[117,] 6.457107e-05 0.0001278121 2.134709e-05
[118,] 6.301349e-05 0.0001278332 2.084304e-05
[119,] 6.642059e-05 0.0001278348 2.194623e-05
[120,] 6.497743e-05 0.0001278340 2.147980e-05
[121,] 2.783860e-04 0.0001264615 9.721176e-05
[122,] 3.941623e-04 0.0001244005 1.359611e-04
[123,] 2.688773e-04 0.0001265109 9.410270e-05
[124,] 6.430928e-05 0.0001277558 2.117070e-05
[125,] 6.497743e-05 0.0001278340 2.147980e-05
[126,] 4.382875e-05 0.0001311133 1.476118e-05
[127,] 2.882437e-04 0.0001264768 1.007724e-04
[128,] 2.651503e-04 0.0001264611 9.255158e-05
[129,] 6.430928e-05 0.0001277644 2.119981e-05
[130,] 6.430928e-05 0.0001277644 2.119981e-05
[131,] 6.289897e-05 0.0001277860 2.070568e-05
[132,] 3.706223e-05 0.0001258359 1.231206e-05
[133,] 2.697436e-04 0.0001264952 9.452615e-05
[134,] 6.264711e-05 0.0001278561 2.071749e-05
[135,] 2.726699e-04 0.0001265603 9.568081e-05
[136,] 6.241119e-05 0.0001278752 2.065195e-05
[137,] 3.330895e-04 0.0001264061 1.169304e-04
[138,] 6.556305e-05 0.0001278609 2.164756e-05
[139,] 6.529087e-05 0.0001278545 2.158826e-05
[140,] 9.026679e-05 0.0001313253 3.130662e-05
[141,] 6.716432e-05 0.0001278518 2.222365e-05
[142,] 6.486837e-05 0.0001278734 2.160451e-05
[143,] 1.757914e-03 0.0001263390 6.202087e-04
[144,] 6.234175e-05 0.0001277675 2.055821e-05
[145,] 7.146511e-05 0.0001278363 2.358133e-05
[146,] 6.269756e-05 0.0001278529 2.075147e-05
[147,] 6.294732e-05 0.0001278534 2.082928e-05
[148,] 6.211266e-05 0.0001278770 2.054561e-05
[149,] 6.211266e-05 0.0001278762 2.054926e-05
[150,] 6.598546e-05 0.0001278820 2.178649e-05
[151,] 2.029450e-03 0.0001262218 7.118295e-04
[152,] 2.738486e-03 0.0001261471 9.544968e-04
[153,] 9.580622e-04 0.0001238911 3.235958e-04
[154,] 6.142119e-05 0.0001278632 2.029486e-05
[155,] 9.010537e-04 0.0001238745 3.039136e-04
[156,] 9.010537e-04 0.0001238612 3.035288e-04
[157,] 2.847122e-03 0.0001238233 9.519590e-04
[158,] 6.253995e-05 0.0001280396 2.050696e-05
[159,] 6.096570e-05 0.0001280723 2.000210e-05
[160,] 2.129383e-03 0.0001261085 7.422955e-04
[161,] 1.756316e-03 0.0001261232 6.129217e-04
[162,] 2.149586e-03 0.0001261232 7.503241e-04
[163,] 7.982448e-04 0.0001237037 2.639874e-04
[164,] 7.429229e-04 0.0001236293 2.413970e-04
[165,] 2.246895e-03 0.0001237092 7.274169e-04
[166,] 2.010079e-03 0.0001237059 6.503968e-04
[167,] 2.088015e-03 0.0001260654 7.250247e-04
[168,] 7.412078e-04 0.0001237130 2.421568e-04
[169,] 1.983607e-03 0.0001239476 6.725986e-04
[170,] 2.130014e-03 0.0001260796 7.405780e-04
[171,] 6.764478e-04 0.0001238755 2.283094e-04
[172,] 6.689652e-04 0.0001239373 2.269674e-04
[173,] 6.764478e-04 0.0001238889 2.285804e-04
[174,] 7.437259e-04 0.0001238752 2.509649e-04
[175,] 3.776253e-05 0.0001279502 1.260819e-05
[176,] 6.840294e-04 0.0001237771 2.286021e-04
[177,] 5.973382e-05 0.0001278457 1.967378e-05
[178,] 7.437259e-04 0.0001237116 2.463511e-04
[179,] 2.343258e-03 0.0001238041 7.822384e-04
[180,] 4.360690e-05 0.0001262441 1.522136e-05
[181,] 2.429593e-03 0.0001237174 8.008370e-04
[182,] 8.076794e-04 0.0001237820 2.699156e-04
[183,] 2.972892e-03 0.0001237820 9.885931e-04
[184,] 5.596882e-05 0.0001279759 1.857815e-05
[185,] 6.993056e-05 0.0001303147 2.299654e-05
[186,] 4.596095e-05 0.0001309310 1.531348e-05
[187,] 2.088015e-03 0.0001257408 7.025858e-04
[188,] 5.269629e-05 0.0001230110 1.802210e-05
[189,] 7.003662e-04 0.0001240529 2.396575e-04
[190,] 2.625128e-03 0.0001240768 8.995916e-04
[191,] 2.370108e-03 0.0001260401 8.242696e-04
[192,] 7.607934e-04 0.0001238623 2.564089e-04
[193,] 3.347510e-03 0.0001260138 1.161115e-03
[194,] 2.991622e-03 0.0001238674 1.012221e-03
[195,] 1.663674e-05 0.0001284465 5.570674e-06
[196,] 4.090719e-05 0.0001242292 1.408216e-05
[197,] 2.378795e-03 0.0001238701 8.001056e-04
[198,] 3.305407e-05 0.0001311845 1.104038e-05
[199,] 2.444302e-03 0.0001241138 8.400930e-04
[200,] 5.682550e-05 0.0001280021 1.882091e-05
[201,] 7.607934e-04 0.0001241015 2.612039e-04
[202,] 8.381065e-04 0.0001241015 2.877685e-04
[203,] 3.298623e-03 0.0001262668 1.166215e-03
[204,] 1.659047e-05 0.0001281113 5.550815e-06
[205,] 1.230516e-02 0.0001262471 4.363887e-03
[206,] 5.910251e-05 0.0001278784 1.955900e-05
[207,] 2.659885e-03 0.0001263173 9.467759e-04
[208,] 4.174450e-03 0.0001240973 1.432192e-03
[209,] 3.237295e-05 0.0001284519 1.100609e-05
[210,] 2.685798e-03 0.0001265850 9.716120e-04
[211,] 2.131537e-05 0.0001280867 7.299600e-06
[212,] 3.542026e-03 0.0001249091 1.277258e-03
[213,] 3.755905e-05 0.0001273812 1.248136e-05
[214,] 3.289556e-03 0.0001249250 1.183094e-03
[215,] 8.382077e-04 0.0001254786 3.056992e-04
[216,] 2.998161e-03 0.0001266242 1.088046e-03
[217,] 5.772131e-05 0.0001280945 1.930865e-05
[218,] 5.972691e-05 0.0001254906 2.088576e-05
[219,] 6.072201e-05 0.0001258769 2.130377e-05
[220,] 3.882682e-05 0.0001327899 1.388491e-05
[221,] 3.650167e-03 0.0001252019 1.334570e-03
[222,] 5.888967e-05 0.0001283395 1.984775e-05
[223,] 3.118878e-03 0.0001266657 1.135194e-03
[224,] 3.492052e-03 0.0001256287 1.299307e-03
[225,] 5.146242e-05 0.0001319546 1.853971e-05
[226,] 6.031758e-05 0.0001280829 2.026524e-05
[227,] 2.689670e-03 0.0001254009 9.904187e-04
[228,] 2.289339e-03 0.0001256874 8.496379e-04
[229,] 2.174505e-03 0.0001253676 7.965212e-04
[230,] 5.511826e-05 0.0001286636 1.827965e-05
[231,] 6.563696e-05 0.0001280598 2.210391e-05
[232,] 3.558716e-03 0.0001268032 1.304499e-03
[233,] 3.309022e-05 0.0001306851 1.091197e-05
[234,] 3.635218e-03 0.0001270036 1.349294e-03
[235,] 6.080095e-05 0.0001263689 2.136796e-05
[236,] 4.786333e-03 0.0001270075 1.780524e-03
[237,] 6.577151e-05 0.0001279876 2.208058e-05
[238,] 4.645347e-03 0.0001260883 1.758968e-03
[239,] 5.493343e-03 0.0001260883 2.083078e-03
[240,] 7.051907e-05 0.0001279508 2.365332e-05
[241,] 7.016294e-05 0.0001280662 2.367418e-05
[242,] 7.368923e-05 0.0001279738 2.476521e-05
[243,] 2.547365e-05 0.0001241326 8.659548e-06
[244,] 5.067223e-05 0.0001344786 1.840457e-05
[245,] 2.454219e-05 0.0001268806 8.435561e-06
[246,] 3.732743e-03 0.0001271038 1.391036e-03
[247,] 6.789093e-05 0.0001298871 2.248517e-05
[248,] 5.352701e-03 0.0001257216 1.990550e-03
[249,] 5.332010e-03 0.0001257982 1.989152e-03
[250,] 1.703850e-05 0.0001277185 5.711611e-06
[251,] 3.926292e-03 0.0001269668 1.448211e-03
[252,] 5.286402e-03 0.0001269668 1.953539e-03
[253,] 5.940634e-03 0.0001257204 2.216161e-03
[254,] 3.910341e-03 0.0001272221 1.464820e-03
[255,] 1.687900e-05 0.0001313877 5.678610e-06
[256,] 5.312555e-03 0.0001270847 1.973731e-03
[257,] 4.714010e-03 0.0001258001 1.757189e-03
[258,] 5.605927e-05 0.0001279073 1.855221e-05
[259,] 5.745183e-05 0.0001279254 1.916386e-05
[260,] 3.828703e-05 0.0001294268 1.270963e-05
[261,] 5.195066e-03 0.0001274141 1.964240e-03
[262,] 4.095791e-03 0.0001275365 1.555986e-03
[263,] 4.611035e-03 0.0001267457 1.659100e-03
[264,] 7.902794e-05 0.0001278159 2.636064e-05
[265,] 7.547242e-05 0.0001280338 2.540655e-05
[266,] 5.442478e-05 0.0001281352 1.820173e-05
[267,] 3.859729e-05 0.0001279985 1.285185e-05
[268,] 7.781152e-05 0.0001280210 2.618229e-05
[269,] 3.861461e-05 0.0001291928 1.288710e-05
[270,] 3.855926e-05 0.0001292733 1.284243e-05
[271,] 7.570642e-05 0.0001280664 2.553379e-05
[272,] 7.854164e-05 0.0001278805 2.636303e-05
[273,] 5.455218e-05 0.0001278422 1.816775e-05
[274,] 5.842732e-05 0.0001278699 1.948151e-05
[275,] 5.567647e-05 0.0001280338 1.862878e-05
[276,] 6.063468e-05 0.0001280169 2.032370e-05
[277,] 5.506096e-05 0.0001280476 1.841253e-05
[278,] 6.076117e-05 0.0001280169 2.036693e-05
[279,] 5.842732e-05 0.0001279046 1.949817e-05
[280,] 3.522249e-05 0.0001311783 1.184283e-05
[281,] 7.591840e-05 0.0001279895 2.544406e-05
[282,] 5.629479e-05 0.0001280285 1.884139e-05
[283,] 5.562226e-05 0.0001279888 1.858082e-05
[284,] 5.478704e-05 0.0001281579 1.829581e-05
[285,] 6.196179e-05 0.0001278918 2.067445e-05
[286,] 6.279813e-05 0.0001279053 2.094159e-05
[287,] 6.015183e-05 0.0001280149 2.013142e-05
[288,] 5.467989e-05 0.0001281247 1.824376e-05
[289,] 1.762783e-05 0.0001268074 5.844734e-06
[290,] 5.586029e-05 0.0001282363 1.868058e-05
[291,] 5.627338e-05 0.0001282426 1.869007e-05
[292,] 6.951946e-05 0.0001278883 2.312255e-05
[293,] 3.059849e-04 0.0001295110 1.066535e-04
[294,] 3.215872e-04 0.0001295988 1.125841e-04
[295,] 2.840938e-04 0.0001295643 9.920887e-05
[296,] 3.215872e-04 0.0001296931 1.129777e-04
[297,] 3.400334e-04 0.0001297546 1.197166e-04
[298,] 3.314267e-04 0.0001297098 1.164670e-04
[299,] 1.918840e-04 0.0001298887 6.745733e-05
[300,] 1.818752e-04 0.0001299027 6.393753e-05
[301,] 1.360138e-04 0.0001298411 4.754065e-05
[302,] 2.024767e-04 0.0001299694 7.136439e-05
[303,] 1.319726e-04 0.0001298209 4.609742e-05
[304,] 1.900659e-05 0.0001263611 6.236225e-06
[305,] 1.817738e-05 0.0001264064 5.981339e-06
[306,] 1.655475e-04 0.0001299092 5.814788e-05
[307,] 1.321192e-04 0.0001298957 4.624316e-05
[308,] 1.686736e-04 0.0001300535 5.948524e-05
[309,] 4.431935e-05 0.0001289523 1.494249e-05
[310,] 2.119145e-04 0.0001299981 7.481561e-05
[311,] 1.507014e-04 0.0001299075 5.279752e-05
[312,] 3.767377e-04 0.0001301428 1.945921e-04
[313,] 2.677661e-04 0.0001298575 9.439692e-05
[314,] 1.622011e-04 0.0001299442 5.692570e-05
[315,] 4.602864e-05 0.0001288322 1.547500e-05
[316,] 3.556735e-04 0.0001299539 1.263258e-04
[317,] 4.128546e-04 0.0001299687 1.468361e-04
[318,] 3.601063e-04 0.0001300436 1.282776e-04
[319,] 4.152283e-04 0.0001300299 1.480262e-04
[320,] 2.718311e-04 0.0001299300 9.608526e-05
[321,] 1.908900e-05 0.0001238674 6.299005e-06
[322,] 3.346741e-04 0.0001299552 1.186525e-04
[323,] 3.071015e-04 0.0001298054 1.082359e-04
[324,] 2.870558e-04 0.0001299672 1.015677e-04
[325,] 2.828314e-04 0.0001302923 1.009748e-04
[326,] 3.034623e-04 0.0001301513 1.079472e-04
[327,] 4.668428e-04 0.0001302135 1.672864e-04
[328,] 6.573632e-05 0.0001304967 2.166534e-05
[329,] 5.325802e-04 0.0001304883 1.820352e-04
[330,] 3.014657e-05 0.0001287444 1.018615e-05
[331,] 4.263810e-04 0.0001303934 1.441513e-04
[332,] 2.837991e-05 0.0001286199 9.512908e-06
[333,] 4.441890e-04 0.0001303839 1.500785e-04
[334,] 1.965070e-05 0.0001256953 6.626848e-06
[335,] 4.415174e-04 0.0001303876 1.490680e-04
[336,] 4.174299e-04 0.0001304952 1.427566e-04
[337,] 4.341839e-05 0.0001282884 1.498742e-05
[338,] 1.714309e-05 0.0001230009 5.687760e-06
[339,] 1.903715e-04 0.0001294572 8.421157e-05
[340,] 5.636111e-04 0.0001304529 1.912912e-04
[341,] 4.831778e-04 0.0001304913 1.647135e-04
[342,] 5.159571e-04 0.0001304871 1.757416e-04
[343,] 7.811994e-05 0.0001282598 2.655614e-05
[344,] 4.117885e-04 0.0001304941 1.407086e-04
[345,] 1.990285e-05 0.0001262210 2.099666e-05
[346,] 4.627561e-04 0.0001304708 1.577841e-04
[347,] 4.270208e-04 0.0001305340 1.459006e-04
[348,] 4.831778e-04 0.0001305508 1.656391e-04
[349,] 3.673347e-05 0.0001314130 1.225732e-05
[350,] 4.176460e-05 0.0001275431 1.379815e-05
[351,] 3.878085e-04 0.0001307686 1.348089e-04
[352,] 4.706358e-05 0.0001271024 1.556357e-05
[353,] 5.112450e-05 0.0001304292 1.696277e-05
[354,] 5.263201e-05 0.0001304324 1.745413e-05
[355,] 4.450467e-05 0.0001304318 1.477950e-05
[356,] 1.738609e-05 0.0001285341 5.814076e-06
[357,] 2.166019e-04 0.0001324463 7.788932e-05
[358,] 3.422792e-05 0.0001282497 1.139565e-05
[359,] 3.736357e-05 0.0001255565 1.267525e-05
[360,] 2.538044e-02 0.0001338465 3.308542e-02
[361,] 4.380449e-02 0.0001336990 5.612020e-02
[362,] 3.905322e-05 0.0001274492 1.311854e-05
[363,] 4.017567e-05 0.0001273905 1.347419e-05
[364,] 2.212207e-02 0.0001226672 2.425247e-01
[365,] 4.789833e-02 0.0001227447 6.863556e-01
[366,] 1.413581e-03 0.0001338515 5.422316e-04
[367,] 4.033221e-02 0.0001291416 1.585210e-02
[368,] 4.886611e-02 0.0001290424 1.809673e-02
[369,] 5.388619e-04 0.0001293398 2.213543e-04
[370,] 1.843333e-04 0.0001291464 6.567913e-05
[371,] 1.186027e-01 0.0001298273 6.215114e-02
[372,] 3.190937e-05 0.0001296892 1.068288e-05
[373,] 1.232948e-01 0.0001300155 6.946007e-02
[374,] 4.589927e-02 0.0001291134 1.642247e-02
[375,] 2.866175e-04 0.0001252683 6.812702e-05
[376,] 5.389448e-05 0.0001227771 1.789639e-05
[377,] 3.168726e-04 0.0001252455 7.339480e-05
[378,] 2.496604e-04 0.0001251964 5.857251e-05
[379,] 1.907863e-04 0.0001250311 4.091249e-05
[380,] 3.444537e-05 0.0001304857 1.159304e-05
[381,] 2.184497e-04 0.0001250319 4.527488e-05
[382,] 3.345119e-04 0.0001249793 6.655337e-05
[383,] 3.345119e-04 0.0001249816 6.587590e-05
[384,] 3.260439e-04 0.0001315440 1.190700e-04
[385,] 1.856369e-04 0.0001255841 2.733054e-05
[386,] 1.856369e-04 0.0001255261 2.771213e-05
[387,] 3.641779e-05 0.0001267460 1.197603e-05
[388,] 3.704390e-04 0.0001314601 1.358127e-04
[389,] 6.699912e-05 0.0001223780 2.212277e-05
[390,] 1.941884e-04 0.0001249436 3.841506e-05
[391,] 1.714156e-03 0.0001295908 7.189955e-04
[392,] 2.479133e-04 0.0001249831 4.974519e-05
[393,] 3.354135e-05 0.0001297450 1.115274e-05
[394,] 5.032210e-05 0.0001251296 9.626729e-06
[395,] 1.649779e-01 0.0001299274 8.327094e-02
[396,] 3.354899e-05 0.0001297641 1.115286e-05
[397,] 1.516569e-03 0.0001297973 6.827143e-04
[398,] 2.136035e-05 0.0001264311 6.062765e-06
[399,] 1.010257e-04 0.0001232136 3.457767e-05
[400,] 2.077266e-05 0.0001264311 6.059529e-06
[401,] 3.388296e-05 0.0001289954 1.120653e-05
[402,] 2.669429e-05 0.0001243947 8.842614e-06
[403,] 7.400753e-03 0.0001310368 5.000372e-03
[404,] 3.348044e-05 0.0001288780 1.109554e-05
[405,] 3.328973e-05 0.0001288872 1.104348e-05
[406,] 9.563032e-05 0.0001307350 5.556719e-05
[407,] 5.934033e-03 0.0001301781 3.192083e-03
[408,] 3.355061e-05 0.0001287241 1.111978e-05
[409,] 9.302513e-05 0.0001244199 3.146738e-05
[410,] 4.234253e-05 0.0001227061 1.429010e-05
[411,] 2.772832e-05 0.0001244401 9.161684e-06
[412,] 4.306944e-05 0.0001225025 1.447634e-05
[413,] 3.358400e-05 0.0001289991 1.112137e-05
[414,] 3.745694e-05 0.0001223825 1.254374e-05
[415,] 4.044794e-05 0.0001267541 1.402759e-05
[416,] 4.224388e-05 0.0001222952 1.409738e-05
[417,] 3.572860e-05 0.0001295133 1.174374e-05
[418,] 3.607376e-05 0.0001306980 1.168303e-05
[419,] 2.119709e-05 0.0001236871 7.160738e-06
[420,] 1.717347e-05 0.0001224915 5.699794e-06
[421,] 3.044893e-05 0.0001307002 1.014492e-05
[422,] 3.384762e-05 0.0001332083 1.089706e-05
[423,] 3.347489e-05 0.0001331855 1.079042e-05
[424,] 3.189524e-05 0.0001310047 1.094886e-05
[425,] 1.822307e-05 0.0001497423 6.278787e-06
[426,] 2.949654e-05 0.0001308927 9.722818e-06
[427,] 5.763638e-05 0.0001313653 1.966492e-05
[428,] 2.989202e-05 0.0001628451 9.254094e-06
[429,] 2.253127e-05 0.0001614223 7.004662e-06
[430,] 1.473786e-04 0.0001306124 5.013431e-05
[431,] 8.397554e-05 0.0001307593 2.788833e-05
[432,] 2.502147e-05 0.0001776388 8.916918e-06
[433,] 2.502147e-05 0.0001784516 8.922198e-06
[434,] 2.539094e-05 0.0001777601 9.105921e-06
[435,] 1.842747e-04 0.0001261182 6.383825e-05
[436,] 2.516405e-05 0.0001804306 9.007373e-06
[437,] 2.408195e-05 0.0001970379 8.481353e-06
[438,] 1.775115e-04 0.0001250878 6.012847e-05
[439,] 2.034962e-04 0.0001245760 6.830668e-05
[440,] 2.113491e-04 0.0001245446 7.107563e-05
[441,] 2.277666e-04 0.0001245840 7.650014e-05
[442,] 2.034962e-04 0.0001244918 6.817915e-05
[443,] 2.113491e-04 0.0001244918 7.081011e-05
[444,] 2.034962e-04 0.0001245064 6.825574e-05
[445,] 5.170054e-05 0.0002081108 1.394455e-05
[446,] 3.345681e-05 0.0002098663 9.779243e-06
[447,] 5.062948e-05 0.0002043335 1.375004e-05
[448,] 5.114141e-05 0.0001963741 1.397505e-05
[449,] 1.963447e-04 0.0001244129 6.567918e-05
[450,] 2.040917e-04 0.0001310338 7.157043e-05
[451,] 1.998815e-04 0.0001243200 6.663901e-05
[452,] 2.762257e-04 0.0001243496 9.107163e-05
[453,] 2.113491e-04 0.0001246447 6.812800e-05
[454,] 5.051255e-05 0.0002266141 1.346662e-05
[455,] 2.133152e-04 0.0001242936 7.023989e-05
[456,] 5.129415e-05 0.0002266141 1.365160e-05
[457,] 2.046693e-04 0.0001310134 7.168602e-05
[458,] 2.215740e-04 0.0001242240 7.318319e-05
[459,] 2.381333e-04 0.0001242243 7.877422e-05
[460,] 2.381333e-04 0.0001242251 7.882075e-05
[461,] 5.157106e-05 0.0002271295 1.370717e-05
[462,] 4.918507e-05 0.0002257510 1.315594e-05
[463,] 3.095528e-04 0.0001243511 1.019338e-04
[464,] 3.276019e-05 0.0001303195 1.090715e-05
[465,] 1.729868e-04 0.0001286874 5.277360e-05
[466,] 2.083784e-04 0.0001311286 7.340288e-05
[467,] 5.404392e-05 0.0002167274 1.441368e-05
[468,] 3.181745e-05 0.0002106328 9.429963e-06
[469,] 3.362804e-05 0.0001309894 1.115979e-05
[470,] 1.879731e-04 0.0001310230 6.573161e-05
[471,] 3.385484e-05 0.0001829175 1.000557e-05
[472,] 1.392832e-04 0.0001287129 4.270392e-05
[473,] 3.309506e-05 0.0001304612 1.105786e-05
[474,] 3.474119e-05 0.0001938843 1.012078e-05
[475,] 2.534596e-05 0.0002440244 7.373091e-06
[476,] 1.262752e-04 0.0001313139 3.812677e-05
[477,] 2.280835e-05 0.0001387821 7.875908e-06
[478,] 3.293386e-05 0.0001291551 1.095674e-05
[479,] 4.633723e-05 0.0001768577 1.289250e-05
[480,] 2.032479e-05 0.0001762705 7.186460e-06
[481,] 2.480441e-05 0.0001656865 7.819458e-06
[482,] 1.635849e-04 0.0001308959 5.659469e-05
[483,] 3.667565e-05 0.0001321276 1.185595e-05
[484,] 6.248299e-05 0.0001306431 2.069200e-05
[485,] 2.046615e-05 0.0001532351 6.646531e-06
[486,] 1.489929e-04 0.0001314031 5.249879e-05
[487,] 1.514665e-04 0.0001314438 5.354078e-05
[488,] 1.530773e-04 0.0001314327 5.408961e-05
[489,] 1.414382e-04 0.0001313538 4.973306e-05
[490,] 2.711028e-05 0.0001544873 8.404202e-06
[491,] 3.506103e-05 0.0001301987 1.169056e-05
[492,] 1.838402e-04 0.0001310873 6.422647e-05
[493,] 1.606435e-04 0.0001310326 5.588811e-05
[494,] 2.993282e-05 0.0001234820 9.936458e-06
[495,] 2.716250e-05 0.0001268081 8.912184e-06
[496,] 7.939845e-05 0.0001315961 2.714840e-05
[497,] 7.869667e-05 0.0001315066 2.682931e-05
[498,] 2.449959e-05 0.0001238243 8.023170e-06
[499,] 7.545474e-05 0.0001314291 2.543146e-05
[500,] 7.470255e-05 0.0001316015 2.514352e-05
[501,] 7.044118e-05 0.0001303201 2.432265e-05
[502,] 7.580165e-05 0.0001314235 2.561315e-05
[503,] 2.635496e-05 0.0001302797 8.787184e-06
[504,] 2.634491e-05 0.0001302370 8.778994e-06
[505,] 2.410398e-05 0.0001308584 8.014035e-06
[506,] 2.868439e-05 0.0001314258 9.067669e-06
[507,] 2.372388e-05 0.0001312013 7.572176e-06
[508,] 2.142627e-05 0.0001305437 7.132594e-06
[509,] 2.724101e-05 0.0001263702 8.762374e-06
[510,] 2.520809e-05 0.0001325366 7.991886e-06
[511,] 2.829085e-05 0.0001272494 9.051881e-06
[512,] 3.894327e-05 0.0001363042 1.187007e-05
[513,] 3.855602e-05 0.0001361777 1.176474e-05
[514,] 4.020025e-05 0.0001309481 1.378638e-05
[515,] 3.973874e-05 0.0001364984 1.209290e-05
[516,] 3.933746e-05 0.0001364984 1.197957e-05
[517,] 3.190288e-05 0.0001269624 1.017848e-05
[518,] 2.656693e-05 0.0001332864 8.383816e-06
[519,] 2.202834e-05 0.0001302365 7.340937e-06
[520,] 3.003677e-05 0.0001283677 9.551738e-06
[521,] 2.112682e-05 0.0001306592 7.040739e-06
[522,] 2.113643e-05 0.0001306540 7.045930e-06
[523,] 2.112146e-05 0.0001306628 7.039869e-06
[524,] 3.159780e-05 0.0001399347 9.727861e-06
[525,] 2.146768e-05 0.0001306254 7.148665e-06
[526,] 2.134756e-05 0.0001306224 7.110165e-06
[527,] 2.952242e-05 0.0001530549 8.946735e-06
[528,] 2.245675e-05 0.0001377589 7.143103e-06
[529,] 2.906020e-05 0.0001535017 8.855191e-06
[530,] 2.160373e-05 0.0001305157 7.199027e-06
[531,] 3.641252e-05 0.0001439864 1.295212e-05
[532,] 3.265044e-05 0.0001450217 9.942510e-06
[533,] 5.147324e-05 0.0001456155 1.507803e-05
[534,] 4.496135e-05 0.0001278898 1.539184e-05
[535,] 2.188641e-05 0.0001344222 7.596555e-06
[536,] 1.788006e-05 0.0001365630 6.052188e-06
[537,] 2.703168e-05 0.0001288788 8.985485e-06
[538,] 2.608614e-05 0.0001272991 8.706798e-06
[539,] 2.128367e-05 0.0001266505 7.066416e-06
[540,] 2.750342e-05 0.0001288158 9.143886e-06
[541,] 2.029514e-05 0.0001295627 6.944087e-06
[542,] 2.099673e-05 0.0001265881 7.005145e-06
[543,] 2.823264e-05 0.0001287000 9.386759e-06
[544,] 2.094720e-05 0.0001267309 7.001248e-06
[545,] 2.703026e-05 0.0001286633 8.993530e-06
[546,] 1.954912e-05 0.0001277140 6.650645e-06
[547,] 2.668714e-05 0.0001286061 8.879320e-06
[548,] 2.057985e-05 0.0001264815 6.857391e-06
[549,] 2.062168e-05 0.0001265914 6.879600e-06
[550,] 2.062168e-05 0.0001265924 6.879816e-06
[551,] 2.404085e-05 0.0001271814 8.139057e-06
[552,] 1.800897e-05 0.0001331456 6.119376e-06
[553,] 2.798180e-05 0.0001285633 9.331591e-06
[554,] 2.062168e-05 0.0001257620 6.875181e-06
[555,] 2.127113e-05 0.0001262029 7.123833e-06
[556,] 4.009823e-05 0.0001250016 1.326356e-05
[557,] 2.121401e-05 0.0001258527 7.096139e-06
[558,] 2.029514e-05 0.0001259831 6.884244e-06
[559,] 2.071709e-05 0.0001255644 6.911225e-06
[560,] 2.071709e-05 0.0001255644 6.911225e-06
[561,] 2.121113e-05 0.0001284844 7.288808e-06
[562,] 2.697182e-05 0.0001261263 9.030794e-06
[563,] 2.686918e-05 0.0001285680 8.966544e-06
[564,] 2.564060e-05 0.0001286101 8.555121e-06
[565,] 2.170646e-05 0.0001252304 7.367799e-06
[566,] 2.178890e-05 0.0001260706 7.301579e-06
[567,] 2.546933e-05 0.0001285586 8.493600e-06
[568,] 2.166511e-05 0.0001247187 7.330004e-06
[569,] 2.532261e-05 0.0001286161 8.438750e-06
[570,] 2.520258e-05 0.0001286404 8.387416e-06
[571,] 2.476706e-05 0.0001260530 8.228906e-06
[572,] 2.616882e-05 0.0001260569 8.718586e-06
[573,] 3.304059e-05 0.0001260535 1.100621e-05
[574,] 2.304922e-05 0.0001271295 7.891864e-06
[575,] 4.025280e-05 0.0001262001 1.398867e-05
[576,] 2.684239e-05 0.0001262568 8.875655e-06
[577,] 2.820213e-05 0.0001260214 9.367228e-06
[578,] 5.580605e-05 0.0001300415 1.892629e-05
[579,] 2.716600e-05 0.0001264756 8.960890e-06
[580,] 2.689540e-05 0.0001265360 8.870584e-06
[581,] 2.877835e-05 0.0001260974 9.532939e-06
[582,] 2.783840e-05 0.0001260186 9.234079e-06
[583,] 2.856186e-05 0.0001261258 9.428414e-06
[584,] 2.911568e-05 0.0001261823 9.593609e-06
[585,] 2.892784e-05 0.0001261823 9.532884e-06
[586,] 2.892784e-05 0.0001261935 9.531425e-06
[587,] 2.698659e-05 0.0001268519 8.849616e-06
[588,] 2.667869e-05 0.0001268927 8.749871e-06
[589,] 2.654387e-05 0.0001268722 8.708418e-06
[590,] 2.654387e-05 0.0001269343 8.704980e-06
[591,] 2.838364e-05 0.0001268969 9.293177e-06
[592,] 2.803651e-05 0.0001269363 9.180643e-06
[593,] 2.557092e-05 0.0001269554 8.397202e-06
[594,] 2.705128e-05 0.0001262049 8.924156e-06
[595,] 2.570195e-05 0.0001268722 8.442532e-06
[596,] 2.770150e-05 0.0001268373 9.081089e-06
[597,] 2.672930e-05 0.0001264888 8.799487e-06
[598,] 2.719769e-05 0.0001273045 8.895147e-06
[599,] 2.511887e-05 0.0001273519 8.238596e-06
[600,] 2.511887e-05 0.0001273519 8.238596e-06
[601,] 2.537415e-05 0.0001273761 8.317390e-06
[602,] 2.558828e-05 0.0001265991 8.427955e-06
[603,] 2.537415e-05 0.0001273761 8.317390e-06
[604,] 2.537415e-05 0.0001271776 8.325618e-06
[605,] 2.487370e-05 0.0001272362 8.166449e-06
[606,] 2.163690e-05 0.0001242084 7.253509e-06
[607,] 2.494386e-05 0.0001270597 8.197620e-06
[608,] 2.658382e-05 0.0001270607 8.717271e-06
[609,] 2.602834e-05 0.0001263371 8.586771e-06
[610,] 2.602834e-05 0.0001263443 8.589803e-06
[611,] 2.576600e-05 0.0001263323 8.506435e-06
[612,] 2.508562e-05 0.0001266647 8.262959e-06
[613,] 2.558412e-05 0.0001266310 8.423282e-06
[614,] 2.494386e-05 0.0001267168 8.215301e-06
[615,] 2.602834e-05 0.0001260944 8.615742e-06
[616,] 2.506221e-05 0.0001267327 8.251982e-06
[617,] 2.602834e-05 0.0001261022 8.614705e-06
[618,] 2.749293e-05 0.0001381983 9.118754e-06
[619,] 2.518300e-05 0.0001267764 8.290316e-06
[620,] 5.449035e-05 0.0001309370 1.812158e-05
[621,] 2.551360e-05 0.0001261399 8.447967e-06
[622,] 4.558578e-05 0.0001289094 1.452920e-05
[623,] 5.438751e-05 0.0001310238 1.817773e-05
[624,] 5.450130e-05 0.0001310490 1.820603e-05
[625,] 5.660795e-05 0.0001275950 1.817099e-05
[626,] 2.009121e-05 0.0001253882 6.693883e-06
[627,] 2.493351e-05 0.0001375517 7.921030e-06
[628,] 2.145000e-05 0.0001259038 7.185663e-06
[629,] 2.154577e-05 0.0001258777 7.219610e-06
[630,] 2.195428e-05 0.0001258777 7.360061e-06
[631,] 1.857540e-05 0.0001252896 6.188026e-06
[632,] 2.110333e-05 0.0001259757 7.078658e-06
[633,] 1.824135e-05 0.0001252146 6.080086e-06
[634,] 2.074872e-05 0.0001355252 7.061333e-06
[635,] 2.136659e-05 0.0001261349 7.183335e-06
[636,] 2.082503e-05 0.0001264016 7.002542e-06
[637,] 2.035551e-05 0.0001263046 6.834917e-06
[638,] 2.043862e-05 0.0001263280 6.864761e-06
[639,] 1.777994e-05 0.0001249817 5.919438e-06
[640,] 1.782722e-05 0.0001249774 5.936811e-06
[641,] 2.037960e-05 0.0001254494 6.819530e-06
[642,] 1.761101e-05 0.0001249257 5.863960e-06
[643,] 1.761101e-05 0.0001249388 5.862389e-06
[644,] 2.014286e-05 0.0001252783 6.733062e-06
[645,] 2.038583e-05 0.0001301964 6.835848e-06
[646,] 1.732532e-05 0.0001249298 5.769263e-06
[647,] 1.740031e-05 0.0001249257 5.794264e-06
[648,] 1.740031e-05 0.0001249282 5.793990e-06
[649,] 1.732532e-05 0.0001249298 5.769263e-06
[650,] 1.732532e-05 0.0001249298 5.769263e-06
[651,] 1.732532e-05 0.0001248740 5.769293e-06
[652,] 1.742417e-05 0.0001248776 5.801484e-06
[653,] 3.624955e-05 0.0001302750 1.197080e-05
[654,] 1.732532e-05 0.0001248706 5.769558e-06
[655,] 1.991250e-05 0.0001254173 6.659219e-06
[656,] 1.734101e-05 0.0001248707 5.775351e-06
[657,] 2.482905e-05 0.0001280175 8.232587e-06
[658,] 1.869196e-05 0.0001254026 6.233659e-06
[659,] 1.734101e-05 0.0001248777 5.775866e-06
[660,] 1.745682e-05 0.0001248741 5.814549e-06
[661,] 1.758342e-05 0.0001248779 5.853850e-06
[662,] 1.745682e-05 0.0001248779 5.812181e-06
[663,] 1.780215e-05 0.0001252547 5.938501e-06
[664,] 2.091791e-05 0.0001320494 7.074226e-06
[665,] 2.114756e-05 0.0001252113 7.075499e-06
[666,] 1.979888e-05 0.0001251501 6.615740e-06
[667,] 2.044129e-05 0.0001251383 6.834728e-06
[668,] 1.761160e-05 0.0001248700 5.859118e-06
[669,] 1.761160e-05 0.0001248388 5.861079e-06
[670,] 1.712754e-05 0.0001249370 5.706502e-06
[671,] 2.094054e-05 0.0001251033 7.001516e-06
[672,] 2.105151e-05 0.0001251033 7.039254e-06
[673,] 2.098844e-05 0.0001251993 7.023657e-06
[674,] 1.972870e-05 0.0001252676 6.596191e-06
[675,] 1.776205e-05 0.0001248221 5.912475e-06
[676,] 1.946888e-05 0.0001252339 6.505332e-06
[677,] 1.972726e-05 0.0001253199 6.597488e-06
[678,] 1.771082e-05 0.0001251116 5.884484e-06
[679,] 1.729260e-05 0.0001247676 5.757407e-06
[680,] 6.599324e-05 0.0001314741 2.142671e-05
[681,] 1.708725e-05 0.0001249503 5.690717e-06
[682,] 1.924578e-05 0.0001252072 6.427278e-06
[683,] 2.090635e-05 0.0001248225 6.965395e-06
[684,] 1.729260e-05 0.0001247638 5.757758e-06
[685,] 1.972726e-05 0.0001252719 6.597665e-06
[686,] 1.742606e-05 0.0001247725 5.800896e-06
[687,] 2.089887e-05 0.0001248431 6.967999e-06
[688,] 1.946888e-05 0.0001252719 6.508123e-06
[689,] 1.743375e-05 0.0001247817 5.802741e-06
[690,] 1.746478e-05 0.0001248025 5.811725e-06
[691,] 1.748019e-05 0.0001248442 5.817584e-06
[692,] 2.021867e-05 0.0001251120 6.760148e-06
[693,] 1.972726e-05 0.0001248249 6.572363e-06
[694,] 1.795436e-05 0.0001248518 5.972639e-06
[695,] 2.066590e-05 0.0001254178 6.922706e-06
[696,] 1.947007e-05 0.0001253138 6.506612e-06
[697,] 1.738949e-05 0.0001248941 5.788242e-06
[698,] 1.735507e-05 0.0001249103 5.776192e-06
[699,] 1.965938e-05 0.0001253602 6.571842e-06
[700,] 1.722331e-05 0.0001249552 5.733778e-06
[701,] 3.046589e-05 0.0001383666 9.743570e-06
[702,] 1.947007e-05 0.0001253897 6.507353e-06
[703,] 6.537514e-05 0.0001303842 2.194301e-05
[704,] 6.245130e-05 0.0001304311 2.099175e-05
[705,] 1.722331e-05 0.0001249298 5.735001e-06
[706,] 2.040914e-05 0.0001257206 6.839777e-06
[707,] 1.738949e-05 0.0001249778 5.791634e-06
[708,] 2.104630e-05 0.0001254089 7.046286e-06
[709,] 1.725699e-05 0.0001249830 5.746167e-06
[710,] 1.997609e-05 0.0001254654 6.681080e-06
[711,] 1.935439e-05 0.0001250088 6.429940e-06
[712,] 1.878413e-05 0.0001302254 6.205466e-06
[713,] 1.871200e-05 0.0001279975 6.195812e-06
[714,] 1.908972e-05 0.0001295226 6.284063e-06
[715,] 1.970685e-05 0.0001278807 6.487225e-06
[716,] 1.861274e-05 0.0001277245 6.170226e-06
[717,] 1.865869e-05 0.0001291104 6.165476e-06
[718,] 1.886435e-05 0.0001293712 6.220945e-06
[719,] 1.886435e-05 0.0001293712 6.220945e-06
[720,] 1.930230e-05 0.0001280369 6.365045e-06
[721,] 1.886435e-05 0.0001292490 6.221254e-06
[722,] 1.868249e-05 0.0001291991 6.170840e-06
[723,] 1.854061e-05 0.0001291991 6.132470e-06
[724,] 1.821776e-05 0.0001275302 6.059723e-06
[725,] 1.856322e-05 0.0001292993 6.138064e-06
[726,] 1.852607e-05 0.0001274178 6.137312e-06
[727,] 1.856322e-05 0.0001291296 6.139108e-06
[728,] 1.822847e-05 0.0001276413 6.061306e-06
[729,] 1.876451e-05 0.0001288014 6.196248e-06
[730,] 1.903106e-05 0.0001274652 6.290355e-06
[731,] 1.820736e-05 0.0001274275 6.058622e-06
[732,] 1.887320e-05 0.0001274645 6.244470e-06
[733,] 1.822605e-05 0.0001274275 6.061236e-06
[734,] 1.855509e-05 0.0001288013 6.138373e-06
[735,] 1.839155e-05 0.0001292765 6.094264e-06
[736,] 1.703185e-05 0.0001280007 5.653647e-06
[737,] 1.703185e-05 0.0001280419 5.653546e-06
[738,] 1.752159e-05 0.0001294530 5.782069e-06
[739,] 1.825563e-05 0.0001278408 6.066355e-06
[740,] 1.925034e-05 0.0001277994 6.351917e-06
[741,] 1.829050e-05 0.0001278406 6.074036e-06
[742,] 1.742234e-05 0.0001295520 5.753558e-06
[743,] 1.870122e-05 0.0001271022 6.212929e-06
[744,] 2.312831e-05 0.0001267843 7.834453e-06
[745,] 2.024466e-05 0.0001262105 6.667141e-06
[746,] 2.005225e-05 0.0001259985 6.614177e-06
[747,] 1.749949e-05 0.0001283441 5.822516e-06
[748,] 1.827940e-05 0.0001245414 6.090577e-06
[749,] 2.010854e-05 0.0001239483 6.690542e-06
[750,] 1.756975e-05 0.0001252234 5.861660e-06
[751,] 2.169743e-05 0.0001325364 7.168903e-06
[752,] 1.812828e-05 0.0001397322 6.010185e-06
[753,] 2.999936e-05 0.0001307785 9.820367e-06
[754,] 6.549670e-05 0.0001284467 2.166123e-05
[755,] 1.880044e-05 0.0001349265 6.365822e-06
[756,] 1.836532e-05 0.0001351488 6.200749e-06
[757,] 8.868864e-05 0.0001253611 2.919707e-05
[758,] 1.178740e-04 0.0001279041 4.177464e-05
[759,] 2.089280e-05 0.0001251033 7.010814e-06
[760,] 2.071044e-05 0.0001252209 6.955323e-06
[761,] 2.054988e-05 0.0001251850 6.898618e-06
[762,] 2.054988e-05 0.0001252024 6.899537e-06
[763,] 2.024045e-05 0.0001251680 6.792153e-06
[764,] 8.179554e-05 0.0001340027 3.073599e-05
[765,] 3.364838e-05 0.0001312758 1.094716e-05
[766,] 2.114720e-05 0.0001279480 6.980347e-06
[767,] 2.023508e-05 0.0001251850 6.791192e-06
[768,] 1.826091e-05 0.0001359303 6.164668e-06
[769,] 2.132393e-05 0.0001251689 7.161637e-06
[770,] 3.157171e-05 0.0001309728 1.030809e-05
[771,] 2.113722e-05 0.0001250276 7.089008e-06
[772,] 3.170159e-05 0.0001308811 1.035798e-05
[773,] 8.683322e-05 0.0001338426 3.267189e-05
[774,] 3.170159e-05 0.0001308640 1.035945e-05
[775,] 3.279249e-05 0.0001309604 1.070031e-05
[776,] 8.892752e-05 0.0001253406 2.922871e-05
[777,] 2.911059e-05 0.0001310008 9.517009e-06
[778,] 1.103412e-04 0.0001342927 3.233900e-05
[779,] 3.299265e-05 0.0001308470 1.077544e-05
[780,] 1.083329e-04 0.0001257633 3.650832e-05
[781,] 1.006246e-04 0.0001253694 3.300771e-05
[782,] 1.103419e-04 0.0001254205 3.609920e-05
[783,] 5.429560e-05 0.0001306354 1.767530e-05
[784,] 2.200108e-05 0.0001307520 7.245240e-06
[785,] 2.170599e-05 0.0001303713 7.166880e-06
[786,] 2.782370e-05 0.0001307242 9.124274e-06
[787,] 1.921307e-05 0.0001363473 6.534221e-06
[788,] 1.818925e-05 0.0001367692 6.140547e-06
[789,] 2.647384e-05 0.0001303883 8.714273e-06
[790,] 6.470818e-05 0.0001253098 2.139650e-05
[791,] 2.644990e-05 0.0001303029 8.714075e-06
[792,] 1.864785e-05 0.0001365597 6.319961e-06
[793,] 7.362896e-05 0.0001306946 2.447948e-05
[794,] 6.955720e-05 0.0001253371 2.306944e-05
[795,] 8.616213e-05 0.0001345948 3.252468e-05
[796,] 2.734534e-05 0.0001299642 9.039229e-06
[797,] 2.655766e-05 0.0001300870 8.768518e-06
[798,] 2.137713e-05 0.0001302735 7.065124e-06
[799,] 2.547942e-05 0.0001302700 8.401346e-06
[800,] 7.102458e-05 0.0001285123 2.324944e-05
[801,] 2.655319e-05 0.0001302062 8.755709e-06
[802,] 2.091915e-05 0.0001303713 6.912350e-06
[803,] 2.293312e-05 0.0001310857 7.535801e-06
[804,] 1.846204e-05 0.0001314555 6.104954e-06
[805,] 1.654420e-05 0.0001311172 5.518629e-06
[806,] 1.653314e-05 0.0001312544 5.511493e-06
[807,] 1.655379e-05 0.0001312319 5.523536e-06
[808,] 1.671207e-05 0.0001310222 5.585914e-06
[809,] 1.717922e-05 0.0001308583 5.715498e-06
[810,] 5.470302e-04 0.0001318007 2.170628e-04
[811,] 6.006475e-05 0.0001263305 1.931287e-05
[812,] 6.679387e-05 0.0001263057 2.144732e-05
[813,] 1.663901e-05 0.0001310824 5.558308e-06
[814,] 1.708727e-05 0.0001360018 5.699105e-06
[815,] 7.361006e-05 0.0001259548 2.372313e-05
[816,] 1.719711e-05 0.0001308832 5.720361e-06
[817,] 1.715897e-05 0.0001308891 5.709909e-06
[818,] 5.561944e-05 0.0001276915 1.857427e-05
[819,] 4.575050e-04 0.0001314041 1.798870e-04
[820,] 7.656667e-05 0.0001252319 2.525186e-05
[821,] 1.661894e-05 0.0001310424 5.550204e-06
[822,] 1.666122e-05 0.0001309422 5.566150e-06
```
