## Supplementary material for "Characterization of shared and ancestry-specific signals driving complex traits using multi-ancestry fine-mapping": s1_remaining_snps.pvar

```
##FILTER=<ID=PASS,Description="All filters passed">
##reference=ftp://ftp.1000genomes.ebi.ac.uk//vol1/ftp/technical/reference/phase2_reference_assembly_sequence/hs37d5.fa.gz
##contig=<ID=2,assembly=b37,length=243199373>
##ALT=<ID=CNV,Description="Copy Number Polymorphism">
##ALT=<ID=DEL,Description="Deletion">
##ALT=<ID=DUP,Description="Duplication">
##ALT=<ID=INS:ME:ALU,Description="Insertion of ALU element">
##ALT=<ID=INS:ME:LINE1,Description="Insertion of LINE1 element">
##ALT=<ID=INS:ME:SVA,Description="Insertion of SVA element">
##ALT=<ID=INS:MT,Description="Nuclear Mitochondrial Insertion">
##ALT=<ID=INV,Description="Inversion">
##ALT=<ID=CN0,Description="Copy number allele: 0 copies">
##ALT=<ID=CN1,Description="Copy number allele: 1 copy">
##ALT=<ID=CN2,Description="Copy number allele: 2 copies">
##ALT=<ID=CN3,Description="Copy number allele: 3 copies">
##ALT=<ID=CN4,Description="Copy number allele: 4 copies">
##ALT=<ID=CN5,Description="Copy number allele: 5 copies">
##ALT=<ID=CN6,Description="Copy number allele: 6 copies">
##ALT=<ID=CN7,Description="Copy number allele: 7 copies">
##ALT=<ID=CN8,Description="Copy number allele: 8 copies">
##ALT=<ID=CN9,Description="Copy number allele: 9 copies">
##ALT=<ID=CN10,Description="Copy number allele: 10 copies">
##ALT=<ID=CN11,Description="Copy number allele: 11 copies">
##ALT=<ID=CN12,Description="Copy number allele: 12 copies">
##ALT=<ID=CN13,Description="Copy number allele: 13 copies">
##ALT=<ID=CN14,Description="Copy number allele: 14 copies">
##ALT=<ID=CN15,Description="Copy number allele: 15 copies">
##ALT=<ID=CN16,Description="Copy number allele: 16 copies">
##ALT=<ID=CN17,Description="Copy number allele: 17 copies">
##ALT=<ID=CN18,Description="Copy number allele: 18 copies">
##ALT=<ID=CN19,Description="Copy number allele: 19 copies">
##ALT=<ID=CN20,Description="Copy number allele: 20 copies">
##ALT=<ID=CN21,Description="Copy number allele: 21 copies">
##ALT=<ID=CN22,Description="Copy number allele: 22 copies">
##ALT=<ID=CN23,Description="Copy number allele: 23 copies">
##ALT=<ID=CN24,Description="Copy number allele: 24 copies">
##ALT=<ID=CN25,Description="Copy number allele: 25 copies">
##ALT=<ID=CN26,Description="Copy number allele: 26 copies">
##ALT=<ID=CN27,Description="Copy number allele: 27 copies">
##ALT=<ID=CN28,Description="Copy number allele: 28 copies">
##ALT=<ID=CN29,Description="Copy number allele: 29 copies">
##ALT=<ID=CN30,Description="Copy number allele: 30 copies">
##ALT=<ID=CN31,Description="Copy number allele: 31 copies">
##ALT=<ID=CN32,Description="Copy number allele: 32 copies">
##ALT=<ID=CN33,Description="Copy number allele: 33 copies">
##ALT=<ID=CN34,Description="Copy number allele: 34 copies">
##ALT=<ID=CN35,Description="Copy number allele: 35 copies">
##ALT=<ID=CN36,Description="Copy number allele: 36 copies">
##ALT=<ID=CN37,Description="Copy number allele: 37 copies">
##ALT=<ID=CN38,Description="Copy number allele: 38 copies">
##ALT=<ID=CN39,Description="Copy number allele: 39 copies">
##ALT=<ID=CN40,Description="Copy number allele: 40 copies">
##ALT=<ID=CN41,Description="Copy number allele: 41 copies">
##ALT=<ID=CN42,Description="Copy number allele: 42 copies">
##ALT=<ID=CN43,Description="Copy number allele: 43 copies">
##ALT=<ID=CN44,Description="Copy number allele: 44 copies">
##ALT=<ID=CN45,Description="Copy number allele: 45 copies">
##ALT=<ID=CN46,Description="Copy number allele: 46 copies">
##ALT=<ID=CN47,Description="Copy number allele: 47 copies">
##ALT=<ID=CN48,Description="Copy number allele: 48 copies">
##ALT=<ID=CN49,Description="Copy number allele: 49 copies">
##ALT=<ID=CN50,Description="Copy number allele: 50 copies">
##ALT=<ID=CN51,Description="Copy number allele: 51 copies">
##ALT=<ID=CN52,Description="Copy number allele: 52 copies">
##ALT=<ID=CN53,Description="Copy number allele: 53 copies">
##ALT=<ID=CN54,Description="Copy number allele: 54 copies">
##ALT=<ID=CN55,Description="Copy number allele: 55 copies">
##ALT=<ID=CN56,Description="Copy number allele: 56 copies">
##ALT=<ID=CN57,Description="Copy number allele: 57 copies">
##ALT=<ID=CN58,Description="Copy number allele: 58 copies">
##ALT=<ID=CN59,Description="Copy number allele: 59 copies">
##ALT=<ID=CN60,Description="Copy number allele: 60 copies">
##ALT=<ID=CN61,Description="Copy number allele: 61 copies">
##ALT=<ID=CN62,Description="Copy number allele: 62 copies">
##ALT=<ID=CN63,Description="Copy number allele: 63 copies">
##ALT=<ID=CN64,Description="Copy number allele: 64 copies">
##ALT=<ID=CN65,Description="Copy number allele: 65 copies">
##ALT=<ID=CN66,Description="Copy number allele: 66 copies">
##ALT=<ID=CN67,Description="Copy number allele: 67 copies">
##ALT=<ID=CN68,Description="Copy number allele: 68 copies">
##ALT=<ID=CN69,Description="Copy number allele: 69 copies">
##ALT=<ID=CN70,Description="Copy number allele: 70 copies">
##ALT=<ID=CN71,Description="Copy number allele: 71 copies">
##ALT=<ID=CN72,Description="Copy number allele: 72 copies">
##ALT=<ID=CN73,Description="Copy number allele: 73 copies">
##ALT=<ID=CN74,Description="Copy number allele: 74 copies">
##ALT=<ID=CN75,Description="Copy number allele: 75 copies">
##ALT=<ID=CN76,Description="Copy number allele: 76 copies">
##ALT=<ID=CN77,Description="Copy number allele: 77 copies">
##ALT=<ID=CN78,Description="Copy number allele: 78 copies">
##ALT=<ID=CN79,Description="Copy number allele: 79 copies">
##ALT=<ID=CN80,Description="Copy number allele: 80 copies">
##ALT=<ID=CN81,Description="Copy number allele: 81 copies">
##ALT=<ID=CN82,Description="Copy number allele: 82 copies">
##ALT=<ID=CN83,Description="Copy number allele: 83 copies">
##ALT=<ID=CN84,Description="Copy number allele: 84 copies">
##ALT=<ID=CN85,Description="Copy number allele: 85 copies">
##ALT=<ID=CN86,Description="Copy number allele: 86 copies">
##ALT=<ID=CN87,Description="Copy number allele: 87 copies">
##ALT=<ID=CN88,Description="Copy number allele: 88 copies">
##ALT=<ID=CN89,Description="Copy number allele: 89 copies">
##ALT=<ID=CN90,Description="Copy number allele: 90 copies">
##ALT=<ID=CN91,Description="Copy number allele: 91 copies">
##ALT=<ID=CN92,Description="Copy number allele: 92 copies">
##ALT=<ID=CN93,Description="Copy number allele: 93 copies">
##ALT=<ID=CN94,Description="Copy number allele: 94 copies">
##ALT=<ID=CN95,Description="Copy number allele: 95 copies">
##ALT=<ID=CN96,Description="Copy number allele: 96 copies">
##ALT=<ID=CN97,Description="Copy number allele: 97 copies">
##ALT=<ID=CN98,Description="Copy number allele: 98 copies">
##ALT=<ID=CN99,Description="Copy number allele: 99 copies">
##ALT=<ID=CN100,Description="Copy number allele: 100 copies">
##ALT=<ID=CN101,Description="Copy number allele: 101 copies">
##ALT=<ID=CN102,Description="Copy number allele: 102 copies">
##ALT=<ID=CN103,Description="Copy number allele: 103 copies">
##ALT=<ID=CN104,Description="Copy number allele: 104 copies">
##ALT=<ID=CN105,Description="Copy number allele: 105 copies">
##ALT=<ID=CN106,Description="Copy number allele: 106 copies">
##ALT=<ID=CN107,Description="Copy number allele: 107 copies">
##ALT=<ID=CN108,Description="Copy number allele: 108 copies">
##ALT=<ID=CN109,Description="Copy number allele: 109 copies">
##ALT=<ID=CN110,Description="Copy number allele: 110 copies">
##ALT=<ID=CN111,Description="Copy number allele: 111 copies">
##ALT=<ID=CN112,Description="Copy number allele: 112 copies">
##ALT=<ID=CN113,Description="Copy number allele: 113 copies">
##ALT=<ID=CN114,Description="Copy number allele: 114 copies">
##ALT=<ID=CN115,Description="Copy number allele: 115 copies">
##ALT=<ID=CN116,Description="Copy number allele: 116 copies">
##ALT=<ID=CN117,Description="Copy number allele: 117 copies">
##ALT=<ID=CN118,Description="Copy number allele: 118 copies">
##ALT=<ID=CN119,Description="Copy number allele: 119 copies">
##ALT=<ID=CN120,Description="Copy number allele: 120 copies">
##ALT=<ID=CN121,Description="Copy number allele: 121 copies">
##ALT=<ID=CN122,Description="Copy number allele: 122 copies">
##ALT=<ID=CN123,Description="Copy number allele: 123 copies">
##ALT=<ID=CN124,Description="Copy number allele: 124 copies">
##INFO=<ID=CIEND,Number=2,Type=Integer,Description="Confidence interval around END for imprecise variants">
##INFO=<ID=CIPOS,Number=2,Type=Integer,Description="Confidence interval around POS for imprecise variants">
##INFO=<ID=CS,Number=1,Type=String,Description="Source call set.">
##INFO=<ID=END,Number=1,Type=Integer,Description="End coordinate of this variant">
##INFO=<ID=IMPRECISE,Number=0,Type=Flag,Description="Imprecise structural variation">
##INFO=<ID=MC,Number=.,Type=String,Description="Merged calls.">
##INFO=<ID=MEINFO,Number=4,Type=String,Description="Mobile element info of the form NAME,START,END<POLARITY; If there is only 5' OR 3' support for this call, will be NULL NULL for START and END">
##INFO=<ID=MEND,Number=1,Type=Integer,Description="Mitochondrial end coordinate of inserted sequence">
##INFO=<ID=MLEN,Number=1,Type=Integer,Description="Estimated length of mitochondrial insert">
##INFO=<ID=MSTART,Number=1,Type=Integer,Description="Mitochondrial start coordinate of inserted sequence">
##INFO=<ID=SVLEN,Number=.,Type=Integer,Description="SV length. It is only calculated for structural variation MEIs. For other types of SVs; one may calculate the SV length by INFO:END-START+1, or by finding the difference between lengthes of REF and ALT alleles">
##INFO=<ID=SVTYPE,Number=1,Type=String,Description="Type of structural variant">
##INFO=<ID=TSD,Number=1,Type=String,Description="Precise Target Site Duplication for bases, if unknown, value will be NULL">
##INFO=<ID=AC,Number=A,Type=Integer,Description="Total number of alternate alleles in called genotypes">
##INFO=<ID=AF,Number=A,Type=Float,Description="Estimated allele frequency in the range (0,1)">
##INFO=<ID=NS,Number=1,Type=Integer,Description="Number of samples with data">
##INFO=<ID=AN,Number=1,Type=Integer,Description="Total number of alleles in called genotypes">
##INFO=<ID=EAS_AF,Number=A,Type=Float,Description="Allele frequency in the EAS populations calculated from AC and AN, in the range (0,1)">
##INFO=<ID=EUR_AF,Number=A,Type=Float,Description="Allele frequency in the EUR populations calculated from AC and AN, in the range (0,1)">
##INFO=<ID=AFR_AF,Number=A,Type=Float,Description="Allele frequency in the AFR populations calculated from AC and AN, in the range (0,1)">
##INFO=<ID=AMR_AF,Number=A,Type=Float,Description="Allele frequency in the AMR populations calculated from AC and AN, in the range (0,1)">
##INFO=<ID=SAS_AF,Number=A,Type=Float,Description="Allele frequency in the SAS populations calculated from AC and AN, in the range (0,1)">
##INFO=<ID=DP,Number=1,Type=Integer,Description="Total read depth; only low coverage data were counted towards the DP, exome data were not used">
##INFO=<ID=AA,Number=1,Type=String,Description="Ancestral Allele. Format: AA|REF|ALT|IndelType. AA: Ancestral allele, REF:Reference Allele, ALT:Alternate Allele, IndelType:Type of Indel (REF, ALT and IndelType are only defined for indels)">
##INFO=<ID=VT,Number=.,Type=String,Description="indicates what type of variant the line represents">
##INFO=<ID=EX_TARGET,Number=0,Type=Flag,Description="indicates whether a variant is within the exon pull down target boundaries">
##INFO=<ID=MULTI_ALLELIC,Number=0,Type=Flag,Description="indicates whether a site is multi-allelic">
#CHROM	POS	ID	REF	ALT	QUAL	FILTER	INFO
2	144684388	rs7582863	A	T	100	PASS	AC=1630;AF=0.325479;AN=5008;NS=2504;DP=19583;EAS_AF=0.1607;AMR_AF=0.3314;AFR_AF=0.2625;EUR_AF=0.5626;SAS_AF=0.3323;AA=A|||;VT=SNP
2	144684875	rs768145	C	T	100	PASS	AC=1563;AF=0.312101;AN=5008;NS=2504;DP=18880;EAS_AF=0.1597;AMR_AF=0.317;AFR_AF=0.2526;EUR_AF=0.5328;SAS_AF=0.319;AA=C|||;VT=SNP
2	144685258	rs12467836	G	A	100	PASS	AC=2403;AF=0.479832;AN=5008;NS=2504;DP=19768;EAS_AF=0.8085;AMR_AF=0.5259;AFR_AF=0.2383;EUR_AF=0.338;SAS_AF=0.5808;AA=G|||;VT=SNP
2	144685997	rs12233007	G	A	100	PASS	AC=774;AF=0.154553;AN=5008;NS=2504;DP=17216;EAS_AF=0.1488;AMR_AF=0.1455;AFR_AF=0.0106;EUR_AF=0.2883;SAS_AF=0.2239;AA=G|||;VT=SNP
2	144686093	rs80121990	G	A	100	PASS	AC=452;AF=0.0902556;AN=5008;NS=2504;DP=17135;EAS_AF=0.1806;AMR_AF=0.1614;AFR_AF=0.0189;EUR_AF=0.0765;SAS_AF=0.0573;AA=G|||;VT=SNP
2	144686279	rs112743214	C	T	100	PASS	AC=547;AF=0.109225;AN=5008;NS=2504;DP=18254;EAS_AF=0.0298;AMR_AF=0.1268;AFR_AF=0.2057;EUR_AF=0.0865;SAS_AF=0.0716;AA=C|||;VT=SNP
2	144686332	rs55951961	C	T	100	PASS	AC=407;AF=0.08127;AN=5008;NS=2504;DP=18021;EAS_AF=0.1806;AMR_AF=0.0663;AFR_AF=0.0076;EUR_AF=0.0457;SAS_AF=0.1258;AA=C|||;VT=SNP
2	144686644	rs16823337	G	C	100	PASS	AC=478;AF=0.0954473;AN=5008;NS=2504;DP=16868;EAS_AF=0.0069;AMR_AF=0.1254;AFR_AF=0.1679;EUR_AF=0.0905;SAS_AF=0.0726;AA=G|||;VT=SNP
2	144687080	rs16823339	T	G	100	PASS	AC=502;AF=0.10024;AN=5008;NS=2504;DP=16176;EAS_AF=0.0288;AMR_AF=0.1254;AFR_AF=0.1672;EUR_AF=0.0905;SAS_AF=0.0757;AA=T|||;VT=SNP
2	144687333	rs66732679	G	A	100	PASS	AC=437;AF=0.0872604;AN=5008;NS=2504;DP=18017;EAS_AF=0.1786;AMR_AF=0.0677;AFR_AF=0.0386;EUR_AF=0.0487;SAS_AF=0.1125;AA=G|||;VT=SNP
2	144687529	rs787164	C	T	100	PASS	AC=4306;AF=0.859824;AN=5008;NS=2504;DP=19859;EAS_AF=0.8214;AMR_AF=0.9222;AFR_AF=0.7685;EUR_AF=0.9503;SAS_AF=0.8855;AA=T|||;VT=SNP
2	144687970	rs787165	T	C	100	PASS	AC=1614;AF=0.322284;AN=5008;NS=2504;DP=12955;EAS_AF=0.2133;AMR_AF=0.3242;AFR_AF=0.2156;EUR_AF=0.4712;SAS_AF=0.4243;AA=t|||;VT=SNP
2	144689141	rs11692019	T	C	100	PASS	AC=519;AF=0.103634;AN=5008;NS=2504;DP=18441;EAS_AF=0.0288;AMR_AF=0.1297;AFR_AF=0.1679;EUR_AF=0.1024;SAS_AF=0.0767;AA=T|||;VT=SNP
2	144689340	rs706622	C	A	100	PASS	AC=4301;AF=0.858826;AN=5008;NS=2504;DP=18482;EAS_AF=0.8214;AMR_AF=0.9222;AFR_AF=0.7655;EUR_AF=0.9513;SAS_AF=0.8834;AA=A|||;VT=SNP
2	144689662	rs787166	G	A	100	PASS	AC=1515;AF=0.302516;AN=5008;NS=2504;DP=18877;EAS_AF=0.1885;AMR_AF=0.3184;AFR_AF=0.1664;EUR_AF=0.4712;SAS_AF=0.4192;AA=G|||;VT=SNP
2	144689725	rs4662216	G	A	100	PASS	AC=510;AF=0.101837;AN=5008;NS=2504;DP=19522;EAS_AF=0.0278;AMR_AF=0.1311;AFR_AF=0.1657;EUR_AF=0.1014;SAS_AF=0.0716;AA=A|||;VT=SNP
2	144690117	rs1011397	C	T	100	PASS	AC=3713;AF=0.741414;AN=5008;NS=2504;DP=16683;EAS_AF=0.7966;AMR_AF=0.7882;AFR_AF=0.5507;EUR_AF=0.8469;SAS_AF=0.8006;AA=C|||;VT=SNP
2	144690405	rs787167	C	T	100	PASS	AC=1639;AF=0.327276;AN=5008;NS=2504;DP=15856;EAS_AF=0.1885;AMR_AF=0.3271;AFR_AF=0.2557;EUR_AF=0.4771;SAS_AF=0.4131;AA=C|||;VT=SNP
2	144690736	rs6757935	A	G	100	PASS	AC=1091;AF=0.217851;AN=5008;NS=2504;DP=17455;EAS_AF=0.2044;AMR_AF=0.2133;AFR_AF=0.2746;EUR_AF=0.171;SAS_AF=0.2065;AA=A|||;VT=SNP
2	144691346	rs973543	C	T	100	PASS	AC=1946;AF=0.388578;AN=5008;NS=2504;DP=17005;EAS_AF=0.5496;AMR_AF=0.4582;AFR_AF=0.1884;EUR_AF=0.4334;SAS_AF=0.3978;AA=c|||;VT=SNP
2	144691502	rs11888898	T	C	100	PASS	AC=551;AF=0.110024;AN=5008;NS=2504;DP=15764;EAS_AF=0.0585;AMR_AF=0.1427;AFR_AF=0.1445;EUR_AF=0.1243;SAS_AF=0.0787;AA=T|||;VT=SNP
2	144694259	rs72851890	G	C	100	PASS	AC=1752;AF=0.34984;AN=5008;NS=2504;DP=16583;EAS_AF=0.5605;AMR_AF=0.4179;AFR_AF=0.1483;EUR_AF=0.3757;SAS_AF=0.3303;AA=C|||;VT=SNP
2	144695066	rs62167032	C	T	100	PASS	AC=525;AF=0.104832;AN=5008;NS=2504;DP=8355;EAS_AF=0.1002;AMR_AF=0.1182;AFR_AF=0.1074;EUR_AF=0.1233;SAS_AF=0.0777;AA=C|||;VT=SNP
2	144695167	rs787170	G	A	100	PASS	AC=458;AF=0.0914537;AN=5008;NS=2504;DP=14209;EAS_AF=0.1696;AMR_AF=0.0937;AFR_AF=0.0257;EUR_AF=0.0497;SAS_AF=0.1411;AA=G|||;VT=SNP
2	144695322	rs787171	G	A	100	PASS	AC=1781;AF=0.355631;AN=5008;NS=2504;DP=15376;EAS_AF=0.3492;AMR_AF=0.3444;AFR_AF=0.2511;EUR_AF=0.3787;SAS_AF=0.4877;AA=G|||;VT=SNP
2	144697113	rs787172	T	C	100	PASS	AC=4271;AF=0.852835;AN=5008;NS=2504;DP=16652;EAS_AF=0.8323;AMR_AF=0.8775;AFR_AF=0.9455;EUR_AF=0.7922;SAS_AF=0.7935;AA=C|||;VT=SNP
2	144699739	rs12618509	C	T	100	PASS	AC=451;AF=0.0900559;AN=5008;NS=2504;DP=20365;EAS_AF=0.1627;AMR_AF=0.0893;AFR_AF=0.0408;EUR_AF=0.0378;SAS_AF=0.136;AA=C|||;VT=SNP
2	144699903	rs28521602	C	T	100	PASS	AC=503;AF=0.100439;AN=5008;NS=2504;DP=19012;EAS_AF=0.0913;AMR_AF=0.1066;AFR_AF=0.1218;EUR_AF=0.0964;SAS_AF=0.0808;AA=C|||;VT=SNP
2	144700186	rs12612842	A	G	100	PASS	AC=451;AF=0.0900559;AN=5008;NS=2504;DP=21307;EAS_AF=0.1627;AMR_AF=0.0893;AFR_AF=0.0408;EUR_AF=0.0378;SAS_AF=0.136;AA=A|||;VT=SNP
2	144700837	rs35304150	G	A	100	PASS	AC=700;AF=0.139776;AN=5008;NS=2504;DP=18849;EAS_AF=0.1865;AMR_AF=0.1182;AFR_AF=0.0098;EUR_AF=0.2117;SAS_AF=0.2086;AA=G|||;VT=SNP
2	144702201	rs112925688	T	C	100	PASS	AC=404;AF=0.0806709;AN=5008;NS=2504;DP=13900;EAS_AF=0.1637;AMR_AF=0.0821;AFR_AF=0.0053;EUR_AF=0.0388;SAS_AF=0.1391;AA=C|||;VT=SNP
2	144705160	rs72851896	T	C	100	PASS	AC=471;AF=0.0940495;AN=5008;NS=2504;DP=19017;EAS_AF=0.1647;AMR_AF=0.0893;AFR_AF=0.0507;EUR_AF=0.0398;SAS_AF=0.1391;AA=C|||;VT=SNP
2	144706048	rs12619798	C	T	100	PASS	AC=668;AF=0.133387;AN=5008;NS=2504;DP=15420;EAS_AF=0.1627;AMR_AF=0.1009;AFR_AF=0.1952;EUR_AF=0.0398;SAS_AF=0.1391;AA=T|||;VT=SNP
2	144706263	rs35790422	T	G	100	PASS	AC=466;AF=0.0930511;AN=5008;NS=2504;DP=16780;EAS_AF=0.1637;AMR_AF=0.0893;AFR_AF=0.0484;EUR_AF=0.0388;SAS_AF=0.1391;AA=T|||;VT=SNP
2	144709343	rs16823360	T	C	100	PASS	AC=1328;AF=0.265176;AN=5008;NS=2504;DP=17082;EAS_AF=0.2599;AMR_AF=0.2277;AFR_AF=0.4175;EUR_AF=0.1412;SAS_AF=0.2188;AA=C|||;VT=SNP
2	144709911	rs3755088	G	T	100	PASS	AC=452;AF=0.0902556;AN=5008;NS=2504;DP=19291;EAS_AF=0.1637;AMR_AF=0.0893;AFR_AF=0.0401;EUR_AF=0.0388;SAS_AF=0.136;AA=G|||;VT=SNP
2	144710295	rs56385884	A	G	100	PASS	AC=599;AF=0.119609;AN=5008;NS=2504;DP=17279;EAS_AF=0.0903;AMR_AF=0.1138;AFR_AF=0.1876;EUR_AF=0.1004;SAS_AF=0.0818;AA=A|||;VT=SNP
2	144711507	rs16823361	G	C	100	PASS	AC=667;AF=0.133187;AN=5008;NS=2504;DP=17756;EAS_AF=0.1637;AMR_AF=0.1023;AFR_AF=0.1952;EUR_AF=0.0398;SAS_AF=0.136;AA=C|||;VT=SNP
2	144711676	rs60305932	G	T	100	PASS	AC=453;AF=0.0904553;AN=5008;NS=2504;DP=16468;EAS_AF=0.1637;AMR_AF=0.0908;AFR_AF=0.0401;EUR_AF=0.0388;SAS_AF=0.136;AA=G|||;VT=SNP
2	144711762	rs9678811	C	T	100	PASS	AC=721;AF=0.14397;AN=5008;NS=2504;DP=16850;EAS_AF=0.1637;AMR_AF=0.1095;AFR_AF=0.2307;EUR_AF=0.0408;SAS_AF=0.137;AA=T|||;VT=SNP
2	144712417	rs787175	C	T	100	PASS	AC=3540;AF=0.706869;AN=5008;NS=2504;DP=15650;EAS_AF=0.7827;AMR_AF=0.7233;AFR_AF=0.8154;EUR_AF=0.5557;SAS_AF=0.6258;AA=T|||;VT=SNP
2	144713629	rs72852907	T	C	100	PASS	AC=457;AF=0.091254;AN=5008;NS=2504;DP=18838;EAS_AF=0.1637;AMR_AF=0.0908;AFR_AF=0.0401;EUR_AF=0.0398;SAS_AF=0.1391;AA=T|||;VT=SNP
2	144714146	rs72852908	A	G	100	PASS	AC=406;AF=0.0810703;AN=5008;NS=2504;DP=15818;EAS_AF=0.1637;AMR_AF=0.0836;AFR_AF=0.0053;EUR_AF=0.0398;SAS_AF=0.1391;AA=A|||;VT=SNP
2	144714197	rs58186643	C	T	100	PASS	AC=459;AF=0.0916534;AN=5008;NS=2504;DP=15764;EAS_AF=0.1637;AMR_AF=0.0908;AFR_AF=0.0416;EUR_AF=0.0398;SAS_AF=0.1391;AA=C|||;VT=SNP
2	144716717	rs7572132	A	C	100	PASS	AC=677;AF=0.135184;AN=5008;NS=2504;DP=18693;EAS_AF=0.1637;AMR_AF=0.1009;AFR_AF=0.1997;EUR_AF=0.0408;SAS_AF=0.1401;AA=C|||;VT=SNP
2	144718006	rs16823373	C	T	100	PASS	AC=662;AF=0.132188;AN=5008;NS=2504;DP=21166;EAS_AF=0.1637;AMR_AF=0.1009;AFR_AF=0.1921;EUR_AF=0.0398;SAS_AF=0.136;AA=T|||;VT=SNP
2	144718298	rs56123489	C	T	100	PASS	AC=465;AF=0.0928514;AN=5008;NS=2504;DP=18979;EAS_AF=0.1637;AMR_AF=0.0893;AFR_AF=0.0499;EUR_AF=0.0388;SAS_AF=0.136;AA=T|||;VT=SNP
2	144718581	rs72852911	G	A	100	PASS	AC=452;AF=0.0902556;AN=5008;NS=2504;DP=17393;EAS_AF=0.1637;AMR_AF=0.0893;AFR_AF=0.0401;EUR_AF=0.0388;SAS_AF=0.136;AA=G|||;VT=SNP
2	144718758	rs115605789	T	C	100	PASS	AC=191;AF=0.038139;AN=5008;NS=2504;DP=19900;EAS_AF=0.0079;AMR_AF=0.0519;AFR_AF=0.0053;EUR_AF=0.0726;SAS_AF=0.0685;AA=T|||;VT=SNP
2	144720584	rs35548636	A	C	100	PASS	AC=384;AF=0.0766773;AN=5008;NS=2504;DP=16047;EAS_AF=0.0208;AMR_AF=0.0922;AFR_AF=0.0113;EUR_AF=0.1581;SAS_AF=0.1278;AA=A|||;VT=SNP
2	144723188	rs72852913	G	A	100	PASS	AC=454;AF=0.090655;AN=5008;NS=2504;DP=18800;EAS_AF=0.1647;AMR_AF=0.0893;AFR_AF=0.0401;EUR_AF=0.0398;SAS_AF=0.136;AA=G|||;VT=SNP
2	144723344	rs79274669	G	A	100	PASS	AC=327;AF=0.0652955;AN=5008;NS=2504;DP=19399;EAS_AF=0.0883;AMR_AF=0.0519;AFR_AF=0.1014;EUR_AF=0.0219;SAS_AF=0.047;AA=G|||;VT=SNP
2	144724371	rs61202373	T	C	100	PASS	AC=653;AF=0.130391;AN=5008;NS=2504;DP=21658;EAS_AF=0.1637;AMR_AF=0.1009;AFR_AF=0.1838;EUR_AF=0.0417;SAS_AF=0.136;AA=T|||;VT=SNP
2	144725082	rs12621041	A	G	100	PASS	AC=675;AF=0.134784;AN=5008;NS=2504;DP=17879;EAS_AF=0.1637;AMR_AF=0.1009;AFR_AF=0.1997;EUR_AF=0.0417;SAS_AF=0.137;AA=G|||;VT=SNP
2	144726659	rs16823379	G	T	100	PASS	AC=335;AF=0.066893;AN=5008;NS=2504;DP=21171;EAS_AF=0.0883;AMR_AF=0.0533;AFR_AF=0.1029;EUR_AF=0.0239;SAS_AF=0.0501;AA=G|||;VT=SNP
2	144728478	rs72852918	T	C	100	PASS	AC=474;AF=0.0946486;AN=5008;NS=2504;DP=17469;EAS_AF=0.1637;AMR_AF=0.0893;AFR_AF=0.0537;EUR_AF=0.0408;SAS_AF=0.138;AA=T|||;VT=SNP
2	144728879	rs16823382	G	A	100	PASS	AC=618;AF=0.123403;AN=5008;NS=2504;DP=15303;EAS_AF=0.1637;AMR_AF=0.0922;AFR_AF=0.1815;EUR_AF=0.0179;SAS_AF=0.1339;AA=A|||;VT=SNP
2	144730856	rs72852924	G	A	100	PASS	AC=417;AF=0.0832668;AN=5008;NS=2504;DP=13932;EAS_AF=0.1627;AMR_AF=0.0821;AFR_AF=0.0386;EUR_AF=0.0149;SAS_AF=0.1329;AA=G|||;VT=SNP
2	144731185	rs146235644	G	A	100	PASS	AC=604;AF=0.120607;AN=5008;NS=2504;DP=10885;EAS_AF=0.1627;AMR_AF=0.0922;AFR_AF=0.1747;EUR_AF=0.0169;SAS_AF=0.1309;AA=-|||;VT=SNP
2	144731635	rs76965798	T	C	100	PASS	AC=178;AF=0.0355431;AN=5008;NS=2504;DP=15921;EAS_AF=0.0744;AMR_AF=0.049;AFR_AF=0.003;EUR_AF=0.0219;SAS_AF=0.044;AA=T|||;VT=SNP
2	144732454	rs787182	C	T	100	PASS	AC=2152;AF=0.429712;AN=5008;NS=2504;DP=17003;EAS_AF=0.5327;AMR_AF=0.5375;AFR_AF=0.2587;EUR_AF=0.4702;SAS_AF=0.4366;AA=C|||;VT=SNP
2	144733887	rs56271766	G	T	100	PASS	AC=353;AF=0.0704872;AN=5008;NS=2504;DP=20377;EAS_AF=0.0893;AMR_AF=0.0548;AFR_AF=0.1135;EUR_AF=0.0258;SAS_AF=0.0501;AA=G|||;VT=SNP
2	144736062	rs2111671	C	T	100	PASS	AC=626;AF=0.125;AN=5008;NS=2504;DP=20174;EAS_AF=0.1627;AMR_AF=0.0922;AFR_AF=0.1891;EUR_AF=0.0169;SAS_AF=0.1339;AA=T|||;VT=SNP
2	144739228	rs72852926	G	A	100	PASS	AC=374;AF=0.0746805;AN=5008;NS=2504;DP=17886;EAS_AF=0.1726;AMR_AF=0.0749;AFR_AF=0.0045;EUR_AF=0.0149;SAS_AF=0.1299;AA=G|||;VT=SNP
2	144739642	rs1257048	A	G	100	PASS	AC=3509;AF=0.700679;AN=5008;NS=2504;DP=16214;EAS_AF=0.7887;AMR_AF=0.7147;AFR_AF=0.8056;EUR_AF=0.5378;SAS_AF=0.6258;AA=G|||;VT=SNP
2	144739952	rs7606556	T	C	100	PASS	AC=1147;AF=0.229034;AN=5008;NS=2504;DP=14314;EAS_AF=0.2589;AMR_AF=0.1614;AFR_AF=0.4168;EUR_AF=0.0427;SAS_AF=0.184;AA=t|||;VT=SNP
2	144740116	rs72852929	T	A	100	PASS	AC=619;AF=0.123602;AN=5008;NS=2504;DP=14977;EAS_AF=0.1726;AMR_AF=0.0922;AFR_AF=0.1778;EUR_AF=0.0159;SAS_AF=0.1329;AA=-|||;VT=SNP
2	144740151	rs72852930	A	G	100	PASS	AC=668;AF=0.133387;AN=5008;NS=2504;DP=14443;EAS_AF=0.1726;AMR_AF=0.0994;AFR_AF=0.2095;EUR_AF=0.0169;SAS_AF=0.1339;AA=-|||;VT=SNP
2	144740219	rs115564139	C	T	100	PASS	AC=427;AF=0.0852636;AN=5008;NS=2504;DP=12191;EAS_AF=0.1726;AMR_AF=0.0821;AFR_AF=0.0386;EUR_AF=0.0149;SAS_AF=0.1329;AA=-|||;VT=SNP
2	144740332	rs72852932	A	G	100	PASS	AC=634;AF=0.126597;AN=5008;NS=2504;DP=13111;EAS_AF=0.1726;AMR_AF=0.0922;AFR_AF=0.1876;EUR_AF=0.0169;SAS_AF=0.1339;AA=a|||;VT=SNP
2	144741276	rs13000747	G	A	100	PASS	AC=304;AF=0.0607029;AN=5008;NS=2504;DP=14054;EAS_AF=0.002;AMR_AF=0.0937;AFR_AF=0.0076;EUR_AF=0.173;SAS_AF=0.0542;AA=G|||;VT=SNP
2	144741931	rs72852936	T	C	100	PASS	AC=635;AF=0.126797;AN=5008;NS=2504;DP=21319;EAS_AF=0.1726;AMR_AF=0.0922;AFR_AF=0.1884;EUR_AF=0.0169;SAS_AF=0.1339;AA=G|||;VT=SNP
2	144741958	rs72852938	C	G	100	PASS	AC=617;AF=0.123203;AN=5008;NS=2504;DP=20913;EAS_AF=0.1726;AMR_AF=0.0922;AFR_AF=0.1785;EUR_AF=0.0159;SAS_AF=0.1299;AA=C|||;VT=SNP
2	144742349	rs72852941	T	C	100	PASS	AC=635;AF=0.126797;AN=5008;NS=2504;DP=20262;EAS_AF=0.1726;AMR_AF=0.0922;AFR_AF=0.1884;EUR_AF=0.0169;SAS_AF=0.1339;AA=T|||;VT=SNP
2	144744928	rs73962160	G	A	100	PASS	AC=425;AF=0.0848642;AN=5008;NS=2504;DP=23551;EAS_AF=0.1726;AMR_AF=0.0821;AFR_AF=0.0393;EUR_AF=0.0149;SAS_AF=0.1299;AA=G|||;VT=SNP
2	144746068	rs72852945	T	A	100	PASS	AC=982;AF=0.196086;AN=5008;NS=2504;DP=23966;EAS_AF=0.2589;AMR_AF=0.1484;AFR_AF=0.3011;EUR_AF=0.0427;SAS_AF=0.181;AA=A|||;VT=SNP
2	144746439	rs80034147	G	C	100	PASS	AC=387;AF=0.0772764;AN=5008;NS=2504;DP=16742;EAS_AF=0.0863;AMR_AF=0.0548;AFR_AF=0.1377;EUR_AF=0.0308;SAS_AF=0.0501;AA=C|||;VT=SNP
2	144747022	rs77879782	T	C	100	PASS	AC=378;AF=0.0754792;AN=5008;NS=2504;DP=15010;EAS_AF=0.0863;AMR_AF=0.0548;AFR_AF=0.1346;EUR_AF=0.0258;SAS_AF=0.0501;AA=C|||;VT=SNP
2	144747144	rs55681388	G	A	100	PASS	AC=365;AF=0.0728834;AN=5008;NS=2504;DP=17548;EAS_AF=0.0804;AMR_AF=0.0548;AFR_AF=0.1293;EUR_AF=0.0258;SAS_AF=0.0501;AA=G|||;VT=SNP
2	144747242	rs4662361	A	G	100	PASS	AC=378;AF=0.0754792;AN=5008;NS=2504;DP=21848;EAS_AF=0.0863;AMR_AF=0.0548;AFR_AF=0.1346;EUR_AF=0.0258;SAS_AF=0.0501;AA=G|||;VT=SNP
2	144747642	rs55634187	G	A	100	PASS	AC=429;AF=0.0856629;AN=5008;NS=2504;DP=18909;EAS_AF=0.1726;AMR_AF=0.0836;AFR_AF=0.0386;EUR_AF=0.0159;SAS_AF=0.1329;AA=G|||;VT=SNP
2	144748023	rs72852947	G	A	100	PASS	AC=429;AF=0.0856629;AN=5008;NS=2504;DP=18113;EAS_AF=0.1726;AMR_AF=0.0836;AFR_AF=0.0386;EUR_AF=0.0159;SAS_AF=0.1329;AA=G|||;VT=SNP
2	144748033	rs72852948	T	C	100	PASS	AC=429;AF=0.0856629;AN=5008;NS=2504;DP=18386;EAS_AF=0.1726;AMR_AF=0.0836;AFR_AF=0.0386;EUR_AF=0.0159;SAS_AF=0.1329;AA=T|||;VT=SNP
2	144748326	rs72852949	T	C	100	PASS	AC=982;AF=0.196086;AN=5008;NS=2504;DP=15534;EAS_AF=0.2589;AMR_AF=0.1484;AFR_AF=0.2995;EUR_AF=0.0427;SAS_AF=0.183;AA=C|||;VT=SNP
2	144748733	rs77755028	C	A	100	PASS	AC=358;AF=0.0714856;AN=5008;NS=2504;DP=14697;EAS_AF=0.0813;AMR_AF=0.0548;AFR_AF=0.1233;EUR_AF=0.0258;SAS_AF=0.0501;AA=A|||;VT=SNP
2	144750991	rs76913254	G	A	100	PASS	AC=365;AF=0.0728834;AN=5008;NS=2504;DP=16557;EAS_AF=0.0804;AMR_AF=0.0548;AFR_AF=0.1293;EUR_AF=0.0258;SAS_AF=0.0501;AA=G|||;VT=SNP
2	144751703	rs79068867	C	T	100	PASS	AC=357;AF=0.0712859;AN=5008;NS=2504;DP=17346;EAS_AF=0.0804;AMR_AF=0.0548;AFR_AF=0.1233;EUR_AF=0.0258;SAS_AF=0.0501;AA=T|||;VT=SNP
2	144753019	rs56120346	G	C	100	PASS	AC=425;AF=0.0848642;AN=5008;NS=2504;DP=18275;EAS_AF=0.1726;AMR_AF=0.0836;AFR_AF=0.0386;EUR_AF=0.0149;SAS_AF=0.1299;AA=G|||;VT=SNP
2	144753574	rs55803436	A	G	100	PASS	AC=372;AF=0.0742812;AN=5008;NS=2504;DP=18524;EAS_AF=0.0804;AMR_AF=0.0548;AFR_AF=0.1346;EUR_AF=0.0258;SAS_AF=0.0501;AA=G|||;VT=SNP
2	144753621	rs55922892	T	C	100	PASS	AC=356;AF=0.0710863;AN=5008;NS=2504;DP=19661;EAS_AF=0.0863;AMR_AF=0.0548;AFR_AF=0.118;EUR_AF=0.0258;SAS_AF=0.0501;AA=T|||;VT=SNP
2	144755071	rs55767081	C	T	100	PASS	AC=978;AF=0.195288;AN=5008;NS=2504;DP=16604;EAS_AF=0.2589;AMR_AF=0.1484;AFR_AF=0.2995;EUR_AF=0.0417;SAS_AF=0.18;AA=T|||;VT=SNP
2	144755574	rs75342549	C	T	100	PASS	AC=350;AF=0.0698882;AN=5008;NS=2504;DP=17821;EAS_AF=0.0863;AMR_AF=0.0548;AFR_AF=0.1135;EUR_AF=0.0258;SAS_AF=0.0501;AA=C|||;VT=SNP
2	144756077	rs56090763	A	T	100	PASS	AC=425;AF=0.0848642;AN=5008;NS=2504;DP=15900;EAS_AF=0.1726;AMR_AF=0.0836;AFR_AF=0.0386;EUR_AF=0.0149;SAS_AF=0.1299;AA=a|||;VT=SNP
2	144757064	rs56166856	T	G	100	PASS	AC=426;AF=0.0850639;AN=5008;NS=2504;DP=22132;EAS_AF=0.1726;AMR_AF=0.0836;AFR_AF=0.0386;EUR_AF=0.0159;SAS_AF=0.1299;AA=T|||;VT=SNP
2	144757271	rs56203039	C	T	100	PASS	AC=356;AF=0.0710863;AN=5008;NS=2504;DP=19335;EAS_AF=0.0863;AMR_AF=0.0548;AFR_AF=0.118;EUR_AF=0.0258;SAS_AF=0.0501;AA=T|||;VT=SNP
2	144757733	rs13402935	C	T	100	PASS	AC=736;AF=0.146965;AN=5008;NS=2504;DP=15727;EAS_AF=0.1855;AMR_AF=0.1282;AFR_AF=0.0106;EUR_AF=0.2326;SAS_AF=0.2168;AA=C|||;VT=SNP
2	144758514	rs55933933	C	T	100	PASS	AC=972;AF=0.194089;AN=5008;NS=2504;DP=18573;EAS_AF=0.253;AMR_AF=0.1484;AFR_AF=0.2988;EUR_AF=0.0427;SAS_AF=0.18;AA=T|||;VT=SNP
2	144758652	rs77168512	G	A	100	PASS	AC=365;AF=0.0728834;AN=5008;NS=2504;DP=19850;EAS_AF=0.0804;AMR_AF=0.0548;AFR_AF=0.1293;EUR_AF=0.0258;SAS_AF=0.0501;AA=G|||;VT=SNP
2	144759013	rs75584646	A	C	100	PASS	AC=356;AF=0.0710863;AN=5008;NS=2504;DP=18798;EAS_AF=0.0863;AMR_AF=0.0548;AFR_AF=0.118;EUR_AF=0.0258;SAS_AF=0.0501;AA=A|||;VT=SNP
2	144760003	rs78101162	T	C	100	PASS	AC=371;AF=0.0740815;AN=5008;NS=2504;DP=19691;EAS_AF=0.0863;AMR_AF=0.0548;AFR_AF=0.1293;EUR_AF=0.0258;SAS_AF=0.0501;AA=T|||;VT=SNP
2	144760967	rs72852962	G	A	100	PASS	AC=1009;AF=0.201478;AN=5008;NS=2504;DP=14270;EAS_AF=0.253;AMR_AF=0.1556;AFR_AF=0.3215;EUR_AF=0.0437;SAS_AF=0.181;AA=A|||;VT=SNP
2	144761733	rs78684876	C	T	100	PASS	AC=347;AF=0.0692891;AN=5008;NS=2504;DP=19634;EAS_AF=0.0764;AMR_AF=0.0548;AFR_AF=0.1188;EUR_AF=0.0258;SAS_AF=0.0501;AA=C|||;VT=SNP
2	144761734	rs76902311	C	T	100	PASS	AC=346;AF=0.0690895;AN=5008;NS=2504;DP=19620;EAS_AF=0.0764;AMR_AF=0.0548;AFR_AF=0.118;EUR_AF=0.0258;SAS_AF=0.0501;AA=C|||;VT=SNP
2	144763102	rs72852967	A	G	100	PASS	AC=386;AF=0.0770767;AN=5008;NS=2504;DP=16920;EAS_AF=0.1726;AMR_AF=0.0764;AFR_AF=0.0053;EUR_AF=0.0219;SAS_AF=0.1329;AA=A|||;VT=SNP
2	144763126	rs10185661	G	A	100	PASS	AC=1468;AF=0.293131;AN=5008;NS=2504;DP=17736;EAS_AF=0.1964;AMR_AF=0.2882;AFR_AF=0.1884;EUR_AF=0.4622;SAS_AF=0.364;AA=G|||;VT=SNP
2	144763171	rs75433884	C	T	100	PASS	AC=352;AF=0.0702875;AN=5008;NS=2504;DP=18250;EAS_AF=0.0823;AMR_AF=0.0548;AFR_AF=0.118;EUR_AF=0.0258;SAS_AF=0.0501;AA=C|||;VT=SNP
2	144763696	rs4662362	C	T	100	PASS	AC=353;AF=0.0704872;AN=5008;NS=2504;DP=19578;EAS_AF=0.0823;AMR_AF=0.0548;AFR_AF=0.1188;EUR_AF=0.0258;SAS_AF=0.0501;AA=C|||;VT=SNP
2	144763774	rs4662363	A	G	100	PASS	AC=354;AF=0.0706869;AN=5008;NS=2504;DP=19291;EAS_AF=0.0833;AMR_AF=0.0548;AFR_AF=0.1188;EUR_AF=0.0258;SAS_AF=0.0501;AA=A|||;VT=SNP
2	144763897	rs72852969	C	T	100	PASS	AC=442;AF=0.0882588;AN=5008;NS=2504;DP=17278;EAS_AF=0.1726;AMR_AF=0.0836;AFR_AF=0.0439;EUR_AF=0.0219;SAS_AF=0.1329;AA=C|||;VT=SNP
2	144764048	rs76268297	C	G	100	PASS	AC=353;AF=0.0704872;AN=5008;NS=2504;DP=19387;EAS_AF=0.0823;AMR_AF=0.0548;AFR_AF=0.1188;EUR_AF=0.0258;SAS_AF=0.0501;AA=C|||;VT=SNP
2	144764390	rs79898812	G	C	100	PASS	AC=364;AF=0.0726837;AN=5008;NS=2504;DP=19476;EAS_AF=0.0823;AMR_AF=0.0548;AFR_AF=0.1263;EUR_AF=0.0268;SAS_AF=0.0501;AA=G|||;VT=SNP
2	144764667	rs1469474	A	G	100	PASS	AC=805;AF=0.160743;AN=5008;NS=2504;DP=20317;EAS_AF=0.255;AMR_AF=0.1383;AFR_AF=0.1702;EUR_AF=0.0477;SAS_AF=0.183;AA=G|||;VT=SNP
2	144765998	rs3806480	G	C	100	PASS	AC=346;AF=0.0690895;AN=5008;NS=2504;DP=19643;EAS_AF=0.0754;AMR_AF=0.0548;AFR_AF=0.1188;EUR_AF=0.0258;SAS_AF=0.0501;AA=G|||;VT=SNP
2	144766072	rs3820756	A	T	100	PASS	AC=439;AF=0.0876597;AN=5008;NS=2504;DP=18657;EAS_AF=0.1726;AMR_AF=0.0836;AFR_AF=0.0439;EUR_AF=0.0219;SAS_AF=0.1299;AA=A|||;VT=SNP
2	144766736	rs3806479	G	A	100	PASS	AC=344;AF=0.0686901;AN=5008;NS=2504;DP=20225;EAS_AF=0.0754;AMR_AF=0.0548;AFR_AF=0.1165;EUR_AF=0.0258;SAS_AF=0.0511;AA=G|||;VT=SNP
2	144767053	rs3806478	C	G	100	PASS	AC=348;AF=0.0694888;AN=5008;NS=2504;DP=17790;EAS_AF=0.0764;AMR_AF=0.0548;AFR_AF=0.1195;EUR_AF=0.0258;SAS_AF=0.0501;AA=C|||;VT=SNP
2	144770072	rs56317913	G	A	100	PASS	AC=363;AF=0.072484;AN=5008;NS=2504;DP=19368;EAS_AF=0.0754;AMR_AF=0.0548;AFR_AF=0.1316;EUR_AF=0.0258;SAS_AF=0.0501;AA=A|||;VT=SNP
2	144770247	rs74499945	C	T	100	PASS	AC=357;AF=0.0712859;AN=5008;NS=2504;DP=20273;EAS_AF=0.0754;AMR_AF=0.0548;AFR_AF=0.1271;EUR_AF=0.0258;SAS_AF=0.0501;AA=c|||;VT=SNP
2	144770389	rs74837869	A	G	100	PASS	AC=364;AF=0.0726837;AN=5008;NS=2504;DP=20452;EAS_AF=0.0754;AMR_AF=0.0548;AFR_AF=0.1316;EUR_AF=0.0268;SAS_AF=0.0501;AA=G|||;VT=SNP
2	144770748	rs80110698	A	G	100	PASS	AC=357;AF=0.0712859;AN=5008;NS=2504;DP=19541;EAS_AF=0.0754;AMR_AF=0.0548;AFR_AF=0.1271;EUR_AF=0.0258;SAS_AF=0.0501;AA=A|||;VT=SNP
2	144771009	rs56136411	T	G	100	PASS	AC=443;AF=0.0884585;AN=5008;NS=2504;DP=16572;EAS_AF=0.1726;AMR_AF=0.085;AFR_AF=0.0439;EUR_AF=0.0219;SAS_AF=0.1329;AA=T|||;VT=SNP
2	144771515	rs28648869	G	A	100	PASS	AC=1018;AF=0.203275;AN=5008;NS=2504;DP=16772;EAS_AF=0.248;AMR_AF=0.1556;AFR_AF=0.3275;EUR_AF=0.0497;SAS_AF=0.181;AA=A|||;VT=SNP
2	144771698	rs28679451	G	A	100	PASS	AC=439;AF=0.0876597;AN=5008;NS=2504;DP=19484;EAS_AF=0.1726;AMR_AF=0.0836;AFR_AF=0.0439;EUR_AF=0.0219;SAS_AF=0.1299;AA=G|||;VT=SNP
2	144772347	rs75047350	T	A	100	PASS	AC=363;AF=0.072484;AN=5008;NS=2504;DP=18318;EAS_AF=0.0813;AMR_AF=0.0548;AFR_AF=0.1271;EUR_AF=0.0258;SAS_AF=0.0501;AA=T|||;VT=SNP
2	144773271	rs77352310	A	G	100	PASS	AC=363;AF=0.072484;AN=5008;NS=2504;DP=19047;EAS_AF=0.0754;AMR_AF=0.0548;AFR_AF=0.1316;EUR_AF=0.0258;SAS_AF=0.0501;AA=G|||;VT=SNP
2	144773534	rs115204238	C	T	100	PASS	AC=234;AF=0.0467252;AN=5008;NS=2504;DP=20823;EAS_AF=0.0079;AMR_AF=0.0548;AFR_AF=0.0363;EUR_AF=0.0726;SAS_AF=0.0685;AA=C|||;VT=SNP
2	144774369	rs72852978	G	A	100	PASS	AC=448;AF=0.0894569;AN=5008;NS=2504;DP=18442;EAS_AF=0.1716;AMR_AF=0.0836;AFR_AF=0.0492;EUR_AF=0.0219;SAS_AF=0.1329;AA=G|||;VT=SNP
2	144774370	rs72852982	G	A	100	PASS	AC=442;AF=0.0882588;AN=5008;NS=2504;DP=18442;EAS_AF=0.1716;AMR_AF=0.0836;AFR_AF=0.0439;EUR_AF=0.0229;SAS_AF=0.1329;AA=G|||;VT=SNP
2	144775684	rs77554630	T	C	100	PASS	AC=366;AF=0.0730831;AN=5008;NS=2504;DP=16727;EAS_AF=0.0823;AMR_AF=0.0548;AFR_AF=0.1278;EUR_AF=0.0258;SAS_AF=0.0511;AA=T|||;VT=SNP
2	144775686	rs78235144	A	G	100	PASS	AC=366;AF=0.0730831;AN=5008;NS=2504;DP=16665;EAS_AF=0.0823;AMR_AF=0.0548;AFR_AF=0.1278;EUR_AF=0.0258;SAS_AF=0.0511;AA=A|||;VT=SNP
2	144776396	rs80030513	G	A	100	PASS	AC=347;AF=0.0692891;AN=5008;NS=2504;DP=20749;EAS_AF=0.0813;AMR_AF=0.0548;AFR_AF=0.115;EUR_AF=0.0258;SAS_AF=0.0501;AA=G|||;VT=SNP
2	144778389	rs10928205	T	C	100	PASS	AC=510;AF=0.101837;AN=5008;NS=2504;DP=17133;EAS_AF=0.2302;AMR_AF=0.1614;AFR_AF=0.0424;EUR_AF=0.0487;SAS_AF=0.0624;AA=T|||;VT=SNP
2	144778518	rs1864245	T	C	100	PASS	AC=441;AF=0.0880591;AN=5008;NS=2504;DP=15503;EAS_AF=0.1726;AMR_AF=0.0836;AFR_AF=0.0439;EUR_AF=0.0209;SAS_AF=0.1329;AA=T|||;VT=SNP
2	144778594	rs77919487	C	A	100	PASS	AC=349;AF=0.0696885;AN=5008;NS=2504;DP=14558;EAS_AF=0.0764;AMR_AF=0.0548;AFR_AF=0.1203;EUR_AF=0.0258;SAS_AF=0.0501;AA=C|||;VT=SNP
2	144778814	rs72852985	C	T	100	PASS	AC=439;AF=0.0876597;AN=5008;NS=2504;DP=18482;EAS_AF=0.1726;AMR_AF=0.0836;AFR_AF=0.0439;EUR_AF=0.0219;SAS_AF=0.1299;AA=C|||;VT=SNP
2	144778972	rs74740576	C	G	100	PASS	AC=358;AF=0.0714856;AN=5008;NS=2504;DP=19418;EAS_AF=0.0764;AMR_AF=0.0548;AFR_AF=0.1271;EUR_AF=0.0258;SAS_AF=0.0501;AA=C|||;VT=SNP
2	144780249	rs113458869	G	A	100	PASS	AC=417;AF=0.0832668;AN=5008;NS=2504;DP=15279;EAS_AF=0.1865;AMR_AF=0.0836;AFR_AF=0.0446;EUR_AF=0.0209;SAS_AF=0.093;AA=G|||;VT=SNP
2	144780503	rs76313141	C	T	100	PASS	AC=282;AF=0.0563099;AN=5008;NS=2504;DP=17818;EAS_AF=0.0774;AMR_AF=0.0591;AFR_AF=0.0666;EUR_AF=0.0258;SAS_AF=0.0501;AA=T|||;VT=SNP
2	144780735	rs75242750	C	G	100	PASS	AC=277;AF=0.0553115;AN=5008;NS=2504;DP=15195;EAS_AF=0.0764;AMR_AF=0.0591;AFR_AF=0.0635;EUR_AF=0.0258;SAS_AF=0.0501;AA=G|||;VT=SNP
2	144780885	rs57407763	G	A	100	PASS	AC=772;AF=0.154153;AN=5008;NS=2504;DP=17037;EAS_AF=0.2619;AMR_AF=0.1441;AFR_AF=0.1679;EUR_AF=0.0467;SAS_AF=0.1421;AA=g|||;VT=SNP
2	144781299	rs80316181	C	T	100	PASS	AC=279;AF=0.0557109;AN=5008;NS=2504;DP=16014;EAS_AF=0.0764;AMR_AF=0.0591;AFR_AF=0.0651;EUR_AF=0.0258;SAS_AF=0.0501;AA=T|||;VT=SNP
2	144781410	rs74751599	A	T	100	PASS	AC=269;AF=0.0537141;AN=5008;NS=2504;DP=16467;EAS_AF=0.0804;AMR_AF=0.0591;AFR_AF=0.0545;EUR_AF=0.0258;SAS_AF=0.0501;AA=A|||;VT=SNP
2	144782254	rs1861878	T	C	100	PASS	AC=408;AF=0.0814696;AN=5008;NS=2504;DP=19565;EAS_AF=0.1855;AMR_AF=0.0764;AFR_AF=0.0446;EUR_AF=0.0199;SAS_AF=0.091;AA=T|||;VT=SNP
2	144783050	rs79900296	G	C	100	PASS	AC=271;AF=0.0541134;AN=5008;NS=2504;DP=22568;EAS_AF=0.0813;AMR_AF=0.0591;AFR_AF=0.0552;EUR_AF=0.0258;SAS_AF=0.0501;AA=G|||;VT=SNP
2	144783214	rs16823411	T	C	100	PASS	AC=351;AF=0.0700879;AN=5008;NS=2504;DP=21839;EAS_AF=0.0764;AMR_AF=0.0677;AFR_AF=0.115;EUR_AF=0.0258;SAS_AF=0.0501;AA=C|||;VT=SNP
2	144783723	rs75359101	G	A	100	PASS	AC=265;AF=0.0529153;AN=5008;NS=2504;DP=18258;EAS_AF=0.0754;AMR_AF=0.0591;AFR_AF=0.0552;EUR_AF=0.0258;SAS_AF=0.0501;AA=G|||;VT=SNP
2	144783910	rs78387130	A	G	100	PASS	AC=265;AF=0.0529153;AN=5008;NS=2504;DP=17369;EAS_AF=0.0754;AMR_AF=0.0591;AFR_AF=0.0552;EUR_AF=0.0258;SAS_AF=0.0501;AA=G|||;VT=SNP
2	144784881	rs56361359	G	A	100	PASS	AC=266;AF=0.053115;AN=5008;NS=2504;DP=20729;EAS_AF=0.0754;AMR_AF=0.0591;AFR_AF=0.0552;EUR_AF=0.0258;SAS_AF=0.0511;AA=G|||;VT=SNP
2	144785390	rs56181240	A	T	100	PASS	AC=265;AF=0.0529153;AN=5008;NS=2504;DP=19891;EAS_AF=0.0754;AMR_AF=0.0591;AFR_AF=0.0552;EUR_AF=0.0258;SAS_AF=0.0501;AA=A|||;VT=SNP
2	144785512	rs55766236	C	T	100	PASS	AC=278;AF=0.0555112;AN=5008;NS=2504;DP=18721;EAS_AF=0.0754;AMR_AF=0.0591;AFR_AF=0.0651;EUR_AF=0.0258;SAS_AF=0.0501;AA=T|||;VT=SNP
2	144787273	rs72852992	A	G	100	PASS	AC=407;AF=0.08127;AN=5008;NS=2504;DP=16086;EAS_AF=0.1855;AMR_AF=0.0764;AFR_AF=0.0439;EUR_AF=0.0199;SAS_AF=0.091;AA=A|||;VT=SNP
2	144787779	rs72852993	C	T	100	PASS	AC=350;AF=0.0698882;AN=5008;NS=2504;DP=19096;EAS_AF=0.1855;AMR_AF=0.0692;AFR_AF=0.0053;EUR_AF=0.0199;SAS_AF=0.09;AA=C|||;VT=SNP
2	144788111	rs6747609	A	G	100	PASS	AC=782;AF=0.15615;AN=5008;NS=2504;DP=19226;EAS_AF=0.2639;AMR_AF=0.1484;AFR_AF=0.1732;EUR_AF=0.0467;SAS_AF=0.1401;AA=A|||;VT=SNP
2	144788319	rs77401261	T	C	100	PASS	AC=274;AF=0.0547125;AN=5008;NS=2504;DP=19813;EAS_AF=0.0794;AMR_AF=0.0591;AFR_AF=0.0492;EUR_AF=0.0258;SAS_AF=0.0634;AA=T|||;VT=SNP
2	144788357	rs16823412	C	G	100	PASS	AC=827;AF=0.165136;AN=5008;NS=2504;DP=19421;EAS_AF=0.2649;AMR_AF=0.1412;AFR_AF=0.2012;EUR_AF=0.0467;SAS_AF=0.1524;AA=G|||;VT=SNP
2	144788381	rs56332803	A	G	100	PASS	AC=825;AF=0.164736;AN=5008;NS=2504;DP=19424;EAS_AF=0.2649;AMR_AF=0.1398;AFR_AF=0.2012;EUR_AF=0.0467;SAS_AF=0.1513;AA=G|||;VT=SNP
2	144788389	rs6719835	G	A	100	PASS	AC=1140;AF=0.227636;AN=5008;NS=2504;DP=19376;EAS_AF=0.2649;AMR_AF=0.1643;AFR_AF=0.4244;EUR_AF=0.0487;SAS_AF=0.1524;AA=A|||;VT=SNP
2	144788555	rs79179521	G	A	100	PASS	AC=383;AF=0.0764776;AN=5008;NS=2504;DP=19301;EAS_AF=0.0774;AMR_AF=0.062;AFR_AF=0.1309;EUR_AF=0.0268;SAS_AF=0.0634;AA=G|||;VT=SNP
2	144789411	rs56048525	C	T	100	PASS	AC=364;AF=0.0726837;AN=5008;NS=2504;DP=14940;EAS_AF=0.0774;AMR_AF=0.062;AFR_AF=0.1165;EUR_AF=0.0268;SAS_AF=0.0634;AA=C|||;VT=SNP
2	144789487	rs72852998	T	C	100	PASS	AC=431;AF=0.0860623;AN=5008;NS=2504;DP=15965;EAS_AF=0.1855;AMR_AF=0.0778;AFR_AF=0.0635;EUR_AF=0.0199;SAS_AF=0.0879;AA=T|||;VT=SNP
2	144789639	rs72852999	C	T	100	PASS	AC=432;AF=0.086262;AN=5008;NS=2504;DP=16425;EAS_AF=0.1855;AMR_AF=0.0778;AFR_AF=0.0643;EUR_AF=0.0199;SAS_AF=0.0879;AA=c|||;VT=SNP
2	144789753	rs72853001	T	A	100	PASS	AC=432;AF=0.086262;AN=5008;NS=2504;DP=17924;EAS_AF=0.1855;AMR_AF=0.0778;AFR_AF=0.0643;EUR_AF=0.0199;SAS_AF=0.0879;AA=T|||;VT=SNP
2	144791964	rs72854104	A	T	100	PASS	AC=823;AF=0.164337;AN=5008;NS=2504;DP=19923;EAS_AF=0.2718;AMR_AF=0.1398;AFR_AF=0.1936;EUR_AF=0.0477;SAS_AF=0.1513;AA=A|||;VT=SNP
2	144792579	rs56947011	T	C	100	PASS	AC=819;AF=0.163538;AN=5008;NS=2504;DP=20529;EAS_AF=0.2688;AMR_AF=0.1398;AFR_AF=0.1936;EUR_AF=0.0467;SAS_AF=0.1513;AA=T|||;VT=SNP
2	144793161	rs56038451	C	T	100	PASS	AC=1138;AF=0.227236;AN=5008;NS=2504;DP=16600;EAS_AF=0.2619;AMR_AF=0.1643;AFR_AF=0.4259;EUR_AF=0.0477;SAS_AF=0.1524;AA=T|||;VT=SNP
2	144793438	rs57286143	G	A	100	PASS	AC=1130;AF=0.225639;AN=5008;NS=2504;DP=19274;EAS_AF=0.2619;AMR_AF=0.1643;AFR_AF=0.4198;EUR_AF=0.0477;SAS_AF=0.1524;AA=a|||;VT=SNP
2	144793802	rs72854106	C	T	100	PASS	AC=430;AF=0.0858626;AN=5008;NS=2504;DP=17841;EAS_AF=0.1855;AMR_AF=0.0778;AFR_AF=0.0635;EUR_AF=0.0189;SAS_AF=0.0879;AA=C|||;VT=SNP
2	144794298	rs1465366	C	A	100	PASS	AC=816;AF=0.162939;AN=5008;NS=2504;DP=16431;EAS_AF=0.2639;AMR_AF=0.1398;AFR_AF=0.1952;EUR_AF=0.0447;SAS_AF=0.1534;AA=C|||;VT=SNP
2	144794697	rs1465367	T	C	100	PASS	AC=1139;AF=0.227436;AN=5008;NS=2504;DP=18673;EAS_AF=0.2718;AMR_AF=0.1643;AFR_AF=0.4191;EUR_AF=0.0477;SAS_AF=0.1524;AA=C|||;VT=SNP
2	144794801	rs28544584	C	T	100	PASS	AC=430;AF=0.0858626;AN=5008;NS=2504;DP=20856;EAS_AF=0.1855;AMR_AF=0.0778;AFR_AF=0.0635;EUR_AF=0.0189;SAS_AF=0.0879;AA=C|||;VT=SNP
2	144795011	rs959766	A	C	100	PASS	AC=827;AF=0.165136;AN=5008;NS=2504;DP=17202;EAS_AF=0.2728;AMR_AF=0.1398;AFR_AF=0.1974;EUR_AF=0.0457;SAS_AF=0.1513;AA=C|||;VT=SNP
2	144795157	rs959767	G	A	100	PASS	AC=815;AF=0.16274;AN=5008;NS=2504;DP=17941;EAS_AF=0.2659;AMR_AF=0.1398;AFR_AF=0.1936;EUR_AF=0.0457;SAS_AF=0.1513;AA=A|||;VT=SNP
2	144795933	rs1465368	T	A	100	PASS	AC=819;AF=0.163538;AN=5008;NS=2504;DP=16618;EAS_AF=0.2718;AMR_AF=0.1398;AFR_AF=0.1929;EUR_AF=0.0457;SAS_AF=0.1503;AA=A|||;VT=SNP
2	144796925	rs12615549	C	G	100	PASS	AC=820;AF=0.163738;AN=5008;NS=2504;DP=16069;EAS_AF=0.2718;AMR_AF=0.1398;AFR_AF=0.1936;EUR_AF=0.0457;SAS_AF=0.1503;AA=C|||;VT=SNP
2	144799194	rs9287357	G	C	100	PASS	AC=479;AF=0.095647;AN=5008;NS=2504;DP=21223;EAS_AF=0.124;AMR_AF=0.1599;AFR_AF=0.1074;EUR_AF=0.0417;SAS_AF=0.0603;AA=G|||;VT=SNP
2	144799319	rs72854112	T	C	100	PASS	AC=821;AF=0.163938;AN=5008;NS=2504;DP=19079;EAS_AF=0.2718;AMR_AF=0.1398;AFR_AF=0.1936;EUR_AF=0.0457;SAS_AF=0.1513;AA=T|||;VT=SNP
2	144799834	rs78042952	G	C	100	PASS	AC=383;AF=0.0764776;AN=5008;NS=2504;DP=17492;EAS_AF=0.0873;AMR_AF=0.062;AFR_AF=0.1233;EUR_AF=0.0268;SAS_AF=0.0634;AA=G|||;VT=SNP
2	144801911	rs56411188	T	C	100	PASS	AC=822;AF=0.164137;AN=5008;NS=2504;DP=17062;EAS_AF=0.2718;AMR_AF=0.1398;AFR_AF=0.1944;EUR_AF=0.0457;SAS_AF=0.1513;AA=T|||;VT=SNP
2	144803246	rs4662364	G	A	100	PASS	AC=1134;AF=0.226438;AN=5008;NS=2504;DP=19578;EAS_AF=0.2659;AMR_AF=0.1643;AFR_AF=0.4198;EUR_AF=0.0477;SAS_AF=0.1524;AA=A|||;VT=SNP
2	144803955	rs1560222	A	G	100	PASS	AC=2153;AF=0.429912;AN=5008;NS=2504;DP=17520;EAS_AF=0.5933;AMR_AF=0.5389;AFR_AF=0.2057;EUR_AF=0.4911;SAS_AF=0.4243;AA=A|||;VT=SNP
2	144805188	rs6725251	C	G	100	PASS	AC=1131;AF=0.225839;AN=5008;NS=2504;DP=18864;EAS_AF=0.2629;AMR_AF=0.1643;AFR_AF=0.4191;EUR_AF=0.0487;SAS_AF=0.1524;AA=G|||;VT=SNP
2	144805719	rs55772185	G	C	100	PASS	AC=817;AF=0.163139;AN=5008;NS=2504;DP=18181;EAS_AF=0.2669;AMR_AF=0.1398;AFR_AF=0.1936;EUR_AF=0.0467;SAS_AF=0.1513;AA=G|||;VT=SNP
2	144805815	rs7602624	A	G	100	PASS	AC=1147;AF=0.229034;AN=5008;NS=2504;DP=18408;EAS_AF=0.2669;AMR_AF=0.1643;AFR_AF=0.4281;EUR_AF=0.0487;SAS_AF=0.1524;AA=G|||;VT=SNP
2	144810605	rs77406766	G	A	100	PASS	AC=244;AF=0.048722;AN=5008;NS=2504;DP=19978;EAS_AF=0.0764;AMR_AF=0.0576;AFR_AF=0.0295;EUR_AF=0.0258;SAS_AF=0.0634;AA=G|||;VT=SNP
2	144811623	rs186983744	T	G	100	PASS	AC=123;AF=0.0245607;AN=5008;NS=2504;DP=14893;EAS_AF=0.0685;AMR_AF=0.0115;AFR_AF=0.0015;EUR_AF=0.0249;SAS_AF=0.0194;AA=t|||;VT=SNP
2	144813142	rs62167042	G	A	100	PASS	AC=209;AF=0.0417332;AN=5008;NS=2504;DP=18877;EAS_AF=0.002;AMR_AF=0.0288;AFR_AF=0.0015;EUR_AF=0.0706;SAS_AF=0.1166;AA=G|||;VT=SNP
2	144813419	rs12614766	A	G	100	PASS	AC=429;AF=0.0856629;AN=5008;NS=2504;DP=21286;EAS_AF=0.1855;AMR_AF=0.0778;AFR_AF=0.0628;EUR_AF=0.0189;SAS_AF=0.0879;AA=A|||;VT=SNP
2	144816988	rs17666845	A	G	100	PASS	AC=1227;AF=0.245008;AN=5008;NS=2504;DP=21683;EAS_AF=0.3829;AMR_AF=0.2911;AFR_AF=0.0227;EUR_AF=0.327;SAS_AF=0.2863;AA=A|||;VT=SNP
2	144818715	rs56105455	T	A	100	PASS	AC=812;AF=0.162141;AN=5008;NS=2504;DP=16007;EAS_AF=0.2679;AMR_AF=0.1398;AFR_AF=0.1891;EUR_AF=0.0457;SAS_AF=0.1524;AA=T|||;VT=SNP
2	144818838	rs55795630	G	T	100	PASS	AC=1145;AF=0.228634;AN=5008;NS=2504;DP=14328;EAS_AF=0.2639;AMR_AF=0.1643;AFR_AF=0.4289;EUR_AF=0.0477;SAS_AF=0.1534;AA=T|||;VT=SNP
2	144819873	rs72854123	C	T	100	PASS	AC=430;AF=0.0858626;AN=5008;NS=2504;DP=19675;EAS_AF=0.1865;AMR_AF=0.0778;AFR_AF=0.0628;EUR_AF=0.0189;SAS_AF=0.0879;AA=C|||;VT=SNP
2	144820057	rs4662366	A	G	100	PASS	AC=823;AF=0.164337;AN=5008;NS=2504;DP=18777;EAS_AF=0.2738;AMR_AF=0.1398;AFR_AF=0.1929;EUR_AF=0.0457;SAS_AF=0.1524;AA=A|||;VT=SNP
2	144822018	rs72854129	A	C	100	PASS	AC=347;AF=0.0692891;AN=5008;NS=2504;DP=17325;EAS_AF=0.1855;AMR_AF=0.0692;AFR_AF=0.0053;EUR_AF=0.0189;SAS_AF=0.0879;AA=A|||;VT=SNP
2	144825398	rs7572015	T	C	100	PASS	AC=1175;AF=0.234625;AN=5008;NS=2504;DP=19289;EAS_AF=0.2738;AMR_AF=0.1657;AFR_AF=0.441;EUR_AF=0.0477;SAS_AF=0.1564;AA=C|||;VT=SNP
2	144826531	rs10496956	C	T	100	PASS	AC=3415;AF=0.681909;AN=5008;NS=2504;DP=20193;EAS_AF=0.8433;AMR_AF=0.7046;AFR_AF=0.7451;EUR_AF=0.5278;SAS_AF=0.5726;AA=T|||;VT=SNP
2	144827062	rs2082023	T	A	100	PASS	AC=2127;AF=0.42472;AN=5008;NS=2504;DP=16574;EAS_AF=0.5784;AMR_AF=0.5346;AFR_AF=0.2095;EUR_AF=0.4821;SAS_AF=0.4202;AA=T|||;VT=SNP
2	144829211	rs67782055	G	A	100	PASS	AC=1148;AF=0.229233;AN=5008;NS=2504;DP=17441;EAS_AF=0.2649;AMR_AF=0.1643;AFR_AF=0.4304;EUR_AF=0.0477;SAS_AF=0.1534;AA=A|||;VT=SNP
2	144833530	rs77254472	T	C	100	PASS	AC=183;AF=0.0365415;AN=5008;NS=2504;DP=19726;EAS_AF=0.002;AMR_AF=0.0908;AFR_AF=0.003;EUR_AF=0.0765;SAS_AF=0.0378;AA=T|||;VT=SNP
2	144834580	rs6430050	T	C	100	PASS	AC=1147;AF=0.229034;AN=5008;NS=2504;DP=12640;EAS_AF=0.2639;AMR_AF=0.1643;AFR_AF=0.4304;EUR_AF=0.0477;SAS_AF=0.1534;AA=C|||;VT=SNP
2	144838173	rs77963138	G	A	100	PASS	AC=272;AF=0.0543131;AN=5008;NS=2504;DP=17503;EAS_AF=0.0784;AMR_AF=0.0591;AFR_AF=0.0492;EUR_AF=0.0249;SAS_AF=0.0634;AA=G|||;VT=SNP
2	144841151	rs16823475	T	G	100	PASS	AC=833;AF=0.166334;AN=5008;NS=2504;DP=21585;EAS_AF=0.2738;AMR_AF=0.1412;AFR_AF=0.2005;EUR_AF=0.0457;SAS_AF=0.1513;AA=T|||;VT=SNP
2	144843238	rs72854147	G	C	100	PASS	AC=838;AF=0.167332;AN=5008;NS=2504;DP=19222;EAS_AF=0.2738;AMR_AF=0.1412;AFR_AF=0.2035;EUR_AF=0.0457;SAS_AF=0.1524;AA=G|||;VT=SNP
2	144844569	rs55883773	C	A	100	PASS	AC=349;AF=0.0696885;AN=5008;NS=2504;DP=17680;EAS_AF=0.1855;AMR_AF=0.0692;AFR_AF=0.0068;EUR_AF=0.0189;SAS_AF=0.0879;AA=C|||;VT=SNP
2	144846090	rs28789733	G	A	100	PASS	AC=3413;AF=0.68151;AN=5008;NS=2504;DP=18869;EAS_AF=0.8433;AMR_AF=0.7032;AFR_AF=0.7451;EUR_AF=0.5268;SAS_AF=0.5726;AA=A|||;VT=SNP
2	144849984	rs7608953	C	T	100	PASS	AC=744;AF=0.148562;AN=5008;NS=2504;DP=18133;EAS_AF=0.1855;AMR_AF=0.1023;AFR_AF=0.2859;EUR_AF=0.0209;SAS_AF=0.089;AA=C|||;VT=SNP
2	144851703	rs16823476	C	T	100	PASS	AC=296;AF=0.0591054;AN=5008;NS=2504;DP=19107;EAS_AF=0.0843;AMR_AF=0.0605;AFR_AF=0.0605;EUR_AF=0.0268;SAS_AF=0.0634;AA=C|||;VT=SNP
2	144853547	rs16823481	A	G	100	PASS	AC=431;AF=0.0860623;AN=5008;NS=2504;DP=12622;EAS_AF=0.1855;AMR_AF=0.0778;AFR_AF=0.0628;EUR_AF=0.0199;SAS_AF=0.089;AA=A|||;VT=SNP
2	144854774	rs10496957	G	C	100	PASS	AC=1167;AF=0.233027;AN=5008;NS=2504;DP=21030;EAS_AF=0.2728;AMR_AF=0.1657;AFR_AF=0.4387;EUR_AF=0.0487;SAS_AF=0.1513;AA=C|||;VT=SNP
2	144856500	rs1366678	T	C	100	PASS	AC=771;AF=0.153954;AN=5008;NS=2504;DP=17246;EAS_AF=0.1349;AMR_AF=0.1427;AFR_AF=0.0575;EUR_AF=0.2356;SAS_AF=0.228;AA=T|||;VT=SNP
2	144858086	rs16823487	T	C	100	PASS	AC=433;AF=0.0864617;AN=5008;NS=2504;DP=19462;EAS_AF=0.1865;AMR_AF=0.0778;AFR_AF=0.0635;EUR_AF=0.0199;SAS_AF=0.089;AA=T|||;VT=SNP
2	144858782	rs17667653	G	A	100	PASS	AC=1264;AF=0.252396;AN=5008;NS=2504;DP=17133;EAS_AF=0.381;AMR_AF=0.3026;AFR_AF=0.0234;EUR_AF=0.3519;SAS_AF=0.2914;AA=G|||;VT=SNP
2	144859410	rs16823488	T	C	100	PASS	AC=1167;AF=0.233027;AN=5008;NS=2504;DP=15160;EAS_AF=0.2669;AMR_AF=0.1671;AFR_AF=0.4418;EUR_AF=0.0487;SAS_AF=0.1524;AA=C|||;VT=SNP
2	144859463	rs16823489	T	C	100	PASS	AC=406;AF=0.0810703;AN=5008;NS=2504;DP=15160;EAS_AF=0.129;AMR_AF=0.1527;AFR_AF=0.0522;EUR_AF=0.0427;SAS_AF=0.0593;AA=T|||;VT=SNP
2	144859574	rs16823491	A	G	100	PASS	AC=1167;AF=0.233027;AN=5008;NS=2504;DP=16621;EAS_AF=0.2669;AMR_AF=0.1671;AFR_AF=0.4418;EUR_AF=0.0487;SAS_AF=0.1524;AA=a|||;VT=SNP
2	144862128	rs111259622	G	A	100	PASS	AC=836;AF=0.166933;AN=5008;NS=2504;DP=18454;EAS_AF=0.2708;AMR_AF=0.1427;AFR_AF=0.2035;EUR_AF=0.0467;SAS_AF=0.1513;AA=G|||;VT=SNP
2	144862159	rs76337741	G	A	100	PASS	AC=444;AF=0.0886581;AN=5008;NS=2504;DP=17143;EAS_AF=0.1875;AMR_AF=0.0793;AFR_AF=0.0696;EUR_AF=0.0209;SAS_AF=0.089;AA=G|||;VT=SNP
2	144862183	rs142825199	G	A	100	PASS	AC=297;AF=0.0593051;AN=5008;NS=2504;DP=17215;EAS_AF=0.0833;AMR_AF=0.062;AFR_AF=0.0628;EUR_AF=0.0258;SAS_AF=0.0624;AA=G|||;VT=SNP
2	144863462	rs7568178	C	G	100	PASS	AC=1204;AF=0.240415;AN=5008;NS=2504;DP=19083;EAS_AF=0.372;AMR_AF=0.2882;AFR_AF=0.0227;EUR_AF=0.3221;SAS_AF=0.2812;AA=C|||;VT=SNP
2	144864723	rs60554222	A	G	100	PASS	AC=1209;AF=0.241414;AN=5008;NS=2504;DP=20014;EAS_AF=0.377;AMR_AF=0.2882;AFR_AF=0.0227;EUR_AF=0.3221;SAS_AF=0.2812;AA=A|||;VT=SNP
2	144865100	rs145427896	C	T	100	PASS	AC=2107;AF=0.420727;AN=5008;NS=2504;DP=18845;EAS_AF=0.5734;AMR_AF=0.5288;AFR_AF=0.1997;EUR_AF=0.4831;SAS_AF=0.4213;AA=C|||;VT=SNP
2	144866462	rs6757980	A	G	100	PASS	AC=1168;AF=0.233227;AN=5008;NS=2504;DP=19761;EAS_AF=0.2698;AMR_AF=0.1671;AFR_AF=0.4395;EUR_AF=0.0487;SAS_AF=0.1534;AA=G|||;VT=SNP
2	144866744	rs142888241	G	T	100	PASS	AC=290;AF=0.0579073;AN=5008;NS=2504;DP=20279;EAS_AF=0.0833;AMR_AF=0.062;AFR_AF=0.0575;EUR_AF=0.0258;SAS_AF=0.0624;AA=G|||;VT=SNP
2	144868367	rs72854165	C	A	100	PASS	AC=444;AF=0.0886581;AN=5008;NS=2504;DP=15192;EAS_AF=0.1875;AMR_AF=0.0793;AFR_AF=0.0696;EUR_AF=0.0209;SAS_AF=0.089;AA=C|||;VT=SNP
2	144868604	rs34429810	T	G	100	PASS	AC=1177;AF=0.235024;AN=5008;NS=2504;DP=19252;EAS_AF=0.2708;AMR_AF=0.1671;AFR_AF=0.4455;EUR_AF=0.0487;SAS_AF=0.1534;AA=G|||;VT=SNP
2	144869044	rs1560224	G	A	100	PASS	AC=2123;AF=0.423922;AN=5008;NS=2504;DP=21117;EAS_AF=0.5724;AMR_AF=0.5346;AFR_AF=0.1974;EUR_AF=0.499;SAS_AF=0.4213;AA=G|||;VT=SNP
2	144869584	rs75314498	T	C	100	PASS	AC=259;AF=0.0517173;AN=5008;NS=2504;DP=18061;EAS_AF=0.0893;AMR_AF=0.0591;AFR_AF=0.0295;EUR_AF=0.0258;SAS_AF=0.0644;AA=T|||;VT=SNP
2	144871244	rs4662217	C	G	100	PASS	AC=905;AF=0.180711;AN=5008;NS=2504;DP=17190;EAS_AF=0.2718;AMR_AF=0.1527;AFR_AF=0.2564;EUR_AF=0.0467;SAS_AF=0.1421;AA=C|||;VT=SNP
2	144871872	rs56349864	G	A	100	PASS	AC=898;AF=0.179313;AN=5008;NS=2504;DP=18855;EAS_AF=0.2758;AMR_AF=0.1527;AFR_AF=0.2496;EUR_AF=0.0447;SAS_AF=0.1421;AA=G|||;VT=SNP
2	144872054	rs56119149	A	T	100	PASS	AC=890;AF=0.177716;AN=5008;NS=2504;DP=17392;EAS_AF=0.2718;AMR_AF=0.1527;AFR_AF=0.2451;EUR_AF=0.0467;SAS_AF=0.1421;AA=A|||;VT=SNP
2	144876353	rs187069575	C	T	100	PASS	AC=180;AF=0.0359425;AN=5008;NS=2504;DP=14386;EAS_AF=0.0675;AMR_AF=0.0548;AFR_AF=0.0068;EUR_AF=0.0219;SAS_AF=0.044;AA=C|||;VT=SNP
2	144876627	rs16848271	T	C	100	PASS	AC=299;AF=0.0597045;AN=5008;NS=2504;DP=14811;EAS_AF=0.0893;AMR_AF=0.0605;AFR_AF=0.0598;EUR_AF=0.0258;SAS_AF=0.0634;AA=T|||;VT=SNP
2	144877252	rs72854176	A	G	100	PASS	AC=404;AF=0.0806709;AN=5008;NS=2504;DP=19346;EAS_AF=0.1855;AMR_AF=0.0793;AFR_AF=0.0492;EUR_AF=0.0209;SAS_AF=0.0777;AA=A|||;VT=SNP
2	144878583	rs12997988	A	G	100	PASS	AC=415;AF=0.0828674;AN=5008;NS=2504;DP=19725;EAS_AF=0.0198;AMR_AF=0.0836;AFR_AF=0.0227;EUR_AF=0.1581;SAS_AF=0.1513;AA=A|||;VT=SNP
2	144879302	rs12613814	G	A	100	PASS	AC=405;AF=0.0808706;AN=5008;NS=2504;DP=17244;EAS_AF=0.1845;AMR_AF=0.0793;AFR_AF=0.0499;EUR_AF=0.0209;SAS_AF=0.0787;AA=g|||;VT=SNP
2	144879660	rs10445654	G	T	100	PASS	AC=1509;AF=0.301318;AN=5008;NS=2504;DP=15523;EAS_AF=0.372;AMR_AF=0.3588;AFR_AF=0.0847;EUR_AF=0.4304;SAS_AF=0.3476;AA=G|||;VT=SNP
2	144879851	rs55716423	C	A	100	PASS	AC=337;AF=0.0672923;AN=5008;NS=2504;DP=16811;EAS_AF=0.1845;AMR_AF=0.0706;AFR_AF=0.0053;EUR_AF=0.0199;SAS_AF=0.0767;AA=C|||;VT=SNP
2	144882960	rs1429096	T	C	100	PASS	AC=295;AF=0.0589058;AN=5008;NS=2504;DP=19901;EAS_AF=0.0853;AMR_AF=0.0605;AFR_AF=0.059;EUR_AF=0.0258;SAS_AF=0.0644;AA=T|||;VT=SNP
2	144886675	rs1429097	A	G	100	PASS	AC=1158;AF=0.23123;AN=5008;NS=2504;DP=14680;EAS_AF=0.2758;AMR_AF=0.1671;AFR_AF=0.4357;EUR_AF=0.0487;SAS_AF=0.1421;AA=G|||;VT=SNP
2	144887208	rs16823520	T	C	100	PASS	AC=1157;AF=0.23103;AN=5008;NS=2504;DP=17108;EAS_AF=0.2758;AMR_AF=0.1671;AFR_AF=0.4357;EUR_AF=0.0487;SAS_AF=0.1411;AA=C|||;VT=SNP
2	144889825	rs1429098	C	A	100	PASS	AC=446;AF=0.0890575;AN=5008;NS=2504;DP=16685;EAS_AF=0.0853;AMR_AF=0.072;AFR_AF=0.1679;EUR_AF=0.0258;SAS_AF=0.0634;AA=C|||;VT=SNP
2	144891703	rs78559509	T	A	100	PASS	AC=452;AF=0.0902556;AN=5008;NS=2504;DP=16649;EAS_AF=0.0903;AMR_AF=0.072;AFR_AF=0.1687;EUR_AF=0.0258;SAS_AF=0.0634;AA=T|||;VT=SNP
2	144891704	rs77291958	C	A	100	PASS	AC=435;AF=0.086861;AN=5008;NS=2504;DP=16639;EAS_AF=0.0823;AMR_AF=0.0677;AFR_AF=0.1679;EUR_AF=0.0239;SAS_AF=0.0603;AA=C|||;VT=SNP
2	144892358	rs6707998	T	G	100	PASS	AC=1286;AF=0.256789;AN=5008;NS=2504;DP=16785;EAS_AF=0.373;AMR_AF=0.3069;AFR_AF=0.0234;EUR_AF=0.3728;SAS_AF=0.2975;AA=T|||;VT=SNP
2	144893538	rs7576105	A	G	100	PASS	AC=2137;AF=0.426717;AN=5008;NS=2504;DP=19873;EAS_AF=0.5774;AMR_AF=0.5375;AFR_AF=0.1997;EUR_AF=0.501;SAS_AF=0.4233;AA=A|||;VT=SNP
2	144894684	rs7606720	G	C	100	PASS	AC=1294;AF=0.258387;AN=5008;NS=2504;DP=20506;EAS_AF=0.379;AMR_AF=0.3084;AFR_AF=0.0242;EUR_AF=0.3728;SAS_AF=0.2975;AA=G|||;VT=SNP
2	144896568	rs72854193	G	A	100	PASS	AC=403;AF=0.0804712;AN=5008;NS=2504;DP=19990;EAS_AF=0.1855;AMR_AF=0.0793;AFR_AF=0.0492;EUR_AF=0.0209;SAS_AF=0.0767;AA=G|||;VT=SNP
2	144897218	rs76739884	T	C	100	PASS	AC=126;AF=0.0251597;AN=5008;NS=2504;DP=19028;EAS_AF=0.0794;AMR_AF=0.0115;AFR_AF=0.0008;EUR_AF=0.0229;SAS_AF=0.0143;AA=T|||;VT=SNP
2	144897277	rs7564488	G	A	100	PASS	AC=1150;AF=0.229633;AN=5008;NS=2504;DP=17906;EAS_AF=0.2649;AMR_AF=0.1657;AFR_AF=0.4387;EUR_AF=0.0497;SAS_AF=0.1411;AA=A|||;VT=SNP
2	144897459	rs1427315	C	T	100	PASS	AC=1149;AF=0.229433;AN=5008;NS=2504;DP=17687;EAS_AF=0.2649;AMR_AF=0.1657;AFR_AF=0.4387;EUR_AF=0.0487;SAS_AF=0.1411;AA=T|||;VT=SNP
2	144899559	rs3731958	C	A	100	PASS	AC=3424;AF=0.683706;AN=5008;NS=2504;DP=18668;EAS_AF=0.8413;AMR_AF=0.7104;AFR_AF=0.7443;EUR_AF=0.5447;SAS_AF=0.5634;AA=A|||;VT=SNP;EX_TARGET
2	144900833	rs59687135	T	C	100	PASS	AC=404;AF=0.0806709;AN=5008;NS=2504;DP=21771;EAS_AF=0.1865;AMR_AF=0.0793;AFR_AF=0.0484;EUR_AF=0.0209;SAS_AF=0.0777;AA=T|||;VT=SNP
2	144901100	rs72854200	A	G	100	PASS	AC=350;AF=0.0698882;AN=5008;NS=2504;DP=20218;EAS_AF=0.1865;AMR_AF=0.072;AFR_AF=0.0113;EUR_AF=0.0209;SAS_AF=0.0777;AA=A|||;VT=SNP
2	144901160	rs72855503	T	C	100	PASS	AC=1161;AF=0.231829;AN=5008;NS=2504;DP=20696;EAS_AF=0.2758;AMR_AF=0.1671;AFR_AF=0.438;EUR_AF=0.0487;SAS_AF=0.1421;AA=C|||;VT=SNP
2	144902873	rs58738282	C	T	100	PASS	AC=403;AF=0.0804712;AN=5008;NS=2504;DP=16354;EAS_AF=0.1865;AMR_AF=0.0793;AFR_AF=0.0484;EUR_AF=0.0209;SAS_AF=0.0767;AA=C|||;VT=SNP
2	144903661	rs10184082	C	G	100	PASS	AC=3438;AF=0.686502;AN=5008;NS=2504;DP=15303;EAS_AF=0.8581;AMR_AF=0.7104;AFR_AF=0.7421;EUR_AF=0.5447;SAS_AF=0.5634;AA=G|||;VT=SNP
2	144904000	rs72855507	G	A	100	PASS	AC=347;AF=0.0692891;AN=5008;NS=2504;DP=17547;EAS_AF=0.1845;AMR_AF=0.072;AFR_AF=0.0113;EUR_AF=0.0209;SAS_AF=0.0767;AA=G|||;VT=SNP
2	144904478	rs67551205	G	A	100	PASS	AC=1151;AF=0.229832;AN=5008;NS=2504;DP=20140;EAS_AF=0.2649;AMR_AF=0.1686;AFR_AF=0.4387;EUR_AF=0.0487;SAS_AF=0.1411;AA=A|||;VT=SNP
2	144907178	rs10173322	A	T	100	PASS	AC=360;AF=0.071885;AN=5008;NS=2504;DP=17735;EAS_AF=0.0873;AMR_AF=0.0663;AFR_AF=0.1051;EUR_AF=0.0258;SAS_AF=0.0624;AA=A|||;VT=SNP
2	144907589	rs10197599	G	A	100	PASS	AC=360;AF=0.071885;AN=5008;NS=2504;DP=18260;EAS_AF=0.0873;AMR_AF=0.0663;AFR_AF=0.1051;EUR_AF=0.0258;SAS_AF=0.0624;AA=G|||;VT=SNP
2	144908230	rs12463773	T	A	100	PASS	AC=431;AF=0.0860623;AN=5008;NS=2504;DP=17490;EAS_AF=0.1429;AMR_AF=0.1556;AFR_AF=0.0598;EUR_AF=0.0408;SAS_AF=0.0603;AA=T|||;VT=SNP
2	144911564	rs72855511	A	G	100	PASS	AC=338;AF=0.067492;AN=5008;NS=2504;DP=18684;EAS_AF=0.1855;AMR_AF=0.0706;AFR_AF=0.0045;EUR_AF=0.0199;SAS_AF=0.0777;AA=A|||;VT=SNP
2	144912521	rs1427310	C	T	100	PASS	AC=399;AF=0.0796725;AN=5008;NS=2504;DP=20085;EAS_AF=0.1845;AMR_AF=0.0793;AFR_AF=0.0469;EUR_AF=0.0209;SAS_AF=0.0767;AA=C|||;VT=SNP
2	144914650	rs56395361	G	A	100	PASS	AC=400;AF=0.0798722;AN=5008;NS=2504;DP=20767;EAS_AF=0.1855;AMR_AF=0.0793;AFR_AF=0.0469;EUR_AF=0.0209;SAS_AF=0.0767;AA=G|||;VT=SNP
2	144918226	rs16823541	T	C	100	PASS	AC=892;AF=0.178115;AN=5008;NS=2504;DP=19385;EAS_AF=0.0913;AMR_AF=0.1023;AFR_AF=0.4803;EUR_AF=0.0288;SAS_AF=0.0665;AA=C|||;VT=SNP
2	144919040	rs4662368	C	G	100	PASS	AC=883;AF=0.176318;AN=5008;NS=2504;DP=19933;EAS_AF=0.0853;AMR_AF=0.1023;AFR_AF=0.4796;EUR_AF=0.0288;SAS_AF=0.0644;AA=G|||;VT=SNP
2	144919272	rs13415860	A	T	100	PASS	AC=355;AF=0.0708866;AN=5008;NS=2504;DP=19148;EAS_AF=0.0813;AMR_AF=0.0677;AFR_AF=0.1051;EUR_AF=0.0258;SAS_AF=0.0624;AA=A|||;VT=SNP
2	144919291	rs12616927	T	A	100	PASS	AC=415;AF=0.0828674;AN=5008;NS=2504;DP=18927;EAS_AF=0.128;AMR_AF=0.1556;AFR_AF=0.0598;EUR_AF=0.0398;SAS_AF=0.0603;AA=T|||;VT=SNP
2	144919995	rs1344628	A	G	100	PASS	AC=886;AF=0.176917;AN=5008;NS=2504;DP=19926;EAS_AF=0.0853;AMR_AF=0.1023;AFR_AF=0.4796;EUR_AF=0.0288;SAS_AF=0.0675;AA=G|||;VT=SNP
2	144920845	rs115661348	T	C	100	PASS	AC=411;AF=0.0820687;AN=5008;NS=2504;DP=9428;EAS_AF=0.124;AMR_AF=0.1556;AFR_AF=0.0598;EUR_AF=0.0398;SAS_AF=0.0603;AA=T|||;VT=SNP
2	144921539	rs59697679	G	A	100	PASS	AC=411;AF=0.0820687;AN=5008;NS=2504;DP=21250;EAS_AF=0.124;AMR_AF=0.1556;AFR_AF=0.0598;EUR_AF=0.0398;SAS_AF=0.0603;AA=G|||;VT=SNP
2	144923456	rs13411437	A	C	100	PASS	AC=886;AF=0.176917;AN=5008;NS=2504;DP=21349;EAS_AF=0.0853;AMR_AF=0.1023;AFR_AF=0.4803;EUR_AF=0.0288;SAS_AF=0.0665;AA=C|||;VT=SNP
2	144925812	rs73008247	A	C	100	PASS	AC=899;AF=0.179513;AN=5008;NS=2504;DP=17850;EAS_AF=0.0913;AMR_AF=0.1023;AFR_AF=0.4856;EUR_AF=0.0288;SAS_AF=0.0665;AA=C|||;VT=SNP
2	144926195	rs73964929	A	T	100	PASS	AC=546;AF=0.109026;AN=5008;NS=2504;DP=13514;EAS_AF=0.0873;AMR_AF=0.0865;AFR_AF=0.233;EUR_AF=0.0268;SAS_AF=0.0644;AA=A|||;VT=SNP
2	144926281	rs16855315	T	C	100	PASS	AC=438;AF=0.0874601;AN=5008;NS=2504;DP=14597;EAS_AF=0.0873;AMR_AF=0.0764;AFR_AF=0.1573;EUR_AF=0.0258;SAS_AF=0.0644;AA=T|||;VT=SNP
2	144931037	rs6726343	G	T	100	PASS	AC=542;AF=0.108227;AN=5008;NS=2504;DP=20420;EAS_AF=0.0853;AMR_AF=0.0865;AFR_AF=0.2322;EUR_AF=0.0268;SAS_AF=0.0634;AA=G|||;VT=SNP
2	144931112	rs6707579	G	A	100	PASS	AC=635;AF=0.126797;AN=5008;NS=2504;DP=21119;EAS_AF=0.0853;AMR_AF=0.0879;AFR_AF=0.3003;EUR_AF=0.0278;SAS_AF=0.0644;AA=G|||;VT=SNP
2	144931548	rs10439191	C	G	100	PASS	AC=544;AF=0.108626;AN=5008;NS=2504;DP=20657;EAS_AF=0.0853;AMR_AF=0.0865;AFR_AF=0.2337;EUR_AF=0.0268;SAS_AF=0.0634;AA=C|||;VT=SNP
2	144931620	rs10439175	C	T	100	PASS	AC=636;AF=0.126997;AN=5008;NS=2504;DP=21106;EAS_AF=0.0853;AMR_AF=0.0879;AFR_AF=0.3011;EUR_AF=0.0278;SAS_AF=0.0644;AA=T|||;VT=SNP
2	144931853	rs28705915	T	C	100	PASS	AC=441;AF=0.0880591;AN=5008;NS=2504;DP=18180;EAS_AF=0.0913;AMR_AF=0.0764;AFR_AF=0.1573;EUR_AF=0.0258;SAS_AF=0.0634;AA=T|||;VT=SNP
2	144931926	rs75541306	C	G	100	PASS	AC=330;AF=0.0658946;AN=5008;NS=2504;DP=19849;EAS_AF=0.002;AMR_AF=0.085;AFR_AF=0.093;EUR_AF=0.1044;SAS_AF=0.0419;AA=C|||;VT=SNP
2	144932525	rs7563626	G	C	100	PASS	AC=880;AF=0.175719;AN=5008;NS=2504;DP=18540;EAS_AF=0.0813;AMR_AF=0.1023;AFR_AF=0.4803;EUR_AF=0.0288;SAS_AF=0.0644;AA=C|||;VT=SNP
2	144933217	rs13416245	T	C	100	PASS	AC=374;AF=0.0746805;AN=5008;NS=2504;DP=13210;EAS_AF=0.0913;AMR_AF=0.0663;AFR_AF=0.112;EUR_AF=0.0258;SAS_AF=0.0634;AA=T|||;VT=SNP
2	144933990	rs28479091	T	C	100	PASS	AC=549;AF=0.109625;AN=5008;NS=2504;DP=14505;EAS_AF=0.0913;AMR_AF=0.0865;AFR_AF=0.233;EUR_AF=0.0268;SAS_AF=0.0634;AA=T|||;VT=SNP
2	144934349	rs13406608	G	T	100	PASS	AC=358;AF=0.0714856;AN=5008;NS=2504;DP=17305;EAS_AF=0.0813;AMR_AF=0.0663;AFR_AF=0.1074;EUR_AF=0.0258;SAS_AF=0.0634;AA=G|||;VT=SNP
2	144934524	rs13406634	C	G	100	PASS	AC=645;AF=0.128794;AN=5008;NS=2504;DP=17181;EAS_AF=0.0913;AMR_AF=0.0879;AFR_AF=0.3033;EUR_AF=0.0278;SAS_AF=0.0644;AA=G|||;VT=SNP
2	144936168	rs2303544	T	C	100	PASS	AC=651;AF=0.129992;AN=5008;NS=2504;DP=21293;EAS_AF=0.0913;AMR_AF=0.0893;AFR_AF=0.3071;EUR_AF=0.0278;SAS_AF=0.0644;AA=T|||;VT=SNP
2	144936789	rs74803473	T	C	100	PASS	AC=434;AF=0.0866613;AN=5008;NS=2504;DP=19109;EAS_AF=0.0913;AMR_AF=0.0764;AFR_AF=0.152;EUR_AF=0.0258;SAS_AF=0.0634;AA=T|||;VT=SNP
2	144938116	rs4662369	T	A	100	PASS	AC=535;AF=0.106829;AN=5008;NS=2504;DP=17280;EAS_AF=0.0853;AMR_AF=0.0865;AFR_AF=0.2277;EUR_AF=0.0268;SAS_AF=0.0624;AA=T|||;VT=SNP
2	144940147	rs10460254	T	G	100	PASS	AC=2351;AF=0.469449;AN=5008;NS=2504;DP=9976;EAS_AF=0.7669;AMR_AF=0.572;AFR_AF=0.1467;EUR_AF=0.493;SAS_AF=0.502;AA=T|||;VT=SNP
2	144940166	rs28420848	G	A	100	PASS	AC=538;AF=0.107428;AN=5008;NS=2504;DP=8505;EAS_AF=0.0853;AMR_AF=0.0865;AFR_AF=0.2307;EUR_AF=0.0268;SAS_AF=0.0613;AA=G|||;VT=SNP
2	144940993	rs77503859	C	T	100	PASS	AC=214;AF=0.0427316;AN=5008;NS=2504;DP=15747;EAS_AF=0.0804;AMR_AF=0.0533;AFR_AF=0.0091;EUR_AF=0.0258;SAS_AF=0.0593;AA=C|||;VT=SNP
2	144943949	rs76961792	T	C	100	PASS	AC=268;AF=0.0535144;AN=5008;NS=2504;DP=19077;EAS_AF=0.1091;AMR_AF=0.0591;AFR_AF=0.0083;EUR_AF=0.0239;SAS_AF=0.0838;AA=T|||;VT=SNP
2	144950248	rs16823566	G	T	100	PASS	AC=730;AF=0.145767;AN=5008;NS=2504;DP=17747;EAS_AF=0.0685;AMR_AF=0.098;AFR_AF=0.2905;EUR_AF=0.0686;SAS_AF=0.1431;AA=T|||;VT=SNP
2	144951782	rs16823569	C	T	100	PASS	AC=717;AF=0.143171;AN=5008;NS=2504;DP=16958;EAS_AF=0.0685;AMR_AF=0.0965;AFR_AF=0.2806;EUR_AF=0.0686;SAS_AF=0.1442;AA=T|||;VT=SNP
2	144952961	rs13383062	G	C	100	PASS	AC=733;AF=0.146366;AN=5008;NS=2504;DP=17624;EAS_AF=0.0685;AMR_AF=0.098;AFR_AF=0.292;EUR_AF=0.0686;SAS_AF=0.1442;AA=C|||;VT=SNP
2	144954779	rs6758648	C	T	100	PASS	AC=717;AF=0.143171;AN=5008;NS=2504;DP=17879;EAS_AF=0.0685;AMR_AF=0.0965;AFR_AF=0.2806;EUR_AF=0.0686;SAS_AF=0.1442;AA=T|||;VT=SNP
2	144956876	rs62167058	A	G	100	PASS	AC=333;AF=0.0664936;AN=5008;NS=2504;DP=17331;EAS_AF=0.0685;AMR_AF=0.072;AFR_AF=0.0068;EUR_AF=0.0666;SAS_AF=0.1411;AA=A|||;VT=SNP
2	144957032	rs62167059	G	A	100	PASS	AC=333;AF=0.0664936;AN=5008;NS=2504;DP=17560;EAS_AF=0.0685;AMR_AF=0.072;AFR_AF=0.0068;EUR_AF=0.0666;SAS_AF=0.1411;AA=G|||;VT=SNP
2	144960330	rs6725333	G	C	100	PASS	AC=701;AF=0.139976;AN=5008;NS=2504;DP=17277;EAS_AF=0.0685;AMR_AF=0.0893;AFR_AF=0.2731;EUR_AF=0.0676;SAS_AF=0.1442;AA=G|||;VT=SNP
2	144960783	rs10191725	C	T	100	PASS	AC=827;AF=0.165136;AN=5008;NS=2504;DP=17512;EAS_AF=0.0685;AMR_AF=0.1052;AFR_AF=0.3585;EUR_AF=0.0686;SAS_AF=0.1452;AA=T|||;VT=SNP
2	144963163	rs6715658	C	T	100	PASS	AC=826;AF=0.164936;AN=5008;NS=2504;DP=19936;EAS_AF=0.0685;AMR_AF=0.1052;AFR_AF=0.3578;EUR_AF=0.0686;SAS_AF=0.1452;AA=T|||;VT=SNP
2	144963831	rs6716723	G	A	100	PASS	AC=354;AF=0.0706869;AN=5008;NS=2504;DP=16630;EAS_AF=0.0685;AMR_AF=0.072;AFR_AF=0.0219;EUR_AF=0.0666;SAS_AF=0.1421;AA=G|||;VT=SNP
2	144963843	rs6731750	T	C	100	PASS	AC=829;AF=0.165535;AN=5008;NS=2504;DP=16403;EAS_AF=0.0685;AMR_AF=0.1052;AFR_AF=0.3601;EUR_AF=0.0686;SAS_AF=0.1452;AA=C|||;VT=SNP
2	144964365	rs3820755	A	G	100	PASS	AC=2281;AF=0.455471;AN=5008;NS=2504;DP=21708;EAS_AF=0.7093;AMR_AF=0.6369;AFR_AF=0.1407;EUR_AF=0.5358;SAS_AF=0.408;AA=A|||;VT=SNP
2	144965236	rs10928206	G	C	100	PASS	AC=2282;AF=0.455671;AN=5008;NS=2504;DP=16501;EAS_AF=0.7093;AMR_AF=0.6354;AFR_AF=0.1437;EUR_AF=0.5348;SAS_AF=0.407;AA=G|||;VT=SNP
2	144967929	rs13392253	A	G	100	PASS	AC=579;AF=0.115615;AN=5008;NS=2504;DP=18447;EAS_AF=0.0685;AMR_AF=0.0922;AFR_AF=0.1793;EUR_AF=0.0676;SAS_AF=0.1442;AA=A|||;VT=SNP
2	144969618	rs16823583	T	C	100	PASS	AC=814;AF=0.16254;AN=5008;NS=2504;DP=20207;EAS_AF=0.0685;AMR_AF=0.1037;AFR_AF=0.3495;EUR_AF=0.0686;SAS_AF=0.1452;AA=C|||;VT=SNP
2	144970577	rs10496961	C	T	100	PASS	AC=814;AF=0.16254;AN=5008;NS=2504;DP=16822;EAS_AF=0.0685;AMR_AF=0.1037;AFR_AF=0.3495;EUR_AF=0.0686;SAS_AF=0.1452;AA=T|||;VT=SNP
2	144979848	rs148107998	G	C	100	PASS	AC=391;AF=0.0780751;AN=5008;NS=2504;DP=11497;EAS_AF=0.1131;AMR_AF=0.1556;AFR_AF=0.0696;EUR_AF=0.0417;SAS_AF=0.0358;AA=g|||;VT=SNP
2	144982289	rs13432930	C	T	100	PASS	AC=859;AF=0.171526;AN=5008;NS=2504;DP=19424;EAS_AF=0.0704;AMR_AF=0.1037;AFR_AF=0.382;EUR_AF=0.0686;SAS_AF=0.1452;AA=T|||;VT=SNP
2	144987536	rs12622422	A	C	100	PASS	AC=354;AF=0.0706869;AN=5008;NS=2504;DP=18002;EAS_AF=0.0685;AMR_AF=0.072;AFR_AF=0.0219;EUR_AF=0.0666;SAS_AF=0.1421;AA=A|||;VT=SNP
2	144988733	rs16855320	A	G	100	PASS	AC=527;AF=0.105232;AN=5008;NS=2504;DP=17124;EAS_AF=0.0685;AMR_AF=0.0965;AFR_AF=0.0272;EUR_AF=0.1779;SAS_AF=0.18;AA=A|||;VT=SNP
2	144993201	rs1012272	C	T	100	PASS	AC=556;AF=0.111022;AN=5008;NS=2504;DP=16551;EAS_AF=0.0685;AMR_AF=0.0865;AFR_AF=0.1657;EUR_AF=0.0676;SAS_AF=0.1431;AA=C|||;VT=SNP
2	144996047	rs16823604	T	C	100	PASS	AC=355;AF=0.0708866;AN=5008;NS=2504;DP=20583;EAS_AF=0.0685;AMR_AF=0.072;AFR_AF=0.0219;EUR_AF=0.0666;SAS_AF=0.1431;AA=T|||;VT=SNP
2	145000267	rs144603356	G	A	100	PASS	AC=299;AF=0.0597045;AN=5008;NS=2504;DP=15619;EAS_AF=0.1091;AMR_AF=0.1484;AFR_AF=0.0076;EUR_AF=0.0408;SAS_AF=0.0358;AA=G|||;VT=SNP
2	145010312	rs60152197	A	G	100	PASS	AC=809;AF=0.161542;AN=5008;NS=2504;DP=19577;EAS_AF=0.0724;AMR_AF=0.1037;AFR_AF=0.3419;EUR_AF=0.0696;SAS_AF=0.1452;AA=G|||;VT=SNP
2	145010479	rs62169169	G	A	100	PASS	AC=334;AF=0.0666933;AN=5008;NS=2504;DP=20707;EAS_AF=0.0724;AMR_AF=0.072;AFR_AF=0.0023;EUR_AF=0.0676;SAS_AF=0.1431;AA=G|||;VT=SNP
2	145011382	rs12151646	G	A	100	PASS	AC=807;AF=0.161142;AN=5008;NS=2504;DP=19286;EAS_AF=0.0724;AMR_AF=0.1037;AFR_AF=0.3404;EUR_AF=0.0696;SAS_AF=0.1452;AA=A|||;VT=SNP
2	145019187	rs62169170	G	A	100	PASS	AC=378;AF=0.0754792;AN=5008;NS=2504;DP=15686;EAS_AF=0.0724;AMR_AF=0.0749;AFR_AF=0.0325;EUR_AF=0.0696;SAS_AF=0.1431;AA=G|||;VT=SNP
2	145024540	rs74966768	T	C	100	PASS	AC=332;AF=0.0662939;AN=5008;NS=2504;DP=19845;EAS_AF=0.0704;AMR_AF=0.072;AFR_AF=0.0023;EUR_AF=0.0686;SAS_AF=0.1421;AA=T|||;VT=SNP
2	145027454	rs7589628	A	G	100	PASS	AC=2280;AF=0.455272;AN=5008;NS=2504;DP=14696;EAS_AF=0.6855;AMR_AF=0.6398;AFR_AF=0.1596;EUR_AF=0.5328;SAS_AF=0.407;AA=A|||;VT=SNP
2	145029003	rs62169171	T	C	100	PASS	AC=343;AF=0.0684904;AN=5008;NS=2504;DP=19076;EAS_AF=0.0714;AMR_AF=0.072;AFR_AF=0.0091;EUR_AF=0.0696;SAS_AF=0.1421;AA=T|||;VT=SNP
2	145033781	rs183287052	T	A	100	PASS	AC=386;AF=0.0770767;AN=5008;NS=2504;DP=14529;EAS_AF=0.0754;AMR_AF=0.0749;AFR_AF=0.034;EUR_AF=0.0706;SAS_AF=0.1452;AA=t|||;VT=SNP
2	145034271	rs12620547	T	G	100	PASS	AC=333;AF=0.0664936;AN=5008;NS=2504;DP=17407;EAS_AF=0.0714;AMR_AF=0.072;AFR_AF=0.0023;EUR_AF=0.0686;SAS_AF=0.1421;AA=T|||;VT=SNP
2	145042747	rs6758720	A	G	100	PASS	AC=800;AF=0.159744;AN=5008;NS=2504;DP=16888;EAS_AF=0.0714;AMR_AF=0.1009;AFR_AF=0.3374;EUR_AF=0.0706;SAS_AF=0.1442;AA=G|||;VT=SNP
2	145043434	rs76163260	T	C	100	PASS	AC=332;AF=0.0662939;AN=5008;NS=2504;DP=18302;EAS_AF=0.0714;AMR_AF=0.072;AFR_AF=0.0023;EUR_AF=0.0686;SAS_AF=0.1411;AA=T|||;VT=SNP
2	145045701	rs62169173	G	T	100	PASS	AC=359;AF=0.0716853;AN=5008;NS=2504;DP=14492;EAS_AF=0.0714;AMR_AF=0.0692;AFR_AF=0.0242;EUR_AF=0.0686;SAS_AF=0.1411;AA=G|||;VT=SNP
2	145046769	rs115841410	G	A	100	PASS	AC=127;AF=0.0253594;AN=5008;NS=2504;DP=13207;EAS_AF=0.0486;AMR_AF=0.013;AFR_AF=0;EUR_AF=0.0179;SAS_AF=0.0521;AA=G|||;VT=SNP
2	145046987	rs62169174	T	C	100	PASS	AC=211;AF=0.0421326;AN=5008;NS=2504;DP=21032;EAS_AF=0.0298;AMR_AF=0.0591;AFR_AF=0.0023;EUR_AF=0.0497;SAS_AF=0.089;AA=T|||;VT=SNP
2	145049557	rs56175708	G	C	100	PASS	AC=532;AF=0.10623;AN=5008;NS=2504;DP=21267;EAS_AF=0.1855;AMR_AF=0.1383;AFR_AF=0.0166;EUR_AF=0.0984;SAS_AF=0.1309;AA=G|||;VT=SNP
2	145054854	rs11886379	G	C	100	PASS	AC=675;AF=0.134784;AN=5008;NS=2504;DP=16922;EAS_AF=0.0228;AMR_AF=0.0879;AFR_AF=0.3389;EUR_AF=0.0527;SAS_AF=0.092;AA=C|||;VT=SNP
2	145057036	rs12615626	G	A	100	PASS	AC=530;AF=0.105831;AN=5008;NS=2504;DP=15428;EAS_AF=0.1855;AMR_AF=0.1369;AFR_AF=0.0166;EUR_AF=0.0984;SAS_AF=0.1299;AA=G|||;VT=SNP
2	145058077	rs997840	A	G	100	PASS	AC=674;AF=0.134585;AN=5008;NS=2504;DP=15918;EAS_AF=0.0228;AMR_AF=0.0879;AFR_AF=0.3381;EUR_AF=0.0527;SAS_AF=0.092;AA=G|||;VT=SNP
2	145058878	rs7581413	T	A	100	PASS	AC=3112;AF=0.621406;AN=5008;NS=2504;DP=17113;EAS_AF=0.755;AMR_AF=0.7363;AFR_AF=0.5325;EUR_AF=0.5994;SAS_AF=0.545;AA=G|||;VT=SNP
2	145060301	rs7588281	T	C	100	PASS	AC=672;AF=0.134185;AN=5008;NS=2504;DP=19026;EAS_AF=0.0228;AMR_AF=0.0879;AFR_AF=0.3374;EUR_AF=0.0517;SAS_AF=0.092;AA=C|||;VT=SNP
2	145072267	rs62169189	A	G	100	PASS	AC=700;AF=0.139776;AN=5008;NS=2504;DP=15874;EAS_AF=0.0218;AMR_AF=0.085;AFR_AF=0.3616;EUR_AF=0.0517;SAS_AF=0.091;AA=G|||;VT=SNP
2	145078775	rs62169190	C	T	100	PASS	AC=613;AF=0.122404;AN=5008;NS=2504;DP=19893;EAS_AF=0.1498;AMR_AF=0.0994;AFR_AF=0.0144;EUR_AF=0.171;SAS_AF=0.2065;AA=C|||;VT=SNP
2	145078959	rs2381575	T	C	100	PASS	AC=1850;AF=0.369409;AN=5008;NS=2504;DP=20293;EAS_AF=0.5923;AMR_AF=0.4798;AFR_AF=0.0673;EUR_AF=0.4781;SAS_AF=0.3579;AA=T|||;VT=SNP
2	145079065	rs10496963	T	C	100	PASS	AC=519;AF=0.103634;AN=5008;NS=2504;DP=21172;EAS_AF=0.0694;AMR_AF=0.0937;AFR_AF=0.0159;EUR_AF=0.1789;SAS_AF=0.1871;AA=T|||;VT=SNP
2	145079090	rs62169191	T	A	100	PASS	AC=202;AF=0.0403355;AN=5008;NS=2504;DP=21324;EAS_AF=0.0228;AMR_AF=0.0562;AFR_AF=0.0023;EUR_AF=0.0497;SAS_AF=0.089;AA=T|||;VT=SNP
2	145083668	rs62169192	G	T	100	PASS	AC=231;AF=0.0461262;AN=5008;NS=2504;DP=14103;EAS_AF=0.0228;AMR_AF=0.0562;AFR_AF=0.025;EUR_AF=0.0487;SAS_AF=0.089;AA=G|||;VT=SNP
2	145084643	rs62169194	A	G	100	PASS	AC=203;AF=0.0405351;AN=5008;NS=2504;DP=16523;EAS_AF=0.0228;AMR_AF=0.0562;AFR_AF=0.0023;EUR_AF=0.0507;SAS_AF=0.089;AA=A|||;VT=SNP
2	145086052	rs76213422	C	G	100	PASS	AC=325;AF=0.0648962;AN=5008;NS=2504;DP=19307;EAS_AF=0.1419;AMR_AF=0.147;AFR_AF=0.0008;EUR_AF=0.0189;SAS_AF=0.0613;AA=C|||;VT=SNP
2	145088006	rs11891991	C	T	100	PASS	AC=705;AF=0.140775;AN=5008;NS=2504;DP=20814;EAS_AF=0.0228;AMR_AF=0.0893;AFR_AF=0.3638;EUR_AF=0.0517;SAS_AF=0.089;AA=T|||;VT=SNP
2	145088263	rs36006777	G	A	100	PASS	AC=1163;AF=0.232228;AN=5008;NS=2504;DP=18048;EAS_AF=0.3938;AMR_AF=0.3112;AFR_AF=0.0144;EUR_AF=0.34;SAS_AF=0.1933;AA=G|||;VT=SNP
2	145088448	rs28634943	T	C	100	PASS	AC=704;AF=0.140575;AN=5008;NS=2504;DP=18551;EAS_AF=0.0228;AMR_AF=0.0879;AFR_AF=0.3638;EUR_AF=0.0517;SAS_AF=0.089;AA=C|||;VT=SNP
2	145092023	rs79888994	T	A	100	PASS	AC=201;AF=0.0401358;AN=5008;NS=2504;DP=14601;EAS_AF=0.0228;AMR_AF=0.0576;AFR_AF=0.0023;EUR_AF=0.0497;SAS_AF=0.0869;AA=T|||;VT=SNP
2	145093066	rs13383608	G	A	100	PASS	AC=489;AF=0.0976438;AN=5008;NS=2504;DP=19276;EAS_AF=0.0228;AMR_AF=0.0749;AFR_AF=0.2103;EUR_AF=0.0487;SAS_AF=0.089;AA=a|||;VT=SNP
2	145102809	rs75156687	C	T	100	PASS	AC=268;AF=0.0535144;AN=5008;NS=2504;DP=19709;EAS_AF=0.0665;AMR_AF=0.0389;AFR_AF=0.0038;EUR_AF=0.0616;SAS_AF=0.1094;AA=C|||;VT=SNP
2	145103369	rs77044112	C	T	100	PASS	AC=406;AF=0.0810703;AN=5008;NS=2504;DP=14575;EAS_AF=0.1389;AMR_AF=0.1571;AFR_AF=0.0076;EUR_AF=0.0616;SAS_AF=0.0869;AA=C|||;VT=SNP
2	145105924	rs6722360	C	T	100	PASS	AC=680;AF=0.135783;AN=5008;NS=2504;DP=16186;EAS_AF=0.0218;AMR_AF=0.0836;AFR_AF=0.3487;EUR_AF=0.0497;SAS_AF=0.091;AA=T|||;VT=SNP
2	145107459	rs78574499	T	C	100	PASS	AC=549;AF=0.109625;AN=5008;NS=2504;DP=18298;EAS_AF=0.1567;AMR_AF=0.1715;AFR_AF=0.0915;EUR_AF=0.0636;SAS_AF=0.089;AA=T|||;VT=SNP
2	145111737	rs10167323	A	T	100	PASS	AC=503;AF=0.100439;AN=5008;NS=2504;DP=17662;EAS_AF=0.0208;AMR_AF=0.0591;AFR_AF=0.2716;EUR_AF=0.0537;SAS_AF=0.0286;AA=T|||;VT=SNP
2	145113573	rs1427654	T	C	100	PASS	AC=502;AF=0.10024;AN=5008;NS=2504;DP=20747;EAS_AF=0.0208;AMR_AF=0.0591;AFR_AF=0.2723;EUR_AF=0.0527;SAS_AF=0.0276;AA=C|||;VT=SNP
2	145115611	rs13425139	C	T	100	PASS	AC=485;AF=0.096845;AN=5008;NS=2504;DP=18322;EAS_AF=0.0208;AMR_AF=0.0562;AFR_AF=0.2617;EUR_AF=0.0527;SAS_AF=0.0266;AA=C|||;VT=SNP
2	145121339	rs10206546	G	A	100	PASS	AC=1763;AF=0.352037;AN=5008;NS=2504;DP=18622;EAS_AF=0.2133;AMR_AF=0.2464;AFR_AF=0.4198;EUR_AF=0.3936;SAS_AF=0.4356;AA=C|||;VT=SNP
2	145122864	rs62169197	A	G	100	PASS	AC=221;AF=0.0441294;AN=5008;NS=2504;DP=18753;EAS_AF=0.005;AMR_AF=0.0533;AFR_AF=0.0023;EUR_AF=0.0577;SAS_AF=0.1207;AA=A|||;VT=SNP
2	145126711	rs12185711	A	C	100	PASS	AC=400;AF=0.0798722;AN=5008;NS=2504;DP=15576;EAS_AF=0.1429;AMR_AF=0.098;AFR_AF=0.0129;EUR_AF=0.0606;SAS_AF=0.1125;AA=A|||;VT=SNP
2	145134588	rs3928425	C	T	100	PASS	AC=3812;AF=0.761182;AN=5008;NS=2504;DP=19751;EAS_AF=0.7113;AMR_AF=0.6657;AFR_AF=0.8457;EUR_AF=0.8201;SAS_AF=0.7055;AA=T|||;VT=SNP
2	145136553	rs35359264	T	C	100	PASS	AC=428;AF=0.0854633;AN=5008;NS=2504;DP=19128;EAS_AF=0.0675;AMR_AF=0.0836;AFR_AF=0.0446;EUR_AF=0.1213;SAS_AF=0.1237;AA=T|||;VT=SNP
2	145137352	rs78719985	G	C	100	PASS	AC=425;AF=0.0848642;AN=5008;NS=2504;DP=16501;EAS_AF=0.0655;AMR_AF=0.0807;AFR_AF=0.0446;EUR_AF=0.1213;SAS_AF=0.1247;AA=A|||;VT=SNP
2	145138321	rs56240638	T	A	100	PASS	AC=1219;AF=0.243411;AN=5008;NS=2504;DP=21794;EAS_AF=0.122;AMR_AF=0.1643;AFR_AF=0.2799;EUR_AF=0.2972;SAS_AF=0.32;AA=T|||;VT=SNP
2	145138835	rs6734270	C	G	100	PASS	AC=1220;AF=0.24361;AN=5008;NS=2504;DP=20966;EAS_AF=0.122;AMR_AF=0.1643;AFR_AF=0.2806;EUR_AF=0.2982;SAS_AF=0.319;AA=C|||;VT=SNP
2	145139727	rs35339313	C	T	100	PASS	AC=1505;AF=0.300519;AN=5008;NS=2504;DP=21299;EAS_AF=0.505;AMR_AF=0.3617;AFR_AF=0.1195;EUR_AF=0.3718;SAS_AF=0.2178;AA=C|||;VT=SNP
2	145141541	rs12991836	A	C	100	PASS	AC=1526;AF=0.304712;AN=5008;NS=2504;DP=19527;EAS_AF=0.5208;AMR_AF=0.3631;AFR_AF=0.1195;EUR_AF=0.3718;SAS_AF=0.2219;AA=A|||;VT=SNP
2	145147758	rs16855324	C	T	100	PASS	AC=1109;AF=0.221446;AN=5008;NS=2504;DP=19719;EAS_AF=0.1151;AMR_AF=0.1398;AFR_AF=0.3578;EUR_AF=0.2018;SAS_AF=0.2249;AA=C|||;VT=SNP
2	145153058	rs35783446	C	T	100	PASS	AC=756;AF=0.150958;AN=5008;NS=2504;DP=17265;EAS_AF=0.0813;AMR_AF=0.1066;AFR_AF=0.1929;EUR_AF=0.159;SAS_AF=0.1892;AA=T|||;VT=SNP
2	145153076	rs35015447	T	C	100	PASS	AC=776;AF=0.154952;AN=5008;NS=2504;DP=16696;EAS_AF=0.0794;AMR_AF=0.1095;AFR_AF=0.2073;EUR_AF=0.159;SAS_AF=0.1902;AA=t|||;VT=SNP
2	145155414	rs13003631	G	A	100	PASS	AC=741;AF=0.147963;AN=5008;NS=2504;DP=16875;EAS_AF=0.0804;AMR_AF=0.0879;AFR_AF=0.2451;EUR_AF=0.1074;SAS_AF=0.1708;AA=G|||;VT=SNP
2	145155731	rs10185359	T	C	100	PASS	AC=3388;AF=0.676518;AN=5008;NS=2504;DP=19528;EAS_AF=0.8264;AMR_AF=0.8242;AFR_AF=0.4054;EUR_AF=0.7773;SAS_AF=0.68;AA=C|||;VT=SNP
2	145157858	rs35213774	A	G	100	PASS	AC=481;AF=0.0960463;AN=5008;NS=2504;DP=20041;EAS_AF=0.0744;AMR_AF=0.0865;AFR_AF=0.0159;EUR_AF=0.1491;SAS_AF=0.1789;AA=A|||;VT=SNP;EX_TARGET
2	145158112	rs77239950	A	G	100	PASS	AC=358;AF=0.0714856;AN=5008;NS=2504;DP=19914;EAS_AF=0.1042;AMR_AF=0.0533;AFR_AF=0.0038;EUR_AF=0.0964;SAS_AF=0.1166;AA=A|||;VT=SNP
2	145159105	rs68066623	T	G	100	PASS	AC=480;AF=0.0958466;AN=5008;NS=2504;DP=16631;EAS_AF=0.0754;AMR_AF=0.0865;AFR_AF=0.0144;EUR_AF=0.1491;SAS_AF=0.1789;AA=T|||;VT=SNP
2	145161902	rs13009259	A	G	100	PASS	AC=966;AF=0.192891;AN=5008;NS=2504;DP=9670;EAS_AF=0.0764;AMR_AF=0.1124;AFR_AF=0.3487;EUR_AF=0.168;SAS_AF=0.1851;AA=G|||;VT=SNP
2	145164543	rs11683355	C	A	100	PASS	AC=1117;AF=0.223043;AN=5008;NS=2504;DP=19289;EAS_AF=0.2232;AMR_AF=0.1974;AFR_AF=0.1694;EUR_AF=0.2038;SAS_AF=0.3333;AA=C|||;VT=SNP
2	145164666	rs10197694	T	C	100	PASS	AC=2008;AF=0.400958;AN=5008;NS=2504;DP=19073;EAS_AF=0.5853;AMR_AF=0.5937;AFR_AF=0.0794;EUR_AF=0.5646;SAS_AF=0.3405;AA=T|||;VT=SNP
2	145165106	rs55755433	A	G	100	PASS	AC=1020;AF=0.203674;AN=5008;NS=2504;DP=21132;EAS_AF=0.2232;AMR_AF=0.1974;AFR_AF=0.0961;EUR_AF=0.2038;SAS_AF=0.3333;AA=A|||;VT=SNP
2	145165183	rs35728039	A	G	100	PASS	AC=1196;AF=0.238818;AN=5008;NS=2504;DP=21309;EAS_AF=0.2232;AMR_AF=0.2032;AFR_AF=0.2262;EUR_AF=0.2038;SAS_AF=0.3333;AA=G|||;VT=SNP
2	145169177	rs3770305	G	A	100	PASS	AC=1148;AF=0.229233;AN=5008;NS=2504;DP=19183;EAS_AF=0.2232;AMR_AF=0.1988;AFR_AF=0.1921;EUR_AF=0.2038;SAS_AF=0.3333;AA=A|||;VT=SNP
2	145169563	rs7560525	A	G	100	PASS	AC=4632;AF=0.92492;AN=5008;NS=2504;DP=17641;EAS_AF=0.9177;AMR_AF=0.9625;AFR_AF=0.888;EUR_AF=0.9503;SAS_AF=0.9294;AA=A|||;VT=SNP
2	145169952	rs11680290	A	T	100	PASS	AC=1147;AF=0.229034;AN=5008;NS=2504;DP=20975;EAS_AF=0.2222;AMR_AF=0.1988;AFR_AF=0.1921;EUR_AF=0.2038;SAS_AF=0.3333;AA=T|||;VT=SNP
2	145171121	rs3755090	A	G	100	PASS	AC=1024;AF=0.204473;AN=5008;NS=2504;DP=18136;EAS_AF=0.2232;AMR_AF=0.196;AFR_AF=0.0968;EUR_AF=0.2048;SAS_AF=0.3364;AA=A|||;VT=SNP
2	145171432	rs3755091	T	G	100	PASS	AC=1022;AF=0.204073;AN=5008;NS=2504;DP=19419;EAS_AF=0.2232;AMR_AF=0.196;AFR_AF=0.0953;EUR_AF=0.2048;SAS_AF=0.3364;AA=T|||;VT=SNP
2	145171912	rs6430057	T	A	100	PASS	AC=1114;AF=0.222444;AN=5008;NS=2504;DP=18519;EAS_AF=0.1161;AMR_AF=0.1427;AFR_AF=0.3563;EUR_AF=0.1918;SAS_AF=0.2393;AA=T|||;VT=SNP
2	145173029	rs16823675	T	C	100	PASS	AC=1499;AF=0.299321;AN=5008;NS=2504;DP=18779;EAS_AF=0.2282;AMR_AF=0.2219;AFR_AF=0.4183;EUR_AF=0.2167;SAS_AF=0.3517;AA=C|||;VT=SNP
2	145173763	rs11904051	T	C	100	PASS	AC=1499;AF=0.299321;AN=5008;NS=2504;DP=21640;EAS_AF=0.2282;AMR_AF=0.2219;AFR_AF=0.4183;EUR_AF=0.2167;SAS_AF=0.3517;AA=C|||;VT=SNP
2	145176229	rs55636104	C	T	100	PASS	AC=675;AF=0.134784;AN=5008;NS=2504;DP=14607;EAS_AF=0.1528;AMR_AF=0.1182;AFR_AF=0.1694;EUR_AF=0.0616;SAS_AF=0.1564;AA=C|||;VT=SNP
2	145177708	rs6748886	C	T	100	PASS	AC=1083;AF=0.216254;AN=5008;NS=2504;DP=21492;EAS_AF=0.1161;AMR_AF=0.1427;AFR_AF=0.3563;EUR_AF=0.172;SAS_AF=0.228;AA=C|||;VT=SNP
2	145178110	rs7600752	G	A	100	PASS	AC=1961;AF=0.391573;AN=5008;NS=2504;DP=20678;EAS_AF=0.5734;AMR_AF=0.5937;AFR_AF=0.0772;EUR_AF=0.5417;SAS_AF=0.3313;AA=G|||;VT=SNP
2	145179581	rs16823683	T	C	100	PASS	AC=1019;AF=0.203474;AN=5008;NS=2504;DP=21153;EAS_AF=0.2232;AMR_AF=0.196;AFR_AF=0.0885;EUR_AF=0.2048;SAS_AF=0.3425;AA=T|||;VT=SNP
2	145180921	rs34227912	G	A	100	PASS	AC=379;AF=0.0756789;AN=5008;NS=2504;DP=17043;EAS_AF=0.0694;AMR_AF=0.0605;AFR_AF=0.0113;EUR_AF=0.0964;SAS_AF=0.1585;AA=G|||;VT=SNP
2	145181758	rs10928212	A	C	100	PASS	AC=1081;AF=0.215855;AN=5008;NS=2504;DP=16858;EAS_AF=0.2232;AMR_AF=0.1988;AFR_AF=0.1316;EUR_AF=0.2078;SAS_AF=0.3425;AA=A|||;VT=SNP
2	145182957	rs10210063	C	G	100	PASS	AC=396;AF=0.0790735;AN=5008;NS=2504;DP=19405;EAS_AF=0.0804;AMR_AF=0.0346;AFR_AF=0.1225;EUR_AF=0.0517;SAS_AF=0.0787;AA=C|||;VT=SNP
2	145183072	rs3821064	G	C	100	PASS	AC=1405;AF=0.280551;AN=5008;NS=2504;DP=18280;EAS_AF=0.2589;AMR_AF=0.2233;AFR_AF=0.3207;EUR_AF=0.2157;SAS_AF=0.3558;AA=C|||;VT=SNP
2	145183851	rs13016542	T	C	100	PASS	AC=479;AF=0.095647;AN=5008;NS=2504;DP=16951;EAS_AF=0.0645;AMR_AF=0.0836;AFR_AF=0.0234;EUR_AF=0.1412;SAS_AF=0.1871;AA=T|||;VT=SNP
2	145184316	rs10192562	A	G	100	PASS	AC=375;AF=0.0748802;AN=5008;NS=2504;DP=19619;EAS_AF=0.0833;AMR_AF=0.0303;AFR_AF=0.1051;EUR_AF=0.0527;SAS_AF=0.0798;AA=A|||;VT=SNP
2	145184666	rs12996983	G	A	100	PASS	AC=399;AF=0.0796725;AN=5008;NS=2504;DP=19785;EAS_AF=0.0645;AMR_AF=0.0634;AFR_AF=0.025;EUR_AF=0.0954;SAS_AF=0.1646;AA=G|||;VT=SNP
2	145186664	rs6721820	T	C	100	PASS	AC=1881;AF=0.375599;AN=5008;NS=2504;DP=19128;EAS_AF=0.3095;AMR_AF=0.2565;AFR_AF=0.5227;EUR_AF=0.2684;SAS_AF=0.4397;AA=C|||;VT=SNP
2	145186749	rs12614546	C	T	100	PASS	AC=1746;AF=0.348642;AN=5008;NS=2504;DP=17804;EAS_AF=0.5734;AMR_AF=0.5346;AFR_AF=0.0227;EUR_AF=0.4553;SAS_AF=0.316;AA=C|||;VT=SNP
2	145187783	rs2288353	T	C	100	PASS	AC=1880;AF=0.375399;AN=5008;NS=2504;DP=17539;EAS_AF=0.3095;AMR_AF=0.2565;AFR_AF=0.5219;EUR_AF=0.2694;SAS_AF=0.4387;AA=T|||;VT=SNP
2	145193326	rs10164806	C	T	100	PASS	AC=363;AF=0.072484;AN=5008;NS=2504;DP=16254;EAS_AF=0.0833;AMR_AF=0.0303;AFR_AF=0.0908;EUR_AF=0.0507;SAS_AF=0.089;AA=C|||;VT=SNP
2	145195599	rs72858464	T	A	100	PASS	AC=900;AF=0.179712;AN=5008;NS=2504;DP=17766;EAS_AF=0.2639;AMR_AF=0.1744;AFR_AF=0.0825;EUR_AF=0.1342;SAS_AF=0.2751;AA=T|||;VT=SNP
2	145196196	rs17738837	T	G	100	PASS	AC=523;AF=0.104433;AN=5008;NS=2504;DP=21415;EAS_AF=0.0665;AMR_AF=0.0893;AFR_AF=0.0166;EUR_AF=0.165;SAS_AF=0.2106;AA=T|||;VT=SNP
2	145198623	rs13401103	G	A	100	PASS	AC=363;AF=0.072484;AN=5008;NS=2504;DP=16231;EAS_AF=0.0833;AMR_AF=0.0303;AFR_AF=0.0908;EUR_AF=0.0507;SAS_AF=0.089;AA=G|||;VT=SNP
2	145198889	rs72858474	G	A	100	PASS	AC=327;AF=0.0652955;AN=5008;NS=2504;DP=14335;EAS_AF=0.0833;AMR_AF=0.0259;AFR_AF=0.0658;EUR_AF=0.0507;SAS_AF=0.089;AA=G|||;VT=SNP
2	145198940	rs67710699	T	A	100	PASS	AC=438;AF=0.0874601;AN=5008;NS=2504;DP=14872;EAS_AF=0.0655;AMR_AF=0.0692;AFR_AF=0.0159;EUR_AF=0.1193;SAS_AF=0.1871;AA=T|||;VT=SNP
2	145202375	rs13013418	A	C	100	PASS	AC=925;AF=0.184704;AN=5008;NS=2504;DP=19964;EAS_AF=0.0704;AMR_AF=0.1153;AFR_AF=0.2829;EUR_AF=0.1759;SAS_AF=0.228;AA=A|||;VT=SNP
2	145204758	rs16823732	G	A	100	PASS	AC=364;AF=0.0726837;AN=5008;NS=2504;DP=15130;EAS_AF=0.0833;AMR_AF=0.0303;AFR_AF=0.0908;EUR_AF=0.0517;SAS_AF=0.089;AA=G|||;VT=SNP
2	145204976	rs7568133	G	A	100	PASS	AC=1467;AF=0.292931;AN=5008;NS=2504;DP=19144;EAS_AF=0.2708;AMR_AF=0.2493;AFR_AF=0.348;EUR_AF=0.2177;SAS_AF=0.3497;AA=G|||;VT=SNP
2	145205693	rs10187892	G	C	100	PASS	AC=1974;AF=0.394169;AN=5008;NS=2504;DP=21571;EAS_AF=0.5754;AMR_AF=0.5821;AFR_AF=0.0983;EUR_AF=0.5348;SAS_AF=0.3292;AA=G|||;VT=SNP
2	145206066	rs16823737	G	A	100	PASS	AC=870;AF=0.173722;AN=5008;NS=2504;DP=22662;EAS_AF=0.2619;AMR_AF=0.1729;AFR_AF=0.062;EUR_AF=0.1342;SAS_AF=0.2751;AA=G|||;VT=SNP
2	145206092	rs4662221	A	G	100	PASS	AC=2017;AF=0.402756;AN=5008;NS=2504;DP=23181;EAS_AF=0.5754;AMR_AF=0.585;AFR_AF=0.0991;EUR_AF=0.5666;SAS_AF=0.3374;AA=A|||;VT=SNP
2	145208193	rs12105918	T	C	100	PASS	AC=329;AF=0.0656949;AN=5008;NS=2504;DP=18580;EAS_AF=0.0843;AMR_AF=0.0259;AFR_AF=0.0658;EUR_AF=0.0517;SAS_AF=0.089;AA=T|||;VT=SNP
2	145208367	rs10197368	C	T	100	PASS	AC=1960;AF=0.391374;AN=5008;NS=2504;DP=16749;EAS_AF=0.5734;AMR_AF=0.5793;AFR_AF=0.0991;EUR_AF=0.5328;SAS_AF=0.32;AA=C|||;VT=SNP
2	145208527	rs7582631	G	C	100	PASS	AC=2052;AF=0.409744;AN=5008;NS=2504;DP=15617;EAS_AF=0.3383;AMR_AF=0.3415;AFR_AF=0.3828;EUR_AF=0.4046;SAS_AF=0.5736;AA=G|||;VT=SNP
2	145209076	rs7597006	T	C	100	PASS	AC=2007;AF=0.400759;AN=5008;NS=2504;DP=18222;EAS_AF=0.5734;AMR_AF=0.5879;AFR_AF=0.1006;EUR_AF=0.5656;SAS_AF=0.3262;AA=T|||;VT=SNP
2	145209916	rs72858496	C	T	100	PASS	AC=317;AF=0.0632987;AN=5008;NS=2504;DP=18576;EAS_AF=0.0843;AMR_AF=0.0274;AFR_AF=0.059;EUR_AF=0.0487;SAS_AF=0.0879;AA=C|||;VT=SNP
2	145213638	rs731108	G	C	100	PASS	AC=388;AF=0.077476;AN=5008;NS=2504;DP=17737;EAS_AF=0.0903;AMR_AF=0.0821;AFR_AF=0.0651;EUR_AF=0.0666;SAS_AF=0.089;AA=C|||;VT=SNP
2	145214421	rs1427298	C	T	100	PASS	AC=1806;AF=0.360623;AN=5008;NS=2504;DP=18644;EAS_AF=0.5595;AMR_AF=0.5259;AFR_AF=0.143;EUR_AF=0.4165;SAS_AF=0.2751;AA=C|||;VT=SNP
2	145214607	rs7599224	T	G	100	PASS	AC=2552;AF=0.509585;AN=5008;NS=2504;DP=19305;EAS_AF=0.4335;AMR_AF=0.3689;AFR_AF=0.5628;EUR_AF=0.4652;SAS_AF=0.6616;AA=G|||;VT=SNP
2	145215572	rs7562247	A	G	100	PASS	AC=260;AF=0.0519169;AN=5008;NS=2504;DP=16965;EAS_AF=0.002;AMR_AF=0.0548;AFR_AF=0.0045;EUR_AF=0.1064;SAS_AF=0.1094;AA=A|||;VT=SNP
2	145216048	rs13389578	T	C	100	PASS	AC=770;AF=0.153754;AN=5008;NS=2504;DP=16365;EAS_AF=0.0853;AMR_AF=0.0576;AFR_AF=0.3502;EUR_AF=0.0775;SAS_AF=0.1053;AA=T|||;VT=SNP
2	145216132	rs13401515	A	T	100	PASS	AC=769;AF=0.153554;AN=5008;NS=2504;DP=16209;EAS_AF=0.0853;AMR_AF=0.0576;AFR_AF=0.3495;EUR_AF=0.0775;SAS_AF=0.1053;AA=A|||;VT=SNP
2	145218605	rs12327962	G	A	100	PASS	AC=975;AF=0.194688;AN=5008;NS=2504;DP=16393;EAS_AF=0.1042;AMR_AF=0.1527;AFR_AF=0.4092;EUR_AF=0.1441;SAS_AF=0.0798;AA=A|||;VT=SNP
2	145220163	rs13002663	C	T	100	PASS	AC=2000;AF=0.399361;AN=5008;NS=2504;DP=18973;EAS_AF=0.369;AMR_AF=0.2378;AFR_AF=0.3623;EUR_AF=0.3857;SAS_AF=0.6094;AA=C|||;VT=SNP
2	145221637	rs7605612	T	A	100	PASS	AC=1267;AF=0.252995;AN=5008;NS=2504;DP=18652;EAS_AF=0.0258;AMR_AF=0.1556;AFR_AF=0.5227;EUR_AF=0.2117;SAS_AF=0.2342;AA=T|||;VT=SNP
2	145221678	rs139273704	T	C	100	PASS	AC=157;AF=0.0313498;AN=5008;NS=2504;DP=19687;EAS_AF=0.0129;AMR_AF=0.0879;AFR_AF=0;EUR_AF=0.0408;SAS_AF=0.0429;AA=C|||;VT=SNP
2	145222038	rs13403907	A	G	100	PASS	AC=781;AF=0.15595;AN=5008;NS=2504;DP=18290;EAS_AF=0.3125;AMR_AF=0.2536;AFR_AF=0.0303;EUR_AF=0.1223;SAS_AF=0.1299;AA=A|||;VT=SNP
2	145222171	rs11892740	A	G	100	PASS	AC=2039;AF=0.407149;AN=5008;NS=2504;DP=18324;EAS_AF=0.4861;AMR_AF=0.4481;AFR_AF=0.2965;EUR_AF=0.326;SAS_AF=0.5297;AA=A|||;VT=SNP
2	145222172	rs144894168	T	C	100	PASS	AC=124;AF=0.0247604;AN=5008;NS=2504;DP=18325;EAS_AF=0.0159;AMR_AF=0.072;AFR_AF=0.0053;EUR_AF=0.0318;SAS_AF=0.0194;AA=T|||;VT=SNP
2	145222607	rs142131902	C	T	100	PASS	AC=66;AF=0.0131789;AN=5008;NS=2504;DP=20030;EAS_AF=0.0258;AMR_AF=0.0058;AFR_AF=0.0008;EUR_AF=0.0169;SAS_AF=0.0184;AA=C|||;VT=SNP
2	145223155	rs28475137	C	T	100	PASS	AC=945;AF=0.188698;AN=5008;NS=2504;DP=20537;EAS_AF=0.249;AMR_AF=0.3141;AFR_AF=0.1596;EUR_AF=0.1421;SAS_AF=0.1247;AA=T|||;VT=SNP
2	145223242	rs28610014	G	A	100	PASS	AC=945;AF=0.188698;AN=5008;NS=2504;DP=21877;EAS_AF=0.249;AMR_AF=0.3141;AFR_AF=0.1596;EUR_AF=0.1421;SAS_AF=0.1247;AA=A|||;VT=SNP
2	145223620	rs13382811	C	T	100	PASS	AC=1144;AF=0.228435;AN=5008;NS=2504;DP=18862;EAS_AF=0.249;AMR_AF=0.3228;AFR_AF=0.3056;EUR_AF=0.1421;SAS_AF=0.1247;AA=T|||;VT=SNP
2	145223732	rs17677601	G	T	100	PASS	AC=876;AF=0.17492;AN=5008;NS=2504;DP=20201;EAS_AF=0.2044;AMR_AF=0.1354;AFR_AF=0.0318;EUR_AF=0.166;SAS_AF=0.3753;AA=G|||;VT=SNP
2	145223872	rs13396535	T	C	100	PASS	AC=945;AF=0.188698;AN=5008;NS=2504;DP=18893;EAS_AF=0.249;AMR_AF=0.3141;AFR_AF=0.1596;EUR_AF=0.1421;SAS_AF=0.1247;AA=T|||;VT=SNP
2	145225071	rs62169220	A	G	100	PASS	AC=965;AF=0.192692;AN=5008;NS=2504;DP=18512;EAS_AF=0.2669;AMR_AF=0.3141;AFR_AF=0.1604;EUR_AF=0.1431;SAS_AF=0.1247;AA=G|||;VT=SNP
2	145225885	rs6717029	T	C	100	PASS	AC=3695;AF=0.737819;AN=5008;NS=2504;DP=21679;EAS_AF=0.7847;AMR_AF=0.8285;AFR_AF=0.6619;EUR_AF=0.84;SAS_AF=0.6227;AA=C|||;VT=SNP
2	145226370	rs10187371	T	C	100	PASS	AC=3660;AF=0.730831;AN=5008;NS=2504;DP=22703;EAS_AF=0.7619;AMR_AF=0.8285;AFR_AF=0.6528;EUR_AF=0.84;SAS_AF=0.6227;AA=C|||;VT=SNP
2	145226412	rs10187455	T	A	100	PASS	AC=3667;AF=0.732228;AN=5008;NS=2504;DP=22453;EAS_AF=0.7619;AMR_AF=0.8271;AFR_AF=0.6589;EUR_AF=0.84;SAS_AF=0.6227;AA=T|||;VT=SNP
2	145226490	rs10187477	T	C	100	PASS	AC=3867;AF=0.772165;AN=5008;NS=2504;DP=21450;EAS_AF=0.7619;AMR_AF=0.8386;AFR_AF=0.8048;EUR_AF=0.84;SAS_AF=0.6217;AA=C|||;VT=SNP
2	145226632	rs10198698	A	G	100	PASS	AC=3663;AF=0.73143;AN=5008;NS=2504;DP=19580;EAS_AF=0.7599;AMR_AF=0.8271;AFR_AF=0.6589;EUR_AF=0.84;SAS_AF=0.6207;AA=A|||;VT=SNP
2	145226675	rs10198706	A	G	100	PASS	AC=3663;AF=0.73143;AN=5008;NS=2504;DP=18914;EAS_AF=0.7599;AMR_AF=0.8271;AFR_AF=0.6589;EUR_AF=0.84;SAS_AF=0.6207;AA=A|||;VT=SNP
2	145226930	rs9287359	G	A	100	PASS	AC=3623;AF=0.723442;AN=5008;NS=2504;DP=18085;EAS_AF=0.7599;AMR_AF=0.8228;AFR_AF=0.6309;EUR_AF=0.84;SAS_AF=0.6207;AA=A|||;VT=SNP
2	145227050	rs9287360	C	T	100	PASS	AC=2617;AF=0.522564;AN=5008;NS=2504;DP=17627;EAS_AF=0.4633;AMR_AF=0.5115;AFR_AF=0.475;EUR_AF=0.6988;SAS_AF=0.4744;AA=C|||;VT=SNP
2	145227258	rs13410341	T	C	100	PASS	AC=952;AF=0.190096;AN=5008;NS=2504;DP=20197;EAS_AF=0.2817;AMR_AF=0.2795;AFR_AF=0.1815;EUR_AF=0.1093;SAS_AF=0.1268;AA=T|||;VT=SNP
2	145227458	rs1427297	C	T	100	PASS	AC=2111;AF=0.421526;AN=5008;NS=2504;DP=18459;EAS_AF=0.4603;AMR_AF=0.464;AFR_AF=0.1596;EUR_AF=0.6938;SAS_AF=0.4254;AA=C|||;VT=SNP
2	145228701	rs6430059	A	G	100	PASS	AC=2646;AF=0.528355;AN=5008;NS=2504;DP=19716;EAS_AF=0.4831;AMR_AF=0.513;AFR_AF=0.4788;EUR_AF=0.6998;SAS_AF=0.4765;AA=A|||;VT=SNP
2	145229857	rs1365777	T	A	100	PASS	AC=3667;AF=0.732228;AN=5008;NS=2504;DP=19739;EAS_AF=0.7629;AMR_AF=0.8271;AFR_AF=0.6589;EUR_AF=0.84;SAS_AF=0.6217;AA=A|||;VT=SNP
2	145230014	rs12052925	G	T	100	PASS	AC=94;AF=0.01877;AN=5008;NS=2504;DP=20581;EAS_AF=0.0149;AMR_AF=0.036;AFR_AF=0.0023;EUR_AF=0.0318;SAS_AF=0.0194;AA=G|||;VT=SNP
2	145230121	rs12624246	A	G	100	PASS	AC=3671;AF=0.733027;AN=5008;NS=2504;DP=21120;EAS_AF=0.7649;AMR_AF=0.8271;AFR_AF=0.6596;EUR_AF=0.84;SAS_AF=0.6227;AA=G|||;VT=SNP
2	145230446	rs17739820	G	C	100	PASS	AC=906;AF=0.180911;AN=5008;NS=2504;DP=20837;EAS_AF=0.2371;AMR_AF=0.1427;AFR_AF=0.0303;EUR_AF=0.1571;SAS_AF=0.3783;AA=G|||;VT=SNP
2	145230917	rs890583	G	A	100	PASS	AC=3674;AF=0.733626;AN=5008;NS=2504;DP=23261;EAS_AF=0.7649;AMR_AF=0.8271;AFR_AF=0.6626;EUR_AF=0.84;SAS_AF=0.6217;AA=G|||;VT=SNP
2	145231349	rs749234	A	G	100	PASS	AC=2627;AF=0.524561;AN=5008;NS=2504;DP=21118;EAS_AF=0.4653;AMR_AF=0.5115;AFR_AF=0.4781;EUR_AF=0.7008;SAS_AF=0.4765;AA=A|||;VT=SNP
2	145231520	rs890582	T	C	100	PASS	AC=3672;AF=0.733227;AN=5008;NS=2504;DP=20385;EAS_AF=0.7629;AMR_AF=0.8271;AFR_AF=0.6619;EUR_AF=0.841;SAS_AF=0.6217;AA=T|||;VT=SNP
2	145231557	rs749233	T	C	100	PASS	AC=2622;AF=0.523562;AN=5008;NS=2504;DP=19080;EAS_AF=0.4653;AMR_AF=0.5115;AFR_AF=0.4743;EUR_AF=0.7008;SAS_AF=0.4765;AA=T|||;VT=SNP
2	145233462	rs78786854	C	T	100	PASS	AC=94;AF=0.01877;AN=5008;NS=2504;DP=17542;EAS_AF=0.0149;AMR_AF=0.036;AFR_AF=0.0023;EUR_AF=0.0318;SAS_AF=0.0194;AA=C|||;VT=SNP
2	145235108	rs4662223	A	G	100	PASS	AC=3670;AF=0.732827;AN=5008;NS=2504;DP=19080;EAS_AF=0.7619;AMR_AF=0.8271;AFR_AF=0.6604;EUR_AF=0.8419;SAS_AF=0.6217;AA=G|||;VT=SNP
2	145236038	rs7598022	A	T	100	PASS	AC=3866;AF=0.771965;AN=5008;NS=2504;DP=18357;EAS_AF=0.7619;AMR_AF=0.8386;AFR_AF=0.8003;EUR_AF=0.8429;SAS_AF=0.6237;AA=T|||;VT=SNP
2	145236039	rs7598023	A	T	100	PASS	AC=3866;AF=0.771965;AN=5008;NS=2504;DP=18359;EAS_AF=0.7619;AMR_AF=0.8386;AFR_AF=0.8003;EUR_AF=0.8429;SAS_AF=0.6237;AA=T|||;VT=SNP
2	145236142	rs7600781	A	G	100	PASS	AC=2630;AF=0.52516;AN=5008;NS=2504;DP=18890;EAS_AF=0.4673;AMR_AF=0.5115;AFR_AF=0.4781;EUR_AF=0.7018;SAS_AF=0.4765;AA=A|||;VT=SNP
2	145236514	rs6724648	G	C	100	PASS	AC=2626;AF=0.524361;AN=5008;NS=2504;DP=16616;EAS_AF=0.4643;AMR_AF=0.5115;AFR_AF=0.4773;EUR_AF=0.7018;SAS_AF=0.4765;AA=G|||;VT=SNP
2	145238982	rs1365779	C	G	100	PASS	AC=908;AF=0.18131;AN=5008;NS=2504;DP=17670;EAS_AF=0.2381;AMR_AF=0.1441;AFR_AF=0.0303;EUR_AF=0.1551;SAS_AF=0.3804;AA=C|||;VT=SNP
2	145241087	rs76344693	T	C	100	PASS	AC=153;AF=0.0305511;AN=5008;NS=2504;DP=18431;EAS_AF=0.0218;AMR_AF=0.036;AFR_AF=0.0008;EUR_AF=0.0686;SAS_AF=0.0368;AA=T|||;VT=SNP
2	145241312	rs72992185	C	G	100	PASS	AC=557;AF=0.111222;AN=5008;NS=2504;DP=18059;EAS_AF=0.1825;AMR_AF=0.0648;AFR_AF=0.0234;EUR_AF=0.0865;SAS_AF=0.2147;AA=C|||;VT=SNP
2	145241652	rs116237319	T	C	100	PASS	AC=94;AF=0.01877;AN=5008;NS=2504;DP=15885;EAS_AF=0.0149;AMR_AF=0.036;AFR_AF=0.0023;EUR_AF=0.0318;SAS_AF=0.0194;AA=T|||;VT=SNP
2	145242122	rs6755392	A	G	100	PASS	AC=2576;AF=0.514377;AN=5008;NS=2504;DP=18771;EAS_AF=0.4643;AMR_AF=0.5101;AFR_AF=0.441;EUR_AF=0.7018;SAS_AF=0.4755;AA=A|||;VT=SNP
2	145243904	rs10197024	G	A	100	PASS	AC=952;AF=0.190096;AN=5008;NS=2504;DP=14784;EAS_AF=0.2827;AMR_AF=0.2767;AFR_AF=0.1831;EUR_AF=0.1083;SAS_AF=0.1268;AA=G|||;VT=SNP
2	145245815	rs13398550	A	G	100	PASS	AC=120;AF=0.0239617;AN=5008;NS=2504;DP=17984;EAS_AF=0.002;AMR_AF=0.0418;AFR_AF=0.0045;EUR_AF=0.0716;SAS_AF=0.0112;AA=A|||;VT=SNP
2	145247680	rs114721169	C	T	100	PASS	AC=94;AF=0.01877;AN=5008;NS=2504;DP=19231;EAS_AF=0.0149;AMR_AF=0.036;AFR_AF=0.0023;EUR_AF=0.0318;SAS_AF=0.0194;AA=C|||;VT=SNP
2	145250957	rs1060451	C	G	100	PASS	AC=1047;AF=0.209065;AN=5008;NS=2504;DP=19723;EAS_AF=0.3542;AMR_AF=0.3069;AFR_AF=0.1846;EUR_AF=0.1083;SAS_AF=0.1268;AA=C|||;VT=SNP
2	145251094	rs1060448	A	G	100	PASS	AC=3868;AF=0.772364;AN=5008;NS=2504;DP=18367;EAS_AF=0.7808;AMR_AF=0.8631;AFR_AF=0.7852;EUR_AF=0.832;SAS_AF=0.6207;AA=G|||;VT=SNP
2	145252729	rs6761789	T	G	100	PASS	AC=149;AF=0.0297524;AN=5008;NS=2504;DP=18714;EAS_AF=0.0218;AMR_AF=0.036;AFR_AF=0.0008;EUR_AF=0.0676;SAS_AF=0.0337;AA=T|||;VT=SNP
2	145254962	rs16823815	G	C	100	PASS	AC=1057;AF=0.211062;AN=5008;NS=2504;DP=18786;EAS_AF=0.3601;AMR_AF=0.304;AFR_AF=0.1868;EUR_AF=0.1143;SAS_AF=0.1237;AA=G|||;VT=SNP
2	145255210	rs12691693	T	C	100	PASS	AC=2355;AF=0.470248;AN=5008;NS=2504;DP=12440;EAS_AF=0.4266;AMR_AF=0.451;AFR_AF=0.3797;EUR_AF=0.6402;SAS_AF=0.4765;AA=T|||;VT=SNP
2	145255387	rs78783951	T	C	100	PASS	AC=528;AF=0.105431;AN=5008;NS=2504;DP=6796;EAS_AF=0.1131;AMR_AF=0.0634;AFR_AF=0.0673;EUR_AF=0.0736;SAS_AF=0.2117;AA=T|||;VT=SNP
2	145255765	rs12465813	C	G	100	PASS	AC=2735;AF=0.546126;AN=5008;NS=2504;DP=9673;EAS_AF=0.3879;AMR_AF=0.732;AFR_AF=0.2859;EUR_AF=0.7704;SAS_AF=0.6984;AA=C|||;VT=SNP
2	145255778	rs1035822	A	G	100	PASS	AC=3676;AF=0.734026;AN=5008;NS=2504;DP=10130;EAS_AF=0.9355;AMR_AF=0.8718;AFR_AF=0.3351;EUR_AF=0.8887;SAS_AF=0.8088;AA=A|||;VT=SNP
2	145256508	rs4556923	C	T	100	PASS	AC=1289;AF=0.257388;AN=5008;NS=2504;DP=19926;EAS_AF=0.3869;AMR_AF=0.3501;AFR_AF=0.2284;EUR_AF=0.1412;SAS_AF=0.2168;AA=C|||;VT=SNP
2	145256545	rs6705150	C	T	100	PASS	AC=2950;AF=0.589058;AN=5008;NS=2504;DP=20620;EAS_AF=0.5685;AMR_AF=0.5245;AFR_AF=0.4811;EUR_AF=0.7346;SAS_AF=0.6524;AA=C|||;VT=SNP
2	145258445	rs7564469	C	T	100	PASS	AC=3451;AF=0.689097;AN=5008;NS=2504;DP=19113;EAS_AF=0.6101;AMR_AF=0.6239;AFR_AF=0.6467;EUR_AF=0.835;SAS_AF=0.7239;AA=T|||;VT=SNP
2	145258883	rs79945568	A	G	100	PASS	AC=131;AF=0.0261581;AN=5008;NS=2504;DP=18299;EAS_AF=0.0169;AMR_AF=0.0346;AFR_AF=0.0023;EUR_AF=0.0348;SAS_AF=0.0532;AA=G|||;VT=SNP
2	145260260	rs12471396	C	T	100	PASS	AC=582;AF=0.116214;AN=5008;NS=2504;DP=17928;EAS_AF=0.0982;AMR_AF=0.0663;AFR_AF=0.1127;EUR_AF=0.0567;SAS_AF=0.2362;AA=C|||;VT=SNP
2	145260716	rs112271612	A	G	100	PASS	AC=108;AF=0.0215655;AN=5008;NS=2504;DP=17858;EAS_AF=0.0198;AMR_AF=0.0562;AFR_AF=0.0038;EUR_AF=0.0308;SAS_AF=0.0133;AA=A|||;VT=SNP
2	145261174	rs2033159	A	C	100	PASS	AC=1839;AF=0.367212;AN=5008;NS=2504;DP=18091;EAS_AF=0.4524;AMR_AF=0.4164;AFR_AF=0.438;EUR_AF=0.2237;SAS_AF=0.2965;AA=A|||;VT=SNP
2	145261264	rs78445165	G	A	100	PASS	AC=121;AF=0.0241613;AN=5008;NS=2504;DP=19150;EAS_AF=0.0198;AMR_AF=0.0159;AFR_AF=0.0015;EUR_AF=0.0358;SAS_AF=0.0532;AA=G|||;VT=SNP
2	145264794	rs116653250	G	C	100	PASS	AC=123;AF=0.0245607;AN=5008;NS=2504;DP=16862;EAS_AF=0.0198;AMR_AF=0.0159;AFR_AF=0.003;EUR_AF=0.0358;SAS_AF=0.0532;AA=G|||;VT=SNP
2	145267242	rs965190	G	A	100	PASS	AC=121;AF=0.0241613;AN=5008;NS=2504;DP=18301;EAS_AF=0.0198;AMR_AF=0.0159;AFR_AF=0.0015;EUR_AF=0.0358;SAS_AF=0.0532;AA=G|||;VT=SNP
2	145268866	rs78588471	A	G	100	PASS	AC=121;AF=0.0241613;AN=5008;NS=2504;DP=20187;EAS_AF=0.0198;AMR_AF=0.0159;AFR_AF=0.0015;EUR_AF=0.0358;SAS_AF=0.0532;AA=A|||;VT=SNP
2	145270592	rs6740731	G	A	100	PASS	AC=1608;AF=0.321086;AN=5008;NS=2504;DP=21726;EAS_AF=0.4167;AMR_AF=0.3775;AFR_AF=0.3858;EUR_AF=0.159;SAS_AF=0.2618;AA=G|||;VT=SNP
2	145271250	rs116497883	C	T	100	PASS	AC=217;AF=0.0433307;AN=5008;NS=2504;DP=14979;EAS_AF=0.0278;AMR_AF=0.0346;AFR_AF=0.0522;EUR_AF=0.0646;SAS_AF=0.0317;AA=C|||;VT=SNP
2	145272802	rs114229477	A	G	100	PASS	AC=119;AF=0.023762;AN=5008;NS=2504;DP=18082;EAS_AF=0.0208;AMR_AF=0.0159;AFR_AF=0.0015;EUR_AF=0.0348;SAS_AF=0.0511;AA=A|||;VT=SNP
2	145273940	rs116970322	G	A	100	PASS	AC=123;AF=0.0245607;AN=5008;NS=2504;DP=10374;EAS_AF=0.0228;AMR_AF=0.0159;AFR_AF=0.003;EUR_AF=0.0348;SAS_AF=0.0511;AA=g|||;VT=SNP
2	145274065	rs62169235	T	G	100	PASS	AC=951;AF=0.189896;AN=5008;NS=2504;DP=9436;EAS_AF=0.4722;AMR_AF=0.2997;AFR_AF=0.0068;EUR_AF=0.1113;SAS_AF=0.1493;AA=t|||;VT=SNP
2	145279786	rs3806475	A	G	100	PASS	AC=975;AF=0.194688;AN=5008;NS=2504;DP=11088;EAS_AF=0.4851;AMR_AF=0.3069;AFR_AF=0.0083;EUR_AF=0.1223;SAS_AF=0.1421;AA=A|||;VT=SNP
2	145280152	rs1465531	A	G	100	PASS	AC=4273;AF=0.853235;AN=5008;NS=2504;DP=14174;EAS_AF=0.9792;AMR_AF=0.9654;AFR_AF=0.5318;EUR_AF=0.9891;SAS_AF=0.9387;AA=A|||;VT=SNP
2	145282054	rs57360067	C	T	100	PASS	AC=4273;AF=0.853235;AN=5008;NS=2504;DP=5198;EAS_AF=0.9792;AMR_AF=0.9654;AFR_AF=0.5318;EUR_AF=0.9891;SAS_AF=0.9387;AA=t|||;VT=SNP
2	145282685	rs12691694	A	G	100	PASS	AC=1726;AF=0.344649;AN=5008;NS=2504;DP=13934;EAS_AF=0.5605;AMR_AF=0.4395;AFR_AF=0.1142;EUR_AF=0.335;SAS_AF=0.3763;AA=A|||;VT=SNP
2	145284437	rs7602487	G	T	100	PASS	AC=4341;AF=0.866813;AN=5008;NS=2504;DP=16934;EAS_AF=0.9792;AMR_AF=0.9712;AFR_AF=0.5802;EUR_AF=0.9901;SAS_AF=0.9376;AA=T|||;VT=SNP
2	145285665	rs13027627	T	C	100	PASS	AC=4289;AF=0.85643;AN=5008;NS=2504;DP=21159;EAS_AF=0.9792;AMR_AF=0.9683;AFR_AF=0.5424;EUR_AF=0.9901;SAS_AF=0.9376;AA=T|||;VT=SNP
2	145286559	rs17678683	T	G	100	PASS	AC=308;AF=0.0615016;AN=5008;NS=2504;DP=13082;EAS_AF=0.0565;AMR_AF=0.0504;AFR_AF=0.0151;EUR_AF=0.0865;SAS_AF=0.1115;AA=T|||;VT=SNP
2	145286696	rs10928219	A	T	100	PASS	AC=4341;AF=0.866813;AN=5008;NS=2504;DP=12165;EAS_AF=0.9792;AMR_AF=0.9712;AFR_AF=0.5802;EUR_AF=0.9901;SAS_AF=0.9376;AA=A|||;VT=SNP
2	145287023	rs10928220	G	A	100	PASS	AC=4075;AF=0.813698;AN=5008;NS=2504;DP=16980;EAS_AF=0.9603;AMR_AF=0.9294;AFR_AF=0.5499;EUR_AF=0.8936;SAS_AF=0.8548;AA=g|||;VT=SNP
2	145287079	rs1469346	A	G	100	PASS	AC=4086;AF=0.815895;AN=5008;NS=2504;DP=19638;EAS_AF=0.9603;AMR_AF=0.9308;AFR_AF=0.5575;EUR_AF=0.8936;SAS_AF=0.8548;AA=A|||;VT=SNP
2	145287401	rs17884855	A	G	100	PASS	AC=370;AF=0.0738818;AN=5008;NS=2504;DP=19214;EAS_AF=0.0119;AMR_AF=0.0591;AFR_AF=0.0242;EUR_AF=0.1501;SAS_AF=0.137;AA=A|||;VT=SNP
2	145288341	rs16823835	A	G	100	PASS	AC=1427;AF=0.284944;AN=5008;NS=2504;DP=19914;EAS_AF=0.5833;AMR_AF=0.4251;AFR_AF=0.0681;EUR_AF=0.1968;SAS_AF=0.2618;AA=A|||;VT=SNP
2	145290978	rs4662375	A	G	100	PASS	AC=1965;AF=0.392372;AN=5008;NS=2504;DP=21345;EAS_AF=0.6002;AMR_AF=0.5187;AFR_AF=0.1687;EUR_AF=0.4006;SAS_AF=0.3824;AA=G|||;VT=SNP
2	145291153	rs11692428	C	T	100	PASS	AC=400;AF=0.0798722;AN=5008;NS=2504;DP=19803;EAS_AF=0.0109;AMR_AF=0.0821;AFR_AF=0.0333;EUR_AF=0.1948;SAS_AF=0.0941;AA=C|||;VT=SNP
2	145291729	rs11681490	A	G	100	PASS	AC=2452;AF=0.489617;AN=5008;NS=2504;DP=17595;EAS_AF=0.6151;AMR_AF=0.5389;AFR_AF=0.4713;EUR_AF=0.4066;SAS_AF=0.4356;AA=G|||;VT=SNP
2	145292134	rs4564722	C	A	100	PASS	AC=1970;AF=0.393371;AN=5008;NS=2504;DP=19618;EAS_AF=0.5992;AMR_AF=0.5187;AFR_AF=0.1687;EUR_AF=0.4016;SAS_AF=0.3875;AA=A|||;VT=SNP
2	145292497	rs10173242	T	C	100	PASS	AC=2450;AF=0.489217;AN=5008;NS=2504;DP=21142;EAS_AF=0.6141;AMR_AF=0.5389;AFR_AF=0.4697;EUR_AF=0.4076;SAS_AF=0.4356;AA=C|||;VT=SNP
2	145293097	rs13034331	C	T	100	PASS	AC=1413;AF=0.282149;AN=5008;NS=2504;DP=17825;EAS_AF=0.5794;AMR_AF=0.4207;AFR_AF=0.0673;EUR_AF=0.1948;SAS_AF=0.2577;AA=C|||;VT=SNP
2	145293154	rs13034360	C	T	100	PASS	AC=1414;AF=0.282348;AN=5008;NS=2504;DP=18115;EAS_AF=0.5794;AMR_AF=0.4207;AFR_AF=0.0681;EUR_AF=0.1948;SAS_AF=0.2577;AA=C|||;VT=SNP
2	145295362	rs17740744	A	G	100	PASS	AC=302;AF=0.0603035;AN=5008;NS=2504;DP=15230;EAS_AF=0.0615;AMR_AF=0.0548;AFR_AF=0.0129;EUR_AF=0.0765;SAS_AF=0.1104;AA=A|||;VT=SNP
2	145295628	rs35766785	C	T	100	PASS	AC=1392;AF=0.277955;AN=5008;NS=2504;DP=14376;EAS_AF=0.5794;AMR_AF=0.389;AFR_AF=0.0673;EUR_AF=0.1948;SAS_AF=0.2587;AA=C|||;VT=SNP
2	145295647	rs34586719	C	T	100	PASS	AC=1392;AF=0.277955;AN=5008;NS=2504;DP=14629;EAS_AF=0.5794;AMR_AF=0.389;AFR_AF=0.0673;EUR_AF=0.1948;SAS_AF=0.2587;AA=C|||;VT=SNP
2	145295834	rs10183472	T	C	100	PASS	AC=2430;AF=0.485224;AN=5008;NS=2504;DP=16018;EAS_AF=0.6141;AMR_AF=0.5072;AFR_AF=0.4713;EUR_AF=0.4076;SAS_AF=0.4356;AA=C|||;VT=SNP
2	145295918	rs11682712	T	C	100	PASS	AC=1962;AF=0.391773;AN=5008;NS=2504;DP=14407;EAS_AF=0.5992;AMR_AF=0.487;AFR_AF=0.1793;EUR_AF=0.4016;SAS_AF=0.3875;AA=C|||;VT=SNP
2	145296044	rs112598708	A	C	100	PASS	AC=387;AF=0.0772764;AN=5008;NS=2504;DP=13489;EAS_AF=0.003;AMR_AF=0.1081;AFR_AF=0.0136;EUR_AF=0.2227;SAS_AF=0.0685;AA=A|||;VT=SNP
2	145296263	rs2052807	A	C	100	PASS	AC=2416;AF=0.482428;AN=5008;NS=2504;DP=19179;EAS_AF=0.6181;AMR_AF=0.5043;AFR_AF=0.469;EUR_AF=0.3966;SAS_AF=0.4335;AA=C|||;VT=SNP
2	145297016	rs4662376	A	T	100	PASS	AC=418;AF=0.0834665;AN=5008;NS=2504;DP=20066;EAS_AF=0.0149;AMR_AF=0.085;AFR_AF=0.0484;EUR_AF=0.1889;SAS_AF=0.092;AA=A|||;VT=SNP
2	145297087	rs4662377	A	T	100	PASS	AC=417;AF=0.0832668;AN=5008;NS=2504;DP=19934;EAS_AF=0.0149;AMR_AF=0.0836;AFR_AF=0.0477;EUR_AF=0.1879;SAS_AF=0.0941;AA=A|||;VT=SNP
2	145297966	rs17689809	A	T	100	PASS	AC=418;AF=0.0834665;AN=5008;NS=2504;DP=13667;EAS_AF=0.0149;AMR_AF=0.0836;AFR_AF=0.0499;EUR_AF=0.1879;SAS_AF=0.092;AA=A|||;VT=SNP
2	145298273	rs12996668	T	C	100	PASS	AC=1388;AF=0.277157;AN=5008;NS=2504;DP=15049;EAS_AF=0.5913;AMR_AF=0.4207;AFR_AF=0.0356;EUR_AF=0.1958;SAS_AF=0.2618;AA=T|||;VT=SNP
2	145298323	rs17689833	T	G	100	PASS	AC=410;AF=0.081869;AN=5008;NS=2504;DP=16032;EAS_AF=0.0149;AMR_AF=0.0807;AFR_AF=0.0469;EUR_AF=0.1859;SAS_AF=0.092;AA=T|||;VT=SNP
2	145298751	rs66955245	C	A	100	PASS	AC=409;AF=0.0816693;AN=5008;NS=2504;DP=19117;EAS_AF=0.0149;AMR_AF=0.0807;AFR_AF=0.0469;EUR_AF=0.1849;SAS_AF=0.092;AA=C|||;VT=SNP
2	145299101	rs61189451	G	A	100	PASS	AC=2624;AF=0.523962;AN=5008;NS=2504;DP=21153;EAS_AF=0.4216;AMR_AF=0.5043;AFR_AF=0.4894;EUR_AF=0.6123;SAS_AF=0.5992;AA=G|||;VT=SNP
2	145299297	rs6744461	A	C	100	PASS	AC=2875;AF=0.574081;AN=5008;NS=2504;DP=18910;EAS_AF=0.4236;AMR_AF=0.5403;AFR_AF=0.6036;EUR_AF=0.6531;SAS_AF=0.6319;AA=A|||;VT=SNP
2	145299944	rs16823846	C	T	100	PASS	AC=1337;AF=0.266973;AN=5008;NS=2504;DP=19110;EAS_AF=0.5625;AMR_AF=0.3905;AFR_AF=0.0356;EUR_AF=0.1958;SAS_AF=0.2607;AA=C|||;VT=SNP
2	145300895	rs13012279	T	C	100	PASS	AC=401;AF=0.0800719;AN=5008;NS=2504;DP=18273;EAS_AF=0.0169;AMR_AF=0.0807;AFR_AF=0.0469;EUR_AF=0.1859;SAS_AF=0.0808;AA=T|||;VT=SNP
2	145301177	rs12466177	G	A	100	PASS	AC=731;AF=0.145966;AN=5008;NS=2504;DP=14631;EAS_AF=0.1071;AMR_AF=0.0749;AFR_AF=0.2284;EUR_AF=0.0765;SAS_AF=0.1963;AA=G|||;VT=SNP
2	145301314	rs12466240	G	C	100	PASS	AC=2538;AF=0.506789;AN=5008;NS=2504;DP=15944;EAS_AF=0.3978;AMR_AF=0.4971;AFR_AF=0.4357;EUR_AF=0.6143;SAS_AF=0.6115;AA=G|||;VT=SNP
2	145303576	rs13018460	A	G	100	PASS	AC=1547;AF=0.308906;AN=5008;NS=2504;DP=19445;EAS_AF=0.6181;AMR_AF=0.4352;AFR_AF=0.0893;EUR_AF=0.2177;SAS_AF=0.2914;AA=A|||;VT=SNP
2	145305198	rs77066002	G	A	100	PASS	AC=702;AF=0.140176;AN=5008;NS=2504;DP=19258;EAS_AF=0.2153;AMR_AF=0.062;AFR_AF=0.0045;EUR_AF=0.1302;SAS_AF=0.3119;AA=C|||;VT=SNP
2	145305277	rs1365778	A	G	100	PASS	AC=1242;AF=0.248003;AN=5008;NS=2504;DP=19649;EAS_AF=0.3522;AMR_AF=0.3343;AFR_AF=0.1006;EUR_AF=0.327;SAS_AF=0.1973;AA=A|||;VT=SNP
2	145306433	rs11691480	T	A	100	PASS	AC=1514;AF=0.302316;AN=5008;NS=2504;DP=16242;EAS_AF=0.3819;AMR_AF=0.389;AFR_AF=0.1785;EUR_AF=0.325;SAS_AF=0.3027;AA=T|||;VT=SNP
2	145307148	rs16823853	A	G	100	PASS	AC=601;AF=0.120008;AN=5008;NS=2504;DP=15150;EAS_AF=0.0516;AMR_AF=0.0951;AFR_AF=0.1672;EUR_AF=0.1501;SAS_AF=0.1135;AA=A|||;VT=SNP
2	145308214	rs4662226	G	C	100	PASS	AC=677;AF=0.135184;AN=5008;NS=2504;DP=13791;EAS_AF=0.2242;AMR_AF=0.0663;AFR_AF=0.0038;EUR_AF=0.1282;SAS_AF=0.2771;AA=G|||;VT=SNP
2	145308215	rs4662227	A	T	100	PASS	AC=1090;AF=0.217652;AN=5008;NS=2504;DP=13863;EAS_AF=0.2242;AMR_AF=0.1052;AFR_AF=0.1762;EUR_AF=0.1879;SAS_AF=0.3773;AA=A|||;VT=SNP
2	145309145	rs72850624	C	T	100	PASS	AC=369;AF=0.0736821;AN=5008;NS=2504;DP=20659;EAS_AF=0.0516;AMR_AF=0.0764;AFR_AF=0.0061;EUR_AF=0.1451;SAS_AF=0.1125;AA=C|||;VT=SNP
2	145310342	rs34698778	C	T	100	PASS	AC=1236;AF=0.246805;AN=5008;NS=2504;DP=16502;EAS_AF=0.3383;AMR_AF=0.3372;AFR_AF=0.0968;EUR_AF=0.335;SAS_AF=0.2004;AA=C|||;VT=SNP
2	145310827	rs16823855	A	C	100	PASS	AC=1085;AF=0.216653;AN=5008;NS=2504;DP=20166;EAS_AF=0.2262;AMR_AF=0.1037;AFR_AF=0.1732;EUR_AF=0.1879;SAS_AF=0.3753;AA=C|||;VT=SNP
2	145311251	rs16823860	G	A	100	PASS	AC=711;AF=0.141973;AN=5008;NS=2504;DP=21045;EAS_AF=0.0516;AMR_AF=0.098;AFR_AF=0.2504;EUR_AF=0.1481;SAS_AF=0.1135;AA=G|||;VT=SNP
2	145313483	rs72997848	A	T	100	PASS	AC=1081;AF=0.215855;AN=5008;NS=2504;DP=15550;EAS_AF=0.2252;AMR_AF=0.1037;AFR_AF=0.1725;EUR_AF=0.1879;SAS_AF=0.3732;AA=A|||;VT=SNP
2	145313767	rs13390232	A	G	100	PASS	AC=370;AF=0.0738818;AN=5008;NS=2504;DP=17392;EAS_AF=0.0516;AMR_AF=0.0764;AFR_AF=0.0061;EUR_AF=0.1461;SAS_AF=0.1125;AA=A|||;VT=SNP
2	145315492	rs17741144	T	C	100	PASS	AC=1237;AF=0.247005;AN=5008;NS=2504;DP=19034;EAS_AF=0.3383;AMR_AF=0.3386;AFR_AF=0.0976;EUR_AF=0.334;SAS_AF=0.2004;AA=T|||;VT=SNP
2	145315503	rs1966556	A	G	100	PASS	AC=599;AF=0.119609;AN=5008;NS=2504;DP=19354;EAS_AF=0.0516;AMR_AF=0.0951;AFR_AF=0.1672;EUR_AF=0.1491;SAS_AF=0.1125;AA=A|||;VT=SNP
2	145315981	rs4662378	A	G	100	PASS	AC=1203;AF=0.240216;AN=5008;NS=2504;DP=18327;EAS_AF=0.2252;AMR_AF=0.1153;AFR_AF=0.2557;EUR_AF=0.1889;SAS_AF=0.3763;AA=A|||;VT=SNP
2	145316407	rs4662380	T	C	100	PASS	AC=1089;AF=0.217452;AN=5008;NS=2504;DP=16421;EAS_AF=0.2252;AMR_AF=0.111;AFR_AF=0.1725;EUR_AF=0.1889;SAS_AF=0.3753;AA=T|||;VT=SNP
2	145316686	rs10205718	G	T	100	PASS	AC=1098;AF=0.219249;AN=5008;NS=2504;DP=15984;EAS_AF=0.2252;AMR_AF=0.111;AFR_AF=0.1793;EUR_AF=0.1889;SAS_AF=0.3753;AA=G|||;VT=SNP
2	145316727	rs77513726	A	T	100	PASS	AC=845;AF=0.16873;AN=5008;NS=2504;DP=15907;EAS_AF=0.2252;AMR_AF=0.1023;AFR_AF=0.0144;EUR_AF=0.1918;SAS_AF=0.3425;AA=A|||;VT=SNP
2	145317284	rs6746122	G	A	100	PASS	AC=1579;AF=0.315296;AN=5008;NS=2504;DP=23487;EAS_AF=0.3819;AMR_AF=0.4164;AFR_AF=0.2088;EUR_AF=0.325;SAS_AF=0.3088;AA=G|||;VT=SNP
2	145318017	rs1256914	G	C	100	PASS	AC=599;AF=0.119609;AN=5008;NS=2504;DP=12971;EAS_AF=0.0516;AMR_AF=0.0951;AFR_AF=0.1672;EUR_AF=0.1481;SAS_AF=0.1135;AA=G|||;VT=SNP
2	145319073	rs6722387	A	G	100	PASS	AC=1191;AF=0.237819;AN=5008;NS=2504;DP=20602;EAS_AF=0.2242;AMR_AF=0.1153;AFR_AF=0.2474;EUR_AF=0.1889;SAS_AF=0.3763;AA=A|||;VT=SNP
2	145319163	rs16823865	C	T	100	PASS	AC=828;AF=0.165335;AN=5008;NS=2504;DP=19844;EAS_AF=0.2252;AMR_AF=0.1009;AFR_AF=0.0076;EUR_AF=0.1879;SAS_AF=0.3395;AA=C|||;VT=SNP
2	145319487	rs56698253	A	C	100	PASS	AC=763;AF=0.152356;AN=5008;NS=2504;DP=15302;EAS_AF=0.3462;AMR_AF=0.2507;AFR_AF=0.0166;EUR_AF=0.0835;SAS_AF=0.137;AA=A|||;VT=SNP
2	145324977	rs16823866	T	C	100	PASS	AC=835;AF=0.166733;AN=5008;NS=2504;DP=18041;EAS_AF=0.2252;AMR_AF=0.1023;AFR_AF=0.0091;EUR_AF=0.1889;SAS_AF=0.3425;AA=T|||;VT=SNP
2	145326099	rs17741296	T	A	100	PASS	AC=1224;AF=0.244409;AN=5008;NS=2504;DP=4003;EAS_AF=0.3373;AMR_AF=0.3357;AFR_AF=0.0893;EUR_AF=0.335;SAS_AF=0.2004;AA=T|||;VT=SNP
2	145328876	rs13413446	T	C	100	PASS	AC=1322;AF=0.263978;AN=5008;NS=2504;DP=16644;EAS_AF=0.2272;AMR_AF=0.1196;AFR_AF=0.3427;EUR_AF=0.1889;SAS_AF=0.3753;AA=C|||;VT=SNP
2	145329033	rs10196007	T	C	100	PASS	AC=1322;AF=0.263978;AN=5008;NS=2504;DP=19602;EAS_AF=0.2272;AMR_AF=0.1196;AFR_AF=0.3427;EUR_AF=0.1889;SAS_AF=0.3753;AA=C|||;VT=SNP
2	145329388	rs10196335	T	G	100	PASS	AC=2635;AF=0.526158;AN=5008;NS=2504;DP=21351;EAS_AF=0.5645;AMR_AF=0.4625;AFR_AF=0.4939;EUR_AF=0.5258;SAS_AF=0.5757;AA=G|||;VT=SNP
2	145329536	rs78293485	C	T	100	PASS	AC=675;AF=0.134784;AN=5008;NS=2504;DP=21084;EAS_AF=0.2262;AMR_AF=0.0648;AFR_AF=0.0038;EUR_AF=0.1282;SAS_AF=0.274;AA=c|||;VT=SNP
2	145329809	rs1541780	C	A	100	PASS	AC=4404;AF=0.879393;AN=5008;NS=2504;DP=19590;EAS_AF=0.9474;AMR_AF=0.9049;AFR_AF=0.829;EUR_AF=0.8519;SAS_AF=0.8875;AA=A|||;VT=SNP
2	145330355	rs10187303	G	A	100	PASS	AC=369;AF=0.0736821;AN=5008;NS=2504;DP=16989;EAS_AF=0.0526;AMR_AF=0.0764;AFR_AF=0.0061;EUR_AF=0.1441;SAS_AF=0.1125;AA=G|||;VT=SNP
2	145330452	rs12471130	C	G	100	PASS	AC=1315;AF=0.26258;AN=5008;NS=2504;DP=18753;EAS_AF=0.3363;AMR_AF=0.3429;AFR_AF=0.1551;EUR_AF=0.335;SAS_AF=0.2004;AA=C|||;VT=SNP
2	145331724	rs59998168	T	C	100	PASS	AC=833;AF=0.166334;AN=5008;NS=2504;DP=13418;EAS_AF=0.2262;AMR_AF=0.0937;AFR_AF=0.0083;EUR_AF=0.1889;SAS_AF=0.3466;AA=T|||;VT=SNP
2	145334304	rs4563167	G	A	100	PASS	AC=4419;AF=0.882388;AN=5008;NS=2504;DP=16630;EAS_AF=0.9464;AMR_AF=0.9049;AFR_AF=0.8411;EUR_AF=0.8509;SAS_AF=0.8885;AA=A|||;VT=SNP
2	145336371	rs17741497	G	A	100	PASS	AC=1233;AF=0.246206;AN=5008;NS=2504;DP=16317;EAS_AF=0.3343;AMR_AF=0.3386;AFR_AF=0.0968;EUR_AF=0.334;SAS_AF=0.2014;AA=g|||;VT=SNP
2	145336838	rs13409684	C	A	100	PASS	AC=367;AF=0.0732827;AN=5008;NS=2504;DP=17654;EAS_AF=0.0506;AMR_AF=0.0764;AFR_AF=0.0061;EUR_AF=0.1451;SAS_AF=0.1115;AA=C|||;VT=SNP
2	145339520	rs890620	T	C	100	PASS	AC=4459;AF=0.890375;AN=5008;NS=2504;DP=17671;EAS_AF=0.9514;AMR_AF=0.9049;AFR_AF=0.8646;EUR_AF=0.8529;SAS_AF=0.8906;AA=C|||;VT=SNP
2	145339954	rs4143008	A	G	100	PASS	AC=1067;AF=0.213059;AN=5008;NS=2504;DP=16534;EAS_AF=0.1925;AMR_AF=0.1196;AFR_AF=0.2648;EUR_AF=0.1521;SAS_AF=0.2935;AA=G|||;VT=SNP
2	145341259	rs16823886	G	A	100	PASS	AC=652;AF=0.130192;AN=5008;NS=2504;DP=21107;EAS_AF=0.1746;AMR_AF=0.0648;AFR_AF=0.0174;EUR_AF=0.1441;SAS_AF=0.2689;AA=G|||;VT=SNP
2	145343426	rs1559964	C	G	100	PASS	AC=754;AF=0.150559;AN=5008;NS=2504;DP=15823;EAS_AF=0.1815;AMR_AF=0.0764;AFR_AF=0.084;EUR_AF=0.1412;SAS_AF=0.271;AA=c|||;VT=SNP
2	145345343	rs12467963	A	T	100	PASS	AC=1417;AF=0.282947;AN=5008;NS=2504;DP=18205;EAS_AF=0.3562;AMR_AF=0.3646;AFR_AF=0.0809;EUR_AF=0.3956;SAS_AF=0.3067;AA=A|||;VT=SNP
2	145345711	rs6738630	G	A	100	PASS	AC=2250;AF=0.449281;AN=5008;NS=2504;DP=17901;EAS_AF=0.4673;AMR_AF=0.5058;AFR_AF=0.4387;EUR_AF=0.4602;SAS_AF=0.3937;AA=G|||;VT=SNP
2	145348025	rs10187896	A	G	100	PASS	AC=3677;AF=0.734225;AN=5008;NS=2504;DP=10103;EAS_AF=0.8224;AMR_AF=0.8718;AFR_AF=0.525;EUR_AF=0.8559;SAS_AF=0.7035;AA=A|||;VT=SNP
2	145348057	rs4662382	C	T	100	PASS	AC=650;AF=0.129792;AN=5008;NS=2504;DP=10715;EAS_AF=0.1756;AMR_AF=0.0677;AFR_AF=0.0174;EUR_AF=0.1392;SAS_AF=0.2689;AA=C|||;VT=SNP
2	145348157	rs112448560	A	G	100	PASS	AC=859;AF=0.171526;AN=5008;NS=2504;DP=10892;EAS_AF=0.0079;AMR_AF=0.2349;AFR_AF=0.2383;EUR_AF=0.2753;SAS_AF=0.0982;AA=G|||;VT=SNP
2	145351120	rs1427506	C	G	100	PASS	AC=3472;AF=0.693291;AN=5008;NS=2504;DP=14940;EAS_AF=0.8234;AMR_AF=0.8573;AFR_AF=0.3714;EUR_AF=0.8559;SAS_AF=0.7106;AA=C|||;VT=SNP
2	145355211	rs10803510	G	A	100	PASS	AC=3582;AF=0.715256;AN=5008;NS=2504;DP=18671;EAS_AF=0.8254;AMR_AF=0.8631;AFR_AF=0.4493;EUR_AF=0.8569;SAS_AF=0.7106;AA=G|||;VT=SNP
2	145355508	rs77230051	C	T	100	PASS	AC=647;AF=0.129193;AN=5008;NS=2504;DP=18494;EAS_AF=0.1726;AMR_AF=0.0677;AFR_AF=0.0174;EUR_AF=0.1382;SAS_AF=0.2699;AA=C|||;VT=SNP
2	145358203	rs74640750	A	G	100	PASS	AC=648;AF=0.129393;AN=5008;NS=2504;DP=16640;EAS_AF=0.1726;AMR_AF=0.0706;AFR_AF=0.0174;EUR_AF=0.1382;SAS_AF=0.2689;AA=A|||;VT=SNP
2	145358595	rs78299333	A	G	100	PASS	AC=715;AF=0.142772;AN=5008;NS=2504;DP=17471;EAS_AF=0.1726;AMR_AF=0.0879;AFR_AF=0.0182;EUR_AF=0.1869;SAS_AF=0.274;AA=A|||;VT=SNP
2	145359909	rs10496964	C	T	100	PASS	AC=699;AF=0.139577;AN=5008;NS=2504;DP=15313;EAS_AF=0.1726;AMR_AF=0.0879;AFR_AF=0.0076;EUR_AF=0.1869;SAS_AF=0.272;AA=C|||;VT=SNP
2	145360235	rs17690892	A	G	100	PASS	AC=713;AF=0.142372;AN=5008;NS=2504;DP=14616;EAS_AF=0.1726;AMR_AF=0.0879;AFR_AF=0.0182;EUR_AF=0.1869;SAS_AF=0.272;AA=A|||;VT=SNP
2	145362155	rs17741930	T	C	100	PASS	AC=714;AF=0.142572;AN=5008;NS=2504;DP=16348;EAS_AF=0.1726;AMR_AF=0.0879;AFR_AF=0.0182;EUR_AF=0.1869;SAS_AF=0.273;AA=T|||;VT=SNP
2	145364356	rs1346343	A	G	100	PASS	AC=3431;AF=0.685104;AN=5008;NS=2504;DP=22372;EAS_AF=0.8254;AMR_AF=0.8372;AFR_AF=0.3888;EUR_AF=0.8082;SAS_AF=0.7065;AA=A|||;VT=SNP
2	145366778	rs1427507	G	T	100	PASS	AC=3423;AF=0.683506;AN=5008;NS=2504;DP=16407;EAS_AF=0.8254;AMR_AF=0.8357;AFR_AF=0.3835;EUR_AF=0.8082;SAS_AF=0.7065;AA=G|||;VT=SNP
2	145367024	rs1427508	T	A	100	PASS	AC=3423;AF=0.683506;AN=5008;NS=2504;DP=16471;EAS_AF=0.8254;AMR_AF=0.8357;AFR_AF=0.3835;EUR_AF=0.8082;SAS_AF=0.7065;AA=T|||;VT=SNP
2	145367508	rs6727224	C	A	100	PASS	AC=3422;AF=0.683307;AN=5008;NS=2504;DP=19230;EAS_AF=0.8254;AMR_AF=0.8357;AFR_AF=0.3828;EUR_AF=0.8082;SAS_AF=0.7065;AA=A|||;VT=SNP
2	145367785	rs76571112	C	T	100	PASS	AC=733;AF=0.146366;AN=5008;NS=2504;DP=19784;EAS_AF=0.1736;AMR_AF=0.0879;AFR_AF=0.0204;EUR_AF=0.1869;SAS_AF=0.2883;AA=C|||;VT=SNP
2	145368383	rs1346344	C	T	100	PASS	AC=740;AF=0.147764;AN=5008;NS=2504;DP=14313;EAS_AF=0.1736;AMR_AF=0.0879;AFR_AF=0.0257;EUR_AF=0.1869;SAS_AF=0.2883;AA=C|||;VT=SNP
2	145368852	rs2162571	G	A	100	PASS	AC=3422;AF=0.683307;AN=5008;NS=2504;DP=18080;EAS_AF=0.8254;AMR_AF=0.8357;AFR_AF=0.3828;EUR_AF=0.8082;SAS_AF=0.7065;AA=A|||;VT=SNP
2	145370978	rs75917352	G	T	100	PASS	AC=714;AF=0.142572;AN=5008;NS=2504;DP=19364;EAS_AF=0.1726;AMR_AF=0.0879;AFR_AF=0.0182;EUR_AF=0.1869;SAS_AF=0.273;AA=G|||;VT=SNP
2	145372095	rs4662385	T	C	100	PASS	AC=3427;AF=0.684305;AN=5008;NS=2504;DP=19690;EAS_AF=0.8254;AMR_AF=0.8372;AFR_AF=0.3858;EUR_AF=0.8082;SAS_AF=0.7065;AA=T|||;VT=SNP
2	145372493	rs79924215	G	C	100	PASS	AC=738;AF=0.147364;AN=5008;NS=2504;DP=19425;EAS_AF=0.1736;AMR_AF=0.0879;AFR_AF=0.0242;EUR_AF=0.1869;SAS_AF=0.2883;AA=G|||;VT=SNP
2	145373374	rs79106351	T	G	100	PASS	AC=724;AF=0.144569;AN=5008;NS=2504;DP=18350;EAS_AF=0.1726;AMR_AF=0.0879;AFR_AF=0.0182;EUR_AF=0.1899;SAS_AF=0.2802;AA=T|||;VT=SNP
2	145374746	rs78946883	G	A	100	PASS	AC=743;AF=0.148363;AN=5008;NS=2504;DP=15631;EAS_AF=0.1736;AMR_AF=0.0879;AFR_AF=0.0204;EUR_AF=0.1899;SAS_AF=0.2955;AA=G|||;VT=SNP
2	145375468	rs10201960	G	A	100	PASS	AC=3414;AF=0.681709;AN=5008;NS=2504;DP=18753;EAS_AF=0.8254;AMR_AF=0.8357;AFR_AF=0.3835;EUR_AF=0.8052;SAS_AF=0.7004;AA=G|||;VT=SNP
2	145376058	rs4662386	T	C	100	PASS	AC=3417;AF=0.682308;AN=5008;NS=2504;DP=21280;EAS_AF=0.8254;AMR_AF=0.8372;AFR_AF=0.3858;EUR_AF=0.8052;SAS_AF=0.6994;AA=T|||;VT=SNP
2	145377045	rs7565134	A	G	100	PASS	AC=3417;AF=0.682308;AN=5008;NS=2504;DP=19963;EAS_AF=0.8254;AMR_AF=0.8372;AFR_AF=0.3858;EUR_AF=0.8052;SAS_AF=0.6994;AA=A|||;VT=SNP
2	145377211	rs75490288	G	A	100	PASS	AC=728;AF=0.145367;AN=5008;NS=2504;DP=19292;EAS_AF=0.1736;AMR_AF=0.0908;AFR_AF=0.0182;EUR_AF=0.1909;SAS_AF=0.2802;AA=G|||;VT=SNP
2	145377727	rs12691695	T	C	100	PASS	AC=3404;AF=0.679712;AN=5008;NS=2504;DP=19488;EAS_AF=0.8254;AMR_AF=0.8357;AFR_AF=0.3843;EUR_AF=0.8052;SAS_AF=0.6892;AA=T|||;VT=SNP
2	145379270	rs1035837	A	C	100	PASS	AC=3421;AF=0.683107;AN=5008;NS=2504;DP=18650;EAS_AF=0.8264;AMR_AF=0.8372;AFR_AF=0.3873;EUR_AF=0.8052;SAS_AF=0.7004;AA=A|||;VT=SNP
2	145379635	rs2381649	G	A	100	PASS	AC=3449;AF=0.688698;AN=5008;NS=2504;DP=20758;EAS_AF=0.8254;AMR_AF=0.8386;AFR_AF=0.4092;EUR_AF=0.8052;SAS_AF=0.6994;AA=A|||;VT=SNP
2	145380620	rs12470032	T	C	100	PASS	AC=1227;AF=0.245008;AN=5008;NS=2504;DP=17221;EAS_AF=0.3185;AMR_AF=0.3069;AFR_AF=0.0212;EUR_AF=0.3519;SAS_AF=0.318;AA=T|||;VT=SNP
2	145381225	rs13020210	G	A	100	PASS	AC=3449;AF=0.688698;AN=5008;NS=2504;DP=18743;EAS_AF=0.8254;AMR_AF=0.8401;AFR_AF=0.4085;EUR_AF=0.8052;SAS_AF=0.6994;AA=A|||;VT=SNP
2	145381331	rs10496965	C	T	100	PASS	AC=748;AF=0.149361;AN=5008;NS=2504;DP=20546;EAS_AF=0.1736;AMR_AF=0.0879;AFR_AF=0.0242;EUR_AF=0.1899;SAS_AF=0.2955;AA=C|||;VT=SNP
2	145381349	rs75143917	G	A	100	PASS	AC=724;AF=0.144569;AN=5008;NS=2504;DP=20104;EAS_AF=0.1726;AMR_AF=0.0879;AFR_AF=0.0182;EUR_AF=0.1899;SAS_AF=0.2802;AA=G|||;VT=SNP
2	145381706	rs79863936	T	C	100	PASS	AC=724;AF=0.144569;AN=5008;NS=2504;DP=18392;EAS_AF=0.1726;AMR_AF=0.0879;AFR_AF=0.0182;EUR_AF=0.1899;SAS_AF=0.2802;AA=T|||;VT=SNP
2	145382208	rs767381	A	G	100	PASS	AC=724;AF=0.144569;AN=5008;NS=2504;DP=17801;EAS_AF=0.1726;AMR_AF=0.0879;AFR_AF=0.0182;EUR_AF=0.1899;SAS_AF=0.2802;AA=A|||;VT=SNP
2	145386449	rs4143011	T	C	100	PASS	AC=3449;AF=0.688698;AN=5008;NS=2504;DP=22409;EAS_AF=0.8254;AMR_AF=0.8401;AFR_AF=0.4077;EUR_AF=0.8062;SAS_AF=0.6994;AA=T|||;VT=SNP
2	145388519	rs1427500	T	C	100	PASS	AC=3447;AF=0.688299;AN=5008;NS=2504;DP=20687;EAS_AF=0.8254;AMR_AF=0.8401;AFR_AF=0.4077;EUR_AF=0.8042;SAS_AF=0.6994;AA=T|||;VT=SNP
2	145390240	rs12691696	G	A	100	PASS	AC=3448;AF=0.688498;AN=5008;NS=2504;DP=18144;EAS_AF=0.8254;AMR_AF=0.8401;AFR_AF=0.4077;EUR_AF=0.8052;SAS_AF=0.6994;AA=A|||;VT=SNP
2	145391128	rs116116577	C	T	100	PASS	AC=724;AF=0.144569;AN=5008;NS=2504;DP=22718;EAS_AF=0.1726;AMR_AF=0.0879;AFR_AF=0.0182;EUR_AF=0.1899;SAS_AF=0.2802;AA=c|||;VT=SNP
2	145395016	rs1834787	G	A	100	PASS	AC=3448;AF=0.688498;AN=5008;NS=2504;DP=22351;EAS_AF=0.8254;AMR_AF=0.8401;AFR_AF=0.4085;EUR_AF=0.8052;SAS_AF=0.6984;AA=G|||;VT=SNP
2	145395225	rs4662388	G	A	100	PASS	AC=724;AF=0.144569;AN=5008;NS=2504;DP=20201;EAS_AF=0.1726;AMR_AF=0.0879;AFR_AF=0.0182;EUR_AF=0.1899;SAS_AF=0.2802;AA=G|||;VT=SNP
2	145396178	rs6745169	T	G	100	PASS	AC=861;AF=0.171925;AN=5008;NS=2504;DP=15779;EAS_AF=0.4236;AMR_AF=0.2637;AFR_AF=0.0189;EUR_AF=0.0865;SAS_AF=0.1421;AA=T|||;VT=SNP
2	145396963	rs6731249	C	T	100	PASS	AC=3448;AF=0.688498;AN=5008;NS=2504;DP=19300;EAS_AF=0.8254;AMR_AF=0.8401;AFR_AF=0.4077;EUR_AF=0.8052;SAS_AF=0.6994;AA=C|||;VT=SNP
2	145396996	rs117955634	G	A	100	PASS	AC=180;AF=0.0359425;AN=5008;NS=2504;DP=19982;EAS_AF=0.0486;AMR_AF=0.0476;AFR_AF=0;EUR_AF=0.0348;SAS_AF=0.0644;AA=G|||;VT=SNP
2	145398686	rs80247874	C	T	100	PASS	AC=722;AF=0.144169;AN=5008;NS=2504;DP=21233;EAS_AF=0.1726;AMR_AF=0.0879;AFR_AF=0.0182;EUR_AF=0.1899;SAS_AF=0.2781;AA=C|||;VT=SNP
2	145400317	rs1427499	A	G	100	PASS	AC=3251;AF=0.649161;AN=5008;NS=2504;DP=19388;EAS_AF=0.8264;AMR_AF=0.7637;AFR_AF=0.3979;EUR_AF=0.6928;SAS_AF=0.68;AA=G|||;VT=SNP
2	145403591	rs10201496	C	T	100	PASS	AC=181;AF=0.0361422;AN=5008;NS=2504;DP=18495;EAS_AF=0.0496;AMR_AF=0.0476;AFR_AF=0;EUR_AF=0.0348;SAS_AF=0.0644;AA=C|||;VT=SNP
2	145411183	rs146661395	C	T	100	PASS	AC=173;AF=0.0345447;AN=5008;NS=2504;DP=17025;EAS_AF=0.0506;AMR_AF=0.0476;AFR_AF=0;EUR_AF=0.0348;SAS_AF=0.0552;AA=C|||;VT=SNP
2	145412271	rs74697736	G	A	100	PASS	AC=963;AF=0.192292;AN=5008;NS=2504;DP=18904;EAS_AF=0.1736;AMR_AF=0.1801;AFR_AF=0.0439;EUR_AF=0.3062;SAS_AF=0.3037;AA=G|||;VT=SNP
2	145413855	rs12104619	C	A	100	PASS	AC=3145;AF=0.627995;AN=5008;NS=2504;DP=19259;EAS_AF=0.7827;AMR_AF=0.7291;AFR_AF=0.3986;EUR_AF=0.6561;SAS_AF=0.6779;AA=C|||;VT=SNP
2	145414401	rs59649507	T	A	100	PASS	AC=1410;AF=0.28155;AN=5008;NS=2504;DP=14459;EAS_AF=0.5675;AMR_AF=0.4164;AFR_AF=0.0159;EUR_AF=0.2306;SAS_AF=0.3027;AA=T|||;VT=SNP
2	145415828	rs1896453	T	C	100	PASS	AC=978;AF=0.195288;AN=5008;NS=2504;DP=16136;EAS_AF=0.2153;AMR_AF=0.1916;AFR_AF=0.059;EUR_AF=0.2644;SAS_AF=0.2904;AA=T|||;VT=SNP
2	145420704	rs72991962	A	C	100	PASS	AC=994;AF=0.198482;AN=5008;NS=2504;DP=16722;EAS_AF=0.2153;AMR_AF=0.1916;AFR_AF=0.0711;EUR_AF=0.2644;SAS_AF=0.2904;AA=A|||;VT=SNP
2	145421336	rs35099259	T	A	100	PASS	AC=993;AF=0.198283;AN=5008;NS=2504;DP=21572;EAS_AF=0.2153;AMR_AF=0.1916;AFR_AF=0.0711;EUR_AF=0.2634;SAS_AF=0.2904;AA=T|||;VT=SNP
2	145422953	rs1529387	C	T	100	PASS	AC=3147;AF=0.628395;AN=5008;NS=2504;DP=16209;EAS_AF=0.7837;AMR_AF=0.7334;AFR_AF=0.3979;EUR_AF=0.6551;SAS_AF=0.6779;AA=C|||;VT=SNP
2	145427703	rs61440197	A	G	100	PASS	AC=1008;AF=0.201278;AN=5008;NS=2504;DP=21282;EAS_AF=0.2163;AMR_AF=0.2017;AFR_AF=0.0703;EUR_AF=0.2694;SAS_AF=0.2924;AA=A|||;VT=SNP
2	145431068	rs1529386	C	T	100	PASS	AC=3132;AF=0.625399;AN=5008;NS=2504;DP=20365;EAS_AF=0.7837;AMR_AF=0.7219;AFR_AF=0.3979;EUR_AF=0.6501;SAS_AF=0.6759;AA=C|||;VT=SNP
2	145431630	rs12691698	C	G	100	PASS	AC=669;AF=0.133586;AN=5008;NS=2504;DP=13800;EAS_AF=0.0218;AMR_AF=0.1816;AFR_AF=0.0182;EUR_AF=0.326;SAS_AF=0.1728;AA=C|||;VT=SNP
2	145435199	rs6745079	G	A	100	PASS	AC=3438;AF=0.686502;AN=5008;NS=2504;DP=18932;EAS_AF=0.7817;AMR_AF=0.7464;AFR_AF=0.5378;EUR_AF=0.7256;SAS_AF=0.7065;AA=G|||;VT=SNP
2	145435981	rs12623452	C	T	100	PASS	AC=1010;AF=0.201677;AN=5008;NS=2504;DP=18524;EAS_AF=0.2192;AMR_AF=0.2017;AFR_AF=0.0703;EUR_AF=0.2684;SAS_AF=0.2924;AA=C|||;VT=SNP
2	145437996	rs1559962	A	G	100	PASS	AC=3543;AF=0.707468;AN=5008;NS=2504;DP=19622;EAS_AF=0.7808;AMR_AF=0.7522;AFR_AF=0.6142;EUR_AF=0.7266;SAS_AF=0.7065;AA=G|||;VT=SNP
2	145438314	rs1559961	G	A	100	PASS	AC=3542;AF=0.707268;AN=5008;NS=2504;DP=18410;EAS_AF=0.7808;AMR_AF=0.7522;AFR_AF=0.6135;EUR_AF=0.7266;SAS_AF=0.7065;AA=A|||;VT=SNP
2	145440840	rs13015001	G	A	100	PASS	AC=3133;AF=0.625599;AN=5008;NS=2504;DP=14579;EAS_AF=0.7778;AMR_AF=0.7248;AFR_AF=0.4009;EUR_AF=0.6511;SAS_AF=0.6759;AA=G|||;VT=SNP
2	145442190	rs980772	G	T	100	PASS	AC=3133;AF=0.625599;AN=5008;NS=2504;DP=19303;EAS_AF=0.7778;AMR_AF=0.7248;AFR_AF=0.4009;EUR_AF=0.6511;SAS_AF=0.6759;AA=G|||;VT=SNP
2	145446205	rs2195115	G	A	100	PASS	AC=955;AF=0.190695;AN=5008;NS=2504;DP=19180;EAS_AF=0.2202;AMR_AF=0.2003;AFR_AF=0.0348;EUR_AF=0.2694;SAS_AF=0.2832;AA=G|||;VT=SNP
2	145447272	rs1896454	G	A	100	PASS	AC=3138;AF=0.626597;AN=5008;NS=2504;DP=17078;EAS_AF=0.7778;AMR_AF=0.7233;AFR_AF=0.4009;EUR_AF=0.6491;SAS_AF=0.684;AA=G|||;VT=SNP
2	145450700	rs12997597	C	T	100	PASS	AC=3140;AF=0.626997;AN=5008;NS=2504;DP=17451;EAS_AF=0.7778;AMR_AF=0.7233;AFR_AF=0.4009;EUR_AF=0.6491;SAS_AF=0.6861;AA=C|||;VT=SNP
2	145452810	rs10205995	A	G	100	PASS	AC=967;AF=0.193091;AN=5008;NS=2504;DP=17597;EAS_AF=0.2302;AMR_AF=0.2003;AFR_AF=0.0356;EUR_AF=0.2694;SAS_AF=0.2843;AA=A|||;VT=SNP
2	145453968	rs76909456	A	G	100	PASS	AC=573;AF=0.114417;AN=5008;NS=2504;DP=16778;EAS_AF=0.0208;AMR_AF=0.1628;AFR_AF=0.0083;EUR_AF=0.2575;SAS_AF=0.1728;AA=A|||;VT=SNP
2	145456343	rs12478142	T	A	100	PASS	AC=3244;AF=0.647764;AN=5008;NS=2504;DP=21748;EAS_AF=0.7778;AMR_AF=0.7277;AFR_AF=0.4773;EUR_AF=0.6491;SAS_AF=0.6861;AA=a|||;VT=SNP
2	145456373	rs2381651	G	A	100	PASS	AC=3244;AF=0.647764;AN=5008;NS=2504;DP=21627;EAS_AF=0.7778;AMR_AF=0.7277;AFR_AF=0.4773;EUR_AF=0.6491;SAS_AF=0.6861;AA=A|||;VT=SNP
2	145456583	rs958501	G	A	100	PASS	AC=3243;AF=0.647564;AN=5008;NS=2504;DP=18758;EAS_AF=0.7778;AMR_AF=0.7277;AFR_AF=0.4773;EUR_AF=0.6491;SAS_AF=0.6851;AA=g|||;VT=SNP
2	145456828	rs958500	A	T	100	PASS	AC=3244;AF=0.647764;AN=5008;NS=2504;DP=16009;EAS_AF=0.7778;AMR_AF=0.7277;AFR_AF=0.4773;EUR_AF=0.6491;SAS_AF=0.6861;AA=T|||;VT=SNP
2	145457328	rs1384783	A	G	100	PASS	AC=3244;AF=0.647764;AN=5008;NS=2504;DP=17096;EAS_AF=0.7778;AMR_AF=0.7277;AFR_AF=0.4773;EUR_AF=0.6491;SAS_AF=0.6861;AA=A|||;VT=SNP
2	145458485	rs13016064	A	G	100	PASS	AC=3245;AF=0.647963;AN=5008;NS=2504;DP=20085;EAS_AF=0.7788;AMR_AF=0.7277;AFR_AF=0.4773;EUR_AF=0.6491;SAS_AF=0.6861;AA=A|||;VT=SNP
2	145458762	rs10496966	A	G	100	PASS	AC=3141;AF=0.627196;AN=5008;NS=2504;DP=17513;EAS_AF=0.7788;AMR_AF=0.7233;AFR_AF=0.4009;EUR_AF=0.6491;SAS_AF=0.6861;AA=A|||;VT=SNP
2	145459977	rs10496967	G	A	100	PASS	AC=342;AF=0.0682907;AN=5008;NS=2504;DP=17869;EAS_AF=0.1399;AMR_AF=0.0432;AFR_AF=0.0182;EUR_AF=0.0398;SAS_AF=0.1094;AA=G|||;VT=SNP
2	145460451	rs1427509	A	G	100	PASS	AC=3244;AF=0.647764;AN=5008;NS=2504;DP=17102;EAS_AF=0.7788;AMR_AF=0.7277;AFR_AF=0.4766;EUR_AF=0.6491;SAS_AF=0.6861;AA=A|||;VT=SNP
2	145461295	rs2254435	T	C	100	PASS	AC=958;AF=0.191294;AN=5008;NS=2504;DP=15109;EAS_AF=0.2202;AMR_AF=0.2003;AFR_AF=0.0356;EUR_AF=0.2714;SAS_AF=0.2832;AA=T|||;VT=SNP
2	145463764	rs2195114	T	C	100	PASS	AC=3252;AF=0.649361;AN=5008;NS=2504;DP=16679;EAS_AF=0.7788;AMR_AF=0.732;AFR_AF=0.4743;EUR_AF=0.6491;SAS_AF=0.6943;AA=T|||;VT=SNP
2	145465576	rs10928224	T	A	100	PASS	AC=3093;AF=0.617612;AN=5008;NS=2504;DP=14401;EAS_AF=0.7688;AMR_AF=0.7104;AFR_AF=0.3971;EUR_AF=0.6421;SAS_AF=0.6687;AA=T|||;VT=SNP
2	145467189	rs12991932	G	A	100	PASS	AC=3521;AF=0.703075;AN=5008;NS=2504;DP=18354;EAS_AF=0.7788;AMR_AF=0.755;AFR_AF=0.5855;EUR_AF=0.7256;SAS_AF=0.7239;AA=A|||;VT=SNP
2	145469081	rs7579453	A	C	100	PASS	AC=3242;AF=0.647364;AN=5008;NS=2504;DP=18563;EAS_AF=0.7788;AMR_AF=0.732;AFR_AF=0.4667;EUR_AF=0.6491;SAS_AF=0.6943;AA=C|||;VT=SNP
2	145470699	rs1365902	T	C	100	PASS	AC=3150;AF=0.628994;AN=5008;NS=2504;DP=18006;EAS_AF=0.7778;AMR_AF=0.7277;AFR_AF=0.4002;EUR_AF=0.6481;SAS_AF=0.6953;AA=T|||;VT=SNP
2	145475145	rs4471836	G	A	100	PASS	AC=3145;AF=0.627995;AN=5008;NS=2504;DP=20768;EAS_AF=0.7728;AMR_AF=0.7277;AFR_AF=0.4002;EUR_AF=0.6481;SAS_AF=0.6953;AA=G|||;VT=SNP
2	145475412	rs12471698	T	C	100	PASS	AC=3145;AF=0.627995;AN=5008;NS=2504;DP=21057;EAS_AF=0.7728;AMR_AF=0.7277;AFR_AF=0.4002;EUR_AF=0.6481;SAS_AF=0.6953;AA=T|||;VT=SNP
2	145477217	rs3856364	C	G	100	PASS	AC=3209;AF=0.640775;AN=5008;NS=2504;DP=14870;EAS_AF=0.7728;AMR_AF=0.7349;AFR_AF=0.4002;EUR_AF=0.67;SAS_AF=0.7331;AA=C|||;VT=SNP
2	145485189	rs62167605	C	G	100	PASS	AC=692;AF=0.138179;AN=5008;NS=2504;DP=18323;EAS_AF=0.0198;AMR_AF=0.1873;AFR_AF=0.0371;EUR_AF=0.328;SAS_AF=0.1667;AA=C|||;VT=SNP
2	145486466	rs75957579	C	T	100	PASS	AC=915;AF=0.182708;AN=5008;NS=2504;DP=20921;EAS_AF=0.2272;AMR_AF=0.1916;AFR_AF=0.0091;EUR_AF=0.2714;SAS_AF=0.274;AA=C|||;VT=SNP
2	145486593	rs1351734	T	C	100	PASS	AC=3609;AF=0.720647;AN=5008;NS=2504;DP=20904;EAS_AF=0.7728;AMR_AF=0.7594;AFR_AF=0.6596;EUR_AF=0.7227;SAS_AF=0.7198;AA=C|||;VT=SNP
2	145487619	rs10928225	A	G	100	PASS	AC=3610;AF=0.720847;AN=5008;NS=2504;DP=18832;EAS_AF=0.7728;AMR_AF=0.7594;AFR_AF=0.6596;EUR_AF=0.7237;SAS_AF=0.7198;AA=G|||;VT=SNP
2	145490097	rs900554	A	G	100	PASS	AC=3124;AF=0.623802;AN=5008;NS=2504;DP=14333;EAS_AF=0.7718;AMR_AF=0.7233;AFR_AF=0.3979;EUR_AF=0.6402;SAS_AF=0.6892;AA=A|||;VT=SNP
2	145490269	rs1564697	G	A	100	PASS	AC=3116;AF=0.622204;AN=5008;NS=2504;DP=15833;EAS_AF=0.7718;AMR_AF=0.7233;AFR_AF=0.3979;EUR_AF=0.6402;SAS_AF=0.681;AA=G|||;VT=SNP
2	145493137	rs10928226	G	A	100	PASS	AC=3368;AF=0.672524;AN=5008;NS=2504;DP=17608;EAS_AF=0.7718;AMR_AF=0.732;AFR_AF=0.5666;EUR_AF=0.6412;SAS_AF=0.7035;AA=A|||;VT=SNP
2	145494700	rs10200647	T	C	100	PASS	AC=1039;AF=0.207468;AN=5008;NS=2504;DP=21231;EAS_AF=0.2272;AMR_AF=0.2032;AFR_AF=0.0862;EUR_AF=0.2714;SAS_AF=0.2883;AA=T|||;VT=SNP
2	145495326	rs10203655	T	C	100	PASS	AC=1059;AF=0.211462;AN=5008;NS=2504;DP=16559;EAS_AF=0.2272;AMR_AF=0.2075;AFR_AF=0.0983;EUR_AF=0.2724;SAS_AF=0.2883;AA=T|||;VT=SNP
2	145497751	rs12620502	C	A	100	PASS	AC=924;AF=0.184505;AN=5008;NS=2504;DP=13485;EAS_AF=0.2272;AMR_AF=0.1916;AFR_AF=0.0091;EUR_AF=0.2724;SAS_AF=0.2822;AA=C|||;VT=SNP
2	145499137	rs4662391	A	C	100	PASS	AC=3608;AF=0.720447;AN=5008;NS=2504;DP=17967;EAS_AF=0.7728;AMR_AF=0.7594;AFR_AF=0.6589;EUR_AF=0.7227;SAS_AF=0.7198;AA=C|||;VT=SNP
2	145500088	rs13027109	A	C	100	PASS	AC=3118;AF=0.622604;AN=5008;NS=2504;DP=11104;EAS_AF=0.7718;AMR_AF=0.7233;AFR_AF=0.3979;EUR_AF=0.6421;SAS_AF=0.681;AA=A|||;VT=SNP
2	145503097	rs11679253	A	G	100	PASS	AC=3525;AF=0.703874;AN=5008;NS=2504;DP=19662;EAS_AF=0.7738;AMR_AF=0.7565;AFR_AF=0.5961;EUR_AF=0.7237;SAS_AF=0.7198;AA=G|||;VT=SNP
2	145503373	rs6707047	A	G	100	PASS	AC=3610;AF=0.720847;AN=5008;NS=2504;DP=21718;EAS_AF=0.7738;AMR_AF=0.7594;AFR_AF=0.6589;EUR_AF=0.7237;SAS_AF=0.7198;AA=G|||;VT=SNP
2	145504787	rs6430066	T	C	100	PASS	AC=2874;AF=0.573882;AN=5008;NS=2504;DP=21239;EAS_AF=0.755;AMR_AF=0.5793;AFR_AF=0.6218;EUR_AF=0.3847;SAS_AF=0.5133;AA=C|||;VT=SNP
2	145505219	rs13025948	G	A	100	PASS	AC=3126;AF=0.624201;AN=5008;NS=2504;DP=19455;EAS_AF=0.7728;AMR_AF=0.7233;AFR_AF=0.3979;EUR_AF=0.6412;SAS_AF=0.6892;AA=G|||;VT=SNP
2	145505511	rs114197380	G	A	100	PASS	AC=29;AF=0.00579073;AN=5008;NS=2504;DP=19602;EAS_AF=0.002;AMR_AF=0.0029;AFR_AF=0.0015;EUR_AF=0.0189;SAS_AF=0.0041;AA=G|||;VT=SNP
2	145506108	rs13032840	G	A	100	PASS	AC=3371;AF=0.673123;AN=5008;NS=2504;DP=19582;EAS_AF=0.7738;AMR_AF=0.732;AFR_AF=0.5666;EUR_AF=0.6421;SAS_AF=0.7035;AA=A|||;VT=SNP
2	145508821	rs6728198	A	C	100	PASS	AC=3525;AF=0.703874;AN=5008;NS=2504;DP=15241;EAS_AF=0.7738;AMR_AF=0.7565;AFR_AF=0.5961;EUR_AF=0.7227;SAS_AF=0.7209;AA=C|||;VT=SNP
2	145509062	rs13003467	A	G	100	PASS	AC=3284;AF=0.655751;AN=5008;NS=2504;DP=14329;EAS_AF=0.7728;AMR_AF=0.7478;AFR_AF=0.4274;EUR_AF=0.7256;SAS_AF=0.7065;AA=A|||;VT=SNP
2	145510182	rs4662393	G	T	100	PASS	AC=3127;AF=0.624401;AN=5008;NS=2504;DP=13435;EAS_AF=0.7728;AMR_AF=0.7233;AFR_AF=0.3986;EUR_AF=0.6412;SAS_AF=0.6892;AA=G|||;VT=SNP
2	145511761	rs13008442	T	C	100	PASS	AC=3602;AF=0.719249;AN=5008;NS=2504;DP=15293;EAS_AF=0.7738;AMR_AF=0.7594;AFR_AF=0.6589;EUR_AF=0.7237;SAS_AF=0.7117;AA=C|||;VT=SNP
2	145515296	rs10928227	T	C	100	PASS	AC=2982;AF=0.595447;AN=5008;NS=2504;DP=18115;EAS_AF=0.7728;AMR_AF=0.7089;AFR_AF=0.3048;EUR_AF=0.6412;SAS_AF=0.6779;AA=T|||;VT=SNP
2	145516060	rs11900456	A	G	100	PASS	AC=3281;AF=0.655152;AN=5008;NS=2504;DP=22092;EAS_AF=0.7728;AMR_AF=0.7478;AFR_AF=0.4281;EUR_AF=0.7227;SAS_AF=0.7055;AA=A|||;VT=SNP
2	145517953	rs11902294	A	T	100	PASS	AC=3525;AF=0.703874;AN=5008;NS=2504;DP=17731;EAS_AF=0.7738;AMR_AF=0.7565;AFR_AF=0.5961;EUR_AF=0.7237;SAS_AF=0.7198;AA=T|||;VT=SNP
2	145519623	rs11883829	A	G	100	PASS	AC=3124;AF=0.623802;AN=5008;NS=2504;DP=20556;EAS_AF=0.7728;AMR_AF=0.7219;AFR_AF=0.3979;EUR_AF=0.6402;SAS_AF=0.6892;AA=a|||;VT=SNP
2	145521886	rs990847	C	T	100	PASS	AC=3119;AF=0.622804;AN=5008;NS=2504;DP=17279;EAS_AF=0.7728;AMR_AF=0.7233;AFR_AF=0.3986;EUR_AF=0.6412;SAS_AF=0.681;AA=C|||;VT=SNP
2	145524246	rs10496968	C	T	100	PASS	AC=3121;AF=0.623203;AN=5008;NS=2504;DP=23672;EAS_AF=0.7728;AMR_AF=0.7233;AFR_AF=0.3986;EUR_AF=0.6431;SAS_AF=0.681;AA=C|||;VT=SNP
2	145531555	rs13413613	C	T	100	PASS	AC=1039;AF=0.207468;AN=5008;NS=2504;DP=14899;EAS_AF=0.2242;AMR_AF=0.2032;AFR_AF=0.0862;EUR_AF=0.2714;SAS_AF=0.2914;AA=C|||;VT=SNP
2	145534243	rs2086748	G	A	100	PASS	AC=3503;AF=0.699481;AN=5008;NS=2504;DP=18653;EAS_AF=0.7758;AMR_AF=0.7565;AFR_AF=0.5953;EUR_AF=0.7237;SAS_AF=0.6963;AA=A|||;VT=SNP
2	145537495	rs1483499	A	G	100	PASS	AC=3366;AF=0.672125;AN=5008;NS=2504;DP=18678;EAS_AF=0.7768;AMR_AF=0.7435;AFR_AF=0.5635;EUR_AF=0.6421;SAS_AF=0.6912;AA=A|||;VT=SNP
2	145539147	rs13416364	A	T	100	PASS	AC=921;AF=0.183906;AN=5008;NS=2504;DP=12603;EAS_AF=0.2222;AMR_AF=0.1902;AFR_AF=0.0098;EUR_AF=0.2714;SAS_AF=0.2853;AA=A|||;VT=SNP
2	145541435	rs4662394	G	T	100	PASS	AC=3518;AF=0.702476;AN=5008;NS=2504;DP=19202;EAS_AF=0.7778;AMR_AF=0.7565;AFR_AF=0.5968;EUR_AF=0.7227;SAS_AF=0.7086;AA=T|||;VT=SNP
2	145544002	rs1825334	C	T	100	PASS	AC=3184;AF=0.635783;AN=5008;NS=2504;DP=21293;EAS_AF=0.7768;AMR_AF=0.7291;AFR_AF=0.4433;EUR_AF=0.6412;SAS_AF=0.6789;AA=C|||;VT=SNP
2	145549671	rs10432351	G	A	100	PASS	AC=3194;AF=0.63778;AN=5008;NS=2504;DP=19122;EAS_AF=0.7768;AMR_AF=0.7305;AFR_AF=0.444;EUR_AF=0.6412;SAS_AF=0.6871;AA=G|||;VT=SNP
2	145554015	rs4662231	A	G	100	PASS	AC=3594;AF=0.717652;AN=5008;NS=2504;DP=19781;EAS_AF=0.7768;AMR_AF=0.7637;AFR_AF=0.6445;EUR_AF=0.7237;SAS_AF=0.7168;AA=G|||;VT=SNP
2	145554379	rs4662232	G	T	100	PASS	AC=3158;AF=0.630591;AN=5008;NS=2504;DP=18989;EAS_AF=0.7768;AMR_AF=0.7291;AFR_AF=0.4244;EUR_AF=0.6402;SAS_AF=0.6789;AA=G|||;VT=SNP
2	145554667	rs1483490	T	C	100	PASS	AC=426;AF=0.0850639;AN=5008;NS=2504;DP=16391;EAS_AF=0.13;AMR_AF=0.0937;AFR_AF=0.0023;EUR_AF=0.1153;SAS_AF=0.1135;AA=T|||;VT=SNP
2	145555989	rs7575857	C	T	100	PASS	AC=3524;AF=0.703674;AN=5008;NS=2504;DP=18273;EAS_AF=0.7778;AMR_AF=0.7565;AFR_AF=0.6014;EUR_AF=0.7227;SAS_AF=0.7086;AA=T|||;VT=SNP
2	145556121	rs141488599	A	G	100	PASS	AC=156;AF=0.0311502;AN=5008;NS=2504;DP=18604;EAS_AF=0.0367;AMR_AF=0.0533;AFR_AF=0;EUR_AF=0.0328;SAS_AF=0.0501;AA=A|||;VT=SNP
2	145559263	rs114694392	A	T	100	PASS	AC=156;AF=0.0311502;AN=5008;NS=2504;DP=20574;EAS_AF=0.0367;AMR_AF=0.0519;AFR_AF=0;EUR_AF=0.0338;SAS_AF=0.0501;AA=A|||;VT=SNP
2	145560819	rs1905347	G	A	100	PASS	AC=3118;AF=0.622604;AN=5008;NS=2504;DP=18908;EAS_AF=0.7758;AMR_AF=0.7233;AFR_AF=0.3979;EUR_AF=0.6402;SAS_AF=0.6789;AA=G|||;VT=SNP
2	145562323	rs1994155	G	C	100	PASS	AC=1060;AF=0.211661;AN=5008;NS=2504;DP=19226;EAS_AF=0.2232;AMR_AF=0.2089;AFR_AF=0.0983;EUR_AF=0.2734;SAS_AF=0.2914;AA=G|||;VT=SNP
2	145564045	rs1483491	A	G	100	PASS	AC=3194;AF=0.63778;AN=5008;NS=2504;DP=14544;EAS_AF=0.7758;AMR_AF=0.7305;AFR_AF=0.444;EUR_AF=0.6412;SAS_AF=0.6881;AA=A|||;VT=SNP
2	145567693	rs12611966	G	T	100	PASS	AC=1048;AF=0.209265;AN=5008;NS=2504;DP=15255;EAS_AF=0.2212;AMR_AF=0.2075;AFR_AF=0.0991;EUR_AF=0.2724;SAS_AF=0.2822;AA=G|||;VT=SNP
2	145567774	rs11674690	C	T	100	PASS	AC=3123;AF=0.623602;AN=5008;NS=2504;DP=15551;EAS_AF=0.7778;AMR_AF=0.7248;AFR_AF=0.3979;EUR_AF=0.6412;SAS_AF=0.68;AA=C|||;VT=SNP
2	145568183	rs1384779	T	C	100	PASS	AC=3603;AF=0.719449;AN=5008;NS=2504;DP=14183;EAS_AF=0.7788;AMR_AF=0.7637;AFR_AF=0.649;EUR_AF=0.7237;SAS_AF=0.7178;AA=C|||;VT=SNP
2	145574413	rs2128802	A	G	100	PASS	AC=1164;AF=0.232428;AN=5008;NS=2504;DP=19387;EAS_AF=0.2431;AMR_AF=0.2161;AFR_AF=0.146;EUR_AF=0.2922;SAS_AF=0.2883;AA=A|||;VT=SNP
2	145576408	rs10928228	C	T	100	PASS	AC=3089;AF=0.616813;AN=5008;NS=2504;DP=14487;EAS_AF=0.7768;AMR_AF=0.7305;AFR_AF=0.3207;EUR_AF=0.7018;SAS_AF=0.684;AA=C|||;VT=SNP
2	145577795	rs10754919	G	A	100	PASS	AC=3454;AF=0.689696;AN=5008;NS=2504;DP=15278;EAS_AF=0.7768;AMR_AF=0.7493;AFR_AF=0.5711;EUR_AF=0.7018;SAS_AF=0.7055;AA=A|||;VT=SNP
2	145579442	rs1085459	A	T	100	PASS	AC=3290;AF=0.656949;AN=5008;NS=2504;DP=19454;EAS_AF=0.7758;AMR_AF=0.7435;AFR_AF=0.4644;EUR_AF=0.7008;SAS_AF=0.6881;AA=A|||;VT=SNP
2	145579790	rs12328700	C	T	100	PASS	AC=1092;AF=0.218051;AN=5008;NS=2504;DP=16401;EAS_AF=0.2232;AMR_AF=0.2118;AFR_AF=0.1044;EUR_AF=0.2932;SAS_AF=0.2935;AA=C|||;VT=SNP
2	145580283	rs1085460	A	G	100	PASS	AC=3502;AF=0.699281;AN=5008;NS=2504;DP=16873;EAS_AF=0.7768;AMR_AF=0.755;AFR_AF=0.5983;EUR_AF=0.7018;SAS_AF=0.7137;AA=a|||;VT=SNP
2	145581262	rs1092395	C	G	100	PASS	AC=3284;AF=0.655751;AN=5008;NS=2504;DP=15057;EAS_AF=0.7768;AMR_AF=0.745;AFR_AF=0.4607;EUR_AF=0.6988;SAS_AF=0.6871;AA=C|||;VT=SNP
2	145581451	rs1085461	A	G	100	PASS	AC=3297;AF=0.658347;AN=5008;NS=2504;DP=17414;EAS_AF=0.7758;AMR_AF=0.7435;AFR_AF=0.4644;EUR_AF=0.7008;SAS_AF=0.6953;AA=G|||;VT=SNP
2	145582081	rs786486	C	T	100	PASS	AC=3291;AF=0.657149;AN=5008;NS=2504;DP=18517;EAS_AF=0.7758;AMR_AF=0.7421;AFR_AF=0.4614;EUR_AF=0.7008;SAS_AF=0.6943;AA=T|||;VT=SNP
2	145582298	rs10181009	G	T	100	PASS	AC=1055;AF=0.210663;AN=5008;NS=2504;DP=21908;EAS_AF=0.2232;AMR_AF=0.2118;AFR_AF=0.0802;EUR_AF=0.2932;SAS_AF=0.2883;AA=G|||;VT=SNP
2	145583839	rs706624	A	C	100	PASS	AC=3291;AF=0.657149;AN=5008;NS=2504;DP=20603;EAS_AF=0.7758;AMR_AF=0.7421;AFR_AF=0.4614;EUR_AF=0.7008;SAS_AF=0.6943;AA=A|||;VT=SNP
2	145584013	rs706625	G	A	100	PASS	AC=3290;AF=0.656949;AN=5008;NS=2504;DP=19455;EAS_AF=0.7758;AMR_AF=0.7421;AFR_AF=0.4614;EUR_AF=0.6998;SAS_AF=0.6943;AA=G|||;VT=SNP
2	145584210	rs786487	T	G	100	PASS	AC=3293;AF=0.657548;AN=5008;NS=2504;DP=17917;EAS_AF=0.7758;AMR_AF=0.7421;AFR_AF=0.4622;EUR_AF=0.7008;SAS_AF=0.6953;AA=T|||;VT=SNP
2	145584495	rs786489	G	A	100	PASS	AC=3459;AF=0.690695;AN=5008;NS=2504;DP=16975;EAS_AF=0.7768;AMR_AF=0.7493;AFR_AF=0.5703;EUR_AF=0.7008;SAS_AF=0.7127;AA=A|||;VT=SNP
2	145584570	rs786490	G	T	100	PASS	AC=3289;AF=0.656749;AN=5008;NS=2504;DP=16387;EAS_AF=0.7758;AMR_AF=0.7435;AFR_AF=0.4607;EUR_AF=0.6998;SAS_AF=0.6933;AA=G|||;VT=SNP
2	145584595	rs2381663	C	T	100	PASS	AC=3270;AF=0.652955;AN=5008;NS=2504;DP=16501;EAS_AF=0.7768;AMR_AF=0.7421;AFR_AF=0.4357;EUR_AF=0.6998;SAS_AF=0.7076;AA=T|||;VT=SNP
2	145585626	rs786492	A	G	100	PASS	AC=3293;AF=0.657548;AN=5008;NS=2504;DP=18005;EAS_AF=0.7758;AMR_AF=0.7421;AFR_AF=0.4637;EUR_AF=0.6998;SAS_AF=0.6943;AA=G|||;VT=SNP
2	145586339	rs987762	G	A	100	PASS	AC=3408;AF=0.680511;AN=5008;NS=2504;DP=17327;EAS_AF=0.7768;AMR_AF=0.7464;AFR_AF=0.5333;EUR_AF=0.7008;SAS_AF=0.7127;AA=A|||;VT=SNP
2	145587165	rs786493	A	G	100	PASS	AC=3294;AF=0.657748;AN=5008;NS=2504;DP=16006;EAS_AF=0.7758;AMR_AF=0.7421;AFR_AF=0.4637;EUR_AF=0.7008;SAS_AF=0.6943;AA=G|||;VT=SNP
2	145588603	rs13396130	A	G	100	PASS	AC=1098;AF=0.219249;AN=5008;NS=2504;DP=18456;EAS_AF=0.2232;AMR_AF=0.2133;AFR_AF=0.1067;EUR_AF=0.2942;SAS_AF=0.2945;AA=A|||;VT=SNP
2	145590376	rs786494	A	G	100	PASS	AC=3456;AF=0.690096;AN=5008;NS=2504;DP=15895;EAS_AF=0.7778;AMR_AF=0.7493;AFR_AF=0.5719;EUR_AF=0.7018;SAS_AF=0.7055;AA=G|||;VT=SNP
2	145590819	rs13028678	G	A	100	PASS	AC=1101;AF=0.219848;AN=5008;NS=2504;DP=18169;EAS_AF=0.2222;AMR_AF=0.2147;AFR_AF=0.1074;EUR_AF=0.2962;SAS_AF=0.2945;AA=G|||;VT=SNP
2	145590872	rs786495	G	A	100	PASS	AC=3453;AF=0.689497;AN=5008;NS=2504;DP=18647;EAS_AF=0.7778;AMR_AF=0.7493;AFR_AF=0.5696;EUR_AF=0.7018;SAS_AF=0.7055;AA=A|||;VT=SNP
2	145591740	rs786498	G	A	100	PASS	AC=3282;AF=0.655351;AN=5008;NS=2504;DP=15814;EAS_AF=0.7768;AMR_AF=0.7421;AFR_AF=0.4592;EUR_AF=0.7008;SAS_AF=0.6871;AA=A|||;VT=SNP
2	145592070	rs13018654	C	T	100	PASS	AC=3044;AF=0.607827;AN=5008;NS=2504;DP=15924;EAS_AF=0.7768;AMR_AF=0.7248;AFR_AF=0.2905;EUR_AF=0.7008;SAS_AF=0.684;AA=c|||;VT=SNP
2	145594328	rs3856365	A	T	100	PASS	AC=3118;AF=0.622604;AN=5008;NS=2504;DP=19277;EAS_AF=0.7738;AMR_AF=0.7176;AFR_AF=0.4085;EUR_AF=0.6282;SAS_AF=0.683;AA=A|||;VT=SNP
2	145594780	rs786499	G	C	100	PASS	AC=3171;AF=0.633187;AN=5008;NS=2504;DP=15577;EAS_AF=0.7748;AMR_AF=0.719;AFR_AF=0.447;EUR_AF=0.6282;SAS_AF=0.683;AA=G|||;VT=SNP
2	145594790	rs11899456	T	A	100	PASS	AC=2921;AF=0.583267;AN=5008;NS=2504;DP=15470;EAS_AF=0.7738;AMR_AF=0.7061;AFR_AF=0.2799;EUR_AF=0.6272;SAS_AF=0.6646;AA=T|||;VT=SNP
2	145595571	rs786500	G	A	100	PASS	AC=3458;AF=0.690495;AN=5008;NS=2504;DP=17089;EAS_AF=0.7778;AMR_AF=0.7493;AFR_AF=0.5681;EUR_AF=0.7008;SAS_AF=0.7137;AA=A|||;VT=SNP
2	145596274	rs9646654	A	T	100	PASS	AC=947;AF=0.189097;AN=5008;NS=2504;DP=18734;EAS_AF=0.2212;AMR_AF=0.1974;AFR_AF=0.0076;EUR_AF=0.2942;SAS_AF=0.2873;AA=A|||;VT=SNP
2	145596429	rs786502	C	T	100	PASS	AC=3450;AF=0.688898;AN=5008;NS=2504;DP=19133;EAS_AF=0.7788;AMR_AF=0.7493;AFR_AF=0.5673;EUR_AF=0.7008;SAS_AF=0.7055;AA=T|||;VT=SNP
2	145596758	rs1528186	A	T	100	PASS	AC=2918;AF=0.582668;AN=5008;NS=2504;DP=17476;EAS_AF=0.7728;AMR_AF=0.7032;AFR_AF=0.2806;EUR_AF=0.6272;SAS_AF=0.6636;AA=A|||;VT=SNP
2	145597023	rs10928229	A	T	100	PASS	AC=949;AF=0.189497;AN=5008;NS=2504;DP=15409;EAS_AF=0.1181;AMR_AF=0.2061;AFR_AF=0.0469;EUR_AF=0.3579;SAS_AF=0.271;AA=A|||;VT=SNP
2	145597356	rs10196836	C	T	100	PASS	AC=983;AF=0.196286;AN=5008;NS=2504;DP=15279;EAS_AF=0.2212;AMR_AF=0.2032;AFR_AF=0.0083;EUR_AF=0.3211;SAS_AF=0.2914;AA=C|||;VT=SNP
2	145599194	rs10928230	T	C	100	PASS	AC=3089;AF=0.616813;AN=5008;NS=2504;DP=15623;EAS_AF=0.7837;AMR_AF=0.7133;AFR_AF=0.4145;EUR_AF=0.6163;SAS_AF=0.6503;AA=T|||;VT=SNP
2	145601057	rs1384781	T	C	100	PASS	AC=3113;AF=0.621605;AN=5008;NS=2504;DP=13089;EAS_AF=0.7837;AMR_AF=0.7147;AFR_AF=0.4327;EUR_AF=0.6153;SAS_AF=0.6503;AA=T|||;VT=SNP
2	145602015	rs17479071	A	G	100	PASS	AC=914;AF=0.182508;AN=5008;NS=2504;DP=17128;EAS_AF=0.1171;AMR_AF=0.2061;AFR_AF=0.0492;EUR_AF=0.3489;SAS_AF=0.2423;AA=A|||;VT=SNP
2	145602946	rs1483494	C	T	100	PASS	AC=2232;AF=0.445687;AN=5008;NS=2504;DP=18293;EAS_AF=0.6468;AMR_AF=0.5187;AFR_AF=0.4024;EUR_AF=0.2803;SAS_AF=0.4151;AA=c|||;VT=SNP
2	145605167	rs16855340	T	A	100	PASS	AC=1549;AF=0.309305;AN=5008;NS=2504;DP=14244;EAS_AF=0.622;AMR_AF=0.4063;AFR_AF=0.059;EUR_AF=0.2207;SAS_AF=0.3476;AA=T|||;VT=SNP
2	145618120	rs62169567	T	C	100	PASS	AC=1409;AF=0.28135;AN=5008;NS=2504;DP=12647;EAS_AF=0.3681;AMR_AF=0.2911;AFR_AF=0.0469;EUR_AF=0.3897;SAS_AF=0.3906;AA=T|||;VT=SNP
2	145627526	rs62169568	A	T	100	PASS	AC=489;AF=0.0976438;AN=5008;NS=2504;DP=20477;EAS_AF=0.003;AMR_AF=0.147;AFR_AF=0.0061;EUR_AF=0.2306;SAS_AF=0.1472;AA=A|||;VT=SNP
2	145630762	rs17479267	C	T	100	PASS	AC=983;AF=0.196286;AN=5008;NS=2504;DP=18556;EAS_AF=0.0873;AMR_AF=0.1787;AFR_AF=0.1051;EUR_AF=0.3062;SAS_AF=0.3313;AA=C|||;VT=SNP
2	145631340	rs6754982	A	G	100	PASS	AC=953;AF=0.190296;AN=5008;NS=2504;DP=17248;EAS_AF=0.0179;AMR_AF=0.1974;AFR_AF=0.171;EUR_AF=0.3012;SAS_AF=0.2751;AA=A|||;VT=SNP
2	145631461	rs77857717	C	G	100	PASS	AC=195;AF=0.0389377;AN=5008;NS=2504;DP=17386;EAS_AF=0.0873;AMR_AF=0.0778;AFR_AF=0.003;EUR_AF=0.0119;SAS_AF=0.0378;AA=C|||;VT=SNP
2	145632077	rs7591518	T	C	100	PASS	AC=976;AF=0.194888;AN=5008;NS=2504;DP=16423;EAS_AF=0.0754;AMR_AF=0.1945;AFR_AF=0.1407;EUR_AF=0.3121;SAS_AF=0.271;AA=T|||;VT=SNP
2	145632532	rs28372104	C	G	100	PASS	AC=968;AF=0.193291;AN=5008;NS=2504;DP=12298;EAS_AF=0.0754;AMR_AF=0.1931;AFR_AF=0.1399;EUR_AF=0.3072;SAS_AF=0.2699;AA=C|||;VT=SNP
2	145634153	rs6738560	G	A	100	PASS	AC=3574;AF=0.713658;AN=5008;NS=2504;DP=18203;EAS_AF=0.8313;AMR_AF=0.6787;AFR_AF=0.5537;EUR_AF=0.7197;SAS_AF=0.8272;AA=A|||;VT=SNP
2	145634861	rs1438900	A	C	100	PASS	AC=2453;AF=0.489816;AN=5008;NS=2504;DP=18501;EAS_AF=0.755;AMR_AF=0.4769;AFR_AF=0.298;EUR_AF=0.4135;SAS_AF=0.5634;AA=A|||;VT=SNP
2	145638604	rs7603126	C	A	100	PASS	AC=2536;AF=0.50639;AN=5008;NS=2504;DP=18452;EAS_AF=0.8145;AMR_AF=0.4669;AFR_AF=0.32;EUR_AF=0.4205;SAS_AF=0.5573;AA=A|||;VT=SNP
2	145639079	rs62169570	G	A	100	PASS	AC=2523;AF=0.503794;AN=5008;NS=2504;DP=20655;EAS_AF=0.8145;AMR_AF=0.4611;AFR_AF=0.3169;EUR_AF=0.4195;SAS_AF=0.5532;AA=A|||;VT=SNP
2	145639156	rs11677125	G	C	100	PASS	AC=2522;AF=0.503594;AN=5008;NS=2504;DP=20053;EAS_AF=0.8135;AMR_AF=0.4611;AFR_AF=0.3169;EUR_AF=0.4195;SAS_AF=0.5532;AA=G|||;VT=SNP
2	145639443	rs11677207	C	T	100	PASS	AC=2519;AF=0.502995;AN=5008;NS=2504;DP=20433;EAS_AF=0.8135;AMR_AF=0.4611;AFR_AF=0.3147;EUR_AF=0.4195;SAS_AF=0.5532;AA=T|||;VT=SNP
2	145639482	rs11677298	G	T	100	PASS	AC=2520;AF=0.503195;AN=5008;NS=2504;DP=20140;EAS_AF=0.8135;AMR_AF=0.4611;AFR_AF=0.3154;EUR_AF=0.4195;SAS_AF=0.5532;AA=G|||;VT=SNP
2	145639577	rs11677257	C	A	100	PASS	AC=1313;AF=0.262181;AN=5008;NS=2504;DP=20085;EAS_AF=0.7361;AMR_AF=0.2478;AFR_AF=0.0083;EUR_AF=0.1113;SAS_AF=0.2822;AA=C|||;VT=SNP
2	145640413	rs17407414	C	T	100	PASS	AC=956;AF=0.190895;AN=5008;NS=2504;DP=19830;EAS_AF=0.0179;AMR_AF=0.2003;AFR_AF=0.1732;EUR_AF=0.2972;SAS_AF=0.2771;AA=C|||;VT=SNP
2	145640663	rs2118775	A	G	100	PASS	AC=3099;AF=0.61881;AN=5008;NS=2504;DP=17853;EAS_AF=0.8998;AMR_AF=0.6571;AFR_AF=0.3275;EUR_AF=0.6292;SAS_AF=0.6851;AA=G|||;VT=SNP
2	145641058	rs2077917	C	T	100	PASS	AC=2517;AF=0.502596;AN=5008;NS=2504;DP=18842;EAS_AF=0.8135;AMR_AF=0.4597;AFR_AF=0.3147;EUR_AF=0.4185;SAS_AF=0.5532;AA=T|||;VT=SNP
2	145642417	rs7598305	G	T	100	PASS	AC=1029;AF=0.205471;AN=5008;NS=2504;DP=14761;EAS_AF=0.0754;AMR_AF=0.1931;AFR_AF=0.1861;EUR_AF=0.3072;SAS_AF=0.2699;AA=G|||;VT=SNP
2	145642433	rs7571520	A	T	100	PASS	AC=2461;AF=0.491414;AN=5008;NS=2504;DP=14270;EAS_AF=0.8145;AMR_AF=0.4568;AFR_AF=0.2738;EUR_AF=0.4175;SAS_AF=0.5532;AA=A|||;VT=SNP
2	145642709	rs6430071	G	A	100	PASS	AC=1052;AF=0.210064;AN=5008;NS=2504;DP=15055;EAS_AF=0.0179;AMR_AF=0.2133;AFR_AF=0.2375;EUR_AF=0.3002;SAS_AF=0.2761;AA=G|||;VT=SNP
2	145643334	rs1918877	T	A	100	PASS	AC=2534;AF=0.50599;AN=5008;NS=2504;DP=15234;EAS_AF=0.8145;AMR_AF=0.4654;AFR_AF=0.3207;EUR_AF=0.4205;SAS_AF=0.5552;AA=A|||;VT=SNP
2	145643386	rs62169571	A	T	100	PASS	AC=954;AF=0.190495;AN=5008;NS=2504;DP=14999;EAS_AF=0.0179;AMR_AF=0.1988;AFR_AF=0.1717;EUR_AF=0.3012;SAS_AF=0.274;AA=A|||;VT=SNP
2	145643597	rs1918876	G	A	100	PASS	AC=1332;AF=0.265974;AN=5008;NS=2504;DP=18301;EAS_AF=0.7371;AMR_AF=0.2536;AFR_AF=0.0189;EUR_AF=0.1103;SAS_AF=0.2832;AA=G|||;VT=SNP
2	145643784	rs35684585	A	G	100	PASS	AC=956;AF=0.190895;AN=5008;NS=2504;DP=17189;EAS_AF=0.0179;AMR_AF=0.1988;AFR_AF=0.171;EUR_AF=0.3012;SAS_AF=0.2771;AA=A|||;VT=SNP
2	145643971	rs34528635	G	A	100	PASS	AC=1052;AF=0.210064;AN=5008;NS=2504;DP=16184;EAS_AF=0.0179;AMR_AF=0.2147;AFR_AF=0.236;EUR_AF=0.3012;SAS_AF=0.2761;AA=A|||;VT=SNP
2	145644545	rs4662402	C	T	100	PASS	AC=3589;AF=0.716653;AN=5008;NS=2504;DP=15678;EAS_AF=0.8333;AMR_AF=0.6801;AFR_AF=0.5605;EUR_AF=0.7207;SAS_AF=0.8292;AA=T|||;VT=SNP
2	145644874	rs6729614	A	G	100	PASS	AC=1059;AF=0.211462;AN=5008;NS=2504;DP=14192;EAS_AF=0.0179;AMR_AF=0.2147;AFR_AF=0.2405;EUR_AF=0.3022;SAS_AF=0.2761;AA=A|||;VT=SNP
2	145644989	rs77659393	A	G	100	PASS	AC=232;AF=0.0463259;AN=5008;NS=2504;DP=16166;EAS_AF=0.0992;AMR_AF=0.0159;AFR_AF=0.0008;EUR_AF=0.0388;SAS_AF=0.0828;AA=A|||;VT=SNP
2	145645305	rs974755	G	A	100	PASS	AC=952;AF=0.190096;AN=5008;NS=2504;DP=20328;EAS_AF=0.0179;AMR_AF=0.1974;AFR_AF=0.1717;EUR_AF=0.3002;SAS_AF=0.274;AA=G|||;VT=SNP
2	145645756	rs10928231	T	C	100	PASS	AC=3557;AF=0.710264;AN=5008;NS=2504;DP=16872;EAS_AF=0.8611;AMR_AF=0.6729;AFR_AF=0.5174;EUR_AF=0.7207;SAS_AF=0.8313;AA=T|||;VT=SNP
2	145645775	rs10928232	G	A	100	PASS	AC=3588;AF=0.716454;AN=5008;NS=2504;DP=17493;EAS_AF=0.8333;AMR_AF=0.6801;AFR_AF=0.5575;EUR_AF=0.7217;SAS_AF=0.8313;AA=A|||;VT=SNP
2	145646072	rs1438896	T	C	100	PASS	AC=3523;AF=0.703474;AN=5008;NS=2504;DP=16009;EAS_AF=0.8333;AMR_AF=0.6729;AFR_AF=0.5129;EUR_AF=0.7207;SAS_AF=0.8313;AA=T|||;VT=SNP
2	145647603	rs17407477	C	T	100	PASS	AC=658;AF=0.13139;AN=5008;NS=2504;DP=20686;EAS_AF=0.0159;AMR_AF=0.1556;AFR_AF=0.0303;EUR_AF=0.2604;SAS_AF=0.2372;AA=C|||;VT=SNP
2	145648924	rs786268	G	T	100	PASS	AC=3437;AF=0.686302;AN=5008;NS=2504;DP=19416;EAS_AF=0.9812;AMR_AF=0.7392;AFR_AF=0.4531;EUR_AF=0.6421;SAS_AF=0.7055;AA=G|||;VT=SNP
2	145649918	rs786267	A	G	100	PASS	AC=3447;AF=0.688299;AN=5008;NS=2504;DP=15086;EAS_AF=0.9812;AMR_AF=0.7392;AFR_AF=0.4501;EUR_AF=0.6412;SAS_AF=0.7209;AA=A|||;VT=SNP
2	145651897	rs786266	T	A	100	PASS	AC=3961;AF=0.790935;AN=5008;NS=2504;DP=18303;EAS_AF=0.9812;AMR_AF=0.7939;AFR_AF=0.7648;EUR_AF=0.7008;SAS_AF=0.7209;AA=A|||;VT=SNP
2	145652573	rs17407498	T	C	100	PASS	AC=978;AF=0.195288;AN=5008;NS=2504;DP=17557;EAS_AF=0.0754;AMR_AF=0.1988;AFR_AF=0.1399;EUR_AF=0.3101;SAS_AF=0.273;AA=T|||;VT=SNP
2	145652706	rs57969627	G	T	100	PASS	AC=1023;AF=0.204273;AN=5008;NS=2504;DP=13680;EAS_AF=0.0734;AMR_AF=0.1974;AFR_AF=0.1778;EUR_AF=0.3082;SAS_AF=0.273;AA=G|||;VT=SNP
2	145653140	rs786264	A	C	100	PASS	AC=4018;AF=0.802316;AN=5008;NS=2504;DP=15818;EAS_AF=0.9812;AMR_AF=0.7983;AFR_AF=0.7943;EUR_AF=0.6998;SAS_AF=0.7372;AA=C|||;VT=SNP
2	145653287	rs17479393	A	T	100	PASS	AC=828;AF=0.165335;AN=5008;NS=2504;DP=17685;EAS_AF=0.1687;AMR_AF=0.2666;AFR_AF=0.0726;EUR_AF=0.2217;SAS_AF=0.1575;AA=A|||;VT=SNP
2	145654459	rs786263	T	C	100	PASS	AC=4021;AF=0.802915;AN=5008;NS=2504;DP=15434;EAS_AF=0.9812;AMR_AF=0.7983;AFR_AF=0.7935;EUR_AF=0.7018;SAS_AF=0.7393;AA=C|||;VT=SNP
2	145654718	rs1319685	T	G	100	PASS	AC=1029;AF=0.205471;AN=5008;NS=2504;DP=13273;EAS_AF=0.0754;AMR_AF=0.1988;AFR_AF=0.1778;EUR_AF=0.3111;SAS_AF=0.273;AA=T|||;VT=SNP
2	145654920	rs144830965	G	T	100	PASS	AC=51;AF=0.0101837;AN=5008;NS=2504;DP=11634;EAS_AF=0.0337;AMR_AF=0.0043;AFR_AF=0;EUR_AF=0.0139;SAS_AF=0;AA=G|||;VT=SNP
2	145658303	rs148912137	C	T	100	PASS	AC=811;AF=0.161941;AN=5008;NS=2504;DP=21201;EAS_AF=0.1647;AMR_AF=0.2622;AFR_AF=0.0726;EUR_AF=0.2197;SAS_AF=0.1493;AA=c|||;VT=SNP
2	145659499	rs1085420	T	G	100	PASS	AC=1587;AF=0.316893;AN=5008;NS=2504;DP=20002;EAS_AF=0.7391;AMR_AF=0.2752;AFR_AF=0.1989;EUR_AF=0.1123;SAS_AF=0.2812;AA=t|||;VT=SNP
2	145660840	rs786279	T	C	100	PASS	AC=3957;AF=0.790136;AN=5008;NS=2504;DP=18348;EAS_AF=0.9812;AMR_AF=0.7911;AFR_AF=0.7625;EUR_AF=0.6988;SAS_AF=0.7239;AA=t|||;VT=SNP
2	145661823	rs786280	C	T	100	PASS	AC=4009;AF=0.800519;AN=5008;NS=2504;DP=17281;EAS_AF=0.9812;AMR_AF=0.7954;AFR_AF=0.7935;EUR_AF=0.6978;SAS_AF=0.7331;AA=T|||;VT=SNP
2	145663271	rs796797	G	A	100	PASS	AC=3428;AF=0.684505;AN=5008;NS=2504;DP=18739;EAS_AF=0.9812;AMR_AF=0.7378;AFR_AF=0.447;EUR_AF=0.6412;SAS_AF=0.7065;AA=G|||;VT=SNP
2	145663440	rs706626	T	C	100	PASS	AC=4006;AF=0.79992;AN=5008;NS=2504;DP=19015;EAS_AF=0.9812;AMR_AF=0.7954;AFR_AF=0.7935;EUR_AF=0.7008;SAS_AF=0.727;AA=C|||;VT=SNP
2	145665582	rs76131474	T	C	100	PASS	AC=177;AF=0.0353435;AN=5008;NS=2504;DP=16192;EAS_AF=0.0843;AMR_AF=0.0677;AFR_AF=0.0076;EUR_AF=0.0129;SAS_AF=0.0225;AA=T|||;VT=SNP
2	145665970	rs786270	C	G	100	PASS	AC=4006;AF=0.79992;AN=5008;NS=2504;DP=17353;EAS_AF=0.9812;AMR_AF=0.7954;AFR_AF=0.7867;EUR_AF=0.6998;SAS_AF=0.7372;AA=G|||;VT=SNP
2	145667885	rs786271	G	A	100	PASS	AC=3414;AF=0.681709;AN=5008;NS=2504;DP=16453;EAS_AF=0.9812;AMR_AF=0.7334;AFR_AF=0.4455;EUR_AF=0.6352;SAS_AF=0.7035;AA=G|||;VT=SNP
2	145670572	rs13009019	A	G	100	PASS	AC=785;AF=0.156749;AN=5008;NS=2504;DP=15321;EAS_AF=0.0169;AMR_AF=0.1873;AFR_AF=0.0333;EUR_AF=0.333;SAS_AF=0.2648;AA=A|||;VT=SNP
2	145670892	rs786272	G	A	100	PASS	AC=3920;AF=0.782748;AN=5008;NS=2504;DP=17832;EAS_AF=0.9821;AMR_AF=0.7824;AFR_AF=0.7837;EUR_AF=0.6471;SAS_AF=0.7157;AA=A|||;VT=SNP
2	145671109	rs786273	G	A	100	PASS	AC=3380;AF=0.67492;AN=5008;NS=2504;DP=17295;EAS_AF=0.9812;AMR_AF=0.7133;AFR_AF=0.4818;EUR_AF=0.5726;SAS_AF=0.6984;AA=A|||;VT=SNP
2	145671738	rs9646680	T	G	100	PASS	AC=1682;AF=0.335863;AN=5008;NS=2504;DP=20254;EAS_AF=0.0188;AMR_AF=0.2911;AFR_AF=0.5567;EUR_AF=0.4274;SAS_AF=0.3016;AA=G|||;VT=SNP
2	145672413	rs786274	G	A	100	PASS	AC=3325;AF=0.663938;AN=5008;NS=2504;DP=19126;EAS_AF=0.9812;AMR_AF=0.7089;AFR_AF=0.4425;EUR_AF=0.5716;SAS_AF=0.6994;AA=G|||;VT=SNP
2	145673600	rs2918596	A	G	100	PASS	AC=3359;AF=0.670727;AN=5008;NS=2504;DP=14744;EAS_AF=0.9812;AMR_AF=0.7089;AFR_AF=0.4516;EUR_AF=0.5746;SAS_AF=0.7188;AA=A|||;VT=SNP
2	145674075	rs2579022	T	C	100	PASS	AC=3866;AF=0.771965;AN=5008;NS=2504;DP=16934;EAS_AF=0.9812;AMR_AF=0.7622;AFR_AF=0.7542;EUR_AF=0.6322;SAS_AF=0.7311;AA=C|||;VT=SNP
2	145674958	rs1438897	G	A	100	PASS	AC=1537;AF=0.306909;AN=5008;NS=2504;DP=18045;EAS_AF=0.7272;AMR_AF=0.2579;AFR_AF=0.1929;EUR_AF=0.0984;SAS_AF=0.2771;AA=G|||;VT=SNP
2	145675338	rs72854415	A	G	100	PASS	AC=839;AF=0.167532;AN=5008;NS=2504;DP=15501;EAS_AF=0.1786;AMR_AF=0.2695;AFR_AF=0.0726;EUR_AF=0.2256;SAS_AF=0.1524;AA=A|||;VT=SNP
2	145675468	rs72854416	G	A	100	PASS	AC=837;AF=0.167133;AN=5008;NS=2504;DP=14688;EAS_AF=0.1786;AMR_AF=0.268;AFR_AF=0.0726;EUR_AF=0.2247;SAS_AF=0.1524;AA=G|||;VT=SNP
2	145675768	rs2579023	G	C	100	PASS	AC=3353;AF=0.669529;AN=5008;NS=2504;DP=16376;EAS_AF=0.9812;AMR_AF=0.7089;AFR_AF=0.4493;EUR_AF=0.5746;SAS_AF=0.7157;AA=G|||;VT=SNP
2	145677006	rs813684	C	T	100	PASS	AC=3798;AF=0.758387;AN=5008;NS=2504;DP=15447;EAS_AF=0.9603;AMR_AF=0.7262;AFR_AF=0.7542;EUR_AF=0.6243;SAS_AF=0.7168;AA=T|||;VT=SNP
2	145678114	rs10928235	A	T	100	PASS	AC=773;AF=0.154353;AN=5008;NS=2504;DP=17766;EAS_AF=0.1815;AMR_AF=0.2622;AFR_AF=0.0227;EUR_AF=0.2256;SAS_AF=0.1544;AA=a|||;VT=SNP
2	145679716	rs812530	G	T	100	PASS	AC=3897;AF=0.778155;AN=5008;NS=2504;DP=20600;EAS_AF=0.9812;AMR_AF=0.7666;AFR_AF=0.7844;EUR_AF=0.6312;SAS_AF=0.7198;AA=T|||;VT=SNP
2	145681377	rs786218	T	G	100	PASS	AC=3909;AF=0.780551;AN=5008;NS=2504;DP=18678;EAS_AF=0.9812;AMR_AF=0.7666;AFR_AF=0.7837;EUR_AF=0.6312;SAS_AF=0.7331;AA=G|||;VT=SNP
2	145681570	rs58117425	G	A	100	PASS	AC=580;AF=0.115815;AN=5008;NS=2504;DP=19852;EAS_AF=0.0873;AMR_AF=0.1916;AFR_AF=0.0144;EUR_AF=0.2117;SAS_AF=0.1299;AA=G|||;VT=SNP
2	145681935	rs11679718	G	A	100	PASS	AC=1295;AF=0.258586;AN=5008;NS=2504;DP=18437;EAS_AF=0.7272;AMR_AF=0.2493;AFR_AF=0.0159;EUR_AF=0.0964;SAS_AF=0.2771;AA=G|||;VT=SNP
2	145682219	rs11680871	C	T	100	PASS	AC=834;AF=0.166534;AN=5008;NS=2504;DP=17627;EAS_AF=0.1726;AMR_AF=0.268;AFR_AF=0.0726;EUR_AF=0.2247;SAS_AF=0.1554;AA=C|||;VT=SNP
2	145682714	rs786223	G	A	100	PASS	AC=3339;AF=0.666733;AN=5008;NS=2504;DP=18684;EAS_AF=0.9812;AMR_AF=0.7089;AFR_AF=0.447;EUR_AF=0.5746;SAS_AF=0.7045;AA=G|||;VT=SNP
2	145683528	rs706627	G	A	100	PASS	AC=3344;AF=0.667732;AN=5008;NS=2504;DP=18318;EAS_AF=0.9812;AMR_AF=0.7089;AFR_AF=0.4516;EUR_AF=0.5746;SAS_AF=0.7035;AA=A|||;VT=SNP
```
