## Supplementary material for "Characterization of shared and ancestry-specific signals driving complex traits using multi-ancestry fine-mapping": mesusieoutput

```
                 eur          afr      eur_afr
   [1,] 6.309603e-05 0.0003061442 1.575262e-05
   [2,] 5.350170e-04 0.0004401634 2.996562e-05
   [3,] 6.986938e-05 0.0001726287 2.234474e-05
   [4,] 4.972905e-05 0.0001452902 1.652371e-05
   [5,] 4.966902e-05 0.0001456569 1.650439e-05
   [6,] 5.673789e-04 0.0004190723 3.064572e-05
   [7,] 4.962719e-05 0.0001455790 1.647649e-05
   [8,] 5.594420e-04 0.0004340469 3.055539e-05
   [9,] 4.961551e-05 0.0001455606 1.646666e-05
  [10,] 4.964365e-05 0.0001458317 1.644628e-05
  [11,] 2.938603e-04 0.0001495774 8.880366e-05
  [12,] 5.597907e-04 0.0004135418 3.087196e-05
  [13,] 5.050486e-05 0.0001453603 1.667809e-05
  [14,] 5.064636e-05 0.0001449092 1.674056e-05
  [15,] 5.807530e-04 0.0003405213 3.235453e-05
  [16,] 8.192543e-05 0.0002171757 3.879442e-05
  [17,] 9.628682e-05 0.0001453682 3.861851e-05
  [18,] 9.876530e-05 0.0001435659 3.933508e-05
  [19,] 8.831401e-05 0.0001527781 3.626913e-05
  [20,] 9.374078e-05 0.0001500101 3.867049e-05
  [21,] 9.240336e-05 0.0001508182 3.813114e-05
  [22,] 7.904495e-05 0.0002064221 3.499706e-05
  [23,] 9.415247e-05 0.0001693575 4.320923e-05
  [24,] 1.511624e-04 0.0001428242 4.429117e-05
  [25,] 1.753786e-04 0.0001426986 4.939835e-05
  [26,] 7.782157e-05 0.0002360334 3.582198e-05
  [27,] 9.929819e-05 0.0001519477 3.477786e-05
  [28,] 1.808507e-04 0.0001427314 5.041646e-05
  [29,] 7.431307e-05 0.0002408801 3.188875e-05
  [30,] 9.411003e-05 0.0001868983 4.622000e-05
  [31,] 7.765917e-05 0.0002360334 3.563616e-05
  [32,] 9.154094e-05 0.0001759968 4.245896e-05
  [33,] 8.831401e-05 0.0001790912 4.072921e-05
  [34,] 9.111829e-05 0.0001784443 4.259426e-05
  [35,] 9.357322e-05 0.0001858686 4.564392e-05
  [36,] 1.704149e-04 0.0001424241 4.840547e-05
  [37,] 1.704149e-04 0.0001424077 4.842472e-05
  [38,] 1.704149e-04 0.0001424077 4.842472e-05
  [39,] 1.705220e-04 0.0001424077 4.844666e-05
  [40,] 1.705220e-04 0.0001423913 4.846599e-05
  [41,] 6.519836e-05 0.0009691203 2.012485e-05
  [42,] 1.706294e-04 0.0001420991 4.886445e-05
  [43,] 1.694141e-04 0.0001423270 4.831476e-05
  [44,] 1.708566e-04 0.0001423751 4.855415e-05
  [45,] 1.718730e-04 0.0001423935 4.881169e-05
  [46,] 1.718730e-04 0.0001423618 4.885148e-05
  [47,] 9.268023e-05 0.0001873801 4.525001e-05
  [48,] 1.732584e-04 0.0001423461 4.915944e-05
  [49,] 9.871763e-05 0.0001871557 4.964729e-05
  [50,] 9.143020e-05 0.0001773024 4.264280e-05
  [51,] 1.719953e-04 0.0001423776 4.885689e-05
  [52,] 7.742196e-05 0.0002211157 3.434309e-05
  [53,] 1.715321e-04 0.0001422859 4.887822e-05
  [54,] 7.742196e-05 0.0002228627 3.447875e-05
  [55,] 5.696684e-05 0.0005960635 2.074615e-05
  [56,] 1.693093e-04 0.0001421903 4.861202e-05
  [57,] 7.691401e-05 0.0002253542 3.408281e-05
  [58,] 7.711537e-05 0.0002249745 3.428517e-05
  [59,] 1.713020e-04 0.0001421903 4.903568e-05
  [60,] 1.711933e-04 0.0001421761 4.903266e-05
  [61,] 9.272725e-05 0.0001827397 4.448044e-05
  [62,] 7.711537e-05 0.0002257004 3.433488e-05
  [63,] 7.742196e-05 0.0002204223 3.429365e-05
  [64,] 7.790444e-05 0.0002257004 3.520879e-05
  [65,] 7.726717e-05 0.0002207520 3.414853e-05
  [66,] 7.718398e-05 0.0002158014 3.370689e-05
  [67,] 7.742196e-05 0.0002154542 3.393516e-05
  [68,] 7.757976e-05 0.0002149338 3.406294e-05
  [69,] 7.757976e-05 0.0002147944 3.405263e-05
  [70,] 8.703603e-05 0.0001475301 2.840462e-05
  [71,] 4.707120e-05 0.0001921420 1.563230e-05
  [72,] 6.943229e-05 0.0001171620 2.225483e-05
  [73,] 4.629836e-05 0.0002249960 1.603741e-05
  [74,] 8.469424e-05 0.0001943507 3.898997e-05
  [75,] 8.408526e-05 0.0001973631 3.885705e-05
  [76,] 8.100581e-05 0.0001953685 3.617668e-05
  [77,] 8.438758e-05 0.0001953685 3.885809e-05
  [78,] 8.078130e-05 0.0001996929 3.644933e-05
  [79,] 8.500526e-05 0.0001952799 3.931182e-05
  [80,] 8.500526e-05 0.0001952799 3.931182e-05
  [81,] 5.259471e-05 0.0002474182 2.197020e-05
  [82,] 8.593232e-05 0.0001949284 3.996778e-05
  [83,] 4.719219e-05 0.0002237531 1.743131e-05
  [84,] 5.414510e-05 0.0009551435 2.411663e-05
  [85,] 6.251311e-05 0.0001172139 2.025375e-05
  [86,] 8.692798e-05 0.0001987687 4.116871e-05
  [87,] 7.601749e-05 0.0002509379 4.040295e-05
  [88,] 8.627203e-05 0.0001984688 4.061295e-05
  [89,] 7.192790e-05 0.0002393415 3.659173e-05
  [90,] 8.659775e-05 0.0001975246 4.073156e-05
  [91,] 7.708077e-05 0.0001170849 2.476061e-05
  [92,] 1.362390e-04 0.0001509245 4.698687e-05
  [93,] 7.855906e-05 0.0001174872 2.556498e-05
  [94,] 9.263139e-05 0.0002297228 4.672130e-05
  [95,] 7.391013e-05 0.0002491290 3.871737e-05
  [96,] 8.243769e-05 0.0001175305 2.683329e-05
  [97,] 7.855906e-05 0.0001174872 2.556498e-05
  [98,] 8.173680e-05 0.0001160385 2.377960e-05
  [99,] 9.362108e-05 0.0002328817 4.823133e-05
 [100,] 7.391013e-05 0.0002527581 3.887415e-05
 [101,] 7.904378e-05 0.0001181873 2.592919e-05
 [102,] 9.165179e-05 0.0002761940 5.605211e-05
 [103,] 9.048804e-05 0.0002813747 5.529932e-05
 [104,] 9.660363e-05 0.0002193793 5.260247e-05
 [105,] 1.372934e-04 0.0001706961 6.769991e-05
 [106,] 1.318930e-04 0.0001519393 3.906437e-05
 [107,] 4.989378e-05 0.0003241033 2.060689e-05
 [108,] 2.088296e-04 0.0006288742 2.311896e-05
 [109,] 5.157521e-05 0.0003157243 2.270570e-05
 [110,] 3.038899e-04 0.0002925235 3.606602e-05
 [111,] 3.301918e-04 0.0002950890 3.802910e-05
 [112,] 2.553449e-04 0.0004017741 2.657754e-05
 [113,] 2.515002e-04 0.0001900833 1.713529e-04
 [114,] 3.628475e-04 0.0004187999 3.058828e-05
 [115,] 1.757273e-03 0.0001459469 5.744419e-04
 [116,] 4.717188e-04 0.0001473358 1.734881e-04
 [117,] 4.234253e-04 0.0011684148 1.961466e-03
 [118,] 4.788100e-04 0.0006564313 1.419727e-03
 [119,] 2.289349e-04 0.0001364652 9.277056e-05
 [120,] 2.105763e-04 0.0001365893 8.514654e-05
 [121,] 2.225560e-04 0.0001365893 9.024045e-05
 [122,] 7.846098e-05 0.0001828069 2.308256e-05
 [123,] 7.601849e-05 0.0003160671 2.661400e-05
 [124,] 3.927948e-04 0.0001466088 1.416394e-04
 [125,] 1.571427e-03 0.0001456990 5.142519e-04
 [126,] 3.377759e-04 0.0013039463 1.526913e-03
 [127,] 1.856977e-03 0.0001457063 6.046787e-04
 [128,] 1.199064e-04 0.0001341140 4.469971e-05
 [129,] 3.577439e-04 0.0006368387 9.342340e-04
 [130,] 1.190931e-04 0.0001341140 4.443062e-05
 [131,] 2.986317e-04 0.0006021794 6.909783e-04
 [132,] 1.159967e-04 0.0001344515 4.339021e-05
 [133,] 3.053988e-04 0.0007295908 8.353395e-04
 [134,] 2.307523e-03 0.0001454795 7.406219e-04
 [135,] 5.628694e-05 0.0002872311 2.675975e-05
 [136,] 1.153982e-04 0.0001346791 4.325700e-05
 [137,] 1.969880e-03 0.0001454355 6.301944e-04
 [138,] 1.917696e-03 0.0001454355 6.139373e-04
 [139,] 1.177435e-04 0.0001350430 4.452187e-05
 [140,] 1.135829e-04 0.0001537579 3.986587e-05
 [141,] 4.810773e-05 0.0001286812 1.514692e-05
 [142,] 4.323881e-04 0.0001474811 1.274535e-04
 [143,] 4.323881e-04 0.0001474811 1.274535e-04
 [144,] 5.692084e-05 0.0002836483 2.722272e-05
 [145,] 1.171170e-04 0.0001359154 4.488598e-05
 [146,] 1.164976e-04 0.0001358770 4.459744e-05
 [147,] 1.171170e-04 0.0001360453 4.501178e-05
 [148,] 7.438960e-05 0.0002108272 3.670982e-05
 [149,] 4.512497e-04 0.0007123739 1.478611e-03
 [150,] 1.158852e-04 0.0001367125 4.479542e-05
 [151,] 4.890603e-05 0.0001271437 1.527157e-05
 [152,] 5.023260e-04 0.0001450047 1.527306e-04
 [153,] 7.115136e-05 0.0002090152 3.322963e-05
 [154,] 7.193235e-05 0.0001437468 2.474346e-05
 [155,] 1.164976e-04 0.0001371225 4.526424e-05
 [156,] 4.988502e-05 0.0001255909 1.550203e-05
 [157,] 1.083932e-04 0.0001345428 4.061243e-05
 [158,] 7.436997e-05 0.0002053814 3.634485e-05
 [159,] 5.023260e-04 0.0001448079 1.545178e-04
 [160,] 5.004757e-04 0.0006837536 1.628035e-03
 [161,] 7.509987e-05 0.0002022134 3.681810e-05
 [162,] 1.146812e-04 0.0001372026 4.454653e-05
 [163,] 1.152797e-04 0.0001369238 4.468460e-05
 [164,] 6.230577e-05 0.0007521147 1.512937e-05
 [165,] 3.884032e-04 0.0001228435 1.208402e-04
 [166,] 1.144264e-04 0.0001527279 3.999116e-05
 [167,] 1.075875e-04 0.0001555011 2.158380e-05
 [168,] 1.089843e-04 0.0001542014 2.183500e-05
 [169,] 7.484453e-05 0.0001942696 3.576816e-05
 [170,] 6.334922e-05 0.0007732674 1.509717e-05
 [171,] 1.063173e-04 0.0001356130 4.021590e-05
 [172,] 5.229491e-05 0.0002858059 2.266589e-05
 [173,] 3.861921e-04 0.0001225733 1.180630e-04
 [174,] 1.075875e-04 0.0001457612 2.222793e-05
 [175,] 3.736354e-04 0.0001225160 1.139330e-04
 [176,] 1.112860e-04 0.0001341928 4.171985e-05
 [177,] 3.736354e-04 0.0001224588 1.146987e-04
 [178,] 1.094653e-04 0.0001334661 4.063676e-05
 [179,] 5.032182e-05 0.0002643168 1.987518e-05
 [180,] 1.164868e-04 0.0001420748 4.756216e-05
 [181,] 1.510489e-04 0.0001130405 5.196245e-05
 [182,] 1.423794e-04 0.0001309921 3.737976e-05
 [183,] 1.456804e-04 0.0001303280 3.862417e-05
 [184,] 1.434654e-04 0.0001301874 3.825959e-05
 [185,] 1.450685e-04 0.0001341123 3.662384e-05
 [186,] 1.402492e-04 0.0001289667 3.880895e-05
 [187,] 1.402492e-04 0.0001289130 3.869508e-05
 [188,] 5.983883e-04 0.0001103167 1.411635e-04
 [189,] 1.435435e-04 0.0001342028 3.626768e-05
 [190,] 1.286539e-04 0.0001295548 3.534705e-05
 [191,] 1.297367e-04 0.0001306421 3.455012e-05
 [192,] 1.367346e-04 0.0001329049 3.526397e-05
 [193,] 1.235311e-04 0.0001285844 3.527928e-05
 [194,] 1.482152e-04 0.0001381816 3.632246e-05
 [195,] 1.497970e-04 0.0001391060 3.636346e-05
 [196,] 7.497145e-04 0.0002604167 1.021982e-03
 [197,] 5.225457e-04 0.0001482856 1.452564e-04
 [198,] 1.244550e-04 0.0001326822 3.320615e-05
 [199,] 8.899522e-05 0.0001455977 2.881991e-05
 [200,] 4.492756e-04 0.0001103151 1.024548e-04
 [201,] 3.132477e-04 0.0001884220 2.211043e-04
 [202,] 3.034348e-04 0.0001845471 2.090709e-04
 [203,] 2.624353e-04 0.0001810793 1.732964e-04
 [204,] 2.328717e-04 0.0002684306 3.167893e-05
 [205,] 1.368877e-03 0.0001073964 3.618927e-04
 [206,] 2.751025e-04 0.0001797792 1.815432e-04
 [207,] 1.328593e-03 0.0001074481 3.536091e-04
 [208,] 1.406339e-03 0.0001071373 3.711898e-04
 [209,] 2.710864e-04 0.0001787197 1.777909e-04
 [210,] 2.624353e-04 0.0001808495 1.734183e-04
 [211,] 2.598367e-04 0.0001808495 1.714521e-04
 [212,] 2.586617e-04 0.0001801918 1.699340e-04
 [213,] 2.090973e-04 0.0002790384 2.963336e-05
 [214,] 2.141406e-04 0.0002790384 2.996188e-05
 [215,] 8.765726e-04 0.0001076913 2.490794e-04
 [216,] 2.249753e-04 0.0002769593 3.073613e-05
 [217,] 2.249753e-04 0.0002824615 3.055328e-05
 [218,] 1.005830e-03 0.0001083074 2.933930e-04
 [219,] 1.035820e-03 0.0001084792 3.042775e-04
 [220,] 2.249753e-04 0.0002849668 3.042553e-05
 [221,] 1.643372e-04 0.0002205668 1.157480e-04
 [222,] 2.249753e-04 0.0002858345 3.039820e-05
 [223,] 1.701702e-04 0.0002238876 1.220121e-04
 [224,] 2.249753e-04 0.0002858345 3.039820e-05
 [225,] 2.386974e-04 0.0002882332 3.123241e-05
 [226,] 2.386974e-04 0.0002882332 3.123241e-05
 [227,] 1.673719e-04 0.0002241360 1.196759e-04
 [228,] 2.249753e-04 0.0002858345 3.039820e-05
 [229,] 2.249753e-04 0.0002858345 3.039820e-05
 [230,] 5.320441e-05 0.0001262584 1.759651e-05
 [231,] 9.253869e-04 0.0001080611 2.677577e-04
 [232,] 1.005830e-03 0.0001087509 2.999383e-04
 [233,] 9.253869e-04 0.0001080611 2.677577e-04
 [234,] 9.253869e-04 0.0001083053 2.712793e-04
 [235,] 2.307964e-04 0.0002861755 3.075427e-05
 [236,] 9.253869e-04 0.0001084774 2.736566e-04
 [237,] 9.253869e-04 0.0001084774 2.736566e-04
 [238,] 3.986806e-04 0.0002186388 3.746136e-04
 [239,] 1.635061e-04 0.0002368432 1.204581e-04
 [240,] 5.296485e-05 0.0001263716 1.747842e-05
 [241,] 1.613788e-04 0.0002395158 1.194281e-04
 [242,] 1.613788e-04 0.0002421057 1.202848e-04
 [243,] 1.613788e-04 0.0002434173 1.207160e-04
 [244,] 2.978948e-04 0.0001999010 2.208725e-04
 [245,] 1.559604e-04 0.0002447400 1.161357e-04
 [246,] 1.584946e-04 0.0002447400 1.184776e-04
 [247,] 1.559604e-04 0.0002462081 1.165898e-04
 [248,] 2.366345e-04 0.0002921128 3.092744e-05
 [249,] 8.750319e-04 0.0001093458 2.699665e-04
 [250,] 1.590418e-04 0.0002489127 1.203084e-04
 [251,] 8.534247e-04 0.0001097473 2.654092e-04
 [252,] 2.366345e-04 0.0002938329 3.087307e-05
 [253,] 1.616466e-04 0.0002518026 1.236853e-04
 [254,] 8.534247e-04 0.0001099066 2.671196e-04
 [255,] 8.534247e-04 0.0001099632 2.676977e-04
 [256,] 8.534247e-04 0.0001099632 2.676977e-04
 [257,] 1.590418e-04 0.0002575964 1.230112e-04
 [258,] 2.366345e-04 0.0002955695 3.081895e-05
 [259,] 8.534247e-04 0.0001101868 2.700089e-04
 [260,] 2.345974e-04 0.0002946534 3.072257e-05
 [261,] 3.721542e-04 0.0001572255 9.244372e-05
 [262,] 1.562162e-04 0.0002619663 1.215873e-04
 [263,] 1.646116e-04 0.0002650930 1.307973e-04
 [264,] 4.388994e-04 0.0002442155 4.779433e-04
 [265,] 2.345974e-04 0.0002973226 3.064119e-05
 [266,] 2.640590e-04 0.0002108582 2.017704e-04
 [267,] 5.276863e-05 0.0001276209 1.742376e-05
 [268,] 2.327857e-04 0.0003013578 3.041184e-05
 [269,] 1.562162e-04 0.0002764477 1.254238e-04
 [270,] 2.327857e-04 0.0003033370 3.035513e-05
 [271,] 1.516939e-04 0.0002780384 1.218554e-04
 [272,] 5.276863e-05 0.0001281053 1.744773e-05
 [273,] 5.271277e-05 0.0001284057 1.742178e-05
 [274,] 2.366345e-04 0.0002988709 3.076698e-05
 [275,] 4.218421e-04 0.0002463553 4.604845e-04
 [276,] 8.534247e-04 0.0001131134 2.947647e-04
 [277,] 1.465585e-04 0.0002935058 1.205309e-04
 [278,] 1.443288e-04 0.0002952440 1.185944e-04
 [279,] 1.419084e-04 0.0003007293 1.173075e-04
 [280,] 1.672355e-04 0.0003206831 1.585561e-04
 [281,] 1.078302e-04 0.0001424284 4.068931e-05
 [282,] 7.914381e-04 0.0001082523 2.046662e-04
 [283,] 7.130375e-04 0.0001118899 1.429840e-04
 [284,] 2.260127e-04 0.0002262617 3.351890e-05
 [285,] 5.607845e-05 0.0001210655 1.800046e-05
 [286,] 2.322500e-04 0.0002236077 3.420593e-05
 [287,] 2.744272e-04 0.0002265312 3.731947e-05
 [288,] 7.525644e-04 0.0001109236 1.554900e-04
 [289,] 2.341697e-04 0.0002220866 3.446737e-05
 [290,] 7.525644e-04 0.0001107553 1.566249e-04
 [291,] 1.693092e-04 0.0001512818 7.405947e-05
 [292,] 1.352531e-04 0.0001464448 6.294690e-05
 [293,] 1.671358e-04 0.0001510438 7.285838e-05
 [294,] 2.429837e-04 0.0002180042 3.550023e-05
 [295,] 5.590180e-05 0.0001252021 1.871868e-05
 [296,] 2.340258e-04 0.0002175365 3.472928e-05
 [297,] 7.914381e-04 0.0001097900 1.687328e-04
 [298,] 2.407362e-04 0.0002170191 3.538144e-05
 [299,] 1.352531e-04 0.0001472110 6.336566e-05
 [300,] 1.719107e-04 0.0001515336 7.542207e-05
 [301,] 5.590180e-05 0.0001254420 1.874635e-05
 [302,] 5.556468e-05 0.0001254420 1.860117e-05
 [303,] 7.525644e-04 0.0001098626 1.607425e-04
 [304,] 1.742072e-04 0.0001514135 7.644983e-05
 [305,] 2.429837e-04 0.0002155321 3.568611e-05
 [306,] 2.429837e-04 0.0002145687 3.576023e-05
 [307,] 4.376147e-04 0.0001652000 2.559464e-04
 [308,] 1.311126e-04 0.0001486708 6.174045e-05
 [309,] 1.676675e-04 0.0001512558 7.325417e-05
 [310,] 2.794414e-04 0.0002134435 3.882394e-05
 [311,] 1.698814e-04 0.0001513764 7.439921e-05
 [312,] 1.742072e-04 0.0001510040 7.623246e-05
 [313,] 2.904205e-04 0.0002107985 3.991321e-05
 [314,] 4.172322e-04 0.0001656710 2.439163e-04
 [315,] 7.130375e-04 0.0001090205 1.618840e-04
 [316,] 7.130375e-04 0.0001090490 1.615113e-04
 [317,] 7.130375e-04 0.0001088084 1.603721e-04
 [318,] 2.876207e-04 0.0002093945 3.982003e-05
 [319,] 5.684016e-05 0.0001272141 1.938473e-05
 [320,] 7.157095e-04 0.0001090102 1.585278e-04
 [321,] 2.903915e-04 0.0002035722 4.067128e-05
 [322,] 1.180026e-04 0.0001454070 5.375093e-05
 [323,] 6.796253e-04 0.0001094246 1.506309e-04
 [324,] 2.821871e-04 0.0002018335 4.015060e-05
 [325,] 2.693640e-04 0.0002018335 3.902277e-05
 [326,] 6.612827e-04 0.0001088969 1.529898e-04
 [327,] 2.876207e-04 0.0002074647 4.009795e-05
 [328,] 6.612827e-04 0.0001085920 1.586403e-04
 [329,] 1.576590e-04 0.0001452219 6.466492e-05
 [330,] 1.166236e-04 0.0001552494 5.594865e-05
 [331,] 7.086122e-05 0.0001184922 2.274808e-05
 [332,] 2.737703e-04 0.0001952033 4.057255e-05
 [333,] 1.137294e-04 0.0001573751 5.493360e-05
 [334,] 1.360532e-04 0.0001457010 5.530184e-05
 [335,] 4.102181e-04 0.0002139263 4.930861e-05
 [336,] 5.539686e-05 0.0001320481 1.910110e-05
 [337,] 5.499602e-05 0.0001320213 1.887658e-05
 [338,] 1.011883e-04 0.0001642280 2.526240e-05
 [339,] 1.044775e-04 0.0001645164 2.544282e-05
 [340,] 1.028713e-04 0.0001651563 2.528094e-05
 [341,] 1.086704e-04 0.0001619206 2.583024e-05
 [342,] 5.052918e-04 0.0001271666 2.258402e-04
 [343,] 1.091359e-04 0.0001635757 2.580724e-05
 [344,] 5.441074e-04 0.0001268750 2.425222e-04
 [345,] 1.073490e-04 0.0001603441 2.571277e-05
 [346,] 2.281689e-04 0.0002570187 1.806256e-04
 [347,] 1.193903e-04 0.0001549053 2.724658e-05
 [348,] 6.070600e-04 0.0001239402 1.155450e-04
 [349,] 1.178659e-04 0.0001314644 2.927326e-05
 [350,] 5.140982e-04 0.0001557155 2.613368e-04
 [351,] 5.021985e-04 0.0001551954 2.521044e-04
 [352,] 4.979407e-04 0.0001554534 2.510493e-04
 [353,] 1.178659e-04 0.0001300458 2.953778e-05
 [354,] 2.890166e-04 0.0001893074 1.971941e-04
 [355,] 1.610198e-04 0.0001308442 3.651307e-05
 [356,] 4.946694e-04 0.0001520625 2.318265e-04
 [357,] 1.184461e-04 0.0001278185 3.010257e-05
 [358,] 1.187736e-04 0.0001270835 3.031379e-05
 [359,] 1.122813e-04 0.0001267274 2.924902e-05
 [360,] 1.122813e-04 0.0001269038 2.919665e-05
 [361,] 1.117887e-04 0.0001268152 2.913412e-05
 [362,] 1.117887e-04 0.0001269038 2.910826e-05
 [363,] 4.987156e-04 0.0001187501 1.325095e-04
 [364,] 1.117887e-04 0.0001269933 2.908249e-05
 [365,] 1.172919e-04 0.0001272666 2.998671e-05
 [366,] 1.161625e-04 0.0001273593 2.975524e-05
 [367,] 5.042636e-04 0.0001537353 2.454011e-04
 [368,] 1.161625e-04 0.0001269182 2.989341e-05
 [369,] 1.156949e-04 0.0001268294 2.983425e-05
 [370,] 5.268076e-04 0.0001185367 1.385847e-04
 [371,] 1.580712e-04 0.0001449986 4.872182e-05
 [372,] 5.058424e-04 0.0001184932 1.328104e-04
 [373,] 5.087981e-04 0.0001531574 2.446722e-04
 [374,] 1.097553e-04 0.0001267693 2.870941e-05
 [375,] 5.525541e-04 0.0001464448 2.172168e-04
 [376,] 5.744365e-04 0.0001463328 2.252569e-04
 [377,] 1.089325e-04 0.0001279404 2.834454e-05
 [378,] 1.070812e-04 0.0001272532 2.817812e-05
 [379,] 1.143313e-04 0.0001301229 2.879668e-05
 [380,] 1.159178e-04 0.0001301229 2.906005e-05
 [381,] 1.148727e-04 0.0001300094 2.891199e-05
 [382,] 1.102257e-04 0.0001306915 2.803239e-05
 [383,] 1.145167e-04 0.0001298968 2.888607e-05
 [384,] 9.692214e-05 0.0001970798 5.258866e-05
 [385,] 6.478032e-04 0.0001456960 2.476378e-04
 [386,] 1.181899e-04 0.0001295643 2.957464e-05
 [387,] 6.786321e-05 0.0006187901 4.599058e-05
 [388,] 1.187736e-04 0.0001293801 2.972058e-05
 [389,] 1.199601e-04 0.0001289419 2.996555e-05
 [390,] 6.137228e-04 0.0001193397 1.324398e-04
 [391,] 1.092900e-04 0.0001300094 2.801159e-05
 [392,] 1.176126e-04 0.0001295643 2.947710e-05
 [393,] 1.121589e-04 0.0001300094 2.847962e-05
 [394,] 1.116678e-04 0.0001298968 2.842269e-05
 [395,] 1.193636e-04 0.0001293015 2.976855e-05
 [396,] 1.181702e-04 0.0001295111 2.952313e-05
 [397,] 6.403297e-04 0.0001195666 1.330953e-04
 [398,] 5.964621e-04 0.0001199813 1.239365e-04
 [399,] 6.823644e-04 0.0001456896 2.624553e-04
 [400,] 6.546265e-04 0.0001451818 2.452412e-04
 [401,] 1.159178e-04 0.0001301938 2.897883e-05
 [402,] 1.079686e-04 0.0001306128 2.768665e-05
 [403,] 6.591522e-04 0.0001196274 1.359487e-04
 [404,] 1.122239e-04 0.0001302755 2.841548e-05
 [405,] 9.917434e-05 0.0002311314 5.954731e-05
 [406,] 1.170415e-04 0.0001314741 2.888789e-05
 [407,] 1.127110e-04 0.0001318895 2.816784e-05
 [408,] 1.003351e-04 0.0002478539 6.293878e-05
 [409,] 6.492103e-04 0.0001204366 1.286445e-04
 [410,] 6.779668e-04 0.0001444587 2.457554e-04
 [411,] 6.652759e-04 0.0001204970 1.309615e-04
 [412,] 1.177983e-04 0.0001333851 2.873591e-05
 [413,] 1.128736e-04 0.0001336960 2.796597e-05
 [414,] 1.167150e-04 0.0001332313 2.859378e-05
 [415,] 1.123750e-04 0.0001336960 2.789162e-05
 [416,] 2.135599e-04 0.0001459270 6.780827e-05
 [417,] 1.155988e-04 0.0001329420 2.846745e-05
 [418,] 6.648314e-04 0.0001470681 2.736603e-04
 [419,] 6.143378e-04 0.0001203771 1.231543e-04
 [420,] 6.143378e-04 0.0001204366 1.228218e-04
 [421,] 1.167150e-04 0.0001323456 2.873995e-05
 [422,] 6.164065e-04 0.0001440982 2.224482e-04
 [423,] 6.600525e-04 0.0001466927 2.680448e-04
 [424,] 6.227798e-04 0.0001206205 1.232498e-04
 [425,] 6.884683e-04 0.0001464520 2.776907e-04
 [426,] 6.123471e-04 0.0001438581 2.184074e-04
 [427,] 6.313633e-04 0.0001207541 1.239817e-04
 [428,] 6.313633e-04 0.0001207541 1.239817e-04
 [429,] 6.313633e-04 0.0001207541 1.239817e-04
 [430,] 6.313633e-04 0.0001207541 1.239817e-04
 [431,] 6.463914e-04 0.0001460163 2.560779e-04
 [432,] 1.989770e-03 0.0001304066 9.475487e-04
 [433,] 6.052123e-04 0.0001208852 1.189795e-04
 [434,] 6.506224e-04 0.0001459393 2.570226e-04
 [435,] 9.738687e-05 0.0001329420 2.586396e-05
 [436,] 4.408947e-04 0.0001209522 9.076394e-05
 [437,] 4.353857e-04 0.0001209522 8.981052e-05
 [438,] 4.240962e-04 0.0001208852 8.806543e-05
 [439,] 1.026072e-04 0.0001326417 2.656646e-05
 [440,] 4.299631e-04 0.0001210200 8.865367e-05
 [441,] 4.796772e-04 0.0001412807 2.512554e-04
 [442,] 5.457562e-04 0.0001205583 1.103606e-04
 [443,] 5.170383e-04 0.0001206900 1.048532e-04
 [444,] 5.878459e-04 0.0001435699 2.057682e-04
 [445,] 4.832552e-04 0.0001206900 9.903713e-05
 [446,] 1.054110e-04 0.0001316381 2.712800e-05
 [447,] 5.238671e-04 0.0001206900 1.060224e-04
 [448,] 5.238671e-04 0.0001207541 1.057485e-04
 [449,] 6.724227e-05 0.0002344449 3.450750e-05
 [450,] 5.912279e-04 0.0001455256 2.285758e-04
 [451,] 5.477152e-04 0.0001436408 1.915819e-04
 [452,] 6.409974e-04 0.0001214559 1.237101e-04
 [453,] 5.231580e-04 0.0001436824 1.838385e-04
 [454,] 5.980034e-04 0.0001214678 1.166275e-04
 [455,] 1.229487e-04 0.0001330466 2.972054e-05
 [456,] 5.195085e-04 0.0001435331 1.809039e-04
 [457,] 6.884700e-04 0.0001213333 1.330095e-04
 [458,] 5.162525e-04 0.0001435186 1.796146e-04
 [459,] 5.162525e-04 0.0001435186 1.796146e-04
 [460,] 5.162525e-04 0.0001435186 1.796146e-04
 [461,] 5.031446e-04 0.0001433443 1.734797e-04
 [462,] 5.162525e-04 0.0001435186 1.796146e-04
 [463,] 1.223505e-04 0.0001331946 2.960145e-05
 [464,] 1.223505e-04 0.0001331946 2.960145e-05
 [465,] 5.130232e-04 0.0001435919 1.793120e-04
 [466,] 5.130232e-04 0.0001435331 1.786614e-04
 [467,] 4.965835e-04 0.0001433932 1.714411e-04
 [468,] 5.094661e-04 0.0001435477 1.775922e-04
 [469,] 5.885704e-04 0.0001987762 4.561104e-04
 [470,] 5.094661e-04 0.0001435477 1.775922e-04
 [471,] 5.094661e-04 0.0001435623 1.777533e-04
 [472,] 1.283658e-04 0.0001305039 3.108713e-05
 [473,] 5.094661e-04 0.0001435771 1.779146e-04
 [474,] 6.594569e-04 0.0001214001 1.278987e-04
 [475,] 5.031446e-04 0.0001436368 1.763568e-04
 [476,] 5.031446e-04 0.0001436705 1.763949e-04
 [477,] 5.766015e-04 0.0001454504 2.223879e-04
 [478,] 5.031446e-04 0.0001437006 1.767131e-04
 [479,] 5.318850e-04 0.0001454263 2.046313e-04
 [480,] 5.031446e-04 0.0001437158 1.768724e-04
 [481,] 5.031446e-04 0.0001437158 1.768724e-04
 [482,] 5.031446e-04 0.0001437158 1.768724e-04
 [483,] 1.217586e-04 0.0001353452 2.915454e-05
 [484,] 5.031446e-04 0.0001437465 1.771915e-04
 [485,] 6.189619e-05 0.0004122427 2.586765e-05
 [486,] 5.031446e-04 0.0001437619 1.773514e-04
 [487,] 5.062924e-04 0.0001437759 1.786025e-04
 [488,] 5.231580e-04 0.0001437915 1.847004e-04
 [489,] 4.996773e-04 0.0001438071 1.765934e-04
 [490,] 4.996773e-04 0.0001438387 1.769117e-04
 [491,] 4.849642e-04 0.0001438546 1.718373e-04
 [492,] 4.849642e-04 0.0001438866 1.721450e-04
 [493,] 4.849642e-04 0.0001438866 1.721450e-04
 [494,] 4.849642e-04 0.0001439028 1.722992e-04
 [495,] 1.193974e-04 0.0001363276 2.866430e-05
 [496,] 6.412113e-04 0.0001215365 1.243399e-04
 [497,] 4.671378e-04 0.0001440496 1.670198e-04
 [498,] 5.900041e-04 0.0001214678 1.154088e-04
 [499,] 1.229487e-04 0.0001366694 2.912863e-05
 [500,] 1.229487e-04 0.0001370157 2.907845e-05
 [501,] 5.143176e-04 0.0001532089 2.400293e-04
 [502,] 4.787559e-04 0.0001439681 1.707021e-04
 [503,] 4.758519e-04 0.0001440179 1.701197e-04
 [504,] 5.059935e-04 0.0001440179 1.809091e-04
 [505,] 4.758519e-04 0.0001440347 1.702714e-04
 [506,] 4.758519e-04 0.0001440347 1.702714e-04
 [507,] 1.241642e-04 0.0001377041 2.915306e-05
 [508,] 4.758519e-04 0.0001440515 1.704232e-04
 [509,] 4.758519e-04 0.0001440515 1.704232e-04
 [510,] 4.729712e-04 0.0001441025 1.698420e-04
 [511,] 4.729712e-04 0.0001440855 1.696909e-04
 [512,] 4.729712e-04 0.0001441025 1.698420e-04
 [513,] 4.731459e-04 0.0001441543 1.703595e-04
 [514,] 4.701137e-04 0.0001441543 1.692633e-04
 [515,] 4.701137e-04 0.0001439196 1.666343e-04
 [516,] 4.729712e-04 0.0001441581 1.705839e-04
 [517,] 4.758519e-04 0.0001441935 1.719352e-04
 [518,] 4.641561e-04 0.0001442067 1.675541e-04
 [519,] 4.641561e-04 0.0001442067 1.675541e-04
 [520,] 4.613692e-04 0.0001442243 1.666903e-04
 [521,] 4.613692e-04 0.0001442243 1.666903e-04
 [522,] 4.701137e-04 0.0001443198 1.709177e-04
 [523,] 4.701137e-04 0.0001443382 1.710707e-04
 [524,] 4.669655e-04 0.0001444500 1.708297e-04
 [525,] 4.641561e-04 0.0001444879 1.700960e-04
 [526,] 4.641561e-04 0.0001445070 1.702479e-04
 [527,] 4.613692e-04 0.0001445262 1.693665e-04
 [528,] 4.613692e-04 0.0001445262 1.693665e-04
 [529,] 4.613692e-04 0.0001445262 1.693665e-04
 [530,] 4.555586e-04 0.0001445841 1.676575e-04
 [531,] 4.582987e-04 0.0001446231 1.689777e-04
 [532,] 4.582987e-04 0.0001446231 1.689777e-04
 [533,] 4.582987e-04 0.0001446428 1.691281e-04
 [534,] 1.262448e-04 0.0001455214 2.849239e-05
 [535,] 4.555586e-04 0.0001446625 1.682543e-04
 [536,] 4.613692e-04 0.0001442833 1.674184e-04
 [537,] 4.613692e-04 0.0001443198 1.677163e-04
 [538,] 4.613692e-04 0.0001443382 1.678656e-04
 [539,] 1.252380e-04 0.0001459593 2.828333e-05
 [540,] 4.582987e-04 0.0001447622 1.700340e-04
 [541,] 5.458218e-04 0.0001236279 1.000193e-04
 [542,] 1.165332e-04 0.0001459593 2.718710e-05
 [543,] 4.498455e-04 0.0001441935 1.624900e-04
 [544,] 4.364059e-04 0.0001441581 1.573310e-04
 [545,] 4.678509e-04 0.0001443317 1.699302e-04
 [546,] 4.678509e-04 0.0001443317 1.699302e-04
 [547,] 4.912795e-04 0.0001437225 1.721432e-04
 [548,] 7.386489e-04 0.0001273169 1.175884e-04
 [549,] 1.455821e-04 0.0001486707 3.042117e-05
 [550,] 4.613692e-04 0.0001442956 1.672814e-04
 [551,] 1.052484e-03 0.0001265971 1.595396e-04
 [552,] 4.613692e-04 0.0001442777 1.671334e-04
 [553,] 1.488186e-04 0.0001509935 3.052954e-05
 [554,] 4.582987e-04 0.0001442777 1.660141e-04
 [555,] 4.582987e-04 0.0001442777 1.660141e-04
 [556,] 1.513991e-04 0.0001507311 3.085653e-05
 [557,] 4.582987e-04 0.0001442777 1.660141e-04
 [558,] 4.582987e-04 0.0001442777 1.660141e-04
 [559,] 4.582987e-04 0.0001442420 1.657211e-04
 [560,] 4.471727e-04 0.0001442420 1.616736e-04
 [561,] 4.528404e-04 0.0001442420 1.637356e-04
 [562,] 3.591324e-04 0.0001296566 1.617912e-04
 [563,] 1.632637e-04 0.0001514962 3.212024e-05
 [564,] 4.498455e-04 0.0001442420 1.626461e-04
 [565,] 4.763945e-04 0.0001442420 1.723012e-04
 [566,] 4.498455e-04 0.0001445306 1.649088e-04
 [567,] 4.498455e-04 0.0001442243 1.625033e-04
 [568,] 4.498455e-04 0.0001442243 1.625033e-04
 [569,] 5.777056e-05 0.0002519052 2.682423e-05
 [570,] 4.471727e-04 0.0001442067 1.613905e-04
 [571,] 4.445212e-04 0.0001442067 1.604280e-04
 [572,] 4.445212e-04 0.0001442067 1.604280e-04
 [573,] 9.812691e-04 0.0001269701 1.494235e-04
 [574,] 4.445212e-04 0.0001442067 1.604280e-04
 [575,] 4.415998e-04 0.0001442067 1.593673e-04
 [576,] 4.850229e-04 0.0001350352 8.033233e-05
 [577,] 4.415998e-04 0.0001441717 1.590894e-04
 [578,] 4.389925e-04 0.0001441543 1.580072e-04
 [579,] 4.389925e-04 0.0001441543 1.580072e-04
 [580,] 1.567154e-04 0.0001490819 3.174889e-05
 [581,] 4.364059e-04 0.0001441025 1.566622e-04
 [582,] 4.364059e-04 0.0001440855 1.565262e-04
 [583,] 7.495541e-04 0.0001289146 1.152534e-04
 [584,] 4.374137e-04 0.0001441338 1.570227e-04
 [585,] 8.702350e-04 0.0001274254 1.352012e-04
 [586,] 4.335559e-04 0.0001440831 1.552475e-04
 [587,] 1.530755e-04 0.0001503220 3.116299e-05
 [588,] 4.335559e-04 0.0001440663 1.551135e-04
 [589,] 4.257082e-04 0.0001440999 1.525563e-04
 [590,] 4.257082e-04 0.0001440165 1.519033e-04
 [591,] 4.257082e-04 0.0001439674 1.515131e-04
 [592,] 4.257082e-04 0.0001439512 1.513833e-04
 [593,] 4.207643e-04 0.0001439354 1.492599e-04
 [594,] 4.180512e-04 0.0001439196 1.481700e-04
 [595,] 4.180512e-04 0.0001439038 1.480444e-04
 [596,] 4.180512e-04 0.0001439038 1.480444e-04
 [597,] 4.093227e-04 0.0001438882 1.448063e-04
 [598,] 4.069857e-04 0.0001438882 1.439783e-04
 [599,] 4.069857e-04 0.0001438882 1.439783e-04
 [600,] 3.990190e-04 0.0001437522 1.402764e-04
 [601,] 4.046669e-04 0.0001438417 1.427964e-04
 [602,] 1.572424e-04 0.0001481196 3.193798e-05
 [603,] 9.639624e-05 0.0002653390 6.013453e-05
 [604,] 9.337391e-05 0.0002695106 5.807167e-05
 [605,] 3.928461e-04 0.0001437410 1.376247e-04
 [606,] 9.244465e-04 0.0001299637 1.358593e-04
 [607,] 6.608535e-04 0.0001299673 1.029664e-04
 [608,] 1.513991e-04 0.0001535115 3.066247e-05
 [609,] 3.814940e-04 0.0001437165 1.332391e-04
 [610,] 1.116369e-04 0.0001557187 2.662577e-05
 [611,] 1.137124e-04 0.0001531327 2.695071e-05
 [612,] 3.814940e-04 0.0001438779 1.344401e-04
 [613,] 3.642979e-04 0.0001436660 1.266540e-04
 [614,] 2.470932e-04 0.0001434823 8.566513e-05
 [615,] 7.423593e-05 0.0001480276 2.184524e-05
 [616,] 6.478158e-05 0.0001252447 1.910847e-05
 [617,] 7.478126e-05 0.0001226551 2.192707e-05
 [618,] 6.427961e-04 0.0001901140 4.804553e-04
 [619,] 7.513898e-05 0.0001234118 2.195210e-05
 [620,] 6.524465e-05 0.0001262320 1.905423e-05
 [621,] 7.225806e-05 0.0001227497 2.159236e-05
 [622,] 7.476559e-05 0.0001231364 2.189141e-05
 [623,] 7.386376e-05 0.0001233498 2.176469e-05
 [624,] 6.432512e-05 0.0001268518 1.888710e-05
 [625,] 6.454761e-05 0.0001266796 1.894144e-05
 [626,] 7.256014e-05 0.0001229599 2.155289e-05
 [627,] 7.156115e-05 0.0001236165 2.143672e-05
 [628,] 7.156115e-05 0.0001236450 2.143599e-05
 [629,] 6.389466e-05 0.0001282703 1.880894e-05
 [630,] 2.263495e-04 0.0001463496 8.645237e-05
 [631,] 6.454658e-04 0.0003916722 8.710533e-04
 [632,] 2.279594e-04 0.0001396268 3.903802e-05
 [633,] 7.255149e-05 0.0001246283 2.167287e-05
 [634,] 6.601256e-05 0.0001323504 1.891177e-05
 [635,] 7.163988e-05 0.0001227271 2.021958e-05
 [636,] 1.642405e-03 0.0001380353 8.572771e-04
 [637,] 3.297666e-03 0.0001251888 1.437272e-03
 [638,] 3.390152e-03 0.0001309780 1.620578e-03
 [639,] 2.589851e-03 0.0001363043 1.351538e-03
 [640,] 2.222053e-03 0.0001326410 2.248511e-04
 [641,] 2.129609e-03 0.0001335002 1.069644e-03
 [642,] 1.428880e-04 0.0001397222 4.456779e-05
 [643,] 4.242831e-04 0.0001860721 2.961413e-04
 [644,] 2.222053e-03 0.0001306095 2.358872e-04
 [645,] 2.561020e-03 0.0001289080 1.200724e-03
 [646,] 2.728519e-03 0.0001282754 1.265175e-03
 [647,] 2.247454e-03 0.0001303421 2.395699e-04
 [648,] 1.086274e-04 0.0001729613 5.882621e-05
 [649,] 1.069579e-04 0.0001737029 5.790074e-05
 [650,] 2.025732e-03 0.0001308944 2.182611e-04
 [651,] 1.069579e-04 0.0001729613 5.772909e-05
 [652,] 2.478004e-03 0.0001296843 1.177200e-03
 [653,] 2.561020e-03 0.0001270450 1.162772e-03
 [654,] 2.478004e-03 0.0001288317 1.160362e-03
 [655,] 1.109333e-04 0.0001829221 6.272802e-05
 [656,] 2.405150e-03 0.0001288317 1.126365e-03
 [657,] 1.339369e-04 0.0001397701 4.376249e-05
 [658,] 1.377409e-04 0.0001396692 4.473060e-05
 [659,] 2.266550e-03 0.0001307953 1.095930e-03
 [660,] 4.811290e-04 0.0002488309 4.444931e-04
 [661,] 3.872604e-04 0.0001363798 1.938034e-04
 [662,] 6.126990e-04 0.0001256442 2.717757e-04
 [663,] 4.071800e-04 0.0001368132 2.051120e-04
 [664,] 1.316539e-04 0.0001821996 7.716309e-05
 [665,] 3.893194e-04 0.0001359513 1.940817e-04
 [666,] 1.204988e-04 0.0001397284 3.928901e-05
 [667,] 1.559078e-04 0.0001262696 3.619903e-05
 [668,] 3.724129e-04 0.0001385844 1.898716e-04
 [669,] 3.514855e-04 0.0001355686 1.737122e-04
 [670,] 3.487198e-04 0.0001355686 1.722770e-04
 [671,] 1.524289e-04 0.0001245400 3.617763e-05
 [672,] 1.218735e-04 0.0001710369 6.716863e-05
 [673,] 1.237407e-04 0.0001717705 6.861447e-05
 [674,] 3.405033e-04 0.0001359513 1.686218e-04
 [675,] 1.593749e-04 0.0001800269 9.500707e-05
 [676,] 1.268590e-04 0.0001706674 7.033514e-05
 [677,] 3.642997e-04 0.0001390373 1.862743e-04
 [678,] 1.567208e-04 0.0001231326 3.703244e-05
 [679,] 3.642997e-04 0.0001390373 1.862743e-04
 [680,] 1.652643e-04 0.0001846581 1.011356e-04
 [681,] 3.807505e-04 0.0001392948 1.956131e-04
 [682,] 3.642997e-04 0.0001394943 1.870392e-04
 [683,] 1.296066e-04 0.0001703096 7.202844e-05
 [684,] 1.218735e-04 0.0001703096 6.695669e-05
 [685,] 1.306508e-04 0.0001400428 4.296375e-05
 [686,] 1.318104e-04 0.0001783318 7.535372e-05
 [687,] 1.573227e-04 0.0001230534 3.712657e-05
 [688,] 1.358934e-04 0.0001695885 7.591698e-05
 [689,] 3.724129e-04 0.0001394943 1.914405e-04
 [690,] 1.671627e-04 0.0001229673 3.823751e-05
 [691,] 1.673353e-04 0.0001229673 3.825676e-05
 [692,] 1.673353e-04 0.0001229673 3.825676e-05
 [693,] 2.901184e-04 0.0001234895 5.226147e-05
 [694,] 1.276062e-04 0.0001731908 7.161121e-05
 [695,] 3.981268e-04 0.0001401820 2.066839e-04
 [696,] 4.063365e-04 0.0002228499 3.461213e-04
 [697,] 1.318104e-04 0.0001777596 7.517377e-05
 [698,] 1.211094e-04 0.0001736020 6.724499e-05
 [699,] 1.729236e-04 0.0001232079 3.875700e-05
 [700,] 1.245269e-04 0.0001398529 3.963342e-05
 [701,] 3.642997e-04 0.0001405441 1.882723e-04
 [702,] 1.318104e-04 0.0001778375 7.503284e-05
 [703,] 1.276062e-04 0.0001746170 7.188278e-05
 [704,] 1.569216e-04 0.0001815121 9.368117e-05
 [705,] 1.338517e-04 0.0001793195 7.689329e-05
 [706,] 1.739265e-04 0.0001231708 3.872306e-05
 [707,] 1.359632e-04 0.0001517708 4.426526e-05
 [708,] 3.642997e-04 0.0001445547 1.947982e-04
 [709,] 1.276062e-04 0.0001752974 7.209007e-05
 [710,] 3.642997e-04 0.0001414766 1.898088e-04
 [711,] 1.276062e-04 0.0001760595 7.232133e-05
 [712,] 1.276062e-04 0.0001760595 7.232133e-05
 [713,] 1.200485e-04 0.0001768283 6.743125e-05
 [714,] 1.495082e-04 0.0001861384 9.019434e-05
 [715,] 3.332421e-04 0.0001482285 1.823076e-04
 [716,] 3.405033e-04 0.0001444514 1.811050e-04
 [717,] 1.525017e-04 0.0001237596 3.646691e-05
 [718,] 1.368654e-04 0.0001401925 4.241745e-05
 [719,] 1.316539e-04 0.0001925298 8.007721e-05
 [720,] 3.405033e-04 0.0001455892 1.822926e-04
 [721,] 3.405033e-04 0.0001450513 1.815079e-04
 [722,] 1.538043e-04 0.0001246881 3.624908e-05
 [723,] 1.492320e-04 0.0001510722 5.657745e-05
 [724,] 3.487198e-04 0.0001455490 1.869390e-04
 [725,] 3.487198e-04 0.0001455490 1.869390e-04
 [726,] 1.539430e-04 0.0001237596 3.660396e-05
 [727,] 3.564042e-04 0.0001460512 1.921160e-04
 [728,] 1.540821e-04 0.0001237596 3.661729e-05
 [729,] 1.712867e-04 0.0001980831 1.111676e-04
 [730,] 1.542089e-04 0.0001238465 3.660432e-05
 [731,] 1.542089e-04 0.0001238465 3.660432e-05
 [732,] 1.388421e-04 0.0001399705 4.380956e-05
 [733,] 1.399026e-04 0.0001399807 4.404062e-05
 [734,] 1.589409e-04 0.0001238339 3.698843e-05
 [735,] 1.745001e-04 0.0001980831 1.136484e-04
 [736,] 3.254753e-04 0.0001458603 1.738577e-04
 [737,] 3.324171e-04 0.0001453663 1.771309e-04
 [738,] 1.590888e-04 0.0001240151 3.694722e-05
 [739,] 3.254753e-04 0.0001463086 1.744762e-04
 [740,] 1.430587e-04 0.0001402084 4.435107e-05
 [741,] 1.625442e-04 0.0001245926 3.721713e-05
 [742,] 1.744931e-04 0.0001962959 1.126004e-04
 [743,] 1.816049e-04 0.0001264753 3.837889e-05
 [744,] 4.878044e-04 0.0001483887 2.717983e-04
 [745,] 4.217511e-04 0.0001450393 2.264596e-04
 [746,] 1.907573e-04 0.0001271602 3.925054e-05
 [747,] 1.508692e-04 0.0002151608 1.014587e-04
 [748,] 1.955555e-04 0.0001272712 3.965603e-05
 [749,] 4.648077e-04 0.0001467310 2.540274e-04
 [750,] 2.017313e-04 0.0002098945 1.406170e-04
 [751,] 1.502356e-04 0.0001411208 4.557358e-05
 [752,] 1.121452e-04 0.0001491822 3.695437e-05
 [753,] 1.421127e-04 0.0001956598 9.264333e-05
 [754,] 8.911783e-04 0.0001174886 3.110976e-04
 [755,] 8.520393e-05 0.0001336023 2.497278e-05
 [756,] 7.266363e-04 0.0001476649 2.642711e-04
 [757,] 9.190473e-04 0.0001163514 3.100641e-04
 [758,] 3.852187e-04 0.0001209278 1.425714e-04
 [759,] 4.165013e-04 0.0001113180 1.141528e-04
 [760,] 3.660502e-04 0.0001241283 1.464549e-04
 [761,] 1.632511e-03 0.0001539211 6.827521e-04
 [762,] 1.655006e-02 0.0001462049 9.655313e-03
 [763,] 8.089756e-05 0.0001323030 2.418347e-05
 [764,] 2.818318e-04 0.0001243268 1.132336e-04
 [765,] 8.780656e-04 0.0001515183 2.141108e-04
 [766,] 2.054235e-04 0.0001471206 3.866867e-05
 [767,] 6.506227e-04 0.0001525604 1.585710e-04
 [768,] 6.463286e-04 0.0001260858 1.323337e-04
 [769,] 3.516913e-04 0.0001109121 8.491631e-05
 [770,] 1.431714e-02 0.0001299026 6.180394e-03
 [771,] 1.675152e-04 0.0001433964 3.671260e-05
 [772,] 7.996778e-05 0.0001325983 2.398755e-05
 [773,] 8.187424e-05 0.0001328353 2.424070e-05
 [774,] 7.479580e-05 0.0001420156 2.784103e-05
 [775,] 6.100931e-05 0.0001318569 1.759576e-03
 [776,] 7.082162e-05 0.0001320014 3.239427e-03
 [777,] 1.831927e-03 0.0001509109 6.434156e-04
 [778,] 2.588945e-04 0.0002151661 1.810174e-04
 [779,] 2.866394e-03 0.0001506793 9.784907e-04
 [780,] 1.090489e-03 0.0001304362 4.447215e-02
 [781,] 2.110310e-03 0.0001308921 1.055090e-01
 [782,] 2.066683e-03 0.0001310679 1.034234e-01
 [783,] 1.266094e-03 0.0001300112 4.736788e-02
 [784,] 1.401656e-03 0.0001299450 5.148127e-02
 [785,] 2.334761e-04 0.0002087308 1.562855e-04
 [786,] 3.269145e-04 0.0001952976 2.183482e-04
 [787,] 2.070444e-03 0.0001299151 8.341466e-02
 [788,] 2.801968e-04 0.0002125784 1.963246e-04
 [789,] 4.090372e-03 0.0001508088 1.402876e-03
 [790,] 5.355661e-03 0.0001276711 9.336758e-02
 [791,] 2.731518e-03 0.0001278885 5.617547e-02
 [792,] 2.731518e-03 0.0001278769 5.553695e-02
 [793,] 1.375228e-03 0.0001281136 2.315070e-02
 [794,] 3.751269e-03 0.0001508560 1.314113e-03
 [795,] 3.321887e-04 0.0001955221 2.227552e-04
 [796,] 2.308438e-03 0.0001281586 4.295685e-02
 [797,] 1.755686e-03 0.0001281067 2.746639e-02
 [798,] 2.469658e-03 0.0001281659 4.646159e-02
 [799,] 1.800684e-03 0.0001282581 3.251718e-02
 [800,] 4.758080e-04 0.0001435949 1.317506e-04
 [801,] 1.605164e-03 0.0001285745 2.699121e-02
 [802,] 1.548357e-03 0.0001286529 3.027223e-02
 [803,] 1.609769e-03 0.0001288095 2.798009e-02
 [804,] 1.800152e-03 0.0001286841 2.973651e-02
 [805,] 1.609769e-03 0.0001289124 2.723153e-02
 [806,] 1.548856e-04 0.0001315983 5.019011e-04
 [807,] 4.847141e-05 0.0002141275 1.823190e-05
 [808,] 2.161056e-04 0.0001789671 1.259048e-04
 [809,] 1.469327e-04 0.0001461138 7.367532e-05
 [810,] 1.328877e-04 0.0001456630 6.513965e-05
 [811,] 1.695846e-04 0.0001437739 8.517478e-05
 [812,] 1.272656e-04 0.0001415360 6.010053e-05
 [813,] 1.804800e-04 0.0001381019 8.672299e-05
 [814,] 1.367416e-04 0.0001357294 6.224197e-05
 [815,] 9.704982e-05 0.0001428461 2.800276e-05
 [816,] 4.763324e-05 0.0001405887 1.639449e-05
 [817,] 1.718844e-04 0.0001371968 8.165761e-05
 [818,] 1.317684e-04 0.0001361416 5.989634e-05
 [819,] 1.446903e-04 0.0001368879 6.703178e-05
 [820,] 1.735873e-04 0.0001376938 8.275629e-05
 [821,] 6.029581e-05 0.0001554843 1.892965e-05
 [822,] 8.602934e-05 0.0002502379 5.196634e-05
 [823,] 4.716351e-05 0.0001433246 1.611642e-05
 [824,] 1.301405e-04 0.0001377286 5.984850e-05
 [825,] 1.434136e-04 0.0001393830 6.782657e-05
 [826,] 1.322416e-04 0.0001370205 6.046743e-05
 [827,] 9.405164e-05 0.0002429369 5.779827e-05
 [828,] 1.718844e-04 0.0001411845 8.435971e-05
 [829,] 1.322416e-04 0.0001368227 6.036503e-05
 [830,] 4.785241e-05 0.0001409336 1.655133e-05
 [831,] 9.405164e-05 0.0003078703 6.554794e-05
 [832,] 1.640578e-04 0.0001407766 7.977638e-05
 [833,] 7.943550e-05 0.0001126634 2.576846e-05
 [834,] 1.989056e-04 0.0001133209 4.833115e-05
 [835,] 5.161374e-05 0.0001397872 1.872137e-05
 [836,] 4.638669e-05 0.0001668096 1.608811e-05
 [837,] 4.637029e-05 0.0001664494 1.605271e-05
 [838,] 1.733230e-04 0.0001830117 1.020735e-04
 [839,] 5.015031e-05 0.0001374371 1.793865e-05
 [840,] 4.983599e-05 0.0001726574 1.912310e-05
 [841,] 4.652382e-05 0.0001657404 1.627611e-05
 [842,] 4.628606e-05 0.0001640428 1.581379e-05
 [843,] 1.762429e-04 0.0001856141 1.050315e-04
 [844,] 4.971899e-05 0.0001374091 1.771088e-05
 [845,] 4.985364e-05 0.0001371868 1.777031e-05
 [846,] 4.658108e-05 0.0001657404 1.634801e-05
 [847,] 4.983599e-05 0.0001707255 1.905703e-05
 [848,] 4.971899e-05 0.0001369880 1.768920e-05
 [849,] 4.993114e-05 0.0001367686 1.778876e-05
 [850,] 1.713016e-04 0.0001862082 1.018516e-04
 [851,] 4.919042e-05 0.0001345160 1.728501e-05
 [852,] 4.671945e-05 0.0001700054 1.659514e-05
 [853,] 4.968227e-05 0.0001371282 1.768745e-05
 [854,] 4.632422e-05 0.0001650254 1.594073e-05
 [855,] 4.983599e-05 0.0001684989 1.897953e-05
 [856,] 2.440530e-04 0.0001123131 6.513189e-05
 [857,] 4.971899e-05 0.0001369050 1.769536e-05
 [858,] 1.658083e-04 0.0001829063 9.696884e-05
 [859,] 4.670594e-05 0.0001674682 1.652988e-05
 [860,] 4.971899e-05 0.0001391371 1.780842e-05
 [861,] 4.632422e-05 0.0001643140 1.592946e-05
 [862,] 4.670594e-05 0.0001660350 1.650111e-05
 [863,] 4.962693e-05 0.0001699777 1.890118e-05
 [864,] 3.486462e-04 0.0001202961 1.324220e-04
 [865,] 4.641603e-05 0.0001705028 1.620279e-05
 [866,] 4.937121e-05 0.0001406126 1.767843e-05
 [867,] 4.698586e-05 0.0001633850 1.695502e-05
 [868,] 5.206259e-05 0.0001378054 1.894538e-05
 [869,] 5.221938e-05 0.0001689908 2.052037e-05
 [870,] 4.710919e-05 0.0001645952 1.708285e-05
 [871,] 4.737475e-05 0.0001645952 1.728562e-05
 [872,] 2.435534e-04 0.0001892571 1.559090e-04
 [873,] 2.627284e-04 0.0001925438 1.725500e-04
 [874,] 4.863845e-05 0.0001625497 1.810138e-05
 [875,] 2.577553e-04 0.0001905974 1.673352e-04
 [876,] 4.843429e-05 0.0001578866 1.780370e-05
 [877,] 4.658145e-05 0.0001468307 1.619544e-05
 [878,] 1.295135e-04 0.0001513362 3.812395e-05
 [879,] 2.786962e-04 0.0001228950 1.118818e-04
 [880,] 1.285930e-04 0.0001514891 3.794890e-05
 [881,] 3.454446e-04 0.0001238946 1.410218e-04
 [882,] 2.791211e-04 0.0001821174 1.758513e-04
 [883,] 1.207935e-04 0.0001535202 3.660805e-05
 [884,] 1.599297e-04 0.0002201391 1.074105e-04
 [885,] 2.846377e-04 0.0001814664 1.791548e-04
 [886,] 3.494596e-04 0.0001231414 1.407525e-04
 [887,] 4.833887e-05 0.0001497872 1.732422e-05
 [888,] 1.276428e-04 0.0001512939 3.783937e-05
 [889,] 2.791211e-04 0.0001790809 1.731004e-04
 [890,] 2.846377e-04 0.0001797147 1.775252e-04
 [891,] 2.902952e-04 0.0001785087 1.803153e-04
 [892,] 1.263309e-04 0.0001539365 3.742032e-05
 [893,] 3.111015e-04 0.0001730080 1.887927e-04
 [894,] 3.325208e-04 0.0001221444 1.310286e-04
 [895,] 1.547895e-04 0.0002165731 1.020523e-04
 [896,] 2.742734e-04 0.0001768143 1.677046e-04
 [897,] 4.833887e-05 0.0001520082 1.739410e-05
 [898,] 2.896733e-04 0.0001745516 1.747937e-04
 [899,] 3.397865e-04 0.0001199237 1.281654e-04
 [900,] 1.539285e-04 0.0002130832 1.005360e-04
 [901,] 2.763350e-04 0.0001797147 1.718092e-04
 [902,] 1.303200e-04 0.0001524466 3.817042e-05
 [903,] 4.761831e-05 0.0001557780 1.701650e-05
 [904,] 4.938754e-05 0.0001594768 1.832291e-05
 [905,] 1.516212e-04 0.0002158983 9.942089e-05
 [906,] 1.516212e-04 0.0002150564 9.915025e-05
 [907,] 1.516212e-04 0.0002142202 9.888052e-05
 [908,] 3.078681e-04 0.0001767352 1.903145e-04
 [909,] 1.462927e-04 0.0001627627 7.609255e-05
 [910,] 4.938754e-05 0.0001601845 1.834006e-05
 [911,] 1.469326e-04 0.0002133069 9.487211e-05
 [912,] 1.381691e-04 0.0002133069 8.796858e-05
 [913,] 1.446669e-04 0.0002124824 9.283382e-05
 [914,] 2.587369e-04 0.0001296510 1.098916e-04
 [915,] 4.722408e-05 0.0001730392 1.716962e-05
 [916,] 7.933856e-05 0.0001827258 2.514891e-05
 [917,] 2.710229e-04 0.0001294373 1.148860e-04
 [918,] 2.710229e-04 0.0001294373 1.148860e-04
 [919,] 2.716541e-04 0.0001089251 6.007211e-05
 [920,] 3.222696e-04 0.0001098056 6.678205e-05
 [921,] 1.373899e-04 0.0001519942 4.275944e-05
 [922,] 4.778884e-05 0.0001871884 1.799270e-05
 [923,] 5.641204e-05 0.0001540779 2.042194e-05
 [924,] 4.738536e-05 0.0002183960 1.823690e-05
 [925,] 5.049341e-05 0.0001535092 1.524853e-05
 [926,] 9.425233e-04 0.0001185073 2.793752e-04
 [927,] 8.424903e-05 0.0001189549 3.169723e-05
 [928,] 9.790974e-05 0.0001157233 3.595674e-05
 [929,] 8.903062e-05 0.0001296725 2.410777e-05
 [930,] 1.037778e-03 0.0001194411 3.191859e-04
 [931,] 9.149714e-05 0.0001300748 2.422849e-05
 [932,] 5.344952e-05 0.0001253745 1.600073e-05
 [933,] 1.132633e-04 0.0001277541 4.775058e-05
 [934,] 8.945008e-05 0.0001307564 2.407438e-05
 [935,] 1.017147e-04 0.0001283946 4.265148e-05
 [936,] 1.520260e-04 0.0001110299 4.849034e-05
 [937,] 5.446338e-05 0.0001280117 1.604439e-05
 [938,] 2.431879e-03 0.0001184848 6.866192e-04
 [939,] 1.017147e-04 0.0001277541 4.242053e-05
 [940,] 9.176037e-05 0.0001290785 2.424558e-05
 [941,] 1.003790e-04 0.0001276508 4.176805e-05
 [942,] 1.003790e-04 0.0001274533 4.169664e-05
 [943,] 5.519684e-05 0.0001257776 1.631865e-05
 [944,] 1.003790e-04 0.0001262767 4.127261e-05
 [945,] 1.325765e-04 0.0001124198 4.272674e-05
 [946,] 1.877606e-04 0.0001102635 5.709479e-05
 [947,] 1.308333e-04 0.0001123544 4.208859e-05
 [948,] 9.034392e-05 0.0001292775 2.415339e-05
 [949,] 1.003790e-04 0.0001262767 4.127261e-05
 [950,] 9.079677e-05 0.0001290737 2.421887e-05
 [951,] 1.017147e-04 0.0001268597 4.209372e-05
 [952,] 5.232177e-05 0.0001265856 1.569408e-05
 [953,] 1.017147e-04 0.0001262767 4.187786e-05
 [954,] 1.003790e-04 0.0001265669 4.137803e-05
 [955,] 1.909569e-04 0.0001105775 5.826302e-05
 [956,] 1.879457e-04 0.0001105741 5.737576e-05
 [957,] 1.276173e-04 0.0001134963 4.218314e-05
 [958,] 1.879457e-04 0.0001105741 5.737576e-05
 [959,] 2.801475e-03 0.0001177784 7.529242e-04
 [960,] 1.059107e-04 0.0001268860 4.391184e-05
 [961,] 8.356393e-05 0.0001360602 2.286689e-05
 [962,] 8.840152e-05 0.0001391608 2.399831e-05
 [963,] 1.994335e-03 0.0001166809 5.195279e-04
 [964,] 1.052281e-03 0.0001145416 1.580189e-04
 [965,] 9.085891e-04 0.0001197393 2.831648e-04
 [966,] 8.381822e-05 0.0001351999 2.387445e-05
 [967,] 8.426076e-05 0.0001357434 2.385572e-05
 [968,] 8.411084e-05 0.0001394940 2.392705e-05
 [969,] 1.586374e-03 0.0001165705 4.248163e-04
 [970,] 7.746969e-05 0.0001364894 2.295132e-05
 [971,] 8.381822e-05 0.0001400922 2.396403e-05
 [972,] 1.516626e-03 0.0001165014 4.061879e-04
 [973,] 7.770368e-05 0.0001320599 2.282993e-05
 [974,] 8.411084e-05 0.0001347537 2.384917e-05
 [975,] 1.160697e-04 0.0001521803 3.621963e-05
 [976,] 7.713826e-05 0.0001316373 2.287404e-05
 [977,] 8.411084e-05 0.0001337775 2.383472e-05
 [978,] 2.082151e-03 0.0001163518 5.361196e-04
 [979,] 8.426076e-05 0.0001332763 2.382134e-05
 [980,] 7.693025e-05 0.0001307161 2.287915e-05
 [981,] 1.759792e-03 0.0001162071 4.563042e-04
 [982,] 7.589661e-05 0.0001290321 2.303404e-05
 [983,] 9.461673e-05 0.0001315240 2.561460e-05
 [984,] 7.619296e-05 0.0001304958 2.283286e-05
 [985,] 8.396333e-05 0.0001325736 2.382512e-05
 [986,] 8.352125e-05 0.0001320908 2.384008e-05
 [987,] 8.352125e-05 0.0001330827 2.385638e-05
 [988,] 7.610198e-05 0.0001302771 2.284307e-05
 [989,] 8.381822e-05 0.0001323198 2.382834e-05
 [990,] 8.367550e-05 0.0001328445 2.384337e-05
 [991,] 6.177142e-04 0.0001120513 1.093084e-04
 [992,] 8.381822e-05 0.0001321551 2.380839e-05
 [993,] 9.496872e-05 0.0001315574 2.558886e-05
 [994,] 1.331394e-03 0.0001162248 3.587358e-04
 [995,] 1.707763e-03 0.0001161495 4.473368e-04
 [996,] 8.166886e-04 0.0001109396 1.425531e-04
 [997,] 1.311486e-03 0.0001161710 3.563042e-04
 [998,] 5.965058e-04 0.0001108208 1.087867e-04
 [999,] 7.856795e-04 0.0001104993 1.402565e-04
[1000,] 7.583613e-05 0.0001289901 2.284638e-05
[1001,] 7.663437e-05 0.0001296311 2.289456e-05
[1002,] 6.069984e-04 0.0001109392 1.099452e-04
[1003,] 4.709375e-05 0.0001245744 1.503714e-05
[1004,] 8.285600e-05 0.0001303321 2.383379e-05
[1005,] 8.324812e-05 0.0001303321 2.381021e-05
[1006,] 1.472780e-03 0.0001157968 3.870530e-04
[1007,] 7.567753e-05 0.0001285710 2.286830e-05
[1008,] 8.298438e-05 0.0001303321 2.382543e-05
[1009,] 7.591922e-05 0.0001285710 2.281505e-05
[1010,] 2.517339e-04 0.0001111694 7.073694e-05
[1011,] 7.591922e-05 0.0001287724 2.283084e-05
[1012,] 7.601355e-05 0.0001289793 2.281927e-05
[1013,] 5.361296e-04 0.0001117810 9.808038e-05
[1014,] 8.338351e-05 0.0001316945 2.382454e-05
[1015,] 8.338351e-05 0.0001316945 2.382454e-05
[1016,] 5.438090e-05 0.0001309435 1.755259e-05
[1017,] 5.856328e-04 0.0001205421 1.933077e-04
[1018,] 4.645320e-05 0.0001264150 1.500219e-05
[1019,] 1.634159e-03 0.0001154055 4.088057e-04
[1020,] 8.338351e-05 0.0001316945 2.382454e-05
[1021,] 8.367550e-05 0.0001314668 2.380549e-05
[1022,] 7.610198e-05 0.0001291879 2.280960e-05
[1023,] 1.137947e-03 0.0001150693 2.880930e-04
[1024,] 7.610198e-05 0.0001291879 2.280960e-05
[1025,] 1.452418e-03 0.0001148661 3.519679e-04
[1026,] 1.293688e-03 0.0001148184 3.161386e-04
[1027,] 7.638261e-05 0.0001291879 2.276478e-05
[1028,] 7.627415e-05 0.0001291879 2.294752e-05
[1029,] 1.187823e-03 0.0001145984 2.868264e-04
[1030,] 5.361296e-04 0.0001142432 9.222207e-05
[1031,] 7.654491e-05 0.0001291879 2.289643e-05
[1032,] 7.654491e-05 0.0001291879 2.289643e-05
[1033,] 7.589292e-05 0.0001281528 2.300073e-05
[1034,] 7.589292e-05 0.0001283618 2.300880e-05
[1035,] 7.589292e-05 0.0001283618 2.300880e-05
[1036,] 8.284723e-05 0.0001320931 2.388514e-05
[1037,] 1.197893e-03 0.0001145968 2.813978e-04
[1038,] 7.562679e-05 0.0001285504 2.310662e-05
[1039,] 8.211913e-05 0.0001318571 2.394967e-05
[1040,] 8.381822e-05 0.0001307309 2.380846e-05
[1041,] 7.550866e-05 0.0001285504 2.315189e-05
[1042,] 7.596572e-05 0.0001283639 2.299760e-05
[1043,] 1.180457e-03 0.0001140652 2.638797e-04
[1044,] 9.779242e-04 0.0001141979 2.299331e-04
[1045,] 8.367550e-05 0.0001307309 2.381384e-05
[1046,] 7.550866e-05 0.0001283639 2.314334e-05
[1047,] 7.589292e-05 0.0001283639 2.301653e-05
[1048,] 8.381822e-05 0.0001307309 2.380846e-05
[1049,] 8.211913e-05 0.0001316316 2.394351e-05
[1050,] 7.596572e-05 0.0001285504 2.300451e-05
[1051,] 8.311508e-05 0.0001310847 2.384705e-05
[1052,] 7.568958e-05 0.0001272314 2.302996e-05
[1053,] 7.582264e-05 0.0001272314 2.299187e-05
[1054,] 8.338351e-05 0.0001313229 2.383554e-05
[1055,] 7.550866e-05 0.0001267240 2.306906e-05
[1056,] 1.460010e-03 0.0001143807 2.984319e-04
[1057,] 7.550866e-05 0.0001270925 2.308553e-05
[1058,] 1.027901e-04 0.0001266312 2.577136e-05
[1059,] 1.040139e-04 0.0001469888 2.552933e-05
[1060,] 8.124762e-05 0.0001376853 2.441249e-05
[1061,] 7.530741e-05 0.0001458192 1.850955e-05
[1062,] 8.321194e-05 0.0001153476 2.463976e-05
[1063,] 7.188862e-05 0.0001146565 2.149568e-05
[1064,] 7.434192e-05 0.0001444065 1.843735e-05
[1065,] 8.143226e-05 0.0001354385 2.425508e-05
[1066,] 8.134315e-05 0.0001351129 2.426570e-05
[1067,] 8.881206e-05 0.0001358271 2.332981e-05
[1068,] 7.336404e-05 0.0001411989 1.841238e-05
[1069,] 8.950913e-05 0.0001349235 2.334143e-05
[1070,] 7.246591e-05 0.0001411989 1.830761e-05
[1071,] 9.390110e-05 0.0001298789 2.601667e-05
[1072,] 8.108060e-05 0.0001319776 2.419541e-05
[1073,] 7.427512e-05 0.0001380910 1.868359e-05
[1074,] 8.092214e-05 0.0001311761 2.420522e-05
[1075,] 8.100030e-05 0.0001314411 2.419382e-05
[1076,] 7.110053e-05 0.0001351400 1.839404e-05
[1077,] 6.949886e-05 0.0001361916 1.817118e-05
[1078,] 7.502709e-05 0.0001438567 2.383665e-05
[1079,] 8.077221e-05 0.0001456521 2.498231e-05
[1080,] 8.681328e-05 0.0001951087 1.891945e-05
[1081,] 1.075797e-04 0.0001507789 3.216253e-05
[1082,] 1.319212e-04 0.0001351020 4.048021e-05
[1083,] 1.736932e-04 0.0002575609 2.506890e-05
[1084,] 1.594927e-04 0.0002662611 2.382448e-05
[1085,] 1.563002e-04 0.0002783334 2.331088e-05
[1086,] 9.259027e-05 0.0004492760 1.813978e-05
[1087,] 1.198631e-04 0.0001224223 3.972433e-05
[1088,] 1.259619e-04 0.0002795720 2.127820e-05
[1089,] 9.132114e-05 0.0005037931 1.811566e-05
[1090,] 9.205093e-05 0.0005217256 1.811645e-05
[1091,] 1.148321e-04 0.0001334001 3.512936e-05
[1092,] 9.495604e-05 0.0005285531 1.811596e-05
[1093,] 9.993416e-05 0.0004942154 1.828119e-05
[1094,] 9.378668e-05 0.0005232032 1.823418e-05
[1095,] 6.468690e-05 0.0001370149 1.880237e-05
[1096,] 1.360281e-04 0.0002566240 2.231131e-05
[1097,] 1.374221e-04 0.0002628011 2.229567e-05
[1098,] 9.156331e-05 0.0004266319 1.823770e-05
[1099,] 9.520891e-05 0.0004454907 1.825522e-05
[1100,] 1.422006e-04 0.0002501805 2.297066e-05
[1101,] 3.066109e-04 0.0002538300 4.148175e-05
[1102,] 2.259594e-04 0.0002698359 3.258436e-05
[1103,] 3.211944e-04 0.0002758914 4.084945e-05
[1104,] 1.029893e-03 0.0003204334 6.593730e-05
[1105,] 2.250636e-04 0.0002722994 3.243585e-05
[1106,] 1.050189e-03 0.0003257362 6.621614e-05
[1107,] 5.881681e-04 0.0001836929 6.494924e-05
[1108,] 2.588291e-04 0.0002768454 3.548820e-05
[1109,] 6.015907e-04 0.0002096230 6.082456e-05
[1110,] 2.548020e-04 0.0002869544 3.469858e-05
[1111,] 3.917635e-04 0.0002400843 4.221393e-05
[1112,] 1.911437e-04 0.0001505926 6.225926e-05
[1113,] 4.585042e-04 0.0002258221 4.854098e-05
[1114,] 4.052234e-04 0.0002226051 4.497973e-05
[1115,] 3.746417e-04 0.0002241657 4.274142e-05
[1116,] 2.016770e-03 0.0003031146 1.081171e-04
[1117,] 2.373979e-03 0.0003743335 1.037289e-04
[1118,] 6.060467e-04 0.0003502689 4.730013e-05
[1119,] 7.027834e-04 0.0001658287 8.748754e-05
[1120,] 1.260042e-04 0.0001501338 4.319868e-05
[1121,] 5.227469e-05 0.0001352562 1.729820e-05
[1122,] 1.593961e-04 0.0001480659 4.780239e-05
[1123,] 1.676055e-04 0.0001486570 4.991571e-05
[1124,] 7.212282e-04 0.0001196360 2.755699e-04
[1125,] 8.560504e-04 0.0001273852 3.800216e-04
[1126,] 3.587710e-03 0.0001274271 1.584009e-03
[1127,] 1.278421e-03 0.0001292538 5.792499e-04
[1128,] 9.374916e-04 0.0001264453 4.114900e-04
[1129,] 3.703348e-03 0.0001310114 1.777601e-03
[1130,] 9.256715e-04 0.0001291622 4.299290e-04
[1131,] 3.961522e-03 0.0001319561 1.930008e-03
[1132,] 9.652123e-04 0.0001282829 4.423759e-04
[1133,] 9.056292e-04 0.0001288518 4.185793e-04
[1134,] 3.601226e-03 0.0001316276 1.744964e-03
[1135,] 3.724732e-03 0.0001315351 1.802492e-03
[1136,] 9.056292e-04 0.0001285085 4.163879e-04
[1137,] 3.724732e-03 0.0001315351 1.802492e-03
[1138,] 5.334727e-05 0.0001319510 1.759743e-05
[1139,] 3.492889e-03 0.0001304901 1.662649e-03
[1140,] 5.329881e-05 0.0001319197 1.756670e-05
[1141,] 3.611080e-03 0.0001251143 1.556727e-03
[1142,] 5.034996e-03 0.0001289121 2.320734e-03
[1143,] 4.405635e-03 0.0001256754 1.913471e-03
[1144,] 8.339493e-05 0.0001453621 2.889096e-05
[1145,] 1.648918e-03 0.0001291657 7.666401e-04
[1146,] 1.894449e-03 0.0001271358 8.500780e-04
[1147,] 2.086377e-03 0.0001296353 9.766199e-04
[1148,] 1.907498e-03 0.0001328652 9.403782e-04
[1149,] 4.293204e-03 0.0001282333 1.958583e-03
[1150,] 4.405635e-03 0.0001286767 2.020029e-03
[1151,] 1.613618e-03 0.0001326128 7.900004e-04
[1152,] 3.588703e-03 0.0001248535 1.535446e-03
[1153,] 6.251456e-05 0.0001413157 1.914248e-05
[1154,] 5.072957e-03 0.0001335727 2.522397e-03
[1155,] 1.309487e-03 0.0001227840 2.371184e-04
[1156,] 5.158113e-03 0.0001129220 8.435812e-04
[1157,] 1.040222e-03 0.0001247355 1.536529e-04
[1158,] 5.808578e-04 0.0001654077 8.035761e-05
[1159,] 1.637626e-03 0.0001299020 2.051870e-04
[1160,] 1.525289e-04 0.0001473706 5.056710e-05
[1161,] 5.449760e-03 0.0001238311 6.250498e-04
[1162,] 1.279286e-03 0.0001563411 1.561088e-04
[1163,] 1.415963e-03 0.0001346874 1.818720e-04
[1164,] 7.651384e-05 0.0001201630 2.398185e-05
[1165,] 1.534249e-04 0.0001181323 4.082030e-05
[1166,] 1.160837e-04 0.0001399548 3.550394e-05
[1167,] 7.030058e-05 0.0001503471 2.351395e-05
[1168,] 7.216865e-05 0.0001417401 2.082802e-05
[1169,] 9.532240e-04 0.0001188150 1.979448e-04
[1170,] 1.959187e-04 0.0001214763 5.661748e-05
[1171,] 1.150416e-04 0.0001392692 3.543271e-05
[1172,] 2.902185e-04 0.0001214498 8.169109e-05
[1173,] 1.146528e-04 0.0001391849 3.541283e-05
[1174,] 3.096934e-04 0.0001215236 8.575266e-05
[1175,] 8.685488e-05 0.0001654331 2.297117e-05
[1176,] 1.065246e-03 0.0001178272 2.276904e-04
[1177,] 2.228358e-04 0.0001173564 5.768079e-05
[1178,] 7.702602e-05 0.0001411573 2.212379e-05
[1179,] 4.475996e-03 0.0001100680 8.137191e-04
[1180,] 1.153673e-04 0.0001382386 3.549257e-05
[1181,] 9.663212e-04 0.0001173555 2.136562e-04
[1182,] 8.175757e-05 0.0001410631 2.323853e-05
[1183,] 1.137311e-04 0.0001378023 3.529183e-05
[1184,] 9.967271e-04 0.0001171965 2.216555e-04
[1185,] 2.876708e-04 0.0001219132 8.280874e-05
[1186,] 2.874749e-04 0.0001213372 8.012893e-05
[1187,] 1.156532e-04 0.0001375822 3.555079e-05
[1188,] 1.157742e-04 0.0001387374 3.542443e-05
[1189,] 1.765360e-04 0.0001514757 6.150991e-05
[1190,] 2.788344e-04 0.0001211191 8.244997e-05
[1191,] 4.334332e-03 0.0001086957 8.229690e-04
[1192,] 7.766296e-05 0.0001434817 2.185526e-05
[1193,] 3.167600e-04 0.0001213917 9.452248e-05
[1194,] 4.197612e-03 0.0001081160 8.404396e-04
[1195,] 2.780039e-04 0.0001220035 8.846426e-05
[1196,] 4.052710e-03 0.0001078847 8.368404e-04
[1197,] 7.171469e-05 0.0001425750 2.063440e-05
[1198,] 2.124553e-04 0.0001158253 6.261089e-05
[1199,] 7.703440e-05 0.0001232128 2.433879e-05
[1200,] 1.128561e-04 0.0001422730 3.573947e-05
[1201,] 6.727637e-05 0.0001232106 2.130008e-05
[1202,] 6.761002e-05 0.0001232584 2.143964e-05
[1203,] 6.838122e-05 0.0001230528 2.161979e-05
[1204,] 6.759230e-05 0.0001230967 2.133972e-05
[1205,] 9.040971e-05 0.0001227882 2.859105e-05
[1206,] 1.014866e-04 0.0001499497 2.934672e-05
[1207,] 1.426340e-04 0.0001207897 4.601884e-05
[1208,] 1.426340e-04 0.0001207897 4.601884e-05
[1209,] 1.006914e-04 0.0001502742 2.924228e-05
[1210,] 1.010457e-04 0.0001496128 2.925793e-05
[1211,] 1.006914e-04 0.0001495248 2.922841e-05
[1212,] 6.800353e-05 0.0001231222 2.143338e-05
[1213,] 6.782927e-05 0.0001231424 2.138052e-05
[1214,] 6.859452e-05 0.0001229473 2.158785e-05
[1215,] 6.791477e-05 0.0001230090 2.138381e-05
[1216,] 6.791477e-05 0.0001230215 2.137962e-05
[1217,] 5.216677e-04 0.0001367162 1.918377e-04
[1218,] 6.893973e-05 0.0001229752 2.166068e-05
[1219,] 9.910801e-05 0.0001490065 2.909825e-05
[1220,] 8.839874e-05 0.0001213047 2.439415e-05
[1221,] 1.404990e-04 0.0001211761 4.615544e-05
[1222,] 1.003260e-04 0.0001492477 2.919486e-05
[1223,] 8.683157e-05 0.0001211609 2.416067e-05
[1224,] 6.999671e-05 0.0001231251 2.185762e-05
[1225,] 1.403822e-04 0.0001211681 4.610330e-05
[1226,] 9.979257e-05 0.0001491932 2.916057e-05
[1227,] 8.072033e-05 0.0001230274 2.620533e-05
[1228,] 9.961859e-05 0.0001491932 2.914538e-05
[1229,] 5.313043e-04 0.0001095989 1.273664e-04
[1230,] 6.017034e-04 0.0001096524 1.420638e-04
[1231,] 6.882127e-05 0.0001233569 2.150810e-05
[1232,] 6.999671e-05 0.0001231818 2.183541e-05
[1233,] 6.985086e-05 0.0001247250 2.167295e-05
[1234,] 9.894158e-05 0.0001492171 2.909869e-05
[1235,] 4.713456e-04 0.0001089255 1.205979e-04
[1236,] 6.893973e-05 0.0001251597 2.143709e-05
[1237,] 8.610495e-05 0.0001196967 2.472378e-05
[1238,] 8.170692e-05 0.0001250286 2.738274e-05
[1239,] 7.014611e-05 0.0001249419 2.166999e-05
[1240,] 1.381819e-04 0.0001210205 4.543152e-05
[1241,] 6.882127e-05 0.0001256999 2.135204e-05
[1242,] 6.936688e-05 0.0001262726 2.140015e-05
[1243,] 7.530011e-05 0.0001244916 2.486926e-05
[1244,] 6.875060e-05 0.0001263317 2.130445e-05
[1245,] 4.368241e-04 0.0001099640 1.064915e-04
[1246,] 6.886703e-05 0.0001262141 2.132744e-05
[1247,] 5.520841e-05 0.0001408564 1.800093e-05
[1248,] 1.003744e-04 0.0001534199 2.937404e-05
[1249,] 6.898685e-05 0.0001263971 2.131749e-05
[1250,] 6.813212e-05 0.0001262741 2.121361e-05
[1251,] 6.836501e-05 0.0001262741 2.117993e-05
[1252,] 1.015452e-04 0.0001534199 2.952070e-05
[1253,] 5.300071e-04 0.0001328748 1.698429e-04
[1254,] 1.285763e-04 0.0001200847 4.116603e-05
[1255,] 6.428159e-05 0.0001244267 2.091243e-05
[1256,] 1.128125e-04 0.0001466734 3.696541e-05
[1257,] 7.048803e-05 0.0001277288 2.136560e-05
[1258,] 6.653950e-05 0.0001540604 2.143245e-05
[1259,] 1.817388e-04 0.0001596176 4.217463e-05
[1260,] 4.436733e-04 0.0001101246 1.313119e-04
[1261,] 9.384058e-05 0.0001534047 2.868130e-05
[1262,] 6.631607e-05 0.0001577755 2.164770e-05
[1263,] 7.856060e-05 0.0001224147 2.671155e-05
[1264,] 1.350270e-04 0.0001459555 3.886228e-05
[1265,] 9.295230e-05 0.0001541902 2.863356e-05
[1266,] 1.655605e-04 0.0001322003 4.718083e-05
[1267,] 9.236010e-05 0.0001551016 2.862125e-05
[1268,] 9.203298e-05 0.0001552962 2.862366e-05
[1269,] 8.917554e-05 0.0001562480 2.906153e-05
[1270,] 2.262197e-04 0.0001225234 6.010092e-05
[1271,] 2.487606e-04 0.0001205227 6.958260e-05
[1272,] 8.979263e-05 0.0001532143 2.915908e-05
[1273,] 5.064883e-04 0.0001101007 1.511899e-04
[1274,] 9.467666e-05 0.0001487126 3.189794e-05
[1275,] 5.213572e-04 0.0001106188 1.600253e-04
[1276,] 6.939197e-05 0.0001465576 2.546801e-05
[1277,] 8.966621e-05 0.0001534770 2.921737e-05
[1278,] 6.558046e-05 0.0001546422 2.246162e-05
[1279,] 3.228346e-04 0.0001202957 8.792094e-05
[1280,] 3.295239e-04 0.0001202624 8.977978e-05
[1281,] 1.416081e-04 0.0001429516 3.882215e-05
[1282,] 3.505982e-04 0.0001284855 8.173188e-05
[1283,] 3.588279e-04 0.0001202957 9.699384e-05
[1284,] 8.962710e-05 0.0001537463 2.924650e-05
[1285,] 5.198336e-04 0.0001097729 1.541764e-04
[1286,] 3.363874e-04 0.0001203298 9.117304e-05
[1287,] 4.795376e-04 0.0001220747 1.924202e-04
[1288,] 3.588279e-04 0.0001202281 9.623785e-05
[1289,] 8.958951e-05 0.0001538029 2.926726e-05
[1290,] 6.977445e-05 0.0001456073 2.560754e-05
[1291,] 4.672734e-04 0.0001216782 1.862453e-04
[1292,] 8.954990e-05 0.0001538539 2.929028e-05
[1293,] 1.265809e-04 0.0001463705 3.816026e-05
[1294,] 6.558046e-05 0.0001528103 2.238373e-05
[1295,] 3.506579e-04 0.0001202653 9.402450e-05
[1296,] 5.198336e-04 0.0001095886 1.521700e-04
[1297,] 8.954990e-05 0.0001539107 2.929289e-05
[1298,] 1.261253e-04 0.0001462431 3.809784e-05
[1299,] 8.954990e-05 0.0001539107 2.929289e-05
[1300,] 3.588279e-04 0.0001203422 9.568446e-05
[1301,] 5.451957e-04 0.0001096776 1.602249e-04
[1302,] 3.588279e-04 0.0001204225 9.531787e-05
[1303,] 3.664610e-04 0.0001205062 9.681789e-05
[1304,] 8.948255e-05 0.0001540204 2.933664e-05
[1305,] 3.588279e-04 0.0001204639 9.513527e-05
[1306,] 6.977445e-05 0.0001451343 2.557601e-05
[1307,] 2.851773e-04 0.0001498874 9.635966e-05
[1308,] 5.323336e-04 0.0001095465 1.551122e-04
[1309,] 6.576920e-05 0.0001517063 2.268369e-05
[1310,] 8.948255e-05 0.0001540779 2.933942e-05
[1311,] 6.380196e-05 0.0001455031 2.057493e-05
[1312,] 3.664610e-04 0.0001206426 9.624216e-05
[1313,] 6.375289e-05 0.0001453182 2.059694e-05
[1314,] 5.323336e-04 0.0001091106 1.527542e-04
[1315,] 6.958114e-05 0.0001440323 2.535015e-05
[1316,] 8.945114e-05 0.0001540779 2.936003e-05
[1317,] 3.506579e-04 0.0001216540 8.852971e-05
[1318,] 5.584314e-04 0.0001088584 1.550720e-04
[1319,] 6.650202e-05 0.0001501902 2.314557e-05
[1320,] 3.830481e-04 0.0001207349 9.986591e-05
[1321,] 8.952424e-05 0.0001544558 2.933197e-05
[1322,] 1.259460e-04 0.0001464893 3.799057e-05
[1323,] 3.625738e-04 0.0001296153 8.270054e-05
[1324,] 5.055103e-04 0.0001089721 1.434461e-04
[1325,] 3.512916e-04 0.0001210321 9.116737e-05
[1326,] 5.577045e-04 0.0001089033 1.559139e-04
[1327,] 7.011899e-05 0.0001445699 2.573173e-05
[1328,] 8.927318e-05 0.0001555701 2.960348e-05
[1329,] 8.945114e-05 0.0001541377 2.936221e-05
[1330,] 5.331180e-04 0.0001088383 1.480094e-04
[1331,] 5.268609e-04 0.0001184704 1.981657e-04
[1332,] 7.056857e-05 0.0001451343 2.605985e-05
[1333,] 3.587267e-04 0.0001212529 9.221692e-05
[1334,] 5.410348e-04 0.0001179909 2.014780e-04
[1335,] 3.440471e-04 0.0001213089 8.858635e-05
[1336,] 7.056857e-05 0.0001453182 2.607872e-05
[1337,] 8.929412e-05 0.0001541959 2.949989e-05
[1338,] 7.056857e-05 0.0001447510 2.602033e-05
[1339,] 3.440471e-04 0.0001213658 8.842036e-05
[1340,] 3.587267e-04 0.0001214235 9.169395e-05
[1341,] 6.573303e-05 0.0001516520 2.263000e-05
[1342,] 8.925187e-05 0.0001541377 2.954771e-05
[1343,] 5.127943e-04 0.0001087370 1.392462e-04
[1344,] 5.127943e-04 0.0001087280 1.385846e-04
[1345,] 5.268609e-04 0.0001172423 1.931322e-04
[1346,] 5.577045e-04 0.0001090575 1.527590e-04
[1347,] 5.444894e-04 0.0001090109 1.469329e-04
[1348,] 5.444894e-04 0.0001090064 1.464582e-04
[1349,] 5.577045e-04 0.0001090168 1.507304e-04
[1350,] 6.596233e-05 0.0001499867 2.285245e-05
[1351,] 5.577045e-04 0.0001090168 1.507304e-04
[1352,] 5.250891e-04 0.0001090023 1.407049e-04
[1353,] 5.127943e-04 0.0001094177 1.511427e-04
[1354,] 2.896111e-04 0.0001210663 7.332699e-05
[1355,] 1.255712e-04 0.0001468119 3.793340e-05
[1356,] 5.577045e-04 0.0001090125 1.468678e-04
[1357,] 5.577045e-04 0.0001090125 1.468678e-04
[1358,] 5.543177e-04 0.0001162460 1.984966e-04
[1359,] 6.581252e-05 0.0001530519 2.281279e-05
[1360,] 5.377391e-04 0.0001090189 1.415488e-04
[1361,] 1.253914e-04 0.0001468409 3.790880e-05
[1362,] 5.577045e-04 0.0001090899 1.435888e-04
[1363,] 8.920288e-05 0.0001546914 2.965908e-05
[1364,] 8.918953e-05 0.0001547506 2.968996e-05
[1365,] 3.587267e-04 0.0001226886 8.901401e-05
[1366,] 8.918953e-05 0.0001547506 2.968996e-05
[1367,] 5.250891e-04 0.0001091916 1.337138e-04
[1368,] 8.916726e-05 0.0001548041 2.974932e-05
[1369,] 5.713046e-04 0.0001091681 1.449221e-04
[1370,] 8.916726e-05 0.0001548041 2.974932e-05
[1371,] 3.650487e-04 0.0001343697 7.883281e-05
[1372,] 5.679921e-04 0.0001154368 1.981308e-04
[1373,] 5.444894e-04 0.0001093675 1.408408e-04
[1374,] 8.915123e-05 0.0001562061 3.020568e-05
[1375,] 6.590907e-05 0.0001493199 2.274245e-05
[1376,] 8.915872e-05 0.0001549526 3.014124e-05
[1377,] 5.672688e-04 0.0001279064 1.161061e-04
[1378,] 8.920289e-05 0.0001567689 2.936081e-05
[1379,] 6.627156e-05 0.0001415998 2.266781e-05
[1380,] 6.607883e-05 0.0001423852 2.253493e-05
[1381,] 8.911016e-05 0.0001568326 2.943484e-05
[1382,] 8.908229e-05 0.0001568901 2.946249e-05
[1383,] 6.634460e-05 0.0001419037 2.274381e-05
[1384,] 6.627156e-05 0.0001417156 2.266318e-05
[1385,] 4.848529e-04 0.0001234515 1.225592e-04
[1386,] 8.903107e-05 0.0001569287 2.951581e-05
[1387,] 1.261987e-04 0.0001491488 3.783912e-05
[1388,] 8.898589e-05 0.0001569287 2.956857e-05
[1389,] 1.018675e-03 0.0001219871 2.537555e-04
[1390,] 8.905592e-05 0.0001582001 2.955826e-05
[1391,] 5.326189e-04 0.0001102380 1.378486e-04
[1392,] 5.136692e-04 0.0001101998 1.341783e-04
[1393,] 8.900772e-05 0.0001578552 2.959371e-05
[1394,] 8.898589e-05 0.0001578552 2.962130e-05
[1395,] 1.045629e-03 0.0001223517 2.579034e-04
[1396,] 8.889792e-05 0.0001802272 3.116520e-05
[1397,] 5.072543e-04 0.0001241067 1.259607e-04
[1398,] 6.585914e-05 0.0001416876 2.226017e-05
[1399,] 6.601891e-05 0.0001410607 2.238807e-05
[1400,] 5.136692e-04 0.0001105423 1.329549e-04
[1401,] 8.892776e-05 0.0001577947 2.970633e-05
[1402,] 6.607883e-05 0.0001409098 2.243547e-05
[1403,] 8.888525e-05 0.0001571902 2.975822e-05
[1404,] 6.555976e-05 0.0001409841 2.179870e-05
[1405,] 1.045629e-03 0.0001227828 2.528414e-04
[1406,] 1.018675e-03 0.0001228273 2.485817e-04
[1407,] 4.776263e-04 0.0001104644 1.258603e-04
[1408,] 4.866232e-04 0.0001104644 1.280464e-04
[1409,] 6.581252e-05 0.0001405070 2.213889e-05
[1410,] 4.538841e-04 0.0001104116 1.214921e-04
[1411,] 2.912429e-04 0.0001123429 7.173699e-05
[1412,] 6.482578e-04 0.0001382230 1.340262e-04
[1413,] 6.280572e-05 0.0001246343 2.107378e-05
[1414,] 1.455963e-04 0.0001672201 3.673836e-05
[1415,] 1.439283e-04 0.0001632782 3.672255e-05
[1416,] 1.428620e-04 0.0001633771 3.664017e-05
[1417,] 1.470012e-04 0.0001625439 3.700922e-05
[1418,] 7.370799e-05 0.0001207180 2.289886e-05
[1419,] 7.338989e-05 0.0001207034 2.294406e-05
[1420,] 7.307725e-05 0.0001207024 2.282245e-05
[1421,] 6.694648e-05 0.0001245538 2.140214e-05
[1422,] 5.832923e-05 0.0001276958 1.995009e-05
[1423,] 2.186342e-04 0.0001439997 4.045025e-05
[1424,] 1.305073e-04 0.0001490403 3.820196e-05
[1425,] 5.728369e-04 0.0001373974 1.211465e-04
[1426,] 1.303910e-04 0.0001487317 3.822957e-05
[1427,] 1.292911e-04 0.0001481328 3.810247e-05
[1428,] 1.305073e-04 0.0001486993 3.824873e-05
[1429,] 2.686885e-04 0.0001122998 6.739258e-05
[1430,] 2.633870e-04 0.0001109575 6.937868e-05
[1431,] 2.512036e-04 0.0001433286 4.540655e-05
[1432,] 9.197823e-05 0.0001424656 3.032161e-05
[1433,] 6.920433e-05 0.0001357973 2.265313e-05
[1434,] 6.899128e-05 0.0001345992 2.264741e-05
[1435,] 1.397306e-04 0.0001478580 3.975698e-05
[1436,] 2.587110e-04 0.0001487156 4.542346e-05
[1437,] 4.549868e-04 0.0001368578 9.927947e-05
[1438,] 1.387511e-04 0.0001535257 3.852488e-05
[1439,] 9.034284e-05 0.0001270091 2.695241e-05
[1440,] 1.409555e-04 0.0001531565 3.884403e-05
[1441,] 1.406355e-04 0.0001532006 3.880058e-05
[1442,] 1.409555e-04 0.0001531080 3.885074e-05
[1443,] 2.338701e-04 0.0001446509 4.299995e-05
[1444,] 9.636949e-05 0.0001257448 3.024637e-05
[1445,] 2.249745e-04 0.0001442106 4.180590e-05
[1446,] 1.401839e-04 0.0001526510 3.880410e-05
[1447,] 7.749871e-05 0.0001273326 2.719356e-05
[1448,] 2.384897e-04 0.0001496574 4.227921e-05
[1449,] 2.293662e-04 0.0001514819 4.069599e-05
[1450,] 6.903273e-05 0.0001324417 2.251015e-05
[1451,] 1.403430e-04 0.0001460576 4.040482e-05
[1452,] 1.405188e-04 0.0001459551 4.047397e-05
[1453,] 1.406793e-04 0.0001459055 4.052152e-05
[1454,] 1.417914e-04 0.0001458538 4.074407e-05
[1455,] 9.034284e-05 0.0001244642 2.881715e-05
[1456,] 1.411812e-04 0.0001456450 4.073976e-05
[1457,] 2.705179e-04 0.0001316330 6.653977e-05
[1458,] 9.896220e-05 0.0001258235 3.321589e-05
[1459,] 1.425402e-04 0.0001454540 4.107599e-05
[1460,] 1.425402e-04 0.0001454689 4.109559e-05
[1461,] 7.749871e-05 0.0001331853 2.869026e-05
[1462,] 6.700022e-05 0.0001259572 2.165337e-05
[1463,] 3.237688e-04 0.0001433790 5.524085e-05
[1464,] 6.887668e-05 0.0001467954 2.165291e-05
[1465,] 6.662832e-05 0.0001260531 2.145996e-05
[1466,] 3.103289e-04 0.0001438170 5.328230e-05
[1467,] 7.630963e-05 0.0001277073 2.620340e-05
[1468,] 1.449725e-04 0.0001442577 4.229941e-05
[1469,] 6.406406e-05 0.0001269903 2.175176e-05
[1470,] 3.379438e-04 0.0001428247 5.734241e-05
[1471,] 2.143421e-04 0.0001333621 5.228825e-05
[1472,] 3.379438e-04 0.0001412410 5.788452e-05
[1473,] 6.647745e-05 0.0001254522 2.130693e-05
[1474,] 2.493570e-04 0.0001315255 6.081888e-05
[1475,] 2.311988e-04 0.0001312137 5.708771e-05
[1476,] 6.968860e-05 0.0001436650 2.167125e-05
[1477,] 5.931882e-05 0.0001291178 1.804496e-05
[1478,] 2.311988e-04 0.0001304419 5.770087e-05
[1479,] 2.268246e-04 0.0001298956 5.717773e-05
[1480,] 7.023461e-05 0.0001435835 2.170159e-05
[1481,] 6.907329e-05 0.0001441099 2.164159e-05
[1482,] 3.460696e-04 0.0001336341 6.178278e-05
[1483,] 2.183993e-04 0.0001292975 5.577633e-05
[1484,] 2.909840e-04 0.0001343367 5.339678e-05
[1485,] 5.966884e-05 0.0001287964 1.808122e-05
[1486,] 3.237688e-04 0.0001348842 5.798530e-05
[1487,] 3.103289e-04 0.0001345500 5.616213e-05
[1488,] 3.032349e-04 0.0001336341 5.550319e-05
[1489,] 3.169597e-04 0.0001333129 5.767639e-05
[1490,] 2.225591e-04 0.0001296626 5.622856e-05
[1491,] 6.896290e-05 0.0001429762 2.164222e-05
[1492,] 2.183993e-04 0.0001295727 5.536133e-05
[1493,] 9.765896e-05 0.0001484731 2.850504e-05
[1494,] 6.658585e-05 0.0001244209 2.126539e-05
```
