## Supplementary material for "Characterization of shared and ancestry-specific signals driving complex traits using multi-ancestry fine-mapping": s1_data_1kg.pvar

```
##FILTER=<ID=PASS,Description="All filters passed">
##reference=ftp://ftp.1000genomes.ebi.ac.uk//vol1/ftp/technical/reference/phase2_reference_assembly_sequence/hs37d5.fa.gz
##contig=<ID=2,assembly=b37,length=243199373>
##ALT=<ID=CNV,Description="Copy Number Polymorphism">
##ALT=<ID=DEL,Description="Deletion">
##ALT=<ID=DUP,Description="Duplication">
##ALT=<ID=INS:ME:ALU,Description="Insertion of ALU element">
##ALT=<ID=INS:ME:LINE1,Description="Insertion of LINE1 element">
##ALT=<ID=INS:ME:SVA,Description="Insertion of SVA element">
##ALT=<ID=INS:MT,Description="Nuclear Mitochondrial Insertion">
##ALT=<ID=INV,Description="Inversion">
##ALT=<ID=CN0,Description="Copy number allele: 0 copies">
##ALT=<ID=CN1,Description="Copy number allele: 1 copy">
##ALT=<ID=CN2,Description="Copy number allele: 2 copies">
##ALT=<ID=CN3,Description="Copy number allele: 3 copies">
##ALT=<ID=CN4,Description="Copy number allele: 4 copies">
##ALT=<ID=CN5,Description="Copy number allele: 5 copies">
##ALT=<ID=CN6,Description="Copy number allele: 6 copies">
##ALT=<ID=CN7,Description="Copy number allele: 7 copies">
##ALT=<ID=CN8,Description="Copy number allele: 8 copies">
##ALT=<ID=CN9,Description="Copy number allele: 9 copies">
##ALT=<ID=CN10,Description="Copy number allele: 10 copies">
##ALT=<ID=CN11,Description="Copy number allele: 11 copies">
##ALT=<ID=CN12,Description="Copy number allele: 12 copies">
##ALT=<ID=CN13,Description="Copy number allele: 13 copies">
##ALT=<ID=CN14,Description="Copy number allele: 14 copies">
##ALT=<ID=CN15,Description="Copy number allele: 15 copies">
##ALT=<ID=CN16,Description="Copy number allele: 16 copies">
##ALT=<ID=CN17,Description="Copy number allele: 17 copies">
##ALT=<ID=CN18,Description="Copy number allele: 18 copies">
##ALT=<ID=CN19,Description="Copy number allele: 19 copies">
##ALT=<ID=CN20,Description="Copy number allele: 20 copies">
##ALT=<ID=CN21,Description="Copy number allele: 21 copies">
##ALT=<ID=CN22,Description="Copy number allele: 22 copies">
##ALT=<ID=CN23,Description="Copy number allele: 23 copies">
##ALT=<ID=CN24,Description="Copy number allele: 24 copies">
##ALT=<ID=CN25,Description="Copy number allele: 25 copies">
##ALT=<ID=CN26,Description="Copy number allele: 26 copies">
##ALT=<ID=CN27,Description="Copy number allele: 27 copies">
##ALT=<ID=CN28,Description="Copy number allele: 28 copies">
##ALT=<ID=CN29,Description="Copy number allele: 29 copies">
##ALT=<ID=CN30,Description="Copy number allele: 30 copies">
##ALT=<ID=CN31,Description="Copy number allele: 31 copies">
##ALT=<ID=CN32,Description="Copy number allele: 32 copies">
##ALT=<ID=CN33,Description="Copy number allele: 33 copies">
##ALT=<ID=CN34,Description="Copy number allele: 34 copies">
##ALT=<ID=CN35,Description="Copy number allele: 35 copies">
##ALT=<ID=CN36,Description="Copy number allele: 36 copies">
##ALT=<ID=CN37,Description="Copy number allele: 37 copies">
##ALT=<ID=CN38,Description="Copy number allele: 38 copies">
##ALT=<ID=CN39,Description="Copy number allele: 39 copies">
##ALT=<ID=CN40,Description="Copy number allele: 40 copies">
##ALT=<ID=CN41,Description="Copy number allele: 41 copies">
##ALT=<ID=CN42,Description="Copy number allele: 42 copies">
##ALT=<ID=CN43,Description="Copy number allele: 43 copies">
##ALT=<ID=CN44,Description="Copy number allele: 44 copies">
##ALT=<ID=CN45,Description="Copy number allele: 45 copies">
##ALT=<ID=CN46,Description="Copy number allele: 46 copies">
##ALT=<ID=CN47,Description="Copy number allele: 47 copies">
##ALT=<ID=CN48,Description="Copy number allele: 48 copies">
##ALT=<ID=CN49,Description="Copy number allele: 49 copies">
##ALT=<ID=CN50,Description="Copy number allele: 50 copies">
##ALT=<ID=CN51,Description="Copy number allele: 51 copies">
##ALT=<ID=CN52,Description="Copy number allele: 52 copies">
##ALT=<ID=CN53,Description="Copy number allele: 53 copies">
##ALT=<ID=CN54,Description="Copy number allele: 54 copies">
##ALT=<ID=CN55,Description="Copy number allele: 55 copies">
##ALT=<ID=CN56,Description="Copy number allele: 56 copies">
##ALT=<ID=CN57,Description="Copy number allele: 57 copies">
##ALT=<ID=CN58,Description="Copy number allele: 58 copies">
##ALT=<ID=CN59,Description="Copy number allele: 59 copies">
##ALT=<ID=CN60,Description="Copy number allele: 60 copies">
##ALT=<ID=CN61,Description="Copy number allele: 61 copies">
##ALT=<ID=CN62,Description="Copy number allele: 62 copies">
##ALT=<ID=CN63,Description="Copy number allele: 63 copies">
##ALT=<ID=CN64,Description="Copy number allele: 64 copies">
##ALT=<ID=CN65,Description="Copy number allele: 65 copies">
##ALT=<ID=CN66,Description="Copy number allele: 66 copies">
##ALT=<ID=CN67,Description="Copy number allele: 67 copies">
##ALT=<ID=CN68,Description="Copy number allele: 68 copies">
##ALT=<ID=CN69,Description="Copy number allele: 69 copies">
##ALT=<ID=CN70,Description="Copy number allele: 70 copies">
##ALT=<ID=CN71,Description="Copy number allele: 71 copies">
##ALT=<ID=CN72,Description="Copy number allele: 72 copies">
##ALT=<ID=CN73,Description="Copy number allele: 73 copies">
##ALT=<ID=CN74,Description="Copy number allele: 74 copies">
##ALT=<ID=CN75,Description="Copy number allele: 75 copies">
##ALT=<ID=CN76,Description="Copy number allele: 76 copies">
##ALT=<ID=CN77,Description="Copy number allele: 77 copies">
##ALT=<ID=CN78,Description="Copy number allele: 78 copies">
##ALT=<ID=CN79,Description="Copy number allele: 79 copies">
##ALT=<ID=CN80,Description="Copy number allele: 80 copies">
##ALT=<ID=CN81,Description="Copy number allele: 81 copies">
##ALT=<ID=CN82,Description="Copy number allele: 82 copies">
##ALT=<ID=CN83,Description="Copy number allele: 83 copies">
##ALT=<ID=CN84,Description="Copy number allele: 84 copies">
##ALT=<ID=CN85,Description="Copy number allele: 85 copies">
##ALT=<ID=CN86,Description="Copy number allele: 86 copies">
##ALT=<ID=CN87,Description="Copy number allele: 87 copies">
##ALT=<ID=CN88,Description="Copy number allele: 88 copies">
##ALT=<ID=CN89,Description="Copy number allele: 89 copies">
##ALT=<ID=CN90,Description="Copy number allele: 90 copies">
##ALT=<ID=CN91,Description="Copy number allele: 91 copies">
##ALT=<ID=CN92,Description="Copy number allele: 92 copies">
##ALT=<ID=CN93,Description="Copy number allele: 93 copies">
##ALT=<ID=CN94,Description="Copy number allele: 94 copies">
##ALT=<ID=CN95,Description="Copy number allele: 95 copies">
##ALT=<ID=CN96,Description="Copy number allele: 96 copies">
##ALT=<ID=CN97,Description="Copy number allele: 97 copies">
##ALT=<ID=CN98,Description="Copy number allele: 98 copies">
##ALT=<ID=CN99,Description="Copy number allele: 99 copies">
##ALT=<ID=CN100,Description="Copy number allele: 100 copies">
##ALT=<ID=CN101,Description="Copy number allele: 101 copies">
##ALT=<ID=CN102,Description="Copy number allele: 102 copies">
##ALT=<ID=CN103,Description="Copy number allele: 103 copies">
##ALT=<ID=CN104,Description="Copy number allele: 104 copies">
##ALT=<ID=CN105,Description="Copy number allele: 105 copies">
##ALT=<ID=CN106,Description="Copy number allele: 106 copies">
##ALT=<ID=CN107,Description="Copy number allele: 107 copies">
##ALT=<ID=CN108,Description="Copy number allele: 108 copies">
##ALT=<ID=CN109,Description="Copy number allele: 109 copies">
##ALT=<ID=CN110,Description="Copy number allele: 110 copies">
##ALT=<ID=CN111,Description="Copy number allele: 111 copies">
##ALT=<ID=CN112,Description="Copy number allele: 112 copies">
##ALT=<ID=CN113,Description="Copy number allele: 113 copies">
##ALT=<ID=CN114,Description="Copy number allele: 114 copies">
##ALT=<ID=CN115,Description="Copy number allele: 115 copies">
##ALT=<ID=CN116,Description="Copy number allele: 116 copies">
##ALT=<ID=CN117,Description="Copy number allele: 117 copies">
##ALT=<ID=CN118,Description="Copy number allele: 118 copies">
##ALT=<ID=CN119,Description="Copy number allele: 119 copies">
##ALT=<ID=CN120,Description="Copy number allele: 120 copies">
##ALT=<ID=CN121,Description="Copy number allele: 121 copies">
##ALT=<ID=CN122,Description="Copy number allele: 122 copies">
##ALT=<ID=CN123,Description="Copy number allele: 123 copies">
##ALT=<ID=CN124,Description="Copy number allele: 124 copies">
##INFO=<ID=CIEND,Number=2,Type=Integer,Description="Confidence interval around END for imprecise variants">
##INFO=<ID=CIPOS,Number=2,Type=Integer,Description="Confidence interval around POS for imprecise variants">
##INFO=<ID=CS,Number=1,Type=String,Description="Source call set.">
##INFO=<ID=END,Number=1,Type=Integer,Description="End coordinate of this variant">
##INFO=<ID=IMPRECISE,Number=0,Type=Flag,Description="Imprecise structural variation">
##INFO=<ID=MC,Number=.,Type=String,Description="Merged calls.">
##INFO=<ID=MEINFO,Number=4,Type=String,Description="Mobile element info of the form NAME,START,END<POLARITY; If there is only 5' OR 3' support for this call, will be NULL NULL for START and END">
##INFO=<ID=MEND,Number=1,Type=Integer,Description="Mitochondrial end coordinate of inserted sequence">
##INFO=<ID=MLEN,Number=1,Type=Integer,Description="Estimated length of mitochondrial insert">
##INFO=<ID=MSTART,Number=1,Type=Integer,Description="Mitochondrial start coordinate of inserted sequence">
##INFO=<ID=SVLEN,Number=.,Type=Integer,Description="SV length. It is only calculated for structural variation MEIs. For other types of SVs; one may calculate the SV length by INFO:END-START+1, or by finding the difference between lengthes of REF and ALT alleles">
##INFO=<ID=SVTYPE,Number=1,Type=String,Description="Type of structural variant">
##INFO=<ID=TSD,Number=1,Type=String,Description="Precise Target Site Duplication for bases, if unknown, value will be NULL">
##INFO=<ID=AC,Number=A,Type=Integer,Description="Total number of alternate alleles in called genotypes">
##INFO=<ID=AF,Number=A,Type=Float,Description="Estimated allele frequency in the range (0,1)">
##INFO=<ID=NS,Number=1,Type=Integer,Description="Number of samples with data">
##INFO=<ID=AN,Number=1,Type=Integer,Description="Total number of alleles in called genotypes">
##INFO=<ID=EAS_AF,Number=A,Type=Float,Description="Allele frequency in the EAS populations calculated from AC and AN, in the range (0,1)">
##INFO=<ID=EUR_AF,Number=A,Type=Float,Description="Allele frequency in the EUR populations calculated from AC and AN, in the range (0,1)">
##INFO=<ID=AFR_AF,Number=A,Type=Float,Description="Allele frequency in the AFR populations calculated from AC and AN, in the range (0,1)">
##INFO=<ID=AMR_AF,Number=A,Type=Float,Description="Allele frequency in the AMR populations calculated from AC and AN, in the range (0,1)">
##INFO=<ID=SAS_AF,Number=A,Type=Float,Description="Allele frequency in the SAS populations calculated from AC and AN, in the range (0,1)">
##INFO=<ID=DP,Number=1,Type=Integer,Description="Total read depth; only low coverage data were counted towards the DP, exome data were not used">
##INFO=<ID=AA,Number=1,Type=String,Description="Ancestral Allele. Format: AA|REF|ALT|IndelType. AA: Ancestral allele, REF:Reference Allele, ALT:Alternate Allele, IndelType:Type of Indel (REF, ALT and IndelType are only defined for indels)">
##INFO=<ID=VT,Number=.,Type=String,Description="indicates what type of variant the line represents">
##INFO=<ID=EX_TARGET,Number=0,Type=Flag,Description="indicates whether a variant is within the exon pull down target boundaries">
##INFO=<ID=MULTI_ALLELIC,Number=0,Type=Flag,Description="indicates whether a site is multi-allelic">
#CHROM	POS	ID	REF	ALT	QUAL	FILTER	INFO
2	145927315	rs274841	A	G	100	PASS	AC=2267;AF=0.452676;AN=5008;NS=2504;DP=17205;EAS_AF=0.4137;AMR_AF=0.536;AFR_AF=0.177;EUR_AF=0.6918;SAS_AF=0.5603;AA=A|||;VT=SNP
2	145927964	rs28392977	C	T	100	PASS	AC=580;AF=0.115815;AN=5008;NS=2504;DP=15859;EAS_AF=0.004;AMR_AF=0.1455;AFR_AF=0.112;EUR_AF=0.2117;SAS_AF=0.1166;AA=C|||;VT=SNP
2	145928192	rs113374952	C	T	100	PASS	AC=305;AF=0.0609026;AN=5008;NS=2504;DP=13518;EAS_AF=0;AMR_AF=0.0346;AFR_AF=0.1649;EUR_AF=0.0586;SAS_AF=0.0041;AA=C|||;VT=SNP
2	145929078	rs11674051	T	C	100	PASS	AC=37;AF=0.00738818;AN=5008;NS=2504;DP=13665;EAS_AF=0;AMR_AF=0.0101;AFR_AF=0.0015;EUR_AF=0.0258;SAS_AF=0.002;AA=T|||;VT=SNP
2	145929305	rs72993539	G	A	100	PASS	AC=305;AF=0.0609026;AN=5008;NS=2504;DP=19612;EAS_AF=0;AMR_AF=0.0346;AFR_AF=0.1649;EUR_AF=0.0586;SAS_AF=0.0041;AA=G|||;VT=SNP
2	145929689	rs11674319	T	C	100	PASS	AC=270;AF=0.0539137;AN=5008;NS=2504;DP=21390;EAS_AF=0;AMR_AF=0.0317;AFR_AF=0.1407;EUR_AF=0.0577;SAS_AF=0.0041;AA=T|||;VT=SNP
2	145930210	rs62167175	T	C	100	PASS	AC=45;AF=0.00898562;AN=5008;NS=2504;DP=18494;EAS_AF=0;AMR_AF=0.013;AFR_AF=0.0008;EUR_AF=0.0298;SAS_AF=0.0051;AA=T|||;VT=SNP
2	145930677	rs115768267	G	A	100	PASS	AC=136;AF=0.0271565;AN=5008;NS=2504;DP=11455;EAS_AF=0;AMR_AF=0.0202;AFR_AF=0.0469;EUR_AF=0.0557;SAS_AF=0.0041;AA=G|||;VT=SNP
2	145931462	rs2457390	G	A	100	PASS	AC=3396;AF=0.678115;AN=5008;NS=2504;DP=17394;EAS_AF=0.9752;AMR_AF=0.7695;AFR_AF=0.2708;EUR_AF=0.7256;SAS_AF=0.8088;AA=A|||;VT=SNP
2	145937103	rs13007065	T	A	100	PASS	AC=1032;AF=0.20607;AN=5008;NS=2504;DP=15454;EAS_AF=0.5655;AMR_AF=0.2305;AFR_AF=0.0348;EUR_AF=0.0278;SAS_AF=0.2331;AA=T|||;VT=SNP
2	145938081	rs6747588	C	T	100	PASS	AC=379;AF=0.0756789;AN=5008;NS=2504;DP=13109;EAS_AF=0;AMR_AF=0.0461;AFR_AF=0.2126;EUR_AF=0.0616;SAS_AF=0.0041;AA=C|||;VT=SNP
2	145938246	rs1445298	T	C	100	PASS	AC=85;AF=0.0169728;AN=5008;NS=2504;DP=13938;EAS_AF=0;AMR_AF=0.0245;AFR_AF=0.0038;EUR_AF=0.0586;SAS_AF=0.0041;AA=T|||;VT=SNP
2	145938602	rs10189220	A	G	100	PASS	AC=797;AF=0.159145;AN=5008;NS=2504;DP=14966;EAS_AF=0.0248;AMR_AF=0.1657;AFR_AF=0.211;EUR_AF=0.2147;SAS_AF=0.1656;AA=A|||;VT=SNP
2	145938702	rs62167177	A	T	100	PASS	AC=346;AF=0.0690895;AN=5008;NS=2504;DP=16029;EAS_AF=0.0129;AMR_AF=0.085;AFR_AF=0.0234;EUR_AF=0.1581;SAS_AF=0.0859;AA=A|||;VT=SNP
2	145938975	rs11674476	G	A	100	PASS	AC=379;AF=0.0756789;AN=5008;NS=2504;DP=15485;EAS_AF=0;AMR_AF=0.0461;AFR_AF=0.2126;EUR_AF=0.0616;SAS_AF=0.0041;AA=G|||;VT=SNP
2	145938991	rs11675534	C	A	100	PASS	AC=379;AF=0.0756789;AN=5008;NS=2504;DP=16019;EAS_AF=0;AMR_AF=0.0461;AFR_AF=0.2126;EUR_AF=0.0616;SAS_AF=0.0041;AA=C|||;VT=SNP
2	145939157	rs139423714	A	G	100	PASS	AC=16;AF=0.00319489;AN=5008;NS=2504;DP=18541;EAS_AF=0;AMR_AF=0.0072;AFR_AF=0.0008;EUR_AF=0.0089;SAS_AF=0.001;AA=A|||;VT=SNP
2	145939693	rs34368046	A	G	100	PASS	AC=25;AF=0.00499201;AN=5008;NS=2504;DP=20999;EAS_AF=0;AMR_AF=0.0029;AFR_AF=0.0008;EUR_AF=0.0169;SAS_AF=0.0051;AA=A|||;VT=SNP
2	145940721	rs79381854	G	A	100	PASS	AC=215;AF=0.0429313;AN=5008;NS=2504;DP=16933;EAS_AF=0;AMR_AF=0.0317;AFR_AF=0.0983;EUR_AF=0.0586;SAS_AF=0.0041;AA=A|||;VT=SNP
2	145941515	rs13021965	A	G	100	PASS	AC=24;AF=0.00479233;AN=5008;NS=2504;DP=17512;EAS_AF=0;AMR_AF=0.0029;AFR_AF=0;EUR_AF=0.0169;SAS_AF=0.0051;AA=A|||;VT=SNP
2	145941694	rs78088381	A	G	100	PASS	AC=25;AF=0.00499201;AN=5008;NS=2504;DP=21066;EAS_AF=0;AMR_AF=0.0058;AFR_AF=0.0008;EUR_AF=0.0199;SAS_AF=0;AA=A|||;VT=SNP
2	145943996	rs116246329	C	T	100	PASS	AC=35;AF=0.00698882;AN=5008;NS=2504;DP=20796;EAS_AF=0;AMR_AF=0.0029;AFR_AF=0.0015;EUR_AF=0.0308;SAS_AF=0;AA=C|||;VT=SNP
2	145944007	rs274852	C	T	100	PASS	AC=3227;AF=0.644369;AN=5008;NS=2504;DP=20474;EAS_AF=0.9712;AMR_AF=0.7565;AFR_AF=0.1755;EUR_AF=0.7107;SAS_AF=0.7935;AA=C|||;VT=SNP
2	145944817	rs17409013	G	A	100	PASS	AC=654;AF=0.130591;AN=5008;NS=2504;DP=15447;EAS_AF=0.0218;AMR_AF=0.1542;AFR_AF=0.112;EUR_AF=0.2147;SAS_AF=0.1646;AA=G|||;VT=SNP
2	145944994	rs17480916	G	A	100	PASS	AC=782;AF=0.15615;AN=5008;NS=2504;DP=15823;EAS_AF=0.0228;AMR_AF=0.1628;AFR_AF=0.2035;EUR_AF=0.2147;SAS_AF=0.1646;AA=T|||;VT=SNP
2	145945145	rs149708670	A	G	100	PASS	AC=31;AF=0.0061901;AN=5008;NS=2504;DP=15815;EAS_AF=0;AMR_AF=0.013;AFR_AF=0.0023;EUR_AF=0.0159;SAS_AF=0.0031;AA=A|||;VT=SNP
2	145946128	rs80181138	T	G	100	PASS	AC=46;AF=0.0091853;AN=5008;NS=2504;DP=19489;EAS_AF=0.001;AMR_AF=0.0058;AFR_AF=0.0023;EUR_AF=0.0288;SAS_AF=0.0092;AA=T|||;VT=SNP
2	145946239	rs274850	G	A	100	PASS	AC=3234;AF=0.645767;AN=5008;NS=2504;DP=19047;EAS_AF=0.9712;AMR_AF=0.755;AFR_AF=0.1747;EUR_AF=0.7107;SAS_AF=0.8027;AA=G|||;VT=SNP
2	145947341	rs73009464	G	T	100	PASS	AC=380;AF=0.0758786;AN=5008;NS=2504;DP=11385;EAS_AF=0;AMR_AF=0.0461;AFR_AF=0.2133;EUR_AF=0.0616;SAS_AF=0.0041;AA=G|||;VT=SNP
2	145947417	rs36032963	G	A	100	PASS	AC=1031;AF=0.205871;AN=5008;NS=2504;DP=12483;EAS_AF=0.5635;AMR_AF=0.2305;AFR_AF=0.0371;EUR_AF=0.0258;SAS_AF=0.2331;AA=G|||;VT=SNP
2	145949930	rs16824601	A	G	100	PASS	AC=521;AF=0.104034;AN=5008;NS=2504;DP=18874;EAS_AF=0;AMR_AF=0.0576;AFR_AF=0.3139;EUR_AF=0.0616;SAS_AF=0.0041;AA=A|||;VT=SNP
2	145950773	rs79572466	T	C	100	PASS	AC=23;AF=0.00459265;AN=5008;NS=2504;DP=14091;EAS_AF=0;AMR_AF=0.0086;AFR_AF=0.0008;EUR_AF=0.0159;SAS_AF=0;AA=T|||;VT=SNP
2	145950966	rs7572288	G	A	100	PASS	AC=378;AF=0.0754792;AN=5008;NS=2504;DP=13294;EAS_AF=0;AMR_AF=0.0461;AFR_AF=0.2118;EUR_AF=0.0616;SAS_AF=0.0041;AA=G|||;VT=SNP
2	145951277	rs6718620	T	C	100	PASS	AC=787;AF=0.157149;AN=5008;NS=2504;DP=15754;EAS_AF=0.0218;AMR_AF=0.1657;AFR_AF=0.2005;EUR_AF=0.2147;SAS_AF=0.1728;AA=T|||;VT=SNP
2	145951716	rs62167178	C	T	100	PASS	AC=168;AF=0.0335463;AN=5008;NS=2504;DP=19975;EAS_AF=0;AMR_AF=0.049;AFR_AF=0.0023;EUR_AF=0.1093;SAS_AF=0.0215;AA=C|||;VT=SNP
2	145951854	rs80317811	G	A	100	PASS	AC=75;AF=0.014976;AN=5008;NS=2504;DP=21037;EAS_AF=0;AMR_AF=0.0216;AFR_AF=0.0023;EUR_AF=0.0268;SAS_AF=0.0307;AA=G|||;VT=SNP
2	145953362	rs274848	A	G	100	PASS	AC=3241;AF=0.647165;AN=5008;NS=2504;DP=18037;EAS_AF=0.9712;AMR_AF=0.7565;AFR_AF=0.1785;EUR_AF=0.7117;SAS_AF=0.8027;AA=A|||;VT=SNP
2	145953671	rs149571886	C	T	100	PASS	AC=103;AF=0.0205671;AN=5008;NS=2504;DP=16008;EAS_AF=0;AMR_AF=0.0101;AFR_AF=0;EUR_AF=0.0249;SAS_AF=0.0726;AA=C|||;VT=SNP
2	145954755	rs139939046	A	G	100	PASS	AC=45;AF=0.00898562;AN=5008;NS=2504;DP=15274;EAS_AF=0;AMR_AF=0.013;AFR_AF=0.003;EUR_AF=0.0308;SAS_AF=0.001;AA=A|||;VT=SNP
2	145955175	rs13032601	A	G	100	PASS	AC=994;AF=0.198482;AN=5008;NS=2504;DP=15277;EAS_AF=0.5635;AMR_AF=0.2248;AFR_AF=0.0121;EUR_AF=0.0258;SAS_AF=0.2331;AA=A|||;VT=SNP
2	145955643	rs2697325	A	C	100	PASS	AC=3240;AF=0.646965;AN=5008;NS=2504;DP=16361;EAS_AF=0.9712;AMR_AF=0.7565;AFR_AF=0.1778;EUR_AF=0.7117;SAS_AF=0.8027;AA=A|||;VT=SNP
2	145957331	rs147110411	G	A	100	PASS	AC=38;AF=0.00758786;AN=5008;NS=2504;DP=19197;EAS_AF=0;AMR_AF=0.0187;AFR_AF=0;EUR_AF=0.0199;SAS_AF=0.0051;AA=G|||;VT=SNP
2	145959519	rs140921984	T	C	100	PASS	AC=46;AF=0.0091853;AN=5008;NS=2504;DP=13734;EAS_AF=0;AMR_AF=0.013;AFR_AF=0.003;EUR_AF=0.0308;SAS_AF=0.002;AA=T|||;VT=SNP
2	145959968	rs274837	C	T	100	PASS	AC=3242;AF=0.647364;AN=5008;NS=2504;DP=15714;EAS_AF=0.9712;AMR_AF=0.7565;AFR_AF=0.18;EUR_AF=0.7107;SAS_AF=0.8027;AA=C|||;VT=SNP
2	145960081	rs6707744	A	T	100	PASS	AC=812;AF=0.162141;AN=5008;NS=2504;DP=13905;EAS_AF=0.0218;AMR_AF=0.1671;AFR_AF=0.2269;EUR_AF=0.2157;SAS_AF=0.1605;AA=A|||;VT=SNP
2	145960839	rs74716827	C	T	100	PASS	AC=84;AF=0.0167732;AN=5008;NS=2504;DP=12842;EAS_AF=0;AMR_AF=0.0245;AFR_AF=0.0045;EUR_AF=0.0567;SAS_AF=0.0041;AA=C|||;VT=SNP
2	145961876	rs116505413	A	G	100	PASS	AC=46;AF=0.0091853;AN=5008;NS=2504;DP=17824;EAS_AF=0;AMR_AF=0.013;AFR_AF=0.003;EUR_AF=0.0308;SAS_AF=0.002;AA=A|||;VT=SNP
2	145962766	rs72858831	C	T	100	PASS	AC=754;AF=0.150559;AN=5008;NS=2504;DP=15008;EAS_AF=0.0218;AMR_AF=0.1585;AFR_AF=0.1853;EUR_AF=0.2157;SAS_AF=0.1636;AA=C|||;VT=SNP
2	145963547	rs959809	A	G	100	PASS	AC=4104;AF=0.819489;AN=5008;NS=2504;DP=20020;EAS_AF=0.9931;AMR_AF=0.9251;AFR_AF=0.4418;EUR_AF=0.9264;SAS_AF=0.9663;AA=A|||;VT=SNP
2	145963880	rs116662364	C	A	100	PASS	AC=216;AF=0.043131;AN=5008;NS=2504;DP=18761;EAS_AF=0;AMR_AF=0.0317;AFR_AF=0.0983;EUR_AF=0.0586;SAS_AF=0.0051;AA=C|||;VT=SNP
2	145963920	rs67920867	A	G	100	PASS	AC=981;AF=0.195887;AN=5008;NS=2504;DP=17374;EAS_AF=0.5625;AMR_AF=0.2219;AFR_AF=0.0045;EUR_AF=0.0258;SAS_AF=0.2331;AA=A|||;VT=SNP
2	145967878	rs275160	T	C	100	PASS	AC=3255;AF=0.64996;AN=5008;NS=2504;DP=19036;EAS_AF=0.9712;AMR_AF=0.7565;AFR_AF=0.1906;EUR_AF=0.7097;SAS_AF=0.8027;AA=T|||;VT=SNP
2	145968411	rs115885019	C	A	100	PASS	AC=49;AF=0.00978435;AN=5008;NS=2504;DP=19587;EAS_AF=0;AMR_AF=0.0187;AFR_AF=0.0015;EUR_AF=0.0308;SAS_AF=0.0031;AA=C|||;VT=SNP
2	145968449	rs75714692	T	C	100	PASS	AC=22;AF=0.00439297;AN=5008;NS=2504;DP=19705;EAS_AF=0;AMR_AF=0.0029;AFR_AF=0;EUR_AF=0.0149;SAS_AF=0.0051;AA=T|||;VT=SNP
2	145968542	rs111910799	T	C	100	PASS	AC=338;AF=0.067492;AN=5008;NS=2504;DP=20993;EAS_AF=0;AMR_AF=0.0432;AFR_AF=0.1838;EUR_AF=0.0606;SAS_AF=0.0041;AA=T|||;VT=SNP
2	145968571	rs147355389	G	C	100	PASS	AC=22;AF=0.00439297;AN=5008;NS=2504;DP=20882;EAS_AF=0;AMR_AF=0.0029;AFR_AF=0;EUR_AF=0.0149;SAS_AF=0.0051;AA=G|||;VT=SNP
2	145969331	rs12464832	G	A	100	PASS	AC=792;AF=0.158147;AN=5008;NS=2504;DP=19333;EAS_AF=0.0218;AMR_AF=0.1657;AFR_AF=0.2088;EUR_AF=0.2167;SAS_AF=0.1646;AA=G|||;VT=SNP
2	145969587	rs6755330	G	A	100	PASS	AC=3255;AF=0.64996;AN=5008;NS=2504;DP=18832;EAS_AF=0.9712;AMR_AF=0.7565;AFR_AF=0.1906;EUR_AF=0.7097;SAS_AF=0.8027;AA=C|||;VT=SNP
2	145969684	rs55949700	G	T	100	PASS	AC=984;AF=0.196486;AN=5008;NS=2504;DP=18753;EAS_AF=0.5635;AMR_AF=0.2205;AFR_AF=0.0076;EUR_AF=0.0258;SAS_AF=0.2321;AA=G|||;VT=SNP
2	145970630	rs182846415	G	C	100	PASS	AC=15;AF=0.00299521;AN=5008;NS=2504;DP=19253;EAS_AF=0;AMR_AF=0.0086;AFR_AF=0;EUR_AF=0.007;SAS_AF=0.002;AA=G|||;VT=SNP
2	145972804	rs141646601	G	A	100	PASS	AC=15;AF=0.00299521;AN=5008;NS=2504;DP=16944;EAS_AF=0;AMR_AF=0.0086;AFR_AF=0;EUR_AF=0.007;SAS_AF=0.002;AA=G|||;VT=SNP
2	145973166	rs115535320	C	T	100	PASS	AC=37;AF=0.00738818;AN=5008;NS=2504;DP=20062;EAS_AF=0;AMR_AF=0.0187;AFR_AF=0.0023;EUR_AF=0.0109;SAS_AF=0.0102;AA=C|||;VT=SNP
2	145974365	rs274838	G	A	100	PASS	AC=4016;AF=0.801917;AN=5008;NS=2504;DP=18190;EAS_AF=0.8889;AMR_AF=0.889;AFR_AF=0.5318;EUR_AF=0.8827;SAS_AF=0.9325;AA=G|||;VT=SNP
2	145976683	rs16824614	G	A	100	PASS	AC=593;AF=0.118411;AN=5008;NS=2504;DP=14501;EAS_AF=0.127;AMR_AF=0.0951;AFR_AF=0.1543;EUR_AF=0.1173;SAS_AF=0.0787;AA=A|||;VT=SNP
2	145976895	rs13406759	T	C	100	PASS	AC=796;AF=0.158946;AN=5008;NS=2504;DP=16053;EAS_AF=0.127;AMR_AF=0.1095;AFR_AF=0.2995;EUR_AF=0.1173;SAS_AF=0.0798;AA=T|||;VT=SNP
2	145977305	rs1995832	A	G	100	PASS	AC=1014;AF=0.202476;AN=5008;NS=2504;DP=18890;EAS_AF=0.1478;AMR_AF=0.1268;AFR_AF=0.4395;EUR_AF=0.1173;SAS_AF=0.0798;AA=G|||;VT=SNP
2	145977991	rs7560745	C	T	100	PASS	AC=931;AF=0.185903;AN=5008;NS=2504;DP=17504;EAS_AF=0.1478;AMR_AF=0.1196;AFR_AF=0.382;EUR_AF=0.1173;SAS_AF=0.0777;AA=T|||;VT=SNP
2	145978456	rs1123225	A	T	100	PASS	AC=932;AF=0.186102;AN=5008;NS=2504;DP=17424;EAS_AF=0.1478;AMR_AF=0.1196;AFR_AF=0.382;EUR_AF=0.1173;SAS_AF=0.0787;AA=T|||;VT=SNP
2	145978987	rs115667357	T	C	100	PASS	AC=15;AF=0.00299521;AN=5008;NS=2504;DP=20487;EAS_AF=0;AMR_AF=0.0086;AFR_AF=0;EUR_AF=0.007;SAS_AF=0.002;AA=T|||;VT=SNP
2	145979829	rs1123224	T	A	100	PASS	AC=387;AF=0.0772764;AN=5008;NS=2504;DP=17009;EAS_AF=0.1081;AMR_AF=0.0764;AFR_AF=0.0424;EUR_AF=0.1123;SAS_AF=0.0573;AA=T|||;VT=SNP
2	145980522	rs6736077	T	C	100	PASS	AC=949;AF=0.189497;AN=5008;NS=2504;DP=20608;EAS_AF=0.1558;AMR_AF=0.1196;AFR_AF=0.388;EUR_AF=0.1173;SAS_AF=0.0798;AA=C|||;VT=SNP
2	145981023	rs116450488	G	C	100	PASS	AC=27;AF=0.00539137;AN=5008;NS=2504;DP=19692;EAS_AF=0;AMR_AF=0.0144;AFR_AF=0.0008;EUR_AF=0.0159;SAS_AF=0;AA=G|||;VT=SNP
2	145981116	rs59546905	G	A	100	PASS	AC=238;AF=0.047524;AN=5008;NS=2504;DP=19102;EAS_AF=0.0456;AMR_AF=0.0187;AFR_AF=0.1157;EUR_AF=0.005;SAS_AF=0.0215;AA=G|||;VT=SNP
2	145981491	rs7581822	A	G	100	PASS	AC=367;AF=0.0732827;AN=5008;NS=2504;DP=9144;EAS_AF=0.0456;AMR_AF=0.0288;AFR_AF=0.208;EUR_AF=0.005;SAS_AF=0.0215;AA=A|||;VT=SNP
2	145981857	rs62167181	A	G	100	PASS	AC=381;AF=0.0760783;AN=5008;NS=2504;DP=15368;EAS_AF=0.1022;AMR_AF=0.0764;AFR_AF=0.0424;EUR_AF=0.1123;SAS_AF=0.0573;AA=A|||;VT=SNP
2	145981874	rs75695257	C	T	100	PASS	AC=193;AF=0.0385383;AN=5008;NS=2504;DP=15029;EAS_AF=0.002;AMR_AF=0.0418;AFR_AF=0.0045;EUR_AF=0.0974;SAS_AF=0.0593;AA=C|||;VT=SNP
2	145981996	rs7569986	T	G	100	PASS	AC=367;AF=0.0732827;AN=5008;NS=2504;DP=14884;EAS_AF=0.0456;AMR_AF=0.0288;AFR_AF=0.208;EUR_AF=0.005;SAS_AF=0.0215;AA=G|||;VT=SNP
2	145982182	rs62167182	C	T	100	PASS	AC=388;AF=0.077476;AN=5008;NS=2504;DP=10223;EAS_AF=0.1022;AMR_AF=0.0764;AFR_AF=0.0431;EUR_AF=0.1123;SAS_AF=0.0634;AA=C|||;VT=SNP
2	145982198	rs181100771	C	T	100	PASS	AC=123;AF=0.0245607;AN=5008;NS=2504;DP=10809;EAS_AF=0.001;AMR_AF=0.0346;AFR_AF=0.0008;EUR_AF=0.0328;SAS_AF=0.0654;AA=C|||;VT=SNP
2	145982593	rs62167183	A	G	100	PASS	AC=937;AF=0.187101;AN=5008;NS=2504;DP=12637;EAS_AF=0.1458;AMR_AF=0.1196;AFR_AF=0.3873;EUR_AF=0.1163;SAS_AF=0.0798;AA=G|||;VT=SNP
2	145982729	rs62167184	T	C	100	PASS	AC=370;AF=0.0738818;AN=5008;NS=2504;DP=12088;EAS_AF=0.1022;AMR_AF=0.0764;AFR_AF=0.034;EUR_AF=0.1123;SAS_AF=0.0573;AA=T|||;VT=SNP
2	145983262	rs13398905	G	A	100	PASS	AC=927;AF=0.185104;AN=5008;NS=2504;DP=17101;EAS_AF=0.1438;AMR_AF=0.1196;AFR_AF=0.3812;EUR_AF=0.1173;SAS_AF=0.0787;AA=A|||;VT=SNP
2	145983637	rs34878291	A	G	100	PASS	AC=66;AF=0.0131789;AN=5008;NS=2504;DP=18528;EAS_AF=0;AMR_AF=0.013;AFR_AF=0.0015;EUR_AF=0.0328;SAS_AF=0.0225;AA=A|||;VT=SNP
2	145984088	rs16824634	C	T	100	PASS	AC=1002;AF=0.20008;AN=5008;NS=2504;DP=19777;EAS_AF=0.1448;AMR_AF=0.1239;AFR_AF=0.4357;EUR_AF=0.1173;SAS_AF=0.0777;AA=T|||;VT=SNP
2	145984137	rs72858872	C	T	100	PASS	AC=135;AF=0.0269569;AN=5008;NS=2504;DP=17496;EAS_AF=0;AMR_AF=0.0836;AFR_AF=0.0038;EUR_AF=0.0517;SAS_AF=0.0204;AA=C|||;VT=SNP
2	145984268	rs16824636	G	A	100	PASS	AC=926;AF=0.184904;AN=5008;NS=2504;DP=17847;EAS_AF=0.1448;AMR_AF=0.1196;AFR_AF=0.3805;EUR_AF=0.1173;SAS_AF=0.0777;AA=A|||;VT=SNP
2	145984307	rs187519580	G	A	100	PASS	AC=9;AF=0.00179712;AN=5008;NS=2504;DP=17891;EAS_AF=0;AMR_AF=0;AFR_AF=0;EUR_AF=0.007;SAS_AF=0.002;AA=G|||;VT=SNP
2	145984831	rs76676584	A	C	100	PASS	AC=32;AF=0.00638978;AN=5008;NS=2504;DP=18158;EAS_AF=0;AMR_AF=0.0086;AFR_AF=0.0008;EUR_AF=0.0159;SAS_AF=0.0092;AA=A|||;VT=SNP
2	145985677	rs115053224	A	G	100	PASS	AC=63;AF=0.0125799;AN=5008;NS=2504;DP=17776;EAS_AF=0.001;AMR_AF=0.0216;AFR_AF=0.0023;EUR_AF=0.0338;SAS_AF=0.0102;AA=A|||;VT=SNP
2	145986219	rs17753709	T	G	100	PASS	AC=40;AF=0.00798722;AN=5008;NS=2504;DP=18923;EAS_AF=0;AMR_AF=0.0144;AFR_AF=0;EUR_AF=0.0219;SAS_AF=0.0082;AA=T|||;VT=SNP
2	145987087	rs7588834	T	C	100	PASS	AC=950;AF=0.189696;AN=5008;NS=2504;DP=20956;EAS_AF=0.1478;AMR_AF=0.121;AFR_AF=0.3949;EUR_AF=0.1183;SAS_AF=0.0777;AA=C|||;VT=SNP
2	145988098	rs10496975	T	G	100	PASS	AC=398;AF=0.0794728;AN=5008;NS=2504;DP=18937;EAS_AF=0.0437;AMR_AF=0.0346;AFR_AF=0.23;EUR_AF=0.005;SAS_AF=0.0215;AA=T|||;VT=SNP
2	145988792	rs11898385	C	A	100	PASS	AC=394;AF=0.0786741;AN=5008;NS=2504;DP=12523;EAS_AF=0.0437;AMR_AF=0.0346;AFR_AF=0.2269;EUR_AF=0.005;SAS_AF=0.0215;AA=A|||;VT=SNP
2	145988816	rs11898388	C	G	100	PASS	AC=394;AF=0.0786741;AN=5008;NS=2504;DP=12187;EAS_AF=0.0437;AMR_AF=0.0346;AFR_AF=0.2269;EUR_AF=0.005;SAS_AF=0.0215;AA=G|||;VT=SNP
2	145989570	rs10200130	C	T	100	PASS	AC=398;AF=0.0794728;AN=5008;NS=2504;DP=16943;EAS_AF=0.0437;AMR_AF=0.0346;AFR_AF=0.23;EUR_AF=0.005;SAS_AF=0.0215;AA=T|||;VT=SNP
2	145989862	rs59496356	T	C	100	PASS	AC=400;AF=0.0798722;AN=5008;NS=2504;DP=14093;EAS_AF=0.0437;AMR_AF=0.036;AFR_AF=0.2307;EUR_AF=0.005;SAS_AF=0.0215;AA=C|||;VT=SNP
2	145990037	rs13017937	C	T	100	PASS	AC=940;AF=0.1877;AN=5008;NS=2504;DP=17868;EAS_AF=0.2698;AMR_AF=0.1095;AFR_AF=0.0227;EUR_AF=0.2157;SAS_AF=0.3528;AA=C|||;VT=SNP
2	145990138	rs16824670	G	T	100	PASS	AC=395;AF=0.0788738;AN=5008;NS=2504;DP=17726;EAS_AF=0.0446;AMR_AF=0.0346;AFR_AF=0.2269;EUR_AF=0.005;SAS_AF=0.0215;AA=T|||;VT=SNP
2	145990167	rs68176193	G	A	100	PASS	AC=398;AF=0.0794728;AN=5008;NS=2504;DP=17936;EAS_AF=0.0437;AMR_AF=0.0346;AFR_AF=0.23;EUR_AF=0.005;SAS_AF=0.0215;AA=A|||;VT=SNP
2	145990401	rs66929781	A	T	100	PASS	AC=398;AF=0.0794728;AN=5008;NS=2504;DP=19348;EAS_AF=0.0437;AMR_AF=0.0346;AFR_AF=0.23;EUR_AF=0.005;SAS_AF=0.0215;AA=A|||;VT=SNP
2	145990769	rs58382632	G	A	100	PASS	AC=394;AF=0.0786741;AN=5008;NS=2504;DP=18358;EAS_AF=0.0437;AMR_AF=0.0346;AFR_AF=0.2269;EUR_AF=0.005;SAS_AF=0.0215;AA=A|||;VT=SNP
2	145991009	rs184117751	A	G	100	PASS	AC=16;AF=0.00319489;AN=5008;NS=2504;DP=16685;EAS_AF=0;AMR_AF=0.0101;AFR_AF=0;EUR_AF=0.004;SAS_AF=0.0051;AA=A|||;VT=SNP
2	145991378	rs10172711	G	T	100	PASS	AC=395;AF=0.0788738;AN=5008;NS=2504;DP=18255;EAS_AF=0.0437;AMR_AF=0.0346;AFR_AF=0.2269;EUR_AF=0.005;SAS_AF=0.0225;AA=G|||;VT=SNP
2	145991688	rs17481130	A	C	100	PASS	AC=25;AF=0.00499201;AN=5008;NS=2504;DP=19357;EAS_AF=0;AMR_AF=0.0043;AFR_AF=0.0008;EUR_AF=0.0149;SAS_AF=0.0061;AA=A|||;VT=SNP
2	145991879	rs116706211	G	C	100	PASS	AC=114;AF=0.0227636;AN=5008;NS=2504;DP=19425;EAS_AF=0;AMR_AF=0.0115;AFR_AF=0;EUR_AF=0.0298;SAS_AF=0.0777;AA=G|||;VT=SNP
2	145992117	rs13407626	T	C	100	PASS	AC=949;AF=0.189497;AN=5008;NS=2504;DP=22717;EAS_AF=0.1498;AMR_AF=0.1239;AFR_AF=0.3903;EUR_AF=0.1183;SAS_AF=0.0787;AA=C|||;VT=SNP
2	145992452	rs35281142	C	G	100	PASS	AC=67;AF=0.0133786;AN=5008;NS=2504;DP=16305;EAS_AF=0;AMR_AF=0.013;AFR_AF=0.0015;EUR_AF=0.0328;SAS_AF=0.0235;AA=C|||;VT=SNP
2	145992601	rs10176318	G	A	100	PASS	AC=369;AF=0.0736821;AN=5008;NS=2504;DP=18375;EAS_AF=0.0437;AMR_AF=0.0317;AFR_AF=0.2095;EUR_AF=0.005;SAS_AF=0.0215;AA=G|||;VT=SNP
2	145992678	rs10176344	G	T	100	PASS	AC=929;AF=0.185503;AN=5008;NS=2504;DP=17633;EAS_AF=0.1488;AMR_AF=0.1239;AFR_AF=0.3835;EUR_AF=0.1143;SAS_AF=0.0726;AA=T|||;VT=SNP
2	145993000	rs10202348	A	C	100	PASS	AC=955;AF=0.190695;AN=5008;NS=2504;DP=19093;EAS_AF=0.1528;AMR_AF=0.1239;AFR_AF=0.3933;EUR_AF=0.1173;SAS_AF=0.0787;AA=C|||;VT=SNP
2	145993517	rs10179372	C	A	100	PASS	AC=394;AF=0.0786741;AN=5008;NS=2504;DP=17441;EAS_AF=0.0437;AMR_AF=0.0346;AFR_AF=0.2269;EUR_AF=0.005;SAS_AF=0.0215;AA=C|||;VT=SNP
2	145993757	rs62167186	G	T	100	PASS	AC=389;AF=0.0776757;AN=5008;NS=2504;DP=20616;EAS_AF=0.1042;AMR_AF=0.0764;AFR_AF=0.0424;EUR_AF=0.1113;SAS_AF=0.0644;AA=G|||;VT=SNP
2	145994160	rs11897349	T	G	100	PASS	AC=394;AF=0.0786741;AN=5008;NS=2504;DP=18089;EAS_AF=0.0437;AMR_AF=0.0346;AFR_AF=0.2269;EUR_AF=0.005;SAS_AF=0.0215;AA=G|||;VT=SNP
2	145995763	rs62167187	T	A	100	PASS	AC=390;AF=0.0778754;AN=5008;NS=2504;DP=15990;EAS_AF=0.1042;AMR_AF=0.0764;AFR_AF=0.0424;EUR_AF=0.1113;SAS_AF=0.0654;AA=T|||;VT=SNP
2	145996207	rs144490547	C	A	100	PASS	AC=41;AF=0.0081869;AN=5008;NS=2504;DP=13983;EAS_AF=0;AMR_AF=0.0043;AFR_AF=0.0023;EUR_AF=0.0149;SAS_AF=0.0204;AA=C|||;VT=SNP
2	145996455	rs17481144	A	G	100	PASS	AC=86;AF=0.0171725;AN=5008;NS=2504;DP=18525;EAS_AF=0;AMR_AF=0.0115;AFR_AF=0.0023;EUR_AF=0.0447;SAS_AF=0.0307;AA=A|||;VT=SNP
2	145996536	rs115426074	G	A	100	PASS	AC=34;AF=0.00678914;AN=5008;NS=2504;DP=17846;EAS_AF=0;AMR_AF=0.0029;AFR_AF=0.0015;EUR_AF=0.0288;SAS_AF=0.001;AA=G|||;VT=SNP
2	145996852	rs12611786	A	T	100	PASS	AC=918;AF=0.183307;AN=5008;NS=2504;DP=18614;EAS_AF=0.2679;AMR_AF=0.1196;AFR_AF=0.0227;EUR_AF=0.2346;SAS_AF=0.3057;AA=A|||;VT=SNP
2	145997114	rs10204792	T	C	100	PASS	AC=397;AF=0.0792732;AN=5008;NS=2504;DP=17242;EAS_AF=0.0437;AMR_AF=0.0346;AFR_AF=0.2292;EUR_AF=0.005;SAS_AF=0.0215;AA=C|||;VT=SNP
2	145997390	rs59546439	C	A	100	PASS	AC=392;AF=0.0782748;AN=5008;NS=2504;DP=17649;EAS_AF=0.1062;AMR_AF=0.0764;AFR_AF=0.0424;EUR_AF=0.1123;SAS_AF=0.0644;AA=C|||;VT=SNP
2	145997469	rs17409263	C	T	100	PASS	AC=396;AF=0.0790735;AN=5008;NS=2504;DP=17885;EAS_AF=0.1062;AMR_AF=0.0764;AFR_AF=0.0461;EUR_AF=0.1113;SAS_AF=0.0644;AA=C|||;VT=SNP
2	145997639	rs13412736	C	T	100	PASS	AC=395;AF=0.0788738;AN=5008;NS=2504;DP=18158;EAS_AF=0.0437;AMR_AF=0.0346;AFR_AF=0.2277;EUR_AF=0.005;SAS_AF=0.0215;AA=C|||;VT=SNP
2	145997907	rs10193147	C	A	100	PASS	AC=398;AF=0.0794728;AN=5008;NS=2504;DP=15748;EAS_AF=0.0437;AMR_AF=0.0346;AFR_AF=0.23;EUR_AF=0.005;SAS_AF=0.0215;AA=C|||;VT=SNP
2	145998112	rs7594382	T	C	100	PASS	AC=955;AF=0.190695;AN=5008;NS=2504;DP=18499;EAS_AF=0.1518;AMR_AF=0.1239;AFR_AF=0.3888;EUR_AF=0.1173;SAS_AF=0.0859;AA=C|||;VT=SNP
2	145998212	rs17409284	G	C	100	PASS	AC=32;AF=0.00638978;AN=5008;NS=2504;DP=18502;EAS_AF=0;AMR_AF=0.0086;AFR_AF=0.0008;EUR_AF=0.0159;SAS_AF=0.0092;AA=G|||;VT=SNP
2	145998592	rs17409291	A	T	100	PASS	AC=396;AF=0.0790735;AN=5008;NS=2504;DP=17965;EAS_AF=0.1062;AMR_AF=0.0764;AFR_AF=0.0461;EUR_AF=0.1113;SAS_AF=0.0644;AA=A|||;VT=SNP
2	145999306	rs112431496	C	T	100	PASS	AC=394;AF=0.0786741;AN=5008;NS=2504;DP=19319;EAS_AF=0.1042;AMR_AF=0.0764;AFR_AF=0.0461;EUR_AF=0.1113;SAS_AF=0.0644;AA=C|||;VT=SNP
2	146001384	rs74418515	G	A	100	PASS	AC=40;AF=0.00798722;AN=5008;NS=2504;DP=15545;EAS_AF=0;AMR_AF=0.0086;AFR_AF=0.0008;EUR_AF=0.0239;SAS_AF=0.0092;AA=G|||;VT=SNP
2	146002388	rs17409305	A	T	100	PASS	AC=392;AF=0.0782748;AN=5008;NS=2504;DP=19841;EAS_AF=0.1062;AMR_AF=0.0764;AFR_AF=0.0424;EUR_AF=0.1113;SAS_AF=0.0654;AA=A|||;VT=SNP
2	146003188	rs17409319	C	T	100	PASS	AC=395;AF=0.0788738;AN=5008;NS=2504;DP=18771;EAS_AF=0.1042;AMR_AF=0.0764;AFR_AF=0.0461;EUR_AF=0.1113;SAS_AF=0.0654;AA=C|||;VT=SNP
2	146003936	rs13028192	T	C	100	PASS	AC=67;AF=0.0133786;AN=5008;NS=2504;DP=18021;EAS_AF=0;AMR_AF=0.013;AFR_AF=0.0015;EUR_AF=0.0328;SAS_AF=0.0235;AA=T|||;VT=SNP
2	146006330	rs148398982	T	C	100	PASS	AC=120;AF=0.0239617;AN=5008;NS=2504;DP=18253;EAS_AF=0.001;AMR_AF=0.036;AFR_AF=0.0008;EUR_AF=0.0328;SAS_AF=0.0613;AA=T|||;VT=SNP
2	146006855	rs17409360	G	A	100	PASS	AC=643;AF=0.128395;AN=5008;NS=2504;DP=17322;EAS_AF=0.004;AMR_AF=0.1916;AFR_AF=0.0613;EUR_AF=0.3161;SAS_AF=0.1094;AA=G|||;VT=SNP
2	146007205	rs62167201	G	T	100	PASS	AC=387;AF=0.0772764;AN=5008;NS=2504;DP=19213;EAS_AF=0.1022;AMR_AF=0.0764;AFR_AF=0.0424;EUR_AF=0.1103;SAS_AF=0.0654;AA=G|||;VT=SNP
2	146007465	rs113035174	G	A	100	PASS	AC=12;AF=0.00239617;AN=5008;NS=2504;DP=18340;EAS_AF=0;AMR_AF=0;AFR_AF=0;EUR_AF=0.0119;SAS_AF=0;AA=G|||;VT=SNP
2	146007537	rs62167202	T	C	100	PASS	AC=393;AF=0.0784744;AN=5008;NS=2504;DP=18679;EAS_AF=0.1022;AMR_AF=0.0764;AFR_AF=0.0461;EUR_AF=0.1113;SAS_AF=0.0654;AA=T|||;VT=SNP
2	146007641	rs17481270	G	T	100	PASS	AC=378;AF=0.0754792;AN=5008;NS=2504;DP=18946;EAS_AF=0.1032;AMR_AF=0.0764;AFR_AF=0.034;EUR_AF=0.1113;SAS_AF=0.0654;AA=G|||;VT=SNP
2	146008385	rs185994381	G	A	100	PASS	AC=27;AF=0.00539137;AN=5008;NS=2504;DP=18251;EAS_AF=0;AMR_AF=0.0144;AFR_AF=0;EUR_AF=0.0109;SAS_AF=0.0061;AA=g|||;VT=SNP
2	146010000	rs17481305	A	G	100	PASS	AC=388;AF=0.077476;AN=5008;NS=2504;DP=17911;EAS_AF=0.1022;AMR_AF=0.0764;AFR_AF=0.0424;EUR_AF=0.1113;SAS_AF=0.0654;AA=A|||;VT=SNP
2	146010835	rs71428054	C	G	100	PASS	AC=226;AF=0.0451278;AN=5008;NS=2504;DP=14798;EAS_AF=0.0099;AMR_AF=0.0375;AFR_AF=0.003;EUR_AF=0.0606;SAS_AF=0.1278;AA=C|||;VT=SNP
2	146011003	rs10203763	G	A	100	PASS	AC=1826;AF=0.364617;AN=5008;NS=2504;DP=14717;EAS_AF=0.1508;AMR_AF=0.3271;AFR_AF=0.6309;EUR_AF=0.4264;SAS_AF=0.1881;AA=A|||;VT=SNP
2	146011463	rs76982273	T	A	100	PASS	AC=50;AF=0.00998403;AN=5008;NS=2504;DP=17817;EAS_AF=0;AMR_AF=0.0216;AFR_AF=0.0023;EUR_AF=0.0219;SAS_AF=0.0102;AA=T|||;VT=SNP
2	146012327	rs77796457	A	C	100	PASS	AC=644;AF=0.128594;AN=5008;NS=2504;DP=20375;EAS_AF=0.003;AMR_AF=0.1902;AFR_AF=0.0605;EUR_AF=0.3171;SAS_AF=0.1125;AA=A|||;VT=SNP
2	146013692	rs116718979	A	G	100	PASS	AC=27;AF=0.00539137;AN=5008;NS=2504;DP=20248;EAS_AF=0;AMR_AF=0.0144;AFR_AF=0.0008;EUR_AF=0.0159;SAS_AF=0;AA=A|||;VT=SNP
2	146013961	rs140542905	G	A	100	PASS	AC=48;AF=0.00958466;AN=5008;NS=2504;DP=18705;EAS_AF=0.001;AMR_AF=0.0245;AFR_AF=0;EUR_AF=0.0258;SAS_AF=0.0041;AA=G|||;VT=SNP
2	146014017	rs1445299	C	G	100	PASS	AC=767;AF=0.153155;AN=5008;NS=2504;DP=20365;EAS_AF=0.003;AMR_AF=0.196;AFR_AF=0.149;EUR_AF=0.3201;SAS_AF=0.1115;AA=C|||;VT=SNP
2	146014437	rs112991607	A	G	100	PASS	AC=85;AF=0.0169728;AN=5008;NS=2504;DP=19163;EAS_AF=0;AMR_AF=0.0115;AFR_AF=0.0015;EUR_AF=0.0447;SAS_AF=0.0307;AA=A|||;VT=SNP
2	146014619	rs1816890	T	C	100	PASS	AC=2744;AF=0.547923;AN=5008;NS=2504;DP=18169;EAS_AF=0.244;AMR_AF=0.5951;AFR_AF=0.6104;EUR_AF=0.7356;SAS_AF=0.5501;AA=C|||;VT=SNP
2	146014787	rs71428055	G	T	100	PASS	AC=77;AF=0.0153754;AN=5008;NS=2504;DP=18901;EAS_AF=0;AMR_AF=0.0115;AFR_AF=0.0008;EUR_AF=0.0278;SAS_AF=0.0409;AA=G|||;VT=SNP
2	146015229	rs114964326	G	A	100	PASS	AC=37;AF=0.00738818;AN=5008;NS=2504;DP=17556;EAS_AF=0;AMR_AF=0.013;AFR_AF=0.0008;EUR_AF=0.0258;SAS_AF=0.001;AA=G|||;VT=SNP
2	146015334	rs6756883	G	A	100	PASS	AC=1552;AF=0.309904;AN=5008;NS=2504;DP=17242;EAS_AF=0.1339;AMR_AF=0.3055;AFR_AF=0.4236;EUR_AF=0.4304;SAS_AF=0.2168;AA=A|||;VT=SNP
2	146015947	rs1445300	A	G	100	PASS	AC=412;AF=0.0822684;AN=5008;NS=2504;DP=20335;EAS_AF=0.1071;AMR_AF=0.0807;AFR_AF=0.0303;EUR_AF=0.1133;SAS_AF=0.0961;AA=A|||;VT=SNP
2	146016278	rs62167203	C	T	100	PASS	AC=411;AF=0.0820687;AN=5008;NS=2504;DP=21089;EAS_AF=0.1062;AMR_AF=0.0807;AFR_AF=0.031;EUR_AF=0.1133;SAS_AF=0.0951;AA=C|||;VT=SNP
2	146016572	rs17409500	A	G	100	PASS	AC=713;AF=0.142372;AN=5008;NS=2504;DP=20727;EAS_AF=0.003;AMR_AF=0.1931;AFR_AF=0.1135;EUR_AF=0.3181;SAS_AF=0.1084;AA=A|||;VT=SNP
2	146017296	rs62167204	G	T	100	PASS	AC=413;AF=0.0824681;AN=5008;NS=2504;DP=13379;EAS_AF=0.1062;AMR_AF=0.0807;AFR_AF=0.031;EUR_AF=0.1143;SAS_AF=0.0961;AA=G|||;VT=SNP
2	146017755	rs75966369	C	T	100	PASS	AC=25;AF=0.00499201;AN=5008;NS=2504;DP=16752;EAS_AF=0;AMR_AF=0.0043;AFR_AF=0.0008;EUR_AF=0.0179;SAS_AF=0.0031;AA=C|||;VT=SNP
2	146020412	rs142202753	G	A	100	PASS	AC=35;AF=0.00698882;AN=5008;NS=2504;DP=16239;EAS_AF=0;AMR_AF=0.0072;AFR_AF=0.0015;EUR_AF=0.0229;SAS_AF=0.0051;AA=G|||;VT=SNP
2	146020452	rs967295	G	T	100	PASS	AC=422;AF=0.0842652;AN=5008;NS=2504;DP=15971;EAS_AF=0.1062;AMR_AF=0.0807;AFR_AF=0.0386;EUR_AF=0.1133;SAS_AF=0.0961;AA=G|||;VT=SNP
2	146020837	rs72993337	T	C	100	PASS	AC=585;AF=0.116813;AN=5008;NS=2504;DP=15796;EAS_AF=0.1081;AMR_AF=0.0937;AFR_AF=0.1528;EUR_AF=0.1133;SAS_AF=0.0971;AA=T|||;VT=SNP
2	146022310	rs113774217	C	T	100	PASS	AC=60;AF=0.0119808;AN=5008;NS=2504;DP=17773;EAS_AF=0;AMR_AF=0.0159;AFR_AF=0;EUR_AF=0.0288;SAS_AF=0.0204;AA=C|||;VT=SNP
2	146022438	rs17481424	G	T	100	PASS	AC=413;AF=0.0824681;AN=5008;NS=2504;DP=16000;EAS_AF=0.1062;AMR_AF=0.0807;AFR_AF=0.0318;EUR_AF=0.1133;SAS_AF=0.0961;AA=G|||;VT=SNP
2	146022590	rs71428056	T	A	100	PASS	AC=75;AF=0.014976;AN=5008;NS=2504;DP=16661;EAS_AF=0;AMR_AF=0.0144;AFR_AF=0.0015;EUR_AF=0.0358;SAS_AF=0.0276;AA=T|||;VT=SNP
2	146022682	rs2008155	T	A	100	PASS	AC=287;AF=0.0573083;AN=5008;NS=2504;DP=14099;EAS_AF=0.0238;AMR_AF=0.0216;AFR_AF=0.1672;EUR_AF=0.005;SAS_AF=0.0225;AA=A|||;VT=SNP
2	146022997	rs62167206	C	T	100	PASS	AC=413;AF=0.0824681;AN=5008;NS=2504;DP=15769;EAS_AF=0.1062;AMR_AF=0.0807;AFR_AF=0.0318;EUR_AF=0.1133;SAS_AF=0.0961;AA=C|||;VT=SNP
2	146023607	rs10928243	T	C	100	PASS	AC=1439;AF=0.28734;AN=5008;NS=2504;DP=18538;EAS_AF=0.127;AMR_AF=0.3112;AFR_AF=0.3419;EUR_AF=0.3022;SAS_AF=0.3466;AA=T|||;VT=SNP
2	146025140	rs62167207	G	A	100	PASS	AC=413;AF=0.0824681;AN=5008;NS=2504;DP=20027;EAS_AF=0.1062;AMR_AF=0.0821;AFR_AF=0.031;EUR_AF=0.1133;SAS_AF=0.0961;AA=G|||;VT=SNP
2	146027193	rs13412382	G	A	100	PASS	AC=1537;AF=0.306909;AN=5008;NS=2504;DP=19642;EAS_AF=0.1359;AMR_AF=0.2911;AFR_AF=0.4304;EUR_AF=0.4165;SAS_AF=0.2147;AA=A|||;VT=SNP
2	146028558	rs13003259	G	A	100	PASS	AC=975;AF=0.194688;AN=5008;NS=2504;DP=16727;EAS_AF=0.3234;AMR_AF=0.1225;AFR_AF=0.0242;EUR_AF=0.2386;SAS_AF=0.2986;AA=G|||;VT=SNP
2	146030581	rs13385877	T	A	100	PASS	AC=22;AF=0.00439297;AN=5008;NS=2504;DP=15244;EAS_AF=0;AMR_AF=0.0014;AFR_AF=0.0008;EUR_AF=0.0149;SAS_AF=0.0051;AA=T|||;VT=SNP
2	146030590	rs13385881	T	A	100	PASS	AC=3002;AF=0.599441;AN=5008;NS=2504;DP=14619;EAS_AF=0.2401;AMR_AF=0.6153;AFR_AF=0.798;EUR_AF=0.7346;SAS_AF=0.5511;AA=A|||;VT=SNP
2	146031558	rs113747019	A	T	100	PASS	AC=436;AF=0.0870607;AN=5008;NS=2504;DP=17193;EAS_AF=0.1081;AMR_AF=0.085;AFR_AF=0.0454;EUR_AF=0.1133;SAS_AF=0.0961;AA=A|||;VT=SNP
2	146031994	rs7572589	C	T	100	PASS	AC=1164;AF=0.232428;AN=5008;NS=2504;DP=16248;EAS_AF=0.1042;AMR_AF=0.3055;AFR_AF=0.1626;EUR_AF=0.3111;SAS_AF=0.3262;AA=T|||;VT=SNP
2	146032023	rs62167208	C	T	100	PASS	AC=445;AF=0.0888578;AN=5008;NS=2504;DP=16111;EAS_AF=0.1081;AMR_AF=0.085;AFR_AF=0.0522;EUR_AF=0.1133;SAS_AF=0.0961;AA=c|||;VT=SNP
2	146033184	rs1117116	C	G	100	PASS	AC=1379;AF=0.275359;AN=5008;NS=2504;DP=17549;EAS_AF=0.1052;AMR_AF=0.3213;AFR_AF=0.3147;EUR_AF=0.3111;SAS_AF=0.3282;AA=C|||;VT=SNP
2	146033681	rs62167209	G	T	100	PASS	AC=444;AF=0.0886581;AN=5008;NS=2504;DP=18690;EAS_AF=0.1081;AMR_AF=0.085;AFR_AF=0.0514;EUR_AF=0.1133;SAS_AF=0.0961;AA=G|||;VT=SNP
2	146033958	rs9287369	G	A	100	PASS	AC=2703;AF=0.539736;AN=5008;NS=2504;DP=18407;EAS_AF=0.2411;AMR_AF=0.5965;AFR_AF=0.5976;EUR_AF=0.7276;SAS_AF=0.5358;AA=A|||;VT=SNP
2	146034325	rs76101206	C	T	100	PASS	AC=52;AF=0.0103834;AN=5008;NS=2504;DP=18518;EAS_AF=0.0367;AMR_AF=0.0014;AFR_AF=0;EUR_AF=0.0129;SAS_AF=0.001;AA=C|||;VT=SNP
2	146034665	rs4662236	A	G	100	PASS	AC=662;AF=0.132188;AN=5008;NS=2504;DP=19480;EAS_AF=0.003;AMR_AF=0.1729;AFR_AF=0.1089;EUR_AF=0.3002;SAS_AF=0.0951;AA=A|||;VT=SNP
2	146034723	rs4233570	A	G	100	PASS	AC=2721;AF=0.543331;AN=5008;NS=2504;DP=17895;EAS_AF=0.2401;AMR_AF=0.5965;AFR_AF=0.6097;EUR_AF=0.7296;SAS_AF=0.5368;AA=A|||;VT=SNP
2	146035049	rs62167210	A	C	100	PASS	AC=290;AF=0.0579073;AN=5008;NS=2504;DP=20074;EAS_AF=0.1022;AMR_AF=0.0663;AFR_AF=0.0151;EUR_AF=0.0666;SAS_AF=0.0552;AA=A|||;VT=SNP
2	146035130	rs2381710	C	T	100	PASS	AC=1368;AF=0.273163;AN=5008;NS=2504;DP=18980;EAS_AF=0.1042;AMR_AF=0.3213;AFR_AF=0.3139;EUR_AF=0.3111;SAS_AF=0.319;AA=C|||;VT=SNP
2	146035275	rs4662237	A	G	100	PASS	AC=2720;AF=0.543131;AN=5008;NS=2504;DP=18339;EAS_AF=0.2401;AMR_AF=0.5965;AFR_AF=0.6097;EUR_AF=0.7286;SAS_AF=0.5368;AA=A|||;VT=SNP
2	146035401	rs4662238	A	G	100	PASS	AC=2719;AF=0.542931;AN=5008;NS=2504;DP=17779;EAS_AF=0.2401;AMR_AF=0.5965;AFR_AF=0.6097;EUR_AF=0.7296;SAS_AF=0.5348;AA=G|||;VT=SNP
2	146036140	rs10169888	T	G	100	PASS	AC=2934;AF=0.585863;AN=5008;NS=2504;DP=9478;EAS_AF=0.2827;AMR_AF=0.6037;AFR_AF=0.73;EUR_AF=0.7296;SAS_AF=0.5429;AA=G|||;VT=SNP
2	146036615	rs62167211	A	G	100	PASS	AC=291;AF=0.058107;AN=5008;NS=2504;DP=18111;EAS_AF=0.1022;AMR_AF=0.0663;AFR_AF=0.0151;EUR_AF=0.0666;SAS_AF=0.0562;AA=A|||;VT=SNP
2	146037564	rs895219	T	C	100	PASS	AC=605;AF=0.120807;AN=5008;NS=2504;DP=22070;EAS_AF=0.003;AMR_AF=0.1715;AFR_AF=0.0681;EUR_AF=0.2982;SAS_AF=0.0951;AA=T|||;VT=SNP
2	146038445	rs62167212	G	C	100	PASS	AC=207;AF=0.0413339;AN=5008;NS=2504;DP=18834;EAS_AF=0;AMR_AF=0.0634;AFR_AF=0.0038;EUR_AF=0.1342;SAS_AF=0.0235;AA=G|||;VT=SNP
2	146038678	rs78191828	T	A	100	PASS	AC=34;AF=0.00678914;AN=5008;NS=2504;DP=18112;EAS_AF=0;AMR_AF=0.0029;AFR_AF=0.0015;EUR_AF=0.0288;SAS_AF=0.001;AA=T|||;VT=SNP
2	146039027	rs6750386	C	T	100	PASS	AC=1488;AF=0.297125;AN=5008;NS=2504;DP=19926;EAS_AF=0.1042;AMR_AF=0.33;AFR_AF=0.4002;EUR_AF=0.3111;SAS_AF=0.319;AA=C|||;VT=SNP
2	146039101	rs58930260	C	T	100	PASS	AC=680;AF=0.135783;AN=5008;NS=2504;DP=20616;EAS_AF=0.003;AMR_AF=0.1758;AFR_AF=0.1225;EUR_AF=0.2982;SAS_AF=0.0951;AA=C|||;VT=SNP
2	146039170	rs62167213	A	C	100	PASS	AC=540;AF=0.107827;AN=5008;NS=2504;DP=20641;EAS_AF=0.003;AMR_AF=0.1657;AFR_AF=0.0242;EUR_AF=0.2962;SAS_AF=0.0941;AA=A|||;VT=SNP
2	146039529	rs2381711	G	A	100	PASS	AC=2798;AF=0.558706;AN=5008;NS=2504;DP=16542;EAS_AF=0.2401;AMR_AF=0.6009;AFR_AF=0.6664;EUR_AF=0.7286;SAS_AF=0.5368;AA=A|||;VT=SNP
2	146039752	rs62167214	A	C	100	PASS	AC=680;AF=0.135783;AN=5008;NS=2504;DP=15165;EAS_AF=0.003;AMR_AF=0.1758;AFR_AF=0.1225;EUR_AF=0.2982;SAS_AF=0.0951;AA=A|||;VT=SNP
2	146039791	rs56679869	T	C	100	PASS	AC=487;AF=0.0972444;AN=5008;NS=2504;DP=14318;EAS_AF=0.1558;AMR_AF=0.085;AFR_AF=0.0454;EUR_AF=0.1133;SAS_AF=0.0992;AA=T|||;VT=SNP
2	146040086	rs17481452	T	C	100	PASS	AC=492;AF=0.0982428;AN=5008;NS=2504;DP=17180;EAS_AF=0.1558;AMR_AF=0.085;AFR_AF=0.0492;EUR_AF=0.1133;SAS_AF=0.0992;AA=T|||;VT=SNP
2	146041295	rs10203950	G	A	100	PASS	AC=2334;AF=0.466054;AN=5008;NS=2504;DP=17943;EAS_AF=0.131;AMR_AF=0.5159;AFR_AF=0.612;EUR_AF=0.6133;SAS_AF=0.4274;AA=A|||;VT=SNP
2	146042234	rs2197362	C	T	100	PASS	AC=427;AF=0.0852636;AN=5008;NS=2504;DP=16960;EAS_AF=0.0992;AMR_AF=0.062;AFR_AF=0.0522;EUR_AF=0.1233;SAS_AF=0.093;AA=c|||;VT=SNP
2	146042568	rs72860535	C	T	100	PASS	AC=108;AF=0.0215655;AN=5008;NS=2504;DP=17097;EAS_AF=0.0248;AMR_AF=0.0086;AFR_AF=0.0386;EUR_AF=0.0099;SAS_AF=0.0164;AA=C|||;VT=SNP
2	146042595	rs138281946	T	C	100	PASS	AC=74;AF=0.0147764;AN=5008;NS=2504;DP=16735;EAS_AF=0;AMR_AF=0.0086;AFR_AF=0;EUR_AF=0.0169;SAS_AF=0.0521;AA=T|||;VT=SNP
2	146043010	rs12691707	A	C	100	PASS	AC=4262;AF=0.851038;AN=5008;NS=2504;DP=16010;EAS_AF=0.9851;AMR_AF=0.9179;AFR_AF=0.5666;EUR_AF=0.9553;SAS_AF=0.9427;AA=C|||;VT=SNP
2	146043472	rs141829143	C	G	100	PASS	AC=50;AF=0.00998403;AN=5008;NS=2504;DP=19668;EAS_AF=0;AMR_AF=0.0231;AFR_AF=0.0008;EUR_AF=0.0258;SAS_AF=0.0072;AA=C|||;VT=SNP
2	146043983	rs17481466	A	G	100	PASS	AC=56;AF=0.0111821;AN=5008;NS=2504;DP=19266;EAS_AF=0;AMR_AF=0.0202;AFR_AF=0;EUR_AF=0.0417;SAS_AF=0;AA=A|||;VT=SNP
2	146044052	rs1822881	A	G	100	PASS	AC=1239;AF=0.247404;AN=5008;NS=2504;DP=20086;EAS_AF=0.0992;AMR_AF=0.2752;AFR_AF=0.2421;EUR_AF=0.3012;SAS_AF=0.3323;AA=A|||;VT=SNP
2	146045060	rs17409597	T	C	100	PASS	AC=1722;AF=0.34385;AN=5008;NS=2504;DP=17061;EAS_AF=0.3542;AMR_AF=0.4207;AFR_AF=0.1823;EUR_AF=0.499;SAS_AF=0.3374;AA=T|||;VT=SNP
2	146045565	rs11687420	A	T	100	PASS	AC=1251;AF=0.2498;AN=5008;NS=2504;DP=16083;EAS_AF=0.0972;AMR_AF=0.2767;AFR_AF=0.2474;EUR_AF=0.3022;SAS_AF=0.3374;AA=A|||;VT=SNP
2	146045643	rs62167216	G	T	100	PASS	AC=1597;AF=0.31889;AN=5008;NS=2504;DP=14702;EAS_AF=0.3065;AMR_AF=0.4078;AFR_AF=0.1566;EUR_AF=0.4811;SAS_AF=0.3211;AA=G|||;VT=SNP
2	146045655	rs12998573	C	T	100	PASS	AC=1576;AF=0.314696;AN=5008;NS=2504;DP=14405;EAS_AF=0.3056;AMR_AF=0.4063;AFR_AF=0.1415;EUR_AF=0.4821;SAS_AF=0.3211;AA=C|||;VT=SNP
2	146045741	rs34457764	A	G	100	PASS	AC=47;AF=0.00938498;AN=5008;NS=2504;DP=12370;EAS_AF=0;AMR_AF=0.0029;AFR_AF=0.0008;EUR_AF=0.0249;SAS_AF=0.0194;AA=A|||;VT=SNP
2	146046344	rs1445304	T	C	100	PASS	AC=3641;AF=0.727037;AN=5008;NS=2504;DP=20907;EAS_AF=0.6825;AMR_AF=0.8055;AFR_AF=0.5424;EUR_AF=0.9354;SAS_AF=0.7526;AA=C|||;VT=SNP
2	146047105	rs1445305	G	A	100	PASS	AC=576;AF=0.115016;AN=5008;NS=2504;DP=19486;EAS_AF=0.2302;AMR_AF=0.0965;AFR_AF=0.0893;EUR_AF=0.0984;SAS_AF=0.0613;AA=G|||;VT=SNP
2	146047148	rs10199895	A	T	100	PASS	AC=21;AF=0.00419329;AN=5008;NS=2504;DP=19817;EAS_AF=0;AMR_AF=0.0014;AFR_AF=0.0008;EUR_AF=0.0149;SAS_AF=0.0041;AA=A|||;VT=SNP
2	146047666	rs74451754	A	G	100	PASS	AC=217;AF=0.0433307;AN=5008;NS=2504;DP=17575;EAS_AF=0.001;AMR_AF=0.0576;AFR_AF=0.0053;EUR_AF=0.1093;SAS_AF=0.0603;AA=A|||;VT=SNP
2	146047790	rs72860543	A	G	100	PASS	AC=1094;AF=0.21845;AN=5008;NS=2504;DP=18944;EAS_AF=0.3145;AMR_AF=0.183;AFR_AF=0.2073;EUR_AF=0.1133;SAS_AF=0.2679;AA=A|||;VT=SNP
2	146049676	rs35484537	A	T	100	PASS	AC=742;AF=0.148163;AN=5008;NS=2504;DP=14466;EAS_AF=0.0079;AMR_AF=0.1844;AFR_AF=0.112;EUR_AF=0.2982;SAS_AF=0.1616;AA=A|||;VT=SNP
2	146050106	rs36081742	A	C	100	PASS	AC=853;AF=0.170327;AN=5008;NS=2504;DP=15065;EAS_AF=0.0079;AMR_AF=0.2046;AFR_AF=0.1195;EUR_AF=0.3509;SAS_AF=0.1963;AA=A|||;VT=SNP
2	146050955	rs10187272	C	A	100	PASS	AC=1147;AF=0.229034;AN=5008;NS=2504;DP=15264;EAS_AF=0.3978;AMR_AF=0.2565;AFR_AF=0.2156;EUR_AF=0.1302;SAS_AF=0.1554;AA=C|||;VT=SNP
2	146051752	rs10496976	C	T	100	PASS	AC=1100;AF=0.219649;AN=5008;NS=2504;DP=15734;EAS_AF=0.3532;AMR_AF=0.255;AFR_AF=0.2156;EUR_AF=0.1302;SAS_AF=0.1544;AA=C|||;VT=SNP
2	146051973	rs111910549	T	C	100	PASS	AC=108;AF=0.0215655;AN=5008;NS=2504;DP=17649;EAS_AF=0;AMR_AF=0.0202;AFR_AF=0.0068;EUR_AF=0.0517;SAS_AF=0.0337;AA=T|||;VT=SNP
2	146052043	rs55980532	C	T	100	PASS	AC=426;AF=0.0850639;AN=5008;NS=2504;DP=17686;EAS_AF=0.1875;AMR_AF=0.0663;AFR_AF=0.0303;EUR_AF=0.0994;SAS_AF=0.0521;AA=C|||;VT=SNP
2	146052765	rs56315201	C	T	100	PASS	AC=416;AF=0.0830671;AN=5008;NS=2504;DP=13836;EAS_AF=0.1875;AMR_AF=0.0663;AFR_AF=0.0219;EUR_AF=0.1004;SAS_AF=0.0521;AA=C|||;VT=SNP
2	146052775	rs75852062	G	A	100	PASS	AC=145;AF=0.0289537;AN=5008;NS=2504;DP=13638;EAS_AF=0;AMR_AF=0.0562;AFR_AF=0.0053;EUR_AF=0.0905;SAS_AF=0.0082;AA=G|||;VT=SNP
2	146052776	rs77025596	C	A	100	PASS	AC=145;AF=0.0289537;AN=5008;NS=2504;DP=13671;EAS_AF=0;AMR_AF=0.0562;AFR_AF=0.0053;EUR_AF=0.0905;SAS_AF=0.0082;AA=C|||;VT=SNP
2	146053154	rs78763186	C	T	100	PASS	AC=414;AF=0.0826677;AN=5008;NS=2504;DP=14418;EAS_AF=0.1875;AMR_AF=0.0648;AFR_AF=0.0219;EUR_AF=0.0994;SAS_AF=0.0521;AA=C|||;VT=SNP
2	146053387	rs6710241	C	G	100	PASS	AC=1015;AF=0.202676;AN=5008;NS=2504;DP=13906;EAS_AF=0.3502;AMR_AF=0.1599;AFR_AF=0.1558;EUR_AF=0.1074;SAS_AF=0.2423;AA=C|||;VT=SNP
2	146054849	rs1838381	T	C	100	PASS	AC=3707;AF=0.740216;AN=5008;NS=2504;DP=18004;EAS_AF=0.6954;AMR_AF=0.8156;AFR_AF=0.6059;EUR_AF=0.8926;SAS_AF=0.7577;AA=C|||;VT=SNP
2	146055736	rs35536462	T	C	100	PASS	AC=883;AF=0.176318;AN=5008;NS=2504;DP=16367;EAS_AF=0.0079;AMR_AF=0.2061;AFR_AF=0.1415;EUR_AF=0.3499;SAS_AF=0.1973;AA=T|||;VT=SNP
2	146057728	rs67228941	C	T	100	PASS	AC=739;AF=0.147564;AN=5008;NS=2504;DP=17013;EAS_AF=0.0079;AMR_AF=0.1859;AFR_AF=0.1112;EUR_AF=0.2962;SAS_AF=0.1605;AA=C|||;VT=SNP
2	146058646	rs16824761	A	C	100	PASS	AC=1147;AF=0.229034;AN=5008;NS=2504;DP=17119;EAS_AF=0.4226;AMR_AF=0.2507;AFR_AF=0.2005;EUR_AF=0.1302;SAS_AF=0.1544;AA=A|||;VT=SNP
2	146058726	rs13003470	G	T	100	PASS	AC=736;AF=0.146965;AN=5008;NS=2504;DP=17241;EAS_AF=0.0079;AMR_AF=0.1844;AFR_AF=0.1112;EUR_AF=0.2952;SAS_AF=0.1595;AA=G|||;VT=SNP
2	146058877	rs75287887	C	T	100	PASS	AC=34;AF=0.00678914;AN=5008;NS=2504;DP=13243;EAS_AF=0;AMR_AF=0.0144;AFR_AF=0.0023;EUR_AF=0.0209;SAS_AF=0;AA=C|||;VT=SNP
2	146060422	rs55639614	C	G	100	PASS	AC=387;AF=0.0772764;AN=5008;NS=2504;DP=17858;EAS_AF=0.1776;AMR_AF=0.0504;AFR_AF=0.0219;EUR_AF=0.0895;SAS_AF=0.0552;AA=C|||;VT=SNP
2	146060858	rs13423475	C	T	100	PASS	AC=1099;AF=0.219449;AN=5008;NS=2504;DP=17236;EAS_AF=0.377;AMR_AF=0.2507;AFR_AF=0.2005;EUR_AF=0.1292;SAS_AF=0.1534;AA=C|||;VT=SNP
2	146060909	rs73962297	T	G	100	PASS	AC=134;AF=0.0267572;AN=5008;NS=2504;DP=15768;EAS_AF=0.0109;AMR_AF=0.0245;AFR_AF=0.0431;EUR_AF=0.0298;SAS_AF=0.0194;AA=T|||;VT=SNP
2	146061250	rs74631846	C	T	100	PASS	AC=386;AF=0.0770767;AN=5008;NS=2504;DP=17047;EAS_AF=0.1776;AMR_AF=0.049;AFR_AF=0.0219;EUR_AF=0.0905;SAS_AF=0.0542;AA=C|||;VT=SNP
2	146063613	rs145821561	C	T	100	PASS	AC=46;AF=0.0091853;AN=5008;NS=2504;DP=15770;EAS_AF=0;AMR_AF=0.0029;AFR_AF=0.0008;EUR_AF=0.0249;SAS_AF=0.0184;AA=C|||;VT=SNP
2	146064667	rs113469670	T	A	100	PASS	AC=78;AF=0.0155751;AN=5008;NS=2504;DP=14043;EAS_AF=0.0109;AMR_AF=0.0245;AFR_AF=0.0015;EUR_AF=0.0288;SAS_AF=0.0194;AA=T|||;VT=SNP
2	146065101	rs76267778	G	A	100	PASS	AC=111;AF=0.0221645;AN=5008;NS=2504;DP=16323;EAS_AF=0;AMR_AF=0.0202;AFR_AF=0.0068;EUR_AF=0.0527;SAS_AF=0.0358;AA=G|||;VT=SNP
2	146065332	rs111980433	A	G	100	PASS	AC=88;AF=0.0175719;AN=5008;NS=2504;DP=17305;EAS_AF=0;AMR_AF=0.0101;AFR_AF=0.0023;EUR_AF=0.0437;SAS_AF=0.0348;AA=A|||;VT=SNP
2	146065560	rs146805261	T	G	100	PASS	AC=15;AF=0.00299521;AN=5008;NS=2504;DP=19752;EAS_AF=0;AMR_AF=0.0101;AFR_AF=0;EUR_AF=0.003;SAS_AF=0.0051;AA=T|||;VT=SNP
2	146065640	rs1445302	T	G	100	PASS	AC=1097;AF=0.21905;AN=5008;NS=2504;DP=19948;EAS_AF=0.375;AMR_AF=0.2507;AFR_AF=0.2005;EUR_AF=0.1292;SAS_AF=0.1534;AA=T|||;VT=SNP
2	146066008	rs78434477	T	C	100	PASS	AC=388;AF=0.077476;AN=5008;NS=2504;DP=20429;EAS_AF=0.1776;AMR_AF=0.049;AFR_AF=0.0219;EUR_AF=0.0905;SAS_AF=0.0562;AA=T|||;VT=SNP
2	146066118	rs2166088	A	C	100	PASS	AC=1085;AF=0.216653;AN=5008;NS=2504;DP=15506;EAS_AF=0.374;AMR_AF=0.2507;AFR_AF=0.1921;EUR_AF=0.1292;SAS_AF=0.1534;AA=A|||;VT=SNP
2	146066283	rs34219305	G	A	100	PASS	AC=744;AF=0.148562;AN=5008;NS=2504;DP=16191;EAS_AF=0.0079;AMR_AF=0.1844;AFR_AF=0.112;EUR_AF=0.2992;SAS_AF=0.1626;AA=A|||;VT=SNP
2	146066503	rs72860563	G	A	100	PASS	AC=1076;AF=0.214856;AN=5008;NS=2504;DP=16337;EAS_AF=0.1012;AMR_AF=0.2767;AFR_AF=0.1218;EUR_AF=0.2942;SAS_AF=0.3323;AA=G|||;VT=SNP
2	146066999	rs114654100	G	A	100	PASS	AC=148;AF=0.0295527;AN=5008;NS=2504;DP=17203;EAS_AF=0;AMR_AF=0.1052;AFR_AF=0.0038;EUR_AF=0.0497;SAS_AF=0.0204;AA=g|||;VT=SNP
2	146067503	rs77006103	G	A	100	PASS	AC=389;AF=0.0776757;AN=5008;NS=2504;DP=18430;EAS_AF=0.1776;AMR_AF=0.049;AFR_AF=0.0219;EUR_AF=0.0905;SAS_AF=0.0573;AA=G|||;VT=SNP
2	146067879	rs76226453	G	T	100	PASS	AC=89;AF=0.0177716;AN=5008;NS=2504;DP=15251;EAS_AF=0.0109;AMR_AF=0.0245;AFR_AF=0.0098;EUR_AF=0.0288;SAS_AF=0.0194;AA=G|||;VT=SNP
2	146068096	rs7609091	T	C	100	PASS	AC=698;AF=0.139377;AN=5008;NS=2504;DP=19489;EAS_AF=0.0079;AMR_AF=0.1816;AFR_AF=0.0825;EUR_AF=0.2972;SAS_AF=0.1595;AA=T|||;VT=SNP
2	146068391	rs73962299	T	G	100	PASS	AC=264;AF=0.0527157;AN=5008;NS=2504;DP=19135;EAS_AF=0.0109;AMR_AF=0.0461;AFR_AF=0.0658;EUR_AF=0.0815;SAS_AF=0.0532;AA=T|||;VT=SNP
2	146068496	rs17409653	T	C	100	PASS	AC=739;AF=0.147564;AN=5008;NS=2504;DP=19680;EAS_AF=0.0079;AMR_AF=0.1844;AFR_AF=0.112;EUR_AF=0.2972;SAS_AF=0.1595;AA=T|||;VT=SNP
2	146069157	rs112657232	C	G	100	PASS	AC=86;AF=0.0171725;AN=5008;NS=2504;DP=19854;EAS_AF=0;AMR_AF=0.0173;AFR_AF=0.0008;EUR_AF=0.0517;SAS_AF=0.0215;AA=C|||;VT=SNP
2	146069517	rs79097064	G	A	100	PASS	AC=388;AF=0.077476;AN=5008;NS=2504;DP=20782;EAS_AF=0.1776;AMR_AF=0.049;AFR_AF=0.0219;EUR_AF=0.0905;SAS_AF=0.0562;AA=G|||;VT=SNP
2	146069778	rs76513496	G	A	100	PASS	AC=146;AF=0.0291534;AN=5008;NS=2504;DP=20939;EAS_AF=0.0069;AMR_AF=0.0274;AFR_AF=0.0348;EUR_AF=0.0219;SAS_AF=0.0532;AA=G|||;VT=SNP
2	146069920	rs56225718	T	G	100	PASS	AC=125;AF=0.0249601;AN=5008;NS=2504;DP=18992;EAS_AF=0.0109;AMR_AF=0.0245;AFR_AF=0.0363;EUR_AF=0.0298;SAS_AF=0.0194;AA=T|||;VT=SNP
2	146069923	rs113747797	C	T	100	PASS	AC=108;AF=0.0215655;AN=5008;NS=2504;DP=18968;EAS_AF=0;AMR_AF=0.0202;AFR_AF=0.0068;EUR_AF=0.0517;SAS_AF=0.0337;AA=C|||;VT=SNP
2	146070089	rs58073177	G	A	100	PASS	AC=1339;AF=0.267372;AN=5008;NS=2504;DP=17692;EAS_AF=0.1964;AMR_AF=0.268;AFR_AF=0.2141;EUR_AF=0.4463;SAS_AF=0.228;AA=A|||;VT=SNP
2	146070148	rs80310165	A	C	100	PASS	AC=125;AF=0.0249601;AN=5008;NS=2504;DP=18985;EAS_AF=0.0109;AMR_AF=0.0245;AFR_AF=0.0363;EUR_AF=0.0298;SAS_AF=0.0194;AA=A|||;VT=SNP
2	146070282	rs113751998	T	A	100	PASS	AC=666;AF=0.132987;AN=5008;NS=2504;DP=18770;EAS_AF=0.0079;AMR_AF=0.1729;AFR_AF=0.1112;EUR_AF=0.2744;SAS_AF=0.1176;AA=T|||;VT=SNP
2	146070695	rs62167238	C	T	100	PASS	AC=666;AF=0.132987;AN=5008;NS=2504;DP=18422;EAS_AF=0.0079;AMR_AF=0.1729;AFR_AF=0.112;EUR_AF=0.2744;SAS_AF=0.1166;AA=C|||;VT=SNP
2	146071387	rs17481550	T	C	100	PASS	AC=264;AF=0.0527157;AN=5008;NS=2504;DP=20538;EAS_AF=0.0109;AMR_AF=0.0461;AFR_AF=0.0658;EUR_AF=0.0815;SAS_AF=0.0532;AA=T|||;VT=SNP
2	146071853	rs10180522	A	C	100	PASS	AC=1075;AF=0.214657;AN=5008;NS=2504;DP=20289;EAS_AF=0.1022;AMR_AF=0.2767;AFR_AF=0.1218;EUR_AF=0.2932;SAS_AF=0.3313;AA=A|||;VT=SNP
2	146072174	rs115576779	T	C	100	PASS	AC=49;AF=0.00978435;AN=5008;NS=2504;DP=19852;EAS_AF=0;AMR_AF=0.0216;AFR_AF=0.0008;EUR_AF=0.0258;SAS_AF=0.0072;AA=T|||;VT=SNP
2	146072584	rs73962301	T	C	100	PASS	AC=242;AF=0.0483227;AN=5008;NS=2504;DP=18304;EAS_AF=0.0109;AMR_AF=0.0447;AFR_AF=0.0499;EUR_AF=0.0815;SAS_AF=0.0532;AA=T|||;VT=SNP
2	146072805	rs73962302	A	G	100	PASS	AC=244;AF=0.048722;AN=5008;NS=2504;DP=16442;EAS_AF=0.0109;AMR_AF=0.0447;AFR_AF=0.0499;EUR_AF=0.0815;SAS_AF=0.0552;AA=A|||;VT=SNP
2	146073277	rs79553859	G	A	100	PASS	AC=103;AF=0.0205671;AN=5008;NS=2504;DP=17187;EAS_AF=0;AMR_AF=0.0303;AFR_AF=0.0038;EUR_AF=0.0507;SAS_AF=0.0266;AA=G|||;VT=SNP
2	146073677	rs12479082	C	T	100	PASS	AC=125;AF=0.0249601;AN=5008;NS=2504;DP=20477;EAS_AF=0.0109;AMR_AF=0.0245;AFR_AF=0.0363;EUR_AF=0.0298;SAS_AF=0.0194;AA=C|||;VT=SNP
2	146074300	rs73964003	A	G	100	PASS	AC=125;AF=0.0249601;AN=5008;NS=2504;DP=21534;EAS_AF=0.0109;AMR_AF=0.0245;AFR_AF=0.0363;EUR_AF=0.0298;SAS_AF=0.0194;AA=A|||;VT=SNP
2	146074566	rs79336376	G	T	100	PASS	AC=108;AF=0.0215655;AN=5008;NS=2504;DP=22687;EAS_AF=0;AMR_AF=0.0202;AFR_AF=0.0068;EUR_AF=0.0517;SAS_AF=0.0337;AA=G|||;VT=SNP
2	146074587	rs79661939	C	A	100	PASS	AC=393;AF=0.0784744;AN=5008;NS=2504;DP=22261;EAS_AF=0.1766;AMR_AF=0.0476;AFR_AF=0.0219;EUR_AF=0.0905;SAS_AF=0.0634;AA=T|||;VT=SNP
2	146074994	rs78898493	C	T	100	PASS	AC=14;AF=0.00279553;AN=5008;NS=2504;DP=20784;EAS_AF=0;AMR_AF=0.0014;AFR_AF=0.0008;EUR_AF=0.0109;SAS_AF=0.001;AA=C|||;VT=SNP
2	146075286	rs77491762	T	C	100	PASS	AC=394;AF=0.0786741;AN=5008;NS=2504;DP=21747;EAS_AF=0.1776;AMR_AF=0.049;AFR_AF=0.0212;EUR_AF=0.0905;SAS_AF=0.0634;AA=T|||;VT=SNP
2	146075538	rs76960191	G	A	100	PASS	AC=111;AF=0.0221645;AN=5008;NS=2504;DP=16443;EAS_AF=0;AMR_AF=0.0317;AFR_AF=0.0038;EUR_AF=0.0577;SAS_AF=0.0266;AA=G|||;VT=SNP
2	146076433	rs80182591	T	C	100	PASS	AC=244;AF=0.048722;AN=5008;NS=2504;DP=18310;EAS_AF=0.0109;AMR_AF=0.0447;AFR_AF=0.0499;EUR_AF=0.0815;SAS_AF=0.0552;AA=T|||;VT=SNP
2	146076595	rs78446654	T	C	100	PASS	AC=372;AF=0.0742812;AN=5008;NS=2504;DP=17840;EAS_AF=0.1776;AMR_AF=0.0476;AFR_AF=0.0053;EUR_AF=0.0905;SAS_AF=0.0634;AA=T|||;VT=SNP
2	146076738	rs77668256	A	G	100	PASS	AC=16;AF=0.00319489;AN=5008;NS=2504;DP=18774;EAS_AF=0;AMR_AF=0.0014;AFR_AF=0;EUR_AF=0.0149;SAS_AF=0;AA=A|||;VT=SNP
2	146076778	rs13005641	C	G	100	PASS	AC=1060;AF=0.211661;AN=5008;NS=2504;DP=17607;EAS_AF=0.3284;AMR_AF=0.1729;AFR_AF=0.1498;EUR_AF=0.1292;SAS_AF=0.2873;AA=C|||;VT=SNP
2	146076896	rs112280524	G	A	100	PASS	AC=132;AF=0.0263578;AN=5008;NS=2504;DP=16805;EAS_AF=0;AMR_AF=0.0216;AFR_AF=0.0227;EUR_AF=0.0517;SAS_AF=0.0358;AA=G|||;VT=SNP
2	146077047	rs10176428	G	A	100	PASS	AC=1014;AF=0.202476;AN=5008;NS=2504;DP=15948;EAS_AF=0.373;AMR_AF=0.2334;AFR_AF=0.202;EUR_AF=0.1133;SAS_AF=0.0971;AA=G|||;VT=SNP
2	146077791	rs6722986	T	C	100	PASS	AC=395;AF=0.0788738;AN=5008;NS=2504;DP=17295;EAS_AF=0.1776;AMR_AF=0.049;AFR_AF=0.0219;EUR_AF=0.0905;SAS_AF=0.0634;AA=T|||;VT=SNP
2	146077842	rs6723081	T	A	100	PASS	AC=1425;AF=0.284545;AN=5008;NS=2504;DP=16192;EAS_AF=0.1994;AMR_AF=0.2839;AFR_AF=0.2088;EUR_AF=0.4632;SAS_AF=0.2914;AA=A|||;VT=SNP
2	146078481	rs72860574	A	G	100	PASS	AC=752;AF=0.15016;AN=5008;NS=2504;DP=16275;EAS_AF=0.0109;AMR_AF=0.1888;AFR_AF=0.112;EUR_AF=0.2913;SAS_AF=0.1728;AA=A|||;VT=SNP
2	146078530	rs12615682	G	A	100	PASS	AC=1062;AF=0.212061;AN=5008;NS=2504;DP=16782;EAS_AF=0.3284;AMR_AF=0.1729;AFR_AF=0.1498;EUR_AF=0.1312;SAS_AF=0.2873;AA=G|||;VT=SNP
2	146078814	rs62167239	A	G	100	PASS	AC=1018;AF=0.203275;AN=5008;NS=2504;DP=17308;EAS_AF=0.0218;AMR_AF=0.2349;AFR_AF=0.1778;EUR_AF=0.3728;SAS_AF=0.228;AA=G|||;VT=SNP
2	146079174	rs17481592	T	C	100	PASS	AC=110;AF=0.0219649;AN=5008;NS=2504;DP=18512;EAS_AF=0;AMR_AF=0.0202;AFR_AF=0.0068;EUR_AF=0.0517;SAS_AF=0.0358;AA=T|||;VT=SNP
2	146079223	rs79529897	T	G	100	PASS	AC=37;AF=0.00738818;AN=5008;NS=2504;DP=18716;EAS_AF=0;AMR_AF=0.0101;AFR_AF=0.0015;EUR_AF=0.0249;SAS_AF=0.0031;AA=T|||;VT=SNP
2	146079446	rs75075839	C	G	100	PASS	AC=395;AF=0.0788738;AN=5008;NS=2504;DP=18968;EAS_AF=0.1776;AMR_AF=0.049;AFR_AF=0.0219;EUR_AF=0.0905;SAS_AF=0.0634;AA=C|||;VT=SNP
2	146080159	rs11683947	C	T	100	PASS	AC=3244;AF=0.647764;AN=5008;NS=2504;DP=19401;EAS_AF=0.8006;AMR_AF=0.6916;AFR_AF=0.5477;EUR_AF=0.5368;SAS_AF=0.7086;AA=C|||;VT=SNP
2	146080228	rs1992616	C	T	100	PASS	AC=4271;AF=0.852835;AN=5008;NS=2504;DP=17909;EAS_AF=0.8224;AMR_AF=0.9265;AFR_AF=0.7322;EUR_AF=0.9095;SAS_AF=0.9366;AA=T|||;VT=SNP
2	146080769	rs16855358	A	G	100	PASS	AC=1060;AF=0.211661;AN=5008;NS=2504;DP=14246;EAS_AF=0.3284;AMR_AF=0.1729;AFR_AF=0.1498;EUR_AF=0.1292;SAS_AF=0.2873;AA=A|||;VT=SNP
2	146080971	rs17481606	G	T	100	PASS	AC=752;AF=0.15016;AN=5008;NS=2504;DP=16803;EAS_AF=0.0109;AMR_AF=0.1888;AFR_AF=0.112;EUR_AF=0.2913;SAS_AF=0.1728;AA=G|||;VT=SNP
2	146081232	rs13002665	G	A	100	PASS	AC=45;AF=0.00898562;AN=5008;NS=2504;DP=19836;EAS_AF=0;AMR_AF=0.0029;AFR_AF=0.0008;EUR_AF=0.0239;SAS_AF=0.0184;AA=G|||;VT=SNP
2	146082154	rs78942374	G	A	100	PASS	AC=13;AF=0.00259585;AN=5008;NS=2504;DP=16333;EAS_AF=0;AMR_AF=0.0072;AFR_AF=0;EUR_AF=0.006;SAS_AF=0.002;AA=G|||;VT=SNP
2	146082440	rs10188215	T	C	100	PASS	AC=1017;AF=0.203075;AN=5008;NS=2504;DP=17249;EAS_AF=0.375;AMR_AF=0.2349;AFR_AF=0.202;EUR_AF=0.1133;SAS_AF=0.0971;AA=T|||;VT=SNP
2	146082589	rs10175957	G	C	100	PASS	AC=3814;AF=0.761581;AN=5008;NS=2504;DP=17548;EAS_AF=0.6716;AMR_AF=0.8213;AFR_AF=0.7526;EUR_AF=0.8708;SAS_AF=0.7117;AA=C|||;VT=SNP
2	146083333	rs10496977	T	C	100	PASS	AC=291;AF=0.058107;AN=5008;NS=2504;DP=18416;EAS_AF=0.0109;AMR_AF=0.0476;AFR_AF=0.084;EUR_AF=0.0815;SAS_AF=0.0552;AA=C|||;VT=SNP
2	146084180	rs34521840	C	T	100	PASS	AC=45;AF=0.00898562;AN=5008;NS=2504;DP=18763;EAS_AF=0;AMR_AF=0.0029;AFR_AF=0.0008;EUR_AF=0.0239;SAS_AF=0.0184;AA=C|||;VT=SNP
2	146084289	rs56744548	C	T	100	PASS	AC=392;AF=0.0782748;AN=5008;NS=2504;DP=20168;EAS_AF=0.1746;AMR_AF=0.049;AFR_AF=0.0219;EUR_AF=0.0905;SAS_AF=0.0634;AA=C|||;VT=SNP
2	146084738	rs59491189	A	G	100	PASS	AC=369;AF=0.0736821;AN=5008;NS=2504;DP=18785;EAS_AF=0.1746;AMR_AF=0.0476;AFR_AF=0.0053;EUR_AF=0.0905;SAS_AF=0.0634;AA=A|||;VT=SNP
2	146085089	rs17481648	A	G	100	PASS	AC=1403;AF=0.280152;AN=5008;NS=2504;DP=15106;EAS_AF=0.379;AMR_AF=0.3833;AFR_AF=0.112;EUR_AF=0.3807;SAS_AF=0.229;AA=A|||;VT=SNP
2	146085162	rs75452486	C	T	100	PASS	AC=88;AF=0.0175719;AN=5008;NS=2504;DP=15402;EAS_AF=0.0109;AMR_AF=0.0245;AFR_AF=0.0091;EUR_AF=0.0288;SAS_AF=0.0194;AA=C|||;VT=SNP
2	146085621	rs147033380	C	T	100	PASS	AC=42;AF=0.00838658;AN=5008;NS=2504;DP=18057;EAS_AF=0;AMR_AF=0.0202;AFR_AF=0.003;EUR_AF=0.0189;SAS_AF=0.0051;AA=C|||;VT=SNP
2	146085848	rs16824775	T	A	100	PASS	AC=1141;AF=0.227835;AN=5008;NS=2504;DP=17321;EAS_AF=0.1935;AMR_AF=0.1455;AFR_AF=0.3714;EUR_AF=0.1958;SAS_AF=0.1605;AA=A|||;VT=SNP
2	146086267	rs141747508	G	T	100	PASS	AC=42;AF=0.00838658;AN=5008;NS=2504;DP=19548;EAS_AF=0;AMR_AF=0.0202;AFR_AF=0.003;EUR_AF=0.0189;SAS_AF=0.0051;AA=G|||;VT=SNP
2	146086607	rs17409765	T	G	100	PASS	AC=292;AF=0.0583067;AN=5008;NS=2504;DP=19700;EAS_AF=0.0109;AMR_AF=0.0476;AFR_AF=0.0847;EUR_AF=0.0815;SAS_AF=0.0552;AA=G|||;VT=SNP
2	146086702	rs72860585	C	A	100	PASS	AC=145;AF=0.0289537;AN=5008;NS=2504;DP=18652;EAS_AF=0.0069;AMR_AF=0.0245;AFR_AF=0.0356;EUR_AF=0.0219;SAS_AF=0.0532;AA=C|||;VT=SNP
2	146087653	rs7590923	T	C	100	PASS	AC=2675;AF=0.534145;AN=5008;NS=2504;DP=18001;EAS_AF=0.4831;AMR_AF=0.6744;AFR_AF=0.3752;EUR_AF=0.6759;SAS_AF=0.5562;AA=T|||;VT=SNP
2	146087751	rs145693741	G	A	100	PASS	AC=23;AF=0.00459265;AN=5008;NS=2504;DP=19895;EAS_AF=0;AMR_AF=0.0159;AFR_AF=0;EUR_AF=0.0099;SAS_AF=0.002;AA=G|||;VT=SNP
2	146088142	rs76045440	C	G	100	PASS	AC=80;AF=0.0159744;AN=5008;NS=2504;DP=19335;EAS_AF=0;AMR_AF=0.0216;AFR_AF=0.0386;EUR_AF=0.0129;SAS_AF=0.001;AA=C|||;VT=SNP
2	146088170	rs1445307	G	C	100	PASS	AC=2678;AF=0.534744;AN=5008;NS=2504;DP=19235;EAS_AF=0.4831;AMR_AF=0.6758;AFR_AF=0.3775;EUR_AF=0.6759;SAS_AF=0.5552;AA=G|||;VT=SNP
2	146088197	rs76445040	C	T	100	PASS	AC=79;AF=0.0157748;AN=5008;NS=2504;DP=18076;EAS_AF=0.0109;AMR_AF=0.0245;AFR_AF=0.0023;EUR_AF=0.0288;SAS_AF=0.0194;AA=C|||;VT=SNP
2	146089033	rs78877375	C	T	100	PASS	AC=211;AF=0.0421326;AN=5008;NS=2504;DP=14743;EAS_AF=0.001;AMR_AF=0.0576;AFR_AF=0.0068;EUR_AF=0.1034;SAS_AF=0.0583;AA=C|||;VT=SNP
2	146089204	rs73964008	G	A	100	PASS	AC=125;AF=0.0249601;AN=5008;NS=2504;DP=19032;EAS_AF=0.0109;AMR_AF=0.0245;AFR_AF=0.0363;EUR_AF=0.0298;SAS_AF=0.0194;AA=G|||;VT=SNP
2	146089267	rs1822882	T	C	100	PASS	AC=3831;AF=0.764976;AN=5008;NS=2504;DP=19466;EAS_AF=0.6706;AMR_AF=0.8199;AFR_AF=0.7655;EUR_AF=0.8708;SAS_AF=0.7137;AA=C|||;VT=SNP
2	146089530	rs7598244	T	C	100	PASS	AC=163;AF=0.0325479;AN=5008;NS=2504;DP=17351;EAS_AF=0;AMR_AF=0.0231;AFR_AF=0.0454;EUR_AF=0.0517;SAS_AF=0.0358;AA=T|||;VT=SNP
2	146089614	rs183528028	C	T	100	PASS	AC=12;AF=0.00239617;AN=5008;NS=2504;DP=17541;EAS_AF=0;AMR_AF=0.0043;AFR_AF=0;EUR_AF=0.008;SAS_AF=0.001;AA=C|||;VT=SNP
2	146089754	rs6735129	G	A	100	PASS	AC=203;AF=0.0405351;AN=5008;NS=2504;DP=18260;EAS_AF=0.005;AMR_AF=0.0274;AFR_AF=0.087;EUR_AF=0.0229;SAS_AF=0.0419;AA=G|||;VT=SNP
2	146090174	rs10496978	G	A	100	PASS	AC=1546;AF=0.308706;AN=5008;NS=2504;DP=18193;EAS_AF=0.378;AMR_AF=0.3963;AFR_AF=0.2133;EUR_AF=0.3827;SAS_AF=0.228;AA=A|||;VT=SNP
2	146090293	rs55699770	C	T	100	PASS	AC=603;AF=0.120407;AN=5008;NS=2504;DP=15698;EAS_AF=0.1746;AMR_AF=0.0663;AFR_AF=0.1725;EUR_AF=0.0905;SAS_AF=0.0634;AA=C|||;VT=SNP
2	146090384	rs76303169	G	A	100	PASS	AC=84;AF=0.0167732;AN=5008;NS=2504;DP=16774;EAS_AF=0.005;AMR_AF=0.0144;AFR_AF=0.0045;EUR_AF=0.0219;SAS_AF=0.0419;AA=G|||;VT=SNP
2	146090630	rs7588120	C	T	100	PASS	AC=127;AF=0.0253594;AN=5008;NS=2504;DP=15786;EAS_AF=0.0109;AMR_AF=0.0245;AFR_AF=0.0378;EUR_AF=0.0298;SAS_AF=0.0194;AA=c|||;VT=SNP
2	146090647	rs78992624	C	G	100	PASS	AC=202;AF=0.0403355;AN=5008;NS=2504;DP=15910;EAS_AF=0.005;AMR_AF=0.0274;AFR_AF=0.0862;EUR_AF=0.0229;SAS_AF=0.0419;AA=C|||;VT=SNP
2	146091240	rs77181456	C	T	100	PASS	AC=108;AF=0.0215655;AN=5008;NS=2504;DP=18126;EAS_AF=0;AMR_AF=0.0202;AFR_AF=0.0068;EUR_AF=0.0517;SAS_AF=0.0337;AA=C|||;VT=SNP
2	146092756	rs13407123	T	C	100	PASS	AC=1060;AF=0.211661;AN=5008;NS=2504;DP=19167;EAS_AF=0.0992;AMR_AF=0.2723;AFR_AF=0.1256;EUR_AF=0.2863;SAS_AF=0.3241;AA=T|||;VT=SNP
2	146093003	rs73964009	G	A	100	PASS	AC=1136;AF=0.226837;AN=5008;NS=2504;DP=21495;EAS_AF=0.1935;AMR_AF=0.1455;AFR_AF=0.3714;EUR_AF=0.1948;SAS_AF=0.1564;AA=A|||;VT=SNP
2	146093014	rs73964010	G	A	100	PASS	AC=290;AF=0.0579073;AN=5008;NS=2504;DP=21570;EAS_AF=0.0109;AMR_AF=0.0476;AFR_AF=0.0847;EUR_AF=0.0815;SAS_AF=0.0532;AA=G|||;VT=SNP
2	146093092	rs10177949	C	T	100	PASS	AC=2674;AF=0.533946;AN=5008;NS=2504;DP=19144;EAS_AF=0.4772;AMR_AF=0.6772;AFR_AF=0.3782;EUR_AF=0.6759;SAS_AF=0.5552;AA=T|||;VT=SNP
2	146093119	rs17409807	A	G	100	PASS	AC=1136;AF=0.226837;AN=5008;NS=2504;DP=18786;EAS_AF=0.1935;AMR_AF=0.1455;AFR_AF=0.3714;EUR_AF=0.1948;SAS_AF=0.1564;AA=G|||;VT=SNP
2	146093170	rs77549031	A	G	100	PASS	AC=203;AF=0.0405351;AN=5008;NS=2504;DP=17957;EAS_AF=0.0079;AMR_AF=0.0274;AFR_AF=0.0862;EUR_AF=0.0229;SAS_AF=0.0399;AA=A|||;VT=SNP
2	146093594	rs7587356	A	C	100	PASS	AC=290;AF=0.0579073;AN=5008;NS=2504;DP=11166;EAS_AF=0.0109;AMR_AF=0.0476;AFR_AF=0.0847;EUR_AF=0.0815;SAS_AF=0.0532;AA=C|||;VT=SNP
2	146093914	rs114633476	A	G	100	PASS	AC=13;AF=0.00259585;AN=5008;NS=2504;DP=16135;EAS_AF=0;AMR_AF=0.0058;AFR_AF=0.0008;EUR_AF=0.008;SAS_AF=0;AA=A|||;VT=SNP
2	146093918	rs56222306	A	C	100	PASS	AC=591;AF=0.118011;AN=5008;NS=2504;DP=16053;EAS_AF=0.1746;AMR_AF=0.0663;AFR_AF=0.1634;EUR_AF=0.0905;SAS_AF=0.0634;AA=A|||;VT=SNP
2	146094224	rs78006276	C	T	100	PASS	AC=199;AF=0.0397364;AN=5008;NS=2504;DP=17580;EAS_AF=0.005;AMR_AF=0.0274;AFR_AF=0.0862;EUR_AF=0.0229;SAS_AF=0.0389;AA=C|||;VT=SNP
2	146095070	rs1516144	T	G	100	PASS	AC=1135;AF=0.226637;AN=5008;NS=2504;DP=18971;EAS_AF=0.1935;AMR_AF=0.1455;AFR_AF=0.3707;EUR_AF=0.1948;SAS_AF=0.1564;AA=G|||;VT=SNP
2	146095406	rs17409821	C	T	100	PASS	AC=140;AF=0.0279553;AN=5008;NS=2504;DP=20581;EAS_AF=0.001;AMR_AF=0.0216;AFR_AF=0.0295;EUR_AF=0.0517;SAS_AF=0.0337;AA=c|||;VT=SNP
2	146095468	rs12373773	T	C	100	PASS	AC=645;AF=0.128794;AN=5008;NS=2504;DP=19451;EAS_AF=0.1746;AMR_AF=0.0706;AFR_AF=0.202;EUR_AF=0.0905;SAS_AF=0.0634;AA=T|||;VT=SNP
2	146095570	rs17481723	G	A	100	PASS	AC=137;AF=0.0273562;AN=5008;NS=2504;DP=19176;EAS_AF=0;AMR_AF=0.0331;AFR_AF=0.0151;EUR_AF=0.0696;SAS_AF=0.0245;AA=G|||;VT=SNP
2	146095575	rs28608895	C	T	100	PASS	AC=1052;AF=0.210064;AN=5008;NS=2504;DP=19123;EAS_AF=0.0972;AMR_AF=0.2723;AFR_AF=0.1233;EUR_AF=0.2853;SAS_AF=0.3221;AA=C|||;VT=SNP
2	146096100	rs2138451	A	C	100	PASS	AC=393;AF=0.0784744;AN=5008;NS=2504;DP=14790;EAS_AF=0.1766;AMR_AF=0.049;AFR_AF=0.0219;EUR_AF=0.0895;SAS_AF=0.0634;AA=A|||;VT=SNP
2	146096783	rs1022335	T	A	100	PASS	AC=2035;AF=0.40635;AN=5008;NS=2504;DP=17745;EAS_AF=0.4692;AMR_AF=0.5;AFR_AF=0.3238;EUR_AF=0.3956;SAS_AF=0.3978;AA=T|||;VT=SNP
2	146097630	rs17409835	T	A	100	PASS	AC=574;AF=0.114617;AN=5008;NS=2504;DP=17163;EAS_AF=0.1181;AMR_AF=0.0893;AFR_AF=0.1112;EUR_AF=0.1213;SAS_AF=0.1268;AA=T|||;VT=SNP
2	146097827	rs1400084	G	A	100	PASS	AC=393;AF=0.0784744;AN=5008;NS=2504;DP=16502;EAS_AF=0;AMR_AF=0.049;AFR_AF=0.2156;EUR_AF=0.0338;SAS_AF=0.0409;AA=G|||;VT=SNP
2	146097963	rs1400085	A	G	100	PASS	AC=208;AF=0.0415335;AN=5008;NS=2504;DP=16083;EAS_AF=0;AMR_AF=0.0389;AFR_AF=0.0809;EUR_AF=0.0338;SAS_AF=0.0409;AA=A|||;VT=SNP
2	146098006	rs76653189	G	T	100	PASS	AC=573;AF=0.114417;AN=5008;NS=2504;DP=16914;EAS_AF=0.1181;AMR_AF=0.0893;AFR_AF=0.1104;EUR_AF=0.1213;SAS_AF=0.1268;AA=G|||;VT=SNP
2	146098343	rs60172980	G	A	100	PASS	AC=574;AF=0.114617;AN=5008;NS=2504;DP=14824;EAS_AF=0.1181;AMR_AF=0.0893;AFR_AF=0.1112;EUR_AF=0.1213;SAS_AF=0.1268;AA=G|||;VT=SNP
2	146099423	rs74403912	G	A	100	PASS	AC=393;AF=0.0784744;AN=5008;NS=2504;DP=19243;EAS_AF=0;AMR_AF=0.049;AFR_AF=0.2156;EUR_AF=0.0338;SAS_AF=0.0409;AA=G|||;VT=SNP
2	146099511	rs182985669	C	T	100	PASS	AC=16;AF=0.00319489;AN=5008;NS=2504;DP=20332;EAS_AF=0;AMR_AF=0.0101;AFR_AF=0.0008;EUR_AF=0.003;SAS_AF=0.0051;AA=C|||;VT=SNP
2	146099603	rs73964012	G	C	100	PASS	AC=1067;AF=0.213059;AN=5008;NS=2504;DP=20049;EAS_AF=0.1181;AMR_AF=0.1484;AFR_AF=0.388;EUR_AF=0.1581;SAS_AF=0.1769;AA=C|||;VT=SNP
2	146100039	rs113012019	G	A	100	PASS	AC=31;AF=0.0061901;AN=5008;NS=2504;DP=19562;EAS_AF=0;AMR_AF=0.0144;AFR_AF=0;EUR_AF=0.0189;SAS_AF=0.002;AA=G|||;VT=SNP
2	146100246	rs1588942	G	A	100	PASS	AC=425;AF=0.0848642;AN=5008;NS=2504;DP=18870;EAS_AF=0.1181;AMR_AF=0.0764;AFR_AF=0.0053;EUR_AF=0.1213;SAS_AF=0.1268;AA=G|||;VT=SNP
2	146100293	rs1112964	A	G	100	PASS	AC=554;AF=0.110623;AN=5008;NS=2504;DP=19312;EAS_AF=0.1181;AMR_AF=0.0893;AFR_AF=0.0961;EUR_AF=0.1213;SAS_AF=0.1268;AA=A|||;VT=SNP
2	146101224	rs10187072	C	T	100	PASS	AC=3089;AF=0.616813;AN=5008;NS=2504;DP=17919;EAS_AF=0.5873;AMR_AF=0.6369;AFR_AF=0.7315;EUR_AF=0.5249;SAS_AF=0.5726;AA=T|||;VT=SNP
2	146102023	rs73964018	A	G	100	PASS	AC=1056;AF=0.210863;AN=5008;NS=2504;DP=21789;EAS_AF=0.1181;AMR_AF=0.1484;AFR_AF=0.3797;EUR_AF=0.1581;SAS_AF=0.1769;AA=A|||;VT=SNP
2	146102263	rs75916216	T	C	100	PASS	AC=179;AF=0.0357428;AN=5008;NS=2504;DP=19335;EAS_AF=0;AMR_AF=0.0389;AFR_AF=0.059;EUR_AF=0.0338;SAS_AF=0.0409;AA=T|||;VT=SNP
2	146102334	rs78113149	G	A	100	PASS	AC=417;AF=0.0832668;AN=5008;NS=2504;DP=20547;EAS_AF=0;AMR_AF=0.0504;AFR_AF=0.233;EUR_AF=0.0338;SAS_AF=0.0409;AA=G|||;VT=SNP
2	146102696	rs13424045	T	C	100	PASS	AC=40;AF=0.00798722;AN=5008;NS=2504;DP=18935;EAS_AF=0;AMR_AF=0.0086;AFR_AF=0.0008;EUR_AF=0.0209;SAS_AF=0.0123;AA=T|||;VT=SNP
2	146102948	rs12992992	G	T	100	PASS	AC=71;AF=0.0141773;AN=5008;NS=2504;DP=18829;EAS_AF=0;AMR_AF=0.0101;AFR_AF=0;EUR_AF=0.0229;SAS_AF=0.0419;AA=G|||;VT=SNP
2	146103309	rs79931290	T	G	100	PASS	AC=419;AF=0.0836661;AN=5008;NS=2504;DP=17561;EAS_AF=0.002;AMR_AF=0.0504;AFR_AF=0.233;EUR_AF=0.0338;SAS_AF=0.0409;AA=T|||;VT=SNP
2	146103459	rs146929356	C	G	100	PASS	AC=47;AF=0.00938498;AN=5008;NS=2504;DP=17214;EAS_AF=0.002;AMR_AF=0.0173;AFR_AF=0;EUR_AF=0.0159;SAS_AF=0.0174;AA=C|||;VT=SNP
2	146103605	rs12998905	A	G	100	PASS	AC=47;AF=0.00938498;AN=5008;NS=2504;DP=16005;EAS_AF=0;AMR_AF=0.0029;AFR_AF=0.0008;EUR_AF=0.0209;SAS_AF=0.0235;AA=A|||;VT=SNP
2	146103688	rs10445671	G	A	100	PASS	AC=566;AF=0.113019;AN=5008;NS=2504;DP=13846;EAS_AF=0.119;AMR_AF=0.0893;AFR_AF=0.1044;EUR_AF=0.1213;SAS_AF=0.1268;AA=G|||;VT=SNP
2	146103876	rs78080185	A	G	100	PASS	AC=234;AF=0.0467252;AN=5008;NS=2504;DP=14619;EAS_AF=0.002;AMR_AF=0.0403;AFR_AF=0.0983;EUR_AF=0.0338;SAS_AF=0.0409;AA=A|||;VT=SNP
2	146105254	rs10445672	T	C	100	PASS	AC=1071;AF=0.213858;AN=5008;NS=2504;DP=17846;EAS_AF=0.121;AMR_AF=0.1484;AFR_AF=0.3888;EUR_AF=0.1581;SAS_AF=0.1769;AA=C|||;VT=SNP
2	146105275	rs10445673	A	T	100	PASS	AC=71;AF=0.0141773;AN=5008;NS=2504;DP=17813;EAS_AF=0.001;AMR_AF=0.0317;AFR_AF=0.003;EUR_AF=0.0358;SAS_AF=0.0082;AA=A|||;VT=SNP
2	146105625	rs77855846	C	A	100	PASS	AC=181;AF=0.0361422;AN=5008;NS=2504;DP=17487;EAS_AF=0.002;AMR_AF=0.0389;AFR_AF=0.059;EUR_AF=0.0338;SAS_AF=0.0409;AA=C|||;VT=SNP
2	146106291	rs73964022	C	A	100	PASS	AC=1057;AF=0.211062;AN=5008;NS=2504;DP=20233;EAS_AF=0.119;AMR_AF=0.1484;AFR_AF=0.3797;EUR_AF=0.1581;SAS_AF=0.1769;AA=A|||;VT=SNP
2	146106518	rs16824790	T	C	100	PASS	AC=272;AF=0.0543131;AN=5008;NS=2504;DP=18331;EAS_AF=0;AMR_AF=0.1427;AFR_AF=0.0083;EUR_AF=0.1223;SAS_AF=0.0399;AA=T|||;VT=SNP
2	146106611	rs7590051	G	A	100	PASS	AC=553;AF=0.110423;AN=5008;NS=2504;DP=17911;EAS_AF=0.1171;AMR_AF=0.0893;AFR_AF=0.0961;EUR_AF=0.1213;SAS_AF=0.1268;AA=G|||;VT=SNP
2	146107481	rs80103020	A	G	100	PASS	AC=419;AF=0.0836661;AN=5008;NS=2504;DP=17721;EAS_AF=0.002;AMR_AF=0.0504;AFR_AF=0.233;EUR_AF=0.0338;SAS_AF=0.0409;AA=A|||;VT=SNP
2	146108135	rs113985837	T	C	100	PASS	AC=419;AF=0.0836661;AN=5008;NS=2504;DP=17460;EAS_AF=0.002;AMR_AF=0.0504;AFR_AF=0.233;EUR_AF=0.0338;SAS_AF=0.0409;AA=T|||;VT=SNP
2	146108342	rs56247953	A	G	100	PASS	AC=1054;AF=0.210463;AN=5008;NS=2504;DP=19089;EAS_AF=0.1171;AMR_AF=0.1484;AFR_AF=0.3797;EUR_AF=0.1581;SAS_AF=0.1759;AA=G|||;VT=SNP
2	146108348	rs56179570	A	T	100	PASS	AC=1054;AF=0.210463;AN=5008;NS=2504;DP=19075;EAS_AF=0.1171;AMR_AF=0.1484;AFR_AF=0.3797;EUR_AF=0.1581;SAS_AF=0.1759;AA=T|||;VT=SNP
2	146108380	rs1996289	A	G	100	PASS	AC=816;AF=0.162939;AN=5008;NS=2504;DP=19264;EAS_AF=0.3591;AMR_AF=0.2046;AFR_AF=0.1082;EUR_AF=0.0785;SAS_AF=0.092;AA=A|||;VT=SNP
2	146108819	rs12479200	C	T	100	PASS	AC=571;AF=0.114018;AN=5008;NS=2504;DP=18583;EAS_AF=0.003;AMR_AF=0.1657;AFR_AF=0.0461;EUR_AF=0.2873;SAS_AF=0.1053;AA=C|||;VT=SNP
2	146109283	rs56032934	C	T	100	PASS	AC=563;AF=0.11242;AN=5008;NS=2504;DP=18153;EAS_AF=0.1161;AMR_AF=0.0893;AFR_AF=0.1051;EUR_AF=0.1213;SAS_AF=0.1258;AA=C|||;VT=SNP
2	146110492	rs72861707	A	T	100	PASS	AC=256;AF=0.0511182;AN=5008;NS=2504;DP=18125;EAS_AF=0.0357;AMR_AF=0.0259;AFR_AF=0.0219;EUR_AF=0.0646;SAS_AF=0.1104;AA=A|||;VT=SNP
2	146110996	rs185928645	G	A	100	PASS	AC=11;AF=0.00219649;AN=5008;NS=2504;DP=13863;EAS_AF=0;AMR_AF=0;AFR_AF=0;EUR_AF=0.0109;SAS_AF=0;AA=G|||;VT=SNP
2	146111968	rs16824798	T	C	100	PASS	AC=1529;AF=0.305312;AN=5008;NS=2504;DP=12151;EAS_AF=0.4157;AMR_AF=0.3256;AFR_AF=0.0651;EUR_AF=0.4433;SAS_AF=0.3599;AA=T|||;VT=SNP
2	146111971	rs10928245	T	C	100	PASS	AC=1122;AF=0.224042;AN=5008;NS=2504;DP=12333;EAS_AF=0.3194;AMR_AF=0.2954;AFR_AF=0.1899;EUR_AF=0.1928;SAS_AF=0.1534;AA=T|||;VT=SNP
2	146112242	rs62167241	G	T	100	PASS	AC=148;AF=0.0295527;AN=5008;NS=2504;DP=19036;EAS_AF=0;AMR_AF=0.049;AFR_AF=0.0045;EUR_AF=0.0994;SAS_AF=0.0082;AA=G|||;VT=SNP
2	146112279	rs12622835	G	T	100	PASS	AC=1122;AF=0.224042;AN=5008;NS=2504;DP=19260;EAS_AF=0.3194;AMR_AF=0.2954;AFR_AF=0.1899;EUR_AF=0.1928;SAS_AF=0.1534;AA=A|||;VT=SNP
2	146112465	rs16824802	C	T	100	PASS	AC=1274;AF=0.254393;AN=5008;NS=2504;DP=16760;EAS_AF=0.3194;AMR_AF=0.3084;AFR_AF=0.2958;EUR_AF=0.1948;SAS_AF=0.1544;AA=C|||;VT=SNP
2	146113097	rs188631322	A	G	100	PASS	AC=14;AF=0.00279553;AN=5008;NS=2504;DP=18039;EAS_AF=0;AMR_AF=0.0086;AFR_AF=0;EUR_AF=0.003;SAS_AF=0.0051;AA=A|||;VT=SNP
2	146113324	rs77731034	A	G	100	PASS	AC=20;AF=0.00399361;AN=5008;NS=2504;DP=16549;EAS_AF=0;AMR_AF=0.0058;AFR_AF=0.0008;EUR_AF=0.008;SAS_AF=0.0072;AA=A|||;VT=SNP
2	146113434	rs72861712	T	C	100	PASS	AC=746;AF=0.148962;AN=5008;NS=2504;DP=16223;EAS_AF=0.0863;AMR_AF=0.1715;AFR_AF=0.1831;EUR_AF=0.0755;SAS_AF=0.227;AA=T|||;VT=SNP
2	146113733	rs961414	G	T	100	PASS	AC=2856;AF=0.570288;AN=5008;NS=2504;DP=14649;EAS_AF=0.5575;AMR_AF=0.6297;AFR_AF=0.6157;EUR_AF=0.501;SAS_AF=0.5511;AA=T|||;VT=SNP
2	146113816	rs16824810	T	A	100	PASS	AC=1275;AF=0.254593;AN=5008;NS=2504;DP=14368;EAS_AF=0.3194;AMR_AF=0.3084;AFR_AF=0.2965;EUR_AF=0.1948;SAS_AF=0.1544;AA=T|||;VT=SNP
2	146114071	rs7596680	C	G	100	PASS	AC=2858;AF=0.570687;AN=5008;NS=2504;DP=10929;EAS_AF=0.5575;AMR_AF=0.6297;AFR_AF=0.6172;EUR_AF=0.501;SAS_AF=0.5511;AA=G|||;VT=SNP
2	146114318	rs141598281	G	A	100	PASS	AC=81;AF=0.0161741;AN=5008;NS=2504;DP=14417;EAS_AF=0;AMR_AF=0.0648;AFR_AF=0.0023;EUR_AF=0.0179;SAS_AF=0.0153;AA=G|||;VT=SNP
2	146114391	rs113064916	T	C	100	PASS	AC=26;AF=0.00519169;AN=5008;NS=2504;DP=18257;EAS_AF=0;AMR_AF=0.0058;AFR_AF=0.0008;EUR_AF=0.0169;SAS_AF=0.0041;AA=T|||;VT=SNP
2	146114898	rs4422110	C	T	100	PASS	AC=2855;AF=0.570088;AN=5008;NS=2504;DP=20838;EAS_AF=0.5575;AMR_AF=0.6297;AFR_AF=0.6157;EUR_AF=0.501;SAS_AF=0.5501;AA=T|||;VT=SNP
2	146115237	rs11675757	C	T	100	PASS	AC=1274;AF=0.254393;AN=5008;NS=2504;DP=21050;EAS_AF=0.3194;AMR_AF=0.3084;AFR_AF=0.2965;EUR_AF=0.1948;SAS_AF=0.1534;AA=c|||;VT=SNP
2	146115632	rs13400797	T	C	100	PASS	AC=1276;AF=0.254792;AN=5008;NS=2504;DP=18991;EAS_AF=0.3204;AMR_AF=0.3084;AFR_AF=0.2965;EUR_AF=0.1948;SAS_AF=0.1544;AA=T|||;VT=SNP
2	146115691	rs13387473	C	G	100	PASS	AC=1301;AF=0.259784;AN=5008;NS=2504;DP=19249;EAS_AF=0.3204;AMR_AF=0.3112;AFR_AF=0.3132;EUR_AF=0.1958;SAS_AF=0.1544;AA=C|||;VT=SNP
2	146115977	rs13401165	T	C	100	PASS	AC=1274;AF=0.254393;AN=5008;NS=2504;DP=17190;EAS_AF=0.3204;AMR_AF=0.3084;AFR_AF=0.2965;EUR_AF=0.1948;SAS_AF=0.1524;AA=T|||;VT=SNP
2	146116015	rs6756426	G	T	100	PASS	AC=696;AF=0.138978;AN=5008;NS=2504;DP=17092;EAS_AF=0.0843;AMR_AF=0.1671;AFR_AF=0.1513;EUR_AF=0.0746;SAS_AF=0.2249;AA=T|||;VT=SNP
2	146116028	rs6727617	A	C	100	PASS	AC=695;AF=0.138778;AN=5008;NS=2504;DP=17152;EAS_AF=0.0843;AMR_AF=0.1671;AFR_AF=0.1498;EUR_AF=0.0746;SAS_AF=0.226;AA=A|||;VT=SNP
2	146117422	rs116689938	A	C	100	PASS	AC=14;AF=0.00279553;AN=5008;NS=2504;DP=17111;EAS_AF=0;AMR_AF=0.0058;AFR_AF=0.0008;EUR_AF=0.0089;SAS_AF=0;AA=A|||;VT=SNP
2	146118069	rs1474011	G	A	100	PASS	AC=2795;AF=0.558107;AN=5008;NS=2504;DP=16582;EAS_AF=0.5585;AMR_AF=0.6239;AFR_AF=0.5688;EUR_AF=0.504;SAS_AF=0.5521;AA=A|||;VT=SNP
2	146118192	rs16824821	C	T	100	PASS	AC=695;AF=0.138778;AN=5008;NS=2504;DP=16757;EAS_AF=0.0853;AMR_AF=0.1671;AFR_AF=0.1498;EUR_AF=0.0746;SAS_AF=0.2249;AA=C|||;VT=SNP
2	146118393	rs16824823	C	T	100	PASS	AC=698;AF=0.139377;AN=5008;NS=2504;DP=16787;EAS_AF=0.0853;AMR_AF=0.1671;AFR_AF=0.1498;EUR_AF=0.0746;SAS_AF=0.228;AA=T|||;VT=SNP
2	146119018	rs1533426	G	A	100	PASS	AC=1820;AF=0.363419;AN=5008;NS=2504;DP=16212;EAS_AF=0.4415;AMR_AF=0.3501;AFR_AF=0.1505;EUR_AF=0.492;SAS_AF=0.4479;AA=G|||;VT=SNP
2	146119647	rs6430080	C	A	100	PASS	AC=1821;AF=0.363618;AN=5008;NS=2504;DP=17556;EAS_AF=0.4415;AMR_AF=0.3501;AFR_AF=0.1513;EUR_AF=0.492;SAS_AF=0.4479;AA=C|||;VT=SNP
2	146119838	rs16824827	C	A	100	PASS	AC=697;AF=0.139177;AN=5008;NS=2504;DP=17587;EAS_AF=0.0853;AMR_AF=0.1671;AFR_AF=0.1498;EUR_AF=0.0746;SAS_AF=0.227;AA=C|||;VT=SNP
2	146120225	rs111989261	G	C	100	PASS	AC=45;AF=0.00898562;AN=5008;NS=2504;DP=17456;EAS_AF=0;AMR_AF=0.0101;AFR_AF=0.0182;EUR_AF=0.0129;SAS_AF=0.001;AA=G|||;VT=SNP
2	146120237	rs1040174	G	C	100	PASS	AC=2095;AF=0.418331;AN=5008;NS=2504;DP=17797;EAS_AF=0.4732;AMR_AF=0.4568;AFR_AF=0.4175;EUR_AF=0.4294;SAS_AF=0.3241;AA=G|||;VT=SNP
2	146120317	rs72861730	G	T	100	PASS	AC=697;AF=0.139177;AN=5008;NS=2504;DP=20565;EAS_AF=0.0853;AMR_AF=0.1671;AFR_AF=0.1498;EUR_AF=0.0746;SAS_AF=0.227;AA=G|||;VT=SNP
2	146120511	rs1040173	C	T	100	PASS	AC=2095;AF=0.418331;AN=5008;NS=2504;DP=20387;EAS_AF=0.4742;AMR_AF=0.4568;AFR_AF=0.4168;EUR_AF=0.4294;SAS_AF=0.3241;AA=C|||;VT=SNP
2	146120564	rs16824829	G	C	100	PASS	AC=697;AF=0.139177;AN=5008;NS=2504;DP=19052;EAS_AF=0.0853;AMR_AF=0.1671;AFR_AF=0.1498;EUR_AF=0.0746;SAS_AF=0.227;AA=G|||;VT=SNP
2	146121571	rs13001011	A	G	100	PASS	AC=50;AF=0.00998403;AN=5008;NS=2504;DP=12390;EAS_AF=0;AMR_AF=0.0043;AFR_AF=0.0008;EUR_AF=0.0278;SAS_AF=0.0184;AA=A|||;VT=SNP
2	146122063	rs55780693	A	G	100	PASS	AC=20;AF=0.00399361;AN=5008;NS=2504;DP=13502;EAS_AF=0;AMR_AF=0.0043;AFR_AF=0;EUR_AF=0.0099;SAS_AF=0.0072;AA=A|||;VT=SNP
2	146122322	rs16824836	C	G	100	PASS	AC=615;AF=0.122804;AN=5008;NS=2504;DP=15970;EAS_AF=0.0853;AMR_AF=0.1628;AFR_AF=0.09;EUR_AF=0.0746;SAS_AF=0.227;AA=C|||;VT=SNP
2	146122486	rs16824838	T	G	100	PASS	AC=615;AF=0.122804;AN=5008;NS=2504;DP=16746;EAS_AF=0.0853;AMR_AF=0.1628;AFR_AF=0.09;EUR_AF=0.0746;SAS_AF=0.227;AA=T|||;VT=SNP
2	146122551	rs13034670	T	G	100	PASS	AC=2097;AF=0.41873;AN=5008;NS=2504;DP=16923;EAS_AF=0.4732;AMR_AF=0.4568;AFR_AF=0.4191;EUR_AF=0.4294;SAS_AF=0.3241;AA=T|||;VT=SNP
2	146122609	rs72861741	T	G	100	PASS	AC=697;AF=0.139177;AN=5008;NS=2504;DP=17046;EAS_AF=0.0853;AMR_AF=0.1671;AFR_AF=0.1498;EUR_AF=0.0746;SAS_AF=0.227;AA=T|||;VT=SNP
2	146122738	rs72861744	G	T	100	PASS	AC=697;AF=0.139177;AN=5008;NS=2504;DP=15447;EAS_AF=0.0853;AMR_AF=0.1671;AFR_AF=0.1498;EUR_AF=0.0746;SAS_AF=0.227;AA=G|||;VT=SNP
2	146122776	rs72861745	C	T	100	PASS	AC=818;AF=0.163339;AN=5008;NS=2504;DP=15480;EAS_AF=0.1538;AMR_AF=0.1484;AFR_AF=0.1172;EUR_AF=0.2346;SAS_AF=0.1728;AA=C|||;VT=SNP
2	146122936	rs13009175	C	T	100	PASS	AC=2815;AF=0.562101;AN=5008;NS=2504;DP=14690;EAS_AF=0.5585;AMR_AF=0.6268;AFR_AF=0.5825;EUR_AF=0.505;SAS_AF=0.5511;AA=T|||;VT=SNP
2	146123058	rs7571606	T	A	100	PASS	AC=1823;AF=0.364018;AN=5008;NS=2504;DP=13177;EAS_AF=0.4415;AMR_AF=0.3516;AFR_AF=0.152;EUR_AF=0.492;SAS_AF=0.4479;AA=t|||;VT=SNP
2	146123280	rs10803511	T	C	100	PASS	AC=2816;AF=0.5623;AN=5008;NS=2504;DP=11257;EAS_AF=0.5585;AMR_AF=0.6268;AFR_AF=0.5832;EUR_AF=0.505;SAS_AF=0.5511;AA=C|||;VT=SNP
2	146124454	rs17481869	C	A	100	PASS	AC=145;AF=0.0289537;AN=5008;NS=2504;DP=16391;EAS_AF=0;AMR_AF=0.0375;AFR_AF=0.0091;EUR_AF=0.0805;SAS_AF=0.0266;AA=C|||;VT=SNP
2	146124776	rs2138445	A	C	100	PASS	AC=2828;AF=0.564696;AN=5008;NS=2504;DP=18961;EAS_AF=0.5585;AMR_AF=0.6268;AFR_AF=0.5923;EUR_AF=0.505;SAS_AF=0.5511;AA=C|||;VT=SNP
2	146125131	rs9287371	T	A	100	PASS	AC=699;AF=0.139577;AN=5008;NS=2504;DP=21347;EAS_AF=0.0863;AMR_AF=0.1671;AFR_AF=0.1505;EUR_AF=0.0746;SAS_AF=0.227;AA=T|||;VT=SNP
2	146125394	rs9287372	A	G	100	PASS	AC=2821;AF=0.563299;AN=5008;NS=2504;DP=19859;EAS_AF=0.5585;AMR_AF=0.6268;AFR_AF=0.587;EUR_AF=0.505;SAS_AF=0.5511;AA=G|||;VT=SNP
2	146125523	rs10427255	C	T	100	PASS	AC=2821;AF=0.563299;AN=5008;NS=2504;DP=18746;EAS_AF=0.5585;AMR_AF=0.6268;AFR_AF=0.587;EUR_AF=0.505;SAS_AF=0.5511;AA=T|||;VT=SNP
2	146126060	rs12471376	G	A	100	PASS	AC=663;AF=0.132388;AN=5008;NS=2504;DP=14759;EAS_AF=0.3155;AMR_AF=0.1945;AFR_AF=0.0061;EUR_AF=0.1193;SAS_AF=0.0838;AA=G|||;VT=SNP
2	146127622	rs1949331	T	C	100	PASS	AC=2088;AF=0.416933;AN=5008;NS=2504;DP=18996;EAS_AF=0.4722;AMR_AF=0.4568;AFR_AF=0.4123;EUR_AF=0.4304;SAS_AF=0.3241;AA=T|||;VT=SNP
2	146127927	rs72861759	A	T	100	PASS	AC=81;AF=0.0161741;AN=5008;NS=2504;DP=13870;EAS_AF=0;AMR_AF=0.0648;AFR_AF=0.0023;EUR_AF=0.0179;SAS_AF=0.0153;AA=A|||;VT=SNP
2	146128324	rs72861761	A	G	100	PASS	AC=830;AF=0.165735;AN=5008;NS=2504;DP=11239;EAS_AF=0.1528;AMR_AF=0.1484;AFR_AF=0.1263;EUR_AF=0.2346;SAS_AF=0.1738;AA=A|||;VT=SNP
2	146128539	rs10207381	T	C	100	PASS	AC=2089;AF=0.417133;AN=5008;NS=2504;DP=17666;EAS_AF=0.4722;AMR_AF=0.4568;AFR_AF=0.4138;EUR_AF=0.4294;SAS_AF=0.3241;AA=T|||;VT=SNP
2	146129223	rs1516136	A	T	100	PASS	AC=2087;AF=0.416733;AN=5008;NS=2504;DP=20041;EAS_AF=0.4722;AMR_AF=0.4568;AFR_AF=0.4123;EUR_AF=0.4294;SAS_AF=0.3241;AA=A|||;VT=SNP
2	146129264	rs10928246	G	A	100	PASS	AC=2087;AF=0.416733;AN=5008;NS=2504;DP=19020;EAS_AF=0.4722;AMR_AF=0.4568;AFR_AF=0.4123;EUR_AF=0.4294;SAS_AF=0.3241;AA=G|||;VT=SNP
2	146129355	rs7426372	A	G	100	PASS	AC=1129;AF=0.225439;AN=5008;NS=2504;DP=17823;EAS_AF=0.3194;AMR_AF=0.2997;AFR_AF=0.1921;EUR_AF=0.1948;SAS_AF=0.1524;AA=A|||;VT=SNP
2	146129441	rs10803512	T	A	100	PASS	AC=2089;AF=0.417133;AN=5008;NS=2504;DP=19533;EAS_AF=0.4722;AMR_AF=0.4568;AFR_AF=0.4138;EUR_AF=0.4294;SAS_AF=0.3241;AA=T|||;VT=SNP
2	146129804	rs10198737	G	C	100	PASS	AC=2089;AF=0.417133;AN=5008;NS=2504;DP=18908;EAS_AF=0.4722;AMR_AF=0.4568;AFR_AF=0.4138;EUR_AF=0.4294;SAS_AF=0.3241;AA=C|||;VT=SNP
2	146129956	rs10211081	T	A	100	PASS	AC=2089;AF=0.417133;AN=5008;NS=2504;DP=21941;EAS_AF=0.4722;AMR_AF=0.4568;AFR_AF=0.4138;EUR_AF=0.4294;SAS_AF=0.3241;AA=T|||;VT=SNP
2	146130162	rs1400080	T	C	100	PASS	AC=709;AF=0.141573;AN=5008;NS=2504;DP=19190;EAS_AF=0.0863;AMR_AF=0.1671;AFR_AF=0.1581;EUR_AF=0.0746;SAS_AF=0.227;AA=T|||;VT=SNP
2	146130277	rs1949330	C	G	100	PASS	AC=2821;AF=0.563299;AN=5008;NS=2504;DP=20228;EAS_AF=0.5585;AMR_AF=0.6268;AFR_AF=0.587;EUR_AF=0.505;SAS_AF=0.5511;AA=G|||;VT=SNP
2	146130766	rs80012397	T	A	100	PASS	AC=12;AF=0.00239617;AN=5008;NS=2504;DP=20335;EAS_AF=0;AMR_AF=0.0058;AFR_AF=0;EUR_AF=0.006;SAS_AF=0.002;AA=T|||;VT=SNP
2	146131131	rs10199356	T	A	100	PASS	AC=2090;AF=0.417332;AN=5008;NS=2504;DP=18195;EAS_AF=0.4722;AMR_AF=0.4568;AFR_AF=0.4138;EUR_AF=0.4304;SAS_AF=0.3241;AA=T|||;VT=SNP
2	146131844	rs1516135	C	T	100	PASS	AC=2822;AF=0.563498;AN=5008;NS=2504;DP=17837;EAS_AF=0.5585;AMR_AF=0.6268;AFR_AF=0.5877;EUR_AF=0.505;SAS_AF=0.5511;AA=T|||;VT=SNP
2	146132248	rs6752408	A	G	100	PASS	AC=706;AF=0.140974;AN=5008;NS=2504;DP=17018;EAS_AF=0.0863;AMR_AF=0.1671;AFR_AF=0.1558;EUR_AF=0.0746;SAS_AF=0.227;AA=A|||;VT=SNP
2	146132384	rs12472231	C	T	100	PASS	AC=2093;AF=0.417931;AN=5008;NS=2504;DP=17137;EAS_AF=0.4722;AMR_AF=0.4568;AFR_AF=0.416;EUR_AF=0.4304;SAS_AF=0.3241;AA=C|||;VT=SNP
2	146133377	rs1996287	G	T	100	PASS	AC=2825;AF=0.564097;AN=5008;NS=2504;DP=14757;EAS_AF=0.5595;AMR_AF=0.6268;AFR_AF=0.5893;EUR_AF=0.505;SAS_AF=0.5511;AA=T|||;VT=SNP
2	146133472	rs1996286	C	T	100	PASS	AC=2824;AF=0.563898;AN=5008;NS=2504;DP=14726;EAS_AF=0.5585;AMR_AF=0.6268;AFR_AF=0.5893;EUR_AF=0.505;SAS_AF=0.5511;AA=T|||;VT=SNP
2	146133554	rs2381726	T	C	100	PASS	AC=2822;AF=0.563498;AN=5008;NS=2504;DP=14950;EAS_AF=0.5585;AMR_AF=0.6268;AFR_AF=0.5877;EUR_AF=0.505;SAS_AF=0.5511;AA=C|||;VT=SNP
2	146133918	rs1008127	A	G	100	PASS	AC=2093;AF=0.417931;AN=5008;NS=2504;DP=17535;EAS_AF=0.4722;AMR_AF=0.4568;AFR_AF=0.416;EUR_AF=0.4304;SAS_AF=0.3241;AA=A|||;VT=SNP
2	146134198	rs114972581	C	T	100	PASS	AC=51;AF=0.0101837;AN=5008;NS=2504;DP=18922;EAS_AF=0;AMR_AF=0.0144;AFR_AF=0;EUR_AF=0.0328;SAS_AF=0.0082;AA=C|||;VT=SNP
2	146134240	rs16855364	T	C	100	PASS	AC=709;AF=0.141573;AN=5008;NS=2504;DP=17096;EAS_AF=0.0863;AMR_AF=0.1671;AFR_AF=0.1581;EUR_AF=0.0746;SAS_AF=0.227;AA=T|||;VT=SNP
2	146134326	rs2138448	A	G	100	PASS	AC=2823;AF=0.563698;AN=5008;NS=2504;DP=16210;EAS_AF=0.5585;AMR_AF=0.6268;AFR_AF=0.5885;EUR_AF=0.505;SAS_AF=0.5511;AA=G|||;VT=SNP
2	146134672	rs4991228	C	T	100	PASS	AC=729;AF=0.145567;AN=5008;NS=2504;DP=14809;EAS_AF=0.0863;AMR_AF=0.17;AFR_AF=0.1717;EUR_AF=0.0746;SAS_AF=0.227;AA=c|||;VT=SNP
2	146134774	rs17410058	T	C	100	PASS	AC=657;AF=0.13119;AN=5008;NS=2504;DP=15073;EAS_AF=0.004;AMR_AF=0.1787;AFR_AF=0.053;EUR_AF=0.3241;SAS_AF=0.136;AA=T|||;VT=SNP
2	146135036	rs62167242	T	C	100	PASS	AC=143;AF=0.0285543;AN=5008;NS=2504;DP=15236;EAS_AF=0;AMR_AF=0.0418;AFR_AF=0.0386;EUR_AF=0.0497;SAS_AF=0.0133;AA=T|||;VT=SNP
2	146135388	rs1006135	A	T	100	PASS	AC=2093;AF=0.417931;AN=5008;NS=2504;DP=13807;EAS_AF=0.4722;AMR_AF=0.4568;AFR_AF=0.416;EUR_AF=0.4304;SAS_AF=0.3241;AA=a|||;VT=SNP
2	146135619	rs1006134	A	G	100	PASS	AC=2091;AF=0.417532;AN=5008;NS=2504;DP=14611;EAS_AF=0.4722;AMR_AF=0.4568;AFR_AF=0.4145;EUR_AF=0.4304;SAS_AF=0.3241;AA=A|||;VT=SNP
2	146136075	rs10203432	C	T	100	PASS	AC=811;AF=0.161941;AN=5008;NS=2504;DP=14272;EAS_AF=0.3185;AMR_AF=0.2032;AFR_AF=0.1104;EUR_AF=0.1203;SAS_AF=0.0838;AA=C|||;VT=SNP
2	146136152	rs1878129	C	T	100	PASS	AC=709;AF=0.141573;AN=5008;NS=2504;DP=13966;EAS_AF=0.0863;AMR_AF=0.1671;AFR_AF=0.1581;EUR_AF=0.0746;SAS_AF=0.227;AA=C|||;VT=SNP
2	146137809	rs1996285	A	C	100	PASS	AC=1261;AF=0.251797;AN=5008;NS=2504;DP=13074;EAS_AF=0.3194;AMR_AF=0.3084;AFR_AF=0.2867;EUR_AF=0.1958;SAS_AF=0.1524;AA=A|||;VT=SNP
2	146138048	rs72861798	C	T	100	PASS	AC=808;AF=0.161342;AN=5008;NS=2504;DP=18117;EAS_AF=0.1528;AMR_AF=0.1455;AFR_AF=0.1127;EUR_AF=0.2346;SAS_AF=0.1718;AA=C|||;VT=SNP
2	146138077	rs10496979	G	A	100	PASS	AC=710;AF=0.141773;AN=5008;NS=2504;DP=18351;EAS_AF=0.0873;AMR_AF=0.1671;AFR_AF=0.1581;EUR_AF=0.0746;SAS_AF=0.227;AA=G|||;VT=SNP
2	146138737	rs7558398	T	C	100	PASS	AC=2071;AF=0.413538;AN=5008;NS=2504;DP=16637;EAS_AF=0.4722;AMR_AF=0.4539;AFR_AF=0.4009;EUR_AF=0.4304;SAS_AF=0.3241;AA=T|||;VT=SNP
2	146138781	rs41409746	T	C	100	PASS	AC=711;AF=0.141973;AN=5008;NS=2504;DP=17752;EAS_AF=0.0883;AMR_AF=0.1671;AFR_AF=0.1581;EUR_AF=0.0746;SAS_AF=0.227;AA=T|||;VT=SNP
2	146138909	rs10211099	G	A	100	PASS	AC=2068;AF=0.412939;AN=5008;NS=2504;DP=18445;EAS_AF=0.4722;AMR_AF=0.4539;AFR_AF=0.3994;EUR_AF=0.4304;SAS_AF=0.3231;AA=G|||;VT=SNP
2	146138958	rs58110512	T	A	100	PASS	AC=810;AF=0.161741;AN=5008;NS=2504;DP=19510;EAS_AF=0.1528;AMR_AF=0.1455;AFR_AF=0.1127;EUR_AF=0.2346;SAS_AF=0.1738;AA=T|||;VT=SNP
2	146139030	rs72863303	C	T	100	PASS	AC=41;AF=0.0081869;AN=5008;NS=2504;DP=19634;EAS_AF=0;AMR_AF=0.0072;AFR_AF=0.0008;EUR_AF=0.0338;SAS_AF=0.001;AA=C|||;VT=SNP
2	146139676	rs72863305	T	A	100	PASS	AC=805;AF=0.160743;AN=5008;NS=2504;DP=19849;EAS_AF=0.1528;AMR_AF=0.1455;AFR_AF=0.1127;EUR_AF=0.2346;SAS_AF=0.1687;AA=T|||;VT=SNP
2	146139804	rs1474012	G	A	100	PASS	AC=729;AF=0.145567;AN=5008;NS=2504;DP=17862;EAS_AF=0.0863;AMR_AF=0.17;AFR_AF=0.1717;EUR_AF=0.0746;SAS_AF=0.227;AA=G|||;VT=SNP
2	146139834	rs12991651	C	T	100	PASS	AC=812;AF=0.162141;AN=5008;NS=2504;DP=17060;EAS_AF=0.3185;AMR_AF=0.2032;AFR_AF=0.1104;EUR_AF=0.1213;SAS_AF=0.0838;AA=C|||;VT=SNP
2	146139894	rs74441469	T	A	100	PASS	AC=14;AF=0.00279553;AN=5008;NS=2504;DP=17247;EAS_AF=0;AMR_AF=0.0043;AFR_AF=0;EUR_AF=0.0089;SAS_AF=0.002;AA=T|||;VT=SNP
2	146140132	rs6756212	C	T	100	PASS	AC=2802;AF=0.559505;AN=5008;NS=2504;DP=17297;EAS_AF=0.5585;AMR_AF=0.6239;AFR_AF=0.5741;EUR_AF=0.505;SAS_AF=0.5511;AA=T|||;VT=SNP
2	146140137	rs6727588	A	T	100	PASS	AC=2073;AF=0.413938;AN=5008;NS=2504;DP=17072;EAS_AF=0.4722;AMR_AF=0.4539;AFR_AF=0.4024;EUR_AF=0.4304;SAS_AF=0.3241;AA=A|||;VT=SNP
2	146140290	rs993338	T	C	100	PASS	AC=2073;AF=0.413938;AN=5008;NS=2504;DP=16261;EAS_AF=0.4722;AMR_AF=0.4539;AFR_AF=0.4024;EUR_AF=0.4304;SAS_AF=0.3241;AA=T|||;VT=SNP
2	146140603	rs993337	G	A	100	PASS	AC=2073;AF=0.413938;AN=5008;NS=2504;DP=11162;EAS_AF=0.4722;AMR_AF=0.4539;AFR_AF=0.4024;EUR_AF=0.4304;SAS_AF=0.3241;AA=A|||;VT=SNP
2	146141247	rs7561642	A	G	100	PASS	AC=1241;AF=0.247804;AN=5008;NS=2504;DP=13700;EAS_AF=0.3581;AMR_AF=0.304;AFR_AF=0.2337;EUR_AF=0.2048;SAS_AF=0.1575;AA=A|||;VT=SNP
2	146141390	rs10928247	G	A	100	PASS	AC=699;AF=0.139577;AN=5008;NS=2504;DP=15566;EAS_AF=0.0625;AMR_AF=0.1715;AFR_AF=0.143;EUR_AF=0.1909;SAS_AF=0.1391;AA=G|||;VT=SNP
2	146141466	rs187847568	C	T	100	PASS	AC=19;AF=0.00379393;AN=5008;NS=2504;DP=14551;EAS_AF=0;AMR_AF=0.0043;AFR_AF=0;EUR_AF=0.0099;SAS_AF=0.0061;AA=C|||;VT=SNP
2	146143090	rs13030994	G	A	100	PASS	AC=2119;AF=0.423123;AN=5008;NS=2504;DP=19003;EAS_AF=0.6567;AMR_AF=0.4553;AFR_AF=0.1415;EUR_AF=0.5089;SAS_AF=0.4519;AA=G|||;VT=SNP
2	146143630	rs13393501	T	C	100	PASS	AC=2506;AF=0.500399;AN=5008;NS=2504;DP=18432;EAS_AF=0.3065;AMR_AF=0.5216;AFR_AF=0.6135;EUR_AF=0.4901;SAS_AF=0.5429;AA=C|||;VT=SNP
2	146144055	rs34073072	A	T	100	PASS	AC=871;AF=0.173922;AN=5008;NS=2504;DP=16543;EAS_AF=0.0863;AMR_AF=0.1888;AFR_AF=0.2564;EUR_AF=0.0845;SAS_AF=0.2342;AA=A|||;VT=SNP
2	146144284	rs13383375	G	A	100	PASS	AC=816;AF=0.162939;AN=5008;NS=2504;DP=15913;EAS_AF=0.1677;AMR_AF=0.1455;AFR_AF=0.121;EUR_AF=0.2227;SAS_AF=0.1656;AA=G|||;VT=SNP
2	146144429	rs13383399	C	T	100	PASS	AC=20;AF=0.00399361;AN=5008;NS=2504;DP=18064;EAS_AF=0;AMR_AF=0.0072;AFR_AF=0.0008;EUR_AF=0.0129;SAS_AF=0.001;AA=C|||;VT=SNP
2	146144595	rs6751393	C	G	100	PASS	AC=871;AF=0.173922;AN=5008;NS=2504;DP=19932;EAS_AF=0.0863;AMR_AF=0.1888;AFR_AF=0.2564;EUR_AF=0.0845;SAS_AF=0.2342;AA=C|||;VT=SNP
2	146144689	rs72863324	C	T	100	PASS	AC=650;AF=0.129792;AN=5008;NS=2504;DP=16123;EAS_AF=0.0863;AMR_AF=0.1715;AFR_AF=0.1021;EUR_AF=0.0805;SAS_AF=0.2331;AA=C|||;VT=SNP
2	146144841	rs1516145	A	T	100	PASS	AC=2494;AF=0.498003;AN=5008;NS=2504;DP=17518;EAS_AF=0.3046;AMR_AF=0.5231;AFR_AF=0.6051;EUR_AF=0.4901;SAS_AF=0.5429;AA=G|||;VT=SNP
2	146144997	rs11891066	T	A	100	PASS	AC=872;AF=0.174121;AN=5008;NS=2504;DP=16103;EAS_AF=0.0863;AMR_AF=0.1888;AFR_AF=0.2564;EUR_AF=0.0845;SAS_AF=0.2352;AA=T|||;VT=SNP
2	146145333	rs2063862	A	G	100	PASS	AC=2494;AF=0.498003;AN=5008;NS=2504;DP=10088;EAS_AF=0.3046;AMR_AF=0.5231;AFR_AF=0.6051;EUR_AF=0.4901;SAS_AF=0.5429;AA=G|||;VT=SNP
2	146145404	rs11896319	A	G	100	PASS	AC=815;AF=0.16274;AN=5008;NS=2504;DP=16853;EAS_AF=0.0585;AMR_AF=0.1888;AFR_AF=0.2277;EUR_AF=0.1829;SAS_AF=0.1431;AA=A|||;VT=SNP
2	146145597	rs10928248	C	G	100	PASS	AC=1623;AF=0.324081;AN=5008;NS=2504;DP=15340;EAS_AF=0.2183;AMR_AF=0.3343;AFR_AF=0.3487;EUR_AF=0.4056;SAS_AF=0.3088;AA=C|||;VT=SNP
2	146145985	rs12465131	G	A	100	PASS	AC=780;AF=0.155751;AN=5008;NS=2504;DP=13734;EAS_AF=0.0585;AMR_AF=0.1859;AFR_AF=0.2027;EUR_AF=0.1829;SAS_AF=0.1431;AA=G|||;VT=SNP
2	146146061	rs6756333	G	A	100	PASS	AC=872;AF=0.174121;AN=5008;NS=2504;DP=14226;EAS_AF=0.0863;AMR_AF=0.1902;AFR_AF=0.2564;EUR_AF=0.0845;SAS_AF=0.2342;AA=G|||;VT=SNP
2	146146094	rs55867253	G	A	100	PASS	AC=808;AF=0.161342;AN=5008;NS=2504;DP=15378;EAS_AF=0.1597;AMR_AF=0.1455;AFR_AF=0.121;EUR_AF=0.2227;SAS_AF=0.1656;AA=-|||;VT=SNP
2	146146113	rs77189856	G	A	100	PASS	AC=54;AF=0.0107827;AN=5008;NS=2504;DP=16331;EAS_AF=0;AMR_AF=0.0173;AFR_AF=0;EUR_AF=0.0398;SAS_AF=0.002;AA=-|||;VT=SNP
2	146146274	rs6730602	A	C	100	PASS	AC=852;AF=0.170128;AN=5008;NS=2504;DP=11803;EAS_AF=0.0863;AMR_AF=0.1758;AFR_AF=0.2564;EUR_AF=0.0845;SAS_AF=0.2239;AA=A|||;VT=SNP
2	146146452	rs34338764	A	T	100	PASS	AC=2161;AF=0.43151;AN=5008;NS=2504;DP=16994;EAS_AF=0.6954;AMR_AF=0.4539;AFR_AF=0.1415;EUR_AF=0.5089;SAS_AF=0.456;AA=A|||;VT=SNP
2	146146561	rs72863347	G	A	100	PASS	AC=871;AF=0.173922;AN=5008;NS=2504;DP=19669;EAS_AF=0.0863;AMR_AF=0.1888;AFR_AF=0.2564;EUR_AF=0.0845;SAS_AF=0.2342;AA=G|||;VT=SNP
2	146146729	rs12466103	C	T	100	PASS	AC=1624;AF=0.324281;AN=5008;NS=2504;DP=18434;EAS_AF=0.2183;AMR_AF=0.3343;AFR_AF=0.3487;EUR_AF=0.4056;SAS_AF=0.3098;AA=C|||;VT=SNP
2	146147117	rs4452084	A	G	100	PASS	AC=815;AF=0.16274;AN=5008;NS=2504;DP=19942;EAS_AF=0.0585;AMR_AF=0.1888;AFR_AF=0.2277;EUR_AF=0.1829;SAS_AF=0.1431;AA=A|||;VT=SNP
2	146147142	rs13393887	C	T	100	PASS	AC=808;AF=0.161342;AN=5008;NS=2504;DP=19345;EAS_AF=0.1597;AMR_AF=0.1455;AFR_AF=0.121;EUR_AF=0.2227;SAS_AF=0.1656;AA=C|||;VT=SNP
2	146147330	rs13407544	T	C	100	PASS	AC=808;AF=0.161342;AN=5008;NS=2504;DP=21012;EAS_AF=0.1597;AMR_AF=0.1455;AFR_AF=0.121;EUR_AF=0.2227;SAS_AF=0.1656;AA=T|||;VT=SNP
2	146147360	rs4662420	C	A	100	PASS	AC=2494;AF=0.498003;AN=5008;NS=2504;DP=20967;EAS_AF=0.3046;AMR_AF=0.5231;AFR_AF=0.6051;EUR_AF=0.4901;SAS_AF=0.5429;AA=A|||;VT=SNP
2	146147398	rs11888688	G	A	100	PASS	AC=815;AF=0.16274;AN=5008;NS=2504;DP=20166;EAS_AF=0.0585;AMR_AF=0.1888;AFR_AF=0.2277;EUR_AF=0.1829;SAS_AF=0.1431;AA=G|||;VT=SNP
2	146148204	rs72863357	C	T	100	PASS	AC=872;AF=0.174121;AN=5008;NS=2504;DP=15203;EAS_AF=0.0863;AMR_AF=0.1888;AFR_AF=0.2564;EUR_AF=0.0845;SAS_AF=0.2352;AA=C|||;VT=SNP
2	146148390	rs4662240	T	C	100	PASS	AC=871;AF=0.173922;AN=5008;NS=2504;DP=13329;EAS_AF=0.0863;AMR_AF=0.1888;AFR_AF=0.2564;EUR_AF=0.0845;SAS_AF=0.2342;AA=T|||;VT=SNP
2	146149176	rs28380457	T	C	100	PASS	AC=423;AF=0.0844649;AN=5008;NS=2504;DP=15607;EAS_AF=0.0575;AMR_AF=0.0922;AFR_AF=0.0998;EUR_AF=0.0984;SAS_AF=0.0716;AA=T|||;VT=SNP
2	146149205	rs11693164	A	G	100	PASS	AC=1623;AF=0.324081;AN=5008;NS=2504;DP=14811;EAS_AF=0.2183;AMR_AF=0.3343;AFR_AF=0.3487;EUR_AF=0.4056;SAS_AF=0.3088;AA=A|||;VT=SNP
2	146149857	rs77688550	C	G	100	PASS	AC=39;AF=0.00778754;AN=5008;NS=2504;DP=16745;EAS_AF=0;AMR_AF=0.0101;AFR_AF=0.0023;EUR_AF=0.0268;SAS_AF=0.002;AA=C|||;VT=SNP
2	146150076	rs7580214	T	C	100	PASS	AC=780;AF=0.155751;AN=5008;NS=2504;DP=16601;EAS_AF=0.0585;AMR_AF=0.1859;AFR_AF=0.2027;EUR_AF=0.1829;SAS_AF=0.1431;AA=T|||;VT=SNP
2	146150594	rs16824882	A	G	100	PASS	AC=649;AF=0.129593;AN=5008;NS=2504;DP=18851;EAS_AF=0.0863;AMR_AF=0.1715;AFR_AF=0.1006;EUR_AF=0.0805;SAS_AF=0.2342;AA=A|||;VT=SNP
2	146150692	rs11683757	C	T	100	PASS	AC=815;AF=0.16274;AN=5008;NS=2504;DP=19207;EAS_AF=0.0585;AMR_AF=0.1888;AFR_AF=0.2277;EUR_AF=0.1829;SAS_AF=0.1431;AA=C|||;VT=SNP
2	146151040	rs10171110	G	A	100	PASS	AC=724;AF=0.144569;AN=5008;NS=2504;DP=15348;EAS_AF=0.0585;AMR_AF=0.183;AFR_AF=0.1619;EUR_AF=0.1829;SAS_AF=0.1431;AA=G|||;VT=SNP
2	146151734	rs72850403	G	A	100	PASS	AC=752;AF=0.15016;AN=5008;NS=2504;DP=16909;EAS_AF=0.0863;AMR_AF=0.1758;AFR_AF=0.1762;EUR_AF=0.0805;SAS_AF=0.2342;AA=g|||;VT=SNP
2	146152255	rs1516142	G	C	100	PASS	AC=381;AF=0.0760783;AN=5008;NS=2504;DP=17422;EAS_AF=0.0575;AMR_AF=0.0893;AFR_AF=0.0711;EUR_AF=0.0964;SAS_AF=0.0716;AA=G|||;VT=SNP
2	146152388	rs1516141	A	G	100	PASS	AC=2495;AF=0.498203;AN=5008;NS=2504;DP=17648;EAS_AF=0.3046;AMR_AF=0.5231;AFR_AF=0.6051;EUR_AF=0.4901;SAS_AF=0.544;AA=G|||;VT=SNP
2	146152765	rs10175039	C	T	100	PASS	AC=2496;AF=0.498403;AN=5008;NS=2504;DP=13307;EAS_AF=0.3056;AMR_AF=0.5231;AFR_AF=0.6051;EUR_AF=0.4901;SAS_AF=0.544;AA=C|||;VT=SNP
2	146152998	rs75402496	T	C	100	PASS	AC=26;AF=0.00519169;AN=5008;NS=2504;DP=13632;EAS_AF=0;AMR_AF=0.0086;AFR_AF=0.0008;EUR_AF=0.0159;SAS_AF=0.0031;AA=T|||;VT=SNP
2	146153254	rs10201277	A	C	100	PASS	AC=2495;AF=0.498203;AN=5008;NS=2504;DP=16145;EAS_AF=0.3046;AMR_AF=0.5231;AFR_AF=0.6051;EUR_AF=0.4901;SAS_AF=0.544;AA=A|||;VT=SNP
2	146153325	rs16824893	A	G	100	PASS	AC=752;AF=0.15016;AN=5008;NS=2504;DP=16336;EAS_AF=0.0863;AMR_AF=0.1758;AFR_AF=0.1762;EUR_AF=0.0805;SAS_AF=0.2342;AA=G|||;VT=SNP
2	146153407	rs16824898	G	A	100	PASS	AC=806;AF=0.160942;AN=5008;NS=2504;DP=15600;EAS_AF=0.1597;AMR_AF=0.1455;AFR_AF=0.1195;EUR_AF=0.2227;SAS_AF=0.1656;AA=G|||;VT=SNP
2	146153841	rs10928249	G	A	100	PASS	AC=295;AF=0.0589058;AN=5008;NS=2504;DP=16167;EAS_AF=0.001;AMR_AF=0.0908;AFR_AF=0.0575;EUR_AF=0.0845;SAS_AF=0.0716;AA=g|||;VT=SNP
2	146154475	rs10204857	A	G	100	PASS	AC=2496;AF=0.498403;AN=5008;NS=2504;DP=16607;EAS_AF=0.3046;AMR_AF=0.5231;AFR_AF=0.6051;EUR_AF=0.4911;SAS_AF=0.544;AA=G|||;VT=SNP
2	146155218	rs1400082	G	A	100	PASS	AC=4127;AF=0.824081;AN=5008;NS=2504;DP=13347;EAS_AF=0.9137;AMR_AF=0.8184;AFR_AF=0.7292;EUR_AF=0.9195;SAS_AF=0.7658;AA=A|||;VT=SNP
2	146155347	rs10197143	T	C	100	PASS	AC=1745;AF=0.348442;AN=5008;NS=2504;DP=12019;EAS_AF=0.2183;AMR_AF=0.3473;AFR_AF=0.4289;EUR_AF=0.4105;SAS_AF=0.3108;AA=T|||;VT=SNP
2	146155371	rs6745444	A	G	100	PASS	AC=2392;AF=0.477636;AN=5008;NS=2504;DP=11566;EAS_AF=0.6954;AMR_AF=0.4712;AFR_AF=0.3079;EUR_AF=0.5089;SAS_AF=0.455;AA=A|||;VT=SNP
2	146155579	rs2138449	C	A	100	PASS	AC=4150;AF=0.828674;AN=5008;NS=2504;DP=12254;EAS_AF=0.9137;AMR_AF=0.8184;AFR_AF=0.7466;EUR_AF=0.9195;SAS_AF=0.7658;AA=A|||;VT=SNP
2	146155597	rs114885684	A	G	100	PASS	AC=18;AF=0.00359425;AN=5008;NS=2504;DP=12748;EAS_AF=0;AMR_AF=0.0043;AFR_AF=0;EUR_AF=0.0099;SAS_AF=0.0051;AA=A|||;VT=SNP
2	146155957	rs149215866	G	A	100	PASS	AC=76;AF=0.0151757;AN=5008;NS=2504;DP=18036;EAS_AF=0;AMR_AF=0.0303;AFR_AF=0.0091;EUR_AF=0.0328;SAS_AF=0.0102;AA=G|||;VT=SNP
2	146156141	rs1516140	G	A	100	PASS	AC=4138;AF=0.826278;AN=5008;NS=2504;DP=18096;EAS_AF=0.9137;AMR_AF=0.8184;AFR_AF=0.736;EUR_AF=0.9195;SAS_AF=0.7679;AA=A|||;VT=SNP
2	146156197	rs6721116	G	A	100	PASS	AC=2377;AF=0.474641;AN=5008;NS=2504;DP=17555;EAS_AF=0.6954;AMR_AF=0.4712;AFR_AF=0.3071;EUR_AF=0.5089;SAS_AF=0.4407;AA=G|||;VT=SNP
2	146156236	rs148286618	C	T	100	PASS	AC=68;AF=0.0135783;AN=5008;NS=2504;DP=17916;EAS_AF=0;AMR_AF=0.0303;AFR_AF=0.003;EUR_AF=0.0328;SAS_AF=0.0102;AA=C|||;VT=SNP
2	146156444	rs12479382	A	G	100	PASS	AC=225;AF=0.0449281;AN=5008;NS=2504;DP=13893;EAS_AF=0.001;AMR_AF=0.0865;AFR_AF=0.0083;EUR_AF=0.0835;SAS_AF=0.0706;AA=A|||;VT=SNP
2	146156496	rs4662421	A	G	100	PASS	AC=648;AF=0.129393;AN=5008;NS=2504;DP=14113;EAS_AF=0.0863;AMR_AF=0.1715;AFR_AF=0.1014;EUR_AF=0.0805;SAS_AF=0.2321;AA=A|||;VT=SNP
2	146156679	rs12617922	G	A	100	PASS	AC=2378;AF=0.47484;AN=5008;NS=2504;DP=13570;EAS_AF=0.6954;AMR_AF=0.4726;AFR_AF=0.3071;EUR_AF=0.5089;SAS_AF=0.4407;AA=A|||;VT=SNP
2	146156771	rs12471573	G	T	100	PASS	AC=832;AF=0.166134;AN=5008;NS=2504;DP=14661;EAS_AF=0.0585;AMR_AF=0.1888;AFR_AF=0.2284;EUR_AF=0.1839;SAS_AF=0.1585;AA=G|||;VT=SNP
2	146156916	rs11684989	C	A	100	PASS	AC=1759;AF=0.351238;AN=5008;NS=2504;DP=15459;EAS_AF=0.2183;AMR_AF=0.3473;AFR_AF=0.4274;EUR_AF=0.4105;SAS_AF=0.3272;AA=C|||;VT=SNP
2	146157046	rs12992327	C	A	100	PASS	AC=828;AF=0.165335;AN=5008;NS=2504;DP=17875;EAS_AF=0.4087;AMR_AF=0.1427;AFR_AF=0.0106;EUR_AF=0.1193;SAS_AF=0.1871;AA=C|||;VT=SNP
2	146157261	rs17482021	C	A	100	PASS	AC=136;AF=0.0271565;AN=5008;NS=2504;DP=17750;EAS_AF=0;AMR_AF=0.0274;AFR_AF=0.0091;EUR_AF=0.0785;SAS_AF=0.0266;AA=C|||;VT=SNP
2	146157664	rs10167867	A	G	100	PASS	AC=4120;AF=0.822684;AN=5008;NS=2504;DP=17771;EAS_AF=0.9137;AMR_AF=0.8127;AFR_AF=0.7315;EUR_AF=0.9135;SAS_AF=0.7658;AA=G|||;VT=SNP
2	146157912	rs1516139	G	C	100	PASS	AC=1759;AF=0.351238;AN=5008;NS=2504;DP=20422;EAS_AF=0.2183;AMR_AF=0.3473;AFR_AF=0.4289;EUR_AF=0.4095;SAS_AF=0.3262;AA=C|||;VT=SNP
2	146158005	rs1516138	A	G	100	PASS	AC=947;AF=0.189097;AN=5008;NS=2504;DP=19811;EAS_AF=0.0585;AMR_AF=0.1988;AFR_AF=0.3064;EUR_AF=0.1879;SAS_AF=0.1595;AA=A|||;VT=SNP
2	146158083	rs72850429	T	C	100	PASS	AC=519;AF=0.103634;AN=5008;NS=2504;DP=19569;EAS_AF=0.0863;AMR_AF=0.1556;AFR_AF=0.0166;EUR_AF=0.0775;SAS_AF=0.229;AA=T|||;VT=SNP
2	146158307	rs72850430	G	A	100	PASS	AC=814;AF=0.16254;AN=5008;NS=2504;DP=21206;EAS_AF=0.1597;AMR_AF=0.1484;AFR_AF=0.1233;EUR_AF=0.2227;SAS_AF=0.1667;AA=G|||;VT=SNP
2	146158661	rs13414933	C	T	100	PASS	AC=28;AF=0.00559105;AN=5008;NS=2504;DP=18832;EAS_AF=0;AMR_AF=0.0072;AFR_AF=0.0068;EUR_AF=0.0129;SAS_AF=0.001;AA=C|||;VT=SNP
2	146158679	rs77027339	G	T	100	PASS	AC=294;AF=0.0587061;AN=5008;NS=2504;DP=18892;EAS_AF=0.001;AMR_AF=0.0908;AFR_AF=0.0582;EUR_AF=0.0845;SAS_AF=0.0695;AA=G|||;VT=SNP
2	146158880	rs13389677	A	C	100	PASS	AC=815;AF=0.16274;AN=5008;NS=2504;DP=21542;EAS_AF=0.1597;AMR_AF=0.1484;AFR_AF=0.1218;EUR_AF=0.2247;SAS_AF=0.1677;AA=A|||;VT=SNP
2	146159961	rs147029940	C	A	100	PASS	AC=21;AF=0.00419329;AN=5008;NS=2504;DP=18734;EAS_AF=0;AMR_AF=0.0072;AFR_AF=0;EUR_AF=0.0149;SAS_AF=0.001;AA=C|||;VT=SNP
2	146163508	rs9287373	C	T	100	PASS	AC=819;AF=0.163538;AN=5008;NS=2504;DP=19598;EAS_AF=0.1012;AMR_AF=0.1744;AFR_AF=0.1974;EUR_AF=0.0736;SAS_AF=0.2669;AA=C|||;VT=SNP
2	146164171	rs10173103	A	G	100	PASS	AC=818;AF=0.163339;AN=5008;NS=2504;DP=16006;EAS_AF=0.1012;AMR_AF=0.1758;AFR_AF=0.1974;EUR_AF=0.0736;SAS_AF=0.2648;AA=A|||;VT=SNP
2	146164786	rs10197614	G	A	100	PASS	AC=818;AF=0.163339;AN=5008;NS=2504;DP=16933;EAS_AF=0.1012;AMR_AF=0.1758;AFR_AF=0.1974;EUR_AF=0.0736;SAS_AF=0.2648;AA=G|||;VT=SNP
2	146166050	rs148257582	T	C	100	PASS	AC=83;AF=0.0165735;AN=5008;NS=2504;DP=17777;EAS_AF=0;AMR_AF=0.0072;AFR_AF=0;EUR_AF=0.0219;SAS_AF=0.0573;AA=T|||;VT=SNP
2	146166491	rs76906549	G	T	100	PASS	AC=77;AF=0.0153754;AN=5008;NS=2504;DP=18835;EAS_AF=0;AMR_AF=0.0086;AFR_AF=0.0038;EUR_AF=0.0398;SAS_AF=0.0266;AA=G|||;VT=SNP
2	146166501	rs932140	G	T	100	PASS	AC=813;AF=0.16234;AN=5008;NS=2504;DP=19064;EAS_AF=0.0992;AMR_AF=0.1758;AFR_AF=0.1944;EUR_AF=0.0736;SAS_AF=0.2658;AA=G|||;VT=SNP
2	146166521	rs12996225	T	C	100	PASS	AC=2121;AF=0.423522;AN=5008;NS=2504;DP=19245;EAS_AF=0.6587;AMR_AF=0.4625;AFR_AF=0.115;EUR_AF=0.5567;SAS_AF=0.4335;AA=C|||;VT=SNP
2	146166978	rs78635519	G	A	100	PASS	AC=36;AF=0.0071885;AN=5008;NS=2504;DP=17109;EAS_AF=0;AMR_AF=0.0058;AFR_AF=0.0008;EUR_AF=0.0278;SAS_AF=0.0031;AA=G|||;VT=SNP
2	146167240	rs35591080	G	C	100	PASS	AC=28;AF=0.00559105;AN=5008;NS=2504;DP=16390;EAS_AF=0;AMR_AF=0.0086;AFR_AF=0;EUR_AF=0.0189;SAS_AF=0.0031;AA=G|||;VT=SNP
2	146167546	rs72850436	C	T	100	PASS	AC=812;AF=0.162141;AN=5008;NS=2504;DP=17851;EAS_AF=0.0992;AMR_AF=0.1744;AFR_AF=0.1944;EUR_AF=0.0736;SAS_AF=0.2658;AA=C|||;VT=SNP
2	146168208	rs16824949	G	T	100	PASS	AC=2123;AF=0.423922;AN=5008;NS=2504;DP=19359;EAS_AF=0.6597;AMR_AF=0.4611;AFR_AF=0.1165;EUR_AF=0.5567;SAS_AF=0.4335;AA=G|||;VT=SNP
2	146168905	rs11679205	T	C	100	PASS	AC=119;AF=0.023762;AN=5008;NS=2504;DP=19192;EAS_AF=0;AMR_AF=0.0821;AFR_AF=0.0023;EUR_AF=0.0427;SAS_AF=0.0164;AA=T|||;VT=SNP
2	146170488	rs10496981	G	T	100	PASS	AC=817;AF=0.163139;AN=5008;NS=2504;DP=18374;EAS_AF=0.0992;AMR_AF=0.1758;AFR_AF=0.1974;EUR_AF=0.0736;SAS_AF=0.2658;AA=G|||;VT=SNP
2	146171033	rs1533427	A	G	100	PASS	AC=3143;AF=0.627596;AN=5008;NS=2504;DP=19997;EAS_AF=0.7589;AMR_AF=0.6527;AFR_AF=0.4546;EUR_AF=0.6322;SAS_AF=0.7035;AA=a|||;VT=SNP
2	146171151	rs113285623	A	G	100	PASS	AC=75;AF=0.014976;AN=5008;NS=2504;DP=20461;EAS_AF=0;AMR_AF=0.0086;AFR_AF=0.0008;EUR_AF=0.0378;SAS_AF=0.0307;AA=A|||;VT=SNP
2	146171530	rs72850442	A	G	100	PASS	AC=1021;AF=0.203874;AN=5008;NS=2504;DP=15905;EAS_AF=0.1002;AMR_AF=0.1873;AFR_AF=0.3411;EUR_AF=0.0746;SAS_AF=0.2699;AA=G|||;VT=SNP
2	146171562	rs71428057	T	C	100	PASS	AC=12;AF=0.00239617;AN=5008;NS=2504;DP=15836;EAS_AF=0;AMR_AF=0.0029;AFR_AF=0.0008;EUR_AF=0.0089;SAS_AF=0;AA=T|||;VT=SNP
2	146171813	rs10203292	G	A	100	PASS	AC=3412;AF=0.68131;AN=5008;NS=2504;DP=16895;EAS_AF=0.8542;AMR_AF=0.7536;AFR_AF=0.3449;EUR_AF=0.8907;SAS_AF=0.6912;AA=G|||;VT=SNP
2	146172250	rs144598036	C	A	100	PASS	AC=19;AF=0.00379393;AN=5008;NS=2504;DP=16235;EAS_AF=0;AMR_AF=0.0072;AFR_AF=0;EUR_AF=0.0129;SAS_AF=0.001;AA=C|||;VT=SNP
2	146172541	rs960720	C	T	100	PASS	AC=1043;AF=0.208267;AN=5008;NS=2504;DP=16453;EAS_AF=0.1121;AMR_AF=0.1873;AFR_AF=0.3472;EUR_AF=0.0726;SAS_AF=0.274;AA=T|||;VT=SNP
2	146172944	rs1516137	G	A	100	PASS	AC=4582;AF=0.914936;AN=5008;NS=2504;DP=19123;EAS_AF=0.9573;AMR_AF=0.9524;AFR_AF=0.7852;EUR_AF=0.9652;SAS_AF=0.9683;AA=A|||;VT=SNP
2	146173481	rs72850447	A	G	100	PASS	AC=174;AF=0.0347444;AN=5008;NS=2504;DP=18997;EAS_AF=0.0427;AMR_AF=0.0331;AFR_AF=0.0318;EUR_AF=0.0348;SAS_AF=0.0317;AA=A|||;VT=SNP
2	146173587	rs145540963	C	T	100	PASS	AC=21;AF=0.00419329;AN=5008;NS=2504;DP=17814;EAS_AF=0;AMR_AF=0.0058;AFR_AF=0.0008;EUR_AF=0.0139;SAS_AF=0.002;AA=C|||;VT=SNP
2	146173682	rs10185946	A	G	100	PASS	AC=4594;AF=0.917332;AN=5008;NS=2504;DP=18516;EAS_AF=0.9573;AMR_AF=0.9524;AFR_AF=0.7943;EUR_AF=0.9652;SAS_AF=0.9683;AA=G|||;VT=SNP
2	146173936	rs111832362	G	C	100	PASS	AC=28;AF=0.00559105;AN=5008;NS=2504;DP=18617;EAS_AF=0.001;AMR_AF=0.0058;AFR_AF=0;EUR_AF=0.0199;SAS_AF=0.0031;AA=G|||;VT=SNP
2	146174196	rs17482048	A	G	100	PASS	AC=26;AF=0.00519169;AN=5008;NS=2504;DP=18640;EAS_AF=0;AMR_AF=0.0086;AFR_AF=0.0008;EUR_AF=0.0159;SAS_AF=0.0031;AA=A|||;VT=SNP
2	146174485	rs2063866	A	C	100	PASS	AC=1044;AF=0.208466;AN=5008;NS=2504;DP=17765;EAS_AF=0.1121;AMR_AF=0.1873;AFR_AF=0.348;EUR_AF=0.0726;SAS_AF=0.274;AA=C|||;VT=SNP
2	146174597	rs76498040	A	G	100	PASS	AC=18;AF=0.00359425;AN=5008;NS=2504;DP=17718;EAS_AF=0.002;AMR_AF=0.0043;AFR_AF=0;EUR_AF=0.0129;SAS_AF=0;AA=A|||;VT=SNP
2	146175106	rs2890772	G	T	100	PASS	AC=2324;AF=0.464058;AN=5008;NS=2504;DP=15224;EAS_AF=0.6538;AMR_AF=0.5504;AFR_AF=0.1619;EUR_AF=0.6044;SAS_AF=0.4714;AA=G|||;VT=SNP
2	146176768	rs72850451	T	G	100	PASS	AC=571;AF=0.114018;AN=5008;NS=2504;DP=19637;EAS_AF=0.1111;AMR_AF=0.1542;AFR_AF=0.0189;EUR_AF=0.0646;SAS_AF=0.2679;AA=T|||;VT=SNP
2	146176970	rs1913948	C	T	100	PASS	AC=4582;AF=0.914936;AN=5008;NS=2504;DP=18450;EAS_AF=0.9563;AMR_AF=0.9524;AFR_AF=0.7859;EUR_AF=0.9652;SAS_AF=0.9683;AA=T|||;VT=SNP
2	146177061	rs75838475	C	T	100	PASS	AC=276;AF=0.0551118;AN=5008;NS=2504;DP=19645;EAS_AF=0.001;AMR_AF=0.0879;AFR_AF=0.0061;EUR_AF=0.1362;SAS_AF=0.0706;AA=T|||;VT=SNP
2	146177072	rs67981843	C	G	100	PASS	AC=1044;AF=0.208466;AN=5008;NS=2504;DP=19879;EAS_AF=0.1121;AMR_AF=0.1873;AFR_AF=0.3472;EUR_AF=0.0726;SAS_AF=0.2751;AA=G|||;VT=SNP
2	146177082	rs79049748	G	C	100	PASS	AC=72;AF=0.014377;AN=5008;NS=2504;DP=20176;EAS_AF=0;AMR_AF=0.0317;AFR_AF=0.0008;EUR_AF=0.0388;SAS_AF=0.0102;AA=G|||;VT=SNP
2	146178188	rs6738331	A	G	100	PASS	AC=1046;AF=0.208866;AN=5008;NS=2504;DP=18529;EAS_AF=0.1111;AMR_AF=0.1873;AFR_AF=0.348;EUR_AF=0.0736;SAS_AF=0.2761;AA=G|||;VT=SNP
2	146179102	rs72850457	G	A	100	PASS	AC=833;AF=0.166334;AN=5008;NS=2504;DP=19564;EAS_AF=0.1111;AMR_AF=0.1744;AFR_AF=0.1997;EUR_AF=0.0706;SAS_AF=0.271;AA=G|||;VT=SNP
2	146179145	rs114174774	C	T	100	PASS	AC=151;AF=0.0301518;AN=5008;NS=2504;DP=18446;EAS_AF=0;AMR_AF=0.013;AFR_AF=0.0711;EUR_AF=0.0109;SAS_AF=0.0378;AA=C|||;VT=SNP
2	146180190	rs72850461	A	T	100	PASS	AC=832;AF=0.166134;AN=5008;NS=2504;DP=17391;EAS_AF=0.1111;AMR_AF=0.1744;AFR_AF=0.1989;EUR_AF=0.0706;SAS_AF=0.271;AA=A|||;VT=SNP
2	146180460	rs72850463	T	C	100	PASS	AC=827;AF=0.165136;AN=5008;NS=2504;DP=16733;EAS_AF=0.1111;AMR_AF=0.1729;AFR_AF=0.1952;EUR_AF=0.0706;SAS_AF=0.272;AA=T|||;VT=SNP
2	146181072	rs184226316	T	C	100	PASS	AC=32;AF=0.00638978;AN=5008;NS=2504;DP=15041;EAS_AF=0;AMR_AF=0.0014;AFR_AF=0;EUR_AF=0.0099;SAS_AF=0.0215;AA=T|||;VT=SNP
2	146182551	rs115833526	A	G	100	PASS	AC=73;AF=0.0145767;AN=5008;NS=2504;DP=14024;EAS_AF=0;AMR_AF=0.0086;AFR_AF=0.0038;EUR_AF=0.0398;SAS_AF=0.0225;AA=A|||;VT=SNP
2	146183572	rs72850465	G	C	100	PASS	AC=829;AF=0.165535;AN=5008;NS=2504;DP=18451;EAS_AF=0.1111;AMR_AF=0.1729;AFR_AF=0.1974;EUR_AF=0.0706;SAS_AF=0.271;AA=G|||;VT=SNP
2	146184299	rs1516143	G	A	100	PASS	AC=3405;AF=0.679912;AN=5008;NS=2504;DP=21071;EAS_AF=0.8462;AMR_AF=0.7522;AFR_AF=0.3434;EUR_AF=0.8926;SAS_AF=0.6933;AA=G|||;VT=SNP
2	146184394	rs55814407	A	G	100	PASS	AC=833;AF=0.166334;AN=5008;NS=2504;DP=21365;EAS_AF=0.1111;AMR_AF=0.1744;AFR_AF=0.1997;EUR_AF=0.0706;SAS_AF=0.271;AA=A|||;VT=SNP
2	146184957	rs7591198	A	T	100	PASS	AC=1042;AF=0.208067;AN=5008;NS=2504;DP=20164;EAS_AF=0.1111;AMR_AF=0.1873;AFR_AF=0.3472;EUR_AF=0.0726;SAS_AF=0.274;AA=T|||;VT=SNP
2	146185408	rs13028616	C	T	100	PASS	AC=53;AF=0.0105831;AN=5008;NS=2504;DP=17632;EAS_AF=0;AMR_AF=0.0086;AFR_AF=0.0008;EUR_AF=0.0457;SAS_AF=0;AA=C|||;VT=SNP
2	146186296	rs112122238	G	A	100	PASS	AC=31;AF=0.0061901;AN=5008;NS=2504;DP=17545;EAS_AF=0;AMR_AF=0.013;AFR_AF=0;EUR_AF=0.0189;SAS_AF=0.0031;AA=G|||;VT=SNP
2	146186605	rs62169069	C	A	100	PASS	AC=177;AF=0.0353435;AN=5008;NS=2504;DP=18507;EAS_AF=0.001;AMR_AF=0.0476;AFR_AF=0.0446;EUR_AF=0.0666;SAS_AF=0.0174;AA=C|||;VT=SNP
2	146187970	rs116492251	A	G	100	PASS	AC=50;AF=0.00998403;AN=5008;NS=2504;DP=18540;EAS_AF=0;AMR_AF=0.0101;AFR_AF=0;EUR_AF=0.0119;SAS_AF=0.0317;AA=A|||;VT=SNP
2	146190180	rs142297894	C	G	100	PASS	AC=21;AF=0.00419329;AN=5008;NS=2504;DP=13976;EAS_AF=0;AMR_AF=0.0058;AFR_AF=0.0008;EUR_AF=0.0149;SAS_AF=0.001;AA=C|||;VT=SNP
2	146191073	rs4662422	T	C	100	PASS	AC=1042;AF=0.208067;AN=5008;NS=2504;DP=18577;EAS_AF=0.1111;AMR_AF=0.1873;AFR_AF=0.3472;EUR_AF=0.0726;SAS_AF=0.274;AA=T|||;VT=SNP
2	146191110	rs1913949	A	G	100	PASS	AC=4590;AF=0.916534;AN=5008;NS=2504;DP=17409;EAS_AF=0.9563;AMR_AF=0.951;AFR_AF=0.7927;EUR_AF=0.9652;SAS_AF=0.9683;AA=G|||;VT=SNP
2	146191879	rs149896637	G	A	100	PASS	AC=19;AF=0.00379393;AN=5008;NS=2504;DP=17919;EAS_AF=0;AMR_AF=0.0072;AFR_AF=0;EUR_AF=0.0129;SAS_AF=0.001;AA=G|||;VT=SNP
2	146192037	rs72850471	A	G	100	PASS	AC=1032;AF=0.20607;AN=5008;NS=2504;DP=17968;EAS_AF=0.1101;AMR_AF=0.1873;AFR_AF=0.3404;EUR_AF=0.0726;SAS_AF=0.274;AA=A|||;VT=SNP
2	146192402	rs16824963	G	A	100	PASS	AC=834;AF=0.166534;AN=5008;NS=2504;DP=19245;EAS_AF=0.1101;AMR_AF=0.1744;AFR_AF=0.1997;EUR_AF=0.0716;SAS_AF=0.272;AA=G|||;VT=SNP
2	146193013	rs2008868	G	T	100	PASS	AC=3405;AF=0.679912;AN=5008;NS=2504;DP=19709;EAS_AF=0.8472;AMR_AF=0.7536;AFR_AF=0.3427;EUR_AF=0.8917;SAS_AF=0.6933;AA=G|||;VT=SNP
2	146193505	rs9287374	C	T	100	PASS	AC=714;AF=0.142572;AN=5008;NS=2504;DP=19961;EAS_AF=0.0069;AMR_AF=0.1801;AFR_AF=0.0567;EUR_AF=0.34;SAS_AF=0.1687;AA=C|||;VT=SNP
2	146195617	rs72850479	G	A	100	PASS	AC=126;AF=0.0251597;AN=5008;NS=2504;DP=19677;EAS_AF=0.001;AMR_AF=0.085;AFR_AF=0.0053;EUR_AF=0.0378;SAS_AF=0.0215;AA=G|||;VT=SNP
2	146196282	rs12373846	A	G	100	PASS	AC=3392;AF=0.677316;AN=5008;NS=2504;DP=15659;EAS_AF=0.8472;AMR_AF=0.7522;AFR_AF=0.3336;EUR_AF=0.8917;SAS_AF=0.6933;AA=A|||;VT=SNP
2	146196587	rs115836430	C	T	100	PASS	AC=80;AF=0.0159744;AN=5008;NS=2504;DP=19801;EAS_AF=0;AMR_AF=0.0086;AFR_AF=0;EUR_AF=0.0219;SAS_AF=0.0532;AA=C|||;VT=SNP
2	146196894	rs138795397	G	A	100	PASS	AC=48;AF=0.00958466;AN=5008;NS=2504;DP=17505;EAS_AF=0;AMR_AF=0.0101;AFR_AF=0;EUR_AF=0.0119;SAS_AF=0.0297;AA=G|||;VT=SNP
2	146197131	rs111606048	G	A	100	PASS	AC=31;AF=0.0061901;AN=5008;NS=2504;DP=17331;EAS_AF=0;AMR_AF=0.013;AFR_AF=0;EUR_AF=0.0189;SAS_AF=0.0031;AA=G|||;VT=SNP
2	146198073	rs189716947	C	T	100	PASS	AC=72;AF=0.014377;AN=5008;NS=2504;DP=19597;EAS_AF=0;AMR_AF=0.0317;AFR_AF=0.0008;EUR_AF=0.0388;SAS_AF=0.0102;AA=C|||;VT=SNP
2	146198678	rs76894312	C	T	100	PASS	AC=238;AF=0.047524;AN=5008;NS=2504;DP=19849;EAS_AF=0.0427;AMR_AF=0.0389;AFR_AF=0.0772;EUR_AF=0.0348;SAS_AF=0.0317;AA=C|||;VT=SNP
2	146200426	rs116833802	C	T	100	PASS	AC=73;AF=0.0145767;AN=5008;NS=2504;DP=15329;EAS_AF=0;AMR_AF=0.0086;AFR_AF=0.0008;EUR_AF=0.0368;SAS_AF=0.0297;AA=C|||;VT=SNP
2	146200950	rs16824966	A	G	100	PASS	AC=846;AF=0.16893;AN=5008;NS=2504;DP=15430;EAS_AF=0.1081;AMR_AF=0.1744;AFR_AF=0.211;EUR_AF=0.0716;SAS_AF=0.271;AA=A|||;VT=SNP
2	146201993	rs115403342	T	A	100	PASS	AC=90;AF=0.0179712;AN=5008;NS=2504;DP=19378;EAS_AF=0;AMR_AF=0.0562;AFR_AF=0.0023;EUR_AF=0.0328;SAS_AF=0.0153;AA=T|||;VT=SNP
2	146202033	rs146398248	T	G	100	PASS	AC=14;AF=0.00279553;AN=5008;NS=2504;DP=19924;EAS_AF=0;AMR_AF=0.0072;AFR_AF=0.0008;EUR_AF=0.008;SAS_AF=0;AA=T|||;VT=SNP
2	146202055	rs13015091	T	C	100	PASS	AC=54;AF=0.0107827;AN=5008;NS=2504;DP=20291;EAS_AF=0;AMR_AF=0.0101;AFR_AF=0.0008;EUR_AF=0.0457;SAS_AF=0;AA=T|||;VT=SNP
2	146203367	rs147960350	G	A	100	PASS	AC=46;AF=0.0091853;AN=5008;NS=2504;DP=11579;EAS_AF=0;AMR_AF=0.0115;AFR_AF=0.0023;EUR_AF=0.0328;SAS_AF=0.002;AA=G|||;VT=SNP
2	146203506	rs140225943	G	A	100	PASS	AC=21;AF=0.00419329;AN=5008;NS=2504;DP=14635;EAS_AF=0.001;AMR_AF=0.0058;AFR_AF=0.0008;EUR_AF=0.0139;SAS_AF=0.001;AA=G|||;VT=SNP
2	146203828	rs80255160	T	C	100	PASS	AC=26;AF=0.00519169;AN=5008;NS=2504;DP=17722;EAS_AF=0;AMR_AF=0.0072;AFR_AF=0;EUR_AF=0.0189;SAS_AF=0.002;AA=T|||;VT=SNP
2	146204726	rs547441781	T	G	100	PASS	AC=32;AF=0.00638978;AN=5008;NS=2504;DP=14709;EAS_AF=0;AMR_AF=0.0058;AFR_AF=0.0068;EUR_AF=0.0189;SAS_AF=0;AA=T|||;VT=SNP
2	146205245	rs138747482	G	A	100	PASS	AC=43;AF=0.00858626;AN=5008;NS=2504;DP=18523;EAS_AF=0;AMR_AF=0.0202;AFR_AF=0.0023;EUR_AF=0.0209;SAS_AF=0.0051;AA=G|||;VT=SNP
2	146205849	rs1304935	C	T	100	PASS	AC=4629;AF=0.924321;AN=5008;NS=2504;DP=19276;EAS_AF=0.9673;AMR_AF=0.951;AFR_AF=0.8139;EUR_AF=0.9652;SAS_AF=0.9683;AA=T|||;VT=SNP
2	146207397	rs2063863	G	A	100	PASS	AC=4569;AF=0.91234;AN=5008;NS=2504;DP=14496;EAS_AF=0.9673;AMR_AF=0.9481;AFR_AF=0.77;EUR_AF=0.9652;SAS_AF=0.9683;AA=A|||;VT=SNP
2	146208405	rs59611249	T	A	100	PASS	AC=843;AF=0.168331;AN=5008;NS=2504;DP=18674;EAS_AF=0.1091;AMR_AF=0.1729;AFR_AF=0.2095;EUR_AF=0.0716;SAS_AF=0.2699;AA=T|||;VT=SNP
2	146210089	rs80348446	T	C	100	PASS	AC=90;AF=0.0179712;AN=5008;NS=2504;DP=15227;EAS_AF=0;AMR_AF=0.0562;AFR_AF=0.0023;EUR_AF=0.0328;SAS_AF=0.0153;AA=T|||;VT=SNP
2	146211958	rs142656276	C	A	100	PASS	AC=38;AF=0.00758786;AN=5008;NS=2504;DP=15929;EAS_AF=0;AMR_AF=0.0187;AFR_AF=0.003;EUR_AF=0.0209;SAS_AF=0;AA=C|||;VT=SNP
2	146212821	rs72850485	A	G	100	PASS	AC=847;AF=0.169129;AN=5008;NS=2504;DP=14757;EAS_AF=0.1081;AMR_AF=0.1744;AFR_AF=0.2126;EUR_AF=0.0716;SAS_AF=0.2699;AA=A|||;VT=SNP
2	146213423	rs11887767	T	C	100	PASS	AC=1132;AF=0.226038;AN=5008;NS=2504;DP=10702;EAS_AF=0.1032;AMR_AF=0.1916;AFR_AF=0.4175;EUR_AF=0.0736;SAS_AF=0.2751;AA=C|||;VT=SNP
2	146214060	rs114524203	C	A	100	PASS	AC=65;AF=0.0129792;AN=5008;NS=2504;DP=22914;EAS_AF=0;AMR_AF=0.0259;AFR_AF=0.003;EUR_AF=0.0398;SAS_AF=0.0031;AA=C|||;VT=SNP
2	146214218	rs72850487	A	C	100	PASS	AC=1002;AF=0.20008;AN=5008;NS=2504;DP=19965;EAS_AF=0.1032;AMR_AF=0.1859;AFR_AF=0.3222;EUR_AF=0.0736;SAS_AF=0.2751;AA=A|||;VT=SNP
2	146214289	rs148376055	A	T	100	PASS	AC=29;AF=0.00579073;AN=5008;NS=2504;DP=18862;EAS_AF=0;AMR_AF=0.0086;AFR_AF=0.0008;EUR_AF=0.0219;SAS_AF=0;AA=A|||;VT=SNP
2	146214565	rs66517906	T	A	100	PASS	AC=1132;AF=0.226038;AN=5008;NS=2504;DP=18976;EAS_AF=0.1032;AMR_AF=0.1916;AFR_AF=0.4175;EUR_AF=0.0736;SAS_AF=0.2751;AA=A|||;VT=SNP
2	146214675	rs72850489	T	C	100	PASS	AC=821;AF=0.163938;AN=5008;NS=2504;DP=19132;EAS_AF=0.1032;AMR_AF=0.1671;AFR_AF=0.1997;EUR_AF=0.0716;SAS_AF=0.271;AA=T|||;VT=SNP
2	146214940	rs12987682	A	T	100	PASS	AC=16;AF=0.00319489;AN=5008;NS=2504;DP=19661;EAS_AF=0;AMR_AF=0.0029;AFR_AF=0.0008;EUR_AF=0.0129;SAS_AF=0;AA=A|||;VT=SNP
2	146215049	rs113634938	T	C	100	PASS	AC=85;AF=0.0169728;AN=5008;NS=2504;DP=18397;EAS_AF=0.0079;AMR_AF=0.0086;AFR_AF=0.0008;EUR_AF=0.0378;SAS_AF=0.0327;AA=T|||;VT=SNP
2	146215709	rs57953861	G	A	100	PASS	AC=1132;AF=0.226038;AN=5008;NS=2504;DP=20053;EAS_AF=0.1032;AMR_AF=0.1916;AFR_AF=0.4175;EUR_AF=0.0746;SAS_AF=0.274;AA=g|||;VT=SNP
2	146217925	rs13008797	A	G	100	PASS	AC=834;AF=0.166534;AN=5008;NS=2504;DP=14780;EAS_AF=0.2093;AMR_AF=0.1873;AFR_AF=0.0166;EUR_AF=0.2813;SAS_AF=0.1922;AA=A|||;VT=SNP
2	146219068	rs56673819	T	C	100	PASS	AC=163;AF=0.0325479;AN=5008;NS=2504;DP=17639;EAS_AF=0.0327;AMR_AF=0.0331;AFR_AF=0.0318;EUR_AF=0.0338;SAS_AF=0.0317;AA=T|||;VT=SNP
2	146219281	rs149736905	C	T	100	PASS	AC=15;AF=0.00299521;AN=5008;NS=2504;DP=16956;EAS_AF=0;AMR_AF=0.0043;AFR_AF=0;EUR_AF=0.0099;SAS_AF=0.002;AA=C|||;VT=SNP
2	146219456	rs79851722	G	A	100	PASS	AC=110;AF=0.0219649;AN=5008;NS=2504;DP=16682;EAS_AF=0;AMR_AF=0.0807;AFR_AF=0.0023;EUR_AF=0.0348;SAS_AF=0.0164;AA=G|||;VT=SNP
2	146219707	rs74470259	T	C	100	PASS	AC=43;AF=0.00858626;AN=5008;NS=2504;DP=16639;EAS_AF=0;AMR_AF=0.0202;AFR_AF=0.0023;EUR_AF=0.0209;SAS_AF=0.0051;AA=T|||;VT=SNP
2	146221169	rs77331393	A	T	100	PASS	AC=75;AF=0.014976;AN=5008;NS=2504;DP=15007;EAS_AF=0;AMR_AF=0.0086;AFR_AF=0.0008;EUR_AF=0.0378;SAS_AF=0.0307;AA=A|||;VT=SNP
2	146221744	rs59038154	G	A	100	PASS	AC=1015;AF=0.202676;AN=5008;NS=2504;DP=14859;EAS_AF=0.1032;AMR_AF=0.1859;AFR_AF=0.3328;EUR_AF=0.0736;SAS_AF=0.274;AA=G|||;VT=SNP
2	146221987	rs57241845	C	A	100	PASS	AC=830;AF=0.165735;AN=5008;NS=2504;DP=13703;EAS_AF=0.3562;AMR_AF=0.1686;AFR_AF=0.0136;EUR_AF=0.173;SAS_AF=0.1656;AA=C|||;VT=SNP
2	146222358	rs57008165	A	G	100	PASS	AC=1147;AF=0.229034;AN=5008;NS=2504;DP=16430;EAS_AF=0.1042;AMR_AF=0.1916;AFR_AF=0.4289;EUR_AF=0.0736;SAS_AF=0.274;AA=G|||;VT=SNP
2	146223323	rs13395759	G	A	100	PASS	AC=81;AF=0.0161741;AN=5008;NS=2504;DP=12752;EAS_AF=0.001;AMR_AF=0.0274;AFR_AF=0.0023;EUR_AF=0.0417;SAS_AF=0.0164;AA=g|||;VT=SNP
2	146224093	rs2035539	T	A	100	PASS	AC=1158;AF=0.23123;AN=5008;NS=2504;DP=13655;EAS_AF=0.1032;AMR_AF=0.1916;AFR_AF=0.438;EUR_AF=0.0736;SAS_AF=0.274;AA=A|||;VT=SNP
2	146224158	rs995308	G	A	100	PASS	AC=3391;AF=0.677117;AN=5008;NS=2504;DP=13872;EAS_AF=0.8641;AMR_AF=0.7565;AFR_AF=0.3359;EUR_AF=0.8917;SAS_AF=0.6687;AA=G|||;VT=SNP
2	146224435	rs13020225	G	T	100	PASS	AC=28;AF=0.00559105;AN=5008;NS=2504;DP=15761;EAS_AF=0;AMR_AF=0.0086;AFR_AF=0;EUR_AF=0.0189;SAS_AF=0.0031;AA=G|||;VT=SNP
2	146224640	rs79141733	A	G	100	PASS	AC=46;AF=0.0091853;AN=5008;NS=2504;DP=16547;EAS_AF=0;AMR_AF=0.013;AFR_AF=0.0023;EUR_AF=0.0318;SAS_AF=0.002;AA=G|||;VT=SNP
2	146225131	rs187232382	A	C	100	PASS	AC=11;AF=0.00219649;AN=5008;NS=2504;DP=16751;EAS_AF=0;AMR_AF=0.0029;AFR_AF=0;EUR_AF=0.008;SAS_AF=0.001;AA=A|||;VT=SNP
2	146225176	rs12053155	T	C	100	PASS	AC=817;AF=0.163139;AN=5008;NS=2504;DP=16485;EAS_AF=0.1032;AMR_AF=0.1686;AFR_AF=0.1967;EUR_AF=0.0716;SAS_AF=0.2699;AA=T|||;VT=SNP
2	146225429	rs4467205	A	T	100	PASS	AC=92;AF=0.0183706;AN=5008;NS=2504;DP=16910;EAS_AF=0;AMR_AF=0.0591;AFR_AF=0.0023;EUR_AF=0.0328;SAS_AF=0.0153;AA=A|||;VT=SNP
2	146225509	rs2035538	T	G	100	PASS	AC=1016;AF=0.202875;AN=5008;NS=2504;DP=18124;EAS_AF=0.1032;AMR_AF=0.1859;AFR_AF=0.3336;EUR_AF=0.0736;SAS_AF=0.274;AA=T|||;VT=SNP
2	146226108	rs16825016	T	A	100	PASS	AC=817;AF=0.163139;AN=5008;NS=2504;DP=16157;EAS_AF=0.1032;AMR_AF=0.1686;AFR_AF=0.1967;EUR_AF=0.0716;SAS_AF=0.2699;AA=T|||;VT=SNP
2	146226204	rs16825019	G	A	100	PASS	AC=820;AF=0.163738;AN=5008;NS=2504;DP=15008;EAS_AF=0.1032;AMR_AF=0.1686;AFR_AF=0.1989;EUR_AF=0.0716;SAS_AF=0.2699;AA=G|||;VT=SNP
2	146227162	rs72485559	A	G	100	PASS	AC=1158;AF=0.23123;AN=5008;NS=2504;DP=20521;EAS_AF=0.1042;AMR_AF=0.1916;AFR_AF=0.4372;EUR_AF=0.0736;SAS_AF=0.274;AA=-|||;VT=SNP
2	146230349	rs145964992	C	G	100	PASS	AC=18;AF=0.00359425;AN=5008;NS=2504;DP=16815;EAS_AF=0;AMR_AF=0.0014;AFR_AF=0;EUR_AF=0.0089;SAS_AF=0.0082;AA=C|||;VT=SNP
2	146230416	rs66847179	A	C	100	PASS	AC=1159;AF=0.23143;AN=5008;NS=2504;DP=16295;EAS_AF=0.1042;AMR_AF=0.1888;AFR_AF=0.4395;EUR_AF=0.0736;SAS_AF=0.274;AA=C|||;VT=SNP
2	146231333	rs6430082	G	A	100	PASS	AC=3393;AF=0.677516;AN=5008;NS=2504;DP=16828;EAS_AF=0.8631;AMR_AF=0.7579;AFR_AF=0.3328;EUR_AF=0.8917;SAS_AF=0.6748;AA=G|||;VT=SNP
2	146232022	rs114761789	A	G	100	PASS	AC=81;AF=0.0161741;AN=5008;NS=2504;DP=19022;EAS_AF=0;AMR_AF=0.0245;AFR_AF=0.0015;EUR_AF=0.0606;SAS_AF=0.001;AA=A|||;VT=SNP
2	146233184	rs12618995	C	T	100	PASS	AC=3431;AF=0.685104;AN=5008;NS=2504;DP=16708;EAS_AF=0.8631;AMR_AF=0.7565;AFR_AF=0.348;EUR_AF=0.8917;SAS_AF=0.6943;AA=C|||;VT=SNP
2	146234665	rs2628581	C	T	100	PASS	AC=74;AF=0.0147764;AN=5008;NS=2504;DP=19388;EAS_AF=0;AMR_AF=0.0346;AFR_AF=0.0008;EUR_AF=0.0388;SAS_AF=0.0102;AA=C|||;VT=SNP
2	146235435	rs2012418	A	G	100	PASS	AC=4592;AF=0.916933;AN=5008;NS=2504;DP=16090;EAS_AF=0.9673;AMR_AF=0.9481;AFR_AF=0.7874;EUR_AF=0.9652;SAS_AF=0.9683;AA=G|||;VT=SNP
2	146235532	rs72851609	G	C	100	PASS	AC=220;AF=0.0439297;AN=5008;NS=2504;DP=16680;EAS_AF=0.0327;AMR_AF=0.0389;AFR_AF=0.0711;EUR_AF=0.0348;SAS_AF=0.0317;AA=G|||;VT=SNP
2	146236424	rs6754243	T	C	100	PASS	AC=1158;AF=0.23123;AN=5008;NS=2504;DP=23328;EAS_AF=0.1042;AMR_AF=0.1916;AFR_AF=0.4372;EUR_AF=0.0736;SAS_AF=0.274;AA=C|||;VT=SNP
2	146236832	rs78262182	G	T	100	PASS	AC=47;AF=0.00938498;AN=5008;NS=2504;DP=19747;EAS_AF=0;AMR_AF=0.0115;AFR_AF=0.0008;EUR_AF=0.0338;SAS_AF=0.0041;AA=G|||;VT=SNP
2	146237096	rs147311080	A	G	100	PASS	AC=16;AF=0.00319489;AN=5008;NS=2504;DP=17113;EAS_AF=0;AMR_AF=0.0072;AFR_AF=0.0008;EUR_AF=0.0099;SAS_AF=0;AA=A|||;VT=SNP
2	146237111	rs72851612	C	T	100	PASS	AC=834;AF=0.166534;AN=5008;NS=2504;DP=16470;EAS_AF=0.1042;AMR_AF=0.1686;AFR_AF=0.2088;EUR_AF=0.0716;SAS_AF=0.2699;AA=C|||;VT=SNP
2	146237166	rs62169072	G	T	100	PASS	AC=192;AF=0.0383387;AN=5008;NS=2504;DP=16066;EAS_AF=0;AMR_AF=0.0562;AFR_AF=0.0053;EUR_AF=0.1362;SAS_AF=0.0092;AA=G|||;VT=SNP
2	146238529	rs983115	G	A	100	PASS	AC=3426;AF=0.684105;AN=5008;NS=2504;DP=18215;EAS_AF=0.8621;AMR_AF=0.7565;AFR_AF=0.348;EUR_AF=0.8917;SAS_AF=0.6902;AA=G|||;VT=SNP
2	146239805	rs73964081	A	G	100	PASS	AC=888;AF=0.177316;AN=5008;NS=2504;DP=16686;EAS_AF=0.1042;AMR_AF=0.1311;AFR_AF=0.2655;EUR_AF=0.0736;SAS_AF=0.273;AA=A|||;VT=SNP
2	146240040	rs12995224	G	A	100	PASS	AC=841;AF=0.167931;AN=5008;NS=2504;DP=18119;EAS_AF=0.2173;AMR_AF=0.1873;AFR_AF=0.0159;EUR_AF=0.2813;SAS_AF=0.1922;AA=G|||;VT=SNP
2	146241167	rs6708670	A	T	100	PASS	AC=1144;AF=0.228435;AN=5008;NS=2504;DP=17254;EAS_AF=0.1062;AMR_AF=0.1513;AFR_AF=0.4463;EUR_AF=0.0736;SAS_AF=0.274;AA=T|||;VT=SNP
2	146241567	rs13015680	C	T	100	PASS	AC=62;AF=0.0123802;AN=5008;NS=2504;DP=19659;EAS_AF=0;AMR_AF=0.0101;AFR_AF=0.0023;EUR_AF=0.0497;SAS_AF=0.002;AA=C|||;VT=SNP
2	146242592	rs72851617	T	C	100	PASS	AC=818;AF=0.163339;AN=5008;NS=2504;DP=18799;EAS_AF=0.1062;AMR_AF=0.1268;AFR_AF=0.2171;EUR_AF=0.0716;SAS_AF=0.2699;AA=T|||;VT=SNP
2	146243333	rs11694518	C	T	100	PASS	AC=835;AF=0.166733;AN=5008;NS=2504;DP=18061;EAS_AF=0.2153;AMR_AF=0.1873;AFR_AF=0.0151;EUR_AF=0.2813;SAS_AF=0.1892;AA=C|||;VT=SNP
2	146243672	rs75107101	T	A	100	PASS	AC=26;AF=0.00519169;AN=5008;NS=2504;DP=16669;EAS_AF=0;AMR_AF=0.0072;AFR_AF=0.0015;EUR_AF=0.0189;SAS_AF=0;AA=T|||;VT=SNP
2	146244181	rs13035635	A	T	100	PASS	AC=3406;AF=0.680112;AN=5008;NS=2504;DP=17202;EAS_AF=0.8611;AMR_AF=0.8012;AFR_AF=0.3215;EUR_AF=0.8917;SAS_AF=0.6748;AA=A|||;VT=SNP
2	146244452	rs114594887	T	G	100	PASS	AC=74;AF=0.0147764;AN=5008;NS=2504;DP=13708;EAS_AF=0;AMR_AF=0.0086;AFR_AF=0.0038;EUR_AF=0.0408;SAS_AF=0.0225;AA=T|||;VT=SNP
2	146244465	rs75643354	A	C	100	PASS	AC=170;AF=0.0339457;AN=5008;NS=2504;DP=13596;EAS_AF=0.004;AMR_AF=0.0331;AFR_AF=0.0045;EUR_AF=0.0537;SAS_AF=0.0849;AA=A|||;VT=SNP
2	146244796	rs72851622	C	A	100	PASS	AC=208;AF=0.0415335;AN=5008;NS=2504;DP=17229;EAS_AF=0.0327;AMR_AF=0.036;AFR_AF=0.0635;EUR_AF=0.0348;SAS_AF=0.0317;AA=C|||;VT=SNP
2	146245743	rs72851624	T	G	100	PASS	AC=53;AF=0.0105831;AN=5008;NS=2504;DP=16017;EAS_AF=0.002;AMR_AF=0.0043;AFR_AF=0.0023;EUR_AF=0.0159;SAS_AF=0.0297;AA=T|||;VT=SNP
2	146246167	rs62169073	G	A	100	PASS	AC=21;AF=0.00419329;AN=5008;NS=2504;DP=17580;EAS_AF=0;AMR_AF=0.0101;AFR_AF=0;EUR_AF=0.0129;SAS_AF=0.001;AA=G|||;VT=SNP
2	146247003	rs6430083	C	T	100	PASS	AC=3403;AF=0.679513;AN=5008;NS=2504;DP=16562;EAS_AF=0.8611;AMR_AF=0.8012;AFR_AF=0.3207;EUR_AF=0.8907;SAS_AF=0.6738;AA=C|||;VT=SNP
2	146247638	rs72851626	T	G	100	PASS	AC=61;AF=0.0121805;AN=5008;NS=2504;DP=15722;EAS_AF=0.001;AMR_AF=0.062;AFR_AF=0.0023;EUR_AF=0.0099;SAS_AF=0.0041;AA=T|||;VT=SNP
2	146247837	rs68000532	C	T	100	PASS	AC=1132;AF=0.226038;AN=5008;NS=2504;DP=12988;EAS_AF=0.1052;AMR_AF=0.1499;AFR_AF=0.438;EUR_AF=0.0746;SAS_AF=0.274;AA=T|||;VT=SNP
2	146247924	rs72851629	T	C	100	PASS	AC=819;AF=0.163538;AN=5008;NS=2504;DP=13535;EAS_AF=0.1052;AMR_AF=0.1268;AFR_AF=0.2179;EUR_AF=0.0726;SAS_AF=0.2699;AA=T|||;VT=SNP
2	146248361	rs17838523	T	A	100	PASS	AC=1134;AF=0.226438;AN=5008;NS=2504;DP=13354;EAS_AF=0.1052;AMR_AF=0.1499;AFR_AF=0.4395;EUR_AF=0.0746;SAS_AF=0.274;AA=A|||;VT=SNP
2	146248898	rs4662424	A	C	100	PASS	AC=821;AF=0.163938;AN=5008;NS=2504;DP=14653;EAS_AF=0.1052;AMR_AF=0.1268;AFR_AF=0.2194;EUR_AF=0.0726;SAS_AF=0.2699;AA=A|||;VT=SNP
2	146249507	rs13400519	G	A	100	PASS	AC=721;AF=0.14397;AN=5008;NS=2504;DP=15693;EAS_AF=0.0069;AMR_AF=0.1844;AFR_AF=0.0575;EUR_AF=0.334;SAS_AF=0.1779;AA=G|||;VT=SNP
2	146249557	rs76296139	C	T	100	PASS	AC=78;AF=0.0155751;AN=5008;NS=2504;DP=15944;EAS_AF=0;AMR_AF=0.0086;AFR_AF=0.0038;EUR_AF=0.0417;SAS_AF=0.0256;AA=c|||;VT=SNP
2	146249922	rs1385366	C	T	100	PASS	AC=913;AF=0.182308;AN=5008;NS=2504;DP=15394;EAS_AF=0.1052;AMR_AF=0.1383;AFR_AF=0.2776;EUR_AF=0.0746;SAS_AF=0.2751;AA=T|||;VT=SNP
2	146249965	rs1385367	C	T	100	PASS	AC=4548;AF=0.908147;AN=5008;NS=2504;DP=15816;EAS_AF=0.9663;AMR_AF=0.951;AFR_AF=0.7693;EUR_AF=0.9642;SAS_AF=0.9479;AA=T|||;VT=SNP
2	146250005	rs10196769	T	G	100	PASS	AC=3408;AF=0.680511;AN=5008;NS=2504;DP=16934;EAS_AF=0.8611;AMR_AF=0.8012;AFR_AF=0.3268;EUR_AF=0.8897;SAS_AF=0.6718;AA=G|||;VT=SNP
2	146250438	rs7582049	T	G	100	PASS	AC=3408;AF=0.680511;AN=5008;NS=2504;DP=15382;EAS_AF=0.8611;AMR_AF=0.8012;AFR_AF=0.326;EUR_AF=0.8897;SAS_AF=0.6728;AA=T|||;VT=SNP
2	146251080	rs73964084	C	T	100	PASS	AC=912;AF=0.182109;AN=5008;NS=2504;DP=16492;EAS_AF=0.1052;AMR_AF=0.1383;AFR_AF=0.2769;EUR_AF=0.0746;SAS_AF=0.2751;AA=C|||;VT=SNP
2	146251666	rs72851638	T	C	100	PASS	AC=209;AF=0.0417332;AN=5008;NS=2504;DP=15762;EAS_AF=0.0337;AMR_AF=0.036;AFR_AF=0.062;EUR_AF=0.0358;SAS_AF=0.0327;AA=t|||;VT=SNP
2	146252366	rs10928250	A	T	100	PASS	AC=4549;AF=0.908347;AN=5008;NS=2504;DP=13970;EAS_AF=0.9663;AMR_AF=0.951;AFR_AF=0.77;EUR_AF=0.9642;SAS_AF=0.9479;AA=T|||;VT=SNP
2	146252644	rs74508778	G	T	100	PASS	AC=127;AF=0.0253594;AN=5008;NS=2504;DP=15554;EAS_AF=0.006;AMR_AF=0.0663;AFR_AF=0.003;EUR_AF=0.0358;SAS_AF=0.0358;AA=G|||;VT=SNP
2	146253008	rs3842898	A	G	100	PASS	AC=3407;AF=0.680312;AN=5008;NS=2504;DP=15863;EAS_AF=0.8611;AMR_AF=0.8012;AFR_AF=0.326;EUR_AF=0.8897;SAS_AF=0.6718;AA=A|||;VT=SNP
2	146253188	rs3842899	A	T	100	PASS	AC=4431;AF=0.884784;AN=5008;NS=2504;DP=16681;EAS_AF=0.9663;AMR_AF=0.9424;AFR_AF=0.6861;EUR_AF=0.9642;SAS_AF=0.9468;AA=T|||;VT=SNP
2	146253343	rs76546748	T	C	100	PASS	AC=29;AF=0.00579073;AN=5008;NS=2504;DP=15885;EAS_AF=0;AMR_AF=0.0058;AFR_AF=0;EUR_AF=0.0229;SAS_AF=0.002;AA=T|||;VT=SNP
2	146253714	rs12614884	G	A	100	PASS	AC=209;AF=0.0417332;AN=5008;NS=2504;DP=18741;EAS_AF=0.0337;AMR_AF=0.036;AFR_AF=0.062;EUR_AF=0.0358;SAS_AF=0.0327;AA=G|||;VT=SNP
2	146253894	rs9287375	G	A	100	PASS	AC=3407;AF=0.680312;AN=5008;NS=2504;DP=20201;EAS_AF=0.8611;AMR_AF=0.8012;AFR_AF=0.326;EUR_AF=0.8897;SAS_AF=0.6718;AA=G|||;VT=SNP
2	146254296	rs4662241	C	T	100	PASS	AC=3407;AF=0.680312;AN=5008;NS=2504;DP=18273;EAS_AF=0.8611;AMR_AF=0.8012;AFR_AF=0.326;EUR_AF=0.8897;SAS_AF=0.6718;AA=T|||;VT=SNP
2	146254325	rs4662242	T	C	100	PASS	AC=3407;AF=0.680312;AN=5008;NS=2504;DP=18051;EAS_AF=0.8611;AMR_AF=0.8012;AFR_AF=0.326;EUR_AF=0.8897;SAS_AF=0.6718;AA=C|||;VT=SNP
2	146254353	rs114108633	C	T	100	PASS	AC=124;AF=0.0247604;AN=5008;NS=2504;DP=17556;EAS_AF=0.006;AMR_AF=0.0677;AFR_AF=0.003;EUR_AF=0.0358;SAS_AF=0.0317;AA=C|||;VT=SNP
2	146254652	rs1484928	T	C	100	PASS	AC=3407;AF=0.680312;AN=5008;NS=2504;DP=15956;EAS_AF=0.8611;AMR_AF=0.8012;AFR_AF=0.326;EUR_AF=0.8897;SAS_AF=0.6718;AA=C|||;VT=SNP
2	146254824	rs183058166	T	C	100	PASS	AC=11;AF=0.00219649;AN=5008;NS=2504;DP=16680;EAS_AF=0;AMR_AF=0.0029;AFR_AF=0;EUR_AF=0.008;SAS_AF=0.001;AA=T|||;VT=SNP
2	146255193	rs115933528	T	C	100	PASS	AC=16;AF=0.00319489;AN=5008;NS=2504;DP=16268;EAS_AF=0;AMR_AF=0.0058;AFR_AF=0.0023;EUR_AF=0.0089;SAS_AF=0;AA=T|||;VT=SNP
2	146255604	rs992986	T	C	100	PASS	AC=4548;AF=0.908147;AN=5008;NS=2504;DP=13610;EAS_AF=0.9663;AMR_AF=0.951;AFR_AF=0.7693;EUR_AF=0.9642;SAS_AF=0.9479;AA=C|||;VT=SNP
2	146255869	rs6430085	T	G	100	PASS	AC=2220;AF=0.443291;AN=5008;NS=2504;DP=12995;EAS_AF=0.6389;AMR_AF=0.5101;AFR_AF=0.1808;EUR_AF=0.5527;SAS_AF=0.4366;AA=T|||;VT=SNP
2	146255994	rs78165666	G	A	100	PASS	AC=74;AF=0.0147764;AN=5008;NS=2504;DP=13338;EAS_AF=0.001;AMR_AF=0.0187;AFR_AF=0.0023;EUR_AF=0.0308;SAS_AF=0.0266;AA=A|||;VT=SNP
2	146256115	rs6747939	A	G	100	PASS	AC=3406;AF=0.680112;AN=5008;NS=2504;DP=13411;EAS_AF=0.8611;AMR_AF=0.8012;AFR_AF=0.3253;EUR_AF=0.8897;SAS_AF=0.6718;AA=G|||;VT=SNP
2	146256466	rs1484929	C	T	100	PASS	AC=4548;AF=0.908147;AN=5008;NS=2504;DP=14443;EAS_AF=0.9663;AMR_AF=0.951;AFR_AF=0.7693;EUR_AF=0.9642;SAS_AF=0.9479;AA=T|||;VT=SNP
2	146257040	rs76595357	T	C	100	PASS	AC=196;AF=0.0391374;AN=5008;NS=2504;DP=14730;EAS_AF=0.001;AMR_AF=0.0548;AFR_AF=0.0053;EUR_AF=0.0924;SAS_AF=0.0583;AA=T|||;VT=SNP
2	146257129	rs1949332	C	A	100	PASS	AC=831;AF=0.165935;AN=5008;NS=2504;DP=15061;EAS_AF=0.1052;AMR_AF=0.1297;AFR_AF=0.2247;EUR_AF=0.0716;SAS_AF=0.272;AA=C|||;VT=SNP
2	146257174	rs2840149	T	A	100	PASS	AC=3407;AF=0.680312;AN=5008;NS=2504;DP=14884;EAS_AF=0.8611;AMR_AF=0.8012;AFR_AF=0.3253;EUR_AF=0.8907;SAS_AF=0.6718;AA=G|||;VT=SNP
2	146257523	rs1564825	G	A	100	PASS	AC=3407;AF=0.680312;AN=5008;NS=2504;DP=17178;EAS_AF=0.8611;AMR_AF=0.8012;AFR_AF=0.3253;EUR_AF=0.8907;SAS_AF=0.6718;AA=A|||;VT=SNP
2	146257604	rs1016530	T	C	100	PASS	AC=3407;AF=0.680312;AN=5008;NS=2504;DP=17041;EAS_AF=0.8611;AMR_AF=0.8012;AFR_AF=0.3253;EUR_AF=0.8907;SAS_AF=0.6718;AA=T|||;VT=SNP
2	146257882	rs16825075	C	A	100	PASS	AC=831;AF=0.165935;AN=5008;NS=2504;DP=17437;EAS_AF=0.1052;AMR_AF=0.1297;AFR_AF=0.2247;EUR_AF=0.0726;SAS_AF=0.271;AA=C|||;VT=SNP
2	146258257	rs7578129	G	T	100	PASS	AC=3407;AF=0.680312;AN=5008;NS=2504;DP=15685;EAS_AF=0.8611;AMR_AF=0.8012;AFR_AF=0.3253;EUR_AF=0.8907;SAS_AF=0.6718;AA=G|||;VT=SNP
2	146258263	rs12622738	T	C	100	PASS	AC=2114;AF=0.422125;AN=5008;NS=2504;DP=15752;EAS_AF=0.6389;AMR_AF=0.5115;AFR_AF=0.0885;EUR_AF=0.5606;SAS_AF=0.4438;AA=T|||;VT=SNP
2	146259015	rs7592837	T	C	100	PASS	AC=3519;AF=0.702676;AN=5008;NS=2504;DP=18922;EAS_AF=0.8611;AMR_AF=0.804;AFR_AF=0.4085;EUR_AF=0.8907;SAS_AF=0.6718;AA=C|||;VT=SNP
2	146259114	rs7581734	G	T	100	PASS	AC=3407;AF=0.680312;AN=5008;NS=2504;DP=19558;EAS_AF=0.8611;AMR_AF=0.8012;AFR_AF=0.3253;EUR_AF=0.8907;SAS_AF=0.6718;AA=G|||;VT=SNP
2	146259186	rs56011010	G	A	100	PASS	AC=165;AF=0.0329473;AN=5008;NS=2504;DP=18722;EAS_AF=0.0337;AMR_AF=0.0303;AFR_AF=0.0318;EUR_AF=0.0358;SAS_AF=0.0327;AA=C|||;VT=SNP
2	146259628	rs1484930	A	C	100	PASS	AC=3403;AF=0.679513;AN=5008;NS=2504;DP=16376;EAS_AF=0.8611;AMR_AF=0.8012;AFR_AF=0.3222;EUR_AF=0.8907;SAS_AF=0.6718;AA=A|||;VT=SNP
2	146260496	rs1351907	T	C	100	PASS	AC=831;AF=0.165935;AN=5008;NS=2504;DP=15717;EAS_AF=0.1052;AMR_AF=0.1297;AFR_AF=0.2247;EUR_AF=0.0716;SAS_AF=0.272;AA=T|||;VT=SNP
2	146260542	rs192189513	A	G	100	PASS	AC=18;AF=0.00359425;AN=5008;NS=2504;DP=16100;EAS_AF=0;AMR_AF=0;AFR_AF=0;EUR_AF=0.007;SAS_AF=0.0112;AA=A|||;VT=SNP
2	146260672	rs7586112	G	A	100	PASS	AC=3406;AF=0.680112;AN=5008;NS=2504;DP=16627;EAS_AF=0.8611;AMR_AF=0.8012;AFR_AF=0.3245;EUR_AF=0.8907;SAS_AF=0.6718;AA=G|||;VT=SNP
2	146261001	rs10198147	T	C	100	PASS	AC=3404;AF=0.679712;AN=5008;NS=2504;DP=16818;EAS_AF=0.8611;AMR_AF=0.8012;AFR_AF=0.323;EUR_AF=0.8907;SAS_AF=0.6718;AA=T|||;VT=SNP
2	146261295	rs10185841	C	T	100	PASS	AC=1063;AF=0.21226;AN=5008;NS=2504;DP=17684;EAS_AF=0.2163;AMR_AF=0.2133;AFR_AF=0.1626;EUR_AF=0.2942;SAS_AF=0.1902;AA=C|||;VT=SNP
2	146263420	rs6727126	G	A	100	PASS	AC=4549;AF=0.908347;AN=5008;NS=2504;DP=19330;EAS_AF=0.9663;AMR_AF=0.951;AFR_AF=0.7693;EUR_AF=0.9642;SAS_AF=0.9489;AA=A|||;VT=SNP
2	146267020	rs143846031	C	T	100	PASS	AC=13;AF=0.00259585;AN=5008;NS=2504;DP=18219;EAS_AF=0.002;AMR_AF=0.0029;AFR_AF=0.0008;EUR_AF=0.006;SAS_AF=0.002;AA=c|||;VT=SNP
2	146267234	rs72851672	T	G	100	PASS	AC=219;AF=0.04373;AN=5008;NS=2504;DP=19258;EAS_AF=0.0337;AMR_AF=0.036;AFR_AF=0.0688;EUR_AF=0.0368;SAS_AF=0.0327;AA=g|||;VT=SNP
2	146267309	rs2090327	A	T	100	PASS	AC=3486;AF=0.696086;AN=5008;NS=2504;DP=20901;EAS_AF=0.8641;AMR_AF=0.8127;AFR_AF=0.3759;EUR_AF=0.8897;SAS_AF=0.6738;AA=N|||;VT=SNP
2	146267701	rs72851676	T	C	100	PASS	AC=221;AF=0.0441294;AN=5008;NS=2504;DP=18308;EAS_AF=0.0357;AMR_AF=0.036;AFR_AF=0.0688;EUR_AF=0.0368;SAS_AF=0.0327;AA=T|||;VT=SNP
2	146268557	rs1471775	G	A	100	PASS	AC=3485;AF=0.695887;AN=5008;NS=2504;DP=10576;EAS_AF=0.8621;AMR_AF=0.8127;AFR_AF=0.3767;EUR_AF=0.8897;SAS_AF=0.6738;AA=G|||;VT=SNP
2	146269126	rs61560044	A	T	100	PASS	AC=820;AF=0.163738;AN=5008;NS=2504;DP=11864;EAS_AF=0.1022;AMR_AF=0.1268;AFR_AF=0.2179;EUR_AF=0.0736;SAS_AF=0.273;AA=A|||;VT=SNP
2	146269790	rs72851680	A	G	100	PASS	AC=221;AF=0.0441294;AN=5008;NS=2504;DP=17685;EAS_AF=0.0357;AMR_AF=0.036;AFR_AF=0.0688;EUR_AF=0.0368;SAS_AF=0.0327;AA=G|||;VT=SNP
2	146270381	rs6430086	A	C	100	PASS	AC=3408;AF=0.680511;AN=5008;NS=2504;DP=13310;EAS_AF=0.8621;AMR_AF=0.804;AFR_AF=0.326;EUR_AF=0.8877;SAS_AF=0.6718;AA=A|||;VT=SNP
2	146270608	rs75150507	G	A	100	PASS	AC=43;AF=0.00858626;AN=5008;NS=2504;DP=15248;EAS_AF=0;AMR_AF=0.0086;AFR_AF=0.0008;EUR_AF=0.0268;SAS_AF=0.0092;AA=G|||;VT=SNP
2	146270831	rs12612678	C	T	100	PASS	AC=221;AF=0.0441294;AN=5008;NS=2504;DP=15787;EAS_AF=0.0357;AMR_AF=0.036;AFR_AF=0.0688;EUR_AF=0.0368;SAS_AF=0.0327;AA=T|||;VT=SNP
2	146270850	rs146196256	C	A	100	PASS	AC=35;AF=0.00698882;AN=5008;NS=2504;DP=15963;EAS_AF=0;AMR_AF=0.0173;AFR_AF=0.0015;EUR_AF=0.0159;SAS_AF=0.0051;AA=C|||;VT=SNP
2	146270984	rs12619081	A	G	100	PASS	AC=221;AF=0.0441294;AN=5008;NS=2504;DP=15061;EAS_AF=0.0357;AMR_AF=0.036;AFR_AF=0.0688;EUR_AF=0.0368;SAS_AF=0.0327;AA=A|||;VT=SNP
2	146270991	rs12621447	G	A	100	PASS	AC=221;AF=0.0441294;AN=5008;NS=2504;DP=15000;EAS_AF=0.0357;AMR_AF=0.036;AFR_AF=0.0688;EUR_AF=0.0368;SAS_AF=0.0327;AA=A|||;VT=SNP
2	146271109	rs67372452	T	C	100	PASS	AC=346;AF=0.0690895;AN=5008;NS=2504;DP=15897;EAS_AF=0.0357;AMR_AF=0.0389;AFR_AF=0.1619;EUR_AF=0.0368;SAS_AF=0.0327;AA=C|||;VT=SNP
2	146271261	rs72851684	G	A	100	PASS	AC=212;AF=0.0423323;AN=5008;NS=2504;DP=16864;EAS_AF=0.0357;AMR_AF=0.036;AFR_AF=0.062;EUR_AF=0.0368;SAS_AF=0.0327;AA=G|||;VT=SNP
2	146271306	rs56352912	G	A	100	PASS	AC=820;AF=0.163738;AN=5008;NS=2504;DP=16225;EAS_AF=0.1022;AMR_AF=0.1268;AFR_AF=0.2179;EUR_AF=0.0736;SAS_AF=0.273;AA=G|||;VT=SNP
2	146271420	rs61107916	T	C	100	PASS	AC=820;AF=0.163738;AN=5008;NS=2504;DP=16513;EAS_AF=0.1022;AMR_AF=0.1268;AFR_AF=0.2179;EUR_AF=0.0736;SAS_AF=0.273;AA=T|||;VT=SNP
2	146271654	rs12621589	C	T	100	PASS	AC=212;AF=0.0423323;AN=5008;NS=2504;DP=15265;EAS_AF=0.0357;AMR_AF=0.036;AFR_AF=0.062;EUR_AF=0.0368;SAS_AF=0.0327;AA=C|||;VT=SNP
2	146271666	rs76096620	A	G	100	PASS	AC=198;AF=0.0395367;AN=5008;NS=2504;DP=14928;EAS_AF=0.001;AMR_AF=0.0548;AFR_AF=0.0053;EUR_AF=0.0924;SAS_AF=0.0603;AA=A|||;VT=SNP
2	146271860	rs72851691	C	T	100	PASS	AC=50;AF=0.00998403;AN=5008;NS=2504;DP=14070;EAS_AF=0.002;AMR_AF=0.0043;AFR_AF=0.0023;EUR_AF=0.0149;SAS_AF=0.0276;AA=C|||;VT=SNP
2	146272216	rs56070311	G	T	100	PASS	AC=221;AF=0.0441294;AN=5008;NS=2504;DP=14804;EAS_AF=0.0357;AMR_AF=0.036;AFR_AF=0.0688;EUR_AF=0.0368;SAS_AF=0.0327;AA=g|||;VT=SNP
2	146272769	rs68147838	A	G	100	PASS	AC=326;AF=0.0650958;AN=5008;NS=2504;DP=13880;EAS_AF=0.0357;AMR_AF=0.0389;AFR_AF=0.1467;EUR_AF=0.0368;SAS_AF=0.0327;AA=G|||;VT=SNP
2	146272826	rs72851696	A	C	100	PASS	AC=221;AF=0.0441294;AN=5008;NS=2504;DP=13987;EAS_AF=0.0357;AMR_AF=0.036;AFR_AF=0.0688;EUR_AF=0.0368;SAS_AF=0.0327;AA=A|||;VT=SNP
2	146272860	rs34570306	C	T	100	PASS	AC=2084;AF=0.416134;AN=5008;NS=2504;DP=14332;EAS_AF=0.6111;AMR_AF=0.5072;AFR_AF=0.0885;EUR_AF=0.5596;SAS_AF=0.4458;AA=C|||;VT=SNP
2	146272889	rs72851700	T	A	100	PASS	AC=221;AF=0.0441294;AN=5008;NS=2504;DP=15421;EAS_AF=0.0357;AMR_AF=0.036;AFR_AF=0.0688;EUR_AF=0.0368;SAS_AF=0.0327;AA=-|||;VT=SNP
2	146273266	rs72852803	T	A	100	PASS	AC=221;AF=0.0441294;AN=5008;NS=2504;DP=12217;EAS_AF=0.0357;AMR_AF=0.036;AFR_AF=0.0688;EUR_AF=0.0368;SAS_AF=0.0327;AA=A|||;VT=SNP
2	146273507	rs6717337	A	G	100	PASS	AC=3838;AF=0.766374;AN=5008;NS=2504;DP=12507;EAS_AF=0.8978;AMR_AF=0.853;AFR_AF=0.5416;EUR_AF=0.9274;SAS_AF=0.7076;AA=G|||;VT=SNP
2	146273592	rs116493529	T	C	100	PASS	AC=221;AF=0.0441294;AN=5008;NS=2504;DP=12649;EAS_AF=0.0357;AMR_AF=0.036;AFR_AF=0.0688;EUR_AF=0.0368;SAS_AF=0.0327;AA=C|||;VT=SNP
2	146274095	rs6430087	C	T	100	PASS	AC=3406;AF=0.680112;AN=5008;NS=2504;DP=12421;EAS_AF=0.8621;AMR_AF=0.804;AFR_AF=0.323;EUR_AF=0.8877;SAS_AF=0.6738;AA=C|||;VT=SNP
2	146274456	rs77168479	G	C	100	PASS	AC=129;AF=0.0257588;AN=5008;NS=2504;DP=13948;EAS_AF=0.006;AMR_AF=0.0692;AFR_AF=0.003;EUR_AF=0.0348;SAS_AF=0.0368;AA=G|||;VT=SNP
2	146274727	rs72852814	G	A	100	PASS	AC=221;AF=0.0441294;AN=5008;NS=2504;DP=16787;EAS_AF=0.0357;AMR_AF=0.036;AFR_AF=0.0688;EUR_AF=0.0368;SAS_AF=0.0327;AA=G|||;VT=SNP
2	146274838	rs72852818	T	C	100	PASS	AC=221;AF=0.0441294;AN=5008;NS=2504;DP=17172;EAS_AF=0.0357;AMR_AF=0.036;AFR_AF=0.0688;EUR_AF=0.0368;SAS_AF=0.0327;AA=T|||;VT=SNP
2	146274843	rs7559810	T	A	100	PASS	AC=4304;AF=0.859425;AN=5008;NS=2504;DP=17106;EAS_AF=0.9643;AMR_AF=0.9395;AFR_AF=0.5938;EUR_AF=0.9632;SAS_AF=0.9468;AA=T|||;VT=SNP
2	146274994	rs72852820	A	G	100	PASS	AC=221;AF=0.0441294;AN=5008;NS=2504;DP=17808;EAS_AF=0.0357;AMR_AF=0.036;AFR_AF=0.0688;EUR_AF=0.0368;SAS_AF=0.0327;AA=c|||;VT=SNP
2	146275098	rs6413982	C	T	100	PASS	AC=4304;AF=0.859425;AN=5008;NS=2504;DP=18437;EAS_AF=0.9643;AMR_AF=0.9395;AFR_AF=0.5938;EUR_AF=0.9632;SAS_AF=0.9468;AA=C|||;VT=SNP
2	146275111	rs72852822	A	G	100	PASS	AC=221;AF=0.0441294;AN=5008;NS=2504;DP=18560;EAS_AF=0.0357;AMR_AF=0.036;AFR_AF=0.0688;EUR_AF=0.0368;SAS_AF=0.0327;AA=G|||;VT=SNP
2	146275320	rs72852824	A	T	100	PASS	AC=221;AF=0.0441294;AN=5008;NS=2504;DP=16730;EAS_AF=0.0357;AMR_AF=0.036;AFR_AF=0.0688;EUR_AF=0.0368;SAS_AF=0.0327;AA=A|||;VT=SNP
2	146275415	rs72852825	T	A	100	PASS	AC=221;AF=0.0441294;AN=5008;NS=2504;DP=16397;EAS_AF=0.0357;AMR_AF=0.036;AFR_AF=0.0688;EUR_AF=0.0368;SAS_AF=0.0327;AA=A|||;VT=SNP
2	146275448	rs140446511	T	C	100	PASS	AC=92;AF=0.0183706;AN=5008;NS=2504;DP=17085;EAS_AF=0;AMR_AF=0.0274;AFR_AF=0.0015;EUR_AF=0.0686;SAS_AF=0.002;AA=T|||;VT=SNP
2	146275468	rs78879325	C	G	100	PASS	AC=15;AF=0.00299521;AN=5008;NS=2504;DP=16632;EAS_AF=0.001;AMR_AF=0.0029;AFR_AF=0;EUR_AF=0.0119;SAS_AF=0;AA=C|||;VT=SNP
2	146276216	rs16825087	T	C	100	PASS	AC=819;AF=0.163538;AN=5008;NS=2504;DP=13186;EAS_AF=0.1022;AMR_AF=0.1268;AFR_AF=0.2171;EUR_AF=0.0736;SAS_AF=0.273;AA=T|||;VT=SNP
2	146276271	rs12613199	C	A	100	PASS	AC=221;AF=0.0441294;AN=5008;NS=2504;DP=13402;EAS_AF=0.0357;AMR_AF=0.036;AFR_AF=0.0688;EUR_AF=0.0368;SAS_AF=0.0327;AA=A|||;VT=SNP
2	146276286	rs4662243	G	A	100	PASS	AC=874;AF=0.174521;AN=5008;NS=2504;DP=13584;EAS_AF=0.3601;AMR_AF=0.2147;AFR_AF=0.0129;EUR_AF=0.1839;SAS_AF=0.1636;AA=G|||;VT=SNP
2	146276380	rs12619517	A	C	100	PASS	AC=221;AF=0.0441294;AN=5008;NS=2504;DP=4622;EAS_AF=0.0357;AMR_AF=0.036;AFR_AF=0.0688;EUR_AF=0.0368;SAS_AF=0.0327;AA=A|||;VT=SNP
2	146276527	rs12613278	C	T	100	PASS	AC=222;AF=0.0443291;AN=5008;NS=2504;DP=14306;EAS_AF=0.0357;AMR_AF=0.0375;AFR_AF=0.0688;EUR_AF=0.0368;SAS_AF=0.0327;AA=T|||;VT=SNP
2	146276715	rs12619622	A	T	100	PASS	AC=222;AF=0.0443291;AN=5008;NS=2504;DP=15083;EAS_AF=0.0357;AMR_AF=0.036;AFR_AF=0.0688;EUR_AF=0.0368;SAS_AF=0.0337;AA=A|||;VT=SNP
2	146276741	rs12616712	T	G	100	PASS	AC=221;AF=0.0441294;AN=5008;NS=2504;DP=17420;EAS_AF=0.0357;AMR_AF=0.036;AFR_AF=0.0688;EUR_AF=0.0368;SAS_AF=0.0327;AA=A|||;VT=SNP
2	146277549	rs140726816	C	T	100	PASS	AC=221;AF=0.0441294;AN=5008;NS=2504;DP=20468;EAS_AF=0.0357;AMR_AF=0.036;AFR_AF=0.0688;EUR_AF=0.0368;SAS_AF=0.0327;AA=T|||;VT=SNP
2	146277792	rs191957015	T	C	100	PASS	AC=212;AF=0.0423323;AN=5008;NS=2504;DP=17146;EAS_AF=0.0357;AMR_AF=0.036;AFR_AF=0.062;EUR_AF=0.0368;SAS_AF=0.0327;AA=T|||;VT=SNP
2	146277857	rs149716428	C	A	100	PASS	AC=199;AF=0.0397364;AN=5008;NS=2504;DP=12998;EAS_AF=0.001;AMR_AF=0.0548;AFR_AF=0.0053;EUR_AF=0.0934;SAS_AF=0.0603;AA=C|||;VT=SNP
2	146278125	rs191891853	T	C	100	PASS	AC=221;AF=0.0441294;AN=5008;NS=2504;DP=12068;EAS_AF=0.0357;AMR_AF=0.036;AFR_AF=0.0688;EUR_AF=0.0368;SAS_AF=0.0327;AA=t|||;VT=SNP
2	146278145	rs183030758	T	C	100	PASS	AC=222;AF=0.0443291;AN=5008;NS=2504;DP=11644;EAS_AF=0.0357;AMR_AF=0.036;AFR_AF=0.0688;EUR_AF=0.0368;SAS_AF=0.0337;AA=C|||;VT=SNP
2	146278210	rs140369409	T	C	100	PASS	AC=221;AF=0.0441294;AN=5008;NS=2504;DP=13662;EAS_AF=0.0357;AMR_AF=0.036;AFR_AF=0.0688;EUR_AF=0.0368;SAS_AF=0.0327;AA=C|||;VT=SNP
2	146278247	rs79012880	G	A	100	PASS	AC=820;AF=0.163738;AN=5008;NS=2504;DP=15172;EAS_AF=0.1022;AMR_AF=0.1268;AFR_AF=0.2171;EUR_AF=0.0746;SAS_AF=0.273;AA=g|||;VT=SNP
2	146278290	rs7560253	G	A	100	PASS	AC=3410;AF=0.680911;AN=5008;NS=2504;DP=15579;EAS_AF=0.8621;AMR_AF=0.804;AFR_AF=0.3238;EUR_AF=0.8897;SAS_AF=0.6748;AA=A|||;VT=SNP
2	146278291	rs116550736	T	C	100	PASS	AC=217;AF=0.0433307;AN=5008;NS=2504;DP=15606;EAS_AF=0.0357;AMR_AF=0.036;AFR_AF=0.0688;EUR_AF=0.0348;SAS_AF=0.0307;AA=t|||;VT=SNP
2	146278296	rs7560259	G	A	100	PASS	AC=3595;AF=0.717851;AN=5008;NS=2504;DP=15789;EAS_AF=0.8621;AMR_AF=0.8213;AFR_AF=0.4501;EUR_AF=0.8917;SAS_AF=0.6789;AA=G|||;VT=SNP
2	146278397	rs141209995	A	G	100	PASS	AC=140;AF=0.0279553;AN=5008;NS=2504;DP=19040;EAS_AF=0;AMR_AF=0.0648;AFR_AF=0.0015;EUR_AF=0.0676;SAS_AF=0.0256;AA=A|||;VT=SNP
2	146278514	rs76063228	T	C	100	PASS	AC=815;AF=0.16274;AN=5008;NS=2504;DP=18795;EAS_AF=0.1022;AMR_AF=0.1254;AFR_AF=0.2148;EUR_AF=0.0736;SAS_AF=0.273;AA=T|||;VT=SNP
2	146278680	rs75426990	C	A	100	PASS	AC=815;AF=0.16274;AN=5008;NS=2504;DP=20824;EAS_AF=0.1022;AMR_AF=0.1254;AFR_AF=0.2148;EUR_AF=0.0736;SAS_AF=0.273;AA=C|||;VT=SNP
2	146278709	rs147320931	T	C	100	PASS	AC=189;AF=0.0377396;AN=5008;NS=2504;DP=21500;EAS_AF=0.0357;AMR_AF=0.0346;AFR_AF=0.0688;EUR_AF=0.0239;SAS_AF=0.0143;AA=C|||;VT=SNP
2	146278730	rs141047905	T	A	100	PASS	AC=30;AF=0.00599042;AN=5008;NS=2504;DP=21154;EAS_AF=0;AMR_AF=0.013;AFR_AF=0;EUR_AF=0.0179;SAS_AF=0.0031;AA=T|||;VT=SNP
2	146278992	rs111602073	G	A	100	PASS	AC=221;AF=0.0441294;AN=5008;NS=2504;DP=20460;EAS_AF=0.0357;AMR_AF=0.036;AFR_AF=0.0688;EUR_AF=0.0368;SAS_AF=0.0327;AA=A|||;VT=SNP
2	146279065	rs144699721	C	T	100	PASS	AC=22;AF=0.00439297;AN=5008;NS=2504;DP=19764;EAS_AF=0;AMR_AF=0.0086;AFR_AF=0;EUR_AF=0.0149;SAS_AF=0.001;AA=C|||;VT=SNP
2	146279416	rs148523204	T	A	100	PASS	AC=221;AF=0.0441294;AN=5008;NS=2504;DP=18989;EAS_AF=0.0357;AMR_AF=0.036;AFR_AF=0.0688;EUR_AF=0.0368;SAS_AF=0.0327;AA=N|||;VT=SNP
2	146279531	rs142872395	G	A	100	PASS	AC=222;AF=0.0443291;AN=5008;NS=2504;DP=18499;EAS_AF=0.0357;AMR_AF=0.036;AFR_AF=0.0688;EUR_AF=0.0378;SAS_AF=0.0327;AA=G|||;VT=SNP
2	146279624	rs151188089	A	T	100	PASS	AC=221;AF=0.0441294;AN=5008;NS=2504;DP=18395;EAS_AF=0.0357;AMR_AF=0.036;AFR_AF=0.0688;EUR_AF=0.0368;SAS_AF=0.0327;AA=A|||;VT=SNP
2	146279637	rs139290031	T	C	100	PASS	AC=221;AF=0.0441294;AN=5008;NS=2504;DP=18394;EAS_AF=0.0357;AMR_AF=0.036;AFR_AF=0.0688;EUR_AF=0.0368;SAS_AF=0.0327;AA=C|||;VT=SNP
2	146279700	rs60303915	A	C	100	PASS	AC=815;AF=0.16274;AN=5008;NS=2504;DP=18699;EAS_AF=0.1022;AMR_AF=0.1254;AFR_AF=0.2148;EUR_AF=0.0736;SAS_AF=0.273;AA=A|||;VT=SNP
2	146279819	rs115972949	C	T	100	PASS	AC=221;AF=0.0441294;AN=5008;NS=2504;DP=19518;EAS_AF=0.0357;AMR_AF=0.036;AFR_AF=0.0688;EUR_AF=0.0368;SAS_AF=0.0327;AA=T|||;VT=SNP
2	146279820	rs116346176	A	G	100	PASS	AC=221;AF=0.0441294;AN=5008;NS=2504;DP=19507;EAS_AF=0.0357;AMR_AF=0.036;AFR_AF=0.0688;EUR_AF=0.0368;SAS_AF=0.0327;AA=G|||;VT=SNP
2	146280334	rs145463567	A	G	100	PASS	AC=221;AF=0.0441294;AN=5008;NS=2504;DP=18073;EAS_AF=0.0357;AMR_AF=0.036;AFR_AF=0.0688;EUR_AF=0.0368;SAS_AF=0.0327;AA=A|||;VT=SNP
2	146280464	rs148843749	T	G	100	PASS	AC=18;AF=0.00359425;AN=5008;NS=2504;DP=14533;EAS_AF=0;AMR_AF=0.0029;AFR_AF=0.0023;EUR_AF=0.007;SAS_AF=0.0061;AA=T|||;VT=SNP
2	146280545	rs16825101	C	T	100	PASS	AC=221;AF=0.0441294;AN=5008;NS=2504;DP=14502;EAS_AF=0.0357;AMR_AF=0.036;AFR_AF=0.0688;EUR_AF=0.0368;SAS_AF=0.0327;AA=T|||;VT=SNP
2	146280595	rs60440704	G	T	100	PASS	AC=221;AF=0.0441294;AN=5008;NS=2504;DP=14523;EAS_AF=0.0357;AMR_AF=0.036;AFR_AF=0.0688;EUR_AF=0.0368;SAS_AF=0.0327;AA=T|||;VT=SNP
2	146281360	rs16825107	A	G	100	PASS	AC=218;AF=0.0435304;AN=5008;NS=2504;DP=12270;EAS_AF=0.0357;AMR_AF=0.036;AFR_AF=0.0688;EUR_AF=0.0348;SAS_AF=0.0317;AA=A|||;VT=SNP
2	146281422	rs72852845	C	A	100	PASS	AC=212;AF=0.0423323;AN=5008;NS=2504;DP=12107;EAS_AF=0.0357;AMR_AF=0.036;AFR_AF=0.062;EUR_AF=0.0368;SAS_AF=0.0327;AA=C|||;VT=SNP
2	146282118	rs56062753	C	A	100	PASS	AC=221;AF=0.0441294;AN=5008;NS=2504;DP=17570;EAS_AF=0.0357;AMR_AF=0.036;AFR_AF=0.0688;EUR_AF=0.0368;SAS_AF=0.0327;AA=C|||;VT=SNP
2	146282445	rs55810988	A	G	100	PASS	AC=225;AF=0.0449281;AN=5008;NS=2504;DP=16549;EAS_AF=0.0357;AMR_AF=0.036;AFR_AF=0.0696;EUR_AF=0.0368;SAS_AF=0.0358;AA=G|||;VT=SNP
2	146282536	rs56203207	T	C	100	PASS	AC=224;AF=0.0447284;AN=5008;NS=2504;DP=14978;EAS_AF=0.0357;AMR_AF=0.036;AFR_AF=0.0688;EUR_AF=0.0368;SAS_AF=0.0358;AA=T|||;VT=SNP
2	146282853	rs72852848	C	T	100	PASS	AC=224;AF=0.0447284;AN=5008;NS=2504;DP=15922;EAS_AF=0.0357;AMR_AF=0.036;AFR_AF=0.0688;EUR_AF=0.0368;SAS_AF=0.0358;AA=T|||;VT=SNP
2	146282875	rs12613968	C	T	100	PASS	AC=224;AF=0.0447284;AN=5008;NS=2504;DP=15985;EAS_AF=0.0357;AMR_AF=0.036;AFR_AF=0.0688;EUR_AF=0.0368;SAS_AF=0.0358;AA=C|||;VT=SNP
2	146283045	rs12614628	C	G	100	PASS	AC=224;AF=0.0447284;AN=5008;NS=2504;DP=14929;EAS_AF=0.0357;AMR_AF=0.036;AFR_AF=0.0688;EUR_AF=0.0368;SAS_AF=0.0358;AA=G|||;VT=SNP
2	146283050	rs12618073	T	C	100	PASS	AC=224;AF=0.0447284;AN=5008;NS=2504;DP=15000;EAS_AF=0.0357;AMR_AF=0.036;AFR_AF=0.0688;EUR_AF=0.0368;SAS_AF=0.0358;AA=T|||;VT=SNP
2	146283776	rs72852850	T	A	100	PASS	AC=224;AF=0.0447284;AN=5008;NS=2504;DP=13031;EAS_AF=0.0357;AMR_AF=0.036;AFR_AF=0.0688;EUR_AF=0.0368;SAS_AF=0.0358;AA=T|||;VT=SNP
2	146284046	rs72852852	C	T	100	PASS	AC=224;AF=0.0447284;AN=5008;NS=2504;DP=14599;EAS_AF=0.0357;AMR_AF=0.036;AFR_AF=0.0688;EUR_AF=0.0368;SAS_AF=0.0358;AA=C|||;VT=SNP
2	146284734	rs115268079	T	C	100	PASS	AC=59;AF=0.0117812;AN=5008;NS=2504;DP=18843;EAS_AF=0.001;AMR_AF=0.0159;AFR_AF=0;EUR_AF=0.0169;SAS_AF=0.0307;AA=T|||;VT=SNP
2	146284775	rs142233732	G	A	100	PASS	AC=23;AF=0.00459265;AN=5008;NS=2504;DP=18629;EAS_AF=0;AMR_AF=0.0058;AFR_AF=0.0068;EUR_AF=0.0099;SAS_AF=0;AA=G|||;VT=SNP
2	146285256	rs16825111	T	A	100	PASS	AC=224;AF=0.0447284;AN=5008;NS=2504;DP=17845;EAS_AF=0.0357;AMR_AF=0.036;AFR_AF=0.0688;EUR_AF=0.0368;SAS_AF=0.0358;AA=T|||;VT=SNP
2	146285520	rs72852855	A	G	100	PASS	AC=224;AF=0.0447284;AN=5008;NS=2504;DP=18167;EAS_AF=0.0357;AMR_AF=0.036;AFR_AF=0.0688;EUR_AF=0.0368;SAS_AF=0.0358;AA=A|||;VT=SNP
2	146285876	rs72852856	T	C	100	PASS	AC=224;AF=0.0447284;AN=5008;NS=2504;DP=17682;EAS_AF=0.0357;AMR_AF=0.036;AFR_AF=0.0688;EUR_AF=0.0368;SAS_AF=0.0358;AA=T|||;VT=SNP
2	146285992	rs72852863	C	T	100	PASS	AC=224;AF=0.0447284;AN=5008;NS=2504;DP=18100;EAS_AF=0.0357;AMR_AF=0.036;AFR_AF=0.0688;EUR_AF=0.0368;SAS_AF=0.0358;AA=C|||;VT=SNP
2	146286150	rs72852865	G	C	100	PASS	AC=224;AF=0.0447284;AN=5008;NS=2504;DP=18320;EAS_AF=0.0357;AMR_AF=0.036;AFR_AF=0.0688;EUR_AF=0.0368;SAS_AF=0.0358;AA=G|||;VT=SNP
2	146286173	rs72852867	T	G	100	PASS	AC=224;AF=0.0447284;AN=5008;NS=2504;DP=18805;EAS_AF=0.0357;AMR_AF=0.036;AFR_AF=0.0688;EUR_AF=0.0368;SAS_AF=0.0358;AA=T|||;VT=SNP
2	146287131	rs72852868	G	A	100	PASS	AC=224;AF=0.0447284;AN=5008;NS=2504;DP=19610;EAS_AF=0.0357;AMR_AF=0.036;AFR_AF=0.0688;EUR_AF=0.0368;SAS_AF=0.0358;AA=G|||;VT=SNP
2	146287828	rs72852869	A	C	100	PASS	AC=224;AF=0.0447284;AN=5008;NS=2504;DP=16063;EAS_AF=0.0357;AMR_AF=0.036;AFR_AF=0.0688;EUR_AF=0.0368;SAS_AF=0.0358;AA=A|||;VT=SNP
2	146287858	rs72852871	A	G	100	PASS	AC=224;AF=0.0447284;AN=5008;NS=2504;DP=16239;EAS_AF=0.0357;AMR_AF=0.036;AFR_AF=0.0688;EUR_AF=0.0368;SAS_AF=0.0358;AA=A|||;VT=SNP
2	146288294	rs72852876	T	C	100	PASS	AC=224;AF=0.0447284;AN=5008;NS=2504;DP=17743;EAS_AF=0.0357;AMR_AF=0.036;AFR_AF=0.0688;EUR_AF=0.0368;SAS_AF=0.0358;AA=C|||;VT=SNP
2	146288551	rs59074041	C	T	100	PASS	AC=604;AF=0.120607;AN=5008;NS=2504;DP=15957;EAS_AF=0.1042;AMR_AF=0.1023;AFR_AF=0.0681;EUR_AF=0.0706;SAS_AF=0.273;AA=C|||;VT=SNP
2	146288708	rs72852878	T	C	100	PASS	AC=224;AF=0.0447284;AN=5008;NS=2504;DP=17001;EAS_AF=0.0357;AMR_AF=0.036;AFR_AF=0.0688;EUR_AF=0.0368;SAS_AF=0.0358;AA=C|||;VT=SNP
2	146288807	rs72852880	G	T	100	PASS	AC=215;AF=0.0429313;AN=5008;NS=2504;DP=14591;EAS_AF=0.0357;AMR_AF=0.036;AFR_AF=0.062;EUR_AF=0.0368;SAS_AF=0.0358;AA=G|||;VT=SNP
2	146289431	rs12620189	G	A	100	PASS	AC=215;AF=0.0429313;AN=5008;NS=2504;DP=19560;EAS_AF=0.0357;AMR_AF=0.036;AFR_AF=0.062;EUR_AF=0.0368;SAS_AF=0.0358;AA=G|||;VT=SNP
2	146289684	rs12620207	C	T	100	PASS	AC=215;AF=0.0429313;AN=5008;NS=2504;DP=15410;EAS_AF=0.0357;AMR_AF=0.036;AFR_AF=0.062;EUR_AF=0.0368;SAS_AF=0.0358;AA=C|||;VT=SNP
2	146289718	rs16825118	T	C	100	PASS	AC=802;AF=0.160144;AN=5008;NS=2504;DP=15137;EAS_AF=0.1052;AMR_AF=0.1196;AFR_AF=0.2073;EUR_AF=0.0716;SAS_AF=0.273;AA=T|||;VT=SNP
2	146290040	rs72852883	A	G	100	PASS	AC=224;AF=0.0447284;AN=5008;NS=2504;DP=12029;EAS_AF=0.0357;AMR_AF=0.036;AFR_AF=0.0688;EUR_AF=0.0368;SAS_AF=0.0358;AA=G|||;VT=SNP
2	146290652	rs1979517	A	G	100	PASS	AC=3617;AF=0.722244;AN=5008;NS=2504;DP=15120;EAS_AF=0.8591;AMR_AF=0.83;AFR_AF=0.4697;EUR_AF=0.8917;SAS_AF=0.6718;AA=A|||;VT=SNP
2	146291569	rs16825122	G	T	100	PASS	AC=782;AF=0.15615;AN=5008;NS=2504;DP=15454;EAS_AF=0.1052;AMR_AF=0.121;AFR_AF=0.1906;EUR_AF=0.0706;SAS_AF=0.2751;AA=G|||;VT=SNP
2	146291594	rs72852886	T	A	100	PASS	AC=211;AF=0.0421326;AN=5008;NS=2504;DP=15658;EAS_AF=0.0357;AMR_AF=0.036;AFR_AF=0.059;EUR_AF=0.0368;SAS_AF=0.0358;AA=A|||;VT=SNP
2	146291737	rs16825124	A	G	100	PASS	AC=211;AF=0.0421326;AN=5008;NS=2504;DP=15649;EAS_AF=0.0357;AMR_AF=0.036;AFR_AF=0.059;EUR_AF=0.0368;SAS_AF=0.0358;AA=G|||;VT=SNP
2	146291807	rs116290273	A	G	100	PASS	AC=25;AF=0.00499201;AN=5008;NS=2504;DP=14749;EAS_AF=0;AMR_AF=0.0072;AFR_AF=0;EUR_AF=0.0169;SAS_AF=0.0031;AA=A|||;VT=SNP
2	146292016	rs72852887	G	A	100	PASS	AC=207;AF=0.0413339;AN=5008;NS=2504;DP=13607;EAS_AF=0.0357;AMR_AF=0.036;AFR_AF=0.056;EUR_AF=0.0368;SAS_AF=0.0358;AA=A|||;VT=SNP
2	146292096	rs17482282	A	G	100	PASS	AC=213;AF=0.0425319;AN=5008;NS=2504;DP=12111;EAS_AF=0.0357;AMR_AF=0.036;AFR_AF=0.0605;EUR_AF=0.0368;SAS_AF=0.0358;AA=A|||;VT=SNP
2	146292105	rs72852889	G	T	100	PASS	AC=207;AF=0.0413339;AN=5008;NS=2504;DP=12004;EAS_AF=0.0357;AMR_AF=0.036;AFR_AF=0.056;EUR_AF=0.0368;SAS_AF=0.0358;AA=G|||;VT=SNP
2	146292358	rs10460255	T	A	100	PASS	AC=965;AF=0.192692;AN=5008;NS=2504;DP=8199;EAS_AF=0.1409;AMR_AF=0.1527;AFR_AF=0.2398;EUR_AF=0.1024;SAS_AF=0.3037;AA=t|||;VT=SNP
2	146293177	rs10175989	G	A	100	PASS	AC=867;AF=0.173123;AN=5008;NS=2504;DP=19189;EAS_AF=0.1052;AMR_AF=0.1239;AFR_AF=0.2625;EUR_AF=0.0656;SAS_AF=0.2679;AA=G|||;VT=SNP
2	146293962	rs12467457	C	T	100	PASS	AC=161;AF=0.0321486;AN=5008;NS=2504;DP=17492;EAS_AF=0.006;AMR_AF=0.072;AFR_AF=0.0257;EUR_AF=0.0358;SAS_AF=0.0358;AA=C|||;VT=SNP
2	146294009	rs55865603	T	C	100	PASS	AC=190;AF=0.0379393;AN=5008;NS=2504;DP=17262;EAS_AF=0.0357;AMR_AF=0.0346;AFR_AF=0.0431;EUR_AF=0.0368;SAS_AF=0.0368;AA=T|||;VT=SNP
2	146294129	rs1484926	T	C	100	PASS	AC=3476;AF=0.694089;AN=5008;NS=2504;DP=19766;EAS_AF=0.8601;AMR_AF=0.8098;AFR_AF=0.3691;EUR_AF=0.8956;SAS_AF=0.6728;AA=T|||;VT=SNP
2	146294620	rs72852893	A	G	100	PASS	AC=189;AF=0.0377396;AN=5008;NS=2504;DP=15525;EAS_AF=0.0357;AMR_AF=0.0346;AFR_AF=0.0431;EUR_AF=0.0368;SAS_AF=0.0358;AA=A|||;VT=SNP
2	146294931	rs10180063	G	A	100	PASS	AC=879;AF=0.175519;AN=5008;NS=2504;DP=17663;EAS_AF=0.1042;AMR_AF=0.1254;AFR_AF=0.2716;EUR_AF=0.0656;SAS_AF=0.2679;AA=g|||;VT=SNP
2	146295406	rs28416726	T	C	100	PASS	AC=189;AF=0.0377396;AN=5008;NS=2504;DP=17186;EAS_AF=0.0357;AMR_AF=0.0346;AFR_AF=0.0431;EUR_AF=0.0368;SAS_AF=0.0358;AA=T|||;VT=SNP
2	146295439	rs28529730	A	C	100	PASS	AC=189;AF=0.0377396;AN=5008;NS=2504;DP=16549;EAS_AF=0.0357;AMR_AF=0.0346;AFR_AF=0.0431;EUR_AF=0.0368;SAS_AF=0.0358;AA=A|||;VT=SNP
2	146295680	rs2054762	A	T	100	PASS	AC=937;AF=0.187101;AN=5008;NS=2504;DP=17022;EAS_AF=0.1042;AMR_AF=0.1282;AFR_AF=0.3139;EUR_AF=0.0656;SAS_AF=0.2679;AA=A|||;VT=SNP
2	146295691	rs28692577	G	A	100	PASS	AC=189;AF=0.0377396;AN=5008;NS=2504;DP=17274;EAS_AF=0.0357;AMR_AF=0.0346;AFR_AF=0.0431;EUR_AF=0.0368;SAS_AF=0.0358;AA=A|||;VT=SNP
2	146295726	rs28449827	C	A	100	PASS	AC=190;AF=0.0379393;AN=5008;NS=2504;DP=17607;EAS_AF=0.0357;AMR_AF=0.036;AFR_AF=0.0431;EUR_AF=0.0368;SAS_AF=0.0358;AA=C|||;VT=SNP
2	146296465	rs72852898	G	A	100	PASS	AC=189;AF=0.0377396;AN=5008;NS=2504;DP=17718;EAS_AF=0.0357;AMR_AF=0.0346;AFR_AF=0.0431;EUR_AF=0.0368;SAS_AF=0.0358;AA=G|||;VT=SNP
2	146297935	rs146889204	T	C	100	PASS	AC=189;AF=0.0377396;AN=5008;NS=2504;DP=17623;EAS_AF=0.0357;AMR_AF=0.0346;AFR_AF=0.0431;EUR_AF=0.0368;SAS_AF=0.0358;AA=C|||;VT=SNP
2	146297955	rs17482303	G	A	100	PASS	AC=189;AF=0.0377396;AN=5008;NS=2504;DP=16496;EAS_AF=0.0357;AMR_AF=0.0346;AFR_AF=0.0431;EUR_AF=0.0368;SAS_AF=0.0358;AA=G|||;VT=SNP
2	146298007	rs10192394	C	T	100	PASS	AC=2203;AF=0.439896;AN=5008;NS=2504;DP=15686;EAS_AF=0.6885;AMR_AF=0.5144;AFR_AF=0.1135;EUR_AF=0.5676;SAS_AF=0.4407;AA=C|||;VT=SNP
2	146298064	rs13425697	T	G	100	PASS	AC=948;AF=0.189297;AN=5008;NS=2504;DP=14785;EAS_AF=0.1042;AMR_AF=0.1254;AFR_AF=0.3147;EUR_AF=0.0656;SAS_AF=0.2802;AA=T|||;VT=SNP
2	146298475	rs16825131	A	G	100	PASS	AC=162;AF=0.0323482;AN=5008;NS=2504;DP=13484;EAS_AF=0.006;AMR_AF=0.0735;AFR_AF=0.0257;EUR_AF=0.0358;SAS_AF=0.0358;AA=A|||;VT=SNP
2	146298497	rs17410451	C	T	100	PASS	AC=189;AF=0.0377396;AN=5008;NS=2504;DP=13060;EAS_AF=0.0357;AMR_AF=0.0346;AFR_AF=0.0431;EUR_AF=0.0368;SAS_AF=0.0358;AA=C|||;VT=SNP
2	146298564	rs17482324	A	C	100	PASS	AC=190;AF=0.0379393;AN=5008;NS=2504;DP=11151;EAS_AF=0.0357;AMR_AF=0.0346;AFR_AF=0.0431;EUR_AF=0.0378;SAS_AF=0.0358;AA=A|||;VT=SNP
2	146298669	rs149590600	G	A	100	PASS	AC=31;AF=0.0061901;AN=5008;NS=2504;DP=10673;EAS_AF=0;AMR_AF=0.013;AFR_AF=0;EUR_AF=0.0189;SAS_AF=0.0031;AA=G|||;VT=SNP
2	146299010	rs56021065	T	C	100	PASS	AC=190;AF=0.0379393;AN=5008;NS=2504;DP=10500;EAS_AF=0.0367;AMR_AF=0.0346;AFR_AF=0.0431;EUR_AF=0.0368;SAS_AF=0.0358;AA=C|||;VT=SNP
2	146299213	rs55766021	C	T	100	PASS	AC=190;AF=0.0379393;AN=5008;NS=2504;DP=16226;EAS_AF=0.0357;AMR_AF=0.0346;AFR_AF=0.0431;EUR_AF=0.0368;SAS_AF=0.0368;AA=C|||;VT=SNP
2	146299221	rs17410479	A	T	100	PASS	AC=189;AF=0.0377396;AN=5008;NS=2504;DP=16557;EAS_AF=0.0357;AMR_AF=0.0346;AFR_AF=0.0431;EUR_AF=0.0368;SAS_AF=0.0358;AA=A|||;VT=SNP
2	146299394	rs74509831	C	T	100	PASS	AC=1053;AF=0.210264;AN=5008;NS=2504;DP=12315;EAS_AF=0.1657;AMR_AF=0.2291;AFR_AF=0.1921;EUR_AF=0.2922;SAS_AF=0.183;AA=C|||;VT=SNP
2	146299592	rs56174466	C	T	100	PASS	AC=189;AF=0.0377396;AN=5008;NS=2504;DP=15613;EAS_AF=0.0357;AMR_AF=0.0346;AFR_AF=0.0431;EUR_AF=0.0368;SAS_AF=0.0358;AA=C|||;VT=SNP
2	146299946	rs72854707	T	C	100	PASS	AC=190;AF=0.0379393;AN=5008;NS=2504;DP=17458;EAS_AF=0.0357;AMR_AF=0.036;AFR_AF=0.0431;EUR_AF=0.0368;SAS_AF=0.0358;AA=T|||;VT=SNP
2	146299960	rs72854708	T	C	100	PASS	AC=190;AF=0.0379393;AN=5008;NS=2504;DP=17373;EAS_AF=0.0357;AMR_AF=0.036;AFR_AF=0.0431;EUR_AF=0.0368;SAS_AF=0.0358;AA=T|||;VT=SNP
2	146300093	rs7370102	G	C	100	PASS	AC=3486;AF=0.696086;AN=5008;NS=2504;DP=18326;EAS_AF=0.8601;AMR_AF=0.8127;AFR_AF=0.3759;EUR_AF=0.8946;SAS_AF=0.6728;AA=G|||;VT=SNP
2	146300135	rs72854709	C	T	100	PASS	AC=11;AF=0.00219649;AN=5008;NS=2504;DP=17839;EAS_AF=0;AMR_AF=0;AFR_AF=0.0015;EUR_AF=0.0089;SAS_AF=0;AA=C|||;VT=SNP
2	146300347	rs72854710	A	G	100	PASS	AC=189;AF=0.0377396;AN=5008;NS=2504;DP=18270;EAS_AF=0.0357;AMR_AF=0.0346;AFR_AF=0.0431;EUR_AF=0.0368;SAS_AF=0.0358;AA=A|||;VT=SNP
2	146300408	rs72854714	A	G	100	PASS	AC=189;AF=0.0377396;AN=5008;NS=2504;DP=18721;EAS_AF=0.0357;AMR_AF=0.0346;AFR_AF=0.0431;EUR_AF=0.0368;SAS_AF=0.0358;AA=a|||;VT=SNP
2	146300691	rs10199699	C	A	100	PASS	AC=3290;AF=0.656949;AN=5008;NS=2504;DP=18566;EAS_AF=0.8542;AMR_AF=0.7392;AFR_AF=0.3245;EUR_AF=0.8588;SAS_AF=0.637;AA=C|||;VT=SNP
2	146300834	rs13011643	G	C	100	PASS	AC=34;AF=0.00678914;AN=5008;NS=2504;DP=19606;EAS_AF=0;AMR_AF=0.0144;AFR_AF=0;EUR_AF=0.0209;SAS_AF=0.0031;AA=G|||;VT=SNP
2	146300861	rs72854716	A	C	100	PASS	AC=189;AF=0.0377396;AN=5008;NS=2504;DP=20232;EAS_AF=0.0357;AMR_AF=0.0346;AFR_AF=0.0431;EUR_AF=0.0368;SAS_AF=0.0358;AA=C|||;VT=SNP
2	146300923	rs72854717	A	G	100	PASS	AC=189;AF=0.0377396;AN=5008;NS=2504;DP=20374;EAS_AF=0.0357;AMR_AF=0.0346;AFR_AF=0.0431;EUR_AF=0.0368;SAS_AF=0.0358;AA=A|||;VT=SNP
2	146301068	rs72854718	G	A	100	PASS	AC=189;AF=0.0377396;AN=5008;NS=2504;DP=18084;EAS_AF=0.0357;AMR_AF=0.0346;AFR_AF=0.0431;EUR_AF=0.0368;SAS_AF=0.0358;AA=G|||;VT=SNP
2	146301120	rs13429432	A	G	100	PASS	AC=865;AF=0.172724;AN=5008;NS=2504;DP=18789;EAS_AF=0.1042;AMR_AF=0.1225;AFR_AF=0.2625;EUR_AF=0.0656;SAS_AF=0.2679;AA=A|||;VT=SNP
2	146301325	rs146037157	T	C	100	PASS	AC=61;AF=0.0121805;AN=5008;NS=2504;DP=16495;EAS_AF=0.001;AMR_AF=0.0159;AFR_AF=0.0008;EUR_AF=0.0169;SAS_AF=0.0317;AA=T|||;VT=SNP
2	146301598	rs72854720	T	C	100	PASS	AC=189;AF=0.0377396;AN=5008;NS=2504;DP=13720;EAS_AF=0.0357;AMR_AF=0.0346;AFR_AF=0.0431;EUR_AF=0.0368;SAS_AF=0.0358;AA=T|||;VT=SNP
2	146301646	rs72854721	C	T	100	PASS	AC=189;AF=0.0377396;AN=5008;NS=2504;DP=13338;EAS_AF=0.0357;AMR_AF=0.0346;AFR_AF=0.0431;EUR_AF=0.0368;SAS_AF=0.0358;AA=C|||;VT=SNP
2	146301786	rs11892992	C	T	100	PASS	AC=1121;AF=0.223842;AN=5008;NS=2504;DP=14039;EAS_AF=0.1399;AMR_AF=0.1599;AFR_AF=0.3548;EUR_AF=0.1024;SAS_AF=0.3037;AA=T|||;VT=SNP
2	146301793	rs72854723	T	C	100	PASS	AC=189;AF=0.0377396;AN=5008;NS=2504;DP=14339;EAS_AF=0.0357;AMR_AF=0.0346;AFR_AF=0.0431;EUR_AF=0.0368;SAS_AF=0.0358;AA=T|||;VT=SNP
2	146302136	rs12691710	T	A	100	PASS	AC=3565;AF=0.711861;AN=5008;NS=2504;DP=16608;EAS_AF=0.8601;AMR_AF=0.8213;AFR_AF=0.4304;EUR_AF=0.8946;SAS_AF=0.6738;AA=T|||;VT=SNP
2	146302222	rs72854728	G	A	100	PASS	AC=189;AF=0.0377396;AN=5008;NS=2504;DP=17008;EAS_AF=0.0357;AMR_AF=0.0346;AFR_AF=0.0431;EUR_AF=0.0368;SAS_AF=0.0358;AA=G|||;VT=SNP
2	146302302	rs13407875	C	T	100	PASS	AC=865;AF=0.172724;AN=5008;NS=2504;DP=17578;EAS_AF=0.1042;AMR_AF=0.1225;AFR_AF=0.2625;EUR_AF=0.0656;SAS_AF=0.2679;AA=C|||;VT=SNP
2	146302312	rs72854732	C	T	100	PASS	AC=189;AF=0.0377396;AN=5008;NS=2504;DP=17614;EAS_AF=0.0357;AMR_AF=0.0346;AFR_AF=0.0431;EUR_AF=0.0368;SAS_AF=0.0358;AA=C|||;VT=SNP
2	146302905	rs74873827	A	T	100	PASS	AC=197;AF=0.0393371;AN=5008;NS=2504;DP=13740;EAS_AF=0.001;AMR_AF=0.0576;AFR_AF=0.0053;EUR_AF=0.0895;SAS_AF=0.0603;AA=A|||;VT=SNP
2	146303366	rs12618803	C	T	100	PASS	AC=190;AF=0.0379393;AN=5008;NS=2504;DP=15412;EAS_AF=0.0357;AMR_AF=0.0346;AFR_AF=0.0431;EUR_AF=0.0368;SAS_AF=0.0368;AA=T|||;VT=SNP
2	146303401	rs12618828	C	T	100	PASS	AC=189;AF=0.0377396;AN=5008;NS=2504;DP=16200;EAS_AF=0.0357;AMR_AF=0.0346;AFR_AF=0.0431;EUR_AF=0.0368;SAS_AF=0.0358;AA=T|||;VT=SNP
2	146303646	rs114830043	C	T	100	PASS	AC=15;AF=0.00299521;AN=5008;NS=2504;DP=18865;EAS_AF=0.002;AMR_AF=0.0029;AFR_AF=0;EUR_AF=0.0109;SAS_AF=0;AA=T|||;VT=SNP
2	146303836	rs1385356	T	C	100	PASS	AC=189;AF=0.0377396;AN=5008;NS=2504;DP=19684;EAS_AF=0.0357;AMR_AF=0.0346;AFR_AF=0.0431;EUR_AF=0.0368;SAS_AF=0.0358;AA=T|||;VT=SNP
2	146304253	rs72854740	T	C	100	PASS	AC=189;AF=0.0377396;AN=5008;NS=2504;DP=20121;EAS_AF=0.0357;AMR_AF=0.0346;AFR_AF=0.0431;EUR_AF=0.0368;SAS_AF=0.0358;AA=T|||;VT=SNP
2	146304921	rs17482358	T	C	100	PASS	AC=189;AF=0.0377396;AN=5008;NS=2504;DP=18091;EAS_AF=0.0357;AMR_AF=0.0346;AFR_AF=0.0431;EUR_AF=0.0368;SAS_AF=0.0358;AA=T|||;VT=SNP
2	146305457	rs72854742	A	G	100	PASS	AC=189;AF=0.0377396;AN=5008;NS=2504;DP=19868;EAS_AF=0.0357;AMR_AF=0.0346;AFR_AF=0.0431;EUR_AF=0.0368;SAS_AF=0.0358;AA=A|||;VT=SNP
2	146305852	rs72854743	T	G	100	PASS	AC=189;AF=0.0377396;AN=5008;NS=2504;DP=18720;EAS_AF=0.0357;AMR_AF=0.0346;AFR_AF=0.0431;EUR_AF=0.0368;SAS_AF=0.0358;AA=T|||;VT=SNP
2	146305859	rs72854747	T	A	100	PASS	AC=189;AF=0.0377396;AN=5008;NS=2504;DP=18616;EAS_AF=0.0357;AMR_AF=0.0346;AFR_AF=0.0431;EUR_AF=0.0368;SAS_AF=0.0358;AA=T|||;VT=SNP
2	146305967	rs72854748	G	A	100	PASS	AC=190;AF=0.0379393;AN=5008;NS=2504;DP=17312;EAS_AF=0.0357;AMR_AF=0.0346;AFR_AF=0.0439;EUR_AF=0.0368;SAS_AF=0.0358;AA=A|||;VT=SNP
2	146305992	rs72854750	C	A	100	PASS	AC=189;AF=0.0377396;AN=5008;NS=2504;DP=18067;EAS_AF=0.0357;AMR_AF=0.0346;AFR_AF=0.0431;EUR_AF=0.0368;SAS_AF=0.0358;AA=C|||;VT=SNP
2	146306011	rs72854751	A	G	100	PASS	AC=189;AF=0.0377396;AN=5008;NS=2504;DP=18485;EAS_AF=0.0357;AMR_AF=0.0346;AFR_AF=0.0431;EUR_AF=0.0368;SAS_AF=0.0358;AA=A|||;VT=SNP
2	146306201	rs13384731	T	C	100	PASS	AC=175;AF=0.0349441;AN=5008;NS=2504;DP=18500;EAS_AF=0;AMR_AF=0.0461;AFR_AF=0.0446;EUR_AF=0.0676;SAS_AF=0.0164;AA=T|||;VT=SNP
2	146306313	rs72854753	G	A	100	PASS	AC=61;AF=0.0121805;AN=5008;NS=2504;DP=16201;EAS_AF=0.001;AMR_AF=0.0591;AFR_AF=0.0023;EUR_AF=0.0119;SAS_AF=0.0041;AA=G|||;VT=SNP
2	146306617	rs66498010	T	C	100	PASS	AC=296;AF=0.0591054;AN=5008;NS=2504;DP=18939;EAS_AF=0.0357;AMR_AF=0.0432;AFR_AF=0.1172;EUR_AF=0.0388;SAS_AF=0.0368;AA=C|||;VT=SNP
2	146307047	rs17410493	C	G	100	PASS	AC=189;AF=0.0377396;AN=5008;NS=2504;DP=18264;EAS_AF=0.0357;AMR_AF=0.0346;AFR_AF=0.0431;EUR_AF=0.0368;SAS_AF=0.0358;AA=G|||;VT=SNP
2	146308114	rs10496982	A	C	100	PASS	AC=933;AF=0.186302;AN=5008;NS=2504;DP=14621;EAS_AF=0.1042;AMR_AF=0.1254;AFR_AF=0.3116;EUR_AF=0.0666;SAS_AF=0.2679;AA=A|||;VT=SNP
2	146309264	rs17482393	A	G	100	PASS	AC=74;AF=0.0147764;AN=5008;NS=2504;DP=21151;EAS_AF=0;AMR_AF=0.0086;AFR_AF=0.0008;EUR_AF=0.0378;SAS_AF=0.0297;AA=A|||;VT=SNP
2	146309463	rs10496983	T	A	100	PASS	AC=160;AF=0.0319489;AN=5008;NS=2504;DP=16697;EAS_AF=0.006;AMR_AF=0.072;AFR_AF=0.025;EUR_AF=0.0358;SAS_AF=0.0358;AA=T|||;VT=SNP
2	146309946	rs17410535	T	C	100	PASS	AC=798;AF=0.159345;AN=5008;NS=2504;DP=14158;EAS_AF=0.1657;AMR_AF=0.2161;AFR_AF=0.0159;EUR_AF=0.2793;SAS_AF=0.183;AA=T|||;VT=SNP
2	146309983	rs17482414	G	A	100	PASS	AC=799;AF=0.159545;AN=5008;NS=2504;DP=13764;EAS_AF=0.1657;AMR_AF=0.2161;AFR_AF=0.0166;EUR_AF=0.2793;SAS_AF=0.183;AA=G|||;VT=SNP
2	146310389	rs17410542	A	G	100	PASS	AC=189;AF=0.0377396;AN=5008;NS=2504;DP=18482;EAS_AF=0.0357;AMR_AF=0.0346;AFR_AF=0.0431;EUR_AF=0.0368;SAS_AF=0.0358;AA=A|||;VT=SNP
2	146310421	rs1484918	C	G	100	PASS	AC=3481;AF=0.695088;AN=5008;NS=2504;DP=18613;EAS_AF=0.8601;AMR_AF=0.8112;AFR_AF=0.3729;EUR_AF=0.8946;SAS_AF=0.6728;AA=C|||;VT=SNP
2	146310723	rs10191819	A	C	100	PASS	AC=1121;AF=0.223842;AN=5008;NS=2504;DP=20511;EAS_AF=0.1399;AMR_AF=0.1599;AFR_AF=0.3548;EUR_AF=0.1024;SAS_AF=0.3037;AA=C|||;VT=SNP
2	146311038	rs10176779	A	G	100	PASS	AC=874;AF=0.174521;AN=5008;NS=2504;DP=18872;EAS_AF=0.1042;AMR_AF=0.1225;AFR_AF=0.2693;EUR_AF=0.0656;SAS_AF=0.2679;AA=A|||;VT=SNP
2	146311135	rs72854764	G	A	100	PASS	AC=143;AF=0.0285543;AN=5008;NS=2504;DP=17541;EAS_AF=0.0357;AMR_AF=0.0288;AFR_AF=0.0113;EUR_AF=0.0368;SAS_AF=0.0358;AA=G|||;VT=SNP
2	146311381	rs13383852	T	A	100	PASS	AC=843;AF=0.168331;AN=5008;NS=2504;DP=15582;EAS_AF=0.1042;AMR_AF=0.1182;AFR_AF=0.2602;EUR_AF=0.0626;SAS_AF=0.2546;AA=T|||;VT=SNP
2	146311393	rs13395767	A	G	100	PASS	AC=852;AF=0.170128;AN=5008;NS=2504;DP=15328;EAS_AF=0.1042;AMR_AF=0.1182;AFR_AF=0.267;EUR_AF=0.0626;SAS_AF=0.2546;AA=A|||;VT=SNP
2	146312122	rs17410563	G	T	100	PASS	AC=189;AF=0.0377396;AN=5008;NS=2504;DP=16770;EAS_AF=0.0357;AMR_AF=0.0346;AFR_AF=0.0431;EUR_AF=0.0368;SAS_AF=0.0358;AA=G|||;VT=SNP
2	146312315	rs17482435	G	A	100	PASS	AC=189;AF=0.0377396;AN=5008;NS=2504;DP=16956;EAS_AF=0.0357;AMR_AF=0.0346;AFR_AF=0.0431;EUR_AF=0.0368;SAS_AF=0.0358;AA=G|||;VT=SNP
2	146312738	rs72854769	T	A	100	PASS	AC=219;AF=0.04373;AN=5008;NS=2504;DP=15745;EAS_AF=0.0367;AMR_AF=0.0432;AFR_AF=0.0454;EUR_AF=0.0517;SAS_AF=0.0409;AA=T|||;VT=SNP
2	146312892	rs11901708	G	A	100	PASS	AC=774;AF=0.154553;AN=5008;NS=2504;DP=14536;EAS_AF=0.1171;AMR_AF=0.1225;AFR_AF=0.1225;EUR_AF=0.1083;SAS_AF=0.3067;AA=G|||;VT=SNP
2	146312991	rs72854773	C	T	100	PASS	AC=79;AF=0.0157748;AN=5008;NS=2504;DP=15671;EAS_AF=0.001;AMR_AF=0.0735;AFR_AF=0.0015;EUR_AF=0.0129;SAS_AF=0.0123;AA=C|||;VT=SNP
2	146314196	rs1484921	C	T	100	PASS	AC=105;AF=0.0209665;AN=5008;NS=2504;DP=19118;EAS_AF=0;AMR_AF=0.0706;AFR_AF=0.0023;EUR_AF=0.0378;SAS_AF=0.0153;AA=C|||;VT=SNP
2	146314827	rs10187579	A	G	100	PASS	AC=3324;AF=0.663738;AN=5008;NS=2504;DP=17410;EAS_AF=0.8323;AMR_AF=0.755;AFR_AF=0.3487;EUR_AF=0.8489;SAS_AF=0.6605;AA=A|||;VT=SNP
2	146315835	rs79929019	G	A	100	PASS	AC=164;AF=0.0327476;AN=5008;NS=2504;DP=19292;EAS_AF=0.006;AMR_AF=0.0749;AFR_AF=0.025;EUR_AF=0.0398;SAS_AF=0.0337;AA=G|||;VT=SNP
2	146316058	rs72854776	T	C	100	PASS	AC=959;AF=0.191494;AN=5008;NS=2504;DP=21848;EAS_AF=0.1627;AMR_AF=0.1369;AFR_AF=0.2383;EUR_AF=0.1093;SAS_AF=0.2812;AA=T|||;VT=SNP
2	146316319	rs10193706	A	C	100	PASS	AC=2079;AF=0.415136;AN=5008;NS=2504;DP=19773;EAS_AF=0.6161;AMR_AF=0.4971;AFR_AF=0.1165;EUR_AF=0.5547;SAS_AF=0.41;AA=A|||;VT=SNP
2	146316989	rs11676626	C	G	100	PASS	AC=81;AF=0.0161741;AN=5008;NS=2504;DP=16611;EAS_AF=0;AMR_AF=0.0144;AFR_AF=0.0038;EUR_AF=0.0447;SAS_AF=0.0215;AA=C|||;VT=SNP
2	146317154	rs13005432	G	A	100	PASS	AC=56;AF=0.0111821;AN=5008;NS=2504;DP=13986;EAS_AF=0;AMR_AF=0.0072;AFR_AF=0.0023;EUR_AF=0.0467;SAS_AF=0.001;AA=G|||;VT=SNP
2	146317203	rs184701860	A	G	100	PASS	AC=14;AF=0.00279553;AN=5008;NS=2504;DP=15967;EAS_AF=0.001;AMR_AF=0.0029;AFR_AF=0;EUR_AF=0.0109;SAS_AF=0;AA=A|||;VT=SNP
2	146319963	rs10432330	C	T	100	PASS	AC=677;AF=0.135184;AN=5008;NS=2504;DP=17167;EAS_AF=0.1617;AMR_AF=0.1124;AFR_AF=0.0393;EUR_AF=0.1083;SAS_AF=0.2812;AA=C|||;VT=SNP
2	146320085	rs55778304	G	A	100	PASS	AC=12;AF=0.00239617;AN=5008;NS=2504;DP=18091;EAS_AF=0;AMR_AF=0.0043;AFR_AF=0;EUR_AF=0.007;SAS_AF=0.002;AA=G|||;VT=SNP
2	146321847	rs150608303	T	C	100	PASS	AC=65;AF=0.0129792;AN=5008;NS=2504;DP=17916;EAS_AF=0.001;AMR_AF=0.0159;AFR_AF=0;EUR_AF=0.0169;SAS_AF=0.0368;AA=T|||;VT=SNP
2	146321965	rs114930223	A	T	100	PASS	AC=24;AF=0.00479233;AN=5008;NS=2504;DP=16757;EAS_AF=0;AMR_AF=0.0072;AFR_AF=0.0015;EUR_AF=0.0169;SAS_AF=0;AA=A|||;VT=SNP
2	146322182	rs16825177	A	G	100	PASS	AC=165;AF=0.0329473;AN=5008;NS=2504;DP=16694;EAS_AF=0.006;AMR_AF=0.0749;AFR_AF=0.025;EUR_AF=0.0408;SAS_AF=0.0337;AA=A|||;VT=SNP
2	146322432	rs876903	A	T	100	PASS	AC=3293;AF=0.657548;AN=5008;NS=2504;DP=16072;EAS_AF=0.8323;AMR_AF=0.7493;AFR_AF=0.3306;EUR_AF=0.8479;SAS_AF=0.6585;AA=A|||;VT=SNP
2	146323219	rs900980	C	T	100	PASS	AC=3808;AF=0.760383;AN=5008;NS=2504;DP=17603;EAS_AF=0.8383;AMR_AF=0.8516;AFR_AF=0.5862;EUR_AF=0.8897;SAS_AF=0.7178;AA=T|||;VT=SNP
2	146323502	rs62169099	C	T	100	PASS	AC=35;AF=0.00698882;AN=5008;NS=2504;DP=17737;EAS_AF=0;AMR_AF=0.0101;AFR_AF=0;EUR_AF=0.0258;SAS_AF=0.002;AA=C|||;VT=SNP
2	146323730	rs11899509	A	T	100	PASS	AC=734;AF=0.146565;AN=5008;NS=2504;DP=17707;EAS_AF=0.1617;AMR_AF=0.1196;AFR_AF=0.0787;EUR_AF=0.1083;SAS_AF=0.2812;AA=A|||;VT=SNP
2	146325219	rs17410611	T	A	100	PASS	AC=68;AF=0.0135783;AN=5008;NS=2504;DP=17086;EAS_AF=0;AMR_AF=0.0303;AFR_AF=0.0008;EUR_AF=0.0368;SAS_AF=0.0092;AA=T|||;VT=SNP
2	146325848	rs78956291	T	C	100	PASS	AC=45;AF=0.00898562;AN=5008;NS=2504;DP=16778;EAS_AF=0;AMR_AF=0.0173;AFR_AF=0;EUR_AF=0.0239;SAS_AF=0.0092;AA=T|||;VT=SNP
2	146327671	rs79001548	T	C	100	PASS	AC=19;AF=0.00379393;AN=5008;NS=2504;DP=20033;EAS_AF=0;AMR_AF=0.0101;AFR_AF=0;EUR_AF=0.0099;SAS_AF=0.002;AA=T|||;VT=SNP
2	146327919	rs74724723	C	T	100	PASS	AC=24;AF=0.00479233;AN=5008;NS=2504;DP=19894;EAS_AF=0;AMR_AF=0.0072;AFR_AF=0.0015;EUR_AF=0.0169;SAS_AF=0;AA=C|||;VT=SNP
2	146329010	rs4662244	C	A	100	PASS	AC=732;AF=0.146166;AN=5008;NS=2504;DP=19299;EAS_AF=0.1617;AMR_AF=0.1182;AFR_AF=0.0779;EUR_AF=0.1083;SAS_AF=0.2812;AA=C|||;VT=SNP
2	146329741	rs7581334	G	A	100	PASS	AC=3291;AF=0.657149;AN=5008;NS=2504;DP=15704;EAS_AF=0.8323;AMR_AF=0.7493;AFR_AF=0.3283;EUR_AF=0.8479;SAS_AF=0.6595;AA=G|||;VT=SNP
2	146330106	rs6734779	G	T	100	PASS	AC=3291;AF=0.657149;AN=5008;NS=2504;DP=20153;EAS_AF=0.8323;AMR_AF=0.7493;AFR_AF=0.3283;EUR_AF=0.8479;SAS_AF=0.6595;AA=G|||;VT=SNP
2	146331212	rs17482496	G	T	100	PASS	AC=110;AF=0.0219649;AN=5008;NS=2504;DP=17406;EAS_AF=0;AMR_AF=0.0202;AFR_AF=0.0015;EUR_AF=0.0666;SAS_AF=0.0276;AA=G|||;VT=SNP
2	146331889	rs12623580	A	C	100	PASS	AC=3513;AF=0.701478;AN=5008;NS=2504;DP=16275;EAS_AF=0.8383;AMR_AF=0.8386;AFR_AF=0.3873;EUR_AF=0.8887;SAS_AF=0.6953;AA=a|||;VT=SNP
2	146333294	rs1484920	C	T	100	PASS	AC=3584;AF=0.715655;AN=5008;NS=2504;DP=18283;EAS_AF=0.8383;AMR_AF=0.8458;AFR_AF=0.4372;EUR_AF=0.8887;SAS_AF=0.6953;AA=C|||;VT=SNP
2	146333690	rs4662426	G	A	100	PASS	AC=3561;AF=0.711062;AN=5008;NS=2504;DP=18363;EAS_AF=0.8373;AMR_AF=0.8415;AFR_AF=0.4228;EUR_AF=0.8887;SAS_AF=0.6953;AA=G|||;VT=SNP
2	146334132	rs1484919	G	A	100	PASS	AC=3292;AF=0.657348;AN=5008;NS=2504;DP=17555;EAS_AF=0.8323;AMR_AF=0.7493;AFR_AF=0.329;EUR_AF=0.8479;SAS_AF=0.6595;AA=G|||;VT=SNP
2	146334199	rs12619621	G	T	100	PASS	AC=192;AF=0.0383387;AN=5008;NS=2504;DP=17384;EAS_AF=0.0387;AMR_AF=0.0389;AFR_AF=0.0129;EUR_AF=0.0527;SAS_AF=0.0573;AA=G|||;VT=SNP
2	146334268	rs115866528	T	C	100	PASS	AC=11;AF=0.00219649;AN=5008;NS=2504;DP=17485;EAS_AF=0;AMR_AF=0.0029;AFR_AF=0;EUR_AF=0.008;SAS_AF=0.001;AA=T|||;VT=SNP
2	146334424	rs74930048	T	C	100	PASS	AC=66;AF=0.0131789;AN=5008;NS=2504;DP=17196;EAS_AF=0.006;AMR_AF=0.0115;AFR_AF=0.0008;EUR_AF=0.0268;SAS_AF=0.0245;AA=T|||;VT=SNP
2	146334443	rs17410660	T	C	100	PASS	AC=33;AF=0.00658946;AN=5008;NS=2504;DP=17115;EAS_AF=0;AMR_AF=0.0014;AFR_AF=0;EUR_AF=0.0109;SAS_AF=0.0215;AA=T|||;VT=SNP
2	146335486	rs953246	T	A	100	PASS	AC=1190;AF=0.23762;AN=5008;NS=2504;DP=16646;EAS_AF=0.2113;AMR_AF=0.2507;AFR_AF=0.2012;EUR_AF=0.2903;SAS_AF=0.2505;AA=t|||;VT=SNP
2	146337062	rs16825205	T	C	100	PASS	AC=425;AF=0.0848642;AN=5008;NS=2504;DP=18484;EAS_AF=0.2054;AMR_AF=0.1009;AFR_AF=0.0008;EUR_AF=0.0477;SAS_AF=0.1012;AA=T|||;VT=SNP
2	146338161	rs139491239	C	T	100	PASS	AC=34;AF=0.00678914;AN=5008;NS=2504;DP=15636;EAS_AF=0;AMR_AF=0.0014;AFR_AF=0;EUR_AF=0.0109;SAS_AF=0.0225;AA=c|||;VT=SNP
2	146338299	rs150221755	A	G	100	PASS	AC=18;AF=0.00359425;AN=5008;NS=2504;DP=13724;EAS_AF=0;AMR_AF=0.0115;AFR_AF=0.0008;EUR_AF=0.0089;SAS_AF=0;AA=A|||;VT=SNP
2	146338573	rs77515171	T	C	100	PASS	AC=163;AF=0.0325479;AN=5008;NS=2504;DP=12562;EAS_AF=0.006;AMR_AF=0.0749;AFR_AF=0.025;EUR_AF=0.0398;SAS_AF=0.0327;AA=T|||;VT=SNP
2	146340046	rs76990508	C	T	100	PASS	AC=164;AF=0.0327476;AN=5008;NS=2504;DP=20352;EAS_AF=0.006;AMR_AF=0.0749;AFR_AF=0.025;EUR_AF=0.0398;SAS_AF=0.0337;AA=C|||;VT=SNP
2	146341066	rs74592630	A	G	100	PASS	AC=165;AF=0.0329473;AN=5008;NS=2504;DP=13428;EAS_AF=0.006;AMR_AF=0.0749;AFR_AF=0.0257;EUR_AF=0.0398;SAS_AF=0.0337;AA=A|||;VT=SNP
2	146341130	rs77126133	C	T	100	PASS	AC=164;AF=0.0327476;AN=5008;NS=2504;DP=16700;EAS_AF=0.006;AMR_AF=0.0749;AFR_AF=0.025;EUR_AF=0.0398;SAS_AF=0.0337;AA=C|||;VT=SNP
2	146343428	rs16825218	G	A	100	PASS	AC=733;AF=0.146366;AN=5008;NS=2504;DP=18576;EAS_AF=0.1617;AMR_AF=0.1182;AFR_AF=0.0787;EUR_AF=0.1083;SAS_AF=0.2812;AA=G|||;VT=SNP
2	146344233	rs10186882	A	G	100	PASS	AC=3294;AF=0.657748;AN=5008;NS=2504;DP=18390;EAS_AF=0.8333;AMR_AF=0.7507;AFR_AF=0.3283;EUR_AF=0.8479;SAS_AF=0.6605;AA=A|||;VT=SNP
2	146345727	rs11895440	A	T	100	PASS	AC=1287;AF=0.256989;AN=5008;NS=2504;DP=15812;EAS_AF=0.2163;AMR_AF=0.2205;AFR_AF=0.2678;EUR_AF=0.2326;SAS_AF=0.3354;AA=A|||;VT=SNP
2	146346285	rs6727997	A	G	100	PASS	AC=3395;AF=0.677915;AN=5008;NS=2504;DP=18119;EAS_AF=0.6458;AMR_AF=0.683;AFR_AF=0.8268;EUR_AF=0.659;SAS_AF=0.5256;AA=G|||;VT=SNP
2	146346331	rs16825228	A	G	100	PASS	AC=1946;AF=0.388578;AN=5008;NS=2504;DP=18084;EAS_AF=0.5903;AMR_AF=0.4611;AFR_AF=0.1399;EUR_AF=0.4672;SAS_AF=0.3845;AA=A|||;VT=SNP
2	146346378	rs73962408	G	A	100	PASS	AC=296;AF=0.0591054;AN=5008;NS=2504;DP=17731;EAS_AF=0.001;AMR_AF=0.0389;AFR_AF=0.1483;EUR_AF=0.0487;SAS_AF=0.0235;AA=G|||;VT=SNP
2	146346812	rs6715269	T	C	100	PASS	AC=3302;AF=0.659345;AN=5008;NS=2504;DP=16398;EAS_AF=0.6419;AMR_AF=0.6513;AFR_AF=0.8238;EUR_AF=0.6083;SAS_AF=0.5133;AA=C|||;VT=SNP
2	146347459	rs6430090	A	G	100	PASS	AC=3272;AF=0.653355;AN=5008;NS=2504;DP=18515;EAS_AF=0.6151;AMR_AF=0.6585;AFR_AF=0.8245;EUR_AF=0.6004;SAS_AF=0.5123;AA=G|||;VT=SNP
2	146347612	rs6719184	T	C	100	PASS	AC=627;AF=0.1252;AN=5008;NS=2504;DP=20990;EAS_AF=0.1756;AMR_AF=0.1239;AFR_AF=0.1649;EUR_AF=0.0586;SAS_AF=0.089;AA=T|||;VT=SNP
2	146348037	rs7609422	G	A	100	PASS	AC=3272;AF=0.653355;AN=5008;NS=2504;DP=19766;EAS_AF=0.6101;AMR_AF=0.6599;AFR_AF=0.8245;EUR_AF=0.6054;SAS_AF=0.5112;AA=A|||;VT=SNP
2	146348200	rs76407510	C	T	100	PASS	AC=415;AF=0.0828674;AN=5008;NS=2504;DP=18961;EAS_AF=0.0506;AMR_AF=0.1037;AFR_AF=0.0976;EUR_AF=0.0855;SAS_AF=0.0787;AA=C|||;VT=SNP
2	146348547	rs35696970	C	T	100	PASS	AC=1657;AF=0.330871;AN=5008;NS=2504;DP=17011;EAS_AF=0.379;AMR_AF=0.4063;AFR_AF=0.1581;EUR_AF=0.4543;SAS_AF=0.3344;AA=C|||;VT=SNP
2	146348863	rs7573795	T	C	100	PASS	AC=627;AF=0.1252;AN=5008;NS=2504;DP=15947;EAS_AF=0.1746;AMR_AF=0.1254;AFR_AF=0.1649;EUR_AF=0.0586;SAS_AF=0.089;AA=T|||;VT=SNP
2	146349378	rs6430091	C	T	100	PASS	AC=3277;AF=0.654353;AN=5008;NS=2504;DP=19247;EAS_AF=0.6091;AMR_AF=0.6657;AFR_AF=0.8245;EUR_AF=0.6074;SAS_AF=0.5112;AA=T|||;VT=SNP
2	146349854	rs1484917	A	G	100	PASS	AC=3276;AF=0.654153;AN=5008;NS=2504;DP=19466;EAS_AF=0.6091;AMR_AF=0.6657;AFR_AF=0.8238;EUR_AF=0.6064;SAS_AF=0.5123;AA=G|||;VT=SNP
2	146350066	rs1484916	G	C	100	PASS	AC=630;AF=0.125799;AN=5008;NS=2504;DP=18716;EAS_AF=0.1746;AMR_AF=0.1254;AFR_AF=0.1649;EUR_AF=0.0586;SAS_AF=0.092;AA=G|||;VT=SNP
2	146350377	rs114485299	G	A	100	PASS	AC=16;AF=0.00319489;AN=5008;NS=2504;DP=18558;EAS_AF=0;AMR_AF=0.0086;AFR_AF=0.0008;EUR_AF=0.0089;SAS_AF=0;AA=G|||;VT=SNP
2	146350565	rs6744328	A	G	100	PASS	AC=2468;AF=0.492812;AN=5008;NS=2504;DP=19238;EAS_AF=0.4345;AMR_AF=0.5375;AFR_AF=0.5234;EUR_AF=0.5477;SAS_AF=0.4233;AA=A|||;VT=SNP
2	146350669	rs6716090	C	T	100	PASS	AC=2468;AF=0.492812;AN=5008;NS=2504;DP=19010;EAS_AF=0.4345;AMR_AF=0.5375;AFR_AF=0.5234;EUR_AF=0.5477;SAS_AF=0.4233;AA=C|||;VT=SNP
2	146350721	rs61111812	A	G	100	PASS	AC=626;AF=0.125;AN=5008;NS=2504;DP=19270;EAS_AF=0.1746;AMR_AF=0.1254;AFR_AF=0.1649;EUR_AF=0.0586;SAS_AF=0.0879;AA=A|||;VT=SNP
2	146350724	rs6716394	G	A	100	PASS	AC=2469;AF=0.493011;AN=5008;NS=2504;DP=19228;EAS_AF=0.4345;AMR_AF=0.5375;AFR_AF=0.5234;EUR_AF=0.5477;SAS_AF=0.4243;AA=A|||;VT=SNP
2	146352036	rs7577837	A	C	100	PASS	AC=3281;AF=0.655152;AN=5008;NS=2504;DP=16617;EAS_AF=0.6131;AMR_AF=0.6657;AFR_AF=0.8245;EUR_AF=0.6074;SAS_AF=0.5112;AA=C|||;VT=SNP
2	146352541	rs7568603	T	G	100	PASS	AC=3278;AF=0.654553;AN=5008;NS=2504;DP=19815;EAS_AF=0.6091;AMR_AF=0.6657;AFR_AF=0.8245;EUR_AF=0.6074;SAS_AF=0.5123;AA=G|||;VT=SNP
2	146353184	rs7571848	T	A	100	PASS	AC=3268;AF=0.652556;AN=5008;NS=2504;DP=19924;EAS_AF=0.6012;AMR_AF=0.6657;AFR_AF=0.8245;EUR_AF=0.6074;SAS_AF=0.5102;AA=A|||;VT=SNP
2	146353280	rs10188267	T	C	100	PASS	AC=2654;AF=0.529952;AN=5008;NS=2504;DP=19274;EAS_AF=0.4395;AMR_AF=0.5403;AFR_AF=0.6596;EUR_AF=0.5487;SAS_AF=0.4213;AA=C|||;VT=SNP
2	146353422	rs116765430	G	A	100	PASS	AC=24;AF=0.00479233;AN=5008;NS=2504;DP=18998;EAS_AF=0;AMR_AF=0.0101;AFR_AF=0.0015;EUR_AF=0.0149;SAS_AF=0;AA=G|||;VT=SNP
2	146353440	rs10175928	C	T	100	PASS	AC=3268;AF=0.652556;AN=5008;NS=2504;DP=18629;EAS_AF=0.6012;AMR_AF=0.6657;AFR_AF=0.8245;EUR_AF=0.6074;SAS_AF=0.5102;AA=T|||;VT=SNP
2	146353540	rs75823384	T	C	100	PASS	AC=415;AF=0.0828674;AN=5008;NS=2504;DP=17066;EAS_AF=0.0506;AMR_AF=0.1023;AFR_AF=0.0946;EUR_AF=0.0905;SAS_AF=0.0787;AA=T|||;VT=SNP
2	146354167	rs12615318	C	A	100	PASS	AC=417;AF=0.0832668;AN=5008;NS=2504;DP=19156;EAS_AF=0.0516;AMR_AF=0.1037;AFR_AF=0.0983;EUR_AF=0.0855;SAS_AF=0.0787;AA=C|||;VT=SNP
2	146354294	rs12468287	C	A	100	PASS	AC=3267;AF=0.652356;AN=5008;NS=2504;DP=16180;EAS_AF=0.6012;AMR_AF=0.6657;AFR_AF=0.8238;EUR_AF=0.6074;SAS_AF=0.5102;AA=A|||;VT=SNP
2	146354312	rs116058562	C	A	100	PASS	AC=65;AF=0.0129792;AN=5008;NS=2504;DP=15830;EAS_AF=0;AMR_AF=0.0202;AFR_AF=0;EUR_AF=0.0398;SAS_AF=0.0112;AA=C|||;VT=SNP
2	146354458	rs12476415	A	G	100	PASS	AC=1616;AF=0.322684;AN=5008;NS=2504;DP=17270;EAS_AF=0.3829;AMR_AF=0.3905;AFR_AF=0.1384;EUR_AF=0.4563;SAS_AF=0.3241;AA=A|||;VT=SNP
2	146355247	rs4662246	A	G	100	PASS	AC=3219;AF=0.642772;AN=5008;NS=2504;DP=15457;EAS_AF=0.6151;AMR_AF=0.6484;AFR_AF=0.8222;EUR_AF=0.5746;SAS_AF=0.4949;AA=a|||;VT=SNP
2	146355274	rs4662247	A	G	100	PASS	AC=3097;AF=0.618411;AN=5008;NS=2504;DP=15145;EAS_AF=0.6141;AMR_AF=0.5749;AFR_AF=0.8192;EUR_AF=0.5288;SAS_AF=0.4744;AA=G|||;VT=SNP
2	146355456	rs4662248	T	C	100	PASS	AC=3220;AF=0.642971;AN=5008;NS=2504;DP=16809;EAS_AF=0.6151;AMR_AF=0.6484;AFR_AF=0.8222;EUR_AF=0.5755;SAS_AF=0.4949;AA=T|||;VT=SNP
2	146356060	rs6430092	C	T	100	PASS	AC=2653;AF=0.529752;AN=5008;NS=2504;DP=16403;EAS_AF=0.4345;AMR_AF=0.487;AFR_AF=0.674;EUR_AF=0.5626;SAS_AF=0.4294;AA=T|||;VT=SNP
2	146356812	rs6430093	A	G	100	PASS	AC=3221;AF=0.643171;AN=5008;NS=2504;DP=18525;EAS_AF=0.6151;AMR_AF=0.6484;AFR_AF=0.8222;EUR_AF=0.5755;SAS_AF=0.4959;AA=A|||;VT=SNP
2	146356926	rs75180379	G	T	100	PASS	AC=444;AF=0.0886581;AN=5008;NS=2504;DP=19936;EAS_AF=0.0516;AMR_AF=0.1037;AFR_AF=0.1188;EUR_AF=0.0855;SAS_AF=0.0787;AA=G|||;VT=SNP
2	146356963	rs116473503	A	G	100	PASS	AC=110;AF=0.0219649;AN=5008;NS=2504;DP=20930;EAS_AF=0.001;AMR_AF=0.0216;AFR_AF=0.0182;EUR_AF=0.0467;SAS_AF=0.0235;AA=A|||;VT=SNP
2	146357466	rs57603568	C	A	100	PASS	AC=565;AF=0.112819;AN=5008;NS=2504;DP=16828;EAS_AF=0.1806;AMR_AF=0.1614;AFR_AF=0.1467;EUR_AF=0.0129;SAS_AF=0.0654;AA=C|||;VT=SNP
2	146358164	rs6741492	T	C	100	PASS	AC=3205;AF=0.639976;AN=5008;NS=2504;DP=11461;EAS_AF=0.6151;AMR_AF=0.6484;AFR_AF=0.8109;EUR_AF=0.5755;SAS_AF=0.4949;AA=C|||;VT=SNP
2	146358394	rs115944025	C	T	100	PASS	AC=116;AF=0.0231629;AN=5008;NS=2504;DP=15428;EAS_AF=0.001;AMR_AF=0.0216;AFR_AF=0.0227;EUR_AF=0.0467;SAS_AF=0.0235;AA=C|||;VT=SNP
2	146359296	rs1023965	C	A	100	PASS	AC=3230;AF=0.644968;AN=5008;NS=2504;DP=20861;EAS_AF=0.6151;AMR_AF=0.647;AFR_AF=0.8094;EUR_AF=0.5765;SAS_AF=0.5225;AA=A|||;VT=SNP
2	146359658	rs115519082	A	T	100	PASS	AC=76;AF=0.0151757;AN=5008;NS=2504;DP=18393;EAS_AF=0;AMR_AF=0.0086;AFR_AF=0.0008;EUR_AF=0.0427;SAS_AF=0.0266;AA=A|||;VT=SNP
2	146359795	rs1155526	A	C	100	PASS	AC=163;AF=0.0325479;AN=5008;NS=2504;DP=14540;EAS_AF=0;AMR_AF=0.0432;AFR_AF=0.0038;EUR_AF=0.0726;SAS_AF=0.0562;AA=A|||;VT=SNP
2	146359851	rs1023964	C	A	100	PASS	AC=3229;AF=0.644768;AN=5008;NS=2504;DP=15222;EAS_AF=0.6151;AMR_AF=0.647;AFR_AF=0.8094;EUR_AF=0.5755;SAS_AF=0.5225;AA=A|||;VT=SNP
2	146359957	rs59064308	G	C	100	PASS	AC=593;AF=0.118411;AN=5008;NS=2504;DP=15425;EAS_AF=0.1815;AMR_AF=0.1614;AFR_AF=0.1467;EUR_AF=0.0129;SAS_AF=0.093;AA=G|||;VT=SNP
2	146359988	rs116766858	G	A	100	PASS	AC=19;AF=0.00379393;AN=5008;NS=2504;DP=15574;EAS_AF=0;AMR_AF=0.0115;AFR_AF=0.0008;EUR_AF=0.0099;SAS_AF=0;AA=G|||;VT=SNP
2	146360008	rs10211277	T	A	100	PASS	AC=2431;AF=0.485423;AN=5008;NS=2504;DP=15026;EAS_AF=0.4335;AMR_AF=0.4712;AFR_AF=0.5151;EUR_AF=0.5626;SAS_AF=0.4294;AA=T|||;VT=SNP
2	146360626	rs12463464	T	G	100	PASS	AC=2637;AF=0.526558;AN=5008;NS=2504;DP=19091;EAS_AF=0.4335;AMR_AF=0.4856;AFR_AF=0.6634;EUR_AF=0.5626;SAS_AF=0.4294;AA=G|||;VT=SNP
2	146360680	rs7558067	A	C	100	PASS	AC=3230;AF=0.644968;AN=5008;NS=2504;DP=19538;EAS_AF=0.6151;AMR_AF=0.647;AFR_AF=0.8101;EUR_AF=0.5755;SAS_AF=0.5225;AA=C|||;VT=SNP
2	146361142	rs2306682	C	T	100	PASS	AC=1532;AF=0.305911;AN=5008;NS=2504;DP=20800;EAS_AF=0.376;AMR_AF=0.3156;AFR_AF=0.152;EUR_AF=0.4235;SAS_AF=0.3139;AA=c|||;VT=SNP
2	146362223	rs113223814	C	G	100	PASS	AC=2640;AF=0.527157;AN=5008;NS=2504;DP=18231;EAS_AF=0.4325;AMR_AF=0.4856;AFR_AF=0.6649;EUR_AF=0.5636;SAS_AF=0.4305;AA=C|||;VT=SNP
2	146362335	rs189509358	C	T	100	PASS	AC=115;AF=0.0229633;AN=5008;NS=2504;DP=17680;EAS_AF=0.001;AMR_AF=0.0216;AFR_AF=0.0227;EUR_AF=0.0467;SAS_AF=0.0225;AA=C|||;VT=SNP
2	146362817	rs7598920	A	C	100	PASS	AC=3203;AF=0.639577;AN=5008;NS=2504;DP=15472;EAS_AF=0.6151;AMR_AF=0.647;AFR_AF=0.8101;EUR_AF=0.5755;SAS_AF=0.4949;AA=C|||;VT=SNP
2	146362883	rs74626210	T	C	100	PASS	AC=566;AF=0.113019;AN=5008;NS=2504;DP=16407;EAS_AF=0.1815;AMR_AF=0.1614;AFR_AF=0.1467;EUR_AF=0.0129;SAS_AF=0.0654;AA=T|||;VT=SNP
2	146363332	rs1385363	A	G	100	PASS	AC=3203;AF=0.639577;AN=5008;NS=2504;DP=16544;EAS_AF=0.6151;AMR_AF=0.647;AFR_AF=0.8101;EUR_AF=0.5755;SAS_AF=0.4949;AA=G|||;VT=SNP
2	146363633	rs72856131	C	T	100	PASS	AC=78;AF=0.0155751;AN=5008;NS=2504;DP=15735;EAS_AF=0;AMR_AF=0.0187;AFR_AF=0.0008;EUR_AF=0.0616;SAS_AF=0.002;AA=c|||;VT=SNP
2	146363684	rs2200363	T	A	100	PASS	AC=1487;AF=0.296925;AN=5008;NS=2504;DP=15009;EAS_AF=0.376;AMR_AF=0.3141;AFR_AF=0.1362;EUR_AF=0.4245;SAS_AF=0.2894;AA=T|||;VT=SNP
2	146363691	rs1385362	A	T	100	PASS	AC=3204;AF=0.639776;AN=5008;NS=2504;DP=14925;EAS_AF=0.6161;AMR_AF=0.647;AFR_AF=0.8101;EUR_AF=0.5755;SAS_AF=0.4949;AA=T|||;VT=SNP
2	146364156	rs4662431	C	T	100	PASS	AC=3203;AF=0.639577;AN=5008;NS=2504;DP=13685;EAS_AF=0.6151;AMR_AF=0.647;AFR_AF=0.8101;EUR_AF=0.5755;SAS_AF=0.4949;AA=T|||;VT=SNP
2	146364168	rs4662432	A	G	100	PASS	AC=2637;AF=0.526558;AN=5008;NS=2504;DP=13723;EAS_AF=0.4335;AMR_AF=0.4856;AFR_AF=0.6634;EUR_AF=0.5626;SAS_AF=0.4294;AA=A|||;VT=SNP
2	146364501	rs2054763	T	G	100	PASS	AC=2417;AF=0.482628;AN=5008;NS=2504;DP=14660;EAS_AF=0.4335;AMR_AF=0.4712;AFR_AF=0.5045;EUR_AF=0.5626;SAS_AF=0.4294;AA=T|||;VT=SNP
2	146364506	rs78270796	A	G	100	PASS	AC=379;AF=0.0756789;AN=5008;NS=2504;DP=14494;EAS_AF=0.0516;AMR_AF=0.1037;AFR_AF=0.0703;EUR_AF=0.0845;SAS_AF=0.0787;AA=A|||;VT=SNP
2	146364959	rs34734151	T	C	100	PASS	AC=1627;AF=0.32488;AN=5008;NS=2504;DP=19108;EAS_AF=0.375;AMR_AF=0.3386;AFR_AF=0.2027;EUR_AF=0.4274;SAS_AF=0.3231;AA=T|||;VT=SNP
2	146365227	rs73962416	T	C	100	PASS	AC=566;AF=0.113019;AN=5008;NS=2504;DP=18908;EAS_AF=0.1815;AMR_AF=0.1614;AFR_AF=0.1467;EUR_AF=0.0129;SAS_AF=0.0654;AA=T|||;VT=SNP
2	146365246	rs10198306	G	A	100	PASS	AC=2636;AF=0.526358;AN=5008;NS=2504;DP=19241;EAS_AF=0.4335;AMR_AF=0.4856;AFR_AF=0.6634;EUR_AF=0.5626;SAS_AF=0.4284;AA=A|||;VT=SNP
2	146365354	rs79039284	G	A	100	PASS	AC=17;AF=0.00339457;AN=5008;NS=2504;DP=17962;EAS_AF=0;AMR_AF=0.0029;AFR_AF=0.0015;EUR_AF=0.0119;SAS_AF=0.001;AA=G|||;VT=SNP
2	146365598	rs10210854	T	C	100	PASS	AC=3203;AF=0.639577;AN=5008;NS=2504;DP=16803;EAS_AF=0.6151;AMR_AF=0.647;AFR_AF=0.8094;EUR_AF=0.5755;SAS_AF=0.4959;AA=C|||;VT=SNP
2	146366153	rs74398958	G	A	100	PASS	AC=566;AF=0.113019;AN=5008;NS=2504;DP=14096;EAS_AF=0.1815;AMR_AF=0.1614;AFR_AF=0.1467;EUR_AF=0.0129;SAS_AF=0.0654;AA=G|||;VT=SNP
2	146366516	rs59911227	A	G	100	PASS	AC=566;AF=0.113019;AN=5008;NS=2504;DP=16758;EAS_AF=0.1815;AMR_AF=0.1614;AFR_AF=0.1467;EUR_AF=0.0129;SAS_AF=0.0654;AA=A|||;VT=SNP
2	146366553	rs56172107	A	T	100	PASS	AC=564;AF=0.11262;AN=5008;NS=2504;DP=15756;EAS_AF=0.1815;AMR_AF=0.1599;AFR_AF=0.146;EUR_AF=0.0129;SAS_AF=0.0654;AA=A|||;VT=SNP
2	146367021	rs73962417	G	C	100	PASS	AC=575;AF=0.114816;AN=5008;NS=2504;DP=13346;EAS_AF=0.1835;AMR_AF=0.1614;AFR_AF=0.1452;EUR_AF=0.0209;SAS_AF=0.0665;AA=G|||;VT=SNP
2	146367137	rs1385361	T	C	100	PASS	AC=2639;AF=0.526957;AN=5008;NS=2504;DP=18650;EAS_AF=0.4335;AMR_AF=0.4856;AFR_AF=0.6641;EUR_AF=0.5626;SAS_AF=0.4305;AA=T|||;VT=SNP
2	146367170	rs1351906	G	A	100	PASS	AC=3205;AF=0.639976;AN=5008;NS=2504;DP=19736;EAS_AF=0.6161;AMR_AF=0.647;AFR_AF=0.8101;EUR_AF=0.5755;SAS_AF=0.4959;AA=A|||;VT=SNP
2	146367433	rs72856145	A	C	100	PASS	AC=720;AF=0.14377;AN=5008;NS=2504;DP=19692;EAS_AF=0.2192;AMR_AF=0.134;AFR_AF=0.0144;EUR_AF=0.1909;SAS_AF=0.1994;AA=A|||;VT=SNP
2	146368090	rs17489143	C	T	100	PASS	AC=1629;AF=0.32528;AN=5008;NS=2504;DP=17407;EAS_AF=0.376;AMR_AF=0.3386;AFR_AF=0.2027;EUR_AF=0.4274;SAS_AF=0.3241;AA=C|||;VT=SNP
2	146368192	rs11694449	G	A	100	PASS	AC=2310;AF=0.461262;AN=5008;NS=2504;DP=17147;EAS_AF=0.4266;AMR_AF=0.4669;AFR_AF=0.4357;EUR_AF=0.5596;SAS_AF=0.4264;AA=G|||;VT=SNP
2	146368360	rs16825266	C	T	100	PASS	AC=561;AF=0.112021;AN=5008;NS=2504;DP=15384;EAS_AF=0.1825;AMR_AF=0.1614;AFR_AF=0.1422;EUR_AF=0.0129;SAS_AF=0.0654;AA=C|||;VT=SNP
2	146368755	rs74325931	G	T	100	PASS	AC=27;AF=0.00539137;AN=5008;NS=2504;DP=10371;EAS_AF=0;AMR_AF=0.0086;AFR_AF=0;EUR_AF=0.0169;SAS_AF=0.0041;AA=G|||;VT=SNP
2	146368972	rs77283667	T	A	100	PASS	AC=439;AF=0.0876597;AN=5008;NS=2504;DP=13674;EAS_AF=0.0506;AMR_AF=0.1052;AFR_AF=0.115;EUR_AF=0.0855;SAS_AF=0.0787;AA=T|||;VT=SNP
2	146369117	rs867005	T	C	100	PASS	AC=3207;AF=0.640375;AN=5008;NS=2504;DP=14338;EAS_AF=0.6161;AMR_AF=0.6484;AFR_AF=0.8116;EUR_AF=0.5755;SAS_AF=0.4949;AA=C|||;VT=SNP
2	146369166	rs952210	A	G	100	PASS	AC=1629;AF=0.32528;AN=5008;NS=2504;DP=14588;EAS_AF=0.376;AMR_AF=0.3386;AFR_AF=0.2027;EUR_AF=0.4274;SAS_AF=0.3241;AA=A|||;VT=SNP
2	146369394	rs74906529	T	C	100	PASS	AC=45;AF=0.00898562;AN=5008;NS=2504;DP=17651;EAS_AF=0;AMR_AF=0.0072;AFR_AF=0.0008;EUR_AF=0.0229;SAS_AF=0.0164;AA=T|||;VT=SNP
2	146369563	rs1385359	G	T	100	PASS	AC=2646;AF=0.528355;AN=5008;NS=2504;DP=16747;EAS_AF=0.4335;AMR_AF=0.487;AFR_AF=0.6687;EUR_AF=0.5626;SAS_AF=0.4305;AA=G|||;VT=SNP
2	146369699	rs1385358	G	T	100	PASS	AC=1605;AF=0.320487;AN=5008;NS=2504;DP=18100;EAS_AF=0.376;AMR_AF=0.3228;AFR_AF=0.202;EUR_AF=0.4245;SAS_AF=0.3149;AA=G|||;VT=SNP
2	146369734	rs72998754	G	A	100	PASS	AC=245;AF=0.0489217;AN=5008;NS=2504;DP=17780;EAS_AF=0.001;AMR_AF=0.0245;AFR_AF=0.1188;EUR_AF=0.0467;SAS_AF=0.0235;AA=G|||;VT=SNP
2	146370032	rs13410636	A	G	100	PASS	AC=1628;AF=0.32508;AN=5008;NS=2504;DP=19272;EAS_AF=0.376;AMR_AF=0.3386;AFR_AF=0.202;EUR_AF=0.4274;SAS_AF=0.3241;AA=a|||;VT=SNP
2	146370080	rs10928254	T	A	100	PASS	AC=561;AF=0.112021;AN=5008;NS=2504;DP=19933;EAS_AF=0.1825;AMR_AF=0.1614;AFR_AF=0.1422;EUR_AF=0.0129;SAS_AF=0.0654;AA=T|||;VT=SNP
2	146370356	rs16825272	C	T	100	PASS	AC=119;AF=0.023762;AN=5008;NS=2504;DP=17733;EAS_AF=0.006;AMR_AF=0.0101;AFR_AF=0.0499;EUR_AF=0.0149;SAS_AF=0.0256;AA=c|||;VT=SNP
2	146370942	rs2381745	C	T	100	PASS	AC=3206;AF=0.640176;AN=5008;NS=2504;DP=18164;EAS_AF=0.6151;AMR_AF=0.6484;AFR_AF=0.8109;EUR_AF=0.5755;SAS_AF=0.4959;AA=T|||;VT=SNP
2	146371222	rs116089343	G	A	100	PASS	AC=29;AF=0.00579073;AN=5008;NS=2504;DP=16763;EAS_AF=0.001;AMR_AF=0.0101;AFR_AF=0.0008;EUR_AF=0.0179;SAS_AF=0.002;AA=G|||;VT=SNP
2	146371549	rs13421257	C	G	100	PASS	AC=2648;AF=0.528754;AN=5008;NS=2504;DP=19665;EAS_AF=0.4335;AMR_AF=0.4885;AFR_AF=0.6694;EUR_AF=0.5626;SAS_AF=0.4305;AA=G|||;VT=SNP
2	146371737	rs10928255	G	C	100	PASS	AC=3208;AF=0.640575;AN=5008;NS=2504;DP=21161;EAS_AF=0.6161;AMR_AF=0.6499;AFR_AF=0.8109;EUR_AF=0.5755;SAS_AF=0.4959;AA=C|||;VT=SNP
2	146371900	rs13396072	A	G	100	PASS	AC=2647;AF=0.528554;AN=5008;NS=2504;DP=21214;EAS_AF=0.4335;AMR_AF=0.4885;AFR_AF=0.6687;EUR_AF=0.5626;SAS_AF=0.4305;AA=A|||;VT=SNP
2	146371961	rs13396091	A	G	100	PASS	AC=2647;AF=0.528554;AN=5008;NS=2504;DP=21449;EAS_AF=0.4335;AMR_AF=0.4885;AFR_AF=0.6687;EUR_AF=0.5626;SAS_AF=0.4305;AA=A|||;VT=SNP
2	146372021	rs13424245	C	T	100	PASS	AC=2446;AF=0.488419;AN=5008;NS=2504;DP=19860;EAS_AF=0.4335;AMR_AF=0.4741;AFR_AF=0.5242;EUR_AF=0.5626;SAS_AF=0.4305;AA=C|||;VT=SNP
2	146372260	rs78579010	T	A	100	PASS	AC=161;AF=0.0321486;AN=5008;NS=2504;DP=19847;EAS_AF=0;AMR_AF=0.0418;AFR_AF=0.003;EUR_AF=0.0716;SAS_AF=0.0573;AA=T|||;VT=SNP
2	146372665	rs7603916	T	C	100	PASS	AC=1634;AF=0.326278;AN=5008;NS=2504;DP=18160;EAS_AF=0.376;AMR_AF=0.3401;AFR_AF=0.2042;EUR_AF=0.4284;SAS_AF=0.3252;AA=T|||;VT=SNP
2	146373626	rs7567067	A	G	100	PASS	AC=3218;AF=0.642572;AN=5008;NS=2504;DP=19315;EAS_AF=0.6161;AMR_AF=0.6499;AFR_AF=0.8215;EUR_AF=0.5755;SAS_AF=0.4918;AA=G|||;VT=SNP
2	146373747	rs7567166	A	G	100	PASS	AC=3219;AF=0.642772;AN=5008;NS=2504;DP=18184;EAS_AF=0.6171;AMR_AF=0.6499;AFR_AF=0.8215;EUR_AF=0.5755;SAS_AF=0.4918;AA=G|||;VT=SNP
2	146373787	rs76756270	T	G	100	PASS	AC=561;AF=0.112021;AN=5008;NS=2504;DP=17343;EAS_AF=0.1835;AMR_AF=0.1628;AFR_AF=0.1407;EUR_AF=0.0129;SAS_AF=0.0654;AA=T|||;VT=SNP
2	146373817	rs115248214	A	G	100	PASS	AC=424;AF=0.0846645;AN=5008;NS=2504;DP=16171;EAS_AF=0.0486;AMR_AF=0.1081;AFR_AF=0.1044;EUR_AF=0.0845;SAS_AF=0.0787;AA=A|||;VT=SNP
2	146373927	rs7608096	T	A	100	PASS	AC=2642;AF=0.527556;AN=5008;NS=2504;DP=15293;EAS_AF=0.4335;AMR_AF=0.4885;AFR_AF=0.6679;EUR_AF=0.5626;SAS_AF=0.4264;AA=T|||;VT=SNP
2	146374644	rs10210894	G	A	100	PASS	AC=3222;AF=0.643371;AN=5008;NS=2504;DP=16848;EAS_AF=0.62;AMR_AF=0.6513;AFR_AF=0.8207;EUR_AF=0.5755;SAS_AF=0.4918;AA=A|||;VT=SNP
2	146374730	rs10176261	T	C	100	PASS	AC=3220;AF=0.642971;AN=5008;NS=2504;DP=12975;EAS_AF=0.6181;AMR_AF=0.6499;AFR_AF=0.8215;EUR_AF=0.5755;SAS_AF=0.4918;AA=C|||;VT=SNP
2	146374786	rs73962431	A	G	100	PASS	AC=554;AF=0.110623;AN=5008;NS=2504;DP=16069;EAS_AF=0.1835;AMR_AF=0.1599;AFR_AF=0.1369;EUR_AF=0.0129;SAS_AF=0.0654;AA=A|||;VT=SNP
2	146375228	rs12691711	C	T	100	PASS	AC=467;AF=0.0932508;AN=5008;NS=2504;DP=16780;EAS_AF=0.0069;AMR_AF=0.1167;AFR_AF=0.0356;EUR_AF=0.2396;SAS_AF=0.093;AA=C|||;VT=SNP
2	146375389	rs2381746	A	G	100	PASS	AC=3221;AF=0.643171;AN=5008;NS=2504;DP=17457;EAS_AF=0.6181;AMR_AF=0.6513;AFR_AF=0.8215;EUR_AF=0.5755;SAS_AF=0.4918;AA=G|||;VT=SNP
2	146375420	rs10179272	T	C	100	PASS	AC=3221;AF=0.643171;AN=5008;NS=2504;DP=17342;EAS_AF=0.6181;AMR_AF=0.6513;AFR_AF=0.8215;EUR_AF=0.5755;SAS_AF=0.4918;AA=C|||;VT=SNP
2	146375535	rs34906711	C	A	100	PASS	AC=555;AF=0.110823;AN=5008;NS=2504;DP=16743;EAS_AF=0.1835;AMR_AF=0.1599;AFR_AF=0.1377;EUR_AF=0.0129;SAS_AF=0.0654;AA=C|||;VT=SNP
2	146375705	rs1385368	T	A	100	PASS	AC=3221;AF=0.643171;AN=5008;NS=2504;DP=15307;EAS_AF=0.6181;AMR_AF=0.6513;AFR_AF=0.8215;EUR_AF=0.5755;SAS_AF=0.4918;AA=A|||;VT=SNP
2	146376290	rs11885945	C	T	100	PASS	AC=555;AF=0.110823;AN=5008;NS=2504;DP=14868;EAS_AF=0.1835;AMR_AF=0.1599;AFR_AF=0.1377;EUR_AF=0.0129;SAS_AF=0.0654;AA=T|||;VT=SNP
2	146376593	rs7604776	C	G	100	PASS	AC=1605;AF=0.320487;AN=5008;NS=2504;DP=17401;EAS_AF=0.377;AMR_AF=0.3213;AFR_AF=0.2042;EUR_AF=0.4264;SAS_AF=0.3098;AA=C|||;VT=SNP
2	146376614	rs16825289	A	G	100	PASS	AC=555;AF=0.110823;AN=5008;NS=2504;DP=17352;EAS_AF=0.1835;AMR_AF=0.1599;AFR_AF=0.1377;EUR_AF=0.0129;SAS_AF=0.0654;AA=A|||;VT=SNP
2	146376999	rs6757584	G	A	100	PASS	AC=555;AF=0.110823;AN=5008;NS=2504;DP=17762;EAS_AF=0.1835;AMR_AF=0.1599;AFR_AF=0.1377;EUR_AF=0.0129;SAS_AF=0.0654;AA=A|||;VT=SNP
2	146377138	rs74769191	A	G	100	PASS	AC=457;AF=0.091254;AN=5008;NS=2504;DP=13800;EAS_AF=0.0506;AMR_AF=0.1095;AFR_AF=0.1271;EUR_AF=0.0845;SAS_AF=0.0787;AA=A|||;VT=SNP
2	146377536	rs58162439	T	C	100	PASS	AC=583;AF=0.116414;AN=5008;NS=2504;DP=9441;EAS_AF=0.0069;AMR_AF=0.0605;AFR_AF=0.3374;EUR_AF=0.0517;SAS_AF=0.0368;AA=T|||;VT=SNP
2	146378480	rs6707541	G	A	100	PASS	AC=429;AF=0.0856629;AN=5008;NS=2504;DP=15576;EAS_AF=0.0506;AMR_AF=0.1095;AFR_AF=0.1059;EUR_AF=0.0845;SAS_AF=0.0787;AA=G|||;VT=SNP
2	146379111	rs73962434	C	A	100	PASS	AC=557;AF=0.111222;AN=5008;NS=2504;DP=17922;EAS_AF=0.1835;AMR_AF=0.1599;AFR_AF=0.1384;EUR_AF=0.0129;SAS_AF=0.0665;AA=C|||;VT=SNP
2	146379823	rs10204009	A	G	100	PASS	AC=1633;AF=0.326078;AN=5008;NS=2504;DP=19665;EAS_AF=0.377;AMR_AF=0.3213;AFR_AF=0.2247;EUR_AF=0.4264;SAS_AF=0.3108;AA=A|||;VT=SNP
2	146380852	rs114872280	C	G	100	PASS	AC=77;AF=0.0153754;AN=5008;NS=2504;DP=16721;EAS_AF=0;AMR_AF=0.0086;AFR_AF=0.0008;EUR_AF=0.0437;SAS_AF=0.0266;AA=C|||;VT=SNP
2	146380936	rs2381747	T	G	100	PASS	AC=3222;AF=0.643371;AN=5008;NS=2504;DP=15896;EAS_AF=0.6181;AMR_AF=0.6513;AFR_AF=0.8215;EUR_AF=0.5755;SAS_AF=0.4928;AA=G|||;VT=SNP
2	146380937	rs2381748	T	A	100	PASS	AC=3222;AF=0.643371;AN=5008;NS=2504;DP=16171;EAS_AF=0.6181;AMR_AF=0.6513;AFR_AF=0.8215;EUR_AF=0.5755;SAS_AF=0.4928;AA=A|||;VT=SNP
2	146381260	rs10496984	G	A	100	PASS	AC=556;AF=0.111022;AN=5008;NS=2504;DP=18437;EAS_AF=0.1835;AMR_AF=0.1599;AFR_AF=0.1377;EUR_AF=0.0129;SAS_AF=0.0665;AA=G|||;VT=SNP
2	146381953	rs2381749	A	C	100	PASS	AC=3223;AF=0.64357;AN=5008;NS=2504;DP=16375;EAS_AF=0.6181;AMR_AF=0.6513;AFR_AF=0.8222;EUR_AF=0.5755;SAS_AF=0.4928;AA=C|||;VT=SNP
2	146382236	rs2381750	G	T	100	PASS	AC=428;AF=0.0854633;AN=5008;NS=2504;DP=16190;EAS_AF=0.0506;AMR_AF=0.1095;AFR_AF=0.1059;EUR_AF=0.0845;SAS_AF=0.0777;AA=G|||;VT=SNP
2	146382700	rs16825300	G	C	100	PASS	AC=556;AF=0.111022;AN=5008;NS=2504;DP=15696;EAS_AF=0.1835;AMR_AF=0.1599;AFR_AF=0.1377;EUR_AF=0.0129;SAS_AF=0.0665;AA=G|||;VT=SNP
2	146382730	rs2381751	T	C	100	PASS	AC=1636;AF=0.326677;AN=5008;NS=2504;DP=15644;EAS_AF=0.379;AMR_AF=0.3213;AFR_AF=0.2247;EUR_AF=0.4274;SAS_AF=0.3108;AA=C|||;VT=SNP
2	146383663	rs75128157	T	C	100	PASS	AC=541;AF=0.108027;AN=5008;NS=2504;DP=9408;EAS_AF=0.1796;AMR_AF=0.1599;AFR_AF=0.1286;EUR_AF=0.0139;SAS_AF=0.0665;AA=T|||;VT=SNP
2	146384917	rs62168070	G	A	100	PASS	AC=32;AF=0.00638978;AN=5008;NS=2504;DP=16857;EAS_AF=0;AMR_AF=0.0115;AFR_AF=0;EUR_AF=0.0209;SAS_AF=0.0031;AA=G|||;VT=SNP
2	146384929	rs2381752	C	T	100	PASS	AC=3211;AF=0.641174;AN=5008;NS=2504;DP=16667;EAS_AF=0.6181;AMR_AF=0.6484;AFR_AF=0.82;EUR_AF=0.5656;SAS_AF=0.4959;AA=T|||;VT=SNP
2	146385414	rs10182577	G	A	100	PASS	AC=444;AF=0.0886581;AN=5008;NS=2504;DP=17884;EAS_AF=0.001;AMR_AF=0.0403;AFR_AF=0.261;EUR_AF=0.0467;SAS_AF=0.0235;AA=G|||;VT=SNP
2	146385849	rs6430094	A	C	100	PASS	AC=3220;AF=0.642971;AN=5008;NS=2504;DP=12720;EAS_AF=0.6171;AMR_AF=0.6513;AFR_AF=0.82;EUR_AF=0.5736;SAS_AF=0.4959;AA=C|||;VT=SNP
2	146386289	rs77553692	G	A	100	PASS	AC=117;AF=0.0233626;AN=5008;NS=2504;DP=15141;EAS_AF=0.001;AMR_AF=0.0231;AFR_AF=0.0234;EUR_AF=0.0457;SAS_AF=0.0235;AA=G|||;VT=SNP
2	146386799	rs4309527	C	T	100	PASS	AC=546;AF=0.109026;AN=5008;NS=2504;DP=14722;EAS_AF=0.1815;AMR_AF=0.1599;AFR_AF=0.1309;EUR_AF=0.0139;SAS_AF=0.0665;AA=C|||;VT=SNP
2	146386851	rs6719363	G	A	100	PASS	AC=2518;AF=0.502796;AN=5008;NS=2504;DP=15335;EAS_AF=0.4306;AMR_AF=0.4669;AFR_AF=0.6074;EUR_AF=0.5467;SAS_AF=0.4162;AA=A|||;VT=SNP
2	146387565	rs2381753	C	T	100	PASS	AC=546;AF=0.109026;AN=5008;NS=2504;DP=16802;EAS_AF=0.1815;AMR_AF=0.1599;AFR_AF=0.1309;EUR_AF=0.0139;SAS_AF=0.0665;AA=C|||;VT=SNP
2	146387580	rs74444881	C	A	100	PASS	AC=127;AF=0.0253594;AN=5008;NS=2504;DP=17025;EAS_AF=0;AMR_AF=0.0807;AFR_AF=0.003;EUR_AF=0.0457;SAS_AF=0.0215;AA=C|||;VT=SNP
2	146387638	rs2381754	G	A	100	PASS	AC=3210;AF=0.640974;AN=5008;NS=2504;DP=16987;EAS_AF=0.6171;AMR_AF=0.6484;AFR_AF=0.82;EUR_AF=0.5656;SAS_AF=0.4959;AA=A|||;VT=SNP
2	146388530	rs9287376	C	A	100	PASS	AC=1598;AF=0.319089;AN=5008;NS=2504;DP=14650;EAS_AF=0.379;AMR_AF=0.3184;AFR_AF=0.2027;EUR_AF=0.4175;SAS_AF=0.3139;AA=C|||;VT=SNP
2	146388853	rs79180145	C	A	100	PASS	AC=427;AF=0.0852636;AN=5008;NS=2504;DP=16253;EAS_AF=0.0506;AMR_AF=0.1081;AFR_AF=0.1067;EUR_AF=0.0825;SAS_AF=0.0787;AA=C|||;VT=SNP
2	146389701	rs79749530	G	A	100	PASS	AC=110;AF=0.0219649;AN=5008;NS=2504;DP=17681;EAS_AF=0;AMR_AF=0.0403;AFR_AF=0.003;EUR_AF=0.0696;SAS_AF=0.0082;AA=G|||;VT=SNP
2	146390669	rs72856181	G	A	100	PASS	AC=101;AF=0.0201677;AN=5008;NS=2504;DP=14549;EAS_AF=0.002;AMR_AF=0.0749;AFR_AF=0.0015;EUR_AF=0.0318;SAS_AF=0.0133;AA=G|||;VT=SNP
2	146390791	rs78105304	T	C	100	PASS	AC=837;AF=0.167133;AN=5008;NS=2504;DP=15747;EAS_AF=0.3562;AMR_AF=0.1239;AFR_AF=0.1059;EUR_AF=0.0915;SAS_AF=0.1636;AA=T|||;VT=SNP
2	146391922	rs13411432	C	G	100	PASS	AC=314;AF=0.0626997;AN=5008;NS=2504;DP=18609;EAS_AF=0.0129;AMR_AF=0.1153;AFR_AF=0.0136;EUR_AF=0.1054;SAS_AF=0.0992;AA=C|||;VT=SNP
2	146392350	rs12619445	C	A	100	PASS	AC=2167;AF=0.432708;AN=5008;NS=2504;DP=17312;EAS_AF=0.5169;AMR_AF=0.3588;AFR_AF=0.6906;EUR_AF=0.1839;SAS_AF=0.3057;AA=A|||;VT=SNP
2	146392843	rs113927788	G	A	100	PASS	AC=205;AF=0.0409345;AN=5008;NS=2504;DP=14603;EAS_AF=0;AMR_AF=0.0403;AFR_AF=0.0446;EUR_AF=0.0755;SAS_AF=0.0429;AA=G|||;VT=SNP
2	146393483	rs2381755	A	G	100	PASS	AC=4486;AF=0.895767;AN=5008;NS=2504;DP=19061;EAS_AF=0.878;AMR_AF=0.9352;AFR_AF=0.8873;EUR_AF=0.8777;SAS_AF=0.9162;AA=a|||;VT=SNP
2	146394345	rs72856183	G	A	100	PASS	AC=207;AF=0.0413339;AN=5008;NS=2504;DP=15671;EAS_AF=0.002;AMR_AF=0.0922;AFR_AF=0.0076;EUR_AF=0.0676;SAS_AF=0.0644;AA=G|||;VT=SNP
2	146394520	rs2381756	C	A	100	PASS	AC=2165;AF=0.432308;AN=5008;NS=2504;DP=16346;EAS_AF=0.5159;AMR_AF=0.3588;AFR_AF=0.6906;EUR_AF=0.1839;SAS_AF=0.3047;AA=A|||;VT=SNP
2	146395677	rs144839557	A	G	100	PASS	AC=18;AF=0.00359425;AN=5008;NS=2504;DP=17332;EAS_AF=0;AMR_AF=0;AFR_AF=0;EUR_AF=0.0179;SAS_AF=0;AA=A|||;VT=SNP
2	146398308	rs78755052	A	T	100	PASS	AC=1438;AF=0.287141;AN=5008;NS=2504;DP=14997;EAS_AF=0.498;AMR_AF=0.2853;AFR_AF=0.2958;EUR_AF=0.1074;SAS_AF=0.2444;AA=-|||;VT=SNP
2	146398311	rs10190723	A	T	100	PASS	AC=1579;AF=0.315296;AN=5008;NS=2504;DP=15021;EAS_AF=0.5139;AMR_AF=0.2925;AFR_AF=0.3729;EUR_AF=0.1093;SAS_AF=0.2607;AA=a|||;VT=SNP
2	146399350	rs72998792	G	A	100	PASS	AC=329;AF=0.0656949;AN=5008;NS=2504;DP=14883;EAS_AF=0.002;AMR_AF=0.0346;AFR_AF=0.149;EUR_AF=0.0706;SAS_AF=0.0358;AA=G|||;VT=SNP
2	146401676	rs150431499	C	T	100	PASS	AC=38;AF=0.00758786;AN=5008;NS=2504;DP=16134;EAS_AF=0;AMR_AF=0.0029;AFR_AF=0.0015;EUR_AF=0.0149;SAS_AF=0.0194;AA=C|||;VT=SNP
2	146402133	rs13405554	A	T	100	PASS	AC=324;AF=0.0646965;AN=5008;NS=2504;DP=15467;EAS_AF=0.0129;AMR_AF=0.1182;AFR_AF=0.0136;EUR_AF=0.1143;SAS_AF=0.0982;AA=A|||;VT=SNP
2	146402653	rs73962450	A	T	100	PASS	AC=564;AF=0.11262;AN=5008;NS=2504;DP=14788;EAS_AF=0.002;AMR_AF=0.0648;AFR_AF=0.3003;EUR_AF=0.0755;SAS_AF=0.045;AA=A|||;VT=SNP
2	146403398	rs28687997	A	G	100	PASS	AC=564;AF=0.11262;AN=5008;NS=2504;DP=17166;EAS_AF=0.002;AMR_AF=0.0663;AFR_AF=0.2995;EUR_AF=0.0755;SAS_AF=0.045;AA=A|||;VT=SNP
2	146403587	rs79960759	A	G	100	PASS	AC=153;AF=0.0305511;AN=5008;NS=2504;DP=17907;EAS_AF=0.001;AMR_AF=0.0346;AFR_AF=0.0045;EUR_AF=0.0924;SAS_AF=0.0297;AA=A|||;VT=SNP
2	146404349	rs4632277	T	C	100	PASS	AC=1320;AF=0.263578;AN=5008;NS=2504;DP=17960;EAS_AF=0.499;AMR_AF=0.2795;AFR_AF=0.202;EUR_AF=0.1074;SAS_AF=0.2536;AA=T|||;VT=SNP
2	146404974	rs10193661	A	G	100	PASS	AC=374;AF=0.0746805;AN=5008;NS=2504;DP=16876;EAS_AF=0.0129;AMR_AF=0.1225;AFR_AF=0.003;EUR_AF=0.1233;SAS_AF=0.1513;AA=A|||;VT=SNP
2	146405654	rs13005032	G	A	100	PASS	AC=1931;AF=0.385583;AN=5008;NS=2504;DP=17153;EAS_AF=0.3472;AMR_AF=0.4539;AFR_AF=0.1831;EUR_AF=0.5706;SAS_AF=0.4601;AA=G|||;VT=SNP
2	146406055	rs72856189	G	T	100	PASS	AC=86;AF=0.0171725;AN=5008;NS=2504;DP=13602;EAS_AF=0.001;AMR_AF=0.0591;AFR_AF=0.0015;EUR_AF=0.0249;SAS_AF=0.0174;AA=G|||;VT=SNP
2	146406373	rs149592438	G	A	100	PASS	AC=78;AF=0.0155751;AN=5008;NS=2504;DP=13294;EAS_AF=0.001;AMR_AF=0.0173;AFR_AF=0.0015;EUR_AF=0.0606;SAS_AF=0.002;AA=G|||;VT=SNP
2	146406647	rs7572905	T	A	100	PASS	AC=4485;AF=0.895567;AN=5008;NS=2504;DP=17155;EAS_AF=0.877;AMR_AF=0.9352;AFR_AF=0.8873;EUR_AF=0.8787;SAS_AF=0.9151;AA=A|||;VT=SNP
2	146407191	rs13423564	A	T	100	PASS	AC=314;AF=0.0626997;AN=5008;NS=2504;DP=17183;EAS_AF=0.0129;AMR_AF=0.1167;AFR_AF=0.0136;EUR_AF=0.1054;SAS_AF=0.0982;AA=A|||;VT=SNP
2	146407820	rs16825330	T	C	100	PASS	AC=1246;AF=0.248802;AN=5008;NS=2504;DP=18848;EAS_AF=0.505;AMR_AF=0.2767;AFR_AF=0.1611;EUR_AF=0.1143;SAS_AF=0.2219;AA=T|||;VT=SNP
2	146408408	rs10183073	G	T	100	PASS	AC=452;AF=0.0902556;AN=5008;NS=2504;DP=19476;EAS_AF=0.0278;AMR_AF=0.1268;AFR_AF=0.0915;EUR_AF=0.1083;SAS_AF=0.1084;AA=G|||;VT=SNP
2	146409986	rs35518274	C	A	100	PASS	AC=56;AF=0.0111821;AN=5008;NS=2504;DP=17438;EAS_AF=0;AMR_AF=0.0072;AFR_AF=0.0015;EUR_AF=0.0477;SAS_AF=0.001;AA=C|||;VT=SNP
2	146411109	rs13393482	C	T	100	PASS	AC=557;AF=0.111222;AN=5008;NS=2504;DP=17492;EAS_AF=0.1558;AMR_AF=0.1585;AFR_AF=0.1445;EUR_AF=0.0139;SAS_AF=0.0869;AA=C|||;VT=SNP
2	146411744	rs13394364	G	T	100	PASS	AC=508;AF=0.101438;AN=5008;NS=2504;DP=16127;EAS_AF=0.0278;AMR_AF=0.1297;AFR_AF=0.1271;EUR_AF=0.1153;SAS_AF=0.1084;AA=G|||;VT=SNP
2	146411935	rs75436672	A	G	100	PASS	AC=186;AF=0.0371406;AN=5008;NS=2504;DP=16865;EAS_AF=0.002;AMR_AF=0.0259;AFR_AF=0.0446;EUR_AF=0.0726;SAS_AF=0.0348;AA=A|||;VT=SNP
2	146412140	rs17411140	G	A	100	PASS	AC=123;AF=0.0245607;AN=5008;NS=2504;DP=17195;EAS_AF=0;AMR_AF=0.0216;AFR_AF=0.0015;EUR_AF=0.0676;SAS_AF=0.0389;AA=G|||;VT=SNP
2	146414178	rs115743633	A	G	100	PASS	AC=32;AF=0.00638978;AN=5008;NS=2504;DP=17020;EAS_AF=0;AMR_AF=0.0101;AFR_AF=0.0015;EUR_AF=0.0229;SAS_AF=0;AA=A|||;VT=SNP
2	146414700	rs34551046	T	C	100	PASS	AC=851;AF=0.169928;AN=5008;NS=2504;DP=13112;EAS_AF=0.1716;AMR_AF=0.1744;AFR_AF=0.0182;EUR_AF=0.2406;SAS_AF=0.2975;AA=T|||;VT=SNP
2	146414795	rs36061393	T	G	100	PASS	AC=1705;AF=0.340455;AN=5008;NS=2504;DP=11690;EAS_AF=0.6141;AMR_AF=0.3372;AFR_AF=0.3442;EUR_AF=0.1252;SAS_AF=0.2771;AA=-|||;VT=SNP
2	146415580	rs7599062	A	G	100	PASS	AC=1927;AF=0.384784;AN=5008;NS=2504;DP=13990;EAS_AF=0.5288;AMR_AF=0.4078;AFR_AF=0.3608;EUR_AF=0.2256;SAS_AF=0.4162;AA=A|||;VT=SNP
2	146415678	rs78596954	G	A	100	PASS	AC=333;AF=0.0664936;AN=5008;NS=2504;DP=11424;EAS_AF=0.1538;AMR_AF=0.1484;AFR_AF=0.0023;EUR_AF=0.0139;SAS_AF=0.0593;AA=G|||;VT=SNP
2	146415751	rs7586944	T	C	100	PASS	AC=4493;AF=0.897165;AN=5008;NS=2504;DP=11619;EAS_AF=0.879;AMR_AF=0.9352;AFR_AF=0.8956;EUR_AF=0.8738;SAS_AF=0.9151;AA=C|||;VT=SNP
2	146416386	rs11896112	G	A	100	PASS	AC=590;AF=0.117812;AN=5008;NS=2504;DP=15297;EAS_AF=0.124;AMR_AF=0.0605;AFR_AF=0.1732;EUR_AF=0.1133;SAS_AF=0.0818;AA=G|||;VT=SNP
2	146416701	rs114131626	A	T	100	PASS	AC=117;AF=0.0233626;AN=5008;NS=2504;DP=15928;EAS_AF=0;AMR_AF=0.0173;AFR_AF=0.0015;EUR_AF=0.0487;SAS_AF=0.0552;AA=A|||;VT=SNP
2	146416874	rs72856201	T	A	100	PASS	AC=558;AF=0.111422;AN=5008;NS=2504;DP=11865;EAS_AF=0.1022;AMR_AF=0.0793;AFR_AF=0.0666;EUR_AF=0.2058;SAS_AF=0.1074;AA=T|||;VT=SNP
2	146418026	rs77236368	T	C	100	PASS	AC=53;AF=0.0105831;AN=5008;NS=2504;DP=15334;EAS_AF=0;AMR_AF=0.0202;AFR_AF=0;EUR_AF=0.0149;SAS_AF=0.0245;AA=T|||;VT=SNP
2	146419047	rs17489400	A	C	100	PASS	AC=518;AF=0.103435;AN=5008;NS=2504;DP=12445;EAS_AF=0.0942;AMR_AF=0.0807;AFR_AF=0.0673;EUR_AF=0.1899;SAS_AF=0.089;AA=A|||;VT=SNP
2	146419170	rs16825339	C	T	100	PASS	AC=778;AF=0.155351;AN=5008;NS=2504;DP=14526;EAS_AF=0.0942;AMR_AF=0.1138;AFR_AF=0.2375;EUR_AF=0.1938;SAS_AF=0.0971;AA=T|||;VT=SNP
2	146419203	rs114558413	C	T	100	PASS	AC=27;AF=0.00539137;AN=5008;NS=2504;DP=14241;EAS_AF=0;AMR_AF=0.0101;AFR_AF=0.0015;EUR_AF=0.0179;SAS_AF=0;AA=C|||;VT=SNP
2	146419263	rs10178168	A	C	100	PASS	AC=476;AF=0.0950479;AN=5008;NS=2504;DP=13355;EAS_AF=0.0149;AMR_AF=0.0951;AFR_AF=0.1316;EUR_AF=0.1123;SAS_AF=0.1104;AA=A|||;VT=SNP
2	146419303	rs4662434	T	A	100	PASS	AC=966;AF=0.192891;AN=5008;NS=2504;DP=13030;EAS_AF=0.1607;AMR_AF=0.2795;AFR_AF=0.0333;EUR_AF=0.326;SAS_AF=0.2434;AA=T|||;VT=SNP
2	146419376	rs10167121	T	C	100	PASS	AC=477;AF=0.0952476;AN=5008;NS=2504;DP=12758;EAS_AF=0.0149;AMR_AF=0.0951;AFR_AF=0.1316;EUR_AF=0.1133;SAS_AF=0.1104;AA=T|||;VT=SNP
2	146419626	rs112389291	C	T	100	PASS	AC=501;AF=0.10004;AN=5008;NS=2504;DP=12235;EAS_AF=0.0942;AMR_AF=0.0735;AFR_AF=0.0673;EUR_AF=0.1779;SAS_AF=0.089;AA=C|||;VT=SNP
2	146419989	rs68002929	T	A	100	PASS	AC=773;AF=0.154353;AN=5008;NS=2504;DP=14549;EAS_AF=0.0942;AMR_AF=0.1052;AFR_AF=0.2474;EUR_AF=0.1819;SAS_AF=0.0971;AA=T|||;VT=SNP
2	146420104	rs67082009	C	A	100	PASS	AC=775;AF=0.154752;AN=5008;NS=2504;DP=16185;EAS_AF=0.0952;AMR_AF=0.1052;AFR_AF=0.2466;EUR_AF=0.1839;SAS_AF=0.0971;AA=C|||;VT=SNP
2	146420602	rs572106871	G	A	100	PASS	AC=15;AF=0.00299521;AN=5008;NS=2504;DP=14204;EAS_AF=0;AMR_AF=0.0058;AFR_AF=0;EUR_AF=0.0089;SAS_AF=0.002;AA=A|||;VT=SNP
2	146421556	rs72857408	C	G	100	PASS	AC=535;AF=0.106829;AN=5008;NS=2504;DP=20480;EAS_AF=0.0942;AMR_AF=0.0749;AFR_AF=0.0923;EUR_AF=0.1779;SAS_AF=0.089;AA=C|||;VT=SNP
2	146421586	rs72857410	A	T	100	PASS	AC=535;AF=0.106829;AN=5008;NS=2504;DP=20524;EAS_AF=0.0942;AMR_AF=0.0749;AFR_AF=0.0923;EUR_AF=0.1779;SAS_AF=0.089;AA=A|||;VT=SNP
2	146422200	rs12998978	A	G	100	PASS	AC=1074;AF=0.214457;AN=5008;NS=2504;DP=17054;EAS_AF=0.1597;AMR_AF=0.2911;AFR_AF=0.1097;EUR_AF=0.326;SAS_AF=0.2434;AA=A|||;VT=SNP
2	146422302	rs150742893	A	G	100	PASS	AC=50;AF=0.00998403;AN=5008;NS=2504;DP=17861;EAS_AF=0.004;AMR_AF=0.0101;AFR_AF=0.0008;EUR_AF=0.0199;SAS_AF=0.0184;AA=A|||;VT=SNP
2	146422643	rs2381757	C	T	100	PASS	AC=1156;AF=0.230831;AN=5008;NS=2504;DP=17839;EAS_AF=0.1567;AMR_AF=0.2911;AFR_AF=0.1944;EUR_AF=0.3161;SAS_AF=0.226;AA=C|||;VT=SNP
2	146423021	rs2890780	G	A	100	PASS	AC=663;AF=0.132388;AN=5008;NS=2504;DP=17192;EAS_AF=0.0942;AMR_AF=0.098;AFR_AF=0.1672;EUR_AF=0.1829;SAS_AF=0.0971;AA=A|||;VT=SNP
2	146423574	rs12623924	T	G	100	PASS	AC=966;AF=0.192891;AN=5008;NS=2504;DP=17627;EAS_AF=0.1607;AMR_AF=0.2795;AFR_AF=0.0333;EUR_AF=0.326;SAS_AF=0.2434;AA=T|||;VT=SNP
2	146423803	rs11689535	C	T	100	PASS	AC=345;AF=0.0688898;AN=5008;NS=2504;DP=15839;EAS_AF=0.0149;AMR_AF=0.0865;AFR_AF=0.0688;EUR_AF=0.1054;SAS_AF=0.0746;AA=C|||;VT=SNP
2	146424982	rs142196843	G	T	100	PASS	AC=29;AF=0.00579073;AN=5008;NS=2504;DP=17366;EAS_AF=0.001;AMR_AF=0.0014;AFR_AF=0;EUR_AF=0.0109;SAS_AF=0.0164;AA=G|||;VT=SNP
2	146425531	rs16825349	A	G	100	PASS	AC=671;AF=0.133986;AN=5008;NS=2504;DP=18343;EAS_AF=0.0942;AMR_AF=0.1023;AFR_AF=0.1626;EUR_AF=0.1938;SAS_AF=0.0971;AA=A|||;VT=SNP
2	146426796	rs11683083	A	G	100	PASS	AC=661;AF=0.131989;AN=5008;NS=2504;DP=16708;EAS_AF=0.0952;AMR_AF=0.1009;AFR_AF=0.1619;EUR_AF=0.1849;SAS_AF=0.0971;AA=G|||;VT=SNP
2	146428031	rs2381759	A	T	100	PASS	AC=661;AF=0.131989;AN=5008;NS=2504;DP=15919;EAS_AF=0.0952;AMR_AF=0.1009;AFR_AF=0.1619;EUR_AF=0.1849;SAS_AF=0.0971;AA=A|||;VT=SNP
2	146428177	rs72857419	T	C	100	PASS	AC=534;AF=0.106629;AN=5008;NS=2504;DP=14544;EAS_AF=0.0952;AMR_AF=0.0764;AFR_AF=0.087;EUR_AF=0.1819;SAS_AF=0.089;AA=T|||;VT=SNP
2	146429247	rs10170496	G	T	100	PASS	AC=585;AF=0.116813;AN=5008;NS=2504;DP=19094;EAS_AF=0.0149;AMR_AF=0.098;AFR_AF=0.2186;EUR_AF=0.1034;SAS_AF=0.1115;AA=G|||;VT=SNP
2	146429966	rs142322207	G	T	100	PASS	AC=36;AF=0.0071885;AN=5008;NS=2504;DP=18447;EAS_AF=0;AMR_AF=0.0187;AFR_AF=0;EUR_AF=0.0149;SAS_AF=0.0082;AA=G|||;VT=SNP
2	146430640	rs13006403	A	T	100	PASS	AC=1156;AF=0.230831;AN=5008;NS=2504;DP=15636;EAS_AF=0.1567;AMR_AF=0.2882;AFR_AF=0.1952;EUR_AF=0.3161;SAS_AF=0.227;AA=A|||;VT=SNP
2	146431016	rs72857421	T	C	100	PASS	AC=664;AF=0.132588;AN=5008;NS=2504;DP=17847;EAS_AF=0.0952;AMR_AF=0.1009;AFR_AF=0.1634;EUR_AF=0.1859;SAS_AF=0.0971;AA=C|||;VT=SNP
2	146431249	rs72857423	C	A	100	PASS	AC=898;AF=0.179313;AN=5008;NS=2504;DP=18581;EAS_AF=0.0952;AMR_AF=0.111;AFR_AF=0.3336;EUR_AF=0.1879;SAS_AF=0.0971;AA=A|||;VT=SNP
2	146431467	rs72857425	C	A	100	PASS	AC=663;AF=0.132388;AN=5008;NS=2504;DP=19407;EAS_AF=0.0952;AMR_AF=0.1009;AFR_AF=0.1634;EUR_AF=0.1849;SAS_AF=0.0971;AA=A|||;VT=SNP
2	146431558	rs72857426	G	T	100	PASS	AC=636;AF=0.126997;AN=5008;NS=2504;DP=18904;EAS_AF=0.0952;AMR_AF=0.085;AFR_AF=0.1604;EUR_AF=0.1809;SAS_AF=0.089;AA=G|||;VT=SNP
2	146433353	rs187576491	A	C	100	PASS	AC=14;AF=0.00279553;AN=5008;NS=2504;DP=12308;EAS_AF=0;AMR_AF=0.0086;AFR_AF=0.0008;EUR_AF=0.005;SAS_AF=0.002;AA=A|||;VT=SNP
2	146434810	rs80297339	T	C	100	PASS	AC=228;AF=0.0455272;AN=5008;NS=2504;DP=18314;EAS_AF=0.0337;AMR_AF=0.0403;AFR_AF=0.0038;EUR_AF=0.0815;SAS_AF=0.0808;AA=T|||;VT=SNP
2	146434994	rs16825356	A	G	100	PASS	AC=542;AF=0.108227;AN=5008;NS=2504;DP=17406;EAS_AF=0.0952;AMR_AF=0.0764;AFR_AF=0.093;EUR_AF=0.1819;SAS_AF=0.089;AA=A|||;VT=SNP
2	146435038	rs114781452	C	T	100	PASS	AC=84;AF=0.0167732;AN=5008;NS=2504;DP=16570;EAS_AF=0.001;AMR_AF=0.0231;AFR_AF=0.0038;EUR_AF=0.0348;SAS_AF=0.0276;AA=C|||;VT=SNP
2	146435344	rs72857431	G	A	100	PASS	AC=535;AF=0.106829;AN=5008;NS=2504;DP=13741;EAS_AF=0.0952;AMR_AF=0.0764;AFR_AF=0.087;EUR_AF=0.1809;SAS_AF=0.091;AA=G|||;VT=SNP
2	146435578	rs145380972	T	C	100	PASS	AC=83;AF=0.0165735;AN=5008;NS=2504;DP=11852;EAS_AF=0.001;AMR_AF=0.0159;AFR_AF=0.0023;EUR_AF=0.0636;SAS_AF=0.0041;AA=T|||;VT=SNP
2	146437032	rs77057522	C	T	100	PASS	AC=107;AF=0.0213658;AN=5008;NS=2504;DP=15696;EAS_AF=0.001;AMR_AF=0.013;AFR_AF=0.0658;EUR_AF=0.007;SAS_AF=0.0031;AA=T|||;VT=SNP
2	146437312	rs77168555	A	G	100	PASS	AC=90;AF=0.0179712;AN=5008;NS=2504;DP=17904;EAS_AF=0;AMR_AF=0.0115;AFR_AF=0.0015;EUR_AF=0.0229;SAS_AF=0.0583;AA=A|||;VT=SNP
2	146438426	rs72857434	A	G	100	PASS	AC=589;AF=0.117612;AN=5008;NS=2504;DP=18779;EAS_AF=0.0952;AMR_AF=0.0821;AFR_AF=0.1263;EUR_AF=0.1819;SAS_AF=0.0879;AA=A|||;VT=SNP
2	146439572	rs113542905	C	T	100	PASS	AC=29;AF=0.00579073;AN=5008;NS=2504;DP=18565;EAS_AF=0;AMR_AF=0.0043;AFR_AF=0.0015;EUR_AF=0.0189;SAS_AF=0.0051;AA=C|||;VT=SNP
2	146439945	rs6430095	G	A	100	PASS	AC=895;AF=0.178714;AN=5008;NS=2504;DP=16141;EAS_AF=0.0952;AMR_AF=0.111;AFR_AF=0.3321;EUR_AF=0.1879;SAS_AF=0.0961;AA=A|||;VT=SNP
2	146440672	rs2381760	A	G	100	PASS	AC=506;AF=0.101038;AN=5008;NS=2504;DP=19344;EAS_AF=0.0952;AMR_AF=0.0735;AFR_AF=0.0696;EUR_AF=0.1819;SAS_AF=0.0859;AA=A|||;VT=SNP
2	146441268	rs10496985	G	A	100	PASS	AC=400;AF=0.0798722;AN=5008;NS=2504;DP=16734;EAS_AF=0.0139;AMR_AF=0.0576;AFR_AF=0.118;EUR_AF=0.0865;SAS_AF=0.1053;AA=G|||;VT=SNP
2	146441419	rs111778150	G	T	100	PASS	AC=33;AF=0.00658946;AN=5008;NS=2504;DP=18884;EAS_AF=0;AMR_AF=0.0058;AFR_AF=0.0015;EUR_AF=0.0219;SAS_AF=0.0051;AA=G|||;VT=SNP
2	146441828	rs72857442	G	A	100	PASS	AC=801;AF=0.159944;AN=5008;NS=2504;DP=16054;EAS_AF=0.0992;AMR_AF=0.1196;AFR_AF=0.2375;EUR_AF=0.1819;SAS_AF=0.1237;AA=A|||;VT=SNP
2	146442306	rs6709699	G	T	100	PASS	AC=2764;AF=0.551917;AN=5008;NS=2504;DP=19659;EAS_AF=0.2768;AMR_AF=0.4986;AFR_AF=0.7799;EUR_AF=0.6173;SAS_AF=0.498;AA=T|||;VT=SNP
2	146444968	rs17489608	C	T	100	PASS	AC=1147;AF=0.229034;AN=5008;NS=2504;DP=17543;EAS_AF=0.1687;AMR_AF=0.2334;AFR_AF=0.2398;EUR_AF=0.2883;SAS_AF=0.2127;AA=C|||;VT=SNP
2	146445412	rs74580888	G	C	100	PASS	AC=31;AF=0.0061901;AN=5008;NS=2504;DP=18233;EAS_AF=0;AMR_AF=0.0043;AFR_AF=0.0008;EUR_AF=0.0169;SAS_AF=0.0102;AA=G|||;VT=SNP
2	146446673	rs12691712	A	G	100	PASS	AC=3412;AF=0.68131;AN=5008;NS=2504;DP=14475;EAS_AF=0.3968;AMR_AF=0.6254;AFR_AF=0.6974;EUR_AF=0.8777;SAS_AF=0.7904;AA=G|||;VT=SNP
2	146447129	rs112469639	G	A	100	PASS	AC=55;AF=0.0109824;AN=5008;NS=2504;DP=14991;EAS_AF=0;AMR_AF=0.0173;AFR_AF=0.0023;EUR_AF=0.0239;SAS_AF=0.0164;AA=G|||;VT=SNP
2	146447230	rs13000780	A	G	100	PASS	AC=2989;AF=0.596845;AN=5008;NS=2504;DP=13506;EAS_AF=0.3958;AMR_AF=0.5965;AFR_AF=0.3971;EUR_AF=0.8698;SAS_AF=0.7935;AA=A|||;VT=SNP
2	146447629	rs72857446	A	T	100	PASS	AC=106;AF=0.0211661;AN=5008;NS=2504;DP=15228;EAS_AF=0.001;AMR_AF=0.0749;AFR_AF=0.0015;EUR_AF=0.0408;SAS_AF=0.0102;AA=A|||;VT=SNP
2	146447845	rs56110967	T	C	100	PASS	AC=3240;AF=0.646965;AN=5008;NS=2504;DP=17453;EAS_AF=0.3968;AMR_AF=0.611;AFR_AF=0.5726;EUR_AF=0.8777;SAS_AF=0.7935;AA=C|||;VT=SNP
2	146447987	rs16825363	C	T	100	PASS	AC=2987;AF=0.596446;AN=5008;NS=2504;DP=16283;EAS_AF=0.3968;AMR_AF=0.5965;AFR_AF=0.3964;EUR_AF=0.8688;SAS_AF=0.7924;AA=C|||;VT=SNP
2	146448291	rs7583637	G	T	100	PASS	AC=3259;AF=0.650759;AN=5008;NS=2504;DP=12123;EAS_AF=0.3968;AMR_AF=0.611;AFR_AF=0.5893;EUR_AF=0.8757;SAS_AF=0.7924;AA=t|||;VT=SNP
2	146448334	rs7583742	G	A	100	PASS	AC=2984;AF=0.595847;AN=5008;NS=2504;DP=10477;EAS_AF=0.3968;AMR_AF=0.5951;AFR_AF=0.3956;EUR_AF=0.8678;SAS_AF=0.7924;AA=G|||;VT=SNP
2	146449008	rs5014950	C	T	100	PASS	AC=3165;AF=0.631989;AN=5008;NS=2504;DP=15411;EAS_AF=0.3958;AMR_AF=0.6153;AFR_AF=0.6233;EUR_AF=0.8728;SAS_AF=0.6513;AA=T|||;VT=SNP
2	146449062	rs4260184	C	T	100	PASS	AC=1540;AF=0.307508;AN=5008;NS=2504;DP=16514;EAS_AF=0.1349;AMR_AF=0.3487;AFR_AF=0.1089;EUR_AF=0.5497;SAS_AF=0.4755;AA=C|||;VT=SNP
2	146450099	rs2381762	T	G	100	PASS	AC=3235;AF=0.645966;AN=5008;NS=2504;DP=15007;EAS_AF=0.3968;AMR_AF=0.6081;AFR_AF=0.5719;EUR_AF=0.8757;SAS_AF=0.7935;AA=G|||;VT=SNP
2	146451205	rs7575041	G	A	100	PASS	AC=2981;AF=0.595248;AN=5008;NS=2504;DP=14779;EAS_AF=0.3958;AMR_AF=0.5951;AFR_AF=0.3949;EUR_AF=0.8668;SAS_AF=0.7924;AA=G|||;VT=SNP
2	146451235	rs10190915	G	T	100	PASS	AC=3520;AF=0.702875;AN=5008;NS=2504;DP=14210;EAS_AF=0.3968;AMR_AF=0.6254;AFR_AF=0.7784;EUR_AF=0.8757;SAS_AF=0.7935;AA=T|||;VT=SNP
2	146451299	rs12992345	G	A	100	PASS	AC=3236;AF=0.646166;AN=5008;NS=2504;DP=13307;EAS_AF=0.3968;AMR_AF=0.6081;AFR_AF=0.5726;EUR_AF=0.8757;SAS_AF=0.7935;AA=A|||;VT=SNP
2	146451556	rs77983320	C	G	100	PASS	AC=110;AF=0.0219649;AN=5008;NS=2504;DP=14033;EAS_AF=0;AMR_AF=0.0173;AFR_AF=0.0015;EUR_AF=0.0437;SAS_AF=0.0532;AA=C|||;VT=SNP
2	146451559	rs71428065	A	G	100	PASS	AC=27;AF=0.00539137;AN=5008;NS=2504;DP=14092;EAS_AF=0;AMR_AF=0.0101;AFR_AF=0.0008;EUR_AF=0.0179;SAS_AF=0.001;AA=A|||;VT=SNP
2	146451747	rs17411454	C	G	100	PASS	AC=553;AF=0.110423;AN=5008;NS=2504;DP=14028;EAS_AF=0.0526;AMR_AF=0.1556;AFR_AF=0.0151;EUR_AF=0.2197;SAS_AF=0.1544;AA=C|||;VT=SNP
2	146451931	rs59602261	G	A	100	PASS	AC=1302;AF=0.259984;AN=5008;NS=2504;DP=14033;EAS_AF=0.2629;AMR_AF=0.2378;AFR_AF=0.1891;EUR_AF=0.3131;SAS_AF=0.3139;AA=G|||;VT=SNP
2	146452551	rs35819886	T	C	100	PASS	AC=1598;AF=0.319089;AN=5008;NS=2504;DP=15299;EAS_AF=0.1329;AMR_AF=0.3487;AFR_AF=0.1475;EUR_AF=0.5547;SAS_AF=0.4796;AA=T|||;VT=SNP
2	146453147	rs35813516	C	T	100	PASS	AC=2982;AF=0.595447;AN=5008;NS=2504;DP=13542;EAS_AF=0.3958;AMR_AF=0.5937;AFR_AF=0.3956;EUR_AF=0.8678;SAS_AF=0.7924;AA=C|||;VT=SNP
2	146453358	rs2381763	T	A	100	PASS	AC=3520;AF=0.702875;AN=5008;NS=2504;DP=11434;EAS_AF=0.3958;AMR_AF=0.6254;AFR_AF=0.7799;EUR_AF=0.8757;SAS_AF=0.7924;AA=A|||;VT=SNP
2	146454728	rs115051985	T	G	100	PASS	AC=52;AF=0.0103834;AN=5008;NS=2504;DP=14447;EAS_AF=0;AMR_AF=0.0101;AFR_AF=0.0008;EUR_AF=0.0209;SAS_AF=0.0235;AA=T|||;VT=SNP
2	146454730	rs2381765	G	A	100	PASS	AC=2982;AF=0.595447;AN=5008;NS=2504;DP=14451;EAS_AF=0.3958;AMR_AF=0.5937;AFR_AF=0.3956;EUR_AF=0.8678;SAS_AF=0.7924;AA=A|||;VT=SNP
2	146454914	rs6430096	A	T	100	PASS	AC=1303;AF=0.260184;AN=5008;NS=2504;DP=14368;EAS_AF=0.2619;AMR_AF=0.2378;AFR_AF=0.1891;EUR_AF=0.3131;SAS_AF=0.316;AA=A|||;VT=SNP
2	146455028	rs6430097	G	A	100	PASS	AC=3235;AF=0.645966;AN=5008;NS=2504;DP=15388;EAS_AF=0.3958;AMR_AF=0.6081;AFR_AF=0.5726;EUR_AF=0.8757;SAS_AF=0.7935;AA=A|||;VT=SNP
2	146455190	rs6740518	C	A	100	PASS	AC=2981;AF=0.595248;AN=5008;NS=2504;DP=18652;EAS_AF=0.3948;AMR_AF=0.5937;AFR_AF=0.3949;EUR_AF=0.8678;SAS_AF=0.7935;AA=C|||;VT=SNP
2	146455364	rs185314245	C	T	100	PASS	AC=31;AF=0.0061901;AN=5008;NS=2504;DP=15853;EAS_AF=0;AMR_AF=0.0043;AFR_AF=0;EUR_AF=0.0109;SAS_AF=0.0174;AA=C|||;VT=SNP
2	146455861	rs2381766	C	T	100	PASS	AC=1536;AF=0.306709;AN=5008;NS=2504;DP=14733;EAS_AF=0.1329;AMR_AF=0.3473;AFR_AF=0.1067;EUR_AF=0.5517;SAS_AF=0.4755;AA=C|||;VT=SNP
2	146456259	rs116242003	A	T	100	PASS	AC=13;AF=0.00259585;AN=5008;NS=2504;DP=17111;EAS_AF=0;AMR_AF=0.0086;AFR_AF=0;EUR_AF=0.007;SAS_AF=0;AA=A|||;VT=SNP
2	146456475	rs58406619	T	C	100	PASS	AC=1427;AF=0.284944;AN=5008;NS=2504;DP=19657;EAS_AF=0.2728;AMR_AF=0.2464;AFR_AF=0.2716;EUR_AF=0.3131;SAS_AF=0.3139;AA=T|||;VT=SNP
2	146456888	rs10754920	C	G	100	PASS	AC=3228;AF=0.644569;AN=5008;NS=2504;DP=14539;EAS_AF=0.3938;AMR_AF=0.6081;AFR_AF=0.5719;EUR_AF=0.8757;SAS_AF=0.7894;AA=G|||;VT=SNP
2	146457572	rs11695870	G	A	100	PASS	AC=2898;AF=0.578674;AN=5008;NS=2504;DP=14827;EAS_AF=0.3442;AMR_AF=0.6009;AFR_AF=0.5053;EUR_AF=0.8211;SAS_AF=0.6544;AA=A|||;VT=SNP
2	146457693	rs6749195	C	T	100	PASS	AC=942;AF=0.188099;AN=5008;NS=2504;DP=15681;EAS_AF=0.374;AMR_AF=0.2493;AFR_AF=0.1157;EUR_AF=0.0795;SAS_AF=0.1626;AA=c|||;VT=SNP
2	146458738	rs10928256	T	C	100	PASS	AC=2102;AF=0.419728;AN=5008;NS=2504;DP=18235;EAS_AF=0.1637;AMR_AF=0.4625;AFR_AF=0.4357;EUR_AF=0.5636;SAS_AF=0.4836;AA=T|||;VT=SNP
2	146458740	rs150132319	C	T	100	PASS	AC=26;AF=0.00519169;AN=5008;NS=2504;DP=18250;EAS_AF=0;AMR_AF=0.0086;AFR_AF=0.0008;EUR_AF=0.0159;SAS_AF=0.0031;AA=C|||;VT=SNP
2	146458845	rs113997016	T	C	100	PASS	AC=26;AF=0.00519169;AN=5008;NS=2504;DP=18150;EAS_AF=0;AMR_AF=0.0086;AFR_AF=0.0008;EUR_AF=0.0159;SAS_AF=0.0031;AA=T|||;VT=SNP
2	146459102	rs10182561	T	C	100	PASS	AC=1848;AF=0.36901;AN=5008;NS=2504;DP=15480;EAS_AF=0.1389;AMR_AF=0.4135;AFR_AF=0.3079;EUR_AF=0.5467;SAS_AF=0.4744;AA=T|||;VT=SNP
2	146459889	rs7578965	A	C	100	PASS	AC=1851;AF=0.369609;AN=5008;NS=2504;DP=18250;EAS_AF=0.1389;AMR_AF=0.4135;AFR_AF=0.3079;EUR_AF=0.5477;SAS_AF=0.4765;AA=A|||;VT=SNP
2	146460414	rs13405633	T	A	100	PASS	AC=1208;AF=0.241214;AN=5008;NS=2504;DP=16346;EAS_AF=0.2242;AMR_AF=0.2867;AFR_AF=0.1218;EUR_AF=0.331;SAS_AF=0.2955;AA=T|||;VT=SNP
2	146461230	rs13401823	A	C	100	PASS	AC=27;AF=0.00539137;AN=5008;NS=2504;DP=12899;EAS_AF=0;AMR_AF=0.0101;AFR_AF=0.0008;EUR_AF=0.0179;SAS_AF=0.001;AA=A|||;VT=SNP
2	146461554	rs7592820	C	T	100	PASS	AC=2167;AF=0.432708;AN=5008;NS=2504;DP=11370;EAS_AF=0.1647;AMR_AF=0.4597;AFR_AF=0.4811;EUR_AF=0.5696;SAS_AF=0.4836;AA=T|||;VT=SNP
2	146461630	rs185679520	A	G	100	PASS	AC=26;AF=0.00519169;AN=5008;NS=2504;DP=12353;EAS_AF=0;AMR_AF=0.0086;AFR_AF=0.0008;EUR_AF=0.0159;SAS_AF=0.0031;AA=A|||;VT=SNP
2	146461852	rs147633557	A	G	100	PASS	AC=7;AF=0.00139776;AN=5008;NS=2504;DP=15041;EAS_AF=0;AMR_AF=0.0014;AFR_AF=0.0008;EUR_AF=0.005;SAS_AF=0;AA=A|||;VT=SNP
2	146462000	rs183395340	G	A	100	PASS	AC=26;AF=0.00519169;AN=5008;NS=2504;DP=14961;EAS_AF=0;AMR_AF=0.0086;AFR_AF=0.0008;EUR_AF=0.0159;SAS_AF=0.0031;AA=G|||;VT=SNP
2	146462336	rs10175203	T	C	100	PASS	AC=60;AF=0.0119808;AN=5008;NS=2504;DP=16592;EAS_AF=0.001;AMR_AF=0.0101;AFR_AF=0.0008;EUR_AF=0.0179;SAS_AF=0.0337;AA=T|||;VT=SNP
2	146462522	rs138369540	T	G	100	PASS	AC=21;AF=0.00419329;AN=5008;NS=2504;DP=15414;EAS_AF=0;AMR_AF=0.0072;AFR_AF=0.0008;EUR_AF=0.0129;SAS_AF=0.002;AA=T|||;VT=SNP
2	146462883	rs116750727	T	C	100	PASS	AC=53;AF=0.0105831;AN=5008;NS=2504;DP=14583;EAS_AF=0;AMR_AF=0.0101;AFR_AF=0.0015;EUR_AF=0.0209;SAS_AF=0.0235;AA=T|||;VT=SNP
2	146463075	rs10165639	C	T	100	PASS	AC=1944;AF=0.388179;AN=5008;NS=2504;DP=14453;EAS_AF=0.1389;AMR_AF=0.4294;AFR_AF=0.354;EUR_AF=0.5686;SAS_AF=0.4765;AA=C|||;VT=SNP
2	146463310	rs9653171	G	A	100	PASS	AC=1845;AF=0.368411;AN=5008;NS=2504;DP=14758;EAS_AF=0.1389;AMR_AF=0.4135;AFR_AF=0.3079;EUR_AF=0.5447;SAS_AF=0.4734;AA=G|||;VT=SNP
2	146463477	rs11674558	G	C	100	PASS	AC=1589;AF=0.317292;AN=5008;NS=2504;DP=15851;EAS_AF=0.1389;AMR_AF=0.3977;AFR_AF=0.1225;EUR_AF=0.5447;SAS_AF=0.4734;AA=G|||;VT=SNP
2	146463513	rs114311298	A	G	100	PASS	AC=71;AF=0.0141773;AN=5008;NS=2504;DP=16205;EAS_AF=0;AMR_AF=0.0173;AFR_AF=0.0008;EUR_AF=0.0497;SAS_AF=0.0082;AA=A|||;VT=SNP
2	146464682	rs2704773	A	G	100	PASS	AC=1206;AF=0.240815;AN=5008;NS=2504;DP=15198;EAS_AF=0.2232;AMR_AF=0.2867;AFR_AF=0.1218;EUR_AF=0.331;SAS_AF=0.2945;AA=A|||;VT=SNP
2	146464961	rs7577976	A	C	100	PASS	AC=2165;AF=0.432308;AN=5008;NS=2504;DP=16123;EAS_AF=0.1637;AMR_AF=0.4582;AFR_AF=0.4811;EUR_AF=0.5696;SAS_AF=0.4836;AA=C|||;VT=SNP
2	146465246	rs72857480	T	A	100	PASS	AC=92;AF=0.0183706;AN=5008;NS=2504;DP=16440;EAS_AF=0;AMR_AF=0.072;AFR_AF=0.0015;EUR_AF=0.0318;SAS_AF=0.0082;AA=T|||;VT=SNP
2	146465318	rs7607770	G	T	100	PASS	AC=2161;AF=0.43151;AN=5008;NS=2504;DP=15933;EAS_AF=0.1637;AMR_AF=0.4568;AFR_AF=0.4796;EUR_AF=0.5686;SAS_AF=0.4836;AA=T|||;VT=SNP
2	146465376	rs78810892	C	T	100	PASS	AC=26;AF=0.00519169;AN=5008;NS=2504;DP=17451;EAS_AF=0;AMR_AF=0.0086;AFR_AF=0.0008;EUR_AF=0.0159;SAS_AF=0.0031;AA=C|||;VT=SNP
2	146465399	rs13003549	A	G	100	PASS	AC=1845;AF=0.368411;AN=5008;NS=2504;DP=17591;EAS_AF=0.1389;AMR_AF=0.4135;AFR_AF=0.3071;EUR_AF=0.5447;SAS_AF=0.4744;AA=A|||;VT=SNP
2	146465874	rs7569165	T	C	100	PASS	AC=1945;AF=0.388379;AN=5008;NS=2504;DP=16534;EAS_AF=0.1389;AMR_AF=0.4294;AFR_AF=0.354;EUR_AF=0.5686;SAS_AF=0.4775;AA=T|||;VT=SNP
2	146466022	rs7581808	A	G	100	PASS	AC=2165;AF=0.432308;AN=5008;NS=2504;DP=15418;EAS_AF=0.1637;AMR_AF=0.4582;AFR_AF=0.4811;EUR_AF=0.5696;SAS_AF=0.4836;AA=A|||;VT=SNP
2	146466244	rs7584629	A	T	100	PASS	AC=2165;AF=0.432308;AN=5008;NS=2504;DP=16226;EAS_AF=0.1637;AMR_AF=0.4582;AFR_AF=0.4811;EUR_AF=0.5696;SAS_AF=0.4836;AA=T|||;VT=SNP
2	146466340	rs2577228	C	T	100	PASS	AC=1206;AF=0.240815;AN=5008;NS=2504;DP=14980;EAS_AF=0.2232;AMR_AF=0.2867;AFR_AF=0.1225;EUR_AF=0.33;SAS_AF=0.2945;AA=C|||;VT=SNP
2	146467313	rs144710829	C	T	100	PASS	AC=42;AF=0.00838658;AN=5008;NS=2504;DP=17034;EAS_AF=0;AMR_AF=0.0043;AFR_AF=0;EUR_AF=0.0189;SAS_AF=0.0204;AA=C|||;VT=SNP
2	146467520	rs142183573	G	A	100	PASS	AC=26;AF=0.00519169;AN=5008;NS=2504;DP=15804;EAS_AF=0;AMR_AF=0.0086;AFR_AF=0.0008;EUR_AF=0.0159;SAS_AF=0.0031;AA=G|||;VT=SNP
2	146468454	rs12473850	T	G	100	PASS	AC=2166;AF=0.432508;AN=5008;NS=2504;DP=17059;EAS_AF=0.1637;AMR_AF=0.4582;AFR_AF=0.4811;EUR_AF=0.5706;SAS_AF=0.4836;AA=G|||;VT=SNP
2	146469403	rs10048724	G	A	100	PASS	AC=1850;AF=0.369409;AN=5008;NS=2504;DP=20887;EAS_AF=0.1389;AMR_AF=0.4135;AFR_AF=0.3079;EUR_AF=0.5457;SAS_AF=0.4775;AA=G|||;VT=SNP
2	146469969	rs6430098	T	G	100	PASS	AC=2167;AF=0.432708;AN=5008;NS=2504;DP=17106;EAS_AF=0.1637;AMR_AF=0.4582;AFR_AF=0.4818;EUR_AF=0.5706;SAS_AF=0.4836;AA=G|||;VT=SNP
2	146470898	rs116520774	T	C	100	PASS	AC=26;AF=0.00519169;AN=5008;NS=2504;DP=17422;EAS_AF=0;AMR_AF=0.0086;AFR_AF=0.0008;EUR_AF=0.0159;SAS_AF=0.0031;AA=T|||;VT=SNP
2	146470953	rs55942453	A	G	100	PASS	AC=1591;AF=0.317692;AN=5008;NS=2504;DP=17227;EAS_AF=0.1389;AMR_AF=0.3977;AFR_AF=0.1233;EUR_AF=0.5447;SAS_AF=0.4744;AA=A|||;VT=SNP
2	146471182	rs55633567	G	A	100	PASS	AC=1945;AF=0.388379;AN=5008;NS=2504;DP=19104;EAS_AF=0.1389;AMR_AF=0.4294;AFR_AF=0.354;EUR_AF=0.5686;SAS_AF=0.4775;AA=G|||;VT=SNP
2	146471325	rs115548934	A	G	100	PASS	AC=26;AF=0.00519169;AN=5008;NS=2504;DP=16806;EAS_AF=0;AMR_AF=0.0086;AFR_AF=0.0008;EUR_AF=0.0159;SAS_AF=0.0031;AA=A|||;VT=SNP
2	146471513	rs78342697	G	A	100	PASS	AC=26;AF=0.00519169;AN=5008;NS=2504;DP=17753;EAS_AF=0;AMR_AF=0.0086;AFR_AF=0.0008;EUR_AF=0.0159;SAS_AF=0.0031;AA=G|||;VT=SNP
2	146471906	rs55856040	T	C	100	PASS	AC=829;AF=0.165535;AN=5008;NS=2504;DP=13074;EAS_AF=0.3512;AMR_AF=0.2118;AFR_AF=0.0575;EUR_AF=0.0944;SAS_AF=0.1605;AA=T|||;VT=SNP
2	146472041	rs9287378	A	T	100	PASS	AC=2164;AF=0.432109;AN=5008;NS=2504;DP=13412;EAS_AF=0.1637;AMR_AF=0.4582;AFR_AF=0.4811;EUR_AF=0.5696;SAS_AF=0.4826;AA=T|||;VT=SNP
2	146472141	rs2577227	G	A	100	PASS	AC=1204;AF=0.240415;AN=5008;NS=2504;DP=13476;EAS_AF=0.2232;AMR_AF=0.2867;AFR_AF=0.121;EUR_AF=0.33;SAS_AF=0.2945;AA=G|||;VT=SNP
2	146472243	rs77873558	C	T	100	PASS	AC=59;AF=0.0117812;AN=5008;NS=2504;DP=12489;EAS_AF=0.001;AMR_AF=0.0086;AFR_AF=0.0008;EUR_AF=0.0288;SAS_AF=0.0225;AA=C|||;VT=SNP
2	146472338	rs190198298	T	A	100	PASS	AC=26;AF=0.00519169;AN=5008;NS=2504;DP=11404;EAS_AF=0;AMR_AF=0.0086;AFR_AF=0.0008;EUR_AF=0.0159;SAS_AF=0.0031;AA=T|||;VT=SNP
2	146472365	rs10190902	T	C	100	PASS	AC=1846;AF=0.36861;AN=5008;NS=2504;DP=11821;EAS_AF=0.1389;AMR_AF=0.4135;AFR_AF=0.3079;EUR_AF=0.5447;SAS_AF=0.4744;AA=T|||;VT=SNP
2	146472376	rs10201848	A	G	100	PASS	AC=2165;AF=0.432308;AN=5008;NS=2504;DP=12011;EAS_AF=0.1637;AMR_AF=0.4582;AFR_AF=0.4811;EUR_AF=0.5696;SAS_AF=0.4836;AA=G|||;VT=SNP
2	146472941	rs1982165	A	G	100	PASS	AC=1591;AF=0.317692;AN=5008;NS=2504;DP=10095;EAS_AF=0.1389;AMR_AF=0.3977;AFR_AF=0.1233;EUR_AF=0.5447;SAS_AF=0.4744;AA=A|||;VT=SNP
2	146473763	rs1982164	C	T	100	PASS	AC=1846;AF=0.36861;AN=5008;NS=2504;DP=14900;EAS_AF=0.1389;AMR_AF=0.4135;AFR_AF=0.3079;EUR_AF=0.5447;SAS_AF=0.4744;AA=C|||;VT=SNP
2	146473837	rs79286193	G	A	100	PASS	AC=80;AF=0.0159744;AN=5008;NS=2504;DP=15103;EAS_AF=0;AMR_AF=0.0058;AFR_AF=0;EUR_AF=0.0229;SAS_AF=0.0542;AA=G|||;VT=SNP
2	146474136	rs75722575	G	A	100	PASS	AC=26;AF=0.00519169;AN=5008;NS=2504;DP=18319;EAS_AF=0;AMR_AF=0.0086;AFR_AF=0.0008;EUR_AF=0.0159;SAS_AF=0.0031;AA=G|||;VT=SNP
2	146474777	rs12691713	T	C	100	PASS	AC=1945;AF=0.388379;AN=5008;NS=2504;DP=17981;EAS_AF=0.1389;AMR_AF=0.4294;AFR_AF=0.354;EUR_AF=0.5686;SAS_AF=0.4775;AA=T|||;VT=SNP
2	146477071	rs2704774	T	C	100	PASS	AC=3561;AF=0.711062;AN=5008;NS=2504;DP=17307;EAS_AF=0.3869;AMR_AF=0.7522;AFR_AF=0.7428;EUR_AF=0.8996;SAS_AF=0.7791;AA=C|||;VT=SNP
2	146478241	rs78007765	T	A	100	PASS	AC=25;AF=0.00499201;AN=5008;NS=2504;DP=15676;EAS_AF=0;AMR_AF=0.0058;AFR_AF=0;EUR_AF=0.0209;SAS_AF=0;AA=T|||;VT=SNP
2	146478305	rs116014317	T	A	100	PASS	AC=87;AF=0.0173722;AN=5008;NS=2504;DP=17715;EAS_AF=0.002;AMR_AF=0.0144;AFR_AF=0.003;EUR_AF=0.0557;SAS_AF=0.0153;AA=T|||;VT=SNP
2	146478367	rs10928257	C	T	100	PASS	AC=1821;AF=0.363618;AN=5008;NS=2504;DP=16169;EAS_AF=0.1399;AMR_AF=0.415;AFR_AF=0.2874;EUR_AF=0.5457;SAS_AF=0.4734;AA=C|||;VT=SNP
2	146478380	rs6733821	C	T	100	PASS	AC=2205;AF=0.440296;AN=5008;NS=2504;DP=16364;EAS_AF=0.1647;AMR_AF=0.4611;AFR_AF=0.5098;EUR_AF=0.5696;SAS_AF=0.4826;AA=T|||;VT=SNP
2	146478738	rs6705350	A	G	100	PASS	AC=1822;AF=0.363818;AN=5008;NS=2504;DP=16472;EAS_AF=0.1399;AMR_AF=0.415;AFR_AF=0.2874;EUR_AF=0.5457;SAS_AF=0.4744;AA=A|||;VT=SNP
2	146479041	rs114835732	T	C	100	PASS	AC=27;AF=0.00539137;AN=5008;NS=2504;DP=17120;EAS_AF=0;AMR_AF=0.0101;AFR_AF=0.0008;EUR_AF=0.0159;SAS_AF=0.0031;AA=T|||;VT=SNP
2	146479241	rs6737874	G	A	100	PASS	AC=2222;AF=0.44369;AN=5008;NS=2504;DP=18786;EAS_AF=0.1647;AMR_AF=0.4625;AFR_AF=0.5204;EUR_AF=0.5706;SAS_AF=0.4836;AA=A|||;VT=SNP
2	146479285	rs6737894	G	A	100	PASS	AC=2001;AF=0.399561;AN=5008;NS=2504;DP=17956;EAS_AF=0.1399;AMR_AF=0.4337;AFR_AF=0.3926;EUR_AF=0.5696;SAS_AF=0.4775;AA=G|||;VT=SNP
2	146480709	rs17489733	G	A	100	PASS	AC=107;AF=0.0213658;AN=5008;NS=2504;DP=16864;EAS_AF=0.001;AMR_AF=0.0245;AFR_AF=0.0023;EUR_AF=0.0447;SAS_AF=0.0419;AA=G|||;VT=SNP
2	146480904	rs10205783	G	A	100	PASS	AC=1812;AF=0.361821;AN=5008;NS=2504;DP=16156;EAS_AF=0.1389;AMR_AF=0.415;AFR_AF=0.2806;EUR_AF=0.5457;SAS_AF=0.4744;AA=G|||;VT=SNP
2	146481008	rs10202902	T	C	100	PASS	AC=1812;AF=0.361821;AN=5008;NS=2504;DP=15965;EAS_AF=0.1389;AMR_AF=0.415;AFR_AF=0.2806;EUR_AF=0.5457;SAS_AF=0.4744;AA=T|||;VT=SNP
2	146481736	rs144972983	T	C	100	PASS	AC=26;AF=0.00519169;AN=5008;NS=2504;DP=17250;EAS_AF=0;AMR_AF=0.0086;AFR_AF=0.0008;EUR_AF=0.0159;SAS_AF=0.0031;AA=T|||;VT=SNP
2	146482309	rs2704775	G	A	100	PASS	AC=1207;AF=0.241014;AN=5008;NS=2504;DP=14720;EAS_AF=0.2222;AMR_AF=0.2824;AFR_AF=0.1278;EUR_AF=0.328;SAS_AF=0.2945;AA=G|||;VT=SNP
2	146482860	rs115515278	G	A	100	PASS	AC=27;AF=0.00539137;AN=5008;NS=2504;DP=17496;EAS_AF=0;AMR_AF=0.0086;AFR_AF=0.0015;EUR_AF=0.0159;SAS_AF=0.0031;AA=G|||;VT=SNP
2	146482895	rs12465536	A	G	100	PASS	AC=1284;AF=0.25639;AN=5008;NS=2504;DP=17658;EAS_AF=0.2222;AMR_AF=0.2882;AFR_AF=0.1831;EUR_AF=0.328;SAS_AF=0.2945;AA=A|||;VT=SNP
2	146483034	rs10197322	G	A	100	PASS	AC=1817;AF=0.362819;AN=5008;NS=2504;DP=17733;EAS_AF=0.1389;AMR_AF=0.4193;AFR_AF=0.2814;EUR_AF=0.5477;SAS_AF=0.4734;AA=G|||;VT=SNP
2	146483195	rs138817765	C	T	100	PASS	AC=11;AF=0.00219649;AN=5008;NS=2504;DP=18852;EAS_AF=0;AMR_AF=0.0029;AFR_AF=0;EUR_AF=0.007;SAS_AF=0.002;AA=C|||;VT=SNP
2	146483310	rs973326	C	T	100	PASS	AC=1200;AF=0.239617;AN=5008;NS=2504;DP=19465;EAS_AF=0.2222;AMR_AF=0.2839;AFR_AF=0.1218;EUR_AF=0.328;SAS_AF=0.2945;AA=C|||;VT=SNP
2	146484314	rs72859130	G	A	100	PASS	AC=67;AF=0.0133786;AN=5008;NS=2504;DP=19014;EAS_AF=0;AMR_AF=0.0202;AFR_AF=0.0038;EUR_AF=0.0437;SAS_AF=0.0041;AA=G|||;VT=SNP
2	146486095	rs75550998	G	T	100	PASS	AC=80;AF=0.0159744;AN=5008;NS=2504;DP=17079;EAS_AF=0.001;AMR_AF=0.0101;AFR_AF=0.003;EUR_AF=0.0527;SAS_AF=0.0153;AA=G|||;VT=SNP
2	146487140	rs7570467	A	G	100	PASS	AC=1806;AF=0.360623;AN=5008;NS=2504;DP=18641;EAS_AF=0.1389;AMR_AF=0.4207;AFR_AF=0.2784;EUR_AF=0.5447;SAS_AF=0.4683;AA=A|||;VT=SNP
2	146487156	rs116634606	A	G	100	PASS	AC=27;AF=0.00539137;AN=5008;NS=2504;DP=18368;EAS_AF=0;AMR_AF=0.0086;AFR_AF=0.0008;EUR_AF=0.0169;SAS_AF=0.0031;AA=A|||;VT=SNP
2	146487978	rs13035859	G	A	100	PASS	AC=1528;AF=0.305112;AN=5008;NS=2504;DP=20125;EAS_AF=0.1379;AMR_AF=0.4006;AFR_AF=0.0855;EUR_AF=0.5398;SAS_AF=0.4652;AA=g|||;VT=SNP
2	146488347	rs77928661	C	T	100	PASS	AC=54;AF=0.0107827;AN=5008;NS=2504;DP=19992;EAS_AF=0;AMR_AF=0.0187;AFR_AF=0.0008;EUR_AF=0.0328;SAS_AF=0.0072;AA=C|||;VT=SNP
2	146488762	rs6753273	C	T	100	PASS	AC=376;AF=0.0750799;AN=5008;NS=2504;DP=20861;EAS_AF=0.0248;AMR_AF=0.0461;AFR_AF=0.2148;EUR_AF=0.0258;SAS_AF=0.0092;AA=C|||;VT=SNP
2	146489013	rs2577221	T	C	100	PASS	AC=3461;AF=0.691094;AN=5008;NS=2504;DP=20050;EAS_AF=0.3829;AMR_AF=0.7507;AFR_AF=0.6694;EUR_AF=0.9006;SAS_AF=0.7802;AA=C|||;VT=SNP
2	146489356	rs145554873	A	G	100	PASS	AC=41;AF=0.0081869;AN=5008;NS=2504;DP=2739;EAS_AF=0;AMR_AF=0.0115;AFR_AF=0.0098;EUR_AF=0.0169;SAS_AF=0.0031;AA=A|||;VT=SNP
2	146490076	rs192376269	C	T	100	PASS	AC=13;AF=0.00259585;AN=5008;NS=2504;DP=16240;EAS_AF=0;AMR_AF=0.0086;AFR_AF=0;EUR_AF=0.007;SAS_AF=0;AA=C|||;VT=SNP
2	146490210	rs73962484	A	G	100	PASS	AC=376;AF=0.0750799;AN=5008;NS=2504;DP=16007;EAS_AF=0.0248;AMR_AF=0.0461;AFR_AF=0.2148;EUR_AF=0.0258;SAS_AF=0.0092;AA=A|||;VT=SNP
2	146490561	rs2246147	A	G	100	PASS	AC=3656;AF=0.730032;AN=5008;NS=2504;DP=18094;EAS_AF=0.3829;AMR_AF=0.7579;AFR_AF=0.8132;EUR_AF=0.9006;SAS_AF=0.7802;AA=G|||;VT=SNP
2	146491010	rs1437716	T	C	100	PASS	AC=1213;AF=0.242212;AN=5008;NS=2504;DP=13598;EAS_AF=0.2202;AMR_AF=0.281;AFR_AF=0.1271;EUR_AF=0.33;SAS_AF=0.3027;AA=T|||;VT=SNP
2	146491213	rs114442922	A	G	100	PASS	AC=27;AF=0.00539137;AN=5008;NS=2504;DP=15263;EAS_AF=0.001;AMR_AF=0.0058;AFR_AF=0;EUR_AF=0.0219;SAS_AF=0;AA=A|||;VT=SNP
2	146491908	rs73962485	G	A	100	PASS	AC=377;AF=0.0752796;AN=5008;NS=2504;DP=15679;EAS_AF=0.0248;AMR_AF=0.0461;AFR_AF=0.2141;EUR_AF=0.0278;SAS_AF=0.0092;AA=G|||;VT=SNP
2	146492016	rs2704776	A	G	100	PASS	AC=1650;AF=0.329473;AN=5008;NS=2504;DP=15995;EAS_AF=0.245;AMR_AF=0.33;AFR_AF=0.3865;EUR_AF=0.3559;SAS_AF=0.3119;AA=G|||;VT=SNP
2	146492075	rs2704777	A	G	100	PASS	AC=1205;AF=0.240615;AN=5008;NS=2504;DP=16506;EAS_AF=0.2202;AMR_AF=0.281;AFR_AF=0.121;EUR_AF=0.33;SAS_AF=0.3027;AA=A|||;VT=SNP
2	146492556	rs139565579	A	C	100	PASS	AC=27;AF=0.00539137;AN=5008;NS=2504;DP=13349;EAS_AF=0;AMR_AF=0.0086;AFR_AF=0.0008;EUR_AF=0.0169;SAS_AF=0.0031;AA=A|||;VT=SNP
2	146492574	rs114085315	T	C	100	PASS	AC=27;AF=0.00539137;AN=5008;NS=2504;DP=13457;EAS_AF=0;AMR_AF=0.0086;AFR_AF=0.0008;EUR_AF=0.0169;SAS_AF=0.0031;AA=T|||;VT=SNP
2	146492858	rs2704778	C	T	100	PASS	AC=3657;AF=0.730232;AN=5008;NS=2504;DP=15308;EAS_AF=0.3829;AMR_AF=0.7579;AFR_AF=0.8139;EUR_AF=0.9006;SAS_AF=0.7802;AA=T|||;VT=SNP
2	146493947	rs188515927	T	G	100	PASS	AC=27;AF=0.00539137;AN=5008;NS=2504;DP=16511;EAS_AF=0;AMR_AF=0.0086;AFR_AF=0.0008;EUR_AF=0.0169;SAS_AF=0.0031;AA=T|||;VT=SNP
2	146493979	rs77311879	G	A	100	PASS	AC=41;AF=0.0081869;AN=5008;NS=2504;DP=15591;EAS_AF=0;AMR_AF=0.0115;AFR_AF=0.0098;EUR_AF=0.0169;SAS_AF=0.0031;AA=G|||;VT=SNP
2	146494176	rs75317378	T	G	100	PASS	AC=30;AF=0.00599042;AN=5008;NS=2504;DP=16462;EAS_AF=0;AMR_AF=0.0072;AFR_AF=0.0008;EUR_AF=0.0189;SAS_AF=0.0051;AA=T|||;VT=SNP
2	146494221	rs10496986	C	T	100	PASS	AC=1651;AF=0.329673;AN=5008;NS=2504;DP=16707;EAS_AF=0.1379;AMR_AF=0.4078;AFR_AF=0.1687;EUR_AF=0.5447;SAS_AF=0.4683;AA=C|||;VT=SNP
2	146494265	rs73962488	G	A	100	PASS	AC=376;AF=0.0750799;AN=5008;NS=2504;DP=16722;EAS_AF=0.0248;AMR_AF=0.0461;AFR_AF=0.2148;EUR_AF=0.0258;SAS_AF=0.0092;AA=A|||;VT=SNP
2	146494371	rs2704779	G	A	100	PASS	AC=1213;AF=0.242212;AN=5008;NS=2504;DP=17538;EAS_AF=0.2202;AMR_AF=0.281;AFR_AF=0.1271;EUR_AF=0.33;SAS_AF=0.3027;AA=G|||;VT=SNP
2	146494896	rs2577222	G	A	100	PASS	AC=1220;AF=0.24361;AN=5008;NS=2504;DP=12848;EAS_AF=0.2202;AMR_AF=0.281;AFR_AF=0.1324;EUR_AF=0.33;SAS_AF=0.3027;AA=G|||;VT=SNP
2	146495208	rs2083106	C	G	100	PASS	AC=1275;AF=0.254593;AN=5008;NS=2504;DP=11823;EAS_AF=0.2202;AMR_AF=0.2839;AFR_AF=0.1725;EUR_AF=0.33;SAS_AF=0.3027;AA=C|||;VT=SNP
2	146495538	rs7589182	C	A	100	PASS	AC=234;AF=0.0467252;AN=5008;NS=2504;DP=15676;EAS_AF=0.0248;AMR_AF=0.0403;AFR_AF=0.1112;EUR_AF=0.0249;SAS_AF=0.0092;AA=A|||;VT=SNP
2	146495593	rs1437717	A	C	100	PASS	AC=1340;AF=0.267572;AN=5008;NS=2504;DP=16399;EAS_AF=0.2192;AMR_AF=0.2896;AFR_AF=0.2194;EUR_AF=0.331;SAS_AF=0.3016;AA=A|||;VT=SNP
2	146495970	rs766540	A	G	100	PASS	AC=3660;AF=0.730831;AN=5008;NS=2504;DP=19178;EAS_AF=0.3829;AMR_AF=0.7579;AFR_AF=0.8154;EUR_AF=0.9006;SAS_AF=0.7812;AA=G|||;VT=SNP
2	146496131	rs115394685	C	T	100	PASS	AC=13;AF=0.00259585;AN=5008;NS=2504;DP=19816;EAS_AF=0;AMR_AF=0.0086;AFR_AF=0;EUR_AF=0.007;SAS_AF=0;AA=C|||;VT=SNP
2	146497052	rs72859151	T	C	100	PASS	AC=103;AF=0.0205671;AN=5008;NS=2504;DP=17485;EAS_AF=0.001;AMR_AF=0.0793;AFR_AF=0.0015;EUR_AF=0.0338;SAS_AF=0.0112;AA=T|||;VT=SNP
2	146497207	rs2704781	G	T	100	PASS	AC=1506;AF=0.300719;AN=5008;NS=2504;DP=18514;EAS_AF=0.245;AMR_AF=0.3242;AFR_AF=0.2806;EUR_AF=0.3559;SAS_AF=0.3119;AA=T|||;VT=SNP
2	146498149	rs1561276	G	A	100	PASS	AC=1222;AF=0.24401;AN=5008;NS=2504;DP=17835;EAS_AF=0.2202;AMR_AF=0.2824;AFR_AF=0.1331;EUR_AF=0.33;SAS_AF=0.3027;AA=G|||;VT=SNP
2	146499881	rs12997942	C	T	100	PASS	AC=1650;AF=0.329473;AN=5008;NS=2504;DP=16057;EAS_AF=0.1379;AMR_AF=0.4078;AFR_AF=0.1672;EUR_AF=0.5447;SAS_AF=0.4693;AA=C|||;VT=SNP
2	146499959	rs2704783	T	C	100	PASS	AC=1245;AF=0.248602;AN=5008;NS=2504;DP=16329;EAS_AF=0.2202;AMR_AF=0.2752;AFR_AF=0.1596;EUR_AF=0.3221;SAS_AF=0.3037;AA=T|||;VT=SNP
2	146500414	rs2083107	G	T	100	PASS	AC=1345;AF=0.26857;AN=5008;NS=2504;DP=14667;EAS_AF=0.6171;AMR_AF=0.2421;AFR_AF=0.1823;EUR_AF=0.0994;SAS_AF=0.2188;AA=G|||;VT=SNP
2	146501366	rs4662250	A	T	100	PASS	AC=3462;AF=0.691294;AN=5008;NS=2504;DP=19667;EAS_AF=0.755;AMR_AF=0.6772;AFR_AF=0.6808;EUR_AF=0.6491;SAS_AF=0.6933;AA=A|||;VT=SNP
2	146501465	rs2464542	G	T	100	PASS	AC=1199;AF=0.239417;AN=5008;NS=2504;DP=18262;EAS_AF=0.2202;AMR_AF=0.2738;AFR_AF=0.1271;EUR_AF=0.325;SAS_AF=0.2986;AA=G|||;VT=SNP
2	146501581	rs11891563	A	C	100	PASS	AC=225;AF=0.0449281;AN=5008;NS=2504;DP=17840;EAS_AF=0.0248;AMR_AF=0.0418;AFR_AF=0.1044;EUR_AF=0.0249;SAS_AF=0.0082;AA=A|||;VT=SNP
2	146502959	rs10496987	T	C	100	PASS	AC=1528;AF=0.305112;AN=5008;NS=2504;DP=20039;EAS_AF=0.1389;AMR_AF=0.402;AFR_AF=0.0832;EUR_AF=0.5408;SAS_AF=0.4652;AA=T|||;VT=SNP
2	146503168	rs4662435	T	C	100	PASS	AC=3134;AF=0.625799;AN=5008;NS=2504;DP=17851;EAS_AF=0.8611;AMR_AF=0.572;AFR_AF=0.6747;EUR_AF=0.4553;SAS_AF=0.5307;AA=C|||;VT=SNP
2	146503635	rs2577212	G	A	100	PASS	AC=1484;AF=0.296326;AN=5008;NS=2504;DP=17235;EAS_AF=0.245;AMR_AF=0.317;AFR_AF=0.2753;EUR_AF=0.3509;SAS_AF=0.3067;AA=G|||;VT=SNP
2	146504044	rs2704785	T	C	100	PASS	AC=1484;AF=0.296326;AN=5008;NS=2504;DP=21434;EAS_AF=0.245;AMR_AF=0.317;AFR_AF=0.2753;EUR_AF=0.3509;SAS_AF=0.3067;AA=C|||;VT=SNP
2	146504231	rs2704786	G	A	100	PASS	AC=1484;AF=0.296326;AN=5008;NS=2504;DP=18909;EAS_AF=0.245;AMR_AF=0.317;AFR_AF=0.2753;EUR_AF=0.3509;SAS_AF=0.3067;AA=G|||;VT=SNP
2	146504259	rs2043750	A	G	100	PASS	AC=1253;AF=0.2502;AN=5008;NS=2504;DP=18453;EAS_AF=0.2202;AMR_AF=0.2767;AFR_AF=0.1657;EUR_AF=0.326;SAS_AF=0.2986;AA=A|||;VT=SNP
2	146504346	rs2043751	G	A	100	PASS	AC=1316;AF=0.26278;AN=5008;NS=2504;DP=19464;EAS_AF=0.2202;AMR_AF=0.2882;AFR_AF=0.1921;EUR_AF=0.3429;SAS_AF=0.3016;AA=G|||;VT=SNP
2	146504445	rs2118390	T	G	100	PASS	AC=3135;AF=0.625998;AN=5008;NS=2504;DP=18881;EAS_AF=0.8611;AMR_AF=0.572;AFR_AF=0.6755;EUR_AF=0.4553;SAS_AF=0.5307;AA=G|||;VT=SNP
2	146504510	rs2043752	G	A	100	PASS	AC=1486;AF=0.296725;AN=5008;NS=2504;DP=19016;EAS_AF=0.245;AMR_AF=0.317;AFR_AF=0.2769;EUR_AF=0.3509;SAS_AF=0.3067;AA=A|||;VT=SNP
2	146504544	rs12995581	G	A	100	PASS	AC=60;AF=0.0119808;AN=5008;NS=2504;DP=19310;EAS_AF=0.001;AMR_AF=0.0101;AFR_AF=0.0008;EUR_AF=0.0179;SAS_AF=0.0337;AA=G|||;VT=SNP
2	146504682	rs1370521	C	T	100	PASS	AC=1484;AF=0.296326;AN=5008;NS=2504;DP=19973;EAS_AF=0.245;AMR_AF=0.317;AFR_AF=0.2753;EUR_AF=0.3509;SAS_AF=0.3067;AA=c|||;VT=SNP
2	146504898	rs114714399	C	A	100	PASS	AC=54;AF=0.0107827;AN=5008;NS=2504;DP=19029;EAS_AF=0;AMR_AF=0.0115;AFR_AF=0.0197;EUR_AF=0.0169;SAS_AF=0.0031;AA=C|||;VT=SNP
2	146505018	rs2381769	A	G	100	PASS	AC=1484;AF=0.296326;AN=5008;NS=2504;DP=21399;EAS_AF=0.245;AMR_AF=0.317;AFR_AF=0.2753;EUR_AF=0.3509;SAS_AF=0.3067;AA=A|||;VT=SNP
2	146505349	rs115135648	T	C	100	PASS	AC=12;AF=0.00239617;AN=5008;NS=2504;DP=21905;EAS_AF=0;AMR_AF=0.0086;AFR_AF=0;EUR_AF=0.006;SAS_AF=0;AA=T|||;VT=SNP
2	146505787	rs58948964	T	C	100	PASS	AC=1231;AF=0.245807;AN=5008;NS=2504;DP=10672;EAS_AF=0.249;AMR_AF=0.2738;AFR_AF=0.1271;EUR_AF=0.327;SAS_AF=0.2996;AA=T|||;VT=SNP
2	146506007	rs71428067	G	A	100	PASS	AC=27;AF=0.00539137;AN=5008;NS=2504;DP=16128;EAS_AF=0;AMR_AF=0.0101;AFR_AF=0.0008;EUR_AF=0.0179;SAS_AF=0.001;AA=G|||;VT=SNP
2	146506159	rs11678727	G	C	100	PASS	AC=1553;AF=0.310104;AN=5008;NS=2504;DP=17483;EAS_AF=0.1627;AMR_AF=0.402;AFR_AF=0.084;EUR_AF=0.5398;SAS_AF=0.4663;AA=G|||;VT=SNP
2	146506456	rs80319994	A	G	100	PASS	AC=36;AF=0.0071885;AN=5008;NS=2504;DP=18810;EAS_AF=0;AMR_AF=0.0029;AFR_AF=0.0015;EUR_AF=0.0179;SAS_AF=0.0143;AA=A|||;VT=SNP
2	146506667	rs78862952	T	C	100	PASS	AC=421;AF=0.0840655;AN=5008;NS=2504;DP=17912;EAS_AF=0.0893;AMR_AF=0.0922;AFR_AF=0.0068;EUR_AF=0.0835;SAS_AF=0.1779;AA=T|||;VT=SNP
2	146506790	rs10175603	C	T	100	PASS	AC=27;AF=0.00539137;AN=5008;NS=2504;DP=16101;EAS_AF=0;AMR_AF=0.0101;AFR_AF=0.0008;EUR_AF=0.0179;SAS_AF=0.001;AA=C|||;VT=SNP
2	146506813	rs75830040	G	T	100	PASS	AC=153;AF=0.0305511;AN=5008;NS=2504;DP=16061;EAS_AF=0.002;AMR_AF=0.0274;AFR_AF=0.025;EUR_AF=0.0696;SAS_AF=0.0297;AA=G|||;VT=SNP
2	146506899	rs2704787	T	C	100	PASS	AC=1227;AF=0.245008;AN=5008;NS=2504;DP=15302;EAS_AF=0.249;AMR_AF=0.2738;AFR_AF=0.1256;EUR_AF=0.325;SAS_AF=0.2996;AA=T|||;VT=SNP
2	146507309	rs2577213	T	G	100	PASS	AC=1235;AF=0.246605;AN=5008;NS=2504;DP=17099;EAS_AF=0.249;AMR_AF=0.2738;AFR_AF=0.1316;EUR_AF=0.325;SAS_AF=0.2996;AA=T|||;VT=SNP
2	146508050	rs115515058	G	A	100	PASS	AC=38;AF=0.00758786;AN=5008;NS=2504;DP=17873;EAS_AF=0;AMR_AF=0.0043;AFR_AF=0.0008;EUR_AF=0.0189;SAS_AF=0.0153;AA=G|||;VT=SNP
2	146508300	rs16825440	G	A	100	PASS	AC=1595;AF=0.31849;AN=5008;NS=2504;DP=19864;EAS_AF=0.5635;AMR_AF=0.255;AFR_AF=0.3986;EUR_AF=0.1044;SAS_AF=0.2229;AA=G|||;VT=SNP
2	146510181	rs16825446	A	G	100	PASS	AC=1312;AF=0.261981;AN=5008;NS=2504;DP=20606;EAS_AF=0.5645;AMR_AF=0.2464;AFR_AF=0.1868;EUR_AF=0.1044;SAS_AF=0.2249;AA=A|||;VT=SNP
2	146510291	rs62168119	A	G	100	PASS	AC=124;AF=0.0247604;AN=5008;NS=2504;DP=19259;EAS_AF=0;AMR_AF=0.0461;AFR_AF=0.0045;EUR_AF=0.0507;SAS_AF=0.0358;AA=A|||;VT=SNP
2	146510498	rs111406897	C	A	100	PASS	AC=151;AF=0.0301518;AN=5008;NS=2504;DP=17844;EAS_AF=0.0089;AMR_AF=0.0346;AFR_AF=0.0015;EUR_AF=0.0447;SAS_AF=0.0726;AA=C|||;VT=SNP
2	146510586	rs2252079	T	A	100	PASS	AC=2826;AF=0.564297;AN=5008;NS=2504;DP=18017;EAS_AF=0.8373;AMR_AF=0.5648;AFR_AF=0.4644;EUR_AF=0.4563;SAS_AF=0.5286;AA=A|||;VT=SNP
2	146510724	rs34088574	A	T	100	PASS	AC=877;AF=0.17512;AN=5008;NS=2504;DP=18313;EAS_AF=0.1071;AMR_AF=0.2291;AFR_AF=0.0151;EUR_AF=0.2893;SAS_AF=0.3057;AA=A|||;VT=SNP
2	146511295	rs2704788	G	T	100	PASS	AC=2824;AF=0.563898;AN=5008;NS=2504;DP=18058;EAS_AF=0.8363;AMR_AF=0.5648;AFR_AF=0.4644;EUR_AF=0.4553;SAS_AF=0.5286;AA=T|||;VT=SNP
2	146512376	rs2577215	C	T	100	PASS	AC=2909;AF=0.580871;AN=5008;NS=2504;DP=18854;EAS_AF=0.869;AMR_AF=0.5865;AFR_AF=0.4599;EUR_AF=0.4781;SAS_AF=0.5491;AA=C|||;VT=SNP
2	146512861	rs16825450	A	G	100	PASS	AC=563;AF=0.11242;AN=5008;NS=2504;DP=20028;EAS_AF=0.2351;AMR_AF=0.0562;AFR_AF=0.0219;EUR_AF=0.1044;SAS_AF=0.1564;AA=A|||;VT=SNP
2	146513168	rs2577216	C	T	100	PASS	AC=2056;AF=0.410543;AN=5008;NS=2504;DP=19008;EAS_AF=0.5853;AMR_AF=0.4251;AFR_AF=0.323;EUR_AF=0.3688;SAS_AF=0.3814;AA=T|||;VT=SNP
2	146513307	rs2704789	G	A	100	PASS	AC=2056;AF=0.410543;AN=5008;NS=2504;DP=16788;EAS_AF=0.5843;AMR_AF=0.428;AFR_AF=0.3109;EUR_AF=0.3738;SAS_AF=0.3916;AA=A|||;VT=SNP
2	146513988	rs10181429	C	G	100	PASS	AC=810;AF=0.161741;AN=5008;NS=2504;DP=13078;EAS_AF=0.2946;AMR_AF=0.1282;AFR_AF=0.1755;EUR_AF=0.0775;SAS_AF=0.1166;AA=C|||;VT=SNP
2	146514613	rs4662251	G	A	100	PASS	AC=538;AF=0.107428;AN=5008;NS=2504;DP=17379;EAS_AF=0.2302;AMR_AF=0.0576;AFR_AF=0.0212;EUR_AF=0.0875;SAS_AF=0.1534;AA=G|||;VT=SNP
2	146514907	rs10184922	G	C	100	PASS	AC=732;AF=0.146166;AN=5008;NS=2504;DP=18582;EAS_AF=0.2946;AMR_AF=0.1239;AFR_AF=0.1195;EUR_AF=0.0775;SAS_AF=0.1155;AA=G|||;VT=SNP
2	146515215	rs1982167	G	C	100	PASS	AC=1543;AF=0.308107;AN=5008;NS=2504;DP=19677;EAS_AF=0.1776;AMR_AF=0.4524;AFR_AF=0.0817;EUR_AF=0.5159;SAS_AF=0.4325;AA=G|||;VT=SNP
2	146515852	rs1437710	G	A	100	PASS	AC=2143;AF=0.427915;AN=5008;NS=2504;DP=14683;EAS_AF=0.5923;AMR_AF=0.4366;AFR_AF=0.3555;EUR_AF=0.3817;SAS_AF=0.3978;AA=A|||;VT=SNP
2	146516614	rs11901196	T	C	100	PASS	AC=808;AF=0.161342;AN=5008;NS=2504;DP=19081;EAS_AF=0.2946;AMR_AF=0.1282;AFR_AF=0.1755;EUR_AF=0.0775;SAS_AF=0.1145;AA=T|||;VT=SNP
2	146516759	rs2251352	T	A	100	PASS	AC=2149;AF=0.429113;AN=5008;NS=2504;DP=20380;EAS_AF=0.5923;AMR_AF=0.438;AFR_AF=0.354;EUR_AF=0.3877;SAS_AF=0.3988;AA=A|||;VT=SNP
2	146516811	rs1437711	G	A	100	PASS	AC=1234;AF=0.246406;AN=5008;NS=2504;DP=19739;EAS_AF=0.2956;AMR_AF=0.304;AFR_AF=0.1188;EUR_AF=0.2982;SAS_AF=0.274;AA=G|||;VT=SNP
2	146516893	rs2704791	C	T	100	PASS	AC=3109;AF=0.620807;AN=5008;NS=2504;DP=19259;EAS_AF=0.8224;AMR_AF=0.5231;AFR_AF=0.671;EUR_AF=0.4841;SAS_AF=0.5552;AA=T|||;VT=SNP
2	146517501	rs77644174	T	C	100	PASS	AC=42;AF=0.00838658;AN=5008;NS=2504;DP=20765;EAS_AF=0.001;AMR_AF=0.0086;AFR_AF=0.0008;EUR_AF=0.0328;SAS_AF=0.001;AA=T|||;VT=SNP
2	146517581	rs6757470	A	G	100	PASS	AC=604;AF=0.120607;AN=5008;NS=2504;DP=20316;EAS_AF=0.2302;AMR_AF=0.0663;AFR_AF=0.0514;EUR_AF=0.0954;SAS_AF=0.1656;AA=A|||;VT=SNP
2	146518176	rs979526	G	A	100	PASS	AC=2150;AF=0.429313;AN=5008;NS=2504;DP=14809;EAS_AF=0.5923;AMR_AF=0.438;AFR_AF=0.3555;EUR_AF=0.3877;SAS_AF=0.3978;AA=G|||;VT=SNP
2	146518415	rs10197841	G	A	100	PASS	AC=730;AF=0.145767;AN=5008;NS=2504;DP=16731;EAS_AF=0.2946;AMR_AF=0.1225;AFR_AF=0.1195;EUR_AF=0.0775;SAS_AF=0.1145;AA=G|||;VT=SNP
2	146519232	rs2704796	T	G	100	PASS	AC=2151;AF=0.429513;AN=5008;NS=2504;DP=16493;EAS_AF=0.5913;AMR_AF=0.4366;AFR_AF=0.3563;EUR_AF=0.3877;SAS_AF=0.3998;AA=T|||;VT=SNP
2	146519374	rs2704795	G	A	100	PASS	AC=2149;AF=0.429113;AN=5008;NS=2504;DP=17373;EAS_AF=0.5923;AMR_AF=0.438;AFR_AF=0.3555;EUR_AF=0.3877;SAS_AF=0.3967;AA=G|||;VT=SNP
2	146519855	rs149148574	A	C	100	PASS	AC=10;AF=0.00199681;AN=5008;NS=2504;DP=15945;EAS_AF=0;AMR_AF=0.0014;AFR_AF=0.0008;EUR_AF=0.008;SAS_AF=0;AA=-|||;VT=SNP
2	146520102	rs1437712	A	G	100	PASS	AC=3326;AF=0.664137;AN=5008;NS=2504;DP=17070;EAS_AF=0.8224;AMR_AF=0.5403;AFR_AF=0.8185;EUR_AF=0.4861;SAS_AF=0.5634;AA=-|||;VT=SNP
2	146520909	rs190572182	G	A	100	PASS	AC=24;AF=0.00479233;AN=5008;NS=2504;DP=14194;EAS_AF=0;AMR_AF=0.0043;AFR_AF=0;EUR_AF=0.0109;SAS_AF=0.0102;AA=G|||;VT=SNP
2	146521415	rs2704793	G	C	100	PASS	AC=2151;AF=0.429513;AN=5008;NS=2504;DP=15955;EAS_AF=0.5923;AMR_AF=0.438;AFR_AF=0.3555;EUR_AF=0.3877;SAS_AF=0.3988;AA=C|||;VT=SNP
2	146521658	rs7574416	G	C	100	PASS	AC=968;AF=0.193291;AN=5008;NS=2504;DP=17398;EAS_AF=0.2857;AMR_AF=0.2651;AFR_AF=0.0174;EUR_AF=0.2724;SAS_AF=0.2035;AA=G|||;VT=SNP
2	146522087	rs2577217	A	G	100	PASS	AC=1262;AF=0.251997;AN=5008;NS=2504;DP=19499;EAS_AF=0.2956;AMR_AF=0.3098;AFR_AF=0.121;EUR_AF=0.3091;SAS_AF=0.2843;AA=A|||;VT=SNP
2	146522122	rs893334	C	G	100	PASS	AC=968;AF=0.193291;AN=5008;NS=2504;DP=2454;EAS_AF=0.2857;AMR_AF=0.2651;AFR_AF=0.0174;EUR_AF=0.2724;SAS_AF=0.2035;AA=C|||;VT=SNP
2	146522210	rs13426482	T	G	100	PASS	AC=803;AF=0.160343;AN=5008;NS=2504;DP=19021;EAS_AF=0.2946;AMR_AF=0.1282;AFR_AF=0.1717;EUR_AF=0.0775;SAS_AF=0.1145;AA=T|||;VT=SNP
2	146522256	rs2704792	C	G	100	PASS	AC=2151;AF=0.429513;AN=5008;NS=2504;DP=17738;EAS_AF=0.5923;AMR_AF=0.438;AFR_AF=0.3555;EUR_AF=0.3877;SAS_AF=0.3988;AA=G|||;VT=SNP
2	146522550	rs12691714	C	A	100	PASS	AC=804;AF=0.160543;AN=5008;NS=2504;DP=18617;EAS_AF=0.2956;AMR_AF=0.1282;AFR_AF=0.1717;EUR_AF=0.0775;SAS_AF=0.1145;AA=C|||;VT=SNP
2	146522553	rs1370522	T	C	100	PASS	AC=2151;AF=0.429513;AN=5008;NS=2504;DP=18678;EAS_AF=0.5923;AMR_AF=0.438;AFR_AF=0.3555;EUR_AF=0.3877;SAS_AF=0.3988;AA=T|||;VT=SNP
2	146522726	rs1370523	C	A	100	PASS	AC=3117;AF=0.622404;AN=5008;NS=2504;DP=17720;EAS_AF=0.8214;AMR_AF=0.5216;AFR_AF=0.6717;EUR_AF=0.4851;SAS_AF=0.5634;AA=A|||;VT=SNP
2	146523231	rs2577218	C	T	100	PASS	AC=2151;AF=0.429513;AN=5008;NS=2504;DP=15641;EAS_AF=0.5923;AMR_AF=0.438;AFR_AF=0.3555;EUR_AF=0.3877;SAS_AF=0.3988;AA=C|||;VT=SNP
2	146523596	rs35292258	A	G	100	PASS	AC=2151;AF=0.429513;AN=5008;NS=2504;DP=15311;EAS_AF=0.5923;AMR_AF=0.438;AFR_AF=0.3555;EUR_AF=0.3877;SAS_AF=0.3988;AA=G|||;VT=SNP
2	146523999	rs12614476	A	C	100	PASS	AC=1262;AF=0.251997;AN=5008;NS=2504;DP=16122;EAS_AF=0.2956;AMR_AF=0.3112;AFR_AF=0.1203;EUR_AF=0.3091;SAS_AF=0.2843;AA=A|||;VT=SNP
2	146524425	rs9287380	C	G	100	PASS	AC=3747;AF=0.748203;AN=5008;NS=2504;DP=14597;EAS_AF=0.7044;AMR_AF=0.6902;AFR_AF=0.8797;EUR_AF=0.6909;SAS_AF=0.7157;AA=G|||;VT=SNP
2	146524499	rs12614611	A	C	100	PASS	AC=965;AF=0.192692;AN=5008;NS=2504;DP=13467;EAS_AF=0.2817;AMR_AF=0.2637;AFR_AF=0.0189;EUR_AF=0.2724;SAS_AF=0.2035;AA=A|||;VT=SNP
2	146524570	rs9287381	G	A	100	PASS	AC=3747;AF=0.748203;AN=5008;NS=2504;DP=12987;EAS_AF=0.7044;AMR_AF=0.6902;AFR_AF=0.8797;EUR_AF=0.6909;SAS_AF=0.7157;AA=A|||;VT=SNP
2	146525863	rs16825475	T	A	100	PASS	AC=783;AF=0.15635;AN=5008;NS=2504;DP=17874;EAS_AF=0.2302;AMR_AF=0.0807;AFR_AF=0.1785;EUR_AF=0.0974;SAS_AF=0.1646;AA=T|||;VT=SNP
2	146526310	rs13025537	G	A	100	PASS	AC=2851;AF=0.569289;AN=5008;NS=2504;DP=16636;EAS_AF=0.4077;AMR_AF=0.562;AFR_AF=0.6392;EUR_AF=0.6133;SAS_AF=0.6012;AA=G|||;VT=SNP
2	146527014	rs13405221	A	G	100	PASS	AC=1106;AF=0.220847;AN=5008;NS=2504;DP=18535;EAS_AF=0.3056;AMR_AF=0.1513;AFR_AF=0.3631;EUR_AF=0.0895;SAS_AF=0.1258;AA=G|||;VT=SNP
2	146527123	rs13430877	C	A	100	PASS	AC=832;AF=0.166134;AN=5008;NS=2504;DP=16573;EAS_AF=0.3046;AMR_AF=0.1326;AFR_AF=0.1831;EUR_AF=0.0775;SAS_AF=0.1155;AA=C|||;VT=SNP
2	146527467	rs16855380	G	A	100	PASS	AC=795;AF=0.158746;AN=5008;NS=2504;DP=17403;EAS_AF=0.2292;AMR_AF=0.0821;AFR_AF=0.171;EUR_AF=0.1014;SAS_AF=0.183;AA=G|||;VT=SNP
2	146528087	rs9287382	C	A	100	PASS	AC=2028;AF=0.404952;AN=5008;NS=2504;DP=16235;EAS_AF=0.5714;AMR_AF=0.2767;AFR_AF=0.5749;EUR_AF=0.1889;SAS_AF=0.317;AA=A|||;VT=SNP
2	146528869	rs16825477	A	C	100	PASS	AC=530;AF=0.105831;AN=5008;NS=2504;DP=17809;EAS_AF=0.2321;AMR_AF=0.0461;AFR_AF=0.0197;EUR_AF=0.0835;SAS_AF=0.1575;AA=A|||;VT=SNP
2	146528888	rs73965012	T	A	100	PASS	AC=192;AF=0.0383387;AN=5008;NS=2504;DP=18346;EAS_AF=0.001;AMR_AF=0.0346;AFR_AF=0.0265;EUR_AF=0.0885;SAS_AF=0.044;AA=T|||;VT=SNP
2	146529447	rs17411803	A	T	100	PASS	AC=284;AF=0.0567093;AN=5008;NS=2504;DP=20085;EAS_AF=0;AMR_AF=0.1153;AFR_AF=0.0091;EUR_AF=0.16;SAS_AF=0.0317;AA=A|||;VT=SNP
2	146529549	rs16825480	T	C	100	PASS	AC=862;AF=0.172125;AN=5008;NS=2504;DP=20243;EAS_AF=0.3115;AMR_AF=0.1859;AFR_AF=0.1649;EUR_AF=0.0815;SAS_AF=0.1217;AA=T|||;VT=SNP
2	146529658	rs75543289	C	T	100	PASS	AC=44;AF=0.00878594;AN=5008;NS=2504;DP=22335;EAS_AF=0;AMR_AF=0.0043;AFR_AF=0.0091;EUR_AF=0.0149;SAS_AF=0.0143;AA=C|||;VT=SNP
2	146530015	rs71428068	G	T	100	PASS	AC=860;AF=0.171725;AN=5008;NS=2504;DP=21296;EAS_AF=0.3115;AMR_AF=0.1859;AFR_AF=0.1634;EUR_AF=0.0815;SAS_AF=0.1217;AA=G|||;VT=SNP
2	146530367	rs141172714	T	C	100	PASS	AC=36;AF=0.0071885;AN=5008;NS=2504;DP=19607;EAS_AF=0;AMR_AF=0.0043;AFR_AF=0.003;EUR_AF=0.0149;SAS_AF=0.0143;AA=T|||;VT=SNP
2	146531597	rs13401239	A	G	100	PASS	AC=863;AF=0.172324;AN=5008;NS=2504;DP=12386;EAS_AF=0.3115;AMR_AF=0.1859;AFR_AF=0.1649;EUR_AF=0.0815;SAS_AF=0.1227;AA=A|||;VT=SNP
2	146531928	rs10206293	G	C	100	PASS	AC=31;AF=0.0061901;AN=5008;NS=2504;DP=15190;EAS_AF=0;AMR_AF=0.0115;AFR_AF=0.0008;EUR_AF=0.0199;SAS_AF=0.002;AA=G|||;VT=SNP
2	146532026	rs16825485	A	T	100	PASS	AC=881;AF=0.175919;AN=5008;NS=2504;DP=16702;EAS_AF=0.2589;AMR_AF=0.0735;AFR_AF=0.2247;EUR_AF=0.0915;SAS_AF=0.184;AA=A|||;VT=SNP
2	146532768	rs10496988	A	G	100	PASS	AC=284;AF=0.0567093;AN=5008;NS=2504;DP=15575;EAS_AF=0;AMR_AF=0.1153;AFR_AF=0.0091;EUR_AF=0.16;SAS_AF=0.0317;AA=A|||;VT=SNP
2	146532857	rs115145461	T	A	100	PASS	AC=82;AF=0.0163738;AN=5008;NS=2504;DP=16814;EAS_AF=0;AMR_AF=0.0058;AFR_AF=0.0371;EUR_AF=0.0149;SAS_AF=0.0143;AA=T|||;VT=SNP
2	146532978	rs12691715	T	C	100	PASS	AC=970;AF=0.19369;AN=5008;NS=2504;DP=16629;EAS_AF=0.3125;AMR_AF=0.1916;AFR_AF=0.2194;EUR_AF=0.0974;SAS_AF=0.137;AA=C|||;VT=SNP
2	146533020	rs10496989	C	T	100	PASS	AC=881;AF=0.175919;AN=5008;NS=2504;DP=16164;EAS_AF=0.3105;AMR_AF=0.1859;AFR_AF=0.1793;EUR_AF=0.0815;SAS_AF=0.1227;AA=c|||;VT=SNP
2	146533275	rs71428069	A	C	100	PASS	AC=31;AF=0.0061901;AN=5008;NS=2504;DP=18337;EAS_AF=0;AMR_AF=0.0115;AFR_AF=0.0008;EUR_AF=0.0199;SAS_AF=0.002;AA=A|||;VT=SNP
2	146534213	rs4662436	A	G	100	PASS	AC=880;AF=0.175719;AN=5008;NS=2504;DP=17625;EAS_AF=0.2589;AMR_AF=0.0735;AFR_AF=0.2247;EUR_AF=0.0915;SAS_AF=0.183;AA=A|||;VT=SNP
2	146534224	rs1542020	A	G	100	PASS	AC=970;AF=0.19369;AN=5008;NS=2504;DP=17417;EAS_AF=0.3125;AMR_AF=0.1916;AFR_AF=0.2194;EUR_AF=0.0974;SAS_AF=0.137;AA=G|||;VT=SNP
2	146534269	rs1542019	C	G	100	PASS	AC=863;AF=0.172324;AN=5008;NS=2504;DP=16660;EAS_AF=0.3105;AMR_AF=0.1859;AFR_AF=0.1657;EUR_AF=0.0815;SAS_AF=0.1227;AA=C|||;VT=SNP
2	146534461	rs79184272	T	C	100	PASS	AC=135;AF=0.0269569;AN=5008;NS=2504;DP=18818;EAS_AF=0.001;AMR_AF=0.0303;AFR_AF=0.0038;EUR_AF=0.0835;SAS_AF=0.0245;AA=T|||;VT=SNP
2	146534576	rs76523620	G	A	100	PASS	AC=82;AF=0.0163738;AN=5008;NS=2504;DP=18047;EAS_AF=0;AMR_AF=0.0058;AFR_AF=0.0371;EUR_AF=0.0149;SAS_AF=0.0143;AA=G|||;VT=SNP
2	146534594	rs138962348	T	C	100	PASS	AC=40;AF=0.00798722;AN=5008;NS=2504;DP=18276;EAS_AF=0;AMR_AF=0.0101;AFR_AF=0;EUR_AF=0.0249;SAS_AF=0.0082;AA=T|||;VT=SNP
2	146535190	rs77214030	A	G	100	PASS	AC=119;AF=0.023762;AN=5008;NS=2504;DP=19900;EAS_AF=0.0099;AMR_AF=0.0389;AFR_AF=0.003;EUR_AF=0.0527;SAS_AF=0.0256;AA=A|||;VT=SNP
2	146535638	rs79018992	C	T	100	PASS	AC=94;AF=0.01877;AN=5008;NS=2504;DP=18980;EAS_AF=0.001;AMR_AF=0.0144;AFR_AF=0.003;EUR_AF=0.0577;SAS_AF=0.0215;AA=C|||;VT=SNP
2	146535655	rs10172195	G	C	100	PASS	AC=61;AF=0.0121805;AN=5008;NS=2504;DP=18841;EAS_AF=0;AMR_AF=0.0115;AFR_AF=0.0008;EUR_AF=0.0199;SAS_AF=0.0327;AA=G|||;VT=SNP
2	146536151	rs182465579	T	C	100	PASS	AC=24;AF=0.00479233;AN=5008;NS=2504;DP=16063;EAS_AF=0;AMR_AF=0.0043;AFR_AF=0;EUR_AF=0.0109;SAS_AF=0.0102;AA=T|||;VT=SNP
2	146537029	rs1437715	G	T	100	PASS	AC=962;AF=0.192093;AN=5008;NS=2504;DP=13710;EAS_AF=0.3125;AMR_AF=0.1916;AFR_AF=0.2133;EUR_AF=0.0974;SAS_AF=0.137;AA=T|||;VT=SNP
2	146537423	rs10178659	G	C	100	PASS	AC=863;AF=0.172324;AN=5008;NS=2504;DP=12710;EAS_AF=0.3105;AMR_AF=0.1859;AFR_AF=0.1657;EUR_AF=0.0815;SAS_AF=0.1227;AA=G|||;VT=SNP
2	146538015	rs114335161	C	A	100	PASS	AC=83;AF=0.0165735;AN=5008;NS=2504;DP=13743;EAS_AF=0;AMR_AF=0.0058;AFR_AF=0.0378;EUR_AF=0.0149;SAS_AF=0.0143;AA=C|||;VT=SNP
2	146538441	rs72861041	C	T	100	PASS	AC=757;AF=0.151158;AN=5008;NS=2504;DP=17302;EAS_AF=0.2589;AMR_AF=0.0663;AFR_AF=0.1354;EUR_AF=0.0915;SAS_AF=0.183;AA=C|||;VT=SNP
2	146539256	rs13404357	G	A	100	PASS	AC=865;AF=0.172724;AN=5008;NS=2504;DP=21513;EAS_AF=0.3105;AMR_AF=0.1873;AFR_AF=0.1664;EUR_AF=0.0815;SAS_AF=0.1227;AA=g|||;VT=SNP
2	146539381	rs12691716	A	G	100	PASS	AC=969;AF=0.19349;AN=5008;NS=2504;DP=18566;EAS_AF=0.3125;AMR_AF=0.1916;AFR_AF=0.2186;EUR_AF=0.0974;SAS_AF=0.137;AA=G|||;VT=SNP
2	146539401	rs72861045	T	C	100	PASS	AC=759;AF=0.151558;AN=5008;NS=2504;DP=18603;EAS_AF=0.2589;AMR_AF=0.0663;AFR_AF=0.1369;EUR_AF=0.0915;SAS_AF=0.183;AA=T|||;VT=SNP
2	146540106	rs35544951	T	C	100	PASS	AC=961;AF=0.191893;AN=5008;NS=2504;DP=18457;EAS_AF=0.3105;AMR_AF=0.1916;AFR_AF=0.2148;EUR_AF=0.0964;SAS_AF=0.137;AA=t|||;VT=SNP
2	146540644	rs139170069	C	A	100	PASS	AC=24;AF=0.00479233;AN=5008;NS=2504;DP=19246;EAS_AF=0;AMR_AF=0.013;AFR_AF=0.0015;EUR_AF=0.0129;SAS_AF=0;AA=C|||;VT=SNP
2	146541042	rs114655125	T	C	100	PASS	AC=82;AF=0.0163738;AN=5008;NS=2504;DP=20996;EAS_AF=0;AMR_AF=0.0058;AFR_AF=0.0371;EUR_AF=0.0149;SAS_AF=0.0143;AA=T|||;VT=SNP
2	146541441	rs144062247	G	C	100	PASS	AC=36;AF=0.0071885;AN=5008;NS=2504;DP=21661;EAS_AF=0;AMR_AF=0.0043;AFR_AF=0.003;EUR_AF=0.0149;SAS_AF=0.0143;AA=G|||;VT=SNP
2	146542247	rs112027107	C	A	100	PASS	AC=606;AF=0.121006;AN=5008;NS=2504;DP=21323;EAS_AF=0.2996;AMR_AF=0.1484;AFR_AF=0.0446;EUR_AF=0.0596;SAS_AF=0.0838;AA=C|||;VT=SNP
2	146542441	rs13396137	C	T	100	PASS	AC=967;AF=0.193091;AN=5008;NS=2504;DP=20307;EAS_AF=0.3125;AMR_AF=0.1916;AFR_AF=0.2171;EUR_AF=0.0974;SAS_AF=0.137;AA=T|||;VT=SNP
2	146542895	rs35292102	A	G	100	PASS	AC=881;AF=0.175919;AN=5008;NS=2504;DP=19194;EAS_AF=0.3105;AMR_AF=0.1859;AFR_AF=0.1793;EUR_AF=0.0815;SAS_AF=0.1227;AA=G|||;VT=SNP
2	146543310	rs12691717	A	G	100	PASS	AC=863;AF=0.172324;AN=5008;NS=2504;DP=18027;EAS_AF=0.3105;AMR_AF=0.1859;AFR_AF=0.1657;EUR_AF=0.0815;SAS_AF=0.1227;AA=A|||;VT=SNP
2	146543366	rs13399685	C	G	100	PASS	AC=864;AF=0.172524;AN=5008;NS=2504;DP=18181;EAS_AF=0.3115;AMR_AF=0.1859;AFR_AF=0.1657;EUR_AF=0.0815;SAS_AF=0.1227;AA=C|||;VT=SNP
2	146543369	rs13413211	T	C	100	PASS	AC=970;AF=0.19369;AN=5008;NS=2504;DP=18285;EAS_AF=0.3125;AMR_AF=0.1916;AFR_AF=0.2194;EUR_AF=0.0974;SAS_AF=0.137;AA=C|||;VT=SNP
2	146543579	rs13399911	C	T	100	PASS	AC=881;AF=0.175919;AN=5008;NS=2504;DP=18695;EAS_AF=0.3105;AMR_AF=0.1859;AFR_AF=0.1793;EUR_AF=0.0815;SAS_AF=0.1227;AA=T|||;VT=SNP
2	146543671	rs141070748	C	T	100	PASS	AC=871;AF=0.173922;AN=5008;NS=2504;DP=19387;EAS_AF=0.3115;AMR_AF=0.1859;AFR_AF=0.171;EUR_AF=0.0815;SAS_AF=0.1227;AA=C|||;VT=SNP
2	146543852	rs112457640	A	G	100	PASS	AC=1848;AF=0.36901;AN=5008;NS=2504;DP=20965;EAS_AF=0.5714;AMR_AF=0.2651;AFR_AF=0.444;EUR_AF=0.1889;SAS_AF=0.318;AA=G|||;VT=SNP
2	146544612	rs13403553	C	A	100	PASS	AC=881;AF=0.175919;AN=5008;NS=2504;DP=19426;EAS_AF=0.3105;AMR_AF=0.1859;AFR_AF=0.1793;EUR_AF=0.0815;SAS_AF=0.1227;AA=C|||;VT=SNP
2	146544614	rs144947490	C	T	100	PASS	AC=577;AF=0.115216;AN=5008;NS=2504;DP=19532;EAS_AF=0.2996;AMR_AF=0.147;AFR_AF=0.0234;EUR_AF=0.0596;SAS_AF=0.0838;AA=C|||;VT=SNP
2	146545119	rs113831459	A	C	100	PASS	AC=880;AF=0.175719;AN=5008;NS=2504;DP=19933;EAS_AF=0.2589;AMR_AF=0.0735;AFR_AF=0.2247;EUR_AF=0.0915;SAS_AF=0.183;AA=A|||;VT=SNP
2	146545722	rs138821458	A	G	100	PASS	AC=739;AF=0.147564;AN=5008;NS=2504;DP=20935;EAS_AF=0.2589;AMR_AF=0.0663;AFR_AF=0.1218;EUR_AF=0.0915;SAS_AF=0.183;AA=A|||;VT=SNP
2	146546025	rs114952750	G	A	100	PASS	AC=89;AF=0.0177716;AN=5008;NS=2504;DP=15876;EAS_AF=0.002;AMR_AF=0.0058;AFR_AF=0.0401;EUR_AF=0.0159;SAS_AF=0.0143;AA=A|||;VT=SNP
2	146547693	rs10194464	C	T	100	PASS	AC=2028;AF=0.404952;AN=5008;NS=2504;DP=18034;EAS_AF=0.5714;AMR_AF=0.2767;AFR_AF=0.5726;EUR_AF=0.1889;SAS_AF=0.32;AA=T|||;VT=SNP
2	146548018	rs10427396	T	C	100	PASS	AC=882;AF=0.176118;AN=5008;NS=2504;DP=18614;EAS_AF=0.2589;AMR_AF=0.0735;AFR_AF=0.2254;EUR_AF=0.0915;SAS_AF=0.184;AA=T|||;VT=SNP
2	146548113	rs147748448	G	T	100	PASS	AC=43;AF=0.00858626;AN=5008;NS=2504;DP=15880;EAS_AF=0;AMR_AF=0.0043;AFR_AF=0;EUR_AF=0.0199;SAS_AF=0.0204;AA=G|||;VT=SNP
2	146548540	rs10427400	T	C	100	PASS	AC=1851;AF=0.369609;AN=5008;NS=2504;DP=14611;EAS_AF=0.5714;AMR_AF=0.2651;AFR_AF=0.4448;EUR_AF=0.1889;SAS_AF=0.32;AA=C|||;VT=SNP
2	146548704	rs10496990	A	C	100	PASS	AC=2034;AF=0.40615;AN=5008;NS=2504;DP=17433;EAS_AF=0.5714;AMR_AF=0.2767;AFR_AF=0.5772;EUR_AF=0.1889;SAS_AF=0.32;AA=C|||;VT=SNP
2	146548740	rs142325763	C	A	100	PASS	AC=45;AF=0.00898562;AN=5008;NS=2504;DP=18520;EAS_AF=0;AMR_AF=0.0043;AFR_AF=0.0091;EUR_AF=0.0159;SAS_AF=0.0143;AA=C|||;VT=SNP
2	146549019	rs77796370	A	T	100	PASS	AC=82;AF=0.0163738;AN=5008;NS=2504;DP=15165;EAS_AF=0;AMR_AF=0.0058;AFR_AF=0.0371;EUR_AF=0.0149;SAS_AF=0.0143;AA=A|||;VT=SNP
2	146549315	rs116633069	T	A	100	PASS	AC=31;AF=0.0061901;AN=5008;NS=2504;DP=11308;EAS_AF=0;AMR_AF=0.0115;AFR_AF=0.0008;EUR_AF=0.0179;SAS_AF=0.0041;AA=T|||;VT=SNP
2	146549634	rs13421583	C	T	100	PASS	AC=976;AF=0.194888;AN=5008;NS=2504;DP=13172;EAS_AF=0.3125;AMR_AF=0.1916;AFR_AF=0.2239;EUR_AF=0.0974;SAS_AF=0.137;AA=T|||;VT=SNP
2	146550510	rs35164012	G	T	100	PASS	AC=906;AF=0.180911;AN=5008;NS=2504;DP=16886;EAS_AF=0.3125;AMR_AF=0.1859;AFR_AF=0.1747;EUR_AF=0.0964;SAS_AF=0.137;AA=T|||;VT=SNP
2	146550742	rs75898590	A	G	100	PASS	AC=43;AF=0.00858626;AN=5008;NS=2504;DP=19579;EAS_AF=0.001;AMR_AF=0.0072;AFR_AF=0.0008;EUR_AF=0.0348;SAS_AF=0.001;AA=A|||;VT=SNP
2	146551075	rs76615389	T	C	100	PASS	AC=34;AF=0.00678914;AN=5008;NS=2504;DP=18400;EAS_AF=0;AMR_AF=0.0029;AFR_AF=0;EUR_AF=0.0169;SAS_AF=0.0153;AA=T|||;VT=SNP
2	146551147	rs1437714	T	C	100	PASS	AC=1872;AF=0.373802;AN=5008;NS=2504;DP=18050;EAS_AF=0.5714;AMR_AF=0.2666;AFR_AF=0.4599;EUR_AF=0.1889;SAS_AF=0.32;AA=C|||;VT=SNP
2	146551669	rs10928264	T	C	100	PASS	AC=1438;AF=0.287141;AN=5008;NS=2504;DP=11897;EAS_AF=0.1458;AMR_AF=0.4006;AFR_AF=0.0802;EUR_AF=0.5099;SAS_AF=0.4029;AA=T|||;VT=SNP
2	146551842	rs16825534	G	A	100	PASS	AC=863;AF=0.172324;AN=5008;NS=2504;DP=11722;EAS_AF=0.3105;AMR_AF=0.1859;AFR_AF=0.1657;EUR_AF=0.0815;SAS_AF=0.1227;AA=G|||;VT=SNP
2	146551987	rs115419809	T	A	100	PASS	AC=36;AF=0.0071885;AN=5008;NS=2504;DP=10738;EAS_AF=0;AMR_AF=0.0043;AFR_AF=0.003;EUR_AF=0.0149;SAS_AF=0.0143;AA=T|||;VT=SNP
2	146552410	rs13413137	C	T	100	PASS	AC=863;AF=0.172324;AN=5008;NS=2504;DP=15371;EAS_AF=0.3105;AMR_AF=0.1859;AFR_AF=0.1657;EUR_AF=0.0815;SAS_AF=0.1227;AA=C|||;VT=SNP
2	146552575	rs75287316	G	A	100	PASS	AC=45;AF=0.00898562;AN=5008;NS=2504;DP=18001;EAS_AF=0;AMR_AF=0.0058;AFR_AF=0.0091;EUR_AF=0.0149;SAS_AF=0.0143;AA=G|||;VT=SNP
2	146553275	rs16825539	A	G	100	PASS	AC=816;AF=0.162939;AN=5008;NS=2504;DP=17844;EAS_AF=0.2589;AMR_AF=0.0677;AFR_AF=0.1793;EUR_AF=0.0915;SAS_AF=0.183;AA=A|||;VT=SNP
2	146553292	rs11898170	G	A	100	PASS	AC=950;AF=0.189696;AN=5008;NS=2504;DP=17987;EAS_AF=0.3125;AMR_AF=0.1931;AFR_AF=0.2035;EUR_AF=0.0974;SAS_AF=0.137;AA=G|||;VT=SNP
2	146553553	rs12691719	G	T	100	PASS	AC=863;AF=0.172324;AN=5008;NS=2504;DP=17347;EAS_AF=0.3105;AMR_AF=0.1859;AFR_AF=0.1657;EUR_AF=0.0815;SAS_AF=0.1227;AA=G|||;VT=SNP
2	146553637	rs13417105	G	A	100	PASS	AC=974;AF=0.194489;AN=5008;NS=2504;DP=17985;EAS_AF=0.3125;AMR_AF=0.1931;AFR_AF=0.2216;EUR_AF=0.0974;SAS_AF=0.137;AA=A|||;VT=SNP
2	146553736	rs1228095	A	T	100	PASS	AC=1202;AF=0.240016;AN=5008;NS=2504;DP=18354;EAS_AF=0.2827;AMR_AF=0.3069;AFR_AF=0.1006;EUR_AF=0.3002;SAS_AF=0.2751;AA=A|||;VT=SNP
2	146553940	rs116124128	G	T	100	PASS	AC=36;AF=0.0071885;AN=5008;NS=2504;DP=18766;EAS_AF=0;AMR_AF=0.0043;AFR_AF=0.003;EUR_AF=0.0149;SAS_AF=0.0143;AA=G|||;VT=SNP
2	146554657	rs11690567	G	A	100	PASS	AC=91;AF=0.0181709;AN=5008;NS=2504;DP=15735;EAS_AF=0.001;AMR_AF=0.013;AFR_AF=0.003;EUR_AF=0.0557;SAS_AF=0.0215;AA=G|||;VT=SNP
2	146554760	rs11889036	A	T	100	PASS	AC=971;AF=0.19389;AN=5008;NS=2504;DP=17005;EAS_AF=0.3125;AMR_AF=0.1931;AFR_AF=0.2194;EUR_AF=0.0974;SAS_AF=0.137;AA=T|||;VT=SNP
2	146555239	rs76709854	T	C	100	PASS	AC=83;AF=0.0165735;AN=5008;NS=2504;DP=16201;EAS_AF=0;AMR_AF=0.0072;AFR_AF=0.0371;EUR_AF=0.0149;SAS_AF=0.0143;AA=T|||;VT=SNP
2	146555353	rs10203259	G	A	100	PASS	AC=970;AF=0.19369;AN=5008;NS=2504;DP=18273;EAS_AF=0.3125;AMR_AF=0.1931;AFR_AF=0.2186;EUR_AF=0.0974;SAS_AF=0.137;AA=A|||;VT=SNP
2	146555518	rs111447601	G	T	100	PASS	AC=36;AF=0.0071885;AN=5008;NS=2504;DP=17286;EAS_AF=0.001;AMR_AF=0.0058;AFR_AF=0;EUR_AF=0.0189;SAS_AF=0.0123;AA=G|||;VT=SNP
2	146555523	rs113392284	G	A	100	PASS	AC=115;AF=0.0229633;AN=5008;NS=2504;DP=17608;EAS_AF=0.0129;AMR_AF=0.0288;AFR_AF=0.0008;EUR_AF=0.0249;SAS_AF=0.0573;AA=G|||;VT=SNP
2	146555625	rs6755039	T	C	100	PASS	AC=1849;AF=0.369209;AN=5008;NS=2504;DP=16682;EAS_AF=0.5714;AMR_AF=0.2651;AFR_AF=0.4433;EUR_AF=0.1889;SAS_AF=0.32;AA=C|||;VT=SNP
2	146555767	rs10168781	T	C	100	PASS	AC=863;AF=0.172324;AN=5008;NS=2504;DP=16979;EAS_AF=0.3105;AMR_AF=0.1859;AFR_AF=0.1657;EUR_AF=0.0815;SAS_AF=0.1227;AA=T|||;VT=SNP
2	146555882	rs11901275	G	A	100	PASS	AC=863;AF=0.172324;AN=5008;NS=2504;DP=18646;EAS_AF=0.3105;AMR_AF=0.1859;AFR_AF=0.1657;EUR_AF=0.0815;SAS_AF=0.1227;AA=G|||;VT=SNP
2	146556003	rs114175387	T	C	100	PASS	AC=83;AF=0.0165735;AN=5008;NS=2504;DP=18996;EAS_AF=0;AMR_AF=0.0072;AFR_AF=0.0371;EUR_AF=0.0149;SAS_AF=0.0143;AA=T|||;VT=SNP
2	146556096	rs4591296	A	G	100	PASS	AC=808;AF=0.161342;AN=5008;NS=2504;DP=15892;EAS_AF=0.1091;AMR_AF=0.2046;AFR_AF=0.0091;EUR_AF=0.2515;SAS_AF=0.2975;AA=A|||;VT=SNP
2	146556359	rs72861062	C	A	100	PASS	AC=534;AF=0.106629;AN=5008;NS=2504;DP=20502;EAS_AF=0.2361;AMR_AF=0.0461;AFR_AF=0.0197;EUR_AF=0.0825;SAS_AF=0.1585;AA=C|||;VT=SNP
2	146556373	rs2178633	C	T	100	PASS	AC=1438;AF=0.287141;AN=5008;NS=2504;DP=20806;EAS_AF=0.1458;AMR_AF=0.4006;AFR_AF=0.0794;EUR_AF=0.5099;SAS_AF=0.4039;AA=C|||;VT=SNP
2	146556507	rs72861065	G	A	100	PASS	AC=737;AF=0.147165;AN=5008;NS=2504;DP=17990;EAS_AF=0.2589;AMR_AF=0.0648;AFR_AF=0.121;EUR_AF=0.0915;SAS_AF=0.183;AA=G|||;VT=SNP
2	146556598	rs72861067	T	G	100	PASS	AC=10;AF=0.00199681;AN=5008;NS=2504;DP=18287;EAS_AF=0;AMR_AF=0.0014;AFR_AF=0.0008;EUR_AF=0.008;SAS_AF=0;AA=T|||;VT=SNP
2	146556639	rs114222106	A	T	100	PASS	AC=24;AF=0.00479233;AN=5008;NS=2504;DP=17584;EAS_AF=0;AMR_AF=0.0043;AFR_AF=0;EUR_AF=0.0109;SAS_AF=0.0102;AA=A|||;VT=SNP
2	146556653	rs13025943	G	A	100	PASS	AC=868;AF=0.173323;AN=5008;NS=2504;DP=17380;EAS_AF=0.3105;AMR_AF=0.1873;AFR_AF=0.1687;EUR_AF=0.0815;SAS_AF=0.1227;AA=G|||;VT=SNP
2	146557062	rs144536860	G	A	100	PASS	AC=45;AF=0.00898562;AN=5008;NS=2504;DP=16865;EAS_AF=0;AMR_AF=0.0058;AFR_AF=0.0091;EUR_AF=0.0149;SAS_AF=0.0143;AA=G|||;VT=SNP
2	146557524	rs11904072	G	T	100	PASS	AC=862;AF=0.172125;AN=5008;NS=2504;DP=19506;EAS_AF=0.3105;AMR_AF=0.1859;AFR_AF=0.1649;EUR_AF=0.0815;SAS_AF=0.1227;AA=G|||;VT=SNP
2	146558095	rs116552954	T	G	100	PASS	AC=42;AF=0.00838658;AN=5008;NS=2504;DP=20180;EAS_AF=0;AMR_AF=0.0173;AFR_AF=0.0008;EUR_AF=0.0258;SAS_AF=0.0031;AA=T|||;VT=SNP
2	146558543	rs16855387	A	C	100	PASS	AC=970;AF=0.19369;AN=5008;NS=2504;DP=17533;EAS_AF=0.3125;AMR_AF=0.1931;AFR_AF=0.2186;EUR_AF=0.0974;SAS_AF=0.137;AA=C|||;VT=SNP
2	146558715	rs17411878	G	A	100	PASS	AC=66;AF=0.0131789;AN=5008;NS=2504;DP=17320;EAS_AF=0;AMR_AF=0.0187;AFR_AF=0.0038;EUR_AF=0.0447;SAS_AF=0.0031;AA=G|||;VT=SNP
2	146558830	rs113269576	C	T	100	PASS	AC=91;AF=0.0181709;AN=5008;NS=2504;DP=21319;EAS_AF=0;AMR_AF=0.0274;AFR_AF=0.0008;EUR_AF=0.0249;SAS_AF=0.047;AA=C|||;VT=SNP
2	146559885	rs6756517	G	A	100	PASS	AC=882;AF=0.176118;AN=5008;NS=2504;DP=16202;EAS_AF=0.2589;AMR_AF=0.072;AFR_AF=0.2269;EUR_AF=0.0915;SAS_AF=0.183;AA=G|||;VT=SNP
2	146560184	rs187320870	C	T	100	PASS	AC=10;AF=0.00199681;AN=5008;NS=2504;DP=16755;EAS_AF=0;AMR_AF=0.0058;AFR_AF=0;EUR_AF=0.005;SAS_AF=0.001;AA=C|||;VT=SNP
2	146560421	rs13390976	C	T	100	PASS	AC=971;AF=0.19389;AN=5008;NS=2504;DP=13624;EAS_AF=0.3125;AMR_AF=0.1931;AFR_AF=0.2194;EUR_AF=0.0974;SAS_AF=0.137;AA=T|||;VT=SNP
2	146560489	rs7581047	A	T	100	PASS	AC=26;AF=0.00519169;AN=5008;NS=2504;DP=14278;EAS_AF=0;AMR_AF=0.0058;AFR_AF=0.0015;EUR_AF=0.0159;SAS_AF=0.0041;AA=A|||;VT=SNP
2	146560779	rs141972846	G	C	100	PASS	AC=760;AF=0.151757;AN=5008;NS=2504;DP=12937;EAS_AF=0.2589;AMR_AF=0.0648;AFR_AF=0.1384;EUR_AF=0.0915;SAS_AF=0.183;AA=G|||;VT=SNP
2	146560844	rs112880591	G	A	100	PASS	AC=818;AF=0.163339;AN=5008;NS=2504;DP=11435;EAS_AF=0.2589;AMR_AF=0.0677;AFR_AF=0.1808;EUR_AF=0.0915;SAS_AF=0.183;AA=G|||;VT=SNP
2	146560880	rs12691720	C	T	100	PASS	AC=970;AF=0.19369;AN=5008;NS=2504;DP=11521;EAS_AF=0.3125;AMR_AF=0.1931;AFR_AF=0.2186;EUR_AF=0.0974;SAS_AF=0.137;AA=T|||;VT=SNP
2	146562240	rs74917221	T	A	100	PASS	AC=94;AF=0.01877;AN=5008;NS=2504;DP=16085;EAS_AF=0.001;AMR_AF=0.013;AFR_AF=0.0008;EUR_AF=0.0467;SAS_AF=0.0368;AA=T|||;VT=SNP
2	146562640	rs13430449	G	A	100	PASS	AC=970;AF=0.19369;AN=5008;NS=2504;DP=13976;EAS_AF=0.3125;AMR_AF=0.1931;AFR_AF=0.2186;EUR_AF=0.0974;SAS_AF=0.137;AA=A|||;VT=SNP
2	146564228	rs16825545	A	T	100	PASS	AC=817;AF=0.163139;AN=5008;NS=2504;DP=18755;EAS_AF=0.2589;AMR_AF=0.0677;AFR_AF=0.18;EUR_AF=0.0915;SAS_AF=0.183;AA=A|||;VT=SNP
2	146565279	rs67159179	C	G	100	PASS	AC=1851;AF=0.369609;AN=5008;NS=2504;DP=20382;EAS_AF=0.5714;AMR_AF=0.2651;AFR_AF=0.4448;EUR_AF=0.1889;SAS_AF=0.32;AA=G|||;VT=SNP
2	146565322	rs116261204	A	G	100	PASS	AC=45;AF=0.00898562;AN=5008;NS=2504;DP=20382;EAS_AF=0;AMR_AF=0.0058;AFR_AF=0.0091;EUR_AF=0.0149;SAS_AF=0.0143;AA=A|||;VT=SNP
2	146565507	rs141335537	C	T	100	PASS	AC=45;AF=0.00898562;AN=5008;NS=2504;DP=21132;EAS_AF=0;AMR_AF=0.0058;AFR_AF=0.0091;EUR_AF=0.0149;SAS_AF=0.0143;AA=C|||;VT=SNP
2	146565723	rs72861074	C	G	100	PASS	AC=21;AF=0.00419329;AN=5008;NS=2504;DP=22823;EAS_AF=0;AMR_AF=0.0086;AFR_AF=0.0008;EUR_AF=0.0129;SAS_AF=0.001;AA=C|||;VT=SNP
2	146565727	rs34104915	T	A	100	PASS	AC=970;AF=0.19369;AN=5008;NS=2504;DP=22885;EAS_AF=0.3125;AMR_AF=0.1931;AFR_AF=0.2186;EUR_AF=0.0974;SAS_AF=0.137;AA=A|||;VT=SNP
2	146565995	rs13007611	A	G	100	PASS	AC=969;AF=0.19349;AN=5008;NS=2504;DP=22103;EAS_AF=0.3125;AMR_AF=0.1931;AFR_AF=0.2186;EUR_AF=0.0974;SAS_AF=0.136;AA=G|||;VT=SNP
2	146566263	rs1228071	T	C	100	PASS	AC=3980;AF=0.794728;AN=5008;NS=2504;DP=21210;EAS_AF=0.6875;AMR_AF=0.8012;AFR_AF=0.7398;EUR_AF=0.9026;SAS_AF=0.864;AA=C|||;VT=SNP
2	146566295	rs1228070	A	G	100	PASS	AC=3980;AF=0.794728;AN=5008;NS=2504;DP=20453;EAS_AF=0.6875;AMR_AF=0.8012;AFR_AF=0.7398;EUR_AF=0.9026;SAS_AF=0.864;AA=G|||;VT=SNP
2	146566478	rs1228069	G	A	100	PASS	AC=3976;AF=0.79393;AN=5008;NS=2504;DP=18595;EAS_AF=0.6875;AMR_AF=0.8012;AFR_AF=0.7368;EUR_AF=0.9026;SAS_AF=0.864;AA=G|||;VT=SNP
2	146566855	rs1228068	G	C	100	PASS	AC=4066;AF=0.811901;AN=5008;NS=2504;DP=17591;EAS_AF=0.6895;AMR_AF=0.8084;AFR_AF=0.7769;EUR_AF=0.9185;SAS_AF=0.8783;AA=C|||;VT=SNP
2	146566935	rs141843752	A	G	100	PASS	AC=36;AF=0.0071885;AN=5008;NS=2504;DP=18115;EAS_AF=0;AMR_AF=0.0043;AFR_AF=0.003;EUR_AF=0.0149;SAS_AF=0.0143;AA=A|||;VT=SNP
2	146566948	rs116640790	C	A	100	PASS	AC=36;AF=0.0071885;AN=5008;NS=2504;DP=18046;EAS_AF=0;AMR_AF=0.0043;AFR_AF=0.003;EUR_AF=0.0149;SAS_AF=0.0143;AA=C|||;VT=SNP
2	146567411	rs6724640	T	C	100	PASS	AC=694;AF=0.138578;AN=5008;NS=2504;DP=17234;EAS_AF=0.2599;AMR_AF=0.0663;AFR_AF=0.087;EUR_AF=0.0915;SAS_AF=0.183;AA=T|||;VT=SNP
2	146567619	rs72861080	C	A	100	PASS	AC=29;AF=0.00579073;AN=5008;NS=2504;DP=17862;EAS_AF=0;AMR_AF=0.0115;AFR_AF=0.003;EUR_AF=0.0169;SAS_AF=0;AA=C|||;VT=SNP
2	146567849	rs1228066	A	G	100	PASS	AC=3975;AF=0.79373;AN=5008;NS=2504;DP=19106;EAS_AF=0.6875;AMR_AF=0.8012;AFR_AF=0.736;EUR_AF=0.9026;SAS_AF=0.864;AA=A|||;VT=SNP
2	146567912	rs1228065	C	T	100	PASS	AC=4028;AF=0.804313;AN=5008;NS=2504;DP=19658;EAS_AF=0.6895;AMR_AF=0.8069;AFR_AF=0.7489;EUR_AF=0.9185;SAS_AF=0.8783;AA=T|||;VT=SNP
2	146568127	rs10193904	T	G	100	PASS	AC=862;AF=0.172125;AN=5008;NS=2504;DP=19616;EAS_AF=0.3105;AMR_AF=0.1859;AFR_AF=0.1657;EUR_AF=0.0815;SAS_AF=0.1217;AA=T|||;VT=SNP
2	146568809	rs17490163	T	A	100	PASS	AC=45;AF=0.00898562;AN=5008;NS=2504;DP=14520;EAS_AF=0;AMR_AF=0.0058;AFR_AF=0.0091;EUR_AF=0.0149;SAS_AF=0.0143;AA=T|||;VT=SNP
2	146568938	rs1228064	T	C	100	PASS	AC=3979;AF=0.794529;AN=5008;NS=2504;DP=15376;EAS_AF=0.6875;AMR_AF=0.8012;AFR_AF=0.739;EUR_AF=0.9026;SAS_AF=0.864;AA=C|||;VT=SNP
2	146568939	rs114073672	G	A	100	PASS	AC=28;AF=0.00559105;AN=5008;NS=2504;DP=15376;EAS_AF=0;AMR_AF=0.0086;AFR_AF=0.0008;EUR_AF=0.0169;SAS_AF=0.0041;AA=g|||;VT=SNP
2	146569021	rs1228063	G	A	100	PASS	AC=3975;AF=0.79373;AN=5008;NS=2504;DP=16835;EAS_AF=0.6875;AMR_AF=0.8012;AFR_AF=0.736;EUR_AF=0.9026;SAS_AF=0.864;AA=G|||;VT=SNP
2	146569334	rs1370526	C	T	100	PASS	AC=758;AF=0.151358;AN=5008;NS=2504;DP=19282;EAS_AF=0.2579;AMR_AF=0.0648;AFR_AF=0.1377;EUR_AF=0.0915;SAS_AF=0.183;AA=C|||;VT=SNP
2	146569349	rs1370525	T	C	100	PASS	AC=887;AF=0.177117;AN=5008;NS=2504;DP=19818;EAS_AF=0.2589;AMR_AF=0.0764;AFR_AF=0.2284;EUR_AF=0.0915;SAS_AF=0.183;AA=T|||;VT=SNP
2	146570266	rs16825566	T	C	100	PASS	AC=862;AF=0.172125;AN=5008;NS=2504;DP=16027;EAS_AF=0.3105;AMR_AF=0.1859;AFR_AF=0.1657;EUR_AF=0.0815;SAS_AF=0.1217;AA=T|||;VT=SNP
2	146570374	rs1922038	T	C	100	PASS	AC=3975;AF=0.79373;AN=5008;NS=2504;DP=15026;EAS_AF=0.6875;AMR_AF=0.8012;AFR_AF=0.736;EUR_AF=0.9026;SAS_AF=0.864;AA=T|||;VT=SNP
2	146570551	rs72861100	G	A	100	PASS	AC=84;AF=0.0167732;AN=5008;NS=2504;DP=16879;EAS_AF=0;AMR_AF=0.072;AFR_AF=0.0015;EUR_AF=0.0209;SAS_AF=0.0112;AA=G|||;VT=SNP
2	146570635	rs17411975	T	C	100	PASS	AC=83;AF=0.0165735;AN=5008;NS=2504;DP=17403;EAS_AF=0;AMR_AF=0.0072;AFR_AF=0.0371;EUR_AF=0.0149;SAS_AF=0.0143;AA=T|||;VT=SNP
2	146570751	rs17411981	C	G	100	PASS	AC=45;AF=0.00898562;AN=5008;NS=2504;DP=16503;EAS_AF=0;AMR_AF=0.0058;AFR_AF=0.0091;EUR_AF=0.0149;SAS_AF=0.0143;AA=C|||;VT=SNP
2	146570779	rs1228057	C	T	100	PASS	AC=3975;AF=0.79373;AN=5008;NS=2504;DP=16361;EAS_AF=0.6875;AMR_AF=0.8012;AFR_AF=0.736;EUR_AF=0.9026;SAS_AF=0.864;AA=C|||;VT=SNP
2	146571096	rs16825575	A	T	100	PASS	AC=861;AF=0.171925;AN=5008;NS=2504;DP=18602;EAS_AF=0.3105;AMR_AF=0.1859;AFR_AF=0.1649;EUR_AF=0.0815;SAS_AF=0.1217;AA=A|||;VT=SNP
2	146571508	rs1228055	G	A	100	PASS	AC=4029;AF=0.804513;AN=5008;NS=2504;DP=19095;EAS_AF=0.6905;AMR_AF=0.8069;AFR_AF=0.7489;EUR_AF=0.9185;SAS_AF=0.8783;AA=A|||;VT=SNP
2	146572046	rs139188492	C	T	100	PASS	AC=25;AF=0.00499201;AN=5008;NS=2504;DP=17745;EAS_AF=0;AMR_AF=0.0043;AFR_AF=0;EUR_AF=0.0109;SAS_AF=0.0112;AA=C|||;VT=SNP
2	146572076	rs114497481	C	T	100	PASS	AC=51;AF=0.0101837;AN=5008;NS=2504;DP=17718;EAS_AF=0;AMR_AF=0.0058;AFR_AF=0;EUR_AF=0.0219;SAS_AF=0.0256;AA=C|||;VT=SNP
2	146572097	rs1228054	C	T	100	PASS	AC=3975;AF=0.79373;AN=5008;NS=2504;DP=17880;EAS_AF=0.6875;AMR_AF=0.8012;AFR_AF=0.736;EUR_AF=0.9026;SAS_AF=0.864;AA=C|||;VT=SNP
2	146573017	rs10180297	C	T	100	PASS	AC=863;AF=0.172324;AN=5008;NS=2504;DP=17684;EAS_AF=0.3115;AMR_AF=0.1859;AFR_AF=0.1657;EUR_AF=0.0815;SAS_AF=0.1217;AA=C|||;VT=SNP
2	146573437	rs766139	A	G	100	PASS	AC=3979;AF=0.794529;AN=5008;NS=2504;DP=15201;EAS_AF=0.6855;AMR_AF=0.8012;AFR_AF=0.7405;EUR_AF=0.9026;SAS_AF=0.864;AA=G|||;VT=SNP
2	146573831	rs138410676	G	A	100	PASS	AC=44;AF=0.00878594;AN=5008;NS=2504;DP=17357;EAS_AF=0;AMR_AF=0.013;AFR_AF=0.0015;EUR_AF=0.0298;SAS_AF=0.0031;AA=G|||;VT=SNP
2	146573949	rs1228059	T	A	100	PASS	AC=3974;AF=0.79353;AN=5008;NS=2504;DP=18629;EAS_AF=0.6855;AMR_AF=0.8012;AFR_AF=0.7368;EUR_AF=0.9026;SAS_AF=0.864;AA=T|||;VT=SNP
2	146573998	rs17490240	G	A	100	PASS	AC=67;AF=0.0133786;AN=5008;NS=2504;DP=17120;EAS_AF=0;AMR_AF=0.0115;AFR_AF=0.0015;EUR_AF=0.0258;SAS_AF=0.0317;AA=G|||;VT=SNP
2	146574782	rs10184547	G	C	100	PASS	AC=865;AF=0.172724;AN=5008;NS=2504;DP=16409;EAS_AF=0.3135;AMR_AF=0.1859;AFR_AF=0.1657;EUR_AF=0.0815;SAS_AF=0.1217;AA=G|||;VT=SNP
2	146575122	rs1228058	A	G	100	PASS	AC=3973;AF=0.793331;AN=5008;NS=2504;DP=16252;EAS_AF=0.6845;AMR_AF=0.8012;AFR_AF=0.7368;EUR_AF=0.9026;SAS_AF=0.864;AA=A|||;VT=SNP
2	146575473	rs66484168	G	A	100	PASS	AC=822;AF=0.164137;AN=5008;NS=2504;DP=16884;EAS_AF=0.256;AMR_AF=0.072;AFR_AF=0.1876;EUR_AF=0.0895;SAS_AF=0.18;AA=G|||;VT=SNP
2	146575844	rs966831	A	G	100	PASS	AC=3978;AF=0.794329;AN=5008;NS=2504;DP=15353;EAS_AF=0.6845;AMR_AF=0.8012;AFR_AF=0.7405;EUR_AF=0.9026;SAS_AF=0.864;AA=A|||;VT=SNP
2	146576812	rs111543856	C	T	100	PASS	AC=60;AF=0.0119808;AN=5008;NS=2504;DP=12627;EAS_AF=0;AMR_AF=0.0058;AFR_AF=0.0257;EUR_AF=0.0109;SAS_AF=0.0112;AA=c|||;VT=SNP
2	146577591	rs144845308	A	G	100	PASS	AC=24;AF=0.00479233;AN=5008;NS=2504;DP=19490;EAS_AF=0;AMR_AF=0.0043;AFR_AF=0;EUR_AF=0.0099;SAS_AF=0.0112;AA=A|||;VT=SNP
2	146578234	rs1228061	A	C	100	PASS	AC=996;AF=0.198882;AN=5008;NS=2504;DP=20761;EAS_AF=0.2292;AMR_AF=0.2608;AFR_AF=0.0968;EUR_AF=0.2813;SAS_AF=0.1769;AA=A|||;VT=SNP
2	146578714	rs75744832	C	G	100	PASS	AC=752;AF=0.15016;AN=5008;NS=2504;DP=18564;EAS_AF=0.3621;AMR_AF=0.1585;AFR_AF=0.0817;EUR_AF=0.0616;SAS_AF=0.1094;AA=C|||;VT=SNP
2	146579234	rs17412023	C	G	100	PASS	AC=47;AF=0.00938498;AN=5008;NS=2504;DP=17021;EAS_AF=0;AMR_AF=0.0144;AFR_AF=0.0008;EUR_AF=0.0358;SAS_AF=0;AA=C|||;VT=SNP
2	146580195	rs77785849	C	A	100	PASS	AC=99;AF=0.0197684;AN=5008;NS=2504;DP=15033;EAS_AF=0;AMR_AF=0.013;AFR_AF=0;EUR_AF=0.0308;SAS_AF=0.0603;AA=C|||;VT=SNP
2	146580590	rs137856705	C	T	100	PASS	AC=30;AF=0.00599042;AN=5008;NS=2504;DP=16947;EAS_AF=0;AMR_AF=0.0058;AFR_AF=0.0015;EUR_AF=0.0199;SAS_AF=0.0041;AA=C|||;VT=SNP
2	146581704	rs62168139	G	C	100	PASS	AC=72;AF=0.014377;AN=5008;NS=2504;DP=20077;EAS_AF=0;AMR_AF=0.0346;AFR_AF=0.0008;EUR_AF=0.0368;SAS_AF=0.0102;AA=G|||;VT=SNP
2	146582074	rs71430030	A	G	100	PASS	AC=900;AF=0.179712;AN=5008;NS=2504;DP=17918;EAS_AF=0.3631;AMR_AF=0.1787;AFR_AF=0.1339;EUR_AF=0.0815;SAS_AF=0.1544;AA=A|||;VT=SNP
2	146582252	rs12996593	C	T	100	PASS	AC=1885;AF=0.376398;AN=5008;NS=2504;DP=14074;EAS_AF=0.623;AMR_AF=0.2695;AFR_AF=0.4032;EUR_AF=0.1978;SAS_AF=0.3456;AA=T|||;VT=SNP
2	146582627	rs72862334	A	T	100	PASS	AC=623;AF=0.124401;AN=5008;NS=2504;DP=12639;EAS_AF=0.2321;AMR_AF=0.0605;AFR_AF=0.0575;EUR_AF=0.0994;SAS_AF=0.1748;AA=A|||;VT=SNP
2	146582727	rs72862336	C	A	100	PASS	AC=864;AF=0.172524;AN=5008;NS=2504;DP=13831;EAS_AF=0.2569;AMR_AF=0.0793;AFR_AF=0.1944;EUR_AF=0.1103;SAS_AF=0.1861;AA=C|||;VT=SNP
2	146582731	rs113048017	C	T	100	PASS	AC=76;AF=0.0151757;AN=5008;NS=2504;DP=13827;EAS_AF=0;AMR_AF=0.0274;AFR_AF=0.0008;EUR_AF=0.0229;SAS_AF=0.0337;AA=C|||;VT=SNP
2	146582833	rs1561275	C	A	100	PASS	AC=1892;AF=0.377796;AN=5008;NS=2504;DP=17136;EAS_AF=0.623;AMR_AF=0.2666;AFR_AF=0.41;EUR_AF=0.1978;SAS_AF=0.3456;AA=A|||;VT=SNP
2	146583026	rs191471563	T	A	100	PASS	AC=24;AF=0.00479233;AN=5008;NS=2504;DP=14641;EAS_AF=0;AMR_AF=0.0043;AFR_AF=0;EUR_AF=0.0099;SAS_AF=0.0112;AA=T|||;VT=SNP
2	146583190	rs1561274	T	C	100	PASS	AC=901;AF=0.179912;AN=5008;NS=2504;DP=13156;EAS_AF=0.3631;AMR_AF=0.1787;AFR_AF=0.1346;EUR_AF=0.0815;SAS_AF=0.1544;AA=T|||;VT=SNP
2	146583324	rs1561273	A	C	100	PASS	AC=899;AF=0.179513;AN=5008;NS=2504;DP=15613;EAS_AF=0.3631;AMR_AF=0.1787;AFR_AF=0.1331;EUR_AF=0.0815;SAS_AF=0.1544;AA=A|||;VT=SNP
2	146583617	rs143582230	G	T	100	PASS	AC=24;AF=0.00479233;AN=5008;NS=2504;DP=14670;EAS_AF=0;AMR_AF=0.0043;AFR_AF=0;EUR_AF=0.0099;SAS_AF=0.0112;AA=G|||;VT=SNP
2	146583809	rs6760390	A	C	100	PASS	AC=1022;AF=0.204073;AN=5008;NS=2504;DP=20611;EAS_AF=0.3661;AMR_AF=0.1873;AFR_AF=0.211;EUR_AF=0.0875;SAS_AF=0.1595;AA=C|||;VT=SNP
2	146584312	rs6735536	G	A	100	PASS	AC=1885;AF=0.376398;AN=5008;NS=2504;DP=19918;EAS_AF=0.623;AMR_AF=0.2666;AFR_AF=0.4047;EUR_AF=0.1978;SAS_AF=0.3456;AA=A|||;VT=SNP
2	146585277	rs4471837	C	T	100	PASS	AC=1022;AF=0.204073;AN=5008;NS=2504;DP=17084;EAS_AF=0.3661;AMR_AF=0.1873;AFR_AF=0.211;EUR_AF=0.0875;SAS_AF=0.1595;AA=T|||;VT=SNP
2	146585707	rs148790636	C	T	100	PASS	AC=29;AF=0.00579073;AN=5008;NS=2504;DP=17664;EAS_AF=0;AMR_AF=0.0101;AFR_AF=0;EUR_AF=0.0189;SAS_AF=0.0031;AA=c|||;VT=SNP
2	146586976	rs13428154	G	A	100	PASS	AC=32;AF=0.00638978;AN=5008;NS=2504;DP=13222;EAS_AF=0;AMR_AF=0.0115;AFR_AF=0.0008;EUR_AF=0.0189;SAS_AF=0.0041;AA=G|||;VT=SNP
2	146587042	rs137880460	A	T	100	PASS	AC=67;AF=0.0133786;AN=5008;NS=2504;DP=12004;EAS_AF=0;AMR_AF=0.0288;AFR_AF=0.0023;EUR_AF=0.0209;SAS_AF=0.0235;AA=A|||;VT=SNP
2	146587106	rs6747057	C	T	100	PASS	AC=1885;AF=0.376398;AN=5008;NS=2504;DP=12456;EAS_AF=0.623;AMR_AF=0.2666;AFR_AF=0.4047;EUR_AF=0.1978;SAS_AF=0.3456;AA=T|||;VT=SNP
2	146587342	rs76680160	G	A	100	PASS	AC=75;AF=0.014976;AN=5008;NS=2504;DP=15870;EAS_AF=0;AMR_AF=0.0331;AFR_AF=0.0023;EUR_AF=0.0258;SAS_AF=0.0235;AA=G|||;VT=SNP
2	146587648	rs74595984	G	A	100	PASS	AC=534;AF=0.106629;AN=5008;NS=2504;DP=19322;EAS_AF=0.2986;AMR_AF=0.1354;AFR_AF=0.0061;EUR_AF=0.0547;SAS_AF=0.0777;AA=G|||;VT=SNP
2	146587799	rs138912350	G	C	100	PASS	AC=45;AF=0.00898562;AN=5008;NS=2504;DP=18636;EAS_AF=0;AMR_AF=0.0259;AFR_AF=0.0015;EUR_AF=0.0239;SAS_AF=0.001;AA=G|||;VT=SNP
2	146587972	rs142779671	G	T	100	PASS	AC=24;AF=0.00479233;AN=5008;NS=2504;DP=18943;EAS_AF=0;AMR_AF=0.0043;AFR_AF=0;EUR_AF=0.0099;SAS_AF=0.0112;AA=G|||;VT=SNP
2	146588323	rs10221780	A	G	100	PASS	AC=902;AF=0.180112;AN=5008;NS=2504;DP=17923;EAS_AF=0.3631;AMR_AF=0.1787;AFR_AF=0.1354;EUR_AF=0.0815;SAS_AF=0.1544;AA=A|||;VT=SNP
2	146588688	rs2577219	A	T	100	PASS	AC=2776;AF=0.554313;AN=5008;NS=2504;DP=18314;EAS_AF=0.377;AMR_AF=0.719;AFR_AF=0.3419;EUR_AF=0.8012;SAS_AF=0.6534;AA=A|||;VT=SNP
2	146589755	rs28786802	G	A	100	PASS	AC=902;AF=0.180112;AN=5008;NS=2504;DP=11060;EAS_AF=0.3631;AMR_AF=0.1787;AFR_AF=0.1354;EUR_AF=0.0815;SAS_AF=0.1544;AA=G|||;VT=SNP
2	146589785	rs149056227	A	G	100	PASS	AC=24;AF=0.00479233;AN=5008;NS=2504;DP=10973;EAS_AF=0;AMR_AF=0.0043;AFR_AF=0;EUR_AF=0.0099;SAS_AF=0.0112;AA=A|||;VT=SNP
2	146589811	rs28793347	A	T	100	PASS	AC=900;AF=0.179712;AN=5008;NS=2504;DP=11558;EAS_AF=0.3631;AMR_AF=0.1787;AFR_AF=0.1339;EUR_AF=0.0815;SAS_AF=0.1544;AA=A|||;VT=SNP
2	146590971	rs138490503	C	A	100	PASS	AC=20;AF=0.00399361;AN=5008;NS=2504;DP=17737;EAS_AF=0;AMR_AF=0.0014;AFR_AF=0;EUR_AF=0.0099;SAS_AF=0.0092;AA=C|||;VT=SNP
2	146592034	rs6723151	C	G	100	PASS	AC=2009;AF=0.401158;AN=5008;NS=2504;DP=15609;EAS_AF=0.624;AMR_AF=0.2709;AFR_AF=0.4932;EUR_AF=0.1978;SAS_AF=0.3487;AA=G|||;VT=SNP
2	146592046	rs6751558	A	G	100	PASS	AC=1892;AF=0.377796;AN=5008;NS=2504;DP=15444;EAS_AF=0.624;AMR_AF=0.268;AFR_AF=0.4077;EUR_AF=0.1978;SAS_AF=0.3466;AA=G|||;VT=SNP
2	146592450	rs139748244	A	T	100	PASS	AC=30;AF=0.00599042;AN=5008;NS=2504;DP=14053;EAS_AF=0;AMR_AF=0.0072;AFR_AF=0.0015;EUR_AF=0.0199;SAS_AF=0.0031;AA=A|||;VT=SNP
2	146593408	rs78232684	A	T	100	PASS	AC=61;AF=0.0121805;AN=5008;NS=2504;DP=20650;EAS_AF=0;AMR_AF=0.0058;AFR_AF=0.028;EUR_AF=0.0089;SAS_AF=0.0112;AA=A|||;VT=SNP
2	146593668	rs12619866	C	A	100	PASS	AC=1128;AF=0.22524;AN=5008;NS=2504;DP=16683;EAS_AF=0.3889;AMR_AF=0.2507;AFR_AF=0.2254;EUR_AF=0.0964;SAS_AF=0.1708;AA=A|||;VT=SNP
2	146593850	rs116144112	G	A	100	PASS	AC=45;AF=0.00898562;AN=5008;NS=2504;DP=13927;EAS_AF=0.001;AMR_AF=0.0072;AFR_AF=0.0008;EUR_AF=0.0328;SAS_AF=0.0051;AA=G|||;VT=SNP
2	146594297	rs74928444	A	G	100	PASS	AC=61;AF=0.0121805;AN=5008;NS=2504;DP=16640;EAS_AF=0;AMR_AF=0.0058;AFR_AF=0.028;EUR_AF=0.0089;SAS_AF=0.0112;AA=A|||;VT=SNP
2	146594922	rs12691721	A	T	100	PASS	AC=965;AF=0.192692;AN=5008;NS=2504;DP=15809;EAS_AF=0.3869;AMR_AF=0.2378;AFR_AF=0.1339;EUR_AF=0.0815;SAS_AF=0.1544;AA=A|||;VT=SNP
2	146595034	rs1437713	C	A	100	PASS	AC=2063;AF=0.411941;AN=5008;NS=2504;DP=16282;EAS_AF=0.6488;AMR_AF=0.3271;AFR_AF=0.4887;EUR_AF=0.1918;SAS_AF=0.3507;AA=A|||;VT=SNP
2	146595677	rs143930082	G	T	100	PASS	AC=23;AF=0.00459265;AN=5008;NS=2504;DP=17768;EAS_AF=0;AMR_AF=0.0043;AFR_AF=0;EUR_AF=0.0089;SAS_AF=0.0112;AA=G|||;VT=SNP
2	146596802	rs72862355	G	A	100	PASS	AC=325;AF=0.0648962;AN=5008;NS=2504;DP=18561;EAS_AF=0.0099;AMR_AF=0.1037;AFR_AF=0.0113;EUR_AF=0.171;SAS_AF=0.0573;AA=G|||;VT=SNP
2	146597234	rs112742731	C	T	100	PASS	AC=85;AF=0.0169728;AN=5008;NS=2504;DP=17209;EAS_AF=0;AMR_AF=0.0231;AFR_AF=0.0008;EUR_AF=0.0219;SAS_AF=0.047;AA=C|||;VT=SNP
2	146597307	rs62170662	C	T	100	PASS	AC=241;AF=0.048123;AN=5008;NS=2504;DP=17337;EAS_AF=0;AMR_AF=0.0908;AFR_AF=0.0076;EUR_AF=0.1421;SAS_AF=0.0256;AA=C|||;VT=SNP
2	146597420	rs10174302	T	C	100	PASS	AC=297;AF=0.0593051;AN=5008;NS=2504;DP=15528;EAS_AF=0.0655;AMR_AF=0.0346;AFR_AF=0.0772;EUR_AF=0.0278;SAS_AF=0.0787;AA=T|||;VT=SNP
2	146597460	rs10174312	T	C	100	PASS	AC=34;AF=0.00678914;AN=5008;NS=2504;DP=10773;EAS_AF=0.001;AMR_AF=0.0115;AFR_AF=0.0008;EUR_AF=0.0189;SAS_AF=0.0051;AA=T|||;VT=SNP
2	146597709	rs13430666	G	A	100	PASS	AC=81;AF=0.0161741;AN=5008;NS=2504;DP=13218;EAS_AF=0.001;AMR_AF=0.0144;AFR_AF=0.0008;EUR_AF=0.0268;SAS_AF=0.0429;AA=G|||;VT=SNP
2	146598337	rs973825	T	G	100	PASS	AC=4017;AF=0.802117;AN=5008;NS=2504;DP=17265;EAS_AF=0.7163;AMR_AF=0.9006;AFR_AF=0.7526;EUR_AF=0.8579;SAS_AF=0.8303;AA=G|||;VT=SNP
2	146600479	rs1228082	T	C	100	PASS	AC=4010;AF=0.800719;AN=5008;NS=2504;DP=18876;EAS_AF=0.7153;AMR_AF=0.9006;AFR_AF=0.7496;EUR_AF=0.8579;SAS_AF=0.8282;AA=C|||;VT=SNP
2	146600512	rs75864806	G	A	100	PASS	AC=226;AF=0.0451278;AN=5008;NS=2504;DP=19065;EAS_AF=0.0069;AMR_AF=0.0245;AFR_AF=0.0946;EUR_AF=0.0378;SAS_AF=0.0399;AA=G|||;VT=SNP
2	146602659	rs1228080	T	C	100	PASS	AC=4013;AF=0.801318;AN=5008;NS=2504;DP=17588;EAS_AF=0.7153;AMR_AF=0.9006;AFR_AF=0.7519;EUR_AF=0.8579;SAS_AF=0.8282;AA=C|||;VT=SNP
2	146604337	rs11895537	A	C	100	PASS	AC=184;AF=0.0367412;AN=5008;NS=2504;DP=16935;EAS_AF=0.004;AMR_AF=0.0202;AFR_AF=0.0643;EUR_AF=0.0328;SAS_AF=0.0491;AA=A|||;VT=SNP
2	146605003	rs1228079	C	G	100	PASS	AC=2643;AF=0.527756;AN=5008;NS=2504;DP=15163;EAS_AF=0.3423;AMR_AF=0.7133;AFR_AF=0.2595;EUR_AF=0.8181;SAS_AF=0.6513;AA=C|||;VT=SNP
2	146605755	rs12691722	A	G	100	PASS	AC=71;AF=0.0141773;AN=5008;NS=2504;DP=14395;EAS_AF=0.001;AMR_AF=0.0101;AFR_AF=0.0008;EUR_AF=0.0189;SAS_AF=0.044;AA=A|||;VT=SNP
2	146607855	rs9287383	A	C	100	PASS	AC=78;AF=0.0155751;AN=5008;NS=2504;DP=12647;EAS_AF=0.001;AMR_AF=0.0115;AFR_AF=0.0008;EUR_AF=0.0249;SAS_AF=0.044;AA=A|||;VT=SNP
2	146607938	rs1228078	C	T	100	PASS	AC=3925;AF=0.783746;AN=5008;NS=2504;DP=12797;EAS_AF=0.6349;AMR_AF=0.8329;AFR_AF=0.6868;EUR_AF=0.9602;SAS_AF=0.8517;AA=C|||;VT=SNP
2	146608565	rs1370524	A	G	100	PASS	AC=992;AF=0.198083;AN=5008;NS=2504;DP=14931;EAS_AF=0.2927;AMR_AF=0.098;AFR_AF=0.2201;EUR_AF=0.1412;SAS_AF=0.2004;AA=A|||;VT=SNP
2	146608749	rs1228076	C	T	100	PASS	AC=2619;AF=0.522963;AN=5008;NS=2504;DP=18316;EAS_AF=0.3423;AMR_AF=0.7133;AFR_AF=0.2421;EUR_AF=0.8171;SAS_AF=0.6513;AA=C|||;VT=SNP
2	146608872	rs1228075	G	A	100	PASS	AC=2618;AF=0.522764;AN=5008;NS=2504;DP=20181;EAS_AF=0.3413;AMR_AF=0.7133;AFR_AF=0.2421;EUR_AF=0.8171;SAS_AF=0.6513;AA=G|||;VT=SNP
2	146609252	rs10207472	A	G	100	PASS	AC=391;AF=0.0780751;AN=5008;NS=2504;DP=20012;EAS_AF=0.0685;AMR_AF=0.0403;AFR_AF=0.1339;EUR_AF=0.0348;SAS_AF=0.0838;AA=A|||;VT=SNP
2	146609831	rs1228074	C	T	100	PASS	AC=2656;AF=0.530351;AN=5008;NS=2504;DP=16629;EAS_AF=0.3423;AMR_AF=0.7176;AFR_AF=0.267;EUR_AF=0.8181;SAS_AF=0.6513;AA=C|||;VT=SNP
2	146609979	rs10184678	C	T	100	PASS	AC=162;AF=0.0323482;AN=5008;NS=2504;DP=14917;EAS_AF=0.002;AMR_AF=0.0173;AFR_AF=0.056;EUR_AF=0.0268;SAS_AF=0.0481;AA=C|||;VT=SNP
2	146610904	rs1228073	T	C	100	PASS	AC=2636;AF=0.526358;AN=5008;NS=2504;DP=17261;EAS_AF=0.3442;AMR_AF=0.7161;AFR_AF=0.2443;EUR_AF=0.825;SAS_AF=0.6534;AA=T|||;VT=SNP
2	146611439	rs1228072	A	G	100	PASS	AC=2911;AF=0.58127;AN=5008;NS=2504;DP=15513;EAS_AF=0.3433;AMR_AF=0.7334;AFR_AF=0.4493;EUR_AF=0.8191;SAS_AF=0.6524;AA=G|||;VT=SNP
2	146612028	rs34995842	C	T	100	PASS	AC=1242;AF=0.248003;AN=5008;NS=2504;DP=18524;EAS_AF=0.1151;AMR_AF=0.3501;AFR_AF=0.0446;EUR_AF=0.4205;SAS_AF=0.41;AA=C|||;VT=SNP
2	146613755	rs17412092	A	T	100	PASS	AC=223;AF=0.0445288;AN=5008;NS=2504;DP=18163;EAS_AF=0;AMR_AF=0.062;AFR_AF=0.0061;EUR_AF=0.1083;SAS_AF=0.0644;AA=A|||;VT=SNP
2	146614216	rs114222418	C	T	100	PASS	AC=33;AF=0.00658946;AN=5008;NS=2504;DP=18719;EAS_AF=0.001;AMR_AF=0.0058;AFR_AF=0.0008;EUR_AF=0.0219;SAS_AF=0.0051;AA=C|||;VT=SNP
2	146616482	rs111450034	G	A	100	PASS	AC=996;AF=0.198882;AN=5008;NS=2504;DP=12295;EAS_AF=0.2907;AMR_AF=0.0965;AFR_AF=0.2201;EUR_AF=0.1431;SAS_AF=0.2055;AA=G|||;VT=SNP
2	146616751	rs143234859	G	A	100	PASS	AC=26;AF=0.00519169;AN=5008;NS=2504;DP=14502;EAS_AF=0;AMR_AF=0.0086;AFR_AF=0.0008;EUR_AF=0.0159;SAS_AF=0.0031;AA=G|||;VT=SNP
2	146617110	rs7577353	C	T	100	PASS	AC=865;AF=0.172724;AN=5008;NS=2504;DP=12201;EAS_AF=0.2907;AMR_AF=0.0937;AFR_AF=0.1225;EUR_AF=0.1431;SAS_AF=0.2055;AA=C|||;VT=SNP
2	146617259	rs1228092	C	T	100	PASS	AC=2638;AF=0.526757;AN=5008;NS=2504;DP=15118;EAS_AF=0.3452;AMR_AF=0.7161;AFR_AF=0.2474;EUR_AF=0.8231;SAS_AF=0.6524;AA=c|||;VT=SNP
2	146617379	rs35541209	C	T	100	PASS	AC=71;AF=0.0141773;AN=5008;NS=2504;DP=14488;EAS_AF=0.001;AMR_AF=0.0101;AFR_AF=0.0008;EUR_AF=0.0189;SAS_AF=0.044;AA=C|||;VT=SNP
2	146618875	rs1228091	G	A	100	PASS	AC=2637;AF=0.526558;AN=5008;NS=2504;DP=14016;EAS_AF=0.3442;AMR_AF=0.7161;AFR_AF=0.2481;EUR_AF=0.8231;SAS_AF=0.6513;AA=G|||;VT=SNP
2	146623864	rs139148699	C	T	100	PASS	AC=25;AF=0.00499201;AN=5008;NS=2504;DP=13810;EAS_AF=0;AMR_AF=0.0173;AFR_AF=0.0015;EUR_AF=0.0099;SAS_AF=0.001;AA=C|||;VT=SNP
2	146624222	rs16825657	C	G	100	PASS	AC=829;AF=0.165535;AN=5008;NS=2504;DP=16512;EAS_AF=0.2837;AMR_AF=0.0937;AFR_AF=0.121;EUR_AF=0.1441;SAS_AF=0.1769;AA=C|||;VT=SNP
2	146626798	rs79083298	A	G	100	PASS	AC=126;AF=0.0251597;AN=5008;NS=2504;DP=16693;EAS_AF=0;AMR_AF=0.0591;AFR_AF=0.0061;EUR_AF=0.0716;SAS_AF=0.0051;AA=A|||;VT=SNP
2	146628510	rs147201415	T	C	100	PASS	AC=23;AF=0.00459265;AN=5008;NS=2504;DP=15428;EAS_AF=0;AMR_AF=0.0029;AFR_AF=0.0015;EUR_AF=0.0099;SAS_AF=0.0092;AA=T|||;VT=SNP
2	146629218	rs1228088	G	C	100	PASS	AC=989;AF=0.197484;AN=5008;NS=2504;DP=14648;EAS_AF=0.2034;AMR_AF=0.2305;AFR_AF=0.1286;EUR_AF=0.3062;SAS_AF=0.1493;AA=G|||;VT=SNP
2	146629887	rs79614084	T	A	100	PASS	AC=30;AF=0.00599042;AN=5008;NS=2504;DP=18771;EAS_AF=0;AMR_AF=0.0086;AFR_AF=0.0008;EUR_AF=0.0189;SAS_AF=0.0041;AA=T|||;VT=SNP
2	146630963	rs115045120	C	A	100	PASS	AC=149;AF=0.0297524;AN=5008;NS=2504;DP=19434;EAS_AF=0.001;AMR_AF=0.0259;AFR_AF=0.0045;EUR_AF=0.0706;SAS_AF=0.0542;AA=C|||;VT=SNP
2	146632237	rs116745600	G	T	100	PASS	AC=92;AF=0.0183706;AN=5008;NS=2504;DP=18588;EAS_AF=0.001;AMR_AF=0.0821;AFR_AF=0.0008;EUR_AF=0.0199;SAS_AF=0.0133;AA=G|||;VT=SNP
2	146638507	rs60303464	C	T	100	PASS	AC=964;AF=0.192492;AN=5008;NS=2504;DP=12919;EAS_AF=0.2024;AMR_AF=0.2277;AFR_AF=0.1286;EUR_AF=0.2853;SAS_AF=0.1483;AA=C|||;VT=SNP
2	146639275	rs73965029	T	A	100	PASS	AC=1332;AF=0.265974;AN=5008;NS=2504;DP=6966;EAS_AF=0.2143;AMR_AF=0.2478;AFR_AF=0.3578;EUR_AF=0.2913;SAS_AF=0.182;AA=A|||;VT=SNP
2	146639739	rs1922035	C	T	100	PASS	AC=847;AF=0.169129;AN=5008;NS=2504;DP=16899;EAS_AF=0.2798;AMR_AF=0.121;AFR_AF=0.093;EUR_AF=0.1839;SAS_AF=0.1769;AA=C|||;VT=SNP
2	146640039	rs1922036	T	G	100	PASS	AC=968;AF=0.193291;AN=5008;NS=2504;DP=15355;EAS_AF=0.2024;AMR_AF=0.2277;AFR_AF=0.1293;EUR_AF=0.2853;SAS_AF=0.1513;AA=T|||;VT=SNP
2	146641041	rs6721450	G	T	100	PASS	AC=847;AF=0.169129;AN=5008;NS=2504;DP=19140;EAS_AF=0.2798;AMR_AF=0.121;AFR_AF=0.0923;EUR_AF=0.1839;SAS_AF=0.1779;AA=G|||;VT=SNP
2	146642126	rs72862397	T	C	100	PASS	AC=340;AF=0.0678914;AN=5008;NS=2504;DP=19389;EAS_AF=0;AMR_AF=0.0994;AFR_AF=0.0348;EUR_AF=0.1561;SAS_AF=0.0695;AA=T|||;VT=SNP
2	146644346	rs11902459	A	G	100	PASS	AC=2066;AF=0.41254;AN=5008;NS=2504;DP=21145;EAS_AF=0.5496;AMR_AF=0.4438;AFR_AF=0.5083;EUR_AF=0.2972;SAS_AF=0.2382;AA=G|||;VT=SNP
2	146644471	rs12616481	C	A	100	PASS	AC=964;AF=0.192492;AN=5008;NS=2504;DP=21015;EAS_AF=0.2024;AMR_AF=0.2262;AFR_AF=0.1278;EUR_AF=0.2853;SAS_AF=0.1503;AA=C|||;VT=SNP
2	146644742	rs76093497	C	A	100	PASS	AC=23;AF=0.00459265;AN=5008;NS=2504;DP=21477;EAS_AF=0;AMR_AF=0.0014;AFR_AF=0;EUR_AF=0.0109;SAS_AF=0.0112;AA=C|||;VT=SNP
2	146644773	rs114865020	C	T	100	PASS	AC=42;AF=0.00838658;AN=5008;NS=2504;DP=21689;EAS_AF=0.001;AMR_AF=0.0058;AFR_AF=0.0008;EUR_AF=0.0348;SAS_AF=0.001;AA=C|||;VT=SNP
2	146645070	rs56397639	T	C	100	PASS	AC=2050;AF=0.409345;AN=5008;NS=2504;DP=20309;EAS_AF=0.5268;AMR_AF=0.4438;AFR_AF=0.5166;EUR_AF=0.2972;SAS_AF=0.2342;AA=C|||;VT=SNP
2	146648278	rs79228308	C	T	100	PASS	AC=960;AF=0.191693;AN=5008;NS=2504;DP=16372;EAS_AF=0.2004;AMR_AF=0.2277;AFR_AF=0.1301;EUR_AF=0.2853;SAS_AF=0.1442;AA=C|||;VT=SNP
2	146649745	rs185880149	G	A	100	PASS	AC=13;AF=0.00259585;AN=5008;NS=2504;DP=17174;EAS_AF=0;AMR_AF=0.0014;AFR_AF=0.0008;EUR_AF=0.0089;SAS_AF=0.002;AA=G|||;VT=SNP
2	146651096	rs16825703	T	A	100	PASS	AC=1726;AF=0.344649;AN=5008;NS=2504;DP=15872;EAS_AF=0.5159;AMR_AF=0.4308;AFR_AF=0.3185;EUR_AF=0.2913;SAS_AF=0.1973;AA=T|||;VT=SNP
2	146651891	rs56372007	A	C	100	PASS	AC=46;AF=0.0091853;AN=5008;NS=2504;DP=16044;EAS_AF=0;AMR_AF=0.0101;AFR_AF=0.0015;EUR_AF=0.0328;SAS_AF=0.0041;AA=A|||;VT=SNP
2	146652358	rs75180859	G	A	100	PASS	AC=312;AF=0.0623003;AN=5008;NS=2504;DP=15020;EAS_AF=0.002;AMR_AF=0.0504;AFR_AF=0.056;EUR_AF=0.0994;SAS_AF=0.1033;AA=G|||;VT=SNP
2	146652438	rs79405076	G	T	100	PASS	AC=36;AF=0.0071885;AN=5008;NS=2504;DP=16950;EAS_AF=0;AMR_AF=0.0014;AFR_AF=0;EUR_AF=0.0149;SAS_AF=0.0204;AA=G|||;VT=SNP
2	146653375	rs7606490	A	T	100	PASS	AC=2760;AF=0.551118;AN=5008;NS=2504;DP=10400;EAS_AF=0.4792;AMR_AF=0.5375;AFR_AF=0.3139;EUR_AF=0.7028;SAS_AF=0.7996;AA=A|||;VT=SNP
2	146654609	rs7419403	A	C	100	PASS	AC=3182;AF=0.635383;AN=5008;NS=2504;DP=18310;EAS_AF=0.4812;AMR_AF=0.5576;AFR_AF=0.6135;EUR_AF=0.7097;SAS_AF=0.8027;AA=G|||;VT=SNP
2	146655543	rs16825711	G	T	100	PASS	AC=1580;AF=0.315495;AN=5008;NS=2504;DP=16944;EAS_AF=0.5188;AMR_AF=0.4236;AFR_AF=0.2103;EUR_AF=0.2903;SAS_AF=0.1973;AA=G|||;VT=SNP
2	146656925	rs72863715	C	T	100	PASS	AC=851;AF=0.169928;AN=5008;NS=2504;DP=15048;EAS_AF=0.2808;AMR_AF=0.121;AFR_AF=0.09;EUR_AF=0.1849;SAS_AF=0.183;AA=C|||;VT=SNP
2	146657357	rs76522131	A	T	100	PASS	AC=12;AF=0.00239617;AN=5008;NS=2504;DP=16760;EAS_AF=0;AMR_AF=0.0014;AFR_AF=0.0008;EUR_AF=0.0099;SAS_AF=0;AA=A|||;VT=SNP
2	146657602	rs6746500	C	T	100	PASS	AC=1374;AF=0.274361;AN=5008;NS=2504;DP=19400;EAS_AF=0.3651;AMR_AF=0.2205;AFR_AF=0.2678;EUR_AF=0.2107;SAS_AF=0.2935;AA=C|||;VT=SNP
2	146657750	rs6430107	G	A	100	PASS	AC=2258;AF=0.450879;AN=5008;NS=2504;DP=16732;EAS_AF=0.6845;AMR_AF=0.4135;AFR_AF=0.5416;EUR_AF=0.2207;SAS_AF=0.3507;AA=A|||;VT=SNP
2	146658036	rs4583403	G	A	100	PASS	AC=2785;AF=0.55611;AN=5008;NS=2504;DP=13863;EAS_AF=0.3909;AMR_AF=0.4625;AFR_AF=0.559;EUR_AF=0.6332;SAS_AF=0.7096;AA=A|||;VT=SNP
2	146658251	rs16825715	A	G	100	PASS	AC=362;AF=0.0722843;AN=5008;NS=2504;DP=15228;EAS_AF=0.0238;AMR_AF=0.0231;AFR_AF=0.1952;EUR_AF=0.0219;SAS_AF=0.0429;AA=A|||;VT=SNP
2	146658324	rs2890798	C	T	100	PASS	AC=917;AF=0.183107;AN=5008;NS=2504;DP=16330;EAS_AF=0.0982;AMR_AF=0.1729;AFR_AF=0.0855;EUR_AF=0.3131;SAS_AF=0.2761;AA=C|||;VT=SNP
2	146658515	rs16825716	T	G	100	PASS	AC=293;AF=0.0585064;AN=5008;NS=2504;DP=18835;EAS_AF=0.0238;AMR_AF=0.0303;AFR_AF=0.1498;EUR_AF=0.0328;SAS_AF=0.0174;AA=T|||;VT=SNP
2	146658569	rs16825718	C	T	100	PASS	AC=142;AF=0.0283546;AN=5008;NS=2504;DP=18706;EAS_AF=0.0208;AMR_AF=0.0216;AFR_AF=0.0446;EUR_AF=0.0288;SAS_AF=0.0184;AA=C|||;VT=SNP
2	146659168	rs140071474	A	G	100	PASS	AC=29;AF=0.00579073;AN=5008;NS=2504;DP=19349;EAS_AF=0;AMR_AF=0.0072;AFR_AF=0.0008;EUR_AF=0.0199;SAS_AF=0.0031;AA=A|||;VT=SNP
2	146659317	rs12464667	C	T	100	PASS	AC=1649;AF=0.329273;AN=5008;NS=2504;DP=18734;EAS_AF=0.6151;AMR_AF=0.3746;AFR_AF=0.1876;EUR_AF=0.2326;SAS_AF=0.2935;AA=C|||;VT=SNP
2	146660394	rs7567314	T	A	100	PASS	AC=366;AF=0.0730831;AN=5008;NS=2504;DP=20671;EAS_AF=0;AMR_AF=0.0317;AFR_AF=0.2254;EUR_AF=0.0239;SAS_AF=0.0225;AA=A|||;VT=SNP
2	146660741	rs1317530	T	C	100	PASS	AC=1666;AF=0.332668;AN=5008;NS=2504;DP=18267;EAS_AF=0.623;AMR_AF=0.3761;AFR_AF=0.1884;EUR_AF=0.2396;SAS_AF=0.2935;AA=T|||;VT=SNP
2	146662279	rs62170669	G	A	100	PASS	AC=302;AF=0.0603035;AN=5008;NS=2504;DP=18187;EAS_AF=0.001;AMR_AF=0.0677;AFR_AF=0.0045;EUR_AF=0.163;SAS_AF=0.0859;AA=G|||;VT=SNP
2	146662902	rs6430108	T	C	100	PASS	AC=1484;AF=0.296326;AN=5008;NS=2504;DP=14937;EAS_AF=0.2867;AMR_AF=0.2781;AFR_AF=0.2504;EUR_AF=0.3827;SAS_AF=0.2924;AA=T|||;VT=SNP
2	146662935	rs77356162	C	A	100	PASS	AC=99;AF=0.0197684;AN=5008;NS=2504;DP=15104;EAS_AF=0;AMR_AF=0.0231;AFR_AF=0.0287;EUR_AF=0.0229;SAS_AF=0.0225;AA=C|||;VT=SNP
2	146663200	rs62170670	T	C	100	PASS	AC=94;AF=0.01877;AN=5008;NS=2504;DP=14462;EAS_AF=0.001;AMR_AF=0.0303;AFR_AF=0.0053;EUR_AF=0.0497;SAS_AF=0.0153;AA=T|||;VT=SNP
2	146664218	rs1922040	A	G	100	PASS	AC=1599;AF=0.319289;AN=5008;NS=2504;DP=18900;EAS_AF=0.2857;AMR_AF=0.2983;AFR_AF=0.295;EUR_AF=0.4046;SAS_AF=0.3139;AA=G|||;VT=SNP
2	146664413	rs1997485	G	T	100	PASS	AC=1851;AF=0.369609;AN=5008;NS=2504;DP=19886;EAS_AF=0.619;AMR_AF=0.3833;AFR_AF=0.326;EUR_AF=0.2406;SAS_AF=0.2945;AA=G|||;VT=SNP
2	146664532	rs1922041	A	G	100	PASS	AC=196;AF=0.0391374;AN=5008;NS=2504;DP=16719;EAS_AF=0;AMR_AF=0.0994;AFR_AF=0.0023;EUR_AF=0.0606;SAS_AF=0.0644;AA=A|||;VT=SNP
2	146666257	rs10496992	A	G	100	PASS	AC=1237;AF=0.247005;AN=5008;NS=2504;DP=14747;EAS_AF=0.3155;AMR_AF=0.2622;AFR_AF=0.0499;EUR_AF=0.3837;SAS_AF=0.2914;AA=A|||;VT=SNP
2	146666758	rs10496993	C	T	100	PASS	AC=1622;AF=0.323882;AN=5008;NS=2504;DP=16177;EAS_AF=0.5893;AMR_AF=0.3732;AFR_AF=0.1876;EUR_AF=0.2296;SAS_AF=0.2965;AA=C|||;VT=SNP
2	146667526	rs7423282	A	G	100	PASS	AC=1237;AF=0.247005;AN=5008;NS=2504;DP=17436;EAS_AF=0.3155;AMR_AF=0.2622;AFR_AF=0.0499;EUR_AF=0.3827;SAS_AF=0.2924;AA=A|||;VT=SNP
2	146667648	rs111358071	T	A	100	PASS	AC=52;AF=0.0103834;AN=5008;NS=2504;DP=17716;EAS_AF=0;AMR_AF=0.0231;AFR_AF=0.0023;EUR_AF=0.0189;SAS_AF=0.0143;AA=T|||;VT=SNP
2	146669182	rs12623125	A	G	100	PASS	AC=1626;AF=0.324681;AN=5008;NS=2504;DP=16840;EAS_AF=0.5923;AMR_AF=0.3732;AFR_AF=0.1884;EUR_AF=0.2296;SAS_AF=0.2965;AA=A|||;VT=SNP
2	146670388	rs1515234	C	A	100	PASS	AC=1621;AF=0.323682;AN=5008;NS=2504;DP=15483;EAS_AF=0.5893;AMR_AF=0.3732;AFR_AF=0.1868;EUR_AF=0.2296;SAS_AF=0.2965;AA=C|||;VT=SNP
2	146670641	rs16825733	A	G	100	PASS	AC=1236;AF=0.246805;AN=5008;NS=2504;DP=14305;EAS_AF=0.3155;AMR_AF=0.2622;AFR_AF=0.0492;EUR_AF=0.3827;SAS_AF=0.2924;AA=A|||;VT=SNP
2	146671260	rs1515235	T	A	100	PASS	AC=1235;AF=0.246605;AN=5008;NS=2504;DP=9118;EAS_AF=0.3135;AMR_AF=0.2637;AFR_AF=0.0492;EUR_AF=0.3827;SAS_AF=0.2924;AA=T|||;VT=SNP
2	146671655	rs1399671	A	T	100	PASS	AC=1624;AF=0.324281;AN=5008;NS=2504;DP=13939;EAS_AF=0.5913;AMR_AF=0.3732;AFR_AF=0.1876;EUR_AF=0.2296;SAS_AF=0.2965;AA=A|||;VT=SNP
2	146671819	rs1399672	T	A	100	PASS	AC=1233;AF=0.246206;AN=5008;NS=2504;DP=15190;EAS_AF=0.3135;AMR_AF=0.2622;AFR_AF=0.0492;EUR_AF=0.3827;SAS_AF=0.2914;AA=T|||;VT=SNP
2	146672752	rs114179047	C	T	100	PASS	AC=99;AF=0.0197684;AN=5008;NS=2504;DP=18780;EAS_AF=0;AMR_AF=0.0216;AFR_AF=0.0287;EUR_AF=0.0229;SAS_AF=0.0235;AA=C|||;VT=SNP
2	146672778	rs997033	A	G	100	PASS	AC=3723;AF=0.743411;AN=5008;NS=2504;DP=17913;EAS_AF=0.9107;AMR_AF=0.6931;AFR_AF=0.7935;EUR_AF=0.6392;SAS_AF=0.6462;AA=G|||;VT=SNP
2	146672959	rs16825743	A	G	100	PASS	AC=1381;AF=0.275759;AN=5008;NS=2504;DP=18142;EAS_AF=0.3145;AMR_AF=0.268;AFR_AF=0.1566;EUR_AF=0.3827;SAS_AF=0.2924;AA=G|||;VT=SNP
2	146673591	rs10203367	A	C	100	PASS	AC=3725;AF=0.74381;AN=5008;NS=2504;DP=14903;EAS_AF=0.9107;AMR_AF=0.6931;AFR_AF=0.7935;EUR_AF=0.6402;SAS_AF=0.6472;AA=C|||;VT=SNP
2	146675813	rs17412366	C	A	100	PASS	AC=94;AF=0.01877;AN=5008;NS=2504;DP=16516;EAS_AF=0.002;AMR_AF=0.0274;AFR_AF=0.0038;EUR_AF=0.0626;SAS_AF=0.0051;AA=C|||;VT=SNP
2	146675863	rs12478954	A	C	100	PASS	AC=2482;AF=0.495607;AN=5008;NS=2504;DP=16987;EAS_AF=0.5982;AMR_AF=0.4337;AFR_AF=0.7458;EUR_AF=0.2515;SAS_AF=0.3466;AA=C|||;VT=SNP
2	146676624	rs10202358	T	C	100	PASS	AC=2475;AF=0.494209;AN=5008;NS=2504;DP=19091;EAS_AF=0.5972;AMR_AF=0.4323;AFR_AF=0.7405;EUR_AF=0.2515;SAS_AF=0.3487;AA=C|||;VT=SNP
2	146677920	rs34800050	C	T	100	PASS	AC=2384;AF=0.476038;AN=5008;NS=2504;DP=15183;EAS_AF=0.5962;AMR_AF=0.4294;AFR_AF=0.674;EUR_AF=0.2525;SAS_AF=0.3476;AA=T|||;VT=SNP
2	146678066	rs62170706	C	T	100	PASS	AC=290;AF=0.0579073;AN=5008;NS=2504;DP=14807;EAS_AF=0.0804;AMR_AF=0.0893;AFR_AF=0.0053;EUR_AF=0.0716;SAS_AF=0.0695;AA=C|||;VT=SNP
2	146679403	rs1515238	C	T	100	PASS	AC=1625;AF=0.324481;AN=5008;NS=2504;DP=19062;EAS_AF=0.5893;AMR_AF=0.3761;AFR_AF=0.1861;EUR_AF=0.2256;SAS_AF=0.3037;AA=C|||;VT=SNP
2	146679482	rs1515239	G	T	100	PASS	AC=2221;AF=0.44349;AN=5008;NS=2504;DP=20622;EAS_AF=0.5962;AMR_AF=0.4078;AFR_AF=0.5961;EUR_AF=0.2306;SAS_AF=0.3241;AA=G|||;VT=SNP
2	146680350	rs111905513	T	C	100	PASS	AC=52;AF=0.0103834;AN=5008;NS=2504;DP=18574;EAS_AF=0;AMR_AF=0.0231;AFR_AF=0.0023;EUR_AF=0.0189;SAS_AF=0.0143;AA=T|||;VT=SNP
2	146680648	rs11901041	C	A	100	PASS	AC=2314;AF=0.462061;AN=5008;NS=2504;DP=16782;EAS_AF=0.5962;AMR_AF=0.4121;AFR_AF=0.6641;EUR_AF=0.2306;SAS_AF=0.3241;AA=A|||;VT=SNP
2	146681318	rs1567989	A	C	100	PASS	AC=1928;AF=0.384984;AN=5008;NS=2504;DP=16497;EAS_AF=0.5913;AMR_AF=0.3847;AFR_AF=0.4115;EUR_AF=0.2266;SAS_AF=0.2996;AA=A|||;VT=SNP
2	146681518	rs1028118	T	C	100	PASS	AC=2484;AF=0.496006;AN=5008;NS=2504;DP=18370;EAS_AF=0.5972;AMR_AF=0.4337;AFR_AF=0.7466;EUR_AF=0.2525;SAS_AF=0.3476;AA=C|||;VT=SNP
2	146682047	rs1028119	C	G	100	PASS	AC=154;AF=0.0307508;AN=5008;NS=2504;DP=16399;EAS_AF=0;AMR_AF=0.0216;AFR_AF=0.0711;EUR_AF=0.0219;SAS_AF=0.0235;AA=C|||;VT=SNP
2	146682255	rs141598601	A	G	100	PASS	AC=35;AF=0.00698882;AN=5008;NS=2504;DP=17242;EAS_AF=0;AMR_AF=0;AFR_AF=0;EUR_AF=0.0159;SAS_AF=0.0194;AA=A|||;VT=SNP
2	146682369	rs10168264	A	T	100	PASS	AC=2361;AF=0.471446;AN=5008;NS=2504;DP=15793;EAS_AF=0.5972;AMR_AF=0.4308;AFR_AF=0.6551;EUR_AF=0.2525;SAS_AF=0.3476;AA=a|||;VT=SNP
2	146682990	rs17412436	G	A	100	PASS	AC=25;AF=0.00499201;AN=5008;NS=2504;DP=17389;EAS_AF=0;AMR_AF=0.0029;AFR_AF=0.0008;EUR_AF=0.0149;SAS_AF=0.0072;AA=G|||;VT=SNP
2	146683006	rs13027093	T	C	100	PASS	AC=1577;AF=0.314896;AN=5008;NS=2504;DP=17427;EAS_AF=0.5913;AMR_AF=0.3718;AFR_AF=0.152;EUR_AF=0.2256;SAS_AF=0.3016;AA=T|||;VT=SNP
2	146683517	rs16825776	A	G	100	PASS	AC=1227;AF=0.245008;AN=5008;NS=2504;DP=15976;EAS_AF=0.3065;AMR_AF=0.2651;AFR_AF=0.0484;EUR_AF=0.3847;SAS_AF=0.2894;AA=A|||;VT=SNP
2	146684578	rs62170708	A	G	100	PASS	AC=307;AF=0.0613019;AN=5008;NS=2504;DP=16064;EAS_AF=0.001;AMR_AF=0.0692;AFR_AF=0.0053;EUR_AF=0.166;SAS_AF=0.0859;AA=A|||;VT=SNP
2	146685220	rs67062845	C	T	100	PASS	AC=983;AF=0.196286;AN=5008;NS=2504;DP=20401;EAS_AF=0.0714;AMR_AF=0.2738;AFR_AF=0.0393;EUR_AF=0.336;SAS_AF=0.3384;AA=C|||;VT=SNP
2	146685657	rs1567988	A	G	100	PASS	AC=2456;AF=0.490415;AN=5008;NS=2504;DP=18417;EAS_AF=0.4038;AMR_AF=0.5576;AFR_AF=0.2065;EUR_AF=0.7475;SAS_AF=0.6513;AA=A|||;VT=SNP
2	146687935	rs2063807	G	A	100	PASS	AC=1006;AF=0.200879;AN=5008;NS=2504;DP=21289;EAS_AF=0.2242;AMR_AF=0.219;AFR_AF=0.1218;EUR_AF=0.2256;SAS_AF=0.2454;AA=G|||;VT=SNP
2	146688021	rs1515256	C	A	100	PASS	AC=2004;AF=0.40016;AN=5008;NS=2504;DP=17811;EAS_AF=0.3244;AMR_AF=0.3559;AFR_AF=0.652;EUR_AF=0.2525;SAS_AF=0.3211;AA=A|||;VT=SNP
2	146688234	rs10164536	C	A	100	PASS	AC=1225;AF=0.244609;AN=5008;NS=2504;DP=21403;EAS_AF=0.3264;AMR_AF=0.2925;AFR_AF=0.1475;EUR_AF=0.2187;SAS_AF=0.2843;AA=C|||;VT=SNP
2	146688633	rs62170710	T	A	100	PASS	AC=842;AF=0.168131;AN=5008;NS=2504;DP=16598;EAS_AF=0.2073;AMR_AF=0.1758;AFR_AF=0.1225;EUR_AF=0.2018;SAS_AF=0.1493;AA=T|||;VT=SNP
2	146688762	rs141027465	G	T	100	PASS	AC=13;AF=0.00259585;AN=5008;NS=2504;DP=16144;EAS_AF=0;AMR_AF=0.0043;AFR_AF=0;EUR_AF=0.008;SAS_AF=0.002;AA=G|||;VT=SNP
2	146689981	rs12612543	C	T	100	PASS	AC=1474;AF=0.294329;AN=5008;NS=2504;DP=14249;EAS_AF=0.3155;AMR_AF=0.3112;AFR_AF=0.3169;EUR_AF=0.2316;SAS_AF=0.2945;AA=C|||;VT=SNP
2	146690104	rs34994067	C	T	100	PASS	AC=161;AF=0.0321486;AN=5008;NS=2504;DP=14071;EAS_AF=0.0208;AMR_AF=0.013;AFR_AF=0.0008;EUR_AF=0.0229;SAS_AF=0.1094;AA=C|||;VT=SNP
2	146690359	rs191733420	T	C	100	PASS	AC=11;AF=0.00219649;AN=5008;NS=2504;DP=14805;EAS_AF=0;AMR_AF=0.0014;AFR_AF=0.0008;EUR_AF=0.007;SAS_AF=0.002;AA=T|||;VT=SNP
2	146691431	rs10200377	T	C	100	PASS	AC=2816;AF=0.5623;AN=5008;NS=2504;DP=19116;EAS_AF=0.6776;AMR_AF=0.634;AFR_AF=0.2428;EUR_AF=0.7416;SAS_AF=0.6401;AA=T|||;VT=SNP
2	146691476	rs16825811	T	C	100	PASS	AC=128;AF=0.0255591;AN=5008;NS=2504;DP=18057;EAS_AF=0;AMR_AF=0.0173;AFR_AF=0.0492;EUR_AF=0.0209;SAS_AF=0.0307;AA=T|||;VT=SNP
2	146691791	rs10803513	A	G	100	PASS	AC=997;AF=0.199081;AN=5008;NS=2504;DP=12438;EAS_AF=0.2192;AMR_AF=0.1916;AFR_AF=0.1104;EUR_AF=0.2326;SAS_AF=0.2689;AA=g|||;VT=SNP
2	146693556	rs1515259	T	G	100	PASS	AC=2809;AF=0.560903;AN=5008;NS=2504;DP=17650;EAS_AF=0.4117;AMR_AF=0.6009;AFR_AF=0.5825;EUR_AF=0.5596;SAS_AF=0.6585;AA=G|||;VT=SNP
2	146696057	rs62170712	G	T	100	PASS	AC=24;AF=0.00479233;AN=5008;NS=2504;DP=19889;EAS_AF=0;AMR_AF=0.0101;AFR_AF=0.0008;EUR_AF=0.0099;SAS_AF=0.0061;AA=G|||;VT=SNP
2	146696865	rs12622515	G	T	100	PASS	AC=2460;AF=0.491214;AN=5008;NS=2504;DP=19281;EAS_AF=0.7946;AMR_AF=0.5403;AFR_AF=0.1324;EUR_AF=0.6402;SAS_AF=0.4755;AA=G|||;VT=SNP
2	146697764	rs10173576	T	C	100	PASS	AC=1218;AF=0.243211;AN=5008;NS=2504;DP=16914;EAS_AF=0.2421;AMR_AF=0.2277;AFR_AF=0.2542;EUR_AF=0.2286;SAS_AF=0.2556;AA=T|||;VT=SNP
2	146698027	rs77552127	C	A	100	PASS	AC=36;AF=0.0071885;AN=5008;NS=2504;DP=18651;EAS_AF=0;AMR_AF=0.0014;AFR_AF=0;EUR_AF=0.0149;SAS_AF=0.0204;AA=C|||;VT=SNP
2	146698687	rs10928269	A	G	100	PASS	AC=4413;AF=0.88119;AN=5008;NS=2504;DP=16811;EAS_AF=1;AMR_AF=0.9611;AFR_AF=0.6225;EUR_AF=0.9742;SAS_AF=0.956;AA=A|||;VT=SNP
2	146700106	rs12999281	G	C	100	PASS	AC=4416;AF=0.881789;AN=5008;NS=2504;DP=10110;EAS_AF=0.999;AMR_AF=0.9611;AFR_AF=0.6263;EUR_AF=0.9751;SAS_AF=0.954;AA=G|||;VT=SNP
2	146700107	rs36015680	G	A	100	PASS	AC=241;AF=0.048123;AN=5008;NS=2504;DP=10125;EAS_AF=0.0516;AMR_AF=0.0922;AFR_AF=0.0008;EUR_AF=0.0258;SAS_AF=0.1002;AA=G|||;VT=SNP
2	146700315	rs146098017	T	C	100	PASS	AC=13;AF=0.00259585;AN=5008;NS=2504;DP=13439;EAS_AF=0;AMR_AF=0.0043;AFR_AF=0;EUR_AF=0.008;SAS_AF=0.002;AA=T|||;VT=SNP
2	146701256	rs79766583	G	T	100	PASS	AC=290;AF=0.0579073;AN=5008;NS=2504;DP=15610;EAS_AF=0.003;AMR_AF=0.0735;AFR_AF=0.0227;EUR_AF=0.1252;SAS_AF=0.0818;AA=G|||;VT=SNP
2	146701355	rs36063579	T	A	100	PASS	AC=1299;AF=0.259385;AN=5008;NS=2504;DP=15633;EAS_AF=0.0873;AMR_AF=0.281;AFR_AF=0.295;EUR_AF=0.327;SAS_AF=0.3037;AA=T|||;VT=SNP
2	146701385	rs13018782	A	G	100	PASS	AC=3204;AF=0.639776;AN=5008;NS=2504;DP=15498;EAS_AF=0.7629;AMR_AF=0.7363;AFR_AF=0.3601;EUR_AF=0.7505;SAS_AF=0.7086;AA=A|||;VT=SNP
2	146701980	rs62170713	A	C	100	PASS	AC=856;AF=0.170927;AN=5008;NS=2504;DP=18141;EAS_AF=0.1855;AMR_AF=0.1282;AFR_AF=0.1717;EUR_AF=0.2018;SAS_AF=0.1534;AA=A|||;VT=SNP
2	146703173	rs10209900	C	T	100	PASS	AC=248;AF=0.0495208;AN=5008;NS=2504;DP=17975;EAS_AF=0.0556;AMR_AF=0.0922;AFR_AF=0.0015;EUR_AF=0.0258;SAS_AF=0.1022;AA=C|||;VT=SNP
2	146703271	rs62170714	T	C	100	PASS	AC=847;AF=0.169129;AN=5008;NS=2504;DP=17173;EAS_AF=0.1865;AMR_AF=0.1254;AFR_AF=0.1717;EUR_AF=0.1978;SAS_AF=0.1493;AA=T|||;VT=SNP
2	146703349	rs113182506	G	A	100	PASS	AC=70;AF=0.0139776;AN=5008;NS=2504;DP=17024;EAS_AF=0;AMR_AF=0.0231;AFR_AF=0.0182;EUR_AF=0.0159;SAS_AF=0.0143;AA=G|||;VT=SNP
2	146703546	rs10175758	T	C	100	PASS	AC=4522;AF=0.902955;AN=5008;NS=2504;DP=9940;EAS_AF=1;AMR_AF=0.9625;AFR_AF=0.7337;EUR_AF=0.9652;SAS_AF=0.9254;AA=C|||;VT=SNP
2	146703616	rs182722316	G	A	100	PASS	AC=194;AF=0.038738;AN=5008;NS=2504;DP=10660;EAS_AF=0;AMR_AF=0.1037;AFR_AF=0.0023;EUR_AF=0.0646;SAS_AF=0.0552;AA=G|||;VT=SNP
2	146703619	rs10210417	C	T	100	PASS	AC=249;AF=0.0497204;AN=5008;NS=2504;DP=10959;EAS_AF=0.0556;AMR_AF=0.0922;AFR_AF=0.0015;EUR_AF=0.0258;SAS_AF=0.1033;AA=c|||;VT=SNP
2	146704065	rs148666925	C	T	100	PASS	AC=35;AF=0.00698882;AN=5008;NS=2504;DP=19378;EAS_AF=0;AMR_AF=0.0101;AFR_AF=0.0008;EUR_AF=0.0189;SAS_AF=0.0082;AA=C|||;VT=SNP
2	146704499	rs145012917	G	A	100	PASS	AC=13;AF=0.00259585;AN=5008;NS=2504;DP=21834;EAS_AF=0;AMR_AF=0.0029;AFR_AF=0.0008;EUR_AF=0.0099;SAS_AF=0;AA=G|||;VT=SNP
2	146704544	rs4662254	G	A	100	PASS	AC=4473;AF=0.893171;AN=5008;NS=2504;DP=21579;EAS_AF=1;AMR_AF=0.9611;AFR_AF=0.6672;EUR_AF=0.9751;SAS_AF=0.956;AA=A|||;VT=SNP
2	146705538	rs10928271	T	G	100	PASS	AC=4423;AF=0.883187;AN=5008;NS=2504;DP=20900;EAS_AF=1;AMR_AF=0.9611;AFR_AF=0.6293;EUR_AF=0.9751;SAS_AF=0.956;AA=T|||;VT=SNP
2	146705893	rs62170716	C	T	100	PASS	AC=776;AF=0.154952;AN=5008;NS=2504;DP=19419;EAS_AF=0.1855;AMR_AF=0.1182;AFR_AF=0.1225;EUR_AF=0.1978;SAS_AF=0.1493;AA=C|||;VT=SNP
2	146706509	rs113530267	T	C	100	PASS	AC=907;AF=0.18111;AN=5008;NS=2504;DP=18167;EAS_AF=0.0575;AMR_AF=0.2565;AFR_AF=0.0635;EUR_AF=0.3231;SAS_AF=0.2679;AA=T|||;VT=SNP
2	146706776	rs7608447	C	T	100	PASS	AC=3137;AF=0.626398;AN=5008;NS=2504;DP=18373;EAS_AF=0.7589;AMR_AF=0.7334;AFR_AF=0.3169;EUR_AF=0.7505;SAS_AF=0.7045;AA=C|||;VT=SNP
2	146707147	rs7572490	T	C	100	PASS	AC=4659;AF=0.930312;AN=5008;NS=2504;DP=20812;EAS_AF=1;AMR_AF=0.9769;AFR_AF=0.7799;EUR_AF=0.9821;SAS_AF=0.9755;AA=C|||;VT=SNP
2	146707467	rs187579178	C	A	100	PASS	AC=27;AF=0.00539137;AN=5008;NS=2504;DP=20952;EAS_AF=0;AMR_AF=0.0115;AFR_AF=0;EUR_AF=0.0179;SAS_AF=0.001;AA=C|||;VT=SNP
2	146707740	rs6736035	A	T	100	PASS	AC=1194;AF=0.238419;AN=5008;NS=2504;DP=20166;EAS_AF=0.2411;AMR_AF=0.2248;AFR_AF=0.2443;EUR_AF=0.2247;SAS_AF=0.2515;AA=A|||;VT=SNP
2	146707798	rs143730861	G	T	100	PASS	AC=56;AF=0.0111821;AN=5008;NS=2504;DP=21672;EAS_AF=0;AMR_AF=0.0331;AFR_AF=0.0023;EUR_AF=0.0268;SAS_AF=0.0031;AA=G|||;VT=SNP
2	146708258	rs2381864	A	G	100	PASS	AC=4560;AF=0.910543;AN=5008;NS=2504;DP=18668;EAS_AF=0.999;AMR_AF=0.964;AFR_AF=0.7337;EUR_AF=0.9742;SAS_AF=0.955;AA=G|||;VT=SNP
2	146708473	rs2381865	C	T	100	PASS	AC=1181;AF=0.235823;AN=5008;NS=2504;DP=20191;EAS_AF=0.0843;AMR_AF=0.2752;AFR_AF=0.2148;EUR_AF=0.3241;SAS_AF=0.3016;AA=C|||;VT=SNP
2	146709193	rs62170717	G	A	100	PASS	AC=1697;AF=0.338858;AN=5008;NS=2504;DP=19019;EAS_AF=0.5853;AMR_AF=0.3746;AFR_AF=0.0598;EUR_AF=0.4215;SAS_AF=0.3517;AA=G|||;VT=SNP
2	146709434	rs191122905	G	A	100	PASS	AC=20;AF=0.00399361;AN=5008;NS=2504;DP=15242;EAS_AF=0;AMR_AF=0.0058;AFR_AF=0;EUR_AF=0.0129;SAS_AF=0.0031;AA=G|||;VT=SNP
2	146710728	rs35363021	A	T	100	PASS	AC=244;AF=0.048722;AN=5008;NS=2504;DP=17993;EAS_AF=0.0556;AMR_AF=0.0922;AFR_AF=0.0015;EUR_AF=0.0258;SAS_AF=0.0982;AA=A|||;VT=SNP
2	146711312	rs73010208	C	T	100	PASS	AC=63;AF=0.0125799;AN=5008;NS=2504;DP=16451;EAS_AF=0.003;AMR_AF=0.0072;AFR_AF=0.0318;EUR_AF=0.0099;SAS_AF=0.0031;AA=C|||;VT=SNP
2	146711832	rs10928273	T	G	100	PASS	AC=3141;AF=0.627196;AN=5008;NS=2504;DP=16443;EAS_AF=0.7589;AMR_AF=0.7334;AFR_AF=0.3162;EUR_AF=0.7515;SAS_AF=0.7086;AA=T|||;VT=SNP
2	146712324	rs1817804	A	T	100	PASS	AC=4565;AF=0.911542;AN=5008;NS=2504;DP=18123;EAS_AF=1;AMR_AF=0.964;AFR_AF=0.7352;EUR_AF=0.9751;SAS_AF=0.956;AA=T|||;VT=SNP
2	146712374	rs1907446	T	C	100	PASS	AC=1182;AF=0.236022;AN=5008;NS=2504;DP=18301;EAS_AF=0.0833;AMR_AF=0.2738;AFR_AF=0.2163;EUR_AF=0.325;SAS_AF=0.3016;AA=T|||;VT=SNP
2	146712642	rs10928274	A	G	100	PASS	AC=4565;AF=0.911542;AN=5008;NS=2504;DP=18477;EAS_AF=1;AMR_AF=0.964;AFR_AF=0.7352;EUR_AF=0.9751;SAS_AF=0.956;AA=g|||;VT=SNP
2	146713026	rs13015725	A	G	100	PASS	AC=349;AF=0.0696885;AN=5008;NS=2504;DP=18994;EAS_AF=0.0556;AMR_AF=0.0994;AFR_AF=0.0726;EUR_AF=0.0278;SAS_AF=0.1022;AA=a|||;VT=SNP
2	146713307	rs1606807	G	A	100	PASS	AC=3137;AF=0.626398;AN=5008;NS=2504;DP=19924;EAS_AF=0.7589;AMR_AF=0.7334;AFR_AF=0.3162;EUR_AF=0.7505;SAS_AF=0.7055;AA=G|||;VT=SNP
2	146714745	rs4662443	C	T	100	PASS	AC=4422;AF=0.882987;AN=5008;NS=2504;DP=18005;EAS_AF=1;AMR_AF=0.9611;AFR_AF=0.6286;EUR_AF=0.9751;SAS_AF=0.956;AA=C|||;VT=SNP
2	146714747	rs531296412	A	C	100	PASS	AC=16;AF=0.00319489;AN=5008;NS=2504;DP=18023;EAS_AF=0;AMR_AF=0.0072;AFR_AF=0;EUR_AF=0.0089;SAS_AF=0.002;AA=A|||;VT=SNP
2	146715590	rs12617206	G	A	100	PASS	AC=4354;AF=0.869409;AN=5008;NS=2504;DP=17381;EAS_AF=1;AMR_AF=0.9582;AFR_AF=0.5794;EUR_AF=0.9742;SAS_AF=0.956;AA=G|||;VT=SNP
2	146715615	rs12617231	G	A	100	PASS	AC=614;AF=0.122604;AN=5008;NS=2504;DP=17095;EAS_AF=0.1825;AMR_AF=0.1009;AFR_AF=0.0121;EUR_AF=0.1968;SAS_AF=0.1493;AA=G|||;VT=SNP
2	146715742	rs12617212	C	A	100	PASS	AC=774;AF=0.154553;AN=5008;NS=2504;DP=16982;EAS_AF=0.1855;AMR_AF=0.1182;AFR_AF=0.121;EUR_AF=0.1978;SAS_AF=0.1493;AA=C|||;VT=SNP
2	146715809	rs76133601	G	A	100	PASS	AC=244;AF=0.048722;AN=5008;NS=2504;DP=15960;EAS_AF=0.0556;AMR_AF=0.0922;AFR_AF=0.0015;EUR_AF=0.0258;SAS_AF=0.0982;AA=G|||;VT=SNP
2	146717188	rs12994347	C	T	100	PASS	AC=244;AF=0.048722;AN=5008;NS=2504;DP=18359;EAS_AF=0.0556;AMR_AF=0.0922;AFR_AF=0.0015;EUR_AF=0.0258;SAS_AF=0.0982;AA=C|||;VT=SNP
2	146717451	rs148014333	G	A	100	PASS	AC=29;AF=0.00579073;AN=5008;NS=2504;DP=20314;EAS_AF=0;AMR_AF=0.0072;AFR_AF=0;EUR_AF=0.0209;SAS_AF=0.0031;AA=G|||;VT=SNP
2	146718078	rs193033942	G	A	100	PASS	AC=20;AF=0.00399361;AN=5008;NS=2504;DP=16016;EAS_AF=0;AMR_AF=0.0115;AFR_AF=0.0023;EUR_AF=0.0089;SAS_AF=0;AA=g|||;VT=SNP
2	146718119	rs6430112	A	G	100	PASS	AC=4563;AF=0.911142;AN=5008;NS=2504;DP=16827;EAS_AF=1;AMR_AF=0.964;AFR_AF=0.7337;EUR_AF=0.9751;SAS_AF=0.956;AA=a|||;VT=SNP
2	146718903	rs7607169	A	T	100	PASS	AC=4361;AF=0.870807;AN=5008;NS=2504;DP=20510;EAS_AF=1;AMR_AF=0.9582;AFR_AF=0.584;EUR_AF=0.9751;SAS_AF=0.956;AA=A|||;VT=SNP
2	146719084	rs113676863	G	A	100	PASS	AC=31;AF=0.0061901;AN=5008;NS=2504;DP=20222;EAS_AF=0.002;AMR_AF=0.0086;AFR_AF=0.003;EUR_AF=0.0159;SAS_AF=0.0031;AA=G|||;VT=SNP
2	146719577	rs56364424	G	A	100	PASS	AC=772;AF=0.154153;AN=5008;NS=2504;DP=19948;EAS_AF=0.1845;AMR_AF=0.1182;AFR_AF=0.121;EUR_AF=0.1978;SAS_AF=0.1483;AA=G|||;VT=SNP
2	146719809	rs2381866	T	C	100	PASS	AC=1702;AF=0.339856;AN=5008;NS=2504;DP=18017;EAS_AF=0.5853;AMR_AF=0.3761;AFR_AF=0.0598;EUR_AF=0.4215;SAS_AF=0.3558;AA=T|||;VT=SNP
2	146720171	rs1849891	T	G	100	PASS	AC=1243;AF=0.248203;AN=5008;NS=2504;DP=13077;EAS_AF=0.0883;AMR_AF=0.2767;AFR_AF=0.2534;EUR_AF=0.327;SAS_AF=0.3047;AA=T|||;VT=SNP
2	146720353	rs1515258	C	G	100	PASS	AC=4422;AF=0.882987;AN=5008;NS=2504;DP=12898;EAS_AF=1;AMR_AF=0.9611;AFR_AF=0.6286;EUR_AF=0.9751;SAS_AF=0.956;AA=G|||;VT=SNP
2	146721181	rs116773966	G	A	100	PASS	AC=20;AF=0.00399361;AN=5008;NS=2504;DP=16203;EAS_AF=0;AMR_AF=0.0043;AFR_AF=0.0008;EUR_AF=0.0139;SAS_AF=0.002;AA=G|||;VT=SNP
2	146722345	rs1996239	C	T	100	PASS	AC=4355;AF=0.869609;AN=5008;NS=2504;DP=17068;EAS_AF=1;AMR_AF=0.9582;AFR_AF=0.5802;EUR_AF=0.9742;SAS_AF=0.956;AA=C|||;VT=SNP
2	146722699	rs184520272	A	G	100	PASS	AC=26;AF=0.00519169;AN=5008;NS=2504;DP=14662;EAS_AF=0;AMR_AF=0.0086;AFR_AF=0.0008;EUR_AF=0.0159;SAS_AF=0.0031;AA=A|||;VT=SNP
2	146723218	rs12473574	G	C	100	PASS	AC=4422;AF=0.882987;AN=5008;NS=2504;DP=10880;EAS_AF=1;AMR_AF=0.9611;AFR_AF=0.6286;EUR_AF=0.9751;SAS_AF=0.956;AA=G|||;VT=SNP
2	146724120	rs1399675	C	T	100	PASS	AC=4355;AF=0.869609;AN=5008;NS=2504;DP=17653;EAS_AF=1;AMR_AF=0.9582;AFR_AF=0.5802;EUR_AF=0.9742;SAS_AF=0.956;AA=c|||;VT=SNP
2	146724866	rs62168169	A	T	100	PASS	AC=615;AF=0.122804;AN=5008;NS=2504;DP=17276;EAS_AF=0.1845;AMR_AF=0.1009;AFR_AF=0.0121;EUR_AF=0.1968;SAS_AF=0.1483;AA=A|||;VT=SNP
2	146725012	rs115173482	T	C	100	PASS	AC=11;AF=0.00219649;AN=5008;NS=2504;DP=19392;EAS_AF=0;AMR_AF=0.0029;AFR_AF=0;EUR_AF=0.0089;SAS_AF=0;AA=T|||;VT=SNP
2	146725200	rs1399674	C	T	100	PASS	AC=4416;AF=0.881789;AN=5008;NS=2504;DP=18408;EAS_AF=1;AMR_AF=0.9611;AFR_AF=0.6248;EUR_AF=0.9742;SAS_AF=0.956;AA=T|||;VT=SNP
2	146725217	rs2890820	C	A	100	PASS	AC=1702;AF=0.339856;AN=5008;NS=2504;DP=18319;EAS_AF=0.5853;AMR_AF=0.3775;AFR_AF=0.0598;EUR_AF=0.4215;SAS_AF=0.3548;AA=C|||;VT=SNP
2	146725682	rs1515244	C	A	100	PASS	AC=4355;AF=0.869609;AN=5008;NS=2504;DP=13175;EAS_AF=1;AMR_AF=0.9582;AFR_AF=0.5802;EUR_AF=0.9742;SAS_AF=0.956;AA=C|||;VT=SNP
2	146726535	rs55853372	T	C	100	PASS	AC=4658;AF=0.930112;AN=5008;NS=2504;DP=17279;EAS_AF=1;AMR_AF=0.9769;AFR_AF=0.7791;EUR_AF=0.9821;SAS_AF=0.9755;AA=C|||;VT=SNP
2	146727640	rs7608379	T	G	100	PASS	AC=4422;AF=0.882987;AN=5008;NS=2504;DP=17432;EAS_AF=1;AMR_AF=0.9611;AFR_AF=0.6286;EUR_AF=0.9751;SAS_AF=0.956;AA=G|||;VT=SNP
2	146728590	rs13035200	A	C	100	PASS	AC=4564;AF=0.911342;AN=5008;NS=2504;DP=16274;EAS_AF=1;AMR_AF=0.964;AFR_AF=0.7345;EUR_AF=0.9751;SAS_AF=0.956;AA=C|||;VT=SNP
2	146728995	rs1399677	T	C	100	PASS	AC=4353;AF=0.869209;AN=5008;NS=2504;DP=11911;EAS_AF=1;AMR_AF=0.9582;AFR_AF=0.5787;EUR_AF=0.9742;SAS_AF=0.956;AA=T|||;VT=SNP
2	146729602	rs12992475	A	G	100	PASS	AC=95;AF=0.0189696;AN=5008;NS=2504;DP=13500;EAS_AF=0.001;AMR_AF=0.0173;AFR_AF=0.0008;EUR_AF=0.0219;SAS_AF=0.0603;AA=A|||;VT=SNP
2	146729909	rs12612333	G	A	100	PASS	AC=829;AF=0.165535;AN=5008;NS=2504;DP=11536;EAS_AF=0.1845;AMR_AF=0.1225;AFR_AF=0.1604;EUR_AF=0.1988;SAS_AF=0.1493;AA=G|||;VT=SNP
2	146729992	rs2201051	G	A	100	PASS	AC=1676;AF=0.334665;AN=5008;NS=2504;DP=10507;EAS_AF=0.5813;AMR_AF=0.3761;AFR_AF=0.0431;EUR_AF=0.4215;SAS_AF=0.3558;AA=G|||;VT=SNP
2	146730330	rs1399676	A	G	100	PASS	AC=4422;AF=0.882987;AN=5008;NS=2504;DP=13153;EAS_AF=1;AMR_AF=0.9611;AFR_AF=0.6286;EUR_AF=0.9751;SAS_AF=0.956;AA=A|||;VT=SNP
2	146730658	rs114064845	C	T	100	PASS	AC=38;AF=0.00758786;AN=5008;NS=2504;DP=17977;EAS_AF=0;AMR_AF=0.013;AFR_AF=0.0008;EUR_AF=0.0229;SAS_AF=0.0051;AA=C|||;VT=SNP
2	146731250	rs114063764	G	A	100	PASS	AC=41;AF=0.0081869;AN=5008;NS=2504;DP=16669;EAS_AF=0;AMR_AF=0.0086;AFR_AF=0.0015;EUR_AF=0.0308;SAS_AF=0.002;AA=G|||;VT=SNP
2	146731777	rs4662446	C	A	100	PASS	AC=4562;AF=0.910942;AN=5008;NS=2504;DP=14712;EAS_AF=1;AMR_AF=0.964;AFR_AF=0.7337;EUR_AF=0.9742;SAS_AF=0.956;AA=N|||;VT=SNP
2	146732708	rs9646683	G	A	100	PASS	AC=1180;AF=0.235623;AN=5008;NS=2504;DP=15172;EAS_AF=0.0853;AMR_AF=0.2709;AFR_AF=0.2141;EUR_AF=0.3241;SAS_AF=0.3037;AA=G|||;VT=SNP
2	146733326	rs1515240	C	T	100	PASS	AC=4562;AF=0.910942;AN=5008;NS=2504;DP=14724;EAS_AF=1;AMR_AF=0.964;AFR_AF=0.7337;EUR_AF=0.9742;SAS_AF=0.956;AA=T|||;VT=SNP
2	146733428	rs17412589	G	A	100	PASS	AC=12;AF=0.00239617;AN=5008;NS=2504;DP=16286;EAS_AF=0;AMR_AF=0.0014;AFR_AF=0;EUR_AF=0.0099;SAS_AF=0.001;AA=G|||;VT=SNP
2	146733999	rs146874695	T	C	100	PASS	AC=44;AF=0.00878594;AN=5008;NS=2504;DP=16756;EAS_AF=0;AMR_AF=0.0058;AFR_AF=0;EUR_AF=0.0169;SAS_AF=0.0235;AA=T|||;VT=SNP
2	146736345	rs10173102	G	A	100	PASS	AC=1233;AF=0.246206;AN=5008;NS=2504;DP=10937;EAS_AF=0.2411;AMR_AF=0.2291;AFR_AF=0.2738;EUR_AF=0.2247;SAS_AF=0.2485;AA=G|||;VT=SNP
2	146737198	rs16825854	G	T	100	PASS	AC=699;AF=0.139577;AN=5008;NS=2504;DP=17999;EAS_AF=0.1736;AMR_AF=0.0793;AFR_AF=0.1566;EUR_AF=0.1223;SAS_AF=0.1421;AA=G|||;VT=SNP
2	146739094	rs35768585	C	T	100	PASS	AC=235;AF=0.0469249;AN=5008;NS=2504;DP=14007;EAS_AF=0.0536;AMR_AF=0.0937;AFR_AF=0.0023;EUR_AF=0.0229;SAS_AF=0.092;AA=C|||;VT=SNP
2	146739138	rs7579963	T	C	100	PASS	AC=4616;AF=0.921725;AN=5008;NS=2504;DP=14896;EAS_AF=1;AMR_AF=0.9712;AFR_AF=0.7481;EUR_AF=0.9821;SAS_AF=0.9785;AA=C|||;VT=SNP
2	146739601	rs58044807	C	A	100	PASS	AC=810;AF=0.161741;AN=5008;NS=2504;DP=10776;EAS_AF=0.1766;AMR_AF=0.0836;AFR_AF=0.2617;EUR_AF=0.1044;SAS_AF=0.1258;AA=C|||;VT=SNP
2	146739620	rs11902559	A	C	100	PASS	AC=939;AF=0.1875;AN=5008;NS=2504;DP=10719;EAS_AF=0.1766;AMR_AF=0.0908;AFR_AF=0.3555;EUR_AF=0.1044;SAS_AF=0.1258;AA=C|||;VT=SNP
2	146739993	rs62168172	T	C	100	PASS	AC=940;AF=0.1877;AN=5008;NS=2504;DP=11596;EAS_AF=0.1766;AMR_AF=0.0922;AFR_AF=0.3555;EUR_AF=0.1044;SAS_AF=0.1258;AA=C|||;VT=SNP
2	146740288	rs115573521	A	T	100	PASS	AC=31;AF=0.0061901;AN=5008;NS=2504;DP=14201;EAS_AF=0;AMR_AF=0.0115;AFR_AF=0;EUR_AF=0.0219;SAS_AF=0.001;AA=A|||;VT=SNP
2	146740566	rs78467347	T	G	100	PASS	AC=713;AF=0.142372;AN=5008;NS=2504;DP=14175;EAS_AF=0.1766;AMR_AF=0.0793;AFR_AF=0.1906;EUR_AF=0.1044;SAS_AF=0.1258;AA=T|||;VT=SNP
2	146740793	rs1515241	C	T	100	PASS	AC=3437;AF=0.686302;AN=5008;NS=2504;DP=14453;EAS_AF=0.8234;AMR_AF=0.8631;AFR_AF=0.2602;EUR_AF=0.8539;SAS_AF=0.8231;AA=C|||;VT=SNP
2	146741464	rs34587339	G	T	100	PASS	AC=341;AF=0.0680911;AN=5008;NS=2504;DP=15870;EAS_AF=0.0565;AMR_AF=0.1095;AFR_AF=0.0393;EUR_AF=0.0586;SAS_AF=0.0992;AA=G|||;VT=SNP
2	146742030	rs16825861	G	A	100	PASS	AC=1372;AF=0.273962;AN=5008;NS=2504;DP=15031;EAS_AF=0.1667;AMR_AF=0.3761;AFR_AF=0.1611;EUR_AF=0.3777;SAS_AF=0.3579;AA=G|||;VT=SNP
2	146742160	rs143905394	C	A	100	PASS	AC=41;AF=0.0081869;AN=5008;NS=2504;DP=15821;EAS_AF=0;AMR_AF=0.0058;AFR_AF=0;EUR_AF=0.0169;SAS_AF=0.0204;AA=C|||;VT=SNP
2	146742172	rs17490854	A	C	100	PASS	AC=339;AF=0.0676917;AN=5008;NS=2504;DP=15742;EAS_AF=0.001;AMR_AF=0.0793;AFR_AF=0.0068;EUR_AF=0.1839;SAS_AF=0.091;AA=A|||;VT=SNP
2	146742384	rs16825866	C	A	100	PASS	AC=122;AF=0.024361;AN=5008;NS=2504;DP=16626;EAS_AF=0;AMR_AF=0.0144;AFR_AF=0.0446;EUR_AF=0.0239;SAS_AF=0.0297;AA=C|||;VT=SNP
2	146742600	rs34053477	G	A	100	PASS	AC=1371;AF=0.273762;AN=5008;NS=2504;DP=16185;EAS_AF=0.1667;AMR_AF=0.3761;AFR_AF=0.1604;EUR_AF=0.3777;SAS_AF=0.3579;AA=G|||;VT=SNP
2	146742779	rs13010057	C	T	100	PASS	AC=340;AF=0.0678914;AN=5008;NS=2504;DP=15779;EAS_AF=0.0565;AMR_AF=0.1095;AFR_AF=0.0393;EUR_AF=0.0586;SAS_AF=0.0982;AA=C|||;VT=SNP
2	146742850	rs35568691	A	G	100	PASS	AC=341;AF=0.0680911;AN=5008;NS=2504;DP=12958;EAS_AF=0.0575;AMR_AF=0.1095;AFR_AF=0.0393;EUR_AF=0.0586;SAS_AF=0.0982;AA=A|||;VT=SNP
2	146743594	rs34268363	C	T	100	PASS	AC=356;AF=0.0710863;AN=5008;NS=2504;DP=17741;EAS_AF=0.0575;AMR_AF=0.1124;AFR_AF=0.0492;EUR_AF=0.0586;SAS_AF=0.0982;AA=C|||;VT=SNP
2	146743671	rs17412644	A	G	100	PASS	AC=12;AF=0.00239617;AN=5008;NS=2504;DP=17783;EAS_AF=0;AMR_AF=0.0014;AFR_AF=0;EUR_AF=0.0099;SAS_AF=0.001;AA=A|||;VT=SNP
2	146743862	rs139717153	T	C	100	PASS	AC=37;AF=0.00738818;AN=5008;NS=2504;DP=18729;EAS_AF=0;AMR_AF=0.0101;AFR_AF=0.0008;EUR_AF=0.0268;SAS_AF=0.002;AA=T|||;VT=SNP
2	146744850	rs16825874	G	A	100	PASS	AC=801;AF=0.159944;AN=5008;NS=2504;DP=15206;EAS_AF=0.1766;AMR_AF=0.0821;AFR_AF=0.2557;EUR_AF=0.1044;SAS_AF=0.1258;AA=G|||;VT=SNP
2	146744874	rs116267232	A	G	100	PASS	AC=235;AF=0.0469249;AN=5008;NS=2504;DP=15085;EAS_AF=0;AMR_AF=0.1124;AFR_AF=0.003;EUR_AF=0.0865;SAS_AF=0.0675;AA=A|||;VT=SNP
2	146744884	rs7565581	C	T	100	PASS	AC=4490;AF=0.896565;AN=5008;NS=2504;DP=15221;EAS_AF=1;AMR_AF=0.9568;AFR_AF=0.7005;EUR_AF=0.9583;SAS_AF=0.9489;AA=T|||;VT=SNP
2	146744889	rs7579656	T	C	100	PASS	AC=4490;AF=0.896565;AN=5008;NS=2504;DP=15081;EAS_AF=1;AMR_AF=0.9568;AFR_AF=0.7005;EUR_AF=0.9583;SAS_AF=0.9489;AA=C|||;VT=SNP
2	146746656	rs79537225	A	G	100	PASS	AC=93;AF=0.0185703;AN=5008;NS=2504;DP=16426;EAS_AF=0;AMR_AF=0.0403;AFR_AF=0.0023;EUR_AF=0.0586;SAS_AF=0.0031;AA=A|||;VT=SNP
2	146747032	rs111972749	G	A	100	PASS	AC=101;AF=0.0201677;AN=5008;NS=2504;DP=15132;EAS_AF=0.003;AMR_AF=0.0159;AFR_AF=0.0325;EUR_AF=0.0358;SAS_AF=0.0082;AA=g|||;VT=SNP
2	146747301	rs1515242	T	C	100	PASS	AC=712;AF=0.142173;AN=5008;NS=2504;DP=14646;EAS_AF=0.1766;AMR_AF=0.0793;AFR_AF=0.1899;EUR_AF=0.1044;SAS_AF=0.1258;AA=T|||;VT=SNP
2	146747853	rs62168173	C	T	100	PASS	AC=918;AF=0.183307;AN=5008;NS=2504;DP=18954;EAS_AF=0.1766;AMR_AF=0.0922;AFR_AF=0.3389;EUR_AF=0.1044;SAS_AF=0.1258;AA=C|||;VT=SNP
2	146747961	rs9789624	C	T	100	PASS	AC=4489;AF=0.896366;AN=5008;NS=2504;DP=16960;EAS_AF=1;AMR_AF=0.9553;AFR_AF=0.7005;EUR_AF=0.9583;SAS_AF=0.9489;AA=T|||;VT=SNP
2	146747984	rs9789625	C	T	100	PASS	AC=4490;AF=0.896565;AN=5008;NS=2504;DP=17033;EAS_AF=1;AMR_AF=0.9568;AFR_AF=0.7005;EUR_AF=0.9583;SAS_AF=0.9489;AA=T|||;VT=SNP
2	146748264	rs16825883	A	G	100	PASS	AC=712;AF=0.142173;AN=5008;NS=2504;DP=13341;EAS_AF=0.1766;AMR_AF=0.0793;AFR_AF=0.1899;EUR_AF=0.1044;SAS_AF=0.1258;AA=A|||;VT=SNP
2	146748800	rs6730880	G	A	100	PASS	AC=712;AF=0.142173;AN=5008;NS=2504;DP=14753;EAS_AF=0.1766;AMR_AF=0.0793;AFR_AF=0.1899;EUR_AF=0.1044;SAS_AF=0.1258;AA=G|||;VT=SNP
2	146748931	rs115071378	A	G	100	PASS	AC=41;AF=0.0081869;AN=5008;NS=2504;DP=15501;EAS_AF=0;AMR_AF=0.0058;AFR_AF=0;EUR_AF=0.0169;SAS_AF=0.0204;AA=A|||;VT=SNP
2	146748986	rs79883621	T	C	100	PASS	AC=292;AF=0.0583067;AN=5008;NS=2504;DP=14428;EAS_AF=0.0754;AMR_AF=0.1239;AFR_AF=0.0038;EUR_AF=0.0775;SAS_AF=0.0481;AA=T|||;VT=SNP
2	146749128	rs1515243	T	A	100	PASS	AC=4490;AF=0.896565;AN=5008;NS=2504;DP=11402;EAS_AF=1;AMR_AF=0.9568;AFR_AF=0.7005;EUR_AF=0.9583;SAS_AF=0.9489;AA=A|||;VT=SNP
2	146750833	rs62168174	A	G	100	PASS	AC=938;AF=0.1873;AN=5008;NS=2504;DP=16601;EAS_AF=0.1766;AMR_AF=0.0922;AFR_AF=0.354;EUR_AF=0.1044;SAS_AF=0.1258;AA=A|||;VT=SNP
2	146751101	rs9808567	A	T	100	PASS	AC=357;AF=0.0712859;AN=5008;NS=2504;DP=8718;EAS_AF=0.0565;AMR_AF=0.1124;AFR_AF=0.0492;EUR_AF=0.0586;SAS_AF=0.1002;AA=A|||;VT=SNP
2	146752161	rs2130858	C	T	100	PASS	AC=3097;AF=0.618411;AN=5008;NS=2504;DP=14990;EAS_AF=0.7659;AMR_AF=0.7536;AFR_AF=0.2216;EUR_AF=0.7952;SAS_AF=0.7249;AA=C|||;VT=SNP
2	146753902	rs13026986	T	G	100	PASS	AC=1371;AF=0.273762;AN=5008;NS=2504;DP=11400;EAS_AF=0.1657;AMR_AF=0.3775;AFR_AF=0.1611;EUR_AF=0.3767;SAS_AF=0.3579;AA=T|||;VT=SNP
2	146754303	rs34413329	C	T	100	PASS	AC=341;AF=0.0680911;AN=5008;NS=2504;DP=14282;EAS_AF=0.0575;AMR_AF=0.1095;AFR_AF=0.0393;EUR_AF=0.0586;SAS_AF=0.0982;AA=C|||;VT=SNP
2	146754652	rs1586750	G	A	100	PASS	AC=4490;AF=0.896565;AN=5008;NS=2504;DP=15553;EAS_AF=1;AMR_AF=0.9568;AFR_AF=0.7005;EUR_AF=0.9583;SAS_AF=0.9489;AA=A|||;VT=SNP
2	146755187	rs115938910	C	T	100	PASS	AC=41;AF=0.0081869;AN=5008;NS=2504;DP=11678;EAS_AF=0;AMR_AF=0.0058;AFR_AF=0;EUR_AF=0.0169;SAS_AF=0.0204;AA=C|||;VT=SNP
2	146756100	rs9967870	G	A	100	PASS	AC=4490;AF=0.896565;AN=5008;NS=2504;DP=18664;EAS_AF=1;AMR_AF=0.9568;AFR_AF=0.7005;EUR_AF=0.9583;SAS_AF=0.9489;AA=A|||;VT=SNP
2	146756417	rs34355329	C	T	100	PASS	AC=3097;AF=0.618411;AN=5008;NS=2504;DP=17981;EAS_AF=0.7649;AMR_AF=0.7536;AFR_AF=0.2224;EUR_AF=0.7952;SAS_AF=0.7249;AA=C|||;VT=SNP
2	146756443	rs115896612	A	C	100	PASS	AC=121;AF=0.0241613;AN=5008;NS=2504;DP=18321;EAS_AF=0;AMR_AF=0.0144;AFR_AF=0.0439;EUR_AF=0.0239;SAS_AF=0.0297;AA=A|||;VT=SNP
2	146757677	rs62168175	A	G	100	PASS	AC=920;AF=0.183706;AN=5008;NS=2504;DP=19988;EAS_AF=0.1776;AMR_AF=0.0893;AFR_AF=0.3411;EUR_AF=0.1044;SAS_AF=0.1258;AA=a|||;VT=SNP
2	146758685	rs1606806	C	T	100	PASS	AC=1373;AF=0.274161;AN=5008;NS=2504;DP=17352;EAS_AF=0.1667;AMR_AF=0.3775;AFR_AF=0.1611;EUR_AF=0.3777;SAS_AF=0.3579;AA=C|||;VT=SNP
2	146758810	rs13433004	G	A	100	PASS	AC=341;AF=0.0680911;AN=5008;NS=2504;DP=15698;EAS_AF=0.0575;AMR_AF=0.1095;AFR_AF=0.0393;EUR_AF=0.0586;SAS_AF=0.0982;AA=G|||;VT=SNP
2	146758910	rs190579613	T	C	100	PASS	AC=28;AF=0.00559105;AN=5008;NS=2504;DP=16174;EAS_AF=0;AMR_AF=0.0159;AFR_AF=0.0068;EUR_AF=0.007;SAS_AF=0.001;AA=T|||;VT=SNP
2	146759084	rs2381867	C	T	100	PASS	AC=3454;AF=0.689696;AN=5008;NS=2504;DP=17704;EAS_AF=0.8224;AMR_AF=0.866;AFR_AF=0.2723;EUR_AF=0.8539;SAS_AF=0.8231;AA=C|||;VT=SNP
2	146759086	rs13384828	G	T	100	PASS	AC=341;AF=0.0680911;AN=5008;NS=2504;DP=17677;EAS_AF=0.0575;AMR_AF=0.1095;AFR_AF=0.0393;EUR_AF=0.0586;SAS_AF=0.0982;AA=G|||;VT=SNP
2	146759190	rs11674960	G	T	100	PASS	AC=1666;AF=0.332668;AN=5008;NS=2504;DP=17907;EAS_AF=0.5962;AMR_AF=0.3732;AFR_AF=0.025;EUR_AF=0.4175;SAS_AF=0.3609;AA=G|||;VT=SNP
2	146759277	rs114557040	G	A	100	PASS	AC=32;AF=0.00638978;AN=5008;NS=2504;DP=17897;EAS_AF=0;AMR_AF=0.0072;AFR_AF=0;EUR_AF=0.0229;SAS_AF=0.0041;AA=G|||;VT=SNP
2	146759840	rs7602000	G	T	100	PASS	AC=1713;AF=0.342053;AN=5008;NS=2504;DP=18183;EAS_AF=0.5962;AMR_AF=0.3761;AFR_AF=0.0582;EUR_AF=0.4185;SAS_AF=0.3609;AA=G|||;VT=SNP
2	146760120	rs62168176	G	A	100	PASS	AC=716;AF=0.142971;AN=5008;NS=2504;DP=17343;EAS_AF=0.1776;AMR_AF=0.0793;AFR_AF=0.1921;EUR_AF=0.1044;SAS_AF=0.1258;AA=g|||;VT=SNP
2	146760129	rs59432889	C	T	100	PASS	AC=922;AF=0.184105;AN=5008;NS=2504;DP=17192;EAS_AF=0.1776;AMR_AF=0.0893;AFR_AF=0.3427;EUR_AF=0.1044;SAS_AF=0.1258;AA=T|||;VT=SNP
2	146760709	rs13026015	T	G	100	PASS	AC=24;AF=0.00479233;AN=5008;NS=2504;DP=17022;EAS_AF=0;AMR_AF=0.0086;AFR_AF=0.0008;EUR_AF=0.0169;SAS_AF=0;AA=T|||;VT=SNP
2	146761150	rs62168178	T	C	100	PASS	AC=898;AF=0.179313;AN=5008;NS=2504;DP=19410;EAS_AF=0.1558;AMR_AF=0.0893;AFR_AF=0.3411;EUR_AF=0.1044;SAS_AF=0.1258;AA=T|||;VT=SNP
2	146761277	rs78849214	C	A	100	PASS	AC=58;AF=0.0115815;AN=5008;NS=2504;DP=19922;EAS_AF=0;AMR_AF=0.0159;AFR_AF=0.0045;EUR_AF=0.0368;SAS_AF=0.0041;AA=C|||;VT=SNP
2	146762495	rs34474599	G	C	100	PASS	AC=340;AF=0.0678914;AN=5008;NS=2504;DP=13424;EAS_AF=0.0575;AMR_AF=0.1095;AFR_AF=0.0393;EUR_AF=0.0586;SAS_AF=0.0971;AA=g|||;VT=SNP
2	146762576	rs1515232	T	C	100	PASS	AC=1688;AF=0.337061;AN=5008;NS=2504;DP=12301;EAS_AF=0.6181;AMR_AF=0.3732;AFR_AF=0.025;EUR_AF=0.4175;SAS_AF=0.3609;AA=T|||;VT=SNP
2	146763363	rs4144838	T	A	100	PASS	AC=4512;AF=0.900958;AN=5008;NS=2504;DP=14263;EAS_AF=1;AMR_AF=0.9568;AFR_AF=0.7171;EUR_AF=0.9583;SAS_AF=0.9489;AA=A|||;VT=SNP
2	146764531	rs16825902	G	A	100	PASS	AC=693;AF=0.138379;AN=5008;NS=2504;DP=15021;EAS_AF=0.1567;AMR_AF=0.0793;AFR_AF=0.1906;EUR_AF=0.1044;SAS_AF=0.1258;AA=G|||;VT=SNP
2	146765150	rs13022804	T	G	100	PASS	AC=3116;AF=0.622204;AN=5008;NS=2504;DP=14873;EAS_AF=0.7857;AMR_AF=0.7536;AFR_AF=0.2209;EUR_AF=0.7952;SAS_AF=0.7249;AA=T|||;VT=SNP
2	146765859	rs1399667	G	C	100	PASS	AC=4491;AF=0.896765;AN=5008;NS=2504;DP=20740;EAS_AF=1;AMR_AF=0.9568;AFR_AF=0.7005;EUR_AF=0.9583;SAS_AF=0.9499;AA=C|||;VT=SNP
2	146767267	rs7584807	A	C	100	PASS	AC=4490;AF=0.896565;AN=5008;NS=2504;DP=17412;EAS_AF=1;AMR_AF=0.9568;AFR_AF=0.7005;EUR_AF=0.9583;SAS_AF=0.9489;AA=C|||;VT=SNP
2	146767752	rs13012335	G	A	100	PASS	AC=3476;AF=0.694089;AN=5008;NS=2504;DP=15154;EAS_AF=0.8442;AMR_AF=0.866;AFR_AF=0.2723;EUR_AF=0.8539;SAS_AF=0.8231;AA=g|||;VT=SNP
2	146768217	rs16825912	G	A	100	PASS	AC=898;AF=0.179313;AN=5008;NS=2504;DP=17413;EAS_AF=0.1558;AMR_AF=0.0893;AFR_AF=0.3411;EUR_AF=0.1044;SAS_AF=0.1258;AA=A|||;VT=SNP
2	146768842	rs16825916	A	G	100	PASS	AC=1374;AF=0.274361;AN=5008;NS=2504;DP=18660;EAS_AF=0.1667;AMR_AF=0.3775;AFR_AF=0.1611;EUR_AF=0.3777;SAS_AF=0.3589;AA=A|||;VT=SNP
2	146769040	rs111380244	C	T	100	PASS	AC=86;AF=0.0171725;AN=5008;NS=2504;DP=15720;EAS_AF=0;AMR_AF=0.0187;AFR_AF=0.0015;EUR_AF=0.0348;SAS_AF=0.0368;AA=C|||;VT=SNP
2	146769095	rs62168192	A	G	100	PASS	AC=781;AF=0.15595;AN=5008;NS=2504;DP=15817;EAS_AF=0.1558;AMR_AF=0.0836;AFR_AF=0.2557;EUR_AF=0.1044;SAS_AF=0.1258;AA=A|||;VT=SNP
2	146770700	rs141878347	C	T	100	PASS	AC=22;AF=0.00439297;AN=5008;NS=2504;DP=14805;EAS_AF=0;AMR_AF=0.0029;AFR_AF=0.0015;EUR_AF=0.0179;SAS_AF=0;AA=C|||;VT=SNP
2	146772505	rs16825922	C	T	100	PASS	AC=690;AF=0.13778;AN=5008;NS=2504;DP=18221;EAS_AF=0.1548;AMR_AF=0.0793;AFR_AF=0.1899;EUR_AF=0.1014;SAS_AF=0.1288;AA=C|||;VT=SNP
2	146773065	rs6706487	G	A	100	PASS	AC=3519;AF=0.702676;AN=5008;NS=2504;DP=17433;EAS_AF=0.8452;AMR_AF=0.8689;AFR_AF=0.2935;EUR_AF=0.8658;SAS_AF=0.8231;AA=G|||;VT=SNP
2	146773465	rs114102875	G	A	100	PASS	AC=37;AF=0.00738818;AN=5008;NS=2504;DP=18525;EAS_AF=0;AMR_AF=0.013;AFR_AF=0.0008;EUR_AF=0.0209;SAS_AF=0.0061;AA=G|||;VT=SNP
2	146773870	rs12618750	T	C	100	PASS	AC=753;AF=0.150359;AN=5008;NS=2504;DP=13274;EAS_AF=0.1548;AMR_AF=0.0836;AFR_AF=0.2375;EUR_AF=0.1014;SAS_AF=0.1258;AA=T|||;VT=SNP
2	146773948	rs17412774	A	C	100	PASS	AC=1705;AF=0.340455;AN=5008;NS=2504;DP=12821;EAS_AF=0.631;AMR_AF=0.3746;AFR_AF=0.025;EUR_AF=0.4225;SAS_AF=0.3589;AA=A|||;VT=SNP
2	146774181	rs12619396	T	C	100	PASS	AC=778;AF=0.155351;AN=5008;NS=2504;DP=9172;EAS_AF=0.1548;AMR_AF=0.085;AFR_AF=0.2557;EUR_AF=0.1014;SAS_AF=0.1258;AA=T|||;VT=SNP
2	146774636	rs6714304	G	A	100	PASS	AC=4504;AF=0.899361;AN=5008;NS=2504;DP=12394;EAS_AF=0.999;AMR_AF=0.9597;AFR_AF=0.7042;EUR_AF=0.9662;SAS_AF=0.9489;AA=A|||;VT=SNP
2	146774885	rs72853046	G	C	100	PASS	AC=665;AF=0.132788;AN=5008;NS=2504;DP=16421;EAS_AF=0.0546;AMR_AF=0.2089;AFR_AF=0.0303;EUR_AF=0.2207;SAS_AF=0.2076;AA=G|||;VT=SNP
2	146775353	rs13404625	G	A	100	PASS	AC=333;AF=0.0664936;AN=5008;NS=2504;DP=18999;EAS_AF=0.0407;AMR_AF=0.1081;AFR_AF=0.0416;EUR_AF=0.0656;SAS_AF=0.0982;AA=G|||;VT=SNP
2	146775500	rs6718009	C	A	100	PASS	AC=687;AF=0.137181;AN=5008;NS=2504;DP=17994;EAS_AF=0.1548;AMR_AF=0.0793;AFR_AF=0.1899;EUR_AF=0.1014;SAS_AF=0.1258;AA=C|||;VT=SNP
2	146775924	rs1022310	T	A	100	PASS	AC=4506;AF=0.89976;AN=5008;NS=2504;DP=18897;EAS_AF=1;AMR_AF=0.9597;AFR_AF=0.7042;EUR_AF=0.9672;SAS_AF=0.9489;AA=A|||;VT=SNP
2	146776278	rs139205519	T	C	100	PASS	AC=31;AF=0.0061901;AN=5008;NS=2504;DP=15878;EAS_AF=0;AMR_AF=0.0029;AFR_AF=0;EUR_AF=0.0099;SAS_AF=0.0194;AA=T|||;VT=SNP
2	146776574	rs62168195	T	C	100	PASS	AC=753;AF=0.150359;AN=5008;NS=2504;DP=15560;EAS_AF=0.1548;AMR_AF=0.0836;AFR_AF=0.2375;EUR_AF=0.1014;SAS_AF=0.1258;AA=T|||;VT=SNP
2	146776699	rs16825929	A	G	100	PASS	AC=753;AF=0.150359;AN=5008;NS=2504;DP=14447;EAS_AF=0.1548;AMR_AF=0.0836;AFR_AF=0.2375;EUR_AF=0.1014;SAS_AF=0.1258;AA=A|||;VT=SNP
2	146776933	rs6430114	T	A	100	PASS	AC=4505;AF=0.899561;AN=5008;NS=2504;DP=11605;EAS_AF=1;AMR_AF=0.9597;AFR_AF=0.7035;EUR_AF=0.9672;SAS_AF=0.9489;AA=T|||;VT=SNP
2	146778366	rs78048266	G	T	100	PASS	AC=22;AF=0.00439297;AN=5008;NS=2504;DP=17988;EAS_AF=0;AMR_AF=0.0029;AFR_AF=0;EUR_AF=0.0169;SAS_AF=0.0031;AA=G|||;VT=SNP
2	146778612	rs150422203	A	G	100	PASS	AC=30;AF=0.00599042;AN=5008;NS=2504;DP=15222;EAS_AF=0;AMR_AF=0.0115;AFR_AF=0.003;EUR_AF=0.0159;SAS_AF=0.002;AA=A|||;VT=SNP
2	146778630	rs13415561	C	T	100	PASS	AC=332;AF=0.0662939;AN=5008;NS=2504;DP=15410;EAS_AF=0.0407;AMR_AF=0.1081;AFR_AF=0.0416;EUR_AF=0.0646;SAS_AF=0.0982;AA=C|||;VT=SNP
2	146779043	rs12479100	T	C	100	PASS	AC=300;AF=0.0599042;AN=5008;NS=2504;DP=16181;EAS_AF=0.0813;AMR_AF=0.1268;AFR_AF=0.0038;EUR_AF=0.0765;SAS_AF=0.0491;AA=T|||;VT=SNP
2	146779243	rs1515252	G	A	100	PASS	AC=1398;AF=0.279153;AN=5008;NS=2504;DP=17196;EAS_AF=0.1696;AMR_AF=0.3818;AFR_AF=0.1755;EUR_AF=0.3757;SAS_AF=0.3599;AA=G|||;VT=SNP
2	146779528	rs2035786	C	T	100	PASS	AC=3492;AF=0.697284;AN=5008;NS=2504;DP=18398;EAS_AF=0.8433;AMR_AF=0.8674;AFR_AF=0.2874;EUR_AF=0.8549;SAS_AF=0.818;AA=C|||;VT=SNP
2	146779690	rs2035787	C	T	100	PASS	AC=4512;AF=0.900958;AN=5008;NS=2504;DP=18749;EAS_AF=1;AMR_AF=0.9597;AFR_AF=0.7095;EUR_AF=0.9662;SAS_AF=0.9489;AA=T|||;VT=SNP
2	146779737	rs13419312	C	T	100	PASS	AC=217;AF=0.0433307;AN=5008;NS=2504;DP=19397;EAS_AF=0.0377;AMR_AF=0.0922;AFR_AF=0.0023;EUR_AF=0.0229;SAS_AF=0.091;AA=C|||;VT=SNP
2	146780097	rs12621515	C	A	100	PASS	AC=771;AF=0.153954;AN=5008;NS=2504;DP=18476;EAS_AF=0.1558;AMR_AF=0.0865;AFR_AF=0.2383;EUR_AF=0.1093;SAS_AF=0.1319;AA=C|||;VT=SNP
2	146780768	rs1515253	C	T	100	PASS	AC=4534;AF=0.905351;AN=5008;NS=2504;DP=16772;EAS_AF=1;AMR_AF=0.9625;AFR_AF=0.705;EUR_AF=0.9751;SAS_AF=0.9663;AA=T|||;VT=SNP
2	146780821	rs1515254	G	C	100	PASS	AC=4522;AF=0.902955;AN=5008;NS=2504;DP=16935;EAS_AF=1;AMR_AF=0.9597;AFR_AF=0.708;EUR_AF=0.9692;SAS_AF=0.9581;AA=C|||;VT=SNP
2	146783343	rs7578813	C	T	100	PASS	AC=738;AF=0.147364;AN=5008;NS=2504;DP=15691;EAS_AF=0.1558;AMR_AF=0.085;AFR_AF=0.2163;EUR_AF=0.1093;SAS_AF=0.1288;AA=C|||;VT=SNP
2	146784043	rs77872370	T	A	100	PASS	AC=35;AF=0.00698882;AN=5008;NS=2504;DP=15967;EAS_AF=0;AMR_AF=0.0014;AFR_AF=0;EUR_AF=0.0139;SAS_AF=0.0204;AA=T|||;VT=SNP
2	146785098	rs12691725	T	C	100	PASS	AC=4470;AF=0.892572;AN=5008;NS=2504;DP=17332;EAS_AF=1;AMR_AF=0.9582;AFR_AF=0.6785;EUR_AF=0.9672;SAS_AF=0.9479;AA=C|||;VT=SNP
2	146785228	rs13013359	C	T	100	PASS	AC=4036;AF=0.805911;AN=5008;NS=2504;DP=17253;EAS_AF=0.9573;AMR_AF=0.8401;AFR_AF=0.5696;EUR_AF=0.9016;SAS_AF=0.8466;AA=C|||;VT=SNP
2	146785231	rs72853064	T	A	100	PASS	AC=24;AF=0.00479233;AN=5008;NS=2504;DP=17261;EAS_AF=0;AMR_AF=0.0029;AFR_AF=0.0008;EUR_AF=0.0209;SAS_AF=0;AA=T|||;VT=SNP
2	146785403	rs10928276	A	T	100	PASS	AC=1729;AF=0.345248;AN=5008;NS=2504;DP=17940;EAS_AF=0.6389;AMR_AF=0.3847;AFR_AF=0.0272;EUR_AF=0.4245;SAS_AF=0.363;AA=A|||;VT=SNP
2	146786266	rs68133316	C	T	100	PASS	AC=342;AF=0.0682907;AN=5008;NS=2504;DP=15398;EAS_AF=0.0427;AMR_AF=0.1138;AFR_AF=0.0408;EUR_AF=0.0656;SAS_AF=0.1022;AA=C|||;VT=SNP
2	146786269	rs112819777	A	G	100	PASS	AC=26;AF=0.00519169;AN=5008;NS=2504;DP=15302;EAS_AF=0;AMR_AF=0.0072;AFR_AF=0.0015;EUR_AF=0.0089;SAS_AF=0.0102;AA=A|||;VT=SNP
2	146787725	rs76189840	A	G	100	PASS	AC=800;AF=0.159744;AN=5008;NS=2504;DP=12750;EAS_AF=0.1548;AMR_AF=0.0879;AFR_AF=0.2648;EUR_AF=0.1093;SAS_AF=0.1258;AA=A|||;VT=SNP
2	146788002	rs180806322	A	G	100	PASS	AC=35;AF=0.00698882;AN=5008;NS=2504;DP=13390;EAS_AF=0;AMR_AF=0.0014;AFR_AF=0;EUR_AF=0.0139;SAS_AF=0.0204;AA=A|||;VT=SNP
2	146788155	rs12479145	G	T	100	PASS	AC=3167;AF=0.632388;AN=5008;NS=2504;DP=14565;EAS_AF=0.8016;AMR_AF=0.7478;AFR_AF=0.2572;EUR_AF=0.7913;SAS_AF=0.7198;AA=G|||;VT=SNP
2	146788272	rs13432108	C	G	100	PASS	AC=217;AF=0.0433307;AN=5008;NS=2504;DP=14705;EAS_AF=0.0407;AMR_AF=0.0836;AFR_AF=0.0023;EUR_AF=0.0209;SAS_AF=0.0961;AA=C|||;VT=SNP
2	146788500	rs12691726	G	A	100	PASS	AC=342;AF=0.0682907;AN=5008;NS=2504;DP=13426;EAS_AF=0.0437;AMR_AF=0.1124;AFR_AF=0.0408;EUR_AF=0.0656;SAS_AF=0.1022;AA=G|||;VT=SNP
2	146789314	rs4662448	G	A	100	PASS	AC=4463;AF=0.891174;AN=5008;NS=2504;DP=15496;EAS_AF=1;AMR_AF=0.9568;AFR_AF=0.6725;EUR_AF=0.9692;SAS_AF=0.9479;AA=A|||;VT=SNP
2	146789665	rs12464439	G	A	100	PASS	AC=335;AF=0.066893;AN=5008;NS=2504;DP=15980;EAS_AF=0.0843;AMR_AF=0.1311;AFR_AF=0.0038;EUR_AF=0.0994;SAS_AF=0.0552;AA=G|||;VT=SNP
2	146789704	rs4662449	C	A	100	PASS	AC=4383;AF=0.8752;AN=5008;NS=2504;DP=16748;EAS_AF=1;AMR_AF=0.9452;AFR_AF=0.6203;EUR_AF=0.9672;SAS_AF=0.9468;AA=A|||;VT=SNP
2	146790347	rs79728686	T	A	100	PASS	AC=38;AF=0.00758786;AN=5008;NS=2504;DP=16067;EAS_AF=0;AMR_AF=0.0072;AFR_AF=0;EUR_AF=0.0298;SAS_AF=0.0031;AA=T|||;VT=SNP
2	146792330	rs36048383	G	A	100	PASS	AC=342;AF=0.0682907;AN=5008;NS=2504;DP=17647;EAS_AF=0.0437;AMR_AF=0.1124;AFR_AF=0.0408;EUR_AF=0.0656;SAS_AF=0.1022;AA=G|||;VT=SNP
2	146792628	rs34277692	C	T	100	PASS	AC=24;AF=0.00479233;AN=5008;NS=2504;DP=17687;EAS_AF=0;AMR_AF=0.0086;AFR_AF=0.0008;EUR_AF=0.0169;SAS_AF=0;AA=C|||;VT=SNP
2	146793624	rs10193889	G	A	100	PASS	AC=341;AF=0.0680911;AN=5008;NS=2504;DP=14825;EAS_AF=0.0437;AMR_AF=0.1124;AFR_AF=0.0401;EUR_AF=0.0656;SAS_AF=0.1022;AA=G|||;VT=SNP
2	146794223	rs17412908	T	C	100	PASS	AC=366;AF=0.0730831;AN=5008;NS=2504;DP=15124;EAS_AF=0.0437;AMR_AF=0.1138;AFR_AF=0.0582;EUR_AF=0.0656;SAS_AF=0.1022;AA=T|||;VT=SNP
2	146795234	rs1515245	C	T	100	PASS	AC=1333;AF=0.266174;AN=5008;NS=2504;DP=17410;EAS_AF=0.1627;AMR_AF=0.3588;AFR_AF=0.1694;EUR_AF=0.3579;SAS_AF=0.3436;AA=C|||;VT=SNP
2	146796613	rs16825975	A	G	100	PASS	AC=1452;AF=0.289936;AN=5008;NS=2504;DP=16722;EAS_AF=0.1637;AMR_AF=0.366;AFR_AF=0.2466;EUR_AF=0.3579;SAS_AF=0.3548;AA=A|||;VT=SNP
2	146798300	rs13393945	T	A	100	PASS	AC=342;AF=0.0682907;AN=5008;NS=2504;DP=16776;EAS_AF=0.0367;AMR_AF=0.1239;AFR_AF=0.0408;EUR_AF=0.0636;SAS_AF=0.1033;AA=T|||;VT=SNP
2	146798739	rs17491167	A	G	100	PASS	AC=1727;AF=0.344848;AN=5008;NS=2504;DP=17697;EAS_AF=0.6369;AMR_AF=0.3833;AFR_AF=0.0295;EUR_AF=0.4284;SAS_AF=0.3569;AA=A|||;VT=SNP
2	146799744	rs72999903	G	C	100	PASS	AC=101;AF=0.0201677;AN=5008;NS=2504;DP=15542;EAS_AF=0.003;AMR_AF=0.0173;AFR_AF=0.0363;EUR_AF=0.0328;SAS_AF=0.0051;AA=G|||;VT=SNP
2	146800596	rs10193417	A	C	100	PASS	AC=321;AF=0.0640974;AN=5008;NS=2504;DP=15661;EAS_AF=0.0367;AMR_AF=0.1138;AFR_AF=0.0401;EUR_AF=0.0517;SAS_AF=0.1022;AA=A|||;VT=SNP
2	146800736	rs79975776	G	T	100	PASS	AC=61;AF=0.0121805;AN=5008;NS=2504;DP=16320;EAS_AF=0.001;AMR_AF=0.0086;AFR_AF=0;EUR_AF=0.0308;SAS_AF=0.0235;AA=G|||;VT=SNP
2	146800851	rs75291528	A	T	100	PASS	AC=118;AF=0.0235623;AN=5008;NS=2504;DP=17410;EAS_AF=0;AMR_AF=0.0144;AFR_AF=0.0408;EUR_AF=0.0209;SAS_AF=0.0337;AA=A|||;VT=SNP
2	146801177	rs10803514	A	G	100	PASS	AC=1823;AF=0.364018;AN=5008;NS=2504;DP=18035;EAS_AF=0.6369;AMR_AF=0.389;AFR_AF=0.0983;EUR_AF=0.4294;SAS_AF=0.3569;AA=A|||;VT=SNP
2	146801367	rs968132	C	T	100	PASS	AC=825;AF=0.164736;AN=5008;NS=2504;DP=15949;EAS_AF=0.1548;AMR_AF=0.0908;AFR_AF=0.2655;EUR_AF=0.1183;SAS_AF=0.1391;AA=C|||;VT=SNP
2	146801930	rs13018064	C	A	100	PASS	AC=342;AF=0.0682907;AN=5008;NS=2504;DP=17841;EAS_AF=0.0367;AMR_AF=0.1239;AFR_AF=0.0408;EUR_AF=0.0636;SAS_AF=0.1033;AA=C|||;VT=SNP
2	146802485	rs142616447	G	A	100	PASS	AC=45;AF=0.00898562;AN=5008;NS=2504;DP=10482;EAS_AF=0;AMR_AF=0.0101;AFR_AF=0.0053;EUR_AF=0.0288;SAS_AF=0.002;AA=G|||;VT=SNP
2	146802562	rs139964402	G	C	100	PASS	AC=195;AF=0.0389377;AN=5008;NS=2504;DP=11980;EAS_AF=0.002;AMR_AF=0.0173;AFR_AF=0.0893;EUR_AF=0.0209;SAS_AF=0.0429;AA=G|||;VT=SNP
2	146802614	rs1913673	G	A	100	PASS	AC=737;AF=0.147165;AN=5008;NS=2504;DP=12591;EAS_AF=0.1548;AMR_AF=0.0865;AFR_AF=0.2201;EUR_AF=0.1103;SAS_AF=0.1217;AA=g|||;VT=SNP
2	146803053	rs7565993	A	G	100	PASS	AC=3309;AF=0.660743;AN=5008;NS=2504;DP=14964;EAS_AF=0.8304;AMR_AF=0.6297;AFR_AF=0.5734;EUR_AF=0.6382;SAS_AF=0.6493;AA=G|||;VT=SNP
2	146803208	rs143335580	C	T	100	PASS	AC=195;AF=0.0389377;AN=5008;NS=2504;DP=10996;EAS_AF=0.002;AMR_AF=0.0173;AFR_AF=0.0893;EUR_AF=0.0209;SAS_AF=0.0429;AA=C|||;VT=SNP
2	146803588	rs2381868	T	A	100	PASS	AC=3217;AF=0.642372;AN=5008;NS=2504;DP=9165;EAS_AF=0.8304;AMR_AF=0.6254;AFR_AF=0.5061;EUR_AF=0.6382;SAS_AF=0.6493;AA=A|||;VT=SNP
2	146804677	rs74783793	T	C	100	PASS	AC=134;AF=0.0267572;AN=5008;NS=2504;DP=12225;EAS_AF=0;AMR_AF=0.0173;AFR_AF=0.0514;EUR_AF=0.0209;SAS_AF=0.0337;AA=T|||;VT=SNP
2	146804710	rs35745254	A	T	100	PASS	AC=781;AF=0.15595;AN=5008;NS=2504;DP=12759;EAS_AF=0.0675;AMR_AF=0.2161;AFR_AF=0.0363;EUR_AF=0.2604;SAS_AF=0.2587;AA=A|||;VT=SNP
2	146805040	rs17491209	A	G	100	PASS	AC=1109;AF=0.221446;AN=5008;NS=2504;DP=13093;EAS_AF=0.1518;AMR_AF=0.3343;AFR_AF=0.0401;EUR_AF=0.3608;SAS_AF=0.3149;AA=A|||;VT=SNP
2	146805344	rs2138189	C	T	100	PASS	AC=3220;AF=0.642971;AN=5008;NS=2504;DP=15340;EAS_AF=0.8304;AMR_AF=0.6254;AFR_AF=0.5053;EUR_AF=0.6382;SAS_AF=0.6534;AA=T|||;VT=SNP
2	146806212	rs12691727	G	C	100	PASS	AC=342;AF=0.0682907;AN=5008;NS=2504;DP=15410;EAS_AF=0.0367;AMR_AF=0.1239;AFR_AF=0.0408;EUR_AF=0.0636;SAS_AF=0.1033;AA=G|||;VT=SNP
2	146806474	rs6717099	T	C	100	PASS	AC=1727;AF=0.344848;AN=5008;NS=2504;DP=13821;EAS_AF=0.6369;AMR_AF=0.3833;AFR_AF=0.0295;EUR_AF=0.4284;SAS_AF=0.3569;AA=T|||;VT=SNP
2	146806610	rs4662450	A	C	100	PASS	AC=3316;AF=0.662141;AN=5008;NS=2504;DP=16562;EAS_AF=0.8304;AMR_AF=0.6297;AFR_AF=0.5756;EUR_AF=0.6382;SAS_AF=0.6534;AA=N|||;VT=SNP
2	146806917	rs1606808	G	A	100	PASS	AC=2164;AF=0.432109;AN=5008;NS=2504;DP=19308;EAS_AF=0.6736;AMR_AF=0.513;AFR_AF=0.1392;EUR_AF=0.492;SAS_AF=0.4601;AA=A|||;VT=SNP
2	146807417	rs76114508	T	G	100	PASS	AC=134;AF=0.0267572;AN=5008;NS=2504;DP=20098;EAS_AF=0;AMR_AF=0.0173;AFR_AF=0.0514;EUR_AF=0.0209;SAS_AF=0.0337;AA=T|||;VT=SNP
2	146807904	rs4662256	T	A	100	PASS	AC=3205;AF=0.639976;AN=5008;NS=2504;DP=10357;EAS_AF=0.8304;AMR_AF=0.6225;AFR_AF=0.4955;EUR_AF=0.6382;SAS_AF=0.6534;AA=A|||;VT=SNP
2	146808114	rs115239908	A	G	100	PASS	AC=134;AF=0.0267572;AN=5008;NS=2504;DP=12440;EAS_AF=0;AMR_AF=0.0173;AFR_AF=0.0514;EUR_AF=0.0209;SAS_AF=0.0337;AA=A|||;VT=SNP
2	146808397	rs67175102	A	G	100	PASS	AC=342;AF=0.0682907;AN=5008;NS=2504;DP=14075;EAS_AF=0.0367;AMR_AF=0.1239;AFR_AF=0.0408;EUR_AF=0.0636;SAS_AF=0.1033;AA=A|||;VT=SNP
2	146808496	rs62168200	C	T	100	PASS	AC=829;AF=0.165535;AN=5008;NS=2504;DP=14351;EAS_AF=0.1548;AMR_AF=0.0908;AFR_AF=0.2655;EUR_AF=0.1183;SAS_AF=0.1431;AA=C|||;VT=SNP
2	146809062	rs72999919	G	A	100	PASS	AC=123;AF=0.0245607;AN=5008;NS=2504;DP=15764;EAS_AF=0.003;AMR_AF=0.0288;AFR_AF=0.0363;EUR_AF=0.0457;SAS_AF=0.0061;AA=G|||;VT=SNP
2	146809110	rs1828931	T	C	100	PASS	AC=2164;AF=0.432109;AN=5008;NS=2504;DP=13597;EAS_AF=0.6736;AMR_AF=0.513;AFR_AF=0.1392;EUR_AF=0.492;SAS_AF=0.4601;AA=C|||;VT=SNP
2	146809266	rs13426256	A	G	100	PASS	AC=342;AF=0.0682907;AN=5008;NS=2504;DP=13007;EAS_AF=0.0367;AMR_AF=0.1239;AFR_AF=0.0408;EUR_AF=0.0636;SAS_AF=0.1033;AA=A|||;VT=SNP
2	146809345	rs13426358	A	T	100	PASS	AC=217;AF=0.0433307;AN=5008;NS=2504;DP=15177;EAS_AF=0.0337;AMR_AF=0.0951;AFR_AF=0.0023;EUR_AF=0.0189;SAS_AF=0.0971;AA=A|||;VT=SNP
2	146809974	rs62168201	G	A	100	PASS	AC=736;AF=0.146965;AN=5008;NS=2504;DP=16572;EAS_AF=0.1548;AMR_AF=0.0865;AFR_AF=0.2163;EUR_AF=0.1103;SAS_AF=0.1258;AA=G|||;VT=SNP
2	146810002	rs4662452	T	A	100	PASS	AC=3220;AF=0.642971;AN=5008;NS=2504;DP=16363;EAS_AF=0.8304;AMR_AF=0.6254;AFR_AF=0.5053;EUR_AF=0.6382;SAS_AF=0.6534;AA=A|||;VT=SNP
2	146810070	rs141695336	T	G	100	PASS	AC=118;AF=0.0235623;AN=5008;NS=2504;DP=18395;EAS_AF=0;AMR_AF=0.0144;AFR_AF=0.0408;EUR_AF=0.0209;SAS_AF=0.0337;AA=T|||;VT=SNP
2	146810403	rs2130860	G	A	100	PASS	AC=1727;AF=0.344848;AN=5008;NS=2504;DP=17853;EAS_AF=0.6369;AMR_AF=0.3833;AFR_AF=0.0295;EUR_AF=0.4284;SAS_AF=0.3569;AA=G|||;VT=SNP
2	146810614	rs149965841	C	T	100	PASS	AC=6;AF=0.00119808;AN=5008;NS=2504;DP=17124;EAS_AF=0;AMR_AF=0;AFR_AF=0.0008;EUR_AF=0.005;SAS_AF=0;AA=C|||;VT=SNP
2	146810922	rs10185868	C	T	100	PASS	AC=342;AF=0.0682907;AN=5008;NS=2504;DP=18872;EAS_AF=0.0367;AMR_AF=0.1239;AFR_AF=0.0408;EUR_AF=0.0636;SAS_AF=0.1033;AA=C|||;VT=SNP
2	146810936	rs10198464	T	C	100	PASS	AC=217;AF=0.0433307;AN=5008;NS=2504;DP=19126;EAS_AF=0.0337;AMR_AF=0.0951;AFR_AF=0.0023;EUR_AF=0.0189;SAS_AF=0.0971;AA=T|||;VT=SNP
2	146811021	rs10194163	A	T	100	PASS	AC=342;AF=0.0682907;AN=5008;NS=2504;DP=18786;EAS_AF=0.0367;AMR_AF=0.1239;AFR_AF=0.0408;EUR_AF=0.0636;SAS_AF=0.1033;AA=A|||;VT=SNP
2	146811158	rs6430115	A	T	100	PASS	AC=3220;AF=0.642971;AN=5008;NS=2504;DP=19590;EAS_AF=0.8304;AMR_AF=0.6254;AFR_AF=0.5053;EUR_AF=0.6382;SAS_AF=0.6534;AA=T|||;VT=SNP
2	146811643	rs62168202	A	G	100	PASS	AC=22;AF=0.00439297;AN=5008;NS=2504;DP=17246;EAS_AF=0;AMR_AF=0.0086;AFR_AF=0.0008;EUR_AF=0.0099;SAS_AF=0.0051;AA=A|||;VT=SNP
2	146811934	rs1949298	G	A	100	PASS	AC=1822;AF=0.363818;AN=5008;NS=2504;DP=13982;EAS_AF=0.6369;AMR_AF=0.389;AFR_AF=0.0983;EUR_AF=0.4284;SAS_AF=0.3569;AA=G|||;VT=SNP
2	146812048	rs4520978	T	C	100	PASS	AC=3213;AF=0.641573;AN=5008;NS=2504;DP=12836;EAS_AF=0.8304;AMR_AF=0.6254;AFR_AF=0.5;EUR_AF=0.6382;SAS_AF=0.6534;AA=C|||;VT=SNP
2	146812262	rs7609498	G	A	100	PASS	AC=3205;AF=0.639976;AN=5008;NS=2504;DP=15336;EAS_AF=0.8304;AMR_AF=0.6225;AFR_AF=0.4955;EUR_AF=0.6382;SAS_AF=0.6534;AA=A|||;VT=SNP
2	146812402	rs78786680	G	A	100	PASS	AC=134;AF=0.0267572;AN=5008;NS=2504;DP=15370;EAS_AF=0;AMR_AF=0.0173;AFR_AF=0.0514;EUR_AF=0.0209;SAS_AF=0.0337;AA=G|||;VT=SNP
2	146812479	rs9973767	A	G	100	PASS	AC=342;AF=0.0682907;AN=5008;NS=2504;DP=15418;EAS_AF=0.0367;AMR_AF=0.1239;AFR_AF=0.0408;EUR_AF=0.0636;SAS_AF=0.1033;AA=A|||;VT=SNP
2	146812639	rs9973621	T	C	100	PASS	AC=3220;AF=0.642971;AN=5008;NS=2504;DP=16878;EAS_AF=0.8304;AMR_AF=0.6254;AFR_AF=0.5053;EUR_AF=0.6382;SAS_AF=0.6534;AA=T|||;VT=SNP
2	146812799	rs78691927	A	C	100	PASS	AC=829;AF=0.165535;AN=5008;NS=2504;DP=16626;EAS_AF=0.1548;AMR_AF=0.0908;AFR_AF=0.2655;EUR_AF=0.1183;SAS_AF=0.1431;AA=A|||;VT=SNP
2	146812896	rs62168233	G	T	100	PASS	AC=232;AF=0.0463259;AN=5008;NS=2504;DP=17769;EAS_AF=0.003;AMR_AF=0.036;AFR_AF=0.0053;EUR_AF=0.1183;SAS_AF=0.0798;AA=G|||;VT=SNP
2	146813149	rs61051986	A	G	100	PASS	AC=1823;AF=0.364018;AN=5008;NS=2504;DP=17703;EAS_AF=0.6369;AMR_AF=0.389;AFR_AF=0.0983;EUR_AF=0.4284;SAS_AF=0.3579;AA=A|||;VT=SNP
2	146813157	rs62168234	C	T	100	PASS	AC=754;AF=0.150559;AN=5008;NS=2504;DP=17482;EAS_AF=0.1548;AMR_AF=0.0865;AFR_AF=0.23;EUR_AF=0.1103;SAS_AF=0.1258;AA=C|||;VT=SNP
2	146813212	rs80343082	G	A	100	PASS	AC=40;AF=0.00798722;AN=5008;NS=2504;DP=17011;EAS_AF=0;AMR_AF=0.0101;AFR_AF=0.0008;EUR_AF=0.0249;SAS_AF=0.0072;AA=G|||;VT=SNP
2	146813239	rs62168235	A	G	100	PASS	AC=58;AF=0.0115815;AN=5008;NS=2504;DP=17114;EAS_AF=0.001;AMR_AF=0.0259;AFR_AF=0.0008;EUR_AF=0.0308;SAS_AF=0.0072;AA=A|||;VT=SNP
2	146813772	rs68158702	G	C	100	PASS	AC=342;AF=0.0682907;AN=5008;NS=2504;DP=16902;EAS_AF=0.0367;AMR_AF=0.1239;AFR_AF=0.0408;EUR_AF=0.0636;SAS_AF=0.1033;AA=G|||;VT=SNP
2	146814120	rs7563823	G	A	100	PASS	AC=846;AF=0.16893;AN=5008;NS=2504;DP=17091;EAS_AF=0.1548;AMR_AF=0.0922;AFR_AF=0.267;EUR_AF=0.1252;SAS_AF=0.1503;AA=G|||;VT=SNP
2	146815737	rs7594453	A	G	100	PASS	AC=3221;AF=0.643171;AN=5008;NS=2504;DP=18138;EAS_AF=0.8304;AMR_AF=0.6254;AFR_AF=0.5053;EUR_AF=0.6382;SAS_AF=0.6544;AA=G|||;VT=SNP
2	146816721	rs7571776	C	T	100	PASS	AC=846;AF=0.16893;AN=5008;NS=2504;DP=16903;EAS_AF=0.1548;AMR_AF=0.0922;AFR_AF=0.267;EUR_AF=0.1252;SAS_AF=0.1503;AA=C|||;VT=SNP
2	146817220	rs80046096	G	A	100	PASS	AC=31;AF=0.0061901;AN=5008;NS=2504;DP=17193;EAS_AF=0;AMR_AF=0.0043;AFR_AF=0;EUR_AF=0.0179;SAS_AF=0.0102;AA=G|||;VT=SNP
2	146817479	rs62168236	G	A	100	PASS	AC=1822;AF=0.363818;AN=5008;NS=2504;DP=18998;EAS_AF=0.6369;AMR_AF=0.3876;AFR_AF=0.0983;EUR_AF=0.4284;SAS_AF=0.3579;AA=G|||;VT=SNP
2	146817929	rs115058441	C	A	100	PASS	AC=63;AF=0.0125799;AN=5008;NS=2504;DP=17935;EAS_AF=0;AMR_AF=0.0101;AFR_AF=0.0023;EUR_AF=0.0378;SAS_AF=0.0153;AA=c|||;VT=SNP
2	146818274	rs62168237	G	A	100	PASS	AC=829;AF=0.165535;AN=5008;NS=2504;DP=18510;EAS_AF=0.1548;AMR_AF=0.0908;AFR_AF=0.2655;EUR_AF=0.1183;SAS_AF=0.1431;AA=G|||;VT=SNP
2	146818483	rs10194436	C	G	100	PASS	AC=344;AF=0.0686901;AN=5008;NS=2504;DP=20301;EAS_AF=0.0367;AMR_AF=0.1239;AFR_AF=0.0416;EUR_AF=0.0636;SAS_AF=0.1043;AA=C|||;VT=SNP
2	146818787	rs116195121	G	A	100	PASS	AC=167;AF=0.0333466;AN=5008;NS=2504;DP=17119;EAS_AF=0;AMR_AF=0.0173;AFR_AF=0.0756;EUR_AF=0.0209;SAS_AF=0.0348;AA=G|||;VT=SNP
2	146819627	rs72853102	C	T	100	PASS	AC=249;AF=0.0497204;AN=5008;NS=2504;DP=16480;EAS_AF=0.001;AMR_AF=0.0807;AFR_AF=0.0053;EUR_AF=0.1173;SAS_AF=0.0685;AA=C|||;VT=SNP
2	146819721	rs7583107	C	T	100	PASS	AC=3312;AF=0.661342;AN=5008;NS=2504;DP=15091;EAS_AF=0.8284;AMR_AF=0.6282;AFR_AF=0.5741;EUR_AF=0.6382;SAS_AF=0.6544;AA=T|||;VT=SNP
2	146820232	rs4662453	T	C	100	PASS	AC=1728;AF=0.345048;AN=5008;NS=2504;DP=15397;EAS_AF=0.6369;AMR_AF=0.3818;AFR_AF=0.0303;EUR_AF=0.4284;SAS_AF=0.3579;AA=T|||;VT=SNP
2	146820848	rs112805521	T	C	100	PASS	AC=37;AF=0.00738818;AN=5008;NS=2504;DP=17592;EAS_AF=0;AMR_AF=0.0101;AFR_AF=0.0008;EUR_AF=0.0239;SAS_AF=0.0051;AA=T|||;VT=SNP
2	146820861	rs62168238	C	T	100	PASS	AC=444;AF=0.0886581;AN=5008;NS=2504;DP=17031;EAS_AF=0.1538;AMR_AF=0.062;AFR_AF=0.0113;EUR_AF=0.1083;SAS_AF=0.1247;AA=C|||;VT=SNP
2	146820979	rs1399670	C	A	100	PASS	AC=3208;AF=0.640575;AN=5008;NS=2504;DP=19769;EAS_AF=0.8304;AMR_AF=0.6239;AFR_AF=0.497;EUR_AF=0.6372;SAS_AF=0.6544;AA=A|||;VT=SNP
2	146821369	rs115825674	C	T	100	PASS	AC=35;AF=0.00698882;AN=5008;NS=2504;DP=18902;EAS_AF=0.001;AMR_AF=0.0115;AFR_AF=0;EUR_AF=0.0229;SAS_AF=0.0031;AA=C|||;VT=SNP
2	146821715	rs13406627	G	T	100	PASS	AC=346;AF=0.0690895;AN=5008;NS=2504;DP=19259;EAS_AF=0.0377;AMR_AF=0.1254;AFR_AF=0.0408;EUR_AF=0.0646;SAS_AF=0.1043;AA=G|||;VT=SNP
2	146822092	rs144995670	C	T	100	PASS	AC=117;AF=0.0233626;AN=5008;NS=2504;DP=20390;EAS_AF=0;AMR_AF=0.0144;AFR_AF=0.0408;EUR_AF=0.0199;SAS_AF=0.0337;AA=C|||;VT=SNP
2	146822117	rs151274050	C	T	100	PASS	AC=194;AF=0.038738;AN=5008;NS=2504;DP=20248;EAS_AF=0.002;AMR_AF=0.0173;AFR_AF=0.0893;EUR_AF=0.0199;SAS_AF=0.0429;AA=C|||;VT=SNP
2	146822166	rs12691728	C	A	100	PASS	AC=285;AF=0.0569089;AN=5008;NS=2504;DP=19080;EAS_AF=0.0337;AMR_AF=0.098;AFR_AF=0.0514;EUR_AF=0.0189;SAS_AF=0.0982;AA=C|||;VT=SNP
2	146822623	rs12991309	G	A	100	PASS	AC=1129;AF=0.225439;AN=5008;NS=2504;DP=19428;EAS_AF=0.1518;AMR_AF=0.3343;AFR_AF=0.0582;EUR_AF=0.3618;SAS_AF=0.3098;AA=G|||;VT=SNP
2	146822752	rs75588797	G	A	100	PASS	AC=116;AF=0.0231629;AN=5008;NS=2504;DP=16414;EAS_AF=0;AMR_AF=0.0144;AFR_AF=0.0408;EUR_AF=0.0199;SAS_AF=0.0327;AA=G|||;VT=SNP
2	146822909	rs12612023	A	G	100	PASS	AC=1731;AF=0.345647;AN=5008;NS=2504;DP=17710;EAS_AF=0.6379;AMR_AF=0.3833;AFR_AF=0.0295;EUR_AF=0.4314;SAS_AF=0.3569;AA=A|||;VT=SNP
2	146823738	rs115778325	G	A	100	PASS	AC=117;AF=0.0233626;AN=5008;NS=2504;DP=19020;EAS_AF=0;AMR_AF=0.0144;AFR_AF=0.0408;EUR_AF=0.0199;SAS_AF=0.0337;AA=G|||;VT=SNP
2	146824476	rs1515230	A	G	100	PASS	AC=3206;AF=0.640176;AN=5008;NS=2504;DP=16725;EAS_AF=0.8304;AMR_AF=0.6225;AFR_AF=0.4962;EUR_AF=0.6372;SAS_AF=0.6544;AA=G|||;VT=SNP
2	146824749	rs190546483	C	T	100	PASS	AC=34;AF=0.00678914;AN=5008;NS=2504;DP=17365;EAS_AF=0;AMR_AF=0.0014;AFR_AF=0;EUR_AF=0.0139;SAS_AF=0.0194;AA=C|||;VT=SNP
2	146824808	rs1399669	A	T	100	PASS	AC=1726;AF=0.344649;AN=5008;NS=2504;DP=17555;EAS_AF=0.6369;AMR_AF=0.3818;AFR_AF=0.0295;EUR_AF=0.4284;SAS_AF=0.3569;AA=A|||;VT=SNP
2	146824868	rs16825985	C	A	100	PASS	AC=828;AF=0.165335;AN=5008;NS=2504;DP=18320;EAS_AF=0.1548;AMR_AF=0.0908;AFR_AF=0.2655;EUR_AF=0.1173;SAS_AF=0.1431;AA=C|||;VT=SNP
2	146825519	rs9653172	C	T	100	PASS	AC=344;AF=0.0686901;AN=5008;NS=2504;DP=17166;EAS_AF=0.0367;AMR_AF=0.1254;AFR_AF=0.0408;EUR_AF=0.0636;SAS_AF=0.1043;AA=C|||;VT=SNP
2	146825659	rs9653188	G	A	100	PASS	AC=346;AF=0.0690895;AN=5008;NS=2504;DP=17278;EAS_AF=0.0367;AMR_AF=0.1282;AFR_AF=0.0408;EUR_AF=0.0636;SAS_AF=0.1043;AA=G|||;VT=SNP
2	146826073	rs79659989	G	A	100	PASS	AC=194;AF=0.038738;AN=5008;NS=2504;DP=16929;EAS_AF=0.002;AMR_AF=0.0173;AFR_AF=0.0893;EUR_AF=0.0199;SAS_AF=0.0429;AA=G|||;VT=SNP
2	146826111	rs1399668	T	A	100	PASS	AC=1727;AF=0.344848;AN=5008;NS=2504;DP=16617;EAS_AF=0.6369;AMR_AF=0.3818;AFR_AF=0.0295;EUR_AF=0.4294;SAS_AF=0.3569;AA=T|||;VT=SNP
2	146826131	rs181046713	A	T	100	PASS	AC=32;AF=0.00638978;AN=5008;NS=2504;DP=16473;EAS_AF=0;AMR_AF=0.0043;AFR_AF=0;EUR_AF=0.0179;SAS_AF=0.0112;AA=A|||;VT=SNP
2	146826330	rs113670103	T	A	100	PASS	AC=43;AF=0.00858626;AN=5008;NS=2504;DP=13067;EAS_AF=0;AMR_AF=0.013;AFR_AF=0.003;EUR_AF=0.0159;SAS_AF=0.0143;AA=T|||;VT=SNP
2	146826718	rs12691729	A	T	100	PASS	AC=2165;AF=0.432308;AN=5008;NS=2504;DP=12557;EAS_AF=0.6736;AMR_AF=0.513;AFR_AF=0.1392;EUR_AF=0.492;SAS_AF=0.4611;AA=T|||;VT=SNP
2	146826887	rs6740391	C	A	100	PASS	AC=829;AF=0.165535;AN=5008;NS=2504;DP=13574;EAS_AF=0.1548;AMR_AF=0.0908;AFR_AF=0.2655;EUR_AF=0.1183;SAS_AF=0.1431;AA=C|||;VT=SNP
2	146826954	rs6740495	C	T	100	PASS	AC=3206;AF=0.640176;AN=5008;NS=2504;DP=14645;EAS_AF=0.8304;AMR_AF=0.6225;AFR_AF=0.4962;EUR_AF=0.6372;SAS_AF=0.6544;AA=T|||;VT=SNP
2	146827059	rs150083657	T	C	100	PASS	AC=22;AF=0.00439297;AN=5008;NS=2504;DP=13816;EAS_AF=0;AMR_AF=0.0029;AFR_AF=0;EUR_AF=0.0189;SAS_AF=0.001;AA=T|||;VT=SNP
2	146827151	rs11693608	C	T	100	PASS	AC=2166;AF=0.432508;AN=5008;NS=2504;DP=14499;EAS_AF=0.6736;AMR_AF=0.513;AFR_AF=0.1392;EUR_AF=0.492;SAS_AF=0.4622;AA=C|||;VT=SNP
2	146827170	rs6714937	A	G	100	PASS	AC=3299;AF=0.658746;AN=5008;NS=2504;DP=13811;EAS_AF=0.8304;AMR_AF=0.6268;AFR_AF=0.5643;EUR_AF=0.6372;SAS_AF=0.6544;AA=G|||;VT=SNP
2	146827466	rs6744075	G	A	100	PASS	AC=829;AF=0.165535;AN=5008;NS=2504;DP=11794;EAS_AF=0.1548;AMR_AF=0.0908;AFR_AF=0.2655;EUR_AF=0.1183;SAS_AF=0.1431;AA=G|||;VT=SNP
2	146827884	rs116410571	A	T	100	PASS	AC=133;AF=0.0265575;AN=5008;NS=2504;DP=11347;EAS_AF=0;AMR_AF=0.0173;AFR_AF=0.0514;EUR_AF=0.0199;SAS_AF=0.0337;AA=A|||;VT=SNP
2	146828008	rs76053126	T	G	100	PASS	AC=26;AF=0.00519169;AN=5008;NS=2504;DP=13502;EAS_AF=0;AMR_AF=0.0058;AFR_AF=0.0015;EUR_AF=0.0099;SAS_AF=0.0102;AA=T|||;VT=SNP
2	146828192	rs115251267	A	G	100	PASS	AC=20;AF=0.00399361;AN=5008;NS=2504;DP=15435;EAS_AF=0;AMR_AF=0.0029;AFR_AF=0.0008;EUR_AF=0.0169;SAS_AF=0;AA=A|||;VT=SNP
2	146829011	rs12691730	A	G	100	PASS	AC=344;AF=0.0686901;AN=5008;NS=2504;DP=13257;EAS_AF=0.0367;AMR_AF=0.1254;AFR_AF=0.0408;EUR_AF=0.0636;SAS_AF=0.1043;AA=A|||;VT=SNP
2	146829048	rs75027796	C	T	100	PASS	AC=828;AF=0.165335;AN=5008;NS=2504;DP=13479;EAS_AF=0.1548;AMR_AF=0.0893;AFR_AF=0.2655;EUR_AF=0.1183;SAS_AF=0.1431;AA=C|||;VT=SNP
2	146829207	rs12691731	G	T	100	PASS	AC=3299;AF=0.658746;AN=5008;NS=2504;DP=15842;EAS_AF=0.8304;AMR_AF=0.6268;AFR_AF=0.5643;EUR_AF=0.6372;SAS_AF=0.6544;AA=T|||;VT=SNP
2	146829524	rs16825994	C	T	100	PASS	AC=3205;AF=0.639976;AN=5008;NS=2504;DP=16954;EAS_AF=0.8304;AMR_AF=0.6225;AFR_AF=0.4962;EUR_AF=0.6372;SAS_AF=0.6534;AA=T|||;VT=SNP
2	146830314	rs6727345	A	G	100	PASS	AC=744;AF=0.148562;AN=5008;NS=2504;DP=19747;EAS_AF=0.1548;AMR_AF=0.0865;AFR_AF=0.2224;EUR_AF=0.1103;SAS_AF=0.1258;AA=A|||;VT=SNP
2	146830508	rs13387807	C	A	100	PASS	AC=344;AF=0.0686901;AN=5008;NS=2504;DP=14406;EAS_AF=0.0367;AMR_AF=0.1254;AFR_AF=0.0408;EUR_AF=0.0636;SAS_AF=0.1043;AA=C|||;VT=SNP
2	146830541	rs7604349	G	A	100	PASS	AC=1721;AF=0.34365;AN=5008;NS=2504;DP=14104;EAS_AF=0.6359;AMR_AF=0.3833;AFR_AF=0.025;EUR_AF=0.4274;SAS_AF=0.3589;AA=G|||;VT=SNP
2	146830647	rs7577806	A	G	100	PASS	AC=1719;AF=0.343251;AN=5008;NS=2504;DP=14283;EAS_AF=0.6369;AMR_AF=0.3818;AFR_AF=0.025;EUR_AF=0.4274;SAS_AF=0.3569;AA=A|||;VT=SNP
2	146831133	rs1515251	A	T	100	PASS	AC=2165;AF=0.432308;AN=5008;NS=2504;DP=11449;EAS_AF=0.6736;AMR_AF=0.513;AFR_AF=0.1392;EUR_AF=0.492;SAS_AF=0.4611;AA=T|||;VT=SNP
2	146831280	rs1515250	T	C	100	PASS	AC=1821;AF=0.363618;AN=5008;NS=2504;DP=15161;EAS_AF=0.6369;AMR_AF=0.3876;AFR_AF=0.0983;EUR_AF=0.4284;SAS_AF=0.3569;AA=T|||;VT=SNP
2	146831738	rs72854321	C	A	100	PASS	AC=1725;AF=0.344449;AN=5008;NS=2504;DP=16557;EAS_AF=0.6369;AMR_AF=0.3818;AFR_AF=0.0287;EUR_AF=0.4284;SAS_AF=0.3569;AA=C|||;VT=SNP
2	146831752	rs193208103	T	G	100	PASS	AC=8;AF=0.00159744;AN=5008;NS=2504;DP=17338;EAS_AF=0;AMR_AF=0.0029;AFR_AF=0;EUR_AF=0.006;SAS_AF=0;AA=T|||;VT=SNP
2	146831878	rs145224905	C	T	100	PASS	AC=133;AF=0.0265575;AN=5008;NS=2504;DP=15555;EAS_AF=0;AMR_AF=0.0173;AFR_AF=0.0514;EUR_AF=0.0199;SAS_AF=0.0337;AA=C|||;VT=SNP
2	146832192	rs55662847	C	T	100	PASS	AC=1726;AF=0.344649;AN=5008;NS=2504;DP=22547;EAS_AF=0.6369;AMR_AF=0.3818;AFR_AF=0.0295;EUR_AF=0.4284;SAS_AF=0.3569;AA=C|||;VT=SNP
2	146832747	rs56109234	A	G	100	PASS	AC=1821;AF=0.363618;AN=5008;NS=2504;DP=19557;EAS_AF=0.6369;AMR_AF=0.3876;AFR_AF=0.0983;EUR_AF=0.4284;SAS_AF=0.3569;AA=A|||;VT=SNP
2	146832762	rs142494270	G	T	100	PASS	AC=768;AF=0.153355;AN=5008;NS=2504;DP=19738;EAS_AF=0.1548;AMR_AF=0.0879;AFR_AF=0.2398;EUR_AF=0.1103;SAS_AF=0.1258;AA=G|||;VT=SNP
2	146832785	rs56130419	C	G	100	PASS	AC=1821;AF=0.363618;AN=5008;NS=2504;DP=19912;EAS_AF=0.6369;AMR_AF=0.3876;AFR_AF=0.0983;EUR_AF=0.4284;SAS_AF=0.3569;AA=C|||;VT=SNP
2	146832840	rs56125511	A	G	100	PASS	AC=1719;AF=0.343251;AN=5008;NS=2504;DP=19447;EAS_AF=0.6369;AMR_AF=0.3818;AFR_AF=0.025;EUR_AF=0.4274;SAS_AF=0.3569;AA=A|||;VT=SNP
2	146835248	rs17491258	C	T	100	PASS	AC=1703;AF=0.340056;AN=5008;NS=2504;DP=18037;EAS_AF=0.621;AMR_AF=0.3804;AFR_AF=0.0257;EUR_AF=0.4274;SAS_AF=0.3569;AA=C|||;VT=SNP
2	146835367	rs10192084	A	G	100	PASS	AC=3069;AF=0.612819;AN=5008;NS=2504;DP=17517;EAS_AF=0.8115;AMR_AF=0.5937;AFR_AF=0.4607;EUR_AF=0.5924;SAS_AF=0.6483;AA=G|||;VT=SNP
2	146835525	rs35890958	G	A	100	PASS	AC=222;AF=0.0443291;AN=5008;NS=2504;DP=17381;EAS_AF=0.0337;AMR_AF=0.0965;AFR_AF=0.0045;EUR_AF=0.0189;SAS_AF=0.0982;AA=G|||;VT=SNP
2	146835662	rs1515248	T	C	100	PASS	AC=1726;AF=0.344649;AN=5008;NS=2504;DP=17817;EAS_AF=0.6369;AMR_AF=0.3804;AFR_AF=0.0295;EUR_AF=0.4284;SAS_AF=0.3579;AA=T|||;VT=SNP
2	146835750	rs1515247	G	C	100	PASS	AC=1724;AF=0.344249;AN=5008;NS=2504;DP=17864;EAS_AF=0.6369;AMR_AF=0.3804;AFR_AF=0.0287;EUR_AF=0.4284;SAS_AF=0.3569;AA=G|||;VT=SNP
2	146835908	rs1515246	G	A	100	PASS	AC=2164;AF=0.432109;AN=5008;NS=2504;DP=17600;EAS_AF=0.6736;AMR_AF=0.5115;AFR_AF=0.1392;EUR_AF=0.492;SAS_AF=0.4611;AA=A|||;VT=SNP
2	146835932	rs10496995	C	T	100	PASS	AC=736;AF=0.146965;AN=5008;NS=2504;DP=17409;EAS_AF=0.1548;AMR_AF=0.0879;AFR_AF=0.2156;EUR_AF=0.1103;SAS_AF=0.1258;AA=C|||;VT=SNP
2	146835995	rs77214700	C	T	100	PASS	AC=32;AF=0.00638978;AN=5008;NS=2504;DP=17715;EAS_AF=0;AMR_AF=0.0043;AFR_AF=0;EUR_AF=0.0179;SAS_AF=0.0112;AA=C|||;VT=SNP
2	146836052	rs2035788	G	A	100	PASS	AC=1718;AF=0.343051;AN=5008;NS=2504;DP=17173;EAS_AF=0.6369;AMR_AF=0.3804;AFR_AF=0.025;EUR_AF=0.4274;SAS_AF=0.3569;AA=G|||;VT=SNP
2	146836258	rs10195265	A	C	100	PASS	AC=220;AF=0.0439297;AN=5008;NS=2504;DP=15363;EAS_AF=0.0337;AMR_AF=0.0965;AFR_AF=0.003;EUR_AF=0.0189;SAS_AF=0.0982;AA=A|||;VT=SNP
2	146837224	rs2035789	T	G	100	PASS	AC=1725;AF=0.344449;AN=5008;NS=2504;DP=17794;EAS_AF=0.6369;AMR_AF=0.3804;AFR_AF=0.0295;EUR_AF=0.4284;SAS_AF=0.3569;AA=T|||;VT=SNP
2	146837272	rs2172113	T	A	100	PASS	AC=344;AF=0.0686901;AN=5008;NS=2504;DP=19209;EAS_AF=0.0367;AMR_AF=0.1254;AFR_AF=0.0408;EUR_AF=0.0636;SAS_AF=0.1043;AA=T|||;VT=SNP
2	146837295	rs1040140	T	C	100	PASS	AC=344;AF=0.0686901;AN=5008;NS=2504;DP=18811;EAS_AF=0.0367;AMR_AF=0.1254;AFR_AF=0.0408;EUR_AF=0.0636;SAS_AF=0.1043;AA=T|||;VT=SNP
2	146837554	rs115640895	T	C	100	PASS	AC=117;AF=0.0233626;AN=5008;NS=2504;DP=19156;EAS_AF=0;AMR_AF=0.0144;AFR_AF=0.0408;EUR_AF=0.0199;SAS_AF=0.0337;AA=T|||;VT=SNP
2	146837936	rs6721560	T	G	100	PASS	AC=3204;AF=0.639776;AN=5008;NS=2504;DP=17230;EAS_AF=0.8304;AMR_AF=0.6225;AFR_AF=0.4947;EUR_AF=0.6372;SAS_AF=0.6544;AA=G|||;VT=SNP
2	146838116	rs13422402	A	G	100	PASS	AC=344;AF=0.0686901;AN=5008;NS=2504;DP=17424;EAS_AF=0.0367;AMR_AF=0.1254;AFR_AF=0.0408;EUR_AF=0.0636;SAS_AF=0.1043;AA=A|||;VT=SNP
2	146838927	rs11691697	A	T	100	PASS	AC=1719;AF=0.343251;AN=5008;NS=2504;DP=11894;EAS_AF=0.6369;AMR_AF=0.3804;AFR_AF=0.0257;EUR_AF=0.4274;SAS_AF=0.3569;AA=G|||;VT=SNP
2	146839172	rs12329220	A	G	100	PASS	AC=345;AF=0.0688898;AN=5008;NS=2504;DP=13296;EAS_AF=0.0367;AMR_AF=0.1254;AFR_AF=0.0416;EUR_AF=0.0636;SAS_AF=0.1043;AA=A|||;VT=SNP
2	146839537	rs59126787	A	G	100	PASS	AC=1725;AF=0.344449;AN=5008;NS=2504;DP=16246;EAS_AF=0.6369;AMR_AF=0.3804;AFR_AF=0.0295;EUR_AF=0.4284;SAS_AF=0.3569;AA=A|||;VT=SNP
2	146839548	rs13401109	C	T	100	PASS	AC=344;AF=0.0686901;AN=5008;NS=2504;DP=16338;EAS_AF=0.0367;AMR_AF=0.1254;AFR_AF=0.0408;EUR_AF=0.0636;SAS_AF=0.1043;AA=C|||;VT=SNP
2	146839632	rs36049952	T	C	100	PASS	AC=1128;AF=0.22524;AN=5008;NS=2504;DP=15978;EAS_AF=0.1518;AMR_AF=0.3343;AFR_AF=0.0582;EUR_AF=0.3608;SAS_AF=0.3098;AA=T|||;VT=SNP
2	146840586	rs13404882	G	T	100	PASS	AC=2164;AF=0.432109;AN=5008;NS=2504;DP=17047;EAS_AF=0.6736;AMR_AF=0.5115;AFR_AF=0.1392;EUR_AF=0.492;SAS_AF=0.4611;AA=T|||;VT=SNP
2	146842232	rs7609368	G	A	100	PASS	AC=1724;AF=0.344249;AN=5008;NS=2504;DP=21756;EAS_AF=0.6359;AMR_AF=0.3804;AFR_AF=0.0295;EUR_AF=0.4284;SAS_AF=0.3569;AA=G|||;VT=SNP
2	146842871	rs28501592	A	T	100	PASS	AC=344;AF=0.0686901;AN=5008;NS=2504;DP=22100;EAS_AF=0.0367;AMR_AF=0.1254;AFR_AF=0.0408;EUR_AF=0.0636;SAS_AF=0.1043;AA=A|||;VT=SNP
2	146842884	rs115382054	A	G	100	PASS	AC=117;AF=0.0233626;AN=5008;NS=2504;DP=22147;EAS_AF=0;AMR_AF=0.0144;AFR_AF=0.0408;EUR_AF=0.0199;SAS_AF=0.0337;AA=A|||;VT=SNP
2	146842893	rs6705103	G	C	100	PASS	AC=736;AF=0.146965;AN=5008;NS=2504;DP=22312;EAS_AF=0.1548;AMR_AF=0.0879;AFR_AF=0.2156;EUR_AF=0.1103;SAS_AF=0.1258;AA=G|||;VT=SNP
2	146842965	rs56832839	C	A	100	PASS	AC=63;AF=0.0125799;AN=5008;NS=2504;DP=20720;EAS_AF=0.001;AMR_AF=0.0072;AFR_AF=0.0174;EUR_AF=0.0298;SAS_AF=0.0041;AA=-|||;VT=SNP
2	146843027	rs80224637	G	A	100	PASS	AC=43;AF=0.00858626;AN=5008;NS=2504;DP=19564;EAS_AF=0;AMR_AF=0.013;AFR_AF=0.003;EUR_AF=0.0159;SAS_AF=0.0143;AA=G|||;VT=SNP
2	146843043	rs56161088	G	A	100	PASS	AC=23;AF=0.00459265;AN=5008;NS=2504;DP=19197;EAS_AF=0;AMR_AF=0.0029;AFR_AF=0.0008;EUR_AF=0.0199;SAS_AF=0;AA=G|||;VT=SNP
2	146843239	rs13013932	C	T	100	PASS	AC=345;AF=0.0688898;AN=5008;NS=2504;DP=18281;EAS_AF=0.0377;AMR_AF=0.1254;AFR_AF=0.0408;EUR_AF=0.0636;SAS_AF=0.1043;AA=C|||;VT=SNP
2	146843546	rs111485701	A	G	100	PASS	AC=40;AF=0.00798722;AN=5008;NS=2504;DP=17000;EAS_AF=0;AMR_AF=0.0101;AFR_AF=0.0008;EUR_AF=0.0249;SAS_AF=0.0072;AA=A|||;VT=SNP
2	146844029	rs11692385	A	T	100	PASS	AC=2722;AF=0.54353;AN=5008;NS=2504;DP=19150;EAS_AF=0.8065;AMR_AF=0.4885;AFR_AF=0.3903;EUR_AF=0.5547;SAS_AF=0.5072;AA=A|||;VT=SNP
2	146844339	rs28589859	T	C	100	PASS	AC=506;AF=0.101038;AN=5008;NS=2504;DP=19316;EAS_AF=0.0367;AMR_AF=0.121;AFR_AF=0.1664;EUR_AF=0.0636;SAS_AF=0.1033;AA=T|||;VT=SNP
2	146844384	rs114414387	G	A	100	PASS	AC=29;AF=0.00579073;AN=5008;NS=2504;DP=19011;EAS_AF=0;AMR_AF=0.0029;AFR_AF=0.0008;EUR_AF=0.0149;SAS_AF=0.0112;AA=G|||;VT=SNP
2	146844737	rs62168247	A	G	100	PASS	AC=761;AF=0.151957;AN=5008;NS=2504;DP=20496;EAS_AF=0.1518;AMR_AF=0.0893;AFR_AF=0.2405;EUR_AF=0.1103;SAS_AF=0.1196;AA=A|||;VT=SNP
2	146845035	rs1109425	T	C	100	PASS	AC=728;AF=0.145367;AN=5008;NS=2504;DP=17716;EAS_AF=0.1518;AMR_AF=0.0879;AFR_AF=0.2163;EUR_AF=0.1103;SAS_AF=0.1196;AA=T|||;VT=SNP
2	146845752	rs10184782	G	A	100	PASS	AC=87;AF=0.0173722;AN=5008;NS=2504;DP=14930;EAS_AF=0.001;AMR_AF=0.0086;AFR_AF=0.0008;EUR_AF=0.0169;SAS_AF=0.0634;AA=G|||;VT=SNP
2	146845933	rs873627	G	A	100	PASS	AC=505;AF=0.100839;AN=5008;NS=2504;DP=18442;EAS_AF=0.0367;AMR_AF=0.121;AFR_AF=0.1657;EUR_AF=0.0636;SAS_AF=0.1033;AA=G|||;VT=SNP
2	146846750	rs115820951	C	T	100	PASS	AC=44;AF=0.00878594;AN=5008;NS=2504;DP=19509;EAS_AF=0.001;AMR_AF=0.0101;AFR_AF=0.0023;EUR_AF=0.0308;SAS_AF=0.002;AA=C|||;VT=SNP
2	146846989	rs34334946	T	G	100	PASS	AC=506;AF=0.101038;AN=5008;NS=2504;DP=17412;EAS_AF=0.0367;AMR_AF=0.121;AFR_AF=0.1664;EUR_AF=0.0636;SAS_AF=0.1033;AA=T|||;VT=SNP
2	146847262	rs7588984	T	C	100	PASS	AC=749;AF=0.149561;AN=5008;NS=2504;DP=18878;EAS_AF=0.1518;AMR_AF=0.0879;AFR_AF=0.2322;EUR_AF=0.1103;SAS_AF=0.1196;AA=T|||;VT=SNP
2	146847295	rs147031734	C	T	100	PASS	AC=52;AF=0.0103834;AN=5008;NS=2504;DP=17372;EAS_AF=0;AMR_AF=0.0072;AFR_AF=0.0015;EUR_AF=0.0199;SAS_AF=0.0256;AA=C|||;VT=SNP
2	146847336	rs80147867	C	T	100	PASS	AC=133;AF=0.0265575;AN=5008;NS=2504;DP=16969;EAS_AF=0;AMR_AF=0.0173;AFR_AF=0.0514;EUR_AF=0.0199;SAS_AF=0.0337;AA=C|||;VT=SNP
2	146847479	rs56875377	C	T	100	PASS	AC=121;AF=0.0241613;AN=5008;NS=2504;DP=15999;EAS_AF=0.003;AMR_AF=0.0288;AFR_AF=0.0356;EUR_AF=0.0447;SAS_AF=0.0061;AA=C|||;VT=SNP
2	146847497	rs116803092	G	C	100	PASS	AC=162;AF=0.0323482;AN=5008;NS=2504;DP=15769;EAS_AF=0.002;AMR_AF=0.0173;AFR_AF=0.0651;EUR_AF=0.0199;SAS_AF=0.0429;AA=G|||;VT=SNP
2	146848053	rs62168248	A	G	100	PASS	AC=748;AF=0.149361;AN=5008;NS=2504;DP=15433;EAS_AF=0.1518;AMR_AF=0.0879;AFR_AF=0.2315;EUR_AF=0.1103;SAS_AF=0.1196;AA=A|||;VT=SNP
2	146848057	rs4662454	G	A	100	PASS	AC=3329;AF=0.664736;AN=5008;NS=2504;DP=15364;EAS_AF=0.8442;AMR_AF=0.6239;AFR_AF=0.5961;EUR_AF=0.6302;SAS_AF=0.637;AA=A|||;VT=SNP
2	146848560	rs10194432	C	T	100	PASS	AC=506;AF=0.101038;AN=5008;NS=2504;DP=16896;EAS_AF=0.0367;AMR_AF=0.121;AFR_AF=0.1664;EUR_AF=0.0636;SAS_AF=0.1033;AA=C|||;VT=SNP
2	146848572	rs116656677	T	C	100	PASS	AC=43;AF=0.00858626;AN=5008;NS=2504;DP=16793;EAS_AF=0.001;AMR_AF=0.0101;AFR_AF=0.0015;EUR_AF=0.0308;SAS_AF=0.002;AA=T|||;VT=SNP
2	146849080	rs13391956	A	G	100	PASS	AC=212;AF=0.0423323;AN=5008;NS=2504;DP=14630;EAS_AF=0.0337;AMR_AF=0.0865;AFR_AF=0.003;EUR_AF=0.0189;SAS_AF=0.0971;AA=A|||;VT=SNP
2	146849522	rs192581515	A	G	100	PASS	AC=10;AF=0.00199681;AN=5008;NS=2504;DP=18974;EAS_AF=0;AMR_AF=0.0029;AFR_AF=0;EUR_AF=0.008;SAS_AF=0;AA=A|||;VT=SNP
2	146849591	rs10197939	C	T	100	PASS	AC=507;AF=0.101238;AN=5008;NS=2504;DP=18413;EAS_AF=0.0367;AMR_AF=0.1225;AFR_AF=0.1664;EUR_AF=0.0636;SAS_AF=0.1033;AA=C|||;VT=SNP
2	146849925	rs992903	C	T	100	PASS	AC=3167;AF=0.632388;AN=5008;NS=2504;DP=17877;EAS_AF=0.8423;AMR_AF=0.6081;AFR_AF=0.5303;EUR_AF=0.6103;SAS_AF=0.5941;AA=T|||;VT=SNP
2	146850239	rs13013757	G	A	100	PASS	AC=505;AF=0.100839;AN=5008;NS=2504;DP=19825;EAS_AF=0.0367;AMR_AF=0.121;AFR_AF=0.1657;EUR_AF=0.0636;SAS_AF=0.1033;AA=G|||;VT=SNP
2	146850382	rs75961083	G	A	100	PASS	AC=114;AF=0.0227636;AN=5008;NS=2504;DP=18440;EAS_AF=0;AMR_AF=0.0389;AFR_AF=0.003;EUR_AF=0.0755;SAS_AF=0.0072;AA=G|||;VT=SNP
2	146850649	rs72999984	C	T	100	PASS	AC=121;AF=0.0241613;AN=5008;NS=2504;DP=18373;EAS_AF=0.003;AMR_AF=0.0288;AFR_AF=0.0356;EUR_AF=0.0447;SAS_AF=0.0061;AA=C|||;VT=SNP
2	146850674	rs12611909	T	C	100	PASS	AC=1757;AF=0.350839;AN=5008;NS=2504;DP=18832;EAS_AF=0.6538;AMR_AF=0.389;AFR_AF=0.0303;EUR_AF=0.4294;SAS_AF=0.364;AA=T|||;VT=SNP
2	146850814	rs12621488	G	A	100	PASS	AC=1876;AF=0.374601;AN=5008;NS=2504;DP=17581;EAS_AF=0.6538;AMR_AF=0.3948;AFR_AF=0.118;EUR_AF=0.4284;SAS_AF=0.364;AA=G|||;VT=SNP
2	146851244	rs66532308	C	A	100	PASS	AC=506;AF=0.101038;AN=5008;NS=2504;DP=20260;EAS_AF=0.0367;AMR_AF=0.121;AFR_AF=0.1664;EUR_AF=0.0636;SAS_AF=0.1033;AA=C|||;VT=SNP
2	146851448	rs35585393	G	A	100	PASS	AC=506;AF=0.101038;AN=5008;NS=2504;DP=19242;EAS_AF=0.0367;AMR_AF=0.121;AFR_AF=0.1664;EUR_AF=0.0636;SAS_AF=0.1033;AA=G|||;VT=SNP
2	146852649	rs1826267	T	C	100	PASS	AC=3166;AF=0.632188;AN=5008;NS=2504;DP=18839;EAS_AF=0.8423;AMR_AF=0.6066;AFR_AF=0.5303;EUR_AF=0.6103;SAS_AF=0.5941;AA=C|||;VT=SNP
2	146853654	rs11902246	T	G	100	PASS	AC=522;AF=0.104233;AN=5008;NS=2504;DP=14734;EAS_AF=0.0526;AMR_AF=0.121;AFR_AF=0.1664;EUR_AF=0.0636;SAS_AF=0.1033;AA=T|||;VT=SNP
2	146854215	rs1491125	G	A	100	PASS	AC=3329;AF=0.664736;AN=5008;NS=2504;DP=16993;EAS_AF=0.8442;AMR_AF=0.6239;AFR_AF=0.5961;EUR_AF=0.6302;SAS_AF=0.637;AA=A|||;VT=SNP
2	146854967	rs74576713	C	T	100	PASS	AC=730;AF=0.145767;AN=5008;NS=2504;DP=16531;EAS_AF=0.1518;AMR_AF=0.0908;AFR_AF=0.2163;EUR_AF=0.1103;SAS_AF=0.1196;AA=C|||;VT=SNP
2	146855424	rs62169485	G	T	100	PASS	AC=761;AF=0.151957;AN=5008;NS=2504;DP=13642;EAS_AF=0.1518;AMR_AF=0.0893;AFR_AF=0.2405;EUR_AF=0.1103;SAS_AF=0.1196;AA=G|||;VT=SNP
2	146855992	rs11675490	T	C	100	PASS	AC=1752;AF=0.34984;AN=5008;NS=2504;DP=20228;EAS_AF=0.6538;AMR_AF=0.389;AFR_AF=0.0265;EUR_AF=0.4284;SAS_AF=0.365;AA=T|||;VT=SNP
2	146856353	rs68171028	A	C	100	PASS	AC=509;AF=0.101637;AN=5008;NS=2504;DP=18886;EAS_AF=0.0397;AMR_AF=0.121;AFR_AF=0.1664;EUR_AF=0.0636;SAS_AF=0.1033;AA=A|||;VT=SNP
2	146856401	rs78016003	T	C	100	PASS	AC=761;AF=0.151957;AN=5008;NS=2504;DP=17449;EAS_AF=0.1518;AMR_AF=0.0893;AFR_AF=0.2405;EUR_AF=0.1103;SAS_AF=0.1196;AA=T|||;VT=SNP
2	146857571	rs13025579	A	C	100	PASS	AC=507;AF=0.101238;AN=5008;NS=2504;DP=19413;EAS_AF=0.0357;AMR_AF=0.1239;AFR_AF=0.1664;EUR_AF=0.0636;SAS_AF=0.1033;AA=A|||;VT=SNP
2	146857861	rs114235739	G	A	100	PASS	AC=21;AF=0.00419329;AN=5008;NS=2504;DP=18554;EAS_AF=0;AMR_AF=0.0115;AFR_AF=0.0008;EUR_AF=0.0119;SAS_AF=0;AA=G|||;VT=SNP
2	146858023	rs77828943	C	G	100	PASS	AC=117;AF=0.0233626;AN=5008;NS=2504;DP=20922;EAS_AF=0;AMR_AF=0.0144;AFR_AF=0.0408;EUR_AF=0.0199;SAS_AF=0.0337;AA=C|||;VT=SNP
2	146858851	rs1602444	G	A	100	PASS	AC=762;AF=0.152157;AN=5008;NS=2504;DP=21122;EAS_AF=0.1528;AMR_AF=0.0893;AFR_AF=0.2413;EUR_AF=0.1103;SAS_AF=0.1186;AA=G|||;VT=SNP
2	146858890	rs1602445	G	A	100	PASS	AC=3168;AF=0.632588;AN=5008;NS=2504;DP=19744;EAS_AF=0.8423;AMR_AF=0.6095;AFR_AF=0.5303;EUR_AF=0.6103;SAS_AF=0.5941;AA=A|||;VT=SNP
2	146859395	rs1907444	C	T	100	PASS	AC=3168;AF=0.632588;AN=5008;NS=2504;DP=20191;EAS_AF=0.8423;AMR_AF=0.6095;AFR_AF=0.5303;EUR_AF=0.6103;SAS_AF=0.5941;AA=t|||;VT=SNP
2	146859436	rs1907445	T	C	100	PASS	AC=1876;AF=0.374601;AN=5008;NS=2504;DP=18762;EAS_AF=0.6538;AMR_AF=0.3948;AFR_AF=0.118;EUR_AF=0.4284;SAS_AF=0.364;AA=T|||;VT=SNP
2	146860144	rs11681759	T	C	100	PASS	AC=1874;AF=0.374201;AN=5008;NS=2504;DP=17977;EAS_AF=0.6538;AMR_AF=0.3948;AFR_AF=0.1172;EUR_AF=0.4274;SAS_AF=0.364;AA=T|||;VT=SNP
2	146860444	rs78350937	G	T	100	PASS	AC=757;AF=0.151158;AN=5008;NS=2504;DP=19066;EAS_AF=0.1528;AMR_AF=0.0879;AFR_AF=0.2375;EUR_AF=0.1103;SAS_AF=0.1196;AA=G|||;VT=SNP
2	146860625	rs2201049	T	C	100	PASS	AC=1872;AF=0.373802;AN=5008;NS=2504;DP=18727;EAS_AF=0.6538;AMR_AF=0.3948;AFR_AF=0.1172;EUR_AF=0.4274;SAS_AF=0.362;AA=t|||;VT=SNP
2	146862268	rs62169487	T	A	100	PASS	AC=1821;AF=0.363618;AN=5008;NS=2504;DP=17358;EAS_AF=0.6478;AMR_AF=0.3948;AFR_AF=0.0862;EUR_AF=0.4245;SAS_AF=0.3609;AA=T|||;VT=SNP
2	146862355	rs2172112	T	C	100	PASS	AC=1192;AF=0.238019;AN=5008;NS=2504;DP=17889;EAS_AF=0.13;AMR_AF=0.3372;AFR_AF=0.0923;EUR_AF=0.3817;SAS_AF=0.3282;AA=T|||;VT=SNP
2	146866555	rs12465919	G	T	100	PASS	AC=2772;AF=0.553514;AN=5008;NS=2504;DP=11481;EAS_AF=0.6171;AMR_AF=0.6585;AFR_AF=0.2065;EUR_AF=0.8052;SAS_AF=0.6237;AA=G|||;VT=SNP
2	146867896	rs12467138	C	T	100	PASS	AC=217;AF=0.0433307;AN=5008;NS=2504;DP=9436;EAS_AF=0.0367;AMR_AF=0.0893;AFR_AF=0.003;EUR_AF=0.0189;SAS_AF=0.0971;AA=C|||;VT=SNP
2	146869281	rs73001885	A	G	100	PASS	AC=146;AF=0.0291534;AN=5008;NS=2504;DP=11535;EAS_AF=0.006;AMR_AF=0.0274;AFR_AF=0.0734;EUR_AF=0.0209;SAS_AF=0.0031;AA=A|||;VT=SNP
2	146871256	rs12691732	T	C	100	PASS	AC=507;AF=0.101238;AN=5008;NS=2504;DP=11642;EAS_AF=0.0625;AMR_AF=0.1412;AFR_AF=0.1384;EUR_AF=0.0278;SAS_AF=0.138;AA=T|||;VT=SNP
2	146872167	rs12691733	T	C	100	PASS	AC=507;AF=0.101238;AN=5008;NS=2504;DP=11734;EAS_AF=0.0625;AMR_AF=0.1412;AFR_AF=0.1384;EUR_AF=0.0278;SAS_AF=0.138;AA=T|||;VT=SNP
2	146873134	rs13395885	C	A	100	PASS	AC=507;AF=0.101238;AN=5008;NS=2504;DP=11753;EAS_AF=0.0625;AMR_AF=0.1412;AFR_AF=0.1384;EUR_AF=0.0278;SAS_AF=0.138;AA=C|||;VT=SNP
2	146873227	rs12691735	T	C	100	PASS	AC=3333;AF=0.665535;AN=5008;NS=2504;DP=11009;EAS_AF=0.6855;AMR_AF=0.7997;AFR_AF=0.3722;EUR_AF=0.833;SAS_AF=0.774;AA=C|||;VT=SNP
2	146873891	rs10178081	C	T	100	PASS	AC=3333;AF=0.665535;AN=5008;NS=2504;DP=10678;EAS_AF=0.6855;AMR_AF=0.7997;AFR_AF=0.3722;EUR_AF=0.833;SAS_AF=0.774;AA=T|||;VT=SNP
2	146873943	rs10190602	T	A	100	PASS	AC=3333;AF=0.665535;AN=5008;NS=2504;DP=10217;EAS_AF=0.6855;AMR_AF=0.7997;AFR_AF=0.3722;EUR_AF=0.833;SAS_AF=0.774;AA=A|||;VT=SNP
2	146875357	rs6731756	T	A	100	PASS	AC=854;AF=0.170527;AN=5008;NS=2504;DP=10252;EAS_AF=0.25;AMR_AF=0.1153;AFR_AF=0.18;EUR_AF=0.1292;SAS_AF=0.1575;AA=T|||;VT=SNP
2	146876582	rs10928278	G	A	100	PASS	AC=2463;AF=0.491813;AN=5008;NS=2504;DP=10477;EAS_AF=0.6171;AMR_AF=0.6239;AFR_AF=0.0832;EUR_AF=0.7296;SAS_AF=0.5767;AA=G|||;VT=SNP
2	146876922	rs62169493	C	T	100	PASS	AC=1822;AF=0.363818;AN=5008;NS=2504;DP=16624;EAS_AF=0.6488;AMR_AF=0.3948;AFR_AF=0.0862;EUR_AF=0.4245;SAS_AF=0.3609;AA=C|||;VT=SNP
2	146877019	rs62169494	G	A	100	PASS	AC=70;AF=0.0139776;AN=5008;NS=2504;DP=19535;EAS_AF=0;AMR_AF=0.0331;AFR_AF=0.0038;EUR_AF=0.0318;SAS_AF=0.0102;AA=G|||;VT=SNP
2	146877099	rs222829	T	A	100	PASS	AC=4621;AF=0.922724;AN=5008;NS=2504;DP=19922;EAS_AF=0.9633;AMR_AF=0.902;AFR_AF=0.8684;EUR_AF=0.9811;SAS_AF=0.909;AA=A|||;VT=SNP
2	146877362	rs74571772	C	A	100	PASS	AC=217;AF=0.0433307;AN=5008;NS=2504;DP=18619;EAS_AF=0;AMR_AF=0.0245;AFR_AF=0.0817;EUR_AF=0.0557;SAS_AF=0.0368;AA=C|||;VT=SNP
2	146877806	rs10490593	G	A	100	PASS	AC=1161;AF=0.231829;AN=5008;NS=2504;DP=18171;EAS_AF=0.131;AMR_AF=0.3357;AFR_AF=0.0688;EUR_AF=0.3817;SAS_AF=0.3282;AA=G|||;VT=SNP
2	146878344	rs222828	T	C	100	PASS	AC=4621;AF=0.922724;AN=5008;NS=2504;DP=18567;EAS_AF=0.9633;AMR_AF=0.902;AFR_AF=0.8684;EUR_AF=0.9811;SAS_AF=0.909;AA=C|||;VT=SNP
2	146878442	rs222827	A	G	100	PASS	AC=4583;AF=0.915136;AN=5008;NS=2504;DP=17090;EAS_AF=0.9633;AMR_AF=0.9006;AFR_AF=0.8404;EUR_AF=0.9811;SAS_AF=0.909;AA=A|||;VT=SNP
2	146878532	rs222826	T	C	100	PASS	AC=4620;AF=0.922524;AN=5008;NS=2504;DP=17040;EAS_AF=0.9633;AMR_AF=0.902;AFR_AF=0.8684;EUR_AF=0.9811;SAS_AF=0.908;AA=T|||;VT=SNP
2	146878881	rs4277465	A	T	100	PASS	AC=1872;AF=0.373802;AN=5008;NS=2504;DP=14284;EAS_AF=0.6528;AMR_AF=0.3963;AFR_AF=0.1089;EUR_AF=0.4245;SAS_AF=0.3763;AA=A|||;VT=SNP
2	146878893	rs7579316	C	A	100	PASS	AC=1821;AF=0.363618;AN=5008;NS=2504;DP=14173;EAS_AF=0.6498;AMR_AF=0.3948;AFR_AF=0.0847;EUR_AF=0.4245;SAS_AF=0.3609;AA=C|||;VT=SNP
2	146879189	rs1986285	G	C	100	PASS	AC=1750;AF=0.349441;AN=5008;NS=2504;DP=13785;EAS_AF=0.6617;AMR_AF=0.3876;AFR_AF=0.0242;EUR_AF=0.4235;SAS_AF=0.364;AA=G|||;VT=SNP
2	146879193	rs222825	A	G	100	PASS	AC=715;AF=0.142772;AN=5008;NS=2504;DP=13695;EAS_AF=0.0317;AMR_AF=0.0605;AFR_AF=0.3835;EUR_AF=0.0586;SAS_AF=0.0767;AA=G|||;VT=SNP
2	146879212	rs7424648	T	C	100	PASS	AC=390;AF=0.0778754;AN=5008;NS=2504;DP=13218;EAS_AF=0.125;AMR_AF=0.0663;AFR_AF=0.0091;EUR_AF=0.0924;SAS_AF=0.1155;AA=T|||;VT=SNP
2	146879269	rs62169495	G	A	100	PASS	AC=589;AF=0.117612;AN=5008;NS=2504;DP=11561;EAS_AF=0.126;AMR_AF=0.0807;AFR_AF=0.1505;EUR_AF=0.0934;SAS_AF=0.1155;AA=G|||;VT=SNP
2	146880791	rs2552540	G	T	100	PASS	AC=4619;AF=0.922324;AN=5008;NS=2504;DP=20360;EAS_AF=0.9633;AMR_AF=0.9006;AFR_AF=0.8699;EUR_AF=0.9811;SAS_AF=0.9059;AA=G|||;VT=SNP
2	146882415	rs56075542	T	G	100	PASS	AC=1859;AF=0.371206;AN=5008;NS=2504;DP=20115;EAS_AF=0.6706;AMR_AF=0.3948;AFR_AF=0.1172;EUR_AF=0.4254;SAS_AF=0.3333;AA=T|||;VT=SNP
2	146882435	rs116517278	C	T	100	PASS	AC=41;AF=0.0081869;AN=5008;NS=2504;DP=19919;EAS_AF=0.001;AMR_AF=0.013;AFR_AF=0;EUR_AF=0.0268;SAS_AF=0.0041;AA=C|||;VT=SNP
2	146883343	rs55726321	G	A	100	PASS	AC=116;AF=0.0231629;AN=5008;NS=2504;DP=16801;EAS_AF=0.001;AMR_AF=0.0187;AFR_AF=0.0023;EUR_AF=0.0606;SAS_AF=0.0389;AA=G|||;VT=SNP
2	146883742	rs73003718	T	C	100	PASS	AC=128;AF=0.0255591;AN=5008;NS=2504;DP=18725;EAS_AF=0.002;AMR_AF=0.0231;AFR_AF=0.0696;EUR_AF=0.0149;SAS_AF=0.0031;AA=T|||;VT=SNP
2	146883892	rs114539691	C	T	100	PASS	AC=38;AF=0.00758786;AN=5008;NS=2504;DP=16565;EAS_AF=0;AMR_AF=0.0231;AFR_AF=0.0008;EUR_AF=0.0179;SAS_AF=0.0031;AA=C|||;VT=SNP
2	146883893	rs17789657	A	C	100	PASS	AC=1229;AF=0.245407;AN=5008;NS=2504;DP=16610;EAS_AF=0.13;AMR_AF=0.3372;AFR_AF=0.0983;EUR_AF=0.3807;SAS_AF=0.3589;AA=A|||;VT=SNP
2	146885247	rs75337516	G	C	100	PASS	AC=50;AF=0.00998403;AN=5008;NS=2504;DP=19639;EAS_AF=0;AMR_AF=0.0115;AFR_AF=0.0015;EUR_AF=0.0278;SAS_AF=0.0123;AA=G|||;VT=SNP
2	146885474	rs222824	A	G	100	PASS	AC=4617;AF=0.921925;AN=5008;NS=2504;DP=18478;EAS_AF=0.9623;AMR_AF=0.902;AFR_AF=0.8699;EUR_AF=0.9811;SAS_AF=0.9039;AA=G|||;VT=SNP
2	146885736	rs222822	G	T	100	PASS	AC=1175;AF=0.234625;AN=5008;NS=2504;DP=21167;EAS_AF=0.1438;AMR_AF=0.1225;AFR_AF=0.5076;EUR_AF=0.1044;SAS_AF=0.1728;AA=G|||;VT=SNP
2	146886481	rs222820	A	G	100	PASS	AC=4617;AF=0.921925;AN=5008;NS=2504;DP=19340;EAS_AF=0.9623;AMR_AF=0.902;AFR_AF=0.8699;EUR_AF=0.9811;SAS_AF=0.9039;AA=G|||;VT=SNP
2	146886565	rs222819	C	T	100	PASS	AC=4617;AF=0.921925;AN=5008;NS=2504;DP=18531;EAS_AF=0.9623;AMR_AF=0.902;AFR_AF=0.8699;EUR_AF=0.9811;SAS_AF=0.9039;AA=T|||;VT=SNP
2	146886714	rs222817	A	G	100	PASS	AC=4617;AF=0.921925;AN=5008;NS=2504;DP=19119;EAS_AF=0.9623;AMR_AF=0.902;AFR_AF=0.8699;EUR_AF=0.9811;SAS_AF=0.9039;AA=A|||;VT=SNP
2	146886776	rs28595092	G	A	100	PASS	AC=1746;AF=0.348642;AN=5008;NS=2504;DP=19675;EAS_AF=0.6865;AMR_AF=0.3847;AFR_AF=0.025;EUR_AF=0.4254;SAS_AF=0.3333;AA=G|||;VT=SNP
2	146887156	rs73005846	C	T	100	PASS	AC=129;AF=0.0257588;AN=5008;NS=2504;DP=17206;EAS_AF=0.002;AMR_AF=0.0231;AFR_AF=0.0703;EUR_AF=0.0149;SAS_AF=0.0031;AA=C|||;VT=SNP
2	146887309	rs73005848	G	A	100	PASS	AC=242;AF=0.0483227;AN=5008;NS=2504;DP=17357;EAS_AF=0;AMR_AF=0.0259;AFR_AF=0.0998;EUR_AF=0.0557;SAS_AF=0.0368;AA=G|||;VT=SNP
2	146888013	rs16826023	G	A	100	PASS	AC=243;AF=0.0485224;AN=5008;NS=2504;DP=18661;EAS_AF=0;AMR_AF=0.0259;AFR_AF=0.0998;EUR_AF=0.0567;SAS_AF=0.0368;AA=G|||;VT=SNP
2	146888064	rs222816	G	T	100	PASS	AC=1307;AF=0.260982;AN=5008;NS=2504;DP=19216;EAS_AF=0.1488;AMR_AF=0.1455;AFR_AF=0.5779;EUR_AF=0.1193;SAS_AF=0.1759;AA=G|||;VT=SNP
2	146888708	rs61049169	G	A	100	PASS	AC=1815;AF=0.36242;AN=5008;NS=2504;DP=17436;EAS_AF=0.6845;AMR_AF=0.389;AFR_AF=0.0772;EUR_AF=0.4254;SAS_AF=0.3323;AA=G|||;VT=SNP
2	146888852	rs222815	T	C	100	PASS	AC=4617;AF=0.921925;AN=5008;NS=2504;DP=18451;EAS_AF=0.9623;AMR_AF=0.902;AFR_AF=0.8699;EUR_AF=0.9811;SAS_AF=0.9039;AA=T|||;VT=SNP
2	146889404	rs11680349	T	C	100	PASS	AC=3310;AF=0.660942;AN=5008;NS=2504;DP=16977;EAS_AF=0.8145;AMR_AF=0.7565;AFR_AF=0.292;EUR_AF=0.8618;SAS_AF=0.727;AA=T|||;VT=SNP
2	146889604	rs17733267	T	C	100	PASS	AC=1858;AF=0.371006;AN=5008;NS=2504;DP=13177;EAS_AF=0.6706;AMR_AF=0.3948;AFR_AF=0.1172;EUR_AF=0.4254;SAS_AF=0.3323;AA=T|||;VT=SNP
2	146889665	rs17789747	A	C	100	PASS	AC=1816;AF=0.36262;AN=5008;NS=2504;DP=11824;EAS_AF=0.6706;AMR_AF=0.3919;AFR_AF=0.087;EUR_AF=0.4254;SAS_AF=0.3323;AA=A|||;VT=SNP
2	146889692	rs7561412	T	A	100	PASS	AC=596;AF=0.11901;AN=5008;NS=2504;DP=10796;EAS_AF=0.123;AMR_AF=0.0821;AFR_AF=0.1566;EUR_AF=0.0944;SAS_AF=0.1155;AA=T|||;VT=SNP
2	146889974	rs222814	T	C	100	PASS	AC=4618;AF=0.922125;AN=5008;NS=2504;DP=13635;EAS_AF=0.9633;AMR_AF=0.902;AFR_AF=0.8699;EUR_AF=0.9811;SAS_AF=0.9039;AA=C|||;VT=SNP
2	146890581	rs222813	C	G	100	PASS	AC=4618;AF=0.922125;AN=5008;NS=2504;DP=18917;EAS_AF=0.9633;AMR_AF=0.902;AFR_AF=0.8699;EUR_AF=0.9811;SAS_AF=0.9039;AA=G|||;VT=SNP
2	146890823	rs222812	T	C	100	PASS	AC=4618;AF=0.922125;AN=5008;NS=2504;DP=20073;EAS_AF=0.9633;AMR_AF=0.902;AFR_AF=0.8699;EUR_AF=0.9811;SAS_AF=0.9039;AA=T|||;VT=SNP
2	146890894	rs75062136	T	C	100	PASS	AC=134;AF=0.0267572;AN=5008;NS=2504;DP=19658;EAS_AF=0;AMR_AF=0.0216;AFR_AF=0.0204;EUR_AF=0.0557;SAS_AF=0.0368;AA=T|||;VT=SNP
2	146891073	rs222811	A	G	100	PASS	AC=4616;AF=0.921725;AN=5008;NS=2504;DP=17375;EAS_AF=0.9633;AMR_AF=0.902;AFR_AF=0.8699;EUR_AF=0.9801;SAS_AF=0.9029;AA=G|||;VT=SNP
2	146891701	rs222810	T	G	100	PASS	AC=1192;AF=0.238019;AN=5008;NS=2504;DP=14089;EAS_AF=0.1607;AMR_AF=0.1225;AFR_AF=0.5076;EUR_AF=0.1044;SAS_AF=0.1728;AA=T|||;VT=SNP
2	146891745	rs13032210	G	A	100	PASS	AC=24;AF=0.00479233;AN=5008;NS=2504;DP=14627;EAS_AF=0;AMR_AF=0.0086;AFR_AF=0.0008;EUR_AF=0.0169;SAS_AF=0;AA=g|||;VT=SNP
2	146893190	rs222809	A	G	100	PASS	AC=4617;AF=0.921925;AN=5008;NS=2504;DP=17298;EAS_AF=0.9633;AMR_AF=0.902;AFR_AF=0.8699;EUR_AF=0.9811;SAS_AF=0.9029;AA=G|||;VT=SNP
2	146893368	rs116689858	C	A	100	PASS	AC=31;AF=0.0061901;AN=5008;NS=2504;DP=14516;EAS_AF=0;AMR_AF=0.0101;AFR_AF=0.0023;EUR_AF=0.0169;SAS_AF=0.0041;AA=C|||;VT=SNP
2	146893463	rs71430040	T	C	100	PASS	AC=1139;AF=0.227436;AN=5008;NS=2504;DP=13682;EAS_AF=0.13;AMR_AF=0.3329;AFR_AF=0.0499;EUR_AF=0.3738;SAS_AF=0.3425;AA=T|||;VT=SNP
2	146894079	rs150840400	T	C	100	PASS	AC=40;AF=0.00798722;AN=5008;NS=2504;DP=18423;EAS_AF=0;AMR_AF=0.0115;AFR_AF=0.0008;EUR_AF=0.0288;SAS_AF=0.002;AA=T|||;VT=SNP
2	146894276	rs78630037	G	A	100	PASS	AC=157;AF=0.0313498;AN=5008;NS=2504;DP=16525;EAS_AF=0;AMR_AF=0.0216;AFR_AF=0.0416;EUR_AF=0.0507;SAS_AF=0.0368;AA=G|||;VT=SNP
2	146894290	rs222808	G	C	100	PASS	AC=1318;AF=0.263179;AN=5008;NS=2504;DP=17014;EAS_AF=0.1627;AMR_AF=0.1455;AFR_AF=0.5764;EUR_AF=0.1193;SAS_AF=0.1748;AA=G|||;VT=SNP
2	146895183	rs222805	G	A	100	PASS	AC=4618;AF=0.922125;AN=5008;NS=2504;DP=19139;EAS_AF=0.9633;AMR_AF=0.902;AFR_AF=0.8699;EUR_AF=0.9811;SAS_AF=0.9039;AA=G|||;VT=SNP
2	146895299	rs222803	C	G	100	PASS	AC=4619;AF=0.922324;AN=5008;NS=2504;DP=15500;EAS_AF=0.9633;AMR_AF=0.902;AFR_AF=0.8699;EUR_AF=0.9811;SAS_AF=0.9049;AA=C|||;VT=SNP
2	146895618	rs11673782	T	A	100	PASS	AC=3311;AF=0.661142;AN=5008;NS=2504;DP=17827;EAS_AF=0.8075;AMR_AF=0.7565;AFR_AF=0.2943;EUR_AF=0.8618;SAS_AF=0.7321;AA=T|||;VT=SNP
2	146895985	rs147725967	C	G	100	PASS	AC=16;AF=0.00319489;AN=5008;NS=2504;DP=17091;EAS_AF=0.001;AMR_AF=0.0014;AFR_AF=0;EUR_AF=0.0119;SAS_AF=0.002;AA=C|||;VT=SNP
2	146896025	rs142555987	T	C	100	PASS	AC=40;AF=0.00798722;AN=5008;NS=2504;DP=17232;EAS_AF=0;AMR_AF=0.0115;AFR_AF=0.0008;EUR_AF=0.0288;SAS_AF=0.002;AA=T|||;VT=SNP
2	146897275	rs4407186	T	C	100	PASS	AC=1282;AF=0.25599;AN=5008;NS=2504;DP=15856;EAS_AF=0.1587;AMR_AF=0.1282;AFR_AF=0.5598;EUR_AF=0.1083;SAS_AF=0.1881;AA=T|||;VT=SNP
2	146897539	rs62169534	T	C	100	PASS	AC=1770;AF=0.353435;AN=5008;NS=2504;DP=17551;EAS_AF=0.6637;AMR_AF=0.3833;AFR_AF=0.0651;EUR_AF=0.4235;SAS_AF=0.3303;AA=T|||;VT=SNP
2	146897574	rs34708096	G	C	100	PASS	AC=501;AF=0.10004;AN=5008;NS=2504;DP=16848;EAS_AF=0.1062;AMR_AF=0.0807;AFR_AF=0.0817;EUR_AF=0.1044;SAS_AF=0.1278;AA=G|||;VT=SNP
2	146897587	rs73005868	C	A	100	PASS	AC=97;AF=0.019369;AN=5008;NS=2504;DP=16526;EAS_AF=0.002;AMR_AF=0.0231;AFR_AF=0.0461;EUR_AF=0.0149;SAS_AF=0.0031;AA=C|||;VT=SNP
2	146898044	rs79587612	T	G	100	PASS	AC=1284;AF=0.25639;AN=5008;NS=2504;DP=13658;EAS_AF=0.1587;AMR_AF=0.1297;AFR_AF=0.5613;EUR_AF=0.1074;SAS_AF=0.1881;AA=T|||;VT=SNP
2	146898143	rs10928279	G	T	100	PASS	AC=1726;AF=0.344649;AN=5008;NS=2504;DP=14216;EAS_AF=0.6637;AMR_AF=0.379;AFR_AF=0.034;EUR_AF=0.4235;SAS_AF=0.3303;AA=G|||;VT=SNP
2	146898321	rs62169536	G	A	100	PASS	AC=1439;AF=0.28734;AN=5008;NS=2504;DP=10767;EAS_AF=0.1607;AMR_AF=0.1542;AFR_AF=0.6415;EUR_AF=0.1282;SAS_AF=0.1973;AA=G|||;VT=SNP
2	146898380	rs2009737	T	C	100	PASS	AC=4643;AF=0.927117;AN=5008;NS=2504;DP=13102;EAS_AF=0.9633;AMR_AF=0.8934;AFR_AF=0.879;EUR_AF=0.9811;SAS_AF=0.9233;AA=T|||;VT=SNP
2	146898951	rs73005874	T	C	100	PASS	AC=98;AF=0.0195687;AN=5008;NS=2504;DP=1128;EAS_AF=0.002;AMR_AF=0.0231;AFR_AF=0.0469;EUR_AF=0.0149;SAS_AF=0.0031;AA=T|||;VT=SNP
2	146899086	rs12471553	A	G	100	PASS	AC=3203;AF=0.639577;AN=5008;NS=2504;DP=14911;EAS_AF=0.8016;AMR_AF=0.7406;AFR_AF=0.239;EUR_AF=0.8529;SAS_AF=0.7229;AA=G|||;VT=SNP
2	146900714	rs1981909	T	C	100	PASS	AC=1722;AF=0.34385;AN=5008;NS=2504;DP=12308;EAS_AF=0.6617;AMR_AF=0.379;AFR_AF=0.0333;EUR_AF=0.4235;SAS_AF=0.3292;AA=T|||;VT=SNP
2	146903757	rs13029081	A	T	100	PASS	AC=1225;AF=0.244609;AN=5008;NS=2504;DP=15279;EAS_AF=0.1409;AMR_AF=0.3285;AFR_AF=0.0908;EUR_AF=0.3827;SAS_AF=0.3579;AA=A|||;VT=SNP
2	146903854	rs4662258	C	G	100	PASS	AC=1722;AF=0.34385;AN=5008;NS=2504;DP=15539;EAS_AF=0.6617;AMR_AF=0.379;AFR_AF=0.0333;EUR_AF=0.4235;SAS_AF=0.3292;AA=C|||;VT=SNP
2	146904089	rs13432440	C	T	100	PASS	AC=1285;AF=0.256589;AN=5008;NS=2504;DP=15317;EAS_AF=0.1587;AMR_AF=0.1297;AFR_AF=0.5598;EUR_AF=0.1074;SAS_AF=0.1912;AA=C|||;VT=SNP
2	146904651	rs61321901	T	C	100	PASS	AC=313;AF=0.0625;AN=5008;NS=2504;DP=19461;EAS_AF=0.002;AMR_AF=0.0504;AFR_AF=0.1278;EUR_AF=0.0686;SAS_AF=0.0389;AA=T|||;VT=SNP
2	146906634	rs12473657	A	G	100	PASS	AC=1194;AF=0.238419;AN=5008;NS=2504;DP=17018;EAS_AF=0.1409;AMR_AF=0.3285;AFR_AF=0.0673;EUR_AF=0.3827;SAS_AF=0.3579;AA=A|||;VT=SNP
2	146907023	rs74590948	T	C	100	PASS	AC=156;AF=0.0311502;AN=5008;NS=2504;DP=18500;EAS_AF=0;AMR_AF=0.0245;AFR_AF=0.0378;EUR_AF=0.0537;SAS_AF=0.0358;AA=T|||;VT=SNP
2	146908176	rs192929249	C	G	100	PASS	AC=140;AF=0.0279553;AN=5008;NS=2504;DP=14015;EAS_AF=0.002;AMR_AF=0.0231;AFR_AF=0.0787;EUR_AF=0.0149;SAS_AF=0.0031;AA=C|||;VT=SNP
2	146908467	rs142737096	G	C	100	PASS	AC=83;AF=0.0165735;AN=5008;NS=2504;DP=23018;EAS_AF=0.002;AMR_AF=0.0216;AFR_AF=0.0363;EUR_AF=0.0149;SAS_AF=0.0031;AA=G|||;VT=SNP
2	146908587	rs150749738	C	G	100	PASS	AC=94;AF=0.01877;AN=5008;NS=2504;DP=19690;EAS_AF=0;AMR_AF=0.0159;AFR_AF=0.0015;EUR_AF=0.0537;SAS_AF=0.0276;AA=C|||;VT=SNP
2	146909772	rs144390038	T	C	100	PASS	AC=1194;AF=0.238419;AN=5008;NS=2504;DP=21249;EAS_AF=0.1409;AMR_AF=0.3285;AFR_AF=0.0673;EUR_AF=0.3827;SAS_AF=0.3579;AA=T|||;VT=SNP
2	146910702	rs62169537	T	A	100	PASS	AC=509;AF=0.101637;AN=5008;NS=2504;DP=19936;EAS_AF=0.1062;AMR_AF=0.0821;AFR_AF=0.0832;EUR_AF=0.1044;SAS_AF=0.1329;AA=T|||;VT=SNP
2	146910878	rs7370138	T	G	100	PASS	AC=2963;AF=0.591653;AN=5008;NS=2504;DP=18087;EAS_AF=0.8026;AMR_AF=0.7089;AFR_AF=0.1354;EUR_AF=0.8062;SAS_AF=0.6871;AA=T|||;VT=SNP
2	146910930	rs13028950	A	T	100	PASS	AC=1194;AF=0.238419;AN=5008;NS=2504;DP=18249;EAS_AF=0.1409;AMR_AF=0.3285;AFR_AF=0.0673;EUR_AF=0.3827;SAS_AF=0.3579;AA=A|||;VT=SNP
2	146911103	rs13023649	T	C	100	PASS	AC=1223;AF=0.244209;AN=5008;NS=2504;DP=18180;EAS_AF=0.1409;AMR_AF=0.3285;AFR_AF=0.0893;EUR_AF=0.3827;SAS_AF=0.3579;AA=T|||;VT=SNP
2	146911443	rs150362011	T	C	100	PASS	AC=41;AF=0.0081869;AN=5008;NS=2504;DP=18450;EAS_AF=0;AMR_AF=0.0115;AFR_AF=0.0008;EUR_AF=0.0298;SAS_AF=0.002;AA=T|||;VT=SNP
2	146911544	rs79407769	A	G	100	PASS	AC=167;AF=0.0333466;AN=5008;NS=2504;DP=19407;EAS_AF=0;AMR_AF=0.0274;AFR_AF=0.0454;EUR_AF=0.0537;SAS_AF=0.0348;AA=A|||;VT=SNP
2	146911643	rs16826041	A	T	100	PASS	AC=509;AF=0.101637;AN=5008;NS=2504;DP=19113;EAS_AF=0.1062;AMR_AF=0.0821;AFR_AF=0.0832;EUR_AF=0.1044;SAS_AF=0.1329;AA=A|||;VT=SNP
2	146911838	rs16826044	A	T	100	PASS	AC=536;AF=0.107029;AN=5008;NS=2504;DP=19081;EAS_AF=0.1062;AMR_AF=0.0821;AFR_AF=0.1029;EUR_AF=0.1054;SAS_AF=0.1329;AA=A|||;VT=SNP
2	146912163	rs4662457	A	G	100	PASS	AC=1733;AF=0.346046;AN=5008;NS=2504;DP=18077;EAS_AF=0.6617;AMR_AF=0.3804;AFR_AF=0.0408;EUR_AF=0.4235;SAS_AF=0.3292;AA=A|||;VT=SNP
2	146912197	rs2216929	T	C	100	PASS	AC=1223;AF=0.244209;AN=5008;NS=2504;DP=17631;EAS_AF=0.1409;AMR_AF=0.3285;AFR_AF=0.0893;EUR_AF=0.3827;SAS_AF=0.3579;AA=T|||;VT=SNP
2	146912337	rs73005886	C	A	100	PASS	AC=83;AF=0.0165735;AN=5008;NS=2504;DP=17345;EAS_AF=0.002;AMR_AF=0.0216;AFR_AF=0.0363;EUR_AF=0.0149;SAS_AF=0.0031;AA=C|||;VT=SNP
2	146912930	rs73005889	A	G	100	PASS	AC=97;AF=0.019369;AN=5008;NS=2504;DP=20362;EAS_AF=0.002;AMR_AF=0.0231;AFR_AF=0.0461;EUR_AF=0.0149;SAS_AF=0.0031;AA=A|||;VT=SNP
2	146913228	rs17734111	G	A	100	PASS	AC=1720;AF=0.34345;AN=5008;NS=2504;DP=17976;EAS_AF=0.6597;AMR_AF=0.379;AFR_AF=0.0333;EUR_AF=0.4245;SAS_AF=0.3282;AA=G|||;VT=SNP
2	146913332	rs12467509	G	T	100	PASS	AC=2961;AF=0.591254;AN=5008;NS=2504;DP=19111;EAS_AF=0.8026;AMR_AF=0.7089;AFR_AF=0.1339;EUR_AF=0.8062;SAS_AF=0.6871;AA=T|||;VT=SNP
2	146913405	rs17734150	T	C	100	PASS	AC=1722;AF=0.34385;AN=5008;NS=2504;DP=19596;EAS_AF=0.6617;AMR_AF=0.379;AFR_AF=0.0333;EUR_AF=0.4235;SAS_AF=0.3292;AA=T|||;VT=SNP
2	146913534	rs62169538	C	G	100	PASS	AC=1722;AF=0.34385;AN=5008;NS=2504;DP=19365;EAS_AF=0.6617;AMR_AF=0.379;AFR_AF=0.0333;EUR_AF=0.4235;SAS_AF=0.3292;AA=C|||;VT=SNP
2	146914499	rs76823176	T	C	100	PASS	AC=97;AF=0.019369;AN=5008;NS=2504;DP=19876;EAS_AF=0.002;AMR_AF=0.0231;AFR_AF=0.0461;EUR_AF=0.0149;SAS_AF=0.0031;AA=T|||;VT=SNP
2	146914508	rs80202878	G	A	100	PASS	AC=316;AF=0.063099;AN=5008;NS=2504;DP=19637;EAS_AF=0.002;AMR_AF=0.0504;AFR_AF=0.1301;EUR_AF=0.0686;SAS_AF=0.0389;AA=G|||;VT=SNP
2	146918180	rs188903201	T	C	100	PASS	AC=99;AF=0.0197684;AN=5008;NS=2504;DP=15303;EAS_AF=0.003;AMR_AF=0.0231;AFR_AF=0.0469;EUR_AF=0.0149;SAS_AF=0.0031;AA=T|||;VT=SNP
2	146918336	rs6742634	T	C	100	PASS	AC=1709;AF=0.341254;AN=5008;NS=2504;DP=17079;EAS_AF=0.6617;AMR_AF=0.3761;AFR_AF=0.025;EUR_AF=0.4235;SAS_AF=0.3292;AA=T|||;VT=SNP
2	146918805	rs75156540	A	G	100	PASS	AC=39;AF=0.00778754;AN=5008;NS=2504;DP=17915;EAS_AF=0;AMR_AF=0.0086;AFR_AF=0.0008;EUR_AF=0.0268;SAS_AF=0.0051;AA=A|||;VT=SNP
2	146919220	rs72858351	G	A	100	PASS	AC=1722;AF=0.34385;AN=5008;NS=2504;DP=18691;EAS_AF=0.6617;AMR_AF=0.379;AFR_AF=0.0333;EUR_AF=0.4235;SAS_AF=0.3292;AA=G|||;VT=SNP
2	146920116	rs73005897	G	A	100	PASS	AC=317;AF=0.0632987;AN=5008;NS=2504;DP=15590;EAS_AF=0.003;AMR_AF=0.0504;AFR_AF=0.1301;EUR_AF=0.0686;SAS_AF=0.0389;AA=g|||;VT=SNP
2	146920374	rs147905931	A	G	100	PASS	AC=18;AF=0.00359425;AN=5008;NS=2504;DP=17838;EAS_AF=0;AMR_AF=0.0058;AFR_AF=0;EUR_AF=0.0109;SAS_AF=0.0031;AA=A|||;VT=SNP
2	146920620	rs144462112	C	T	100	PASS	AC=7;AF=0.00139776;AN=5008;NS=2504;DP=17395;EAS_AF=0;AMR_AF=0;AFR_AF=0.0008;EUR_AF=0.006;SAS_AF=0;AA=C|||;VT=SNP
2	146920708	rs35837353	T	C	100	PASS	AC=1223;AF=0.244209;AN=5008;NS=2504;DP=15936;EAS_AF=0.1409;AMR_AF=0.3285;AFR_AF=0.0893;EUR_AF=0.3827;SAS_AF=0.3579;AA=T|||;VT=SNP
2	146921137	rs73005898	T	C	100	PASS	AC=140;AF=0.0279553;AN=5008;NS=2504;DP=16216;EAS_AF=0.002;AMR_AF=0.0231;AFR_AF=0.0787;EUR_AF=0.0149;SAS_AF=0.0031;AA=T|||;VT=SNP
2	146921215	rs140721776	T	C	100	PASS	AC=12;AF=0.00239617;AN=5008;NS=2504;DP=17103;EAS_AF=0;AMR_AF=0.0043;AFR_AF=0;EUR_AF=0.007;SAS_AF=0.002;AA=T|||;VT=SNP
2	146921295	rs16826056	T	G	100	PASS	AC=537;AF=0.107228;AN=5008;NS=2504;DP=17907;EAS_AF=0.1062;AMR_AF=0.0821;AFR_AF=0.1036;EUR_AF=0.1054;SAS_AF=0.1329;AA=T|||;VT=SNP
2	146921698	rs79299124	T	C	100	PASS	AC=156;AF=0.0311502;AN=5008;NS=2504;DP=17989;EAS_AF=0;AMR_AF=0.0245;AFR_AF=0.0378;EUR_AF=0.0537;SAS_AF=0.0358;AA=T|||;VT=SNP
2	146921851	rs147482831	A	G	100	PASS	AC=39;AF=0.00778754;AN=5008;NS=2504;DP=16942;EAS_AF=0;AMR_AF=0.0115;AFR_AF=0.0008;EUR_AF=0.0278;SAS_AF=0.002;AA=A|||;VT=SNP
2	146921901	rs17790772	A	G	100	PASS	AC=8;AF=0.00159744;AN=5008;NS=2504;DP=16175;EAS_AF=0;AMR_AF=0;AFR_AF=0.0008;EUR_AF=0.007;SAS_AF=0;AA=A|||;VT=SNP
2	146923048	rs1991166	T	C	100	PASS	AC=1229;AF=0.245407;AN=5008;NS=2504;DP=19191;EAS_AF=0.1409;AMR_AF=0.3285;AFR_AF=0.0938;EUR_AF=0.3827;SAS_AF=0.3579;AA=T|||;VT=SNP
2	146923098	rs76869133	A	G	100	PASS	AC=156;AF=0.0311502;AN=5008;NS=2504;DP=18301;EAS_AF=0;AMR_AF=0.0245;AFR_AF=0.0378;EUR_AF=0.0537;SAS_AF=0.0358;AA=A|||;VT=SNP
2	146924233	rs2113773	C	T	100	PASS	AC=4248;AF=0.848243;AN=5008;NS=2504;DP=13911;EAS_AF=0.9573;AMR_AF=0.8386;AFR_AF=0.6982;EUR_AF=0.9135;SAS_AF=0.8783;AA=T|||;VT=SNP
2	146924948	rs7581247	G	A	100	PASS	AC=1286;AF=0.256789;AN=5008;NS=2504;DP=17771;EAS_AF=0.1587;AMR_AF=0.1297;AFR_AF=0.5605;EUR_AF=0.1074;SAS_AF=0.1912;AA=G|||;VT=SNP
```
