## Supplementary material for "Characterization of shared and ancestry-specific signals driving complex traits using multi-ancestry fine-mapping": mesusieoutput

```
                 eur          afr      eur_afr
   [1,] 0.0001414567 0.0001980977 5.184045e-05
   [2,] 0.0001142015 0.0003273074 4.790447e-05
   [3,] 0.0001463687 0.0001811394 4.244769e-05
   [4,] 0.0001143853 0.0003292396 4.911819e-05
   [5,] 0.0001462376 0.0001820429 4.252316e-05
   [6,] 0.0001391441 0.0001987638 4.960656e-05
   [7,] 0.0001432555 0.0002008665 5.381378e-05
   [8,] 0.0001457178 0.0002001138 5.511676e-05
   [9,] 0.0001624017 0.0001666555 5.296797e-05
  [10,] 0.0001386779 0.0001974376 4.892253e-05
  [11,] 0.0001145621 0.0003306055 4.989358e-05
  [12,] 0.0001146668 0.0003314703 5.034390e-05
  [13,] 0.0001393883 0.0001920436 4.849262e-05
  [14,] 0.0001393883 0.0001933155 4.873854e-05
  [15,] 0.0001386779 0.0001958055 4.857345e-05
  [16,] 0.0001384559 0.0001958055 4.836419e-05
  [17,] 0.0001461161 0.0001854887 4.272459e-05
  [18,] 0.0002155206 0.0002073600 4.345327e-05
  [19,] 0.0001401931 0.0002057068 5.183564e-05
  [20,] 0.0001502152 0.0001980336 4.204491e-05
  [21,] 0.0001358653 0.0002042068 4.752372e-05
  [22,] 0.0001361771 0.0002035021 4.782049e-05
  [23,] 0.0002001942 0.0002041876 5.403247e-05
  [24,] 0.0001360176 0.0002006766 4.716880e-05
  [25,] 0.0001358653 0.0002039226 4.747956e-05
  [26,] 0.0001362434 0.0002021111 4.767993e-05
  [27,] 0.0001979615 0.0002226604 7.165665e-05
  [28,] 0.0001357201 0.0002035021 4.721469e-05
  [29,] 0.0001355822 0.0002035021 4.701769e-05
  [30,] 0.0001355822 0.0002035021 4.701769e-05
  [31,] 0.0001457274 0.0001819566 4.230941e-05
  [32,] 0.0001357201 0.0002028036 4.710718e-05
  [33,] 0.0001473966 0.0001993805 4.264119e-05
  [34,] 0.0001357201 0.0002014247 4.689431e-05
  [35,] 0.0001357201 0.0002014247 4.689431e-05
  [36,] 0.0001393883 0.0002028036 5.053742e-05
  [37,] 0.0001354514 0.0002000028 4.629570e-05
  [38,] 0.0001357201 0.0002000028 4.667386e-05
  [39,] 0.0001357201 0.0002000028 4.667386e-05
  [40,] 0.0001357201 0.0002000028 4.667386e-05
  [41,] 0.0001357201 0.0002000028 4.667386e-05
  [42,] 0.0001357201 0.0001993348 4.656997e-05
  [43,] 0.0001393883 0.0002014247 5.027964e-05
  [44,] 0.0001355822 0.0002000028 4.648360e-05
  [45,] 0.0001357201 0.0002000028 4.667386e-05
  [46,] 0.0001488744 0.0001707192 4.928283e-05
  [47,] 0.0001355822 0.0002000028 4.648360e-05
  [48,] 0.0001355822 0.0002000028 4.648360e-05
  [49,] 0.0001355822 0.0002006766 4.658688e-05
  [50,] 0.0001355822 0.0002006766 4.658688e-05
  [51,] 0.0001756755 0.0002151351 6.207916e-05
  [52,] 0.0001478012 0.0002014039 4.266240e-05
  [53,] 0.0001350671 0.0002006766 4.578435e-05
  [54,] 0.0001355822 0.0002006766 4.658688e-05
  [55,] 0.0001355822 0.0002006766 4.658688e-05
  [56,] 0.0001357201 0.0002006766 4.677845e-05
  [57,] 0.0001355822 0.0002011504 4.665938e-05
  [58,] 0.0001354514 0.0002014247 4.651068e-05
  [59,] 0.0001348159 0.0002014247 4.541594e-05
  [60,] 0.0001349042 0.0002014247 4.559267e-05
  [61,] 0.0001349042 0.0002021111 4.568976e-05
  [62,] 0.0001170121 0.0003518482 4.840113e-05
  [63,] 0.0002016689 0.0002032677 5.443747e-05
  [64,] 0.0001475959 0.0002035496 4.285181e-05
  [65,] 0.0001378336 0.0002035021 4.908501e-05
  [66,] 0.0001349933 0.0002021111 4.585882e-05
  [67,] 0.0001350088 0.0002028036 4.598631e-05
  [68,] 0.0001349042 0.0002035021 4.588594e-05
  [69,] 0.0001349042 0.0002035021 4.588594e-05
  [70,] 0.0001349042 0.0002035021 4.588594e-05
  [71,] 0.0001356650 0.0002040448 4.721991e-05
  [72,] 0.0001349994 0.0002035021 4.606870e-05
  [73,] 0.0001376407 0.0002057068 4.924107e-05
  [74,] 0.0001169761 0.0003499497 4.980203e-05
  [75,] 0.0002857587 0.0002880213 1.834985e-04
  [76,] 0.0001380337 0.0002049891 4.956008e-05
  [77,] 0.0001378336 0.0002049891 4.933892e-05
  [78,] 0.0001141959 0.0003419093 4.593289e-05
  [79,] 0.0001382411 0.0002017863 4.917389e-05
  [80,] 0.0001349994 0.0001997146 4.549213e-05
  [81,] 0.0001351018 0.0002042068 4.635542e-05
  [82,] 0.0001351018 0.0002035021 4.625377e-05
  [83,] 0.0002544763 0.0001792346 4.277830e-05
  [84,] 0.0001380337 0.0002059181 4.972005e-05
  [85,] 0.0002142297 0.0001457779 4.936630e-05
  [86,] 0.0001124683 0.0001458909 3.187764e-05
  [87,] 0.0002142297 0.0001458329 4.922794e-05
  [88,] 0.0002415020 0.0001834535 4.107888e-05
  [89,] 0.0002277080 0.0001543777 4.448136e-05
  [90,] 0.0001384559 0.0002087156 5.066487e-05
  [91,] 0.0002168130 0.0001458749 4.956317e-05
  [92,] 0.0001464888 0.0002015833 4.308740e-05
  [93,] 0.0002989137 0.0002831524 1.906437e-04
  [94,] 0.0001995798 0.0001460833 4.623104e-05
  [95,] 0.0003001067 0.0002842122 1.921369e-04
  [96,] 0.0002168130 0.0001459520 4.938625e-05
  [97,] 0.0002094684 0.0001459520 4.815310e-05
  [98,] 0.0003026824 0.0002836533 1.940474e-04
  [99,] 0.0002168130 0.0001460161 4.924782e-05
 [100,] 0.0002168130 0.0001460161 4.924782e-05
 [101,] 0.0001995798 0.0001462269 4.599129e-05
 [102,] 0.0002575348 0.0001829749 4.234705e-05
 [103,] 0.0002015861 0.0001463033 4.620811e-05
 [104,] 0.0002168130 0.0001461536 4.897338e-05
 [105,] 0.0002168130 0.0001461536 4.897338e-05
 [106,] 0.0001995798 0.0001462269 4.599129e-05
 [107,] 0.0001454633 0.0001813413 4.231385e-05
 [108,] 0.0001387327 0.0002082739 5.082877e-05
 [109,] 0.0002194512 0.0001461536 4.940640e-05
 [110,] 0.0001747349 0.0002178305 6.207715e-05
 [111,] 0.0001737065 0.0002179648 6.120791e-05
 [112,] 0.0001472032 0.0002031533 4.295515e-05
 [113,] 0.0001451103 0.0001847060 4.258105e-05
 [114,] 0.0003179216 0.0002805986 2.030541e-04
 [115,] 0.0002625602 0.0001462269 5.614210e-05
 [116,] 0.0003191604 0.0002795764 2.031233e-04
 [117,] 0.0002590126 0.0001463001 5.541959e-05
 [118,] 0.0001458032 0.0001854121 4.247831e-05
 [119,] 0.0003264346 0.0002795764 2.088072e-04
 [120,] 0.0002386438 0.0001464654 5.189666e-05
 [121,] 0.0022658363 0.0002282644 6.039737e-04
 [122,] 0.0002625602 0.0001463828 5.578865e-05
 [123,] 0.0002661853 0.0001464654 5.616897e-05
 [124,] 0.0001496953 0.0001769361 5.184440e-05
 [125,] 0.0002661853 0.0001464616 5.617573e-05
 [126,] 0.0003264346 0.0002780326 2.073891e-04
 [127,] 0.0001470157 0.0002041458 4.309367e-05
 [128,] 0.0002625602 0.0001465511 5.543933e-05
 [129,] 0.0002449249 0.0001466489 5.254826e-05
 [130,] 0.0003345157 0.0001892641 4.722418e-05
 [131,] 0.0001362247 0.0002097538 4.662434e-05
 [132,] 0.0002698898 0.0001466489 5.635667e-05
 [133,] 0.0001362964 0.0002120985 4.712993e-05
 [134,] 0.0024098570 0.0002281445 6.446480e-04
 [135,] 0.0001503343 0.0001815233 5.360620e-05
 [136,] 0.0002698898 0.0001470362 5.564936e-05
 [137,] 0.0003440452 0.0002732385 2.160806e-04
 [138,] 0.0001921096 0.0002233050 6.886894e-05
 [139,] 0.0001365525 0.0002144277 4.803660e-05
 [140,] 0.0002698898 0.0001478501 5.537566e-05
 [141,] 0.0002698898 0.0001478501 5.537566e-05
 [142,] 0.0002698898 0.0001481968 5.486666e-05
 [143,] 0.0003418304 0.0002709816 2.122898e-04
 [144,] 0.0002417508 0.0001484436 5.048627e-05
 [145,] 0.0001363750 0.0002152174 4.775046e-05
 [146,] 0.0002510729 0.0001487028 5.154190e-05
 [147,] 0.0003242454 0.0002686510 1.969940e-04
 [148,] 0.0001365525 0.0002171120 4.837438e-05
 [149,] 0.0001362074 0.0002123858 4.689860e-05
 [150,] 0.0002771542 0.0001485716 5.538716e-05
 [151,] 0.0002481676 0.0001487028 5.112213e-05
 [152,] 0.0002732934 0.0001487028 5.467800e-05
 [153,] 0.0002732934 0.0001488371 5.451144e-05
 [154,] 0.0002698898 0.0001489746 5.387493e-05
 [155,] 0.0002732934 0.0001488371 5.451144e-05
 [156,] 0.0002771542 0.0001489746 5.487829e-05
 [157,] 0.0003554788 0.0002619135 2.122831e-04
 [158,] 0.0001704429 0.0002764044 6.974034e-05
 [159,] 0.0001364603 0.0002181773 4.831904e-05
 [160,] 0.0003426460 0.0002623141 2.036508e-04
 [161,] 0.0002516708 0.0001497280 5.112479e-05
 [162,] 0.0002809023 0.0001495861 5.531652e-05
 [163,] 0.0002809023 0.0001495861 5.531652e-05
 [164,] 0.0002809023 0.0001495861 5.531652e-05
 [165,] 0.0002546583 0.0001501943 5.176916e-05
 [166,] 0.0002546583 0.0001501943 5.176916e-05
 [167,] 0.0003707199 0.0002618661 2.224555e-04
 [168,] 0.0028431088 0.0002264055 8.706784e-04
 [169,] 0.0006439545 0.0001899044 2.480527e-04
 [170,] 0.0003864954 0.0002792075 2.542674e-04
 [171,] 0.0001456965 0.0001987341 4.390212e-05
 [172,] 0.0028106814 0.0002264836 8.361375e-04
 [173,] 0.0006654925 0.0001887999 2.523684e-04
 [174,] 0.0002307860 0.0003355678 1.712050e-04
 [175,] 0.0001677475 0.0001592675 4.848867e-05
 [176,] 0.0001669897 0.0004164014 7.655818e-05
 [177,] 0.0002348112 0.0001839475 4.207841e-05
 [178,] 0.0001914156 0.0007800836 3.514037e-05
 [179,] 0.0002326335 0.0001859767 4.132458e-05
 [180,] 0.0001840408 0.0001840638 3.704832e-05
 [181,] 0.0002425970 0.0001855140 4.239611e-05
 [182,] 0.0002393634 0.0001873590 4.178185e-05
 [183,] 0.0002393634 0.0001892911 4.127870e-05
 [184,] 0.0002393634 0.0001887638 4.135977e-05
 [185,] 0.0001938601 0.0008325343 3.520952e-05
 [186,] 0.0001840408 0.0001873507 3.659002e-05
 [187,] 0.0001351450 0.0003208334 5.534035e-05
 [188,] 0.0001236356 0.0003389173 5.459318e-05
 [189,] 0.0001352542 0.0003242036 5.478272e-05
 [190,] 0.0001668843 0.0004165016 7.742765e-05
 [191,] 0.0001667314 0.0004165016 8.052148e-05
 [192,] 0.0023450729 0.0002595661 2.882239e-04
 [193,] 0.0003836700 0.0002498214 2.146496e-04
 [194,] 0.0001352542 0.0003289158 5.527214e-05
 [195,] 0.0001353678 0.0003271658 5.451496e-05
 [196,] 0.0002331987 0.0001938474 4.009275e-05
 [197,] 0.0002331987 0.0001938474 4.009275e-05
 [198,] 0.0001835316 0.0001907546 3.620852e-05
 [199,] 0.0001816719 0.0001912508 3.601955e-05
 [200,] 0.0002361990 0.0001928158 4.049465e-05
 [201,] 0.0002331987 0.0001954808 3.988545e-05
 [202,] 0.0002331987 0.0001939448 3.990253e-05
 [203,] 0.0002331987 0.0001923797 4.010584e-05
 [204,] 0.0002393634 0.0001913074 4.078959e-05
 [205,] 0.0002302643 0.0001928970 3.978001e-05
 [206,] 0.0002361990 0.0001913074 4.051717e-05
 [207,] 0.0002711896 0.0001857576 4.451052e-05
 [208,] 0.0002393634 0.0001908035 4.086160e-05
 [209,] 0.0004284553 0.0002450742 2.422699e-04
 [210,] 0.0001668161 0.0004247405 7.910494e-05
 [211,] 0.0001668063 0.0004230756 7.904668e-05
 [212,] 0.0001351450 0.0003126171 5.470132e-05
 [213,] 0.0004420233 0.0002460283 2.523982e-04
 [214,] 0.0001667864 0.0004220522 7.922278e-05
 [215,] 0.0001351225 0.0003126171 5.498749e-05
 [216,] 0.0001835316 0.0001887638 3.638213e-05
 [217,] 0.0003499938 0.0002447548 1.927033e-04
 [218,] 0.0001237086 0.0003252658 5.387273e-05
 [219,] 0.0001237905 0.0003235293 5.408254e-05
 [220,] 0.0001350965 0.0003157599 5.600650e-05
 [221,] 0.0004420233 0.0002477273 2.549944e-04
 [222,] 0.0002660214 0.0002353580 1.334636e-04
 [223,] 0.0002660214 0.0002353580 1.334636e-04
 [224,] 0.0001946906 0.0002369475 9.274906e-05
 [225,] 0.0001667325 0.0004198143 8.044738e-05
 [226,] 0.0002660214 0.0002330182 1.316908e-04
 [227,] 0.0004420233 0.0002455893 2.517147e-04
 [228,] 0.0001864826 0.0009124573 3.575426e-05
 [229,] 0.0004420233 0.0002457123 2.521588e-04
 [230,] 0.0023872276 0.0002510611 3.106628e-04
 [231,] 0.0002112655 0.0002294790 6.932862e-05
 [232,] 0.0001946906 0.0002325970 9.085143e-05
 [233,] 0.0001667321 0.0004155938 8.054879e-05
 [234,] 0.0001946906 0.0002325970 9.085143e-05
 [235,] 0.0001946906 0.0002318496 9.052083e-05
 [236,] 0.0001946906 0.0002322420 9.069459e-05
 [237,] 0.0001946906 0.0002322420 9.069459e-05
 [238,] 0.0001343053 0.0003017549 5.440921e-05
 [239,] 0.0001343431 0.0002955461 5.463811e-05
 [240,] 0.0022676209 0.0002490968 3.067432e-04
 [241,] 0.0002629842 0.0002289252 1.269988e-04
 [242,] 0.0004166376 0.0002423128 2.310769e-04
 [243,] 0.0003231380 0.0004647486 3.972994e-04
 [244,] 0.0001926029 0.0002318496 8.933319e-05
 [245,] 0.0001667365 0.0004144995 8.071943e-05
 [246,] 0.0001343235 0.0002986989 5.467545e-05
 [247,] 0.0002596743 0.0002282209 1.246299e-04
 [248,] 0.0004104558 0.0002419290 2.266911e-04
 [249,] 0.0004104558 0.0002419290 2.266911e-04
 [250,] 0.0001926029 0.0002314592 8.916341e-05
 [251,] 0.0001864826 0.0008496063 3.553096e-05
 [252,] 0.0001835316 0.0001878198 3.646835e-05
 [253,] 0.0001679174 0.0004134099 7.092156e-05
 [254,] 0.0001903689 0.0001878198 3.703903e-05
 [255,] 0.0001343533 0.0003060323 5.369663e-05
 [256,] 0.0001667365 0.0004165925 8.097246e-05
 [257,] 0.0001854299 0.0001875561 3.665146e-05
 [258,] 0.0001926029 0.0002314592 8.916341e-05
 [259,] 0.0002596743 0.0002285536 1.248798e-04
 [260,] 0.0001926029 0.0002314592 8.916341e-05
 [261,] 0.0001667843 0.0004199654 8.263011e-05
 [262,] 0.0002596743 0.0002285536 1.248798e-04
 [263,] 0.0001343053 0.0003002204 5.425586e-05
 [264,] 0.0001835316 0.0001875386 3.649454e-05
 [265,] 0.0003231380 0.0004704862 4.024874e-04
 [266,] 0.0001343153 0.0003050207 5.416095e-05
 [267,] 0.0003231380 0.0004704862 4.024874e-04
 [268,] 0.0001343308 0.0003002204 5.341753e-05
 [269,] 0.0002629842 0.0002289252 1.269988e-04
 [270,] 0.0004166376 0.0002423128 2.310769e-04
 [271,] 0.0001926029 0.0002314592 8.916341e-05
 [272,] 0.0001343068 0.0003017549 5.412464e-05
 [273,] 0.0001919388 0.0002318496 8.895531e-05
 [274,] 0.0001885770 0.0001880072 3.687066e-05
 [275,] 0.0001667321 0.0004263771 8.183624e-05
 [276,] 0.0001343665 0.0003044612 5.341654e-05
 [277,] 0.0001343665 0.0003029036 5.326956e-05
 [278,] 0.0004194116 0.0002419290 2.322489e-04
 [279,] 0.0001344394 0.0003060323 5.301847e-05
 [280,] 0.0001667372 0.0004297193 8.129949e-05
 [281,] 0.0001885542 0.0002307232 8.655696e-05
 [282,] 0.0002564313 0.0002289252 1.233551e-04
 [283,] 0.0001343829 0.0003012056 5.296775e-05
 [284,] 0.0001905577 0.0002307232 8.768808e-05
 [285,] 0.0001978151 0.0002143604 8.393945e-05
 [286,] 0.0001343829 0.0003012056 5.296775e-05
 [287,] 0.0001905577 0.0002303387 8.752311e-05
 [288,] 0.0001885542 0.0002303387 8.639525e-05
 [289,] 0.0001882735 0.0008958579 3.561520e-05
 [290,] 0.0001905577 0.0002299563 8.735863e-05
 [291,] 0.0016078296 0.0002337239 2.667271e-04
 [292,] 0.0004104558 0.0002406283 2.246238e-04
 [293,] 0.0002564313 0.0002285536 1.230821e-04
 [294,] 0.0001918337 0.0002299563 8.807461e-05
 [295,] 0.0001905577 0.0002299563 8.735863e-05
 [296,] 0.0001344631 0.0002996133 5.228927e-05
 [297,] 0.0001905577 0.0002307232 8.768808e-05
 [298,] 0.0001667439 0.0004352254 8.348701e-05
 [299,] 0.0001343533 0.0003012056 5.323854e-05
 [300,] 0.0001914706 0.0002311096 8.837027e-05
 [301,] 0.0001914706 0.0002311096 8.837027e-05
 [302,] 0.0001926029 0.0002314592 8.916341e-05
 [303,] 0.0002564313 0.0002300705 1.240506e-04
 [304,] 0.0001946906 0.0002318496 9.052083e-05
 [305,] 0.0001761621 0.0002025740 5.257296e-05
 [306,] 0.0001854299 0.0001868898 3.671591e-05
 [307,] 0.0026024157 0.0002549669 3.210998e-04
 [308,] 0.0001905577 0.0002307744 8.761585e-05
 [309,] 0.0001798500 0.0001878198 3.616321e-05
 [310,] 0.0002660214 0.0002261670 1.263732e-04
 [311,] 0.0001864826 0.0009315609 3.582300e-05
 [312,] 0.0001353300 0.0002885895 5.562173e-05
 [313,] 0.0001673769 0.0004493777 8.118619e-05
 [314,] 0.0002109949 0.0002329562 7.003738e-05
 [315,] 0.0015622886 0.0002420750 2.156404e-04
 [316,] 0.0020296619 0.0002581499 2.612104e-04
 [317,] 0.0014822347 0.0002609009 1.824699e-04
 [318,] 0.0007426563 0.0002624544 1.175517e-04
 [319,] 0.0009464201 0.0002450413 1.529619e-04
 [320,] 0.0001740017 0.0007309513 3.374939e-05
 [321,] 0.0001759843 0.0007431063 3.373081e-05
 [322,] 0.0005226536 0.0002699924 8.636098e-05
 [323,] 0.0002559506 0.0005495272 3.320065e-05
 [324,] 0.0002334749 0.0005463727 3.295545e-05
 [325,] 0.0001981332 0.0002005640 5.926000e-05
 [326,] 0.0001847279 0.0005594009 1.739271e-04
 [327,] 0.0001943852 0.0002562072 7.319451e-05
 [328,] 0.0004822625 0.0001531048 7.929050e-05
 [329,] 0.0002225789 0.0005002649 3.295508e-05
 [330,] 0.0002496491 0.0004944797 3.333697e-05
 [331,] 0.0002107941 0.0002034920 6.264378e-05
 [332,] 0.0002496491 0.0004831908 3.339434e-05
 [333,] 0.0002464330 0.0004697171 3.341158e-05
 [334,] 0.0002212836 0.0004819273 2.235881e-04
 [335,] 0.0002464330 0.0004707744 3.334372e-05
 [336,] 0.0005463085 0.0001513230 9.090396e-05
 [337,] 0.0002464330 0.0004707744 3.334372e-05
 [338,] 0.0001531399 0.0006170230 3.466772e-05
 [339,] 0.0004837648 0.0002259064 1.818382e-04
 [340,] 0.0002529340 0.0004604038 3.352459e-05
 [341,] 0.0002464330 0.0004656740 3.337208e-05
 [342,] 0.0002628645 0.0004440806 3.392256e-05
 [343,] 0.0004782442 0.0001511991 8.310583e-05
 [344,] 0.0001945917 0.0002006447 5.872106e-05
 [345,] 0.0001936594 0.0002009075 5.852818e-05
 [346,] 0.0002776112 0.0004276767 3.443185e-05
 [347,] 0.0002815002 0.0004276767 3.452991e-05
 [348,] 0.0002776112 0.0004252509 3.445872e-05
 [349,] 0.0002738051 0.0004252603 3.436281e-05
 [350,] 0.0002776112 0.0004230726 3.448326e-05
 [351,] 0.0001634358 0.0005552686 3.387837e-05
 [352,] 0.0005715672 0.0002306926 2.164921e-04
 [353,] 0.0001723767 0.0003739779 1.069952e-04
 [354,] 0.0009269951 0.0002446423 1.330509e-04
 [355,] 0.0005643697 0.0002435032 9.257150e-05
 [356,] 0.0001706324 0.0003711744 1.032455e-04
 [357,] 0.0001279800 0.0001756735 4.119618e-05
 [358,] 0.0001274203 0.0001762504 4.116382e-05
 [359,] 0.0008405566 0.0002482626 1.212390e-04
 [360,] 0.0008544689 0.0002484923 1.225555e-04
 [361,] 0.0001830799 0.0002219477 5.966056e-05
 [362,] 0.0005018738 0.0002496117 8.258747e-05
 [363,] 0.0001261783 0.0001729602 3.965476e-05
 [364,] 0.0003177324 0.0001551773 9.235134e-05
 [365,] 0.0002129702 0.0002277112 6.954818e-05
 [366,] 0.0003773733 0.0001651250 7.524858e-05
 [367,] 0.0006602712 0.0001951616 3.020133e-04
 [368,] 0.0002133122 0.0002283173 7.014941e-05
 [369,] 0.0001146365 0.0001749295 3.462429e-05
 [370,] 0.0001152832 0.0001814382 3.464869e-05
 [371,] 0.0016371501 0.0002372238 1.926643e-04
 [372,] 0.0001352635 0.0003002887 5.873701e-05
 [373,] 0.0001330864 0.0003031430 5.396078e-05
 [374,] 0.0001225744 0.0001750523 3.535698e-05
 [375,] 0.0001144445 0.0001742733 3.462674e-05
 [376,] 0.0016168826 0.0002372281 1.903635e-04
 [377,] 0.0001332502 0.0003012283 5.435222e-05
 [378,] 0.0001141530 0.0001745146 3.478080e-05
 [379,] 0.0001142586 0.0001739110 3.510873e-05
 [380,] 0.0001142956 0.0001748933 3.470361e-05
 [381,] 0.0005987549 0.0001957394 2.760328e-04
 [382,] 0.0001353361 0.0003048347 5.450729e-05
 [383,] 0.0002179805 0.0002305681 7.078195e-05
 [384,] 0.0001355400 0.0002986230 5.471032e-05
 [385,] 0.0006744960 0.0001990286 3.203929e-04
 [386,] 0.0001142956 0.0001768513 3.480115e-05
 [387,] 0.0003525989 0.0002492275 6.352256e-05
 [388,] 0.0006080597 0.0001992549 2.897754e-04
 [389,] 0.0001352075 0.0003129033 5.991139e-05
 [390,] 0.0001356095 0.0002999622 5.907189e-05
 [391,] 0.0010152470 0.0001861951 3.793208e-04
 [392,] 0.0010350278 0.0001855481 3.827286e-04
 [393,] 0.0010153305 0.0001968326 4.664883e-04
 [394,] 0.0001216600 0.0001802469 3.492649e-05
 [395,] 0.0010168681 0.0002047759 5.023481e-04
 [396,] 0.0002178318 0.0002313115 7.051657e-05
 [397,] 0.0001224633 0.0001808101 3.496666e-05
 [398,] 0.0010552810 0.0001858703 3.915553e-04
 [399,] 0.0001233174 0.0001806206 3.504198e-05
 [400,] 0.0002169262 0.0002344939 7.123817e-05
 [401,] 0.0002172094 0.0002303918 7.593147e-05
 [402,] 0.0009040952 0.0001861951 3.390429e-04
 [403,] 0.0001225263 0.0001820047 3.493330e-05
 [404,] 0.0002186315 0.0002344372 7.079951e-05
 [405,] 0.0002153275 0.0002321914 7.688432e-05
 [406,] 0.0008942823 0.0002086153 4.575769e-04
 [407,] 0.0001238179 0.0001820047 3.502851e-05
 [408,] 0.0002180663 0.0002317203 7.780007e-05
 [409,] 0.0002459886 0.0003370217 1.892760e-04
 [410,] 0.0010595799 0.0001935445 4.349913e-04
 [411,] 0.0001219411 0.0001937817 3.489553e-05
 [412,] 0.0018609717 0.0001942061 7.505003e-04
 [413,] 0.0001240306 0.0001913898 3.525494e-05
 [414,] 0.0009577570 0.0002506710 6.673498e-04
 [415,] 0.0018418084 0.0001937215 7.384274e-04
 [416,] 0.0001364091 0.0003526815 6.538040e-05
 [417,] 0.0009381652 0.0002495039 6.486403e-04
 [418,] 0.0002198136 0.0002310839 7.068740e-05
 [419,] 0.0009381652 0.0002492409 6.481584e-04
 [420,] 0.0028478053 0.0002479582 2.533820e-04
 [421,] 0.0018004971 0.0001925594 7.116072e-04
 [422,] 0.0017249915 0.0001921650 6.798661e-04
 [423,] 0.0027958487 0.0002488294 2.478857e-04
 [424,] 0.0017249915 0.0001921650 6.798661e-04
 [425,] 0.0017642528 0.0001925594 6.981321e-04
 [426,] 0.0011865999 0.0001961517 5.000231e-04
 [427,] 0.0018418084 0.0001929171 7.304806e-04
 [428,] 0.0019117908 0.0001929171 7.565301e-04
 [429,] 0.0001215608 0.0001976671 3.496891e-05
 [430,] 0.0009812162 0.0002650419 7.458729e-04
 [431,] 0.0028336062 0.0002468135 2.542304e-04
 [432,] 0.0018842460 0.0001961716 7.790859e-04
 [433,] 0.0044451043 0.0002509990 3.514880e-04
 [434,] 0.0011939111 0.0002000471 5.262871e-04
 [435,] 0.0001238248 0.0001975638 3.527955e-05
 [436,] 0.0001524950 0.0002366237 5.275788e-05
 [437,] 0.0013210225 0.0001978550 5.655315e-04
 [438,] 0.0011961274 0.0001977471 5.134933e-04
 [439,] 0.0001215977 0.0002045096 3.508925e-05
 [440,] 0.0004782457 0.0001904582 1.925135e-04
 [441,] 0.0005609327 0.0002742169 4.302729e-04
 [442,] 0.0026167564 0.0002482727 2.372157e-04
 [443,] 0.0005534031 0.0002732861 4.220888e-04
 [444,] 0.0001367770 0.0003438726 6.515304e-05
 [445,] 0.0009164035 0.0002670103 7.014950e-04
 [446,] 0.0004541942 0.0002475189 7.206932e-05
 [447,] 0.0002342842 0.0003471478 1.821688e-04
 [448,] 0.0009357363 0.0002670103 7.170035e-04
 [449,] 0.0001247725 0.0001966111 3.525743e-05
 [450,] 0.0009947234 0.0002735023 7.917652e-04
 [451,] 0.0005174876 0.0002494391 3.469239e-04
 [452,] 0.0008558046 0.0002683392 6.571464e-04
 [453,] 0.0002302281 0.0003397530 1.739256e-04
 [454,] 0.0001727293 0.0001603801 5.027747e-05
 [455,] 0.0001650488 0.0001602285 4.812848e-05
 [456,] 0.0001232292 0.0001972441 3.529678e-05
 [457,] 0.0002302281 0.0003618564 1.845512e-04
 [458,] 0.0001442194 0.0001615725 4.377123e-05
 [459,] 0.0005343786 0.0003232321 4.994667e-04
 [460,] 0.0009406230 0.0003139358 9.048931e-04
 [461,] 0.0001696593 0.0001613726 5.064900e-05
 [462,] 0.0001621293 0.0001611720 4.842696e-05
 [463,] 0.0009075689 0.0003001947 8.196415e-04
 [464,] 0.0008731388 0.0002985717 7.803930e-04
 [465,] 0.0001680908 0.0001610032 4.983598e-05
 [466,] 0.0001201488 0.0002102083 3.543854e-05
 [467,] 0.0002099795 0.0001913885 8.435997e-05
 [468,] 0.0016703600 0.0002048033 7.655550e-04
 [469,] 0.0001190360 0.0002039879 3.547171e-05
 [470,] 0.0002840954 0.0003807252 2.605290e-04
 [471,] 0.0009899987 0.0003070923 9.271059e-04
 [472,] 0.0018644385 0.0002734756 1.507353e-03
 [473,] 0.0002152501 0.0002348634 7.341058e-05
 [474,] 0.0002780052 0.0003534026 2.344470e-04
 [475,] 0.0002153197 0.0002348854 7.350954e-05
 [476,] 0.0008897791 0.0002287767 3.787663e-04
 [477,] 0.0002147976 0.0002309380 7.069525e-05
 [478,] 0.0017918943 0.0002831117 1.530199e-03
 [479,] 0.0023451772 0.0002834158 2.015468e-03
 [480,] 0.0019991297 0.0002875294 1.753809e-03
 [481,] 0.0019109790 0.0002514948 1.343701e-03
 [482,] 0.0005118347 0.0002391896 8.152224e-05
 [483,] 0.0010523027 0.0002310099 4.759167e-04
 [484,] 0.0005008409 0.0002387960 8.077305e-05
 [485,] 0.0005151243 0.0002386278 8.223393e-05
 [486,] 0.0004952018 0.0002389813 8.014441e-05
 [487,] 0.0002270544 0.0004458057 2.317908e-04
 [488,] 0.0017441170 0.0002523747 1.233845e-03
 [489,] 0.0005018248 0.0002377124 8.148567e-05
 [490,] 0.0002218542 0.0004458057 2.240734e-04
 [491,] 0.0016653133 0.0002534625 1.186552e-03
 [492,] 0.0005018248 0.0002373668 8.163955e-05
 [493,] 0.0017023037 0.0002535707 1.213874e-03
 [494,] 0.0002142965 0.0002297297 7.028896e-05
 [495,] 0.0005018248 0.0002365033 8.217948e-05
 [496,] 0.0003366839 0.0004185074 3.600665e-04
 [497,] 0.0003326430 0.0004186551 3.544925e-04
 [498,] 0.0003466510 0.0004203014 3.757739e-04
 [499,] 0.0001194132 0.0001769848 3.494676e-05
 [500,] 0.0002141369 0.0002297567 7.065476e-05
 [501,] 0.0001206761 0.0001800328 3.495162e-05
 [502,] 0.0001461827 0.0001727940 4.049976e-05
 [503,] 0.0001177495 0.0003854291 6.170157e-05
 [504,] 0.0004800774 0.0002998666 6.475403e-05
 [505,] 0.0001496189 0.0005345948 6.544699e-05
 [506,] 0.0002733954 0.0002850988 5.225570e-05
 [507,] 0.0005028247 0.0003190165 6.605467e-05
 [508,] 0.0002791919 0.0002779573 5.345301e-05
 [509,] 0.0005473116 0.0003165474 6.983105e-05
 [510,] 0.0002787590 0.0002749051 5.372716e-05
 [511,] 0.0005378210 0.0003144367 6.936953e-05
 [512,] 0.0002863720 0.0002716857 5.486697e-05
 [513,] 0.0002863720 0.0002704485 5.501402e-05
 [514,] 0.0005115022 0.0003113224 6.766092e-05
 [515,] 0.0001481555 0.0004937379 6.432455e-05
 [516,] 0.0001850580 0.0002874715 4.024554e-05
 [517,] 0.0001711652 0.0002263744 4.949327e-05
 [518,] 0.0005216661 0.0001834332 7.946411e-05
 [519,] 0.0001465889 0.0002221810 4.944357e-05
 [520,] 0.0002387307 0.0002200008 6.570306e-05
 [521,] 0.0002633999 0.0002632668 5.340294e-05
 [522,] 0.0001410675 0.0002635779 6.311750e-05
 [523,] 0.0001447038 0.0002575390 6.610750e-05
 [524,] 0.0001468693 0.0002116619 4.681886e-05
 [525,] 0.0002467183 0.0002266701 6.957575e-05
 [526,] 0.0001655621 0.0002131528 4.184613e-05
 [527,] 0.0001790643 0.0004796015 1.547069e-04
 [528,] 0.0001300363 0.0002467895 4.385398e-05
 [529,] 0.0001631033 0.0004735148 3.386486e-05
 [530,] 0.0001494664 0.0002249101 4.882394e-05
 [531,] 0.0001522363 0.0003230799 5.115569e-05
 [532,] 0.0002363471 0.0012376908 4.117837e-05
 [533,] 0.0001845372 0.0004720177 1.698582e-04
 [534,] 0.0002047267 0.0002092920 6.044862e-05
 [535,] 0.0002028317 0.0002092575 6.003144e-05
 [536,] 0.0002047267 0.0002089474 6.028117e-05
 [537,] 0.0002007243 0.0002088278 5.986778e-05
 [538,] 0.0002007243 0.0002089961 5.956755e-05
 [539,] 0.0002556624 0.0002284330 8.885993e-05
 [540,] 0.0012375659 0.0002017276 2.639383e-04
 [541,] 0.0004476932 0.0002316218 2.551758e-04
 [542,] 0.0012375659 0.0002017897 2.634991e-04
 [543,] 0.0001997541 0.0002085874 5.989240e-05
 [544,] 0.0003764949 0.0002028308 1.049133e-04
 [545,] 0.0002574526 0.0002282624 9.072370e-05
 [546,] 0.0004683549 0.0002359955 2.758241e-04
 [547,] 0.0003924675 0.0002026609 1.092947e-04
 [548,] 0.0002007243 0.0002082581 6.077468e-05
 [549,] 0.0002017066 0.0002083564 6.106337e-05
 [550,] 0.0011361660 0.0002023352 2.386298e-04
 [551,] 0.0001328216 0.0001582377 3.738290e-05
 [552,] 0.0002120978 0.0002334802 6.096018e-05
 [553,] 0.0001987958 0.0002083818 6.062451e-05
 [554,] 0.0002156740 0.0002090678 6.258649e-05
 [555,] 0.0010881239 0.0002019318 2.320623e-04
 [556,] 0.0001987958 0.0002083402 6.087821e-05
 [557,] 0.0002140358 0.0002088205 6.257490e-05
 [558,] 0.0001950790 0.0002083162 6.007338e-05
 [559,] 0.0001661983 0.0001585844 5.181123e-05
 [560,] 0.0001969144 0.0002084009 6.101183e-05
 [561,] 0.0002031691 0.0002340315 5.855103e-05
 [562,] 0.0003735889 0.0002026428 1.114021e-04
 [563,] 0.0002468463 0.0002258968 7.875409e-05
 [564,] 0.0001942861 0.0002084167 6.057854e-05
 [565,] 0.0002537276 0.0002304790 8.916468e-05
 [566,] 0.0003735889 0.0002026254 1.111050e-04
 [567,] 0.0001862245 0.0002084140 5.823124e-05
 [568,] 0.0001862583 0.0002084140 5.824096e-05
 [569,] 0.0002627084 0.0002261457 8.285386e-05
 [570,] 0.0001906628 0.0002084140 5.950759e-05
 [571,] 0.0001886522 0.0002085123 5.894803e-05
 [572,] 0.0001661059 0.0001641956 5.487547e-05
 [573,] 0.0011608500 0.0002006398 2.537081e-04
 [574,] 0.0003722638 0.0002027238 1.100854e-04
 [575,] 0.0001915188 0.0002085123 5.977230e-05
 [576,] 0.0011131009 0.0002002558 2.473159e-04
 [577,] 0.0011345491 0.0002002173 2.518150e-04
 [578,] 0.0001899652 0.0002086100 5.934420e-05
 [579,] 0.0001899652 0.0002086077 5.931513e-05
 [580,] 0.0001939233 0.0002086155 6.054363e-05
 [581,] 0.0001961235 0.0002086155 6.117697e-05
 [582,] 0.0001961235 0.0002086126 6.114522e-05
 [583,] 0.0003946597 0.0002028341 1.154968e-04
 [584,] 0.0001961235 0.0002086100 6.111352e-05
 [585,] 0.0001547859 0.0007355209 9.600011e-05
 [586,] 0.0002026021 0.0002366260 5.744912e-05
 [587,] 0.0001755860 0.0002323570 5.332099e-05
 [588,] 0.0001970480 0.0002086964 6.120763e-05
 [589,] 0.0001970480 0.0002087098 6.143045e-05
 [590,] 0.0001515240 0.0006899604 9.733391e-05
 [591,] 0.0002518930 0.0002260812 7.893480e-05
 [592,] 0.0002573644 0.0002260847 8.051508e-05
 [593,] 0.0002597661 0.0002260847 8.121521e-05
 [594,] 0.0002586422 0.0002260914 8.085682e-05
 [595,] 0.0002620440 0.0002260261 8.207801e-05
 [596,] 0.0001338247 0.0002881901 3.443689e-05
 [597,] 0.0001952406 0.0002356430 5.609206e-05
 [598,] 0.0001987716 0.0002087994 6.184798e-05
 [599,] 0.0001330037 0.0001568838 3.708132e-05
 [600,] 0.0004374488 0.0002028318 1.268399e-04
 [601,] 0.0002366130 0.0002301562 8.231568e-05
 [602,] 0.0010437003 0.0001995647 2.373217e-04
 [603,] 0.0007332023 0.0001984058 1.835214e-04
 [604,] 0.0001324357 0.0002958939 3.475070e-05
 [605,] 0.0010437003 0.0001992787 2.379815e-04
 [606,] 0.0007468694 0.0001982944 1.877258e-04
 [607,] 0.0010654984 0.0001992787 2.423735e-04
 [608,] 0.0003202406 0.0002195841 1.143894e-04
 [609,] 0.0002297013 0.0002302067 8.004139e-05
 [610,] 0.0001514637 0.0006991036 1.009538e-04
 [611,] 0.0004622472 0.0002076068 1.235977e-04
 [612,] 0.0010654984 0.0001993751 2.415695e-04
 [613,] 0.0005853831 0.0002873020 4.681585e-04
 [614,] 0.0004488550 0.0002074529 1.210696e-04
 [615,] 0.0004488550 0.0002072624 1.220043e-04
 [616,] 0.0004426637 0.0002073542 1.200295e-04
 [617,] 0.0001511047 0.0007164368 1.098405e-04
 [618,] 0.0004365888 0.0002075800 1.175339e-04
 [619,] 0.0004426637 0.0002078284 1.179844e-04
 [620,] 0.0001299086 0.0003063918 3.536597e-05
 [621,] 0.0001511542 0.0007211067 1.109411e-04
 [622,] 0.0001512138 0.0007211067 1.116732e-04
 [623,] 0.0004426637 0.0002079173 1.176443e-04
 [624,] 0.0004306280 0.0002077168 1.155400e-04
 [625,] 0.0004426637 0.0002079173 1.176443e-04
 [626,] 0.0010063679 0.0001997082 2.287188e-04
 [627,] 0.0010017094 0.0001995689 2.272879e-04
 [628,] 0.0009974633 0.0002013984 2.549999e-04
 [629,] 0.0001594387 0.0001601183 5.092025e-05
 [630,] 0.0001509068 0.0007076318 1.056493e-04
 [631,] 0.0009732254 0.0001998097 2.213418e-04
 [632,] 0.0004306280 0.0002080056 1.144672e-04
 [633,] 0.0009598164 0.0001995185 2.192393e-04
 [634,] 0.0009794927 0.0001994735 2.235262e-04
 [635,] 0.0004242000 0.0002078874 1.133594e-04
 [636,] 0.0009327848 0.0001998293 2.117343e-04
 [637,] 0.0001536020 0.0001664614 5.151784e-05
 [638,] 0.0001534313 0.0008089633 1.185953e-04
 [639,] 0.0009406221 0.0001997236 2.139853e-04
 [640,] 0.0004128487 0.0002077422 1.111662e-04
 [641,] 0.0009505704 0.0002039255 2.001776e-04
 [642,] 0.0009517800 0.0002058199 1.800572e-04
 [643,] 0.0009036272 0.0002054813 1.732632e-04
 [644,] 0.0009327848 0.0002058199 1.770585e-04
 [645,] 0.0001509750 0.0007068900 1.071458e-04
 [646,] 0.0004081034 0.0002076612 1.103206e-04
 [647,] 0.0009505704 0.0002012776 2.433506e-04
 [648,] 0.0009703835 0.0002012776 2.479582e-04
 [649,] 0.0004128487 0.0002075535 1.118879e-04
 [650,] 0.0009794927 0.0001993751 2.242552e-04
 [651,] 0.0009932364 0.0001995185 2.259599e-04
 [652,] 0.0009932364 0.0001994735 2.262922e-04
 [653,] 0.0009218966 0.0001993751 2.125695e-04
 [654,] 0.0009406221 0.0001992314 2.174271e-04
 [655,] 0.0003423240 0.0001989063 8.991428e-05
 [656,] 0.0002722458 0.0002260377 8.718163e-05
 [657,] 0.0001921088 0.0002199655 5.913392e-05
 [658,] 0.0002274181 0.0002828077 1.509566e-04
 [659,] 0.0002654011 0.0002897436 1.889495e-04
 [660,] 0.0002115085 0.0002759317 1.345155e-04
 [661,] 0.0001860911 0.0002655389 1.090361e-04
 [662,] 0.0002171324 0.0002722603 1.373202e-04
 [663,] 0.0007981163 0.0002621055 5.765434e-04
 [664,] 0.0002310725 0.0002687461 1.466846e-04
 [665,] 0.0008122164 0.0002662373 6.013349e-04
 [666,] 0.0002310725 0.0002734121 1.493401e-04
 [667,] 0.0001330030 0.0001618454 3.758794e-05
 [668,] 0.0001510164 0.0006504097 1.023782e-04
 [669,] 0.0002019044 0.0002697021 1.232332e-04
 [670,] 0.0002338494 0.0002734121 1.516168e-04
 [671,] 0.0002329205 0.0002832027 1.564320e-04
 [672,] 0.0002338494 0.0002768382 1.535921e-04
 [673,] 0.0002338494 0.0002758602 1.530294e-04
 [674,] 0.0002418327 0.0002819750 1.633602e-04
 [675,] 0.0004324729 0.0002822968 3.270218e-04
 [676,] 0.0001439774 0.0001764256 5.049870e-05
 [677,] 0.0003550898 0.0002761831 2.533353e-04
 [678,] 0.0010278870 0.0002422916 6.607601e-04
 [679,] 0.0010540339 0.0002350034 6.444347e-04
 [680,] 0.0002432226 0.0002303246 7.158951e-05
 [681,] 0.0001489450 0.0001723578 3.446387e-05
 [682,] 0.0001720567 0.0001495180 4.059595e-05
 [683,] 0.0002321846 0.0002285796 7.038421e-05
 [684,] 0.0001531427 0.0001499755 3.759395e-05
 [685,] 0.0001494272 0.0001503040 3.696800e-05
 [686,] 0.0001510435 0.0001501737 3.723850e-05
 [687,] 0.0001503650 0.0001501737 3.714548e-05
 [688,] 0.0001958403 0.0003716255 1.556270e-04
 [689,] 0.0001214530 0.0001492024 3.372365e-05
 [690,] 0.0001414922 0.0001493925 4.100795e-05
 [691,] 0.0001419600 0.0001478461 3.967524e-05
 [692,] 0.0001130575 0.0001477894 3.268433e-05
 [693,] 0.0001527966 0.0001492849 3.789381e-05
 [694,] 0.0009324061 0.0002632077 6.640775e-04
 [695,] 0.0001543320 0.0005480044 8.436713e-05
 [696,] 0.0001485077 0.0001488612 3.714516e-05
 [697,] 0.0002126781 0.0003285337 1.539782e-04
 [698,] 0.0002081167 0.0004071649 1.889923e-04
 [699,] 0.0001242933 0.0001503229 3.403432e-05
 [700,] 0.0001926397 0.0002284583 6.351758e-05
 [701,] 0.0001128311 0.0001488868 3.293568e-05
 [702,] 0.0001230308 0.0001480256 3.406501e-05
 [703,] 0.0001595569 0.0001483145 3.958587e-05
 [704,] 0.0001203807 0.0001492165 3.326968e-05
 [705,] 0.0001230308 0.0001483145 3.401038e-05
 [706,] 0.0001227787 0.0001483904 3.396941e-05
 [707,] 0.0001220075 0.0001486358 3.386291e-05
 [708,] 0.0023306299 0.0002662109 1.787973e-03
 [709,] 0.0003153112 0.0006138201 4.983744e-04
 [710,] 0.0001262315 0.0001498397 3.372754e-05
 [711,] 0.0001494124 0.0001493519 4.289582e-05
 [712,] 0.0001586775 0.0006034751 1.488552e-04
 [713,] 0.0003272694 0.0006062750 5.197574e-04
 [714,] 0.0002353387 0.0002608801 1.310543e-04
 [715,] 0.0001541135 0.0006815141 9.849014e-05
 [716,] 0.0003452396 0.0005881253 5.447668e-04
 [717,] 0.0005039798 0.0002502503 3.166571e-04
 [718,] 0.0006376952 0.0002417804 3.856407e-04
 [719,] 0.0001120648 0.0001480804 3.253936e-05
 [720,] 0.0001412521 0.0005953649 1.122610e-04
 [721,] 0.0006567618 0.0002370513 3.847766e-04
 [722,] 0.0004118438 0.0003853585 4.647835e-04
 [723,] 0.0001568627 0.0005855916 1.410509e-04
 [724,] 0.0001408396 0.0005915577 1.107249e-04
 [725,] 0.0003419573 0.0002270565 1.046003e-04
 [726,] 0.0001592185 0.0005785742 1.455905e-04
 [727,] 0.0003440445 0.0002262686 1.115570e-04
 [728,] 0.0001912520 0.0006190533 2.315878e-04
 [729,] 0.0001425467 0.0005603400 1.110791e-04
 [730,] 0.0001425467 0.0005603400 1.110791e-04
 [731,] 0.0002140087 0.0003419486 1.626878e-04
 [732,] 0.0003531495 0.0005074558 4.867290e-04
 [733,] 0.0004627612 0.0003481250 4.696990e-04
 [734,] 0.0001603274 0.0005715462 1.469205e-04
 [735,] 0.0004770297 0.0003454151 4.813885e-04
 [736,] 0.0014883981 0.0002556539 1.043356e-03
 [737,] 0.0001931071 0.0006111336 2.336041e-04
 [738,] 0.0001950108 0.0006080220 2.372257e-04
 [739,] 0.0001945145 0.0006034751 2.349558e-04
 [740,] 0.0001592185 0.0005684238 1.436783e-04
 [741,] 0.0001600330 0.0005648809 1.449350e-04
 [742,] 0.0002156590 0.0003457950 1.697141e-04
 [743,] 0.0002003818 0.0003333740 1.416611e-04
 [744,] 0.0024166954 0.0002663410 1.857056e-03
 [745,] 0.0001586775 0.0005582009 1.404698e-04
 [746,] 0.0001592185 0.0005550582 1.411418e-04
 [747,] 0.0003953318 0.0002161719 1.378931e-04
 [748,] 0.0003672936 0.0004850519 4.904653e-04
 [749,] 0.0001940337 0.0005819014 2.265283e-04
 [750,] 0.0001588843 0.0005485377 1.391265e-04
 [751,] 0.0001588843 0.0005485377 1.391265e-04
 [752,] 0.0001588843 0.0005485377 1.391265e-04
 [753,] 0.0001539980 0.0006102213 9.451619e-05
 [754,] 0.0001583488 0.0005358114 1.354911e-04
 [755,] 0.0001442364 0.0005074558 1.076590e-04
 [756,] 0.0001447233 0.0005074558 1.086873e-04
 [757,] 0.0004568327 0.0003800005 5.182667e-04
 [758,] 0.0023143700 0.0002410280 1.475960e-03
 [759,] 0.0001849414 0.0005718785 2.024236e-04
 [760,] 0.0003767552 0.0002708888 2.516164e-04
 [761,] 0.0003802994 0.0002147468 1.269046e-04
 [762,] 0.0001360642 0.0001478982 3.750951e-05
 [763,] 0.0001437594 0.0005076317 1.066698e-04
 [764,] 0.0001437594 0.0005022764 1.059114e-04
 [765,] 0.0001893379 0.0005632077 2.096775e-04
 [766,] 0.0001442364 0.0004948116 1.058372e-04
 [767,] 0.0001442364 0.0004948116 1.058372e-04
 [768,] 0.0003800889 0.0004782760 5.060609e-04
 [769,] 0.0003710489 0.0004772056 4.889784e-04
 [770,] 0.0001576275 0.0004975318 1.264240e-04
 [771,] 0.0001421402 0.0004733744 9.732725e-05
 [772,] 0.0002185184 0.0002295718 7.436955e-05
 [773,] 0.0010400167 0.0002539539 7.031922e-04
 [774,] 0.0001406306 0.0004478036 9.062033e-05
 [775,] 0.0002083385 0.0004976165 2.237138e-04
 [776,] 0.0001520401 0.0004438322 1.101657e-04
 [777,] 0.0002514747 0.0003255506 1.966688e-04
 [778,] 0.0001530785 0.0001787926 3.596307e-05
 [779,] 0.0001786115 0.0002054955 3.907951e-05
 [780,] 0.0001950422 0.0001852996 6.336941e-05
 [781,] 0.0001215553 0.0001523075 3.324364e-05
 [782,] 0.0001170489 0.0001532031 3.264261e-05
 [783,] 0.0001154510 0.0001490689 3.297867e-05
 [784,] 0.0001470321 0.0002713090 3.715631e-05
 [785,] 0.0001151089 0.0001484136 3.291017e-05
 [786,] 0.0001637804 0.0002599764 4.435721e-05
 [787,] 0.0001642025 0.0002588600 4.419682e-05
 [788,] 0.0001151459 0.0001483671 3.292332e-05
 [789,] 0.0001302731 0.0002607131 4.208491e-05
 [790,] 0.0001189332 0.0001484399 3.357160e-05
 [791,] 0.0001304879 0.0002617322 4.198816e-05
 [792,] 0.0001684757 0.0002133700 5.610581e-05
 [793,] 0.0001141626 0.0001479687 3.270083e-05
 [794,] 0.0001142495 0.0001480881 3.276010e-05
 [795,] 0.0001141346 0.0001481250 3.271206e-05
 [796,] 0.0001617982 0.0002712940 4.516119e-05
 [797,] 0.0001141121 0.0001480961 3.267367e-05
 [798,] 0.0001141108 0.0001481647 3.269410e-05
 [799,] 0.0001673293 0.0002796495 4.434190e-05
 [800,] 0.0001654459 0.0002783927 4.467631e-05
 [801,] 0.0001192556 0.0001483519 3.336752e-05
 [802,] 0.0001653145 0.0002770947 4.463348e-05
 [803,] 0.0001202198 0.0001484684 3.348079e-05
 [804,] 0.0001202198 0.0001484684 3.348079e-05
 [805,] 0.0001766221 0.0002036871 5.498948e-05
 [806,] 0.0001343101 0.0002514216 4.880814e-05
 [807,] 0.0001400785 0.0002139136 4.270604e-05
 [808,] 0.0001396638 0.0002136931 4.265915e-05
 [809,] 0.0001142677 0.0001483519 3.265943e-05
 [810,] 0.0001215344 0.0001555702 3.290252e-05
 [811,] 0.0001142677 0.0001483519 3.265943e-05
 [812,] 0.0001766244 0.0002042320 5.494917e-05
 [813,] 0.0001205519 0.0001484684 3.353279e-05
 [814,] 0.0001674464 0.0002783927 4.425174e-05
 [815,] 0.0001704838 0.0002835355 4.394292e-05
 [816,] 0.0001638084 0.0002120770 5.381254e-05
 [817,] 0.0001142677 0.0001483519 3.265943e-05
 [818,] 0.0001413924 0.0002135320 4.299160e-05
 [819,] 0.0001172575 0.0003091601 3.810592e-05
 [820,] 0.0001674464 0.0002822209 4.445413e-05
 [821,] 0.0001212659 0.0001484018 3.367107e-05
 [822,] 0.0001287637 0.0002607902 4.363789e-05
 [823,] 0.0001388160 0.0002130085 4.256967e-05
 [824,] 0.0001372096 0.0002057695 4.198172e-05
 [825,] 0.0001143300 0.0001484059 3.265844e-05
 [826,] 0.0001684390 0.0002849176 4.439479e-05
 [827,] 0.0001201422 0.0001547567 3.283150e-05
 [828,] 0.0001498500 0.0002495254 6.723041e-05
 [829,] 0.0001290635 0.0002587439 4.313738e-05
 [830,] 0.0001209030 0.0001484684 3.358822e-05
 [831,] 0.0001684390 0.0002868915 4.449664e-05
 [832,] 0.0001768886 0.0002064541 5.710008e-05
 [833,] 0.0001215046 0.0001486566 3.362007e-05
 [834,] 0.0001289307 0.0002587439 4.329792e-05
 [835,] 0.0001215046 0.0001485283 3.366245e-05
 [836,] 0.0001144944 0.0001483519 3.266288e-05
 [837,] 0.0001688970 0.0002848097 4.429969e-05
 [838,] 0.0001290473 0.0002587439 4.315642e-05
 [839,] 0.0001641669 0.0002130989 5.464378e-05
 [840,] 0.0001660116 0.0002808900 4.468817e-05
 [841,] 0.0001143300 0.0001478167 3.260922e-05
 [842,] 0.0001290473 0.0002587439 4.315642e-05
 [843,] 0.0001391619 0.0002608252 3.745341e-05
 [844,] 0.0001367307 0.0002608252 3.788742e-05
 [845,] 0.0001372233 0.0002608252 3.779151e-05
 [846,] 0.0001664827 0.0002808900 4.458546e-05
 [847,] 0.0001664827 0.0002770947 4.437985e-05
 [848,] 0.0001211342 0.0001481821 3.349895e-05
 [849,] 0.0001144944 0.0001479247 3.261172e-05
 [850,] 0.0001657969 0.0002777485 4.492565e-05
 [851,] 0.0001290473 0.0002544974 4.284285e-05
 [852,] 0.0001419793 0.0001549137 3.571299e-05
 [853,] 0.0001228788 0.0001483009 3.398455e-05
 [854,] 0.0001189274 0.0001482135 3.336347e-05
 [855,] 0.0002115507 0.0002189645 3.711098e-05
 [856,] 0.0002184361 0.0002197834 3.732653e-05
 [857,] 0.0001229764 0.0001477427 3.397270e-05
 [858,] 0.0001221588 0.0001479586 3.373497e-05
 [859,] 0.0002131088 0.0002237015 3.701448e-05
 [860,] 0.0001229764 0.0001477427 3.397270e-05
 [861,] 0.0001843348 0.0002124127 4.006952e-05
 [862,] 0.0001229764 0.0001480375 3.417609e-05
 [863,] 0.0001219353 0.0001478703 3.434413e-05
 [864,] 0.0001217667 0.0001479555 3.403400e-05
 [865,] 0.0001692162 0.0002068424 5.077335e-05
 [866,] 0.0002073496 0.0001486463 4.859186e-05
 [867,] 0.0002045625 0.0001484488 4.893223e-05
 [868,] 0.0001956204 0.0001541363 4.416522e-05
 [869,] 0.0001851111 0.0002324339 7.224158e-05
 [870,] 0.0001121979 0.0001638518 3.388669e-05
 [871,] 0.0027222607 0.0001718730 1.723013e-03
 [872,] 0.0283936398 0.0001700982 1.769290e-02
 [873,] 0.0001235881 0.0001760348 3.229547e-05
 [874,] 0.0001636888 0.0002853717 3.519769e-05
 [875,] 0.0001214103 0.0001752215 3.227190e-05
 [876,] 0.0225366407 0.0001689180 1.387431e-02
 [877,] 0.0212195250 0.0001677722 1.281084e-02
 [878,] 0.0257818245 0.0001689084 1.598390e-02
 [879,] 0.0001243449 0.0001757993 3.220171e-05
 [880,] 0.0001248206 0.0001761633 3.225109e-05
 [881,] 0.0289882763 0.0001700769 1.831886e-02
 [882,] 0.0215690457 0.0001707485 1.362019e-02
 [883,] 0.0001801467 0.0001627539 4.197356e-05
 [884,] 0.0308294257 0.0001696421 1.936362e-02
 [885,] 0.0308294257 0.0001700352 1.948781e-02
 [886,] 0.0308294257 0.0001700352 1.948781e-02
 [887,] 0.0289882763 0.0001708741 1.857074e-02
 [888,] 0.0274129771 0.0001712800 1.767289e-02
 [889,] 0.0274129771 0.0001721043 1.789956e-02
 [890,] 0.0274129771 0.0001729879 1.814074e-02
 [891,] 0.0257818245 0.0001729879 1.705916e-02
 [892,] 0.0244189530 0.0001738469 1.636201e-02
 [893,] 0.0229401804 0.0001752126 1.567364e-02
 [894,] 0.0001248206 0.0001806028 3.220841e-05
 [895,] 0.0001219168 0.0001801112 3.226715e-05
 [896,] 0.0243859027 0.0001757207 1.677007e-02
 [897,] 0.0257818245 0.0001761752 1.784665e-02
 [898,] 0.0001427557 0.0002535418 3.286491e-05
 [899,] 0.0181860947 0.0001782610 1.302037e-02
 [900,] 0.0193232500 0.0001786487 1.391746e-02
 [901,] 0.0193232500 0.0001747956 1.320806e-02
 [902,] 0.0193232500 0.0001752947 1.330105e-02
 [903,] 0.0193232500 0.0001762161 1.347182e-02
 [904,] 0.0128794054 0.0001743463 8.665667e-03
 [905,] 0.0001568607 0.0002490679 3.295849e-05
 [906,] 0.0001782029 0.0002115724 5.610115e-05
 [907,] 0.0001340167 0.0002417067 3.266001e-05
 [908,] 0.0075355313 0.0001526496 3.175297e-03
 [909,] 0.0001376200 0.0001838377 3.942711e-05
 [910,] 0.0002202742 0.0002168536 4.330989e-05
 [911,] 0.0001317873 0.0001857916 3.273001e-05
 [912,] 0.0001934185 0.0002243632 4.562436e-05
 [913,] 0.0001160482 0.0001488552 3.428662e-05
 [914,] 0.0001164269 0.0001475425 3.407305e-05
 [915,] 0.0001282794 0.0001471585 3.706082e-05
 [916,] 0.0001200735 0.0001482850 3.542966e-05
 [917,] 0.0001670708 0.0001819218 3.542323e-05
 [918,] 0.0001204324 0.0001480925 3.545386e-05
 [919,] 0.0001205771 0.0001483345 3.559662e-05
 [920,] 0.0053884237 0.0001530654 1.032765e-03
 [921,] 0.0001211475 0.0001484602 3.581453e-05
 [922,] 0.0002027999 0.0002107282 6.508213e-05
 [923,] 0.0001415134 0.0001831012 3.329804e-05
 [924,] 0.0001209461 0.0001480660 3.575073e-05
 [925,] 0.0001903952 0.0002103531 4.496729e-05
 [926,] 0.0002003814 0.0002107496 6.429092e-05
 [927,] 0.0001220718 0.0001489949 3.630416e-05
 [928,] 0.0001226305 0.0001489949 3.646966e-05
 [929,] 0.0002007250 0.0002107282 6.437721e-05
 [930,] 0.0001209461 0.0001487041 3.599904e-05
 [931,] 0.0001344735 0.0001782526 3.378540e-05
 [932,] 0.0001216811 0.0001491573 3.639246e-05
 [933,] 0.0001216811 0.0001491573 3.639246e-05
 [934,] 0.0001174208 0.0001487904 3.492989e-05
 [935,] 0.0001185614 0.0001493798 3.536947e-05
 [936,] 0.0001172407 0.0001495491 3.499744e-05
 [937,] 0.0002077736 0.0002105386 6.655463e-05
 [938,] 0.0056536777 0.0001538267 1.056891e-03
 [939,] 0.0001181157 0.0001498940 3.539061e-05
 [940,] 0.0001190208 0.0001538590 3.682749e-05
 [941,] 0.0017750173 0.0001528014 3.320865e-04
 [942,] 0.0018763485 0.0001528014 3.501907e-04
 [943,] 0.0001185614 0.0001536316 3.659614e-05
 [944,] 0.0002783305 0.0002140488 4.474072e-05
 [945,] 0.0002083810 0.0002094570 6.401429e-05
 [946,] 0.0002086925 0.0002093592 6.382835e-05
 [947,] 0.0002721482 0.0002287871 4.361460e-05
 [948,] 0.0001181157 0.0001534576 3.629984e-05
 [949,] 0.0003252014 0.0001517914 7.310884e-05
 [950,] 0.0003433509 0.0002208505 4.487062e-05
 [951,] 0.0004766553 0.0002504556 4.818379e-05
 [952,] 0.0004703964 0.0002513003 4.782152e-05
 [953,] 0.0001938910 0.0002123476 5.842883e-05
 [954,] 0.0001935492 0.0002122928 5.839121e-05
 [955,] 0.0002327674 0.0002220248 4.344545e-05
 [956,] 0.0001857358 0.0002180963 3.950390e-05
 [957,] 0.0001928868 0.0002125394 5.812259e-05
 [958,] 0.0001922661 0.0002123260 5.819590e-05
 [959,] 0.0002317965 0.0002159417 4.345833e-05
 [960,] 0.0002338461 0.0002225581 4.336796e-05
 [961,] 0.0002247879 0.0002380596 3.983440e-05
 [962,] 0.0002205623 0.0002321408 4.483709e-05
 [963,] 0.0002289242 0.0002372283 3.991473e-05
 [964,] 0.0005005240 0.0002513703 4.887170e-05
 [965,] 0.0003691540 0.0002326129 4.479361e-05
 [966,] 0.0001875920 0.0002158165 3.957665e-05
 [967,] 0.0002490515 0.0002213064 4.366802e-05
 [968,] 0.0001907043 0.0002171611 3.945155e-05
 [969,] 0.0001936645 0.0002178415 3.946798e-05
 [970,] 0.0001889165 0.0002178415 3.944271e-05
 [971,] 0.0001946276 0.0002141518 4.399612e-05
 [972,] 0.0002395632 0.0002173364 4.367025e-05
 [973,] 0.0002313558 0.0002168116 4.352017e-05
 [974,] 0.0001989584 0.0002373944 4.502098e-05
 [975,] 0.0001783447 0.0001795295 3.678058e-05
 [976,] 0.0002028674 0.0002125330 5.728929e-05
 [977,] 0.0001552854 0.0001498833 4.425800e-05
 [978,] 0.0001930409 0.0002135181 5.826109e-05
 [979,] 0.0002013662 0.0002128543 5.683722e-05
 [980,] 0.0001150403 0.0001564422 3.439147e-05
 [981,] 0.0002303150 0.0002086531 6.715559e-05
 [982,] 0.0002071057 0.0002128083 5.812556e-05
 [983,] 0.0002035076 0.0002126028 5.746524e-05
 [984,] 0.0002121306 0.0001855915 3.881924e-05
 [985,] 0.0001958060 0.0002348383 4.531404e-05
 [986,] 0.0001149088 0.0001560258 3.424804e-05
 [987,] 0.0001913111 0.0002135567 5.782883e-05
 [988,] 0.0002121306 0.0001847324 3.892896e-05
 [989,] 0.0002006461 0.0002124700 5.700081e-05
 [990,] 0.0001932325 0.0002316342 4.539991e-05
 [991,] 0.0001151865 0.0001582911 3.472705e-05
 [992,] 0.0002035076 0.0002131984 5.724743e-05
 [993,] 0.0001567474 0.0001515789 4.549799e-05
 [994,] 0.0002170659 0.0001824515 3.984304e-05
 [995,] 0.0001911222 0.0002133462 5.794568e-05
 [996,] 0.0001568495 0.0001518080 4.565536e-05
 [997,] 0.0001555725 0.0001516920 4.522570e-05
 [998,] 0.0002649505 0.0002685977 4.020758e-05
 [999,] 0.0003111696 0.0001494505 6.197094e-05
[1000,] 0.0003066310 0.0001490589 6.086391e-05
[1001,] 0.0003020655 0.0001488513 6.064622e-05
[1002,] 0.0001452686 0.0002314496 5.633342e-05
[1003,] 0.0001541308 0.0001575315 3.971438e-05
[1004,] 0.0001551352 0.0002471950 6.062972e-05
[1005,] 0.0002893102 0.0001492642 5.926767e-05
[1006,] 0.0001535720 0.0001668547 4.540411e-05
[1007,] 0.0001541308 0.0001589363 3.981885e-05
[1008,] 0.0001542456 0.0001640252 4.484024e-05
[1009,] 0.0001545193 0.0001645702 4.535466e-05
[1010,] 0.0001543097 0.0001580945 3.973230e-05
[1011,] 0.0001661081 0.0002516147 6.760053e-05
[1012,] 0.0001846271 0.0002155360 5.770577e-05
[1013,] 0.0001517105 0.0001494037 4.014434e-05
[1014,] 0.0001517597 0.0001495282 4.020630e-05
[1015,] 0.0001835876 0.0001511032 4.069201e-05
[1016,] 0.0001835876 0.0001505882 4.093376e-05
[1017,] 0.0001518190 0.0001492431 4.017683e-05
[1018,] 0.0001517105 0.0001492431 4.010789e-05
[1019,] 0.0001516657 0.0001494037 4.011182e-05
[1020,] 0.0001518190 0.0001491688 4.019192e-05
[1021,] 0.0001515862 0.0001485044 3.987568e-05
[1022,] 0.0002778851 0.0001492074 7.387733e-05
[1023,] 0.0002461128 0.0001482470 6.494168e-05
[1024,] 0.0001647769 0.0001493762 4.324177e-05
[1025,] 0.0004077355 0.0001482470 9.801406e-05
[1026,] 0.0001665487 0.0001491117 4.361143e-05
[1027,] 0.0001651649 0.0001483714 4.289569e-05
[1028,] 0.0001642057 0.0001491117 4.296502e-05
[1029,] 0.0001643860 0.0001489841 4.296285e-05
[1030,] 0.0001638394 0.0001489841 4.280525e-05
[1031,] 0.0001638394 0.0001488596 4.275359e-05
[1032,] 0.0001886595 0.0002133814 5.892267e-05
[1033,] 0.0001640292 0.0001488596 4.280816e-05
[1034,] 0.0001691824 0.0001476625 4.330384e-05
[1035,] 0.0001691824 0.0001485122 4.379490e-05
[1036,] 0.0001636708 0.0001475172 4.209905e-05
[1037,] 0.0001636708 0.0001475172 4.209905e-05
[1038,] 0.0001640292 0.0001469731 4.187454e-05
[1039,] 0.0001417595 0.0001677196 3.439334e-05
[1040,] 0.0001754308 0.0001650727 5.299715e-05
[1041,] 0.0001750994 0.0001647148 5.272282e-05
[1042,] 0.0001525217 0.0001523962 3.735229e-05
[1043,] 0.0002325193 0.0001455727 5.724029e-05
[1044,] 0.0001272321 0.0001459949 3.473521e-05
[1045,] 0.0002371869 0.0001490184 4.816952e-05
[1046,] 0.0002246065 0.0001465284 5.024611e-05
[1047,] 0.0001245994 0.0001459359 3.432956e-05
[1048,] 0.0001595845 0.0001948222 4.018594e-05
[1049,] 0.0001877263 0.0002139209 5.888238e-05
[1050,] 0.0001888579 0.0002142076 5.897765e-05
[1051,] 0.0001347074 0.0001847699 3.438469e-05
[1052,] 0.0001884015 0.0002143607 5.898636e-05
[1053,] 0.0001887534 0.0002142420 5.897220e-05
[1054,] 0.0001367479 0.0001552087 3.460436e-05
[1055,] 0.0001357101 0.0001546991 3.457119e-05
[1056,] 0.0001628723 0.0001533184 4.617284e-05
[1057,] 0.0001879298 0.0002143256 5.907519e-05
[1058,] 0.0001464150 0.0001571746 3.524162e-05
[1059,] 0.0001329107 0.0001751866 4.456522e-05
[1060,] 0.0001457695 0.0002240047 3.744666e-05
[1061,] 0.0001446712 0.0001761433 3.534297e-05
[1062,] 0.0001715787 0.0001874394 5.962501e-05
[1063,] 0.0001784812 0.0002299758 6.920012e-05
[1064,] 0.0001208438 0.0001558934 3.251073e-05
[1065,] 0.0002095249 0.0002277402 8.271169e-05
[1066,] 0.0002179405 0.0002732973 4.099557e-05
[1067,] 0.0001975232 0.0002184672 6.167026e-05
[1068,] 0.0001135562 0.0003167179 3.779054e-05
[1069,] 0.0001267263 0.0001510719 3.469501e-05
[1070,] 0.0001173130 0.0002241461 3.888676e-05
[1071,] 0.0001878776 0.0002193891 6.021770e-05
[1072,] 0.0001111959 0.0001519779 3.242069e-05
[1073,] 0.0001882583 0.0002192389 6.002891e-05
[1074,] 0.0001117965 0.0001563556 3.339494e-05
[1075,] 0.0001881066 0.0002775735 3.849022e-05
[1076,] 0.0002563503 0.0006115730 3.780152e-05
[1077,] 0.0001133639 0.0001746447 3.704007e-05
[1078,] 0.0001560423 0.0001562562 4.265403e-05
[1079,] 0.0001583515 0.0001772764 4.856619e-05
[1080,] 0.0001403409 0.0001564157 3.766058e-05
[1081,] 0.0001566357 0.0001561401 4.270414e-05
[1082,] 0.0001576641 0.0001563178 4.307903e-05
[1083,] 0.0001585827 0.0001785487 4.905417e-05
[1084,] 0.0001154116 0.0001817528 3.949357e-05
[1085,] 0.0001566357 0.0001585233 4.405957e-05
[1086,] 0.0001164469 0.0001864563 4.089810e-05
[1087,] 0.0001187190 0.0001741297 3.380437e-05
[1088,] 0.0001185202 0.0001797402 3.408944e-05
[1089,] 0.0001586965 0.0001637250 3.837771e-05
[1090,] 0.0002305801 0.0001825785 5.464447e-05
[1091,] 0.0002429646 0.0002309932 7.517847e-05
[1092,] 0.0001335659 0.0002911437 6.166774e-05
[1093,] 0.0002441216 0.0002304120 7.672589e-05
[1094,] 0.0001319574 0.0002796274 5.737775e-05
[1095,] 0.0001797367 0.0002542969 4.288263e-05
[1096,] 0.0001960752 0.0001779577 4.343655e-05
[1097,] 0.0001946527 0.0001779074 4.328581e-05
[1098,] 0.0001766215 0.0002342835 4.053509e-05
[1099,] 0.0002025532 0.0001764401 4.476898e-05
[1100,] 0.0002081505 0.0001779492 4.501055e-05
[1101,] 0.0002422204 0.0001717076 7.825711e-05
[1102,] 0.0001301975 0.0003332547 3.445750e-05
[1103,] 0.0002101335 0.0001790908 6.120560e-05
[1104,] 0.0001520402 0.0001857475 5.680212e-05
[1105,] 0.0001936850 0.0004062059 1.493088e-04
[1106,] 0.0001624834 0.0001853828 6.145231e-05
[1107,] 0.0001978821 0.0004088573 1.548267e-04
[1108,] 0.0001601745 0.0001839607 5.983796e-05
[1109,] 0.0002045532 0.0001803555 6.030531e-05
[1110,] 0.0002253063 0.0002256089 6.713309e-05
[1111,] 0.0001571356 0.0001802914 4.470154e-05
[1112,] 0.0001562859 0.0001653316 4.308663e-05
[1113,] 0.0001560150 0.0001779315 4.468954e-05
[1114,] 0.0001640368 0.0002494980 7.623198e-05
[1115,] 0.0001567429 0.0001642785 4.295141e-05
[1116,] 0.0001675449 0.0002531320 7.936545e-05
[1117,] 0.0001542949 0.0001765748 5.445361e-05
[1118,] 0.0001711516 0.0002186704 7.360208e-05
[1119,] 0.0001508013 0.0002616847 7.064650e-05
[1120,] 0.0001540016 0.0001639263 4.273610e-05
[1121,] 0.0001743851 0.0002157293 7.473332e-05
[1122,] 0.0002447940 0.0001650891 6.693669e-05
[1123,] 0.0001735114 0.0002144268 7.370400e-05
[1124,] 0.0001569286 0.0001747857 4.379808e-05
[1125,] 0.0001629211 0.0002472744 7.479900e-05
[1126,] 0.0001594098 0.0002462357 7.236677e-05
[1127,] 0.0001506111 0.0002585324 6.977153e-05
[1128,] 0.0001643819 0.0001766847 5.857273e-05
[1129,] 0.0001556221 0.0001636110 4.312057e-05
[1130,] 0.0001478078 0.0001666005 4.789097e-05
[1131,] 0.0001318737 0.0001627107 4.144537e-05
[1132,] 0.0003352486 0.0002080674 1.542513e-04
[1133,] 0.0002449677 0.0001691967 5.862914e-05
[1134,] 0.0001460698 0.0002651752 6.946846e-05
[1135,] 0.0001455056 0.0002455725 4.282710e-05
[1136,] 0.0001509305 0.0002409068 4.744385e-05
[1137,] 0.0001603459 0.0001635835 4.738402e-05
[1138,] 0.0001454124 0.0001784549 4.026744e-05
[1139,] 0.0001588045 0.0002542676 4.725788e-05
[1140,] 0.0002015905 0.0001655494 6.260503e-05
[1141,] 0.0001917319 0.0004151276 1.498886e-04
[1142,] 0.0001513061 0.0001658340 4.436268e-05
[1143,] 0.0001935121 0.0004141409 1.519245e-04
[1144,] 0.0001622437 0.0002571592 4.746441e-05
[1145,] 0.0001991076 0.0001670821 6.275280e-05
[1146,] 0.0001596385 0.0002560693 4.745842e-05
[1147,] 0.0001441511 0.0001787262 4.074866e-05
[1148,] 0.0001521191 0.0001658340 4.502741e-05
[1149,] 0.0001525366 0.0001660853 4.530506e-05
[1150,] 0.0001436639 0.0001791339 4.105837e-05
[1151,] 0.0002707094 0.0002458379 6.656695e-05
[1152,] 0.0002963164 0.0002751832 1.788620e-04
[1153,] 0.0002854270 0.0002737655 1.698529e-04
[1154,] 0.0004000034 0.0002575741 2.346688e-04
[1155,] 0.0001922546 0.0002653127 1.011432e-04
[1156,] 0.0002383196 0.0001693253 7.719895e-05
[1157,] 0.0003237104 0.0002753580 1.997453e-04
[1158,] 0.0002364785 0.0001693253 7.673809e-05
[1159,] 0.0002354389 0.0001697340 7.673021e-05
[1160,] 0.0001866212 0.0002653127 9.721621e-05
[1161,] 0.0001903395 0.0002660875 1.001794e-04
[1162,] 0.0001884619 0.0002656304 9.869893e-05
[1163,] 0.0001599691 0.0002606326 4.747783e-05
[1164,] 0.0001987974 0.0002338066 7.539736e-05
[1165,] 0.0001597565 0.0002617993 4.725068e-05
[1166,] 0.0002163063 0.0002315613 7.795696e-05
[1167,] 0.0001948736 0.0001662566 6.155163e-05
[1168,] 0.0001948736 0.0001670119 6.197153e-05
[1169,] 0.0002551851 0.0002500984 1.330714e-04
[1170,] 0.0001516712 0.0001495323 3.952278e-05
[1171,] 0.0001254284 0.0001484223 3.530177e-05
[1172,] 0.0001541933 0.0001495026 4.002537e-05
[1173,] 0.0002621454 0.0002537141 1.404515e-04
[1174,] 0.0001934990 0.0001630959 5.946618e-05
[1175,] 0.0001524966 0.0001493581 4.042983e-05
[1176,] 0.0001803338 0.0001621020 5.450681e-05
[1177,] 0.0002621454 0.0002513575 1.388826e-04
[1178,] 0.0002533293 0.0002587620 1.377969e-04
[1179,] 0.0001934990 0.0001592161 5.721465e-05
[1180,] 0.0001922189 0.0001586239 5.648822e-05
[1181,] 0.0001922189 0.0001586239 5.648822e-05
[1182,] 0.0001928554 0.0001583334 5.649834e-05
[1183,] 0.0001915894 0.0001580466 5.596277e-05
[1184,] 0.0001533373 0.0001489673 4.106381e-05
[1185,] 0.0002654193 0.0002525282 1.417536e-04
[1186,] 0.0002654193 0.0002521228 1.414780e-04
[1187,] 0.0002533293 0.0002598337 1.385737e-04
[1188,] 0.0002654193 0.0002528946 1.420023e-04
[1189,] 0.0002533293 0.0002608514 1.390739e-04
[1190,] 0.0002654193 0.0002565130 1.444385e-04
[1191,] 0.0003013692 0.0002593799 1.701057e-04
[1192,] 0.0002654193 0.0002636782 1.491631e-04
[1193,] 0.0001537177 0.0001524874 4.625229e-05
[1194,] 0.0001908603 0.0001574757 5.541400e-05
[1195,] 0.0001524658 0.0001544741 4.714824e-05
[1196,] 0.0001529628 0.0001531635 4.648721e-05
[1197,] 0.0001512400 0.0001530031 4.589627e-05
[1198,] 0.0002621454 0.0002729136 1.525924e-04
[1199,] 0.0002654193 0.0002733577 1.552278e-04
[1200,] 0.0002585822 0.0002738532 1.505978e-04
[1201,] 0.0002621454 0.0002738532 1.531720e-04
[1202,] 0.0001817261 0.0001589317 5.341089e-05
[1203,] 0.0001516712 0.0001495129 4.167732e-05
[1204,] 0.0001884855 0.0001611302 5.678284e-05
[1205,] 0.0001934990 0.0001595317 5.740275e-05
[1206,] 0.0001934990 0.0001548739 5.450260e-05
[1207,] 0.0001470291 0.0001634934 4.920260e-05
[1208,] 0.0001524658 0.0001609393 5.035580e-05
[1209,] 0.0001563626 0.0001706204 5.572099e-05
[1210,] 0.0001838339 0.0001527266 5.057935e-05
[1211,] 0.0001652526 0.0001646183 5.665219e-05
[1212,] 0.0001667740 0.0001649507 5.736846e-05
[1213,] 0.0001843634 0.0001509610 4.957593e-05
[1214,] 0.0001662287 0.0001789760 6.328713e-05
[1215,] 0.0001597565 0.0002474904 4.732159e-05
[1216,] 0.0001599691 0.0002472428 4.753164e-05
[1217,] 0.0002709630 0.0003232742 1.893627e-04
[1218,] 0.0001601580 0.0001828897 6.221210e-05
[1219,] 0.0002194313 0.0001676428 7.648769e-05
[1220,] 0.0001848992 0.0001519144 5.012946e-05
[1221,] 0.0002401816 0.0001659251 8.159191e-05
[1222,] 0.0002374742 0.0001650645 7.988646e-05
[1223,] 0.0001859893 0.0001517955 5.031090e-05
[1224,] 0.0002390585 0.0003533290 1.759294e-04
[1225,] 0.0001822309 0.0001529038 5.009511e-05
[1226,] 0.0002114789 0.0001653565 7.170586e-05
[1227,] 0.0001652085 0.0002273443 5.567985e-05
[1228,] 0.0001311505 0.0001714070 4.387742e-05
[1229,] 0.0001654538 0.0002271464 5.567541e-05
[1230,] 0.0001563808 0.0001809565 5.973262e-05
[1231,] 0.0001517981 0.0001861104 5.932712e-05
[1232,] 0.0001827416 0.0001502109 4.845658e-05
[1233,] 0.0001822309 0.0001502109 4.834137e-05
[1234,] 0.0001563808 0.0001872070 6.194085e-05
[1235,] 0.0001571736 0.0002438228 4.730826e-05
[1236,] 0.0001637506 0.0001635029 5.329313e-05
[1237,] 0.0001827416 0.0001497712 4.813622e-05
[1238,] 0.0001551719 0.0001882295 6.171985e-05
[1239,] 0.0001637506 0.0001637994 5.344384e-05
[1240,] 0.0001607322 0.0001624075 5.172658e-05
[1241,] 0.0001581987 0.0001752750 5.856591e-05
[1242,] 0.0001517477 0.0001692591 5.346219e-05
[1243,] 0.0002218455 0.0002254914 9.891766e-05
[1244,] 0.0001533447 0.0002470612 4.766332e-05
[1245,] 0.0001883032 0.0002049379 7.638474e-05
[1246,] 0.0002603004 0.0002691221 1.485609e-04
[1247,] 0.0002020567 0.0001592036 4.624343e-05
[1248,] 0.0002603004 0.0002589159 1.421431e-04
[1249,] 0.0002603004 0.0002580753 1.416035e-04
[1250,] 0.0002146375 0.0001583731 4.945564e-05
[1251,] 0.0002411788 0.0002819521 1.433906e-04
[1252,] 0.0001894713 0.0001968104 7.347660e-05
[1253,] 0.0002360410 0.0002793009 1.381532e-04
[1254,] 0.0002567771 0.0002549467 1.373066e-04
[1255,] 0.0002360410 0.0002777265 1.373440e-04
[1256,] 0.0001526412 0.0002237550 5.845841e-05
[1257,] 0.0002567771 0.0002539329 1.367789e-04
[1258,] 0.0001518210 0.0001619353 3.808710e-05
[1259,] 0.0002360410 0.0002756944 1.362937e-04
[1260,] 0.0001533447 0.0002450922 4.762612e-05
[1261,] 0.0001813154 0.0001953443 6.835867e-05
[1262,] 0.0001524441 0.0002263179 5.873625e-05
[1263,] 0.0001818654 0.0001930073 6.771734e-05
[1264,] 0.0001813154 0.0001935839 6.765458e-05
[1265,] 0.0001924893 0.0001991307 7.604029e-05
[1266,] 0.0002486283 0.0002503665 1.292645e-04
[1267,] 0.0002533293 0.0002511397 1.326944e-04
[1268,] 0.0002330867 0.0002716816 1.320851e-04
[1269,] 0.0002330867 0.0002741668 1.333567e-04
[1270,] 0.0001550649 0.0001636658 3.827704e-05
[1271,] 0.0001523924 0.0002513158 4.789167e-05
[1272,] 0.0002330867 0.0002692497 1.308308e-04
[1273,] 0.0001915266 0.0002820221 1.057868e-04
[1274,] 0.0001931982 0.0001971650 7.550123e-05
[1275,] 0.0001572570 0.0002246591 6.303996e-05
[1276,] 0.0002304806 0.0002664293 1.275516e-04
[1277,] 0.0001944573 0.0002003466 7.766216e-05
[1278,] 0.0001572041 0.0002230196 6.259765e-05
[1279,] 0.0002304806 0.0002650220 1.268283e-04
[1280,] 0.0001510080 0.0001645963 3.762239e-05
[1281,] 0.0002276423 0.0002645409 1.246292e-04
[1282,] 0.0001543510 0.0001640193 3.811908e-05
[1283,] 0.0002386900 0.0002458022 1.205814e-04
[1284,] 0.0002276423 0.0002636330 1.241698e-04
[1285,] 0.0002276423 0.0002636330 1.241698e-04
[1286,] 0.0001585732 0.0001724314 3.694654e-05
[1287,] 0.0002327478 0.0002447428 1.163725e-04
[1288,] 0.0001938152 0.0002003466 7.731680e-05
[1289,] 0.0002298693 0.0002454353 1.150240e-04
[1290,] 0.0002276423 0.0002627328 1.237129e-04
[1291,] 0.0002356876 0.0002454353 1.185459e-04
[1292,] 0.0002276423 0.0002636330 1.241698e-04
[1293,] 0.0001510080 0.0001638322 3.775704e-05
[1294,] 0.0002243505 0.0002642371 1.222182e-04
[1295,] 0.0002395247 0.0002465037 1.215048e-04
[1296,] 0.0002395247 0.0002465037 1.215048e-04
[1297,] 0.0002365052 0.0002465037 1.196623e-04
[1298,] 0.0002395247 0.0002465037 1.215048e-04
[1299,] 0.0002395247 0.0002465037 1.215048e-04
[1300,] 0.0002304806 0.0002645409 1.265802e-04
[1301,] 0.0002276423 0.0002645409 1.246292e-04
[1302,] 0.0002276423 0.0002645409 1.246292e-04
[1303,] 0.0002304806 0.0002596762 1.244963e-04
[1304,] 0.0001971637 0.0002009869 7.941813e-05
[1305,] 0.0001970789 0.0001607271 4.523479e-05
[1306,] 0.0001534923 0.0001650485 3.797389e-05
[1307,] 0.0001561155 0.0001648545 3.832040e-05
[1308,] 0.0003464019 0.0002162327 1.551600e-04
[1309,] 0.0002937289 0.0001987498 1.066183e-04
[1310,] 0.0001308848 0.0001797898 4.683617e-05
[1311,] 0.0002377859 0.0001764306 4.407006e-05
[1312,] 0.0001344834 0.0001768379 4.273585e-05
[1313,] 0.0001346486 0.0001802386 4.346716e-05
[1314,] 0.0002356839 0.0001757637 4.403360e-05
[1315,] 0.0002356839 0.0001756634 4.405602e-05
[1316,] 0.0002528087 0.0001763061 4.540115e-05
[1317,] 0.0002417016 0.0001766658 4.435722e-05
[1318,] 0.0003568176 0.0001895722 1.115596e-04
[1319,] 0.0002485948 0.0001745456 4.522956e-05
[1320,] 0.0002485948 0.0001751499 4.507931e-05
[1321,] 0.0002463182 0.0001751694 4.487616e-05
[1322,] 0.0003748467 0.0001889713 1.153427e-04
[1323,] 0.0003677605 0.0001889236 1.131216e-04
[1324,] 0.0002300918 0.0002819194 5.416821e-05
[1325,] 0.0001339114 0.0001730733 4.673042e-05
[1326,] 0.0001673965 0.0001617592 4.572705e-05
[1327,] 0.0003568176 0.0001885048 1.091473e-04
[1328,] 0.0003512449 0.0001883593 1.069940e-04
[1329,] 0.0002485948 0.0001735206 4.549523e-05
[1330,] 0.0003357773 0.0001895247 1.063728e-04
[1331,] 0.0001378695 0.0001865824 5.108011e-05
[1332,] 0.0002550912 0.0001746426 4.577540e-05
[1333,] 0.0002554112 0.0001737279 4.604904e-05
[1334,] 0.0002550912 0.0001745204 4.606032e-05
[1335,] 0.0002576431 0.0001745204 4.628785e-05
[1336,] 0.0002600012 0.0001748326 4.641150e-05
[1337,] 0.0003677605 0.0001883924 1.118000e-04
[1338,] 0.0002578378 0.0001745172 4.630607e-05
[1339,] 0.0002578378 0.0001748211 4.622314e-05
[1340,] 0.0002603045 0.0001738238 4.672268e-05
[1341,] 0.0001664231 0.0001624922 4.605028e-05
[1342,] 0.0001364128 0.0001763420 4.423622e-05
[1343,] 0.0001360408 0.0001812848 4.526079e-05
[1344,] 0.0002648163 0.0001738238 4.712858e-05
[1345,] 0.0003510860 0.0001918353 1.166272e-04
[1346,] 0.0002749007 0.0001743042 4.816646e-05
[1347,] 0.0001283177 0.0001779354 4.516926e-05
[1348,] 0.0001369199 0.0001749509 4.457631e-05
[1349,] 0.0001272104 0.0001766415 4.431099e-05
[1350,] 0.0001294810 0.0001750541 4.500218e-05
[1351,] 0.0001382060 0.0001856047 5.093220e-05
[1352,] 0.0001380706 0.0001757857 4.512110e-05
[1353,] 0.0001710366 0.0002282045 5.634588e-05
[1354,] 0.0001383602 0.0001752577 4.518419e-05
[1355,] 0.0003632816 0.0001918464 1.200968e-04
[1356,] 0.0003998125 0.0001918464 1.316863e-04
[1357,] 0.0002444162 0.0002941275 5.464091e-05
[1358,] 0.0001360304 0.0001709658 4.678550e-05
[1359,] 0.0003301229 0.0002066292 1.314482e-04
[1360,] 0.0001675142 0.0001689984 5.001524e-05
[1361,] 0.0003248501 0.0002124810 8.891708e-05
[1362,] 0.0001383602 0.0001654533 4.288104e-05
[1363,] 0.0001360304 0.0001656010 4.500976e-05
[1364,] 0.0001379808 0.0001866470 4.716596e-05
[1365,] 0.0001413572 0.0001943367 5.579994e-05
[1366,] 0.0001396963 0.0001915416 4.938925e-05
[1367,] 0.0001402234 0.0001949566 5.534803e-05
[1368,] 0.0001521077 0.0002039557 6.356037e-05
[1369,] 0.0001422420 0.0001943795 5.629097e-05
[1370,] 0.0001521077 0.0002013649 6.276614e-05
[1371,] 0.0001512164 0.0002013149 6.224311e-05
[1372,] 0.0001660163 0.0001658270 4.514032e-05
[1373,] 0.0002654796 0.0002741943 5.744212e-05
[1374,] 0.0001564144 0.0001743430 4.660029e-05
[1375,] 0.0001715272 0.0002289301 5.653777e-05
[1376,] 0.0003248905 0.0003496547 3.040565e-04
[1377,] 0.0005612367 0.0003257845 5.386241e-04
[1378,] 0.0006451831 0.0002573526 4.518498e-04
[1379,] 0.0004125171 0.0002983853 3.392156e-04
[1380,] 0.0003341352 0.0002277996 7.962063e-05
[1381,] 0.0004098747 0.0003048648 3.457229e-04
[1382,] 0.0005753329 0.0009810315 1.574141e-03
[1383,] 0.0004893544 0.0003098400 4.324920e-04
[1384,] 0.0004055477 0.0003370982 3.856207e-04
[1385,] 0.0004171746 0.0003302592 3.892248e-04
[1386,] 0.0001752559 0.0001732427 5.857130e-05
[1387,] 0.0001711513 0.0001735472 5.718651e-05
[1388,] 0.0004266661 0.0003344498 4.057579e-04
[1389,] 0.0005543370 0.0011182676 1.670749e-03
[1390,] 0.0004087641 0.0002371909 2.488595e-04
[1391,] 0.0001885753 0.0001915982 7.787234e-05
[1392,] 0.0004044899 0.0002451506 2.575195e-04
[1393,] 0.0001883732 0.0001984829 8.118480e-05
[1394,] 0.0010489823 0.0006969156 2.554137e-03
[1395,] 0.0010489823 0.0007294485 2.682579e-03
[1396,] 0.0007577902 0.0006969156 1.687902e-03
[1397,] 0.0002928231 0.0002538238 1.778952e-04
[1398,] 0.0001754978 0.0001845206 6.396634e-05
[1399,] 0.0006661093 0.0007263265 1.486021e-03
[1400,] 0.0001889990 0.0002051368 8.459527e-05
[1401,] 0.0001969626 0.0001748785 6.720789e-05
[1402,] 0.0001833400 0.0001713134 6.027505e-05
[1403,] 0.0003054620 0.0001973013 1.224786e-04
[1404,] 0.0001883572 0.0001682479 5.998045e-05
[1405,] 0.0002763680 0.0001883480 7.560610e-05
[1406,] 0.0001321438 0.0001768160 3.567129e-05
[1407,] 0.0001316289 0.0001829098 3.549670e-05
[1408,] 0.0001369990 0.0001811234 3.570698e-05
[1409,] 0.0001305421 0.0001832830 3.577514e-05
[1410,] 0.0001303606 0.0001843847 3.555477e-05
[1411,] 0.0001321438 0.0001875346 3.576905e-05
[1412,] 0.0001381946 0.0002244508 4.174809e-05
[1413,] 0.0001312085 0.0001875346 3.556589e-05
[1414,] 0.0001316289 0.0001879492 3.555413e-05
[1415,] 0.0001386090 0.0001918027 3.567262e-05
[1416,] 0.0001312085 0.0001887893 3.558612e-05
[1417,] 0.0001316289 0.0001887893 3.556651e-05
[1418,] 0.0001380266 0.0001898792 3.567245e-05
[1419,] 0.0001345297 0.0001921662 3.551178e-05
[1420,] 0.0001355651 0.0001917294 3.549000e-05
[1421,] 0.0001359604 0.0001891403 3.547819e-05
[1422,] 0.0001946717 0.0009563141 2.972116e-04
[1423,] 0.0001373592 0.0001899751 3.567350e-05
[1424,] 0.0001268606 0.0001881199 3.595030e-05
[1425,] 0.0001369990 0.0001977846 3.572812e-05
[1426,] 0.0001370296 0.0001977846 3.572728e-05
[1427,] 0.0001793852 0.0010308047 2.687292e-04
[1428,] 0.0001372110 0.0001983697 3.546690e-05
[1429,] 0.0003818455 0.0002992778 3.104555e-04
[1430,] 0.0001375736 0.0001993657 3.569167e-05
[1431,] 0.0001375424 0.0001998696 3.569806e-05
[1432,] 0.0001836592 0.0010248598 2.798156e-04
[1433,] 0.0001366498 0.0001988658 3.548394e-05
[1434,] 0.0001375736 0.0001998696 3.569712e-05
[1435,] 0.0001380420 0.0002009405 3.569494e-05
[1436,] 0.0001380420 0.0002003759 3.568905e-05
[1437,] 0.0001382576 0.0002029356 3.548146e-05
[1438,] 0.0001316289 0.0001912009 3.557391e-05
[1439,] 0.0001366498 0.0002008499 3.550402e-05
[1440,] 0.0001320603 0.0001916538 3.555908e-05
[1441,] 0.0001377849 0.0002013653 3.547891e-05
[1442,] 0.0001375424 0.0002045967 3.575761e-05
[1443,] 0.0001386090 0.0002045967 3.571834e-05
[1444,] 0.0001381300 0.0002040566 3.572810e-05
[1445,] 0.0001325026 0.0001925252 3.555171e-05
[1446,] 0.0002212915 0.0002344052 8.659296e-05
[1447,] 0.0002222326 0.0002345785 8.726406e-05
[1448,] 0.0001431139 0.0002033421 3.567444e-05
[1449,] 0.0001465410 0.0002100629 3.567407e-05
[1450,] 0.0001422854 0.0002012197 3.547998e-05
[1451,] 0.0001420129 0.0002094885 3.571386e-05
[1452,] 0.0001430665 0.0002049377 3.567772e-05
[1453,] 0.0001439463 0.0001957530 3.553042e-05
[1454,] 0.0002152403 0.0002235091 7.645357e-05
[1455,] 0.0004943828 0.0002704318 3.647539e-04
[1456,] 0.0001444796 0.0002066251 3.567474e-05
[1457,] 0.0001466061 0.0002033421 3.551305e-05
[1458,] 0.0001451834 0.0002058639 3.571900e-05
[1459,] 0.0001402068 0.0001996902 3.547963e-05
[1460,] 0.0001459015 0.0002069483 3.571988e-05
[1461,] 0.0001459015 0.0002005810 3.574589e-05
[1462,] 0.0001458493 0.0001971397 3.561096e-05
[1463,] 0.0001770027 0.0002227510 8.400106e-05
[1464,] 0.0001437414 0.0002069483 3.572109e-05
[1465,] 0.0001444303 0.0002005810 3.572820e-05
[1466,] 0.0001377708 0.0002000844 3.554547e-05
[1467,] 0.0001447178 0.0002080492 3.571914e-05
[1468,] 0.0001447936 0.0002127381 3.573110e-05
[1469,] 0.0001437414 0.0002074967 3.572237e-05
[1470,] 0.0001454265 0.0002074967 3.571827e-05
[1471,] 0.0001447178 0.0002080492 3.571914e-05
[1472,] 0.0001454769 0.0002316986 3.602807e-05
[1473,] 0.0001491092 0.0002197509 3.593410e-05
[1474,] 0.0001417386 0.0002255405 3.583897e-05
[1475,] 0.0001483286 0.0002262121 3.594443e-05
[1476,] 0.0004166579 0.0002235145 2.302472e-04
[1477,] 0.0001404619 0.0002268326 3.589926e-05
[1478,] 0.0001483286 0.0002275216 3.594901e-05
[1479,] 0.0001483286 0.0002397140 3.602183e-05
[1480,] 0.0001468869 0.0002881853 3.669511e-05
[1481,] 0.0001481944 0.0002498698 3.614965e-05
[1482,] 0.0001726299 0.0002096455 3.804406e-05
[1483,] 0.0003363921 0.0002103650 4.782197e-05
[1484,] 0.0003182159 0.0002123955 4.589141e-05
[1485,] 0.0003784563 0.0002256257 1.068148e-04
[1486,] 0.0016966369 0.0004036159 8.332638e-05
[1487,] 0.0006546770 0.0002536397 6.082249e-05
[1488,] 0.0006546770 0.0002536397 6.082249e-05
[1489,] 0.0006523506 0.0002555147 6.038246e-05
[1490,] 0.0002933871 0.0002031411 4.559631e-05
[1491,] 0.0002044205 0.0002238975 7.301746e-05
[1492,] 0.0012059929 0.0002200645 9.964859e-05
[1493,] 0.0012059929 0.0002168560 1.013414e-04
[1494,] 0.0004768524 0.0001838447 6.785675e-05
[1495,] 0.0005107228 0.0001840985 7.030910e-05
[1496,] 0.0005244953 0.0001837301 7.173395e-05
[1497,] 0.0004688556 0.0001837301 6.669995e-05
[1498,] 0.0011081414 0.0002162669 9.644206e-05
[1499,] 0.0010722928 0.0002168560 9.419298e-05
[1500,] 0.0002077550 0.0002246876 7.516208e-05
[1501,] 0.0004602655 0.0001848453 6.538104e-05
[1502,] 0.0004378912 0.0001858649 6.288915e-05
[1503,] 0.0004378912 0.0001858649 6.288915e-05
[1504,] 0.0004526392 0.0001862524 6.405985e-05
[1505,] 0.0009851762 0.0002216253 8.728023e-05
[1506,] 0.0009777475 0.0002216986 8.683551e-05
[1507,] 0.0004688556 0.0001866433 6.533840e-05
[1508,] 0.0009240454 0.0002223265 8.364699e-05
[1509,] 0.0001588643 0.0004131887 3.549771e-05
[1510,] 0.0009240454 0.0002236595 8.313982e-05
[1511,] 0.0009240454 0.0002216986 8.389020e-05
[1512,] 0.0004237885 0.0001862524 6.143999e-05
[1513,] 0.0002114807 0.0007212836 3.486762e-05
[1514,] 0.0002305784 0.0001995313 1.033109e-04
[1515,] 0.0009047191 0.0002203945 8.331859e-05
[1516,] 0.0010044830 0.0002223265 8.803348e-05
[1517,] 0.0002916279 0.0001601880 8.944080e-05
[1518,] 0.0010348705 0.0002255984 8.830210e-05
[1519,] 0.0009720299 0.0002249476 8.524224e-05
[1520,] 0.0002064902 0.0002249330 7.391711e-05
[1521,] 0.0004712501 0.0001859496 6.631857e-05
[1522,] 0.0004712501 0.0001855708 6.649608e-05
```
