## Supplementary material for "Characterization of shared and ancestry-specific signals driving complex traits using multi-ancestry fine-mapping": s1_remaining_snps.pvar

```
##FILTER=<ID=PASS,Description="All filters passed">
##reference=ftp://ftp.1000genomes.ebi.ac.uk//vol1/ftp/technical/reference/phase2_reference_assembly_sequence/hs37d5.fa.gz
##contig=<ID=2,assembly=b37,length=243199373>
##ALT=<ID=CNV,Description="Copy Number Polymorphism">
##ALT=<ID=DEL,Description="Deletion">
##ALT=<ID=DUP,Description="Duplication">
##ALT=<ID=INS:ME:ALU,Description="Insertion of ALU element">
##ALT=<ID=INS:ME:LINE1,Description="Insertion of LINE1 element">
##ALT=<ID=INS:ME:SVA,Description="Insertion of SVA element">
##ALT=<ID=INS:MT,Description="Nuclear Mitochondrial Insertion">
##ALT=<ID=INV,Description="Inversion">
##ALT=<ID=CN0,Description="Copy number allele: 0 copies">
##ALT=<ID=CN1,Description="Copy number allele: 1 copy">
##ALT=<ID=CN2,Description="Copy number allele: 2 copies">
##ALT=<ID=CN3,Description="Copy number allele: 3 copies">
##ALT=<ID=CN4,Description="Copy number allele: 4 copies">
##ALT=<ID=CN5,Description="Copy number allele: 5 copies">
##ALT=<ID=CN6,Description="Copy number allele: 6 copies">
##ALT=<ID=CN7,Description="Copy number allele: 7 copies">
##ALT=<ID=CN8,Description="Copy number allele: 8 copies">
##ALT=<ID=CN9,Description="Copy number allele: 9 copies">
##ALT=<ID=CN10,Description="Copy number allele: 10 copies">
##ALT=<ID=CN11,Description="Copy number allele: 11 copies">
##ALT=<ID=CN12,Description="Copy number allele: 12 copies">
##ALT=<ID=CN13,Description="Copy number allele: 13 copies">
##ALT=<ID=CN14,Description="Copy number allele: 14 copies">
##ALT=<ID=CN15,Description="Copy number allele: 15 copies">
##ALT=<ID=CN16,Description="Copy number allele: 16 copies">
##ALT=<ID=CN17,Description="Copy number allele: 17 copies">
##ALT=<ID=CN18,Description="Copy number allele: 18 copies">
##ALT=<ID=CN19,Description="Copy number allele: 19 copies">
##ALT=<ID=CN20,Description="Copy number allele: 20 copies">
##ALT=<ID=CN21,Description="Copy number allele: 21 copies">
##ALT=<ID=CN22,Description="Copy number allele: 22 copies">
##ALT=<ID=CN23,Description="Copy number allele: 23 copies">
##ALT=<ID=CN24,Description="Copy number allele: 24 copies">
##ALT=<ID=CN25,Description="Copy number allele: 25 copies">
##ALT=<ID=CN26,Description="Copy number allele: 26 copies">
##ALT=<ID=CN27,Description="Copy number allele: 27 copies">
##ALT=<ID=CN28,Description="Copy number allele: 28 copies">
##ALT=<ID=CN29,Description="Copy number allele: 29 copies">
##ALT=<ID=CN30,Description="Copy number allele: 30 copies">
##ALT=<ID=CN31,Description="Copy number allele: 31 copies">
##ALT=<ID=CN32,Description="Copy number allele: 32 copies">
##ALT=<ID=CN33,Description="Copy number allele: 33 copies">
##ALT=<ID=CN34,Description="Copy number allele: 34 copies">
##ALT=<ID=CN35,Description="Copy number allele: 35 copies">
##ALT=<ID=CN36,Description="Copy number allele: 36 copies">
##ALT=<ID=CN37,Description="Copy number allele: 37 copies">
##ALT=<ID=CN38,Description="Copy number allele: 38 copies">
##ALT=<ID=CN39,Description="Copy number allele: 39 copies">
##ALT=<ID=CN40,Description="Copy number allele: 40 copies">
##ALT=<ID=CN41,Description="Copy number allele: 41 copies">
##ALT=<ID=CN42,Description="Copy number allele: 42 copies">
##ALT=<ID=CN43,Description="Copy number allele: 43 copies">
##ALT=<ID=CN44,Description="Copy number allele: 44 copies">
##ALT=<ID=CN45,Description="Copy number allele: 45 copies">
##ALT=<ID=CN46,Description="Copy number allele: 46 copies">
##ALT=<ID=CN47,Description="Copy number allele: 47 copies">
##ALT=<ID=CN48,Description="Copy number allele: 48 copies">
##ALT=<ID=CN49,Description="Copy number allele: 49 copies">
##ALT=<ID=CN50,Description="Copy number allele: 50 copies">
##ALT=<ID=CN51,Description="Copy number allele: 51 copies">
##ALT=<ID=CN52,Description="Copy number allele: 52 copies">
##ALT=<ID=CN53,Description="Copy number allele: 53 copies">
##ALT=<ID=CN54,Description="Copy number allele: 54 copies">
##ALT=<ID=CN55,Description="Copy number allele: 55 copies">
##ALT=<ID=CN56,Description="Copy number allele: 56 copies">
##ALT=<ID=CN57,Description="Copy number allele: 57 copies">
##ALT=<ID=CN58,Description="Copy number allele: 58 copies">
##ALT=<ID=CN59,Description="Copy number allele: 59 copies">
##ALT=<ID=CN60,Description="Copy number allele: 60 copies">
##ALT=<ID=CN61,Description="Copy number allele: 61 copies">
##ALT=<ID=CN62,Description="Copy number allele: 62 copies">
##ALT=<ID=CN63,Description="Copy number allele: 63 copies">
##ALT=<ID=CN64,Description="Copy number allele: 64 copies">
##ALT=<ID=CN65,Description="Copy number allele: 65 copies">
##ALT=<ID=CN66,Description="Copy number allele: 66 copies">
##ALT=<ID=CN67,Description="Copy number allele: 67 copies">
##ALT=<ID=CN68,Description="Copy number allele: 68 copies">
##ALT=<ID=CN69,Description="Copy number allele: 69 copies">
##ALT=<ID=CN70,Description="Copy number allele: 70 copies">
##ALT=<ID=CN71,Description="Copy number allele: 71 copies">
##ALT=<ID=CN72,Description="Copy number allele: 72 copies">
##ALT=<ID=CN73,Description="Copy number allele: 73 copies">
##ALT=<ID=CN74,Description="Copy number allele: 74 copies">
##ALT=<ID=CN75,Description="Copy number allele: 75 copies">
##ALT=<ID=CN76,Description="Copy number allele: 76 copies">
##ALT=<ID=CN77,Description="Copy number allele: 77 copies">
##ALT=<ID=CN78,Description="Copy number allele: 78 copies">
##ALT=<ID=CN79,Description="Copy number allele: 79 copies">
##ALT=<ID=CN80,Description="Copy number allele: 80 copies">
##ALT=<ID=CN81,Description="Copy number allele: 81 copies">
##ALT=<ID=CN82,Description="Copy number allele: 82 copies">
##ALT=<ID=CN83,Description="Copy number allele: 83 copies">
##ALT=<ID=CN84,Description="Copy number allele: 84 copies">
##ALT=<ID=CN85,Description="Copy number allele: 85 copies">
##ALT=<ID=CN86,Description="Copy number allele: 86 copies">
##ALT=<ID=CN87,Description="Copy number allele: 87 copies">
##ALT=<ID=CN88,Description="Copy number allele: 88 copies">
##ALT=<ID=CN89,Description="Copy number allele: 89 copies">
##ALT=<ID=CN90,Description="Copy number allele: 90 copies">
##ALT=<ID=CN91,Description="Copy number allele: 91 copies">
##ALT=<ID=CN92,Description="Copy number allele: 92 copies">
##ALT=<ID=CN93,Description="Copy number allele: 93 copies">
##ALT=<ID=CN94,Description="Copy number allele: 94 copies">
##ALT=<ID=CN95,Description="Copy number allele: 95 copies">
##ALT=<ID=CN96,Description="Copy number allele: 96 copies">
##ALT=<ID=CN97,Description="Copy number allele: 97 copies">
##ALT=<ID=CN98,Description="Copy number allele: 98 copies">
##ALT=<ID=CN99,Description="Copy number allele: 99 copies">
##ALT=<ID=CN100,Description="Copy number allele: 100 copies">
##ALT=<ID=CN101,Description="Copy number allele: 101 copies">
##ALT=<ID=CN102,Description="Copy number allele: 102 copies">
##ALT=<ID=CN103,Description="Copy number allele: 103 copies">
##ALT=<ID=CN104,Description="Copy number allele: 104 copies">
##ALT=<ID=CN105,Description="Copy number allele: 105 copies">
##ALT=<ID=CN106,Description="Copy number allele: 106 copies">
##ALT=<ID=CN107,Description="Copy number allele: 107 copies">
##ALT=<ID=CN108,Description="Copy number allele: 108 copies">
##ALT=<ID=CN109,Description="Copy number allele: 109 copies">
##ALT=<ID=CN110,Description="Copy number allele: 110 copies">
##ALT=<ID=CN111,Description="Copy number allele: 111 copies">
##ALT=<ID=CN112,Description="Copy number allele: 112 copies">
##ALT=<ID=CN113,Description="Copy number allele: 113 copies">
##ALT=<ID=CN114,Description="Copy number allele: 114 copies">
##ALT=<ID=CN115,Description="Copy number allele: 115 copies">
##ALT=<ID=CN116,Description="Copy number allele: 116 copies">
##ALT=<ID=CN117,Description="Copy number allele: 117 copies">
##ALT=<ID=CN118,Description="Copy number allele: 118 copies">
##ALT=<ID=CN119,Description="Copy number allele: 119 copies">
##ALT=<ID=CN120,Description="Copy number allele: 120 copies">
##ALT=<ID=CN121,Description="Copy number allele: 121 copies">
##ALT=<ID=CN122,Description="Copy number allele: 122 copies">
##ALT=<ID=CN123,Description="Copy number allele: 123 copies">
##ALT=<ID=CN124,Description="Copy number allele: 124 copies">
##INFO=<ID=CIEND,Number=2,Type=Integer,Description="Confidence interval around END for imprecise variants">
##INFO=<ID=CIPOS,Number=2,Type=Integer,Description="Confidence interval around POS for imprecise variants">
##INFO=<ID=CS,Number=1,Type=String,Description="Source call set.">
##INFO=<ID=END,Number=1,Type=Integer,Description="End coordinate of this variant">
##INFO=<ID=IMPRECISE,Number=0,Type=Flag,Description="Imprecise structural variation">
##INFO=<ID=MC,Number=.,Type=String,Description="Merged calls.">
##INFO=<ID=MEINFO,Number=4,Type=String,Description="Mobile element info of the form NAME,START,END<POLARITY; If there is only 5' OR 3' support for this call, will be NULL NULL for START and END">
##INFO=<ID=MEND,Number=1,Type=Integer,Description="Mitochondrial end coordinate of inserted sequence">
##INFO=<ID=MLEN,Number=1,Type=Integer,Description="Estimated length of mitochondrial insert">
##INFO=<ID=MSTART,Number=1,Type=Integer,Description="Mitochondrial start coordinate of inserted sequence">
##INFO=<ID=SVLEN,Number=.,Type=Integer,Description="SV length. It is only calculated for structural variation MEIs. For other types of SVs; one may calculate the SV length by INFO:END-START+1, or by finding the difference between lengthes of REF and ALT alleles">
##INFO=<ID=SVTYPE,Number=1,Type=String,Description="Type of structural variant">
##INFO=<ID=TSD,Number=1,Type=String,Description="Precise Target Site Duplication for bases, if unknown, value will be NULL">
##INFO=<ID=AC,Number=A,Type=Integer,Description="Total number of alternate alleles in called genotypes">
##INFO=<ID=AF,Number=A,Type=Float,Description="Estimated allele frequency in the range (0,1)">
##INFO=<ID=NS,Number=1,Type=Integer,Description="Number of samples with data">
##INFO=<ID=AN,Number=1,Type=Integer,Description="Total number of alleles in called genotypes">
##INFO=<ID=EAS_AF,Number=A,Type=Float,Description="Allele frequency in the EAS populations calculated from AC and AN, in the range (0,1)">
##INFO=<ID=EUR_AF,Number=A,Type=Float,Description="Allele frequency in the EUR populations calculated from AC and AN, in the range (0,1)">
##INFO=<ID=AFR_AF,Number=A,Type=Float,Description="Allele frequency in the AFR populations calculated from AC and AN, in the range (0,1)">
##INFO=<ID=AMR_AF,Number=A,Type=Float,Description="Allele frequency in the AMR populations calculated from AC and AN, in the range (0,1)">
##INFO=<ID=SAS_AF,Number=A,Type=Float,Description="Allele frequency in the SAS populations calculated from AC and AN, in the range (0,1)">
##INFO=<ID=DP,Number=1,Type=Integer,Description="Total read depth; only low coverage data were counted towards the DP, exome data were not used">
##INFO=<ID=AA,Number=1,Type=String,Description="Ancestral Allele. Format: AA|REF|ALT|IndelType. AA: Ancestral allele, REF:Reference Allele, ALT:Alternate Allele, IndelType:Type of Indel (REF, ALT and IndelType are only defined for indels)">
##INFO=<ID=VT,Number=.,Type=String,Description="indicates what type of variant the line represents">
##INFO=<ID=EX_TARGET,Number=0,Type=Flag,Description="indicates whether a variant is within the exon pull down target boundaries">
##INFO=<ID=MULTI_ALLELIC,Number=0,Type=Flag,Description="indicates whether a site is multi-allelic">
#CHROM	POS	ID	REF	ALT	QUAL	FILTER	INFO
2	156336546	rs12622917	C	A	100	PASS	AC=1183;AF=0.236222;AN=5008;NS=2504;DP=16037;EAS_AF=0.3998;AMR_AF=0.1758;AFR_AF=0.1861;EUR_AF=0.1839;SAS_AF=0.2321;AA=A|||;VT=SNP
2	156338251	rs1876110	C	A	100	PASS	AC=2415;AF=0.482228;AN=5008;NS=2504;DP=18215;EAS_AF=0.4276;AMR_AF=0.6326;AFR_AF=0.3185;EUR_AF=0.5964;SAS_AF=0.5358;AA=C|||;VT=SNP
2	156338481	rs931826	C	G	100	PASS	AC=3992;AF=0.797125;AN=5008;NS=2504;DP=15751;EAS_AF=0.8601;AMR_AF=0.8386;AFR_AF=0.6536;EUR_AF=0.8419;SAS_AF=0.8507;AA=G|||;VT=SNP
2	156341249	rs12466140	T	C	100	PASS	AC=2405;AF=0.480232;AN=5008;NS=2504;DP=18042;EAS_AF=0.4276;AMR_AF=0.634;AFR_AF=0.3101;EUR_AF=0.5964;SAS_AF=0.5358;AA=T|||;VT=SNP
2	156343481	rs12694329	T	C	100	PASS	AC=3975;AF=0.79373;AN=5008;NS=2504;DP=14192;EAS_AF=0.8571;AMR_AF=0.8372;AFR_AF=0.6437;EUR_AF=0.8419;SAS_AF=0.8507;AA=C|||;VT=SNP
2	156344073	rs4664764	A	G	100	PASS	AC=1054;AF=0.210463;AN=5008;NS=2504;DP=17785;EAS_AF=0.3998;AMR_AF=0.1657;AFR_AF=0.0991;EUR_AF=0.1829;SAS_AF=0.226;AA=A|||;VT=SNP
2	156344299	rs4664765	C	G	100	PASS	AC=1161;AF=0.231829;AN=5008;NS=2504;DP=17454;EAS_AF=0.3998;AMR_AF=0.1744;AFR_AF=0.1694;EUR_AF=0.1849;SAS_AF=0.2321;AA=G|||;VT=SNP
2	156344300	rs4664766	T	A	100	PASS	AC=1162;AF=0.232029;AN=5008;NS=2504;DP=17257;EAS_AF=0.3998;AMR_AF=0.1744;AFR_AF=0.171;EUR_AF=0.1839;SAS_AF=0.2321;AA=A|||;VT=SNP
2	156346494	rs12474725	G	T	100	PASS	AC=911;AF=0.181909;AN=5008;NS=2504;DP=16045;EAS_AF=0.3165;AMR_AF=0.2147;AFR_AF=0.0144;EUR_AF=0.1968;SAS_AF=0.2311;AA=G|||;VT=SNP
2	156346781	rs16839131	G	T	100	PASS	AC=1070;AF=0.213658;AN=5008;NS=2504;DP=15157;EAS_AF=0.3998;AMR_AF=0.1657;AFR_AF=0.112;EUR_AF=0.1829;SAS_AF=0.2249;AA=G|||;VT=SNP
2	156346925	rs1505726	T	C	100	PASS	AC=2406;AF=0.480431;AN=5008;NS=2504;DP=16852;EAS_AF=0.4286;AMR_AF=0.634;AFR_AF=0.3101;EUR_AF=0.5964;SAS_AF=0.5358;AA=T|||;VT=SNP
2	156348737	rs4664767	C	T	100	PASS	AC=2375;AF=0.474241;AN=5008;NS=2504;DP=17716;EAS_AF=0.4266;AMR_AF=0.6326;AFR_AF=0.289;EUR_AF=0.5964;SAS_AF=0.5358;AA=c|||;VT=SNP
2	156351149	rs16839136	T	C	100	PASS	AC=1141;AF=0.227835;AN=5008;NS=2504;DP=18583;EAS_AF=0.4008;AMR_AF=0.17;AFR_AF=0.1626;EUR_AF=0.1829;SAS_AF=0.2249;AA=C|||;VT=SNP
2	156351193	rs16839138	G	A	100	PASS	AC=1139;AF=0.227436;AN=5008;NS=2504;DP=17228;EAS_AF=0.4008;AMR_AF=0.17;AFR_AF=0.1619;EUR_AF=0.1829;SAS_AF=0.2239;AA=G|||;VT=SNP
2	156351359	rs67198634	C	A	100	PASS	AC=1141;AF=0.227835;AN=5008;NS=2504;DP=18870;EAS_AF=0.4008;AMR_AF=0.17;AFR_AF=0.1619;EUR_AF=0.1829;SAS_AF=0.226;AA=C|||;VT=SNP
2	156351362	rs67939284	T	G	100	PASS	AC=1141;AF=0.227835;AN=5008;NS=2504;DP=18999;EAS_AF=0.4008;AMR_AF=0.17;AFR_AF=0.1619;EUR_AF=0.1829;SAS_AF=0.226;AA=T|||;VT=SNP
2	156351432	rs1524900	G	A	100	PASS	AC=3969;AF=0.792532;AN=5008;NS=2504;DP=19858;EAS_AF=0.8571;AMR_AF=0.8357;AFR_AF=0.6422;EUR_AF=0.84;SAS_AF=0.8497;AA=A|||;VT=SNP
2	156352771	rs13017578	G	A	100	PASS	AC=3789;AF=0.756589;AN=5008;NS=2504;DP=17537;EAS_AF=0.8264;AMR_AF=0.8228;AFR_AF=0.6392;EUR_AF=0.8141;SAS_AF=0.7372;AA=A|||;VT=SNP
2	156355281	rs11900404	T	A	100	PASS	AC=1138;AF=0.227236;AN=5008;NS=2504;DP=14687;EAS_AF=0.3889;AMR_AF=0.17;AFR_AF=0.1687;EUR_AF=0.1829;SAS_AF=0.226;AA=T|||;VT=SNP
2	156355361	rs7598697	A	G	100	PASS	AC=3866;AF=0.771965;AN=5008;NS=2504;DP=15591;EAS_AF=0.8214;AMR_AF=0.8357;AFR_AF=0.6399;EUR_AF=0.841;SAS_AF=0.7832;AA=G|||;VT=SNP
2	156355422	rs11893849	C	A	100	PASS	AC=1146;AF=0.228834;AN=5008;NS=2504;DP=14575;EAS_AF=0.3889;AMR_AF=0.1772;AFR_AF=0.1694;EUR_AF=0.1869;SAS_AF=0.2239;AA=C|||;VT=SNP
2	156355529	rs11904146	G	C	100	PASS	AC=1133;AF=0.226238;AN=5008;NS=2504;DP=15597;EAS_AF=0.3889;AMR_AF=0.1772;AFR_AF=0.1581;EUR_AF=0.1869;SAS_AF=0.226;AA=G|||;VT=SNP
2	156356070	rs76147679	A	C	100	PASS	AC=547;AF=0.109225;AN=5008;NS=2504;DP=17784;EAS_AF=0.0714;AMR_AF=0.1945;AFR_AF=0.1589;EUR_AF=0.0567;SAS_AF=0.0746;AA=A|||;VT=SNP
2	156356200	rs1404495	A	C	100	PASS	AC=1148;AF=0.229233;AN=5008;NS=2504;DP=16744;EAS_AF=0.3889;AMR_AF=0.1772;AFR_AF=0.1694;EUR_AF=0.1869;SAS_AF=0.226;AA=C|||;VT=SNP
2	156356765	rs16839147	A	C	100	PASS	AC=1149;AF=0.229433;AN=5008;NS=2504;DP=12349;EAS_AF=0.3899;AMR_AF=0.1772;AFR_AF=0.1694;EUR_AF=0.1869;SAS_AF=0.226;AA=C|||;VT=SNP
2	156358157	rs66533350	G	A	100	PASS	AC=1150;AF=0.229633;AN=5008;NS=2504;DP=18471;EAS_AF=0.3889;AMR_AF=0.1772;AFR_AF=0.1694;EUR_AF=0.1879;SAS_AF=0.227;AA=G|||;VT=SNP
2	156358237	rs10209181	A	G	100	PASS	AC=4375;AF=0.873602;AN=5008;NS=2504;DP=16949;EAS_AF=0.9752;AMR_AF=0.8948;AFR_AF=0.68;EUR_AF=0.9205;SAS_AF=0.9673;AA=G|||;VT=SNP
2	156358989	rs67339025	A	G	100	PASS	AC=1150;AF=0.229633;AN=5008;NS=2504;DP=16482;EAS_AF=0.3889;AMR_AF=0.1772;AFR_AF=0.171;EUR_AF=0.1869;SAS_AF=0.226;AA=A|||;VT=SNP
2	156359043	rs66940057	G	A	100	PASS	AC=1148;AF=0.229233;AN=5008;NS=2504;DP=16828;EAS_AF=0.3889;AMR_AF=0.1772;AFR_AF=0.1694;EUR_AF=0.1869;SAS_AF=0.226;AA=A|||;VT=SNP
2	156359054	rs67268555	A	G	100	PASS	AC=1148;AF=0.229233;AN=5008;NS=2504;DP=16778;EAS_AF=0.3889;AMR_AF=0.1772;AFR_AF=0.1694;EUR_AF=0.1869;SAS_AF=0.226;AA=A|||;VT=SNP
2	156359206	rs2135266	T	G	100	PASS	AC=3966;AF=0.791933;AN=5008;NS=2504;DP=16953;EAS_AF=0.8522;AMR_AF=0.8357;AFR_AF=0.6415;EUR_AF=0.841;SAS_AF=0.8517;AA=G|||;VT=SNP
2	156359231	rs11675352	T	C	100	PASS	AC=1133;AF=0.226238;AN=5008;NS=2504;DP=17250;EAS_AF=0.3889;AMR_AF=0.1772;AFR_AF=0.1581;EUR_AF=0.1869;SAS_AF=0.226;AA=T|||;VT=SNP
2	156359297	rs2135267	A	G	100	PASS	AC=3867;AF=0.772165;AN=5008;NS=2504;DP=17292;EAS_AF=0.8214;AMR_AF=0.8357;AFR_AF=0.6399;EUR_AF=0.841;SAS_AF=0.7843;AA=G|||;VT=SNP
2	156359304	rs11675396	T	C	100	PASS	AC=1149;AF=0.229433;AN=5008;NS=2504;DP=17287;EAS_AF=0.3889;AMR_AF=0.1772;AFR_AF=0.1694;EUR_AF=0.1869;SAS_AF=0.227;AA=T|||;VT=SNP
2	156359505	rs1394975	G	A	100	PASS	AC=1149;AF=0.229433;AN=5008;NS=2504;DP=18182;EAS_AF=0.3889;AMR_AF=0.1772;AFR_AF=0.1702;EUR_AF=0.1869;SAS_AF=0.226;AA=G|||;VT=SNP
2	156359533	rs1394976	G	A	100	PASS	AC=1123;AF=0.224241;AN=5008;NS=2504;DP=18536;EAS_AF=0.3889;AMR_AF=0.17;AFR_AF=0.1573;EUR_AF=0.1829;SAS_AF=0.226;AA=G|||;VT=SNP
2	156360048	rs67285082	T	C	100	PASS	AC=1148;AF=0.229233;AN=5008;NS=2504;DP=16988;EAS_AF=0.3889;AMR_AF=0.1772;AFR_AF=0.1694;EUR_AF=0.1869;SAS_AF=0.226;AA=C|||;VT=SNP
2	156360149	rs1589831	T	A	100	PASS	AC=1148;AF=0.229233;AN=5008;NS=2504;DP=16134;EAS_AF=0.3889;AMR_AF=0.1772;AFR_AF=0.1694;EUR_AF=0.1869;SAS_AF=0.226;AA=A|||;VT=SNP
2	156360286	rs1589830	C	A	100	PASS	AC=1149;AF=0.229433;AN=5008;NS=2504;DP=15759;EAS_AF=0.3889;AMR_AF=0.1772;AFR_AF=0.1694;EUR_AF=0.1869;SAS_AF=0.227;AA=A|||;VT=SNP
2	156360483	rs1589829	A	T	100	PASS	AC=1148;AF=0.229233;AN=5008;NS=2504;DP=19654;EAS_AF=0.3889;AMR_AF=0.1772;AFR_AF=0.1694;EUR_AF=0.1869;SAS_AF=0.226;AA=A|||;VT=SNP
2	156360692	rs12611450	G	T	100	PASS	AC=1148;AF=0.229233;AN=5008;NS=2504;DP=19243;EAS_AF=0.3889;AMR_AF=0.1772;AFR_AF=0.1694;EUR_AF=0.1869;SAS_AF=0.226;AA=T|||;VT=SNP
2	156360924	rs66866220	A	G	100	PASS	AC=1133;AF=0.226238;AN=5008;NS=2504;DP=19917;EAS_AF=0.3889;AMR_AF=0.1772;AFR_AF=0.1581;EUR_AF=0.1869;SAS_AF=0.226;AA=A|||;VT=SNP
2	156361556	rs1394978	A	G	100	PASS	AC=1123;AF=0.224241;AN=5008;NS=2504;DP=17229;EAS_AF=0.3889;AMR_AF=0.17;AFR_AF=0.1573;EUR_AF=0.1829;SAS_AF=0.226;AA=A|||;VT=SNP
2	156362118	rs68064361	G	T	100	PASS	AC=1148;AF=0.229233;AN=5008;NS=2504;DP=18480;EAS_AF=0.3889;AMR_AF=0.1772;AFR_AF=0.1694;EUR_AF=0.1869;SAS_AF=0.226;AA=T|||;VT=SNP
2	156362182	rs66499646	G	A	100	PASS	AC=1133;AF=0.226238;AN=5008;NS=2504;DP=17393;EAS_AF=0.3889;AMR_AF=0.1772;AFR_AF=0.1581;EUR_AF=0.1869;SAS_AF=0.226;AA=G|||;VT=SNP
2	156362283	rs72882572	G	C	100	PASS	AC=914;AF=0.182508;AN=5008;NS=2504;DP=15800;EAS_AF=0.3204;AMR_AF=0.2147;AFR_AF=0.0159;EUR_AF=0.1938;SAS_AF=0.2311;AA=G|||;VT=SNP
2	156362416	rs67929524	T	C	100	PASS	AC=1148;AF=0.229233;AN=5008;NS=2504;DP=16125;EAS_AF=0.3889;AMR_AF=0.1772;AFR_AF=0.1694;EUR_AF=0.1869;SAS_AF=0.226;AA=T|||;VT=SNP
2	156362684	rs2350793	T	C	100	PASS	AC=1148;AF=0.229233;AN=5008;NS=2504;DP=19438;EAS_AF=0.3889;AMR_AF=0.1772;AFR_AF=0.1694;EUR_AF=0.1869;SAS_AF=0.226;AA=T|||;VT=SNP
2	156363756	rs1589827	A	C	100	PASS	AC=1148;AF=0.229233;AN=5008;NS=2504;DP=19741;EAS_AF=0.3889;AMR_AF=0.1772;AFR_AF=0.1694;EUR_AF=0.1869;SAS_AF=0.226;AA=C|||;VT=SNP
2	156363785	rs11904596	A	C	100	PASS	AC=1148;AF=0.229233;AN=5008;NS=2504;DP=19194;EAS_AF=0.3889;AMR_AF=0.1772;AFR_AF=0.1694;EUR_AF=0.1869;SAS_AF=0.226;AA=C|||;VT=SNP
2	156363794	rs10166457	T	C	100	PASS	AC=405;AF=0.0808706;AN=5008;NS=2504;DP=18981;EAS_AF=0.124;AMR_AF=0.0591;AFR_AF=0.0348;EUR_AF=0.0795;SAS_AF=0.1155;AA=T|||;VT=SNP
2	156364056	rs12475221	C	A	100	PASS	AC=3866;AF=0.771965;AN=5008;NS=2504;DP=19372;EAS_AF=0.8214;AMR_AF=0.8357;AFR_AF=0.6399;EUR_AF=0.841;SAS_AF=0.7832;AA=A|||;VT=SNP
2	156364434	rs66505812	G	T	100	PASS	AC=1134;AF=0.226438;AN=5008;NS=2504;DP=20958;EAS_AF=0.3889;AMR_AF=0.1772;AFR_AF=0.1581;EUR_AF=0.1879;SAS_AF=0.226;AA=G|||;VT=SNP
2	156364452	rs67720219	C	T	100	PASS	AC=1148;AF=0.229233;AN=5008;NS=2504;DP=20782;EAS_AF=0.3889;AMR_AF=0.1772;AFR_AF=0.1694;EUR_AF=0.1869;SAS_AF=0.226;AA=T|||;VT=SNP
2	156364766	rs12105683	C	G	100	PASS	AC=1148;AF=0.229233;AN=5008;NS=2504;DP=22206;EAS_AF=0.3889;AMR_AF=0.1772;AFR_AF=0.1694;EUR_AF=0.1869;SAS_AF=0.226;AA=G|||;VT=SNP
2	156364948	rs10932558	T	G	100	PASS	AC=1148;AF=0.229233;AN=5008;NS=2504;DP=17674;EAS_AF=0.3889;AMR_AF=0.1772;AFR_AF=0.1694;EUR_AF=0.1869;SAS_AF=0.226;AA=G|||;VT=SNP
2	156365221	rs1524906	C	G	100	PASS	AC=1149;AF=0.229433;AN=5008;NS=2504;DP=17077;EAS_AF=0.3899;AMR_AF=0.1772;AFR_AF=0.1694;EUR_AF=0.1869;SAS_AF=0.226;AA=C|||;VT=SNP
2	156365447	rs1524905	T	C	100	PASS	AC=1148;AF=0.229233;AN=5008;NS=2504;DP=18064;EAS_AF=0.3889;AMR_AF=0.1772;AFR_AF=0.1694;EUR_AF=0.1869;SAS_AF=0.226;AA=T|||;VT=SNP
2	156365796	rs11886299	A	G	100	PASS	AC=1059;AF=0.211462;AN=5008;NS=2504;DP=17333;EAS_AF=0.3889;AMR_AF=0.1686;AFR_AF=0.1067;EUR_AF=0.1869;SAS_AF=0.226;AA=G|||;VT=SNP
2	156365939	rs11891263	G	A	100	PASS	AC=1059;AF=0.211462;AN=5008;NS=2504;DP=13378;EAS_AF=0.3889;AMR_AF=0.1686;AFR_AF=0.1067;EUR_AF=0.1869;SAS_AF=0.226;AA=G|||;VT=SNP
2	156367337	rs66524133	A	G	100	PASS	AC=1059;AF=0.211462;AN=5008;NS=2504;DP=16213;EAS_AF=0.3889;AMR_AF=0.1686;AFR_AF=0.1067;EUR_AF=0.1869;SAS_AF=0.226;AA=A|||;VT=SNP
2	156367484	rs13030468	G	A	100	PASS	AC=2694;AF=0.537939;AN=5008;NS=2504;DP=15451;EAS_AF=0.4325;AMR_AF=0.6628;AFR_AF=0.4561;EUR_AF=0.6521;SAS_AF=0.5511;AA=A|||;VT=SNP
2	156367687	rs16839161	T	C	100	PASS	AC=547;AF=0.109225;AN=5008;NS=2504;DP=14337;EAS_AF=0.0734;AMR_AF=0.1945;AFR_AF=0.1581;EUR_AF=0.0567;SAS_AF=0.0736;AA=T|||;VT=SNP
2	156368363	rs12615725	T	G	100	PASS	AC=3825;AF=0.763778;AN=5008;NS=2504;DP=11862;EAS_AF=0.8214;AMR_AF=0.8372;AFR_AF=0.6082;EUR_AF=0.841;SAS_AF=0.7832;AA=G|||;VT=SNP
2	156368887	rs1910939	A	T	100	PASS	AC=1035;AF=0.206669;AN=5008;NS=2504;DP=11726;EAS_AF=0.3889;AMR_AF=0.1614;AFR_AF=0.0953;EUR_AF=0.1829;SAS_AF=0.226;AA=A|||;VT=SNP
2	156370028	rs67796213	C	T	100	PASS	AC=1043;AF=0.208267;AN=5008;NS=2504;DP=14115;EAS_AF=0.3889;AMR_AF=0.1686;AFR_AF=0.0953;EUR_AF=0.1859;SAS_AF=0.226;AA=C|||;VT=SNP
2	156371865	rs16839163	C	T	100	PASS	AC=1058;AF=0.211262;AN=5008;NS=2504;DP=15701;EAS_AF=0.3889;AMR_AF=0.1686;AFR_AF=0.1067;EUR_AF=0.1859;SAS_AF=0.226;AA=T|||;VT=SNP
2	156372441	rs11678020	A	G	100	PASS	AC=1059;AF=0.211462;AN=5008;NS=2504;DP=17564;EAS_AF=0.3889;AMR_AF=0.1686;AFR_AF=0.1067;EUR_AF=0.1869;SAS_AF=0.226;AA=G|||;VT=SNP
2	156372739	rs10932569	C	T	100	PASS	AC=1059;AF=0.211462;AN=5008;NS=2504;DP=15805;EAS_AF=0.3889;AMR_AF=0.1686;AFR_AF=0.1067;EUR_AF=0.1869;SAS_AF=0.226;AA=T|||;VT=SNP
2	156373792	rs1524904	C	T	100	PASS	AC=1059;AF=0.211462;AN=5008;NS=2504;DP=17353;EAS_AF=0.3889;AMR_AF=0.1686;AFR_AF=0.1067;EUR_AF=0.1869;SAS_AF=0.226;AA=T|||;VT=SNP
2	156374550	rs11891913	T	C	100	PASS	AC=1070;AF=0.213658;AN=5008;NS=2504;DP=15425;EAS_AF=0.3879;AMR_AF=0.1686;AFR_AF=0.1172;EUR_AF=0.1849;SAS_AF=0.226;AA=C|||;VT=SNP
2	156375030	rs67783421	C	T	100	PASS	AC=1044;AF=0.208466;AN=5008;NS=2504;DP=15191;EAS_AF=0.3889;AMR_AF=0.1686;AFR_AF=0.0953;EUR_AF=0.1869;SAS_AF=0.226;AA=T|||;VT=SNP
2	156376002	rs11898463	G	C	100	PASS	AC=1049;AF=0.209465;AN=5008;NS=2504;DP=12348;EAS_AF=0.3889;AMR_AF=0.1614;AFR_AF=0.1059;EUR_AF=0.1829;SAS_AF=0.226;AA=C|||;VT=SNP
2	156376853	rs7574154	C	G	100	PASS	AC=2708;AF=0.540735;AN=5008;NS=2504;DP=16577;EAS_AF=0.4325;AMR_AF=0.6643;AFR_AF=0.4667;EUR_AF=0.6511;SAS_AF=0.5511;AA=C|||;VT=SNP
2	156377080	rs11680006	C	T	100	PASS	AC=1315;AF=0.26258;AN=5008;NS=2504;DP=15557;EAS_AF=0.0913;AMR_AF=0.3689;AFR_AF=0.3381;EUR_AF=0.2753;SAS_AF=0.2485;AA=C|||;VT=SNP
2	156377263	rs16839176	A	G	100	PASS	AC=1034;AF=0.20647;AN=5008;NS=2504;DP=14497;EAS_AF=0.3889;AMR_AF=0.1614;AFR_AF=0.0946;EUR_AF=0.1829;SAS_AF=0.226;AA=A|||;VT=SNP
2	156377271	rs16839177	C	T	100	PASS	AC=1049;AF=0.209465;AN=5008;NS=2504;DP=14560;EAS_AF=0.3889;AMR_AF=0.1614;AFR_AF=0.1059;EUR_AF=0.1829;SAS_AF=0.226;AA=C|||;VT=SNP
2	156377319	rs7588358	A	G	100	PASS	AC=2494;AF=0.498003;AN=5008;NS=2504;DP=15629;EAS_AF=0.4325;AMR_AF=0.6441;AFR_AF=0.3699;EUR_AF=0.5934;SAS_AF=0.5368;AA=A|||;VT=SNP
2	156378286	rs16839183	T	G	100	PASS	AC=982;AF=0.196086;AN=5008;NS=2504;DP=19552;EAS_AF=0.3889;AMR_AF=0.1571;AFR_AF=0.0575;EUR_AF=0.1829;SAS_AF=0.226;AA=T|||;VT=SNP
2	156379670	rs11900538	T	C	100	PASS	AC=1061;AF=0.211861;AN=5008;NS=2504;DP=16293;EAS_AF=0.3889;AMR_AF=0.1671;AFR_AF=0.1089;EUR_AF=0.1869;SAS_AF=0.226;AA=C|||;VT=SNP
2	156380662	rs34719135	A	C	100	PASS	AC=1061;AF=0.211861;AN=5008;NS=2504;DP=10675;EAS_AF=0.3889;AMR_AF=0.1671;AFR_AF=0.1089;EUR_AF=0.1869;SAS_AF=0.226;AA=C|||;VT=SNP
2	156380695	rs68015086	T	G	100	PASS	AC=1061;AF=0.211861;AN=5008;NS=2504;DP=11290;EAS_AF=0.3889;AMR_AF=0.1671;AFR_AF=0.1089;EUR_AF=0.1869;SAS_AF=0.226;AA=G|||;VT=SNP
2	156381959	rs1524909	A	G	100	PASS	AC=1179;AF=0.235423;AN=5008;NS=2504;DP=19143;EAS_AF=0.3423;AMR_AF=0.2752;AFR_AF=0.031;EUR_AF=0.3181;SAS_AF=0.2883;AA=A|||;VT=SNP
2	156382106	rs12618763	T	C	100	PASS	AC=1038;AF=0.207268;AN=5008;NS=2504;DP=17834;EAS_AF=0.3899;AMR_AF=0.1614;AFR_AF=0.0968;EUR_AF=0.1829;SAS_AF=0.226;AA=T|||;VT=SNP
2	156383402	rs1524910	A	G	100	PASS	AC=2337;AF=0.466653;AN=5008;NS=2504;DP=12417;EAS_AF=0.4802;AMR_AF=0.5317;AFR_AF=0.4198;EUR_AF=0.4622;SAS_AF=0.4744;AA=G|||;VT=SNP
2	156383549	rs1524911	C	G	100	PASS	AC=2354;AF=0.470048;AN=5008;NS=2504;DP=14833;EAS_AF=0.4802;AMR_AF=0.5403;AFR_AF=0.4092;EUR_AF=0.4831;SAS_AF=0.4785;AA=C|||;VT=SNP
2	156384028	rs7597202	T	A	100	PASS	AC=2337;AF=0.466653;AN=5008;NS=2504;DP=14757;EAS_AF=0.4802;AMR_AF=0.5303;AFR_AF=0.4198;EUR_AF=0.4622;SAS_AF=0.4755;AA=A|||;VT=SNP
2	156385289	rs9679637	G	A	100	PASS	AC=1434;AF=0.286342;AN=5008;NS=2504;DP=17816;EAS_AF=0.3413;AMR_AF=0.3012;AFR_AF=0.1566;EUR_AF=0.3757;SAS_AF=0.3027;AA=G|||;VT=SNP
2	156385420	rs7598604	A	G	100	PASS	AC=2434;AF=0.486022;AN=5008;NS=2504;DP=16841;EAS_AF=0.5099;AMR_AF=0.5303;AFR_AF=0.4206;EUR_AF=0.4622;SAS_AF=0.5429;AA=G|||;VT=SNP
2	156385429	rs55829128	G	A	100	PASS	AC=981;AF=0.195887;AN=5008;NS=2504;DP=17137;EAS_AF=0.3889;AMR_AF=0.1556;AFR_AF=0.0575;EUR_AF=0.1829;SAS_AF=0.226;AA=G|||;VT=SNP
2	156385714	rs7604327	T	C	100	PASS	AC=2335;AF=0.466254;AN=5008;NS=2504;DP=15402;EAS_AF=0.4792;AMR_AF=0.5303;AFR_AF=0.4198;EUR_AF=0.4622;SAS_AF=0.4744;AA=C|||;VT=SNP
2	156386436	rs10804235	G	A	100	PASS	AC=3823;AF=0.763379;AN=5008;NS=2504;DP=16749;EAS_AF=0.8224;AMR_AF=0.8343;AFR_AF=0.6074;EUR_AF=0.841;SAS_AF=0.7832;AA=A|||;VT=SNP
2	156386609	rs13022442	A	G	100	PASS	AC=1275;AF=0.254593;AN=5008;NS=2504;DP=19202;EAS_AF=0.0913;AMR_AF=0.3631;AFR_AF=0.3109;EUR_AF=0.2753;SAS_AF=0.2485;AA=A|||;VT=SNP
2	156387488	rs4664180	C	T	100	PASS	AC=2326;AF=0.464457;AN=5008;NS=2504;DP=15877;EAS_AF=0.4802;AMR_AF=0.5231;AFR_AF=0.4191;EUR_AF=0.4583;SAS_AF=0.4744;AA=C|||;VT=SNP
2	156387630	rs4261676	C	T	100	PASS	AC=1275;AF=0.254593;AN=5008;NS=2504;DP=17992;EAS_AF=0.0913;AMR_AF=0.3631;AFR_AF=0.3109;EUR_AF=0.2753;SAS_AF=0.2485;AA=c|||;VT=SNP
2	156387678	rs4613222	T	C	100	PASS	AC=2336;AF=0.466454;AN=5008;NS=2504;DP=18565;EAS_AF=0.4802;AMR_AF=0.5303;AFR_AF=0.4198;EUR_AF=0.4622;SAS_AF=0.4744;AA=T|||;VT=SNP
2	156387833	rs4401171	A	C	100	PASS	AC=2334;AF=0.466054;AN=5008;NS=2504;DP=19581;EAS_AF=0.4802;AMR_AF=0.5303;AFR_AF=0.4198;EUR_AF=0.4622;SAS_AF=0.4724;AA=C|||;VT=SNP
2	156387920	rs4401172	A	T	100	PASS	AC=1275;AF=0.254593;AN=5008;NS=2504;DP=20056;EAS_AF=0.0913;AMR_AF=0.3631;AFR_AF=0.3109;EUR_AF=0.2753;SAS_AF=0.2485;AA=A|||;VT=SNP
2	156388130	rs13003412	G	C	100	PASS	AC=2336;AF=0.466454;AN=5008;NS=2504;DP=15606;EAS_AF=0.4802;AMR_AF=0.5303;AFR_AF=0.4198;EUR_AF=0.4622;SAS_AF=0.4744;AA=C|||;VT=SNP
2	156388900	rs1847811	T	C	100	PASS	AC=2336;AF=0.466454;AN=5008;NS=2504;DP=6495;EAS_AF=0.4802;AMR_AF=0.5303;AFR_AF=0.4198;EUR_AF=0.4622;SAS_AF=0.4744;AA=T|||;VT=SNP
2	156389501	rs7572748	G	A	100	PASS	AC=2322;AF=0.463658;AN=5008;NS=2504;DP=12886;EAS_AF=0.4802;AMR_AF=0.5231;AFR_AF=0.416;EUR_AF=0.4583;SAS_AF=0.4744;AA=G|||;VT=SNP
2	156389719	rs62174680	A	G	100	PASS	AC=1178;AF=0.235224;AN=5008;NS=2504;DP=14041;EAS_AF=0.3413;AMR_AF=0.2752;AFR_AF=0.031;EUR_AF=0.3181;SAS_AF=0.2883;AA=A|||;VT=SNP
2	156390156	rs11692159	C	G	100	PASS	AC=2344;AF=0.468051;AN=5008;NS=2504;DP=12915;EAS_AF=0.4802;AMR_AF=0.5317;AFR_AF=0.4198;EUR_AF=0.4632;SAS_AF=0.4806;AA=G|||;VT=SNP
2	156390443	rs11692298	C	G	100	PASS	AC=2336;AF=0.466454;AN=5008;NS=2504;DP=12035;EAS_AF=0.4802;AMR_AF=0.5303;AFR_AF=0.4198;EUR_AF=0.4622;SAS_AF=0.4744;AA=C|||;VT=SNP
2	156390647	rs2135262	T	A	100	PASS	AC=2336;AF=0.466454;AN=5008;NS=2504;DP=12365;EAS_AF=0.4802;AMR_AF=0.5303;AFR_AF=0.4198;EUR_AF=0.4622;SAS_AF=0.4744;AA=T|||;VT=SNP
2	156390890	rs2135263	A	C	100	PASS	AC=2311;AF=0.461462;AN=5008;NS=2504;DP=14953;EAS_AF=0.4802;AMR_AF=0.5231;AFR_AF=0.4077;EUR_AF=0.4583;SAS_AF=0.4744;AA=A|||;VT=SNP
2	156391265	rs10932581	T	C	100	PASS	AC=3918;AF=0.782348;AN=5008;NS=2504;DP=15087;EAS_AF=0.8492;AMR_AF=0.8329;AFR_AF=0.6089;EUR_AF=0.841;SAS_AF=0.8517;AA=T|||;VT=SNP
2	156391533	rs11683478	A	G	100	PASS	AC=1037;AF=0.207069;AN=5008;NS=2504;DP=16555;EAS_AF=0.3889;AMR_AF=0.1599;AFR_AF=0.0968;EUR_AF=0.1839;SAS_AF=0.226;AA=A|||;VT=SNP
2	156391744	rs10932582	G	A	100	PASS	AC=2336;AF=0.466454;AN=5008;NS=2504;DP=16459;EAS_AF=0.4802;AMR_AF=0.5303;AFR_AF=0.4198;EUR_AF=0.4622;SAS_AF=0.4744;AA=A|||;VT=SNP
2	156392616	rs76441773	A	G	100	PASS	AC=451;AF=0.0900559;AN=5008;NS=2504;DP=13580;EAS_AF=0.124;AMR_AF=0.0605;AFR_AF=0.0688;EUR_AF=0.0795;SAS_AF=0.1155;AA=A|||;VT=SNP
2	156392780	rs79754909	C	T	100	PASS	AC=415;AF=0.0828674;AN=5008;NS=2504;DP=14512;EAS_AF=0.124;AMR_AF=0.0591;AFR_AF=0.0424;EUR_AF=0.0795;SAS_AF=0.1155;AA=C|||;VT=SNP
2	156393001	rs1404496	G	A	100	PASS	AC=3796;AF=0.757987;AN=5008;NS=2504;DP=15214;EAS_AF=0.8214;AMR_AF=0.8343;AFR_AF=0.5877;EUR_AF=0.841;SAS_AF=0.7832;AA=A|||;VT=SNP
2	156393034	rs1404497	G	T	100	PASS	AC=3922;AF=0.783147;AN=5008;NS=2504;DP=15242;EAS_AF=0.8512;AMR_AF=0.8357;AFR_AF=0.6089;EUR_AF=0.841;SAS_AF=0.8517;AA=T|||;VT=SNP
2	156393689	rs13024030	C	T	100	PASS	AC=1274;AF=0.254393;AN=5008;NS=2504;DP=19688;EAS_AF=0.0913;AMR_AF=0.3631;AFR_AF=0.3109;EUR_AF=0.2744;SAS_AF=0.2485;AA=C|||;VT=SNP
2	156394802	rs2135268	A	T	100	PASS	AC=2335;AF=0.466254;AN=5008;NS=2504;DP=13715;EAS_AF=0.4802;AMR_AF=0.5288;AFR_AF=0.4198;EUR_AF=0.4622;SAS_AF=0.4744;AA=T|||;VT=SNP
2	156395727	rs4344887	A	C	100	PASS	AC=1273;AF=0.254193;AN=5008;NS=2504;DP=17371;EAS_AF=0.0913;AMR_AF=0.3631;AFR_AF=0.3109;EUR_AF=0.2734;SAS_AF=0.2485;AA=A|||;VT=SNP
2	156396040	rs7566543	A	G	100	PASS	AC=2337;AF=0.466653;AN=5008;NS=2504;DP=17331;EAS_AF=0.4812;AMR_AF=0.5288;AFR_AF=0.4198;EUR_AF=0.4622;SAS_AF=0.4755;AA=G|||;VT=SNP
2	156396750	rs1394980	T	C	100	PASS	AC=3923;AF=0.783347;AN=5008;NS=2504;DP=16143;EAS_AF=0.8522;AMR_AF=0.8343;AFR_AF=0.6089;EUR_AF=0.8419;SAS_AF=0.8517;AA=C|||;VT=SNP
2	156396863	rs12995746	C	T	100	PASS	AC=1274;AF=0.254393;AN=5008;NS=2504;DP=17012;EAS_AF=0.0913;AMR_AF=0.3631;AFR_AF=0.3109;EUR_AF=0.2744;SAS_AF=0.2485;AA=C|||;VT=SNP
2	156397457	rs4476303	C	T	100	PASS	AC=2310;AF=0.461262;AN=5008;NS=2504;DP=14201;EAS_AF=0.4802;AMR_AF=0.5216;AFR_AF=0.4077;EUR_AF=0.4583;SAS_AF=0.4744;AA=C|||;VT=SNP
2	156397806	rs74327666	T	C	100	PASS	AC=253;AF=0.0505192;AN=5008;NS=2504;DP=16080;EAS_AF=0.0208;AMR_AF=0.062;AFR_AF=0.0076;EUR_AF=0.1243;SAS_AF=0.0552;AA=T|||;VT=SNP
2	156398011	rs11904360	T	C	100	PASS	AC=2336;AF=0.466454;AN=5008;NS=2504;DP=18303;EAS_AF=0.4802;AMR_AF=0.5288;AFR_AF=0.4198;EUR_AF=0.4622;SAS_AF=0.4755;AA=C|||;VT=SNP
2	156398863	rs1524913	T	A	100	PASS	AC=2336;AF=0.466454;AN=5008;NS=2504;DP=17884;EAS_AF=0.4802;AMR_AF=0.5288;AFR_AF=0.4206;EUR_AF=0.4622;SAS_AF=0.4744;AA=A|||;VT=SNP
2	156399051	rs12475261	C	T	100	PASS	AC=925;AF=0.184704;AN=5008;NS=2504;DP=18022;EAS_AF=0.3204;AMR_AF=0.2147;AFR_AF=0.0234;EUR_AF=0.1938;SAS_AF=0.2321;AA=C|||;VT=SNP
2	156399104	rs12612030	T	G	100	PASS	AC=2336;AF=0.466454;AN=5008;NS=2504;DP=18131;EAS_AF=0.4812;AMR_AF=0.5288;AFR_AF=0.4198;EUR_AF=0.4622;SAS_AF=0.4744;AA=T|||;VT=SNP
2	156399233	rs7590040	G	A	100	PASS	AC=1274;AF=0.254393;AN=5008;NS=2504;DP=17107;EAS_AF=0.0913;AMR_AF=0.3631;AFR_AF=0.3109;EUR_AF=0.2744;SAS_AF=0.2485;AA=G|||;VT=SNP
2	156399381	rs2350801	G	A	100	PASS	AC=3823;AF=0.763379;AN=5008;NS=2504;DP=15310;EAS_AF=0.8214;AMR_AF=0.8343;AFR_AF=0.6082;EUR_AF=0.841;SAS_AF=0.7832;AA=A|||;VT=SNP
2	156399402	rs2350800	G	A	100	PASS	AC=2335;AF=0.466254;AN=5008;NS=2504;DP=15098;EAS_AF=0.4802;AMR_AF=0.5288;AFR_AF=0.4198;EUR_AF=0.4622;SAS_AF=0.4744;AA=A|||;VT=SNP
2	156400095	rs12998617	T	C	100	PASS	AC=2310;AF=0.461262;AN=5008;NS=2504;DP=14862;EAS_AF=0.4802;AMR_AF=0.5216;AFR_AF=0.4077;EUR_AF=0.4583;SAS_AF=0.4744;AA=T|||;VT=SNP
2	156401129	rs877055	T	A	100	PASS	AC=1220;AF=0.24361;AN=5008;NS=2504;DP=15260;EAS_AF=0.3413;AMR_AF=0.281;AFR_AF=0.0598;EUR_AF=0.3181;SAS_AF=0.2883;AA=T|||;VT=SNP
2	156401338	rs2135261	T	A	100	PASS	AC=1036;AF=0.206869;AN=5008;NS=2504;DP=16736;EAS_AF=0.3889;AMR_AF=0.1585;AFR_AF=0.0968;EUR_AF=0.1839;SAS_AF=0.226;AA=T|||;VT=SNP
2	156401824	rs13019193	A	T	100	PASS	AC=2334;AF=0.466054;AN=5008;NS=2504;DP=15688;EAS_AF=0.4802;AMR_AF=0.5288;AFR_AF=0.4191;EUR_AF=0.4622;SAS_AF=0.4744;AA=A|||;VT=SNP
2	156402518	rs1021929	G	T	100	PASS	AC=981;AF=0.195887;AN=5008;NS=2504;DP=15252;EAS_AF=0.3889;AMR_AF=0.1542;AFR_AF=0.0575;EUR_AF=0.1839;SAS_AF=0.226;AA=G|||;VT=SNP
2	156403155	rs17223305	G	A	100	PASS	AC=253;AF=0.0505192;AN=5008;NS=2504;DP=15835;EAS_AF=0.0208;AMR_AF=0.062;AFR_AF=0.0076;EUR_AF=0.1243;SAS_AF=0.0552;AA=G|||;VT=SNP
2	156403868	rs16839220	G	C	100	PASS	AC=927;AF=0.185104;AN=5008;NS=2504;DP=16502;EAS_AF=0.3204;AMR_AF=0.2147;AFR_AF=0.0242;EUR_AF=0.1938;SAS_AF=0.2331;AA=G|||;VT=SNP
2	156404460	rs1524912	T	C	100	PASS	AC=2337;AF=0.466653;AN=5008;NS=2504;DP=20011;EAS_AF=0.4802;AMR_AF=0.5288;AFR_AF=0.4206;EUR_AF=0.4622;SAS_AF=0.4755;AA=T|||;VT=SNP
2	156404738	rs12995747	T	G	100	PASS	AC=1276;AF=0.254792;AN=5008;NS=2504;DP=17219;EAS_AF=0.0913;AMR_AF=0.3631;AFR_AF=0.3116;EUR_AF=0.2744;SAS_AF=0.2495;AA=T|||;VT=SNP
2	156405731	rs10172279	T	C	100	PASS	AC=4378;AF=0.874201;AN=5008;NS=2504;DP=18088;EAS_AF=0.9752;AMR_AF=0.8934;AFR_AF=0.6831;EUR_AF=0.9205;SAS_AF=0.9673;AA=C|||;VT=SNP
2	156405881	rs67488200	A	G	100	PASS	AC=981;AF=0.195887;AN=5008;NS=2504;DP=19281;EAS_AF=0.3889;AMR_AF=0.1542;AFR_AF=0.0575;EUR_AF=0.1839;SAS_AF=0.226;AA=A|||;VT=SNP
2	156406229	rs2089261	C	T	100	PASS	AC=2337;AF=0.466653;AN=5008;NS=2504;DP=18887;EAS_AF=0.4802;AMR_AF=0.5288;AFR_AF=0.4206;EUR_AF=0.4622;SAS_AF=0.4755;AA=C|||;VT=SNP
2	156406493	rs2089262	T	C	100	PASS	AC=2337;AF=0.466653;AN=5008;NS=2504;DP=20702;EAS_AF=0.4802;AMR_AF=0.5288;AFR_AF=0.4206;EUR_AF=0.4622;SAS_AF=0.4755;AA=T|||;VT=SNP
2	156406982	rs11677873	A	G	100	PASS	AC=2337;AF=0.466653;AN=5008;NS=2504;DP=17038;EAS_AF=0.4802;AMR_AF=0.5288;AFR_AF=0.4206;EUR_AF=0.4622;SAS_AF=0.4755;AA=A|||;VT=SNP
2	156407275	rs13029513	C	A	100	PASS	AC=1277;AF=0.254992;AN=5008;NS=2504;DP=19063;EAS_AF=0.0913;AMR_AF=0.3631;AFR_AF=0.3124;EUR_AF=0.2744;SAS_AF=0.2495;AA=C|||;VT=SNP
2	156408483	rs1524907	A	G	100	PASS	AC=2313;AF=0.461861;AN=5008;NS=2504;DP=16264;EAS_AF=0.4802;AMR_AF=0.5216;AFR_AF=0.41;EUR_AF=0.4583;SAS_AF=0.4744;AA=A|||;VT=SNP
2	156408980	rs67505795	G	T	100	PASS	AC=1035;AF=0.206669;AN=5008;NS=2504;DP=15342;EAS_AF=0.3889;AMR_AF=0.1585;AFR_AF=0.0968;EUR_AF=0.1839;SAS_AF=0.2249;AA=G|||;VT=SNP
2	156409123	rs6435845	C	T	100	PASS	AC=2345;AF=0.468251;AN=5008;NS=2504;DP=15773;EAS_AF=0.4802;AMR_AF=0.5303;AFR_AF=0.4213;EUR_AF=0.4632;SAS_AF=0.4806;AA=T|||;VT=SNP
2	156409254	rs6435846	G	C	100	PASS	AC=1276;AF=0.254792;AN=5008;NS=2504;DP=14935;EAS_AF=0.0913;AMR_AF=0.3646;AFR_AF=0.3109;EUR_AF=0.2744;SAS_AF=0.2495;AA=G|||;VT=SNP
2	156409842	rs66539772	A	T	100	PASS	AC=980;AF=0.195687;AN=5008;NS=2504;DP=14383;EAS_AF=0.3889;AMR_AF=0.1542;AFR_AF=0.0575;EUR_AF=0.1839;SAS_AF=0.2249;AA=A|||;VT=SNP
2	156410057	rs67864615	G	A	100	PASS	AC=1036;AF=0.206869;AN=5008;NS=2504;DP=15858;EAS_AF=0.3889;AMR_AF=0.1599;AFR_AF=0.0968;EUR_AF=0.1829;SAS_AF=0.226;AA=G|||;VT=SNP
2	156411204	rs1505725	C	T	100	PASS	AC=2336;AF=0.466454;AN=5008;NS=2504;DP=12762;EAS_AF=0.4802;AMR_AF=0.5303;AFR_AF=0.4198;EUR_AF=0.4622;SAS_AF=0.4744;AA=C|||;VT=SNP
2	156411321	rs956175	A	G	100	PASS	AC=2311;AF=0.461462;AN=5008;NS=2504;DP=11038;EAS_AF=0.4802;AMR_AF=0.5231;AFR_AF=0.4077;EUR_AF=0.4583;SAS_AF=0.4744;AA=A|||;VT=SNP
2	156411647	rs951525	A	G	100	PASS	AC=2336;AF=0.466454;AN=5008;NS=2504;DP=11620;EAS_AF=0.4802;AMR_AF=0.5303;AFR_AF=0.4198;EUR_AF=0.4622;SAS_AF=0.4744;AA=A|||;VT=SNP
2	156412284	rs7589961	T	C	100	PASS	AC=2336;AF=0.466454;AN=5008;NS=2504;DP=11839;EAS_AF=0.4802;AMR_AF=0.5303;AFR_AF=0.4198;EUR_AF=0.4622;SAS_AF=0.4744;AA=T|||;VT=SNP
2	156412732	rs1524908	T	C	100	PASS	AC=2336;AF=0.466454;AN=5008;NS=2504;DP=10345;EAS_AF=0.4802;AMR_AF=0.5303;AFR_AF=0.4198;EUR_AF=0.4622;SAS_AF=0.4744;AA=C|||;VT=SNP
2	156413066	rs1394974	A	G	100	PASS	AC=2336;AF=0.466454;AN=5008;NS=2504;DP=16282;EAS_AF=0.4802;AMR_AF=0.5303;AFR_AF=0.4198;EUR_AF=0.4622;SAS_AF=0.4744;AA=A|||;VT=SNP
2	156413440	rs1115585	T	C	100	PASS	AC=2336;AF=0.466454;AN=5008;NS=2504;DP=18140;EAS_AF=0.4802;AMR_AF=0.5303;AFR_AF=0.4198;EUR_AF=0.4622;SAS_AF=0.4744;AA=C|||;VT=SNP
2	156414255	rs113344829	C	G	100	PASS	AC=1276;AF=0.254792;AN=5008;NS=2504;DP=17543;EAS_AF=0.0913;AMR_AF=0.3631;AFR_AF=0.3109;EUR_AF=0.2744;SAS_AF=0.2505;AA=C|||;VT=SNP
2	156414263	rs112017655	C	T	100	PASS	AC=558;AF=0.111422;AN=5008;NS=2504;DP=17491;EAS_AF=0.1538;AMR_AF=0.0591;AFR_AF=0.0764;EUR_AF=0.0805;SAS_AF=0.184;AA=C|||;VT=SNP
2	156414417	rs12612143	C	G	100	PASS	AC=982;AF=0.196086;AN=5008;NS=2504;DP=18857;EAS_AF=0.3899;AMR_AF=0.1556;AFR_AF=0.0575;EUR_AF=0.1839;SAS_AF=0.2249;AA=C|||;VT=SNP
2	156414498	rs2203723	G	A	100	PASS	AC=1276;AF=0.254792;AN=5008;NS=2504;DP=17706;EAS_AF=0.0913;AMR_AF=0.3631;AFR_AF=0.3109;EUR_AF=0.2753;SAS_AF=0.2495;AA=G|||;VT=SNP
2	156414910	rs1589828	A	G	100	PASS	AC=2311;AF=0.461462;AN=5008;NS=2504;DP=16977;EAS_AF=0.4802;AMR_AF=0.5231;AFR_AF=0.4077;EUR_AF=0.4583;SAS_AF=0.4744;AA=A|||;VT=SNP
2	156416030	rs843213	C	T	100	PASS	AC=2336;AF=0.466454;AN=5008;NS=2504;DP=18610;EAS_AF=0.4802;AMR_AF=0.5303;AFR_AF=0.4198;EUR_AF=0.4622;SAS_AF=0.4744;AA=C|||;VT=SNP
2	156416111	rs843214	A	C	100	PASS	AC=2336;AF=0.466454;AN=5008;NS=2504;DP=18491;EAS_AF=0.4802;AMR_AF=0.5303;AFR_AF=0.4198;EUR_AF=0.4622;SAS_AF=0.4744;AA=g|||;VT=SNP
2	156416638	rs843215	A	G	100	PASS	AC=2336;AF=0.466454;AN=5008;NS=2504;DP=15560;EAS_AF=0.4802;AMR_AF=0.5303;AFR_AF=0.4198;EUR_AF=0.4622;SAS_AF=0.4744;AA=G|||;VT=SNP
2	156417633	rs278870	C	G	100	PASS	AC=2311;AF=0.461462;AN=5008;NS=2504;DP=17142;EAS_AF=0.4802;AMR_AF=0.5231;AFR_AF=0.4077;EUR_AF=0.4583;SAS_AF=0.4744;AA=C|||;VT=SNP
2	156417730	rs278869	G	A	100	PASS	AC=2311;AF=0.461462;AN=5008;NS=2504;DP=19779;EAS_AF=0.4802;AMR_AF=0.5231;AFR_AF=0.4077;EUR_AF=0.4583;SAS_AF=0.4744;AA=G|||;VT=SNP
2	156417947	rs166771	T	C	100	PASS	AC=1276;AF=0.254792;AN=5008;NS=2504;DP=19407;EAS_AF=0.0923;AMR_AF=0.3631;AFR_AF=0.3109;EUR_AF=0.2744;SAS_AF=0.2495;AA=T|||;VT=SNP
2	156418998	rs80176624	T	C	100	PASS	AC=251;AF=0.0501198;AN=5008;NS=2504;DP=15147;EAS_AF=0.0208;AMR_AF=0.062;AFR_AF=0.0061;EUR_AF=0.1252;SAS_AF=0.0542;AA=T|||;VT=SNP
2	156419493	rs278868	T	C	100	PASS	AC=3272;AF=0.653355;AN=5008;NS=2504;DP=15806;EAS_AF=0.8006;AMR_AF=0.7464;AFR_AF=0.4425;EUR_AF=0.6571;SAS_AF=0.7168;AA=C|||;VT=SNP
2	156419893	rs278867	T	A	100	PASS	AC=1276;AF=0.254792;AN=5008;NS=2504;DP=16364;EAS_AF=0.0923;AMR_AF=0.3631;AFR_AF=0.3109;EUR_AF=0.2744;SAS_AF=0.2495;AA=T|||;VT=SNP
2	156420040	rs278866	G	A	100	PASS	AC=3922;AF=0.783147;AN=5008;NS=2504;DP=16058;EAS_AF=0.8512;AMR_AF=0.8372;AFR_AF=0.6089;EUR_AF=0.841;SAS_AF=0.8507;AA=A|||;VT=SNP
2	156420054	rs73965578	G	A	100	PASS	AC=297;AF=0.0593051;AN=5008;NS=2504;DP=15922;EAS_AF=0.0208;AMR_AF=0.0663;AFR_AF=0.0393;EUR_AF=0.1243;SAS_AF=0.0542;AA=G|||;VT=SNP
2	156420492	rs278865	A	G	100	PASS	AC=3283;AF=0.655551;AN=5008;NS=2504;DP=17908;EAS_AF=0.8006;AMR_AF=0.7464;AFR_AF=0.4493;EUR_AF=0.659;SAS_AF=0.7168;AA=G|||;VT=SNP
2	156421224	rs72876513	C	T	100	PASS	AC=764;AF=0.152556;AN=5008;NS=2504;DP=12508;EAS_AF=0.1538;AMR_AF=0.1801;AFR_AF=0.0711;EUR_AF=0.163;SAS_AF=0.2311;AA=C|||;VT=SNP
2	156421481	rs10187732	T	C	100	PASS	AC=1538;AF=0.307109;AN=5008;NS=2504;DP=11310;EAS_AF=0.2877;AMR_AF=0.2493;AFR_AF=0.2383;EUR_AF=0.3211;SAS_AF=0.4468;AA=T|||;VT=SNP
2	156422048	rs13394504	C	T	100	PASS	AC=405;AF=0.0808706;AN=5008;NS=2504;DP=16153;EAS_AF=0.1032;AMR_AF=0.036;AFR_AF=0.0537;EUR_AF=0.0924;SAS_AF=0.1145;AA=c|||;VT=SNP
2	156422417	rs2248204	G	T	100	PASS	AC=2873;AF=0.573682;AN=5008;NS=2504;DP=15037;EAS_AF=0.7054;AMR_AF=0.6095;AFR_AF=0.4909;EUR_AF=0.5209;SAS_AF=0.5787;AA=T|||;VT=SNP
2	156422835	rs843196	G	T	100	PASS	AC=3495;AF=0.697883;AN=5008;NS=2504;DP=14445;EAS_AF=0.8065;AMR_AF=0.6729;AFR_AF=0.6445;EUR_AF=0.667;SAS_AF=0.7076;AA=T|||;VT=SNP
2	156422844	rs843197	G	A	100	PASS	AC=2805;AF=0.560104;AN=5008;NS=2504;DP=14350;EAS_AF=0.7034;AMR_AF=0.6052;AFR_AF=0.444;EUR_AF=0.5199;SAS_AF=0.5787;AA=G|||;VT=SNP
2	156423437	rs843198	A	G	100	PASS	AC=3072;AF=0.613419;AN=5008;NS=2504;DP=14194;EAS_AF=0.7034;AMR_AF=0.6369;AFR_AF=0.5908;EUR_AF=0.5736;SAS_AF=0.5757;AA=G|||;VT=SNP
2	156423583	rs843199	A	C	100	PASS	AC=2864;AF=0.571885;AN=5008;NS=2504;DP=13295;EAS_AF=0.7044;AMR_AF=0.6095;AFR_AF=0.4985;EUR_AF=0.5199;SAS_AF=0.5613;AA=C|||;VT=SNP
2	156424356	rs843200	T	C	100	PASS	AC=2798;AF=0.558706;AN=5008;NS=2504;DP=14668;EAS_AF=0.7044;AMR_AF=0.6052;AFR_AF=0.4508;EUR_AF=0.5199;SAS_AF=0.5613;AA=T|||;VT=SNP
2	156425959	rs843201	C	G	100	PASS	AC=2792;AF=0.557508;AN=5008;NS=2504;DP=17725;EAS_AF=0.7044;AMR_AF=0.6052;AFR_AF=0.4463;EUR_AF=0.5199;SAS_AF=0.5613;AA=C|||;VT=SNP
2	156426446	rs843202	T	C	100	PASS	AC=2794;AF=0.557907;AN=5008;NS=2504;DP=17576;EAS_AF=0.7044;AMR_AF=0.6052;AFR_AF=0.4501;EUR_AF=0.5199;SAS_AF=0.5583;AA=T|||;VT=SNP
2	156426813	rs843203	C	T	100	PASS	AC=3478;AF=0.694489;AN=5008;NS=2504;DP=18164;EAS_AF=0.8075;AMR_AF=0.6729;AFR_AF=0.6445;EUR_AF=0.666;SAS_AF=0.6902;AA=T|||;VT=SNP
2	156427434	rs843204	A	G	100	PASS	AC=3073;AF=0.613618;AN=5008;NS=2504;DP=22317;EAS_AF=0.7044;AMR_AF=0.6369;AFR_AF=0.5908;EUR_AF=0.5736;SAS_AF=0.5757;AA=G|||;VT=SNP
2	156427640	rs149429604	T	G	100	PASS	AC=1215;AF=0.242612;AN=5008;NS=2504;DP=19060;EAS_AF=0.5804;AMR_AF=0.2032;AFR_AF=0.0673;EUR_AF=0.1819;SAS_AF=0.2219;AA=T|||;VT=SNP
2	156427710	rs77672567	G	C	100	PASS	AC=1368;AF=0.273163;AN=5008;NS=2504;DP=18683;EAS_AF=0.5813;AMR_AF=0.232;AFR_AF=0.1074;EUR_AF=0.2406;SAS_AF=0.2423;AA=G|||;VT=SNP
2	156427884	rs80144868	A	G	100	PASS	AC=1171;AF=0.233826;AN=5008;NS=2504;DP=18750;EAS_AF=0.5804;AMR_AF=0.2017;AFR_AF=0.0348;EUR_AF=0.1819;SAS_AF=0.2219;AA=A|||;VT=SNP
2	156427936	rs58367275	G	A	100	PASS	AC=405;AF=0.0808706;AN=5008;NS=2504;DP=19632;EAS_AF=0.1032;AMR_AF=0.036;AFR_AF=0.0537;EUR_AF=0.0924;SAS_AF=0.1145;AA=G|||;VT=SNP
2	156428863	rs7423732	G	A	100	PASS	AC=404;AF=0.0806709;AN=5008;NS=2504;DP=19109;EAS_AF=0.1032;AMR_AF=0.036;AFR_AF=0.053;EUR_AF=0.0934;SAS_AF=0.1135;AA=G|||;VT=SNP
2	156428930	rs141307239	A	G	100	PASS	AC=4258;AF=0.85024;AN=5008;NS=2504;DP=19854;EAS_AF=0.9821;AMR_AF=0.8573;AFR_AF=0.6899;EUR_AF=0.835;SAS_AF=0.9417;AA=G|||;VT=SNP
2	156429725	rs78514804	T	A	100	PASS	AC=1215;AF=0.242612;AN=5008;NS=2504;DP=17748;EAS_AF=0.0833;AMR_AF=0.3559;AFR_AF=0.2965;EUR_AF=0.2604;SAS_AF=0.2352;AA=T|||;VT=SNP
2	156430103	rs62174726	C	T	100	PASS	AC=1171;AF=0.233826;AN=5008;NS=2504;DP=18778;EAS_AF=0.5804;AMR_AF=0.2017;AFR_AF=0.0348;EUR_AF=0.1819;SAS_AF=0.2219;AA=C|||;VT=SNP
2	156430108	rs28875619	C	T	100	PASS	AC=1185;AF=0.236621;AN=5008;NS=2504;DP=18543;EAS_AF=0.5804;AMR_AF=0.2046;AFR_AF=0.0431;EUR_AF=0.1829;SAS_AF=0.2219;AA=C|||;VT=SNP
2	156430309	rs13017745	C	T	100	PASS	AC=2797;AF=0.558506;AN=5008;NS=2504;DP=19198;EAS_AF=0.7044;AMR_AF=0.6052;AFR_AF=0.4501;EUR_AF=0.5199;SAS_AF=0.5613;AA=C|||;VT=SNP
2	156430310	rs13017746	C	A	100	PASS	AC=2797;AF=0.558506;AN=5008;NS=2504;DP=19286;EAS_AF=0.7044;AMR_AF=0.6052;AFR_AF=0.4501;EUR_AF=0.5199;SAS_AF=0.5613;AA=C|||;VT=SNP
2	156430346	rs12998856	T	C	100	PASS	AC=3073;AF=0.613618;AN=5008;NS=2504;DP=19711;EAS_AF=0.7044;AMR_AF=0.6369;AFR_AF=0.5908;EUR_AF=0.5736;SAS_AF=0.5757;AA=C|||;VT=SNP
2	156431249	rs2691782	A	G	100	PASS	AC=3073;AF=0.613618;AN=5008;NS=2504;DP=19929;EAS_AF=0.7044;AMR_AF=0.6369;AFR_AF=0.5908;EUR_AF=0.5736;SAS_AF=0.5757;AA=G|||;VT=SNP
2	156431507	rs2657756	T	C	100	PASS	AC=2865;AF=0.572085;AN=5008;NS=2504;DP=22579;EAS_AF=0.7044;AMR_AF=0.6095;AFR_AF=0.4992;EUR_AF=0.5199;SAS_AF=0.5613;AA=T|||;VT=SNP
2	156432722	rs6721965	A	C	100	PASS	AC=2798;AF=0.558706;AN=5008;NS=2504;DP=15294;EAS_AF=0.7044;AMR_AF=0.6052;AFR_AF=0.4508;EUR_AF=0.5199;SAS_AF=0.5613;AA=A|||;VT=SNP
2	156433265	rs2677479	G	C	100	PASS	AC=2865;AF=0.572085;AN=5008;NS=2504;DP=12137;EAS_AF=0.7044;AMR_AF=0.6095;AFR_AF=0.4992;EUR_AF=0.5199;SAS_AF=0.5613;AA=G|||;VT=SNP
2	156433874	rs2677482	C	T	100	PASS	AC=2865;AF=0.572085;AN=5008;NS=2504;DP=16330;EAS_AF=0.7044;AMR_AF=0.6095;AFR_AF=0.4992;EUR_AF=0.5199;SAS_AF=0.5613;AA=C|||;VT=SNP
2	156434090	rs2691775	A	G	100	PASS	AC=2864;AF=0.571885;AN=5008;NS=2504;DP=17711;EAS_AF=0.7044;AMR_AF=0.6095;AFR_AF=0.4992;EUR_AF=0.5199;SAS_AF=0.5603;AA=A|||;VT=SNP
2	156434251	rs2691776	A	C	100	PASS	AC=2791;AF=0.557308;AN=5008;NS=2504;DP=17953;EAS_AF=0.7044;AMR_AF=0.6037;AFR_AF=0.4463;EUR_AF=0.5199;SAS_AF=0.5613;AA=A|||;VT=SNP
2	156434827	rs2677465	T	C	100	PASS	AC=2865;AF=0.572085;AN=5008;NS=2504;DP=16168;EAS_AF=0.7044;AMR_AF=0.6095;AFR_AF=0.4992;EUR_AF=0.5199;SAS_AF=0.5613;AA=T|||;VT=SNP
2	156435329	rs12465049	T	C	100	PASS	AC=2756;AF=0.550319;AN=5008;NS=2504;DP=18382;EAS_AF=0.7024;AMR_AF=0.5807;AFR_AF=0.4932;EUR_AF=0.4612;SAS_AF=0.5409;AA=C|||;VT=SNP
2	156435347	rs12467790	G	A	100	PASS	AC=2865;AF=0.572085;AN=5008;NS=2504;DP=18100;EAS_AF=0.7044;AMR_AF=0.6095;AFR_AF=0.4992;EUR_AF=0.5199;SAS_AF=0.5613;AA=G|||;VT=SNP
2	156435897	rs2677461	T	C	100	PASS	AC=1412;AF=0.281949;AN=5008;NS=2504;DP=14660;EAS_AF=0.122;AMR_AF=0.3718;AFR_AF=0.3381;EUR_AF=0.2763;SAS_AF=0.3129;AA=T|||;VT=SNP
2	156436247	rs10180851	G	A	100	PASS	AC=404;AF=0.0806709;AN=5008;NS=2504;DP=15034;EAS_AF=0.1042;AMR_AF=0.036;AFR_AF=0.0514;EUR_AF=0.0934;SAS_AF=0.1145;AA=G|||;VT=SNP
2	156437365	rs10176123	T	A	100	PASS	AC=404;AF=0.0806709;AN=5008;NS=2504;DP=8454;EAS_AF=0.1032;AMR_AF=0.036;AFR_AF=0.053;EUR_AF=0.0924;SAS_AF=0.1145;AA=t|||;VT=SNP
2	156437616	rs11680432	T	C	100	PASS	AC=1172;AF=0.234026;AN=5008;NS=2504;DP=12844;EAS_AF=0.5804;AMR_AF=0.2017;AFR_AF=0.0356;EUR_AF=0.1819;SAS_AF=0.2219;AA=T|||;VT=SNP
2	156439437	rs278884	A	C	100	PASS	AC=1413;AF=0.282149;AN=5008;NS=2504;DP=17918;EAS_AF=0.122;AMR_AF=0.3718;AFR_AF=0.3389;EUR_AF=0.2763;SAS_AF=0.3129;AA=A|||;VT=SNP
2	156439491	rs10191179	G	A	100	PASS	AC=404;AF=0.0806709;AN=5008;NS=2504;DP=17112;EAS_AF=0.1032;AMR_AF=0.036;AFR_AF=0.053;EUR_AF=0.0924;SAS_AF=0.1145;AA=G|||;VT=SNP
2	156439663	rs34004681	T	C	100	PASS	AC=1172;AF=0.234026;AN=5008;NS=2504;DP=16967;EAS_AF=0.5804;AMR_AF=0.2017;AFR_AF=0.0356;EUR_AF=0.1819;SAS_AF=0.2219;AA=T|||;VT=SNP
2	156439760	rs278883	C	T	100	PASS	AC=3075;AF=0.614018;AN=5008;NS=2504;DP=17733;EAS_AF=0.7044;AMR_AF=0.6369;AFR_AF=0.5923;EUR_AF=0.5736;SAS_AF=0.5757;AA=T|||;VT=SNP
2	156439840	rs278882	G	A	100	PASS	AC=1424;AF=0.284345;AN=5008;NS=2504;DP=17182;EAS_AF=0.122;AMR_AF=0.3718;AFR_AF=0.3404;EUR_AF=0.2793;SAS_AF=0.319;AA=G|||;VT=SNP
2	156440066	rs6750633	A	G	100	PASS	AC=1444;AF=0.288339;AN=5008;NS=2504;DP=18334;EAS_AF=0.5823;AMR_AF=0.2378;AFR_AF=0.1604;EUR_AF=0.2406;SAS_AF=0.2434;AA=G|||;VT=SNP
2	156440448	rs6706687	G	A	100	PASS	AC=1442;AF=0.287939;AN=5008;NS=2504;DP=17302;EAS_AF=0.5823;AMR_AF=0.2378;AFR_AF=0.1596;EUR_AF=0.2406;SAS_AF=0.2423;AA=G|||;VT=SNP
2	156440534	rs10932614	G	A	100	PASS	AC=1170;AF=0.233626;AN=5008;NS=2504;DP=18897;EAS_AF=0.5794;AMR_AF=0.2017;AFR_AF=0.034;EUR_AF=0.1829;SAS_AF=0.2219;AA=G|||;VT=SNP
2	156440760	rs172145	C	A	100	PASS	AC=1414;AF=0.282348;AN=5008;NS=2504;DP=19613;EAS_AF=0.123;AMR_AF=0.3732;AFR_AF=0.3381;EUR_AF=0.2763;SAS_AF=0.3129;AA=c|||;VT=SNP
2	156440928	rs278881	G	A	100	PASS	AC=1534;AF=0.30631;AN=5008;NS=2504;DP=20444;EAS_AF=0.125;AMR_AF=0.402;AFR_AF=0.3457;EUR_AF=0.338;SAS_AF=0.3395;AA=G|||;VT=SNP
2	156440988	rs166772	G	A	100	PASS	AC=1534;AF=0.30631;AN=5008;NS=2504;DP=20316;EAS_AF=0.125;AMR_AF=0.402;AFR_AF=0.3457;EUR_AF=0.338;SAS_AF=0.3395;AA=G|||;VT=SNP
2	156441432	rs278880	G	A	100	PASS	AC=1741;AF=0.347644;AN=5008;NS=2504;DP=20908;EAS_AF=0.125;AMR_AF=0.4294;AFR_AF=0.4365;EUR_AF=0.3917;SAS_AF=0.3538;AA=G|||;VT=SNP
2	156441672	rs28817661	G	T	100	PASS	AC=411;AF=0.0820687;AN=5008;NS=2504;DP=18667;EAS_AF=0.1032;AMR_AF=0.036;AFR_AF=0.0582;EUR_AF=0.0924;SAS_AF=0.1145;AA=g|||;VT=SNP
2	156441981	rs278879	A	G	100	PASS	AC=1532;AF=0.305911;AN=5008;NS=2504;DP=19992;EAS_AF=0.125;AMR_AF=0.4006;AFR_AF=0.3449;EUR_AF=0.338;SAS_AF=0.3395;AA=a|||;VT=SNP
2	156442419	rs278878	C	A	100	PASS	AC=1413;AF=0.282149;AN=5008;NS=2504;DP=18580;EAS_AF=0.123;AMR_AF=0.3718;AFR_AF=0.3381;EUR_AF=0.2763;SAS_AF=0.3129;AA=c|||;VT=SNP
2	156442749	rs278877	G	A	100	PASS	AC=3489;AF=0.696685;AN=5008;NS=2504;DP=16470;EAS_AF=0.8075;AMR_AF=0.6744;AFR_AF=0.6513;EUR_AF=0.666;SAS_AF=0.6912;AA=a|||;VT=SNP
2	156442805	rs278876	A	G	100	PASS	AC=1413;AF=0.282149;AN=5008;NS=2504;DP=16610;EAS_AF=0.123;AMR_AF=0.3718;AFR_AF=0.3381;EUR_AF=0.2763;SAS_AF=0.3129;AA=a|||;VT=SNP
2	156444042	rs1608737	T	G	100	PASS	AC=4265;AF=0.851637;AN=5008;NS=2504;DP=20739;EAS_AF=0.9821;AMR_AF=0.8588;AFR_AF=0.6944;EUR_AF=0.835;SAS_AF=0.9417;AA=g|||;VT=SNP
2	156444181	rs75262879	A	G	100	PASS	AC=71;AF=0.0141773;AN=5008;NS=2504;DP=19341;EAS_AF=0.0208;AMR_AF=0.0058;AFR_AF=0.0061;EUR_AF=0.0099;SAS_AF=0.0286;AA=a|||;VT=SNP
2	156444300	rs1404494	C	T	100	PASS	AC=1740;AF=0.347444;AN=5008;NS=2504;DP=18605;EAS_AF=0.125;AMR_AF=0.428;AFR_AF=0.4365;EUR_AF=0.3917;SAS_AF=0.3538;AA=c|||;VT=SNP
2	156444430	rs10048702	T	A	100	PASS	AC=402;AF=0.0802716;AN=5008;NS=2504;DP=19087;EAS_AF=0.1032;AMR_AF=0.036;AFR_AF=0.0514;EUR_AF=0.0924;SAS_AF=0.1145;AA=t|||;VT=SNP
2	156444636	rs2677464	T	A	100	PASS	AC=1741;AF=0.347644;AN=5008;NS=2504;DP=19094;EAS_AF=0.125;AMR_AF=0.428;AFR_AF=0.4372;EUR_AF=0.3917;SAS_AF=0.3538;AA=t|||;VT=SNP
2	156444842	rs12996416	G	A	100	PASS	AC=1741;AF=0.347644;AN=5008;NS=2504;DP=19860;EAS_AF=0.125;AMR_AF=0.428;AFR_AF=0.4372;EUR_AF=0.3917;SAS_AF=0.3538;AA=g|||;VT=SNP
2	156444948	rs843229	C	T	100	PASS	AC=1741;AF=0.347644;AN=5008;NS=2504;DP=19814;EAS_AF=0.125;AMR_AF=0.428;AFR_AF=0.4372;EUR_AF=0.3917;SAS_AF=0.3538;AA=t|||;VT=SNP
2	156445156	rs843230	C	T	100	PASS	AC=1741;AF=0.347644;AN=5008;NS=2504;DP=20201;EAS_AF=0.125;AMR_AF=0.428;AFR_AF=0.4372;EUR_AF=0.3917;SAS_AF=0.3538;AA=t|||;VT=SNP
2	156445466	rs62174740	A	C	100	PASS	AC=1225;AF=0.244609;AN=5008;NS=2504;DP=19897;EAS_AF=0.5794;AMR_AF=0.2046;AFR_AF=0.0673;EUR_AF=0.1819;SAS_AF=0.2321;AA=a|||;VT=SNP
2	156445493	rs60505150	C	T	100	PASS	AC=1336;AF=0.266773;AN=5008;NS=2504;DP=19448;EAS_AF=0.5794;AMR_AF=0.2104;AFR_AF=0.1483;EUR_AF=0.1819;SAS_AF=0.2321;AA=c|||;VT=SNP
2	156445806	rs78947803	G	T	100	PASS	AC=477;AF=0.0952476;AN=5008;NS=2504;DP=19228;EAS_AF=0.0179;AMR_AF=0.1124;AFR_AF=0.1195;EUR_AF=0.165;SAS_AF=0.0583;AA=g|||;VT=SNP
2	156446586	rs278871	C	T	100	PASS	AC=1533;AF=0.30611;AN=5008;NS=2504;DP=17040;EAS_AF=0.125;AMR_AF=0.4006;AFR_AF=0.3449;EUR_AF=0.338;SAS_AF=0.3405;AA=c|||;VT=SNP
2	156447246	rs278872	G	A	100	PASS	AC=1413;AF=0.282149;AN=5008;NS=2504;DP=18928;EAS_AF=0.123;AMR_AF=0.3718;AFR_AF=0.3381;EUR_AF=0.2763;SAS_AF=0.3129;AA=G|||;VT=SNP
2	156448017	rs72883071	T	A	100	PASS	AC=727;AF=0.145168;AN=5008;NS=2504;DP=11554;EAS_AF=0.1736;AMR_AF=0.1816;AFR_AF=0.0159;EUR_AF=0.169;SAS_AF=0.2403;AA=T|||;VT=SNP
2	156448100	rs278873	A	G	100	PASS	AC=1742;AF=0.347843;AN=5008;NS=2504;DP=13249;EAS_AF=0.125;AMR_AF=0.428;AFR_AF=0.4372;EUR_AF=0.3917;SAS_AF=0.3548;AA=G|||;VT=SNP
2	156448466	rs13415287	T	G	100	PASS	AC=399;AF=0.0796725;AN=5008;NS=2504;DP=19255;EAS_AF=0.1032;AMR_AF=0.036;AFR_AF=0.0492;EUR_AF=0.0924;SAS_AF=0.1145;AA=T|||;VT=SNP
2	156448904	rs3914663	C	T	100	PASS	AC=1336;AF=0.266773;AN=5008;NS=2504;DP=17118;EAS_AF=0.5794;AMR_AF=0.2104;AFR_AF=0.1483;EUR_AF=0.1819;SAS_AF=0.2321;AA=C|||;VT=SNP
2	156449040	rs843216	T	C	100	PASS	AC=1533;AF=0.30611;AN=5008;NS=2504;DP=18918;EAS_AF=0.125;AMR_AF=0.4006;AFR_AF=0.3449;EUR_AF=0.338;SAS_AF=0.3405;AA=T|||;VT=SNP
2	156449251	rs843218	A	T	100	PASS	AC=1413;AF=0.282149;AN=5008;NS=2504;DP=18554;EAS_AF=0.123;AMR_AF=0.3718;AFR_AF=0.3381;EUR_AF=0.2763;SAS_AF=0.3129;AA=A|||;VT=SNP
2	156449639	rs843219	T	A	100	PASS	AC=1413;AF=0.282149;AN=5008;NS=2504;DP=16483;EAS_AF=0.123;AMR_AF=0.3718;AFR_AF=0.3381;EUR_AF=0.2763;SAS_AF=0.3129;AA=T|||;VT=SNP
2	156449681	rs843220	G	A	100	PASS	AC=1742;AF=0.347843;AN=5008;NS=2504;DP=16309;EAS_AF=0.125;AMR_AF=0.428;AFR_AF=0.4372;EUR_AF=0.3917;SAS_AF=0.3548;AA=A|||;VT=SNP
2	156449726	rs843221	A	G	100	PASS	AC=3491;AF=0.697085;AN=5008;NS=2504;DP=15416;EAS_AF=0.8085;AMR_AF=0.6744;AFR_AF=0.6445;EUR_AF=0.666;SAS_AF=0.7014;AA=G|||;VT=SNP
2	156449779	rs843222	G	A	100	PASS	AC=3079;AF=0.614816;AN=5008;NS=2504;DP=14633;EAS_AF=0.7054;AMR_AF=0.6383;AFR_AF=0.5855;EUR_AF=0.5736;SAS_AF=0.5869;AA=A|||;VT=SNP
2	156450046	rs13430922	G	A	100	PASS	AC=402;AF=0.0802716;AN=5008;NS=2504;DP=11182;EAS_AF=0.1032;AMR_AF=0.036;AFR_AF=0.0514;EUR_AF=0.0924;SAS_AF=0.1145;AA=G|||;VT=SNP
2	156450170	rs843223	C	T	100	PASS	AC=3091;AF=0.617212;AN=5008;NS=2504;DP=13443;EAS_AF=0.7054;AMR_AF=0.6383;AFR_AF=0.5923;EUR_AF=0.5746;SAS_AF=0.589;AA=T|||;VT=SNP
2	156450256	rs10932616	G	A	100	PASS	AC=1185;AF=0.236621;AN=5008;NS=2504;DP=14813;EAS_AF=0.5804;AMR_AF=0.2046;AFR_AF=0.0363;EUR_AF=0.1819;SAS_AF=0.2321;AA=G|||;VT=SNP
2	156450641	rs10184213	A	G	100	PASS	AC=402;AF=0.0802716;AN=5008;NS=2504;DP=15132;EAS_AF=0.1032;AMR_AF=0.036;AFR_AF=0.0514;EUR_AF=0.0924;SAS_AF=0.1145;AA=A|||;VT=SNP
2	156451121	rs843224	C	A	100	PASS	AC=3087;AF=0.616414;AN=5008;NS=2504;DP=11767;EAS_AF=0.7034;AMR_AF=0.6383;AFR_AF=0.5938;EUR_AF=0.5736;SAS_AF=0.5859;AA=A|||;VT=SNP
2	156451150	rs843225	T	C	100	PASS	AC=1742;AF=0.347843;AN=5008;NS=2504;DP=11977;EAS_AF=0.125;AMR_AF=0.428;AFR_AF=0.4372;EUR_AF=0.3917;SAS_AF=0.3548;AA=C|||;VT=SNP
2	156451565	rs843226	G	C	100	PASS	AC=1534;AF=0.30631;AN=5008;NS=2504;DP=14458;EAS_AF=0.125;AMR_AF=0.4006;AFR_AF=0.3457;EUR_AF=0.338;SAS_AF=0.3405;AA=G|||;VT=SNP
2	156451606	rs843227	A	G	100	PASS	AC=1742;AF=0.347843;AN=5008;NS=2504;DP=14752;EAS_AF=0.125;AMR_AF=0.428;AFR_AF=0.4372;EUR_AF=0.3917;SAS_AF=0.3548;AA=A|||;VT=SNP
2	156451636	rs28857582	T	C	100	PASS	AC=403;AF=0.0804712;AN=5008;NS=2504;DP=15331;EAS_AF=0.1042;AMR_AF=0.036;AFR_AF=0.0514;EUR_AF=0.0924;SAS_AF=0.1145;AA=T|||;VT=SNP
2	156452177	rs843228	T	A	100	PASS	AC=1533;AF=0.30611;AN=5008;NS=2504;DP=13958;EAS_AF=0.125;AMR_AF=0.4006;AFR_AF=0.3449;EUR_AF=0.338;SAS_AF=0.3405;AA=T|||;VT=SNP
2	156453609	rs138815450	G	A	100	PASS	AC=1225;AF=0.244609;AN=5008;NS=2504;DP=11988;EAS_AF=0.5794;AMR_AF=0.2046;AFR_AF=0.0673;EUR_AF=0.1819;SAS_AF=0.2321;AA=G|||;VT=SNP
2	156453719	rs7593003	A	G	100	PASS	AC=3087;AF=0.616414;AN=5008;NS=2504;DP=14973;EAS_AF=0.7044;AMR_AF=0.6383;AFR_AF=0.5923;EUR_AF=0.5736;SAS_AF=0.5869;AA=G|||;VT=SNP
2	156453731	rs76097955	G	T	100	PASS	AC=728;AF=0.145367;AN=5008;NS=2504;DP=15209;EAS_AF=0.1736;AMR_AF=0.183;AFR_AF=0.0159;EUR_AF=0.169;SAS_AF=0.2403;AA=G|||;VT=SNP
2	156453882	rs62174743	T	G	100	PASS	AC=1184;AF=0.236422;AN=5008;NS=2504;DP=16901;EAS_AF=0.5794;AMR_AF=0.2032;AFR_AF=0.0371;EUR_AF=0.1819;SAS_AF=0.2321;AA=T|||;VT=SNP
2	156453934	rs12474452	T	C	100	PASS	AC=726;AF=0.144968;AN=5008;NS=2504;DP=17295;EAS_AF=0.1736;AMR_AF=0.1816;AFR_AF=0.0151;EUR_AF=0.169;SAS_AF=0.2403;AA=T|||;VT=SNP
2	156454055	rs62174744	C	T	100	PASS	AC=1225;AF=0.244609;AN=5008;NS=2504;DP=16686;EAS_AF=0.5794;AMR_AF=0.2046;AFR_AF=0.0673;EUR_AF=0.1819;SAS_AF=0.2321;AA=C|||;VT=SNP
2	156454145	rs12477354	G	T	100	PASS	AC=1533;AF=0.30611;AN=5008;NS=2504;DP=16312;EAS_AF=0.125;AMR_AF=0.4006;AFR_AF=0.3449;EUR_AF=0.338;SAS_AF=0.3405;AA=G|||;VT=SNP
2	156454567	rs2677457	C	T	100	PASS	AC=1423;AF=0.284145;AN=5008;NS=2504;DP=16814;EAS_AF=0.123;AMR_AF=0.3718;AFR_AF=0.3449;EUR_AF=0.2763;SAS_AF=0.3139;AA=C|||;VT=SNP
2	156454745	rs2691774	A	G	100	PASS	AC=1742;AF=0.347843;AN=5008;NS=2504;DP=15942;EAS_AF=0.125;AMR_AF=0.428;AFR_AF=0.4372;EUR_AF=0.3917;SAS_AF=0.3548;AA=G|||;VT=SNP
2	156455364	rs1852046	C	A	100	PASS	AC=1225;AF=0.244609;AN=5008;NS=2504;DP=15677;EAS_AF=0.5794;AMR_AF=0.2046;AFR_AF=0.0673;EUR_AF=0.1819;SAS_AF=0.2321;AA=C|||;VT=SNP
2	156456068	rs1404493	T	G	100	PASS	AC=1743;AF=0.348043;AN=5008;NS=2504;DP=15680;EAS_AF=0.125;AMR_AF=0.428;AFR_AF=0.4372;EUR_AF=0.3926;SAS_AF=0.3548;AA=G|||;VT=SNP
2	156456278	rs2691773	C	T	100	PASS	AC=3087;AF=0.616414;AN=5008;NS=2504;DP=19528;EAS_AF=0.7044;AMR_AF=0.6369;AFR_AF=0.5923;EUR_AF=0.5746;SAS_AF=0.5869;AA=T|||;VT=SNP
2	156456370	rs10165080	G	A	100	PASS	AC=401;AF=0.0800719;AN=5008;NS=2504;DP=17737;EAS_AF=0.1032;AMR_AF=0.036;AFR_AF=0.0514;EUR_AF=0.0924;SAS_AF=0.1135;AA=G|||;VT=SNP
2	156456396	rs62176863	G	A	100	PASS	AC=1225;AF=0.244609;AN=5008;NS=2504;DP=16928;EAS_AF=0.5804;AMR_AF=0.2046;AFR_AF=0.0673;EUR_AF=0.1809;SAS_AF=0.2321;AA=G|||;VT=SNP
2	156456917	rs12618980	C	T	100	PASS	AC=1224;AF=0.244409;AN=5008;NS=2504;DP=20564;EAS_AF=0.5804;AMR_AF=0.2046;AFR_AF=0.0673;EUR_AF=0.1809;SAS_AF=0.2311;AA=C|||;VT=SNP
2	156456918	rs7563511	G	A	100	PASS	AC=1414;AF=0.282348;AN=5008;NS=2504;DP=20498;EAS_AF=0.123;AMR_AF=0.3718;AFR_AF=0.3381;EUR_AF=0.2773;SAS_AF=0.3129;AA=G|||;VT=SNP
2	156457893	rs7594487	C	T	100	PASS	AC=1182;AF=0.236022;AN=5008;NS=2504;DP=19289;EAS_AF=0.5804;AMR_AF=0.2017;AFR_AF=0.0371;EUR_AF=0.1809;SAS_AF=0.2311;AA=C|||;VT=SNP
2	156458025	rs10171535	G	T	100	PASS	AC=403;AF=0.0804712;AN=5008;NS=2504;DP=15895;EAS_AF=0.1032;AMR_AF=0.036;AFR_AF=0.0522;EUR_AF=0.0924;SAS_AF=0.1145;AA=G|||;VT=SNP
2	156458684	rs2691772	C	T	100	PASS	AC=1743;AF=0.348043;AN=5008;NS=2504;DP=20030;EAS_AF=0.125;AMR_AF=0.4308;AFR_AF=0.4365;EUR_AF=0.3917;SAS_AF=0.3548;AA=T|||;VT=SNP
2	156458824	rs3892656	G	A	100	PASS	AC=1534;AF=0.30631;AN=5008;NS=2504;DP=17619;EAS_AF=0.125;AMR_AF=0.4035;AFR_AF=0.3442;EUR_AF=0.338;SAS_AF=0.3405;AA=G|||;VT=SNP
2	156459040	rs59579791	A	G	100	PASS	AC=1224;AF=0.244409;AN=5008;NS=2504;DP=17443;EAS_AF=0.5804;AMR_AF=0.2032;AFR_AF=0.0673;EUR_AF=0.1819;SAS_AF=0.2311;AA=A|||;VT=SNP
2	156459125	rs4076787	T	C	100	PASS	AC=1743;AF=0.348043;AN=5008;NS=2504;DP=17690;EAS_AF=0.125;AMR_AF=0.4308;AFR_AF=0.4365;EUR_AF=0.3917;SAS_AF=0.3548;AA=C|||;VT=SNP
2	156459668	rs2677478	G	A	100	PASS	AC=1792;AF=0.357827;AN=5008;NS=2504;DP=15095;EAS_AF=0.125;AMR_AF=0.4452;AFR_AF=0.438;EUR_AF=0.4215;SAS_AF=0.362;AA=A|||;VT=SNP
2	156459872	rs11900662	C	T	100	PASS	AC=1224;AF=0.244409;AN=5008;NS=2504;DP=13308;EAS_AF=0.5804;AMR_AF=0.2032;AFR_AF=0.0673;EUR_AF=0.1819;SAS_AF=0.2311;AA=C|||;VT=SNP
2	156460041	rs2677477	G	C	100	PASS	AC=1743;AF=0.348043;AN=5008;NS=2504;DP=15651;EAS_AF=0.125;AMR_AF=0.4308;AFR_AF=0.4365;EUR_AF=0.3917;SAS_AF=0.3548;AA=C|||;VT=SNP
2	156460336	rs2691779	T	C	100	PASS	AC=1744;AF=0.348243;AN=5008;NS=2504;DP=16824;EAS_AF=0.125;AMR_AF=0.4308;AFR_AF=0.4365;EUR_AF=0.3917;SAS_AF=0.3558;AA=T|||;VT=SNP
2	156461209	rs1400708	A	T	100	PASS	AC=3492;AF=0.697284;AN=5008;NS=2504;DP=16641;EAS_AF=0.8085;AMR_AF=0.6744;AFR_AF=0.6445;EUR_AF=0.666;SAS_AF=0.7025;AA=T|||;VT=SNP
2	156461295	rs1400707	G	C	100	PASS	AC=1744;AF=0.348243;AN=5008;NS=2504;DP=16663;EAS_AF=0.125;AMR_AF=0.4308;AFR_AF=0.4365;EUR_AF=0.3917;SAS_AF=0.3558;AA=C|||;VT=SNP
2	156461312	rs74764150	T	C	100	PASS	AC=335;AF=0.066893;AN=5008;NS=2504;DP=16657;EAS_AF=0.0139;AMR_AF=0.0634;AFR_AF=0.0764;EUR_AF=0.1243;SAS_AF=0.0521;AA=T|||;VT=SNP
2	156461411	rs1400706	T	C	100	PASS	AC=1414;AF=0.282348;AN=5008;NS=2504;DP=18039;EAS_AF=0.123;AMR_AF=0.3746;AFR_AF=0.3374;EUR_AF=0.2763;SAS_AF=0.3129;AA=T|||;VT=SNP
2	156461568	rs2677475	G	A	100	PASS	AC=1534;AF=0.30631;AN=5008;NS=2504;DP=17934;EAS_AF=0.125;AMR_AF=0.4035;AFR_AF=0.3442;EUR_AF=0.338;SAS_AF=0.3405;AA=G|||;VT=SNP
2	156461789	rs2691778	C	G	100	PASS	AC=1744;AF=0.348243;AN=5008;NS=2504;DP=17449;EAS_AF=0.125;AMR_AF=0.4323;AFR_AF=0.4357;EUR_AF=0.3926;SAS_AF=0.3548;AA=C|||;VT=SNP
2	156461812	rs2691777	C	T	100	PASS	AC=1742;AF=0.347843;AN=5008;NS=2504;DP=17619;EAS_AF=0.125;AMR_AF=0.4308;AFR_AF=0.4357;EUR_AF=0.3917;SAS_AF=0.3548;AA=C|||;VT=SNP
2	156461906	rs10432531	A	G	100	PASS	AC=1226;AF=0.244808;AN=5008;NS=2504;DP=16830;EAS_AF=0.5813;AMR_AF=0.2032;AFR_AF=0.0673;EUR_AF=0.1819;SAS_AF=0.2321;AA=A|||;VT=SNP
2	156462641	rs10497154	C	A	100	PASS	AC=1741;AF=0.347644;AN=5008;NS=2504;DP=14945;EAS_AF=0.125;AMR_AF=0.4294;AFR_AF=0.4357;EUR_AF=0.3917;SAS_AF=0.3548;AA=A|||;VT=SNP
2	156462845	rs13414684	C	T	100	PASS	AC=430;AF=0.0858626;AN=5008;NS=2504;DP=14316;EAS_AF=0.1032;AMR_AF=0.0375;AFR_AF=0.0719;EUR_AF=0.0924;SAS_AF=0.1145;AA=T|||;VT=SNP
2	156463461	rs10432447	T	C	100	PASS	AC=1226;AF=0.244808;AN=5008;NS=2504;DP=14729;EAS_AF=0.5804;AMR_AF=0.2046;AFR_AF=0.0673;EUR_AF=0.1819;SAS_AF=0.2321;AA=T|||;VT=SNP
2	156463730	rs11674122	T	G	100	PASS	AC=1741;AF=0.347644;AN=5008;NS=2504;DP=12393;EAS_AF=0.125;AMR_AF=0.4294;AFR_AF=0.4365;EUR_AF=0.3907;SAS_AF=0.3548;AA=G|||;VT=SNP
2	156463754	rs11677994	G	A	100	PASS	AC=1741;AF=0.347644;AN=5008;NS=2504;DP=12987;EAS_AF=0.125;AMR_AF=0.4294;AFR_AF=0.4365;EUR_AF=0.3907;SAS_AF=0.3548;AA=G|||;VT=SNP
2	156464269	rs1524902	G	A	100	PASS	AC=1742;AF=0.347843;AN=5008;NS=2504;DP=18917;EAS_AF=0.125;AMR_AF=0.4294;AFR_AF=0.4365;EUR_AF=0.3917;SAS_AF=0.3548;AA=G|||;VT=SNP
2	156464411	rs1524901	G	A	100	PASS	AC=1529;AF=0.305312;AN=5008;NS=2504;DP=19596;EAS_AF=0.125;AMR_AF=0.402;AFR_AF=0.3411;EUR_AF=0.338;SAS_AF=0.3405;AA=G|||;VT=SNP
2	156464711	rs2691770	A	T	100	PASS	AC=1738;AF=0.347045;AN=5008;NS=2504;DP=18976;EAS_AF=0.125;AMR_AF=0.4294;AFR_AF=0.4334;EUR_AF=0.3917;SAS_AF=0.3548;AA=A|||;VT=SNP
2	156465014	rs11679712	G	A	100	PASS	AC=503;AF=0.100439;AN=5008;NS=2504;DP=18752;EAS_AF=0.0565;AMR_AF=0.1859;AFR_AF=0.1452;EUR_AF=0.0716;SAS_AF=0.0542;AA=G|||;VT=SNP
2	156465507	rs12991533	A	G	100	PASS	AC=3078;AF=0.614617;AN=5008;NS=2504;DP=19955;EAS_AF=0.7054;AMR_AF=0.6383;AFR_AF=0.5847;EUR_AF=0.5736;SAS_AF=0.5869;AA=G|||;VT=SNP
2	156465700	rs12465886	T	G	100	PASS	AC=4256;AF=0.84984;AN=5008;NS=2504;DP=19655;EAS_AF=0.9821;AMR_AF=0.8588;AFR_AF=0.6876;EUR_AF=0.835;SAS_AF=0.9417;AA=G|||;VT=SNP
2	156466403	rs2691787	G	A	100	PASS	AC=1739;AF=0.347244;AN=5008;NS=2504;DP=17119;EAS_AF=0.125;AMR_AF=0.4294;AFR_AF=0.4342;EUR_AF=0.3917;SAS_AF=0.3548;AA=A|||;VT=SNP
2	156466506	rs2691786	G	C	100	PASS	AC=3077;AF=0.614417;AN=5008;NS=2504;DP=16653;EAS_AF=0.7054;AMR_AF=0.6383;AFR_AF=0.5847;EUR_AF=0.5736;SAS_AF=0.5859;AA=C|||;VT=SNP
2	156467003	rs843211	G	C	100	PASS	AC=1532;AF=0.305911;AN=5008;NS=2504;DP=20713;EAS_AF=0.125;AMR_AF=0.4006;AFR_AF=0.3442;EUR_AF=0.338;SAS_AF=0.3405;AA=G|||;VT=SNP
2	156467786	rs843212	G	T	100	PASS	AC=3491;AF=0.697085;AN=5008;NS=2504;DP=15315;EAS_AF=0.8075;AMR_AF=0.6744;AFR_AF=0.6445;EUR_AF=0.666;SAS_AF=0.7025;AA=T|||;VT=SNP
2	156468022	rs10932624	T	C	100	PASS	AC=1348;AF=0.269169;AN=5008;NS=2504;DP=12949;EAS_AF=0.5853;AMR_AF=0.2133;AFR_AF=0.1513;EUR_AF=0.1819;SAS_AF=0.2321;AA=T|||;VT=SNP
2	156468311	rs10187559	G	A	100	PASS	AC=399;AF=0.0796725;AN=5008;NS=2504;DP=14375;EAS_AF=0.0992;AMR_AF=0.036;AFR_AF=0.0514;EUR_AF=0.0924;SAS_AF=0.1155;AA=G|||;VT=SNP
2	156468683	rs116787879	G	A	100	PASS	AC=69;AF=0.013778;AN=5008;NS=2504;DP=17200;EAS_AF=0.0208;AMR_AF=0.0058;AFR_AF=0.0045;EUR_AF=0.0099;SAS_AF=0.0286;AA=G|||;VT=SNP
2	156468897	rs707121	C	T	100	PASS	AC=3748;AF=0.748403;AN=5008;NS=2504;DP=16092;EAS_AF=0.9385;AMR_AF=0.8084;AFR_AF=0.5477;EUR_AF=0.7058;SAS_AF=0.8252;AA=T|||;VT=SNP
2	156469012	rs707122	A	T	100	PASS	AC=4233;AF=0.845248;AN=5008;NS=2504;DP=16381;EAS_AF=0.9831;AMR_AF=0.8775;AFR_AF=0.6558;EUR_AF=0.836;SAS_AF=0.9458;AA=T|||;VT=SNP
2	156470270	rs4464226	C	T	100	PASS	AC=4355;AF=0.869609;AN=5008;NS=2504;DP=15550;EAS_AF=0.9722;AMR_AF=0.8991;AFR_AF=0.6982;EUR_AF=0.8867;SAS_AF=0.9571;AA=T|||;VT=SNP
2	156470796	rs843205	C	A	100	PASS	AC=3786;AF=0.75599;AN=5008;NS=2504;DP=15900;EAS_AF=0.9673;AMR_AF=0.8026;AFR_AF=0.5182;EUR_AF=0.6779;SAS_AF=0.907;AA=A|||;VT=SNP
2	156470976	rs843206	A	G	100	PASS	AC=3976;AF=0.79393;AN=5008;NS=2504;DP=17227;EAS_AF=0.9702;AMR_AF=0.8573;AFR_AF=0.528;EUR_AF=0.7883;SAS_AF=0.9325;AA=A|||;VT=SNP
2	156473057	rs12694373	C	T	100	PASS	AC=2968;AF=0.592652;AN=5008;NS=2504;DP=17221;EAS_AF=0.7837;AMR_AF=0.6167;AFR_AF=0.4622;EUR_AF=0.498;SAS_AF=0.6524;AA=C|||;VT=SNP
2	156473548	rs843208	T	A	100	PASS	AC=1773;AF=0.354034;AN=5008;NS=2504;DP=17496;EAS_AF=0.2143;AMR_AF=0.3573;AFR_AF=0.3608;EUR_AF=0.502;SAS_AF=0.3344;AA=T|||;VT=SNP
2	156473598	rs843209	C	T	100	PASS	AC=4022;AF=0.803115;AN=5008;NS=2504;DP=17962;EAS_AF=0.9722;AMR_AF=0.8588;AFR_AF=0.5507;EUR_AF=0.7823;SAS_AF=0.9519;AA=T|||;VT=SNP
2	156473814	rs1404492	T	G	100	PASS	AC=2496;AF=0.498403;AN=5008;NS=2504;DP=18175;EAS_AF=0.7133;AMR_AF=0.451;AFR_AF=0.3071;EUR_AF=0.4702;SAS_AF=0.5982;AA=G|||;VT=SNP
2	156473990	rs10497153	C	T	100	PASS	AC=2486;AF=0.496406;AN=5008;NS=2504;DP=17502;EAS_AF=0.7133;AMR_AF=0.451;AFR_AF=0.3048;EUR_AF=0.4682;SAS_AF=0.593;AA=T|||;VT=SNP
2	156474061	rs79373340	C	T	100	PASS	AC=396;AF=0.0790735;AN=5008;NS=2504;DP=17916;EAS_AF=0.0685;AMR_AF=0.0231;AFR_AF=0.1573;EUR_AF=0.0288;SAS_AF=0.0757;AA=C|||;VT=SNP
2	156474337	rs13400684	T	A	100	PASS	AC=485;AF=0.096845;AN=5008;NS=2504;DP=19001;EAS_AF=0.1329;AMR_AF=0.0519;AFR_AF=0.056;EUR_AF=0.0964;SAS_AF=0.1472;AA=T|||;VT=SNP
2	156474392	rs12469236	T	C	100	PASS	AC=196;AF=0.0391374;AN=5008;NS=2504;DP=17616;EAS_AF=0.006;AMR_AF=0.134;AFR_AF=0.0015;EUR_AF=0.0368;SAS_AF=0.0593;AA=T|||;VT=SNP
2	156474828	rs16839335	T	G	100	PASS	AC=1897;AF=0.378794;AN=5008;NS=2504;DP=13179;EAS_AF=0.5804;AMR_AF=0.3919;AFR_AF=0.1626;EUR_AF=0.3738;SAS_AF=0.4591;AA=T|||;VT=SNP
2	156474988	rs10170030	C	A	100	PASS	AC=2488;AF=0.496805;AN=5008;NS=2504;DP=11873;EAS_AF=0.7133;AMR_AF=0.451;AFR_AF=0.3056;EUR_AF=0.4682;SAS_AF=0.5941;AA=A|||;VT=SNP
2	156475982	rs6435898	C	T	100	PASS	AC=2388;AF=0.476837;AN=5008;NS=2504;DP=14984;EAS_AF=0.7133;AMR_AF=0.4438;AFR_AF=0.2322;EUR_AF=0.4702;SAS_AF=0.5941;AA=C|||;VT=SNP
2	156476065	rs34461172	C	T	100	PASS	AC=339;AF=0.0676917;AN=5008;NS=2504;DP=14259;EAS_AF=0.0575;AMR_AF=0.0144;AFR_AF=0.1551;EUR_AF=0.0189;SAS_AF=0.0481;AA=C|||;VT=SNP
2	156476076	rs7569532	C	T	100	PASS	AC=2496;AF=0.498403;AN=5008;NS=2504;DP=14272;EAS_AF=0.7133;AMR_AF=0.451;AFR_AF=0.3094;EUR_AF=0.4702;SAS_AF=0.5951;AA=T|||;VT=SNP
2	156476834	rs10199407	G	A	100	PASS	AC=2497;AF=0.498602;AN=5008;NS=2504;DP=17211;EAS_AF=0.7133;AMR_AF=0.451;AFR_AF=0.3086;EUR_AF=0.4702;SAS_AF=0.5971;AA=G|||;VT=SNP
2	156476895	rs10199474	G	A	100	PASS	AC=367;AF=0.0732827;AN=5008;NS=2504;DP=19284;EAS_AF=0.13;AMR_AF=0.0303;AFR_AF=0.0461;EUR_AF=0.0537;SAS_AF=0.1022;AA=G|||;VT=SNP
2	156476931	rs10191313	T	C	100	PASS	AC=2497;AF=0.498602;AN=5008;NS=2504;DP=19522;EAS_AF=0.7133;AMR_AF=0.451;AFR_AF=0.3086;EUR_AF=0.4702;SAS_AF=0.5971;AA=C|||;VT=SNP
2	156476982	rs34845615	A	G	100	PASS	AC=1903;AF=0.379992;AN=5008;NS=2504;DP=20089;EAS_AF=0.5804;AMR_AF=0.3919;AFR_AF=0.1641;EUR_AF=0.3757;SAS_AF=0.4611;AA=A|||;VT=SNP
2	156476988	rs10191415	T	A	100	PASS	AC=2497;AF=0.498602;AN=5008;NS=2504;DP=20079;EAS_AF=0.7133;AMR_AF=0.451;AFR_AF=0.3086;EUR_AF=0.4702;SAS_AF=0.5971;AA=T|||;VT=SNP
2	156477955	rs864574	A	G	100	PASS	AC=3013;AF=0.601637;AN=5008;NS=2504;DP=15057;EAS_AF=0.7827;AMR_AF=0.4885;AFR_AF=0.5325;EUR_AF=0.507;SAS_AF=0.6861;AA=G|||;VT=SNP
2	156478383	rs17303932	A	G	100	PASS	AC=307;AF=0.0613019;AN=5008;NS=2504;DP=16611;EAS_AF=0.0288;AMR_AF=0.0922;AFR_AF=0.003;EUR_AF=0.0815;SAS_AF=0.1309;AA=A|||;VT=SNP
2	156478798	rs12622776	G	A	100	PASS	AC=2493;AF=0.497804;AN=5008;NS=2504;DP=16468;EAS_AF=0.7133;AMR_AF=0.451;AFR_AF=0.3079;EUR_AF=0.4702;SAS_AF=0.5941;AA=A|||;VT=SNP
2	156479141	rs10206346	G	A	100	PASS	AC=2494;AF=0.498003;AN=5008;NS=2504;DP=15756;EAS_AF=0.7133;AMR_AF=0.451;AFR_AF=0.3086;EUR_AF=0.4702;SAS_AF=0.5941;AA=A|||;VT=SNP
2	156480126	rs12694375	T	C	100	PASS	AC=2496;AF=0.498403;AN=5008;NS=2504;DP=17444;EAS_AF=0.7143;AMR_AF=0.451;AFR_AF=0.3086;EUR_AF=0.4702;SAS_AF=0.5951;AA=C|||;VT=SNP
2	156480214	rs13033671	C	T	100	PASS	AC=1905;AF=0.380391;AN=5008;NS=2504;DP=17583;EAS_AF=0.5813;AMR_AF=0.3919;AFR_AF=0.1747;EUR_AF=0.3748;SAS_AF=0.4489;AA=c|||;VT=SNP
2	156480437	rs77048730	T	C	100	PASS	AC=487;AF=0.0972444;AN=5008;NS=2504;DP=15445;EAS_AF=0.0694;AMR_AF=0.0331;AFR_AF=0.2179;EUR_AF=0.0318;SAS_AF=0.0757;AA=T|||;VT=SNP
2	156480723	rs78073790	C	T	100	PASS	AC=488;AF=0.0974441;AN=5008;NS=2504;DP=14801;EAS_AF=0.0694;AMR_AF=0.0346;AFR_AF=0.2179;EUR_AF=0.0318;SAS_AF=0.0757;AA=T|||;VT=SNP
2	156481022	rs1400700	C	A	100	PASS	AC=2495;AF=0.498203;AN=5008;NS=2504;DP=15340;EAS_AF=0.7133;AMR_AF=0.451;AFR_AF=0.3086;EUR_AF=0.4702;SAS_AF=0.5951;AA=A|||;VT=SNP
2	156481068	rs10187122	T	C	100	PASS	AC=2507;AF=0.500599;AN=5008;NS=2504;DP=14757;EAS_AF=0.7133;AMR_AF=0.451;AFR_AF=0.3177;EUR_AF=0.4702;SAS_AF=0.5951;AA=T|||;VT=SNP
2	156481075	rs10172464	C	G	100	PASS	AC=2495;AF=0.498203;AN=5008;NS=2504;DP=14574;EAS_AF=0.7133;AMR_AF=0.451;AFR_AF=0.3086;EUR_AF=0.4702;SAS_AF=0.5951;AA=C|||;VT=SNP
2	156481186	rs1404491	C	A	100	PASS	AC=2496;AF=0.498403;AN=5008;NS=2504;DP=14594;EAS_AF=0.7143;AMR_AF=0.451;AFR_AF=0.3086;EUR_AF=0.4702;SAS_AF=0.5951;AA=C|||;VT=SNP
2	156481527	rs1400699	T	C	100	PASS	AC=2509;AF=0.500998;AN=5008;NS=2504;DP=17297;EAS_AF=0.7143;AMR_AF=0.451;AFR_AF=0.3185;EUR_AF=0.4702;SAS_AF=0.5951;AA=T|||;VT=SNP
2	156481619	rs843238	G	A	100	PASS	AC=3012;AF=0.601438;AN=5008;NS=2504;DP=17895;EAS_AF=0.7837;AMR_AF=0.4885;AFR_AF=0.5325;EUR_AF=0.508;SAS_AF=0.683;AA=A|||;VT=SNP
2	156482550	rs114643391	C	G	100	PASS	AC=88;AF=0.0175719;AN=5008;NS=2504;DP=19854;EAS_AF=0.0188;AMR_AF=0.0403;AFR_AF=0.0008;EUR_AF=0.0258;SAS_AF=0.0143;AA=c|||;VT=SNP
2	156482958	rs13410903	A	G	100	PASS	AC=536;AF=0.107029;AN=5008;NS=2504;DP=19502;EAS_AF=0.1726;AMR_AF=0.0576;AFR_AF=0.0651;EUR_AF=0.1004;SAS_AF=0.138;AA=a|||;VT=SNP
2	156483716	rs6746862	T	G	100	PASS	AC=3913;AF=0.78135;AN=5008;NS=2504;DP=16592;EAS_AF=0.9454;AMR_AF=0.8588;AFR_AF=0.5129;EUR_AF=0.7853;SAS_AF=0.9162;AA=N|||;VT=SNP
2	156483829	rs843236	C	A	100	PASS	AC=4111;AF=0.820887;AN=5008;NS=2504;DP=17064;EAS_AF=0.9454;AMR_AF=0.8847;AFR_AF=0.6278;EUR_AF=0.7942;SAS_AF=0.9356;AA=a|||;VT=SNP
2	156484850	rs10932630	G	T	100	PASS	AC=565;AF=0.112819;AN=5008;NS=2504;DP=16234;EAS_AF=0.1706;AMR_AF=0.0591;AFR_AF=0.0719;EUR_AF=0.1014;SAS_AF=0.1585;AA=G|||;VT=SNP
2	156484959	rs884154	C	T	100	PASS	AC=1471;AF=0.29373;AN=5008;NS=2504;DP=16505;EAS_AF=0.2093;AMR_AF=0.4452;AFR_AF=0.1989;EUR_AF=0.3449;SAS_AF=0.3487;AA=C|||;VT=SNP
2	156485345	rs1917440	G	A	100	PASS	AC=1571;AF=0.313698;AN=5008;NS=2504;DP=17547;EAS_AF=0.2083;AMR_AF=0.4524;AFR_AF=0.2716;EUR_AF=0.3449;SAS_AF=0.3487;AA=G|||;VT=SNP
2	156485480	rs1517462	C	T	100	PASS	AC=3919;AF=0.782548;AN=5008;NS=2504;DP=18219;EAS_AF=0.9454;AMR_AF=0.8588;AFR_AF=0.5159;EUR_AF=0.7853;SAS_AF=0.9182;AA=T|||;VT=SNP
2	156485481	rs1517461	C	A	100	PASS	AC=3919;AF=0.782548;AN=5008;NS=2504;DP=18230;EAS_AF=0.9454;AMR_AF=0.8588;AFR_AF=0.5159;EUR_AF=0.7853;SAS_AF=0.9182;AA=A|||;VT=SNP
2	156485721	rs62176880	C	A	100	PASS	AC=371;AF=0.0740815;AN=5008;NS=2504;DP=15194;EAS_AF=0.0724;AMR_AF=0.1484;AFR_AF=0.0098;EUR_AF=0.0437;SAS_AF=0.1411;AA=C|||;VT=SNP
2	156486841	rs843233	G	C	100	PASS	AC=4114;AF=0.821486;AN=5008;NS=2504;DP=16858;EAS_AF=0.9454;AMR_AF=0.8847;AFR_AF=0.6286;EUR_AF=0.7952;SAS_AF=0.9366;AA=C|||;VT=SNP
2	156488516	rs1524903	A	G	100	PASS	AC=1694;AF=0.338259;AN=5008;NS=2504;DP=12992;EAS_AF=0.2073;AMR_AF=0.4712;AFR_AF=0.3404;EUR_AF=0.3459;SAS_AF=0.3681;AA=A|||;VT=SNP
2	156489245	rs843249	G	T	100	PASS	AC=1771;AF=0.353634;AN=5008;NS=2504;DP=16861;EAS_AF=0.5704;AMR_AF=0.3559;AFR_AF=0.1558;EUR_AF=0.3459;SAS_AF=0.4039;AA=G|||;VT=SNP
2	156490535	rs57419220	C	T	100	PASS	AC=331;AF=0.0660942;AN=5008;NS=2504;DP=18069;EAS_AF=0.0198;AMR_AF=0.0317;AFR_AF=0.1989;EUR_AF=0.0119;SAS_AF=0.0143;AA=C|||;VT=SNP
2	156490877	rs843247	G	A	100	PASS	AC=1897;AF=0.378794;AN=5008;NS=2504;DP=15663;EAS_AF=0.254;AMR_AF=0.5216;AFR_AF=0.3449;EUR_AF=0.4592;SAS_AF=0.3691;AA=A|||;VT=SNP
2	156490894	rs1400703	C	T	100	PASS	AC=1639;AF=0.327276;AN=5008;NS=2504;DP=15449;EAS_AF=0.5585;AMR_AF=0.33;AFR_AF=0.0651;EUR_AF=0.336;SAS_AF=0.4325;AA=C|||;VT=SNP
2	156490956	rs78526446	G	C	100	PASS	AC=315;AF=0.0628994;AN=5008;NS=2504;DP=14810;EAS_AF=0.0198;AMR_AF=0.0317;AFR_AF=0.1868;EUR_AF=0.0119;SAS_AF=0.0143;AA=G|||;VT=SNP
2	156492878	rs7566038	G	A	100	PASS	AC=1364;AF=0.272364;AN=5008;NS=2504;DP=10211;EAS_AF=0.1954;AMR_AF=0.4409;AFR_AF=0.1566;EUR_AF=0.341;SAS_AF=0.318;AA=G|||;VT=SNP
2	156493244	rs2677473	A	T	100	PASS	AC=1382;AF=0.275958;AN=5008;NS=2504;DP=16079;EAS_AF=0.2034;AMR_AF=0.4409;AFR_AF=0.1566;EUR_AF=0.3419;SAS_AF=0.3272;AA=A|||;VT=SNP
2	156493455	rs1400702	C	A	100	PASS	AC=548;AF=0.109425;AN=5008;NS=2504;DP=17839;EAS_AF=0.0595;AMR_AF=0.0821;AFR_AF=0.1982;EUR_AF=0.1183;SAS_AF=0.0511;AA=C|||;VT=SNP
2	156493730	rs843245	T	G	100	PASS	AC=3647;AF=0.728235;AN=5008;NS=2504;DP=18737;EAS_AF=0.8175;AMR_AF=0.8588;AFR_AF=0.4773;EUR_AF=0.7982;SAS_AF=0.8108;AA=T|||;VT=SNP
2	156493829	rs843244	T	C	100	PASS	AC=3637;AF=0.726238;AN=5008;NS=2504;DP=18795;EAS_AF=0.8175;AMR_AF=0.8588;AFR_AF=0.4773;EUR_AF=0.7972;SAS_AF=0.8016;AA=C|||;VT=SNP
2	156494791	rs7419935	A	G	100	PASS	AC=1152;AF=0.230032;AN=5008;NS=2504;DP=17713;EAS_AF=0.1954;AMR_AF=0.4251;AFR_AF=0.0242;EUR_AF=0.332;SAS_AF=0.3006;AA=A|||;VT=SNP
2	156494801	rs843243	T	G	100	PASS	AC=1364;AF=0.272364;AN=5008;NS=2504;DP=17616;EAS_AF=0.1954;AMR_AF=0.4409;AFR_AF=0.1566;EUR_AF=0.341;SAS_AF=0.318;AA=T|||;VT=SNP
2	156494952	rs1400701	C	T	100	PASS	AC=548;AF=0.109425;AN=5008;NS=2504;DP=17049;EAS_AF=0.0595;AMR_AF=0.0821;AFR_AF=0.1982;EUR_AF=0.1183;SAS_AF=0.0511;AA=C|||;VT=SNP
2	156496444	rs843241	C	T	100	PASS	AC=1371;AF=0.273762;AN=5008;NS=2504;DP=15725;EAS_AF=0.1825;AMR_AF=0.1412;AFR_AF=0.5227;EUR_AF=0.2028;SAS_AF=0.1984;AA=C|||;VT=SNP
2	156496507	rs707120	A	G	100	PASS	AC=3659;AF=0.730631;AN=5008;NS=2504;DP=16206;EAS_AF=0.8046;AMR_AF=0.562;AFR_AF=0.8533;EUR_AF=0.659;SAS_AF=0.682;AA=G|||;VT=SNP
2	156497041	rs7421306	T	C	100	PASS	AC=3639;AF=0.726637;AN=5008;NS=2504;DP=14892;EAS_AF=0.8026;AMR_AF=0.5562;AFR_AF=0.8533;EUR_AF=0.6461;SAS_AF=0.681;AA=C|||;VT=SNP
2	156497167	rs2691768	A	C	100	PASS	AC=3644;AF=0.727636;AN=5008;NS=2504;DP=16881;EAS_AF=0.8046;AMR_AF=0.5591;AFR_AF=0.8434;EUR_AF=0.659;SAS_AF=0.682;AA=C|||;VT=SNP
2	156497235	rs12992717	G	C	100	PASS	AC=1724;AF=0.344249;AN=5008;NS=2504;DP=15312;EAS_AF=0.5635;AMR_AF=0.3357;AFR_AF=0.1218;EUR_AF=0.337;SAS_AF=0.4325;AA=G|||;VT=SNP
2	156497452	rs2691769	G	A	100	PASS	AC=981;AF=0.195887;AN=5008;NS=2504;DP=14762;EAS_AF=0.1627;AMR_AF=0.1052;AFR_AF=0.2799;EUR_AF=0.1928;SAS_AF=0.184;AA=G|||;VT=SNP
2	156497943	rs57468199	C	T	100	PASS	AC=317;AF=0.0632987;AN=5008;NS=2504;DP=19197;EAS_AF=0.0198;AMR_AF=0.0317;AFR_AF=0.1899;EUR_AF=0.0099;SAS_AF=0.0143;AA=C|||;VT=SNP
2	156497944	rs1357819	G	A	100	PASS	AC=1054;AF=0.210463;AN=5008;NS=2504;DP=19207;EAS_AF=0.1627;AMR_AF=0.1095;AFR_AF=0.3328;EUR_AF=0.1928;SAS_AF=0.184;AA=G|||;VT=SNP
2	156498720	rs8179654	A	G	100	PASS	AC=1725;AF=0.344449;AN=5008;NS=2504;DP=18702;EAS_AF=0.5635;AMR_AF=0.3357;AFR_AF=0.121;EUR_AF=0.339;SAS_AF=0.4325;AA=A|||;VT=SNP
2	156500207	rs1517468	T	C	100	PASS	AC=3632;AF=0.72524;AN=5008;NS=2504;DP=19095;EAS_AF=0.8046;AMR_AF=0.5591;AFR_AF=0.8343;EUR_AF=0.659;SAS_AF=0.682;AA=C|||;VT=SNP
2	156500243	rs12476114	C	T	100	PASS	AC=420;AF=0.0838658;AN=5008;NS=2504;DP=19498;EAS_AF=0.0585;AMR_AF=0.0519;AFR_AF=0.1445;EUR_AF=0.0875;SAS_AF=0.047;AA=C|||;VT=SNP
2	156500636	rs12475151	A	G	100	PASS	AC=1650;AF=0.329473;AN=5008;NS=2504;DP=16585;EAS_AF=0.5625;AMR_AF=0.3329;AFR_AF=0.0658;EUR_AF=0.34;SAS_AF=0.4325;AA=A|||;VT=SNP
2	156501034	rs13431434	G	T	100	PASS	AC=1020;AF=0.203674;AN=5008;NS=2504;DP=16794;EAS_AF=0.1637;AMR_AF=0.1095;AFR_AF=0.2829;EUR_AF=0.2038;SAS_AF=0.2045;AA=G|||;VT=SNP
2	156501487	rs13431999	G	A	100	PASS	AC=968;AF=0.193291;AN=5008;NS=2504;DP=15400;EAS_AF=0.1548;AMR_AF=0.1081;AFR_AF=0.2511;EUR_AF=0.2038;SAS_AF=0.2045;AA=G|||;VT=SNP
2	156502266	rs6717517	A	T	100	PASS	AC=1554;AF=0.310304;AN=5008;NS=2504;DP=14844;EAS_AF=0.2222;AMR_AF=0.1902;AFR_AF=0.4728;EUR_AF=0.3221;SAS_AF=0.2546;AA=A|||;VT=SNP
2	156502305	rs6720563	T	C	100	PASS	AC=1554;AF=0.310304;AN=5008;NS=2504;DP=16028;EAS_AF=0.2222;AMR_AF=0.1902;AFR_AF=0.4728;EUR_AF=0.3221;SAS_AF=0.2546;AA=T|||;VT=SNP
2	156502613	rs7571452	T	C	100	PASS	AC=2086;AF=0.416534;AN=5008;NS=2504;DP=18496;EAS_AF=0.5804;AMR_AF=0.3689;AFR_AF=0.3669;EUR_AF=0.339;SAS_AF=0.4284;AA=T|||;VT=SNP
2	156502635	rs17304645	C	G	100	PASS	AC=1324;AF=0.264377;AN=5008;NS=2504;DP=18439;EAS_AF=0.1974;AMR_AF=0.4308;AFR_AF=0.152;EUR_AF=0.33;SAS_AF=0.2996;AA=C|||;VT=SNP
2	156503433	rs6724654	T	C	100	PASS	AC=1618;AF=0.323083;AN=5008;NS=2504;DP=7540;EAS_AF=0.5605;AMR_AF=0.3271;AFR_AF=0.0681;EUR_AF=0.329;SAS_AF=0.4141;AA=T|||;VT=SNP
2	156503718	rs73012489	G	T	100	PASS	AC=393;AF=0.0784744;AN=5008;NS=2504;DP=11461;EAS_AF=0.0198;AMR_AF=0.0375;AFR_AF=0.2443;EUR_AF=0.0099;SAS_AF=0.0143;AA=G|||;VT=SNP
2	156504474	rs17304799	G	A	100	PASS	AC=1324;AF=0.264377;AN=5008;NS=2504;DP=16788;EAS_AF=0.1974;AMR_AF=0.4308;AFR_AF=0.152;EUR_AF=0.33;SAS_AF=0.2996;AA=G|||;VT=SNP
2	156505456	rs1517463	A	G	100	PASS	AC=1549;AF=0.309305;AN=5008;NS=2504;DP=11431;EAS_AF=0.2222;AMR_AF=0.1902;AFR_AF=0.4682;EUR_AF=0.3221;SAS_AF=0.2556;AA=A|||;VT=SNP
2	156505758	rs11692209	C	T	100	PASS	AC=1151;AF=0.229832;AN=5008;NS=2504;DP=12698;EAS_AF=0.1974;AMR_AF=0.4265;AFR_AF=0.0234;EUR_AF=0.33;SAS_AF=0.2996;AA=C|||;VT=SNP
2	156506458	rs73965615	G	C	100	PASS	AC=319;AF=0.0636981;AN=5008;NS=2504;DP=20786;EAS_AF=0.0198;AMR_AF=0.0317;AFR_AF=0.1914;EUR_AF=0.0099;SAS_AF=0.0143;AA=G|||;VT=SNP
2	156506516	rs4407211	T	C	100	PASS	AC=4564;AF=0.911342;AN=5008;NS=2504;DP=19244;EAS_AF=0.9802;AMR_AF=0.9553;AFR_AF=0.739;EUR_AF=0.9831;SAS_AF=0.9683;AA=T|||;VT=SNP
2	156506662	rs10174401	T	C	100	PASS	AC=1495;AF=0.298522;AN=5008;NS=2504;DP=19190;EAS_AF=0.2222;AMR_AF=0.1715;AFR_AF=0.4387;EUR_AF=0.3211;SAS_AF=0.2546;AA=T|||;VT=SNP
2	156506744	rs3929563	T	A	100	PASS	AC=1157;AF=0.23103;AN=5008;NS=2504;DP=17753;EAS_AF=0.1974;AMR_AF=0.4265;AFR_AF=0.0234;EUR_AF=0.336;SAS_AF=0.2996;AA=T|||;VT=SNP
2	156506829	rs73965617	G	A	100	PASS	AC=320;AF=0.0638978;AN=5008;NS=2504;DP=17908;EAS_AF=0.0198;AMR_AF=0.0317;AFR_AF=0.1921;EUR_AF=0.0099;SAS_AF=0.0143;AA=G|||;VT=SNP
2	156507159	rs1568182	T	G	100	PASS	AC=4564;AF=0.911342;AN=5008;NS=2504;DP=14436;EAS_AF=0.9802;AMR_AF=0.9553;AFR_AF=0.739;EUR_AF=0.9831;SAS_AF=0.9683;AA=G|||;VT=SNP
2	156507580	rs1517465	C	A	100	PASS	AC=1613;AF=0.322085;AN=5008;NS=2504;DP=13894;EAS_AF=0.5605;AMR_AF=0.3256;AFR_AF=0.0651;EUR_AF=0.329;SAS_AF=0.4141;AA=C|||;VT=SNP
2	156508589	rs2048932	G	T	100	PASS	AC=1152;AF=0.230032;AN=5008;NS=2504;DP=17381;EAS_AF=0.1974;AMR_AF=0.4251;AFR_AF=0.0234;EUR_AF=0.332;SAS_AF=0.2996;AA=G|||;VT=SNP
2	156508979	rs908628	A	G	100	PASS	AC=4562;AF=0.910942;AN=5008;NS=2504;DP=16990;EAS_AF=0.9802;AMR_AF=0.9539;AFR_AF=0.7383;EUR_AF=0.9831;SAS_AF=0.9683;AA=G|||;VT=SNP
2	156509202	rs1283776	T	C	100	PASS	AC=1007;AF=0.201078;AN=5008;NS=2504;DP=17360;EAS_AF=0.1548;AMR_AF=0.1153;AFR_AF=0.2511;EUR_AF=0.2336;SAS_AF=0.2086;AA=T|||;VT=SNP
2	156509332	rs1283777	A	G	100	PASS	AC=1492;AF=0.297923;AN=5008;NS=2504;DP=17022;EAS_AF=0.2222;AMR_AF=0.1801;AFR_AF=0.4304;EUR_AF=0.3231;SAS_AF=0.2546;AA=A|||;VT=SNP
2	156511426	rs2139036	T	C	100	PASS	AC=1681;AF=0.335663;AN=5008;NS=2504;DP=13373;EAS_AF=0.2163;AMR_AF=0.4741;AFR_AF=0.3759;EUR_AF=0.3111;SAS_AF=0.3313;AA=T|||;VT=SNP
2	156511451	rs1568181	T	C	100	PASS	AC=3339;AF=0.666733;AN=5008;NS=2504;DP=13587;EAS_AF=0.7768;AMR_AF=0.8199;AFR_AF=0.4418;EUR_AF=0.674;SAS_AF=0.7413;AA=T|||;VT=SNP
2	156513019	rs62176889	A	G	100	PASS	AC=1127;AF=0.22504;AN=5008;NS=2504;DP=19385;EAS_AF=0.1964;AMR_AF=0.4164;AFR_AF=0.0219;EUR_AF=0.3002;SAS_AF=0.316;AA=A|||;VT=SNP
2	156513815	rs1533563	A	C	100	PASS	AC=1652;AF=0.329872;AN=5008;NS=2504;DP=18169;EAS_AF=0.5595;AMR_AF=0.3429;AFR_AF=0.0635;EUR_AF=0.3618;SAS_AF=0.411;AA=A|||;VT=SNP
2	156514187	rs13020518	T	C	100	PASS	AC=3336;AF=0.666134;AN=5008;NS=2504;DP=17395;EAS_AF=0.7758;AMR_AF=0.817;AFR_AF=0.4425;EUR_AF=0.673;SAS_AF=0.7413;AA=T|||;VT=SNP
2	156514222	rs1283780	T	A	100	PASS	AC=978;AF=0.195288;AN=5008;NS=2504;DP=17372;EAS_AF=0.1538;AMR_AF=0.0965;AFR_AF=0.2708;EUR_AF=0.2068;SAS_AF=0.1943;AA=T|||;VT=SNP
2	156514580	rs58754048	T	A	100	PASS	AC=1652;AF=0.329872;AN=5008;NS=2504;DP=14590;EAS_AF=0.5595;AMR_AF=0.3429;AFR_AF=0.0635;EUR_AF=0.3618;SAS_AF=0.411;AA=T|||;VT=SNP
2	156514861	rs7583104	C	A	100	PASS	AC=370;AF=0.0738818;AN=5008;NS=2504;DP=7872;EAS_AF=0.0198;AMR_AF=0.0432;AFR_AF=0.2239;EUR_AF=0.0099;SAS_AF=0.0143;AA=C|||;VT=SNP
2	156516166	rs1018320	C	T	100	PASS	AC=1651;AF=0.329673;AN=5008;NS=2504;DP=13960;EAS_AF=0.5585;AMR_AF=0.3429;AFR_AF=0.0635;EUR_AF=0.3618;SAS_AF=0.411;AA=C|||;VT=SNP
2	156518497	rs79578439	T	G	100	PASS	AC=414;AF=0.0826677;AN=5008;NS=2504;DP=14704;EAS_AF=0.0704;AMR_AF=0.062;AFR_AF=0.1029;EUR_AF=0.1113;SAS_AF=0.0532;AA=T|||;VT=SNP
2	156519205	rs1401060	C	T	100	PASS	AC=3334;AF=0.665735;AN=5008;NS=2504;DP=14091;EAS_AF=0.7758;AMR_AF=0.817;AFR_AF=0.441;EUR_AF=0.673;SAS_AF=0.7413;AA=T|||;VT=SNP
2	156520464	rs11694901	G	A	100	PASS	AC=3337;AF=0.666334;AN=5008;NS=2504;DP=18498;EAS_AF=0.7758;AMR_AF=0.8184;AFR_AF=0.4425;EUR_AF=0.673;SAS_AF=0.7413;AA=A|||;VT=SNP
2	156520519	rs58579308	T	C	100	PASS	AC=498;AF=0.0994409;AN=5008;NS=2504;DP=17897;EAS_AF=0.0704;AMR_AF=0.0663;AFR_AF=0.1626;EUR_AF=0.1133;SAS_AF=0.0532;AA=T|||;VT=SNP
2	156520625	rs11682536	A	G	100	PASS	AC=3334;AF=0.665735;AN=5008;NS=2504;DP=16533;EAS_AF=0.7758;AMR_AF=0.817;AFR_AF=0.441;EUR_AF=0.673;SAS_AF=0.7413;AA=A|||;VT=SNP
2	156520669	rs7585578	C	T	100	PASS	AC=3337;AF=0.666334;AN=5008;NS=2504;DP=16202;EAS_AF=0.7758;AMR_AF=0.8184;AFR_AF=0.4425;EUR_AF=0.673;SAS_AF=0.7413;AA=T|||;VT=SNP
2	156520873	rs2945043	G	A	100	PASS	AC=1477;AF=0.294928;AN=5008;NS=2504;DP=14475;EAS_AF=0.2242;AMR_AF=0.1628;AFR_AF=0.4342;EUR_AF=0.3201;SAS_AF=0.2474;AA=G|||;VT=SNP
2	156521750	rs1033256	A	G	100	PASS	AC=3334;AF=0.665735;AN=5008;NS=2504;DP=19135;EAS_AF=0.7758;AMR_AF=0.817;AFR_AF=0.441;EUR_AF=0.673;SAS_AF=0.7413;AA=A|||;VT=SNP
2	156521982	rs1033254	C	T	100	PASS	AC=3336;AF=0.666134;AN=5008;NS=2504;DP=16193;EAS_AF=0.7758;AMR_AF=0.8184;AFR_AF=0.4418;EUR_AF=0.672;SAS_AF=0.7423;AA=C|||;VT=SNP
2	156522004	rs9677637	C	T	100	PASS	AC=1682;AF=0.335863;AN=5008;NS=2504;DP=16136;EAS_AF=0.2173;AMR_AF=0.4741;AFR_AF=0.3759;EUR_AF=0.3121;SAS_AF=0.3303;AA=C|||;VT=SNP
2	156523141	rs16839401	G	A	100	PASS	AC=1650;AF=0.329473;AN=5008;NS=2504;DP=18011;EAS_AF=0.5585;AMR_AF=0.3429;AFR_AF=0.0628;EUR_AF=0.3618;SAS_AF=0.411;AA=G|||;VT=SNP
2	156523320	rs16839402	A	G	100	PASS	AC=498;AF=0.0994409;AN=5008;NS=2504;DP=18357;EAS_AF=0.0704;AMR_AF=0.0663;AFR_AF=0.1626;EUR_AF=0.1133;SAS_AF=0.0532;AA=A|||;VT=SNP
2	156524296	rs13021415	G	A	100	PASS	AC=3336;AF=0.666134;AN=5008;NS=2504;DP=13826;EAS_AF=0.7758;AMR_AF=0.8184;AFR_AF=0.4425;EUR_AF=0.673;SAS_AF=0.7403;AA=A|||;VT=SNP
2	156524611	rs1283773	G	A	100	PASS	AC=4315;AF=0.861621;AN=5008;NS=2504;DP=15153;EAS_AF=0.9296;AMR_AF=0.9135;AFR_AF=0.7141;EUR_AF=0.8797;SAS_AF=0.9356;AA=G|||;VT=SNP
2	156524648	rs1283772	T	A	100	PASS	AC=1485;AF=0.296526;AN=5008;NS=2504;DP=16155;EAS_AF=0.2242;AMR_AF=0.1628;AFR_AF=0.4402;EUR_AF=0.3191;SAS_AF=0.2485;AA=T|||;VT=SNP
2	156524806	rs17226595	C	T	100	PASS	AC=1129;AF=0.225439;AN=5008;NS=2504;DP=19580;EAS_AF=0.1974;AMR_AF=0.4164;AFR_AF=0.0219;EUR_AF=0.3012;SAS_AF=0.316;AA=C|||;VT=SNP
2	156525080	rs17305247	C	T	100	PASS	AC=232;AF=0.0463259;AN=5008;NS=2504;DP=17523;EAS_AF=0.0119;AMR_AF=0.0749;AFR_AF=0.0053;EUR_AF=0.1262;SAS_AF=0.0348;AA=C|||;VT=SNP
2	156525389	rs2882511	A	T	100	PASS	AC=1486;AF=0.296725;AN=5008;NS=2504;DP=16682;EAS_AF=0.2242;AMR_AF=0.1643;AFR_AF=0.4402;EUR_AF=0.3191;SAS_AF=0.2485;AA=A|||;VT=SNP
2	156525974	rs1283770	A	G	100	PASS	AC=1485;AF=0.296526;AN=5008;NS=2504;DP=17824;EAS_AF=0.2232;AMR_AF=0.1628;AFR_AF=0.4402;EUR_AF=0.3201;SAS_AF=0.2485;AA=A|||;VT=SNP
2	156526525	rs1518283	G	C	100	PASS	AC=1762;AF=0.351837;AN=5008;NS=2504;DP=15070;EAS_AF=0.2173;AMR_AF=0.4755;AFR_AF=0.4372;EUR_AF=0.3111;SAS_AF=0.3292;AA=G|||;VT=SNP
2	156526820	rs2037284	G	A	100	PASS	AC=3550;AF=0.708866;AN=5008;NS=2504;DP=19202;EAS_AF=0.7768;AMR_AF=0.8429;AFR_AF=0.559;EUR_AF=0.7107;SAS_AF=0.7444;AA=A|||;VT=SNP
2	156528184	rs1283755	C	T	100	PASS	AC=3087;AF=0.616414;AN=5008;NS=2504;DP=17700;EAS_AF=0.4405;AMR_AF=0.6311;AFR_AF=0.7587;EUR_AF=0.6302;SAS_AF=0.5808;AA=C|||;VT=SNP
2	156528912	rs1305010	T	C	100	PASS	AC=412;AF=0.0822684;AN=5008;NS=2504;DP=16061;EAS_AF=0.0704;AMR_AF=0.0605;AFR_AF=0.1021;EUR_AF=0.1103;SAS_AF=0.0542;AA=T|||;VT=SNP
2	156530513	rs1283757	A	C	100	PASS	AC=3087;AF=0.616414;AN=5008;NS=2504;DP=17988;EAS_AF=0.4415;AMR_AF=0.6311;AFR_AF=0.7595;EUR_AF=0.6302;SAS_AF=0.5787;AA=A|||;VT=SNP
2	156530781	rs1283758	C	T	100	PASS	AC=979;AF=0.195487;AN=5008;NS=2504;DP=19406;EAS_AF=0.1528;AMR_AF=0.0965;AFR_AF=0.2716;EUR_AF=0.2068;SAS_AF=0.1953;AA=C|||;VT=SNP
2	156533851	rs62176905	A	G	100	PASS	AC=1655;AF=0.330471;AN=5008;NS=2504;DP=13799;EAS_AF=0.5615;AMR_AF=0.3444;AFR_AF=0.0635;EUR_AF=0.3628;SAS_AF=0.41;AA=A|||;VT=SNP
2	156533969	rs12466169	G	A	100	PASS	AC=458;AF=0.0914537;AN=5008;NS=2504;DP=13659;EAS_AF=0.0704;AMR_AF=0.0533;AFR_AF=0.1626;EUR_AF=0.0855;SAS_AF=0.0501;AA=G|||;VT=SNP
2	156534241	rs1914652	T	C	100	PASS	AC=1017;AF=0.203075;AN=5008;NS=2504;DP=14393;EAS_AF=0.1508;AMR_AF=0.1081;AFR_AF=0.2723;EUR_AF=0.2336;SAS_AF=0.1994;AA=T|||;VT=SNP
2	156535532	rs11690944	C	T	100	PASS	AC=1655;AF=0.330471;AN=5008;NS=2504;DP=13460;EAS_AF=0.5615;AMR_AF=0.3444;AFR_AF=0.0635;EUR_AF=0.3628;SAS_AF=0.41;AA=C|||;VT=SNP
2	156535853	rs7594648	G	T	100	PASS	AC=1131;AF=0.225839;AN=5008;NS=2504;DP=10364;EAS_AF=0.1974;AMR_AF=0.4164;AFR_AF=0.0242;EUR_AF=0.3002;SAS_AF=0.316;AA=G|||;VT=SNP
2	156536620	rs2176530	G	A	100	PASS	AC=1894;AF=0.378195;AN=5008;NS=2504;DP=12993;EAS_AF=0.5615;AMR_AF=0.3588;AFR_AF=0.2368;EUR_AF=0.3628;SAS_AF=0.41;AA=A|||;VT=SNP
2	156539001	rs2677471	T	A	100	PASS	AC=2685;AF=0.536142;AN=5008;NS=2504;DP=13463;EAS_AF=0.4187;AMR_AF=0.5793;AFR_AF=0.5189;EUR_AF=0.6183;SAS_AF=0.5654;AA=T|||;VT=SNP
2	156539002	rs34141433	G	T	100	PASS	AC=1656;AF=0.330671;AN=5008;NS=2504;DP=13453;EAS_AF=0.5615;AMR_AF=0.3444;AFR_AF=0.0635;EUR_AF=0.3638;SAS_AF=0.41;AA=G|||;VT=SNP
2	156540276	rs2677469	T	C	100	PASS	AC=1019;AF=0.203474;AN=5008;NS=2504;DP=16488;EAS_AF=0.1518;AMR_AF=0.1095;AFR_AF=0.2731;EUR_AF=0.2336;SAS_AF=0.1984;AA=T|||;VT=SNP
2	156541170	rs2677468	A	C	100	PASS	AC=2837;AF=0.566494;AN=5008;NS=2504;DP=15031;EAS_AF=0.7123;AMR_AF=0.4611;AFR_AF=0.4569;EUR_AF=0.5964;SAS_AF=0.6084;AA=A|||;VT=SNP
2	156541650	rs2945430	T	A	100	PASS	AC=2673;AF=0.533746;AN=5008;NS=2504;DP=14377;EAS_AF=0.7123;AMR_AF=0.4539;AFR_AF=0.3366;EUR_AF=0.5964;SAS_AF=0.6084;AA=T|||;VT=SNP
2	156542618	rs7570493	T	G	100	PASS	AC=1202;AF=0.240016;AN=5008;NS=2504;DP=11869;EAS_AF=0.1974;AMR_AF=0.4164;AFR_AF=0.0772;EUR_AF=0.3002;SAS_AF=0.317;AA=T|||;VT=SNP
2	156542649	rs1283769	C	T	100	PASS	AC=1012;AF=0.202077;AN=5008;NS=2504;DP=13504;EAS_AF=0.1468;AMR_AF=0.1081;AFR_AF=0.2723;EUR_AF=0.2336;SAS_AF=0.1984;AA=c|||;VT=SNP
2	156543070	rs7582915	G	A	100	PASS	AC=2058;AF=0.410942;AN=5008;NS=2504;DP=11840;EAS_AF=0.2877;AMR_AF=0.5202;AFR_AF=0.4818;EUR_AF=0.3966;SAS_AF=0.3793;AA=G|||;VT=SNP
2	156543916	rs1018319	T	C	100	PASS	AC=3072;AF=0.613419;AN=5008;NS=2504;DP=17067;EAS_AF=0.4276;AMR_AF=0.6311;AFR_AF=0.7587;EUR_AF=0.6302;SAS_AF=0.5787;AA=T|||;VT=SNP
2	156543919	rs35413435	T	C	100	PASS	AC=1828;AF=0.365016;AN=5008;NS=2504;DP=17019;EAS_AF=0.5724;AMR_AF=0.3516;AFR_AF=0.1831;EUR_AF=0.3618;SAS_AF=0.41;AA=T|||;VT=SNP
2	156544409	rs1298520	A	G	100	PASS	AC=2912;AF=0.58147;AN=5008;NS=2504;DP=15193;EAS_AF=0.7123;AMR_AF=0.4683;AFR_AF=0.5098;EUR_AF=0.5964;SAS_AF=0.6084;AA=G|||;VT=SNP
2	156544750	rs1283767	T	C	100	PASS	AC=2835;AF=0.566094;AN=5008;NS=2504;DP=13981;EAS_AF=0.7123;AMR_AF=0.4611;AFR_AF=0.4554;EUR_AF=0.5964;SAS_AF=0.6084;AA=T|||;VT=SNP
2	156545273	rs62176907	A	G	100	PASS	AC=1827;AF=0.364816;AN=5008;NS=2504;DP=16744;EAS_AF=0.5724;AMR_AF=0.3516;AFR_AF=0.1815;EUR_AF=0.3638;SAS_AF=0.409;AA=A|||;VT=SNP
2	156545465	rs62176908	C	T	100	PASS	AC=1827;AF=0.364816;AN=5008;NS=2504;DP=15299;EAS_AF=0.5724;AMR_AF=0.3516;AFR_AF=0.1815;EUR_AF=0.3638;SAS_AF=0.409;AA=C|||;VT=SNP
2	156546655	rs1283766	T	C	100	PASS	AC=2671;AF=0.533347;AN=5008;NS=2504;DP=16973;EAS_AF=0.7113;AMR_AF=0.4539;AFR_AF=0.3366;EUR_AF=0.5964;SAS_AF=0.6074;AA=T|||;VT=SNP
2	156548990	rs13005410	T	G	100	PASS	AC=1617;AF=0.322883;AN=5008;NS=2504;DP=17136;EAS_AF=0.2173;AMR_AF=0.4697;AFR_AF=0.3298;EUR_AF=0.3121;SAS_AF=0.3292;AA=T|||;VT=SNP
2	156549619	rs16839470	G	C	100	PASS	AC=1057;AF=0.211062;AN=5008;NS=2504;DP=16451;EAS_AF=0.5278;AMR_AF=0.1859;AFR_AF=0.0113;EUR_AF=0.1561;SAS_AF=0.229;AA=G|||;VT=SNP
2	156550602	rs1283763	T	G	100	PASS	AC=1552;AF=0.309904;AN=5008;NS=2504;DP=19435;EAS_AF=0.2173;AMR_AF=0.1729;AFR_AF=0.4743;EUR_AF=0.339;SAS_AF=0.2505;AA=T|||;VT=SNP
2	156550745	rs6733762	T	A	100	PASS	AC=1691;AF=0.33766;AN=5008;NS=2504;DP=19737;EAS_AF=0.2163;AMR_AF=0.4755;AFR_AF=0.3835;EUR_AF=0.3121;SAS_AF=0.3292;AA=T|||;VT=SNP
2	156551881	rs1283762	T	G	100	PASS	AC=1105;AF=0.220647;AN=5008;NS=2504;DP=15600;EAS_AF=0.1478;AMR_AF=0.121;AFR_AF=0.3162;EUR_AF=0.2575;SAS_AF=0.1994;AA=T|||;VT=SNP
2	156552023	rs1283761	T	C	100	PASS	AC=3207;AF=0.640375;AN=5008;NS=2504;DP=16794;EAS_AF=0.4335;AMR_AF=0.6124;AFR_AF=0.8517;EUR_AF=0.6511;SAS_AF=0.5767;AA=T|||;VT=SNP
2	156553448	rs1283760	T	G	100	PASS	AC=3371;AF=0.673123;AN=5008;NS=2504;DP=15061;EAS_AF=0.4385;AMR_AF=0.6585;AFR_AF=0.9304;EUR_AF=0.663;SAS_AF=0.5879;AA=T|||;VT=SNP
2	156553677	rs11901342	G	T	100	PASS	AC=399;AF=0.0796725;AN=5008;NS=2504;DP=12464;EAS_AF=0.0198;AMR_AF=0.0519;AFR_AF=0.2405;EUR_AF=0.0109;SAS_AF=0.0143;AA=G|||;VT=SNP
2	156554152	rs2945045	C	T	100	PASS	AC=1104;AF=0.220447;AN=5008;NS=2504;DP=15135;EAS_AF=0.1478;AMR_AF=0.121;AFR_AF=0.3147;EUR_AF=0.2575;SAS_AF=0.2004;AA=C|||;VT=SNP
2	156555762	rs77079095	T	C	100	PASS	AC=398;AF=0.0794728;AN=5008;NS=2504;DP=19229;EAS_AF=0.0198;AMR_AF=0.0519;AFR_AF=0.2405;EUR_AF=0.0109;SAS_AF=0.0133;AA=T|||;VT=SNP
2	156555792	rs62176909	C	T	100	PASS	AC=270;AF=0.0539137;AN=5008;NS=2504;DP=18849;EAS_AF=0.0357;AMR_AF=0.085;AFR_AF=0.003;EUR_AF=0.0825;SAS_AF=0.09;AA=C|||;VT=SNP
2	156556800	rs11901099	A	G	100	PASS	AC=456;AF=0.0910543;AN=5008;NS=2504;DP=16597;EAS_AF=0.0198;AMR_AF=0.0519;AFR_AF=0.2844;EUR_AF=0.0109;SAS_AF=0.0133;AA=A|||;VT=SNP
2	156557666	rs1283783	G	A	100	PASS	AC=3384;AF=0.675719;AN=5008;NS=2504;DP=16419;EAS_AF=0.4335;AMR_AF=0.6614;AFR_AF=0.9418;EUR_AF=0.664;SAS_AF=0.5879;AA=A|||;VT=SNP
2	156559172	rs7560865	T	C	100	PASS	AC=3270;AF=0.652955;AN=5008;NS=2504;DP=19379;EAS_AF=0.4345;AMR_AF=0.6455;AFR_AF=0.8911;EUR_AF=0.659;SAS_AF=0.5552;AA=C|||;VT=SNP
2	156559306	rs7570227	G	T	100	PASS	AC=3278;AF=0.654553;AN=5008;NS=2504;DP=18176;EAS_AF=0.4345;AMR_AF=0.6455;AFR_AF=0.8865;EUR_AF=0.663;SAS_AF=0.5654;AA=G|||;VT=SNP
2	156560400	rs1318714	G	C	100	PASS	AC=3313;AF=0.661542;AN=5008;NS=2504;DP=18552;EAS_AF=0.4276;AMR_AF=0.6499;AFR_AF=0.9153;EUR_AF=0.663;SAS_AF=0.5665;AA=C|||;VT=SNP
2	156560606	rs74668276	C	T	100	PASS	AC=370;AF=0.0738818;AN=5008;NS=2504;DP=18949;EAS_AF=0.0714;AMR_AF=0.0504;AFR_AF=0.0998;EUR_AF=0.0835;SAS_AF=0.0481;AA=C|||;VT=SNP
2	156562054	rs62176910	G	A	100	PASS	AC=308;AF=0.0615016;AN=5008;NS=2504;DP=18970;EAS_AF=0.0417;AMR_AF=0.0821;AFR_AF=0.003;EUR_AF=0.0835;SAS_AF=0.1237;AA=G|||;VT=SNP
2	156562161	rs78606839	A	T	100	PASS	AC=369;AF=0.0736821;AN=5008;NS=2504;DP=18205;EAS_AF=0.0714;AMR_AF=0.0504;AFR_AF=0.0998;EUR_AF=0.0825;SAS_AF=0.0481;AA=a|||;VT=SNP
2	156562479	rs77580447	G	T	100	PASS	AC=370;AF=0.0738818;AN=5008;NS=2504;DP=14935;EAS_AF=0.0714;AMR_AF=0.0504;AFR_AF=0.0998;EUR_AF=0.0835;SAS_AF=0.0481;AA=G|||;VT=SNP
2	156563374	rs78493361	C	T	100	PASS	AC=385;AF=0.076877;AN=5008;NS=2504;DP=19048;EAS_AF=0.0704;AMR_AF=0.0519;AFR_AF=0.1112;EUR_AF=0.0835;SAS_AF=0.0481;AA=C|||;VT=SNP
2	156564662	rs7599506	C	G	100	PASS	AC=2899;AF=0.578874;AN=5008;NS=2504;DP=17004;EAS_AF=0.3562;AMR_AF=0.5965;AFR_AF=0.7844;EUR_AF=0.5795;SAS_AF=0.5174;AA=G|||;VT=SNP
2	156564805	rs1914648	C	T	100	PASS	AC=3312;AF=0.661342;AN=5008;NS=2504;DP=18978;EAS_AF=0.4276;AMR_AF=0.6484;AFR_AF=0.916;EUR_AF=0.663;SAS_AF=0.5654;AA=T|||;VT=SNP
2	156565501	rs78723809	C	T	100	PASS	AC=370;AF=0.0738818;AN=5008;NS=2504;DP=16326;EAS_AF=0.0714;AMR_AF=0.0504;AFR_AF=0.0998;EUR_AF=0.0835;SAS_AF=0.0481;AA=C|||;VT=SNP
2	156565755	rs1517467	C	T	100	PASS	AC=2887;AF=0.576478;AN=5008;NS=2504;DP=18200;EAS_AF=0.3562;AMR_AF=0.5965;AFR_AF=0.7753;EUR_AF=0.5795;SAS_AF=0.5174;AA=T|||;VT=SNP
2	156565772	rs1400705	T	A	100	PASS	AC=3310;AF=0.660942;AN=5008;NS=2504;DP=18113;EAS_AF=0.4296;AMR_AF=0.6499;AFR_AF=0.9115;EUR_AF=0.663;SAS_AF=0.5665;AA=A|||;VT=SNP
2	156565941	rs1400704	G	T	100	PASS	AC=370;AF=0.0738818;AN=5008;NS=2504;DP=18468;EAS_AF=0.0714;AMR_AF=0.0504;AFR_AF=0.0998;EUR_AF=0.0835;SAS_AF=0.0481;AA=G|||;VT=SNP
2	156566521	rs1517466	G	A	100	PASS	AC=3305;AF=0.659944;AN=5008;NS=2504;DP=14852;EAS_AF=0.4276;AMR_AF=0.6484;AFR_AF=0.9115;EUR_AF=0.663;SAS_AF=0.5644;AA=A|||;VT=SNP
2	156566726	rs73965656	C	T	100	PASS	AC=431;AF=0.0860623;AN=5008;NS=2504;DP=13431;EAS_AF=0.0198;AMR_AF=0.0476;AFR_AF=0.2678;EUR_AF=0.0109;SAS_AF=0.0133;AA=C|||;VT=SNP
2	156566922	rs80095231	G	A	100	PASS	AC=369;AF=0.0736821;AN=5008;NS=2504;DP=14030;EAS_AF=0.0714;AMR_AF=0.0504;AFR_AF=0.0998;EUR_AF=0.0835;SAS_AF=0.047;AA=G|||;VT=SNP
2	156567879	rs1283752	A	T	100	PASS	AC=1334;AF=0.266374;AN=5008;NS=2504;DP=18179;EAS_AF=0.1488;AMR_AF=0.1369;AFR_AF=0.4667;EUR_AF=0.2654;SAS_AF=0.2096;AA=A|||;VT=SNP
2	156568200	rs1283753	C	T	100	PASS	AC=1333;AF=0.266174;AN=5008;NS=2504;DP=16201;EAS_AF=0.1478;AMR_AF=0.1369;AFR_AF=0.4675;EUR_AF=0.2654;SAS_AF=0.2086;AA=T|||;VT=SNP
2	156568446	rs1283754	C	T	100	PASS	AC=1334;AF=0.266374;AN=5008;NS=2504;DP=16266;EAS_AF=0.1478;AMR_AF=0.1398;AFR_AF=0.4675;EUR_AF=0.2644;SAS_AF=0.2086;AA=T|||;VT=SNP
2	156568806	rs7578151	T	A	100	PASS	AC=1562;AF=0.311901;AN=5008;NS=2504;DP=16655;EAS_AF=0.2083;AMR_AF=0.4597;AFR_AF=0.3132;EUR_AF=0.3151;SAS_AF=0.3088;AA=T|||;VT=SNP
2	156570190	rs7579510	A	C	100	PASS	AC=439;AF=0.0876597;AN=5008;NS=2504;DP=11834;EAS_AF=0.0198;AMR_AF=0.0476;AFR_AF=0.2738;EUR_AF=0.0109;SAS_AF=0.0133;AA=A|||;VT=SNP
2	156571307	rs4664773	G	T	100	PASS	AC=1549;AF=0.309305;AN=5008;NS=2504;DP=15358;EAS_AF=0.2103;AMR_AF=0.4553;AFR_AF=0.3071;EUR_AF=0.3091;SAS_AF=0.3108;AA=G|||;VT=SNP
2	156571935	rs6758368	C	T	100	PASS	AC=1191;AF=0.237819;AN=5008;NS=2504;DP=16287;EAS_AF=0.1994;AMR_AF=0.4539;AFR_AF=0.0348;EUR_AF=0.327;SAS_AF=0.3067;AA=C|||;VT=SNP
2	156572082	rs1914654	T	C	100	PASS	AC=2325;AF=0.464257;AN=5008;NS=2504;DP=17196;EAS_AF=0.6806;AMR_AF=0.4006;AFR_AF=0.2723;EUR_AF=0.5189;SAS_AF=0.4898;AA=T|||;VT=SNP
2	156572984	rs10209405	C	T	100	PASS	AC=3180;AF=0.634984;AN=5008;NS=2504;DP=16371;EAS_AF=0.8849;AMR_AF=0.6931;AFR_AF=0.3313;EUR_AF=0.6093;SAS_AF=0.773;AA=T|||;VT=SNP
2	156573404	rs13396014	T	C	100	PASS	AC=801;AF=0.159944;AN=5008;NS=2504;DP=17660;EAS_AF=0.1627;AMR_AF=0.1009;AFR_AF=0.1611;EUR_AF=0.1471;SAS_AF=0.2106;AA=T|||;VT=SNP
2	156574088	rs2882512	T	A	100	PASS	AC=654;AF=0.130591;AN=5008;NS=2504;DP=16075;EAS_AF=0.0655;AMR_AF=0.1297;AFR_AF=0.1021;EUR_AF=0.1899;SAS_AF=0.1759;AA=T|||;VT=SNP
2	156574981	rs35349447	T	C	100	PASS	AC=3639;AF=0.726637;AN=5008;NS=2504;DP=15746;EAS_AF=0.9028;AMR_AF=0.7305;AFR_AF=0.6256;EUR_AF=0.6193;SAS_AF=0.7894;AA=C|||;VT=SNP
2	156575114	rs13021639	A	G	100	PASS	AC=656;AF=0.13099;AN=5008;NS=2504;DP=15757;EAS_AF=0.0655;AMR_AF=0.1297;AFR_AF=0.1021;EUR_AF=0.1918;SAS_AF=0.1759;AA=A|||;VT=SNP
2	156575932	rs6744867	G	A	100	PASS	AC=3602;AF=0.719249;AN=5008;NS=2504;DP=17765;EAS_AF=0.9028;AMR_AF=0.7291;AFR_AF=0.5983;EUR_AF=0.6193;SAS_AF=0.7894;AA=G|||;VT=SNP
2	156576404	rs13029209	A	G	100	PASS	AC=657;AF=0.13119;AN=5008;NS=2504;DP=14607;EAS_AF=0.0655;AMR_AF=0.1297;AFR_AF=0.1021;EUR_AF=0.1928;SAS_AF=0.1759;AA=A|||;VT=SNP
2	156577137	rs7572043	C	G	100	PASS	AC=3606;AF=0.720048;AN=5008;NS=2504;DP=11749;EAS_AF=0.9028;AMR_AF=0.7291;AFR_AF=0.6014;EUR_AF=0.6193;SAS_AF=0.7894;AA=C|||;VT=SNP
2	156578041	rs35562965	A	G	100	PASS	AC=656;AF=0.13099;AN=5008;NS=2504;DP=15592;EAS_AF=0.0655;AMR_AF=0.1297;AFR_AF=0.1021;EUR_AF=0.1918;SAS_AF=0.1759;AA=A|||;VT=SNP
2	156578570	rs5009572	A	T	100	PASS	AC=657;AF=0.13119;AN=5008;NS=2504;DP=16342;EAS_AF=0.0655;AMR_AF=0.1297;AFR_AF=0.1021;EUR_AF=0.1918;SAS_AF=0.1769;AA=A|||;VT=SNP
2	156579123	rs12373770	T	A	100	PASS	AC=3606;AF=0.720048;AN=5008;NS=2504;DP=19166;EAS_AF=0.9028;AMR_AF=0.7291;AFR_AF=0.6014;EUR_AF=0.6193;SAS_AF=0.7894;AA=A|||;VT=SNP
2	156579537	rs1316762	G	A	100	PASS	AC=746;AF=0.148962;AN=5008;NS=2504;DP=14771;EAS_AF=0.1617;AMR_AF=0.098;AFR_AF=0.1233;EUR_AF=0.1481;SAS_AF=0.2076;AA=G|||;VT=SNP
2	156579598	rs2350817	T	A	100	PASS	AC=3654;AF=0.729633;AN=5008;NS=2504;DP=12385;EAS_AF=0.9028;AMR_AF=0.7406;AFR_AF=0.6021;EUR_AF=0.6531;SAS_AF=0.7945;AA=T|||;VT=SNP
2	156579660	rs4664774	T	G	100	PASS	AC=4262;AF=0.851038;AN=5008;NS=2504;DP=13299;EAS_AF=0.9683;AMR_AF=0.8588;AFR_AF=0.7035;EUR_AF=0.8111;SAS_AF=0.9652;AA=G|||;VT=SNP
2	156580247	rs35686025	A	C	100	PASS	AC=1187;AF=0.237021;AN=5008;NS=2504;DP=11728;EAS_AF=0.25;AMR_AF=0.3963;AFR_AF=0.0772;EUR_AF=0.2525;SAS_AF=0.3108;AA=A|||;VT=SNP
2	156580729	rs6733665	T	A	100	PASS	AC=4320;AF=0.86262;AN=5008;NS=2504;DP=12866;EAS_AF=0.9683;AMR_AF=0.8718;AFR_AF=0.7126;EUR_AF=0.8439;SAS_AF=0.9693;AA=A|||;VT=SNP
2	156581205	rs79154491	A	C	100	PASS	AC=138;AF=0.0275559;AN=5008;NS=2504;DP=14859;EAS_AF=0.0466;AMR_AF=0.0159;AFR_AF=0;EUR_AF=0.0467;SAS_AF=0.0337;AA=A|||;VT=SNP
2	156581273	rs62174777	C	T	100	PASS	AC=623;AF=0.124401;AN=5008;NS=2504;DP=13827;EAS_AF=0.0655;AMR_AF=0.1254;AFR_AF=0.0794;EUR_AF=0.1928;SAS_AF=0.1748;AA=C|||;VT=SNP
2	156582284	rs67974610	T	A	100	PASS	AC=1052;AF=0.210064;AN=5008;NS=2504;DP=14710;EAS_AF=0.4633;AMR_AF=0.1744;AFR_AF=0.0333;EUR_AF=0.1829;SAS_AF=0.2413;AA=T|||;VT=SNP
2	156582825	rs10200621	G	A	100	PASS	AC=1050;AF=0.209665;AN=5008;NS=2504;DP=15684;EAS_AF=0.4613;AMR_AF=0.1744;AFR_AF=0.0325;EUR_AF=0.1839;SAS_AF=0.2413;AA=G|||;VT=SNP
2	156584446	rs2139035	T	A	100	PASS	AC=3920;AF=0.782748;AN=5008;NS=2504;DP=14424;EAS_AF=0.9474;AMR_AF=0.8329;AFR_AF=0.4652;EUR_AF=0.836;SAS_AF=0.9519;AA=T|||;VT=SNP
2	156585375	rs76279373	T	A	100	PASS	AC=93;AF=0.0185703;AN=5008;NS=2504;DP=16347;EAS_AF=0.0357;AMR_AF=0.0288;AFR_AF=0.0008;EUR_AF=0.0288;SAS_AF=0.0072;AA=T|||;VT=SNP
2	156586568	rs1980211	G	A	100	PASS	AC=3261;AF=0.651158;AN=5008;NS=2504;DP=18446;EAS_AF=0.8819;AMR_AF=0.7046;AFR_AF=0.3646;EUR_AF=0.6392;SAS_AF=0.7751;AA=G|||;VT=SNP
2	156587414	rs6758770	T	C	100	PASS	AC=856;AF=0.170927;AN=5008;NS=2504;DP=16865;EAS_AF=0.1637;AMR_AF=0.1124;AFR_AF=0.1717;EUR_AF=0.1839;SAS_AF=0.2055;AA=T|||;VT=SNP
2	156587805	rs10206605	A	T	100	PASS	AC=1157;AF=0.23103;AN=5008;NS=2504;DP=17089;EAS_AF=0.4554;AMR_AF=0.196;AFR_AF=0.0726;EUR_AF=0.2068;SAS_AF=0.2638;AA=A|||;VT=SNP
2	156587814	rs10209085	T	G	100	PASS	AC=2078;AF=0.414936;AN=5008;NS=2504;DP=17451;EAS_AF=0.4147;AMR_AF=0.5072;AFR_AF=0.289;EUR_AF=0.4264;SAS_AF=0.5082;AA=T|||;VT=SNP
2	156587819	rs6714808	G	C	100	PASS	AC=4035;AF=0.805711;AN=5008;NS=2504;DP=17640;EAS_AF=0.9831;AMR_AF=0.866;AFR_AF=0.4818;EUR_AF=0.8638;SAS_AF=0.9581;AA=C|||;VT=SNP
2	156588342	rs13388862	G	A	100	PASS	AC=713;AF=0.142372;AN=5008;NS=2504;DP=19389;EAS_AF=0.1687;AMR_AF=0.1081;AFR_AF=0.1271;EUR_AF=0.159;SAS_AF=0.1431;AA=G|||;VT=SNP
2	156588548	rs13389079	G	A	100	PASS	AC=1078;AF=0.215256;AN=5008;NS=2504;DP=19079;EAS_AF=0.251;AMR_AF=0.1628;AFR_AF=0.2421;EUR_AF=0.2227;SAS_AF=0.1718;AA=G|||;VT=SNP
2	156589051	rs6719208	G	C	100	PASS	AC=3498;AF=0.698482;AN=5008;NS=2504;DP=15604;EAS_AF=0.7649;AMR_AF=0.7608;AFR_AF=0.5219;EUR_AF=0.7227;SAS_AF=0.7996;AA=C|||;VT=SNP
2	156589242	rs17306631	G	T	100	PASS	AC=457;AF=0.091254;AN=5008;NS=2504;DP=15298;EAS_AF=0.0486;AMR_AF=0.0879;AFR_AF=0.1006;EUR_AF=0.1471;SAS_AF=0.0675;AA=G|||;VT=SNP
2	156589336	rs74450362	T	C	100	PASS	AC=358;AF=0.0714856;AN=5008;NS=2504;DP=14575;EAS_AF=0.0496;AMR_AF=0.0865;AFR_AF=0.025;EUR_AF=0.1481;SAS_AF=0.0675;AA=T|||;VT=SNP
2	156589930	rs17306659	C	T	100	PASS	AC=467;AF=0.0932508;AN=5008;NS=2504;DP=20848;EAS_AF=0.0496;AMR_AF=0.0879;AFR_AF=0.1074;EUR_AF=0.1471;SAS_AF=0.0675;AA=C|||;VT=SNP
2	156591277	rs17234447	C	A	100	PASS	AC=467;AF=0.0932508;AN=5008;NS=2504;DP=13831;EAS_AF=0.0486;AMR_AF=0.0879;AFR_AF=0.1082;EUR_AF=0.1471;SAS_AF=0.0675;AA=C|||;VT=SNP
2	156591350	rs17234489	C	T	100	PASS	AC=467;AF=0.0932508;AN=5008;NS=2504;DP=13250;EAS_AF=0.0486;AMR_AF=0.0879;AFR_AF=0.1082;EUR_AF=0.1471;SAS_AF=0.0675;AA=C|||;VT=SNP
2	156591518	rs35503419	G	A	100	PASS	AC=380;AF=0.0758786;AN=5008;NS=2504;DP=14028;EAS_AF=0.0298;AMR_AF=0.0461;AFR_AF=0.1876;EUR_AF=0.0338;SAS_AF=0.0368;AA=G|||;VT=SNP
2	156592160	rs12987630	T	A	100	PASS	AC=1291;AF=0.257788;AN=5008;NS=2504;DP=10834;EAS_AF=0.0883;AMR_AF=0.2378;AFR_AF=0.3631;EUR_AF=0.3787;SAS_AF=0.18;AA=A|||;VT=SNP
2	156592308	rs10188966	T	A	100	PASS	AC=3450;AF=0.688898;AN=5008;NS=2504;DP=12785;EAS_AF=0.7163;AMR_AF=0.5548;AFR_AF=0.7685;EUR_AF=0.7187;SAS_AF=0.6176;AA=A|||;VT=SNP
2	156592402	rs12988216	T	C	100	PASS	AC=1291;AF=0.257788;AN=5008;NS=2504;DP=14408;EAS_AF=0.0883;AMR_AF=0.2378;AFR_AF=0.3631;EUR_AF=0.3787;SAS_AF=0.18;AA=C|||;VT=SNP
2	156592447	rs17234531	T	C	100	PASS	AC=467;AF=0.0932508;AN=5008;NS=2504;DP=13479;EAS_AF=0.0486;AMR_AF=0.0879;AFR_AF=0.1082;EUR_AF=0.1471;SAS_AF=0.0675;AA=T|||;VT=SNP
2	156592672	rs12993572	T	C	100	PASS	AC=950;AF=0.189696;AN=5008;NS=2504;DP=13693;EAS_AF=0.0784;AMR_AF=0.1527;AFR_AF=0.3245;EUR_AF=0.2247;SAS_AF=0.1125;AA=C|||;VT=SNP
2	156593637	rs34372881	G	A	100	PASS	AC=381;AF=0.0760783;AN=5008;NS=2504;DP=19303;EAS_AF=0.0308;AMR_AF=0.0476;AFR_AF=0.1868;EUR_AF=0.0338;SAS_AF=0.0368;AA=A|||;VT=SNP
2	156593888	rs1543174	T	A	100	PASS	AC=3452;AF=0.689297;AN=5008;NS=2504;DP=13535;EAS_AF=0.7163;AMR_AF=0.5548;AFR_AF=0.7693;EUR_AF=0.7187;SAS_AF=0.6186;AA=A|||;VT=SNP
2	156594333	rs2056242	G	A	100	PASS	AC=950;AF=0.189696;AN=5008;NS=2504;DP=12935;EAS_AF=0.0784;AMR_AF=0.1527;AFR_AF=0.3245;EUR_AF=0.2247;SAS_AF=0.1125;AA=A|||;VT=SNP
2	156595644	rs17306988	T	C	100	PASS	AC=468;AF=0.0934505;AN=5008;NS=2504;DP=20693;EAS_AF=0.0486;AMR_AF=0.0893;AFR_AF=0.1082;EUR_AF=0.1471;SAS_AF=0.0675;AA=T|||;VT=SNP
2	156596368	rs17307002	G	A	100	PASS	AC=467;AF=0.0932508;AN=5008;NS=2504;DP=20087;EAS_AF=0.0486;AMR_AF=0.0879;AFR_AF=0.1082;EUR_AF=0.1471;SAS_AF=0.0675;AA=g|||;VT=SNP
2	156596610	rs13016588	A	G	100	PASS	AC=1294;AF=0.258387;AN=5008;NS=2504;DP=18683;EAS_AF=0.0883;AMR_AF=0.2378;AFR_AF=0.3654;EUR_AF=0.3787;SAS_AF=0.18;AA=T|||;VT=SNP
2	156597010	rs12477257	T	G	100	PASS	AC=938;AF=0.1873;AN=5008;NS=2504;DP=17579;EAS_AF=0.3958;AMR_AF=0.1599;AFR_AF=0.0106;EUR_AF=0.1789;SAS_AF=0.2393;AA=T|||;VT=SNP
2	156597056	rs72887143	A	T	100	PASS	AC=341;AF=0.0680911;AN=5008;NS=2504;DP=14575;EAS_AF=0.0099;AMR_AF=0.0836;AFR_AF=0.0393;EUR_AF=0.1541;SAS_AF=0.0675;AA=A|||;VT=SNP
2	156598487	rs78109091	C	A	100	PASS	AC=467;AF=0.0932508;AN=5008;NS=2504;DP=17766;EAS_AF=0.0486;AMR_AF=0.0879;AFR_AF=0.1082;EUR_AF=0.1471;SAS_AF=0.0675;AA=C|||;VT=SNP
2	156598661	rs60951441	C	A	100	PASS	AC=572;AF=0.114217;AN=5008;NS=2504;DP=18865;EAS_AF=0.0486;AMR_AF=0.1081;AFR_AF=0.1377;EUR_AF=0.1909;SAS_AF=0.0757;AA=C|||;VT=SNP
2	156598739	rs58661110	T	A	100	PASS	AC=1291;AF=0.257788;AN=5008;NS=2504;DP=18896;EAS_AF=0.0883;AMR_AF=0.2363;AFR_AF=0.3638;EUR_AF=0.3787;SAS_AF=0.18;AA=A|||;VT=SNP
2	156599756	rs77468012	G	A	100	PASS	AC=467;AF=0.0932508;AN=5008;NS=2504;DP=17162;EAS_AF=0.0486;AMR_AF=0.0879;AFR_AF=0.1082;EUR_AF=0.1471;SAS_AF=0.0675;AA=G|||;VT=SNP
2	156601381	rs73018316	A	G	100	PASS	AC=573;AF=0.114417;AN=5008;NS=2504;DP=17700;EAS_AF=0.0486;AMR_AF=0.1081;AFR_AF=0.1377;EUR_AF=0.1918;SAS_AF=0.0757;AA=A|||;VT=SNP
2	156603481	rs75879009	C	T	100	PASS	AC=468;AF=0.0934505;AN=5008;NS=2504;DP=17066;EAS_AF=0.0496;AMR_AF=0.0879;AFR_AF=0.1082;EUR_AF=0.1471;SAS_AF=0.0675;AA=T|||;VT=SNP
2	156603535	rs6720515	A	T	100	PASS	AC=1297;AF=0.258986;AN=5008;NS=2504;DP=17661;EAS_AF=0.4077;AMR_AF=0.1873;AFR_AF=0.1808;EUR_AF=0.2177;SAS_AF=0.3047;AA=A|||;VT=SNP
2	156603781	rs75024191	C	T	100	PASS	AC=467;AF=0.0932508;AN=5008;NS=2504;DP=17874;EAS_AF=0.0486;AMR_AF=0.0879;AFR_AF=0.1082;EUR_AF=0.1471;SAS_AF=0.0675;AA=C|||;VT=SNP
2	156604025	rs72887152	T	A	100	PASS	AC=341;AF=0.0680911;AN=5008;NS=2504;DP=18486;EAS_AF=0.0099;AMR_AF=0.0836;AFR_AF=0.0393;EUR_AF=0.1541;SAS_AF=0.0675;AA=T|||;VT=SNP
2	156604837	rs13035923	A	G	100	PASS	AC=945;AF=0.188698;AN=5008;NS=2504;DP=19043;EAS_AF=0.0794;AMR_AF=0.1527;AFR_AF=0.3192;EUR_AF=0.2256;SAS_AF=0.1125;AA=G|||;VT=SNP
2	156605090	rs13010963	C	G	100	PASS	AC=483;AF=0.0964457;AN=5008;NS=2504;DP=22519;EAS_AF=0.0298;AMR_AF=0.0648;AFR_AF=0.2163;EUR_AF=0.0775;SAS_AF=0.045;AA=G|||;VT=SNP
2	156605198	rs78378481	C	G	100	PASS	AC=464;AF=0.0926518;AN=5008;NS=2504;DP=18801;EAS_AF=0.0486;AMR_AF=0.0879;AFR_AF=0.1051;EUR_AF=0.1481;SAS_AF=0.0675;AA=C|||;VT=SNP
2	156605371	rs115086789	C	T	100	PASS	AC=104;AF=0.0207668;AN=5008;NS=2504;DP=20511;EAS_AF=0.003;AMR_AF=0.0231;AFR_AF=0.0008;EUR_AF=0.0487;SAS_AF=0.0358;AA=C|||;VT=SNP
2	156605379	rs35928914	G	C	100	PASS	AC=947;AF=0.189097;AN=5008;NS=2504;DP=20449;EAS_AF=0.0784;AMR_AF=0.1527;AFR_AF=0.3215;EUR_AF=0.2256;SAS_AF=0.1125;AA=C|||;VT=SNP
2	156605677	rs80352203	T	C	100	PASS	AC=466;AF=0.0930511;AN=5008;NS=2504;DP=19785;EAS_AF=0.0486;AMR_AF=0.0879;AFR_AF=0.1051;EUR_AF=0.1501;SAS_AF=0.0675;AA=T|||;VT=SNP
2	156605747	rs77454455	C	T	100	PASS	AC=466;AF=0.0930511;AN=5008;NS=2504;DP=22006;EAS_AF=0.0486;AMR_AF=0.0879;AFR_AF=0.1051;EUR_AF=0.1501;SAS_AF=0.0675;AA=C|||;VT=SNP
2	156605992	rs35899277	G	A	100	PASS	AC=380;AF=0.0758786;AN=5008;NS=2504;DP=20757;EAS_AF=0.0317;AMR_AF=0.0447;AFR_AF=0.1868;EUR_AF=0.0338;SAS_AF=0.0368;AA=A|||;VT=SNP
2	156606268	rs76083563	A	T	100	PASS	AC=465;AF=0.0928514;AN=5008;NS=2504;DP=20642;EAS_AF=0.0486;AMR_AF=0.0879;AFR_AF=0.1051;EUR_AF=0.1491;SAS_AF=0.0675;AA=A|||;VT=SNP
2	156606940	rs112117985	A	G	100	PASS	AC=466;AF=0.0930511;AN=5008;NS=2504;DP=18819;EAS_AF=0.0486;AMR_AF=0.0879;AFR_AF=0.1051;EUR_AF=0.1501;SAS_AF=0.0675;AA=A|||;VT=SNP
2	156607386	rs2139034	A	T	100	PASS	AC=1316;AF=0.26278;AN=5008;NS=2504;DP=17992;EAS_AF=0.4028;AMR_AF=0.1916;AFR_AF=0.1959;EUR_AF=0.2187;SAS_AF=0.3047;AA=A|||;VT=SNP
2	156607804	rs66786568	C	G	100	PASS	AC=1339;AF=0.267372;AN=5008;NS=2504;DP=18306;EAS_AF=0.0883;AMR_AF=0.245;AFR_AF=0.3949;EUR_AF=0.3797;SAS_AF=0.18;AA=G|||;VT=SNP
2	156608152	rs34215692	G	T	100	PASS	AC=948;AF=0.189297;AN=5008;NS=2504;DP=18909;EAS_AF=0.0784;AMR_AF=0.1527;AFR_AF=0.3215;EUR_AF=0.2266;SAS_AF=0.1125;AA=T|||;VT=SNP
2	156608525	rs77577687	G	A	100	PASS	AC=466;AF=0.0930511;AN=5008;NS=2504;DP=20258;EAS_AF=0.0486;AMR_AF=0.0879;AFR_AF=0.1059;EUR_AF=0.1491;SAS_AF=0.0675;AA=G|||;VT=SNP
2	156609130	rs67938911	T	A	100	PASS	AC=1299;AF=0.259385;AN=5008;NS=2504;DP=17069;EAS_AF=0.0883;AMR_AF=0.2406;AFR_AF=0.3669;EUR_AF=0.3797;SAS_AF=0.18;AA=A|||;VT=SNP
2	156610110	rs113438879	C	T	100	PASS	AC=1294;AF=0.258387;AN=5008;NS=2504;DP=18479;EAS_AF=0.0873;AMR_AF=0.2378;AFR_AF=0.3661;EUR_AF=0.3787;SAS_AF=0.18;AA=T|||;VT=SNP
2	156610790	rs59034205	A	G	100	PASS	AC=466;AF=0.0930511;AN=5008;NS=2504;DP=18293;EAS_AF=0.0486;AMR_AF=0.0879;AFR_AF=0.1051;EUR_AF=0.1501;SAS_AF=0.0675;AA=A|||;VT=SNP
2	156610806	rs58889501	A	G	100	PASS	AC=466;AF=0.0930511;AN=5008;NS=2504;DP=17554;EAS_AF=0.0486;AMR_AF=0.0879;AFR_AF=0.1051;EUR_AF=0.1501;SAS_AF=0.0675;AA=A|||;VT=SNP
2	156611201	rs76743368	G	A	100	PASS	AC=467;AF=0.0932508;AN=5008;NS=2504;DP=10082;EAS_AF=0.0486;AMR_AF=0.0879;AFR_AF=0.1051;EUR_AF=0.1511;SAS_AF=0.0675;AA=G|||;VT=SNP
2	156611443	rs78443339	G	A	100	PASS	AC=466;AF=0.0930511;AN=5008;NS=2504;DP=10530;EAS_AF=0.0486;AMR_AF=0.0879;AFR_AF=0.1051;EUR_AF=0.1501;SAS_AF=0.0675;AA=G|||;VT=SNP
2	156612319	rs80330322	A	G	100	PASS	AC=466;AF=0.0930511;AN=5008;NS=2504;DP=16344;EAS_AF=0.0486;AMR_AF=0.0879;AFR_AF=0.1051;EUR_AF=0.1501;SAS_AF=0.0675;AA=A|||;VT=SNP
2	156612959	rs34769699	G	A	100	PASS	AC=949;AF=0.189497;AN=5008;NS=2504;DP=16460;EAS_AF=0.0784;AMR_AF=0.1527;AFR_AF=0.3215;EUR_AF=0.2276;SAS_AF=0.1125;AA=A|||;VT=SNP
2	156614104	rs76371355	T	C	100	PASS	AC=466;AF=0.0930511;AN=5008;NS=2504;DP=14456;EAS_AF=0.0486;AMR_AF=0.0879;AFR_AF=0.1051;EUR_AF=0.1501;SAS_AF=0.0675;AA=T|||;VT=SNP
2	156614382	rs116062009	T	C	100	PASS	AC=550;AF=0.109824;AN=5008;NS=2504;DP=11775;EAS_AF=0.2242;AMR_AF=0.1009;AFR_AF=0.0061;EUR_AF=0.1183;SAS_AF=0.1299;AA=T|||;VT=SNP
2	156614794	rs72899095	C	T	100	PASS	AC=344;AF=0.0686901;AN=5008;NS=2504;DP=12528;EAS_AF=0.0099;AMR_AF=0.0836;AFR_AF=0.0424;EUR_AF=0.1531;SAS_AF=0.0675;AA=C|||;VT=SNP
2	156614994	rs78129008	C	A	100	PASS	AC=259;AF=0.0517173;AN=5008;NS=2504;DP=15115;EAS_AF=0.0099;AMR_AF=0.062;AFR_AF=0.0182;EUR_AF=0.1342;SAS_AF=0.0481;AA=C|||;VT=SNP
2	156615869	rs79970427	C	T	100	PASS	AC=358;AF=0.0714856;AN=5008;NS=2504;DP=13324;EAS_AF=0.0486;AMR_AF=0.085;AFR_AF=0.025;EUR_AF=0.1501;SAS_AF=0.0675;AA=C|||;VT=SNP
2	156616958	rs79283492	A	G	100	PASS	AC=466;AF=0.0930511;AN=5008;NS=2504;DP=15005;EAS_AF=0.0486;AMR_AF=0.0879;AFR_AF=0.1051;EUR_AF=0.1501;SAS_AF=0.0675;AA=A|||;VT=SNP
2	156618108	rs11895298	A	G	100	PASS	AC=753;AF=0.150359;AN=5008;NS=2504;DP=14369;EAS_AF=0.2242;AMR_AF=0.1153;AFR_AF=0.1475;EUR_AF=0.1252;SAS_AF=0.1288;AA=A|||;VT=SNP
2	156618996	rs35369752	T	G	100	PASS	AC=482;AF=0.096246;AN=5008;NS=2504;DP=17242;EAS_AF=0.0298;AMR_AF=0.0648;AFR_AF=0.2163;EUR_AF=0.0765;SAS_AF=0.045;AA=G|||;VT=SNP
2	156619274	rs34640282	C	T	100	PASS	AC=483;AF=0.0964457;AN=5008;NS=2504;DP=18177;EAS_AF=0.0298;AMR_AF=0.0648;AFR_AF=0.2163;EUR_AF=0.0775;SAS_AF=0.045;AA=T|||;VT=SNP
2	156619282	rs57455587	A	T	100	PASS	AC=482;AF=0.096246;AN=5008;NS=2504;DP=18261;EAS_AF=0.0298;AMR_AF=0.0648;AFR_AF=0.2163;EUR_AF=0.0765;SAS_AF=0.045;AA=T|||;VT=SNP
2	156619829	rs34874018	T	C	100	PASS	AC=483;AF=0.0964457;AN=5008;NS=2504;DP=20122;EAS_AF=0.0298;AMR_AF=0.0648;AFR_AF=0.2171;EUR_AF=0.0765;SAS_AF=0.045;AA=-|||;VT=SNP
2	156620659	rs79334127	T	C	100	PASS	AC=482;AF=0.096246;AN=5008;NS=2504;DP=18469;EAS_AF=0.0298;AMR_AF=0.0648;AFR_AF=0.2163;EUR_AF=0.0765;SAS_AF=0.045;AA=t|||;VT=SNP
2	156620766	rs7600863	T	C	100	PASS	AC=2134;AF=0.426118;AN=5008;NS=2504;DP=18676;EAS_AF=0.627;AMR_AF=0.3112;AFR_AF=0.3888;EUR_AF=0.3449;SAS_AF=0.4346;AA=T|||;VT=SNP
2	156621725	rs142058842	C	G	100	PASS	AC=345;AF=0.0688898;AN=5008;NS=2504;DP=18983;EAS_AF=0.0099;AMR_AF=0.0836;AFR_AF=0.0431;EUR_AF=0.1531;SAS_AF=0.0675;AA=C|||;VT=SNP
2	156622417	rs145231120	T	C	100	PASS	AC=510;AF=0.101837;AN=5008;NS=2504;DP=20646;EAS_AF=0.0486;AMR_AF=0.0951;AFR_AF=0.1339;EUR_AF=0.1511;SAS_AF=0.0675;AA=T|||;VT=SNP
2	156622426	rs142839853	T	G	100	PASS	AC=964;AF=0.192492;AN=5008;NS=2504;DP=20520;EAS_AF=0.3919;AMR_AF=0.1614;AFR_AF=0.0333;EUR_AF=0.1809;SAS_AF=0.2362;AA=T|||;VT=SNP
2	156622949	rs34110265	A	C	100	PASS	AC=994;AF=0.198482;AN=5008;NS=2504;DP=18780;EAS_AF=0.0784;AMR_AF=0.1599;AFR_AF=0.3502;EUR_AF=0.2276;SAS_AF=0.1145;AA=C|||;VT=SNP
2	156623332	rs114085264	G	A	100	PASS	AC=104;AF=0.0207668;AN=5008;NS=2504;DP=19731;EAS_AF=0.003;AMR_AF=0.0231;AFR_AF=0.0008;EUR_AF=0.0487;SAS_AF=0.0358;AA=G|||;VT=SNP
2	156625848	rs2882513	A	G	100	PASS	AC=1340;AF=0.267572;AN=5008;NS=2504;DP=17254;EAS_AF=0.0883;AMR_AF=0.2464;AFR_AF=0.3949;EUR_AF=0.3797;SAS_AF=0.18;AA=G|||;VT=SNP
2	156626744	rs12990767	C	T	100	PASS	AC=1233;AF=0.246206;AN=5008;NS=2504;DP=15934;EAS_AF=0.0883;AMR_AF=0.2248;AFR_AF=0.3638;EUR_AF=0.337;SAS_AF=0.1718;AA=T|||;VT=SNP
2	156628149	rs1004791	G	A	100	PASS	AC=2132;AF=0.425719;AN=5008;NS=2504;DP=17176;EAS_AF=0.627;AMR_AF=0.3127;AFR_AF=0.388;EUR_AF=0.3449;SAS_AF=0.4325;AA=G|||;VT=SNP
2	156628330	rs11903473	T	A	100	PASS	AC=1339;AF=0.267372;AN=5008;NS=2504;DP=16840;EAS_AF=0.0883;AMR_AF=0.245;AFR_AF=0.3949;EUR_AF=0.3797;SAS_AF=0.18;AA=A|||;VT=SNP
2	156629693	rs16839578	C	T	100	PASS	AC=1234;AF=0.246406;AN=5008;NS=2504;DP=18521;EAS_AF=0.0883;AMR_AF=0.2248;AFR_AF=0.3646;EUR_AF=0.337;SAS_AF=0.1718;AA=T|||;VT=SNP
2	156629948	rs34497926	T	C	100	PASS	AC=1339;AF=0.267372;AN=5008;NS=2504;DP=18101;EAS_AF=0.0883;AMR_AF=0.245;AFR_AF=0.3949;EUR_AF=0.3797;SAS_AF=0.18;AA=C|||;VT=SNP
2	156629975	rs72899101	T	G	100	PASS	AC=318;AF=0.0634984;AN=5008;NS=2504;DP=17677;EAS_AF=0.0397;AMR_AF=0.0836;AFR_AF=0.0083;EUR_AF=0.1362;SAS_AF=0.0736;AA=T|||;VT=SNP
2	156629997	rs114058971	A	T	100	PASS	AC=106;AF=0.0211661;AN=5008;NS=2504;DP=17513;EAS_AF=0.003;AMR_AF=0.0231;AFR_AF=0.0008;EUR_AF=0.0487;SAS_AF=0.0378;AA=A|||;VT=SNP
2	156630553	rs80301561	C	T	100	PASS	AC=749;AF=0.149561;AN=5008;NS=2504;DP=17735;EAS_AF=0.2232;AMR_AF=0.1138;AFR_AF=0.1467;EUR_AF=0.1243;SAS_AF=0.1288;AA=C|||;VT=SNP
2	156630554	rs72901003	A	G	100	PASS	AC=579;AF=0.115615;AN=5008;NS=2504;DP=17712;EAS_AF=0.0496;AMR_AF=0.1455;AFR_AF=0.028;EUR_AF=0.2704;SAS_AF=0.1217;AA=A|||;VT=SNP
2	156631394	rs35429642	A	G	100	PASS	AC=1339;AF=0.267372;AN=5008;NS=2504;DP=17349;EAS_AF=0.0883;AMR_AF=0.245;AFR_AF=0.3949;EUR_AF=0.3797;SAS_AF=0.18;AA=G|||;VT=SNP
2	156631559	rs12475944	T	C	100	PASS	AC=3472;AF=0.693291;AN=5008;NS=2504;DP=15276;EAS_AF=0.7153;AMR_AF=0.5576;AFR_AF=0.7829;EUR_AF=0.7247;SAS_AF=0.6135;AA=T|||;VT=SNP
2	156631643	rs17234869	A	G	100	PASS	AC=694;AF=0.138578;AN=5008;NS=2504;DP=14980;EAS_AF=0.0496;AMR_AF=0.1499;AFR_AF=0.1127;EUR_AF=0.2704;SAS_AF=0.1217;AA=A|||;VT=SNP
2	156632341	rs17307226	T	C	100	PASS	AC=694;AF=0.138578;AN=5008;NS=2504;DP=17863;EAS_AF=0.0496;AMR_AF=0.1499;AFR_AF=0.1127;EUR_AF=0.2704;SAS_AF=0.1217;AA=T|||;VT=SNP
2	156633447	rs17234995	G	A	100	PASS	AC=695;AF=0.138778;AN=5008;NS=2504;DP=15215;EAS_AF=0.0496;AMR_AF=0.1499;AFR_AF=0.1127;EUR_AF=0.2704;SAS_AF=0.1227;AA=G|||;VT=SNP
2	156633503	rs16839583	T	C	100	PASS	AC=752;AF=0.15016;AN=5008;NS=2504;DP=15067;EAS_AF=0.2242;AMR_AF=0.1153;AFR_AF=0.1452;EUR_AF=0.1262;SAS_AF=0.1299;AA=T|||;VT=SNP
2	156635451	rs72901006	T	A	100	PASS	AC=694;AF=0.138578;AN=5008;NS=2504;DP=13291;EAS_AF=0.0496;AMR_AF=0.1499;AFR_AF=0.1127;EUR_AF=0.2704;SAS_AF=0.1217;AA=T|||;VT=SNP
2	156636047	rs17307337	G	T	100	PASS	AC=580;AF=0.115815;AN=5008;NS=2504;DP=14195;EAS_AF=0.0496;AMR_AF=0.1455;AFR_AF=0.028;EUR_AF=0.2704;SAS_AF=0.1227;AA=G|||;VT=SNP
2	156636497	rs13389012	T	C	100	PASS	AC=2133;AF=0.425919;AN=5008;NS=2504;DP=17676;EAS_AF=0.627;AMR_AF=0.3112;AFR_AF=0.388;EUR_AF=0.3449;SAS_AF=0.4346;AA=T|||;VT=SNP
2	156636498	rs78193335	G	A	100	PASS	AC=754;AF=0.150559;AN=5008;NS=2504;DP=17671;EAS_AF=0.2242;AMR_AF=0.1153;AFR_AF=0.1467;EUR_AF=0.1262;SAS_AF=0.1299;AA=G|||;VT=SNP
2	156636576	rs78006445	G	A	100	PASS	AC=755;AF=0.150759;AN=5008;NS=2504;DP=16977;EAS_AF=0.2242;AMR_AF=0.1167;AFR_AF=0.1467;EUR_AF=0.1262;SAS_AF=0.1299;AA=G|||;VT=SNP
2	156636709	rs1914650	G	A	100	PASS	AC=584;AF=0.116613;AN=5008;NS=2504;DP=17917;EAS_AF=0.0496;AMR_AF=0.1484;AFR_AF=0.0303;EUR_AF=0.2704;SAS_AF=0.1217;AA=G|||;VT=SNP
2	156636922	rs1914651	T	A	100	PASS	AC=695;AF=0.138778;AN=5008;NS=2504;DP=19423;EAS_AF=0.0496;AMR_AF=0.1513;AFR_AF=0.1127;EUR_AF=0.2704;SAS_AF=0.1217;AA=T|||;VT=SNP
2	156636943	rs17235247	G	T	100	PASS	AC=580;AF=0.115815;AN=5008;NS=2504;DP=19358;EAS_AF=0.0496;AMR_AF=0.147;AFR_AF=0.028;EUR_AF=0.2704;SAS_AF=0.1217;AA=G|||;VT=SNP
2	156637390	rs16839593	A	G	100	PASS	AC=1341;AF=0.267772;AN=5008;NS=2504;DP=17547;EAS_AF=0.0883;AMR_AF=0.2464;AFR_AF=0.3949;EUR_AF=0.3807;SAS_AF=0.18;AA=a|||;VT=SNP
2	156638128	rs67198445	C	T	100	PASS	AC=1340;AF=0.267572;AN=5008;NS=2504;DP=17553;EAS_AF=0.0883;AMR_AF=0.2464;AFR_AF=0.3949;EUR_AF=0.3797;SAS_AF=0.18;AA=T|||;VT=SNP
2	156638349	rs78542747	A	G	100	PASS	AC=1162;AF=0.232029;AN=5008;NS=2504;DP=17815;EAS_AF=0.0794;AMR_AF=0.2075;AFR_AF=0.3601;EUR_AF=0.3052;SAS_AF=0.1585;AA=A|||;VT=SNP
2	156639420	rs2350818	C	G	100	PASS	AC=1317;AF=0.262979;AN=5008;NS=2504;DP=19802;EAS_AF=0.4018;AMR_AF=0.1916;AFR_AF=0.1967;EUR_AF=0.2207;SAS_AF=0.3037;AA=C|||;VT=SNP
2	156639717	rs4536607	G	C	100	PASS	AC=751;AF=0.14996;AN=5008;NS=2504;DP=20586;EAS_AF=0.2242;AMR_AF=0.1138;AFR_AF=0.1467;EUR_AF=0.1243;SAS_AF=0.1299;AA=g|||;VT=SNP
2	156640144	rs72901014	T	C	100	PASS	AC=1295;AF=0.258586;AN=5008;NS=2504;DP=18380;EAS_AF=0.0883;AMR_AF=0.2435;AFR_AF=0.3631;EUR_AF=0.3787;SAS_AF=0.18;AA=c|||;VT=SNP
2	156640299	rs72901017	G	A	100	PASS	AC=588;AF=0.117412;AN=5008;NS=2504;DP=17655;EAS_AF=0.0496;AMR_AF=0.1484;AFR_AF=0.0333;EUR_AF=0.2704;SAS_AF=0.1217;AA=G|||;VT=SNP
2	156642524	rs16839597	A	C	100	PASS	AC=1339;AF=0.267372;AN=5008;NS=2504;DP=13257;EAS_AF=0.0883;AMR_AF=0.2464;AFR_AF=0.3941;EUR_AF=0.3797;SAS_AF=0.18;AA=C|||;VT=SNP
2	156643482	rs16839598	A	G	100	PASS	AC=1340;AF=0.267572;AN=5008;NS=2504;DP=17559;EAS_AF=0.0883;AMR_AF=0.2464;AFR_AF=0.3949;EUR_AF=0.3797;SAS_AF=0.18;AA=G|||;VT=SNP
2	156644198	rs17307685	G	A	100	PASS	AC=580;AF=0.115815;AN=5008;NS=2504;DP=16362;EAS_AF=0.0496;AMR_AF=0.147;AFR_AF=0.028;EUR_AF=0.2704;SAS_AF=0.1217;AA=G|||;VT=SNP
2	156647049	rs11894831	T	A	100	PASS	AC=1295;AF=0.258586;AN=5008;NS=2504;DP=9628;EAS_AF=0.0883;AMR_AF=0.2435;AFR_AF=0.3631;EUR_AF=0.3787;SAS_AF=0.18;AA=A|||;VT=SNP
2	156647653	rs6721013	C	A	100	PASS	AC=1325;AF=0.264577;AN=5008;NS=2504;DP=13425;EAS_AF=0.4038;AMR_AF=0.1945;AFR_AF=0.1967;EUR_AF=0.2217;SAS_AF=0.3067;AA=C|||;VT=SNP
2	156647746	rs10192440	T	C	100	PASS	AC=599;AF=0.119609;AN=5008;NS=2504;DP=15308;EAS_AF=0.2242;AMR_AF=0.1009;AFR_AF=0.0439;EUR_AF=0.1183;SAS_AF=0.1288;AA=T|||;VT=SNP
2	156647927	rs34477960	C	G	100	PASS	AC=1340;AF=0.267572;AN=5008;NS=2504;DP=18267;EAS_AF=0.0883;AMR_AF=0.2464;AFR_AF=0.3949;EUR_AF=0.3797;SAS_AF=0.18;AA=G|||;VT=SNP
2	156648800	rs72901029	G	T	100	PASS	AC=697;AF=0.139177;AN=5008;NS=2504;DP=14439;EAS_AF=0.0496;AMR_AF=0.1513;AFR_AF=0.1135;EUR_AF=0.2704;SAS_AF=0.1227;AA=G|||;VT=SNP
2	156648927	rs16839602	A	G	100	PASS	AC=1128;AF=0.22524;AN=5008;NS=2504;DP=14348;EAS_AF=0.0883;AMR_AF=0.2046;AFR_AF=0.3298;EUR_AF=0.3042;SAS_AF=0.1585;AA=A|||;VT=SNP
2	156649045	rs35052533	T	A	100	PASS	AC=1305;AF=0.260583;AN=5008;NS=2504;DP=13267;EAS_AF=0.0972;AMR_AF=0.2435;AFR_AF=0.3638;EUR_AF=0.3787;SAS_AF=0.18;AA=A|||;VT=SNP
2	156649161	rs35248584	G	A	100	PASS	AC=1349;AF=0.269369;AN=5008;NS=2504;DP=12258;EAS_AF=0.0972;AMR_AF=0.2464;AFR_AF=0.3949;EUR_AF=0.3797;SAS_AF=0.18;AA=A|||;VT=SNP
2	156650743	rs34417793	C	T	100	PASS	AC=1305;AF=0.260583;AN=5008;NS=2504;DP=14987;EAS_AF=0.0972;AMR_AF=0.2435;AFR_AF=0.3638;EUR_AF=0.3787;SAS_AF=0.18;AA=T|||;VT=SNP
2	156650762	rs10184745	T	C	100	PASS	AC=750;AF=0.14976;AN=5008;NS=2504;DP=15068;EAS_AF=0.2232;AMR_AF=0.1153;AFR_AF=0.1467;EUR_AF=0.1243;SAS_AF=0.1288;AA=T|||;VT=SNP
2	156651874	rs72901038	C	T	100	PASS	AC=679;AF=0.135583;AN=5008;NS=2504;DP=20654;EAS_AF=0.0496;AMR_AF=0.1499;AFR_AF=0.1006;EUR_AF=0.2714;SAS_AF=0.1217;AA=c|||;VT=SNP
2	156651961	rs13005649	C	T	100	PASS	AC=1118;AF=0.223243;AN=5008;NS=2504;DP=19941;EAS_AF=0.0794;AMR_AF=0.2046;AFR_AF=0.329;EUR_AF=0.3042;SAS_AF=0.1585;AA=C|||;VT=SNP
2	156652388	rs13005153	G	A	100	PASS	AC=1118;AF=0.223243;AN=5008;NS=2504;DP=18744;EAS_AF=0.0794;AMR_AF=0.2046;AFR_AF=0.329;EUR_AF=0.3042;SAS_AF=0.1585;AA=G|||;VT=SNP
2	156652669	rs2351143	C	T	100	PASS	AC=694;AF=0.138578;AN=5008;NS=2504;DP=20678;EAS_AF=0.0496;AMR_AF=0.1513;AFR_AF=0.112;EUR_AF=0.2704;SAS_AF=0.1217;AA=C|||;VT=SNP
2	156652873	rs34367994	C	T	100	PASS	AC=1339;AF=0.267372;AN=5008;NS=2504;DP=18857;EAS_AF=0.0883;AMR_AF=0.2464;AFR_AF=0.3941;EUR_AF=0.3797;SAS_AF=0.18;AA=T|||;VT=SNP
2	156654051	rs56301491	T	G	100	PASS	AC=1294;AF=0.258387;AN=5008;NS=2504;DP=10136;EAS_AF=0.0883;AMR_AF=0.2435;AFR_AF=0.3623;EUR_AF=0.3787;SAS_AF=0.18;AA=A|||;VT=SNP
2	156654183	rs55988821	A	G	100	PASS	AC=1295;AF=0.258586;AN=5008;NS=2504;DP=12442;EAS_AF=0.0883;AMR_AF=0.2435;AFR_AF=0.3631;EUR_AF=0.3787;SAS_AF=0.18;AA=G|||;VT=SNP
2	156654879	rs34993203	G	A	100	PASS	AC=1339;AF=0.267372;AN=5008;NS=2504;DP=15678;EAS_AF=0.0883;AMR_AF=0.2464;AFR_AF=0.3941;EUR_AF=0.3797;SAS_AF=0.18;AA=A|||;VT=SNP
2	156655673	rs1518278	C	T	100	PASS	AC=1339;AF=0.267372;AN=5008;NS=2504;DP=16066;EAS_AF=0.0883;AMR_AF=0.2464;AFR_AF=0.3941;EUR_AF=0.3797;SAS_AF=0.18;AA=T|||;VT=SNP
2	156659919	rs1316293	A	G	100	PASS	AC=1364;AF=0.272364;AN=5008;NS=2504;DP=17072;EAS_AF=0.0883;AMR_AF=0.2536;AFR_AF=0.3949;EUR_AF=0.3966;SAS_AF=0.182;AA=G|||;VT=SNP
2	156663470	rs35086782	C	T	100	PASS	AC=687;AF=0.137181;AN=5008;NS=2504;DP=22208;EAS_AF=0.0298;AMR_AF=0.0807;AFR_AF=0.3623;EUR_AF=0.0775;SAS_AF=0.045;AA=C|||;VT=SNP
2	156663824	rs7608383	A	C	100	PASS	AC=761;AF=0.151957;AN=5008;NS=2504;DP=4378;EAS_AF=0.0387;AMR_AF=0.0994;AFR_AF=0.3669;EUR_AF=0.1103;SAS_AF=0.0583;AA=C|||;VT=SNP
2	156664591	rs1589152	G	C	100	PASS	AC=2792;AF=0.557508;AN=5008;NS=2504;DP=20312;EAS_AF=0.6855;AMR_AF=0.4784;AFR_AF=0.438;EUR_AF=0.6342;SAS_AF=0.5644;AA=G|||;VT=SNP
2	156665110	rs1356847	T	C	100	PASS	AC=2719;AF=0.542931;AN=5008;NS=2504;DP=18761;EAS_AF=0.6766;AMR_AF=0.4597;AFR_AF=0.4327;EUR_AF=0.6044;SAS_AF=0.5501;AA=T|||;VT=SNP
2	156667228	rs1520342	T	C	100	PASS	AC=2760;AF=0.551118;AN=5008;NS=2504;DP=18635;EAS_AF=0.6756;AMR_AF=0.4741;AFR_AF=0.4425;EUR_AF=0.6183;SAS_AF=0.5552;AA=T|||;VT=SNP
2	156667454	rs1520343	C	A	100	PASS	AC=2828;AF=0.564696;AN=5008;NS=2504;DP=18200;EAS_AF=0.6855;AMR_AF=0.4885;AFR_AF=0.4455;EUR_AF=0.6481;SAS_AF=0.5695;AA=A|||;VT=SNP
2	156669182	rs1402074	C	T	100	PASS	AC=2756;AF=0.550319;AN=5008;NS=2504;DP=14988;EAS_AF=0.6766;AMR_AF=0.4697;AFR_AF=0.4418;EUR_AF=0.6163;SAS_AF=0.5562;AA=C|||;VT=SNP
2	156670123	rs1607363	C	T	100	PASS	AC=3377;AF=0.674321;AN=5008;NS=2504;DP=15086;EAS_AF=0.7143;AMR_AF=0.5548;AFR_AF=0.7118;EUR_AF=0.7247;SAS_AF=0.6155;AA=T|||;VT=SNP
2	156674693	rs1607361	C	A	100	PASS	AC=2738;AF=0.546725;AN=5008;NS=2504;DP=16609;EAS_AF=0.6766;AMR_AF=0.4611;AFR_AF=0.4327;EUR_AF=0.6153;SAS_AF=0.5573;AA=C|||;VT=SNP
2	156675224	rs1589150	A	C	100	PASS	AC=3382;AF=0.675319;AN=5008;NS=2504;DP=20356;EAS_AF=0.7153;AMR_AF=0.5591;AFR_AF=0.7126;EUR_AF=0.7247;SAS_AF=0.6155;AA=C|||;VT=SNP
2	156675247	rs1589151	A	G	100	PASS	AC=2742;AF=0.547524;AN=5008;NS=2504;DP=20292;EAS_AF=0.6766;AMR_AF=0.464;AFR_AF=0.4334;EUR_AF=0.6153;SAS_AF=0.5583;AA=A|||;VT=SNP
2	156675260	rs10191037	G	C	100	PASS	AC=959;AF=0.191494;AN=5008;NS=2504;DP=20275;EAS_AF=0.3929;AMR_AF=0.1599;AFR_AF=0.034;EUR_AF=0.175;SAS_AF=0.2362;AA=G|||;VT=SNP
2	156675279	rs1829342	G	A	100	PASS	AC=752;AF=0.15016;AN=5008;NS=2504;DP=19843;EAS_AF=0.2242;AMR_AF=0.1138;AFR_AF=0.1483;EUR_AF=0.1243;SAS_AF=0.1288;AA=G|||;VT=SNP
2	156675740	rs1607362	T	C	100	PASS	AC=2817;AF=0.5625;AN=5008;NS=2504;DP=22881;EAS_AF=0.6855;AMR_AF=0.487;AFR_AF=0.4372;EUR_AF=0.6491;SAS_AF=0.5695;AA=C|||;VT=SNP
2	156676070	rs6743834	G	A	100	PASS	AC=2737;AF=0.546526;AN=5008;NS=2504;DP=17994;EAS_AF=0.6766;AMR_AF=0.4597;AFR_AF=0.4334;EUR_AF=0.6153;SAS_AF=0.5562;AA=G|||;VT=SNP
2	156677120	rs2203777	T	C	100	PASS	AC=2746;AF=0.548323;AN=5008;NS=2504;DP=17723;EAS_AF=0.6766;AMR_AF=0.4669;AFR_AF=0.4342;EUR_AF=0.6173;SAS_AF=0.5573;AA=T|||;VT=SNP
2	156678534	rs10932732	C	T	100	PASS	AC=2734;AF=0.545927;AN=5008;NS=2504;DP=18269;EAS_AF=0.6746;AMR_AF=0.4625;AFR_AF=0.4327;EUR_AF=0.6153;SAS_AF=0.5542;AA=C|||;VT=SNP
2	156680690	rs6742180	G	A	100	PASS	AC=2740;AF=0.547125;AN=5008;NS=2504;DP=12623;EAS_AF=0.6766;AMR_AF=0.464;AFR_AF=0.4334;EUR_AF=0.6153;SAS_AF=0.5562;AA=A|||;VT=SNP
2	156681525	rs11891899	A	G	100	PASS	AC=2748;AF=0.548722;AN=5008;NS=2504;DP=18544;EAS_AF=0.6766;AMR_AF=0.4683;AFR_AF=0.4342;EUR_AF=0.6173;SAS_AF=0.5583;AA=G|||;VT=SNP
2	156682657	rs1518284	A	C	100	PASS	AC=3284;AF=0.655751;AN=5008;NS=2504;DP=19897;EAS_AF=0.7153;AMR_AF=0.5432;AFR_AF=0.6838;EUR_AF=0.6839;SAS_AF=0.6074;AA=C|||;VT=SNP
2	156684153	rs12621980	G	C	100	PASS	AC=1337;AF=0.266973;AN=5008;NS=2504;DP=16068;EAS_AF=0.4028;AMR_AF=0.2003;AFR_AF=0.2035;EUR_AF=0.2217;SAS_AF=0.3067;AA=g|||;VT=SNP
2	156685129	rs10206573	G	A	100	PASS	AC=2727;AF=0.544529;AN=5008;NS=2504;DP=17633;EAS_AF=0.6786;AMR_AF=0.4524;AFR_AF=0.4561;EUR_AF=0.5865;SAS_AF=0.5481;AA=G|||;VT=SNP
2	156685254	rs7422581	C	T	100	PASS	AC=3343;AF=0.667532;AN=5008;NS=2504;DP=17787;EAS_AF=0.7232;AMR_AF=0.5476;AFR_AF=0.6914;EUR_AF=0.7227;SAS_AF=0.6063;AA=T|||;VT=SNP
2	156685293	rs1850978	T	C	100	PASS	AC=3375;AF=0.673922;AN=5008;NS=2504;DP=17911;EAS_AF=0.7232;AMR_AF=0.549;AFR_AF=0.7141;EUR_AF=0.7227;SAS_AF=0.6074;AA=C|||;VT=SNP
2	156686079	rs13033779	C	T	100	PASS	AC=522;AF=0.104233;AN=5008;NS=2504;DP=15170;EAS_AF=0.0288;AMR_AF=0.0519;AFR_AF=0.2882;EUR_AF=0.0388;SAS_AF=0.0378;AA=T|||;VT=SNP
2	156686488	rs12694424	T	C	100	PASS	AC=2446;AF=0.488419;AN=5008;NS=2504;DP=17439;EAS_AF=0.6339;AMR_AF=0.3516;AFR_AF=0.5772;EUR_AF=0.337;SAS_AF=0.4714;AA=C|||;VT=SNP
2	156686769	rs13425489	T	A	100	PASS	AC=2180;AF=0.435304;AN=5008;NS=2504;DP=20228;EAS_AF=0.5347;AMR_AF=0.3213;AFR_AF=0.5159;EUR_AF=0.3111;SAS_AF=0.4325;AA=t|||;VT=SNP
2	156687497	rs34110901	G	A	100	PASS	AC=264;AF=0.0527157;AN=5008;NS=2504;DP=17536;EAS_AF=0.0298;AMR_AF=0.036;AFR_AF=0.1074;EUR_AF=0.0318;SAS_AF=0.0358;AA=G|||;VT=SNP
2	156687775	rs1829525	T	C	100	PASS	AC=2399;AF=0.479034;AN=5008;NS=2504;DP=17338;EAS_AF=0.5883;AMR_AF=0.3516;AFR_AF=0.5779;EUR_AF=0.337;SAS_AF=0.4693;AA=C|||;VT=SNP
2	156687856	rs12464967	G	T	100	PASS	AC=2307;AF=0.460663;AN=5008;NS=2504;DP=15319;EAS_AF=0.5794;AMR_AF=0.3314;AFR_AF=0.5635;EUR_AF=0.3012;SAS_AF=0.455;AA=G|||;VT=SNP
2	156688066	rs1850979	T	A	100	PASS	AC=2309;AF=0.461062;AN=5008;NS=2504;DP=16345;EAS_AF=0.5794;AMR_AF=0.3314;AFR_AF=0.5635;EUR_AF=0.3022;SAS_AF=0.456;AA=T|||;VT=SNP
2	156688180	rs1850980	C	T	100	PASS	AC=2307;AF=0.460663;AN=5008;NS=2504;DP=16094;EAS_AF=0.5794;AMR_AF=0.3314;AFR_AF=0.5635;EUR_AF=0.3012;SAS_AF=0.455;AA=C|||;VT=SNP
2	156690325	rs1850981	G	T	100	PASS	AC=1139;AF=0.227436;AN=5008;NS=2504;DP=16320;EAS_AF=0.3185;AMR_AF=0.1744;AFR_AF=0.2057;EUR_AF=0.1431;SAS_AF=0.2873;AA=G|||;VT=SNP
2	156690655	rs13411813	G	A	100	PASS	AC=2289;AF=0.457069;AN=5008;NS=2504;DP=18652;EAS_AF=0.5794;AMR_AF=0.33;AFR_AF=0.562;EUR_AF=0.2873;SAS_AF=0.454;AA=G|||;VT=SNP
2	156690833	rs13400437	A	C	100	PASS	AC=2561;AF=0.511382;AN=5008;NS=2504;DP=17872;EAS_AF=0.5883;AMR_AF=0.3862;AFR_AF=0.6218;EUR_AF=0.4085;SAS_AF=0.4775;AA=C|||;VT=SNP
2	156690928	rs13412160	G	T	100	PASS	AC=2649;AF=0.528954;AN=5008;NS=2504;DP=18755;EAS_AF=0.5883;AMR_AF=0.3963;AFR_AF=0.677;EUR_AF=0.4145;SAS_AF=0.4796;AA=T|||;VT=SNP
2	156691277	rs7597509	A	G	100	PASS	AC=2667;AF=0.532548;AN=5008;NS=2504;DP=19382;EAS_AF=0.5893;AMR_AF=0.3991;AFR_AF=0.6778;EUR_AF=0.4264;SAS_AF=0.4816;AA=G|||;VT=SNP
2	156692116	rs4366855	C	A	100	PASS	AC=2401;AF=0.479433;AN=5008;NS=2504;DP=19707;EAS_AF=0.5883;AMR_AF=0.353;AFR_AF=0.5787;EUR_AF=0.337;SAS_AF=0.4693;AA=A|||;VT=SNP
2	156693033	rs10190879	T	C	100	PASS	AC=3931;AF=0.784944;AN=5008;NS=2504;DP=17987;EAS_AF=0.8145;AMR_AF=0.8055;AFR_AF=0.7579;EUR_AF=0.6879;SAS_AF=0.8763;AA=t|||;VT=SNP
2	156693534	rs16839638	T	G	100	PASS	AC=608;AF=0.121406;AN=5008;NS=2504;DP=14170;EAS_AF=0.2282;AMR_AF=0.1037;AFR_AF=0.0499;EUR_AF=0.1143;SAS_AF=0.1278;AA=T|||;VT=SNP
2	156693867	rs1976816	T	A	100	PASS	AC=2293;AF=0.457867;AN=5008;NS=2504;DP=15448;EAS_AF=0.5794;AMR_AF=0.3329;AFR_AF=0.5514;EUR_AF=0.3012;SAS_AF=0.456;AA=T|||;VT=SNP
2	156693900	rs12473428	T	C	100	PASS	AC=775;AF=0.154752;AN=5008;NS=2504;DP=17242;EAS_AF=0.3095;AMR_AF=0.1412;AFR_AF=0.0303;EUR_AF=0.1083;SAS_AF=0.2209;AA=T|||;VT=SNP
2	156696136	rs16839640	G	A	100	PASS	AC=1100;AF=0.219649;AN=5008;NS=2504;DP=20230;EAS_AF=0.3185;AMR_AF=0.1744;AFR_AF=0.1778;EUR_AF=0.1412;SAS_AF=0.2873;AA=G|||;VT=SNP
2	156697282	rs9288534	G	A	100	PASS	AC=2251;AF=0.449481;AN=5008;NS=2504;DP=16700;EAS_AF=0.5784;AMR_AF=0.3256;AFR_AF=0.5477;EUR_AF=0.2753;SAS_AF=0.4509;AA=G|||;VT=SNP
2	156697361	rs115793576	G	A	100	PASS	AC=79;AF=0.0157748;AN=5008;NS=2504;DP=15660;EAS_AF=0.0119;AMR_AF=0.0187;AFR_AF=0.0038;EUR_AF=0.0358;SAS_AF=0.0133;AA=G|||;VT=SNP
2	156697603	rs10192474	C	T	100	PASS	AC=2558;AF=0.510783;AN=5008;NS=2504;DP=14598;EAS_AF=0.5873;AMR_AF=0.389;AFR_AF=0.6104;EUR_AF=0.4175;SAS_AF=0.4796;AA=T|||;VT=SNP
2	156697981	rs9288535	G	A	100	PASS	AC=2298;AF=0.458866;AN=5008;NS=2504;DP=17843;EAS_AF=0.5883;AMR_AF=0.3329;AFR_AF=0.562;EUR_AF=0.2863;SAS_AF=0.453;AA=G|||;VT=SNP
2	156699266	rs10497150	T	C	100	PASS	AC=2334;AF=0.466054;AN=5008;NS=2504;DP=19447;EAS_AF=0.5893;AMR_AF=0.3343;AFR_AF=0.5734;EUR_AF=0.3022;SAS_AF=0.456;AA=T|||;VT=SNP
2	156700219	rs6435990	C	T	100	PASS	AC=2385;AF=0.476238;AN=5008;NS=2504;DP=12969;EAS_AF=0.5893;AMR_AF=0.353;AFR_AF=0.5802;EUR_AF=0.3221;SAS_AF=0.4652;AA=T|||;VT=SNP
2	156700326	rs6435992	G	T	100	PASS	AC=2299;AF=0.459065;AN=5008;NS=2504;DP=15475;EAS_AF=0.5893;AMR_AF=0.3329;AFR_AF=0.562;EUR_AF=0.2863;SAS_AF=0.453;AA=G|||;VT=SNP
2	156700901	rs10185088	C	T	100	PASS	AC=2282;AF=0.455671;AN=5008;NS=2504;DP=18383;EAS_AF=0.5893;AMR_AF=0.33;AFR_AF=0.5507;EUR_AF=0.2863;SAS_AF=0.453;AA=C|||;VT=SNP
2	156701617	rs6435993	G	T	100	PASS	AC=2298;AF=0.458866;AN=5008;NS=2504;DP=19736;EAS_AF=0.5893;AMR_AF=0.3329;AFR_AF=0.562;EUR_AF=0.2853;SAS_AF=0.453;AA=G|||;VT=SNP
2	156702252	rs10932739	A	G	100	PASS	AC=1264;AF=0.252396;AN=5008;NS=2504;DP=14888;EAS_AF=0.2272;AMR_AF=0.4063;AFR_AF=0.0772;EUR_AF=0.2624;SAS_AF=0.3957;AA=A|||;VT=SNP
2	156704009	rs12619668	C	A	100	PASS	AC=1429;AF=0.285343;AN=5008;NS=2504;DP=16242;EAS_AF=0.2639;AMR_AF=0.2161;AFR_AF=0.4228;EUR_AF=0.2644;SAS_AF=0.1922;AA=A|||;VT=SNP
2	156704216	rs7573309	A	G	100	PASS	AC=2380;AF=0.47524;AN=5008;NS=2504;DP=15037;EAS_AF=0.5903;AMR_AF=0.3487;AFR_AF=0.5726;EUR_AF=0.3191;SAS_AF=0.4755;AA=G|||;VT=SNP
2	156704436	rs10210212	T	A	100	PASS	AC=2402;AF=0.479633;AN=5008;NS=2504;DP=11952;EAS_AF=0.5903;AMR_AF=0.3631;AFR_AF=0.5477;EUR_AF=0.3688;SAS_AF=0.4703;AA=-|||;VT=SNP
2	156705609	rs13422010	C	T	100	PASS	AC=1127;AF=0.22504;AN=5008;NS=2504;DP=19280;EAS_AF=0.2639;AMR_AF=0.1527;AFR_AF=0.3374;EUR_AF=0.1451;SAS_AF=0.1667;AA=C|||;VT=SNP
2	156705731	rs7583113	T	G	100	PASS	AC=1434;AF=0.286342;AN=5008;NS=2504;DP=19212;EAS_AF=0.2639;AMR_AF=0.2176;AFR_AF=0.4266;EUR_AF=0.2644;SAS_AF=0.1912;AA=G|||;VT=SNP
2	156706397	rs884799	T	C	100	PASS	AC=4383;AF=0.8752;AN=5008;NS=2504;DP=18007;EAS_AF=0.8581;AMR_AF=0.9078;AFR_AF=0.848;EUR_AF=0.839;SAS_AF=0.9438;AA=C|||;VT=SNP
2	156707795	rs55639451	T	A	100	PASS	AC=552;AF=0.110224;AN=5008;NS=2504;DP=14228;EAS_AF=0.2331;AMR_AF=0.0994;AFR_AF=0.0061;EUR_AF=0.1123;SAS_AF=0.1299;AA=T|||;VT=SNP
2	156708143	rs6738903	A	G	100	PASS	AC=1429;AF=0.285343;AN=5008;NS=2504;DP=12949;EAS_AF=0.2639;AMR_AF=0.2161;AFR_AF=0.4244;EUR_AF=0.2634;SAS_AF=0.1912;AA=G|||;VT=SNP
2	156709593	rs1540803	T	A	100	PASS	AC=3914;AF=0.78155;AN=5008;NS=2504;DP=18423;EAS_AF=0.8085;AMR_AF=0.8084;AFR_AF=0.7595;EUR_AF=0.6769;SAS_AF=0.8722;AA=a|||;VT=SNP
2	156710241	rs62174791	C	T	100	PASS	AC=1012;AF=0.202077;AN=5008;NS=2504;DP=20484;EAS_AF=0.1607;AMR_AF=0.3545;AFR_AF=0.0295;EUR_AF=0.2078;SAS_AF=0.364;AA=C|||;VT=SNP
2	156711077	rs11885215	T	C	100	PASS	AC=2632;AF=0.525559;AN=5008;NS=2504;DP=16391;EAS_AF=0.5903;AMR_AF=0.3847;AFR_AF=0.6657;EUR_AF=0.4205;SAS_AF=0.4775;AA=T|||;VT=SNP
2	156711440	rs12995490	T	A	100	PASS	AC=1231;AF=0.245807;AN=5008;NS=2504;DP=17114;EAS_AF=0.2639;AMR_AF=0.1744;AFR_AF=0.3684;EUR_AF=0.1809;SAS_AF=0.1789;AA=A|||;VT=SNP
2	156711661	rs1402070	G	C	100	PASS	AC=1014;AF=0.202476;AN=5008;NS=2504;DP=20566;EAS_AF=0.1607;AMR_AF=0.3545;AFR_AF=0.0303;EUR_AF=0.2078;SAS_AF=0.365;AA=G|||;VT=SNP
2	156711712	rs12613320	T	G	100	PASS	AC=1020;AF=0.203674;AN=5008;NS=2504;DP=21111;EAS_AF=0.3274;AMR_AF=0.1671;AFR_AF=0.0976;EUR_AF=0.1541;SAS_AF=0.2965;AA=T|||;VT=SNP
2	156711933	rs1534752	G	A	100	PASS	AC=1154;AF=0.230431;AN=5008;NS=2504;DP=19618;EAS_AF=0.2639;AMR_AF=0.1556;AFR_AF=0.3555;EUR_AF=0.1461;SAS_AF=0.1667;AA=G|||;VT=SNP
2	156712915	rs7586890	A	G	100	PASS	AC=1233;AF=0.246206;AN=5008;NS=2504;DP=17518;EAS_AF=0.2639;AMR_AF=0.1758;AFR_AF=0.3691;EUR_AF=0.1809;SAS_AF=0.1789;AA=G|||;VT=SNP
2	156713885	rs35544429	C	A	100	PASS	AC=97;AF=0.019369;AN=5008;NS=2504;DP=17855;EAS_AF=0.0298;AMR_AF=0.013;AFR_AF=0.0008;EUR_AF=0.0249;SAS_AF=0.0327;AA=C|||;VT=SNP
2	156715416	rs10190385	G	A	100	PASS	AC=1132;AF=0.226038;AN=5008;NS=2504;DP=17856;EAS_AF=0.2639;AMR_AF=0.1542;AFR_AF=0.3404;EUR_AF=0.1451;SAS_AF=0.1667;AA=T|||;VT=SNP
2	156715668	rs78197237	T	A	100	PASS	AC=104;AF=0.0207668;AN=5008;NS=2504;DP=16094;EAS_AF=0.0327;AMR_AF=0.0144;AFR_AF=0.003;EUR_AF=0.0249;SAS_AF=0.0327;AA=T|||;VT=SNP
2	156716453	rs79962582	A	T	100	PASS	AC=713;AF=0.142372;AN=5008;NS=2504;DP=13791;EAS_AF=0.2639;AMR_AF=0.1196;AFR_AF=0.0499;EUR_AF=0.1372;SAS_AF=0.1636;AA=A|||;VT=SNP
2	156718052	rs10804267	C	T	100	PASS	AC=1232;AF=0.246006;AN=5008;NS=2504;DP=12974;EAS_AF=0.2639;AMR_AF=0.1758;AFR_AF=0.3684;EUR_AF=0.1809;SAS_AF=0.1789;AA=T|||;VT=SNP
2	156719123	rs11897511	T	A	100	PASS	AC=1233;AF=0.246206;AN=5008;NS=2504;DP=14225;EAS_AF=0.2639;AMR_AF=0.1772;AFR_AF=0.3684;EUR_AF=0.1809;SAS_AF=0.1789;AA=A|||;VT=SNP
2	156719230	rs13415327	T	C	100	PASS	AC=786;AF=0.156949;AN=5008;NS=2504;DP=16300;EAS_AF=0.3145;AMR_AF=0.1441;AFR_AF=0.0272;EUR_AF=0.1113;SAS_AF=0.226;AA=T|||;VT=SNP
2	156721343	rs13387832	C	A	100	PASS	AC=1438;AF=0.287141;AN=5008;NS=2504;DP=16103;EAS_AF=0.2639;AMR_AF=0.2176;AFR_AF=0.4281;EUR_AF=0.2664;SAS_AF=0.1912;AA=A|||;VT=SNP
2	156721846	rs12471133	T	C	100	PASS	AC=1165;AF=0.232628;AN=5008;NS=2504;DP=16934;EAS_AF=0.3185;AMR_AF=0.1787;AFR_AF=0.211;EUR_AF=0.1541;SAS_AF=0.2924;AA=T|||;VT=SNP
2	156722419	rs11887446	C	T	100	PASS	AC=1131;AF=0.225839;AN=5008;NS=2504;DP=19524;EAS_AF=0.2649;AMR_AF=0.1556;AFR_AF=0.3381;EUR_AF=0.1451;SAS_AF=0.1667;AA=C|||;VT=SNP
2	156723265	rs12618585	T	C	100	PASS	AC=1168;AF=0.233227;AN=5008;NS=2504;DP=15018;EAS_AF=0.3264;AMR_AF=0.1772;AFR_AF=0.2088;EUR_AF=0.1541;SAS_AF=0.2914;AA=T|||;VT=SNP
2	156725938	rs1540804	T	G	100	PASS	AC=3942;AF=0.787141;AN=5008;NS=2504;DP=16767;EAS_AF=0.8165;AMR_AF=0.8098;AFR_AF=0.7595;EUR_AF=0.6899;SAS_AF=0.8783;AA=G|||;VT=SNP
2	156726370	rs16839701	T	C	100	PASS	AC=714;AF=0.142572;AN=5008;NS=2504;DP=13172;EAS_AF=0.2649;AMR_AF=0.1196;AFR_AF=0.0499;EUR_AF=0.1372;SAS_AF=0.1636;AA=T|||;VT=SNP
2	156727174	rs13020355	T	C	100	PASS	AC=713;AF=0.142372;AN=5008;NS=2504;DP=18891;EAS_AF=0.2639;AMR_AF=0.1196;AFR_AF=0.0499;EUR_AF=0.1372;SAS_AF=0.1636;AA=T|||;VT=SNP
2	156727570	rs12622351	T	C	100	PASS	AC=969;AF=0.19349;AN=5008;NS=2504;DP=16340;EAS_AF=0.2639;AMR_AF=0.1354;AFR_AF=0.2352;EUR_AF=0.1372;SAS_AF=0.1636;AA=T|||;VT=SNP
2	156727813	rs12622374	A	C	100	PASS	AC=1138;AF=0.227236;AN=5008;NS=2504;DP=16924;EAS_AF=0.2639;AMR_AF=0.1556;AFR_AF=0.3442;EUR_AF=0.1451;SAS_AF=0.1667;AA=A|||;VT=SNP
2	156727928	rs12622403	A	T	100	PASS	AC=1137;AF=0.227037;AN=5008;NS=2504;DP=17997;EAS_AF=0.2639;AMR_AF=0.1556;AFR_AF=0.3427;EUR_AF=0.1461;SAS_AF=0.1667;AA=A|||;VT=SNP
2	156730180	rs13393746	G	A	100	PASS	AC=1142;AF=0.228035;AN=5008;NS=2504;DP=22824;EAS_AF=0.3254;AMR_AF=0.1772;AFR_AF=0.2042;EUR_AF=0.1372;SAS_AF=0.2894;AA=G|||;VT=SNP
2	156730260	rs13382244	A	G	100	PASS	AC=782;AF=0.15615;AN=5008;NS=2504;DP=22245;EAS_AF=0.3135;AMR_AF=0.1441;AFR_AF=0.0272;EUR_AF=0.1083;SAS_AF=0.226;AA=A|||;VT=SNP
2	156730529	rs62174792	C	T	100	PASS	AC=1276;AF=0.254792;AN=5008;NS=2504;DP=20681;EAS_AF=0.2262;AMR_AF=0.4121;AFR_AF=0.0802;EUR_AF=0.2694;SAS_AF=0.3937;AA=C|||;VT=SNP
2	156732837	rs7420912	A	G	100	PASS	AC=1139;AF=0.227436;AN=5008;NS=2504;DP=21036;EAS_AF=0.2639;AMR_AF=0.1556;AFR_AF=0.3449;EUR_AF=0.1451;SAS_AF=0.1667;AA=A|||;VT=SNP
2	156733121	rs2351144	C	G	100	PASS	AC=1133;AF=0.226238;AN=5008;NS=2504;DP=20006;EAS_AF=0.2639;AMR_AF=0.1556;AFR_AF=0.3404;EUR_AF=0.1451;SAS_AF=0.1667;AA=C|||;VT=SNP
2	156735746	rs35915131	A	G	100	PASS	AC=324;AF=0.0646965;AN=5008;NS=2504;DP=18524;EAS_AF=0.0417;AMR_AF=0.0865;AFR_AF=0.0076;EUR_AF=0.1471;SAS_AF=0.0654;AA=A|||;VT=SNP
2	156736099	rs11900438	C	T	100	PASS	AC=1435;AF=0.286542;AN=5008;NS=2504;DP=16729;EAS_AF=0.2639;AMR_AF=0.2176;AFR_AF=0.4274;EUR_AF=0.2644;SAS_AF=0.1912;AA=T|||;VT=SNP
2	156736528	rs11900638	C	A	100	PASS	AC=972;AF=0.194089;AN=5008;NS=2504;DP=15377;EAS_AF=0.2639;AMR_AF=0.134;AFR_AF=0.2375;EUR_AF=0.1382;SAS_AF=0.1636;AA=C|||;VT=SNP
2	156737100	rs34528777	G	A	100	PASS	AC=1128;AF=0.22524;AN=5008;NS=2504;DP=17857;EAS_AF=0.2639;AMR_AF=0.1542;AFR_AF=0.3366;EUR_AF=0.1461;SAS_AF=0.1667;AA=G|||;VT=SNP
2	156737223	rs35512426	G	A	100	PASS	AC=1133;AF=0.226238;AN=5008;NS=2504;DP=17954;EAS_AF=0.2639;AMR_AF=0.1542;AFR_AF=0.3404;EUR_AF=0.1461;SAS_AF=0.1667;AA=G|||;VT=SNP
2	156738441	rs10173843	A	G	100	PASS	AC=1136;AF=0.226837;AN=5008;NS=2504;DP=19201;EAS_AF=0.2639;AMR_AF=0.1542;AFR_AF=0.3427;EUR_AF=0.1461;SAS_AF=0.1667;AA=A|||;VT=SNP
2	156739388	rs148102884	T	A	100	PASS	AC=554;AF=0.110623;AN=5008;NS=2504;DP=21231;EAS_AF=0.2341;AMR_AF=0.1023;AFR_AF=0.0061;EUR_AF=0.1113;SAS_AF=0.1299;AA=T|||;VT=SNP
2	156740735	rs10200441	C	T	100	PASS	AC=1137;AF=0.227037;AN=5008;NS=2504;DP=17785;EAS_AF=0.2639;AMR_AF=0.1542;AFR_AF=0.3427;EUR_AF=0.1461;SAS_AF=0.1677;AA=C|||;VT=SNP
2	156741496	rs7564233	T	C	100	PASS	AC=1235;AF=0.246605;AN=5008;NS=2504;DP=18324;EAS_AF=0.2639;AMR_AF=0.1772;AFR_AF=0.3699;EUR_AF=0.1809;SAS_AF=0.1789;AA=T|||;VT=SNP
2	156741901	rs13018514	G	A	100	PASS	AC=1236;AF=0.246805;AN=5008;NS=2504;DP=19263;EAS_AF=0.2639;AMR_AF=0.1772;AFR_AF=0.3707;EUR_AF=0.1809;SAS_AF=0.1789;AA=A|||;VT=SNP
2	156742762	rs9753171	C	G	100	PASS	AC=1148;AF=0.229233;AN=5008;NS=2504;DP=22904;EAS_AF=0.3185;AMR_AF=0.1772;AFR_AF=0.2012;EUR_AF=0.1521;SAS_AF=0.2914;AA=C|||;VT=SNP
2	156745776	rs4664778	G	A	100	PASS	AC=1274;AF=0.254393;AN=5008;NS=2504;DP=8210;EAS_AF=0.2252;AMR_AF=0.4121;AFR_AF=0.0802;EUR_AF=0.2694;SAS_AF=0.3926;AA=G|||;VT=SNP
2	156748324	rs1527756	C	G	100	PASS	AC=927;AF=0.185104;AN=5008;NS=2504;DP=19535;EAS_AF=0.2619;AMR_AF=0.1311;AFR_AF=0.2065;EUR_AF=0.1382;SAS_AF=0.1636;AA=C|||;VT=SNP
2	156751921	rs1520339	T	C	100	PASS	AC=4070;AF=0.8127;AN=5008;NS=2504;DP=19736;EAS_AF=0.8155;AMR_AF=0.8184;AFR_AF=0.8601;EUR_AF=0.6819;SAS_AF=0.8763;AA=C|||;VT=SNP
2	156752459	rs17236969	C	T	100	PASS	AC=321;AF=0.0640974;AN=5008;NS=2504;DP=16873;EAS_AF=0.0417;AMR_AF=0.0879;AFR_AF=0.0076;EUR_AF=0.1431;SAS_AF=0.0654;AA=A|||;VT=SNP
2	156752588	rs7594921	G	A	100	PASS	AC=2622;AF=0.523562;AN=5008;NS=2504;DP=15668;EAS_AF=0.5893;AMR_AF=0.3934;AFR_AF=0.6596;EUR_AF=0.4105;SAS_AF=0.4806;AA=A|||;VT=SNP
2	156753946	rs10202061	G	A	100	PASS	AC=1240;AF=0.247604;AN=5008;NS=2504;DP=15718;EAS_AF=0.2619;AMR_AF=0.1772;AFR_AF=0.3752;EUR_AF=0.1809;SAS_AF=0.1789;AA=A|||;VT=SNP
2	156754055	rs10193997	T	C	100	PASS	AC=1239;AF=0.247404;AN=5008;NS=2504;DP=15555;EAS_AF=0.2609;AMR_AF=0.1772;AFR_AF=0.3752;EUR_AF=0.1809;SAS_AF=0.1789;AA=C|||;VT=SNP
2	156755591	rs13420750	T	C	100	PASS	AC=979;AF=0.195487;AN=5008;NS=2504;DP=20606;EAS_AF=0.2649;AMR_AF=0.1326;AFR_AF=0.2428;EUR_AF=0.1382;SAS_AF=0.1636;AA=T|||;VT=SNP
2	156756235	rs10198409	A	G	100	PASS	AC=1243;AF=0.248203;AN=5008;NS=2504;DP=18616;EAS_AF=0.2649;AMR_AF=0.1772;AFR_AF=0.3752;EUR_AF=0.1809;SAS_AF=0.1789;AA=G|||;VT=SNP
2	156756319	rs7597534	A	G	100	PASS	AC=1243;AF=0.248203;AN=5008;NS=2504;DP=17805;EAS_AF=0.2649;AMR_AF=0.1772;AFR_AF=0.3752;EUR_AF=0.1809;SAS_AF=0.1789;AA=G|||;VT=SNP
2	156758535	rs12694437	A	G	100	PASS	AC=1455;AF=0.290535;AN=5008;NS=2504;DP=15391;EAS_AF=0.2649;AMR_AF=0.2233;AFR_AF=0.4334;EUR_AF=0.2714;SAS_AF=0.1912;AA=G|||;VT=SNP
2	156759291	rs1402071	C	T	100	PASS	AC=1454;AF=0.290335;AN=5008;NS=2504;DP=18371;EAS_AF=0.2619;AMR_AF=0.2262;AFR_AF=0.4327;EUR_AF=0.2724;SAS_AF=0.1912;AA=T|||;VT=SNP
2	156760230	rs10166901	T	A	100	PASS	AC=1173;AF=0.234225;AN=5008;NS=2504;DP=17950;EAS_AF=0.2649;AMR_AF=0.1686;AFR_AF=0.3616;EUR_AF=0.1471;SAS_AF=0.1667;AA=T|||;VT=SNP
2	156760305	rs10164463	A	T	100	PASS	AC=1245;AF=0.248602;AN=5008;NS=2504;DP=19047;EAS_AF=0.2649;AMR_AF=0.1816;AFR_AF=0.3752;EUR_AF=0.1799;SAS_AF=0.1789;AA=T|||;VT=SNP
2	156760611	rs116466434	T	G	100	PASS	AC=100;AF=0.0199681;AN=5008;NS=2504;DP=20456;EAS_AF=0.003;AMR_AF=0.0231;AFR_AF=0.0008;EUR_AF=0.0447;SAS_AF=0.0358;AA=T|||;VT=SNP
2	156762304	rs3843321	G	C	100	PASS	AC=3946;AF=0.787939;AN=5008;NS=2504;DP=17849;EAS_AF=0.8155;AMR_AF=0.8098;AFR_AF=0.7602;EUR_AF=0.6938;SAS_AF=0.8783;AA=C|||;VT=SNP
2	156763315	rs12694438	C	T	100	PASS	AC=1241;AF=0.247804;AN=5008;NS=2504;DP=13826;EAS_AF=0.2649;AMR_AF=0.1787;AFR_AF=0.3729;EUR_AF=0.1809;SAS_AF=0.1789;AA=T|||;VT=SNP
2	156764213	rs16839720	C	G	100	PASS	AC=970;AF=0.19369;AN=5008;NS=2504;DP=17633;EAS_AF=0.2619;AMR_AF=0.1354;AFR_AF=0.2405;EUR_AF=0.1352;SAS_AF=0.1616;AA=C|||;VT=SNP
2	156764503	rs7557832	T	C	100	PASS	AC=1271;AF=0.253794;AN=5008;NS=2504;DP=18896;EAS_AF=0.2649;AMR_AF=0.1801;AFR_AF=0.3979;EUR_AF=0.1779;SAS_AF=0.1779;AA=C|||;VT=SNP
2	156765002	rs13383584	T	C	100	PASS	AC=2018;AF=0.402955;AN=5008;NS=2504;DP=17727;EAS_AF=0.3274;AMR_AF=0.5605;AFR_AF=0.2163;EUR_AF=0.5378;SAS_AF=0.4826;AA=T|||;VT=SNP
2	156765630	rs16839725	T	C	100	PASS	AC=1514;AF=0.302316;AN=5008;NS=2504;DP=15540;EAS_AF=0.3879;AMR_AF=0.451;AFR_AF=0.0961;EUR_AF=0.3429;SAS_AF=0.3456;AA=T|||;VT=SNP
2	156765776	rs16839730	G	A	100	PASS	AC=1173;AF=0.234225;AN=5008;NS=2504;DP=16471;EAS_AF=0.3433;AMR_AF=0.3617;AFR_AF=0.1029;EUR_AF=0.1551;SAS_AF=0.2904;AA=G|||;VT=SNP
2	156765867	rs7573784	G	A	100	PASS	AC=540;AF=0.107827;AN=5008;NS=2504;DP=18447;EAS_AF=0.2073;AMR_AF=0.085;AFR_AF=0.0575;EUR_AF=0.0815;SAS_AF=0.1166;AA=G|||;VT=SNP
2	156766219	rs17309678	T	C	100	PASS	AC=1580;AF=0.315495;AN=5008;NS=2504;DP=17945;EAS_AF=0.3294;AMR_AF=0.4986;AFR_AF=0.0855;EUR_AF=0.4453;SAS_AF=0.3487;AA=T|||;VT=SNP
2	156766833	rs1527757	G	A	100	PASS	AC=1602;AF=0.319888;AN=5008;NS=2504;DP=18668;EAS_AF=0.3155;AMR_AF=0.4957;AFR_AF=0.0968;EUR_AF=0.4443;SAS_AF=0.3732;AA=G|||;VT=SNP
2	156768710	rs16839731	G	A	100	PASS	AC=2445;AF=0.488219;AN=5008;NS=2504;DP=14579;EAS_AF=0.3631;AMR_AF=0.6311;AFR_AF=0.4312;EUR_AF=0.6412;SAS_AF=0.4356;AA=G|||;VT=SNP
2	156769319	rs2056737	T	A	100	PASS	AC=1271;AF=0.253794;AN=5008;NS=2504;DP=18575;EAS_AF=0.2956;AMR_AF=0.1772;AFR_AF=0.2829;EUR_AF=0.2326;SAS_AF=0.2474;AA=T|||;VT=SNP
2	156773664	rs16839739	G	T	100	PASS	AC=2449;AF=0.489018;AN=5008;NS=2504;DP=17848;EAS_AF=0.3621;AMR_AF=0.6311;AFR_AF=0.4349;EUR_AF=0.6402;SAS_AF=0.4366;AA=A|||;VT=SNP
2	156773990	rs10804269	A	T	100	PASS	AC=1211;AF=0.241813;AN=5008;NS=2504;DP=18740;EAS_AF=0.3423;AMR_AF=0.183;AFR_AF=0.2284;EUR_AF=0.1272;SAS_AF=0.316;AA=A|||;VT=SNP
2	156774032	rs10932785	C	T	100	PASS	AC=1211;AF=0.241813;AN=5008;NS=2504;DP=18953;EAS_AF=0.3423;AMR_AF=0.183;AFR_AF=0.2284;EUR_AF=0.1272;SAS_AF=0.316;AA=C|||;VT=SNP
2	156775966	rs4664781	G	A	100	PASS	AC=2449;AF=0.489018;AN=5008;NS=2504;DP=18257;EAS_AF=0.3621;AMR_AF=0.6311;AFR_AF=0.4349;EUR_AF=0.6402;SAS_AF=0.4366;AA=G|||;VT=SNP
2	156779012	rs11691907	G	C	100	PASS	AC=1253;AF=0.2502;AN=5008;NS=2504;DP=17746;EAS_AF=0.2956;AMR_AF=0.1744;AFR_AF=0.2852;EUR_AF=0.2167;SAS_AF=0.2444;AA=G|||;VT=SNP
2	156779266	rs4664186	T	C	100	PASS	AC=2471;AF=0.493411;AN=5008;NS=2504;DP=22960;EAS_AF=0.3621;AMR_AF=0.6354;AFR_AF=0.4349;EUR_AF=0.6561;SAS_AF=0.4397;AA=C|||;VT=SNP
2	156779377	rs67822367	A	G	100	PASS	AC=1253;AF=0.2502;AN=5008;NS=2504;DP=20985;EAS_AF=0.2956;AMR_AF=0.1744;AFR_AF=0.2852;EUR_AF=0.2167;SAS_AF=0.2444;AA=A|||;VT=SNP
2	156780642	rs11681437	A	G	100	PASS	AC=469;AF=0.0936502;AN=5008;NS=2504;DP=23859;EAS_AF=0.0446;AMR_AF=0.0908;AFR_AF=0.1732;EUR_AF=0.1054;SAS_AF=0.0266;AA=A|||;VT=SNP
2	156782397	rs2882599	G	A	100	PASS	AC=2449;AF=0.489018;AN=5008;NS=2504;DP=19325;EAS_AF=0.3621;AMR_AF=0.6311;AFR_AF=0.4349;EUR_AF=0.6402;SAS_AF=0.4366;AA=G|||;VT=SNP
2	156784805	rs1540808	G	A	100	PASS	AC=2449;AF=0.489018;AN=5008;NS=2504;DP=16315;EAS_AF=0.3621;AMR_AF=0.6311;AFR_AF=0.4349;EUR_AF=0.6402;SAS_AF=0.4366;AA=G|||;VT=SNP
2	156785138	rs4664187	T	C	100	PASS	AC=2450;AF=0.489217;AN=5008;NS=2504;DP=17143;EAS_AF=0.3621;AMR_AF=0.6326;AFR_AF=0.4349;EUR_AF=0.6402;SAS_AF=0.4366;AA=T|||;VT=SNP
2	156786929	rs10189214	C	T	100	PASS	AC=1213;AF=0.242212;AN=5008;NS=2504;DP=17818;EAS_AF=0.3423;AMR_AF=0.183;AFR_AF=0.2284;EUR_AF=0.1282;SAS_AF=0.317;AA=C|||;VT=SNP
2	156789084	rs12619900	C	T	100	PASS	AC=2442;AF=0.48762;AN=5008;NS=2504;DP=19526;EAS_AF=0.3631;AMR_AF=0.6297;AFR_AF=0.4297;EUR_AF=0.6402;SAS_AF=0.4366;AA=C|||;VT=SNP
2	156789965	rs11678605	G	A	100	PASS	AC=2441;AF=0.48742;AN=5008;NS=2504;DP=16898;EAS_AF=0.3621;AMR_AF=0.6297;AFR_AF=0.4304;EUR_AF=0.6392;SAS_AF=0.4366;AA=A|||;VT=SNP
2	156790004	rs10932790	T	C	100	PASS	AC=3730;AF=0.744808;AN=5008;NS=2504;DP=17187;EAS_AF=0.6567;AMR_AF=0.8098;AFR_AF=0.7209;EUR_AF=0.8728;SAS_AF=0.6902;AA=C|||;VT=SNP
2	156790125	rs6710677	T	G	100	PASS	AC=1212;AF=0.242013;AN=5008;NS=2504;DP=15936;EAS_AF=0.3433;AMR_AF=0.183;AFR_AF=0.2284;EUR_AF=0.1272;SAS_AF=0.316;AA=T|||;VT=SNP
2	156791079	rs6747331	A	G	100	PASS	AC=2474;AF=0.49401;AN=5008;NS=2504;DP=18172;EAS_AF=0.3621;AMR_AF=0.6354;AFR_AF=0.4357;EUR_AF=0.6561;SAS_AF=0.4417;AA=A|||;VT=SNP
2	156791566	rs10203875	A	G	100	PASS	AC=1208;AF=0.241214;AN=5008;NS=2504;DP=19818;EAS_AF=0.3433;AMR_AF=0.1844;AFR_AF=0.2284;EUR_AF=0.1262;SAS_AF=0.3119;AA=A|||;VT=SNP
2	156791609	rs16839799	T	A	100	PASS	AC=2468;AF=0.492812;AN=5008;NS=2504;DP=20109;EAS_AF=0.3621;AMR_AF=0.634;AFR_AF=0.4312;EUR_AF=0.6561;SAS_AF=0.4427;AA=T|||;VT=SNP
2	156792089	rs1527755	C	G	100	PASS	AC=2467;AF=0.492612;AN=5008;NS=2504;DP=17497;EAS_AF=0.3621;AMR_AF=0.634;AFR_AF=0.4304;EUR_AF=0.6561;SAS_AF=0.4427;AA=C|||;VT=SNP
2	156792830	rs76094981	C	T	100	PASS	AC=551;AF=0.110024;AN=5008;NS=2504;DP=15072;EAS_AF=0.2857;AMR_AF=0.0793;AFR_AF=0.031;EUR_AF=0.0606;SAS_AF=0.1084;AA=C|||;VT=SNP
2	156793087	rs7603523	A	G	100	PASS	AC=1051;AF=0.209864;AN=5008;NS=2504;DP=15440;EAS_AF=0.2946;AMR_AF=0.1427;AFR_AF=0.1793;EUR_AF=0.1789;SAS_AF=0.2434;AA=A|||;VT=SNP
2	156794189	rs57884968	C	T	100	PASS	AC=843;AF=0.168331;AN=5008;NS=2504;DP=17684;EAS_AF=0.0466;AMR_AF=0.1297;AFR_AF=0.3351;EUR_AF=0.1928;SAS_AF=0.0706;AA=C|||;VT=SNP
2	156794383	rs1402073	A	T	100	PASS	AC=755;AF=0.150759;AN=5008;NS=2504;DP=17350;EAS_AF=0.0466;AMR_AF=0.1282;AFR_AF=0.27;EUR_AF=0.1918;SAS_AF=0.0706;AA=A|||;VT=SNP
2	156795070	rs2049093	G	A	100	PASS	AC=2445;AF=0.488219;AN=5008;NS=2504;DP=16396;EAS_AF=0.3621;AMR_AF=0.6297;AFR_AF=0.4312;EUR_AF=0.6392;SAS_AF=0.4397;AA=G|||;VT=SNP
2	156795192	rs12612835	A	G	100	PASS	AC=1506;AF=0.300719;AN=5008;NS=2504;DP=17924;EAS_AF=0.3155;AMR_AF=0.4899;AFR_AF=0.0295;EUR_AF=0.4453;SAS_AF=0.3691;AA=A|||;VT=SNP
2	156795414	rs2141236	C	T	100	PASS	AC=2445;AF=0.488219;AN=5008;NS=2504;DP=16761;EAS_AF=0.3621;AMR_AF=0.6297;AFR_AF=0.4312;EUR_AF=0.6392;SAS_AF=0.4397;AA=c|||;VT=SNP
2	156795870	rs77477120	C	T	100	PASS	AC=515;AF=0.102835;AN=5008;NS=2504;DP=18988;EAS_AF=0.2857;AMR_AF=0.0807;AFR_AF=0.0038;EUR_AF=0.0586;SAS_AF=0.1094;AA=C|||;VT=SNP
2	156795877	rs7564439	T	C	100	PASS	AC=2475;AF=0.494209;AN=5008;NS=2504;DP=19064;EAS_AF=0.3621;AMR_AF=0.6354;AFR_AF=0.4357;EUR_AF=0.6561;SAS_AF=0.4427;AA=C|||;VT=SNP
2	156796078	rs13009377	T	G	100	PASS	AC=1208;AF=0.241214;AN=5008;NS=2504;DP=21045;EAS_AF=0.3433;AMR_AF=0.1844;AFR_AF=0.2277;EUR_AF=0.1272;SAS_AF=0.3119;AA=T|||;VT=SNP
2	156796484	rs10173364	A	G	100	PASS	AC=3728;AF=0.744409;AN=5008;NS=2504;DP=20135;EAS_AF=0.6567;AMR_AF=0.8084;AFR_AF=0.7216;EUR_AF=0.8728;SAS_AF=0.6881;AA=G|||;VT=SNP
2	156796770	rs77935796	C	T	100	PASS	AC=472;AF=0.0942492;AN=5008;NS=2504;DP=18166;EAS_AF=0.0446;AMR_AF=0.0908;AFR_AF=0.1732;EUR_AF=0.1064;SAS_AF=0.0286;AA=C|||;VT=SNP
2	156797239	rs4664784	C	T	100	PASS	AC=2445;AF=0.488219;AN=5008;NS=2504;DP=17321;EAS_AF=0.3621;AMR_AF=0.6297;AFR_AF=0.4312;EUR_AF=0.6392;SAS_AF=0.4397;AA=C|||;VT=SNP
2	156798444	rs1829528	T	C	100	PASS	AC=859;AF=0.171526;AN=5008;NS=2504;DP=19987;EAS_AF=0.0466;AMR_AF=0.1297;AFR_AF=0.3464;EUR_AF=0.1938;SAS_AF=0.0706;AA=t|||;VT=SNP
2	156799208	rs7573210	A	C	100	PASS	AC=2630;AF=0.52516;AN=5008;NS=2504;DP=18558;EAS_AF=0.6101;AMR_AF=0.6412;AFR_AF=0.264;EUR_AF=0.6243;SAS_AF=0.6063;AA=A|||;VT=SNP
2	156799749	rs1356846	G	A	100	PASS	AC=1190;AF=0.23762;AN=5008;NS=2504;DP=17341;EAS_AF=0.3433;AMR_AF=0.1844;AFR_AF=0.2141;EUR_AF=0.1272;SAS_AF=0.3119;AA=g|||;VT=SNP
2	156800338	rs7580002	T	C	100	PASS	AC=2476;AF=0.494409;AN=5008;NS=2504;DP=13070;EAS_AF=0.3631;AMR_AF=0.6354;AFR_AF=0.4357;EUR_AF=0.6561;SAS_AF=0.4427;AA=T|||;VT=SNP
2	156800733	rs11902496	C	T	100	PASS	AC=1252;AF=0.25;AN=5008;NS=2504;DP=17044;EAS_AF=0.2937;AMR_AF=0.1729;AFR_AF=0.2859;EUR_AF=0.2167;SAS_AF=0.2454;AA=C|||;VT=SNP
2	156801077	rs11682209	G	T	100	PASS	AC=843;AF=0.168331;AN=5008;NS=2504;DP=19290;EAS_AF=0.0466;AMR_AF=0.1297;AFR_AF=0.3351;EUR_AF=0.1928;SAS_AF=0.0706;AA=G|||;VT=SNP
2	156801896	rs13393559	A	C	100	PASS	AC=951;AF=0.189896;AN=5008;NS=2504;DP=13645;EAS_AF=0.0506;AMR_AF=0.1427;AFR_AF=0.3502;EUR_AF=0.2157;SAS_AF=0.1237;AA=A|||;VT=SNP
2	156807128	rs12615569	C	T	100	PASS	AC=2445;AF=0.488219;AN=5008;NS=2504;DP=11290;EAS_AF=0.3621;AMR_AF=0.6297;AFR_AF=0.4312;EUR_AF=0.6392;SAS_AF=0.4397;AA=C|||;VT=SNP
2	156807215	rs35530452	A	G	100	PASS	AC=1208;AF=0.241214;AN=5008;NS=2504;DP=16130;EAS_AF=0.3433;AMR_AF=0.1844;AFR_AF=0.2277;EUR_AF=0.1272;SAS_AF=0.3119;AA=A|||;VT=SNP
2	156807410	rs12615641	C	T	100	PASS	AC=1599;AF=0.319289;AN=5008;NS=2504;DP=12504;EAS_AF=0.3155;AMR_AF=0.4986;AFR_AF=0.0953;EUR_AF=0.4453;SAS_AF=0.3691;AA=C|||;VT=SNP
2	156807959	rs74514780	A	G	100	PASS	AC=1006;AF=0.200879;AN=5008;NS=2504;DP=18410;EAS_AF=0.2946;AMR_AF=0.1369;AFR_AF=0.1672;EUR_AF=0.163;SAS_AF=0.2342;AA=A|||;VT=SNP
2	156808365	rs10198113	T	C	100	PASS	AC=1261;AF=0.251797;AN=5008;NS=2504;DP=17451;EAS_AF=0.2946;AMR_AF=0.1744;AFR_AF=0.2905;EUR_AF=0.2177;SAS_AF=0.2454;AA=T|||;VT=SNP
2	156808614	rs12621231	T	C	100	PASS	AC=2475;AF=0.494209;AN=5008;NS=2504;DP=16695;EAS_AF=0.3621;AMR_AF=0.6354;AFR_AF=0.4357;EUR_AF=0.6561;SAS_AF=0.4427;AA=T|||;VT=SNP
2	156808675	rs6436064	G	T	100	PASS	AC=1208;AF=0.241214;AN=5008;NS=2504;DP=17082;EAS_AF=0.3423;AMR_AF=0.1844;AFR_AF=0.2277;EUR_AF=0.1272;SAS_AF=0.3129;AA=G|||;VT=SNP
2	156809883	rs12621549	A	T	100	PASS	AC=552;AF=0.110224;AN=5008;NS=2504;DP=19034;EAS_AF=0.2857;AMR_AF=0.0807;AFR_AF=0.0318;EUR_AF=0.0596;SAS_AF=0.1084;AA=A|||;VT=SNP
2	156810069	rs9752942	T	C	100	PASS	AC=2468;AF=0.492812;AN=5008;NS=2504;DP=17415;EAS_AF=0.3621;AMR_AF=0.6354;AFR_AF=0.4312;EUR_AF=0.6551;SAS_AF=0.4427;AA=T|||;VT=SNP
2	156810389	rs13409849	C	T	100	PASS	AC=1261;AF=0.251797;AN=5008;NS=2504;DP=17400;EAS_AF=0.2946;AMR_AF=0.1744;AFR_AF=0.2905;EUR_AF=0.2177;SAS_AF=0.2454;AA=C|||;VT=SNP
2	156810605	rs7607119	G	A	100	PASS	AC=2467;AF=0.492612;AN=5008;NS=2504;DP=18338;EAS_AF=0.3621;AMR_AF=0.634;AFR_AF=0.4312;EUR_AF=0.6551;SAS_AF=0.4427;AA=G|||;VT=SNP
2	156811716	rs13014486	G	A	100	PASS	AC=2445;AF=0.488219;AN=5008;NS=2504;DP=15709;EAS_AF=0.3621;AMR_AF=0.6297;AFR_AF=0.4312;EUR_AF=0.6392;SAS_AF=0.4397;AA=G|||;VT=SNP
2	156812175	rs1540806	C	T	100	PASS	AC=3728;AF=0.744409;AN=5008;NS=2504;DP=14452;EAS_AF=0.6567;AMR_AF=0.8084;AFR_AF=0.7216;EUR_AF=0.8728;SAS_AF=0.6881;AA=T|||;VT=SNP
2	156812383	rs10201971	G	T	100	PASS	AC=1253;AF=0.2502;AN=5008;NS=2504;DP=12405;EAS_AF=0.2946;AMR_AF=0.1729;AFR_AF=0.2859;EUR_AF=0.2167;SAS_AF=0.2454;AA=G|||;VT=SNP
2	156813500	rs769353	C	T	100	PASS	AC=474;AF=0.0946486;AN=5008;NS=2504;DP=16295;EAS_AF=0.0446;AMR_AF=0.0908;AFR_AF=0.1747;EUR_AF=0.1064;SAS_AF=0.0286;AA=C|||;VT=SNP
2	156813584	rs16839831	C	A	100	PASS	AC=1204;AF=0.240415;AN=5008;NS=2504;DP=15934;EAS_AF=0.3433;AMR_AF=0.1844;AFR_AF=0.2277;EUR_AF=0.1272;SAS_AF=0.3078;AA=C|||;VT=SNP
2	156813779	rs1527753	T	C	100	PASS	AC=2449;AF=0.489018;AN=5008;NS=2504;DP=14250;EAS_AF=0.3621;AMR_AF=0.6297;AFR_AF=0.4312;EUR_AF=0.6392;SAS_AF=0.4438;AA=C|||;VT=SNP
2	156814058	rs10932797	G	A	100	PASS	AC=1253;AF=0.2502;AN=5008;NS=2504;DP=16402;EAS_AF=0.2946;AMR_AF=0.1729;AFR_AF=0.2859;EUR_AF=0.2167;SAS_AF=0.2454;AA=G|||;VT=SNP
2	156814276	rs11689399	A	G	100	PASS	AC=1275;AF=0.254593;AN=5008;NS=2504;DP=13003;EAS_AF=0.2946;AMR_AF=0.1772;AFR_AF=0.2859;EUR_AF=0.2326;SAS_AF=0.2485;AA=A|||;VT=SNP
2	156814699	rs13421080	A	C	100	PASS	AC=1283;AF=0.25619;AN=5008;NS=2504;DP=16963;EAS_AF=0.2946;AMR_AF=0.1787;AFR_AF=0.2905;EUR_AF=0.2336;SAS_AF=0.2485;AA=A|||;VT=SNP
2	156814865	rs28689194	G	C	100	PASS	AC=1284;AF=0.25639;AN=5008;NS=2504;DP=19275;EAS_AF=0.2946;AMR_AF=0.1787;AFR_AF=0.2905;EUR_AF=0.2336;SAS_AF=0.2495;AA=G|||;VT=SNP
2	156815439	rs13382525	G	A	100	PASS	AC=1204;AF=0.240415;AN=5008;NS=2504;DP=21817;EAS_AF=0.3433;AMR_AF=0.1844;AFR_AF=0.2277;EUR_AF=0.1272;SAS_AF=0.3078;AA=G|||;VT=SNP
2	156816057	rs10192140	C	T	100	PASS	AC=1204;AF=0.240415;AN=5008;NS=2504;DP=19304;EAS_AF=0.3433;AMR_AF=0.1844;AFR_AF=0.2277;EUR_AF=0.1272;SAS_AF=0.3078;AA=C|||;VT=SNP
2	156816152	rs1609201	C	T	100	PASS	AC=2471;AF=0.493411;AN=5008;NS=2504;DP=19521;EAS_AF=0.3621;AMR_AF=0.634;AFR_AF=0.4312;EUR_AF=0.6551;SAS_AF=0.4468;AA=C|||;VT=SNP
2	156817711	rs2056735	G	A	100	PASS	AC=2448;AF=0.488818;AN=5008;NS=2504;DP=17106;EAS_AF=0.3621;AMR_AF=0.6297;AFR_AF=0.4304;EUR_AF=0.6392;SAS_AF=0.4438;AA=G|||;VT=SNP
2	156818307	rs13009539	C	A	100	PASS	AC=885;AF=0.176717;AN=5008;NS=2504;DP=18862;EAS_AF=0.3433;AMR_AF=0.1499;AFR_AF=0.0068;EUR_AF=0.1252;SAS_AF=0.3067;AA=C|||;VT=SNP
2	156819268	rs66996400	G	A	100	PASS	AC=1254;AF=0.250399;AN=5008;NS=2504;DP=16111;EAS_AF=0.2946;AMR_AF=0.1744;AFR_AF=0.2859;EUR_AF=0.2167;SAS_AF=0.2454;AA=G|||;VT=SNP
2	156819585	rs17238525	T	C	100	PASS	AC=1626;AF=0.324681;AN=5008;NS=2504;DP=19616;EAS_AF=0.3155;AMR_AF=0.5029;AFR_AF=0.0953;EUR_AF=0.4622;SAS_AF=0.3763;AA=T|||;VT=SNP
2	156822305	rs35487612	C	G	100	PASS	AC=2478;AF=0.494808;AN=5008;NS=2504;DP=22510;EAS_AF=0.3621;AMR_AF=0.634;AFR_AF=0.4357;EUR_AF=0.6561;SAS_AF=0.4468;AA=C|||;VT=SNP
2	156822587	rs11689175	C	T	100	PASS	AC=2478;AF=0.494808;AN=5008;NS=2504;DP=17741;EAS_AF=0.3631;AMR_AF=0.634;AFR_AF=0.4349;EUR_AF=0.6561;SAS_AF=0.4468;AA=C|||;VT=SNP
2	156828501	rs7569706	A	G	100	PASS	AC=1465;AF=0.292532;AN=5008;NS=2504;DP=16730;EAS_AF=0.3502;AMR_AF=0.2277;AFR_AF=0.2352;EUR_AF=0.2197;SAS_AF=0.4315;AA=A|||;VT=SNP
2	156828514	rs941370	G	T	100	PASS	AC=3480;AF=0.694888;AN=5008;NS=2504;DP=16235;EAS_AF=0.6498;AMR_AF=0.768;AFR_AF=0.7194;EUR_AF=0.7803;SAS_AF=0.5685;AA=T|||;VT=SNP
2	156829204	rs7585222	G	T	100	PASS	AC=2462;AF=0.491613;AN=5008;NS=2504;DP=13869;EAS_AF=0.3641;AMR_AF=0.6311;AFR_AF=0.4304;EUR_AF=0.6541;SAS_AF=0.4397;AA=G|||;VT=SNP
2	156829432	rs951212	C	T	100	PASS	AC=2464;AF=0.492013;AN=5008;NS=2504;DP=13809;EAS_AF=0.3641;AMR_AF=0.6311;AFR_AF=0.4319;EUR_AF=0.6541;SAS_AF=0.4397;AA=C|||;VT=SNP
2	156829499	rs951211	G	A	100	PASS	AC=3471;AF=0.693091;AN=5008;NS=2504;DP=17056;EAS_AF=0.6498;AMR_AF=0.768;AFR_AF=0.7186;EUR_AF=0.7803;SAS_AF=0.5603;AA=A|||;VT=SNP
2	156829816	rs13031378	A	C	100	PASS	AC=2471;AF=0.493411;AN=5008;NS=2504;DP=17727;EAS_AF=0.3641;AMR_AF=0.6311;AFR_AF=0.4312;EUR_AF=0.6541;SAS_AF=0.4479;AA=A|||;VT=SNP
2	156830436	rs11685195	T	C	100	PASS	AC=1008;AF=0.201278;AN=5008;NS=2504;DP=16942;EAS_AF=0.2857;AMR_AF=0.1369;AFR_AF=0.2874;EUR_AF=0.1262;SAS_AF=0.1207;AA=T|||;VT=SNP
2	156832102	rs13008952	A	T	100	PASS	AC=2463;AF=0.491813;AN=5008;NS=2504;DP=13894;EAS_AF=0.3641;AMR_AF=0.6311;AFR_AF=0.4312;EUR_AF=0.6541;SAS_AF=0.4397;AA=A|||;VT=SNP
2	156833208	rs6436095	C	A	100	PASS	AC=2410;AF=0.48123;AN=5008;NS=2504;DP=16012;EAS_AF=0.6349;AMR_AF=0.3617;AFR_AF=0.4796;EUR_AF=0.3449;SAS_AF=0.5501;AA=C|||;VT=SNP
2	156833422	rs6436096	A	T	100	PASS	AC=2429;AF=0.485024;AN=5008;NS=2504;DP=16043;EAS_AF=0.6359;AMR_AF=0.3631;AFR_AF=0.4841;EUR_AF=0.3459;SAS_AF=0.5603;AA=A|||;VT=SNP
2	156833498	rs6717836	A	G	100	PASS	AC=716;AF=0.142971;AN=5008;NS=2504;DP=16586;EAS_AF=0.2847;AMR_AF=0.0965;AFR_AF=0.1377;EUR_AF=0.0726;SAS_AF=0.1094;AA=A|||;VT=SNP
2	156833746	rs12694460	T	G	100	PASS	AC=2370;AF=0.473243;AN=5008;NS=2504;DP=18268;EAS_AF=0.6379;AMR_AF=0.3487;AFR_AF=0.4834;EUR_AF=0.3121;SAS_AF=0.544;AA=T|||;VT=SNP
2	156833864	rs10497149	A	T	100	PASS	AC=2370;AF=0.473243;AN=5008;NS=2504;DP=18011;EAS_AF=0.6359;AMR_AF=0.3487;AFR_AF=0.4834;EUR_AF=0.3141;SAS_AF=0.544;AA=A|||;VT=SNP
2	156834263	rs2351286	A	T	100	PASS	AC=1632;AF=0.325879;AN=5008;NS=2504;DP=17636;EAS_AF=0.3155;AMR_AF=0.5101;AFR_AF=0.0726;EUR_AF=0.4881;SAS_AF=0.3814;AA=A|||;VT=SNP
2	156834265	rs75312181	C	T	100	PASS	AC=396;AF=0.0790735;AN=5008;NS=2504;DP=17656;EAS_AF=0.0278;AMR_AF=0.0893;AFR_AF=0.1278;EUR_AF=0.1133;SAS_AF=0.0235;AA=C|||;VT=SNP
2	156835059	rs1554798	A	C	100	PASS	AC=2125;AF=0.424321;AN=5008;NS=2504;DP=16216;EAS_AF=0.374;AMR_AF=0.5519;AFR_AF=0.3177;EUR_AF=0.5308;SAS_AF=0.4202;AA=C|||;VT=SNP
2	156835299	rs12617101	A	T	100	PASS	AC=1491;AF=0.297724;AN=5008;NS=2504;DP=18643;EAS_AF=0.4048;AMR_AF=0.4424;AFR_AF=0.0424;EUR_AF=0.3628;SAS_AF=0.363;AA=A|||;VT=SNP
2	156835793	rs1881046	G	T	100	PASS	AC=1444;AF=0.288339;AN=5008;NS=2504;DP=14664;EAS_AF=0.3988;AMR_AF=0.4337;AFR_AF=0.0424;EUR_AF=0.335;SAS_AF=0.3558;AA=G|||;VT=SNP
2	156836768	rs4664787	C	T	100	PASS	AC=1896;AF=0.378594;AN=5008;NS=2504;DP=19754;EAS_AF=0.3998;AMR_AF=0.4885;AFR_AF=0.295;EUR_AF=0.4026;SAS_AF=0.3671;AA=T|||;VT=SNP
2	156837388	rs950402	A	G	100	PASS	AC=1101;AF=0.219848;AN=5008;NS=2504;DP=14065;EAS_AF=0.2996;AMR_AF=0.2219;AFR_AF=0.0151;EUR_AF=0.2704;SAS_AF=0.3609;AA=A|||;VT=SNP
2	156837469	rs950401	A	G	100	PASS	AC=2945;AF=0.588059;AN=5008;NS=2504;DP=11582;EAS_AF=0.6002;AMR_AF=0.4914;AFR_AF=0.5968;EUR_AF=0.5944;SAS_AF=0.6258;AA=A|||;VT=SNP
2	156837934	rs2103263	T	C	100	PASS	AC=1450;AF=0.289537;AN=5008;NS=2504;DP=17031;EAS_AF=0.3988;AMR_AF=0.4337;AFR_AF=0.0424;EUR_AF=0.335;SAS_AF=0.362;AA=C|||;VT=SNP
2	156839693	rs16839870	G	A	100	PASS	AC=1441;AF=0.28774;AN=5008;NS=2504;DP=18389;EAS_AF=0.3988;AMR_AF=0.4323;AFR_AF=0.0416;EUR_AF=0.335;SAS_AF=0.3548;AA=A|||;VT=SNP
2	156842199	rs1527754	T	C	100	PASS	AC=1448;AF=0.289137;AN=5008;NS=2504;DP=18892;EAS_AF=0.3978;AMR_AF=0.4323;AFR_AF=0.0416;EUR_AF=0.336;SAS_AF=0.362;AA=T|||;VT=SNP
2	156842824	rs2351287	A	G	100	PASS	AC=1929;AF=0.385184;AN=5008;NS=2504;DP=18195;EAS_AF=0.3988;AMR_AF=0.4914;AFR_AF=0.3116;EUR_AF=0.4046;SAS_AF=0.3753;AA=G|||;VT=SNP
2	156843338	rs2141235	G	A	100	PASS	AC=1914;AF=0.382188;AN=5008;NS=2504;DP=16377;EAS_AF=0.3988;AMR_AF=0.4899;AFR_AF=0.3033;EUR_AF=0.4036;SAS_AF=0.3732;AA=A|||;VT=SNP
2	156844760	rs13017997	T	A	100	PASS	AC=1461;AF=0.291733;AN=5008;NS=2504;DP=13850;EAS_AF=0.3978;AMR_AF=0.4352;AFR_AF=0.0507;EUR_AF=0.336;SAS_AF=0.3609;AA=T|||;VT=SNP
2	156845006	rs35377330	A	T	100	PASS	AC=1467;AF=0.292931;AN=5008;NS=2504;DP=12307;EAS_AF=0.3998;AMR_AF=0.4337;AFR_AF=0.0552;EUR_AF=0.335;SAS_AF=0.3609;AA=A|||;VT=SNP
2	156845113	rs35079494	T	C	100	PASS	AC=1222;AF=0.24401;AN=5008;NS=2504;DP=12403;EAS_AF=0.2937;AMR_AF=0.2075;AFR_AF=0.2995;EUR_AF=0.2406;SAS_AF=0.1472;AA=T|||;VT=SNP
2	156845880	rs4441417	C	T	100	PASS	AC=1462;AF=0.291933;AN=5008;NS=2504;DP=16700;EAS_AF=0.3988;AMR_AF=0.4352;AFR_AF=0.0507;EUR_AF=0.336;SAS_AF=0.3609;AA=C|||;VT=SNP
2	156846648	rs2882617	A	G	100	PASS	AC=1446;AF=0.288738;AN=5008;NS=2504;DP=11851;EAS_AF=0.3988;AMR_AF=0.4323;AFR_AF=0.0401;EUR_AF=0.336;SAS_AF=0.3609;AA=A|||;VT=SNP
2	156846952	rs2351288	T	C	100	PASS	AC=1466;AF=0.292732;AN=5008;NS=2504;DP=14776;EAS_AF=0.3988;AMR_AF=0.4352;AFR_AF=0.0537;EUR_AF=0.336;SAS_AF=0.3609;AA=T|||;VT=SNP
2	156848593	rs4664189	A	G	100	PASS	AC=1466;AF=0.292732;AN=5008;NS=2504;DP=17839;EAS_AF=0.3988;AMR_AF=0.4352;AFR_AF=0.0537;EUR_AF=0.336;SAS_AF=0.3609;AA=A|||;VT=SNP
2	156848869	rs4664190	G	C	100	PASS	AC=1466;AF=0.292732;AN=5008;NS=2504;DP=17530;EAS_AF=0.3988;AMR_AF=0.4352;AFR_AF=0.0537;EUR_AF=0.336;SAS_AF=0.3609;AA=G|||;VT=SNP
2	156849590	rs62177202	A	G	100	PASS	AC=1466;AF=0.292732;AN=5008;NS=2504;DP=17498;EAS_AF=0.3988;AMR_AF=0.4352;AFR_AF=0.0537;EUR_AF=0.336;SAS_AF=0.3609;AA=G|||;VT=SNP
2	156850295	rs1918534	A	G	100	PASS	AC=1466;AF=0.292732;AN=5008;NS=2504;DP=19810;EAS_AF=0.3988;AMR_AF=0.4352;AFR_AF=0.0537;EUR_AF=0.336;SAS_AF=0.3609;AA=G|||;VT=SNP
2	156850513	rs1918535	C	A	100	PASS	AC=1447;AF=0.288938;AN=5008;NS=2504;DP=12876;EAS_AF=0.3988;AMR_AF=0.4323;AFR_AF=0.0408;EUR_AF=0.336;SAS_AF=0.3609;AA=C|||;VT=SNP
2	156851655	rs13029523	T	C	100	PASS	AC=1451;AF=0.289736;AN=5008;NS=2504;DP=19915;EAS_AF=0.3988;AMR_AF=0.4323;AFR_AF=0.0446;EUR_AF=0.337;SAS_AF=0.3589;AA=T|||;VT=SNP
2	156852749	rs4664191	T	C	100	PASS	AC=1441;AF=0.28774;AN=5008;NS=2504;DP=13211;EAS_AF=0.3988;AMR_AF=0.4323;AFR_AF=0.0386;EUR_AF=0.336;SAS_AF=0.3579;AA=T|||;VT=SNP
2	156852780	rs4664192	A	T	100	PASS	AC=1912;AF=0.381789;AN=5008;NS=2504;DP=13091;EAS_AF=0.3998;AMR_AF=0.4899;AFR_AF=0.3033;EUR_AF=0.4036;SAS_AF=0.3701;AA=T|||;VT=SNP
2	156852897	rs1405872	T	C	100	PASS	AC=2950;AF=0.589058;AN=5008;NS=2504;DP=11783;EAS_AF=0.6002;AMR_AF=0.4928;AFR_AF=0.5968;EUR_AF=0.5944;SAS_AF=0.6299;AA=T|||;VT=SNP
2	156853168	rs13032386	A	C	100	PASS	AC=1463;AF=0.292133;AN=5008;NS=2504;DP=12056;EAS_AF=0.3978;AMR_AF=0.4366;AFR_AF=0.0537;EUR_AF=0.336;SAS_AF=0.3579;AA=A|||;VT=SNP
2	156853180	rs13005401	G	C	100	PASS	AC=1463;AF=0.292133;AN=5008;NS=2504;DP=12158;EAS_AF=0.3978;AMR_AF=0.4366;AFR_AF=0.0537;EUR_AF=0.336;SAS_AF=0.3579;AA=G|||;VT=SNP
2	156854022	rs6436108	G	A	100	PASS	AC=1714;AF=0.342252;AN=5008;NS=2504;DP=19378;EAS_AF=0.3065;AMR_AF=0.3084;AFR_AF=0.2352;EUR_AF=0.4006;SAS_AF=0.4877;AA=A|||;VT=SNP
2	156856228	rs13027978	C	G	100	PASS	AC=1451;AF=0.289736;AN=5008;NS=2504;DP=19377;EAS_AF=0.3998;AMR_AF=0.4323;AFR_AF=0.0439;EUR_AF=0.336;SAS_AF=0.3599;AA=C|||;VT=SNP
2	156856257	rs13026547	G	A	100	PASS	AC=1465;AF=0.292532;AN=5008;NS=2504;DP=18854;EAS_AF=0.3988;AMR_AF=0.4352;AFR_AF=0.0537;EUR_AF=0.336;SAS_AF=0.3599;AA=A|||;VT=SNP
2	156856880	rs6436115	A	G	100	PASS	AC=1461;AF=0.291733;AN=5008;NS=2504;DP=18772;EAS_AF=0.3988;AMR_AF=0.4352;AFR_AF=0.0507;EUR_AF=0.336;SAS_AF=0.3599;AA=A|||;VT=SNP
2	156856989	rs6436116	C	T	100	PASS	AC=1446;AF=0.288738;AN=5008;NS=2504;DP=17381;EAS_AF=0.3988;AMR_AF=0.4323;AFR_AF=0.0408;EUR_AF=0.336;SAS_AF=0.3599;AA=C|||;VT=SNP
2	156857411	rs35052481	G	A	100	PASS	AC=1461;AF=0.291733;AN=5008;NS=2504;DP=16699;EAS_AF=0.3988;AMR_AF=0.4352;AFR_AF=0.0507;EUR_AF=0.336;SAS_AF=0.3599;AA=g|||;VT=SNP
2	156858516	rs13023954	T	C	100	PASS	AC=1454;AF=0.290335;AN=5008;NS=2504;DP=10174;EAS_AF=0.3978;AMR_AF=0.4323;AFR_AF=0.0439;EUR_AF=0.336;SAS_AF=0.365;AA=T|||;VT=SNP
2	156859596	rs9646858	C	T	100	PASS	AC=1682;AF=0.335863;AN=5008;NS=2504;DP=17048;EAS_AF=0.3075;AMR_AF=0.3084;AFR_AF=0.2141;EUR_AF=0.4016;SAS_AF=0.4816;AA=c|||;VT=SNP
2	156860271	rs73012556	T	C	100	PASS	AC=415;AF=0.0828674;AN=5008;NS=2504;DP=17616;EAS_AF=0.0476;AMR_AF=0.0605;AFR_AF=0.1808;EUR_AF=0.0616;SAS_AF=0.0245;AA=T|||;VT=SNP
2	156861022	rs10171648	A	C	100	PASS	AC=2016;AF=0.402556;AN=5008;NS=2504;DP=18373;EAS_AF=0.3115;AMR_AF=0.3386;AFR_AF=0.4349;EUR_AF=0.4175;SAS_AF=0.4826;AA=A|||;VT=SNP
2	156861553	rs7570886	T	C	100	PASS	AC=1788;AF=0.357029;AN=5008;NS=2504;DP=16861;EAS_AF=0.4196;AMR_AF=0.4553;AFR_AF=0.2723;EUR_AF=0.335;SAS_AF=0.3599;AA=T|||;VT=SNP
2	156862228	rs12470684	G	C	100	PASS	AC=972;AF=0.194089;AN=5008;NS=2504;DP=18105;EAS_AF=0.121;AMR_AF=0.2334;AFR_AF=0.0136;EUR_AF=0.3211;SAS_AF=0.3548;AA=G|||;VT=SNP
2	156862613	rs11680065	A	G	100	PASS	AC=4108;AF=0.820288;AN=5008;NS=2504;DP=22477;EAS_AF=0.7589;AMR_AF=0.8847;AFR_AF=0.7103;EUR_AF=0.9076;SAS_AF=0.8967;AA=G|||;VT=SNP
2	156863785	rs13403158	T	C	100	PASS	AC=1905;AF=0.380391;AN=5008;NS=2504;DP=18496;EAS_AF=0.3244;AMR_AF=0.3329;AFR_AF=0.3359;EUR_AF=0.4175;SAS_AF=0.4939;AA=T|||;VT=SNP
2	156863917	rs2351289	T	C	100	PASS	AC=4105;AF=0.819688;AN=5008;NS=2504;DP=18132;EAS_AF=0.7609;AMR_AF=0.8862;AFR_AF=0.6997;EUR_AF=0.9125;SAS_AF=0.8998;AA=C|||;VT=SNP
2	156863984	rs16839896	G	A	100	PASS	AC=2206;AF=0.440495;AN=5008;NS=2504;DP=16577;EAS_AF=0.4365;AMR_AF=0.5533;AFR_AF=0.3691;EUR_AF=0.495;SAS_AF=0.4049;AA=G|||;VT=SNP
2	156864436	rs1527758	G	C	100	PASS	AC=2207;AF=0.440695;AN=5008;NS=2504;DP=17583;EAS_AF=0.4365;AMR_AF=0.5533;AFR_AF=0.3691;EUR_AF=0.495;SAS_AF=0.4059;AA=C|||;VT=SNP
2	156864512	rs4664194	G	A	100	PASS	AC=2005;AF=0.400359;AN=5008;NS=2504;DP=18183;EAS_AF=0.4365;AMR_AF=0.5303;AFR_AF=0.233;EUR_AF=0.492;SAS_AF=0.4029;AA=G|||;VT=SNP
2	156865323	rs1527759	G	C	100	PASS	AC=2163;AF=0.431909;AN=5008;NS=2504;DP=11380;EAS_AF=0.4375;AMR_AF=0.5447;AFR_AF=0.3404;EUR_AF=0.494;SAS_AF=0.4059;AA=G|||;VT=SNP
2	156865768	rs12694473	C	T	100	PASS	AC=1775;AF=0.354433;AN=5008;NS=2504;DP=15352;EAS_AF=0.3214;AMR_AF=0.3184;AFR_AF=0.2557;EUR_AF=0.4095;SAS_AF=0.4908;AA=C|||;VT=SNP
2	156866251	rs2351290	C	T	100	PASS	AC=2162;AF=0.431709;AN=5008;NS=2504;DP=17105;EAS_AF=0.4365;AMR_AF=0.5447;AFR_AF=0.3404;EUR_AF=0.493;SAS_AF=0.407;AA=C|||;VT=SNP
2	156866322	rs56147882	T	A	100	PASS	AC=2173;AF=0.433906;AN=5008;NS=2504;DP=17249;EAS_AF=0.4365;AMR_AF=0.5476;AFR_AF=0.3472;EUR_AF=0.494;SAS_AF=0.4059;AA=A|||;VT=SNP
2	156866472	rs16839898	C	T	100	PASS	AC=1401;AF=0.279752;AN=5008;NS=2504;DP=20568;EAS_AF=0.381;AMR_AF=0.4395;AFR_AF=0.0431;EUR_AF=0.33;SAS_AF=0.3303;AA=C|||;VT=SNP
2	156866619	rs1949991	T	C	100	PASS	AC=2173;AF=0.433906;AN=5008;NS=2504;DP=19188;EAS_AF=0.4365;AMR_AF=0.5476;AFR_AF=0.3472;EUR_AF=0.494;SAS_AF=0.4059;AA=T|||;VT=SNP
2	156866712	rs941369	C	G	100	PASS	AC=518;AF=0.103435;AN=5008;NS=2504;DP=17954;EAS_AF=0.0546;AMR_AF=0.0663;AFR_AF=0.2466;EUR_AF=0.0616;SAS_AF=0.0297;AA=C|||;VT=SNP
2	156867330	rs6741162	A	G	100	PASS	AC=1894;AF=0.378195;AN=5008;NS=2504;DP=15790;EAS_AF=0.3244;AMR_AF=0.33;AFR_AF=0.3298;EUR_AF=0.4175;SAS_AF=0.4928;AA=A|||;VT=SNP
2	156867536	rs4664789	C	A	100	PASS	AC=2160;AF=0.43131;AN=5008;NS=2504;DP=16262;EAS_AF=0.4365;AMR_AF=0.5447;AFR_AF=0.3396;EUR_AF=0.493;SAS_AF=0.4059;AA=A|||;VT=SNP
2	156867747	rs4664790	A	G	100	PASS	AC=4046;AF=0.807907;AN=5008;NS=2504;DP=18502;EAS_AF=0.7619;AMR_AF=0.8746;AFR_AF=0.6619;EUR_AF=0.9105;SAS_AF=0.8998;AA=G|||;VT=SNP
2	156867969	rs60427009	A	T	100	PASS	AC=565;AF=0.112819;AN=5008;NS=2504;DP=18771;EAS_AF=0.0546;AMR_AF=0.0677;AFR_AF=0.2821;EUR_AF=0.0606;SAS_AF=0.0297;AA=A|||;VT=SNP
2	156868034	rs4664791	T	C	100	PASS	AC=2159;AF=0.43111;AN=5008;NS=2504;DP=21456;EAS_AF=0.4365;AMR_AF=0.5447;AFR_AF=0.3381;EUR_AF=0.493;SAS_AF=0.407;AA=T|||;VT=SNP
2	156868429	rs1852585	C	A	100	PASS	AC=2161;AF=0.43151;AN=5008;NS=2504;DP=21143;EAS_AF=0.4365;AMR_AF=0.5447;AFR_AF=0.3381;EUR_AF=0.493;SAS_AF=0.409;AA=A|||;VT=SNP
2	156869226	rs58743044	C	G	100	PASS	AC=574;AF=0.114617;AN=5008;NS=2504;DP=18261;EAS_AF=0.0546;AMR_AF=0.072;AFR_AF=0.2852;EUR_AF=0.0606;SAS_AF=0.0317;AA=C|||;VT=SNP
2	156869365	rs1405868	G	A	100	PASS	AC=2162;AF=0.431709;AN=5008;NS=2504;DP=16634;EAS_AF=0.4375;AMR_AF=0.5447;AFR_AF=0.3381;EUR_AF=0.493;SAS_AF=0.409;AA=G|||;VT=SNP
2	156869592	rs1405869	A	G	100	PASS	AC=1509;AF=0.301318;AN=5008;NS=2504;DP=18255;EAS_AF=0.3135;AMR_AF=0.2709;AFR_AF=0.2428;EUR_AF=0.3211;SAS_AF=0.3691;AA=A|||;VT=SNP
2	156869742	rs36026208	T	C	100	PASS	AC=2175;AF=0.434305;AN=5008;NS=2504;DP=17430;EAS_AF=0.4375;AMR_AF=0.5476;AFR_AF=0.3457;EUR_AF=0.494;SAS_AF=0.409;AA=T|||;VT=SNP
2	156869839	rs59275840	A	G	100	PASS	AC=2174;AF=0.434105;AN=5008;NS=2504;DP=16946;EAS_AF=0.4375;AMR_AF=0.5476;AFR_AF=0.3449;EUR_AF=0.494;SAS_AF=0.409;AA=A|||;VT=SNP
2	156872446	rs4583411	C	T	100	PASS	AC=2211;AF=0.441494;AN=5008;NS=2504;DP=18311;EAS_AF=0.4375;AMR_AF=0.5533;AFR_AF=0.3684;EUR_AF=0.496;SAS_AF=0.409;AA=T|||;VT=SNP
2	156872779	rs4553770	G	T	100	PASS	AC=2213;AF=0.441893;AN=5008;NS=2504;DP=16632;EAS_AF=0.4395;AMR_AF=0.5548;AFR_AF=0.3684;EUR_AF=0.495;SAS_AF=0.409;AA=G|||;VT=SNP
2	156872939	rs4547486	T	C	100	PASS	AC=2211;AF=0.441494;AN=5008;NS=2504;DP=18474;EAS_AF=0.4385;AMR_AF=0.5533;AFR_AF=0.3691;EUR_AF=0.494;SAS_AF=0.409;AA=t|||;VT=SNP
2	156873056	rs11688827	T	A	100	PASS	AC=622;AF=0.124201;AN=5008;NS=2504;DP=17930;EAS_AF=0.0546;AMR_AF=0.0807;AFR_AF=0.3154;EUR_AF=0.0626;SAS_AF=0.0317;AA=T|||;VT=SNP
2	156873262	rs56200328	A	G	100	PASS	AC=1372;AF=0.273962;AN=5008;NS=2504;DP=16933;EAS_AF=0.3829;AMR_AF=0.4352;AFR_AF=0.0219;EUR_AF=0.329;SAS_AF=0.3313;AA=A|||;VT=SNP
2	156873709	rs11892781	C	A	100	PASS	AC=2175;AF=0.434305;AN=5008;NS=2504;DP=17041;EAS_AF=0.4365;AMR_AF=0.5504;AFR_AF=0.3442;EUR_AF=0.495;SAS_AF=0.409;AA=C|||;VT=SNP
2	156874658	rs13034800	G	A	100	PASS	AC=2250;AF=0.449281;AN=5008;NS=2504;DP=18129;EAS_AF=0.4375;AMR_AF=0.5576;AFR_AF=0.3964;EUR_AF=0.495;SAS_AF=0.409;AA=G|||;VT=SNP
2	156875579	rs4133300	C	A	100	PASS	AC=2071;AF=0.413538;AN=5008;NS=2504;DP=14498;EAS_AF=0.4365;AMR_AF=0.5231;AFR_AF=0.3918;EUR_AF=0.3936;SAS_AF=0.362;AA=C|||;VT=SNP
2	156875741	rs4664792	C	G	100	PASS	AC=2071;AF=0.413538;AN=5008;NS=2504;DP=14386;EAS_AF=0.4365;AMR_AF=0.5231;AFR_AF=0.3926;EUR_AF=0.3926;SAS_AF=0.362;AA=C|||;VT=SNP
2	156875973	rs4664195	C	T	100	PASS	AC=2255;AF=0.45028;AN=5008;NS=2504;DP=13164;EAS_AF=0.4375;AMR_AF=0.5576;AFR_AF=0.4002;EUR_AF=0.495;SAS_AF=0.409;AA=T|||;VT=SNP
2	156877774	rs6748811	C	A	100	PASS	AC=4122;AF=0.823083;AN=5008;NS=2504;DP=21029;EAS_AF=0.7599;AMR_AF=0.889;AFR_AF=0.6929;EUR_AF=0.9195;SAS_AF=0.9182;AA=A|||;VT=SNP
2	156877868	rs11678219	G	A	100	PASS	AC=544;AF=0.108626;AN=5008;NS=2504;DP=20401;EAS_AF=0.0556;AMR_AF=0.0692;AFR_AF=0.2632;EUR_AF=0.0606;SAS_AF=0.0317;AA=G|||;VT=SNP
2	156877890	rs11695569	A	G	100	PASS	AC=554;AF=0.110623;AN=5008;NS=2504;DP=20195;EAS_AF=0.0556;AMR_AF=0.072;AFR_AF=0.2685;EUR_AF=0.0616;SAS_AF=0.0317;AA=A|||;VT=SNP
2	156878675	rs7371289	C	A	100	PASS	AC=4084;AF=0.815495;AN=5008;NS=2504;DP=14634;EAS_AF=0.7589;AMR_AF=0.879;AFR_AF=0.6944;EUR_AF=0.9056;SAS_AF=0.8998;AA=A|||;VT=SNP
2	156879371	rs7565395	T	A	100	PASS	AC=2259;AF=0.451078;AN=5008;NS=2504;DP=18036;EAS_AF=0.4375;AMR_AF=0.5591;AFR_AF=0.4024;EUR_AF=0.495;SAS_AF=0.409;AA=A|||;VT=SNP
2	156884368	rs1114069	T	A	100	PASS	AC=2066;AF=0.41254;AN=5008;NS=2504;DP=17228;EAS_AF=0.4385;AMR_AF=0.5216;AFR_AF=0.379;EUR_AF=0.4046;SAS_AF=0.362;AA=T|||;VT=SNP
2	156885363	rs1110075	T	C	100	PASS	AC=3253;AF=0.649561;AN=5008;NS=2504;DP=18234;EAS_AF=0.75;AMR_AF=0.7651;AFR_AF=0.3374;EUR_AF=0.7475;SAS_AF=0.7853;AA=T|||;VT=SNP
2	156885646	rs7577563	G	A	100	PASS	AC=3289;AF=0.656749;AN=5008;NS=2504;DP=13359;EAS_AF=0.748;AMR_AF=0.7709;AFR_AF=0.3563;EUR_AF=0.7505;SAS_AF=0.7914;AA=G|||;VT=SNP
2	156885750	rs7570959	T	C	100	PASS	AC=3292;AF=0.657348;AN=5008;NS=2504;DP=15435;EAS_AF=0.749;AMR_AF=0.7723;AFR_AF=0.3578;EUR_AF=0.7505;SAS_AF=0.7904;AA=T|||;VT=SNP
2	156886978	rs7572191	A	G	100	PASS	AC=450;AF=0.0898562;AN=5008;NS=2504;DP=14671;EAS_AF=0.0565;AMR_AF=0.0533;AFR_AF=0.2103;EUR_AF=0.0527;SAS_AF=0.0256;AA=A|||;VT=SNP
2	156887721	rs73968127	C	A	100	PASS	AC=447;AF=0.0892572;AN=5008;NS=2504;DP=19026;EAS_AF=0.0556;AMR_AF=0.0533;AFR_AF=0.2103;EUR_AF=0.0527;SAS_AF=0.0235;AA=C|||;VT=SNP
2	156888500	rs1918172	C	G	100	PASS	AC=3945;AF=0.78774;AN=5008;NS=2504;DP=15755;EAS_AF=0.8065;AMR_AF=0.8617;AFR_AF=0.59;EUR_AF=0.9036;SAS_AF=0.864;AA=G|||;VT=SNP
2	156889978	rs7595494	G	T	100	PASS	AC=3427;AF=0.684305;AN=5008;NS=2504;DP=15681;EAS_AF=0.75;AMR_AF=0.7983;AFR_AF=0.3457;EUR_AF=0.8489;SAS_AF=0.8241;AA=G|||;VT=SNP
2	156890169	rs74754767	C	T	100	PASS	AC=450;AF=0.0898562;AN=5008;NS=2504;DP=18571;EAS_AF=0.0556;AMR_AF=0.0562;AFR_AF=0.2103;EUR_AF=0.0537;SAS_AF=0.0235;AA=C|||;VT=SNP
2	156890475	rs78822876	T	A	100	PASS	AC=324;AF=0.0646965;AN=5008;NS=2504;DP=18663;EAS_AF=0.0556;AMR_AF=0.0476;AFR_AF=0.1203;EUR_AF=0.0527;SAS_AF=0.0235;AA=T|||;VT=SNP
2	156891114	rs1918171	T	G	100	PASS	AC=3945;AF=0.78774;AN=5008;NS=2504;DP=19976;EAS_AF=0.8056;AMR_AF=0.8631;AFR_AF=0.5915;EUR_AF=0.9036;SAS_AF=0.862;AA=G|||;VT=SNP
2	156891214	rs6759200	C	T	100	PASS	AC=3930;AF=0.784744;AN=5008;NS=2504;DP=17738;EAS_AF=0.8046;AMR_AF=0.8617;AFR_AF=0.59;EUR_AF=0.9036;SAS_AF=0.8507;AA=T|||;VT=SNP
2	156891449	rs6759470	C	T	100	PASS	AC=3461;AF=0.691094;AN=5008;NS=2504;DP=17763;EAS_AF=0.749;AMR_AF=0.804;AFR_AF=0.3661;EUR_AF=0.8499;SAS_AF=0.8272;AA=T|||;VT=SNP
2	156891578	rs1949942	C	T	100	PASS	AC=484;AF=0.0966454;AN=5008;NS=2504;DP=18126;EAS_AF=0.1935;AMR_AF=0.0836;AFR_AF=0.0023;EUR_AF=0.0825;SAS_AF=0.1483;AA=C|||;VT=SNP
2	156891754	rs6733237	G	A	100	PASS	AC=3458;AF=0.690495;AN=5008;NS=2504;DP=20305;EAS_AF=0.749;AMR_AF=0.804;AFR_AF=0.3638;EUR_AF=0.8499;SAS_AF=0.8272;AA=A|||;VT=SNP
2	156893226	rs4404224	C	T	100	PASS	AC=3283;AF=0.655551;AN=5008;NS=2504;DP=6882;EAS_AF=0.748;AMR_AF=0.7666;AFR_AF=0.3601;EUR_AF=0.7535;SAS_AF=0.7802;AA=T|||;VT=SNP
2	156893375	rs1918174	A	G	100	PASS	AC=3230;AF=0.644968;AN=5008;NS=2504;DP=18083;EAS_AF=0.748;AMR_AF=0.7637;AFR_AF=0.3253;EUR_AF=0.7525;SAS_AF=0.7761;AA=A|||;VT=SNP
2	156893605	rs1918173	A	C	100	PASS	AC=3450;AF=0.688898;AN=5008;NS=2504;DP=18354;EAS_AF=0.749;AMR_AF=0.8055;AFR_AF=0.348;EUR_AF=0.8529;SAS_AF=0.8364;AA=A|||;VT=SNP
2	156893877	rs2882618	C	A	100	PASS	AC=4038;AF=0.80631;AN=5008;NS=2504;DP=18443;EAS_AF=0.8046;AMR_AF=0.8732;AFR_AF=0.6619;EUR_AF=0.9066;SAS_AF=0.8528;AA=A|||;VT=SNP
2	156893934	rs2351291	G	A	100	PASS	AC=3424;AF=0.683706;AN=5008;NS=2504;DP=17233;EAS_AF=0.749;AMR_AF=0.8012;AFR_AF=0.3396;EUR_AF=0.8519;SAS_AF=0.8252;AA=G|||;VT=SNP
2	156893966	rs2351292	G	A	100	PASS	AC=3425;AF=0.683906;AN=5008;NS=2504;DP=17941;EAS_AF=0.749;AMR_AF=0.8012;AFR_AF=0.3396;EUR_AF=0.8529;SAS_AF=0.8252;AA=A|||;VT=SNP
2	156894018	rs1534261	C	A	100	PASS	AC=3433;AF=0.685503;AN=5008;NS=2504;DP=18667;EAS_AF=0.749;AMR_AF=0.8012;AFR_AF=0.3464;EUR_AF=0.8519;SAS_AF=0.8252;AA=A|||;VT=SNP
2	156894544	rs1534260	T	C	100	PASS	AC=3950;AF=0.788738;AN=5008;NS=2504;DP=22094;EAS_AF=0.8065;AMR_AF=0.8631;AFR_AF=0.5877;EUR_AF=0.9095;SAS_AF=0.865;AA=C|||;VT=SNP
2	156894738	rs4664196	C	G	100	PASS	AC=3919;AF=0.782548;AN=5008;NS=2504;DP=20977;EAS_AF=0.8056;AMR_AF=0.8617;AFR_AF=0.5779;EUR_AF=0.9056;SAS_AF=0.8528;AA=G|||;VT=SNP
2	156895705	rs4335902	G	A	100	PASS	AC=3923;AF=0.783347;AN=5008;NS=2504;DP=18327;EAS_AF=0.8056;AMR_AF=0.8617;AFR_AF=0.5809;EUR_AF=0.9056;SAS_AF=0.8528;AA=A|||;VT=SNP
2	156895806	rs2177952	G	C	100	PASS	AC=4054;AF=0.809505;AN=5008;NS=2504;DP=19162;EAS_AF=0.8085;AMR_AF=0.8746;AFR_AF=0.6566;EUR_AF=0.9125;SAS_AF=0.865;AA=C|||;VT=SNP
2	156897347	rs1589977	A	C	100	PASS	AC=1677;AF=0.334864;AN=5008;NS=2504;DP=17514;EAS_AF=0.3591;AMR_AF=0.4337;AFR_AF=0.2421;EUR_AF=0.3221;SAS_AF=0.3783;AA=A|||;VT=SNP
2	156897570	rs59828373	C	T	100	PASS	AC=712;AF=0.142173;AN=5008;NS=2504;DP=14542;EAS_AF=0.0585;AMR_AF=0.1037;AFR_AF=0.2663;EUR_AF=0.1541;SAS_AF=0.0757;AA=C|||;VT=SNP
2	156897913	rs55859707	T	C	100	PASS	AC=2022;AF=0.403754;AN=5008;NS=2504;DP=14005;EAS_AF=0.4395;AMR_AF=0.379;AFR_AF=0.3056;EUR_AF=0.5119;SAS_AF=0.4059;AA=-|||;VT=SNP
2	156898192	rs74751253	C	T	100	PASS	AC=340;AF=0.0678914;AN=5008;NS=2504;DP=18165;EAS_AF=0.0556;AMR_AF=0.0461;AFR_AF=0.1346;EUR_AF=0.0507;SAS_AF=0.0235;AA=C|||;VT=SNP
2	156898229	rs72906017	C	T	100	PASS	AC=713;AF=0.142372;AN=5008;NS=2504;DP=16923;EAS_AF=0.0585;AMR_AF=0.1037;AFR_AF=0.2663;EUR_AF=0.1551;SAS_AF=0.0757;AA=C|||;VT=SNP
2	156898617	rs56661931	C	G	100	PASS	AC=1322;AF=0.263978;AN=5008;NS=2504;DP=15508;EAS_AF=0.381;AMR_AF=0.2795;AFR_AF=0.0461;EUR_AF=0.3579;SAS_AF=0.3303;AA=C|||;VT=SNP
2	156898620	rs72906020	G	A	100	PASS	AC=731;AF=0.145966;AN=5008;NS=2504;DP=15088;EAS_AF=0.0595;AMR_AF=0.1052;AFR_AF=0.261;EUR_AF=0.1571;SAS_AF=0.0971;AA=A|||;VT=SNP
2	156898827	rs72906021	A	G	100	PASS	AC=715;AF=0.142772;AN=5008;NS=2504;DP=12973;EAS_AF=0.0585;AMR_AF=0.1066;AFR_AF=0.2663;EUR_AF=0.1551;SAS_AF=0.0757;AA=A|||;VT=SNP
2	156899067	rs72906023	T	G	100	PASS	AC=715;AF=0.142772;AN=5008;NS=2504;DP=14301;EAS_AF=0.0585;AMR_AF=0.1066;AFR_AF=0.2663;EUR_AF=0.1551;SAS_AF=0.0757;AA=T|||;VT=SNP
2	156899110	rs13403601	T	C	100	PASS	AC=1987;AF=0.396765;AN=5008;NS=2504;DP=13516;EAS_AF=0.3671;AMR_AF=0.4841;AFR_AF=0.3253;EUR_AF=0.3996;SAS_AF=0.4591;AA=T|||;VT=SNP
2	156899342	rs13388064	C	T	100	PASS	AC=4050;AF=0.808706;AN=5008;NS=2504;DP=18008;EAS_AF=0.8065;AMR_AF=0.8746;AFR_AF=0.6634;EUR_AF=0.9125;SAS_AF=0.8538;AA=T|||;VT=SNP
2	156899387	rs34169875	C	A	100	PASS	AC=1321;AF=0.263778;AN=5008;NS=2504;DP=17892;EAS_AF=0.38;AMR_AF=0.2795;AFR_AF=0.0461;EUR_AF=0.3579;SAS_AF=0.3303;AA=C|||;VT=SNP
2	156899608	rs60782513	C	T	100	PASS	AC=486;AF=0.0970447;AN=5008;NS=2504;DP=19727;EAS_AF=0.0556;AMR_AF=0.0591;AFR_AF=0.236;EUR_AF=0.0537;SAS_AF=0.0235;AA=C|||;VT=SNP
2	156900083	rs13416071	G	A	100	PASS	AC=1951;AF=0.389577;AN=5008;NS=2504;DP=19062;EAS_AF=0.3661;AMR_AF=0.4856;AFR_AF=0.3064;EUR_AF=0.3996;SAS_AF=0.4479;AA=G|||;VT=SNP
2	156900299	rs7560427	G	T	100	PASS	AC=726;AF=0.144968;AN=5008;NS=2504;DP=17481;EAS_AF=0.0585;AMR_AF=0.1037;AFR_AF=0.2769;EUR_AF=0.1541;SAS_AF=0.0757;AA=G|||;VT=SNP
2	156900828	rs4312436	C	A	100	PASS	AC=4010;AF=0.800719;AN=5008;NS=2504;DP=21653;EAS_AF=0.8065;AMR_AF=0.8703;AFR_AF=0.6354;EUR_AF=0.9125;SAS_AF=0.8538;AA=A|||;VT=SNP
2	156900939	rs147873370	T	C	100	PASS	AC=1330;AF=0.265575;AN=5008;NS=2504;DP=20055;EAS_AF=0.3819;AMR_AF=0.2795;AFR_AF=0.0507;EUR_AF=0.3588;SAS_AF=0.3303;AA=T|||;VT=SNP
2	156901131	rs72906029	C	T	100	PASS	AC=723;AF=0.144369;AN=5008;NS=2504;DP=20734;EAS_AF=0.0585;AMR_AF=0.1052;AFR_AF=0.2731;EUR_AF=0.1551;SAS_AF=0.0757;AA=T|||;VT=SNP
2	156901242	rs72906032	T	C	100	PASS	AC=2027;AF=0.404752;AN=5008;NS=2504;DP=18746;EAS_AF=0.4405;AMR_AF=0.3818;AFR_AF=0.3056;EUR_AF=0.5129;SAS_AF=0.407;AA=T|||;VT=SNP
2	156901365	rs4664796	G	A	100	PASS	AC=1993;AF=0.397963;AN=5008;NS=2504;DP=19039;EAS_AF=0.3661;AMR_AF=0.4914;AFR_AF=0.3366;EUR_AF=0.3996;SAS_AF=0.4458;AA=G|||;VT=SNP
2	156901404	rs79404753	T	C	100	PASS	AC=482;AF=0.096246;AN=5008;NS=2504;DP=19180;EAS_AF=0.0556;AMR_AF=0.0576;AFR_AF=0.2337;EUR_AF=0.0537;SAS_AF=0.0235;AA=T|||;VT=SNP
2	156901549	rs6749023	G	A	100	PASS	AC=2025;AF=0.404353;AN=5008;NS=2504;DP=18122;EAS_AF=0.4405;AMR_AF=0.3847;AFR_AF=0.3026;EUR_AF=0.5129;SAS_AF=0.407;AA=A|||;VT=SNP
2	156901550	rs6739115	T	C	100	PASS	AC=2025;AF=0.404353;AN=5008;NS=2504;DP=18193;EAS_AF=0.4405;AMR_AF=0.3847;AFR_AF=0.3026;EUR_AF=0.5129;SAS_AF=0.407;AA=T|||;VT=SNP
2	156902201	rs6742745	T	A	100	PASS	AC=3767;AF=0.752196;AN=5008;NS=2504;DP=20879;EAS_AF=0.8145;AMR_AF=0.8242;AFR_AF=0.5991;EUR_AF=0.8052;SAS_AF=0.7894;AA=T|||;VT=SNP
2	156903232	rs4436912	G	A	100	PASS	AC=2784;AF=0.555911;AN=5008;NS=2504;DP=19231;EAS_AF=0.6359;AMR_AF=0.6484;AFR_AF=0.4387;EUR_AF=0.4801;SAS_AF=0.6442;AA=A|||;VT=SNP
2	156903241	rs4588137	A	T	100	PASS	AC=2794;AF=0.557907;AN=5008;NS=2504;DP=19220;EAS_AF=0.6359;AMR_AF=0.6484;AFR_AF=0.4463;EUR_AF=0.4801;SAS_AF=0.6442;AA=T|||;VT=SNP
2	156903540	rs2177951	G	A	100	PASS	AC=2793;AF=0.557708;AN=5008;NS=2504;DP=21942;EAS_AF=0.6349;AMR_AF=0.6499;AFR_AF=0.447;EUR_AF=0.4791;SAS_AF=0.6431;AA=G|||;VT=SNP
2	156903735	rs4274554	T	C	100	PASS	AC=813;AF=0.16234;AN=5008;NS=2504;DP=21508;EAS_AF=0.0605;AMR_AF=0.1686;AFR_AF=0.2156;EUR_AF=0.2813;SAS_AF=0.0685;AA=T|||;VT=SNP
2	156903839	rs62177246	T	C	100	PASS	AC=1001;AF=0.19988;AN=5008;NS=2504;DP=22592;EAS_AF=0.499;AMR_AF=0.1844;AFR_AF=0.056;EUR_AF=0.1044;SAS_AF=0.1953;AA=T|||;VT=SNP
2	156904131	rs13411448	G	C	100	PASS	AC=354;AF=0.0706869;AN=5008;NS=2504;DP=19076;EAS_AF=0.002;AMR_AF=0.0951;AFR_AF=0.0091;EUR_AF=0.2276;SAS_AF=0.046;AA=G|||;VT=SNP
2	156904380	rs4664797	T	C	100	PASS	AC=2762;AF=0.551518;AN=5008;NS=2504;DP=18923;EAS_AF=0.6359;AMR_AF=0.6455;AFR_AF=0.4153;EUR_AF=0.4791;SAS_AF=0.6564;AA=T|||;VT=SNP
2	156905357	rs1830185	T	C	100	PASS	AC=3824;AF=0.763578;AN=5008;NS=2504;DP=21893;EAS_AF=0.6984;AMR_AF=0.8617;AFR_AF=0.6694;EUR_AF=0.8797;SAS_AF=0.7689;AA=t|||;VT=SNP
2	156907143	rs7426124	A	G	100	PASS	AC=1005;AF=0.200679;AN=5008;NS=2504;DP=18259;EAS_AF=0.501;AMR_AF=0.1844;AFR_AF=0.0567;EUR_AF=0.1044;SAS_AF=0.1963;AA=G|||;VT=SNP
2	156907168	rs7607727	A	G	100	PASS	AC=3827;AF=0.764177;AN=5008;NS=2504;DP=18233;EAS_AF=0.6984;AMR_AF=0.8631;AFR_AF=0.6725;EUR_AF=0.8787;SAS_AF=0.7679;AA=G|||;VT=SNP
2	156907264	rs2351294	T	C	100	PASS	AC=3829;AF=0.764577;AN=5008;NS=2504;DP=19319;EAS_AF=0.6984;AMR_AF=0.8631;AFR_AF=0.6732;EUR_AF=0.8787;SAS_AF=0.7689;AA=C|||;VT=SNP
2	156907475	rs2351295	T	C	100	PASS	AC=1005;AF=0.200679;AN=5008;NS=2504;DP=20308;EAS_AF=0.501;AMR_AF=0.1844;AFR_AF=0.0567;EUR_AF=0.1044;SAS_AF=0.1963;AA=T|||;VT=SNP
2	156907646	rs111828753	T	C	100	PASS	AC=352;AF=0.0702875;AN=5008;NS=2504;DP=18770;EAS_AF=0.002;AMR_AF=0.0951;AFR_AF=0.0091;EUR_AF=0.2256;SAS_AF=0.046;AA=T|||;VT=SNP
2	156908299	rs147647658	A	G	100	PASS	AC=255;AF=0.0509185;AN=5008;NS=2504;DP=20633;EAS_AF=0.0506;AMR_AF=0.0476;AFR_AF=0.0711;EUR_AF=0.0547;SAS_AF=0.0225;AA=A|||;VT=SNP
2	156908412	rs12474450	T	C	100	PASS	AC=989;AF=0.197484;AN=5008;NS=2504;DP=18384;EAS_AF=0.502;AMR_AF=0.1816;AFR_AF=0.0537;EUR_AF=0.0994;SAS_AF=0.1902;AA=T|||;VT=SNP
2	156908822	rs12475424	T	A	100	PASS	AC=989;AF=0.197484;AN=5008;NS=2504;DP=16973;EAS_AF=0.502;AMR_AF=0.1816;AFR_AF=0.0537;EUR_AF=0.0994;SAS_AF=0.1902;AA=T|||;VT=SNP
2	156908839	rs35773110	C	T	100	PASS	AC=1208;AF=0.241214;AN=5008;NS=2504;DP=16968;EAS_AF=0.504;AMR_AF=0.2205;AFR_AF=0.0749;EUR_AF=0.2177;SAS_AF=0.2342;AA=T|||;VT=SNP
2	156908978	rs34119626	G	A	100	PASS	AC=1207;AF=0.241014;AN=5008;NS=2504;DP=18898;EAS_AF=0.503;AMR_AF=0.2205;AFR_AF=0.0749;EUR_AF=0.2177;SAS_AF=0.2342;AA=A|||;VT=SNP
2	156909076	rs62177249	G	A	100	PASS	AC=998;AF=0.199281;AN=5008;NS=2504;DP=19206;EAS_AF=0.501;AMR_AF=0.1816;AFR_AF=0.0613;EUR_AF=0.0994;SAS_AF=0.1902;AA=A|||;VT=SNP
2	156909116	rs35396779	C	A	100	PASS	AC=988;AF=0.197284;AN=5008;NS=2504;DP=19995;EAS_AF=0.501;AMR_AF=0.1816;AFR_AF=0.0537;EUR_AF=0.0994;SAS_AF=0.1902;AA=C|||;VT=SNP
2	156909605	rs35840910	A	G	100	PASS	AC=993;AF=0.198283;AN=5008;NS=2504;DP=17285;EAS_AF=0.502;AMR_AF=0.1816;AFR_AF=0.0567;EUR_AF=0.0994;SAS_AF=0.1902;AA=A|||;VT=SNP
2	156910462	rs12476776	T	G	100	PASS	AC=991;AF=0.197883;AN=5008;NS=2504;DP=17639;EAS_AF=0.501;AMR_AF=0.1816;AFR_AF=0.056;EUR_AF=0.0994;SAS_AF=0.1902;AA=G|||;VT=SNP
2	156911208	rs1358227	A	G	100	PASS	AC=996;AF=0.198882;AN=5008;NS=2504;DP=20232;EAS_AF=0.505;AMR_AF=0.1816;AFR_AF=0.056;EUR_AF=0.0994;SAS_AF=0.1912;AA=G|||;VT=SNP
2	156911378	rs1534259	T	C	100	PASS	AC=2128;AF=0.42492;AN=5008;NS=2504;DP=21502;EAS_AF=0.5575;AMR_AF=0.3977;AFR_AF=0.3631;EUR_AF=0.498;SAS_AF=0.316;AA=C|||;VT=SNP
2	156911926	rs1918170	C	T	100	PASS	AC=2066;AF=0.41254;AN=5008;NS=2504;DP=20089;EAS_AF=0.5575;AMR_AF=0.3746;AFR_AF=0.3616;EUR_AF=0.4732;SAS_AF=0.2965;AA=T|||;VT=SNP
2	156912295	rs35650523	C	T	100	PASS	AC=936;AF=0.186901;AN=5008;NS=2504;DP=18693;EAS_AF=0.505;AMR_AF=0.1585;AFR_AF=0.0567;EUR_AF=0.0746;SAS_AF=0.1708;AA=T|||;VT=SNP
2	156912702	rs7559557	T	C	100	PASS	AC=2072;AF=0.413738;AN=5008;NS=2504;DP=18509;EAS_AF=0.5575;AMR_AF=0.3761;AFR_AF=0.3616;EUR_AF=0.4771;SAS_AF=0.2975;AA=C|||;VT=SNP
2	156912704	rs34557204	T	C	100	PASS	AC=939;AF=0.1875;AN=5008;NS=2504;DP=18462;EAS_AF=0.505;AMR_AF=0.1599;AFR_AF=0.0567;EUR_AF=0.0755;SAS_AF=0.1718;AA=C|||;VT=SNP
2	156912873	rs35346629	G	C	100	PASS	AC=942;AF=0.188099;AN=5008;NS=2504;DP=17004;EAS_AF=0.504;AMR_AF=0.1585;AFR_AF=0.062;EUR_AF=0.0746;SAS_AF=0.1708;AA=C|||;VT=SNP
2	156913082	rs6705303	A	G	100	PASS	AC=933;AF=0.186302;AN=5008;NS=2504;DP=17104;EAS_AF=0.505;AMR_AF=0.1585;AFR_AF=0.0545;EUR_AF=0.0746;SAS_AF=0.1708;AA=G|||;VT=SNP
2	156913257	rs6747998	C	G	100	PASS	AC=941;AF=0.187899;AN=5008;NS=2504;DP=17883;EAS_AF=0.505;AMR_AF=0.1585;AFR_AF=0.062;EUR_AF=0.0746;SAS_AF=0.1687;AA=g|||;VT=SNP
2	156913266	rs6718871	G	A	100	PASS	AC=931;AF=0.185903;AN=5008;NS=2504;DP=17700;EAS_AF=0.505;AMR_AF=0.1585;AFR_AF=0.0545;EUR_AF=0.0746;SAS_AF=0.1687;AA=G|||;VT=SNP
2	156913402	rs34859817	C	G	100	PASS	AC=933;AF=0.186302;AN=5008;NS=2504;DP=19184;EAS_AF=0.505;AMR_AF=0.1585;AFR_AF=0.0545;EUR_AF=0.0746;SAS_AF=0.1708;AA=C|||;VT=SNP
2	156913488	rs79595820	A	T	100	PASS	AC=241;AF=0.048123;AN=5008;NS=2504;DP=22155;EAS_AF=0.0466;AMR_AF=0.0418;AFR_AF=0.0719;EUR_AF=0.0477;SAS_AF=0.0225;AA=A|||;VT=SNP
2	156913551	rs35615431	A	G	100	PASS	AC=933;AF=0.186302;AN=5008;NS=2504;DP=22427;EAS_AF=0.505;AMR_AF=0.1585;AFR_AF=0.0545;EUR_AF=0.0746;SAS_AF=0.1708;AA=G|||;VT=SNP
2	156913843	rs62179177	G	A	100	PASS	AC=930;AF=0.185703;AN=5008;NS=2504;DP=19524;EAS_AF=0.504;AMR_AF=0.1585;AFR_AF=0.0545;EUR_AF=0.0726;SAS_AF=0.1708;AA=G|||;VT=SNP
2	156914416	rs62179178	C	G	100	PASS	AC=936;AF=0.186901;AN=5008;NS=2504;DP=14501;EAS_AF=0.503;AMR_AF=0.1585;AFR_AF=0.0598;EUR_AF=0.0726;SAS_AF=0.1708;AA=G|||;VT=SNP
2	156914685	rs13034611	C	T	100	PASS	AC=936;AF=0.186901;AN=5008;NS=2504;DP=15842;EAS_AF=0.5079;AMR_AF=0.1585;AFR_AF=0.0545;EUR_AF=0.0746;SAS_AF=0.1708;AA=T|||;VT=SNP
2	156914763	rs13034667	C	T	100	PASS	AC=936;AF=0.186901;AN=5008;NS=2504;DP=15213;EAS_AF=0.5079;AMR_AF=0.1585;AFR_AF=0.0545;EUR_AF=0.0746;SAS_AF=0.1708;AA=C|||;VT=SNP
2	156915686	rs62179179	A	G	100	PASS	AC=941;AF=0.187899;AN=5008;NS=2504;DP=18318;EAS_AF=0.5069;AMR_AF=0.1585;AFR_AF=0.0582;EUR_AF=0.0746;SAS_AF=0.1718;AA=G|||;VT=SNP
2	156916271	rs6717972	A	G	100	PASS	AC=1601;AF=0.319688;AN=5008;NS=2504;DP=16312;EAS_AF=0.5625;AMR_AF=0.2767;AFR_AF=0.2761;EUR_AF=0.2425;SAS_AF=0.2382;AA=G|||;VT=SNP
2	156916292	rs76674186	G	A	100	PASS	AC=958;AF=0.191294;AN=5008;NS=2504;DP=16554;EAS_AF=0.5119;AMR_AF=0.1787;AFR_AF=0.056;EUR_AF=0.0765;SAS_AF=0.1708;AA=G|||;VT=SNP
2	156916299	rs62176060	C	T	100	PASS	AC=960;AF=0.191693;AN=5008;NS=2504;DP=16518;EAS_AF=0.5119;AMR_AF=0.1801;AFR_AF=0.0567;EUR_AF=0.0765;SAS_AF=0.1708;AA=T|||;VT=SNP
2	156916479	rs16839935	T	C	100	PASS	AC=1084;AF=0.216454;AN=5008;NS=2504;DP=18828;EAS_AF=0.5238;AMR_AF=0.1974;AFR_AF=0.0605;EUR_AF=0.1481;SAS_AF=0.1943;AA=T|||;VT=SNP
2	156917835	rs7578557	T	C	100	PASS	AC=2102;AF=0.419728;AN=5008;NS=2504;DP=16925;EAS_AF=0.5754;AMR_AF=0.3963;AFR_AF=0.3616;EUR_AF=0.4781;SAS_AF=0.2945;AA=C|||;VT=SNP
2	156918327	rs16839941	C	T	100	PASS	AC=1388;AF=0.277157;AN=5008;NS=2504;DP=18059;EAS_AF=0.5198;AMR_AF=0.2853;AFR_AF=0.1135;EUR_AF=0.3062;SAS_AF=0.2127;AA=T|||;VT=SNP
2	156919338	rs2204584	A	G	100	PASS	AC=1964;AF=0.392173;AN=5008;NS=2504;DP=18538;EAS_AF=0.5734;AMR_AF=0.3746;AFR_AF=0.2731;EUR_AF=0.4831;SAS_AF=0.2853;AA=G|||;VT=SNP
2	156919373	rs2204583	A	C	100	PASS	AC=1609;AF=0.321286;AN=5008;NS=2504;DP=17208;EAS_AF=0.5268;AMR_AF=0.3256;AFR_AF=0.1203;EUR_AF=0.4334;SAS_AF=0.2628;AA=C|||;VT=SNP
2	156919533	rs2204582	A	T	100	PASS	AC=1325;AF=0.264577;AN=5008;NS=2504;DP=14397;EAS_AF=0.5238;AMR_AF=0.2824;AFR_AF=0.062;EUR_AF=0.3042;SAS_AF=0.2178;AA=A|||;VT=SNP
2	156919559	rs7583077	T	C	100	PASS	AC=1320;AF=0.263578;AN=5008;NS=2504;DP=15045;EAS_AF=0.1349;AMR_AF=0.4035;AFR_AF=0.2156;EUR_AF=0.2744;SAS_AF=0.3507;AA=T|||;VT=SNP
2	156922963	rs16839950	T	C	100	PASS	AC=417;AF=0.0832668;AN=5008;NS=2504;DP=16149;EAS_AF=0.0466;AMR_AF=0.0548;AFR_AF=0.1974;EUR_AF=0.0477;SAS_AF=0.0235;AA=T|||;VT=SNP
2	156923420	rs10497176	T	C	100	PASS	AC=307;AF=0.0613019;AN=5008;NS=2504;DP=15021;EAS_AF=0.0466;AMR_AF=0.0461;AFR_AF=0.1188;EUR_AF=0.0477;SAS_AF=0.0235;AA=C|||;VT=SNP
2	156923454	rs4664798	A	T	100	PASS	AC=1610;AF=0.321486;AN=5008;NS=2504;DP=15859;EAS_AF=0.5655;AMR_AF=0.2723;AFR_AF=0.2723;EUR_AF=0.2555;SAS_AF=0.2393;AA=T|||;VT=SNP
2	156923967	rs74443353	A	G	100	PASS	AC=243;AF=0.0485224;AN=5008;NS=2504;DP=19155;EAS_AF=0.0466;AMR_AF=0.0403;AFR_AF=0.0734;EUR_AF=0.0477;SAS_AF=0.0235;AA=A|||;VT=SNP
2	156923978	rs79588822	T	C	100	PASS	AC=309;AF=0.0617013;AN=5008;NS=2504;DP=19044;EAS_AF=0.0466;AMR_AF=0.0461;AFR_AF=0.1203;EUR_AF=0.0477;SAS_AF=0.0235;AA=T|||;VT=SNP
2	156924698	rs16839959	C	A	100	PASS	AC=1462;AF=0.291933;AN=5008;NS=2504;DP=17264;EAS_AF=0.5496;AMR_AF=0.2435;AFR_AF=0.1921;EUR_AF=0.2485;SAS_AF=0.2403;AA=A|||;VT=SNP
2	156924881	rs10497175	C	A	100	PASS	AC=1579;AF=0.315296;AN=5008;NS=2504;DP=18478;EAS_AF=0.5496;AMR_AF=0.2536;AFR_AF=0.2753;EUR_AF=0.2485;SAS_AF=0.2403;AA=A|||;VT=SNP
2	156925286	rs16839962	A	T	100	PASS	AC=1175;AF=0.234625;AN=5008;NS=2504;DP=18078;EAS_AF=0.5476;AMR_AF=0.1988;AFR_AF=0.1309;EUR_AF=0.1203;SAS_AF=0.1953;AA=T|||;VT=SNP
2	156926193	rs74909220	T	C	100	PASS	AC=366;AF=0.0730831;AN=5008;NS=2504;DP=18218;EAS_AF=0.0466;AMR_AF=0.049;AFR_AF=0.1619;EUR_AF=0.0477;SAS_AF=0.0235;AA=C|||;VT=SNP
2	156926659	rs13031766	C	A	100	PASS	AC=1522;AF=0.303914;AN=5008;NS=2504;DP=17663;EAS_AF=0.5506;AMR_AF=0.2493;AFR_AF=0.2352;EUR_AF=0.2455;SAS_AF=0.2413;AA=C|||;VT=SNP
2	156926678	rs12694513	G	A	100	PASS	AC=3114;AF=0.621805;AN=5008;NS=2504;DP=17610;EAS_AF=0.6905;AMR_AF=0.7522;AFR_AF=0.3994;EUR_AF=0.7515;SAS_AF=0.6258;AA=A|||;VT=SNP
2	156926773	rs10497174	C	T	100	PASS	AC=958;AF=0.191294;AN=5008;NS=2504;DP=17884;EAS_AF=0.1359;AMR_AF=0.2954;AFR_AF=0.0439;EUR_AF=0.2505;SAS_AF=0.3129;AA=C|||;VT=SNP
2	156926963	rs13032427	C	T	100	PASS	AC=1410;AF=0.28155;AN=5008;NS=2504;DP=15992;EAS_AF=0.5516;AMR_AF=0.3112;AFR_AF=0.1551;EUR_AF=0.2068;SAS_AF=0.2301;AA=T|||;VT=SNP
2	156926985	rs13008552	A	G	100	PASS	AC=1059;AF=0.211462;AN=5008;NS=2504;DP=15685;EAS_AF=0.5536;AMR_AF=0.1787;AFR_AF=0.0832;EUR_AF=0.0785;SAS_AF=0.1922;AA=A|||;VT=SNP
2	156927758	rs67027616	C	T	100	PASS	AC=733;AF=0.146366;AN=5008;NS=2504;DP=15748;EAS_AF=0.0347;AMR_AF=0.1945;AFR_AF=0.2436;EUR_AF=0.1759;SAS_AF=0.0654;AA=T|||;VT=SNP
2	156928039	rs17185498	A	G	100	PASS	AC=1901;AF=0.379593;AN=5008;NS=2504;DP=17904;EAS_AF=0.3125;AMR_AF=0.3098;AFR_AF=0.3389;EUR_AF=0.499;SAS_AF=0.4305;AA=A|||;VT=SNP
2	156928056	rs16839972	G	A	100	PASS	AC=736;AF=0.146965;AN=5008;NS=2504;DP=18109;EAS_AF=0.0347;AMR_AF=0.2017;AFR_AF=0.2428;EUR_AF=0.174;SAS_AF=0.0665;AA=A|||;VT=SNP
2	156928123	rs6730147	C	T	100	PASS	AC=3563;AF=0.711462;AN=5008;NS=2504;DP=17337;EAS_AF=0.8671;AMR_AF=0.6427;AFR_AF=0.6165;EUR_AF=0.7406;SAS_AF=0.6984;AA=T|||;VT=SNP
2	156928200	rs73014434	C	T	100	PASS	AC=192;AF=0.0383387;AN=5008;NS=2504;DP=17165;EAS_AF=0.0288;AMR_AF=0.0303;AFR_AF=0.0681;EUR_AF=0.0408;SAS_AF=0.0112;AA=C|||;VT=SNP
2	156928496	rs6748197	T	C	100	PASS	AC=3039;AF=0.606829;AN=5008;NS=2504;DP=17892;EAS_AF=0.8343;AMR_AF=0.4741;AFR_AF=0.4955;EUR_AF=0.5746;SAS_AF=0.6503;AA=C|||;VT=SNP
2	156928587	rs13400226	A	G	100	PASS	AC=1870;AF=0.373403;AN=5008;NS=2504;DP=15889;EAS_AF=0.3026;AMR_AF=0.2896;AFR_AF=0.3374;EUR_AF=0.495;SAS_AF=0.4294;AA=A|||;VT=SNP
2	156929025	rs13403399	T	G	100	PASS	AC=613;AF=0.122404;AN=5008;NS=2504;DP=14962;EAS_AF=0.0089;AMR_AF=0.1398;AFR_AF=0.0129;EUR_AF=0.339;SAS_AF=0.1524;AA=T|||;VT=SNP
2	156931159	rs67150475	T	C	100	PASS	AC=214;AF=0.0427316;AN=5008;NS=2504;DP=21102;EAS_AF=0.0278;AMR_AF=0.0317;AFR_AF=0.0817;EUR_AF=0.0437;SAS_AF=0.0123;AA=T|||;VT=SNP
2	156932307	rs2069270	G	A	100	PASS	AC=1828;AF=0.365016;AN=5008;NS=2504;DP=15446;EAS_AF=0.2996;AMR_AF=0.2911;AFR_AF=0.3238;EUR_AF=0.4891;SAS_AF=0.4131;AA=G|||;VT=SNP
2	156932660	rs72900284	C	A	100	PASS	AC=214;AF=0.0427316;AN=5008;NS=2504;DP=13220;EAS_AF=0.0278;AMR_AF=0.0331;AFR_AF=0.0817;EUR_AF=0.0437;SAS_AF=0.0112;AA=C|||;VT=SNP
2	156932701	rs7604052	G	A	100	PASS	AC=1958;AF=0.390974;AN=5008;NS=2504;DP=13169;EAS_AF=0.2986;AMR_AF=0.4654;AFR_AF=0.3238;EUR_AF=0.498;SAS_AF=0.4141;AA=G|||;VT=SNP
2	156933377	rs12471552	G	A	100	PASS	AC=1322;AF=0.263978;AN=5008;NS=2504;DP=15506;EAS_AF=0.5565;AMR_AF=0.2176;AFR_AF=0.1581;EUR_AF=0.168;SAS_AF=0.2372;AA=G|||;VT=SNP
2	156933553	rs10177924	A	G	100	PASS	AC=1193;AF=0.238219;AN=5008;NS=2504;DP=19244;EAS_AF=0.1349;AMR_AF=0.1628;AFR_AF=0.2489;EUR_AF=0.2843;SAS_AF=0.3364;AA=A|||;VT=SNP
2	156935758	rs10932860	A	G	100	PASS	AC=2402;AF=0.479633;AN=5008;NS=2504;DP=18144;EAS_AF=0.5387;AMR_AF=0.6254;AFR_AF=0.4917;EUR_AF=0.493;SAS_AF=0.2853;AA=G|||;VT=SNP
2	156936434	rs12991004	T	G	100	PASS	AC=693;AF=0.138379;AN=5008;NS=2504;DP=20742;EAS_AF=0.3254;AMR_AF=0.0908;AFR_AF=0.0106;EUR_AF=0.1511;SAS_AF=0.1391;AA=T|||;VT=SNP
2	156936459	rs4664799	G	A	100	PASS	AC=666;AF=0.132987;AN=5008;NS=2504;DP=20788;EAS_AF=0.2103;AMR_AF=0.1571;AFR_AF=0.1051;EUR_AF=0.1243;SAS_AF=0.0828;AA=G|||;VT=SNP
2	156937368	rs35357369	G	A	100	PASS	AC=914;AF=0.182508;AN=5008;NS=2504;DP=18270;EAS_AF=0.3264;AMR_AF=0.2219;AFR_AF=0.0189;EUR_AF=0.2406;SAS_AF=0.1677;AA=G|||;VT=SNP
2	156937422	rs112001448	T	C	100	PASS	AC=694;AF=0.138578;AN=5008;NS=2504;DP=18020;EAS_AF=0.3254;AMR_AF=0.0893;AFR_AF=0.0121;EUR_AF=0.1511;SAS_AF=0.1391;AA=T|||;VT=SNP
2	156938071	rs67535212	T	G	100	PASS	AC=687;AF=0.137181;AN=5008;NS=2504;DP=19776;EAS_AF=0.3254;AMR_AF=0.0879;AFR_AF=0.0083;EUR_AF=0.1501;SAS_AF=0.1391;AA=T|||;VT=SNP
2	156938381	rs72902105	C	G	100	PASS	AC=666;AF=0.132987;AN=5008;NS=2504;DP=21812;EAS_AF=0.2103;AMR_AF=0.1571;AFR_AF=0.1051;EUR_AF=0.1243;SAS_AF=0.0828;AA=C|||;VT=SNP
2	156938530	rs61041917	A	G	100	PASS	AC=2405;AF=0.480232;AN=5008;NS=2504;DP=21395;EAS_AF=0.5387;AMR_AF=0.6254;AFR_AF=0.4924;EUR_AF=0.494;SAS_AF=0.2863;AA=G|||;VT=SNP
2	156938714	rs13010758	T	C	100	PASS	AC=689;AF=0.13758;AN=5008;NS=2504;DP=21125;EAS_AF=0.3254;AMR_AF=0.0893;AFR_AF=0.0091;EUR_AF=0.1511;SAS_AF=0.138;AA=T|||;VT=SNP
2	156939412	rs6723988	G	C	100	PASS	AC=2403;AF=0.479832;AN=5008;NS=2504;DP=17747;EAS_AF=0.5387;AMR_AF=0.6254;AFR_AF=0.4924;EUR_AF=0.494;SAS_AF=0.2843;AA=C|||;VT=SNP
2	156939913	rs12987152	C	A	100	PASS	AC=1671;AF=0.333666;AN=5008;NS=2504;DP=19286;EAS_AF=0.5357;AMR_AF=0.3818;AFR_AF=0.1747;EUR_AF=0.3638;SAS_AF=0.2751;AA=C|||;VT=SNP
2	156940381	rs12988026	C	A	100	PASS	AC=1646;AF=0.328674;AN=5008;NS=2504;DP=16954;EAS_AF=0.5357;AMR_AF=0.3818;AFR_AF=0.1762;EUR_AF=0.3628;SAS_AF=0.2485;AA=A|||;VT=SNP
2	156941274	rs1401809	C	G	100	PASS	AC=1165;AF=0.232628;AN=5008;NS=2504;DP=19430;EAS_AF=0.3393;AMR_AF=0.2334;AFR_AF=0.205;EUR_AF=0.2247;SAS_AF=0.1677;AA=G|||;VT=SNP
2	156946392	rs76183534	T	C	100	PASS	AC=337;AF=0.0672923;AN=5008;NS=2504;DP=21565;EAS_AF=0.1419;AMR_AF=0.0879;AFR_AF=0.0408;EUR_AF=0.0258;SAS_AF=0.0542;AA=t|||;VT=SNP
2	156946961	rs72902115	C	T	100	PASS	AC=364;AF=0.0726837;AN=5008;NS=2504;DP=18476;EAS_AF=0.0079;AMR_AF=0.1441;AFR_AF=0.1044;EUR_AF=0.0885;SAS_AF=0.0297;AA=C|||;VT=SNP
2	156948047	rs1113060	T	C	100	PASS	AC=3503;AF=0.699481;AN=5008;NS=2504;DP=17386;EAS_AF=0.6855;AMR_AF=0.6556;AFR_AF=0.6082;EUR_AF=0.7992;SAS_AF=0.7658;AA=C|||;VT=SNP
2	156948356	rs1113061	A	G	100	PASS	AC=233;AF=0.0465256;AN=5008;NS=2504;DP=18992;EAS_AF=0.0089;AMR_AF=0.1427;AFR_AF=0.0061;EUR_AF=0.0875;SAS_AF=0.0297;AA=A|||;VT=SNP
2	156949143	rs9646870	G	A	100	PASS	AC=3499;AF=0.698682;AN=5008;NS=2504;DP=20552;EAS_AF=0.6845;AMR_AF=0.6542;AFR_AF=0.6082;EUR_AF=0.7992;SAS_AF=0.7638;AA=A|||;VT=SNP
2	156949425	rs11885399	T	C	100	PASS	AC=3673;AF=0.733427;AN=5008;NS=2504;DP=19859;EAS_AF=0.6885;AMR_AF=0.6931;AFR_AF=0.6241;EUR_AF=0.8897;SAS_AF=0.7955;AA=C|||;VT=SNP
2	156950640	rs11692441	T	G	100	PASS	AC=1060;AF=0.211661;AN=5008;NS=2504;DP=17057;EAS_AF=0.1855;AMR_AF=0.3141;AFR_AF=0.2481;EUR_AF=0.2177;SAS_AF=0.1104;AA=T|||;VT=SNP
2	156950654	rs11691262	A	G	100	PASS	AC=1060;AF=0.211661;AN=5008;NS=2504;DP=16893;EAS_AF=0.1855;AMR_AF=0.3141;AFR_AF=0.2481;EUR_AF=0.2177;SAS_AF=0.1104;AA=A|||;VT=SNP
2	156950824	rs1519797	C	T	100	PASS	AC=3918;AF=0.782348;AN=5008;NS=2504;DP=17837;EAS_AF=0.6865;AMR_AF=0.6974;AFR_AF=0.8154;EUR_AF=0.8797;SAS_AF=0.7965;AA=T|||;VT=SNP
2	156952020	rs72902122	C	T	100	PASS	AC=986;AF=0.196885;AN=5008;NS=2504;DP=18501;EAS_AF=0.1875;AMR_AF=0.2983;AFR_AF=0.2012;EUR_AF=0.2157;SAS_AF=0.1094;AA=C|||;VT=SNP
2	156952364	rs55786392	A	C	100	PASS	AC=990;AF=0.197684;AN=5008;NS=2504;DP=18112;EAS_AF=0.1855;AMR_AF=0.2997;AFR_AF=0.202;EUR_AF=0.2187;SAS_AF=0.1104;AA=A|||;VT=SNP
2	156952760	rs11904501	T	C	100	PASS	AC=740;AF=0.147764;AN=5008;NS=2504;DP=15189;EAS_AF=0.3204;AMR_AF=0.0922;AFR_AF=0.0681;EUR_AF=0.1372;SAS_AF=0.1278;AA=T|||;VT=SNP
2	156952861	rs1401807	G	A	100	PASS	AC=2409;AF=0.48103;AN=5008;NS=2504;DP=14800;EAS_AF=0.501;AMR_AF=0.3329;AFR_AF=0.3442;EUR_AF=0.5736;SAS_AF=0.6554;AA=A|||;VT=SNP
2	156954544	rs58229050	G	A	100	PASS	AC=556;AF=0.111022;AN=5008;NS=2504;DP=17393;EAS_AF=0.1558;AMR_AF=0.1066;AFR_AF=0.1611;EUR_AF=0.0288;SAS_AF=0.0849;AA=G|||;VT=SNP
2	156954563	rs10497173	G	A	100	PASS	AC=2993;AF=0.597644;AN=5008;NS=2504;DP=16737;EAS_AF=0.3026;AMR_AF=0.585;AFR_AF=0.7201;EUR_AF=0.7296;SAS_AF=0.6094;AA=A|||;VT=SNP
2	156957189	rs13032833	C	G	100	PASS	AC=1736;AF=0.346645;AN=5008;NS=2504;DP=16464;EAS_AF=0.1349;AMR_AF=0.3746;AFR_AF=0.2519;EUR_AF=0.5408;SAS_AF=0.4734;AA=C|||;VT=SNP
2	156960980	rs7566297	A	G	100	PASS	AC=3027;AF=0.604433;AN=5008;NS=2504;DP=15054;EAS_AF=0.3065;AMR_AF=0.5879;AFR_AF=0.7405;EUR_AF=0.7346;SAS_AF=0.6053;AA=G|||;VT=SNP
2	156961055	rs12999273	A	T	100	PASS	AC=1695;AF=0.338458;AN=5008;NS=2504;DP=13964;EAS_AF=0.1329;AMR_AF=0.3833;AFR_AF=0.2148;EUR_AF=0.5457;SAS_AF=0.4724;AA=A|||;VT=SNP
2	156964521	rs6740994	G	A	100	PASS	AC=3043;AF=0.607628;AN=5008;NS=2504;DP=16600;EAS_AF=0.3056;AMR_AF=0.5821;AFR_AF=0.7405;EUR_AF=0.7346;SAS_AF=0.6268;AA=A|||;VT=SNP
2	156964594	rs78713477	T	G	100	PASS	AC=571;AF=0.114018;AN=5008;NS=2504;DP=16414;EAS_AF=0.1577;AMR_AF=0.1081;AFR_AF=0.1702;EUR_AF=0.0288;SAS_AF=0.0849;AA=T|||;VT=SNP
2	156966904	rs75469836	T	C	100	PASS	AC=55;AF=0.0109824;AN=5008;NS=2504;DP=18374;EAS_AF=0.0139;AMR_AF=0.0216;AFR_AF=0.0015;EUR_AF=0.0199;SAS_AF=0.0041;AA=T|||;VT=SNP
2	156967584	rs76117428	A	G	100	PASS	AC=626;AF=0.125;AN=5008;NS=2504;DP=11057;EAS_AF=0.1756;AMR_AF=0.1138;AFR_AF=0.1006;EUR_AF=0.0855;SAS_AF=0.1544;AA=a|||;VT=SNP
2	156969427	rs72902129	G	A	100	PASS	AC=740;AF=0.147764;AN=5008;NS=2504;DP=13803;EAS_AF=0.1885;AMR_AF=0.1225;AFR_AF=0.1717;EUR_AF=0.0855;SAS_AF=0.1554;AA=G|||;VT=SNP
2	156971379	rs72902130	G	A	100	PASS	AC=688;AF=0.13738;AN=5008;NS=2504;DP=17072;EAS_AF=0.1746;AMR_AF=0.1182;AFR_AF=0.146;EUR_AF=0.0855;SAS_AF=0.1544;AA=G|||;VT=SNP
2	156974372	rs13028407	C	G	100	PASS	AC=1565;AF=0.3125;AN=5008;NS=2504;DP=14415;EAS_AF=0.1012;AMR_AF=0.3646;AFR_AF=0.2534;EUR_AF=0.4871;SAS_AF=0.3937;AA=C|||;VT=SNP
2	156975459	rs6736241	C	T	100	PASS	AC=741;AF=0.147963;AN=5008;NS=2504;DP=20987;EAS_AF=0.1905;AMR_AF=0.1225;AFR_AF=0.1717;EUR_AF=0.0855;SAS_AF=0.1544;AA=C|||;VT=SNP
2	156977983	rs1607622	T	C	100	PASS	AC=1572;AF=0.313898;AN=5008;NS=2504;DP=18450;EAS_AF=0.1032;AMR_AF=0.3674;AFR_AF=0.2579;EUR_AF=0.4841;SAS_AF=0.3937;AA=T|||;VT=SNP
2	156978630	rs2203900	A	C	100	PASS	AC=2991;AF=0.597244;AN=5008;NS=2504;DP=19764;EAS_AF=0.3105;AMR_AF=0.5821;AFR_AF=0.7163;EUR_AF=0.7316;SAS_AF=0.6043;AA=C|||;VT=SNP
2	156979556	rs61282147	C	G	100	PASS	AC=740;AF=0.147764;AN=5008;NS=2504;DP=14457;EAS_AF=0.3115;AMR_AF=0.1095;AFR_AF=0.0136;EUR_AF=0.163;SAS_AF=0.1718;AA=C|||;VT=SNP
2	156980239	rs2203901	C	G	100	PASS	AC=1569;AF=0.313299;AN=5008;NS=2504;DP=19299;EAS_AF=0.1042;AMR_AF=0.3674;AFR_AF=0.2579;EUR_AF=0.4831;SAS_AF=0.3906;AA=C|||;VT=SNP
2	156981466	rs78646618	A	T	100	PASS	AC=749;AF=0.149561;AN=5008;NS=2504;DP=16114;EAS_AF=0.1905;AMR_AF=0.1239;AFR_AF=0.171;EUR_AF=0.0905;SAS_AF=0.1575;AA=T|||;VT=SNP
2	156981673	rs72902141	G	C	100	PASS	AC=742;AF=0.148163;AN=5008;NS=2504;DP=17274;EAS_AF=0.3115;AMR_AF=0.1095;AFR_AF=0.0144;EUR_AF=0.164;SAS_AF=0.1718;AA=G|||;VT=SNP
2	156981694	rs1519805	T	G	100	PASS	AC=1271;AF=0.253794;AN=5008;NS=2504;DP=17560;EAS_AF=0.1935;AMR_AF=0.1744;AFR_AF=0.4546;EUR_AF=0.168;SAS_AF=0.1892;AA=G|||;VT=SNP
2	156981784	rs16840021	C	G	100	PASS	AC=737;AF=0.147165;AN=5008;NS=2504;DP=18088;EAS_AF=0.3115;AMR_AF=0.1081;AFR_AF=0.0129;EUR_AF=0.162;SAS_AF=0.1718;AA=C|||;VT=SNP
2	156982591	rs16840025	T	A	100	PASS	AC=626;AF=0.125;AN=5008;NS=2504;DP=15456;EAS_AF=0.1776;AMR_AF=0.1138;AFR_AF=0.0998;EUR_AF=0.0855;SAS_AF=0.1534;AA=T|||;VT=SNP
2	156982796	rs1519806	A	C	100	PASS	AC=1570;AF=0.313498;AN=5008;NS=2504;DP=16351;EAS_AF=0.1032;AMR_AF=0.3674;AFR_AF=0.2557;EUR_AF=0.4851;SAS_AF=0.3937;AA=A|||;VT=SNP
2	156983629	rs1112058	T	C	100	PASS	AC=1580;AF=0.315495;AN=5008;NS=2504;DP=20427;EAS_AF=0.1032;AMR_AF=0.3674;AFR_AF=0.2625;EUR_AF=0.4861;SAS_AF=0.3937;AA=T|||;VT=SNP
2	156984088	rs13011491	C	T	100	PASS	AC=1561;AF=0.311701;AN=5008;NS=2504;DP=20142;EAS_AF=0.1032;AMR_AF=0.3674;AFR_AF=0.2519;EUR_AF=0.4841;SAS_AF=0.3906;AA=C|||;VT=SNP
2	156984669	rs10167703	A	G	100	PASS	AC=3020;AF=0.603035;AN=5008;NS=2504;DP=18487;EAS_AF=0.3204;AMR_AF=0.5836;AFR_AF=0.7262;EUR_AF=0.7356;SAS_AF=0.6053;AA=G|||;VT=SNP
2	156986318	rs16840040	A	C	100	PASS	AC=761;AF=0.151957;AN=5008;NS=2504;DP=19385;EAS_AF=0.2024;AMR_AF=0.1239;AFR_AF=0.1717;EUR_AF=0.0885;SAS_AF=0.1585;AA=A|||;VT=SNP
2	156989107	rs6741576	G	C	100	PASS	AC=2988;AF=0.596645;AN=5008;NS=2504;DP=15407;EAS_AF=0.3075;AMR_AF=0.5778;AFR_AF=0.7209;EUR_AF=0.7326;SAS_AF=0.6002;AA=C|||;VT=SNP
2	156990306	rs12694551	C	A	100	PASS	AC=2802;AF=0.559505;AN=5008;NS=2504;DP=16475;EAS_AF=0.3036;AMR_AF=0.5086;AFR_AF=0.7247;EUR_AF=0.6262;SAS_AF=0.5675;AA=C|||;VT=SNP
2	156990320	rs16840042	G	A	100	PASS	AC=730;AF=0.145767;AN=5008;NS=2504;DP=16836;EAS_AF=0.3105;AMR_AF=0.1023;AFR_AF=0.0151;EUR_AF=0.1521;SAS_AF=0.1769;AA=G|||;VT=SNP
2	156990399	rs13416094	G	A	100	PASS	AC=1105;AF=0.220647;AN=5008;NS=2504;DP=16602;EAS_AF=0.1925;AMR_AF=0.0865;AFR_AF=0.4259;EUR_AF=0.1302;SAS_AF=0.1605;AA=G|||;VT=SNP
2	156990715	rs17186802	C	T	100	PASS	AC=2131;AF=0.425519;AN=5008;NS=2504;DP=17132;EAS_AF=0.8442;AMR_AF=0.5303;AFR_AF=0.1097;EUR_AF=0.3231;SAS_AF=0.4519;AA=C|||;VT=SNP
2	156990813	rs1519802	C	A	100	PASS	AC=909;AF=0.18151;AN=5008;NS=2504;DP=17258;EAS_AF=0.0357;AMR_AF=0.1254;AFR_AF=0.351;EUR_AF=0.1958;SAS_AF=0.1278;AA=C|||;VT=SNP
2	156991269	rs76844415	C	G	100	PASS	AC=588;AF=0.117412;AN=5008;NS=2504;DP=10523;EAS_AF=0.0367;AMR_AF=0.1441;AFR_AF=0.1483;EUR_AF=0.1153;SAS_AF=0.1421;AA=C|||;VT=SNP
2	156991900	rs11896224	C	A	100	PASS	AC=811;AF=0.161941;AN=5008;NS=2504;DP=19175;EAS_AF=0.3194;AMR_AF=0.085;AFR_AF=0.0703;EUR_AF=0.1262;SAS_AF=0.2147;AA=C|||;VT=SNP
2	156992042	rs7609308	C	G	100	PASS	AC=3787;AF=0.75619;AN=5008;NS=2504;DP=17818;EAS_AF=0.6766;AMR_AF=0.8703;AFR_AF=0.6649;EUR_AF=0.8519;SAS_AF=0.7822;AA=G|||;VT=SNP
2	156992261	rs16840048	A	G	100	PASS	AC=591;AF=0.118011;AN=5008;NS=2504;DP=16419;EAS_AF=0.0357;AMR_AF=0.147;AFR_AF=0.1483;EUR_AF=0.1173;SAS_AF=0.1421;AA=A|||;VT=SNP
2	156993373	rs16840049	C	T	100	PASS	AC=1450;AF=0.289537;AN=5008;NS=2504;DP=19338;EAS_AF=0.5347;AMR_AF=0.3977;AFR_AF=0.1944;EUR_AF=0.0984;SAS_AF=0.2853;AA=C|||;VT=SNP
2	156993678	rs1356744	C	T	100	PASS	AC=1725;AF=0.344449;AN=5008;NS=2504;DP=16826;EAS_AF=0.13;AMR_AF=0.389;AFR_AF=0.2103;EUR_AF=0.6083;SAS_AF=0.4438;AA=C|||;VT=SNP
2	156994957	rs11884755	A	C	100	PASS	AC=811;AF=0.161941;AN=5008;NS=2504;DP=12061;EAS_AF=0.3194;AMR_AF=0.085;AFR_AF=0.0703;EUR_AF=0.1262;SAS_AF=0.2147;AA=A|||;VT=SNP
2	156995882	rs3915887	C	G	100	PASS	AC=1729;AF=0.345248;AN=5008;NS=2504;DP=13468;EAS_AF=0.131;AMR_AF=0.389;AFR_AF=0.2126;EUR_AF=0.6083;SAS_AF=0.4438;AA=C|||;VT=SNP
2	156996626	rs61597598	G	A	100	PASS	AC=589;AF=0.117612;AN=5008;NS=2504;DP=17127;EAS_AF=0.0357;AMR_AF=0.1455;AFR_AF=0.1483;EUR_AF=0.1163;SAS_AF=0.1421;AA=G|||;VT=SNP
2	156996732	rs4089877	G	A	100	PASS	AC=1190;AF=0.23762;AN=5008;NS=2504;DP=18494;EAS_AF=0.5347;AMR_AF=0.3703;AFR_AF=0.0129;EUR_AF=0.0974;SAS_AF=0.2853;AA=G|||;VT=SNP
2	156997445	rs113707721	C	G	100	PASS	AC=588;AF=0.117412;AN=5008;NS=2504;DP=21424;EAS_AF=0.0357;AMR_AF=0.1455;AFR_AF=0.1483;EUR_AF=0.1153;SAS_AF=0.1421;AA=C|||;VT=SNP
2	156998495	rs7424579	T	A	100	PASS	AC=3782;AF=0.755192;AN=5008;NS=2504;DP=21345;EAS_AF=0.6766;AMR_AF=0.8703;AFR_AF=0.6611;EUR_AF=0.8519;SAS_AF=0.7822;AA=A|||;VT=SNP
2	156998779	rs112465982	A	C	100	PASS	AC=811;AF=0.161941;AN=5008;NS=2504;DP=20906;EAS_AF=0.3194;AMR_AF=0.085;AFR_AF=0.0703;EUR_AF=0.1262;SAS_AF=0.2147;AA=A|||;VT=SNP
2	156999909	rs55793658	A	T	100	PASS	AC=730;AF=0.145767;AN=5008;NS=2504;DP=13567;EAS_AF=0.3194;AMR_AF=0.0793;AFR_AF=0.0129;EUR_AF=0.1252;SAS_AF=0.2147;AA=A|||;VT=SNP
2	157001337	rs12694557	C	T	100	PASS	AC=3782;AF=0.755192;AN=5008;NS=2504;DP=16059;EAS_AF=0.6766;AMR_AF=0.8703;AFR_AF=0.6611;EUR_AF=0.8519;SAS_AF=0.7822;AA=C|||;VT=SNP
2	157005673	rs55736270	C	T	100	PASS	AC=79;AF=0.0157748;AN=5008;NS=2504;DP=18228;EAS_AF=0.0298;AMR_AF=0.0144;AFR_AF=0.0008;EUR_AF=0.0189;SAS_AF=0.0194;AA=C|||;VT=SNP
2	157006038	rs1519796	T	A	100	PASS	AC=1135;AF=0.226637;AN=5008;NS=2504;DP=13998;EAS_AF=0.0942;AMR_AF=0.2435;AFR_AF=0.062;EUR_AF=0.4911;SAS_AF=0.3016;AA=T|||;VT=SNP
2	157006686	rs13013580	C	T	100	PASS	AC=1131;AF=0.225839;AN=5008;NS=2504;DP=18632;EAS_AF=0.0942;AMR_AF=0.2435;AFR_AF=0.062;EUR_AF=0.4871;SAS_AF=0.3016;AA=C|||;VT=SNP
2	157008703	rs11682846	C	T	100	PASS	AC=1053;AF=0.210264;AN=5008;NS=2504;DP=18805;EAS_AF=0.0952;AMR_AF=0.2219;AFR_AF=0.031;EUR_AF=0.4821;SAS_AF=0.2832;AA=A|||;VT=SNP
2	157009413	rs1519793	C	G	100	PASS	AC=1785;AF=0.35643;AN=5008;NS=2504;DP=17668;EAS_AF=0.1062;AMR_AF=0.3357;AFR_AF=0.3411;EUR_AF=0.6412;SAS_AF=0.3569;AA=C|||;VT=SNP
2	157010250	rs13423104	T	C	100	PASS	AC=1293;AF=0.258187;AN=5008;NS=2504;DP=19564;EAS_AF=0.5337;AMR_AF=0.3732;AFR_AF=0.0968;EUR_AF=0.0964;SAS_AF=0.2771;AA=T|||;VT=SNP
2	157011100	rs13030614	A	C	100	PASS	AC=1148;AF=0.229233;AN=5008;NS=2504;DP=17100;EAS_AF=0.0942;AMR_AF=0.2435;AFR_AF=0.0643;EUR_AF=0.493;SAS_AF=0.3098;AA=A|||;VT=SNP
2	157011117	rs10173405	C	T	100	PASS	AC=1294;AF=0.258387;AN=5008;NS=2504;DP=16906;EAS_AF=0.5337;AMR_AF=0.3732;AFR_AF=0.0968;EUR_AF=0.0964;SAS_AF=0.2781;AA=C|||;VT=SNP
2	157011778	rs4664800	G	A	100	PASS	AC=1293;AF=0.258187;AN=5008;NS=2504;DP=19566;EAS_AF=0.5337;AMR_AF=0.3732;AFR_AF=0.0968;EUR_AF=0.0964;SAS_AF=0.2771;AA=G|||;VT=SNP
2	157011983	rs1918169	A	T	100	PASS	AC=1794;AF=0.358227;AN=5008;NS=2504;DP=16868;EAS_AF=0.1062;AMR_AF=0.3357;AFR_AF=0.3427;EUR_AF=0.6412;SAS_AF=0.364;AA=T|||;VT=SNP
2	157012225	rs12471739	A	C	100	PASS	AC=1794;AF=0.358227;AN=5008;NS=2504;DP=18240;EAS_AF=0.1062;AMR_AF=0.3357;AFR_AF=0.3427;EUR_AF=0.6412;SAS_AF=0.364;AA=C|||;VT=SNP
2	157012321	rs10189160	A	G	100	PASS	AC=1794;AF=0.358227;AN=5008;NS=2504;DP=17441;EAS_AF=0.1062;AMR_AF=0.3357;AFR_AF=0.3427;EUR_AF=0.6412;SAS_AF=0.364;AA=G|||;VT=SNP
2	157013035	rs72902175	C	T	100	PASS	AC=378;AF=0.0754792;AN=5008;NS=2504;DP=17299;EAS_AF=0.0357;AMR_AF=0.1182;AFR_AF=0.0061;EUR_AF=0.1143;SAS_AF=0.1401;AA=C|||;VT=SNP
2	157014226	rs55831861	A	C	100	PASS	AC=3065;AF=0.612021;AN=5008;NS=2504;DP=18986;EAS_AF=0.6389;AMR_AF=0.7089;AFR_AF=0.4244;EUR_AF=0.7376;SAS_AF=0.6401;AA=C|||;VT=SNP
2	157016257	rs72902177	C	T	100	PASS	AC=461;AF=0.0920527;AN=5008;NS=2504;DP=19409;EAS_AF=0.0357;AMR_AF=0.134;AFR_AF=0.0613;EUR_AF=0.1143;SAS_AF=0.1391;AA=C|||;VT=SNP
2	157017331	rs17187312	A	G	100	PASS	AC=109;AF=0.0217652;AN=5008;NS=2504;DP=15391;EAS_AF=0.0089;AMR_AF=0.0187;AFR_AF=0.0008;EUR_AF=0.0338;SAS_AF=0.0532;AA=A|||;VT=SNP
2	157017588	rs13429479	A	G	100	PASS	AC=1301;AF=0.259784;AN=5008;NS=2504;DP=15711;EAS_AF=0.5308;AMR_AF=0.3732;AFR_AF=0.0961;EUR_AF=0.0994;SAS_AF=0.2863;AA=A|||;VT=SNP
2	157017746	rs13416487	C	T	100	PASS	AC=1301;AF=0.259784;AN=5008;NS=2504;DP=16259;EAS_AF=0.5308;AMR_AF=0.3732;AFR_AF=0.0961;EUR_AF=0.0994;SAS_AF=0.2863;AA=C|||;VT=SNP
2	157019446	rs12993426	T	G	100	PASS	AC=1107;AF=0.221046;AN=5008;NS=2504;DP=16548;EAS_AF=0.0933;AMR_AF=0.2421;AFR_AF=0.0605;EUR_AF=0.4722;SAS_AF=0.2965;AA=t|||;VT=SNP
2	157019839	rs1356746	C	A	100	PASS	AC=1280;AF=0.255591;AN=5008;NS=2504;DP=18551;EAS_AF=0.3591;AMR_AF=0.219;AFR_AF=0.1316;EUR_AF=0.2406;SAS_AF=0.3579;AA=C|||;VT=SNP
2	157021070	rs10164555	G	C	100	PASS	AC=2924;AF=0.583866;AN=5008;NS=2504;DP=18979;EAS_AF=0.627;AMR_AF=0.6671;AFR_AF=0.4191;EUR_AF=0.6759;SAS_AF=0.6084;AA=C|||;VT=SNP
2	157023248	rs1818991	A	G	100	PASS	AC=1279;AF=0.255391;AN=5008;NS=2504;DP=18758;EAS_AF=0.3591;AMR_AF=0.219;AFR_AF=0.1316;EUR_AF=0.2406;SAS_AF=0.3569;AA=A|||;VT=SNP
2	157023365	rs13028502	A	G	100	PASS	AC=1253;AF=0.2502;AN=5008;NS=2504;DP=20183;EAS_AF=0.0942;AMR_AF=0.255;AFR_AF=0.1445;EUR_AF=0.4911;SAS_AF=0.3027;AA=A|||;VT=SNP
2	157024097	rs11678568	G	A	100	PASS	AC=1300;AF=0.259585;AN=5008;NS=2504;DP=14526;EAS_AF=0.5308;AMR_AF=0.3732;AFR_AF=0.0953;EUR_AF=0.0994;SAS_AF=0.2863;AA=g|||;VT=SNP
2	157026751	rs1356745	G	A	100	PASS	AC=1276;AF=0.254792;AN=5008;NS=2504;DP=20376;EAS_AF=0.3571;AMR_AF=0.219;AFR_AF=0.1309;EUR_AF=0.2406;SAS_AF=0.3569;AA=G|||;VT=SNP
2	157027484	rs56976298	C	T	100	PASS	AC=1189;AF=0.23742;AN=5008;NS=2504;DP=20377;EAS_AF=0.5327;AMR_AF=0.3703;AFR_AF=0.0121;EUR_AF=0.0984;SAS_AF=0.2863;AA=C|||;VT=SNP
2	157027691	rs2351533	C	T	100	PASS	AC=1249;AF=0.249401;AN=5008;NS=2504;DP=19988;EAS_AF=0.0942;AMR_AF=0.255;AFR_AF=0.1422;EUR_AF=0.4911;SAS_AF=0.3016;AA=C|||;VT=SNP
2	157028487	rs4016227	T	A	100	PASS	AC=1132;AF=0.226038;AN=5008;NS=2504;DP=22748;EAS_AF=0.0942;AMR_AF=0.2435;AFR_AF=0.0613;EUR_AF=0.4891;SAS_AF=0.3016;AA=T|||;VT=SNP
2	157028661	rs13401847	T	C	100	PASS	AC=1303;AF=0.260184;AN=5008;NS=2504;DP=22455;EAS_AF=0.5327;AMR_AF=0.3732;AFR_AF=0.0961;EUR_AF=0.0994;SAS_AF=0.2863;AA=T|||;VT=SNP
2	157028699	rs13399205	A	G	100	PASS	AC=1303;AF=0.260184;AN=5008;NS=2504;DP=20711;EAS_AF=0.5327;AMR_AF=0.3732;AFR_AF=0.0961;EUR_AF=0.0994;SAS_AF=0.2863;AA=A|||;VT=SNP
2	157029202	rs13386670	C	G	100	PASS	AC=1303;AF=0.260184;AN=5008;NS=2504;DP=16586;EAS_AF=0.5327;AMR_AF=0.3732;AFR_AF=0.0961;EUR_AF=0.0994;SAS_AF=0.2863;AA=C|||;VT=SNP
2	157029601	rs13405462	T	C	100	PASS	AC=1303;AF=0.260184;AN=5008;NS=2504;DP=18483;EAS_AF=0.5327;AMR_AF=0.3732;AFR_AF=0.0961;EUR_AF=0.0994;SAS_AF=0.2863;AA=T|||;VT=SNP
2	157029906	rs6706906	G	A	100	PASS	AC=1308;AF=0.261182;AN=5008;NS=2504;DP=19236;EAS_AF=0.5327;AMR_AF=0.3732;AFR_AF=0.0998;EUR_AF=0.0994;SAS_AF=0.2863;AA=G|||;VT=SNP
2	157030222	rs11893551	T	C	100	PASS	AC=1278;AF=0.255192;AN=5008;NS=2504;DP=14684;EAS_AF=0.3571;AMR_AF=0.219;AFR_AF=0.1324;EUR_AF=0.2406;SAS_AF=0.3569;AA=T|||;VT=SNP
2	157030315	rs13002285	C	T	100	PASS	AC=1255;AF=0.250599;AN=5008;NS=2504;DP=12379;EAS_AF=0.0942;AMR_AF=0.255;AFR_AF=0.146;EUR_AF=0.4911;SAS_AF=0.3027;AA=C|||;VT=SNP
2	157030444	rs2049580	C	T	100	PASS	AC=1251;AF=0.2498;AN=5008;NS=2504;DP=10323;EAS_AF=0.0942;AMR_AF=0.255;AFR_AF=0.143;EUR_AF=0.4911;SAS_AF=0.3027;AA=C|||;VT=SNP
2	157030729	rs2049581	C	T	100	PASS	AC=1132;AF=0.226038;AN=5008;NS=2504;DP=12491;EAS_AF=0.0942;AMR_AF=0.2435;AFR_AF=0.0613;EUR_AF=0.4891;SAS_AF=0.3016;AA=C|||;VT=SNP
2	157030835	rs2049582	C	T	100	PASS	AC=1254;AF=0.250399;AN=5008;NS=2504;DP=13742;EAS_AF=0.0942;AMR_AF=0.255;AFR_AF=0.1452;EUR_AF=0.4911;SAS_AF=0.3027;AA=c|||;VT=SNP
2	157031032	rs12997268	A	G	100	PASS	AC=1132;AF=0.226038;AN=5008;NS=2504;DP=16202;EAS_AF=0.0942;AMR_AF=0.2435;AFR_AF=0.0613;EUR_AF=0.4891;SAS_AF=0.3016;AA=A|||;VT=SNP
2	157031174	rs12622398	C	T	100	PASS	AC=1255;AF=0.250599;AN=5008;NS=2504;DP=18063;EAS_AF=0.0942;AMR_AF=0.255;AFR_AF=0.146;EUR_AF=0.4911;SAS_AF=0.3027;AA=C|||;VT=SNP
2	157031388	rs12613622	T	C	100	PASS	AC=1079;AF=0.215455;AN=5008;NS=2504;DP=17716;EAS_AF=0.0942;AMR_AF=0.2305;AFR_AF=0.031;EUR_AF=0.4851;SAS_AF=0.3016;AA=T|||;VT=SNP
2	157031629	rs13008730	T	C	100	PASS	AC=1254;AF=0.250399;AN=5008;NS=2504;DP=16080;EAS_AF=0.0942;AMR_AF=0.255;AFR_AF=0.1452;EUR_AF=0.4911;SAS_AF=0.3027;AA=T|||;VT=SNP
2	157031676	rs10207597	C	T	100	PASS	AC=2559;AF=0.510982;AN=5008;NS=2504;DP=17334;EAS_AF=0.627;AMR_AF=0.6282;AFR_AF=0.2428;EUR_AF=0.5905;SAS_AF=0.589;AA=T|||;VT=SNP
2	157031850	rs10183453	G	A	100	PASS	AC=1301;AF=0.259784;AN=5008;NS=2504;DP=20218;EAS_AF=0.5317;AMR_AF=0.3732;AFR_AF=0.0961;EUR_AF=0.0984;SAS_AF=0.2863;AA=G|||;VT=SNP
2	157032115	rs2037341	A	G	100	PASS	AC=2559;AF=0.510982;AN=5008;NS=2504;DP=18746;EAS_AF=0.626;AMR_AF=0.6282;AFR_AF=0.2436;EUR_AF=0.5905;SAS_AF=0.589;AA=a|||;VT=SNP
2	157033458	rs9288568	A	T	100	PASS	AC=2557;AF=0.510583;AN=5008;NS=2504;DP=19000;EAS_AF=0.627;AMR_AF=0.6282;AFR_AF=0.2405;EUR_AF=0.5915;SAS_AF=0.589;AA=T|||;VT=SNP
2	157034020	rs10932909	T	C	100	PASS	AC=2554;AF=0.509984;AN=5008;NS=2504;DP=18547;EAS_AF=0.627;AMR_AF=0.6282;AFR_AF=0.239;EUR_AF=0.5905;SAS_AF=0.589;AA=T|||;VT=SNP
2	157034964	rs13030390	T	C	100	PASS	AC=1255;AF=0.250599;AN=5008;NS=2504;DP=15951;EAS_AF=0.0942;AMR_AF=0.255;AFR_AF=0.1445;EUR_AF=0.4911;SAS_AF=0.3047;AA=T|||;VT=SNP
2	157035715	rs10497168	T	C	100	PASS	AC=1253;AF=0.2502;AN=5008;NS=2504;DP=19397;EAS_AF=0.0942;AMR_AF=0.255;AFR_AF=0.1445;EUR_AF=0.4911;SAS_AF=0.3027;AA=T|||;VT=SNP
2	157036377	rs7605702	T	A	100	PASS	AC=1253;AF=0.2502;AN=5008;NS=2504;DP=20597;EAS_AF=0.0942;AMR_AF=0.255;AFR_AF=0.1445;EUR_AF=0.4911;SAS_AF=0.3027;AA=T|||;VT=SNP
2	157036664	rs13011598	G	A	100	PASS	AC=1251;AF=0.2498;AN=5008;NS=2504;DP=21160;EAS_AF=0.0942;AMR_AF=0.255;AFR_AF=0.143;EUR_AF=0.4911;SAS_AF=0.3027;AA=G|||;VT=SNP
2	157036986	rs10497167	C	A	100	PASS	AC=1189;AF=0.23742;AN=5008;NS=2504;DP=18474;EAS_AF=0.5317;AMR_AF=0.3703;AFR_AF=0.0121;EUR_AF=0.0994;SAS_AF=0.2863;AA=C|||;VT=SNP
2	157037009	rs4637055	T	C	100	PASS	AC=1280;AF=0.255591;AN=5008;NS=2504;DP=19188;EAS_AF=0.3581;AMR_AF=0.219;AFR_AF=0.1331;EUR_AF=0.2406;SAS_AF=0.3569;AA=T|||;VT=SNP
2	157037419	rs80074610	G	A	100	PASS	AC=1205;AF=0.240615;AN=5008;NS=2504;DP=16231;EAS_AF=0.5317;AMR_AF=0.3689;AFR_AF=0.025;EUR_AF=0.0994;SAS_AF=0.2863;AA=G|||;VT=SNP
2	157038541	rs16840110	G	A	100	PASS	AC=1302;AF=0.259984;AN=5008;NS=2504;DP=20395;EAS_AF=0.5317;AMR_AF=0.3732;AFR_AF=0.0961;EUR_AF=0.0994;SAS_AF=0.2863;AA=G|||;VT=SNP
2	157038833	rs79492467	G	C	100	PASS	AC=1299;AF=0.259385;AN=5008;NS=2504;DP=19886;EAS_AF=0.5317;AMR_AF=0.3689;AFR_AF=0.0961;EUR_AF=0.0994;SAS_AF=0.2863;AA=G|||;VT=SNP
2	157039562	rs1519803	G	A	100	PASS	AC=2696;AF=0.538339;AN=5008;NS=2504;DP=16737;EAS_AF=0.6359;AMR_AF=0.67;AFR_AF=0.2458;EUR_AF=0.6511;SAS_AF=0.6237;AA=A|||;VT=SNP
2	157039967	rs5002557	A	G	100	PASS	AC=2578;AF=0.514776;AN=5008;NS=2504;DP=15732;EAS_AF=0.631;AMR_AF=0.6282;AFR_AF=0.2542;EUR_AF=0.5905;SAS_AF=0.589;AA=G|||;VT=SNP
2	157040773	rs4538155	C	T	100	PASS	AC=2692;AF=0.53754;AN=5008;NS=2504;DP=18457;EAS_AF=0.6389;AMR_AF=0.6657;AFR_AF=0.2443;EUR_AF=0.6501;SAS_AF=0.6227;AA=T|||;VT=SNP
2	157040964	rs8179773	G	A	100	PASS	AC=1308;AF=0.261182;AN=5008;NS=2504;DP=18488;EAS_AF=0.5357;AMR_AF=0.3732;AFR_AF=0.0961;EUR_AF=0.0994;SAS_AF=0.2883;AA=G|||;VT=SNP
2	157041582	rs1519804	T	C	100	PASS	AC=2555;AF=0.510184;AN=5008;NS=2504;DP=20121;EAS_AF=0.629;AMR_AF=0.6282;AFR_AF=0.2398;EUR_AF=0.5895;SAS_AF=0.5879;AA=C|||;VT=SNP
2	157042294	rs4664801	A	G	100	PASS	AC=2557;AF=0.510583;AN=5008;NS=2504;DP=16048;EAS_AF=0.629;AMR_AF=0.6282;AFR_AF=0.2413;EUR_AF=0.5895;SAS_AF=0.5879;AA=A|||;VT=SNP
2	157043314	rs77308378	C	T	100	PASS	AC=1305;AF=0.260583;AN=5008;NS=2504;DP=16977;EAS_AF=0.5357;AMR_AF=0.3689;AFR_AF=0.0961;EUR_AF=0.0994;SAS_AF=0.2883;AA=c|||;VT=SNP
2	157043810	rs4369814	T	C	100	PASS	AC=2698;AF=0.538738;AN=5008;NS=2504;DP=17875;EAS_AF=0.6389;AMR_AF=0.67;AFR_AF=0.2458;EUR_AF=0.6511;SAS_AF=0.6227;AA=C|||;VT=SNP
2	157044693	rs72904207	T	A	100	PASS	AC=465;AF=0.0928514;AN=5008;NS=2504;DP=23331;EAS_AF=0.0357;AMR_AF=0.1383;AFR_AF=0.0605;EUR_AF=0.1143;SAS_AF=0.1411;AA=T|||;VT=SNP
2	157046432	rs72904209	T	C	100	PASS	AC=391;AF=0.0780751;AN=5008;NS=2504;DP=13889;EAS_AF=0.0357;AMR_AF=0.1239;AFR_AF=0.0121;EUR_AF=0.1143;SAS_AF=0.1411;AA=T|||;VT=SNP
2	157046457	rs13021902	T	C	100	PASS	AC=1129;AF=0.225439;AN=5008;NS=2504;DP=13664;EAS_AF=0.0942;AMR_AF=0.2435;AFR_AF=0.0613;EUR_AF=0.4891;SAS_AF=0.2986;AA=t|||;VT=SNP
2	157048226	rs6761710	A	C	100	PASS	AC=2574;AF=0.513978;AN=5008;NS=2504;DP=17334;EAS_AF=0.6389;AMR_AF=0.6542;AFR_AF=0.1626;EUR_AF=0.6491;SAS_AF=0.6217;AA=C|||;VT=SNP
2	157048582	rs66797960	G	A	100	PASS	AC=1999;AF=0.399161;AN=5008;NS=2504;DP=18015;EAS_AF=0.3581;AMR_AF=0.2954;AFR_AF=0.556;EUR_AF=0.329;SAS_AF=0.3753;AA=G|||;VT=SNP
2	157049061	rs10167263	T	A	100	PASS	AC=1306;AF=0.260783;AN=5008;NS=2504;DP=19232;EAS_AF=0.5337;AMR_AF=0.3732;AFR_AF=0.0961;EUR_AF=0.0994;SAS_AF=0.2883;AA=T|||;VT=SNP
2	157049149	rs4569427	C	A	100	PASS	AC=1636;AF=0.326677;AN=5008;NS=2504;DP=18498;EAS_AF=0.3571;AMR_AF=0.2565;AFR_AF=0.3056;EUR_AF=0.326;SAS_AF=0.3742;AA=C|||;VT=SNP
2	157049217	rs11883686	A	T	100	PASS	AC=1638;AF=0.327077;AN=5008;NS=2504;DP=17892;EAS_AF=0.3581;AMR_AF=0.2565;AFR_AF=0.3064;EUR_AF=0.326;SAS_AF=0.3742;AA=A|||;VT=SNP
2	157049799	rs10932915	G	A	100	PASS	AC=1309;AF=0.261382;AN=5008;NS=2504;DP=17660;EAS_AF=0.5367;AMR_AF=0.3732;AFR_AF=0.0961;EUR_AF=0.0994;SAS_AF=0.2883;AA=A|||;VT=SNP
2	157050759	rs34292254	G	T	100	PASS	AC=1272;AF=0.253994;AN=5008;NS=2504;DP=14130;EAS_AF=0.1032;AMR_AF=0.2867;AFR_AF=0.0673;EUR_AF=0.5497;SAS_AF=0.3344;AA=G|||;VT=SNP
2	157050970	rs77860725	A	G	100	PASS	AC=1208;AF=0.241214;AN=5008;NS=2504;DP=17457;EAS_AF=0.5337;AMR_AF=0.3703;AFR_AF=0.0242;EUR_AF=0.0994;SAS_AF=0.2873;AA=A|||;VT=SNP
2	157051710	rs10167522	G	A	100	PASS	AC=2094;AF=0.418131;AN=5008;NS=2504;DP=14217;EAS_AF=0.3591;AMR_AF=0.2968;AFR_AF=0.6271;EUR_AF=0.328;SAS_AF=0.3753;AA=G|||;VT=SNP
2	157052971	rs72904220	A	T	100	PASS	AC=206;AF=0.0411342;AN=5008;NS=2504;DP=18036;EAS_AF=0.002;AMR_AF=0.0418;AFR_AF=0.003;EUR_AF=0.0875;SAS_AF=0.0849;AA=A|||;VT=SNP
2	157053380	rs7567451	G	T	100	PASS	AC=2838;AF=0.566693;AN=5008;NS=2504;DP=17667;EAS_AF=0.6389;AMR_AF=0.6902;AFR_AF=0.2663;EUR_AF=0.7346;SAS_AF=0.638;AA=G|||;VT=SNP
2	157053704	rs145636338	G	A	100	PASS	AC=206;AF=0.0411342;AN=5008;NS=2504;DP=16027;EAS_AF=0.002;AMR_AF=0.0418;AFR_AF=0.003;EUR_AF=0.0875;SAS_AF=0.0849;AA=G|||;VT=SNP
2	157054911	rs1949527	G	T	100	PASS	AC=2478;AF=0.494808;AN=5008;NS=2504;DP=15164;EAS_AF=0.6369;AMR_AF=0.6556;AFR_AF=0.0908;EUR_AF=0.6491;SAS_AF=0.6217;AA=G|||;VT=SNP
2	157055902	rs1356743	C	T	100	PASS	AC=2444;AF=0.488019;AN=5008;NS=2504;DP=19929;EAS_AF=0.3621;AMR_AF=0.3401;AFR_AF=0.8472;EUR_AF=0.3509;SAS_AF=0.3783;AA=T|||;VT=SNP
2	157056072	rs75352477	C	G	100	PASS	AC=1206;AF=0.240815;AN=5008;NS=2504;DP=19585;EAS_AF=0.5347;AMR_AF=0.366;AFR_AF=0.0242;EUR_AF=0.0994;SAS_AF=0.2873;AA=C|||;VT=SNP
2	157056306	rs75538066	C	A	100	PASS	AC=1206;AF=0.240815;AN=5008;NS=2504;DP=19557;EAS_AF=0.5347;AMR_AF=0.366;AFR_AF=0.0242;EUR_AF=0.0994;SAS_AF=0.2873;AA=C|||;VT=SNP
2	157057487	rs11695013	C	T	100	PASS	AC=2476;AF=0.494409;AN=5008;NS=2504;DP=17963;EAS_AF=0.6379;AMR_AF=0.6513;AFR_AF=0.0908;EUR_AF=0.6491;SAS_AF=0.6217;AA=c|||;VT=SNP
2	157058426	rs72904292	T	C	100	PASS	AC=465;AF=0.0928514;AN=5008;NS=2504;DP=17801;EAS_AF=0.0357;AMR_AF=0.1383;AFR_AF=0.0605;EUR_AF=0.1143;SAS_AF=0.1411;AA=T|||;VT=SNP
2	157061387	rs60945660	A	T	100	PASS	AC=1269;AF=0.253395;AN=5008;NS=2504;DP=18269;EAS_AF=0.3571;AMR_AF=0.2176;AFR_AF=0.1256;EUR_AF=0.2406;SAS_AF=0.3579;AA=A|||;VT=SNP
2	157061506	rs80259613	A	G	100	PASS	AC=1208;AF=0.241214;AN=5008;NS=2504;DP=18550;EAS_AF=0.5337;AMR_AF=0.3703;AFR_AF=0.0242;EUR_AF=0.0994;SAS_AF=0.2873;AA=A|||;VT=SNP
2	157061605	rs1519800	T	G	100	PASS	AC=2511;AF=0.501398;AN=5008;NS=2504;DP=17711;EAS_AF=0.6369;AMR_AF=0.6599;AFR_AF=0.1135;EUR_AF=0.6491;SAS_AF=0.6217;AA=G|||;VT=SNP
2	157061692	rs59662706	C	T	100	PASS	AC=1267;AF=0.252995;AN=5008;NS=2504;DP=16956;EAS_AF=0.3562;AMR_AF=0.2176;AFR_AF=0.1248;EUR_AF=0.2406;SAS_AF=0.3579;AA=C|||;VT=SNP
2	157063772	rs67045635	C	T	100	PASS	AC=1271;AF=0.253794;AN=5008;NS=2504;DP=15496;EAS_AF=0.3571;AMR_AF=0.219;AFR_AF=0.1263;EUR_AF=0.2406;SAS_AF=0.3579;AA=C|||;VT=SNP
2	157064062	rs12990968	G	A	100	PASS	AC=2338;AF=0.466853;AN=5008;NS=2504;DP=14954;EAS_AF=0.627;AMR_AF=0.6153;AFR_AF=0.0855;EUR_AF=0.5885;SAS_AF=0.5869;AA=g|||;VT=SNP
2	157064317	rs1519799	T	A	100	PASS	AC=2340;AF=0.467252;AN=5008;NS=2504;DP=13994;EAS_AF=0.629;AMR_AF=0.6153;AFR_AF=0.0855;EUR_AF=0.5885;SAS_AF=0.5869;AA=T|||;VT=SNP
2	157064756	rs12470397	T	C	100	PASS	AC=1128;AF=0.22524;AN=5008;NS=2504;DP=9305;EAS_AF=0.0972;AMR_AF=0.2334;AFR_AF=0.0635;EUR_AF=0.4652;SAS_AF=0.3231;AA=t|||;VT=SNP
2	157065193	rs140812695	G	A	100	PASS	AC=461;AF=0.0920527;AN=5008;NS=2504;DP=11179;EAS_AF=0.0357;AMR_AF=0.1326;AFR_AF=0.0598;EUR_AF=0.1143;SAS_AF=0.1421;AA=G|||;VT=SNP
2	157065453	rs12616533	A	T	100	PASS	AC=1297;AF=0.258986;AN=5008;NS=2504;DP=15182;EAS_AF=0.6161;AMR_AF=0.3703;AFR_AF=0.0272;EUR_AF=0.0994;SAS_AF=0.2894;AA=A|||;VT=SNP
2	157066306	rs12474509	G	A	100	PASS	AC=1133;AF=0.226238;AN=5008;NS=2504;DP=21422;EAS_AF=0.0923;AMR_AF=0.245;AFR_AF=0.0643;EUR_AF=0.4891;SAS_AF=0.2996;AA=g|||;VT=SNP
2	157067893	rs1914990	A	C	100	PASS	AC=2010;AF=0.401358;AN=5008;NS=2504;DP=17322;EAS_AF=0.2788;AMR_AF=0.3012;AFR_AF=0.6248;EUR_AF=0.327;SAS_AF=0.3732;AA=A|||;VT=SNP
2	157070211	rs10932922	C	T	100	PASS	AC=1133;AF=0.226238;AN=5008;NS=2504;DP=18676;EAS_AF=0.0923;AMR_AF=0.245;AFR_AF=0.0643;EUR_AF=0.4891;SAS_AF=0.2996;AA=C|||;VT=SNP
2	157070914	rs13002639	G	C	100	PASS	AC=1134;AF=0.226438;AN=5008;NS=2504;DP=18473;EAS_AF=0.0923;AMR_AF=0.245;AFR_AF=0.0643;EUR_AF=0.4891;SAS_AF=0.3006;AA=G|||;VT=SNP
2	157071176	rs2351534	G	A	100	PASS	AC=1944;AF=0.388179;AN=5008;NS=2504;DP=16547;EAS_AF=0.2778;AMR_AF=0.2925;AFR_AF=0.5817;EUR_AF=0.326;SAS_AF=0.3722;AA=G|||;VT=SNP
2	157072034	rs11679310	C	T	100	PASS	AC=1275;AF=0.254593;AN=5008;NS=2504;DP=20582;EAS_AF=0.1022;AMR_AF=0.2853;AFR_AF=0.0703;EUR_AF=0.5507;SAS_AF=0.3344;AA=T|||;VT=SNP
2	157073366	rs4664203	G	C	100	PASS	AC=1290;AF=0.257588;AN=5008;NS=2504;DP=18883;EAS_AF=0.6161;AMR_AF=0.366;AFR_AF=0.0242;EUR_AF=0.0994;SAS_AF=0.2894;AA=G|||;VT=SNP
2	157074709	rs13013396	T	A	100	PASS	AC=1274;AF=0.254393;AN=5008;NS=2504;DP=20242;EAS_AF=0.1022;AMR_AF=0.2853;AFR_AF=0.0703;EUR_AF=0.5497;SAS_AF=0.3344;AA=T|||;VT=SNP
2	157075286	rs1358522	A	G	100	PASS	AC=1133;AF=0.226238;AN=5008;NS=2504;DP=17282;EAS_AF=0.0923;AMR_AF=0.245;AFR_AF=0.0643;EUR_AF=0.4891;SAS_AF=0.2996;AA=A|||;VT=SNP
2	157075642	rs13019964	T	G	100	PASS	AC=1274;AF=0.254393;AN=5008;NS=2504;DP=17345;EAS_AF=0.1022;AMR_AF=0.2853;AFR_AF=0.0703;EUR_AF=0.5497;SAS_AF=0.3344;AA=t|||;VT=SNP
2	157076092	rs939240	T	A	100	PASS	AC=3279;AF=0.654752;AN=5008;NS=2504;DP=20209;EAS_AF=0.38;AMR_AF=0.5865;AFR_AF=0.6921;EUR_AF=0.8767;SAS_AF=0.7076;AA=A|||;VT=SNP
2	157076320	rs11674307	G	A	100	PASS	AC=1134;AF=0.226438;AN=5008;NS=2504;DP=20720;EAS_AF=0.0923;AMR_AF=0.245;AFR_AF=0.0651;EUR_AF=0.4891;SAS_AF=0.2996;AA=G|||;VT=SNP
2	157076454	rs59345416	T	C	100	PASS	AC=1385;AF=0.276558;AN=5008;NS=2504;DP=19117;EAS_AF=0.2768;AMR_AF=0.245;AFR_AF=0.2625;EUR_AF=0.2396;SAS_AF=0.3558;AA=T|||;VT=SNP
2	157076758	rs1115382	A	G	100	PASS	AC=1274;AF=0.254393;AN=5008;NS=2504;DP=17375;EAS_AF=0.1022;AMR_AF=0.2853;AFR_AF=0.0703;EUR_AF=0.5497;SAS_AF=0.3344;AA=G|||;VT=SNP
2	157076893	rs72906130	C	G	100	PASS	AC=463;AF=0.0924521;AN=5008;NS=2504;DP=15685;EAS_AF=0.0357;AMR_AF=0.1369;AFR_AF=0.059;EUR_AF=0.1143;SAS_AF=0.1421;AA=C|||;VT=SNP
2	157077798	rs78068779	C	T	100	PASS	AC=1271;AF=0.253794;AN=5008;NS=2504;DP=19121;EAS_AF=0.6151;AMR_AF=0.366;AFR_AF=0.0113;EUR_AF=0.0984;SAS_AF=0.2894;AA=C|||;VT=SNP
2	157078515	rs4664803	G	A	100	PASS	AC=3270;AF=0.652955;AN=5008;NS=2504;DP=21152;EAS_AF=0.38;AMR_AF=0.5821;AFR_AF=0.6876;EUR_AF=0.8767;SAS_AF=0.7076;AA=A|||;VT=SNP
2	157078819	rs79056814	A	G	100	PASS	AC=1274;AF=0.254393;AN=5008;NS=2504;DP=19320;EAS_AF=0.6151;AMR_AF=0.3703;AFR_AF=0.0113;EUR_AF=0.0984;SAS_AF=0.2894;AA=A|||;VT=SNP
2	157079178	rs12475462	C	T	100	PASS	AC=1271;AF=0.253794;AN=5008;NS=2504;DP=17389;EAS_AF=0.6151;AMR_AF=0.366;AFR_AF=0.0113;EUR_AF=0.0984;SAS_AF=0.2894;AA=C|||;VT=SNP
2	157080796	rs11561627	C	T	100	PASS	AC=1459;AF=0.291334;AN=5008;NS=2504;DP=20349;EAS_AF=0.6151;AMR_AF=0.3761;AFR_AF=0.1467;EUR_AF=0.1004;SAS_AF=0.2894;AA=C|||;VT=SNP
2	157080875	rs1226429	T	C	100	PASS	AC=1134;AF=0.226438;AN=5008;NS=2504;DP=19316;EAS_AF=0.0923;AMR_AF=0.245;AFR_AF=0.0643;EUR_AF=0.4901;SAS_AF=0.2996;AA=T|||;VT=SNP
2	157081318	rs1226428	G	C	100	PASS	AC=1133;AF=0.226238;AN=5008;NS=2504;DP=17731;EAS_AF=0.0923;AMR_AF=0.245;AFR_AF=0.0643;EUR_AF=0.4891;SAS_AF=0.2996;AA=G|||;VT=SNP
2	157081597	rs1226427	G	A	100	PASS	AC=1274;AF=0.254393;AN=5008;NS=2504;DP=20575;EAS_AF=0.1022;AMR_AF=0.2853;AFR_AF=0.0703;EUR_AF=0.5497;SAS_AF=0.3344;AA=A|||;VT=SNP
2	157081927	rs1226426	C	G	100	PASS	AC=1274;AF=0.254393;AN=5008;NS=2504;DP=20807;EAS_AF=0.1022;AMR_AF=0.2853;AFR_AF=0.0703;EUR_AF=0.5497;SAS_AF=0.3344;AA=G|||;VT=SNP
2	157082858	rs1581294	C	G	100	PASS	AC=1179;AF=0.235423;AN=5008;NS=2504;DP=19127;EAS_AF=0.2768;AMR_AF=0.2205;AFR_AF=0.121;EUR_AF=0.2406;SAS_AF=0.3528;AA=C|||;VT=SNP
2	157083697	rs72907878	G	A	100	PASS	AC=395;AF=0.0788738;AN=5008;NS=2504;DP=18227;EAS_AF=0.0357;AMR_AF=0.121;AFR_AF=0.0174;EUR_AF=0.1143;SAS_AF=0.1401;AA=G|||;VT=SNP
2	157085788	rs1226399	G	A	100	PASS	AC=1274;AF=0.254393;AN=5008;NS=2504;DP=18660;EAS_AF=0.1022;AMR_AF=0.2853;AFR_AF=0.0703;EUR_AF=0.5497;SAS_AF=0.3344;AA=G|||;VT=SNP
2	157088914	rs1226401	C	T	100	PASS	AC=1178;AF=0.235224;AN=5008;NS=2504;DP=18956;EAS_AF=0.1012;AMR_AF=0.2522;AFR_AF=0.0681;EUR_AF=0.499;SAS_AF=0.316;AA=T|||;VT=SNP
2	157090067	rs80251240	A	C	100	PASS	AC=1293;AF=0.258187;AN=5008;NS=2504;DP=19387;EAS_AF=0.6161;AMR_AF=0.3718;AFR_AF=0.0234;EUR_AF=0.0994;SAS_AF=0.2894;AA=A|||;VT=SNP
2	157091109	rs2697351	G	C	100	PASS	AC=3289;AF=0.656749;AN=5008;NS=2504;DP=19537;EAS_AF=0.38;AMR_AF=0.585;AFR_AF=0.6974;EUR_AF=0.8777;SAS_AF=0.7106;AA=C|||;VT=SNP
2	157091910	rs12992954	C	T	100	PASS	AC=1274;AF=0.254393;AN=5008;NS=2504;DP=18573;EAS_AF=0.1022;AMR_AF=0.2853;AFR_AF=0.0703;EUR_AF=0.5497;SAS_AF=0.3344;AA=T|||;VT=SNP
2	157092352	rs10932932	C	T	100	PASS	AC=1462;AF=0.291933;AN=5008;NS=2504;DP=16885;EAS_AF=0.6161;AMR_AF=0.3804;AFR_AF=0.1467;EUR_AF=0.1004;SAS_AF=0.2883;AA=C|||;VT=SNP
2	157092793	rs1226409	A	G	100	PASS	AC=3284;AF=0.655751;AN=5008;NS=2504;DP=14415;EAS_AF=0.38;AMR_AF=0.585;AFR_AF=0.6959;EUR_AF=0.8767;SAS_AF=0.7086;AA=G|||;VT=SNP
2	157093387	rs1226408	A	G	100	PASS	AC=1274;AF=0.254393;AN=5008;NS=2504;DP=16263;EAS_AF=0.1022;AMR_AF=0.2853;AFR_AF=0.0703;EUR_AF=0.5497;SAS_AF=0.3344;AA=G|||;VT=SNP
2	157093538	rs67964862	T	C	100	PASS	AC=1142;AF=0.228035;AN=5008;NS=2504;DP=16625;EAS_AF=0.2758;AMR_AF=0.2118;AFR_AF=0.0961;EUR_AF=0.2396;SAS_AF=0.3569;AA=T|||;VT=SNP
2	157094359	rs1226407	C	T	100	PASS	AC=1274;AF=0.254393;AN=5008;NS=2504;DP=16924;EAS_AF=0.1022;AMR_AF=0.2853;AFR_AF=0.0703;EUR_AF=0.5497;SAS_AF=0.3344;AA=C|||;VT=SNP
2	157094442	rs58856647	C	T	100	PASS	AC=1143;AF=0.228235;AN=5008;NS=2504;DP=17978;EAS_AF=0.2758;AMR_AF=0.2118;AFR_AF=0.0968;EUR_AF=0.2396;SAS_AF=0.3569;AA=C|||;VT=SNP
2	157094643	rs1226406	C	T	100	PASS	AC=1133;AF=0.226238;AN=5008;NS=2504;DP=16181;EAS_AF=0.0923;AMR_AF=0.245;AFR_AF=0.0643;EUR_AF=0.4891;SAS_AF=0.2996;AA=C|||;VT=SNP
2	157095269	rs1226405	C	T	100	PASS	AC=1274;AF=0.254393;AN=5008;NS=2504;DP=12556;EAS_AF=0.1022;AMR_AF=0.2853;AFR_AF=0.0703;EUR_AF=0.5497;SAS_AF=0.3344;AA=T|||;VT=SNP
2	157095635	rs1226403	G	A	100	PASS	AC=1274;AF=0.254393;AN=5008;NS=2504;DP=13304;EAS_AF=0.1022;AMR_AF=0.2853;AFR_AF=0.0703;EUR_AF=0.5497;SAS_AF=0.3344;AA=A|||;VT=SNP
2	157100293	rs57601252	T	A	100	PASS	AC=1247;AF=0.249002;AN=5008;NS=2504;DP=15920;EAS_AF=0.3304;AMR_AF=0.2219;AFR_AF=0.1157;EUR_AF=0.2515;SAS_AF=0.362;AA=T|||;VT=SNP
2	157100423	rs835301	T	G	100	PASS	AC=1133;AF=0.226238;AN=5008;NS=2504;DP=13429;EAS_AF=0.0923;AMR_AF=0.245;AFR_AF=0.0643;EUR_AF=0.4891;SAS_AF=0.2996;AA=T|||;VT=SNP
2	157100592	rs16840127	A	T	100	PASS	AC=1462;AF=0.291933;AN=5008;NS=2504;DP=14330;EAS_AF=0.6161;AMR_AF=0.3804;AFR_AF=0.1467;EUR_AF=0.1004;SAS_AF=0.2883;AA=A|||;VT=SNP
2	157101531	rs835300	C	T	100	PASS	AC=1133;AF=0.226238;AN=5008;NS=2504;DP=18034;EAS_AF=0.0923;AMR_AF=0.245;AFR_AF=0.0643;EUR_AF=0.4891;SAS_AF=0.2996;AA=C|||;VT=SNP
2	157101649	rs835299	G	A	100	PASS	AC=1275;AF=0.254593;AN=5008;NS=2504;DP=16185;EAS_AF=0.1022;AMR_AF=0.2853;AFR_AF=0.0711;EUR_AF=0.5497;SAS_AF=0.3344;AA=A|||;VT=SNP
2	157103338	rs835298	G	A	100	PASS	AC=1133;AF=0.226238;AN=5008;NS=2504;DP=18305;EAS_AF=0.0923;AMR_AF=0.245;AFR_AF=0.0643;EUR_AF=0.4891;SAS_AF=0.2996;AA=G|||;VT=SNP
2	157103554	rs835297	A	G	100	PASS	AC=1274;AF=0.254393;AN=5008;NS=2504;DP=19136;EAS_AF=0.1022;AMR_AF=0.2853;AFR_AF=0.0703;EUR_AF=0.5497;SAS_AF=0.3344;AA=A|||;VT=SNP
2	157104573	rs11884642	C	T	100	PASS	AC=1382;AF=0.275958;AN=5008;NS=2504;DP=16546;EAS_AF=0.2758;AMR_AF=0.2406;AFR_AF=0.2625;EUR_AF=0.2396;SAS_AF=0.3569;AA=C|||;VT=SNP
2	157105046	rs1226424	C	T	100	PASS	AC=1280;AF=0.255591;AN=5008;NS=2504;DP=17713;EAS_AF=0.1032;AMR_AF=0.2867;AFR_AF=0.0726;EUR_AF=0.5507;SAS_AF=0.3344;AA=T|||;VT=SNP
2	157105331	rs1226423	G	A	100	PASS	AC=1132;AF=0.226038;AN=5008;NS=2504;DP=18719;EAS_AF=0.0923;AMR_AF=0.245;AFR_AF=0.0643;EUR_AF=0.4881;SAS_AF=0.2996;AA=G|||;VT=SNP
2	157105503	rs1226422	T	G	100	PASS	AC=1132;AF=0.226038;AN=5008;NS=2504;DP=16895;EAS_AF=0.0923;AMR_AF=0.245;AFR_AF=0.0643;EUR_AF=0.4881;SAS_AF=0.2996;AA=T|||;VT=SNP
2	157105605	rs1234876	T	C	100	PASS	AC=1132;AF=0.226038;AN=5008;NS=2504;DP=16999;EAS_AF=0.0923;AMR_AF=0.245;AFR_AF=0.0643;EUR_AF=0.4881;SAS_AF=0.2996;AA=T|||;VT=SNP
2	157106133	rs1226421	C	G	100	PASS	AC=1132;AF=0.226038;AN=5008;NS=2504;DP=18094;EAS_AF=0.0923;AMR_AF=0.245;AFR_AF=0.0643;EUR_AF=0.4881;SAS_AF=0.2996;AA=C|||;VT=SNP
2	157106342	rs1226420	G	A	100	PASS	AC=1132;AF=0.226038;AN=5008;NS=2504;DP=17851;EAS_AF=0.0923;AMR_AF=0.245;AFR_AF=0.0643;EUR_AF=0.4881;SAS_AF=0.2996;AA=G|||;VT=SNP
2	157106782	rs1226419	C	T	100	PASS	AC=1278;AF=0.255192;AN=5008;NS=2504;DP=16540;EAS_AF=0.1022;AMR_AF=0.2867;AFR_AF=0.0726;EUR_AF=0.5497;SAS_AF=0.3344;AA=c|||;VT=SNP
2	157107034	rs1226418	G	A	100	PASS	AC=1278;AF=0.255192;AN=5008;NS=2504;DP=16911;EAS_AF=0.1022;AMR_AF=0.2867;AFR_AF=0.0726;EUR_AF=0.5497;SAS_AF=0.3344;AA=G|||;VT=SNP
2	157107509	rs1226417	T	C	100	PASS	AC=1278;AF=0.255192;AN=5008;NS=2504;DP=19460;EAS_AF=0.1022;AMR_AF=0.2867;AFR_AF=0.0726;EUR_AF=0.5497;SAS_AF=0.3344;AA=t|||;VT=SNP
2	157108047	rs1226416	A	G	100	PASS	AC=1284;AF=0.25639;AN=5008;NS=2504;DP=17304;EAS_AF=0.1081;AMR_AF=0.2867;AFR_AF=0.0726;EUR_AF=0.5497;SAS_AF=0.3344;AA=A|||;VT=SNP
2	157108393	rs4664804	T	C	100	PASS	AC=1461;AF=0.291733;AN=5008;NS=2504;DP=17072;EAS_AF=0.6161;AMR_AF=0.379;AFR_AF=0.146;EUR_AF=0.1004;SAS_AF=0.2894;AA=T|||;VT=SNP
2	157109395	rs10198345	T	C	100	PASS	AC=1940;AF=0.38738;AN=5008;NS=2504;DP=18067;EAS_AF=0.2718;AMR_AF=0.2939;AFR_AF=0.5825;EUR_AF=0.326;SAS_AF=0.3722;AA=T|||;VT=SNP
2	157109471	rs72909972	T	C	100	PASS	AC=1137;AF=0.227037;AN=5008;NS=2504;DP=18497;EAS_AF=0.2718;AMR_AF=0.2118;AFR_AF=0.0961;EUR_AF=0.2396;SAS_AF=0.3558;AA=T|||;VT=SNP
2	157109472	rs72909974	G	A	100	PASS	AC=1135;AF=0.226637;AN=5008;NS=2504;DP=18523;EAS_AF=0.2718;AMR_AF=0.2118;AFR_AF=0.0946;EUR_AF=0.2396;SAS_AF=0.3558;AA=G|||;VT=SNP
2	157109930	rs1226414	A	T	100	PASS	AC=1167;AF=0.233027;AN=5008;NS=2504;DP=17545;EAS_AF=0.1042;AMR_AF=0.2622;AFR_AF=0.0658;EUR_AF=0.508;SAS_AF=0.2883;AA=A|||;VT=SNP
2	157110197	rs1527455	A	T	100	PASS	AC=1016;AF=0.202875;AN=5008;NS=2504;DP=14149;EAS_AF=0.0913;AMR_AF=0.2046;AFR_AF=0.0635;EUR_AF=0.4235;SAS_AF=0.2781;AA=A|||;VT=SNP
2	157110464	rs1528458	T	G	100	PASS	AC=2285;AF=0.45627;AN=5008;NS=2504;DP=16811;EAS_AF=0.6419;AMR_AF=0.5317;AFR_AF=0.4297;EUR_AF=0.331;SAS_AF=0.3763;AA=T|||;VT=SNP
2	157111025	rs1226413	C	G	100	PASS	AC=3471;AF=0.693091;AN=5008;NS=2504;DP=19326;EAS_AF=0.7331;AMR_AF=0.7493;AFR_AF=0.5779;EUR_AF=0.7922;SAS_AF=0.6656;AA=G|||;VT=SNP
2	157111062	rs57696128	G	A	100	PASS	AC=1518;AF=0.303115;AN=5008;NS=2504;DP=19063;EAS_AF=0.622;AMR_AF=0.4337;AFR_AF=0.0825;EUR_AF=0.1829;SAS_AF=0.3037;AA=G|||;VT=SNP
2	157111162	rs61559293	G	C	100	PASS	AC=1521;AF=0.303714;AN=5008;NS=2504;DP=17818;EAS_AF=0.625;AMR_AF=0.4337;AFR_AF=0.0825;EUR_AF=0.1829;SAS_AF=0.3037;AA=G|||;VT=SNP
2	157111313	rs1226412	C	T	100	PASS	AC=3471;AF=0.693091;AN=5008;NS=2504;DP=18653;EAS_AF=0.7331;AMR_AF=0.7493;AFR_AF=0.5779;EUR_AF=0.7922;SAS_AF=0.6656;AA=C|||;VT=SNP
2	157117655	rs1226411	T	A	100	PASS	AC=3471;AF=0.693091;AN=5008;NS=2504;DP=19950;EAS_AF=0.7321;AMR_AF=0.7522;AFR_AF=0.5779;EUR_AF=0.7922;SAS_AF=0.6646;AA=A|||;VT=SNP
2	157117768	rs57196886	A	G	100	PASS	AC=1065;AF=0.21266;AN=5008;NS=2504;DP=19834;EAS_AF=0.2679;AMR_AF=0.1974;AFR_AF=0.0938;EUR_AF=0.2058;SAS_AF=0.3344;AA=A|||;VT=SNP
2	157118176	rs66814151	G	A	100	PASS	AC=1298;AF=0.259185;AN=5008;NS=2504;DP=16607;EAS_AF=0.2688;AMR_AF=0.2277;AFR_AF=0.2557;EUR_AF=0.2058;SAS_AF=0.3313;AA=G|||;VT=SNP
2	157120584	rs2695439	C	A	100	PASS	AC=1097;AF=0.21905;AN=5008;NS=2504;DP=20510;EAS_AF=0.0933;AMR_AF=0.2161;AFR_AF=0.0756;EUR_AF=0.4612;SAS_AF=0.2955;AA=C|||;VT=SNP
2	157122035	rs2697368	G	A	100	PASS	AC=3706;AF=0.740016;AN=5008;NS=2504;DP=19132;EAS_AF=0.7321;AMR_AF=0.781;AFR_AF=0.7405;EUR_AF=0.7922;SAS_AF=0.6646;AA=A|||;VT=SNP
2	157123393	rs835302	G	T	100	PASS	AC=3710;AF=0.740815;AN=5008;NS=2504;DP=15427;EAS_AF=0.7331;AMR_AF=0.781;AFR_AF=0.7405;EUR_AF=0.7922;SAS_AF=0.6677;AA=G|||;VT=SNP
2	157124095	rs835303	T	C	100	PASS	AC=3706;AF=0.740016;AN=5008;NS=2504;DP=13207;EAS_AF=0.7321;AMR_AF=0.781;AFR_AF=0.7405;EUR_AF=0.7922;SAS_AF=0.6646;AA=T|||;VT=SNP
2	157125144	rs835304	C	A	100	PASS	AC=1195;AF=0.238618;AN=5008;NS=2504;DP=14235;EAS_AF=0.0933;AMR_AF=0.219;AFR_AF=0.149;EUR_AF=0.4602;SAS_AF=0.2955;AA=C|||;VT=SNP
2	157125163	rs835305	A	C	100	PASS	AC=1197;AF=0.239018;AN=5008;NS=2504;DP=14348;EAS_AF=0.0933;AMR_AF=0.219;AFR_AF=0.149;EUR_AF=0.4612;SAS_AF=0.2965;AA=A|||;VT=SNP
2	157126101	rs17248221	A	T	100	PASS	AC=331;AF=0.0660942;AN=5008;NS=2504;DP=17632;EAS_AF=0.0337;AMR_AF=0.1081;AFR_AF=0.0174;EUR_AF=0.0755;SAS_AF=0.1258;AA=A|||;VT=SNP
2	157126321	rs16840135	G	A	100	PASS	AC=2512;AF=0.501597;AN=5008;NS=2504;DP=16791;EAS_AF=0.6389;AMR_AF=0.562;AFR_AF=0.5908;EUR_AF=0.332;SAS_AF=0.3712;AA=G|||;VT=SNP
2	157126640	rs67831810	A	G	100	PASS	AC=636;AF=0.126997;AN=5008;NS=2504;DP=16059;EAS_AF=0.2341;AMR_AF=0.0778;AFR_AF=0.0106;EUR_AF=0.1302;SAS_AF=0.2055;AA=A|||;VT=SNP
2	157126666	rs835307	A	G	100	PASS	AC=1198;AF=0.239217;AN=5008;NS=2504;DP=16092;EAS_AF=0.0933;AMR_AF=0.219;AFR_AF=0.1498;EUR_AF=0.4612;SAS_AF=0.2965;AA=A|||;VT=SNP
2	157127292	rs1226431	G	A	100	PASS	AC=1174;AF=0.234425;AN=5008;NS=2504;DP=13665;EAS_AF=0.0933;AMR_AF=0.2161;AFR_AF=0.1354;EUR_AF=0.4612;SAS_AF=0.2935;AA=G|||;VT=SNP
2	157128755	rs1919159	A	G	100	PASS	AC=3715;AF=0.741813;AN=5008;NS=2504;DP=16182;EAS_AF=0.7391;AMR_AF=0.781;AFR_AF=0.7405;EUR_AF=0.7922;SAS_AF=0.6667;AA=A|||;VT=SNP
2	157130406	rs835295	T	A	100	PASS	AC=1194;AF=0.238419;AN=5008;NS=2504;DP=18884;EAS_AF=0.0933;AMR_AF=0.2205;AFR_AF=0.1483;EUR_AF=0.4612;SAS_AF=0.2935;AA=T|||;VT=SNP
2	157132756	rs6725811	C	T	100	PASS	AC=2335;AF=0.466254;AN=5008;NS=2504;DP=17392;EAS_AF=0.625;AMR_AF=0.5187;AFR_AF=0.5688;EUR_AF=0.2704;SAS_AF=0.3282;AA=C|||;VT=SNP
2	157132879	rs59491086	A	G	100	PASS	AC=1060;AF=0.211661;AN=5008;NS=2504;DP=18665;EAS_AF=0.2669;AMR_AF=0.1974;AFR_AF=0.0938;EUR_AF=0.2058;SAS_AF=0.3303;AA=A|||;VT=SNP
2	157133013	rs707124	T	C	100	PASS	AC=3712;AF=0.741214;AN=5008;NS=2504;DP=16359;EAS_AF=0.7331;AMR_AF=0.781;AFR_AF=0.7413;EUR_AF=0.7922;SAS_AF=0.6687;AA=T|||;VT=SNP
2	157134864	rs1431965	T	C	100	PASS	AC=1063;AF=0.21226;AN=5008;NS=2504;DP=19034;EAS_AF=0.2669;AMR_AF=0.1974;AFR_AF=0.0938;EUR_AF=0.2058;SAS_AF=0.3333;AA=T|||;VT=SNP
2	157134871	rs1431966	C	T	100	PASS	AC=1063;AF=0.21226;AN=5008;NS=2504;DP=18954;EAS_AF=0.2669;AMR_AF=0.1974;AFR_AF=0.0938;EUR_AF=0.2058;SAS_AF=0.3333;AA=C|||;VT=SNP
2	157135091	rs68002373	C	G	100	PASS	AC=1063;AF=0.21226;AN=5008;NS=2504;DP=19395;EAS_AF=0.2669;AMR_AF=0.1974;AFR_AF=0.0938;EUR_AF=0.2058;SAS_AF=0.3333;AA=C|||;VT=SNP
2	157136224	rs1226575	A	G	100	PASS	AC=1198;AF=0.239217;AN=5008;NS=2504;DP=22011;EAS_AF=0.0952;AMR_AF=0.219;AFR_AF=0.1483;EUR_AF=0.4612;SAS_AF=0.2965;AA=A|||;VT=SNP
2	157136419	rs2436075	A	G	100	PASS	AC=3712;AF=0.741214;AN=5008;NS=2504;DP=17081;EAS_AF=0.7341;AMR_AF=0.781;AFR_AF=0.7405;EUR_AF=0.7922;SAS_AF=0.6687;AA=G|||;VT=SNP
2	157136844	rs707125	T	C	100	PASS	AC=3712;AF=0.741214;AN=5008;NS=2504;DP=18383;EAS_AF=0.7341;AMR_AF=0.781;AFR_AF=0.7405;EUR_AF=0.7922;SAS_AF=0.6687;AA=T|||;VT=SNP
2	157139762	rs707126	A	T	100	PASS	AC=3706;AF=0.740016;AN=5008;NS=2504;DP=15453;EAS_AF=0.7331;AMR_AF=0.781;AFR_AF=0.7398;EUR_AF=0.7922;SAS_AF=0.6646;AA=A|||;VT=SNP
2	157140624	rs67812991	C	T	100	PASS	AC=636;AF=0.126997;AN=5008;NS=2504;DP=17451;EAS_AF=0.2331;AMR_AF=0.0778;AFR_AF=0.0106;EUR_AF=0.1302;SAS_AF=0.2065;AA=C|||;VT=SNP
2	157141280	rs1030599	T	C	100	PASS	AC=1418;AF=0.283147;AN=5008;NS=2504;DP=18798;EAS_AF=0.625;AMR_AF=0.428;AFR_AF=0.0136;EUR_AF=0.1819;SAS_AF=0.2965;AA=T|||;VT=SNP
2	157143309	rs7589499	A	G	100	PASS	AC=1524;AF=0.304313;AN=5008;NS=2504;DP=16183;EAS_AF=0.626;AMR_AF=0.4337;AFR_AF=0.084;EUR_AF=0.1819;SAS_AF=0.3047;AA=A|||;VT=SNP
2	157143612	rs1226574	C	G	100	PASS	AC=3695;AF=0.737819;AN=5008;NS=2504;DP=14459;EAS_AF=0.7331;AMR_AF=0.7781;AFR_AF=0.7307;EUR_AF=0.7922;SAS_AF=0.6677;AA=G|||;VT=SNP
2	157144154	rs967287	A	G	100	PASS	AC=1113;AF=0.222244;AN=5008;NS=2504;DP=16961;EAS_AF=0.0933;AMR_AF=0.2147;AFR_AF=0.0862;EUR_AF=0.4632;SAS_AF=0.2965;AA=G|||;VT=SNP
2	157145541	rs11903494	G	T	100	PASS	AC=1063;AF=0.21226;AN=5008;NS=2504;DP=19009;EAS_AF=0.2669;AMR_AF=0.1974;AFR_AF=0.0946;EUR_AF=0.2058;SAS_AF=0.3323;AA=G|||;VT=SNP
2	157147149	rs6436289	C	T	100	PASS	AC=2488;AF=0.496805;AN=5008;NS=2504;DP=16208;EAS_AF=0.6399;AMR_AF=0.5605;AFR_AF=0.5726;EUR_AF=0.33;SAS_AF=0.3732;AA=T|||;VT=SNP
2	157147729	rs7566609	G	C	100	PASS	AC=1526;AF=0.304712;AN=5008;NS=2504;DP=18235;EAS_AF=0.626;AMR_AF=0.4337;AFR_AF=0.0847;EUR_AF=0.1829;SAS_AF=0.3047;AA=G|||;VT=SNP
2	157148002	rs6436290	C	T	100	PASS	AC=2484;AF=0.496006;AN=5008;NS=2504;DP=18474;EAS_AF=0.6399;AMR_AF=0.5591;AFR_AF=0.5711;EUR_AF=0.33;SAS_AF=0.3722;AA=C|||;VT=SNP
2	157150839	rs6750560	A	T	100	PASS	AC=2487;AF=0.496605;AN=5008;NS=2504;DP=13586;EAS_AF=0.6399;AMR_AF=0.5591;AFR_AF=0.5726;EUR_AF=0.33;SAS_AF=0.3732;AA=-|||;VT=SNP
2	157151553	rs11894325	C	T	100	PASS	AC=2097;AF=0.41873;AN=5008;NS=2504;DP=17516;EAS_AF=0.628;AMR_AF=0.4899;AFR_AF=0.4024;EUR_AF=0.2694;SAS_AF=0.3282;AA=C|||;VT=SNP
2	157151576	rs34057590	G	A	100	PASS	AC=1518;AF=0.303115;AN=5008;NS=2504;DP=17892;EAS_AF=0.627;AMR_AF=0.4337;AFR_AF=0.0847;EUR_AF=0.1829;SAS_AF=0.2955;AA=G|||;VT=SNP
2	157152538	rs72899348	C	T	100	PASS	AC=167;AF=0.0333466;AN=5008;NS=2504;DP=16130;EAS_AF=0.0159;AMR_AF=0.0461;AFR_AF=0.0174;EUR_AF=0.0606;SAS_AF=0.0358;AA=c|||;VT=SNP
2	157152891	rs56978824	C	T	100	PASS	AC=1525;AF=0.304513;AN=5008;NS=2504;DP=18161;EAS_AF=0.625;AMR_AF=0.4337;AFR_AF=0.0847;EUR_AF=0.1829;SAS_AF=0.3047;AA=C|||;VT=SNP
2	157153466	rs1226578	G	C	100	PASS	AC=1208;AF=0.241214;AN=5008;NS=2504;DP=18905;EAS_AF=0.0923;AMR_AF=0.2176;AFR_AF=0.1604;EUR_AF=0.4622;SAS_AF=0.2935;AA=G|||;VT=SNP
2	157154709	rs835473	T	C	100	PASS	AC=1109;AF=0.221446;AN=5008;NS=2504;DP=20447;EAS_AF=0.0923;AMR_AF=0.2147;AFR_AF=0.087;EUR_AF=0.4622;SAS_AF=0.2935;AA=T|||;VT=SNP
2	157156832	rs16840194	A	G	100	PASS	AC=405;AF=0.0808706;AN=5008;NS=2504;DP=21485;EAS_AF=0.0337;AMR_AF=0.121;AFR_AF=0.0651;EUR_AF=0.0746;SAS_AF=0.1288;AA=A|||;VT=SNP
2	157160330	rs1226398	G	C	100	PASS	AC=2397;AF=0.478634;AN=5008;NS=2504;DP=13194;EAS_AF=0.3581;AMR_AF=0.4424;AFR_AF=0.3359;EUR_AF=0.668;SAS_AF=0.6268;AA=G|||;VT=SNP
2	157160967	rs78574400	G	C	100	PASS	AC=986;AF=0.196885;AN=5008;NS=2504;DP=21105;EAS_AF=0.0883;AMR_AF=0.1945;AFR_AF=0.0363;EUR_AF=0.4414;SAS_AF=0.2761;AA=G|||;VT=SNP
2	157162813	rs115561358	C	T	100	PASS	AC=634;AF=0.126597;AN=5008;NS=2504;DP=19602;EAS_AF=0.2312;AMR_AF=0.0778;AFR_AF=0.0106;EUR_AF=0.1312;SAS_AF=0.2055;AA=C|||;VT=SNP
2	157163189	rs72899369	G	C	100	PASS	AC=72;AF=0.014377;AN=5008;NS=2504;DP=18271;EAS_AF=0.0268;AMR_AF=0.0144;AFR_AF=0;EUR_AF=0.0189;SAS_AF=0.0164;AA=G|||;VT=SNP
2	157164096	rs77762282	A	G	100	PASS	AC=1526;AF=0.304712;AN=5008;NS=2504;DP=7366;EAS_AF=0.627;AMR_AF=0.4337;AFR_AF=0.0847;EUR_AF=0.1829;SAS_AF=0.3037;AA=A|||;VT=SNP
2	157164291	rs1226580	G	T	100	PASS	AC=2400;AF=0.479233;AN=5008;NS=2504;DP=10487;EAS_AF=0.3591;AMR_AF=0.4424;AFR_AF=0.3366;EUR_AF=0.668;SAS_AF=0.6278;AA=G|||;VT=SNP
2	157166772	rs16840214	C	T	100	PASS	AC=1436;AF=0.286741;AN=5008;NS=2504;DP=17739;EAS_AF=0.6349;AMR_AF=0.428;AFR_AF=0.0144;EUR_AF=0.1799;SAS_AF=0.3057;AA=C|||;VT=SNP
2	157167680	rs10193954	T	C	100	PASS	AC=2384;AF=0.476038;AN=5008;NS=2504;DP=15155;EAS_AF=0.6488;AMR_AF=0.536;AFR_AF=0.4985;EUR_AF=0.33;SAS_AF=0.3753;AA=C|||;VT=SNP
2	157168195	rs16840216	G	C	100	PASS	AC=1546;AF=0.308706;AN=5008;NS=2504;DP=12761;EAS_AF=0.6359;AMR_AF=0.4352;AFR_AF=0.0908;EUR_AF=0.1819;SAS_AF=0.3067;AA=G|||;VT=SNP
2	157168810	rs707127	T	C	100	PASS	AC=2397;AF=0.478634;AN=5008;NS=2504;DP=21739;EAS_AF=0.3512;AMR_AF=0.4424;AFR_AF=0.3419;EUR_AF=0.668;SAS_AF=0.6258;AA=T|||;VT=SNP
2	157169705	rs1528454	T	C	100	PASS	AC=2119;AF=0.423123;AN=5008;NS=2504;DP=18104;EAS_AF=0.6359;AMR_AF=0.4928;AFR_AF=0.4107;EUR_AF=0.2684;SAS_AF=0.3303;AA=T|||;VT=SNP
2	157169743	rs707128	C	T	100	PASS	AC=2395;AF=0.478235;AN=5008;NS=2504;DP=17444;EAS_AF=0.3512;AMR_AF=0.4424;AFR_AF=0.3419;EUR_AF=0.667;SAS_AF=0.6247;AA=C|||;VT=SNP
2	157169947	rs1528455	C	T	100	PASS	AC=2141;AF=0.427516;AN=5008;NS=2504;DP=17953;EAS_AF=0.6359;AMR_AF=0.4942;AFR_AF=0.4191;EUR_AF=0.2684;SAS_AF=0.3405;AA=C|||;VT=SNP
2	157171391	rs10195293	G	C	100	PASS	AC=2142;AF=0.427716;AN=5008;NS=2504;DP=21752;EAS_AF=0.6369;AMR_AF=0.4942;AFR_AF=0.4191;EUR_AF=0.2684;SAS_AF=0.3405;AA=G|||;VT=SNP
2	157171682	rs68055022	T	A	100	PASS	AC=627;AF=0.1252;AN=5008;NS=2504;DP=18475;EAS_AF=0.2222;AMR_AF=0.0764;AFR_AF=0.0113;EUR_AF=0.1312;SAS_AF=0.2076;AA=T|||;VT=SNP
2	157173800	rs77183941	G	A	100	PASS	AC=399;AF=0.0796725;AN=5008;NS=2504;DP=20564;EAS_AF=0.0357;AMR_AF=0.1196;AFR_AF=0.0643;EUR_AF=0.0746;SAS_AF=0.1227;AA=G|||;VT=SNP
2	157175470	rs72899380	C	T	100	PASS	AC=574;AF=0.114617;AN=5008;NS=2504;DP=10401;EAS_AF=0.1974;AMR_AF=0.0735;AFR_AF=0.0083;EUR_AF=0.1262;SAS_AF=0.1902;AA=C|||;VT=SNP
2	157176734	rs56355754	C	T	100	PASS	AC=136;AF=0.0271565;AN=5008;NS=2504;DP=16238;EAS_AF=0.0089;AMR_AF=0.0389;AFR_AF=0.003;EUR_AF=0.0626;SAS_AF=0.0337;AA=C|||;VT=SNP
2	157177616	rs1150143	G	C	100	PASS	AC=2373;AF=0.473842;AN=5008;NS=2504;DP=18026;EAS_AF=0.4673;AMR_AF=0.3847;AFR_AF=0.2761;EUR_AF=0.7018;SAS_AF=0.5767;AA=C|||;VT=SNP
2	157178503	rs1150144	G	A	100	PASS	AC=2404;AF=0.480032;AN=5008;NS=2504;DP=20448;EAS_AF=0.4692;AMR_AF=0.4035;AFR_AF=0.2829;EUR_AF=0.7157;SAS_AF=0.5695;AA=G|||;VT=SNP
2	157178819	rs1150145	A	T	100	PASS	AC=2391;AF=0.477436;AN=5008;NS=2504;DP=18966;EAS_AF=0.4931;AMR_AF=0.428;AFR_AF=0.2315;EUR_AF=0.7147;SAS_AF=0.5849;AA=A|||;VT=SNP
2	157180255	rs1150146	A	C	100	PASS	AC=2426;AF=0.484425;AN=5008;NS=2504;DP=18252;EAS_AF=0.4712;AMR_AF=0.4035;AFR_AF=0.2882;EUR_AF=0.7217;SAS_AF=0.5767;AA=C|||;VT=SNP
2	157180476	rs10169931	T	C	100	PASS	AC=82;AF=0.0163738;AN=5008;NS=2504;DP=19111;EAS_AF=0.0218;AMR_AF=0.0144;AFR_AF=0;EUR_AF=0.0229;SAS_AF=0.0276;AA=T|||;VT=SNP
2	157180785	rs1150147	C	G	100	PASS	AC=2426;AF=0.484425;AN=5008;NS=2504;DP=17204;EAS_AF=0.4712;AMR_AF=0.4049;AFR_AF=0.2874;EUR_AF=0.7227;SAS_AF=0.5757;AA=G|||;VT=SNP
2	157181925	rs12803	A	C	100	PASS	AC=1434;AF=0.286342;AN=5008;NS=2504;DP=16957;EAS_AF=0.1915;AMR_AF=0.2334;AFR_AF=0.115;EUR_AF=0.5278;SAS_AF=0.4049;AA=A|||;VT=SNP
2	157183635	rs834834	C	T	100	PASS	AC=2311;AF=0.461462;AN=5008;NS=2504;DP=17425;EAS_AF=0.4712;AMR_AF=0.3991;AFR_AF=0.2088;EUR_AF=0.7177;SAS_AF=0.5736;AA=C|||;VT=SNP
2	157188145	rs834835	C	T	100	PASS	AC=2435;AF=0.486222;AN=5008;NS=2504;DP=11429;EAS_AF=0.4722;AMR_AF=0.4063;AFR_AF=0.3041;EUR_AF=0.7227;SAS_AF=0.5603;AA=T|||;VT=SNP
2	157190398	rs707129	C	G	100	PASS	AC=2429;AF=0.485024;AN=5008;NS=2504;DP=13463;EAS_AF=0.4702;AMR_AF=0.4049;AFR_AF=0.2943;EUR_AF=0.7247;SAS_AF=0.5685;AA=G|||;VT=SNP
2	157192613	rs13428968	T	C	100	PASS	AC=767;AF=0.153155;AN=5008;NS=2504;DP=15591;EAS_AF=0.2847;AMR_AF=0.1527;AFR_AF=0.0257;EUR_AF=0.175;SAS_AF=0.1677;AA=T|||;VT=SNP
2	157193102	rs72899395	G	A	100	PASS	AC=767;AF=0.153155;AN=5008;NS=2504;DP=16975;EAS_AF=0.2847;AMR_AF=0.1527;AFR_AF=0.0257;EUR_AF=0.175;SAS_AF=0.1677;AA=G|||;VT=SNP
2	157197583	rs707130	T	C	100	PASS	AC=2419;AF=0.483027;AN=5008;NS=2504;DP=20665;EAS_AF=0.4712;AMR_AF=0.4035;AFR_AF=0.2927;EUR_AF=0.7237;SAS_AF=0.5613;AA=C|||;VT=SNP
2	157198532	rs834837	C	G	100	PASS	AC=1362;AF=0.271965;AN=5008;NS=2504;DP=7841;EAS_AF=0.1855;AMR_AF=0.2147;AFR_AF=0.1104;EUR_AF=0.506;SAS_AF=0.3793;AA=C|||;VT=SNP
2	157200849	rs834829	A	G	100	PASS	AC=2320;AF=0.463259;AN=5008;NS=2504;DP=19619;EAS_AF=0.498;AMR_AF=0.3977;AFR_AF=0.2027;EUR_AF=0.7207;SAS_AF=0.5613;AA=A|||;VT=SNP
2	157203260	rs834830	G	A	100	PASS	AC=3154;AF=0.629792;AN=5008;NS=2504;DP=18201;EAS_AF=0.5;AMR_AF=0.5346;AFR_AF=0.6596;EUR_AF=0.7863;SAS_AF=0.6299;AA=A|||;VT=SNP
2	157203370	rs834831	C	G	100	PASS	AC=2416;AF=0.482428;AN=5008;NS=2504;DP=18173;EAS_AF=0.499;AMR_AF=0.4006;AFR_AF=0.2716;EUR_AF=0.7247;SAS_AF=0.5593;AA=G|||;VT=SNP
2	157203625	rs834832	A	G	100	PASS	AC=3241;AF=0.647165;AN=5008;NS=2504;DP=19459;EAS_AF=0.501;AMR_AF=0.5389;AFR_AF=0.7194;EUR_AF=0.7883;SAS_AF=0.6319;AA=G|||;VT=SNP
2	157205707	rs834833	A	G	100	PASS	AC=1504;AF=0.300319;AN=5008;NS=2504;DP=10855;EAS_AF=0.2103;AMR_AF=0.2435;AFR_AF=0.1422;EUR_AF=0.5457;SAS_AF=0.3947;AA=A|||;VT=SNP
2	157210045	rs13028997	G	A	100	PASS	AC=1507;AF=0.300919;AN=5008;NS=2504;DP=18181;EAS_AF=0.2103;AMR_AF=0.2435;AFR_AF=0.1445;EUR_AF=0.5457;SAS_AF=0.3947;AA=G|||;VT=SNP
2	157210467	rs834828	A	T	100	PASS	AC=1318;AF=0.263179;AN=5008;NS=2504;DP=14759;EAS_AF=0.2103;AMR_AF=0.2133;AFR_AF=0.031;EUR_AF=0.5288;SAS_AF=0.3937;AA=A|||;VT=SNP
2	157211650	rs7602511	T	C	100	PASS	AC=948;AF=0.189297;AN=5008;NS=2504;DP=16256;EAS_AF=0.3403;AMR_AF=0.379;AFR_AF=0.0091;EUR_AF=0.1441;SAS_AF=0.1892;AA=T|||;VT=SNP
2	157213274	rs12328742	A	C	100	PASS	AC=766;AF=0.152955;AN=5008;NS=2504;DP=19058;EAS_AF=0.2917;AMR_AF=0.1513;AFR_AF=0.0227;EUR_AF=0.175;SAS_AF=0.1646;AA=A|||;VT=SNP
2	157214370	rs707132	G	A	100	PASS	AC=1425;AF=0.284545;AN=5008;NS=2504;DP=19950;EAS_AF=0.2113;AMR_AF=0.2291;AFR_AF=0.1021;EUR_AF=0.5268;SAS_AF=0.3967;AA=G|||;VT=SNP
2	157214386	rs707133	A	G	100	PASS	AC=3239;AF=0.646765;AN=5008;NS=2504;DP=19844;EAS_AF=0.502;AMR_AF=0.5375;AFR_AF=0.7186;EUR_AF=0.7873;SAS_AF=0.6319;AA=G|||;VT=SNP
2	157214701	rs707134	T	G	100	PASS	AC=3769;AF=0.752596;AN=5008;NS=2504;DP=19483;EAS_AF=0.7103;AMR_AF=0.7997;AFR_AF=0.6467;EUR_AF=0.8221;SAS_AF=0.8344;AA=G|||;VT=SNP
2	157215382	rs10207740	G	A	100	PASS	AC=768;AF=0.153355;AN=5008;NS=2504;DP=18796;EAS_AF=0.2937;AMR_AF=0.1513;AFR_AF=0.0227;EUR_AF=0.1759;SAS_AF=0.1636;AA=G|||;VT=SNP
2	157216204	rs16840312	C	T	100	PASS	AC=585;AF=0.116813;AN=5008;NS=2504;DP=18008;EAS_AF=0.2698;AMR_AF=0.1138;AFR_AF=0.0076;EUR_AF=0.1163;SAS_AF=0.1094;AA=C|||;VT=SNP
2	157216692	rs10166471	G	A	100	PASS	AC=765;AF=0.152756;AN=5008;NS=2504;DP=18025;EAS_AF=0.2817;AMR_AF=0.1542;AFR_AF=0.0227;EUR_AF=0.1849;SAS_AF=0.1616;AA=G|||;VT=SNP
2	157216768	rs73965918	G	A	100	PASS	AC=875;AF=0.17472;AN=5008;NS=2504;DP=19314;EAS_AF=0.1379;AMR_AF=0.1311;AFR_AF=0.3805;EUR_AF=0.0626;SAS_AF=0.0808;AA=G|||;VT=SNP
2	157218343	rs11676485	G	A	100	PASS	AC=3625;AF=0.723842;AN=5008;NS=2504;DP=20742;EAS_AF=0.7321;AMR_AF=0.7896;AFR_AF=0.5938;EUR_AF=0.7386;SAS_AF=0.8292;AA=A|||;VT=SNP
2	157221358	rs6436341	T	G	100	PASS	AC=3621;AF=0.723043;AN=5008;NS=2504;DP=17696;EAS_AF=0.7321;AMR_AF=0.7882;AFR_AF=0.5938;EUR_AF=0.7356;SAS_AF=0.8292;AA=T|||;VT=SNP
2	157222033	rs298225	T	C	100	PASS	AC=869;AF=0.173522;AN=5008;NS=2504;DP=18476;EAS_AF=0.2679;AMR_AF=0.1585;AFR_AF=0.0469;EUR_AF=0.2584;SAS_AF=0.1708;AA=T|||;VT=SNP
2	157223498	rs6436345	C	T	100	PASS	AC=3626;AF=0.724042;AN=5008;NS=2504;DP=21251;EAS_AF=0.7321;AMR_AF=0.7896;AFR_AF=0.5946;EUR_AF=0.7386;SAS_AF=0.8292;AA=T|||;VT=SNP
2	157229943	rs6436353	G	A	100	PASS	AC=3618;AF=0.722444;AN=5008;NS=2504;DP=20652;EAS_AF=0.7321;AMR_AF=0.7896;AFR_AF=0.5908;EUR_AF=0.7356;SAS_AF=0.8292;AA=G|||;VT=SNP
2	157233194	rs6436358	T	A	100	PASS	AC=3625;AF=0.723842;AN=5008;NS=2504;DP=16175;EAS_AF=0.7321;AMR_AF=0.7896;AFR_AF=0.5938;EUR_AF=0.7386;SAS_AF=0.8292;AA=A|||;VT=SNP
2	157233542	rs298247	G	C	100	PASS	AC=638;AF=0.127396;AN=5008;NS=2504;DP=18404;EAS_AF=0.244;AMR_AF=0.111;AFR_AF=0.0121;EUR_AF=0.1889;SAS_AF=0.1115;AA=G|||;VT=SNP
2	157233832	rs1405735	C	G	100	PASS	AC=3623;AF=0.723442;AN=5008;NS=2504;DP=21233;EAS_AF=0.7321;AMR_AF=0.7896;AFR_AF=0.5946;EUR_AF=0.7356;SAS_AF=0.8292;AA=C|||;VT=SNP
2	157234613	rs6729707	C	A	100	PASS	AC=3622;AF=0.723243;AN=5008;NS=2504;DP=15566;EAS_AF=0.7321;AMR_AF=0.7896;AFR_AF=0.5938;EUR_AF=0.7356;SAS_AF=0.8292;AA=C|||;VT=SNP
2	157234638	rs298246	C	T	100	PASS	AC=869;AF=0.173522;AN=5008;NS=2504;DP=16317;EAS_AF=0.2679;AMR_AF=0.1585;AFR_AF=0.0469;EUR_AF=0.2584;SAS_AF=0.1708;AA=C|||;VT=SNP
2	157235956	rs719043	A	C	100	PASS	AC=3622;AF=0.723243;AN=5008;NS=2504;DP=16609;EAS_AF=0.7321;AMR_AF=0.7896;AFR_AF=0.5938;EUR_AF=0.7356;SAS_AF=0.8292;AA=A|||;VT=SNP
2	157236739	rs6755439	A	T	100	PASS	AC=3623;AF=0.723442;AN=5008;NS=2504;DP=14579;EAS_AF=0.7321;AMR_AF=0.7896;AFR_AF=0.5946;EUR_AF=0.7356;SAS_AF=0.8292;AA=A|||;VT=SNP
2	157237510	rs298244	T	C	100	PASS	AC=880;AF=0.175719;AN=5008;NS=2504;DP=19399;EAS_AF=0.2688;AMR_AF=0.1614;AFR_AF=0.0484;EUR_AF=0.2624;SAS_AF=0.1728;AA=T|||;VT=SNP
2	157237696	rs298243	G	A	100	PASS	AC=918;AF=0.183307;AN=5008;NS=2504;DP=17291;EAS_AF=0.2669;AMR_AF=0.1614;AFR_AF=0.0794;EUR_AF=0.2624;SAS_AF=0.1718;AA=A|||;VT=SNP
2	157237807	rs298242	G	C	100	PASS	AC=916;AF=0.182907;AN=5008;NS=2504;DP=16067;EAS_AF=0.2669;AMR_AF=0.1599;AFR_AF=0.0787;EUR_AF=0.2624;SAS_AF=0.1718;AA=C|||;VT=SNP
2	157240272	rs298326	G	T	100	PASS	AC=918;AF=0.183307;AN=5008;NS=2504;DP=19052;EAS_AF=0.2669;AMR_AF=0.1614;AFR_AF=0.0787;EUR_AF=0.2634;SAS_AF=0.1718;AA=T|||;VT=SNP
2	157241251	rs6743735	G	A	100	PASS	AC=1247;AF=0.249002;AN=5008;NS=2504;DP=17205;EAS_AF=0.2183;AMR_AF=0.2075;AFR_AF=0.0363;EUR_AF=0.4543;SAS_AF=0.3865;AA=G|||;VT=SNP
2	157241255	rs298327	C	G	100	PASS	AC=871;AF=0.173922;AN=5008;NS=2504;DP=17124;EAS_AF=0.2669;AMR_AF=0.1599;AFR_AF=0.0484;EUR_AF=0.2575;SAS_AF=0.1718;AA=C|||;VT=SNP
2	157243738	rs6436366	T	A	100	PASS	AC=3548;AF=0.708466;AN=5008;NS=2504;DP=15773;EAS_AF=0.7242;AMR_AF=0.7608;AFR_AF=0.584;EUR_AF=0.7177;SAS_AF=0.8139;AA=T|||;VT=SNP
2	157244729	rs298328	A	G	100	PASS	AC=872;AF=0.174121;AN=5008;NS=2504;DP=20015;EAS_AF=0.2669;AMR_AF=0.1599;AFR_AF=0.0484;EUR_AF=0.2584;SAS_AF=0.1718;AA=A|||;VT=SNP
2	157244794	rs298329	G	A	100	PASS	AC=913;AF=0.182308;AN=5008;NS=2504;DP=18685;EAS_AF=0.2669;AMR_AF=0.1614;AFR_AF=0.0779;EUR_AF=0.2594;SAS_AF=0.1718;AA=G|||;VT=SNP
2	157245629	rs13015925	T	C	100	PASS	AC=1426;AF=0.284744;AN=5008;NS=2504;DP=15887;EAS_AF=0.2173;AMR_AF=0.2219;AFR_AF=0.1641;EUR_AF=0.4553;SAS_AF=0.3865;AA=T|||;VT=SNP
2	157246404	rs2679207	C	T	100	PASS	AC=917;AF=0.183107;AN=5008;NS=2504;DP=13639;EAS_AF=0.2669;AMR_AF=0.1628;AFR_AF=0.0779;EUR_AF=0.2624;SAS_AF=0.1718;AA=T|||;VT=SNP
2	157246441	rs7586094	C	T	100	PASS	AC=2131;AF=0.425519;AN=5008;NS=2504;DP=14323;EAS_AF=0.5109;AMR_AF=0.562;AFR_AF=0.3926;EUR_AF=0.2724;SAS_AF=0.4427;AA=T|||;VT=SNP
2	157246465	rs2615503	A	G	100	PASS	AC=914;AF=0.182508;AN=5008;NS=2504;DP=14135;EAS_AF=0.2669;AMR_AF=0.1628;AFR_AF=0.0779;EUR_AF=0.2594;SAS_AF=0.1718;AA=A|||;VT=SNP
2	157246526	rs2615504	A	G	100	PASS	AC=872;AF=0.174121;AN=5008;NS=2504;DP=14600;EAS_AF=0.2669;AMR_AF=0.1599;AFR_AF=0.0484;EUR_AF=0.2584;SAS_AF=0.1718;AA=A|||;VT=SNP
2	157246935	rs11691923	A	G	100	PASS	AC=1333;AF=0.266174;AN=5008;NS=2504;DP=11961;EAS_AF=0.2173;AMR_AF=0.2205;AFR_AF=0.0938;EUR_AF=0.4563;SAS_AF=0.3865;AA=A|||;VT=SNP
2	157246936	rs2695447	T	C	100	PASS	AC=916;AF=0.182907;AN=5008;NS=2504;DP=11973;EAS_AF=0.2669;AMR_AF=0.1614;AFR_AF=0.0779;EUR_AF=0.2624;SAS_AF=0.1718;AA=C|||;VT=SNP
2	157247030	rs2615505	G	A	100	PASS	AC=913;AF=0.182308;AN=5008;NS=2504;DP=10109;EAS_AF=0.2669;AMR_AF=0.1614;AFR_AF=0.0779;EUR_AF=0.2594;SAS_AF=0.1718;AA=G|||;VT=SNP
2	157248074	rs2615506	G	C	100	PASS	AC=872;AF=0.174121;AN=5008;NS=2504;DP=20691;EAS_AF=0.2669;AMR_AF=0.1599;AFR_AF=0.0484;EUR_AF=0.2584;SAS_AF=0.1718;AA=G|||;VT=SNP
2	157248489	rs169875	A	C	100	PASS	AC=873;AF=0.174321;AN=5008;NS=2504;DP=18414;EAS_AF=0.2679;AMR_AF=0.1599;AFR_AF=0.0484;EUR_AF=0.2584;SAS_AF=0.1718;AA=A|||;VT=SNP
2	157250327	rs298313	T	G	100	PASS	AC=875;AF=0.17472;AN=5008;NS=2504;DP=14247;EAS_AF=0.2679;AMR_AF=0.1599;AFR_AF=0.0499;EUR_AF=0.2584;SAS_AF=0.1718;AA=T|||;VT=SNP
2	157252095	rs6436373	T	C	100	PASS	AC=3662;AF=0.73123;AN=5008;NS=2504;DP=16691;EAS_AF=0.7321;AMR_AF=0.7911;AFR_AF=0.6241;EUR_AF=0.7356;SAS_AF=0.8282;AA=T|||;VT=SNP
2	157252772	rs298315	A	G	100	PASS	AC=1014;AF=0.202476;AN=5008;NS=2504;DP=18227;EAS_AF=0.2679;AMR_AF=0.1657;AFR_AF=0.149;EUR_AF=0.2624;SAS_AF=0.1718;AA=G|||;VT=SNP
2	157252923	rs6757605	A	G	100	PASS	AC=3661;AF=0.73103;AN=5008;NS=2504;DP=18421;EAS_AF=0.7321;AMR_AF=0.7911;AFR_AF=0.6233;EUR_AF=0.7356;SAS_AF=0.8282;AA=A|||;VT=SNP
2	157253051	rs578362	T	C	100	PASS	AC=916;AF=0.182907;AN=5008;NS=2504;DP=16352;EAS_AF=0.2679;AMR_AF=0.1614;AFR_AF=0.0772;EUR_AF=0.2624;SAS_AF=0.1718;AA=C|||;VT=SNP
2	157253054	rs691835	C	T	100	PASS	AC=873;AF=0.174321;AN=5008;NS=2504;DP=16246;EAS_AF=0.2679;AMR_AF=0.1599;AFR_AF=0.0484;EUR_AF=0.2584;SAS_AF=0.1718;AA=C|||;VT=SNP
2	157253633	rs298317	T	C	100	PASS	AC=873;AF=0.174321;AN=5008;NS=2504;DP=252;EAS_AF=0.2679;AMR_AF=0.1599;AFR_AF=0.0484;EUR_AF=0.2584;SAS_AF=0.1718;AA=T|||;VT=SNP
2	157253751	rs298318	C	A	100	PASS	AC=913;AF=0.182308;AN=5008;NS=2504;DP=16204;EAS_AF=0.2679;AMR_AF=0.1614;AFR_AF=0.0772;EUR_AF=0.2594;SAS_AF=0.1718;AA=C|||;VT=SNP
2	157253980	rs13004420	C	G	100	PASS	AC=3662;AF=0.73123;AN=5008;NS=2504;DP=19786;EAS_AF=0.7321;AMR_AF=0.7911;AFR_AF=0.6241;EUR_AF=0.7356;SAS_AF=0.8282;AA=C|||;VT=SNP
2	157253996	rs116205081	G	A	100	PASS	AC=231;AF=0.0461262;AN=5008;NS=2504;DP=20190;EAS_AF=0.0139;AMR_AF=0.1239;AFR_AF=0.0038;EUR_AF=0.0577;SAS_AF=0.0695;AA=G|||;VT=SNP
2	157255184	rs74534834	T	C	100	PASS	AC=300;AF=0.0599042;AN=5008;NS=2504;DP=19734;EAS_AF=0.0139;AMR_AF=0.1311;AFR_AF=0.0499;EUR_AF=0.0577;SAS_AF=0.0726;AA=T|||;VT=SNP
2	157255804	rs298319	G	C	100	PASS	AC=915;AF=0.182708;AN=5008;NS=2504;DP=19363;EAS_AF=0.2679;AMR_AF=0.1599;AFR_AF=0.0772;EUR_AF=0.2624;SAS_AF=0.1718;AA=C|||;VT=SNP
2	157257917	rs298323	A	G	100	PASS	AC=842;AF=0.168131;AN=5008;NS=2504;DP=16519;EAS_AF=0.2679;AMR_AF=0.1599;AFR_AF=0.0234;EUR_AF=0.2624;SAS_AF=0.1697;AA=A|||;VT=SNP
2	157259330	rs298325	T	C	100	PASS	AC=1005;AF=0.200679;AN=5008;NS=2504;DP=15221;EAS_AF=0.2679;AMR_AF=0.1643;AFR_AF=0.1415;EUR_AF=0.2654;SAS_AF=0.1708;AA=C|||;VT=SNP
2	157259930	rs507282	T	G	100	PASS	AC=834;AF=0.166534;AN=5008;NS=2504;DP=16527;EAS_AF=0.2679;AMR_AF=0.1571;AFR_AF=0.0204;EUR_AF=0.2604;SAS_AF=0.1697;AA=T|||;VT=SNP
2	157260167	rs642175	A	G	100	PASS	AC=866;AF=0.172923;AN=5008;NS=2504;DP=17204;EAS_AF=0.2679;AMR_AF=0.1599;AFR_AF=0.0401;EUR_AF=0.2614;SAS_AF=0.1728;AA=A|||;VT=SNP
2	157261078	rs9989757	T	C	100	PASS	AC=1006;AF=0.200879;AN=5008;NS=2504;DP=14154;EAS_AF=0.2679;AMR_AF=0.1643;AFR_AF=0.1415;EUR_AF=0.2644;SAS_AF=0.1728;AA=C|||;VT=SNP
2	157262430	rs72899420	A	G	100	PASS	AC=150;AF=0.0299521;AN=5008;NS=2504;DP=21086;EAS_AF=0.0238;AMR_AF=0.0418;AFR_AF=0.003;EUR_AF=0.0706;SAS_AF=0.0225;AA=A|||;VT=SNP
2	157262866	rs1026634	G	A	100	PASS	AC=2077;AF=0.414736;AN=5008;NS=2504;DP=21115;EAS_AF=0.5089;AMR_AF=0.5576;AFR_AF=0.3563;EUR_AF=0.2724;SAS_AF=0.4417;AA=G|||;VT=SNP
2	157263542	rs692138	G	C	100	PASS	AC=905;AF=0.180711;AN=5008;NS=2504;DP=16749;EAS_AF=0.2679;AMR_AF=0.1599;AFR_AF=0.0688;EUR_AF=0.2624;SAS_AF=0.1728;AA=G|||;VT=SNP
2	157264049	rs582397	T	C	100	PASS	AC=908;AF=0.18131;AN=5008;NS=2504;DP=17654;EAS_AF=0.2679;AMR_AF=0.1599;AFR_AF=0.0688;EUR_AF=0.2654;SAS_AF=0.1728;AA=C|||;VT=SNP
2	157265078	rs298331	G	C	100	PASS	AC=905;AF=0.180711;AN=5008;NS=2504;DP=14859;EAS_AF=0.2679;AMR_AF=0.1599;AFR_AF=0.0696;EUR_AF=0.2624;SAS_AF=0.1718;AA=C|||;VT=SNP
2	157265092	rs10933009	G	A	100	PASS	AC=3659;AF=0.730631;AN=5008;NS=2504;DP=14809;EAS_AF=0.7321;AMR_AF=0.7911;AFR_AF=0.6241;EUR_AF=0.7326;SAS_AF=0.8282;AA=A|||;VT=SNP
2	157266401	rs298332	C	T	100	PASS	AC=904;AF=0.180511;AN=5008;NS=2504;DP=16226;EAS_AF=0.2679;AMR_AF=0.1599;AFR_AF=0.0696;EUR_AF=0.2624;SAS_AF=0.1708;AA=C|||;VT=SNP
2	157269438	rs298220	T	G	100	PASS	AC=905;AF=0.180711;AN=5008;NS=2504;DP=17929;EAS_AF=0.2679;AMR_AF=0.1599;AFR_AF=0.0696;EUR_AF=0.2624;SAS_AF=0.1718;AA=G|||;VT=SNP
2	157269641	rs298221	T	C	100	PASS	AC=908;AF=0.18131;AN=5008;NS=2504;DP=20054;EAS_AF=0.2679;AMR_AF=0.1599;AFR_AF=0.0696;EUR_AF=0.2654;SAS_AF=0.1718;AA=C|||;VT=SNP
2	157269993	rs10933012	G	A	100	PASS	AC=1403;AF=0.280152;AN=5008;NS=2504;DP=13252;EAS_AF=0.4931;AMR_AF=0.3919;AFR_AF=0.0484;EUR_AF=0.2068;SAS_AF=0.3701;AA=G|||;VT=SNP
2	157270550	rs298222	C	T	100	PASS	AC=892;AF=0.178115;AN=5008;NS=2504;DP=17243;EAS_AF=0.2679;AMR_AF=0.1599;AFR_AF=0.0613;EUR_AF=0.2614;SAS_AF=0.1708;AA=C|||;VT=SNP
2	157271064	rs298223	A	G	100	PASS	AC=893;AF=0.178315;AN=5008;NS=2504;DP=16277;EAS_AF=0.2679;AMR_AF=0.1599;AFR_AF=0.0613;EUR_AF=0.2614;SAS_AF=0.1718;AA=A|||;VT=SNP
2	157271295	rs9646877	C	T	100	PASS	AC=3644;AF=0.727636;AN=5008;NS=2504;DP=14818;EAS_AF=0.7321;AMR_AF=0.7911;AFR_AF=0.6127;EUR_AF=0.7326;SAS_AF=0.8282;AA=C|||;VT=SNP
2	157274368	rs516547	C	G	100	PASS	AC=862;AF=0.172125;AN=5008;NS=2504;DP=14520;EAS_AF=0.2679;AMR_AF=0.1585;AFR_AF=0.0393;EUR_AF=0.2604;SAS_AF=0.1718;AA=C|||;VT=SNP
2	157274679	rs1711314	A	G	100	PASS	AC=842;AF=0.168131;AN=5008;NS=2504;DP=15174;EAS_AF=0.2679;AMR_AF=0.1571;AFR_AF=0.0257;EUR_AF=0.2604;SAS_AF=0.1708;AA=A|||;VT=SNP
2	157274749	rs1711315	C	T	100	PASS	AC=892;AF=0.178115;AN=5008;NS=2504;DP=15193;EAS_AF=0.2679;AMR_AF=0.1585;AFR_AF=0.0613;EUR_AF=0.2614;SAS_AF=0.1718;AA=C|||;VT=SNP
2	157275222	rs177088	C	T	100	PASS	AC=890;AF=0.177716;AN=5008;NS=2504;DP=18312;EAS_AF=0.2679;AMR_AF=0.1585;AFR_AF=0.0613;EUR_AF=0.2604;SAS_AF=0.1708;AA=C|||;VT=SNP
2	157275619	rs298299	T	A	100	PASS	AC=891;AF=0.177915;AN=5008;NS=2504;DP=11640;EAS_AF=0.2679;AMR_AF=0.1599;AFR_AF=0.0613;EUR_AF=0.2604;SAS_AF=0.1708;AA=T|||;VT=SNP
2	157276754	rs298298	G	A	100	PASS	AC=859;AF=0.171526;AN=5008;NS=2504;DP=17487;EAS_AF=0.254;AMR_AF=0.1599;AFR_AF=0.0477;EUR_AF=0.2614;SAS_AF=0.1697;AA=A|||;VT=SNP
2	157276898	rs298297	T	G	100	PASS	AC=849;AF=0.169529;AN=5008;NS=2504;DP=16385;EAS_AF=0.254;AMR_AF=0.1614;AFR_AF=0.0401;EUR_AF=0.2604;SAS_AF=0.1697;AA=T|||;VT=SNP
2	157278513	rs4664815	C	T	100	PASS	AC=3662;AF=0.73123;AN=5008;NS=2504;DP=18963;EAS_AF=0.746;AMR_AF=0.7911;AFR_AF=0.6135;EUR_AF=0.7336;SAS_AF=0.8303;AA=C|||;VT=SNP
2	157278707	rs298296	G	A	100	PASS	AC=876;AF=0.17492;AN=5008;NS=2504;DP=19686;EAS_AF=0.254;AMR_AF=0.1599;AFR_AF=0.0613;EUR_AF=0.2604;SAS_AF=0.1697;AA=A|||;VT=SNP
2	157279038	rs6747945	C	T	100	PASS	AC=2166;AF=0.432508;AN=5008;NS=2504;DP=17518;EAS_AF=0.5238;AMR_AF=0.5634;AFR_AF=0.413;EUR_AF=0.2674;SAS_AF=0.4417;AA=C|||;VT=SNP
2	157279176	rs6718963	G	A	100	PASS	AC=3662;AF=0.73123;AN=5008;NS=2504;DP=13646;EAS_AF=0.746;AMR_AF=0.7911;AFR_AF=0.6135;EUR_AF=0.7336;SAS_AF=0.8303;AA=G|||;VT=SNP
2	157279201	rs298294	G	A	100	PASS	AC=876;AF=0.17492;AN=5008;NS=2504;DP=12735;EAS_AF=0.254;AMR_AF=0.1599;AFR_AF=0.0613;EUR_AF=0.2604;SAS_AF=0.1697;AA=G|||;VT=SNP
2	157280275	rs298292	T	C	100	PASS	AC=875;AF=0.17472;AN=5008;NS=2504;DP=17136;EAS_AF=0.254;AMR_AF=0.1599;AFR_AF=0.0605;EUR_AF=0.2604;SAS_AF=0.1697;AA=T|||;VT=SNP
2	157280645	rs298291	G	A	100	PASS	AC=895;AF=0.178714;AN=5008;NS=2504;DP=16438;EAS_AF=0.2748;AMR_AF=0.1599;AFR_AF=0.0598;EUR_AF=0.2604;SAS_AF=0.1697;AA=g|||;VT=SNP
2	157282076	rs298289	A	G	100	PASS	AC=879;AF=0.175519;AN=5008;NS=2504;DP=18912;EAS_AF=0.255;AMR_AF=0.1599;AFR_AF=0.0613;EUR_AF=0.2624;SAS_AF=0.1697;AA=A|||;VT=SNP
2	157282310	rs298288	G	C	100	PASS	AC=785;AF=0.156749;AN=5008;NS=2504;DP=18296;EAS_AF=0.2738;AMR_AF=0.1297;AFR_AF=0.0393;EUR_AF=0.2147;SAS_AF=0.1544;AA=G|||;VT=SNP
2	157283544	rs4664816	A	G	100	PASS	AC=3283;AF=0.655551;AN=5008;NS=2504;DP=18741;EAS_AF=0.7381;AMR_AF=0.6974;AFR_AF=0.5787;EUR_AF=0.5328;SAS_AF=0.771;AA=A|||;VT=SNP
2	157285151	rs6721605	G	A	100	PASS	AC=3279;AF=0.654752;AN=5008;NS=2504;DP=18058;EAS_AF=0.7381;AMR_AF=0.696;AFR_AF=0.5787;EUR_AF=0.5308;SAS_AF=0.7699;AA=g|||;VT=SNP
2	157285176	rs13382767	A	T	100	PASS	AC=67;AF=0.0133786;AN=5008;NS=2504;DP=18404;EAS_AF=0.0099;AMR_AF=0.0144;AFR_AF=0;EUR_AF=0.0229;SAS_AF=0.0245;AA=A|||;VT=SNP
2	157288008	rs298310	T	C	100	PASS	AC=925;AF=0.184704;AN=5008;NS=2504;DP=17462;EAS_AF=0.2163;AMR_AF=0.1974;AFR_AF=0.0386;EUR_AF=0.3678;SAS_AF=0.1524;AA=T|||;VT=SNP
2	157288358	rs298309	T	C	100	PASS	AC=1174;AF=0.234425;AN=5008;NS=2504;DP=15501;EAS_AF=0.254;AMR_AF=0.2435;AFR_AF=0.0545;EUR_AF=0.4513;SAS_AF=0.228;AA=T|||;VT=SNP
2	157288615	rs298308	C	G	100	PASS	AC=1174;AF=0.234425;AN=5008;NS=2504;DP=13511;EAS_AF=0.254;AMR_AF=0.2435;AFR_AF=0.0545;EUR_AF=0.4513;SAS_AF=0.228;AA=G|||;VT=SNP
2	157288690	rs298307	G	A	100	PASS	AC=1172;AF=0.234026;AN=5008;NS=2504;DP=16494;EAS_AF=0.253;AMR_AF=0.2435;AFR_AF=0.0552;EUR_AF=0.4493;SAS_AF=0.228;AA=G|||;VT=SNP
2	157288695	rs2679206	C	T	100	PASS	AC=3272;AF=0.653355;AN=5008;NS=2504;DP=16828;EAS_AF=0.7401;AMR_AF=0.7017;AFR_AF=0.5658;EUR_AF=0.5338;SAS_AF=0.771;AA=C|||;VT=SNP
2	157293072	rs72893369	G	C	100	PASS	AC=141;AF=0.028155;AN=5008;NS=2504;DP=13398;EAS_AF=0.0278;AMR_AF=0.0389;AFR_AF=0.0023;EUR_AF=0.0606;SAS_AF=0.0225;AA=G|||;VT=SNP
2	157293991	rs298305	A	G	100	PASS	AC=1192;AF=0.238019;AN=5008;NS=2504;DP=18032;EAS_AF=0.2391;AMR_AF=0.2464;AFR_AF=0.0703;EUR_AF=0.4592;SAS_AF=0.2301;AA=A|||;VT=SNP
2	157294039	rs298304	C	T	100	PASS	AC=1191;AF=0.237819;AN=5008;NS=2504;DP=18843;EAS_AF=0.2381;AMR_AF=0.2464;AFR_AF=0.0703;EUR_AF=0.4592;SAS_AF=0.2301;AA=C|||;VT=SNP
2	157294944	rs2615502	T	A	100	PASS	AC=3282;AF=0.655351;AN=5008;NS=2504;DP=20749;EAS_AF=0.755;AMR_AF=0.6988;AFR_AF=0.5703;EUR_AF=0.5268;SAS_AF=0.7689;AA=T|||;VT=SNP
2	157295648	rs2679202	G	A	100	PASS	AC=3282;AF=0.655351;AN=5008;NS=2504;DP=20412;EAS_AF=0.755;AMR_AF=0.6988;AFR_AF=0.5703;EUR_AF=0.5268;SAS_AF=0.7689;AA=G|||;VT=SNP
2	157298181	rs57322146	A	G	100	PASS	AC=3283;AF=0.655551;AN=5008;NS=2504;DP=18309;EAS_AF=0.755;AMR_AF=0.6988;AFR_AF=0.5703;EUR_AF=0.5278;SAS_AF=0.7689;AA=A|||;VT=SNP
2	157298587	rs1037961	G	T	100	PASS	AC=3281;AF=0.655152;AN=5008;NS=2504;DP=19278;EAS_AF=0.755;AMR_AF=0.6988;AFR_AF=0.5696;EUR_AF=0.5268;SAS_AF=0.7689;AA=G|||;VT=SNP
2	157299191	rs298302	G	A	100	PASS	AC=1176;AF=0.234824;AN=5008;NS=2504;DP=13765;EAS_AF=0.2381;AMR_AF=0.245;AFR_AF=0.062;EUR_AF=0.4563;SAS_AF=0.2301;AA=G|||;VT=SNP
2	157299268	rs298301	A	G	100	PASS	AC=1189;AF=0.23742;AN=5008;NS=2504;DP=17390;EAS_AF=0.2381;AMR_AF=0.2464;AFR_AF=0.0703;EUR_AF=0.4573;SAS_AF=0.2301;AA=A|||;VT=SNP
2	157300601	rs72893377	T	C	100	PASS	AC=139;AF=0.0277556;AN=5008;NS=2504;DP=18792;EAS_AF=0.0278;AMR_AF=0.0375;AFR_AF=0.0023;EUR_AF=0.0596;SAS_AF=0.0225;AA=T|||;VT=SNP
2	157300622	rs4664818	G	A	100	PASS	AC=3237;AF=0.646366;AN=5008;NS=2504;DP=18311;EAS_AF=0.755;AMR_AF=0.6988;AFR_AF=0.5363;EUR_AF=0.5268;SAS_AF=0.7689;AA=G|||;VT=SNP
2	157304781	rs2126459	G	A	100	PASS	AC=3281;AF=0.655152;AN=5008;NS=2504;DP=17705;EAS_AF=0.754;AMR_AF=0.6988;AFR_AF=0.5703;EUR_AF=0.5268;SAS_AF=0.7689;AA=G|||;VT=SNP
2	157304864	rs2126460	C	A	100	PASS	AC=3281;AF=0.655152;AN=5008;NS=2504;DP=18231;EAS_AF=0.754;AMR_AF=0.6988;AFR_AF=0.5703;EUR_AF=0.5268;SAS_AF=0.7689;AA=C|||;VT=SNP
2	157305131	rs12104533	C	T	100	PASS	AC=3283;AF=0.655551;AN=5008;NS=2504;DP=20226;EAS_AF=0.754;AMR_AF=0.7017;AFR_AF=0.5703;EUR_AF=0.5268;SAS_AF=0.7689;AA=C|||;VT=SNP
2	157305187	rs298232	A	G	100	PASS	AC=1179;AF=0.235423;AN=5008;NS=2504;DP=19556;EAS_AF=0.2401;AMR_AF=0.245;AFR_AF=0.062;EUR_AF=0.4573;SAS_AF=0.2301;AA=A|||;VT=SNP
2	157305254	rs298233	T	C	100	PASS	AC=1196;AF=0.238818;AN=5008;NS=2504;DP=20549;EAS_AF=0.2391;AMR_AF=0.2464;AFR_AF=0.0741;EUR_AF=0.4583;SAS_AF=0.2301;AA=T|||;VT=SNP
2	157305730	rs2169504	G	C	100	PASS	AC=3281;AF=0.655152;AN=5008;NS=2504;DP=15464;EAS_AF=0.754;AMR_AF=0.6988;AFR_AF=0.5703;EUR_AF=0.5268;SAS_AF=0.7689;AA=G|||;VT=SNP
2	157305763	rs298234	T	C	100	PASS	AC=1190;AF=0.23762;AN=5008;NS=2504;DP=15675;EAS_AF=0.2391;AMR_AF=0.2464;AFR_AF=0.0703;EUR_AF=0.4573;SAS_AF=0.2301;AA=T|||;VT=SNP
2	157315748	rs4664206	G	T	100	PASS	AC=942;AF=0.188099;AN=5008;NS=2504;DP=16852;EAS_AF=0.1984;AMR_AF=0.1441;AFR_AF=0.0098;EUR_AF=0.3042;SAS_AF=0.3303;AA=G|||;VT=SNP
2	157315804	rs12694631	A	C	100	PASS	AC=1179;AF=0.235423;AN=5008;NS=2504;DP=17089;EAS_AF=0.2391;AMR_AF=0.2464;AFR_AF=0.062;EUR_AF=0.4573;SAS_AF=0.2301;AA=A|||;VT=SNP
2	157317464	rs548516	T	C	100	PASS	AC=1182;AF=0.236022;AN=5008;NS=2504;DP=19446;EAS_AF=0.2391;AMR_AF=0.245;AFR_AF=0.0651;EUR_AF=0.4573;SAS_AF=0.2301;AA=T|||;VT=SNP
2	157317815	rs4635480	A	G	100	PASS	AC=3340;AF=0.666933;AN=5008;NS=2504;DP=19489;EAS_AF=0.754;AMR_AF=0.7133;AFR_AF=0.6074;EUR_AF=0.5268;SAS_AF=0.7689;AA=A|||;VT=SNP
2	157318891	rs298251	G	A	100	PASS	AC=3237;AF=0.646366;AN=5008;NS=2504;DP=15684;EAS_AF=0.7758;AMR_AF=0.7781;AFR_AF=0.4569;EUR_AF=0.665;SAS_AF=0.6564;AA=G|||;VT=SNP
2	157320194	rs4664207	C	T	100	PASS	AC=1960;AF=0.391374;AN=5008;NS=2504;DP=15677;EAS_AF=0.5367;AMR_AF=0.5259;AFR_AF=0.3245;EUR_AF=0.2078;SAS_AF=0.4254;AA=C|||;VT=SNP
2	157321340	rs298253	C	G	100	PASS	AC=1178;AF=0.235224;AN=5008;NS=2504;DP=17502;EAS_AF=0.2391;AMR_AF=0.245;AFR_AF=0.062;EUR_AF=0.4573;SAS_AF=0.2301;AA=C|||;VT=SNP
2	157324152	rs298258	C	A	100	PASS	AC=1180;AF=0.235623;AN=5008;NS=2504;DP=20644;EAS_AF=0.2391;AMR_AF=0.245;AFR_AF=0.062;EUR_AF=0.4573;SAS_AF=0.2321;AA=C|||;VT=SNP
2	157324825	rs298259	T	C	100	PASS	AC=2231;AF=0.445487;AN=5008;NS=2504;DP=21527;EAS_AF=0.4385;AMR_AF=0.4078;AFR_AF=0.1422;EUR_AF=0.7624;SAS_AF=0.5634;AA=T|||;VT=SNP
2	157329129	rs298264	C	A	100	PASS	AC=1191;AF=0.237819;AN=5008;NS=2504;DP=18411;EAS_AF=0.2391;AMR_AF=0.2464;AFR_AF=0.0703;EUR_AF=0.4563;SAS_AF=0.2321;AA=C|||;VT=SNP
2	157331382	rs298266	C	T	100	PASS	AC=1191;AF=0.237819;AN=5008;NS=2504;DP=16312;EAS_AF=0.2391;AMR_AF=0.2464;AFR_AF=0.0703;EUR_AF=0.4563;SAS_AF=0.2321;AA=C|||;VT=SNP
2	157331923	rs148317278	C	G	100	PASS	AC=139;AF=0.0277556;AN=5008;NS=2504;DP=15433;EAS_AF=0.0278;AMR_AF=0.0375;AFR_AF=0.0023;EUR_AF=0.0596;SAS_AF=0.0225;AA=c|||;VT=SNP
2	157333248	rs10933056	A	G	100	PASS	AC=3335;AF=0.665935;AN=5008;NS=2504;DP=18898;EAS_AF=0.754;AMR_AF=0.7133;AFR_AF=0.6044;EUR_AF=0.5278;SAS_AF=0.7669;AA=A|||;VT=SNP
2	157334862	rs1462376	A	T	100	PASS	AC=3330;AF=0.664936;AN=5008;NS=2504;DP=16036;EAS_AF=0.754;AMR_AF=0.7133;AFR_AF=0.6014;EUR_AF=0.5278;SAS_AF=0.7658;AA=A|||;VT=SNP
```
