## Supplementary material for "Characterization of shared and ancestry-specific signals driving complex traits using multi-ancestry fine-mapping": mesusiecsinfo

```
*************************************************************

  Multiple Ancestry Sum of Single Effect Model (MESuSiE)          

   Visit http://www.xzlab.org/software.html For Update            

            (C) 2022 Boran Gao, Xiang Zhou                        

              GNU General Public License                          

*************************************************************
# Start data processing for sufficient statistics 
# Create MESuSiE object 
# Start data analysis 

# Data analysis is done, and now generates result 

Potential causal SNPs with PIP > 0.5:  chr2:159852098:C:T 

Credible sets for effects: 
$cs
$cs$L1
 [1] 2073 2075 2076 2078 2079 2080 2082 2083 2088 2089 2094 2095 2097 2103 2106
[16] 2108

$cs$L2
[1] 1849 1858 1891 1901

$cs$L3
[1] 2194 2234 2235


$cs_category
   L1    L2    L3 
"eur" "eur" "eur" 

$purity
   min.abs.corr mean.abs.corr median.abs.corr
L1     0.996911     0.9991134        0.999365
L2     0.917259     0.9592318        0.959768
L3     0.992625     0.9967222        1.000000

$cs_index
[1] 1 2 3

$coverage
[1] 0.9667510 0.9777958 0.9592813

$requested_coverage
[1] 0.95


 Use MESuSiE_Plot() for visualization
# Total time used for the analysis: 0.29 mins
```
