## Supplementary material for "Characterization of shared and ancestry-specific signals driving complex traits using multi-ancestry fine-mapping": mesusieoutput

```
                 eur          afr      eur_afr
   [1,] 4.633776e-07 2.964050e-06 2.203864e-07
   [2,] 7.488582e-07 3.122013e-05 2.023123e-06
   [3,] 4.670735e-07 2.987949e-06 2.310108e-07
   [4,] 4.640185e-07 2.971451e-06 2.250078e-07
   [5,] 7.059626e-07 4.432137e-06 7.092386e-07
   [6,] 7.782053e-07 7.606963e-06 1.110379e-06
   [7,] 6.000257e-07 3.177989e-06 2.918086e-07
   [8,] 7.975868e-07 9.146534e-06 1.272067e-06
   [9,] 4.859127e-07 2.748144e-06 1.565735e-07
  [10,] 7.378243e-07 7.905716e-06 1.030724e-06
  [11,] 4.992304e-07 1.824042e-06 1.465599e-07
  [12,] 8.530868e-07 2.378047e-06 2.490113e-07
  [13,] 4.613169e-07 4.055164e-06 2.374708e-07
  [14,] 9.728831e-07 6.105256e-06 5.975679e-07
  [15,] 4.622032e-07 2.823402e-06 2.143632e-07
  [16,] 4.749651e-07 3.100736e-06 1.670681e-07
  [17,] 4.760248e-07 3.112103e-06 1.664921e-07
  [18,] 1.062742e-06 6.835166e-06 6.958885e-07
  [19,] 1.079195e-06 6.860470e-06 7.111129e-07
  [20,] 1.101740e-06 6.860470e-06 7.309223e-07
  [21,] 1.057438e-06 6.124361e-06 6.683282e-07
  [22,] 4.747821e-07 3.273172e-06 1.694171e-07
  [23,] 4.740055e-07 3.313334e-06 1.705868e-07
  [24,] 4.745341e-07 3.098145e-06 1.678171e-07
  [25,] 6.514994e-07 1.442669e-05 9.780029e-07
  [26,] 1.056739e-06 5.902926e-06 6.595827e-07
  [27,] 4.759806e-07 3.453577e-06 1.704494e-07
  [28,] 1.071377e-06 7.052211e-06 7.095553e-07
  [29,] 6.414222e-07 2.164006e-06 1.755611e-07
  [30,] 4.746968e-07 3.002352e-06 1.664084e-07
  [31,] 1.124287e-06 3.112874e-06 6.412097e-07
  [32,] 1.046081e-06 5.784583e-06 6.468679e-07
  [33,] 5.994192e-07 2.027054e-06 1.806335e-07
  [34,] 5.495937e-07 6.573540e-06 5.359187e-07
  [35,] 9.330135e-07 4.802201e-06 5.232062e-07
  [36,] 1.471517e-06 2.180754e-06 3.599392e-07
  [37,] 4.536757e-07 7.329562e-07 1.253227e-07
  [38,] 6.945941e-07 2.976408e-06 2.211218e-07
  [39,] 7.107295e-07 6.137244e-06 8.323036e-07
  [40,] 6.949435e-07 6.951470e-06 8.517553e-07
  [41,] 7.833449e-07 5.227621e-06 4.309630e-07
  [42,] 7.898715e-07 1.177761e-06 3.654541e-07
  [43,] 5.978444e-07 1.872213e-06 1.934619e-07
  [44,] 4.606100e-07 1.191948e-06 1.581007e-07
  [45,] 9.737513e-07 2.686610e-06 4.222648e-07
  [46,] 9.870370e-07 2.463447e-06 4.122040e-07
  [47,] 9.139154e-07 2.562201e-06 3.846921e-07
  [48,] 8.064043e-07 1.221582e-06 3.871581e-07
  [49,] 6.011991e-07 1.863682e-06 2.078777e-07
  [50,] 6.051031e-07 1.435139e-06 1.872305e-07
  [51,] 6.083296e-07 1.547417e-06 1.884160e-07
  [52,] 5.941494e-07 1.792592e-06 1.985480e-07
  [53,] 9.343672e-07 2.531697e-06 3.928405e-07
  [54,] 9.469479e-07 2.488742e-06 3.959617e-07
  [55,] 9.407052e-07 2.486773e-06 3.927883e-07
  [56,] 5.947734e-07 1.602719e-06 1.941152e-07
  [57,] 9.458277e-07 2.474658e-06 3.942701e-07
  [58,] 9.290718e-07 2.480239e-06 3.865713e-07
  [59,] 9.394874e-07 4.493277e-06 9.442227e-07
  [60,] 8.075492e-07 1.157806e-06 3.718584e-07
  [61,] 6.814259e-07 3.720559e-06 2.085439e-07
  [62,] 9.977707e-07 4.741362e-06 2.645049e-07
  [63,] 5.906967e-07 1.607053e-06 1.897095e-07
  [64,] 8.930185e-07 2.593788e-06 3.759587e-07
  [65,] 5.903428e-07 1.602396e-06 1.882728e-07
  [66,] 7.865437e-07 1.109970e-06 3.488612e-07
  [67,] 1.016874e-06 2.209769e-06 4.049914e-07
  [68,] 5.824945e-07 6.279657e-06 3.146047e-07
  [69,] 3.338390e-06 2.285212e-06 6.723720e-07
  [70,] 6.801174e-07 1.075529e-05 9.267850e-07
  [71,] 9.271564e-07 2.604076e-06 3.937568e-07
  [72,] 9.659724e-07 2.745477e-06 4.230580e-07
  [73,] 5.903499e-07 1.567720e-06 1.867636e-07
  [74,] 9.407634e-07 6.905450e-06 1.205907e-06
  [75,] 8.737390e-07 2.425619e-06 2.912694e-07
  [76,] 9.026856e-07 6.772704e-06 1.116252e-06
  [77,] 7.491195e-07 3.970870e-06 6.147331e-07
  [78,] 2.499580e-06 2.211791e-06 6.877962e-07
  [79,] 8.984040e-07 1.556870e-06 2.267996e-07
  [80,] 8.914020e-07 1.556823e-06 2.255242e-07
  [81,] 7.308484e-07 4.203912e-06 1.516833e-07
  [82,] 8.532169e-07 2.091514e-06 3.303379e-07
  [83,] 1.168843e-06 2.133072e-06 2.706255e-07
  [84,] 6.112799e-07 2.411064e-06 2.300479e-07
  [85,] 9.693690e-07 1.457772e-06 3.940355e-07
  [86,] 5.032800e-07 9.519163e-07 1.357032e-07
  [87,] 9.236476e-07 1.394541e-06 3.621274e-07
  [88,] 5.477624e-07 8.584919e-07 1.746983e-07
  [89,] 9.036461e-07 1.404223e-06 3.576137e-07
  [90,] 8.960704e-07 1.303374e-06 3.340440e-07
  [91,] 9.021549e-07 1.426232e-06 3.614011e-07
  [92,] 5.427901e-07 9.071289e-07 1.786474e-07
  [93,] 9.205155e-07 2.297767e-06 2.904323e-07
  [94,] 5.100273e-07 8.736437e-07 1.644416e-07
  [95,] 9.264649e-07 1.344533e-06 3.552709e-07
  [96,] 6.016240e-07 2.418643e-06 2.159296e-07
  [97,] 5.052656e-07 9.343903e-07 1.703064e-07
  [98,] 7.476860e-07 1.419991e-06 2.836936e-07
  [99,] 7.734913e-07 2.494215e-06 3.517554e-07
 [100,] 9.382586e-07 7.742979e-06 9.049770e-07
 [101,] 7.016262e-07 1.402621e-06 2.651290e-07
 [102,] 2.110630e-06 2.439909e-06 6.665477e-07
 [103,] 7.000922e-07 1.992764e-06 2.566395e-07
 [104,] 5.165479e-07 3.898189e-06 3.308195e-07
 [105,] 6.969320e-07 2.893730e-06 2.929099e-07
 [106,] 7.429636e-07 1.688957e-06 1.842758e-07
 [107,] 4.998518e-07 2.060961e-06 1.487707e-07
 [108,] 9.257025e-07 5.843282e-06 1.697632e-07
 [109,] 4.792434e-07 2.184998e-06 1.646853e-07
 [110,] 1.808860e-06 2.149334e-06 1.542526e-07
 [111,] 5.198278e-07 8.302161e-06 1.639950e-07
 [112,] 1.348726e-06 1.474063e-06 3.154334e-07
 [113,] 5.382437e-07 9.402253e-06 1.617516e-07
 [114,] 1.688534e-06 7.327467e-06 1.288866e-07
 [115,] 1.173314e-06 4.112256e-06 1.593310e-07
 [116,] 1.887391e-06 5.579481e-06 1.339013e-07
 [117,] 9.790464e-07 4.982423e-06 1.645332e-07
 [118,] 5.950608e-07 8.144832e-06 1.789762e-07
 [119,] 8.667538e-07 1.297367e-05 2.943549e-07
 [120,] 1.602167e-06 1.102566e-06 3.321113e-07
 [121,] 1.520250e-06 1.098986e-06 3.164093e-07
 [122,] 1.191488e-06 3.759558e-06 1.588306e-07
 [123,] 9.164872e-07 1.348950e-06 2.704924e-07
 [124,] 5.782852e-07 8.719661e-06 1.589972e-07
 [125,] 9.121970e-07 5.577593e-06 1.700647e-07
 [126,] 1.724581e-06 1.105600e-06 3.478847e-07
 [127,] 5.738023e-07 8.451027e-06 1.590650e-07
 [128,] 5.785644e-07 8.701690e-06 1.589939e-07
 [129,] 8.942259e-07 5.734186e-06 1.718327e-07
 [130,] 6.634955e-07 2.476123e-05 1.565695e-07
 [131,] 6.698512e-07 2.441941e-05 1.553883e-07
 [132,] 4.874509e-07 1.954166e-06 1.530635e-07
 [133,] 1.459761e-06 4.963761e-06 9.555132e-07
 [134,] 1.581808e-06 4.792987e-06 1.316678e-07
 [135,] 1.490945e-06 1.516740e-06 6.343413e-07
 [136,] 1.121638e-06 2.868697e-06 1.580074e-07
 [137,] 2.051708e-06 3.804621e-06 1.418737e-07
 [138,] 1.445414e-06 1.768605e-06 7.094044e-07
 [139,] 1.311742e-06 1.180035e-06 3.056376e-07
 [140,] 1.326284e-06 1.196210e-06 2.943127e-07
 [141,] 6.283854e-07 8.313570e-06 1.741680e-07
 [142,] 6.833641e-07 2.425156e-06 1.274213e-07
 [143,] 1.069592e-06 1.673407e-06 2.687719e-07
 [144,] 1.825200e-06 1.225168e-06 4.466811e-07
 [145,] 8.390356e-07 9.342673e-06 1.302539e-07
 [146,] 9.719170e-07 1.736965e-06 2.458802e-07
 [147,] 5.229820e-07 8.984238e-07 1.761787e-07
 [148,] 1.019475e-06 2.793992e-06 3.467050e-07
 [149,] 4.956668e-07 8.214553e-07 1.545196e-07
 [150,] 6.173232e-07 7.769309e-06 1.583028e-07
 [151,] 1.658840e-06 1.241207e-06 4.289395e-07
 [152,] 7.240034e-07 3.329639e-06 1.640792e-07
 [153,] 5.033650e-07 7.832322e-07 1.369881e-07
 [154,] 6.127305e-07 7.231766e-06 1.560725e-07
 [155,] 5.711429e-07 7.276117e-06 1.575827e-07
 [156,] 5.603516e-07 7.300437e-06 1.578467e-07
 [157,] 5.550569e-07 7.297093e-06 1.580705e-07
 [158,] 1.384040e-06 4.478417e-06 8.081112e-07
 [159,] 4.627170e-07 1.075915e-06 1.400905e-07
 [160,] 5.842823e-07 1.291631e-05 1.588040e-07
 [161,] 1.061260e-06 1.261100e-06 2.574356e-07
 [162,] 5.296116e-07 1.169265e-06 1.396908e-07
 [163,] 1.153244e-06 1.451922e-06 2.919419e-07
 [164,] 5.621611e-07 2.719270e-06 1.544907e-07
 [165,] 5.579725e-07 2.715065e-06 1.543987e-07
 [166,] 1.026655e-06 1.255522e-06 2.534822e-07
 [167,] 4.476740e-07 1.789232e-06 1.583911e-07
 [168,] 5.619985e-07 2.918542e-06 1.542284e-07
 [169,] 4.486647e-07 8.860538e-07 1.303225e-07
 [170,] 5.623612e-07 5.141122e-06 1.778752e-07
 [171,] 6.149541e-07 1.292375e-06 1.841164e-07
 [172,] 5.403677e-07 3.820725e-06 1.548934e-07
 [173,] 5.393427e-07 4.199467e-06 1.558651e-07
 [174,] 5.561850e-07 8.034802e-07 1.444278e-07
 [175,] 1.490822e-06 2.653901e-06 4.263109e-07
 [176,] 6.310126e-07 1.305000e-06 1.850230e-07
 [177,] 5.562394e-07 8.000248e-07 1.449329e-07
 [178,] 5.612430e-07 7.940302e-07 1.478515e-07
 [179,] 8.420561e-07 7.637248e-07 1.646901e-07
 [180,] 6.403453e-07 1.290428e-06 1.912750e-07
 [181,] 5.502373e-07 7.901206e-07 1.442911e-07
 [182,] 5.917484e-07 1.404770e-06 1.267331e-07
 [183,] 6.428450e-07 1.687046e-06 1.409054e-07
 [184,] 6.331776e-07 1.143672e-06 1.884338e-07
 [185,] 5.779626e-07 1.342796e-06 1.266416e-07
 [186,] 5.268878e-07 1.534774e-06 1.544400e-07
 [187,] 6.261579e-07 9.082808e-07 1.588872e-07
 [188,] 6.410939e-07 1.055484e-06 1.907421e-07
 [189,] 5.266834e-07 8.061822e-06 1.612915e-07
 [190,] 1.375187e-06 1.007381e-06 2.571184e-07
 [191,] 6.419692e-07 1.055131e-06 1.910685e-07
 [192,] 5.263346e-07 8.030010e-06 1.612805e-07
 [193,] 1.168989e-06 2.540398e-06 3.678279e-07
 [194,] 5.843545e-06 1.293899e-06 1.004572e-06
 [195,] 6.961014e-07 9.342572e-07 1.664230e-07
 [196,] 6.880668e-07 1.065345e-06 2.073044e-07
 [197,] 6.889523e-07 9.384695e-07 1.708428e-07
 [198,] 5.104067e-06 1.482431e-06 6.728047e-07
 [199,] 3.398889e-06 1.341397e-06 6.934987e-07
 [200,] 6.764480e-07 1.104868e-06 2.134007e-07
 [201,] 3.222303e-05 1.127056e-06 8.758044e-07
 [202,] 5.273116e-07 8.405108e-06 1.614991e-07
 [203,] 1.423150e-06 1.899995e-06 4.211366e-07
 [204,] 2.658430e-06 1.391588e-06 6.315420e-07
 [205,] 5.305887e-07 8.487935e-06 1.610053e-07
 [206,] 1.423327e-06 8.059130e-07 2.025623e-07
 [207,] 6.603369e-07 9.335157e-07 1.664803e-07
 [208,] 7.028092e-07 1.525975e-06 2.597009e-07
 [209,] 1.460397e-06 1.014555e-06 2.476474e-07
 [210,] 5.284611e-07 8.512358e-06 1.614348e-07
 [211,] 1.374558e-06 1.045461e-06 2.586640e-07
 [212,] 7.122817e-07 1.526791e-06 2.644599e-07
 [213,] 6.981928e-07 1.791873e-06 1.923000e-07
 [214,] 6.993847e-07 1.246393e-06 2.257746e-07
 [215,] 1.954974e-05 2.903729e-06 3.065387e-06
 [216,] 7.073405e-07 1.247371e-06 2.280391e-07
 [217,] 3.571070e-06 1.327423e-06 2.986938e-07
 [218,] 2.303486e-06 1.320394e-06 5.223773e-07
 [219,] 2.416548e-06 1.282336e-06 5.126323e-07
 [220,] 1.849389e-06 1.649711e-06 1.589209e-07
 [221,] 6.881261e-07 4.653905e-06 3.110069e-07
 [222,] 5.099936e-06 1.398981e-06 7.233561e-07
 [223,] 4.933140e-06 1.376942e-06 7.240456e-07
 [224,] 1.123656e-06 1.245296e-06 2.773453e-07
 [225,] 1.170595e-06 3.799215e-06 1.330113e-07
 [226,] 1.817041e-06 2.193386e-06 1.504500e-07
 [227,] 1.206922e-06 4.057556e-06 1.330516e-07
 [228,] 1.117548e-06 1.117957e-06 2.673464e-07
 [229,] 7.005808e-07 1.722181e-06 2.130502e-07
 [230,] 5.963273e-06 1.401843e-06 8.109433e-07
 [231,] 1.709848e-06 2.122707e-06 1.495044e-07
 [232,] 6.589553e-06 1.412477e-06 8.640043e-07
 [233,] 1.895737e-06 2.001153e-06 1.540557e-07
 [234,] 1.037151e-06 1.012239e-06 2.559070e-07
 [235,] 4.892539e-07 5.180298e-06 1.859465e-07
 [236,] 2.345488e-06 1.282966e-06 5.038210e-07
 [237,] 5.413821e-06 1.380473e-06 7.727347e-07
 [238,] 6.879108e-07 1.626365e-06 2.367913e-07
 [239,] 1.786436e-06 2.287948e-06 1.490031e-07
 [240,] 1.831882e-06 1.712479e-06 1.584069e-07
 [241,] 6.989018e-07 1.544122e-06 2.378184e-07
 [242,] 1.882434e-06 2.158991e-06 1.519393e-07
 [243,] 2.498651e-06 1.275522e-06 5.198195e-07
 [244,] 5.765209e-06 1.308442e-06 9.393326e-07
 [245,] 4.874235e-07 4.717416e-06 1.804490e-07
 [246,] 6.032321e-06 1.398537e-06 8.205812e-07
 [247,] 1.038568e-06 1.468685e-06 4.322692e-07
 [248,] 1.089592e-06 1.439055e-06 4.543006e-07
 [249,] 4.862202e-07 5.602924e-06 1.775301e-07
 [250,] 1.195141e-06 3.741413e-06 1.324507e-07
 [251,] 2.606700e-06 1.446591e-06 5.594643e-07
 [252,] 3.645144e-06 1.182391e-06 7.049852e-07
 [253,] 4.887721e-07 4.828524e-06 1.833051e-07
 [254,] 2.835898e-06 2.400781e-06 1.641536e-07
 [255,] 2.834799e-06 1.523626e-06 7.333962e-07
 [256,] 4.529317e-07 1.555136e-06 1.426530e-07
 [257,] 6.184032e-07 5.199311e-06 1.721901e-07
 [258,] 4.546574e-07 1.841259e-06 1.420853e-07
 [259,] 2.850925e-06 1.468017e-06 6.954892e-07
 [260,] 4.667418e-07 1.276033e-06 1.334707e-07
 [261,] 4.495461e-07 1.529371e-06 1.545074e-07
 [262,] 5.053136e-07 2.413958e-06 1.555272e-07
 [263,] 5.448262e-07 4.796947e-06 2.279901e-07
 [264,] 3.053670e-06 1.655778e-05 1.441775e-07
 [265,] 1.016671e-06 2.475224e-06 3.238287e-07
 [266,] 1.104958e-05 1.366732e-06 1.988940e-06
 [267,] 6.783271e-07 1.229909e-06 2.047525e-07
 [268,] 4.701956e-07 1.106682e-06 1.287440e-07
 [269,] 6.736910e-07 1.207914e-06 2.032977e-07
 [270,] 4.414074e-07 3.834814e-06 2.007004e-07
 [271,] 4.504761e-07 9.895046e-07 1.365641e-07
 [272,] 5.048394e-07 1.089724e-06 1.321425e-07
 [273,] 2.853701e-06 5.753204e-06 1.545621e-07
 [274,] 5.095606e-07 1.092928e-06 1.322694e-07
 [275,] 5.042140e-07 1.156958e-06 1.317183e-07
 [276,] 5.129747e-07 3.124039e-06 1.532236e-07
 [277,] 4.764096e-07 1.508285e-06 1.348452e-07
 [278,] 7.289609e-07 3.379946e-06 2.369854e-07
 [279,] 4.415212e-07 7.039466e-06 2.602640e-07
 [280,] 1.958865e-05 1.178528e-06 5.293250e-06
 [281,] 4.624532e-07 3.290872e-06 1.607656e-07
 [282,] 7.189651e-05 2.425064e-06 9.503422e-06
 [283,] 1.005470e-05 2.224770e-06 3.778468e-07
 [284,] 4.625431e-07 3.450373e-06 1.609549e-07
 [285,] 1.130027e-05 1.477344e-05 7.254782e-07
 [286,] 7.174152e-07 3.061920e-06 2.552268e-07
 [287,] 7.198719e-07 3.092434e-06 2.484608e-07
 [288,] 7.092012e-07 3.304939e-06 4.260407e-07
 [289,] 7.328198e-07 3.072078e-06 2.329827e-07
 [290,] 3.108177e-05 1.064028e-06 6.537786e-06
 [291,] 3.996964e-06 2.233026e-06 2.180522e-07
 [292,] 7.171219e-07 1.081158e-06 2.040382e-07
 [293,] 1.296537e-05 2.586389e-06 2.465665e-06
 [294,] 8.748427e-07 2.577365e-06 3.462855e-07
 [295,] 3.304991e-06 8.871124e-06 3.633974e-07
 [296,] 8.375158e-07 1.937111e-06 2.486967e-07
 [297,] 3.662110e-06 1.776736e-06 2.191682e-06
 [298,] 7.155715e-07 1.294794e-06 2.125116e-07
 [299,] 2.466675e-06 9.104575e-07 8.115624e-07
 [300,] 1.280645e-05 4.994546e-06 1.058227e-06
 [301,] 5.108534e-07 4.145836e-06 1.753860e-07
 [302,] 2.164558e-06 5.241826e-06 4.328528e-07
 [303,] 7.145919e-07 1.311760e-06 2.120219e-07
 [304,] 7.127388e-07 1.028316e-06 2.000184e-07
 [305,] 7.121423e-07 1.028254e-06 1.996883e-07
 [306,] 2.970930e-06 8.888926e-07 8.327141e-07
 [307,] 2.586591e-06 9.117295e-07 7.423722e-07
 [308,] 7.156693e-07 1.341272e-06 2.173383e-07
 [309,] 7.227678e-07 9.842108e-07 1.990436e-07
 [310,] 2.903670e-06 8.659511e-07 7.757357e-07
 [311,] 7.062044e-07 1.459954e-06 2.280947e-07
 [312,] 2.182548e-06 2.317795e-06 1.484884e-06
 [313,] 5.188884e-07 3.584125e-06 1.672278e-07
 [314,] 2.206325e-06 5.563125e-06 4.350430e-07
 [315,] 2.994047e-06 8.861348e-07 8.324398e-07
 [316,] 4.651899e-07 2.888022e-06 1.559096e-07
 [317,] 7.213476e-07 2.939058e-06 2.607471e-07
 [318,] 2.041446e-06 7.063337e-07 3.687550e-07
 [319,] 7.149322e-07 1.346294e-06 2.165679e-07
 [320,] 7.197119e-07 2.191125e-06 2.299561e-07
 [321,] 2.212101e-06 8.633230e-07 6.097065e-07
 [322,] 1.774466e-05 1.204583e-06 1.478062e-06
 [323,] 9.703514e-06 3.576994e-06 5.632499e-07
 [324,] 1.154671e-05 1.206571e-06 9.092718e-07
 [325,] 7.140242e-07 1.764998e-06 2.282259e-07
 [326,] 1.121688e-06 6.305185e-06 5.183517e-07
 [327,] 1.138916e-05 1.184570e-06 8.903779e-07
 [328,] 3.274363e-06 3.984373e-06 2.449909e-07
 [329,] 1.037229e-05 1.198526e-06 8.089418e-07
 [330,] 2.280686e-05 1.044290e-06 1.477219e-06
 [331,] 3.517039e-06 3.018539e-06 2.664881e-07
 [332,] 1.262529e-06 1.085591e-06 1.610291e-07
 [333,] 4.762591e-07 2.835742e-06 1.498557e-07
 [334,] 7.193578e-07 1.580043e-06 2.160547e-07
 [335,] 1.594242e-06 7.463071e-07 3.104656e-07
 [336,] 3.137140e-06 1.442581e-06 2.588101e-07
 [337,] 4.375298e-06 1.877316e-06 2.802403e-07
 [338,] 1.232583e-05 1.194712e-06 9.888610e-07
 [339,] 3.991697e-06 3.014895e-06 2.729741e-07
 [340,] 2.229397e-06 3.491333e-06 3.948477e-07
 [341,] 1.197035e-06 1.119327e-06 1.604661e-07
 [342,] 3.707692e-06 2.403915e-06 2.485527e-07
 [343,] 3.424632e-06 2.324660e-06 2.468097e-07
 [344,] 3.388000e-06 4.418853e-06 2.585817e-07
 [345,] 7.556833e-07 2.292524e-06 2.435245e-07
 [346,] 8.484564e-07 3.278629e-06 2.675746e-07
 [347,] 3.509748e-06 3.310588e-06 2.633745e-07
 [348,] 1.191450e-06 1.352814e-06 1.481020e-07
 [349,] 7.174717e-07 1.550498e-06 2.211924e-07
 [350,] 3.329095e-06 3.962433e-06 2.607632e-07
 [351,] 8.874421e-07 3.143610e-06 2.674995e-07
 [352,] 7.135593e-07 1.343841e-06 2.109288e-07
 [353,] 1.150654e-05 1.297079e-06 9.370093e-07
 [354,] 1.270293e-05 2.999194e-06 1.209208e-06
 [355,] 9.839700e-07 1.063016e-06 1.486561e-07
 [356,] 1.773550e-06 1.603751e-06 1.683290e-07
 [357,] 7.145830e-07 1.251004e-06 2.094504e-07
 [358,] 7.164689e-07 1.248903e-06 2.102637e-07
 [359,] 2.977607e-06 1.457600e-06 2.566774e-07
 [360,] 1.103762e-05 2.561128e-06 9.926003e-07
 [361,] 7.138351e-07 1.204788e-06 2.060127e-07
 [362,] 2.956837e-06 1.905115e-06 2.571128e-07
 [363,] 1.005896e-06 1.107554e-06 1.489151e-07
 [364,] 9.338315e-07 9.847574e-07 1.501179e-07
 [365,] 4.836421e-07 2.913875e-06 1.485336e-07
 [366,] 1.017292e-05 1.094667e-06 8.261796e-07
 [367,] 3.310196e-06 2.202640e-06 2.481603e-07
 [368,] 7.200537e-07 1.232238e-06 2.050052e-07
 [369,] 1.130909e-05 9.691723e-07 1.048185e-06
 [370,] 9.006765e-06 1.185748e-06 6.796835e-07
 [371,] 7.175151e-07 1.564808e-06 2.194824e-07
 [372,] 1.116621e-06 1.154815e-06 1.512857e-07
 [373,] 9.653963e-06 1.093979e-06 7.964471e-07
 [374,] 1.907206e-06 2.088158e-06 1.595755e-07
 [375,] 8.003300e-07 2.296367e-06 2.611723e-07
 [376,] 1.748816e-06 2.040352e-06 3.635868e-07
 [377,] 9.553537e-07 1.083993e-06 1.465783e-07
 [378,] 6.731247e-06 4.702427e-06 4.062738e-07
 [379,] 9.458953e-06 1.231285e-06 7.263167e-07
 [380,] 7.142764e-07 1.138853e-06 2.043081e-07
 [381,] 6.892075e-06 2.718165e-06 1.359744e-06
 [382,] 1.300757e-05 1.830359e-06 1.104227e-06
 [383,] 1.878979e-06 1.738203e-06 3.415023e-07
 [384,] 3.207162e-06 1.673256e-06 2.753801e-07
 [385,] 4.815467e-07 2.711358e-06 1.484662e-07
 [386,] 7.135360e-07 1.186521e-06 2.058989e-07
 [387,] 9.314507e-07 1.659765e-06 1.333002e-07
 [388,] 2.844591e-06 1.170092e-06 2.990520e-07
 [389,] 5.131818e-07 3.272831e-06 1.693871e-07
 [390,] 3.002605e-06 1.202798e-06 3.197804e-07
 [391,] 1.243139e-06 7.649181e-07 2.610282e-07
 [392,] 9.942427e-06 1.306438e-06 7.789034e-07
 [393,] 9.742840e-07 8.392121e-07 1.671801e-07
 [394,] 7.141046e-07 1.184100e-06 2.061370e-07
 [395,] 9.627001e-07 8.347693e-07 1.667987e-07
 [396,] 1.093912e-05 1.254660e-06 8.556846e-07
 [397,] 2.460191e-06 1.251607e-06 3.667486e-07
 [398,] 4.875459e-07 2.571463e-06 1.474079e-07
 [399,] 3.235616e-06 1.539945e-06 2.853104e-07
 [400,] 1.891594e-06 1.683604e-06 1.700187e-07
 [401,] 4.888185e-07 2.775539e-06 1.477418e-07
 [402,] 7.209812e-07 1.188350e-06 2.060181e-07
 [403,] 7.136140e-07 1.190803e-06 2.056458e-07
 [404,] 9.933890e-06 1.248086e-06 7.642291e-07
 [405,] 7.130355e-07 1.186495e-06 2.057665e-07
 [406,] 3.483272e-06 1.534862e-06 3.017735e-07
 [407,] 6.158179e-06 7.746463e-07 4.411231e-07
 [408,] 4.883434e-06 7.752318e-07 4.547095e-07
 [409,] 1.966512e-06 2.881460e-06 1.542627e-07
 [410,] 1.752997e-06 2.955491e-06 5.724907e-07
 [411,] 9.017148e-07 3.316990e-06 2.699800e-07
 [412,] 4.367182e-06 7.965663e-07 5.012946e-07
 [413,] 1.156922e-05 1.798563e-06 9.620483e-07
 [414,] 7.747216e-07 2.291628e-06 2.467809e-07
 [415,] 7.279070e-07 1.500436e-06 2.158104e-07
 [416,] 4.939666e-07 2.684439e-06 1.494680e-07
 [417,] 8.593715e-06 1.207560e-06 6.505938e-07
 [418,] 8.190796e-07 2.274317e-06 2.636885e-07
 [419,] 1.682817e-06 1.946687e-06 1.613841e-07
 [420,] 7.153202e-07 1.111253e-06 1.991704e-07
 [421,] 5.537262e-07 2.567617e-06 1.533999e-07
 [422,] 1.878619e-06 1.669055e-06 3.472997e-07
 [423,] 1.912665e-06 1.565433e-06 1.781877e-07
 [424,] 5.105003e-07 2.619607e-06 1.479164e-07
 [425,] 1.044128e-05 1.474424e-06 7.918474e-07
 [426,] 4.902445e-07 2.592250e-06 1.473657e-07
 [427,] 4.907566e-07 2.548566e-06 1.473248e-07
 [428,] 1.690350e-06 2.159693e-06 1.569877e-07
 [429,] 7.273362e-07 1.381753e-06 2.078083e-07
 [430,] 7.278933e-07 1.373519e-06 2.077614e-07
 [431,] 2.554699e-06 2.540474e-06 2.550561e-07
 [432,] 9.354360e-07 7.094664e-07 1.975647e-07
 [433,] 1.234426e-05 2.536122e-06 5.499635e-07
 [434,] 2.604559e-06 2.662796e-06 2.545701e-07
 [435,] 7.207986e-07 1.087808e-06 1.986273e-07
 [436,] 4.952510e-07 7.015731e-07 1.315155e-07
 [437,] 1.622635e-06 2.689037e-06 4.881970e-07
 [438,] 1.567611e-06 1.858975e-06 1.585150e-07
 [439,] 1.116932e-06 6.821241e-06 5.711517e-07
 [440,] 7.186860e-07 1.368654e-06 2.095635e-07
 [441,] 7.107897e-07 1.275126e-06 2.176081e-07
 [442,] 7.135567e-07 1.303297e-06 2.227817e-07
 [443,] 7.175410e-07 1.391065e-06 2.104783e-07
 [444,] 1.619225e-06 2.688909e-06 4.891518e-07
 [445,] 5.232847e-07 7.395711e-07 1.498201e-07
 [446,] 1.089328e-05 2.005083e-06 9.249340e-07
 [447,] 4.927914e-07 7.323756e-07 1.397207e-07
 [448,] 2.943351e-06 2.448085e-06 7.875443e-07
 [449,] 5.819542e-07 8.554222e-07 1.977075e-07
 [450,] 4.954417e-07 2.517648e-06 1.473273e-07
 [451,] 1.417652e-05 2.095757e-06 1.252142e-06
 [452,] 7.207362e-07 1.445224e-06 2.097047e-07
 [453,] 5.053639e-07 2.606417e-06 1.480714e-07
 [454,] 7.165894e-07 1.091069e-06 2.088594e-07
 [455,] 3.511169e-06 2.179957e-06 2.730181e-07
 [456,] 3.956594e-06 2.232651e-06 2.787972e-07
 [457,] 4.859596e-07 2.408324e-06 1.475650e-07
 [458,] 1.627155e-05 1.951456e-06 1.439125e-06
 [459,] 7.641376e-07 2.274960e-06 2.895955e-07
 [460,] 2.566277e-06 1.733442e-06 1.954020e-07
 [461,] 9.601217e-06 7.718205e-07 4.740095e-07
 [462,] 4.990452e-07 2.465278e-06 1.472612e-07
 [463,] 9.001606e-07 3.152077e-06 2.685439e-07
 [464,] 7.248560e-07 1.416336e-06 2.424163e-07
 [465,] 7.266874e-07 1.421903e-06 2.443114e-07
 [466,] 2.250372e-06 1.304689e-06 2.060148e-07
 [467,] 7.211895e-07 1.099563e-06 2.036583e-07
 [468,] 7.272745e-07 1.407777e-06 2.079024e-07
 [469,] 7.589469e-07 2.331129e-06 2.484384e-07
 [470,] 5.035781e-07 2.345439e-06 1.472883e-07
 [471,] 7.183402e-07 1.126075e-06 2.062831e-07
 [472,] 1.107226e-05 1.058162e-06 3.975711e-07
 [473,] 7.140237e-07 1.145601e-06 2.009826e-07
 [474,] 1.199849e-05 1.146299e-06 4.429194e-07
 [475,] 5.392291e-07 7.096211e-07 1.368035e-07
 [476,] 4.953040e-07 2.406617e-06 1.472422e-07
 [477,] 1.523167e-05 1.121356e-06 5.515604e-07
 [478,] 1.107103e-05 1.031588e-06 3.998594e-07
 [479,] 4.740078e-07 1.853109e-06 1.361562e-07
 [480,] 2.586719e-06 2.810901e-06 2.436559e-07
 [481,] 8.671628e-06 1.742925e-06 3.204943e-07
 [482,] 1.507434e-06 1.855029e-06 1.705810e-07
 [483,] 7.908222e-07 4.172381e-06 3.730600e-07
 [484,] 6.357996e-06 3.244729e-06 4.042595e-07
 [485,] 7.354622e-06 3.298517e-06 4.808861e-07
 [486,] 4.721075e-07 1.291507e-06 1.522803e-07
 [487,] 8.289649e-06 1.123036e-05 3.957831e-07
 [488,] 4.717987e-07 2.078061e-06 1.653393e-07
 [489,] 3.725883e-04 1.331803e-06 4.689361e-05
 [490,] 5.619913e-06 6.441515e-06 3.930429e-07
 [491,] 3.712913e-06 8.365544e-06 2.346295e-07
 [492,] 1.550810e-06 6.446989e-06 8.146004e-07
 [493,] 1.194518e-04 1.842530e-06 1.190869e-05
 [494,] 6.649114e-07 1.286925e-06 2.022116e-07
 [495,] 3.422319e-06 9.916351e-07 2.053258e-07
 [496,] 1.200784e-06 8.836899e-07 1.880962e-07
 [497,] 5.194952e-07 2.814144e-06 2.085403e-07
 [498,] 1.458899e-06 1.189821e-06 3.208131e-07
 [499,] 2.790981e-06 1.019483e-06 4.490943e-07
 [500,] 5.576035e-07 2.882540e-06 2.376019e-07
 [501,] 2.225369e-05 2.987848e-06 2.486478e-06
 [502,] 2.583426e-05 4.639446e-06 3.206409e-06
 [503,] 1.524703e-06 5.771266e-06 1.262230e-06
 [504,] 2.869342e-06 1.018763e-06 6.885804e-07
 [505,] 5.048735e-07 9.397470e-07 1.283215e-07
 [506,] 2.682837e-06 9.954074e-07 5.823601e-07
 [507,] 2.950164e-06 9.960965e-07 5.658536e-07
 [508,] 4.930519e-07 8.560724e-07 1.285821e-07
 [509,] 1.496640e-06 6.224090e-06 1.262703e-06
 [510,] 1.691586e-06 2.400595e-06 1.471850e-07
 [511,] 3.220343e-05 7.611932e-07 2.141820e-06
 [512,] 7.023703e-06 3.654294e-06 4.082087e-07
 [513,] 3.330999e-06 1.017631e-06 4.540109e-07
 [514,] 1.639376e-06 2.664147e-06 1.442349e-07
 [515,] 1.643165e-06 2.772407e-06 1.436313e-07
 [516,] 3.102648e-05 7.552281e-07 2.040371e-06
 [517,] 1.594543e-06 2.734825e-06 1.430818e-07
 [518,] 2.380541e-06 9.117210e-07 4.951980e-07
 [519,] 2.233839e-06 9.112288e-07 4.645623e-07
 [520,] 1.546244e-06 2.438037e-06 1.439180e-07
 [521,] 1.579342e-06 2.744747e-06 1.427818e-07
 [522,] 2.120464e-06 9.137866e-07 4.646816e-07
 [523,] 2.147433e-06 9.123639e-07 4.589306e-07
 [524,] 1.612154e-06 2.476153e-06 1.451301e-07
 [525,] 2.557714e-05 1.194071e-06 2.077329e-06
 [526,] 1.697951e-06 3.796831e-06 1.403840e-07
 [527,] 5.238256e-07 2.669307e-06 2.089561e-07
 [528,] 1.561350e-06 3.177437e-06 1.406799e-07
 [529,] 1.622870e-06 3.118555e-06 1.417418e-07
 [530,] 1.913525e-06 1.379206e-06 1.704622e-07
 [531,] 2.067555e-06 1.113133e-06 3.490251e-07
 [532,] 2.648766e-06 1.051553e-06 3.671359e-07
 [533,] 4.993951e-07 2.037146e-06 1.920133e-07
 [534,] 2.077399e-06 9.825047e-07 7.103974e-07
 [535,] 2.698113e-06 1.052377e-06 3.701713e-07
 [536,] 2.951296e-06 7.755644e-07 3.390651e-07
 [537,] 2.815435e-06 8.037316e-07 3.053583e-07
 [538,] 6.984812e-07 1.950937e-06 2.269315e-07
 [539,] 1.988410e-06 9.885907e-07 4.877983e-07
 [540,] 5.041070e-07 2.690911e-06 1.960505e-07
 [541,] 6.873655e-07 5.301023e-06 2.083474e-07
 [542,] 5.164208e-07 2.699486e-06 2.046920e-07
 [543,] 4.994654e-05 9.181416e-07 3.762884e-06
 [544,] 1.640096e-06 4.535571e-06 1.225791e-06
 [545,] 4.641699e-06 9.541748e-07 8.610093e-07
 [546,] 3.356835e-06 7.003339e-07 5.985079e-07
 [547,] 3.026549e-05 6.204928e-06 3.923082e-06
 [548,] 3.128200e-06 7.730572e-07 3.453310e-07
 [549,] 5.154867e-07 2.779076e-06 2.053505e-07
 [550,] 3.476493e-06 7.014228e-07 6.263328e-07
 [551,] 4.992960e-07 2.758826e-06 1.937374e-07
 [552,] 2.925778e-06 7.689046e-07 3.343304e-07
 [553,] 3.588293e-05 8.848338e-07 2.613096e-06
 [554,] 9.444978e-07 8.093322e-07 1.780194e-07
 [555,] 7.905118e-07 7.289764e-07 1.904865e-07
 [556,] 7.772302e-07 4.825474e-06 2.038846e-07
 [557,] 5.192542e-07 1.970759e-06 1.894668e-07
 [558,] 1.178942e-06 2.151412e-06 4.053743e-07
 [559,] 8.761369e-07 1.237151e-06 1.489284e-07
 [560,] 4.842675e-07 2.483969e-06 1.830611e-07
 [561,] 1.125864e-06 2.972665e-06 4.230531e-07
 [562,] 1.109296e-06 9.709384e-07 3.037857e-07
 [563,] 5.316618e-07 8.203711e-07 1.710471e-07
 [564,] 1.174360e-06 2.919377e-06 4.588779e-07
 [565,] 1.096897e-06 9.992146e-07 3.144723e-07
 [566,] 1.040671e-06 9.780250e-07 2.912474e-07
 [567,] 1.430690e-06 1.474283e-05 1.019185e-06
 [568,] 6.463007e-06 1.602520e-06 2.347344e-06
 [569,] 1.181596e-06 2.941159e-06 4.650014e-07
 [570,] 1.562271e-06 4.425674e-05 3.797229e-06
 [571,] 1.178260e-06 2.944245e-06 4.626083e-07
 [572,] 1.172620e-06 2.843301e-06 4.512857e-07
 [573,] 1.038474e-06 9.672207e-07 2.835730e-07
 [574,] 1.188092e-06 2.761648e-06 4.551974e-07
 [575,] 1.423777e-06 2.452907e-06 6.228724e-07
 [576,] 6.775317e-07 1.317058e-06 2.968175e-07
 [577,] 5.448895e-07 2.888700e-06 2.252379e-07
 [578,] 8.726416e-07 8.663437e-07 1.896019e-07
 [579,] 4.750517e-07 1.317383e-06 1.607421e-07
 [580,] 5.043743e-07 3.488542e-06 2.122787e-07
 [581,] 5.173097e-07 2.914767e-06 2.209120e-07
 [582,] 1.134251e-06 2.267169e-06 3.836032e-07
 [583,] 4.820629e-07 1.501099e-06 1.719512e-07
 [584,] 5.124407e-07 3.030761e-06 2.188719e-07
 [585,] 8.214488e-06 1.694275e-06 2.753286e-06
 [586,] 5.193836e-07 2.998852e-06 2.241130e-07
 [587,] 5.175230e-07 1.990482e-06 2.012739e-07
 [588,] 5.105409e-07 2.892949e-06 2.148997e-07
 [589,] 5.459341e-07 1.785873e-06 2.104377e-07
 [590,] 5.113894e-07 1.934356e-06 1.955888e-07
 [591,] 5.271619e-07 1.982821e-06 2.072690e-07
 [592,] 5.111986e-07 2.006118e-06 1.973420e-07
 [593,] 1.047434e-06 9.204572e-07 2.562815e-07
 [594,] 1.151142e-06 2.546192e-06 4.144122e-07
 [595,] 1.130060e-06 1.990916e-06 3.741727e-07
 [596,] 5.374942e-07 2.165195e-06 1.748253e-07
 [597,] 8.452258e-06 1.004503e-06 2.287910e-06
 [598,] 4.990153e-07 8.240492e-07 1.415327e-07
 [599,] 1.647868e-06 1.572176e-06 4.501602e-07
 [600,] 4.698928e-07 1.331739e-06 1.565022e-07
 [601,] 1.870551e-06 3.464201e-06 1.165010e-06
 [602,] 9.361230e-07 8.916617e-07 2.267904e-07
 [603,] 9.201670e-07 8.517829e-07 2.307980e-07
 [604,] 1.298133e-06 8.843481e-07 3.581501e-07
 [605,] 5.055872e-07 2.936539e-06 1.991524e-07
 [606,] 4.523819e-07 9.475740e-07 1.376922e-07
 [607,] 1.215477e-06 2.012557e-06 3.464588e-07
 [608,] 1.418221e-06 1.370040e-06 4.981507e-07
 [609,] 1.624296e-06 1.581350e-06 4.470746e-07
 [610,] 1.571109e-06 2.076200e-06 5.552466e-07
 [611,] 9.471111e-07 9.888492e-07 1.918042e-07
 [612,] 4.537899e-07 9.765947e-07 1.385227e-07
 [613,] 5.263588e-07 9.385373e-07 1.409637e-07
 [614,] 4.955826e-07 2.151181e-06 1.509934e-07
 [615,] 8.520999e-07 8.880028e-07 2.053399e-07
 [616,] 1.656429e-06 1.578457e-06 4.546906e-07
 [617,] 9.278044e-07 1.050261e-06 2.883792e-07
 [618,] 8.443205e-07 8.864822e-07 2.078146e-07
 [619,] 5.156720e-07 2.949041e-06 2.065291e-07
 [620,] 1.684673e-06 1.564161e-06 4.567395e-07
 [621,] 4.812992e-07 8.540328e-07 1.426021e-07
 [622,] 1.050244e-06 3.144508e-06 4.393697e-07
 [623,] 5.190375e-07 2.759829e-06 2.059844e-07
 [624,] 7.641058e-07 8.719175e-06 2.047169e-07
 [625,] 4.710947e-07 1.373301e-06 1.587165e-07
 [626,] 5.068535e-07 2.811749e-06 1.982701e-07
 [627,] 4.662117e-07 1.370373e-06 1.548796e-07
 [628,] 1.683420e-06 1.548956e-06 4.499749e-07
 [629,] 1.624653e-06 1.518898e-06 4.263257e-07
 [630,] 1.672380e-06 1.564244e-06 4.538326e-07
 [631,] 1.649601e-06 1.569734e-06 4.504973e-07
 [632,] 6.975140e-06 1.025561e-06 1.864981e-06
 [633,] 1.610911e-06 1.577256e-06 4.438569e-07
 [634,] 1.033591e-06 1.018892e-06 3.291052e-07
 [635,] 5.084044e-07 8.322790e-07 1.386235e-07
 [636,] 4.903611e-07 8.600469e-07 1.467191e-07
 [637,] 5.223611e-07 9.948006e-07 1.667389e-07
 [638,] 1.024378e-06 8.581250e-07 2.603488e-07
 [639,] 7.215749e-06 1.018341e-06 1.887639e-06
 [640,] 1.658589e-06 1.506791e-06 4.277906e-07
 [641,] 8.574572e-07 1.221834e-06 2.414785e-07
 [642,] 1.120350e-06 1.371050e-06 3.046742e-07
 [643,] 1.193881e-06 1.479334e-06 4.526480e-07
 [644,] 5.168491e-07 2.865792e-06 2.060958e-07
 [645,] 1.748164e-06 1.811714e-06 4.377973e-07
 [646,] 1.089989e-06 8.646649e-07 2.640578e-07
 [647,] 1.464834e-06 1.516030e-06 3.914187e-07
 [648,] 5.017368e-07 2.820612e-06 1.946304e-07
 [649,] 8.644370e-07 1.955018e-05 1.976641e-07
 [650,] 9.560861e-06 1.119211e-06 2.850164e-06
 [651,] 1.313746e-06 8.757194e-07 3.487074e-07
 [652,] 5.091952e-07 2.945572e-06 2.018474e-07
 [653,] 5.018006e-07 2.989285e-06 1.969272e-07
 [654,] 1.437132e-06 1.437417e-06 2.833527e-07
 [655,] 4.884670e-07 2.969813e-06 1.859353e-07
 [656,] 1.502210e-06 1.460095e-06 4.059376e-07
 [657,] 1.404662e-06 8.939130e-07 3.233501e-07
 [658,] 5.458104e-06 2.411746e-06 1.515856e-06
 [659,] 1.542452e-06 1.549204e-06 4.481437e-07
 [660,] 1.641996e-06 1.793243e-06 5.481553e-07
 [661,] 8.510780e-07 6.006764e-06 2.666012e-07
 [662,] 1.657394e-06 1.794145e-06 5.543890e-07
 [663,] 9.564121e-07 8.708408e-07 2.621088e-07
 [664,] 1.668023e-06 1.892584e-06 5.884455e-07
 [665,] 1.681208e-06 1.791162e-06 5.625956e-07
 [666,] 9.075345e-07 2.463248e-06 2.814022e-07
 [667,] 6.405197e-06 2.407727e-06 1.778683e-06
 [668,] 1.362782e-06 1.850499e-06 3.143929e-07
 [669,] 1.660777e-06 1.797495e-06 5.567586e-07
 [670,] 5.007064e-07 3.012032e-06 1.963201e-07
 [671,] 1.662856e-06 1.899746e-06 5.863486e-07
 [672,] 1.659985e-06 1.864120e-06 5.765128e-07
 [673,] 1.730293e-06 1.796061e-06 4.379748e-07
 [674,] 8.359467e-07 1.035736e-05 2.101538e-07
 [675,] 1.640005e-06 1.788429e-06 5.464704e-07
 [676,] 1.645347e-06 1.446652e-06 4.386691e-07
 [677,] 1.621584e-06 1.780733e-06 5.364478e-07
 [678,] 1.004861e-06 8.244241e-07 3.288896e-07
 [679,] 5.048930e-07 2.568196e-06 1.942924e-07
 [680,] 5.045333e-07 3.189017e-06 2.014175e-07
 [681,] 4.652298e-07 9.052507e-07 1.563705e-07
 [682,] 4.735105e-07 8.261737e-07 1.361063e-07
 [683,] 1.030409e-06 1.204612e-06 2.498942e-07
 [684,] 1.125642e-06 1.812678e-06 3.971231e-07
 [685,] 4.818520e-07 9.271517e-07 1.417000e-07
 [686,] 5.753258e-07 1.695973e-06 1.648993e-07
 [687,] 1.345725e-06 1.085255e-06 3.464305e-07
 [688,] 4.682442e-07 9.278977e-07 1.255427e-07
 [689,] 1.226366e-06 1.648661e-06 4.154655e-07
 [690,] 4.949484e-07 1.097643e-06 1.444361e-07
 [691,] 9.048777e-06 1.583557e-06 5.614137e-07
 [692,] 1.034160e-05 1.266259e-06 8.278564e-07
 [693,] 5.506745e-07 2.415038e-06 2.025569e-07
 [694,] 5.224597e-07 8.929459e-07 1.441261e-07
 [695,] 3.987904e-06 2.214599e-06 4.509848e-07
 [696,] 1.179449e-06 2.696031e-06 2.533444e-07
 [697,] 1.181802e-06 9.124267e-07 2.084204e-07
 [698,] 1.903041e-06 1.128109e-06 1.796934e-07
 [699,] 3.934872e-06 2.093794e-06 4.590745e-07
 [700,] 8.984603e-07 7.200388e-07 1.763952e-07
 [701,] 4.355398e-05 1.293639e-06 3.312240e-06
 [702,] 5.881585e-06 1.161075e-06 4.771458e-07
 [703,] 7.287780e-07 1.130845e-06 1.408901e-07
 [704,] 8.677652e-05 1.012436e-06 3.940392e-06
 [705,] 6.730635e-07 7.278898e-07 1.584337e-07
 [706,] 4.871861e-07 1.414554e-06 1.377362e-07
 [707,] 5.637347e-07 6.945209e-07 1.459666e-07
 [708,] 5.556280e-07 6.935922e-07 1.458847e-07
 [709,] 5.862293e-07 7.335930e-07 1.424795e-07
 [710,] 5.849263e-07 7.334014e-07 1.423272e-07
 [711,] 3.466705e-06 8.874727e-07 2.367384e-07
 [712,] 4.476567e-07 7.594318e-07 1.274746e-07
 [713,] 4.935884e-07 1.311280e-06 1.380799e-07
 [714,] 5.783336e-07 4.982743e-06 1.451672e-07
 [715,] 1.626862e-06 2.045806e-06 4.701750e-07
 [716,] 4.500055e-07 7.778387e-07 1.273717e-07
 [717,] 1.305024e-06 1.012904e-06 2.387470e-07
 [718,] 3.302718e-06 8.956744e-07 2.313048e-07
 [719,] 6.984465e-05 9.767162e-07 3.614081e-06
 [720,] 2.828985e-06 1.771957e-06 4.100184e-07
 [721,] 3.492233e-06 9.144488e-07 2.314745e-07
 [722,] 4.924730e-06 1.199409e-06 8.938911e-07
 [723,] 5.031760e-06 1.138420e-06 8.290582e-07
 [724,] 5.157840e-06 1.192363e-06 9.071050e-07
 [725,] 4.746648e-06 1.189867e-06 8.641017e-07
 [726,] 3.419743e-06 9.363046e-07 2.258258e-07
 [727,] 2.298578e-06 2.361315e-06 3.558824e-07
 [728,] 5.302772e-06 1.220470e-06 9.561879e-07
 [729,] 5.082812e-06 1.208555e-06 9.197873e-07
 [730,] 7.607673e-07 1.120331e-06 1.520016e-07
 [731,] 5.250868e-06 1.222911e-06 9.540925e-07
 [732,] 5.237864e-06 1.162346e-06 8.763893e-07
 [733,] 6.357593e-07 5.053733e-06 2.374236e-07
 [734,] 7.460431e-07 1.044118e-06 1.546063e-07
 [735,] 4.933495e-06 1.222803e-06 9.221330e-07
 [736,] 2.885021e-06 1.295313e-06 7.891870e-07
 [737,] 4.699892e-06 1.216983e-06 8.912494e-07
 [738,] 6.667830e-05 9.777877e-07 3.511602e-06
 [739,] 5.486083e-06 1.206621e-06 9.551595e-07
 [740,] 4.942709e-06 1.158124e-06 8.450210e-07
 [741,] 7.107250e-07 2.146855e-06 1.606071e-07
 [742,] 5.226623e-06 1.225612e-06 9.551568e-07
 [743,] 1.286159e-06 1.011787e-06 2.379518e-07
 [744,] 5.141943e-06 1.249296e-06 9.760806e-07
 [745,] 5.085254e-06 1.210158e-06 9.220061e-07
 [746,] 5.160608e-06 1.252888e-06 9.824407e-07
 [747,] 5.016702e-06 1.225268e-06 9.334658e-07
 [748,] 4.809655e-07 1.575293e-06 1.382527e-07
 [749,] 4.975871e-06 1.313920e-06 1.036423e-06
 [750,] 5.406012e-06 1.336153e-06 1.114434e-06
 [751,] 1.160480e-06 1.104930e-06 2.605153e-07
 [752,] 7.181192e-07 2.144610e-06 1.614936e-07
 [753,] 5.184736e-06 1.333853e-06 1.085578e-06
 [754,] 1.279216e-06 7.625617e-07 3.662838e-07
 [755,] 5.100645e-06 1.382365e-06 1.134962e-06
 [756,] 3.003725e-04 1.489839e-06 1.080345e-04
 [757,] 4.672507e-06 1.577406e-06 1.303460e-06
 [758,] 4.937561e-06 1.726255e-06 1.527711e-06
 [759,] 2.954879e-05 7.644771e-07 1.662126e-06
 [760,] 1.377626e-06 7.575076e-07 3.854572e-07
 [761,] 7.474491e-07 1.097011e-06 1.520160e-07
 [762,] 5.106194e-06 1.653096e-06 1.470045e-06
 [763,] 5.255598e-06 1.621065e-06 1.456136e-06
 [764,] 6.286180e-07 6.073341e-06 2.274899e-07
 [765,] 5.328693e-06 1.649489e-06 1.505003e-06
 [766,] 5.239481e-06 1.641214e-06 1.479035e-06
 [767,] 2.771025e-05 7.596056e-07 1.710978e-06
 [768,] 2.597767e-05 7.799654e-07 1.498702e-06
 [769,] 6.360021e-07 7.699900e-07 1.932374e-07
 [770,] 9.913816e-07 3.454595e-06 2.120803e-07
 [771,] 6.544336e-07 7.488678e-07 1.970659e-07
 [772,] 6.618786e-07 7.227954e-07 1.886192e-07
 [773,] 4.010479e-06 1.237355e-06 8.350716e-07
 [774,] 6.260130e-07 9.015935e-07 2.247685e-07
 [775,] 6.199148e-07 7.583121e-07 1.902670e-07
 [776,] 3.286852e-05 7.836277e-07 1.920245e-06
 [777,] 1.473575e-06 2.484904e-06 3.542341e-07
 [778,] 5.388261e-07 5.401280e-06 1.460516e-07
 [779,] 8.484162e-06 1.910935e-06 2.368037e-06
 [780,] 8.059237e-07 2.072901e-06 1.729076e-07
 [781,] 9.718976e-06 1.729310e-06 2.182121e-06
 [782,] 9.815863e-07 2.160955e-06 2.126540e-07
 [783,] 1.270200e-06 1.071432e-06 3.295270e-07
 [784,] 6.548046e-05 1.091859e-06 1.578759e-05
 [785,] 6.371557e-06 1.645211e-06 1.624946e-06
 [786,] 6.364801e-07 4.694122e-06 2.279786e-07
 [787,] 4.745891e-07 7.719989e-07 1.376436e-07
 [788,] 8.951092e-06 1.433463e-06 1.586662e-06
 [789,] 7.214489e-06 1.384500e-06 1.336998e-06
 [790,] 4.818327e-07 7.729239e-07 1.385179e-07
 [791,] 7.113840e-07 9.862547e-07 1.549613e-07
 [792,] 3.712358e-06 9.574279e-07 5.731954e-07
 [793,] 1.418526e-05 1.484997e-06 2.134194e-06
 [794,] 5.145669e-05 9.089825e-07 1.263276e-05
 [795,] 6.691532e-07 9.537274e-07 1.388073e-07
 [796,] 7.270484e-07 2.351609e-06 1.607127e-07
 [797,] 2.722330e-06 1.586320e-06 4.391815e-07
 [798,] 4.857572e-07 7.732022e-07 1.396438e-07
 [799,] 1.314218e-06 7.097380e-07 3.139452e-07
 [800,] 5.216284e-05 1.266413e-06 1.485060e-05
 [801,] 7.247702e-06 1.729790e-06 1.873591e-06
 [802,] 6.802505e-06 1.354138e-06 1.249306e-06
 [803,] 6.533593e-07 9.579688e-07 1.373559e-07
 [804,] 7.651069e-07 1.065592e-06 1.903947e-07
 [805,] 1.334210e-06 7.105096e-07 3.190615e-07
 [806,] 1.326473e-06 7.101073e-07 3.169427e-07
 [807,] 6.515454e-07 9.936643e-07 1.358257e-07
 [808,] 6.557135e-07 1.029338e-06 1.350194e-07
 [809,] 6.691169e-06 1.409773e-06 1.318129e-06
 [810,] 1.898744e-06 2.229092e-06 3.614082e-07
 [811,] 6.572679e-06 1.432647e-06 1.338609e-06
 [812,] 7.267271e-07 2.411342e-06 1.599950e-07
 [813,] 6.941505e-07 1.043220e-06 1.496355e-07
 [814,] 6.723464e-07 9.831629e-07 1.378120e-07
 [815,] 3.750335e-05 9.101505e-07 9.909584e-06
 [816,] 6.943028e-07 9.880398e-07 1.529121e-07
 [817,] 6.399713e-05 1.174333e-06 1.414271e-05
 [818,] 1.242376e-06 7.086684e-07 2.988828e-07
 [819,] 1.337065e-06 7.089305e-07 3.168725e-07
 [820,] 6.958273e-07 2.383142e-06 1.568800e-07
 [821,] 7.409196e-06 1.364856e-06 1.324241e-06
 [822,] 3.953264e-06 3.651489e-06 4.123078e-07
 [823,] 1.346505e-06 7.067109e-07 3.147541e-07
 [824,] 7.076435e-07 2.376175e-06 1.582468e-07
 [825,] 6.659481e-07 1.663179e-06 1.390082e-07
 [826,] 2.466010e-06 1.918080e-06 3.464109e-07
 [827,] 7.110308e-06 1.364964e-06 1.295744e-06
 [828,] 6.751750e-07 9.786384e-07 1.382450e-07
 [829,] 2.646417e-06 1.047883e-05 3.674357e-07
 [830,] 4.877257e-07 7.695518e-07 1.390226e-07
 [831,] 6.708899e-07 1.090766e-06 1.345068e-07
 [832,] 7.291578e-07 2.140925e-06 1.635190e-07
 [833,] 7.471353e-06 1.555829e-06 1.630109e-06
 [834,] 6.738406e-07 9.403169e-07 1.397870e-07
 [835,] 6.822916e-07 1.445370e-06 1.917349e-07
 [836,] 7.413414e-06 1.430943e-06 1.427622e-06
 [837,] 1.369281e-06 7.139433e-07 3.314762e-07
 [838,] 7.230317e-07 2.257230e-06 1.613393e-07
 [839,] 5.178077e-07 3.099635e-06 1.486610e-07
 [840,] 7.589625e-06 1.391104e-06 1.384586e-06
 [841,] 7.383429e-06 1.398497e-06 1.374201e-06
 [842,] 1.335851e-06 7.134246e-07 3.242309e-07
 [843,] 6.887992e-07 9.304888e-07 1.415651e-07
 [844,] 6.718230e-07 9.349719e-07 1.398523e-07
 [845,] 6.375298e-07 4.059844e-06 2.112543e-07
 [846,] 1.539928e-06 2.229428e-06 3.328866e-07
 [847,] 1.569522e-06 2.149158e-06 3.370232e-07
 [848,] 1.465261e-06 2.618202e-06 3.505130e-07
 [849,] 6.865760e-07 9.246869e-07 1.417041e-07
 [850,] 8.078852e-06 1.391462e-06 1.431890e-06
 [851,] 7.088059e-07 1.793316e-06 1.665810e-07
 [852,] 7.489912e-06 1.392729e-06 1.375933e-06
 [853,] 2.598900e-06 1.973767e-06 3.469480e-07
 [854,] 7.478273e-06 1.417606e-06 1.413344e-06
 [855,] 1.021855e-06 2.734499e-06 3.110793e-07
 [856,] 7.313978e-06 1.402301e-06 1.372753e-06
 [857,] 1.351223e-06 7.205726e-07 3.376578e-07
 [858,] 5.946707e-05 9.153861e-07 1.443788e-05
 [859,] 8.447026e-06 1.429136e-06 1.527396e-06
 [860,] 1.714003e-06 2.350127e-06 3.386146e-07
 [861,] 7.223419e-07 9.518975e-07 1.591605e-07
 [862,] 8.373721e-05 1.163526e-06 1.850188e-05
 [863,] 7.228673e-06 1.356818e-06 1.294733e-06
 [864,] 4.754640e-07 7.838924e-07 1.408663e-07
 [865,] 6.965110e-06 1.425228e-06 1.370670e-06
 [866,] 6.791220e-07 2.035868e-06 1.588605e-07
 [867,] 1.409945e-06 2.568741e-06 3.534885e-07
 [868,] 4.883057e-07 7.857551e-07 1.449497e-07
 [869,] 2.662742e-06 1.840402e-06 3.506149e-07
 [870,] 6.923259e-07 2.111358e-06 1.594663e-07
 [871,] 7.457569e-06 1.447784e-06 1.457917e-06
 [872,] 6.912255e-07 2.017877e-06 1.606093e-07
 [873,] 6.814728e-07 2.118092e-06 1.580902e-07
 [874,] 7.500002e-06 1.436380e-06 1.444510e-06
 [875,] 4.441778e-07 8.045143e-07 1.344265e-07
 [876,] 5.061527e-07 3.909894e-06 1.468158e-07
 [877,] 8.723356e-06 1.393097e-06 1.492110e-06
 [878,] 6.443850e-07 1.448070e-06 1.831440e-07
 [879,] 1.479312e-06 9.635559e-07 1.884829e-07
 [880,] 4.759429e-07 7.837506e-07 1.410115e-07
 [881,] 6.847668e-07 2.108108e-06 1.586034e-07
 [882,] 4.846479e-07 7.814147e-07 1.429288e-07
 [883,] 6.675502e-07 2.127638e-06 1.564150e-07
 [884,] 5.515541e-05 1.463426e-06 1.963846e-05
 [885,] 1.407114e-06 9.782834e-07 1.887406e-07
 [886,] 8.105909e-06 1.310062e-06 1.298096e-06
 [887,] 6.783346e-07 2.101617e-06 1.579793e-07
 [888,] 1.458028e-06 9.795253e-07 1.885198e-07
 [889,] 1.415106e-06 9.592202e-07 1.884888e-07
 [890,] 1.416261e-06 9.916171e-07 1.887898e-07
 [891,] 4.795917e-07 7.815547e-07 1.416326e-07
 [892,] 4.789562e-07 7.791395e-07 1.408889e-07
 [893,] 4.814150e-07 7.800550e-07 1.417901e-07
 [894,] 6.968173e-07 2.100201e-06 1.601510e-07
 [895,] 4.807847e-07 7.582598e-07 1.454487e-07
 [896,] 1.472173e-06 9.451243e-07 1.884772e-07
 [897,] 1.479109e-06 9.525197e-07 1.884374e-07
 [898,] 9.146634e-05 1.448346e-06 3.178771e-05
 [899,] 6.861187e-07 9.439502e-07 1.553574e-07
 [900,] 7.021228e-07 2.041779e-06 1.616125e-07
 [901,] 6.656950e-05 1.452877e-06 2.326882e-05
 [902,] 7.842347e-06 1.601596e-06 1.748829e-06
 [903,] 1.422677e-06 9.928041e-07 1.887464e-07
 [904,] 6.718120e-07 9.194098e-07 1.406675e-07
 [905,] 1.976548e-04 9.632937e-07 4.335746e-05
 [906,] 1.407255e-06 9.519405e-07 1.884488e-07
 [907,] 7.086690e-07 2.147524e-06 1.609639e-07
 [908,] 6.592080e-07 8.972733e-07 1.408399e-07
 [909,] 7.240083e-07 2.226554e-06 1.618329e-07
 [910,] 6.411129e-07 8.299430e-07 1.429070e-07
 [911,] 4.632262e-07 1.680187e-06 1.382226e-07
 [912,] 1.154321e-06 1.106611e-06 2.605620e-07
 [913,] 6.739339e-07 9.008772e-07 1.419891e-07
 [914,] 6.657849e-07 8.917959e-07 1.417574e-07
 [915,] 6.644573e-07 8.901958e-07 1.417191e-07
 [916,] 1.003145e-06 1.101538e-06 2.466075e-07
 [917,] 5.674658e-05 9.096775e-07 1.442735e-05
 [918,] 6.657239e-07 8.926441e-07 1.416916e-07
 [919,] 6.487295e-07 9.048949e-07 1.393898e-07
 [920,] 7.601293e-06 2.088536e-06 2.516426e-06
 [921,] 8.175605e-06 1.591757e-06 1.771782e-06
 [922,] 5.075747e-07 3.352964e-06 1.465521e-07
 [923,] 6.483489e-07 9.253005e-07 1.522745e-07
 [924,] 6.170363e-07 8.967854e-07 1.369109e-07
 [925,] 7.862165e-05 1.151649e-06 1.776901e-05
 [926,] 4.741943e-07 8.092095e-07 1.449451e-07
 [927,] 1.390563e-06 1.061785e-06 1.904791e-07
 [928,] 4.691857e-07 8.022089e-07 1.422824e-07
 [929,] 1.420234e-06 1.058437e-06 1.900887e-07
 [930,] 4.646004e-07 1.343229e-06 1.348119e-07
 [931,] 2.915532e-06 1.698581e-06 3.566732e-07
 [932,] 5.618245e-07 5.196033e-06 1.456230e-07
 [933,] 6.365134e-07 1.133318e-06 1.329663e-07
 [934,] 2.210848e-06 1.388364e-06 1.746786e-07
 [935,] 6.610129e-05 1.016272e-06 2.130068e-05
 [936,] 1.250480e-06 9.719839e-07 1.992992e-07
 [937,] 3.175301e-06 2.467318e-06 1.950853e-07
 [938,] 5.988339e-06 1.565640e-06 5.803207e-07
 [939,] 3.319342e-06 4.018639e-06 2.801050e-07
 [940,] 5.590256e-06 1.677334e-06 5.462112e-07
 [941,] 6.423107e-07 6.713095e-06 1.400915e-07
 [942,] 5.392447e-07 8.805154e-07 1.411013e-07
 [943,] 8.070576e-07 8.222810e-07 1.723552e-07
 [944,] 2.343937e-06 1.130813e-06 1.847005e-07
 [945,] 5.409977e-07 7.338647e-07 1.584542e-07
 [946,] 4.455921e-07 8.999350e-07 1.384685e-07
 [947,] 9.377208e-07 4.352676e-06 1.713957e-07
 [948,] 8.359585e-07 9.200415e-06 1.927046e-07
 [949,] 1.991065e-06 3.618572e-06 2.715120e-07
 [950,] 4.405721e-06 3.438096e-06 2.841452e-06
 [951,] 1.167098e-05 7.027936e-07 1.267433e-06
 [952,] 8.980567e-07 2.058919e-06 1.751830e-07
 [953,] 1.267097e-05 7.065036e-07 1.348353e-06
 [954,] 2.260541e-06 1.017330e-06 3.075525e-07
 [955,] 4.748339e-06 3.920557e-06 3.554373e-06
 [956,] 1.251098e-06 5.106688e-06 1.908817e-07
 [957,] 5.291287e-06 2.448907e-06 2.158750e-06
 [958,] 4.640065e-06 3.666873e-06 3.218473e-06
 [959,] 9.090824e-07 8.759621e-07 1.727690e-07
 [960,] 1.101485e-06 1.880936e-06 1.983334e-07
 [961,] 2.136763e-06 8.246292e-07 5.825251e-07
 [962,] 4.924254e-06 3.587449e-06 3.303810e-06
 [963,] 2.028496e-06 8.854882e-07 5.313586e-07
 [964,] 6.348712e-07 1.829019e-06 1.509284e-07
 [965,] 1.121690e-06 5.248875e-06 1.799734e-07
 [966,] 1.022144e-06 4.516705e-06 2.110668e-07
 [967,] 1.081383e-05 7.128632e-07 1.061221e-06
 [968,] 9.296194e-07 7.948352e-07 1.826405e-07
 [969,] 9.817454e-07 4.197177e-06 5.466641e-07
 [970,] 2.154685e-06 1.265738e-06 9.898146e-07
 [971,] 2.027883e-06 9.096197e-07 4.906629e-07
 [972,] 8.786500e-07 2.088380e-06 1.512667e-07
 [973,] 9.604132e-07 1.962431e-06 1.798518e-07
 [974,] 8.885871e-07 1.848026e-06 1.778726e-07
 [975,] 1.283622e-05 7.491724e-07 9.102118e-07
 [976,] 9.330001e-07 1.688002e-06 1.821598e-07
 [977,] 1.766579e-06 9.054805e-07 4.004692e-07
 [978,] 1.490217e-06 1.188464e-06 6.642332e-07
 [979,] 1.453706e-06 1.166795e-06 6.357152e-07
 [980,] 1.534351e-06 1.085273e-06 6.181908e-07
 [981,] 2.320268e-06 7.581353e-06 2.784752e-07
 [982,] 8.630594e-07 7.960289e-07 2.400860e-07
 [983,] 8.270259e-07 8.117160e-07 2.371683e-07
 [984,] 4.420182e-06 7.084932e-07 5.412816e-07
 [985,] 1.183828e-06 3.813625e-06 7.426412e-07
 [986,] 5.008464e-06 1.768470e-06 1.300563e-06
 [987,] 3.136738e-06 2.004420e-06 1.297535e-06
 [988,] 1.024987e-06 4.790595e-06 1.669440e-07
 [989,] 1.117902e-06 4.082265e-06 1.869414e-07
 [990,] 5.213124e-06 8.773262e-07 4.289163e-07
 [991,] 3.964048e-06 1.020277e-06 5.257915e-07
 [992,] 4.192811e-06 1.012736e-06 5.281069e-07
 [993,] 4.276202e-06 1.005162e-06 5.244910e-07
 [994,] 5.344946e-06 8.697043e-07 4.199877e-07
 [995,] 4.201421e-06 1.003842e-06 5.192480e-07
 [996,] 3.580884e-06 9.933930e-07 4.759319e-07
 [997,] 4.091959e-06 1.761107e-06 1.124855e-06
 [998,] 4.118995e-06 9.968111e-07 5.072452e-07
 [999,] 4.110732e-06 9.895229e-07 4.988383e-07
[1000,] 4.207340e-06 9.901397e-07 5.042706e-07
[1001,] 3.636301e-06 1.400729e-06 8.807172e-07
[1002,] 4.747998e-06 1.233446e-06 8.275485e-07
[1003,] 8.800817e-07 2.143428e-06 1.719114e-07
[1004,] 5.937244e-06 1.826295e-06 1.535297e-06
[1005,] 5.700898e-06 8.858791e-07 4.565294e-07
[1006,] 5.333341e-06 1.756298e-06 1.343336e-06
[1007,] 5.298168e-06 1.307603e-06 9.560657e-07
[1008,] 2.401522e-06 1.576251e-06 2.627548e-07
[1009,] 4.422950e-06 1.060009e-06 5.895092e-07
[1010,] 1.117733e-06 7.240294e-07 2.449243e-07
[1011,] 3.600197e-06 1.510893e-06 3.392341e-07
[1012,] 4.158825e-06 1.817457e-06 1.190047e-06
[1013,] 3.087467e-06 1.203578e-06 6.665054e-07
[1014,] 2.071395e-06 8.016482e-06 2.393022e-07
[1015,] 9.454674e-07 9.777622e-07 1.655612e-07
[1016,] 9.975143e-07 9.671170e-07 1.711714e-07
[1017,] 9.760123e-07 9.787200e-07 1.681884e-07
[1018,] 9.187124e-07 3.658333e-06 1.709078e-07
[1019,] 6.978856e-07 9.849457e-07 1.494707e-07
[1020,] 7.909633e-07 9.968019e-07 1.578222e-07
[1021,] 1.629422e-06 1.676841e-06 1.919744e-07
[1022,] 4.454734e-06 1.901134e-06 1.344162e-06
[1023,] 4.455206e-06 1.908245e-06 1.351452e-06
[1024,] 1.780761e-06 1.651558e-06 2.007927e-07
[1025,] 9.191710e-07 3.524776e-06 1.719039e-07
[1026,] 8.855816e-07 8.890160e-07 1.794786e-07
[1027,] 5.296758e-07 1.501344e-06 2.022651e-07
[1028,] 5.321187e-07 1.593122e-06 2.107581e-07
[1029,] 5.392161e-07 8.044415e-07 1.655068e-07
[1030,] 7.088495e-06 1.119711e-06 4.994580e-07
[1031,] 6.840199e-06 1.125067e-06 4.824616e-07
[1032,] 4.941868e-07 8.759996e-07 1.426354e-07
[1033,] 1.502740e-06 2.068034e-06 1.703087e-07
[1034,] 4.973706e-07 7.521078e-07 1.358991e-07
[1035,] 4.914131e-07 8.970351e-07 1.397565e-07
[1036,] 1.071184e-06 5.075993e-06 1.776918e-07
[1037,] 4.926453e-07 8.271933e-07 1.431466e-07
[1038,] 1.090553e-06 5.590259e-06 1.769921e-07
[1039,] 5.189166e-07 7.633011e-07 1.371492e-07
[1040,] 2.380739e-06 1.489777e-06 2.412054e-07
[1041,] 1.195082e-06 5.405850e-06 1.860167e-07
[1042,] 8.017877e-06 1.114945e-06 5.727991e-07
[1043,] 5.161032e-07 8.451270e-07 1.358035e-07
[1044,] 1.026733e-06 4.946184e-06 1.746113e-07
[1045,] 1.107135e-06 5.207380e-06 1.799519e-07
[1046,] 8.029733e-06 1.112024e-06 5.699664e-07
[1047,] 4.491032e-06 8.530104e-07 4.296512e-07
[1048,] 1.146625e-06 5.091703e-06 1.836885e-07
[1049,] 1.187887e-06 6.787746e-06 2.782201e-07
[1050,] 5.148872e-06 1.880530e-06 1.454483e-06
[1051,] 6.103006e-07 3.349857e-06 1.614547e-07
[1052,] 1.546908e-06 3.660106e-06 1.634136e-07
[1053,] 1.397076e-06 4.479060e-06 2.956601e-07
[1054,] 1.823526e-06 2.130816e-06 4.210858e-07
[1055,] 1.295044e-06 9.233247e-06 1.841290e-07
[1056,] 6.589480e-06 2.208678e-06 2.189098e-06
[1057,] 7.314403e-07 7.056751e-06 1.960857e-07
[1058,] 1.881794e-06 7.691177e-07 2.396449e-07
[1059,] 5.164269e-07 1.944886e-06 2.058010e-07
[1060,] 1.096376e-06 2.217899e-06 1.581551e-07
[1061,] 3.445107e-06 2.505839e-06 1.211718e-06
[1062,] 8.970327e-07 1.231695e-06 2.693303e-07
[1063,] 8.969423e-07 1.774462e-06 3.358206e-07
[1064,] 2.298749e-06 8.013983e-07 2.786443e-07
[1065,] 4.780243e-07 1.963649e-06 1.686190e-07
[1066,] 5.009395e-06 1.025511e-06 4.200609e-07
[1067,] 3.373140e-06 1.171621e-06 4.468756e-07
[1068,] 3.223820e-06 1.158749e-06 4.237146e-07
[1069,] 5.007788e-06 9.361998e-07 4.416709e-07
[1070,] 5.753753e-06 9.047200e-07 3.614387e-07
[1071,] 1.475585e-06 2.576794e-06 4.575369e-07
[1072,] 4.555476e-06 1.104211e-06 4.278257e-07
[1073,] 6.033013e-07 7.736547e-07 1.753283e-07
[1074,] 5.581878e-06 9.168276e-07 3.840092e-07
[1075,] 4.153209e-06 1.136419e-06 4.367544e-07
[1076,] 3.594079e-06 1.275880e-06 5.365702e-07
[1077,] 1.339562e-06 1.456668e-06 3.552040e-07
[1078,] 1.529661e-06 1.392983e-06 4.040941e-07
[1079,] 4.530216e-06 1.145716e-06 4.164848e-07
[1080,] 4.465592e-06 1.156527e-06 4.006517e-07
[1081,] 4.544735e-06 1.159005e-06 4.001288e-07
[1082,] 4.480396e-06 1.157589e-06 4.000998e-07
[1083,] 4.376384e-06 1.148822e-06 4.069816e-07
[1084,] 4.527355e-06 1.161436e-06 3.980193e-07
[1085,] 4.509987e-06 1.163975e-06 3.946439e-07
[1086,] 4.362072e-06 1.153787e-06 4.010435e-07
[1087,] 4.439201e-06 1.167380e-06 3.891799e-07
[1088,] 3.949652e-06 1.388301e-06 3.139499e-07
[1089,] 1.820387e-06 1.024690e-06 2.862419e-07
[1090,] 1.561988e-06 1.589957e-06 4.692457e-07
[1091,] 1.562590e-06 1.593604e-06 4.720304e-07
[1092,] 5.202256e-06 1.139071e-06 4.643387e-07
[1093,] 1.593128e-06 1.299412e-06 2.879200e-07
[1094,] 3.111301e-06 8.876050e-07 4.185743e-07
[1095,] 1.267944e-06 7.611957e-07 2.620353e-07
[1096,] 2.703544e-06 8.701352e-07 2.731498e-07
[1097,] 2.939677e-06 8.513538e-07 2.910852e-07
[1098,] 1.161655e-06 7.575462e-07 2.436904e-07
[1099,] 1.167324e-06 7.560194e-07 2.436090e-07
[1100,] 1.669354e-06 7.623561e-07 2.920448e-07
[1101,] 1.163518e-06 7.576143e-07 2.449655e-07
[1102,] 1.139665e-06 7.710769e-07 2.545165e-07
[1103,] 2.396119e-06 8.316564e-07 3.053430e-07
[1104,] 2.476065e-06 8.508034e-07 2.874796e-07
[1105,] 1.104725e-06 7.597328e-07 2.397080e-07
[1106,] 5.231775e-07 8.100320e-07 1.373497e-07
[1107,] 1.006118e-06 3.784621e-06 3.829386e-07
[1108,] 1.169093e-06 1.332075e-06 2.792794e-07
[1109,] 1.102540e-06 7.837783e-07 2.568386e-07
[1110,] 1.532383e-06 1.717991e-06 3.838962e-07
[1111,] 8.732138e-07 1.068527e-06 2.212648e-07
[1112,] 1.003167e-06 2.703096e-06 2.506605e-07
[1113,] 8.190364e-07 1.070474e-06 2.128126e-07
[1114,] 1.030928e-06 7.688278e-07 2.355878e-07
[1115,] 1.133866e-06 7.838297e-07 2.621616e-07
[1116,] 1.517731e-06 1.401263e-06 3.460543e-07
[1117,] 8.490951e-07 1.080152e-06 2.143493e-07
[1118,] 6.236610e-07 1.299492e-06 2.793177e-07
[1119,] 9.049775e-07 1.120554e-06 2.762226e-07
[1120,] 6.243088e-07 3.506099e-06 3.209804e-07
[1121,] 1.548894e-06 6.063539e-06 7.291492e-07
[1122,] 1.552758e-06 5.489117e-06 6.831934e-07
[1123,] 8.390551e-07 1.156018e-06 2.663905e-07
[1124,] 1.552093e-06 5.381443e-06 6.773692e-07
[1125,] 5.979544e-07 2.325060e-06 3.601782e-07
[1126,] 5.683589e-07 1.914434e-06 2.978815e-07
[1127,] 1.280425e-06 2.301819e-06 3.905085e-07
[1128,] 1.078606e-06 1.391650e-06 3.449229e-07
[1129,] 2.210202e-06 1.343116e-06 3.927195e-07
[1130,] 1.113762e-06 1.412078e-06 3.644170e-07
[1131,] 7.043199e-07 2.956440e-06 2.207546e-07
[1132,] 7.163838e-07 8.093515e-07 2.003951e-07
[1133,] 1.013652e-06 7.612419e-07 2.986838e-07
[1134,] 1.098031e-06 1.222508e-06 3.126541e-07
[1135,] 1.073930e-06 7.693213e-07 3.195772e-07
[1136,] 1.032042e-06 7.760958e-07 3.131055e-07
[1137,] 3.399466e-06 2.510738e-06 8.442663e-07
[1138,] 2.307129e-06 1.338696e-06 4.051680e-07
[1139,] 6.405182e-07 8.945756e-07 2.097444e-07
[1140,] 1.080750e-06 1.118834e-06 2.777103e-07
[1141,] 5.754452e-07 3.993772e-06 2.892756e-07
[1142,] 3.437924e-06 2.510434e-06 8.529149e-07
[1143,] 1.032746e-06 1.250134e-06 2.930885e-07
[1144,] 1.032036e-06 1.267108e-06 2.938394e-07
[1145,] 1.032231e-06 1.265485e-06 2.936148e-07
[1146,] 1.021142e-06 1.469470e-06 3.099470e-07
[1147,] 1.027717e-06 1.274821e-06 2.938494e-07
[1148,] 5.606201e-07 3.590625e-06 2.734874e-07
[1149,] 1.029362e-06 1.278318e-06 2.949371e-07
[1150,] 1.029212e-06 1.278639e-06 2.951017e-07
[1151,] 1.967934e-06 5.019097e-06 1.186131e-06
[1152,] 1.014555e-06 1.213336e-06 2.770666e-07
[1153,] 1.006886e-06 1.341685e-06 2.898604e-07
[1154,] 1.569051e-06 8.744494e-06 1.313420e-06
[1155,] 5.409464e-07 1.078399e-06 1.628405e-07
[1156,] 1.135769e-06 2.473796e-06 3.980226e-07
[1157,] 5.741557e-07 1.696344e-06 2.523120e-07
[1158,] 3.584287e-06 1.988410e-06 3.185479e-07
[1159,] 6.759018e-07 1.538146e-06 3.113426e-07
[1160,] 5.246903e-07 1.606193e-06 2.256367e-07
[1161,] 1.516349e-06 2.286295e-06 4.276910e-07
[1162,] 5.524331e-07 1.385028e-06 2.103985e-07
[1163,] 1.440911e-06 1.639873e-06 2.553565e-07
[1164,] 3.667509e-06 2.146185e-06 3.167159e-07
[1165,] 5.579351e-07 3.448598e-06 2.675379e-07
[1166,] 1.915991e-06 1.589916e-06 3.755097e-07
[1167,] 6.164326e-07 1.600937e-06 2.903960e-07
[1168,] 3.354292e-06 2.236912e-06 3.179817e-07
[1169,] 7.809972e-07 2.249388e-06 2.614897e-07
[1170,] 8.739211e-07 9.159240e-07 2.998419e-07
[1171,] 9.184574e-07 9.232276e-07 3.176084e-07
[1172,] 5.424632e-07 2.436097e-06 2.552468e-07
[1173,] 5.432055e-07 2.458560e-06 1.764261e-07
[1174,] 5.555566e-07 2.635779e-06 2.725587e-07
[1175,] 5.534811e-07 2.652044e-06 2.714977e-07
[1176,] 8.143673e-07 9.734717e-07 2.975468e-07
[1177,] 8.436979e-07 8.893624e-07 2.773837e-07
[1178,] 8.335658e-07 8.885235e-07 2.741504e-07
[1179,] 5.555027e-07 2.887294e-06 2.525056e-07
[1180,] 8.345378e-07 8.679846e-07 2.662624e-07
[1181,] 1.589612e-06 2.157723e-06 4.648704e-07
[1182,] 8.538177e-07 8.855214e-07 2.793646e-07
[1183,] 8.305456e-07 8.776527e-07 2.893091e-07
[1184,] 8.418021e-07 8.878602e-07 2.765468e-07
[1185,] 1.643500e-06 2.306823e-06 4.546050e-07
[1186,] 8.004143e-07 9.106533e-07 2.712973e-07
[1187,] 1.614456e-06 2.155190e-06 4.696177e-07
[1188,] 5.591665e-07 1.568362e-06 2.228710e-07
[1189,] 5.497733e-07 1.559442e-06 2.173235e-07
[1190,] 5.552991e-07 1.587457e-06 2.219412e-07
[1191,] 8.578276e-07 8.907192e-07 2.829064e-07
[1192,] 2.756991e-06 1.014981e-06 3.275183e-07
[1193,] 5.678021e-07 1.597231e-06 2.292874e-07
[1194,] 5.545422e-07 1.628777e-06 2.239371e-07
[1195,] 7.900165e-07 8.950192e-07 2.626963e-07
[1196,] 5.446535e-07 1.575854e-06 2.154562e-07
[1197,] 8.373588e-07 8.902531e-07 2.757485e-07
[1198,] 8.742089e-07 9.138717e-07 2.965139e-07
[1199,] 2.615003e-06 1.011137e-06 3.273599e-07
[1200,] 2.584541e-06 1.020595e-06 3.185044e-07
[1201,] 8.218652e-07 9.045311e-07 2.763396e-07
[1202,] 5.542878e-07 1.599036e-06 2.219915e-07
[1203,] 1.080379e-06 1.198447e-06 4.821313e-07
[1204,] 8.076669e-07 8.999065e-07 2.699342e-07
[1205,] 8.430005e-07 9.111246e-07 2.853195e-07
[1206,] 1.103794e-06 2.678473e-06 4.179700e-07
[1207,] 5.409784e-07 1.709133e-06 2.205771e-07
[1208,] 1.017630e-06 2.776734e-06 3.874116e-07
[1209,] 5.403513e-07 1.856120e-06 2.268077e-07
[1210,] 6.589014e-07 1.270260e-06 1.981917e-07
[1211,] 5.653223e-07 7.703311e-07 1.719086e-07
[1212,] 5.458614e-07 2.598790e-06 1.776691e-07
[1213,] 9.738716e-07 1.755241e-06 2.915569e-07
[1214,] 6.570884e-07 2.661585e-06 2.557829e-07
[1215,] 6.575098e-07 2.615136e-06 2.514624e-07
[1216,] 5.342967e-07 8.721650e-07 1.338234e-07
[1217,] 1.225691e-06 3.042406e-06 5.065764e-07
[1218,] 5.300264e-07 1.572464e-06 2.076491e-07
[1219,] 5.534599e-07 1.434263e-06 2.112269e-07
[1220,] 5.451385e-07 1.428806e-06 2.068235e-07
[1221,] 5.220427e-07 9.180695e-07 1.303424e-07
[1222,] 5.169804e-07 9.067833e-07 1.302248e-07
[1223,] 5.206122e-07 9.169667e-07 1.302580e-07
[1224,] 5.334127e-07 1.509302e-06 2.059156e-07
[1225,] 5.462353e-07 1.568757e-06 2.158686e-07
[1226,] 5.467350e-07 1.611150e-06 2.185257e-07
[1227,] 6.568121e-07 3.490635e-06 2.883560e-07
[1228,] 5.599611e-07 8.607244e-07 1.373996e-07
[1229,] 5.346547e-07 1.614292e-06 2.120322e-07
[1230,] 5.280846e-07 8.603651e-07 1.337126e-07
[1231,] 7.804764e-07 2.346591e-06 2.909174e-07
[1232,] 5.245968e-07 1.566595e-06 2.040557e-07
[1233,] 5.505292e-07 7.480364e-07 1.375053e-07
[1234,] 5.234736e-07 1.518464e-06 2.008908e-07
[1235,] 6.570578e-07 2.397488e-06 2.417307e-07
[1236,] 5.787951e-07 9.990491e-07 2.196255e-07
[1237,] 5.441161e-07 8.702356e-07 1.349830e-07
[1238,] 5.451564e-07 8.602699e-07 1.356723e-07
[1239,] 6.557569e-07 2.083171e-06 2.420940e-07
[1240,] 6.561523e-07 2.518473e-06 2.534074e-07
[1241,] 6.970634e-07 1.627489e-06 2.550270e-07
[1242,] 1.536972e-06 2.822649e-06 6.331306e-07
[1243,] 6.920086e-07 1.615755e-06 2.502199e-07
[1244,] 5.477687e-07 1.458234e-06 2.098591e-07
[1245,] 5.396268e-07 1.504234e-06 2.085975e-07
[1246,] 5.088074e-07 8.061387e-07 1.430905e-07
[1247,] 5.440401e-07 7.456438e-07 1.370672e-07
[1248,] 5.524263e-07 8.644524e-07 1.364474e-07
[1249,] 6.055044e-07 1.009181e-06 1.969971e-07
[1250,] 5.513491e-07 9.133003e-07 1.365024e-07
[1251,] 5.933037e-07 7.521386e-07 1.430395e-07
[1252,] 5.442135e-07 7.421177e-07 1.375537e-07
[1253,] 5.439260e-07 7.527056e-07 1.358441e-07
[1254,] 5.495149e-07 1.132685e-06 2.046134e-07
[1255,] 7.651522e-07 2.304576e-06 2.809877e-07
[1256,] 5.160192e-07 1.949757e-06 2.154919e-07
[1257,] 6.533243e-07 7.324513e-07 1.738416e-07
[1258,] 5.056887e-07 1.797188e-06 2.026288e-07
[1259,] 5.959026e-07 8.218559e-07 1.681477e-07
[1260,] 6.045593e-07 8.212553e-07 1.694746e-07
[1261,] 6.113599e-07 8.301216e-07 1.773309e-07
[1262,] 7.188132e-07 2.440431e-06 2.613710e-07
[1263,] 4.851120e-07 1.996378e-06 1.946297e-07
[1264,] 5.340379e-07 3.203740e-06 2.437780e-07
[1265,] 4.924316e-07 1.741528e-06 1.919951e-07
[1266,] 4.783978e-07 3.271165e-06 2.003673e-07
[1267,] 9.076432e-07 2.459081e-06 3.215428e-07
[1268,] 9.030579e-07 2.458754e-06 3.196381e-07
[1269,] 6.195605e-07 1.070783e-06 1.753362e-07
[1270,] 7.179717e-07 2.607318e-06 2.654003e-07
[1271,] 4.948420e-07 1.711669e-06 1.923297e-07
[1272,] 6.046605e-07 8.688561e-07 2.076326e-07
[1273,] 6.459459e-07 1.069481e-06 1.799219e-07
[1274,] 5.315612e-07 2.431846e-06 2.456304e-07
[1275,] 6.281583e-07 7.757182e-07 1.434920e-07
[1276,] 8.967965e-07 1.257293e-06 2.573772e-07
[1277,] 9.045641e-07 1.267684e-06 2.661045e-07
[1278,] 8.982112e-07 1.263945e-06 2.598940e-07
[1279,] 6.709314e-07 7.897087e-07 1.467208e-07
[1280,] 9.000753e-07 1.204726e-06 2.553653e-07
[1281,] 8.944127e-07 1.224186e-06 2.514823e-07
[1282,] 8.972317e-07 1.164919e-06 2.471071e-07
[1283,] 8.947248e-07 1.451257e-06 2.733833e-07
[1284,] 5.085406e-06 2.203880e-06 4.552853e-07
[1285,] 8.950291e-07 1.435703e-06 2.730920e-07
[1286,] 8.975672e-07 1.396607e-06 2.732973e-07
[1287,] 8.986947e-07 1.321813e-06 2.665497e-07
[1288,] 8.973145e-07 1.343275e-06 2.676442e-07
[1289,] 5.322596e-07 1.518543e-06 2.075369e-07
[1290,] 8.967700e-07 1.307942e-06 2.634693e-07
[1291,] 8.978639e-07 1.335673e-06 2.678041e-07
[1292,] 8.982922e-07 1.358925e-06 2.702121e-07
[1293,] 5.689156e-07 1.998677e-06 2.322787e-07
[1294,] 9.033255e-07 1.044766e-06 2.358635e-07
[1295,] 8.067831e-07 8.758042e-07 1.884378e-07
[1296,] 8.918529e-07 1.015173e-06 2.294433e-07
[1297,] 8.915998e-07 1.013291e-06 2.291644e-07
[1298,] 8.894847e-07 1.101708e-06 2.367188e-07
[1299,] 8.978135e-07 1.082791e-06 2.426132e-07
[1300,] 9.008458e-07 1.125338e-06 2.501176e-07
[1301,] 9.024678e-07 1.092475e-06 2.467440e-07
[1302,] 8.966784e-07 9.925574e-07 2.276217e-07
[1303,] 8.994104e-07 1.154749e-06 2.535271e-07
[1304,] 6.312283e-07 8.756707e-07 1.615845e-07
[1305,] 4.982422e-07 2.152527e-06 2.111699e-07
[1306,] 5.007342e-07 2.168872e-06 2.135215e-07
[1307,] 8.967352e-07 1.056698e-06 2.388812e-07
[1308,] 5.015368e-07 7.202218e-07 1.384269e-07
[1309,] 6.856596e-07 9.168828e-07 1.632685e-07
[1310,] 9.041729e-07 1.059709e-06 2.435239e-07
[1311,] 9.117479e-07 1.051659e-06 2.454767e-07
[1312,] 8.875650e-07 1.224123e-06 2.535083e-07
[1313,] 5.907133e-07 9.243501e-07 1.750183e-07
[1314,] 4.563604e-07 8.502792e-07 1.401049e-07
[1315,] 5.119961e-07 2.390818e-06 1.302219e-07
[1316,] 1.855061e-06 7.618947e-07 2.426979e-07
[1317,] 4.414972e-07 2.832359e-05 1.896750e-07
[1318,] 7.162212e-07 2.165464e-06 2.273052e-07
[1319,] 1.289852e-06 1.643953e-06 5.365987e-07
[1320,] 1.160353e-06 1.630070e-06 4.780553e-07
[1321,] 4.805902e-06 8.350749e-07 5.334013e-07
[1322,] 9.276367e-07 7.843420e-07 2.019841e-07
[1323,] 1.665381e-06 2.196963e-06 4.563993e-07
[1324,] 9.116581e-07 7.839403e-07 2.002484e-07
[1325,] 1.183104e-06 2.928560e-06 6.388770e-07
[1326,] 9.425858e-07 7.848059e-07 2.008718e-07
[1327,] 1.273082e-06 2.153967e-06 6.313129e-07
[1328,] 1.246777e-06 1.758141e-06 7.966543e-07
[1329,] 9.652990e-06 2.486178e-06 6.474905e-07
[1330,] 7.553231e-07 1.143680e-06 3.371536e-07
[1331,] 6.947042e-07 5.620055e-06 3.676130e-07
[1332,] 4.457727e-06 1.694376e-06 9.863136e-07
[1333,] 4.186924e-06 1.629532e-06 9.210915e-07
[1334,] 4.589332e-06 8.358482e-07 4.885793e-07
[1335,] 1.080994e-06 3.470355e-06 6.173190e-07
[1336,] 1.216796e-06 3.248750e-06 6.940024e-07
[1337,] 8.620284e-07 1.504972e-06 2.103992e-07
[1338,] 7.459934e-07 9.996557e-07 2.983359e-07
[1339,] 5.185945e-06 8.365613e-07 5.223582e-07
[1340,] 6.987307e-07 9.537529e-07 2.669953e-07
[1341,] 5.324816e-06 8.353467e-07 5.371457e-07
[1342,] 3.046306e-06 2.409301e-06 1.134319e-06
[1343,] 8.436194e-07 9.414261e-07 3.048429e-07
[1344,] 1.183444e-06 2.517692e-06 3.583709e-07
[1345,] 5.075780e-06 1.693682e-06 1.156468e-06
[1346,] 6.345074e-07 1.375086e-06 1.459551e-07
[1347,] 8.989688e-07 3.405767e-06 4.861947e-07
[1348,] 1.656541e-06 7.439115e-07 2.545096e-07
[1349,] 1.287461e-06 2.281627e-06 4.337153e-07
[1350,] 1.464210e-06 2.282117e-06 4.933686e-07
[1351,] 3.889432e-06 1.761533e-06 8.022713e-07
[1352,] 1.234195e-06 8.191190e-07 2.536132e-07
[1353,] 9.053278e-07 1.730748e-06 2.091414e-07
[1354,] 9.183417e-07 1.530943e-06 2.220156e-07
[1355,] 1.209412e-06 8.145140e-07 2.789589e-07
[1356,] 3.557776e-03 2.889004e-06 2.359387e-03
[1357,] 5.071215e-06 1.167043e-06 2.904241e-07
[1358,] 5.714810e-07 4.765345e-06 2.544595e-07
[1359,] 1.413056e-06 9.198609e-07 1.860502e-07
[1360,] 9.375906e-07 3.288968e-06 5.048487e-07
[1361,] 1.632870e-06 2.203824e-06 4.507919e-07
[1362,] 6.497323e-07 1.245715e-06 1.439335e-07
[1363,] 1.067375e-06 7.965414e-07 2.568831e-07
[1364,] 1.363193e-06 2.286642e-06 4.606912e-07
[1365,] 1.161108e-06 9.264803e-07 2.103848e-07
[1366,] 1.615997e-06 2.161568e-06 4.494968e-07
[1367,] 1.562865e-06 2.196738e-06 4.434359e-07
[1368,] 5.828786e-07 3.205810e-06 2.427768e-07
[1369,] 2.060459e-06 1.126667e-06 2.572083e-07
[1370,] 1.282789e-06 2.214646e-06 4.882558e-07
[1371,] 8.401713e-07 1.607576e-06 2.046869e-07
[1372,] 1.584835e-06 2.187987e-06 4.453907e-07
[1373,] 2.899188e-06 2.245580e-06 9.574711e-07
[1374,] 1.188708e-05 2.222816e-06 8.543130e-07
[1375,] 4.286111e-06 2.250562e-06 5.629015e-07
[1376,] 1.234348e-06 2.814531e-06 4.003429e-07
[1377,] 8.879553e-07 8.040878e-07 2.398745e-07
[1378,] 6.242985e-06 1.286518e-06 7.187628e-07
[1379,] 1.022178e-06 1.441450e-06 2.171973e-07
[1380,] 1.019018e-05 2.483453e-06 1.530468e-06
[1381,] 3.825515e-06 1.428088e-06 2.341040e-07
[1382,] 1.498043e-06 2.197871e-06 4.422273e-07
[1383,] 7.037589e-06 1.114995e-06 2.802479e-07
[1384,] 1.408214e-06 8.839164e-07 3.486671e-07
[1385,] 7.866419e-07 8.117952e-07 2.135510e-07
[1386,] 1.953505e-06 1.226236e-06 1.954953e-07
[1387,] 3.850335e-06 2.226397e-06 1.217649e-06
[1388,] 6.327019e-07 5.340560e-06 3.319931e-07
[1389,] 1.464578e-06 3.479221e-06 9.225687e-07
[1390,] 2.011418e-06 1.033611e-06 2.119660e-07
[1391,] 9.707955e-06 2.575322e-06 2.570258e-07
[1392,] 1.464458e-06 3.397435e-06 9.126004e-07
[1393,] 1.111723e-06 2.328037e-06 3.634172e-07
[1394,] 7.746608e-06 1.201305e-06 2.750020e-06
[1395,] 1.360848e-06 7.231923e-07 3.264804e-07
[1396,] 1.149807e-06 7.993552e-07 2.346274e-07
[1397,] 4.961713e-06 7.097855e-07 9.838599e-07
[1398,] 5.463370e-06 1.162378e-06 4.062607e-07
[1399,] 5.326509e-06 3.280415e-06 3.854951e-06
[1400,] 7.618207e-06 1.539429e-06 4.727076e-07
[1401,] 9.404658e-06 1.514794e-06 5.905873e-07
[1402,] 8.416443e-07 8.385580e-07 1.602701e-07
[1403,] 8.746133e-06 1.326306e-06 5.106258e-07
[1404,] 6.705399e-06 1.188382e-06 3.696316e-07
[1405,] 7.996910e-06 1.382502e-06 4.753125e-07
[1406,] 7.906968e-06 1.208950e-06 4.349123e-07
[1407,] 7.700470e-06 1.260810e-06 4.346347e-07
[1408,] 4.821601e-06 3.037535e-06 3.296167e-06
[1409,] 7.966834e-06 1.405868e-06 4.773985e-07
[1410,] 6.771588e-07 2.004229e-06 1.872628e-07
[1411,] 2.638793e-06 1.690403e-06 5.178403e-07
[1412,] 7.429187e-07 9.969342e-07 2.157154e-07
[1413,] 7.620908e-07 9.709568e-07 2.169923e-07
[1414,] 1.942796e-05 7.263905e-07 2.645032e-06
[1415,] 7.814739e-07 9.817995e-07 2.261276e-07
[1416,] 1.776348e-06 2.545934e-06 7.776580e-07
[1417,] 1.887689e-06 2.560974e-06 8.362857e-07
[1418,] 7.555883e-07 9.441049e-07 2.094262e-07
[1419,] 7.564385e-07 9.393249e-07 2.083753e-07
[1420,] 8.143229e-06 1.306523e-06 3.924932e-06
[1421,] 4.763955e-06 3.142313e-06 3.308009e-06
[1422,] 4.514590e-06 1.839864e-06 1.088127e-06
[1423,] 2.621973e-06 1.822541e-06 5.433435e-07
[1424,] 8.008738e-07 9.455126e-07 2.189128e-07
[1425,] 5.407227e-06 3.811999e-06 4.236821e-06
[1426,] 6.553540e-06 1.161739e-06 3.604241e-07
[1427,] 4.426098e-06 1.931219e-06 3.030774e-07
[1428,] 1.157845e-06 1.232909e-06 2.645056e-07
[1429,] 5.936284e-06 2.921262e-06 6.726374e-06
[1430,] 2.502855e-06 1.771665e-06 4.962773e-07
[1431,] 5.783662e-06 2.985631e-06 6.661335e-06
[1432,] 3.389303e-06 3.779497e-06 2.495931e-06
[1433,] 6.083416e-06 3.110298e-06 7.282374e-06
[1434,] 2.663764e-06 1.767078e-06 5.564339e-07
[1435,] 3.226265e-06 4.104643e-06 2.466086e-06
[1436,] 5.810435e-06 1.960393e-06 4.590954e-06
[1437,] 2.528352e-06 1.769878e-06 5.050936e-07
[1438,] 5.758102e-06 3.106179e-06 6.859697e-06
[1439,] 5.937723e-06 3.030705e-06 6.944832e-06
[1440,] 3.898146e-06 2.572248e-06 3.849292e-06
[1441,] 5.906697e-06 2.352442e-06 5.536180e-06
[1442,] 2.773428e-06 9.024460e-07 1.047186e-06
[1443,] 4.475667e-06 2.125070e-06 3.161541e-07
[1444,] 4.433982e-06 2.097306e-06 3.115441e-07
[1445,] 3.749747e-06 2.064510e-06 1.052893e-06
[1446,] 4.382153e-06 2.124632e-06 3.086055e-07
[1447,] 1.498261e-06 2.619536e-06 6.645620e-07
[1448,] 1.607335e-06 3.281727e-06 1.422321e-06
[1449,] 4.493075e-06 2.152543e-06 3.189202e-07
[1450,] 6.194113e-07 1.352817e-06 2.199227e-07
[1451,] 4.489049e-06 2.140356e-06 3.182314e-07
[1452,] 4.533503e-06 2.100550e-06 3.204489e-07
[1453,] 1.267824e-06 2.617536e-06 4.606853e-07
[1454,] 2.943263e-06 3.007835e-06 1.890187e-06
[1455,] 1.148338e-06 1.219749e-06 2.666335e-07
[1456,] 2.811757e-06 1.823111e-06 6.370241e-07
[1457,] 1.484241e-06 2.413777e-06 6.208275e-07
[1458,] 4.259468e-06 2.138563e-06 3.028269e-07
[1459,] 2.652714e-06 1.842186e-06 5.767612e-07
[1460,] 4.481747e-06 2.095730e-06 3.153163e-07
[1461,] 1.759528e-06 2.499876e-06 7.926579e-07
[1462,] 2.524428e-06 1.812504e-06 5.170637e-07
[1463,] 3.333466e-06 2.940718e-06 2.140705e-06
[1464,] 5.158182e-06 3.075893e-06 6.038475e-06
[1465,] 1.092824e-06 4.127553e-06 6.399180e-07
[1466,] 1.227276e-06 2.885604e-06 4.711633e-07
[1467,] 4.475004e-06 2.151175e-06 3.173830e-07
[1468,] 3.710542e-06 2.126540e-06 1.057139e-06
[1469,] 2.853893e-06 1.829014e-06 6.600608e-07
[1470,] 6.092752e-06 2.207815e-06 5.421562e-06
[1471,] 5.741892e-06 3.142725e-06 6.906340e-06
[1472,] 3.033814e-06 3.810791e-06 2.211045e-06
[1473,] 4.373084e-06 2.166857e-06 3.095751e-07
[1474,] 2.021746e-05 1.384844e-06 8.006447e-06
[1475,] 4.542236e-06 2.203990e-06 3.249299e-07
[1476,] 2.372851e-06 2.377023e-06 7.392625e-07
[1477,] 1.454594e-06 3.590689e-06 8.662664e-07
[1478,] 4.524848e-06 2.319577e-06 3.285093e-07
[1479,] 5.733366e-06 2.709873e-06 6.089329e-06
[1480,] 4.755755e-06 2.324191e-06 3.483275e-07
[1481,] 1.599402e-06 2.443310e-06 4.637806e-07
[1482,] 6.510394e-06 1.703883e-06 4.498989e-06
[1483,] 5.080736e-06 3.419245e-06 6.477844e-06
[1484,] 3.889426e-06 2.098494e-06 1.142462e-06
[1485,] 3.244974e-06 3.000787e-06 2.103924e-06
[1486,] 5.805137e-06 3.200564e-06 7.093647e-06
[1487,] 5.233351e-06 2.779598e-06 5.640381e-06
[1488,] 5.327341e-06 3.324621e-06 6.667978e-06
[1489,] 5.610651e-06 2.332318e-06 5.234291e-06
[1490,] 4.568199e-06 2.286898e-06 3.309486e-07
[1491,] 2.887273e-06 4.281851e-06 2.215425e-06
[1492,] 5.259413e-06 2.678718e-06 5.498295e-06
[1493,] 4.937347e-06 2.287670e-06 3.617427e-07
[1494,] 4.515557e-06 3.524301e-06 5.825481e-06
[1495,] 4.618053e-06 3.553090e-06 6.011593e-06
[1496,] 1.383308e-06 3.784054e-06 8.341106e-07
[1497,] 1.607293e-06 2.372441e-06 4.585449e-07
[1498,] 1.140266e-06 7.147120e-07 3.015882e-07
[1499,] 1.088416e-06 7.532284e-07 3.128183e-07
[1500,] 2.511733e-06 1.826905e-06 5.176625e-07
[1501,] 4.686759e-06 3.607761e-06 6.183861e-06
[1502,] 2.344044e-06 1.797554e-06 4.451775e-07
[1503,] 1.233624e-06 1.222700e-06 2.746960e-07
[1504,] 1.071723e-06 7.505655e-07 3.067088e-07
[1505,] 4.603710e-06 3.565184e-06 6.006186e-06
[1506,] 4.056468e-06 3.680747e-06 5.343920e-06
[1507,] 2.630059e-06 8.519754e-07 9.691104e-07
[1508,] 1.392159e-06 3.742128e-06 8.367284e-07
[1509,] 1.350693e-06 2.534708e-06 5.747127e-07
[1510,] 4.748490e-06 3.287117e-06 5.819753e-06
[1511,] 3.083326e-06 3.243675e-06 2.077319e-06
[1512,] 1.550074e-06 7.009119e-07 3.418833e-07
[1513,] 1.708929e-06 3.765094e-06 1.696560e-06
[1514,] 2.404454e-06 9.035384e-07 5.861145e-07
[1515,] 1.155149e-06 2.605007e-06 4.146926e-07
[1516,] 1.292098e-06 2.541155e-06 5.460740e-07
[1517,] 1.731587e-06 3.879558e-06 1.763161e-06
[1518,] 2.624255e-05 1.379198e-06 1.025194e-05
[1519,] 3.681573e-06 3.574239e-06 2.680047e-06
[1520,] 5.958044e-06 2.214826e-06 5.316289e-06
[1521,] 5.711195e-06 2.182136e-06 4.137805e-07
[1522,] 6.504855e-06 2.187532e-06 5.753819e-06
[1523,] 5.143572e-06 2.122768e-06 3.694361e-07
[1524,] 5.030356e-06 2.071820e-06 3.574215e-07
[1525,] 1.684072e-06 3.305828e-06 9.949542e-07
[1526,] 2.494466e-06 9.192814e-07 6.225538e-07
[1527,] 3.882749e-06 2.881307e-06 2.521149e-06
[1528,] 1.347011e-06 2.498822e-06 5.678341e-07
[1529,] 5.143916e-06 2.143013e-06 3.706494e-07
[1530,] 6.228667e-06 3.083925e-06 7.429284e-06
[1531,] 1.223283e-06 7.298576e-07 3.222847e-07
[1532,] 4.966358e-06 2.112435e-06 3.543720e-07
[1533,] 1.155820e-06 2.864184e-06 4.412556e-07
[1534,] 4.759958e-06 2.124339e-06 3.384319e-07
[1535,] 1.295556e-06 3.036593e-06 8.853448e-07
[1536,] 3.845356e-06 3.732697e-06 2.882976e-06
[1537,] 1.384172e-06 2.596106e-06 8.549413e-07
[1538,] 2.750387e-06 2.563718e-06 9.578102e-07
[1539,] 5.223318e-06 2.042809e-06 3.714215e-07
[1540,] 4.109648e-06 2.920150e-06 2.705098e-06
[1541,] 5.797493e-06 3.169826e-06 7.027836e-06
[1542,] 6.344140e-07 1.184137e-05 1.944709e-07
[1543,] 1.319057e-06 2.431541e-06 5.438056e-07
[1544,] 5.328421e-06 2.399639e-06 3.996082e-07
[1545,] 6.147454e-06 2.674093e-06 6.482232e-06
[1546,] 1.270051e-06 3.145040e-06 8.822428e-07
[1547,] 1.362049e-06 2.645831e-06 5.963435e-07
[1548,] 5.992591e-06 3.016943e-06 6.987184e-06
[1549,] 1.618254e-06 3.919808e-06 1.629520e-06
[1550,] 1.570491e-06 3.375141e-06 9.257035e-07
[1551,] 2.901008e-06 7.884402e-07 7.869684e-07
[1552,] 2.573881e-06 8.918931e-07 6.423191e-07
[1553,] 3.308518e-06 2.233449e-06 2.583271e-07
[1554,] 1.158291e-06 2.688659e-06 4.250535e-07
[1555,] 6.334273e-06 2.909326e-06 7.193693e-06
[1556,] 6.661316e-06 3.562074e-06 8.977032e-06
[1557,] 5.221463e-06 2.269442e-06 3.839458e-07
[1558,] 1.361439e-06 6.962904e-07 2.990731e-07
[1559,] 3.896412e-06 2.881047e-06 2.530156e-06
[1560,] 3.431882e-06 1.995842e-06 8.859386e-07
[1561,] 2.036455e-06 8.538634e-06 5.758553e-07
[1562,] 3.193263e-06 1.997676e-06 7.782475e-07
[1563,] 6.578582e-06 3.083613e-06 7.892840e-06
[1564,] 2.514626e-06 1.743487e-06 5.016429e-07
[1565,] 7.059074e-06 3.160013e-06 8.694218e-06
[1566,] 1.338974e-06 3.443804e-06 1.018415e-06
[1567,] 1.732222e-06 3.468465e-06 1.051816e-06
[1568,] 2.526356e-06 9.475499e-07 6.402648e-07
[1569,] 3.816039e-06 2.883336e-06 2.473288e-06
[1570,] 5.085160e-06 2.076453e-06 3.622021e-07
[1571,] 2.758945e-05 1.378447e-06 1.081479e-05
[1572,] 6.601512e-06 3.008924e-06 7.757727e-06
[1573,] 2.613868e-06 9.150483e-07 6.638197e-07
[1574,] 2.538940e-06 1.666314e-06 4.949670e-07
[1575,] 1.371321e-06 6.968113e-07 3.023654e-07
[1576,] 1.331859e-06 2.458332e-06 7.764436e-07
[1577,] 1.395044e-06 2.490495e-06 5.922875e-07
[1578,] 6.657705e-06 3.057192e-06 7.935731e-06
[1579,] 6.486997e-06 3.004559e-06 7.601954e-06
[1580,] 1.667590e-06 3.882771e-06 1.682362e-06
[1581,] 1.155997e-05 2.267274e-06 1.060609e-05
[1582,] 3.920795e-06 3.056017e-06 2.640703e-06
[1583,] 3.267539e-06 1.968348e-06 8.006296e-07
[1584,] 6.593772e-06 2.943507e-06 7.599932e-06
[1585,] 6.727723e-06 2.180728e-06 5.938695e-06
[1586,] 1.422670e-06 2.521716e-06 6.090497e-07
[1587,] 5.112679e-06 2.019369e-06 3.610060e-07
[1588,] 1.360975e-06 2.533419e-06 5.797757e-07
[1589,] 5.188095e-06 2.064799e-06 3.697686e-07
[1590,] 1.564667e-06 5.985996e-06 2.154416e-06
[1591,] 6.512608e-06 2.730201e-06 7.012653e-06
[1592,] 2.266854e-06 1.738437e-06 4.337548e-07
[1593,] 4.080386e-06 3.752465e-06 3.089293e-06
[1594,] 1.863880e-06 9.618372e-07 4.200905e-07
[1595,] 4.915868e-06 1.964450e-06 3.426685e-07
[1596,] 1.263617e-06 1.185698e-06 3.036930e-07
[1597,] 2.920551e-06 2.129411e-06 4.739576e-07
[1598,] 6.473423e-06 2.852897e-06 7.262503e-06
[1599,] 2.272201e-06 1.694400e-06 4.370528e-07
[1600,] 2.687384e-06 9.472498e-07 6.974098e-07
[1601,] 1.247566e-06 2.878895e-06 4.794786e-07
[1602,] 5.941885e-06 2.821394e-06 6.562778e-06
[1603,] 1.275180e-06 1.184114e-06 3.006646e-07
[1604,] 2.288289e-06 1.756882e-06 4.268536e-07
[1605,] 4.912102e-06 1.957549e-06 3.420302e-07
[1606,] 6.157263e-06 2.763155e-06 6.694116e-06
[1607,] 4.766551e-06 2.003271e-06 3.329568e-07
[1608,] 2.896586e-06 2.082939e-06 6.747341e-07
[1609,] 3.050205e-06 2.082999e-06 7.429550e-07
[1610,] 6.416632e-06 2.795599e-06 7.067236e-06
[1611,] 4.635303e-06 1.945787e-06 3.195828e-07
[1612,] 2.922600e-06 1.957015e-06 6.601600e-07
[1613,] 6.259437e-06 2.790452e-06 6.872106e-06
[1614,] 4.823375e-06 1.907414e-06 3.321160e-07
[1615,] 6.405911e-07 8.714083e-06 1.922843e-07
[1616,] 1.348654e-06 2.410898e-06 5.546558e-07
[1617,] 3.770075e-06 3.537290e-06 2.737868e-06
[1618,] 1.390013e-06 2.401946e-06 5.732442e-07
[1619,] 3.929524e-06 3.779249e-06 2.974331e-06
[1620,] 1.259948e-06 1.186372e-06 2.965140e-07
[1621,] 2.281561e-06 1.773258e-06 4.284256e-07
[1622,] 2.956324e-06 1.959670e-06 6.754639e-07
[1623,] 2.984141e-06 7.313003e-07 6.721326e-07
[1624,] 1.681082e-06 3.323450e-06 9.951944e-07
[1625,] 1.160809e-06 2.825044e-06 4.387234e-07
[1626,] 6.118840e-06 2.754728e-06 6.631651e-06
[1627,] 2.809793e-06 7.470823e-07 6.794489e-07
[1628,] 1.647754e-06 3.338597e-06 9.746358e-07
[1629,] 1.371886e-06 6.926984e-07 2.884116e-07
[1630,] 1.466528e-06 6.931684e-07 3.052481e-07
[1631,] 1.424932e-06 6.922311e-07 2.916864e-07
[1632,] 1.404770e-06 1.969975e-06 5.046912e-07
[1633,] 3.732232e-06 3.635613e-06 2.747660e-06
[1634,] 3.256639e-06 1.947106e-06 8.042789e-07
[1635,] 1.433187e-06 2.548205e-06 6.184552e-07
[1636,] 6.002191e-06 2.718270e-06 6.421990e-06
[1637,] 2.193809e-06 1.704609e-06 4.238637e-07
[1638,] 1.328601e-06 6.928241e-07 2.825478e-07
[1639,] 1.249271e-06 1.185705e-06 2.953792e-07
[1640,] 2.265081e-06 1.737362e-06 4.258490e-07
[1641,] 2.987995e-06 2.078256e-06 7.209034e-07
[1642,] 1.180351e-06 2.920350e-06 4.533234e-07
[1643,] 5.416905e-06 3.331211e-06 6.830475e-06
[1644,] 6.080760e-06 2.808813e-06 6.702213e-06
[1645,] 1.823938e-06 3.186253e-06 1.076288e-06
[1646,] 4.811322e-06 2.051222e-06 3.392294e-07
[1647,] 4.402770e-06 3.607878e-06 3.291511e-06
[1648,] 1.414821e-06 3.477150e-06 7.366681e-07
[1649,] 7.078169e-06 3.281482e-06 9.027376e-06
[1650,] 1.544885e-06 4.153089e-06 1.453272e-06
[1651,] 1.361820e-06 3.284154e-06 6.800246e-07
[1652,] 6.626145e-06 3.393300e-06 8.649867e-06
[1653,] 2.004956e-06 1.784918e-06 3.724779e-07
[1654,] 1.538233e-06 1.185261e-06 3.496282e-07
[1655,] 1.281202e-06 3.258590e-06 6.257515e-07
[1656,] 1.398001e-06 3.266722e-06 7.962831e-07
[1657,] 1.281730e-06 6.934625e-07 2.543217e-07
[1658,] 1.623538e-06 9.907011e-06 3.862083e-07
[1659,] 1.231831e-06 6.932293e-07 2.479711e-07
[1660,] 6.447278e-06 3.351434e-06 8.309647e-06
[1661,] 6.209016e-06 3.332938e-06 7.940989e-06
[1662,] 4.914052e-06 2.375745e-06 3.634340e-07
[1663,] 6.516520e-06 3.429013e-06 8.570280e-06
[1664,] 6.632131e-06 3.289742e-06 8.433314e-06
[1665,] 4.600189e-06 3.531641e-06 3.415774e-06
[1666,] 4.916183e-06 2.448693e-06 3.668701e-07
[1667,] 4.960261e-06 2.388183e-06 3.679797e-07
[1668,] 1.897138e-06 1.054798e-05 4.011891e-06
[1669,] 6.417749e-06 3.300650e-06 8.163446e-06
[1670,] 1.224605e-06 6.938018e-07 2.459898e-07
[1671,] 7.918213e-07 4.707712e-06 4.393132e-07
[1672,] 4.138882e-06 3.452584e-06 2.997841e-06
[1673,] 4.174711e-06 3.460213e-06 3.029821e-06
[1674,] 3.058250e-06 8.246738e-06 1.115476e-06
[1675,] 6.353319e-06 3.344887e-06 8.166486e-06
[1676,] 2.233589e-06 2.047113e-06 4.191048e-07
[1677,] 1.336169e-06 6.923318e-07 2.694903e-07
[1678,] 1.401396e-06 3.293795e-06 7.067072e-07
[1679,] 1.212552e-06 6.943003e-07 2.432230e-07
[1680,] 4.814682e-06 2.352669e-06 3.538536e-07
[1681,] 4.921033e-06 2.421443e-06 3.660525e-07
[1682,] 1.936529e-06 1.681061e-06 3.956294e-07
[1683,] 1.909981e-06 1.703442e-06 3.867471e-07
[1684,] 1.647836e-06 7.791247e-06 4.300054e-07
[1685,] 1.335663e-06 3.315662e-06 7.595161e-07
[1686,] 1.788629e-06 9.733244e-06 3.504151e-06
[1687,] 1.852045e-06 9.869881e-06 3.714049e-06
[1688,] 4.328223e-06 3.481150e-06 3.165631e-06
[1689,] 1.513330e-06 3.369502e-06 1.193937e-06
[1690,] 4.306842e-06 3.389986e-06 3.099623e-06
[1691,] 6.342545e-06 3.389312e-06 8.240705e-06
[1692,] 6.879003e-06 1.809491e-06 1.395143e-06
[1693,] 1.877482e-06 9.613189e-06 5.175811e-07
[1694,] 1.363425e-06 3.357505e-06 6.892318e-07
[1695,] 4.208210e-06 3.434832e-06 3.043911e-06
[1696,] 1.453620e-06 3.152096e-06 8.201208e-07
[1697,] 1.834501e-06 7.011620e-06 2.908017e-06
[1698,] 4.821508e-06 2.348164e-06 3.542941e-07
[1699,] 1.251539e-06 6.955143e-07 2.449332e-07
[1700,] 6.475338e-06 2.612831e-06 6.725709e-06
[1701,] 1.498168e-06 3.222898e-06 1.136108e-06
[1702,] 6.269471e-06 2.551671e-06 6.363725e-06
[1703,] 7.949200e-06 1.784514e-06 5.190865e-07
[1704,] 1.835351e-06 9.508057e-06 4.999582e-07
[1705,] 1.244447e-06 6.943310e-07 2.468185e-07
[1706,] 7.041783e-06 2.830219e-06 7.892895e-06
[1707,] 7.255381e-06 2.020961e-06 5.834034e-06
[1708,] 1.977722e-06 1.676037e-06 4.028918e-07
[1709,] 1.231667e-06 6.961001e-07 2.415063e-07
[1710,] 2.788552e-06 2.003971e-06 6.331536e-07
[1711,] 2.478162e-06 2.131953e-06 5.214582e-07
[1712,] 4.360396e-06 3.524448e-06 3.214510e-06
[1713,] 1.365806e-06 3.284154e-06 6.825889e-07
[1714,] 2.684587e-06 2.135584e-06 6.111300e-07
[1715,] 1.513782e-06 1.192172e-06 3.590567e-07
[1716,] 1.139774e-06 6.939355e-07 2.331861e-07
[1717,] 6.188914e-06 2.718876e-06 6.645744e-06
[1718,] 1.941041e-06 1.710175e-06 3.896346e-07
[1719,] 5.319364e-06 2.262435e-06 3.924842e-07
[1720,] 1.456413e-06 2.636344e-06 5.352364e-07
[1721,] 2.750587e-06 1.979960e-06 6.118020e-07
[1722,] 7.799575e-06 2.705623e-06 8.443195e-06
[1723,] 4.592556e-06 3.633068e-06 3.466025e-06
[1724,] 8.289484e-06 2.584969e-06 8.625511e-06
[1725,] 8.617236e-06 2.678039e-06 9.280454e-06
[1726,] 1.426923e-06 7.000473e-07 3.183023e-07
[1727,] 1.431644e-06 3.364465e-06 7.350831e-07
[1728,] 2.182258e-06 1.698465e-06 4.244503e-07
[1729,] 1.349542e-06 7.007866e-07 3.068244e-07
[1730,] 5.326961e-06 3.468554e-06 3.974667e-06
[1731,] 1.420683e-06 1.299028e-06 2.888980e-07
[1732,] 2.641503e-06 8.429813e-07 6.554510e-07
[1733,] 1.009610e-04 2.115301e-06 4.416277e-05
[1734,] 1.394683e-06 7.097449e-07 3.312316e-07
[1735,] 2.888679e-06 2.109233e-06 7.076217e-07
[1736,] 5.294092e-06 2.310003e-06 3.920964e-07
[1737,] 5.384332e-06 2.318916e-06 4.012543e-07
[1738,] 1.970568e-06 4.082788e-06 2.136682e-06
[1739,] 5.203037e-06 3.549108e-06 3.924538e-06
[1740,] 1.410255e-06 2.575424e-06 5.100738e-07
[1741,] 2.560184e-06 3.030191e-06 5.422913e-07
[1742,] 2.479029e-06 3.026278e-06 5.292381e-07
[1743,] 1.966398e-06 5.477912e-06 2.685835e-06
[1744,] 1.474159e-06 3.431053e-06 7.714696e-07
[1745,] 8.085257e-06 2.635316e-06 8.554854e-06
[1746,] 2.142374e-06 4.559351e-06 5.945958e-07
[1747,] 1.403979e-06 2.574461e-06 5.074980e-07
[1748,] 8.201575e-06 2.634424e-06 8.682081e-06
[1749,] 1.927116e-06 4.124067e-06 2.093623e-06
[1750,] 2.076184e-06 1.694463e-06 4.104207e-07
[1751,] 2.194464e-06 1.751040e-06 4.140921e-07
[1752,] 7.681073e-06 2.759692e-06 8.458401e-06
[1753,] 8.055978e-06 2.670333e-06 8.628579e-06
[1754,] 1.436109e-06 2.096905e-06 7.418658e-07
[1755,] 1.501192e-06 3.428160e-06 7.891618e-07
[1756,] 8.025654e-06 2.633501e-06 8.485606e-06
[1757,] 1.797410e-06 1.066672e-05 4.533847e-07
[1758,] 5.419450e-06 3.478366e-06 4.057042e-06
[1759,] 2.167809e-06 1.699090e-06 4.223739e-07
[1760,] 2.156601e-06 1.691859e-06 4.227011e-07
[1761,] 1.448806e-06 3.522496e-06 7.656272e-07
[1762,] 9.174643e-06 2.603874e-06 9.645913e-06
[1763,] 1.408400e-06 7.118787e-07 3.370321e-07
[1764,] 2.134618e-06 7.836996e-07 4.632029e-07
[1765,] 2.156337e-06 1.686649e-06 4.240521e-07
[1766,] 1.384879e-06 6.990099e-07 3.086254e-07
[1767,] 2.191491e-06 1.681140e-06 4.304636e-07
[1768,] 1.886511e-06 1.669992e-06 3.889344e-07
[1769,] 1.445270e-06 2.394804e-06 8.362877e-07
[1770,] 1.929211e-06 4.077688e-06 2.078774e-06
[1771,] 8.969269e-05 2.030102e-06 3.788363e-05
[1772,] 7.946333e-06 2.641382e-06 8.418464e-06
[1773,] 7.436033e-06 2.257103e-06 9.692263e-07
[1774,] 8.730748e-06 2.672121e-06 9.387901e-06
[1775,] 3.997787e-05 1.981332e-06 3.029314e-05
[1776,] 1.463749e-06 3.522496e-06 7.758298e-07
[1777,] 4.031206e-05 1.376126e-06 1.561635e-05
[1778,] 4.511653e-06 3.123874e-06 3.109142e-06
[1779,] 1.989185e-06 4.201243e-06 2.207715e-06
[1780,] 1.590752e-06 2.394429e-06 4.627184e-07
[1781,] 7.768043e-06 2.814294e-06 8.711138e-06
[1782,] 1.388765e-06 3.719409e-06 7.457174e-07
[1783,] 1.505029e-06 2.568174e-06 6.954127e-07
[1784,] 1.569407e-06 2.467971e-06 5.565631e-07
[1785,] 7.326220e-06 2.233027e-06 9.743924e-07
[1786,] 1.313336e-06 7.138800e-07 3.219802e-07
[1787,] 8.678865e-07 1.764134e-06 5.359198e-07
[1788,] 1.361342e-06 1.841491e-06 3.102206e-07
[1789,] 3.981655e-06 2.666578e-06 2.941718e-07
[1790,] 1.108714e-06 1.620347e-06 2.769076e-07
[1791,] 1.530082e-06 2.438018e-06 5.163859e-07
[1792,] 5.544437e-06 1.220340e-06 2.341799e-06
[1793,] 1.080873e-06 1.790153e-06 2.593098e-07
[1794,] 4.630699e-06 8.927829e-07 1.762963e-06
[1795,] 4.815952e-06 8.295393e-07 1.774413e-06
[1796,] 5.034742e-06 8.392888e-07 1.867472e-06
[1797,] 1.253043e-06 2.066713e-06 2.939132e-07
[1798,] 4.163298e-06 2.764796e-06 3.130087e-07
[1799,] 5.433460e-06 1.289420e-06 2.328671e-06
[1800,] 5.212320e-06 8.321974e-07 1.925106e-06
[1801,] 3.990004e-06 5.026168e-06 3.358537e-06
[1802,] 3.034005e-06 4.028678e-06 2.061497e-06
[1803,] 2.659846e-06 1.567044e-06 1.095940e-06
[1804,] 1.611162e-06 1.217064e-06 3.264443e-07
[1805,] 1.024102e-05 3.455260e-06 8.161457e-06
[1806,] 4.340282e-06 8.280076e-07 1.596790e-06
[1807,] 4.395368e-06 8.097529e-07 1.597150e-06
[1808,] 1.403212e-06 1.857177e-06 3.147795e-07
[1809,] 4.355325e-06 8.437431e-07 1.617804e-06
[1810,] 1.294867e-06 7.988487e-07 2.110009e-07
[1811,] 4.008618e-06 8.405614e-07 1.485132e-06
[1812,] 1.991480e-06 2.199682e-06 1.179179e-06
[1813,] 2.314363e-06 4.028779e-06 1.496374e-06
[1814,] 3.825948e-06 8.426163e-07 1.418529e-06
[1815,] 2.809243e-06 3.794239e-06 1.942549e-06
[1816,] 4.410090e-06 8.272155e-07 1.621491e-06
[1817,] 4.545677e-06 8.210747e-07 1.665095e-06
[1818,] 2.685698e-06 2.229140e-06 1.628886e-06
[1819,] 1.642859e-05 2.159363e-06 1.744266e-06
[1820,] 4.827512e-06 9.746417e-07 1.900875e-06
[1821,] 2.525685e-06 2.329723e-06 3.782281e-07
[1822,] 8.910281e-04 2.632072e-06 4.713285e-04
[1823,] 2.381013e-06 1.227620e-06 4.031458e-07
[1824,] 4.960646e-06 1.197406e-06 2.079124e-06
[1825,] 3.963104e-06 5.856084e-06 1.788615e-06
[1826,] 4.984067e-06 1.185529e-06 2.083386e-06
[1827,] 4.260272e-06 8.347237e-07 1.573543e-06
[1828,] 4.691768e-06 8.339211e-07 1.733283e-06
[1829,] 4.184029e-06 8.328003e-07 1.543247e-06
[1830,] 1.175436e-05 1.373815e-06 5.265080e-06
[1831,] 4.441773e-06 8.302437e-07 1.636582e-06
[1832,] 4.507667e-06 8.367867e-07 1.667849e-06
[1833,] 4.365969e-06 8.320268e-07 1.610001e-06
[1834,] 4.018793e-06 2.438182e-06 2.900684e-07
[1835,] 2.766153e-06 2.273349e-06 1.713828e-06
[1836,] 4.284479e-06 2.605468e-06 3.188063e-07
[1837,] 4.182098e-06 8.595093e-07 1.566607e-06
[1838,] 4.600269e-06 8.435474e-07 1.709119e-06
[1839,] 4.968732e-06 1.208003e-06 2.087254e-06
[1840,] 2.180481e-06 1.217166e-06 3.910572e-07
[1841,] 3.704793e-06 6.516730e-06 1.686865e-06
[1842,] 4.286003e-06 8.845056e-07 1.627543e-06
[1843,] 4.336953e-06 8.565747e-07 1.622692e-06
[1844,] 4.469955e-06 8.397349e-07 1.656742e-06
[1845,] 1.446535e-06 2.398316e-06 4.804948e-07
[1846,] 1.052788e-06 5.653245e-06 6.843985e-07
[1847,] 1.293077e-06 7.936141e-07 2.108643e-07
[1848,] 4.146088e-06 8.416727e-07 1.537387e-06
[1849,] 1.898294e-02 2.151862e-06 8.829376e-03
[1850,] 1.261320e-06 7.869901e-07 2.110917e-07
[1851,] 4.452551e-06 8.432297e-07 1.653491e-06
[1852,] 4.189126e-06 8.487943e-07 1.559792e-06
[1853,] 4.274677e-06 8.420818e-07 1.586159e-06
[1854,] 4.367715e-06 8.363854e-07 1.615170e-06
[1855,] 4.299005e-06 8.320678e-07 1.585291e-06
[1856,] 1.350389e-06 2.126363e-06 3.024538e-07
[1857,] 8.896356e-06 2.134722e-06 1.177754e-06
[1858,] 3.045898e-01 1.871275e-06 1.155466e-01
[1859,] 1.071584e-06 1.593391e-06 2.742969e-07
[1860,] 4.198835e-06 8.493473e-07 1.564353e-06
[1861,] 1.291857e-06 2.549255e-06 4.569285e-07
[1862,] 3.360243e-06 8.506976e-07 1.249936e-06
[1863,] 9.013243e-07 1.034040e-06 3.416616e-07
[1864,] 5.272071e-06 8.098990e-07 1.917288e-06
[1865,] 1.271384e-05 2.997460e-06 9.321668e-06
[1866,] 2.001230e-06 2.170452e-06 1.169894e-06
[1867,] 5.000226e-06 8.666352e-07 1.883908e-06
[1868,] 5.463161e-06 8.615362e-07 2.054300e-06
[1869,] 2.266350e-06 1.221883e-06 3.977944e-07
[1870,] 1.646053e-06 1.715120e-06 3.716146e-07
[1871,] 5.249395e-06 8.602581e-07 1.972119e-06
[1872,] 2.334140e-06 1.228721e-06 3.973697e-07
[1873,] 1.535331e-06 2.400620e-06 5.107084e-07
[1874,] 5.333609e-06 8.946638e-07 2.039931e-06
[1875,] 1.065385e-06 1.649217e-06 2.679386e-07
[1876,] 2.457901e-06 2.146692e-06 1.428799e-06
[1877,] 5.226827e-06 8.628242e-07 1.965934e-06
[1878,] 1.954386e-05 3.397221e-06 1.614207e-05
[1879,] 1.473786e-06 2.450090e-06 5.044925e-07
[1880,] 2.057971e-06 2.238593e-06 1.242136e-06
[1881,] 5.166246e-06 8.609222e-07 1.940910e-06
[1882,] 1.556418e-06 2.484267e-06 5.399022e-07
[1883,] 5.379670e-06 8.732189e-07 2.035744e-06
[1884,] 4.979509e-06 8.597819e-07 1.868882e-06
[1885,] 1.825984e-05 3.441052e-06 1.516153e-05
[1886,] 5.082143e-06 8.456659e-07 1.892372e-06
[1887,] 5.155998e-06 8.479316e-07 1.922575e-06
[1888,] 4.969849e-06 8.473439e-07 1.852177e-06
[1889,] 5.373547e-06 8.450817e-07 2.001182e-06
[1890,] 3.792423e-06 3.474069e-06 2.602138e-06
[1891,] 2.292111e-02 2.131435e-06 1.060084e-02
[1892,] 1.377001e-06 1.934509e-06 3.039495e-07
[1893,] 2.639661e-06 3.999881e-06 1.744439e-06
[1894,] 2.626015e-06 3.998968e-06 1.733485e-06
[1895,] 1.529474e-06 2.410684e-06 5.104314e-07
[1896,] 4.212810e-06 2.557670e-06 3.108745e-07
[1897,] 5.002612e-06 8.485320e-07 1.865879e-06
[1898,] 4.213046e-06 2.528606e-06 3.099041e-07
[1899,] 7.282712e-07 1.524594e-06 2.759954e-07
[1900,] 2.749135e-06 4.394896e-06 1.940708e-06
[1901,] 3.534669e-01 1.944816e-06 1.428539e-01
[1902,] 5.011763e-06 2.565144e-06 3.814136e-07
[1903,] 5.181792e-06 8.348283e-07 1.916824e-06
[1904,] 4.416436e-06 1.712743e-06 1.979770e-06
[1905,] 4.244554e-06 2.716069e-06 3.189342e-07
[1906,] 2.013027e-06 1.232485e-06 3.642260e-07
[1907,] 2.070197e-06 4.717707e-06 1.430311e-06
[1908,] 1.627907e-05 3.695875e-06 1.411837e-05
[1909,] 1.392612e-06 2.165612e-06 3.057376e-07
[1910,] 5.339875e-06 8.430176e-07 1.986221e-06
[1911,] 7.448557e-07 8.833306e-06 3.548335e-07
[1912,] 9.493696e-06 7.667060e-07 3.213397e-06
[1913,] 1.895259e-06 2.558890e-06 6.926007e-07
[1914,] 4.316578e-06 2.571485e-06 3.202598e-07
[1915,] 4.161723e-06 3.164917e-06 2.732549e-06
[1916,] 5.979776e-06 8.432635e-07 2.226656e-06
[1917,] 4.356543e-06 2.594124e-06 3.245857e-07
[1918,] 1.968639e-06 5.555179e-06 1.463264e-06
[1919,] 1.351466e-06 1.037720e-06 5.291153e-07
[1920,] 1.277959e-05 3.521930e-06 1.051479e-05
[1921,] 7.179680e-07 1.497874e-06 2.606384e-07
[1922,] 5.852751e-06 8.412877e-07 2.176282e-06
[1923,] 4.320259e-06 2.541591e-06 3.194527e-07
[1924,] 1.207988e-05 3.639222e-06 1.011755e-05
[1925,] 6.100055e-06 8.386120e-07 2.265061e-06
[1926,] 5.853633e-06 8.562293e-07 2.196229e-06
[1927,] 1.428112e-06 2.592824e-06 5.225987e-07
[1928,] 3.814549e-06 4.811951e-06 3.023573e-06
[1929,] 3.905005e-06 2.249273e-06 2.746655e-07
[1930,] 1.060858e-05 3.705348e-06 8.896349e-06
[1931,] 1.724940e-06 2.019789e-06 3.535476e-07
[1932,] 6.717957e-06 7.952721e-07 2.418555e-06
[1933,] 3.193328e-06 3.274438e-06 2.065785e-06
[1934,] 1.431254e-06 2.573635e-06 5.206393e-07
[1935,] 4.173550e-05 1.934203e-06 2.537393e-05
[1936,] 1.369361e-06 2.570162e-06 4.961921e-07
[1937,] 2.613168e-06 4.478180e-06 1.843330e-06
[1938,] 6.710618e-06 8.314146e-07 2.482570e-06
[1939,] 1.393181e-06 2.468703e-06 4.342912e-07
[1940,] 6.202156e-06 5.663976e-06 1.067944e-05
[1941,] 6.761631e-06 9.188379e-07 2.618856e-06
[1942,] 4.159313e-06 2.547116e-06 3.058672e-07
[1943,] 1.276000e-06 1.530817e-06 3.194934e-07
[1944,] 9.097865e-06 2.904329e-06 9.968513e-07
[1945,] 3.745407e-05 1.048690e-06 1.210012e-05
[1946,] 3.628650e-05 1.047692e-06 1.175407e-05
[1947,] 1.997366e-06 5.274800e-06 1.451195e-06
[1948,] 1.878668e-06 2.264875e-06 1.135508e-06
[1949,] 4.129161e-06 2.689512e-06 3.070793e-07
[1950,] 6.200126e-06 1.621098e-06 5.705858e-07
[1951,] 6.580242e-06 8.356914e-07 2.440733e-06
[1952,] 3.266517e-06 3.538849e-06 2.210589e-06
[1953,] 2.884539e-06 4.467477e-06 2.075209e-06
[1954,] 4.847853e-06 8.408187e-07 1.799680e-06
[1955,] 1.106755e-04 7.084000e-07 3.380255e-05
[1956,] 7.000826e-05 7.085344e-07 2.185675e-05
[1957,] 1.486800e-06 1.234428e-06 3.054520e-07
[1958,] 8.995012e-05 7.084060e-07 2.766972e-05
[1959,] 4.176598e-06 8.676816e-07 1.566744e-06
[1960,] 6.779853e-06 8.431524e-07 2.527679e-06
[1961,] 7.020545e-05 7.080688e-07 2.183132e-05
[1962,] 4.581982e-06 2.724161e-06 3.484176e-07
[1963,] 2.113864e-06 4.707601e-06 1.466425e-06
[1964,] 1.183720e-05 3.793752e-06 1.017814e-05
[1965,] 2.444069e-06 2.942191e-06 2.325448e-06
[1966,] 6.409968e-06 8.423588e-07 2.387552e-06
[1967,] 5.556472e-06 5.733596e-06 2.531394e-06
[1968,] 1.321435e-06 1.543395e-06 3.233095e-07
[1969,] 1.207896e-05 4.269683e-06 1.121662e-05
[1970,] 5.135522e-06 4.250459e-06 2.355496e-06
[1971,] 1.325192e-05 3.725789e-06 1.135976e-05
[1972,] 6.021818e-05 7.080810e-07 1.880621e-05
[1973,] 2.154650e-06 4.725989e-06 1.505012e-06
[1974,] 2.425188e-06 2.315171e-06 1.522360e-06
[1975,] 2.064638e-06 4.718358e-06 1.425402e-06
[1976,] 7.570383e-05 7.102423e-07 2.280982e-05
[1977,] 1.412221e-05 3.843607e-06 1.242687e-05
[1978,] 6.714904e-05 7.081520e-07 2.076275e-05
[1979,] 6.140212e-06 8.376859e-07 2.279253e-06
[1980,] 1.405993e-06 2.630970e-06 5.202070e-07
[1981,] 8.328851e-07 2.396124e-06 2.633132e-07
[1982,] 6.551343e-05 7.094191e-07 1.990018e-05
[1983,] 4.378984e-06 2.594799e-06 3.258534e-07
[1984,] 5.194552e-06 4.377450e-06 2.392426e-06
[1985,] 4.465654e-05 1.331070e-06 1.768679e-05
[1986,] 2.099640e-06 4.888734e-06 1.484790e-06
[1987,] 3.811844e-06 4.493156e-06 1.742520e-06
[1988,] 3.879017e-06 2.368638e-06 2.759770e-07
[1989,] 2.148985e-06 5.003536e-06 1.547916e-06
[1990,] 6.639321e-06 8.347901e-07 2.461475e-06
[1991,] 1.089072e-06 1.168497e-06 4.741121e-07
[1992,] 2.243844e-05 1.988011e-06 1.565235e-05
[1993,] 2.364527e-06 2.310275e-06 1.479150e-06
[1994,] 2.029753e-06 2.040344e-06 4.094211e-07
[1995,] 4.320558e-05 5.354956e-06 2.097197e-05
[1996,] 5.481301e-06 3.274055e-06 2.574008e-06
[1997,] 1.135259e-04 7.472669e-07 3.129906e-05
[1998,] 1.620055e-05 1.061798e-05 6.587914e-05
[1999,] 3.649261e-06 2.813957e-06 2.746102e-07
[2000,] 8.421386e-06 2.330857e-06 4.571058e-06
[2001,] 7.088648e-06 2.807700e-06 3.094203e-06
[2002,] 7.233215e-05 1.073345e-06 1.694165e-05
[2003,] 5.320702e-06 1.307154e-06 1.235403e-06
[2004,] 2.992508e-04 7.460639e-07 8.166538e-05
[2005,] 6.336640e-06 6.198014e-06 6.583688e-06
[2006,] 1.042408e-05 7.462208e-07 3.487042e-06
[2007,] 4.616552e-06 1.396499e-06 1.053684e-06
[2008,] 5.867042e-06 7.764965e-06 6.979869e-06
[2009,] 2.361721e-06 1.115992e-06 7.111259e-07
[2010,] 1.145007e-05 7.359627e-07 3.730290e-06
[2011,] 4.762753e-05 4.490360e-06 5.123043e-05
[2012,] 1.239423e-05 2.263840e-06 1.299931e-06
[2013,] 1.116573e-05 3.435313e-06 1.180307e-06
[2014,] 2.678730e-06 7.074949e-07 4.610349e-07
[2015,] 5.315652e-06 3.744960e-06 3.942805e-06
[2016,] 9.241711e-06 3.559397e-06 9.648800e-07
[2017,] 3.448333e-05 5.126128e-06 3.969640e-05
[2018,] 2.618828e-06 7.061408e-07 4.433757e-07
[2019,] 5.171404e-06 7.097542e-06 5.682947e-06
[2020,] 5.312249e-06 7.873334e-06 6.256858e-06
[2021,] 6.224411e-06 7.567603e-06 7.373339e-06
[2022,] 2.477324e-06 7.069172e-07 4.313016e-07
[2023,] 2.690162e-06 7.063597e-07 4.537797e-07
[2024,] 1.192563e-05 7.636733e-07 4.086758e-06
[2025,] 1.512192e-04 1.656633e-06 5.994482e-05
[2026,] 5.529463e-06 7.438330e-06 6.332883e-06
[2027,] 1.477173e-05 7.973679e-07 5.305735e-06
[2028,] 4.022608e-04 2.046484e-06 1.820572e-04
[2029,] 5.897733e-07 6.685786e-06 3.490653e-07
[2030,] 5.735649e-06 6.547424e-06 6.097639e-06
[2031,] 1.417099e-04 1.578888e-06 7.240311e-05
[2032,] 2.723401e-06 1.349846e-06 2.272839e-07
[2033,] 1.032262e-04 1.762283e-06 5.405831e-05
[2034,] 3.534452e-04 1.875680e-06 1.565358e-04
[2035,] 7.426759e-05 8.081252e-07 5.899475e-06
[2036,] 3.115008e-05 4.200548e-06 3.101829e-05
[2037,] 1.173344e-04 8.140414e-07 7.887617e-06
[2038,] 1.452520e-05 7.238364e-07 4.598946e-06
[2039,] 3.546337e-05 8.177144e-07 3.751382e-06
[2040,] 6.336579e-05 2.160756e-06 3.454810e-05
[2041,] 1.592669e-06 1.335555e-06 3.616093e-07
[2042,] 2.874431e-06 3.919274e-06 2.609498e-07
[2043,] 1.822814e-05 8.208902e-07 1.759048e-06
[2044,] 5.893913e-04 1.720563e-06 3.111130e-04
[2045,] 4.192149e-04 1.729210e-06 2.199566e-04
[2046,] 2.798590e-06 3.204243e-06 2.539479e-07
[2047,] 8.751728e-07 2.447392e-06 2.810989e-07
[2048,] 8.455042e-06 2.353481e-06 4.665418e-06
[2049,] 7.475100e-06 1.811411e-06 2.942371e-06
[2050,] 6.893700e-06 1.882363e-06 2.879745e-06
[2051,] 4.542682e-06 2.517869e-06 2.953040e-06
[2052,] 3.953649e-06 3.034949e-06 2.558766e-06
[2053,] 3.514322e-06 3.870276e-06 2.898143e-06
[2054,] 1.402872e-06 1.332735e-06 2.150618e-07
[2055,] 1.074140e-04 2.720976e-06 4.996297e-05
[2056,] 2.267969e-05 1.082544e-06 2.564121e-06
[2057,] 9.088716e-06 1.386680e-06 3.287579e-06
[2058,] 2.477361e-06 6.886400e-06 4.688577e-07
[2059,] 3.830411e-05 1.426186e-06 9.853426e-06
[2060,] 1.159244e-02 2.721987e-06 1.692347e-02
[2061,] 1.483074e-06 7.587567e-06 1.097471e-06
[2062,] 3.694022e-06 2.186967e-06 9.720774e-07
[2063,] 3.234915e-05 1.479325e-06 8.158486e-06
[2064,] 1.968422e-05 1.972105e-06 7.197108e-06
[2065,] 5.800181e-06 1.507452e-06 5.370573e-07
[2066,] 4.266850e-06 2.359580e-06 5.091746e-07
[2067,] 6.965506e-06 1.352003e-06 2.465308e-06
[2068,] 2.654148e-06 1.740709e-06 1.309825e-06
[2069,] 7.162277e-06 1.549728e-06 3.097378e-06
[2070,] 2.792531e-06 7.555170e-06 2.156059e-06
[2071,] 7.280267e-07 1.773453e-06 2.544098e-07
[2072,] 2.615108e-06 6.177251e-06 4.624720e-07
[2073,] 3.428779e-02 1.070732e-06 1.742345e-02
[2074,] 1.687217e-05 3.665544e-06 1.128551e-05
[2075,] 4.179934e-02 1.064554e-06 2.106076e-02
[2076,] 3.991713e-02 1.054829e-06 1.981465e-02
[2077,] 4.960190e-06 2.721584e-06 6.828514e-07
[2078,] 2.789191e-02 1.070952e-06 1.418374e-02
[2079,] 3.215468e-02 1.042774e-06 1.565242e-02
[2080,] 3.428717e-02 1.074053e-06 1.751439e-02
[2081,] 4.802266e-06 2.758660e-06 6.514860e-07
[2082,] 3.339732e-02 1.093484e-06 1.753766e-02
[2083,] 3.504718e-02 1.093484e-06 1.840347e-02
[2084,] 2.596661e-06 6.177327e-06 4.629550e-07
[2085,] 3.217349e-05 1.387756e-06 8.285178e-06
[2086,] 2.573512e-06 6.135485e-06 4.793298e-07
[2087,] 5.398544e-06 2.657217e-06 7.544612e-07
[2088,] 4.541845e-02 1.062718e-06 2.281466e-02
[2089,] 4.377910e-02 1.078674e-06 2.254139e-02
[2090,] 6.211222e-06 1.377274e-06 2.279648e-06
[2091,] 7.063757e-06 1.586095e-06 3.148464e-06
[2092,] 3.722859e-05 1.239575e-06 8.281089e-06
[2093,] 7.486011e-07 1.980419e-06 1.667649e-07
[2094,] 3.952938e-02 1.123740e-06 2.164066e-02
[2095,] 3.977421e-02 1.152670e-06 2.258036e-02
[2096,] 5.720346e-06 2.469748e-06 7.834156e-07
[2097,] 4.019824e-02 1.140164e-06 2.244225e-02
[2098,] 5.295294e-06 2.010627e-06 6.307096e-07
[2099,] 4.238167e-05 1.224361e-06 1.005864e-05
[2100,] 2.873199e-06 3.798056e-06 2.814849e-06
[2101,] 2.425951e-06 6.592860e-06 4.689091e-07
[2102,] 4.297021e-04 8.803004e-07 5.700197e-05
[2103,] 4.774640e-02 1.164801e-06 2.750225e-02
[2104,] 2.051181e-05 2.412806e-06 8.952125e-06
[2105,] 6.032734e-06 1.344249e-06 2.135618e-06
[2106,] 7.341075e-02 1.181041e-06 4.294309e-02
[2107,] 1.518647e-05 1.656663e-06 6.920194e-06
[2108,] 2.151979e-02 1.177951e-06 1.253639e-02
[2109,] 3.737042e-06 1.538853e-06 4.191162e-07
[2110,] 3.465302e-06 1.810080e-06 1.364538e-06
[2111,] 8.381310e-07 1.613364e-06 2.883361e-07
[2112,] 5.445197e-06 1.955697e-06 6.529989e-07
[2113,] 4.714671e-05 3.307035e-06 3.102736e-05
[2114,] 5.709897e-05 2.326212e-06 2.929186e-05
[2115,] 1.033675e-05 1.482185e-05 1.013255e-05
[2116,] 4.184673e-05 3.421403e-06 2.824011e-05
[2117,] 3.025306e-06 6.603293e-06 4.609230e-07
[2118,] 9.000561e-06 1.869939e-06 6.743305e-06
[2119,] 1.138850e-05 2.004059e-06 6.504706e-06
[2120,] 9.766980e-06 1.448017e-05 9.509111e-06
[2121,] 1.182202e-05 1.858176e-06 6.305718e-06
[2122,] 2.454345e-06 3.017964e-06 8.901291e-07
[2123,] 7.171903e-06 1.263500e-05 6.585782e-06
[2124,] 7.339289e-07 2.293646e-06 6.318593e-07
[2125,] 8.091363e-07 2.769001e-06 1.784971e-07
[2126,] 1.314254e-06 4.863752e-06 9.015918e-07
[2127,] 4.883989e-05 3.593962e-06 3.462798e-05
[2128,] 5.656495e-05 3.785603e-06 4.214390e-05
[2129,] 3.072559e-06 6.335573e-06 4.612042e-07
[2130,] 4.163573e-04 1.806935e-06 7.271710e-05
[2131,] 7.345092e-07 2.573369e-06 1.779026e-07
[2132,] 9.048294e-07 3.039058e-06 5.044037e-07
[2133,] 8.001538e-07 1.935960e-06 1.777829e-07
[2134,] 9.082115e-06 2.240293e-06 8.832301e-07
[2135,] 1.329123e-05 4.619753e-06 1.997282e-05
[2136,] 7.298378e-07 5.226955e-06 4.737146e-07
[2137,] 7.130227e-07 1.336325e-06 1.750712e-07
[2138,] 2.730233e-06 5.595445e-06 4.619400e-07
[2139,] 2.517511e-06 5.360574e-06 4.537026e-07
[2140,] 2.664445e-06 5.595445e-06 4.620498e-07
[2141,] 1.618142e-06 2.841358e-06 1.482237e-06
[2142,] 2.101192e-06 1.731776e-06 3.939850e-07
[2143,] 1.273015e-06 1.020556e-05 2.783593e-06
[2144,] 1.902523e-06 1.635621e-06 4.428963e-07
[2145,] 2.093108e-06 1.602406e-06 3.797501e-07
[2146,] 2.164425e-06 1.659918e-06 3.797854e-07
[2147,] 2.170519e-06 1.573091e-06 3.663850e-07
[2148,] 4.545727e-07 1.424473e-06 1.439997e-07
[2149,] 1.264228e-05 1.928467e-06 7.100208e-06
[2150,] 1.268493e-05 1.895643e-06 6.975475e-06
[2151,] 2.203621e-06 1.676592e-06 3.738935e-07
[2152,] 2.118571e-06 1.725983e-06 3.913544e-07
[2153,] 2.288134e-06 5.937591e-05 1.006702e-06
[2154,] 2.154942e-06 1.791607e-06 3.959494e-07
[2155,] 1.329991e-05 1.959737e-06 7.555159e-06
[2156,] 2.117495e-06 1.660432e-06 3.811253e-07
[2157,] 2.098871e-06 1.602282e-06 3.746455e-07
[2158,] 2.123318e-06 1.619009e-06 3.743172e-07
[2159,] 2.142439e-06 1.684567e-06 3.815446e-07
[2160,] 2.242594e-06 7.023481e-05 1.099503e-06
[2161,] 1.388141e-06 6.164715e-06 1.503835e-07
[2162,] 2.128204e-06 1.579891e-06 3.679283e-07
[2163,] 9.217587e-07 2.145231e-04 7.988555e-06
[2164,] 2.109414e-06 1.652026e-06 3.807609e-07
[2165,] 2.209715e-06 6.418545e-05 1.081061e-06
[2166,] 1.502854e-06 9.091709e-06 3.285071e-06
[2167,] 1.944166e-06 1.451043e-06 3.846596e-07
[2168,] 2.078162e-06 1.585466e-06 3.747825e-07
[2169,] 2.089040e-06 1.593992e-06 3.744394e-07
[2170,] 2.130489e-06 1.632154e-06 3.752378e-07
[2171,] 2.018927e-06 1.850396e-06 4.213246e-07
[2172,] 9.869216e-07 4.729098e-06 6.351743e-07
[2173,] 2.091464e-06 1.734314e-06 3.955985e-07
[2174,] 2.083370e-06 1.691174e-06 3.902882e-07
[2175,] 2.056764e-06 1.709192e-06 3.974787e-07
[2176,] 1.408233e-06 2.670498e-06 1.200026e-06
[2177,] 2.091116e-06 1.664953e-06 3.850625e-07
[2178,] 9.680757e-06 2.014068e-06 5.722712e-06
[2179,] 2.067417e-06 1.616939e-06 3.810521e-07
[2180,] 2.090849e-06 1.644711e-06 3.821711e-07
[2181,] 2.100795e-06 1.613538e-06 3.758092e-07
[2182,] 2.092374e-06 1.611765e-06 3.767483e-07
[2183,] 2.105520e-06 1.613575e-06 3.754139e-07
[2184,] 2.165456e-06 1.647844e-06 3.734356e-07
[2185,] 2.235601e-06 2.141892e-06 2.864001e-07
[2186,] 5.576657e-06 4.415356e-06 8.835124e-06
[2187,] 5.625040e-06 5.205073e-06 4.068007e-06
[2188,] 2.169947e-06 1.873148e-06 4.041969e-07
[2189,] 8.098221e-07 1.647760e-06 1.829769e-07
[2190,] 1.585149e-05 8.136437e-07 4.818626e-06
[2191,] 4.878599e-06 1.917539e-06 2.499667e-07
[2192,] 4.931289e-05 2.845942e-06 4.663015e-05
[2193,] 1.920998e-05 7.818879e-07 5.131043e-06
[2194,] 3.086171e-01 4.470555e-06 2.839550e-01
[2195,] 6.564415e-06 8.711615e-07 2.022540e-06
[2196,] 1.014728e-06 6.768026e-06 4.819400e-07
[2197,] 1.846508e-06 4.376709e-06 5.202033e-07
[2198,] 2.864233e-05 9.403402e-07 4.173517e-06
[2199,] 4.847429e-05 3.075693e-06 4.789770e-05
[2200,] 1.818754e-06 3.915395e-06 5.113829e-07
[2201,] 1.928763e-05 3.572093e-06 1.636146e-06
[2202,] 1.582758e-05 7.756587e-07 4.181058e-06
[2203,] 1.482453e-05 7.712977e-07 3.799308e-06
[2204,] 2.329567e-05 9.453341e-07 3.386364e-06
[2205,] 1.820044e-06 3.971342e-06 5.131122e-07
[2206,] 1.777411e-06 2.889351e-06 4.962047e-07
[2207,] 1.724203e-05 7.725424e-07 4.402638e-06
[2208,] 3.718444e-05 9.011138e-07 5.646563e-06
[2209,] 1.908307e-05 4.733563e-06 1.758695e-06
[2210,] 1.662909e-05 8.798713e-07 2.750722e-06
[2211,] 2.134453e-05 7.764982e-07 5.560511e-06
[2212,] 1.828211e-06 3.577542e-06 4.956288e-07
[2213,] 1.750501e-05 7.728207e-07 4.473514e-06
[2214,] 1.844775e-05 4.640627e-06 1.692643e-06
[2215,] 1.766604e-05 7.744385e-07 4.568591e-06
[2216,] 1.652007e-05 7.728263e-07 4.231265e-06
[2217,] 4.499839e-06 8.756345e-07 1.416442e-06
[2218,] 2.533913e-05 8.837124e-07 4.062064e-06
[2219,] 1.985207e-05 7.730960e-07 5.039349e-06
[2220,] 1.668029e-05 7.771263e-07 4.400753e-06
[2221,] 1.615572e-05 7.734652e-07 4.157902e-06
[2222,] 1.641469e-05 7.730637e-07 4.211500e-06
[2223,] 1.853343e-05 4.392635e-06 1.667739e-06
[2224,] 1.775266e-06 2.893433e-06 4.959134e-07
[2225,] 5.095485e-07 2.609853e-06 1.817251e-07
[2226,] 1.861183e-06 4.126643e-06 5.091597e-07
[2227,] 1.704385e-05 6.112758e-06 1.678439e-06
[2228,] 5.382628e-05 3.416071e-06 5.650653e-05
[2229,] 3.270226e-05 8.625512e-07 5.322568e-06
[2230,] 8.976830e-05 2.847077e-06 6.201187e-05
[2231,] 5.387531e-07 2.565169e-06 2.588023e-07
[2232,] 6.828500e-05 2.758825e-06 4.608141e-05
[2233,] 6.565784e-05 9.414433e-07 2.559942e-05
[2234,] 1.017648e-01 4.674375e-06 9.940307e-02
[2235,] 8.367728e-02 4.684336e-06 8.185031e-02
[2236,] 1.919379e-05 4.889738e-06 1.794359e-06
[2237,] 1.610393e-05 1.136789e-06 2.312730e-06
[2238,] 2.697500e-06 2.323725e-06 3.088127e-07
[2239,] 5.389671e-07 2.355577e-06 2.414372e-07
[2240,] 5.350143e-07 4.863099e-06 1.936367e-07
[2241,] 2.487654e-06 2.634589e-06 5.953289e-07
[2242,] 1.930640e-05 5.164839e-06 1.413648e-05
[2243,] 1.078838e-06 5.327638e-06 1.006161e-06
[2244,] 1.249071e-05 2.597229e-06 9.080601e-07
[2245,] 2.195814e-05 5.328693e-06 1.633600e-05
[2246,] 5.798581e-07 2.039470e-06 2.507916e-07
[2247,] 2.292030e-06 1.665319e-06 3.835354e-07
[2248,] 1.650689e-06 9.454668e-07 6.318732e-07
[2249,] 1.093358e-05 3.933560e-06 8.864575e-07
[2250,] 1.578739e-06 3.671735e-06 1.378881e-06
[2251,] 1.607674e-06 3.085334e-06 1.188412e-06
[2252,] 1.673227e-05 4.769448e-06 1.186050e-05
[2253,] 1.583977e-06 2.623024e-06 1.093929e-06
[2254,] 7.844478e-05 7.665539e-06 9.429870e-05
[2255,] 1.173300e-05 4.090154e-06 9.699046e-07
[2256,] 1.606915e-06 3.114147e-06 1.194537e-06
[2257,] 2.054447e-06 1.439019e-06 3.519496e-07
[2258,] 1.435961e-06 2.843763e-06 9.714346e-07
[2259,] 2.085081e-06 6.635400e-06 3.730827e-07
[2260,] 1.231423e-06 8.740335e-07 2.656886e-07
[2261,] 1.456129e-06 5.021471e-06 1.186136e-06
[2262,] 3.748420e-06 1.747532e-06 2.157719e-07
[2263,] 1.480918e-06 5.720392e-06 1.278908e-06
[2264,] 1.109214e-06 2.607436e-06 7.137226e-07
[2265,] 4.877437e-07 2.291159e-06 1.807836e-07
[2266,] 1.098101e-06 2.401754e-06 6.383097e-07
[2267,] 6.074460e-07 1.489079e-06 1.603381e-07
[2268,] 1.483837e-06 5.565642e-06 1.267429e-06
[2269,] 9.650350e-07 1.210354e-06 4.717702e-07
[2270,] 1.756017e-06 6.823038e-06 7.667987e-07
[2271,] 1.614759e-06 1.437097e-06 7.418991e-07
[2272,] 1.859713e-05 3.767537e-06 1.564596e-06
[2273,] 1.096612e-06 2.383595e-06 6.581752e-07
[2274,] 5.125770e-07 1.594970e-06 1.614282e-07
[2275,] 8.332421e-05 4.057434e-06 5.565263e-05
[2276,] 1.133865e-06 2.368732e-06 6.434306e-07
[2277,] 1.336128e-06 9.216523e-07 4.268425e-07
[2278,] 1.605311e-05 2.918692e-06 1.235681e-06
[2279,] 9.341893e-05 3.821182e-06 5.835301e-05
[2280,] 1.575351e-06 1.374983e-06 6.994011e-07
[2281,] 1.481718e-06 1.583212e-06 7.271903e-07
[2282,] 1.523638e-06 1.352236e-06 6.655586e-07
[2283,] 1.529028e-06 1.351312e-06 6.676748e-07
[2284,] 2.488578e-04 7.616015e-06 1.010601e-05
[2285,] 3.283213e-06 9.485779e-06 6.335449e-07
[2286,] 3.471237e-06 3.446097e-06 5.258202e-07
[2287,] 1.056754e-05 3.250487e-06 6.855932e-06
[2288,] 1.708080e-06 2.477397e-06 4.597691e-07
[2289,] 5.376154e-06 1.009168e-05 1.394604e-06
[2290,] 9.208616e-07 8.576371e-07 2.827711e-07
[2291,] 1.715085e-05 3.717584e-06 1.389268e-06
[2292,] 7.667857e-07 1.469811e-06 3.612449e-07
[2293,] 5.691177e-07 5.301280e-06 2.263863e-07
[2294,] 2.075470e-05 2.184950e-06 6.348880e-06
[2295,] 2.881720e-06 8.457077e-07 2.096192e-07
[2296,] 2.173815e-06 3.524015e-06 1.333698e-06
[2297,] 1.145630e-06 1.583893e-06 5.455452e-07
[2298,] 5.798653e-07 2.874475e-06 1.874865e-07
[2299,] 2.265993e-06 7.478630e-06 6.407927e-07
[2300,] 1.914213e-06 1.030385e-05 9.173551e-07
[2301,] 2.209283e-06 3.578724e-06 1.362549e-06
[2302,] 2.323370e-06 3.439105e-06 1.416442e-06
[2303,] 7.598802e-07 2.992692e-06 2.284002e-07
[2304,] 2.513363e-06 9.590637e-07 4.612281e-07
[2305,] 1.022641e-06 2.541240e-05 1.716185e-07
[2306,] 2.332162e-06 1.074974e-06 3.376347e-07
[2307,] 2.305116e-05 9.187320e-06 2.546801e-06
[2308,] 1.030753e-06 2.422512e-05 1.699202e-07
[2309,] 2.161644e-06 9.455582e-07 4.225809e-07
[2310,] 5.747333e-07 1.612816e-06 1.847679e-07
[2311,] 1.922074e-05 1.285358e-05 2.271648e-06
[2312,] 9.583839e-07 8.147768e-06 1.459338e-06
[2313,] 1.065921e-06 2.513271e-05 1.684351e-07
[2314,] 5.538535e-07 1.633541e-06 1.807900e-07
[2315,] 8.510850e-07 1.705184e-05 1.917399e-06
[2316,] 2.177339e-05 1.136215e-05 2.516312e-06
[2317,] 1.007384e-06 2.374100e-05 1.710485e-07
[2318,] 1.052269e-06 2.324067e-05 1.674649e-07
[2319,] 1.023901e-06 2.253752e-05 1.686487e-07
[2320,] 5.548025e-07 1.662245e-06 1.768108e-07
[2321,] 5.539979e-07 1.624351e-06 1.810006e-07
[2322,] 1.206746e-05 9.920395e-07 5.877504e-07
[2323,] 5.550580e-07 1.879821e-06 1.876946e-07
[2324,] 5.534124e-07 1.792844e-06 1.804692e-07
[2325,] 2.342804e-05 1.208628e-05 2.737632e-06
[2326,] 3.601410e-06 1.098106e-06 3.409455e-07
[2327,] 2.289016e-06 1.026455e-06 3.946349e-07
[2328,] 9.334464e-07 2.157195e-06 2.645803e-07
[2329,] 1.126534e-05 9.726643e-07 5.256736e-07
[2330,] 9.279203e-07 2.247123e-06 2.618446e-07
[2331,] 6.357151e-07 2.138992e-06 2.762854e-07
[2332,] 9.351479e-07 2.253912e-06 2.637479e-07
[2333,] 3.304103e-04 7.450365e-06 1.281611e-05
[2334,] 7.540858e-07 1.846443e-06 1.401236e-07
[2335,] 6.528144e-06 3.589229e-06 6.131408e-07
[2336,] 9.304227e-07 2.227038e-06 2.628280e-07
[2337,] 8.582665e-07 1.488463e-06 4.193090e-07
[2338,] 7.093557e-07 1.752358e-06 1.405646e-07
[2339,] 7.248149e-07 1.833872e-06 1.405576e-07
[2340,] 6.816603e-07 1.754417e-06 1.413740e-07
[2341,] 7.098925e-07 1.710231e-06 1.403659e-07
[2342,] 7.013470e-07 1.777353e-06 1.408804e-07
[2343,] 7.030649e-07 1.567424e-06 1.399330e-07
[2344,] 7.318660e-07 1.591068e-06 1.396941e-07
[2345,] 1.948246e-05 1.085652e-05 2.180193e-06
[2346,] 1.259799e-06 2.252052e-06 3.516519e-07
[2347,] 2.032080e-05 8.862003e-06 2.186947e-06
[2348,] 9.988540e-07 1.501623e-06 4.174113e-07
[2349,] 1.157467e-06 2.425604e-06 3.206252e-07
[2350,] 2.902192e-06 3.970700e-05 2.951007e-06
[2351,] 4.402171e-06 3.330030e-06 9.865103e-07
[2352,] 1.369287e-06 1.428528e-06 5.591418e-07
[2353,] 5.341609e-07 6.210237e-06 2.122896e-07
[2354,] 1.152061e-06 1.982541e-06 3.186872e-07
[2355,] 1.114190e-06 3.140404e-06 4.196214e-07
[2356,] 1.435503e-06 1.589356e-06 6.443819e-07
[2357,] 4.971895e-07 9.590497e-07 1.469665e-07
[2358,] 2.165428e-05 8.634131e-06 2.304897e-06
[2359,] 1.725684e-06 1.157272e-06 5.759243e-07
[2360,] 2.044298e-05 8.098005e-06 2.124539e-06
[2361,] 2.029732e-05 8.518581e-06 2.135537e-06
[2362,] 1.614518e-06 1.296343e-06 6.009021e-07
[2363,] 1.012126e-06 2.227587e-06 3.447455e-07
[2364,] 1.968228e-06 1.179551e-06 6.715991e-07
[2365,] 1.633101e-05 7.237259e-06 1.630340e-06
[2366,] 1.682992e-06 1.157932e-06 5.630501e-07
[2367,] 6.486023e-07 1.098117e-06 2.003376e-07
[2368,] 6.401453e-06 2.469926e-06 3.706814e-06
[2369,] 5.980307e-07 2.297206e-06 2.610128e-07
[2370,] 5.735821e-07 1.077705e-06 1.889752e-07
[2371,] 5.386334e-07 4.686177e-06 1.823004e-07
[2372,] 5.697520e-07 4.147482e-06 1.683565e-07
[2373,] 5.633325e-07 4.289126e-06 1.700650e-07
[2374,] 1.211351e-05 3.958579e-06 7.868735e-07
[2375,] 1.320262e-06 2.461808e-06 3.718650e-07
[2376,] 3.953192e-06 4.229015e-06 3.826132e-07
[2377,] 2.510248e-06 7.631870e-07 3.205705e-07
[2378,] 3.529509e-06 2.813244e-06 2.109594e-06
[2379,] 3.906100e-06 2.466539e-06 2.224213e-06
[2380,] 5.396195e-07 3.576540e-06 1.781429e-07
[2381,] 5.412696e-07 4.614907e-06 1.801019e-07
[2382,] 5.713245e-07 2.899422e-06 1.641059e-07
[2383,] 5.790228e-07 2.780773e-06 1.627224e-07
[2384,] 1.846176e-06 7.912053e-07 3.003681e-07
[2385,] 5.820330e-07 3.521322e-06 1.650638e-07
[2386,] 3.429461e-05 2.621898e-06 7.777058e-06
[2387,] 5.781942e-07 2.575224e-06 1.621387e-07
[2388,] 5.862716e-07 2.607204e-06 1.616143e-07
[2389,] 3.998078e-06 3.663091e-06 3.745820e-07
[2390,] 3.601701e-06 3.997149e-06 3.349673e-07
[2391,] 4.972522e-07 1.227490e-06 1.565832e-07
[2392,] 4.909280e-06 2.886617e-06 3.001551e-06
[2393,] 3.235280e-06 2.985541e-06 1.973052e-06
[2394,] 3.297314e-06 3.921208e-06 3.545254e-07
[2395,] 6.068916e-07 2.654692e-06 2.806370e-07
[2396,] 3.289415e-06 3.604612e-06 3.407573e-07
[2397,] 3.175535e-06 3.611558e-06 3.450742e-07
[2398,] 3.170978e-06 3.732596e-06 3.508009e-07
[2399,] 5.549640e-07 2.321884e-06 2.357702e-07
[2400,] 5.018202e-06 2.891472e-06 3.035378e-06
[2401,] 1.145922e-06 2.645132e-06 7.475758e-07
[2402,] 1.144375e-06 1.026639e-06 1.943798e-07
[2403,] 6.809446e-07 3.149668e-06 1.778284e-07
[2404,] 2.813724e-06 1.957273e-06 2.774290e-07
[2405,] 4.346602e-06 4.323614e-05 7.333580e-07
[2406,] 1.213047e-06 2.148368e-06 3.954718e-07
[2407,] 6.927151e-07 1.100479e-06 1.876063e-07
[2408,] 1.143594e-06 1.071891e-06 2.551919e-07
[2409,] 1.020128e-06 7.752182e-07 1.934548e-07
[2410,] 1.011724e-06 7.756799e-07 1.937422e-07
[2411,] 1.086708e-05 4.872653e-06 8.131816e-06
[2412,] 6.553931e-07 1.416574e-06 2.588316e-07
[2413,] 7.169391e-07 2.165756e-06 1.755034e-07
[2414,] 1.609232e-06 4.472504e-06 5.004956e-07
[2415,] 1.148457e-06 9.982533e-07 2.476665e-07
[2416,] 4.934363e-07 1.031883e-06 1.524297e-07
[2417,] 6.843432e-07 2.618451e-06 1.777388e-07
[2418,] 1.233034e-06 9.725364e-07 1.896867e-07
[2419,] 1.219993e-05 4.864757e-06 9.171361e-06
[2420,] 6.872647e-07 2.519983e-06 1.777596e-07
[2421,] 1.197932e-06 1.068227e-06 1.941274e-07
[2422,] 7.156583e-07 2.372818e-06 1.785901e-07
[2423,] 7.067547e-05 1.941116e-05 2.583758e-06
[2424,] 4.931761e-07 1.053108e-06 1.521483e-07
[2425,] 7.584837e-07 1.154860e-06 2.278718e-07
[2426,] 1.316095e-06 1.019676e-06 1.896722e-07
[2427,] 1.230625e-06 2.092375e-06 4.015739e-07
[2428,] 6.719913e-07 2.507817e-06 1.775608e-07
[2429,] 1.577847e-06 4.253561e-06 5.098387e-07
[2430,] 1.373182e-06 9.810077e-07 1.881772e-07
[2431,] 7.008311e-07 2.425941e-06 1.777707e-07
[2432,] 1.208764e-06 1.867794e-06 3.535994e-07
[2433,] 6.957005e-07 1.543800e-06 2.928189e-07
[2434,] 2.181475e-06 1.125085e-06 2.420302e-07
[2435,] 6.927689e-07 2.575845e-06 1.781016e-07
[2436,] 3.388712e-06 1.069858e-06 2.365014e-07
[2437,] 1.215868e-06 2.148182e-06 3.975505e-07
[2438,] 1.018888e-05 4.830870e-06 7.581794e-06
[2439,] 1.217839e-06 1.799483e-06 3.471828e-07
[2440,] 6.386876e-07 1.092027e-06 1.582227e-07
[2441,] 1.102129e-05 5.034942e-06 8.341820e-06
[2442,] 4.940176e-07 9.603411e-07 1.507438e-07
[2443,] 1.671640e-06 3.589719e-06 3.838418e-07
[2444,] 6.738046e-07 2.543604e-06 1.775753e-07
[2445,] 2.951716e-06 3.044734e-06 2.945358e-07
[2446,] 8.993920e-06 4.939360e-06 6.703922e-06
[2447,] 1.210194e-06 1.932432e-06 3.688628e-07
[2448,] 1.202427e-06 1.919081e-06 3.615510e-07
[2449,] 6.194553e-06 2.895879e-06 1.149573e-06
[2450,] 6.681141e-07 1.462615e-06 2.699875e-07
[2451,] 1.129378e-05 5.089756e-06 8.588923e-06
[2452,] 8.104450e-07 2.141558e-06 2.879437e-07
[2453,] 7.044256e-07 1.497327e-06 2.919816e-07
[2454,] 7.491275e-07 2.059733e-06 1.791165e-07
[2455,] 1.098855e-06 2.118300e-06 3.292189e-07
[2456,] 4.939817e-07 9.802538e-07 1.510362e-07
[2457,] 7.423115e-07 2.521348e-06 1.819224e-07
[2458,] 1.371532e-06 3.065857e-06 7.844754e-07
[2459,] 2.920374e-06 9.820053e-07 2.284956e-07
[2460,] 1.543409e-06 6.520481e-06 1.106667e-06
[2461,] 5.248272e-07 9.845798e-07 1.628773e-07
[2462,] 1.259419e-06 2.046664e-06 4.262685e-07
[2463,] 1.261944e-06 2.120467e-06 4.379323e-07
[2464,] 8.700387e-07 1.355414e-06 3.582838e-07
[2465,] 1.306554e-06 2.232740e-06 4.784115e-07
[2466,] 5.249432e-07 1.026196e-06 1.653035e-07
[2467,] 9.046456e-07 1.578895e-06 4.085581e-07
[2468,] 7.285885e-07 2.404491e-06 1.816827e-07
[2469,] 6.093703e-07 2.684824e-06 2.543231e-07
[2470,] 7.368702e-07 2.533244e-06 1.812633e-07
[2471,] 7.185573e-07 1.150818e-06 2.535608e-07
[2472,] 5.529247e-07 3.871935e-06 2.430873e-07
[2473,] 9.890749e-06 2.059253e-06 7.097580e-07
[2474,] 8.264811e-07 6.509917e-06 5.690204e-07
[2475,] 5.407614e-07 8.798732e-06 3.369108e-07
[2476,] 3.434736e-06 1.636477e-05 5.279206e-07
[2477,] 1.094670e-06 1.468154e-06 4.746011e-07
[2478,] 5.669899e-07 1.065037e-06 1.453956e-07
[2479,] 5.693072e-07 1.084071e-06 1.454977e-07
[2480,] 1.073846e-06 7.553555e-07 1.894657e-07
[2481,] 5.712581e-07 1.067523e-06 1.449932e-07
[2482,] 5.664175e-07 1.122072e-06 1.464622e-07
[2483,] 5.749414e-07 1.093220e-06 1.451660e-07
[2484,] 9.904738e-07 1.520893e-06 4.362942e-07
[2485,] 2.321112e-06 1.147092e-05 4.048499e-07
[2486,] 5.877674e-07 1.667279e-06 1.655191e-07
[2487,] 1.056161e-06 7.099819e-07 2.078058e-07
[2488,] 5.948511e-07 1.738452e-06 1.654748e-07
[2489,] 2.090102e-06 2.609714e-06 2.618019e-07
[2490,] 1.040806e-06 7.086874e-07 2.068638e-07
[2491,] 5.676428e-07 1.100901e-06 1.459429e-07
[2492,] 5.723847e-07 1.105645e-06 1.455793e-07
[2493,] 5.764289e-07 1.119996e-06 1.454484e-07
[2494,] 1.062720e-06 7.126893e-07 2.067212e-07
[2495,] 1.137188e-06 7.237909e-07 2.090102e-07
[2496,] 5.762949e-07 1.127895e-06 1.455925e-07
[2497,] 9.812672e-07 1.489090e-06 4.252721e-07
[2498,] 5.689097e-07 1.141531e-06 1.465440e-07
[2499,] 1.079043e-06 7.197378e-07 2.043911e-07
[2500,] 5.757660e-07 1.235676e-06 1.474126e-07
[2501,] 1.202658e-06 1.827097e-06 3.301802e-07
[2502,] 5.800622e-07 1.191712e-06 1.460404e-07
[2503,] 7.962998e-07 7.165346e-07 1.968470e-07
[2504,] 9.780438e-06 1.634051e-05 1.012078e-05
[2505,] 1.102030e-06 1.908751e-06 1.425424e-07
[2506,] 9.393076e-07 9.614905e-06 7.189101e-07
[2507,] 1.161442e-06 1.827041e-06 1.444223e-07
[2508,] 1.144310e-06 1.758404e-06 1.446638e-07
[2509,] 1.145186e-06 1.749205e-06 1.447777e-07
[2510,] 5.501114e-07 1.397790e-06 1.851562e-07
[2511,] 5.485918e-07 1.391274e-06 1.837471e-07
[2512,] 1.181241e-06 1.851090e-06 1.446402e-07
[2513,] 2.445665e-06 9.223884e-06 3.648850e-07
[2514,] 1.174087e-06 1.752155e-06 1.454565e-07
[2515,] 1.197499e-06 1.868731e-06 1.448607e-07
[2516,] 1.019085e-06 1.926061e-06 1.389156e-07
[2517,] 1.238747e-06 1.554660e-06 3.555794e-07
[2518,] 2.432947e-06 2.795977e-06 2.291294e-07
[2519,] 8.652761e-07 9.381768e-06 6.546736e-07
[2520,] 2.541435e-06 8.945272e-06 3.454954e-07
[2521,] 1.156622e-06 1.698844e-06 1.455497e-07
[2522,] 1.982734e-06 1.623737e-06 1.699519e-07
[2523,] 1.159356e-06 1.594461e-06 1.470225e-07
[2524,] 1.214429e-06 1.559294e-06 1.491722e-07
[2525,] 1.159545e-06 1.639383e-06 1.464136e-07
[2526,] 1.134762e-06 1.560428e-06 1.468105e-07
[2527,] 7.393794e-07 1.798311e-06 2.082324e-07
[2528,] 1.207119e-06 1.611908e-06 1.481293e-07
[2529,] 1.372574e-06 1.626372e-06 1.493832e-07
[2530,] 2.731130e-06 7.760094e-06 4.041321e-07
[2531,] 1.088122e-06 1.561524e-06 1.456309e-07
[2532,] 1.350097e-06 1.614529e-06 1.489923e-07
[2533,] 1.222866e-06 3.395025e-06 3.156567e-07
[2534,] 3.529473e-06 1.909404e-06 1.908556e-07
[2535,] 1.774239e-06 8.496337e-07 2.660074e-07
[2536,] 5.831381e-06 1.654927e-06 7.028283e-07
[2537,] 2.646431e-06 1.842115e-06 1.925847e-07
[2538,] 1.039655e-06 9.603566e-07 2.926106e-07
[2539,] 2.736034e-06 5.746146e-06 2.407335e-07
[2540,] 3.100355e-06 2.499983e-05 1.976603e-07
[2541,] 2.170602e-06 1.304328e-05 6.538876e-06
[2542,] 1.679862e-06 8.082307e-07 2.415892e-07
[2543,] 7.524425e-07 4.121306e-06 2.063883e-07
[2544,] 1.929613e-06 2.026309e-06 1.238077e-06
[2545,] 1.713013e-06 1.448976e-06 4.429060e-07
[2546,] 8.864074e-07 2.886602e-06 4.954020e-07
[2547,] 4.453032e-07 7.556131e-07 1.286746e-07
[2548,] 9.835679e-07 2.678057e-06 5.456903e-07
[2549,] 9.609538e-07 2.428579e-06 5.080949e-07
[2550,] 1.928660e-06 1.929470e-06 1.186398e-06
[2551,] 8.534481e-07 7.968604e-07 1.691982e-07
[2552,] 4.534393e-07 1.091532e-06 1.307334e-07
[2553,] 8.981919e-07 2.647576e-06 4.851712e-07
[2554,] 4.466766e-07 2.788744e-06 1.638989e-07
[2555,] 1.818017e-06 1.093729e-05 4.503200e-06
[2556,] 9.785290e-07 2.831257e-06 5.561483e-07
[2557,] 9.510652e-07 2.830202e-06 5.367755e-07
[2558,] 9.289450e-07 2.901977e-06 5.274033e-07
[2559,] 8.323530e-07 3.288839e-06 4.819954e-07
[2560,] 8.250183e-07 3.200397e-06 4.710973e-07
[2561,] 9.430433e-07 1.490991e-06 1.598181e-07
[2562,] 4.864797e-07 8.322313e-07 1.542579e-07
[2563,] 4.949883e-07 7.740130e-07 1.356189e-07
[2564,] 8.382735e-07 3.462747e-06 4.964136e-07
[2565,] 4.211541e-06 1.406562e-06 1.811887e-06
[2566,] 1.754360e-06 4.784751e-06 2.183782e-06
[2567,] 1.931434e-06 1.731169e-06 1.224389e-06
[2568,] 1.764381e-06 4.730437e-06 2.184224e-06
[2569,] 1.857589e-06 4.962487e-06 2.401233e-06
[2570,] 1.500827e-06 1.024324e-06 3.165543e-07
[2571,] 7.240292e-07 2.401638e-06 2.278105e-07
[2572,] 6.422760e-07 7.263774e-07 1.590654e-07
[2573,] 3.156951e-06 2.898545e-06 5.977621e-07
[2574,] 1.969217e-06 1.277061e-04 4.304166e-06
[2575,] 3.260357e-06 2.958331e-06 6.066987e-07
[2576,] 6.391886e-07 7.865515e-07 1.594696e-07
[2577,] 7.347379e-07 1.674920e-06 1.682133e-07
[2578,] 1.357829e-06 2.913089e-06 7.957285e-07
[2579,] 1.047378e-06 1.035873e-06 3.004487e-07
[2580,] 2.655449e-06 3.066318e-06 5.082222e-07
[2581,] 2.727144e-06 3.464323e-06 4.921539e-07
[2582,] 2.796724e-06 2.943129e-06 5.396163e-07
[2583,] 3.176651e-06 2.821443e-06 5.976618e-07
[2584,] 2.041676e-06 1.869703e-06 4.303192e-07
[2585,] 1.159075e-06 1.073823e-06 4.339213e-07
[2586,] 1.344479e-06 1.133358e-06 4.519556e-07
[2587,] 7.967700e-07 8.476267e-07 1.806393e-07
[2588,] 1.762221e-06 1.416708e-06 4.359608e-07
[2589,] 2.750528e-06 3.251724e-06 5.093568e-07
[2590,] 1.543688e-06 1.149312e-06 5.226461e-07
[2591,] 1.674648e-06 1.415667e-06 4.167544e-07
[2592,] 1.367049e-06 2.729557e-06 7.763502e-07
[2593,] 3.035056e-06 2.882904e-06 5.703787e-07
[2594,] 2.267893e-04 3.843290e-06 1.482744e-04
[2595,] 4.798165e-07 6.246463e-06 2.934227e-07
[2596,] 7.555942e-07 8.666232e-07 1.750304e-07
[2597,] 1.486220e-06 2.644430e-06 8.415529e-07
[2598,] 7.503132e-07 9.165010e-07 1.702785e-07
[2599,] 9.535815e-07 1.420422e-06 2.567234e-07
[2600,] 1.473079e-06 2.647950e-06 8.336104e-07
[2601,] 1.203476e-06 4.063913e-06 1.531969e-07
[2602,] 1.428747e-06 2.358454e-06 7.555208e-07
[2603,] 1.495482e-06 2.659974e-06 8.502291e-07
[2604,] 1.480814e-06 2.450303e-06 8.038599e-07
[2605,] 1.406986e-06 2.667623e-06 7.934323e-07
[2606,] 1.652294e-06 2.720090e-06 9.659252e-07
[2607,] 2.967684e-06 2.749384e-06 5.752062e-07
[2608,] 1.693470e-06 2.820639e-06 1.012821e-06
[2609,] 5.344270e-07 1.832510e-06 1.752548e-07
[2610,] 8.800878e-07 1.446750e-06 2.430069e-07
[2611,] 3.189619e-06 2.736716e-06 6.106742e-07
[2612,] 1.834831e-06 2.577998e-06 1.056595e-06
[2613,] 1.954799e-06 2.775854e-06 1.183648e-06
[2614,] 7.674781e-07 8.908824e-07 2.161532e-07
[2615,] 7.697503e-07 9.685337e-07 1.672398e-07
[2616,] 2.748393e-06 1.362164e-06 2.333007e-07
[2617,] 2.169046e-06 3.363063e-06 3.493581e-07
[2618,] 1.730698e-06 2.321900e-06 9.305320e-07
[2619,] 1.647015e-06 2.287490e-06 8.726595e-07
[2620,] 6.967383e-07 8.595224e-07 1.651561e-07
[2621,] 1.003005e-06 1.913659e-05 1.989231e-06
[2622,] 1.280427e-06 3.004122e-06 7.573785e-07
[2623,] 6.711280e-07 8.286969e-07 1.764980e-07
[2624,] 9.569001e-07 3.125314e-06 5.697837e-07
[2625,] 1.655618e-06 2.436383e-06 9.123398e-07
[2626,] 9.027935e-07 1.410600e-06 2.559962e-07
[2627,] 9.025118e-07 2.809746e-06 2.011355e-07
[2628,] 7.903059e-07 2.031630e-06 1.831176e-07
[2629,] 1.846406e-06 1.619491e-06 3.981694e-07
[2630,] 1.911911e-06 2.683400e-06 1.133598e-06
[2631,] 1.882363e-06 2.736070e-06 1.125892e-06
[2632,] 1.932918e-06 2.820619e-06 1.180061e-06
[2633,] 9.874207e-07 2.746665e-06 2.968468e-07
[2634,] 5.950737e-07 1.563199e-06 1.680465e-07
[2635,] 1.400340e-06 3.993063e-06 4.214299e-07
[2636,] 1.360872e-06 1.637475e-06 7.297375e-07
[2637,] 1.603298e-06 2.729870e-06 9.370736e-07
[2638,] 4.284752e-06 8.354651e-07 3.265910e-07
[2639,] 5.709656e-07 5.831685e-06 2.519471e-07
[2640,] 2.842866e-06 1.736151e-06 5.255915e-07
[2641,] 4.565732e-07 3.335036e-06 1.817317e-07
[2642,] 5.818229e-07 6.946987e-06 2.517687e-07
[2643,] 1.371803e-06 4.890763e-06 4.455812e-07
[2644,] 1.174181e-06 2.075198e-06 7.607715e-07
[2645,] 2.722648e-06 1.746354e-06 5.056443e-07
[2646,] 3.130394e-06 1.882128e-06 5.198700e-07
[2647,] 2.746785e-06 1.746356e-06 5.088777e-07
[2648,] 1.404330e-06 1.883609e-06 2.985820e-07
[2649,] 4.546259e-07 3.602879e-06 1.742073e-07
[2650,] 1.210251e-06 2.649981e-06 8.672974e-07
[2651,] 1.153454e-06 2.151389e-06 7.660001e-07
[2652,] 6.246328e-07 2.222077e-06 1.706341e-07
[2653,] 5.792726e-07 8.101447e-06 2.670866e-07
[2654,] 4.555067e-07 3.616318e-06 1.810915e-07
[2655,] 1.368506e-06 1.760744e-06 3.020378e-07
[2656,] 4.877175e-06 8.362178e-07 3.337696e-07
[2657,] 4.548884e-07 3.803467e-06 1.717590e-07
[2658,] 5.999706e-07 1.926842e-06 1.721918e-07
[2659,] 1.205583e-06 1.436892e-06 5.703121e-07
[2660,] 4.556598e-07 3.160892e-06 1.778003e-07
[2661,] 1.380572e-06 3.799522e-06 4.235563e-07
[2662,] 1.562377e-06 1.881223e-06 3.147300e-07
[2663,] 4.543585e-07 3.670640e-06 1.748275e-07
[2664,] 4.545617e-07 3.991170e-06 1.733173e-07
[2665,] 1.140879e-06 2.232070e-06 7.286749e-07
[2666,] 3.016223e-06 1.840441e-06 5.270096e-07
[2667,] 1.506239e-06 1.934919e-06 3.068060e-07
[2668,] 1.395610e-06 3.798551e-06 4.197367e-07
[2669,] 1.415145e-06 3.544931e-06 4.271560e-07
[2670,] 1.380561e-06 1.420344e-06 5.952113e-07
[2671,] 4.553513e-07 3.757078e-06 1.682995e-07
[2672,] 2.601675e-06 1.832683e-06 4.572057e-07
[2673,] 1.479518e-06 4.514612e-06 3.971696e-07
[2674,] 2.066919e-06 2.570899e-06 1.203530e-06
[2675,] 4.544456e-07 5.232934e-06 1.798372e-07
[2676,] 4.553587e-07 5.638057e-06 1.776011e-07
[2677,] 3.946814e-04 3.196214e-06 1.998362e-04
[2678,] 3.586742e-04 3.172682e-06 1.797396e-04
[2679,] 2.390817e-06 2.666995e-06 1.446440e-06
[2680,] 4.581801e-07 5.452842e-06 1.699891e-07
[2681,] 1.425736e-06 2.159087e-06 3.647770e-07
[2682,] 4.562544e-07 5.021034e-06 1.716758e-07
[2683,] 2.204944e-06 2.677677e-06 1.324542e-06
[2684,] 1.416536e-06 1.794937e-06 3.077887e-07
[2685,] 3.880267e-06 2.645040e-06 5.774069e-07
[2686,] 1.344523e-06 1.829357e-06 2.954017e-07
[2687,] 4.566309e-07 5.155026e-06 1.728883e-07
[2688,] 3.850607e-06 2.825103e-06 5.400471e-07
[2689,] 7.199644e-07 8.520565e-06 1.978934e-07
[2690,] 4.569013e-07 5.351921e-06 1.719282e-07
[2691,] 4.520600e-06 2.851574e-06 6.265856e-07
[2692,] 6.572058e-07 1.477170e-06 1.587092e-07
[2693,] 2.396915e-06 2.612860e-06 1.432885e-06
[2694,] 1.043978e-06 1.824515e-06 5.269150e-07
[2695,] 1.055290e-06 2.414153e-06 2.296195e-07
[2696,] 6.967862e-07 9.119561e-06 2.066098e-07
[2697,] 3.967545e-06 2.709569e-06 5.808462e-07
[2698,] 2.171064e-06 2.666995e-06 1.298608e-06
[2699,] 6.409733e-07 1.742465e-06 1.620387e-07
[2700,] 4.583118e-07 5.457451e-06 1.699098e-07
[2701,] 4.575019e-07 5.555523e-06 1.716435e-07
[2702,] 1.381211e-06 1.724199e-06 3.092975e-07
[2703,] 6.650155e-07 1.705635e-06 1.600747e-07
[2704,] 6.729433e-07 1.471010e-06 1.582292e-07
[2705,] 6.730078e-07 1.467466e-06 1.582061e-07
[2706,] 6.798576e-07 1.497398e-06 1.581994e-07
[2707,] 6.646031e-07 1.669148e-06 1.598209e-07
[2708,] 1.040536e-06 1.686880e-06 4.920675e-07
[2709,] 4.547975e-07 4.786778e-06 1.794870e-07
[2710,] 1.035001e-06 2.326507e-06 2.292730e-07
[2711,] 3.983224e-06 2.676305e-06 5.859024e-07
[2712,] 1.395881e-06 1.729180e-06 3.104480e-07
[2713,] 4.553778e-07 5.456765e-06 1.769105e-07
[2714,] 6.982974e-07 8.943039e-06 2.054857e-07
[2715,] 1.384933e-06 1.791459e-06 3.041305e-07
[2716,] 9.934370e-07 2.051486e-06 6.087014e-07
[2717,] 1.963810e-06 2.166320e-05 3.294974e-07
[2718,] 4.556082e-07 5.442315e-06 1.757209e-07
[2719,] 8.745191e-07 2.338292e-06 4.264515e-07
[2720,] 8.716599e-07 2.331581e-06 4.211641e-07
[2721,] 6.617771e-07 1.660435e-06 1.599148e-07
[2722,] 4.150170e-06 2.726287e-06 5.991392e-07
[2723,] 4.679660e-04 2.944016e-06 2.041463e-04
[2724,] 1.411383e-06 1.822627e-06 3.043670e-07
[2725,] 4.560522e-07 5.143767e-06 1.729704e-07
[2726,] 4.567200e-07 5.029789e-06 1.707779e-07
[2727,] 4.504882e-06 2.838488e-06 6.048084e-07
[2728,] 4.494013e-06 2.850485e-06 6.232524e-07
[2729,] 1.523806e-06 2.630625e-06 3.663308e-07
[2730,] 8.305906e-07 1.211274e-06 3.813882e-07
[2731,] 4.548470e-07 5.545516e-06 1.795423e-07
[2732,] 2.594093e-06 3.686570e-06 1.913618e-06
[2733,] 4.016503e-06 8.978983e-07 3.242168e-07
[2734,] 2.632544e-06 2.719881e-06 1.629005e-06
[2735,] 5.737121e-07 1.629451e-06 2.431421e-07
[2736,] 5.822665e-07 1.686873e-06 2.528068e-07
[2737,] 6.392169e-07 1.278221e-06 1.583042e-07
[2738,] 6.372611e-07 1.278311e-06 1.583549e-07
[2739,] 4.313403e-06 2.635526e-06 6.259220e-07
[2740,] 8.965390e-06 1.134744e-06 2.768430e-06
[2741,] 1.456281e-06 1.416294e-06 3.791252e-07
[2742,] 7.815594e-06 1.154842e-06 2.522766e-06
[2743,] 2.034629e-06 2.467489e-06 1.159100e-06
[2744,] 1.169253e-06 2.628931e-06 2.391990e-07
[2745,] 1.344488e-06 1.870937e-06 2.859736e-07
[2746,] 7.642050e-06 1.120454e-06 2.326832e-06
[2747,] 8.729201e-06 1.139925e-06 2.726230e-06
[2748,] 8.868545e-06 1.135970e-06 2.747191e-06
[2749,] 1.537688e-06 1.838120e-06 3.111328e-07
[2750,] 4.441436e-06 2.784853e-06 6.245621e-07
[2751,] 6.946723e-07 2.251660e-06 3.043284e-07
[2752,] 6.951055e-07 2.192150e-06 3.031932e-07
[2753,] 1.580365e-06 2.706175e-06 3.637954e-07
[2754,] 9.549496e-07 2.589733e-06 5.761274e-07
[2755,] 4.640684e-06 2.833652e-06 6.403015e-07
[2756,] 1.598026e-06 2.628934e-06 3.624192e-07
[2757,] 2.025194e-06 2.346069e-06 1.289461e-06
[2758,] 2.933533e-06 1.853803e-06 2.133144e-06
[2759,] 1.031438e-06 1.432598e-06 1.654377e-07
[2760,] 3.150828e-06 2.108624e-06 2.591109e-06
[2761,] 3.086836e-06 2.073345e-06 2.497195e-06
[2762,] 1.611462e-06 2.440310e-06 3.601959e-07
[2763,] 1.167643e-06 5.437428e-06 3.892425e-07
[2764,] 2.882619e-06 2.787859e-06 2.992450e-06
[2765,] 4.809942e-06 2.677227e-06 6.759312e-07
[2766,] 3.056993e-06 2.119259e-06 2.520822e-06
[2767,] 1.593806e-06 2.502400e-06 3.608307e-07
[2768,] 2.873839e-06 1.863563e-06 2.098234e-06
[2769,] 9.075788e-07 9.225674e-07 1.793076e-07
[2770,] 1.859041e-06 9.457999e-07 6.784457e-07
[2771,] 2.843806e-06 2.593546e-06 2.777098e-06
[2772,] 3.026626e-06 2.054770e-06 2.426365e-06
[2773,] 3.176279e-06 2.051437e-06 2.549562e-06
[2774,] 3.321088e-06 2.075359e-06 2.700794e-06
[2775,] 9.883180e-07 1.783336e-06 1.604159e-07
[2776,] 1.021958e-06 1.467606e-06 1.644944e-07
[2777,] 1.642690e-06 2.536302e-06 3.574092e-07
[2778,] 1.565906e-06 2.636934e-06 3.635387e-07
[2779,] 3.316087e-06 2.047151e-06 2.663277e-06
[2780,] 3.056631e-06 2.520100e-06 2.930514e-06
[2781,] 1.591705e-06 2.496808e-06 3.608171e-07
[2782,] 4.445205e-06 1.784033e-06 3.131398e-06
[2783,] 3.399035e-06 2.381602e-06 3.130918e-06
[2784,] 3.000578e-06 2.122331e-06 2.473688e-06
[2785,] 3.109775e-06 2.095509e-06 2.540351e-06
[2786,] 1.721683e-04 2.092238e-06 6.184417e-05
[2787,] 3.031274e-06 2.329136e-06 2.719978e-06
[2788,] 1.179594e-05 9.638312e-07 1.743053e-06
[2789,] 2.902333e-06 2.144448e-06 2.409256e-06
[2790,] 3.554217e-06 2.818032e-06 2.321040e-06
[2791,] 3.123466e-06 2.147922e-06 2.609901e-06
[2792,] 3.201056e-06 2.256584e-06 2.798828e-06
[2793,] 4.300985e-04 2.199052e-06 1.732922e-04
[2794,] 3.337612e-06 2.050553e-06 2.683248e-06
[2795,] 1.582985e-06 2.635800e-06 3.632726e-07
[2796,] 1.699826e-06 2.187018e-06 5.586096e-07
[2797,] 2.724057e-06 2.780621e-06 1.715806e-06
[2798,] 2.848569e-06 2.156967e-06 2.374947e-06
[2799,] 3.125703e-06 2.252314e-06 2.725270e-06
[2800,] 5.347396e-06 2.792567e-06 7.182139e-07
[2801,] 2.389843e-06 2.239401e-06 2.027476e-06
[2802,] 3.645695e-06 1.811287e-06 2.616160e-06
[2803,] 8.934464e-06 2.787892e-06 1.071696e-06
[2804,] 4.169652e-06 2.160392e-06 3.555726e-06
[2805,] 8.243422e-07 1.533862e-06 1.553948e-07
[2806,] 3.888876e-06 2.176205e-06 3.327649e-06
[2807,] 3.650523e-06 8.133977e-06 9.100044e-06
[2808,] 3.805555e-06 2.209429e-06 3.298557e-06
[2809,] 1.013203e-06 6.098452e-06 5.003868e-07
[2810,] 1.527331e-06 1.901785e-06 3.050772e-07
[2811,] 1.529786e-06 2.551947e-06 3.640950e-07
[2812,] 3.916998e-06 2.197848e-06 3.383883e-06
[2813,] 2.252383e-06 2.317071e-05 8.404018e-07
[2814,] 4.036327e-06 2.217090e-06 3.520675e-06
[2815,] 7.457226e-06 2.893400e-06 9.124442e-07
[2816,] 1.008743e-06 3.440869e-06 3.807156e-07
[2817,] 4.023754e-06 2.121597e-06 3.368185e-06
[2818,] 7.547181e-07 2.075939e-06 1.536509e-07
[2819,] 1.603196e-06 2.606289e-06 3.618205e-07
[2820,] 4.014153e-06 2.297921e-06 3.617690e-06
[2821,] 3.979235e-06 2.288123e-06 3.569435e-06
[2822,] 1.201733e-06 2.794007e-06 2.392147e-07
[2823,] 8.027113e-07 1.509273e-06 1.549733e-07
[2824,] 3.918644e-06 2.261172e-06 3.475505e-06
[2825,] 4.076829e-06 2.228461e-06 3.574691e-06
[2826,] 2.147734e-06 1.932988e-06 1.602744e-06
[2827,] 1.320903e-05 4.306091e-06 6.730020e-07
[2828,] 3.458613e-06 7.487587e-06 8.035060e-06
[2829,] 1.534394e-06 3.239586e-06 1.654442e-06
[2830,] 4.361561e-06 2.218761e-06 3.820989e-06
[2831,] 1.295347e-06 1.088937e-06 3.556552e-07
[2832,] 1.514727e-06 1.928855e-06 3.016842e-07
[2833,] 7.606736e-06 8.624921e-07 4.400949e-07
[2834,] 3.887986e-06 7.595241e-06 9.339833e-06
[2835,] 2.460243e-06 3.044666e-06 1.614095e-06
[2836,] 3.887115e-06 7.859642e-06 9.578366e-06
[2837,] 4.034847e-06 2.271852e-06 3.599463e-06
[2838,] 7.461312e-07 1.933975e-06 1.545534e-07
[2839,] 3.645757e-06 7.306712e-06 8.411046e-06
[2840,] 1.566466e-06 2.644309e-06 3.634267e-07
[2841,] 7.801714e-07 2.162073e-06 1.543375e-07
[2842,] 4.190310e-06 2.087670e-06 3.462137e-06
[2843,] 8.378489e-07 1.709797e-06 1.550675e-07
[2844,] 4.310615e-06 2.289111e-06 3.884034e-06
[2845,] 1.118494e-06 2.790591e-06 2.293175e-07
[2846,] 4.480908e-06 2.175451e-06 3.859257e-06
[2847,] 3.964925e-06 7.930570e-06 9.849163e-06
[2848,] 3.970504e-06 7.089801e-06 9.113880e-06
[2849,] 1.047131e-06 5.587390e-06 4.492058e-07
[2850,] 1.014597e-06 5.815077e-06 4.866988e-07
[2851,] 1.026365e-06 6.007613e-06 4.830913e-07
[2852,] 5.757336e-07 1.841250e-06 1.880152e-07
[2853,] 8.907716e-06 2.417968e-06 1.163101e-06
[2854,] 1.011882e-06 5.744806e-06 4.871276e-07
[2855,] 1.520085e-06 1.874505e-06 3.066626e-07
[2856,] 5.874968e-06 8.623518e-07 4.110977e-07
[2857,] 5.071741e-04 2.170497e-06 1.987017e-04
[2858,] 8.396388e-06 2.762770e-06 1.077081e-06
[2859,] 7.999070e-06 8.726990e-07 4.601544e-07
[2860,] 3.890028e-06 1.983887e-06 3.047128e-06
[2861,] 9.955876e-07 3.219805e-06 3.777510e-07
[2862,] 2.638479e-06 3.174992e-06 1.789567e-06
[2863,] 8.498030e-06 2.671232e-06 1.058084e-06
[2864,] 1.553148e-06 1.846488e-06 3.128542e-07
[2865,] 7.923770e-06 2.303565e-06 1.094041e-06
[2866,] 9.216816e-07 1.221168e-06 2.734216e-07
[2867,] 1.465018e-06 2.581896e-06 5.264734e-07
[2868,] 7.713130e-07 1.754057e-06 1.536136e-07
[2869,] 8.680425e-07 1.361751e-06 1.590680e-07
[2870,] 3.878573e-06 6.277302e-06 8.054136e-06
[2871,] 9.795891e-07 2.007491e-06 2.947685e-07
[2872,] 2.380895e-06 2.943505e-06 1.527008e-06
[2873,] 6.000429e-06 8.687352e-07 4.210185e-07
[2874,] 5.917832e-06 2.464948e-06 8.319826e-07
[2875,] 5.119838e-07 1.287870e-06 1.652660e-07
[2876,] 1.021779e-06 3.468953e-06 3.703688e-07
[2877,] 1.717193e-06 2.714656e-06 1.668538e-06
[2878,] 3.770246e-06 1.685418e-06 2.514590e-06
[2879,] 1.659543e-06 2.654049e-06 3.624836e-07
[2880,] 9.524826e-07 2.362654e-06 3.720305e-07
[2881,] 2.976845e-06 2.129997e-06 8.243936e-07
[2882,] 9.888302e-07 2.170451e-06 2.955305e-07
[2883,] 1.190896e-06 2.650582e-06 2.411089e-07
[2884,] 1.107435e-06 2.644141e-06 2.307055e-07
[2885,] 1.012200e-06 2.797393e-06 6.430218e-07
[2886,] 1.609967e-06 2.972495e-06 3.646608e-07
[2887,] 1.198494e-06 2.353561e-06 7.562106e-07
[2888,] 1.831238e-06 3.404638e-06 1.231843e-06
[2889,] 1.072113e-06 2.681278e-06 2.255348e-07
[2890,] 1.027231e-06 2.819872e-06 6.675858e-07
[2891,] 2.042455e-06 3.211670e-05 3.237963e-07
[2892,] 3.285878e-06 1.619003e-06 6.815476e-07
[2893,] 9.807608e-07 2.006387e-06 2.937283e-07
[2894,] 1.766105e-06 3.479815e-06 1.193509e-06
[2895,] 9.821150e-07 1.976385e-06 2.918868e-07
[2896,] 9.835859e-07 2.001534e-06 2.920049e-07
[2897,] 1.124307e-04 2.194381e-06 4.824213e-05
[2898,] 1.257220e-04 2.339774e-06 5.908133e-05
[2899,] 1.118302e-06 2.680087e-06 2.313566e-07
[2900,] 5.124559e-07 1.999928e-06 1.862323e-07
[2901,] 1.873795e-06 1.383724e-06 7.976041e-07
[2902,] 1.066390e-06 2.743103e-06 7.055080e-07
[2903,] 5.123958e-07 2.289287e-06 1.935340e-07
[2904,] 1.169069e-06 2.675500e-06 2.377561e-07
[2905,] 1.044885e-06 2.868573e-06 7.008888e-07
[2906,] 1.024362e-06 3.176277e-06 7.243900e-07
[2907,] 3.387314e-06 1.867766e-06 6.051100e-07
[2908,] 1.087667e-06 1.932117e-06 5.413323e-07
[2909,] 5.228176e-07 1.892299e-06 2.103391e-07
[2910,] 2.534422e-06 2.209964e-06 4.670029e-07
[2911,] 5.305097e-07 1.814678e-06 2.167759e-07
[2912,] 2.513210e-06 3.331503e-06 1.763939e-06
[2913,] 3.004598e-06 1.273884e-06 4.523808e-07
[2914,] 2.784826e-06 2.665282e-06 4.763719e-07
[2915,] 1.503490e-06 3.467134e-06 9.871320e-07
[2916,] 8.863740e-05 2.258699e-06 3.977251e-05
[2917,] 9.290223e-05 2.253242e-06 4.154075e-05
[2918,] 1.165923e-06 2.734055e-06 2.361102e-07
[2919,] 1.464505e-06 3.290019e-06 9.300375e-07
[2920,] 1.557792e-06 3.172676e-06 3.728722e-07
[2921,] 8.674754e-07 3.710993e-06 3.813362e-07
[2922,] 9.619909e-07 2.186573e-06 3.028809e-07
[2923,] 5.176117e-07 1.354729e-06 1.803564e-07
[2924,] 9.953038e-07 1.818995e-06 4.379044e-07
[2925,] 1.371409e-06 2.253663e-06 1.545765e-07
[2926,] 8.517169e-05 2.341138e-06 4.005457e-05
[2927,] 9.628670e-07 2.226039e-06 3.178336e-07
[2928,] 1.596128e-06 3.119405e-06 3.691576e-07
[2929,] 8.705695e-07 1.277711e-06 2.292680e-07
[2930,] 9.781723e-07 2.033386e-06 2.964201e-07
[2931,] 8.479060e-05 2.244394e-06 3.773984e-05
[2932,] 3.038242e-06 1.584547e-06 6.543403e-07
[2933,] 1.038366e-06 1.744376e-06 4.621495e-07
[2934,] 1.270253e-06 2.250814e-06 1.504509e-07
[2935,] 1.103580e-04 2.382767e-06 5.311556e-05
[2936,] 1.115524e-06 2.756927e-06 2.294783e-07
[2937,] 9.744486e-07 2.123048e-06 3.045525e-07
[2938,] 1.681734e-06 3.581309e-06 1.142627e-06
[2939,] 1.107136e-06 2.467588e-06 2.344989e-07
[2940,] 1.763429e-06 3.948951e-06 1.283271e-06
[2941,] 1.321936e-06 2.263443e-06 1.529833e-07
[2942,] 9.103870e-07 7.390474e-06 9.802220e-07
[2943,] 9.771092e-07 2.444051e-06 5.067816e-07
[2944,] 1.084070e-06 2.813970e-06 2.245180e-07
[2945,] 1.563352e-06 3.047049e-06 3.705139e-07
[2946,] 9.773327e-07 2.121102e-06 2.997532e-07
[2947,] 5.220430e-07 1.527176e-06 1.948142e-07
[2948,] 8.662364e-07 2.745345e-06 2.872764e-07
[2949,] 9.624939e-07 1.978733e-06 4.454562e-07
[2950,] 1.532422e-06 3.505155e-06 3.840917e-07
[2951,] 1.550902e-06 3.420673e-06 3.761563e-07
[2952,] 1.465117e-06 3.413297e-06 3.900668e-07
[2953,] 1.022944e-04 2.242245e-06 4.541068e-05
[2954,] 2.191795e-06 1.928569e-06 4.179469e-07
[2955,] 1.509067e-06 3.812042e-06 3.916052e-07
[2956,] 1.097088e-06 3.614106e-06 6.810744e-07
[2957,] 5.613700e-07 1.247850e-06 2.061452e-07
[2958,] 9.778690e-07 2.152746e-06 2.995930e-07
[2959,] 1.517490e-04 3.355971e-06 1.049514e-04
[2960,] 1.407537e-06 2.070582e-06 1.092142e-06
[2961,] 9.750479e-07 2.500434e-06 3.161542e-07
[2962,] 1.858139e-06 1.201233e-06 8.765709e-07
[2963,] 9.828720e-07 2.394740e-06 3.043410e-07
[2964,] 5.248982e-07 1.205743e-06 1.774039e-07
[2965,] 1.625764e-06 2.837168e-06 4.193781e-07
[2966,] 1.954010e-06 2.254201e-06 3.735129e-07
[2967,] 8.371356e-07 1.297986e-06 2.288685e-07
[2968,] 1.068251e-06 1.329979e-06 1.638113e-07
[2969,] 1.931399e-06 2.429423e-06 3.630451e-07
[2970,] 8.829100e-07 1.114456e-06 3.751204e-07
[2971,] 4.459859e-06 1.357784e-06 2.404348e-06
[2972,] 4.866927e-05 2.871556e-06 2.842326e-05
[2973,] 4.327641e-05 3.646417e-06 2.654417e-05
[2974,] 5.267847e-07 1.079538e-06 1.713241e-07
[2975,] 5.209425e-07 1.094452e-06 1.687080e-07
[2976,] 1.143068e-06 2.884302e-06 1.051239e-06
[2977,] 1.019172e-06 5.846083e-06 7.485674e-07
[2978,] 2.411832e-06 2.782616e-06 5.961621e-07
[2979,] 9.162369e-06 1.478036e-05 7.523216e-07
[2980,] 4.093674e-06 2.641286e-05 5.481614e-06
[2981,] 5.117348e-07 8.845062e-07 1.286334e-07
[2982,] 6.053349e-07 9.231499e-07 1.518392e-07
[2983,] 1.240974e-04 5.816023e-06 1.327156e-04
[2984,] 5.279410e-07 1.435239e-06 1.412765e-07
[2985,] 1.365699e-05 2.173119e-06 5.241618e-06
[2986,] 4.666825e-07 8.036281e-07 1.335495e-07
[2987,] 2.023678e-05 1.212960e-06 2.783794e-06
[2988,] 1.725140e-05 2.646798e-06 8.177691e-06
[2989,] 1.386495e-06 6.455954e-06 1.120518e-06
[2990,] 1.004927e-06 2.888358e-06 8.940936e-07
[2991,] 4.948698e-06 1.451602e-06 9.135946e-07
[2992,] 1.760578e-06 3.613498e-06 7.946766e-07
[2993,] 1.354218e-06 2.600939e-06 7.240933e-07
[2994,] 1.458338e-06 5.840461e-06 1.148147e-06
[2995,] 1.523422e-06 2.130684e-06 1.214129e-06
[2996,] 2.973058e-06 2.645605e-06 7.922046e-07
[2997,] 3.192572e-06 1.893670e-06 7.034511e-07
[2998,] 5.378825e-07 1.379299e-06 1.790512e-07
[2999,] 1.400597e-06 2.459449e-06 7.272873e-07
[3000,] 3.266676e-06 1.899275e-06 7.078247e-07
[3001,] 1.426323e-06 2.146095e-06 3.981873e-07
[3002,] 5.368443e-07 1.494760e-04 3.537126e-07
[3003,] 6.268446e-07 3.012597e-06 2.193558e-07
[3004,] 1.705685e-05 2.636016e-06 8.046312e-06
[3005,] 3.091947e-06 2.575674e-06 1.204382e-06
[3006,] 3.462480e-06 1.884261e-06 7.674832e-07
[3007,] 1.552157e-06 2.197547e-06 3.977579e-07
[3008,] 5.670159e-07 1.193099e-06 1.770993e-07
[3009,] 1.605375e-06 2.126788e-06 1.287603e-06
[3010,] 4.731157e-07 7.805601e-07 1.385296e-07
[3011,] 2.815404e-06 2.649824e-06 7.523840e-07
[3012,] 1.804030e-06 1.623535e-06 1.172603e-06
[3013,] 1.429528e-05 2.943025e-06 7.540688e-06
[3014,] 5.252881e-07 1.171568e-04 2.952727e-07
[3015,] 7.775557e-06 1.925688e-06 1.592529e-06
[3016,] 5.702996e-07 1.111607e-06 1.797928e-07
[3017,] 1.383118e-06 1.700721e-06 3.808125e-07
[3018,] 1.268367e-06 2.336100e-06 6.080015e-07
[3019,] 8.183728e-07 1.481576e-06 4.394894e-07
[3020,] 1.381867e-06 1.764655e-06 3.699037e-07
[3021,] 1.431848e-06 2.157300e-06 4.064386e-07
[3022,] 9.053769e-06 2.487428e-06 3.976609e-06
[3023,] 8.606847e-06 2.434617e-06 3.676764e-06
[3024,] 5.423721e-07 1.044418e-06 1.762099e-07
[3025,] 1.007959e-05 2.385839e-06 4.210342e-06
[3026,] 1.374628e-06 1.785353e-06 3.800132e-07
[3027,] 5.336839e-07 1.288400e-06 1.761610e-07
[3028,] 5.331677e-07 1.329250e-06 1.776475e-07
[3029,] 1.374138e-06 1.780602e-06 3.791797e-07
[3030,] 7.807717e-07 1.351261e-06 3.869371e-07
[3031,] 9.616587e-06 2.387750e-06 4.013928e-06
[3032,] 7.787711e-07 1.392899e-06 3.922197e-07
[3033,] 9.430019e-06 2.455402e-06 4.069562e-06
[3034,] 5.496776e-07 1.084103e-06 1.873351e-07
[3035,] 2.852013e-06 2.645168e-06 7.613281e-07
[3036,] 1.376089e-06 1.822162e-06 3.914412e-07
[3037,] 4.831015e-07 1.285663e-06 1.267396e-07
[3038,] 1.276775e-06 2.295897e-06 6.056657e-07
[3039,] 5.064376e-07 1.046189e-06 1.597448e-07
[3040,] 3.243151e-06 1.934297e-05 2.898183e-07
[3041,] 5.424889e-07 1.299397e-06 1.821155e-07
[3042,] 9.656028e-06 2.271439e-06 3.766356e-06
[3043,] 8.969985e-06 2.098813e-06 3.072555e-06
[3044,] 5.674063e-07 1.527161e-06 2.661701e-07
[3045,] 4.659613e-07 1.026068e-06 1.442990e-07
[3046,] 1.516089e-06 3.471534e-06 1.006360e-06
[3047,] 1.159177e-05 2.131688e-06 4.087369e-06
[3048,] 5.490770e-07 1.218510e-06 2.220185e-07
[3049,] 5.133848e-07 1.125900e-06 1.498157e-07
[3050,] 7.381329e-07 1.284992e-06 3.514443e-07
[3051,] 5.334443e-07 6.273139e-05 2.115339e-07
[3052,] 7.012773e-06 1.412761e-05 4.967405e-07
[3053,] 5.197457e-07 1.229065e-06 2.005007e-07
[3054,] 6.180996e-07 1.389572e-06 1.245462e-07
[3055,] 5.293956e-07 1.074285e-06 1.666585e-07
[3056,] 4.881628e-07 7.897626e-07 1.324483e-07
[3057,] 1.669667e-05 2.198600e-06 6.145198e-06
[3058,] 1.582245e-06 2.014782e-06 5.859345e-07
[3059,] 4.918317e-07 9.063902e-07 1.272537e-07
[3060,] 4.776933e-07 8.705308e-07 1.325662e-07
[3061,] 6.329397e-07 1.470642e-06 3.115948e-07
[3062,] 7.391594e-07 5.009385e-06 2.430535e-07
[3063,] 6.410294e-07 1.211007e-06 1.264164e-07
[3064,] 9.415251e-07 8.674987e-07 1.577615e-07
[3065,] 6.721230e-07 1.105338e-06 1.752418e-07
[3066,] 6.974508e-07 3.031556e-05 1.583244e-07
[3067,] 1.590194e-05 2.253798e-06 6.104422e-06
[3068,] 4.953505e-07 1.290902e-06 1.808256e-07
[3069,] 6.329573e-07 1.359277e-06 2.959750e-07
[3070,] 7.191577e-07 3.020165e-05 1.581455e-07
[3071,] 5.332001e-07 3.823746e-05 1.888687e-07
[3072,] 2.040251e-05 2.211181e-06 7.560626e-06
[3073,] 5.504900e-07 1.121613e-06 1.562054e-07
[3074,] 4.858131e-07 8.503017e-07 1.236962e-07
[3075,] 4.867433e-07 8.628064e-07 1.237746e-07
[3076,] 5.493920e-07 1.247611e-06 1.573110e-07
[3077,] 4.936524e-07 1.599524e-06 1.793545e-07
[3078,] 5.551958e-07 4.455176e-05 1.809334e-07
[3079,] 2.036088e-06 2.772045e-06 8.246700e-07
[3080,] 5.481959e-07 1.100003e-06 1.566830e-07
[3081,] 5.464139e-07 1.223781e-06 2.023178e-07
[3082,] 5.417616e-07 1.272859e-06 2.014443e-07
[3083,] 7.586127e-07 4.777483e-06 2.369675e-07
[3084,] 2.377627e-05 2.280128e-06 9.282875e-06
[3085,] 5.425338e-07 1.089646e-06 1.878438e-07
[3086,] 2.126216e-06 2.529675e-06 9.013368e-07
[3087,] 4.607856e-07 8.430441e-07 1.320652e-07
[3088,] 4.610093e-07 9.613125e-07 1.357586e-07
[3089,] 6.241606e-07 1.712681e-06 2.022943e-07
[3090,] 2.554862e-06 8.655677e-06 4.849502e-07
[3091,] 5.028227e-07 1.556311e-06 1.859400e-07
[3092,] 5.412061e-07 1.194463e-06 1.949120e-07
[3093,] 4.564394e-07 9.756363e-07 1.435067e-07
[3094,] 4.618348e-07 9.947049e-07 1.254438e-07
[3095,] 4.643739e-07 9.916661e-07 1.251264e-07
[3096,] 5.649447e-07 1.195448e-06 2.162804e-07
[3097,] 5.143819e-07 1.658190e-06 2.004373e-07
[3098,] 5.438090e-07 3.249937e-05 1.812853e-07
[3099,] 5.340338e-07 1.227017e-06 1.560150e-07
[3100,] 5.324661e-07 1.230771e-06 1.558157e-07
[3101,] 5.331393e-07 1.227032e-06 1.559299e-07
[3102,] 1.322849e-06 3.291885e-06 7.953072e-07
[3103,] 2.123201e-06 2.795216e-06 8.676660e-07
[3104,] 5.479175e-07 1.197287e-06 2.007611e-07
[3105,] 1.996123e-06 2.971886e-06 9.273169e-07
[3106,] 4.559500e-07 9.971449e-07 1.417276e-07
[3107,] 9.104946e-07 1.128694e-05 2.488963e-07
[3108,] 1.951538e-06 2.585738e-06 8.358448e-07
[3109,] 6.247525e-07 8.603547e-07 2.044061e-07
[3110,] 2.081499e-06 2.729374e-06 8.339996e-07
[3111,] 2.499273e-05 2.270913e-06 9.417649e-06
[3112,] 1.952708e-06 2.518347e-06 8.198067e-07
[3113,] 2.605289e-06 7.999315e-06 4.695226e-07
[3114,] 5.017549e-07 1.367954e-06 1.258492e-07
[3115,] 1.841299e-05 2.190905e-06 6.530367e-06
[3116,] 4.562398e-07 1.064283e-06 1.469084e-07
[3117,] 9.415468e-07 8.355051e-06 3.736072e-07
[3118,] 1.057484e-06 1.705934e-06 6.764779e-07
[3119,] 5.382018e-07 2.263085e-06 2.426102e-07
[3120,] 2.042296e-06 2.969659e-06 9.513473e-07
[3121,] 1.805388e-05 2.226741e-06 6.607448e-06
[3122,] 1.205260e-05 1.156952e-06 1.075034e-06
[3123,] 5.755051e-07 5.816920e-06 1.611582e-07
[3124,] 5.380958e-07 1.239892e-06 1.939043e-07
[3125,] 1.086555e-06 1.692358e-06 1.371934e-07
[3126,] 5.379432e-07 7.716126e-07 1.543518e-07
[3127,] 2.600228e-06 1.022171e-05 5.046544e-07
[3128,] 5.809713e-07 4.705442e-06 1.595966e-07
[3129,] 2.066729e-06 2.612095e-06 8.944994e-07
[3130,] 5.364517e-07 1.204726e-06 1.895936e-07
[3131,] 5.384964e-07 7.625962e-07 1.535168e-07
[3132,] 8.714514e-07 9.196701e-07 3.214236e-07
[3133,] 2.012530e-05 2.200669e-06 7.192706e-06
[3134,] 5.549402e-07 5.134053e-06 1.628492e-07
[3135,] 4.724561e-06 1.438650e-06 8.248836e-07
[3136,] 1.999850e-06 3.030239e-06 9.394137e-07
[3137,] 6.015226e-07 7.328793e-07 1.437576e-07
[3138,] 2.005142e-06 2.577109e-06 8.439974e-07
[3139,] 1.914023e-06 2.656271e-06 8.226668e-07
[3140,] 5.412308e-07 7.211939e-07 1.475984e-07
[3141,] 5.434858e-07 3.882233e-06 2.307764e-07
[3142,] 9.629081e-07 7.285300e-06 2.530114e-07
[3143,] 5.482292e-07 9.757061e-07 1.798478e-07
[3144,] 4.568072e-07 9.004781e-07 1.246229e-07
[3145,] 5.528284e-07 7.281387e-07 1.523101e-07
[3146,] 2.584652e-06 9.287243e-06 4.929065e-07
[3147,] 5.452778e-07 1.120035e-06 1.902483e-07
[3148,] 1.685138e-05 2.259164e-06 6.343101e-06
[3149,] 1.782514e-06 2.210514e-06 6.680866e-07
[3150,] 1.198859e-06 6.928621e-06 1.043660e-06
[3151,] 6.134723e-07 1.021352e-06 1.732275e-07
[3152,] 1.602509e-05 2.271256e-06 6.092740e-06
[3153,] 5.249707e-07 1.279948e-06 1.829751e-07
[3154,] 1.811024e-06 2.738207e-06 7.901604e-07
[3155,] 5.524718e-07 8.951724e-07 1.740215e-07
[3156,] 5.786844e-07 4.190709e-06 1.596839e-07
[3157,] 5.557058e-07 7.049432e-06 1.639923e-07
[3158,] 2.627373e-06 2.042836e-06 1.256784e-06
[3159,] 1.908692e-05 2.262936e-06 7.213752e-06
[3160,] 9.868003e-07 8.135097e-07 1.676292e-07
[3161,] 5.520363e-07 7.157970e-07 1.487448e-07
[3162,] 1.762880e-05 2.278381e-06 6.733553e-06
[3163,] 4.868710e-07 7.699904e-07 1.248549e-07
[3164,] 5.609290e-07 3.537594e-06 1.595858e-07
[3165,] 1.052788e-06 8.760110e-07 3.692626e-07
[3166,] 1.615563e-05 2.185400e-06 5.760252e-06
[3167,] 5.574099e-07 7.107219e-07 1.479518e-07
[3168,] 2.670393e-06 1.319519e-05 5.557040e-07
[3169,] 5.809223e-07 3.528208e-06 1.592169e-07
[3170,] 4.582791e-07 7.250736e-07 1.288858e-07
[3171,] 1.378873e-05 2.220194e-06 5.086000e-06
[3172,] 5.658936e-07 3.155090e-06 1.596176e-07
[3173,] 5.197517e-07 1.247260e-06 1.782578e-07
[3174,] 1.558178e-06 2.306202e-06 5.962134e-07
[3175,] 1.833967e-05 2.204173e-06 6.651010e-06
[3176,] 1.614487e-05 2.208143e-06 5.889122e-06
[3177,] 4.630268e-06 7.147723e-07 5.806636e-07
[3178,] 5.984408e-07 7.609492e-07 1.471080e-07
[3179,] 1.609681e-05 2.195281e-06 5.806932e-06
[3180,] 1.573205e-06 2.144571e-06 5.663355e-07
[3181,] 8.407366e-07 9.213591e-07 1.451970e-07
[3182,] 5.362173e-07 8.511704e-07 1.744530e-07
[3183,] 8.164584e-07 1.078977e-05 1.298455e-07
[3184,] 3.742500e-06 8.386292e-06 4.196686e-07
[3185,] 1.240453e-06 2.205752e-06 5.337423e-07
[3186,] 7.363601e-07 3.141254e-05 1.680925e-07
[3187,] 5.266258e-07 2.235962e-06 1.297590e-07
[3188,] 5.630337e-07 9.842251e-07 1.422108e-07
[3189,] 5.542282e-07 1.174279e-06 1.887974e-07
[3190,] 5.392188e-07 1.033287e-06 1.981747e-07
[3191,] 1.195021e-05 2.207799e-06 4.386178e-06
[3192,] 1.394955e-06 2.605133e-06 3.984813e-07
[3193,] 5.230923e-07 1.048177e-06 1.899454e-07
[3194,] 5.343612e-07 1.008474e-06 1.927403e-07
[3195,] 7.944911e-07 1.550127e-06 1.282900e-07
[3196,] 5.842555e-07 1.791468e-06 2.991604e-07
[3197,] 5.565390e-07 7.107008e-06 4.638215e-07
[3198,] 4.943823e-07 1.641819e-06 2.028919e-07
[3199,] 5.111650e-07 1.078389e-06 1.486986e-07
[3200,] 1.489483e-06 1.890861e-06 5.415974e-07
[3201,] 1.556569e-06 9.093710e-07 3.462356e-07
[3202,] 2.619069e-05 2.303755e-06 1.011714e-05
[3203,] 9.528458e-07 4.366755e-06 1.565242e-07
[3204,] 4.867970e-07 8.830504e-07 1.429740e-07
[3205,] 2.669001e-05 2.284280e-06 1.015592e-05
[3206,] 5.025587e-07 1.651021e-06 2.126991e-07
[3207,] 1.969109e-06 7.202757e-07 3.077970e-07
[3208,] 4.852683e-07 8.830796e-07 1.424777e-07
[3209,] 4.852016e-07 8.383351e-07 1.417460e-07
[3210,] 1.855469e-06 2.081882e-06 7.579039e-07
[3211,] 6.289385e-07 9.484386e-07 1.570573e-07
[3212,] 9.183173e-07 4.563152e-06 1.550868e-07
[3213,] 4.927003e-07 1.060499e-06 1.468822e-07
[3214,] 4.911710e-07 8.850053e-07 1.425457e-07
[3215,] 4.832037e-07 8.865924e-07 1.399714e-07
[3216,] 7.665828e-07 8.177853e-07 1.614794e-07
[3217,] 7.211714e-07 1.380754e-06 1.306133e-07
[3218,] 1.764802e-05 1.873313e-06 8.257141e-06
[3219,] 4.818424e-07 1.230509e-06 1.434113e-07
[3220,] 7.408812e-07 1.390500e-06 1.312074e-07
[3221,] 4.711884e-07 8.822710e-07 1.388115e-07
[3222,] 1.578864e-06 1.689607e-06 5.099352e-07
[3223,] 1.562705e-06 1.528288e-06 4.591206e-07
[3224,] 4.888896e-07 1.129828e-06 1.437408e-07
[3225,] 7.540101e-07 1.453544e-06 1.309628e-07
[3226,] 7.287840e-07 9.212146e-07 1.531324e-07
[3227,] 5.499723e-07 8.813608e-07 1.376591e-07
[3228,] 7.640278e-07 1.449355e-06 1.314217e-07
[3229,] 7.332689e-07 9.240541e-07 1.533081e-07
[3230,] 7.672804e-07 1.376140e-06 1.325136e-07
[3231,] 1.067648e-06 5.314437e-06 1.581642e-07
[3232,] 7.379573e-07 8.319877e-07 1.582302e-07
[3233,] 3.138574e-05 2.267010e-06 1.038525e-05
[3234,] 1.086496e-06 4.377740e-06 1.594984e-07
[3235,] 7.069843e-07 1.463250e-06 1.288039e-07
[3236,] 7.287960e-07 1.343980e-06 1.311599e-07
[3237,] 1.680091e-05 1.754421e-06 7.166629e-06
[3238,] 6.911570e-07 9.012811e-07 1.518190e-07
[3239,] 1.552558e-06 1.555427e-06 4.605351e-07
[3240,] 1.036234e-06 2.059176e-06 3.576929e-07
[3241,] 7.455075e-07 1.430363e-06 1.309156e-07
[3242,] 1.191447e-06 4.982552e-06 1.634991e-07
[3243,] 5.049268e-07 2.353852e-06 1.906182e-07
[3244,] 7.247981e-07 9.024058e-07 1.498783e-07
[3245,] 4.723708e-07 8.800400e-07 1.392679e-07
[3246,] 1.166712e-06 4.275978e-06 1.638529e-07
[3247,] 7.365678e-07 8.984568e-07 1.545180e-07
[3248,] 1.483892e-05 2.411334e-06 4.168322e-06
[3249,] 7.113206e-07 1.334425e-06 1.305159e-07
[3250,] 1.452350e-05 2.416770e-06 4.185857e-06
[3251,] 7.192770e-07 2.102444e-06 2.631877e-07
[3252,] 1.111044e-06 2.044300e-06 3.818186e-07
[3253,] 6.752758e-07 9.697496e-07 1.514071e-07
[3254,] 4.720961e-07 8.806516e-07 1.390787e-07
[3255,] 4.716584e-07 8.793141e-07 1.390247e-07
[3256,] 6.879546e-07 1.343039e-06 1.293687e-07
[3257,] 1.118851e-06 2.025960e-06 3.809135e-07
[3258,] 1.076086e-06 4.225887e-06 1.533367e-07
[3259,] 7.072560e-07 8.508938e-07 1.562906e-07
[3260,] 7.560401e-07 3.067709e-05 1.682664e-07
[3261,] 1.035344e-06 4.665450e-06 1.574047e-07
[3262,] 7.194779e-07 8.785564e-07 1.543932e-07
[3263,] 4.889021e-07 1.056564e-06 1.451475e-07
[3264,] 4.920290e-07 1.054629e-06 1.458632e-07
[3265,] 9.681771e-07 2.452312e-06 1.563461e-07
[3266,] 5.519274e-07 8.368490e-07 1.377246e-07
[3267,] 1.235463e-06 2.701783e-06 4.678796e-07
[3268,] 6.709800e-07 1.226734e-06 1.300442e-07
[3269,] 4.706832e-07 8.804194e-07 1.388037e-07
[3270,] 1.265489e-06 2.548455e-06 6.159186e-07
[3271,] 6.689066e-07 1.083918e-06 1.325403e-07
[3272,] 5.770443e-05 2.302807e-06 1.925923e-05
[3273,] 1.312346e-06 2.288898e-06 6.086634e-07
[3274,] 7.001338e-07 8.680223e-07 1.536072e-07
[3275,] 4.856902e-07 1.181787e-06 1.434638e-07
[3276,] 1.008632e-06 4.546872e-06 1.568424e-07
[3277,] 7.063795e-07 9.006970e-07 1.525680e-07
[3278,] 9.822860e-07 2.302860e-06 1.581172e-07
[3279,] 1.340254e-06 2.637653e-06 9.994772e-07
[3280,] 1.164745e-06 3.885442e-06 1.751876e-07
[3281,] 2.764069e-06 2.800258e-06 6.673530e-07
[3282,] 7.474856e-07 1.188516e-06 1.347834e-07
[3283,] 9.590052e-07 8.088106e-06 4.052813e-07
[3284,] 1.219520e-06 2.975134e-06 1.728005e-07
[3285,] 4.725142e-07 8.847062e-07 1.389619e-07
[3286,] 1.336164e-06 2.133869e-05 2.474190e-07
[3287,] 1.387000e-06 2.785918e-06 1.842175e-07
[3288,] 7.318208e-07 8.539344e-07 1.566187e-07
[3289,] 1.001106e-06 1.035525e-06 1.568361e-07
[3290,] 8.253744e-07 9.020709e-06 1.744451e-07
[3291,] 4.695629e-07 8.974237e-07 1.393988e-07
[3292,] 1.584300e-06 1.458474e-06 4.463088e-07
[3293,] 6.192522e-07 7.888007e-07 1.368205e-07
[3294,] 9.556034e-07 7.919040e-06 3.897441e-07
[3295,] 6.292347e-07 7.897733e-07 1.377753e-07
[3296,] 7.360120e-07 8.550101e-07 1.568880e-07
[3297,] 6.164377e-07 7.926574e-07 1.363905e-07
[3298,] 1.617127e-06 1.837624e-06 5.765654e-07
[3299,] 1.356790e-06 3.582237e-06 1.737134e-07
[3300,] 1.171889e-06 2.420937e-06 5.188944e-07
[3301,] 1.261733e-06 2.829927e-06 4.923468e-07
[3302,] 2.155669e-05 1.373474e-06 6.139741e-06
[3303,] 1.998810e-06 1.633565e-06 9.972841e-07
[3304,] 5.401845e-05 2.386557e-06 1.835859e-05
[3305,] 1.301024e-06 1.828259e-06 1.811851e-07
[3306,] 9.071320e-07 7.071092e-07 2.083910e-07
[3307,] 1.601208e-06 1.744095e-06 5.491175e-07
[3308,] 4.808585e-06 8.778777e-07 1.300003e-06
[3309,] 1.470846e-06 8.309155e-07 2.082519e-07
[3310,] 1.481524e-06 8.271290e-07 2.101023e-07
[3311,] 1.799194e-06 9.124587e-07 2.164652e-07
[3312,] 5.552403e-07 1.416592e-06 1.457298e-07
[3313,] 5.334532e-07 7.872193e-07 1.566149e-07
[3314,] 4.408613e-06 1.115917e-06 6.387766e-07
[3315,] 4.346559e-07 8.411127e-07 1.255262e-07
[3316,] 4.366735e-07 8.724528e-07 1.255594e-07
[3317,] 4.368293e-07 8.524705e-07 1.249651e-07
[3318,] 9.670085e-05 2.227605e-06 2.685561e-05
[3319,] 4.405802e-07 8.731161e-07 1.245190e-07
[3320,] 4.484869e-06 1.101191e-06 6.418433e-07
[3321,] 6.035321e-07 7.429807e-07 1.399428e-07
[3322,] 3.826667e-05 2.143981e-06 1.083171e-05
[3323,] 4.934865e-07 1.409449e-06 1.393435e-07
[3324,] 2.991251e-06 2.102666e-06 2.670784e-07
[3325,] 4.459241e-06 2.695354e-06 5.427660e-07
[3326,] 1.557779e-06 8.129208e-07 2.950180e-07
[3327,] 1.030642e-06 3.707936e-06 3.038663e-07
[3328,] 1.092397e-06 1.419173e-06 1.970383e-07
[3329,] 1.117891e-06 2.183863e-06 4.507760e-07
[3330,] 2.747496e-05 2.171118e-06 7.817881e-06
[3331,] 4.441407e-07 9.307219e-07 1.256109e-07
[3332,] 4.618575e-07 7.019674e-07 1.303365e-07
[3333,] 3.611948e-05 2.179976e-06 1.037206e-05
[3334,] 1.415348e-06 8.453093e-07 2.331768e-07
[3335,] 3.956431e-05 2.172477e-06 1.110087e-05
[3336,] 3.430377e-05 2.172385e-06 9.697035e-06
[3337,] 4.476758e-07 9.505222e-07 1.252674e-07
[3338,] 4.459380e-07 9.863439e-07 1.262591e-07
[3339,] 3.202852e-05 2.172074e-06 9.080546e-06
[3340,] 4.648703e-07 7.024835e-07 1.313676e-07
[3341,] 3.442794e-05 2.171490e-06 9.710624e-06
[3342,] 1.101315e-06 2.409975e-06 4.697623e-07
[3343,] 4.689722e-07 7.039656e-07 1.329785e-07
[3344,] 1.099535e-06 1.425337e-06 1.973587e-07
[3345,] 1.052562e-06 2.327480e-06 4.335408e-07
[3346,] 4.415362e-07 9.927718e-07 1.275549e-07
[3347,] 3.487864e-05 2.171316e-06 9.826697e-06
[3348,] 3.945787e-05 2.145087e-06 5.042804e-06
[3349,] 3.594133e-05 2.173517e-06 1.014693e-05
[3350,] 1.025107e-06 1.462057e-06 1.809601e-07
[3351,] 4.624728e-07 6.975257e-07 1.289364e-07
[3352,] 6.951891e-06 2.056268e-06 1.943066e-06
[3353,] 1.642759e-06 2.423171e-06 4.775317e-07
[3354,] 4.662432e-07 1.223891e-06 1.344253e-07
[3355,] 4.515029e-07 1.484677e-06 1.396584e-07
[3356,] 4.611025e-07 1.668668e-06 1.632159e-07
[3357,] 5.035405e-07 1.822733e-06 1.535860e-07
[3358,] 6.881082e-07 2.286178e-06 2.191131e-07
[3359,] 6.156106e-07 9.545231e-07 1.491908e-07
[3360,] 6.884247e-07 1.328204e-06 2.593893e-07
[3361,] 6.626655e-07 1.273816e-06 2.418754e-07
[3362,] 2.706146e-06 2.049017e-06 1.042480e-06
[3363,] 8.602037e-07 1.054192e-06 1.720618e-07
[3364,] 8.905755e-07 1.023860e-06 1.775404e-07
[3365,] 8.040833e-06 3.016926e-06 4.294297e-06
[3366,] 2.084798e-06 9.249574e-07 2.775267e-07
[3367,] 9.289564e-07 1.071460e-06 1.770079e-07
[3368,] 8.652527e-07 1.088304e-06 1.696666e-07
[3369,] 1.095955e-06 7.959094e-07 1.837601e-07
[3370,] 2.182058e-06 1.446820e-06 2.105054e-07
[3371,] 4.748866e-07 1.042079e-06 1.274518e-07
[3372,] 8.345151e-07 7.677403e-06 2.473742e-07
[3373,] 8.378398e-07 7.672825e-06 2.470946e-07
[3374,] 1.131506e-06 7.843291e-07 1.895613e-07
[3375,] 1.126690e-06 7.854588e-07 1.888720e-07
[3376,] 5.168295e-07 8.858006e-07 1.325492e-07
[3377,] 1.146305e-06 7.765567e-07 1.927167e-07
[3378,] 5.358253e-07 8.033084e-07 1.280953e-07
[3379,] 8.472073e-07 2.586131e-06 2.743890e-07
[3380,] 5.296512e-07 8.390675e-07 1.264438e-07
[3381,] 4.403170e-07 7.125691e-07 1.253950e-07
[3382,] 6.727959e-07 7.464927e-07 1.739073e-07
[3383,] 1.108972e-06 9.482763e-07 1.938142e-07
[3384,] 8.947080e-07 1.112353e-06 1.711937e-07
[3385,] 1.116166e-06 7.761600e-07 1.904209e-07
[3386,] 1.109668e-06 7.794902e-07 1.889319e-07
[3387,] 5.405319e-07 7.077559e-07 1.405373e-07
[3388,] 6.347634e-07 1.234094e-06 2.242414e-07
[3389,] 5.528756e-07 7.859444e-07 1.356570e-07
[3390,] 5.079793e-07 7.916500e-07 1.333502e-07
[3391,] 5.150095e-07 7.811902e-07 1.335363e-07
[3392,] 4.407748e-07 8.202202e-07 1.316313e-07
[3393,] 7.072902e-07 2.725160e-06 3.652069e-07
[3394,] 5.186144e-07 7.762333e-07 1.336596e-07
[3395,] 5.134621e-07 7.704353e-07 1.335222e-07
[3396,] 5.268214e-07 1.461334e-06 1.752527e-07
[3397,] 9.003411e-07 9.511877e-07 1.857953e-07
[3398,] 5.357090e-07 7.548183e-07 1.337201e-07
[3399,] 5.304638e-07 7.644537e-07 1.337265e-07
[3400,] 2.408107e-06 1.864576e-06 9.220768e-07
[3401,] 2.316725e-06 1.763763e-06 8.305368e-07
[3402,] 5.363100e-07 7.785632e-07 1.336749e-07
[3403,] 5.371219e-07 7.001684e-07 1.393438e-07
[3404,] 5.595466e-07 7.592068e-07 1.363179e-07
[3405,] 6.216133e-07 1.080489e-06 1.462264e-07
[3406,] 2.250042e-06 1.825631e-06 8.427490e-07
[3407,] 6.832169e-07 1.166656e-06 2.344613e-07
[3408,] 5.394571e-07 7.813954e-07 1.337589e-07
[3409,] 2.193463e-06 1.850353e-06 8.386778e-07
[3410,] 1.845454e-06 8.342927e-07 2.951198e-07
[3411,] 2.283176e-06 1.777317e-06 8.268636e-07
[3412,] 5.019245e-07 7.325965e-07 1.416911e-07
[3413,] 4.894907e-07 1.040666e-06 1.628620e-07
[3414,] 1.865320e-06 1.779053e-06 5.825029e-07
[3415,] 2.397176e-06 1.770545e-06 7.324311e-07
[3416,] 6.161474e-07 8.396637e-07 1.930231e-07
[3417,] 6.914011e-07 9.002483e-07 2.441830e-07
[3418,] 6.293689e-07 1.234179e-06 2.307605e-07
[3419,] 6.319794e-07 8.867956e-07 2.078424e-07
[3420,] 5.411044e-07 7.139187e-07 1.482710e-07
[3421,] 1.655228e-06 2.415701e-06 7.128335e-07
[3422,] 6.964949e-07 1.003539e-06 2.342976e-07
[3423,] 1.624583e-06 2.938764e-06 8.157862e-07
[3424,] 6.672051e-07 9.990185e-07 2.230214e-07
[3425,] 6.812528e-07 9.016374e-07 2.281286e-07
[3426,] 6.750261e-06 2.485497e-06 6.118374e-07
[3427,] 7.381926e-07 7.146920e-07 1.900181e-07
[3428,] 1.707920e-06 7.252719e-07 2.548971e-07
[3429,] 1.552778e-06 1.564823e-06 2.261864e-07
[3430,] 8.220002e-07 2.459336e-06 2.652692e-07
[3431,] 6.733207e-07 2.172637e-06 1.947335e-07
[3432,] 1.350656e-06 7.849003e-07 2.671773e-07
[3433,] 9.845378e-07 8.697760e-07 2.698275e-07
[3434,] 9.854063e-07 8.791727e-07 2.773651e-07
[3435,] 8.654721e-07 2.539769e-06 2.794672e-07
[3436,] 5.951835e-07 1.145501e-06 2.064855e-07
[3437,] 1.015123e-06 8.760395e-07 2.820234e-07
[3438,] 1.216431e-06 7.821601e-07 2.634117e-07
[3439,] 1.159958e-06 8.085533e-07 2.546943e-07
[3440,] 5.721546e-07 7.131174e-07 1.463908e-07
[3441,] 9.869635e-07 8.717064e-07 2.721105e-07
[3442,] 1.283744e-06 7.847564e-07 2.662348e-07
[3443,] 1.031450e-06 8.397112e-07 2.786125e-07
[3444,] 1.045118e-06 8.393436e-07 2.815241e-07
[3445,] 1.132600e-06 7.874056e-07 2.391123e-07
[3446,] 8.368101e-07 1.520122e-06 2.690983e-07
[3447,] 1.244698e-06 8.095791e-07 2.346767e-07
[3448,] 1.109265e-06 8.796989e-07 1.749381e-07
[3449,] 1.568630e-06 2.114981e-06 2.529667e-07
[3450,] 6.035964e-07 1.132196e-06 2.085124e-07
[3451,] 1.334081e-06 7.989551e-07 2.414613e-07
[3452,] 5.574651e-07 1.090376e-06 1.849445e-07
[3453,] 4.924319e-07 3.130084e-06 2.440231e-07
[3454,] 5.235588e-07 9.429066e-07 1.695615e-07
[3455,] 4.609145e-07 8.029297e-07 1.340335e-07
[3456,] 6.212246e-05 2.272844e-06 1.232433e-05
[3457,] 4.604703e-07 8.004122e-07 1.338444e-07
[3458,] 5.339560e-07 1.102195e-06 1.672377e-07
[3459,] 4.684530e-07 8.724165e-07 1.459316e-07
[3460,] 4.609245e-07 1.010431e-06 1.416245e-07
[3461,] 5.017253e-07 1.227162e-06 1.545385e-07
[3462,] 4.598977e-07 8.031726e-07 1.338104e-07
[3463,] 4.961116e-07 8.180706e-07 1.376317e-07
[3464,] 8.401393e-07 1.078627e-06 2.332985e-07
[3465,] 7.582931e-07 1.554762e-06 2.316252e-07
[3466,] 9.012764e-07 1.131270e-06 2.596087e-07
[3467,] 8.602748e-07 1.588039e-06 2.506358e-07
[3468,] 4.583804e-07 7.985955e-07 1.326628e-07
[3469,] 9.066289e-07 1.120226e-06 2.406169e-07
[3470,] 4.587749e-07 8.276962e-07 1.318520e-07
[3471,] 8.471814e-07 1.063843e-06 2.362288e-07
[3472,] 5.072933e-07 1.056543e-06 1.512688e-07
[3473,] 8.516678e-07 5.383194e-06 2.760055e-07
[3474,] 8.350070e-07 4.629218e-06 2.818424e-07
[3475,] 8.383059e-07 4.636513e-06 2.773231e-07
[3476,] 8.840457e-07 1.121673e-06 2.325788e-07
[3477,] 8.476364e-07 4.618609e-06 2.733263e-07
[3478,] 8.464075e-07 1.004462e-06 2.566593e-07
[3479,] 9.143464e-07 1.119466e-06 2.391855e-07
[3480,] 4.786453e-07 9.732959e-07 1.493399e-07
[3481,] 4.794555e-07 9.494395e-07 1.473651e-07
[3482,] 8.648924e-07 1.054242e-06 2.396727e-07
[3483,] 6.992167e-07 1.569054e-06 2.138918e-07
[3484,] 4.594913e-07 8.557247e-07 1.319678e-07
[3485,] 8.908191e-07 1.125007e-06 2.412403e-07
[3486,] 9.728774e-07 1.125473e-06 2.580792e-07
[3487,] 9.083056e-07 1.125411e-06 2.450129e-07
[3488,] 8.697118e-07 6.415486e-06 2.895754e-07
[3489,] 8.959749e-07 1.125386e-06 2.424032e-07
[3490,] 8.463103e-07 4.823378e-06 2.749830e-07
[3491,] 8.486481e-07 4.834295e-06 2.742626e-07
[3492,] 8.490045e-07 4.820403e-06 2.739692e-07
[3493,] 8.446035e-07 4.827749e-06 2.758167e-07
[3494,] 8.459902e-07 4.834579e-06 2.752487e-07
[3495,] 8.421652e-07 4.827749e-06 2.770926e-07
[3496,] 8.543225e-07 1.168466e-06 2.354990e-07
[3497,] 8.593384e-07 1.034480e-06 2.638765e-07
[3498,] 8.668539e-07 2.642480e-06 2.610275e-07
[3499,] 2.202306e-06 2.246770e-06 6.841162e-07
[3500,] 5.759585e-07 8.247876e-07 1.746911e-07
[3501,] 8.863175e-07 1.090962e-06 2.850016e-07
[3502,] 8.442824e-07 4.902459e-06 2.745406e-07
[3503,] 8.413521e-07 4.829898e-06 2.755206e-07
[3504,] 8.558279e-07 8.190338e-07 2.174515e-07
[3505,] 9.070564e-07 1.089059e-06 2.923976e-07
[3506,] 4.572648e-07 8.846142e-07 1.326556e-07
[3507,] 8.476451e-07 4.828859e-06 2.745894e-07
[3508,] 8.574263e-07 8.196682e-07 2.181337e-07
[3509,] 7.775439e-07 9.090802e-07 2.567575e-07
[3510,] 8.910702e-07 1.046498e-06 2.764743e-07
[3511,] 7.974864e-07 8.538552e-07 2.403982e-07
[3512,] 4.596267e-07 8.739674e-07 1.320159e-07
[3513,] 8.561902e-07 4.832181e-06 2.721524e-07
[3514,] 8.808734e-07 1.105954e-06 2.854630e-07
[3515,] 8.916170e-07 1.123318e-06 2.938317e-07
[3516,] 8.890895e-07 1.116225e-06 2.472313e-07
[3517,] 5.018572e-07 9.979660e-07 1.500984e-07
[3518,] 8.451591e-07 1.022140e-06 2.334674e-07
[3519,] 4.694512e-07 9.466250e-07 1.434483e-07
[3520,] 8.513175e-07 4.790960e-06 2.731191e-07
[3521,] 5.217250e-07 1.139965e-06 1.342569e-07
[3522,] 8.537038e-07 1.140599e-06 2.778122e-07
[3523,] 4.982537e-07 1.044784e-06 1.507772e-07
[3524,] 8.450669e-07 1.196612e-06 2.832394e-07
[3525,] 8.508076e-07 1.182104e-06 2.838769e-07
[3526,] 8.513608e-07 4.787353e-06 2.731615e-07
[3527,] 8.581321e-07 8.686248e-07 2.316618e-07
[3528,] 8.510451e-07 4.781095e-06 2.732545e-07
[3529,] 8.515711e-07 8.795725e-07 2.324912e-07
[3530,] 8.509559e-07 4.784517e-06 2.732959e-07
[3531,] 8.553005e-07 1.200324e-06 2.893501e-07
[3532,] 8.504005e-07 1.180311e-06 2.831677e-07
[3533,] 8.528369e-07 4.689193e-06 2.724511e-07
[3534,] 8.684842e-07 8.467955e-07 2.278558e-07
[3535,] 8.688755e-07 1.082488e-06 2.727762e-07
[3536,] 7.071561e-07 1.570059e-06 2.156080e-07
[3537,] 8.603374e-07 1.098962e-06 2.722344e-07
[3538,] 8.536086e-07 4.789863e-06 2.725470e-07
[3539,] 8.481918e-07 4.799093e-06 2.741805e-07
[3540,] 2.237539e-06 1.035199e-06 3.884545e-07
[3541,] 2.203543e-06 9.494833e-07 3.469466e-07
[3542,] 8.485132e-07 4.542581e-06 2.731328e-07
[3543,] 8.408419e-07 4.536906e-06 2.776364e-07
[3544,] 8.481837e-07 4.629069e-06 2.743858e-07
[3545,] 4.686172e-07 9.676120e-07 1.439156e-07
[3546,] 8.477429e-07 4.548240e-06 2.733068e-07
[3547,] 4.636897e-07 8.599830e-07 1.345673e-07
[3548,] 6.903029e-07 1.248591e-06 2.897680e-07
[3549,] 5.854761e-07 9.566054e-07 1.833746e-07
[3550,] 7.009950e-07 1.615871e-06 2.125020e-07
[3551,] 5.450305e-07 1.794103e-06 1.735708e-07
[3552,] 6.981663e-07 1.591003e-06 2.125492e-07
[3553,] 2.213075e-06 9.305044e-07 3.386805e-07
[3554,] 4.977932e-07 9.506472e-07 1.479418e-07
[3555,] 8.642806e-07 5.970174e-06 2.920708e-07
[3556,] 4.627736e-07 9.024927e-07 1.341640e-07
[3557,] 4.922568e-07 1.152219e-06 1.331350e-07
[3558,] 4.632861e-07 8.919258e-07 1.336500e-07
[3559,] 4.626673e-07 8.592036e-07 1.346390e-07
[3560,] 8.680286e-07 5.977864e-06 2.886013e-07
[3561,] 8.511623e-07 4.548240e-06 2.721640e-07
[3562,] 8.457404e-07 7.558252e-07 1.888593e-07
[3563,] 4.720855e-07 1.241155e-06 1.358964e-07
[3564,] 9.440121e-07 7.943680e-07 2.067596e-07
[3565,] 4.975290e-07 1.157828e-06 1.582107e-07
[3566,] 4.596873e-07 8.286547e-07 1.347311e-07
[3567,] 4.691345e-07 9.666766e-07 1.438355e-07
[3568,] 4.615720e-07 8.208874e-07 1.337656e-07
[3569,] 7.420500e-07 9.041398e-07 2.400977e-07
[3570,] 6.916791e-07 1.577026e-06 2.122841e-07
[3571,] 9.246132e-07 9.992800e-07 3.786126e-07
[3572,] 5.849548e-07 1.074722e-06 1.709365e-07
[3573,] 7.029178e-07 2.315469e-06 4.184232e-07
[3574,] 8.738664e-07 9.374221e-07 3.356826e-07
[3575,] 8.932367e-07 4.662378e-06 2.683690e-07
[3576,] 9.426254e-07 9.233869e-07 3.568525e-07
[3577,] 7.050305e-07 1.961971e-06 3.846871e-07
[3578,] 5.013205e-07 1.134809e-06 1.631949e-07
[3579,] 5.802716e-07 1.076006e-06 1.735427e-07
[3580,] 9.043483e-07 4.671541e-06 2.681765e-07
[3581,] 7.114298e-07 1.534530e-06 2.095046e-07
[3582,] 4.984991e-07 1.113717e-06 1.523411e-07
[3583,] 4.984787e-07 1.114912e-06 1.524226e-07
[3584,] 8.893513e-07 4.658424e-06 2.684688e-07
[3585,] 4.595004e-07 8.065101e-07 1.335628e-07
[3586,] 7.863635e-05 2.551796e-06 1.498814e-05
[3587,] 6.670654e-07 2.015647e-06 3.613043e-07
[3588,] 4.972804e-07 1.167124e-06 1.578219e-07
[3589,] 5.941687e-07 1.634098e-06 1.815312e-07
[3590,] 8.861570e-07 4.638542e-06 2.678113e-07
[3591,] 6.757206e-07 1.526297e-06 3.128235e-07
[3592,] 5.407933e-07 1.117238e-06 1.628335e-07
[3593,] 5.625734e-07 1.078416e-06 1.688396e-07
[3594,] 5.029402e-07 1.029392e-06 1.515952e-07
[3595,] 7.266156e-07 2.315280e-06 4.398304e-07
[3596,] 9.741651e-07 2.053179e-06 3.190735e-07
[3597,] 7.134213e-07 5.454145e-06 7.951264e-07
[3598,] 6.810035e-07 1.636654e-06 3.290523e-07
[3599,] 4.954669e-07 1.216929e-06 1.584998e-07
[3600,] 9.574668e-05 2.593971e-06 1.685449e-05
[3601,] 8.733903e-07 4.781194e-06 2.688237e-07
[3602,] 7.216710e-07 1.230227e-06 3.094683e-07
[3603,] 8.038900e-07 7.341660e-07 1.940834e-07
[3604,] 8.932167e-07 3.469012e-06 2.575038e-07
[3605,] 7.242024e-07 1.553419e-06 3.454321e-07
[3606,] 5.379590e-07 3.353132e-06 1.713719e-07
[3607,] 1.000642e-04 2.568815e-06 1.801959e-05
[3608,] 8.692089e-07 3.391214e-06 2.638355e-07
[3609,] 8.760112e-07 3.234834e-06 2.591729e-07
[3610,] 5.337202e-07 2.277307e-06 3.011215e-07
[3611,] 5.438665e-07 9.843914e-07 1.483283e-07
[3612,] 7.321525e-07 1.841058e-06 4.168806e-07
[3613,] 8.734110e-07 3.271784e-06 2.605543e-07
[3614,] 1.609165e-04 1.328008e-06 1.113808e-05
[3615,] 8.198127e-05 2.555675e-06 1.516874e-05
[3616,] 1.629996e-06 1.240799e-06 7.171620e-07
[3617,] 8.484411e-07 4.694168e-06 2.728993e-07
[3618,] 1.051040e-06 7.058904e-07 2.468410e-07
[3619,] 1.108800e-06 1.002639e-06 4.337173e-07
[3620,] 8.687113e-07 5.538163e-06 2.700840e-07
[3621,] 6.083677e-07 1.128534e-06 2.513121e-07
[3622,] 8.648236e-07 5.475464e-06 2.707892e-07
[3623,] 8.684292e-07 5.650249e-06 2.704963e-07
[3624,] 8.030204e-07 8.900390e-07 2.880896e-07
[3625,] 8.754490e-07 4.591937e-06 2.684256e-07
[3626,] 1.075405e-06 1.030181e-06 4.327327e-07
[3627,] 8.569076e-05 2.689639e-06 1.316627e-05
[3628,] 5.786642e-07 1.043737e-06 2.235618e-07
[3629,] 6.946537e-07 2.081914e-06 2.139052e-07
[3630,] 8.795873e-07 4.590135e-06 2.682752e-07
[3631,] 8.810384e-07 4.590135e-06 2.682420e-07
[3632,] 5.502090e-07 2.285561e-06 1.749492e-07
[3633,] 8.763333e-07 5.432064e-06 2.684298e-07
[3634,] 7.701383e-07 9.163351e-07 2.838181e-07
[3635,] 5.945154e-07 1.079050e-06 2.362175e-07
[3636,] 5.537152e-07 1.037533e-06 2.084710e-07
[3637,] 8.923809e-07 4.522833e-06 2.676241e-07
[3638,] 1.029982e-06 6.970024e-07 2.271977e-07
[3639,] 8.741384e-07 4.221154e-06 2.678884e-07
[3640,] 1.103089e-06 9.785252e-07 4.203599e-07
[3641,] 8.676462e-07 5.544308e-06 2.703981e-07
[3642,] 9.070884e-07 4.308681e-06 2.680593e-07
[3643,] 5.648833e-07 1.135983e-06 1.644349e-07
[3644,] 3.003085e-06 2.053558e-06 4.944471e-07
[3645,] 8.799035e-07 5.114979e-06 2.677266e-07
[3646,] 5.202846e-07 1.062673e-06 1.575335e-07
[3647,] 2.217974e-06 6.878344e-06 1.492111e-06
[3648,] 8.786910e-07 5.069354e-06 2.677830e-07
[3649,] 9.070096e-07 5.006677e-06 2.658587e-07
[3650,] 9.563552e-07 4.422942e-06 2.707435e-07
[3651,] 1.273189e-06 7.988295e-07 3.572914e-07
[3652,] 7.031327e-07 9.638006e-07 2.250027e-07
[3653,] 1.009291e-06 1.025760e-06 4.037557e-07
[3654,] 9.651942e-07 5.156684e-06 2.648669e-07
[3655,] 5.971550e-07 7.114706e-07 1.568461e-07
[3656,] 9.377556e-07 5.029692e-06 2.647798e-07
[3657,] 9.293959e-07 4.954580e-06 2.650192e-07
[3658,] 9.268409e-07 4.680963e-06 2.649105e-07
[3659,] 9.286060e-07 4.962789e-06 2.649913e-07
[3660,] 9.351327e-07 4.954580e-06 2.648735e-07
[3661,] 6.259560e-07 1.054835e-06 2.483923e-07
[3662,] 6.046301e-07 1.059349e-06 2.390426e-07
[3663,] 5.128177e-07 8.095710e-07 1.440388e-07
[3664,] 3.135710e-06 2.019209e-06 5.157897e-07
[3665,] 2.845278e-06 1.422452e-06 9.110308e-07
[3666,] 9.498722e-07 8.145561e-07 2.946407e-07
[3667,] 9.627304e-05 2.689789e-06 1.457160e-05
[3668,] 6.559767e-07 9.357644e-07 2.378256e-07
[3669,] 8.708083e-07 4.902912e-06 2.685515e-07
[3670,] 6.606130e-07 9.395903e-07 2.403948e-07
[3671,] 9.062319e-07 4.428286e-06 2.654550e-07
[3672,] 8.802759e-07 4.806931e-06 2.671115e-07
[3673,] 3.627208e-06 1.852883e-06 6.170874e-07
[3674,] 8.816422e-07 4.696849e-06 2.665212e-07
[3675,] 9.236673e-07 8.104648e-07 2.969729e-07
[3676,] 5.542672e-07 1.713356e-06 1.764494e-07
[3677,] 1.430523e-06 9.906089e-07 3.946681e-07
[3678,] 6.363260e-07 7.097115e-07 1.718644e-07
[3679,] 6.585693e-07 9.599712e-07 2.420703e-07
[3680,] 5.025592e-07 1.026621e-06 1.839678e-07
[3681,] 5.123157e-07 1.022650e-06 1.884009e-07
[3682,] 4.685870e-07 7.390452e-07 1.395613e-07
[3683,] 2.324969e-06 5.081588e-06 1.386928e-06
[3684,] 5.148481e-07 1.000016e-06 1.872854e-07
[3685,] 5.008401e-07 9.136668e-07 1.704481e-07
[3686,] 1.957160e-06 8.344307e-07 3.628325e-07
[3687,] 6.957280e-07 1.871860e-06 2.118795e-07
[3688,] 6.827634e-07 1.274344e-06 2.758688e-07
[3689,] 7.031460e-07 1.830078e-06 2.116374e-07
[3690,] 5.566894e-05 2.745611e-06 2.725212e-05
[3691,] 5.214589e-07 1.063085e-06 1.582424e-07
[3692,] 5.787312e-07 7.643904e-07 1.737391e-07
[3693,] 7.058541e-07 1.930974e-06 2.116348e-07
[3694,] 6.908991e-07 2.074560e-06 2.149882e-07
[3695,] 3.509352e-05 2.838432e-06 1.961130e-05
[3696,] 6.916364e-07 1.910732e-06 2.114350e-07
[3697,] 2.843585e-05 1.551960e-06 5.947714e-06
[3698,] 1.011513e-06 1.143944e-05 4.664366e-07
[3699,] 6.984579e-07 1.933779e-06 2.110034e-07
[3700,] 5.758896e-07 7.305387e-07 1.647884e-07
[3701,] 1.031493e-06 1.140896e-05 4.933710e-07
[3702,] 1.901934e-06 3.859954e-06 3.889479e-07
[3703,] 5.321810e-07 8.366490e-07 1.758968e-07
[3704,] 2.802814e-06 9.224251e-07 5.778478e-07
[3705,] 5.170734e-07 8.730653e-07 1.757246e-07
[3706,] 2.668299e-06 7.945482e-07 2.909436e-07
[3707,] 2.583603e-06 7.858697e-07 2.945195e-07
[3708,] 4.880664e-07 1.026909e-06 1.799172e-07
[3709,] 3.736931e-05 5.362114e-06 4.890319e-05
[3710,] 1.875866e-06 3.721832e-06 3.895499e-07
[3711,] 6.328192e-07 1.442459e-06 1.930326e-07
[3712,] 6.345142e-07 1.117643e-06 1.845069e-07
[3713,] 4.381835e-07 6.969450e-07 1.244021e-07
[3714,] 4.398990e-07 7.363901e-07 1.231523e-07
[3715,] 6.754902e-07 8.311634e-07 1.533960e-07
[3716,] 4.382220e-07 1.096521e-06 1.491852e-07
[3717,] 1.786806e-06 3.771433e-06 3.751220e-07
[3718,] 1.778187e-06 3.688628e-06 3.759368e-07
[3719,] 1.781417e-06 3.649558e-06 3.780852e-07
[3720,] 1.912936e-06 1.363640e-06 6.146058e-07
[3721,] 1.660874e-06 3.728482e-06 3.576895e-07
[3722,] 6.741924e-07 7.371895e-07 1.511742e-07
[3723,] 1.033238e-06 1.989466e-06 3.278502e-07
[3724,] 1.868123e-06 3.723684e-06 3.883811e-07
[3725,] 2.078417e-06 3.720209e-06 4.190758e-07
[3726,] 4.350283e-07 7.114306e-07 1.234271e-07
[3727,] 4.337892e-07 8.005979e-07 1.268314e-07
[3728,] 1.683382e-06 3.711956e-06 3.597548e-07
[3729,] 7.414841e-07 9.342154e-07 1.406431e-07
[3730,] 2.629411e-06 4.588942e-06 4.653154e-07
[3731,] 1.272660e-06 1.746805e-06 3.527406e-07
[3732,] 1.279527e-06 1.557170e-06 3.497469e-07
[3733,] 5.486113e-07 7.095551e-07 1.466847e-07
[3734,] 6.583449e-07 2.398697e-06 2.032754e-07
[3735,] 5.767065e-07 1.860552e-06 2.102588e-07
[3736,] 5.784245e-07 1.749997e-06 2.057192e-07
[3737,] 1.090590e-06 1.519399e-06 3.019869e-07
[3738,] 2.258229e-06 4.429469e-06 4.222415e-07
[3739,] 1.104534e-06 1.446150e-06 2.975692e-07
[3740,] 1.095154e-06 1.447577e-06 2.966100e-07
[3741,] 6.026365e-07 7.770639e-07 1.888721e-07
[3742,] 1.092969e-06 1.527824e-06 3.019232e-07
[3743,] 6.044458e-07 7.552564e-07 1.830812e-07
[3744,] 5.764163e-07 1.950218e-06 2.122107e-07
[3745,] 5.756045e-07 1.831302e-06 2.070894e-07
[3746,] 2.119262e-06 1.580650e-06 5.558495e-07
[3747,] 1.116679e-06 1.538592e-06 3.083059e-07
[3748,] 1.159662e-06 1.623659e-06 3.329858e-07
[3749,] 5.362010e-07 1.282460e-06 1.819162e-07
[3750,] 5.537017e-07 1.190500e-06 1.841205e-07
[3751,] 5.520628e-07 1.227725e-06 1.866351e-07
[3752,] 5.507749e-07 1.200294e-06 1.834729e-07
[3753,] 1.773411e-06 1.155197e-06 3.135940e-07
[3754,] 5.576319e-07 1.704360e-06 1.870255e-07
[3755,] 5.593112e-07 7.941431e-07 1.792230e-07
[3756,] 5.636267e-07 1.815346e-06 1.938946e-07
[3757,] 9.993231e-07 8.532143e-07 2.213226e-07
[3758,] 1.206003e-06 1.240604e-06 2.636353e-07
[3759,] 1.190982e-06 1.322935e-06 2.513820e-07
[3760,] 4.698489e-07 7.366378e-07 1.311117e-07
[3761,] 4.711660e-07 7.444650e-07 1.310015e-07
[3762,] 4.688979e-07 7.196558e-07 1.250690e-07
[3763,] 1.128379e-06 1.453953e-06 2.877592e-07
[3764,] 1.123226e-06 1.439753e-06 2.859602e-07
[3765,] 6.907818e-07 1.288689e-06 1.651376e-07
[3766,] 4.936450e-07 7.309712e-07 1.308620e-07
[3767,] 6.358126e-07 1.719538e-06 2.234715e-07
[3768,] 4.702663e-07 7.383706e-07 1.310070e-07
[3769,] 3.156881e-06 4.240002e-06 5.419363e-07
[3770,] 3.031677e-06 4.287079e-06 5.239051e-07
[3771,] 1.245363e-06 1.284686e-06 2.659325e-07
[3772,] 1.176835e-06 1.234762e-06 2.665115e-07
[3773,] 1.121985e-06 1.267595e-06 2.501398e-07
[3774,] 4.573825e-07 7.151807e-07 1.241107e-07
[3775,] 4.570003e-07 7.068925e-07 1.245373e-07
[3776,] 6.576632e-07 1.361625e-06 1.626383e-07
[3777,] 2.627880e-06 3.297005e-06 5.204886e-07
[3778,] 2.887600e-06 3.604005e-06 5.405209e-07
[3779,] 6.418775e-07 1.240768e-06 1.632553e-07
[3780,] 6.516915e-07 9.865662e-07 1.615948e-07
[3781,] 6.367961e-07 1.412014e-06 1.583456e-07
[3782,] 4.891557e-07 7.219599e-07 1.300275e-07
[3783,] 1.770805e-06 2.709665e-06 6.796103e-07
[3784,] 1.132993e-06 1.456152e-06 2.878384e-07
[3785,] 6.120124e-07 1.719198e-06 2.129621e-07
[3786,] 1.136051e-06 1.283670e-06 2.490727e-07
[3787,] 6.776009e-07 1.285048e-06 1.655422e-07
[3788,] 6.084382e-07 1.722802e-06 2.115159e-07
[3789,] 1.108439e-06 1.456539e-06 2.879964e-07
[3790,] 6.356897e-07 1.463440e-06 1.585346e-07
[3791,] 4.536165e-07 7.229488e-07 1.292840e-07
[3792,] 3.043933e-06 4.208021e-06 5.294213e-07
[3793,] 2.871682e-06 4.226769e-06 5.063956e-07
[3794,] 6.755878e-07 1.302667e-06 1.650667e-07
[3795,] 4.707087e-07 7.390129e-07 1.311088e-07
[3796,] 6.397833e-07 1.326441e-06 1.586165e-07
[3797,] 4.612542e-07 7.132697e-07 1.246359e-07
[3798,] 4.640725e-07 7.101903e-07 1.252012e-07
[3799,] 4.902912e-07 7.731761e-07 1.258267e-07
[3800,] 1.112549e-06 1.472267e-06 2.892231e-07
[3801,] 6.363244e-07 1.729657e-06 2.241736e-07
[3802,] 6.541835e-07 1.361966e-06 1.591189e-07
[3803,] 1.127145e-06 1.484379e-06 2.882195e-07
[3804,] 4.708262e-07 7.562723e-07 1.237654e-07
[3805,] 4.942402e-07 7.288330e-07 1.298774e-07
[3806,] 4.675645e-07 7.553382e-07 1.235471e-07
[3807,] 1.823945e-06 2.797676e-06 7.204833e-07
[3808,] 6.818160e-07 1.340747e-06 1.648535e-07
[3809,] 1.158541e-06 1.212384e-06 2.686608e-07
[3810,] 6.848732e-07 1.304466e-06 1.657310e-07
[3811,] 4.659137e-07 7.650865e-07 1.324692e-07
[3812,] 2.703573e-06 4.268855e-06 4.834431e-07
[3813,] 4.524155e-07 7.113961e-07 1.277366e-07
[3814,] 1.142188e-06 1.425575e-06 2.881477e-07
[3815,] 6.912086e-07 1.411309e-06 1.643276e-07
[3816,] 2.642575e-06 4.232111e-06 4.767274e-07
[3817,] 1.094631e-06 1.339445e-06 2.769083e-07
[3818,] 1.165459e-06 1.246333e-06 2.617619e-07
[3819,] 8.832933e-07 8.010639e-07 2.601660e-07
[3820,] 2.776271e-06 4.468670e-06 4.853954e-07
[3821,] 1.221152e-06 1.274693e-06 2.637038e-07
[3822,] 5.269706e-07 1.129016e-06 1.825810e-07
[3823,] 6.626258e-07 1.258569e-06 1.892994e-07
[3824,] 5.375983e-07 1.120024e-06 1.874302e-07
[3825,] 5.065456e-07 7.207071e-07 1.329017e-07
[3826,] 5.006659e-07 7.271389e-07 1.309870e-07
[3827,] 5.024935e-07 7.233843e-07 1.318542e-07
[3828,] 5.061375e-07 7.218503e-07 1.326740e-07
[3829,] 8.638874e-07 7.480203e-07 2.110602e-07
[3830,] 5.132351e-07 7.236464e-07 1.333677e-07
[3831,] 1.136217e-06 1.274738e-06 2.835826e-07
[3832,] 6.530429e-07 1.703052e-06 2.298147e-07
[3833,] 6.992599e-07 1.263764e-06 1.678788e-07
[3834,] 5.086920e-07 7.245326e-07 1.325883e-07
[3835,] 4.796047e-07 9.901153e-07 1.587411e-07
[3836,] 8.792488e-07 7.115672e-07 2.083505e-07
[3837,] 5.280741e-07 1.184382e-06 1.875319e-07
[3838,] 5.271007e-07 1.143690e-06 1.840272e-07
[3839,] 2.830360e-06 4.232711e-06 5.011353e-07
[3840,] 8.957910e-07 7.492002e-07 2.197144e-07
[3841,] 6.697314e-07 1.691089e-06 2.360494e-07
[3842,] 2.877157e-06 4.257977e-06 5.058898e-07
[3843,] 1.352617e-06 1.184644e-06 3.172205e-07
[3844,] 5.336175e-07 1.198484e-06 1.916852e-07
[3845,] 5.083641e-07 7.789713e-07 1.271444e-07
[3846,] 5.153155e-07 7.203389e-07 1.343783e-07
[3847,] 4.966122e-07 7.641864e-07 1.267402e-07
[3848,] 5.082136e-07 7.915706e-07 1.266848e-07
[3849,] 5.212338e-07 1.113476e-06 1.788860e-07
[3850,] 1.178028e-06 4.537862e-06 3.048162e-07
[3851,] 5.325978e-07 1.139412e-06 1.863355e-07
[3852,] 5.057535e-07 7.301513e-07 1.314818e-07
[3853,] 1.124493e-06 1.259335e-06 2.891961e-07
[3854,] 1.124077e-06 1.368210e-06 2.884020e-07
[3855,] 5.048213e-07 7.898328e-07 1.264597e-07
[3856,] 1.126235e-06 1.259655e-06 2.896668e-07
[3857,] 5.130706e-07 7.245841e-07 1.334354e-07
[3858,] 1.128074e-06 1.259993e-06 2.903795e-07
[3859,] 5.073461e-07 7.980347e-07 1.263939e-07
[3860,] 5.291296e-07 1.231776e-06 1.917292e-07
[3861,] 1.055348e-06 2.431372e-06 3.458876e-07
[3862,] 4.791130e-07 7.988225e-07 1.233508e-07
[3863,] 8.777751e-07 7.463938e-07 2.104369e-07
[3864,] 4.796694e-07 1.074386e-06 1.643926e-07
[3865,] 9.172106e-07 7.462341e-07 2.171134e-07
[3866,] 9.007980e-07 7.456388e-07 2.129270e-07
[3867,] 8.485393e-07 7.471818e-07 2.075532e-07
[3868,] 4.978371e-07 8.199538e-07 1.251880e-07
[3869,] 2.835912e-06 4.229222e-06 5.017559e-07
[3870,] 6.724159e-07 1.687235e-06 2.368405e-07
[3871,] 5.360005e-07 7.438748e-07 1.336297e-07
[3872,] 1.139112e-06 1.265306e-06 2.931144e-07
[3873,] 1.140728e-06 1.362003e-06 2.904733e-07
[3874,] 1.154573e-06 1.365067e-06 2.912611e-07
[3875,] 4.743978e-07 1.000986e-06 1.567833e-07
[3876,] 1.144118e-06 1.264864e-06 2.960177e-07
[3877,] 1.087828e-06 1.652039e-06 2.960297e-07
[3878,] 8.737563e-07 7.523860e-07 2.172816e-07
[3879,] 5.494281e-07 1.293013e-06 2.060681e-07
[3880,] 1.162031e-06 1.259395e-06 2.560675e-07
[3881,] 1.127853e-06 1.260153e-06 2.894952e-07
[3882,] 7.134635e-07 1.722322e-06 1.626666e-07
[3883,] 5.098125e-07 7.844114e-07 1.270584e-07
[3884,] 7.964946e-07 7.499843e-07 2.002285e-07
[3885,] 1.133294e-06 1.259526e-06 2.873215e-07
[3886,] 5.088132e-07 7.915014e-07 1.267541e-07
[3887,] 2.463880e-06 9.042576e-07 2.601846e-07
[3888,] 5.222882e-07 7.572487e-07 1.302122e-07
[3889,] 4.776974e-07 7.810753e-07 1.236246e-07
[3890,] 6.674643e-07 1.660977e-06 2.328666e-07
[3891,] 1.090647e-06 1.342646e-06 2.873979e-07
[3892,] 5.114809e-07 7.900895e-07 1.270198e-07
[3893,] 1.135813e-06 1.323957e-06 2.958504e-07
[3894,] 7.408793e-07 1.694554e-06 1.642370e-07
[3895,] 7.962482e-07 1.651495e-06 2.270179e-07
[3896,] 4.844285e-07 7.972674e-07 1.236887e-07
[3897,] 5.178201e-07 8.457738e-07 1.256811e-07
[3898,] 7.026269e-07 1.958846e-06 2.022551e-07
[3899,] 7.104289e-07 1.725027e-06 1.624997e-07
[3900,] 4.682567e-07 8.008401e-07 1.228782e-07
[3901,] 1.177153e-06 1.290910e-06 2.523818e-07
[3902,] 4.764345e-07 8.120807e-07 1.230581e-07
[3903,] 1.146716e-06 1.512332e-06 2.942779e-07
[3904,] 1.121641e-06 1.262335e-06 2.889831e-07
[3905,] 5.064445e-07 8.065586e-07 1.260397e-07
[3906,] 1.187870e-06 1.252769e-06 2.619267e-07
[3907,] 4.732179e-07 8.097260e-07 1.229782e-07
[3908,] 1.108513e-06 1.259053e-06 2.859701e-07
[3909,] 1.137568e-06 1.368535e-06 2.893518e-07
[3910,] 8.931537e-07 7.535690e-07 2.253016e-07
[3911,] 1.109746e-06 1.262822e-06 2.865536e-07
[3912,] 5.087059e-07 7.913855e-07 1.267004e-07
[3913,] 5.097660e-07 7.908938e-07 1.268064e-07
[3914,] 5.209633e-07 7.278088e-07 1.339421e-07
[3915,] 4.783162e-07 7.900184e-07 1.234377e-07
[3916,] 2.508853e-06 2.241015e-06 5.939750e-07
[3917,] 1.108555e-06 1.262429e-06 2.859646e-07
[3918,] 1.124274e-06 1.263283e-06 2.893489e-07
[3919,] 4.834782e-07 8.136878e-07 1.233608e-07
[3920,] 5.128870e-07 8.179975e-07 1.261950e-07
[3921,] 4.819146e-07 8.034357e-07 1.234315e-07
[3922,] 5.303022e-07 7.245366e-07 1.362926e-07
[3923,] 6.771889e-07 2.233136e-06 2.383047e-07
[3924,] 6.661013e-07 9.704922e-07 1.667205e-07
[3925,] 5.206451e-07 8.120423e-07 1.269647e-07
[3926,] 2.545338e-06 4.111465e-06 4.677955e-07
[3927,] 2.682714e-06 4.241483e-06 4.817136e-07
[3928,] 2.661452e-06 4.225477e-06 4.793441e-07
[3929,] 4.016640e-06 5.683864e-06 5.932285e-07
[3930,] 4.887916e-07 7.598805e-07 1.485766e-07
[3931,] 1.302890e-06 1.395119e-06 2.890865e-07
[3932,] 1.241276e-06 1.582722e-06 3.681562e-07
[3933,] 7.330174e-07 1.541050e-06 2.494862e-07
[3934,] 1.317043e-06 1.393652e-06 2.900381e-07
[3935,] 5.985840e-07 7.116810e-07 1.636580e-07
[3936,] 2.607865e-06 8.302075e-07 2.684445e-07
[3937,] 7.857117e-07 2.022336e-06 2.703868e-07
[3938,] 1.322372e-06 1.395204e-06 2.902170e-07
[3939,] 1.330924e-06 1.417712e-06 2.892642e-07
[3940,] 1.266795e-06 1.620880e-06 3.738237e-07
[3941,] 3.588306e-06 4.591410e-06 5.772371e-07
[3942,] 5.877189e-07 7.087943e-07 1.596546e-07
[3943,] 3.644171e-06 4.575605e-06 5.838834e-07
[3944,] 3.627690e-06 4.551556e-06 5.836536e-07
[3945,] 4.838363e-07 7.612073e-07 1.280110e-07
[3946,] 6.262246e-07 1.347391e-06 1.789755e-07
[3947,] 1.265572e-06 1.397698e-06 2.871760e-07
[3948,] 1.158308e-06 1.537492e-06 2.811706e-07
[3949,] 1.287124e-06 1.385328e-06 2.891561e-07
[3950,] 1.350170e-06 1.401395e-06 2.919942e-07
[3951,] 8.506105e-07 2.228639e-06 2.464981e-07
[3952,] 1.276622e-06 1.394457e-06 2.879045e-07
[3953,] 4.980729e-07 9.193093e-07 1.247644e-07
[3954,] 1.306994e-06 1.400958e-06 2.892831e-07
[3955,] 1.293590e-06 1.394561e-06 2.888608e-07
[3956,] 1.294985e-06 1.390534e-06 2.892635e-07
[3957,] 1.348995e-06 1.418013e-06 2.904509e-07
[3958,] 7.554176e-07 1.533366e-06 2.565168e-07
[3959,] 7.473952e-07 1.723525e-06 2.195841e-07
[3960,] 7.543841e-07 1.547064e-06 2.580189e-07
[3961,] 6.334647e-07 1.239309e-06 1.795491e-07
[3962,] 7.618080e-07 1.531629e-06 2.585829e-07
[3963,] 9.633524e-07 1.066878e-06 2.270223e-07
[3964,] 4.948625e-07 7.138431e-07 1.426246e-07
[3965,] 1.004216e-06 1.072063e-06 2.287727e-07
[3966,] 3.404520e-06 4.914361e-06 5.408862e-07
[3967,] 2.674584e-06 8.449132e-07 3.286451e-07
[3968,] 5.033335e-07 8.408882e-07 1.258471e-07
[3969,] 5.070962e-07 7.468427e-07 1.528693e-07
[3970,] 4.883613e-07 7.033918e-07 1.383754e-07
[3971,] 5.049379e-07 7.405114e-07 1.510048e-07
[3972,] 4.960298e-07 7.387776e-07 1.478121e-07
[3973,] 4.918473e-07 8.915385e-07 1.247741e-07
[3974,] 1.243798e-06 1.622950e-06 3.672784e-07
[3975,] 9.935903e-07 1.067457e-06 2.319945e-07
[3976,] 4.883457e-07 8.906156e-07 1.246575e-07
[3977,] 1.294505e-06 1.395509e-06 2.888129e-07
[3978,] 5.913625e-07 8.183803e-07 1.431835e-07
[3979,] 6.115677e-07 7.121955e-07 1.668846e-07
[3980,] 5.087048e-07 7.367036e-07 1.514798e-07
[3981,] 7.413381e-07 1.519510e-06 2.496318e-07
[3982,] 5.005510e-07 7.493626e-07 1.511365e-07
[3983,] 5.070304e-07 7.442741e-07 1.523840e-07
[3984,] 7.088281e-07 1.508519e-06 2.364628e-07
[3985,] 1.435185e-06 1.366316e-06 3.016699e-07
[3986,] 4.959627e-07 8.472990e-07 1.252996e-07
[3987,] 5.806495e-07 8.369829e-07 1.430256e-07
[3988,] 6.079201e-07 8.330043e-07 1.434951e-07
[3989,] 6.183414e-07 7.204139e-07 1.723560e-07
[3990,] 9.482836e-07 1.228015e-06 2.307231e-07
[3991,] 8.474497e-07 1.998377e-06 2.408941e-07
[3992,] 3.662532e-06 4.222238e-06 6.023916e-07
[3993,] 2.620631e-06 8.308330e-07 2.670792e-07
[3994,] 5.177017e-07 6.937583e-07 1.398432e-07
[3995,] 2.639058e-06 8.324329e-07 2.653232e-07
[3996,] 1.236366e-06 2.182295e-06 4.141950e-07
[3997,] 5.214165e-07 6.936237e-07 1.411346e-07
[3998,] 9.349326e-07 1.349555e-06 1.787043e-07
[3999,] 3.351457e-06 4.567878e-06 5.496802e-07
[4000,] 2.727660e-06 8.423298e-07 2.604418e-07
[4001,] 9.693486e-07 1.354628e-06 1.827953e-07
[4002,] 5.296130e-07 9.181263e-07 1.260094e-07
[4003,] 8.179753e-07 1.569160e-06 2.847165e-07
[4004,] 7.947242e-07 1.736235e-06 2.303960e-07
[4005,] 9.075878e-07 1.356755e-06 1.766759e-07
[4006,] 1.213797e-06 7.795675e-07 1.966404e-07
[4007,] 1.318261e-06 2.176672e-06 4.389758e-07
[4008,] 5.182847e-07 6.954816e-07 1.369857e-07
[4009,] 5.165923e-07 8.254692e-07 1.262687e-07
[4010,] 5.064226e-07 6.937461e-07 1.368502e-07
[4011,] 5.198958e-07 8.562969e-07 1.258791e-07
[4012,] 4.998837e-07 6.982485e-07 1.327778e-07
[4013,] 5.315540e-07 8.569658e-07 1.274071e-07
[4014,] 7.442962e-07 1.269879e-06 2.115224e-07
[4015,] 5.411366e-07 8.388191e-07 1.277198e-07
[4016,] 5.272451e-07 6.945964e-07 1.395068e-07
[4017,] 1.985543e-06 3.743111e-06 4.090183e-07
[4018,] 8.272605e-07 1.458121e-06 2.652017e-07
[4019,] 1.570903e-06 7.726978e-07 2.310405e-07
[4020,] 4.276792e-06 4.629965e-06 6.537957e-07
[4021,] 5.447270e-07 7.688009e-07 1.353700e-07
[4022,] 3.911338e-06 4.651834e-06 6.131314e-07
[4023,] 1.058696e-06 1.034756e-06 1.534152e-07
[4024,] 5.283618e-07 8.837908e-07 1.259101e-07
[4025,] 5.123512e-07 8.455548e-07 1.256291e-07
[4026,] 2.579303e-06 8.170486e-07 2.636100e-07
[4027,] 5.177030e-07 1.066169e-06 1.247053e-07
[4028,] 4.977169e-07 8.882946e-07 1.297975e-07
[4029,] 1.348453e-06 1.697246e-06 3.457653e-07
[4030,] 4.926556e-07 7.201301e-07 1.427019e-07
[4031,] 5.329558e-07 8.965314e-07 1.267584e-07
[4032,] 3.682346e-06 4.772655e-06 5.530216e-07
[4033,] 4.862459e-07 7.198076e-07 1.407391e-07
[4034,] 3.616297e-06 4.218732e-06 5.974337e-07
[4035,] 3.768750e-06 8.733793e-07 3.665654e-07
[4036,] 5.266171e-07 1.105303e-06 2.045684e-07
[4037,] 4.739696e-06 7.239686e-07 5.391183e-07
[4038,] 7.790692e-07 1.531749e-06 2.649378e-07
[4039,] 4.892272e-07 8.510435e-07 1.250239e-07
[4040,] 5.016673e-07 7.700357e-07 1.530103e-07
[4041,] 5.350836e-07 1.128397e-06 2.121807e-07
[4042,] 9.662254e-07 1.085007e-06 2.575326e-07
[4043,] 5.051206e-07 1.053083e-06 1.245454e-07
[4044,] 9.267631e-07 1.196816e-06 2.062384e-07
[4045,] 2.990895e-06 9.109326e-07 3.703475e-07
[4046,] 5.219083e-07 1.059419e-06 1.247833e-07
[4047,] 3.111318e-06 2.353655e-06 5.647495e-07
[4048,] 2.093915e-06 8.494527e-07 2.847248e-07
[4049,] 7.621106e-07 1.258597e-06 1.759559e-07
[4050,] 1.041962e-06 7.851579e-07 2.128488e-07
[4051,] 6.652021e-07 1.417070e-06 1.572714e-07
[4052,] 4.584500e-07 2.573660e-06 1.610962e-07
[4053,] 1.599622e-06 4.490840e-06 8.247145e-07
[4054,] 1.490268e-06 2.777153e-06 5.385959e-07
[4055,] 4.467154e-06 1.259159e-06 5.148986e-07
[4056,] 5.026560e-07 8.020177e-07 1.256555e-07
[4057,] 3.559241e-06 5.029936e-06 5.556875e-07
[4058,] 4.783597e-07 1.091079e-06 1.414642e-07
[4059,] 4.735120e-07 1.029323e-06 1.415090e-07
[4060,] 7.381819e-07 2.375530e-06 1.558301e-07
[4061,] 8.793141e-07 1.729741e-06 3.298304e-07
[4062,] 8.892265e-07 1.783520e-06 3.407001e-07
[4063,] 7.918945e-07 1.263794e-06 2.058558e-07
[4064,] 8.955494e-07 1.823219e-06 3.485300e-07
[4065,] 3.877822e-06 4.505114e-06 6.149445e-07
[4066,] 2.073331e-06 8.372731e-07 2.779635e-07
[4067,] 8.777550e-07 1.349380e-06 2.842701e-07
[4068,] 2.093927e-06 8.462048e-07 2.834561e-07
[4069,] 2.089493e-06 8.820812e-07 2.990556e-07
[4070,] 3.877442e-06 4.714955e-06 6.045901e-07
[4071,] 5.033199e-07 7.644175e-07 1.318112e-07
[4072,] 7.683070e-07 1.943622e-06 1.631954e-07
[4073,] 9.490120e-07 1.638512e-06 3.441204e-07
[4074,] 2.171711e-06 8.473763e-07 2.884266e-07
[4075,] 3.578994e-06 4.704821e-06 5.707679e-07
[4076,] 3.659803e-06 4.704821e-06 5.801079e-07
[4077,] 1.060876e-06 2.696900e-06 1.951580e-07
[4078,] 4.566774e-06 4.692117e-06 6.826000e-07
[4079,] 4.974551e-06 7.691107e-07 5.979339e-07
[4080,] 3.601792e-06 6.389194e-06 5.218489e-07
[4081,] 5.092175e-07 1.261572e-06 1.247777e-07
[4082,] 8.935701e-07 1.841633e-06 3.475955e-07
[4083,] 7.707129e-07 3.102735e-06 1.518481e-07
[4084,] 7.679297e-07 3.599063e-06 1.548798e-07
[4085,] 7.654206e-07 3.159733e-06 1.518438e-07
[4086,] 3.769804e-06 3.692508e-06 6.246415e-07
[4087,] 5.145721e-07 7.940547e-07 1.269826e-07
[4088,] 5.063708e-07 7.883265e-07 1.267209e-07
[4089,] 8.340486e-07 4.007170e-06 1.410716e-07
[4090,] 9.129610e-07 1.667933e-06 3.326266e-07
[4091,] 5.148019e-07 3.379811e-06 1.513135e-07
[4092,] 5.025138e-07 7.766302e-07 1.268481e-07
[4093,] 5.190803e-07 2.556514e-06 1.479908e-07
[4094,] 4.474087e-06 4.865114e-06 6.639182e-07
[4095,] 9.382829e-07 1.543149e-06 3.178560e-07
[4096,] 7.037724e-07 5.514391e-06 1.570253e-07
[4097,] 4.167346e-06 4.862543e-06 6.303651e-07
[4098,] 4.197439e-06 4.862543e-06 6.337226e-07
[4099,] 2.459970e-06 4.110098e-06 4.559676e-07
[4100,] 4.987433e-07 1.320651e-06 1.256383e-07
[4101,] 8.876933e-07 1.503988e-06 2.916595e-07
[4102,] 4.868564e-07 1.230770e-06 1.258721e-07
[4103,] 7.301828e-07 2.732747e-06 1.517342e-07
[4104,] 8.742015e-07 2.121254e-06 1.788298e-07
[4105,] 7.510186e-07 3.710965e-06 1.547203e-07
[4106,] 2.956710e-06 4.897812e-06 5.243250e-07
[4107,] 1.232106e-06 1.579495e-06 2.759078e-07
[4108,] 7.262343e-07 2.570928e-06 1.516369e-07
[4109,] 4.927306e-07 1.216160e-06 1.254458e-07
[4110,] 1.214134e-06 1.663520e-06 2.823081e-07
[4111,] 4.661261e-07 1.070818e-06 1.389054e-07
[4112,] 4.586026e-06 4.911493e-06 6.732864e-07
[4113,] 4.681459e-07 1.021504e-06 1.389255e-07
[4114,] 5.234695e-07 2.763169e-06 1.508337e-07
[4115,] 1.242984e-06 1.639470e-06 2.812533e-07
[4116,] 5.093644e-07 1.512442e-06 1.453434e-07
[4117,] 5.057589e-07 8.323918e-07 1.256540e-07
[4118,] 5.031400e-07 8.338156e-07 1.254353e-07
[4119,] 9.195977e-07 1.507007e-06 3.026647e-07
[4120,] 5.148311e-07 2.665372e-06 1.509444e-07
[4121,] 8.311132e-07 4.047843e-06 1.411800e-07
[4122,] 5.023499e-07 1.200316e-06 1.258318e-07
[4123,] 4.663227e-07 7.367894e-07 1.291925e-07
[4124,] 4.725020e-07 7.424463e-07 1.292747e-07
[4125,] 5.199914e-07 9.431737e-07 1.350206e-07
[4126,] 5.097539e-07 1.268045e-06 1.250891e-07
[4127,] 4.807133e-07 1.099321e-06 1.246089e-07
[4128,] 7.420911e-07 2.866396e-06 1.517330e-07
[4129,] 4.463871e-07 7.944121e-07 1.232770e-07
[4130,] 1.007280e-06 1.568186e-06 3.494638e-07
[4131,] 7.343202e-07 2.639501e-06 1.517136e-07
[4132,] 4.586801e-07 1.190284e-06 1.473790e-07
[4133,] 7.339209e-07 2.661543e-06 1.516873e-07
[4134,] 7.274014e-07 2.720045e-06 1.516836e-07
[4135,] 4.777738e-07 1.132070e-06 1.251799e-07
[4136,] 4.635178e-07 1.020586e-06 1.397681e-07
[4137,] 7.384103e-07 2.903637e-06 1.515717e-07
[4138,] 5.047754e-06 5.623917e-06 7.064524e-07
[4139,] 1.405636e-06 1.940290e-06 2.041958e-07
[4140,] 6.325787e-07 1.971362e-06 1.259292e-07
[4141,] 6.151187e-07 5.244114e-06 1.306538e-07
[4142,] 6.092952e-07 4.013288e-06 1.285451e-07
[4143,] 1.618407e-06 1.172812e-06 3.809481e-07
[4144,] 2.926067e-06 3.243490e-06 5.725260e-07
[4145,] 9.821822e-07 1.156413e-06 2.148140e-07
[4146,] 1.982329e-06 1.232293e-06 2.003287e-07
[4147,] 1.205585e-06 4.209542e-05 1.297253e-06
[4148,] 1.204702e-06 7.013846e-06 2.217187e-07
[4149,] 1.122059e-06 1.399555e-06 2.477579e-07
[4150,] 4.959939e-07 4.796181e-06 2.282527e-07
[4151,] 9.170482e-07 8.001390e-07 2.936429e-07
[4152,] 3.311386e-06 6.066619e-06 2.545777e-06
[4153,] 8.205271e-07 7.781862e-07 2.532181e-07
[4154,] 8.381793e-07 7.870428e-07 2.622466e-07
[4155,] 1.012827e-06 5.645763e-06 1.451248e-07
[4156,] 1.052510e-06 6.548829e-06 1.434474e-07
[4157,] 5.132853e-07 4.709251e-06 2.235196e-07
[4158,] 1.083938e-06 5.441503e-06 1.486568e-07
[4159,] 1.011064e-06 5.338597e-06 1.459374e-07
[4160,] 9.010658e-07 7.903341e-07 2.842150e-07
[4161,] 1.026341e-06 5.504065e-06 1.461636e-07
[4162,] 1.098064e-06 1.238453e-06 1.939955e-07
[4163,] 1.096891e-06 6.524384e-06 1.469804e-07
[4164,] 2.364327e-05 1.086946e-06 4.994569e-06
[4165,] 1.762512e-06 1.549912e-06 3.867857e-07
[4166,] 1.012027e-06 7.542748e-06 6.405212e-07
[4167,] 9.568874e-07 9.170537e-07 3.590274e-07
[4168,] 9.935568e-07 7.241922e-06 1.415628e-07
[4169,] 7.660851e-07 8.245527e-07 2.550087e-07
[4170,] 7.890274e-07 8.254074e-07 2.627274e-07
[4171,] 7.532430e-07 8.204639e-07 2.494453e-07
[4172,] 7.811689e-07 8.215257e-07 2.587910e-07
[4173,] 2.763030e-05 1.713878e-06 3.528667e-06
[4174,] 2.916307e-05 1.572676e-06 4.305380e-06
[4175,] 1.055662e-06 6.624273e-06 6.526175e-07
[4176,] 1.048695e-06 6.389818e-06 6.399221e-07
[4177,] 8.055410e-07 7.159114e-07 1.743747e-07
[4178,] 6.282721e-07 7.321931e-07 1.834265e-07
[4179,] 1.210787e-06 7.966407e-06 9.073961e-07
[4180,] 4.568822e-06 8.687737e-07 5.137673e-07
[4181,] 1.857423e-06 9.243377e-07 4.865320e-07
[4182,] 8.712333e-06 8.636685e-07 8.829985e-07
[4183,] 2.384401e-06 1.086516e-06 2.339095e-07
[4184,] 1.267873e-06 8.809505e-07 4.464736e-07
[4185,] 1.855197e-05 6.806458e-06 1.906673e-05
[4186,] 3.797876e-05 9.408687e-07 1.761833e-06
[4187,] 1.223425e-06 6.975591e-07 2.601929e-07
[4188,] 1.245167e-06 6.984654e-07 2.734900e-07
[4189,] 1.253982e-06 6.976910e-07 2.690176e-07
[4190,] 1.714688e-06 1.681391e-06 5.175853e-07
[4191,] 1.318759e-06 7.288978e-07 3.377493e-07
[4192,] 1.167837e-06 6.976213e-07 2.546141e-07
[4193,] 5.885602e-06 5.556474e-06 4.860556e-06
[4194,] 2.377019e-05 1.406884e-06 2.420550e-06
[4195,] 2.448466e-05 7.648433e-07 1.897597e-06
[4196,] 2.065489e-05 7.554659e-07 1.747510e-06
[4197,] 1.444166e-06 7.021295e-07 3.205502e-07
[4198,] 1.542555e-06 7.536328e-07 4.169577e-07
[4199,] 1.266429e-06 1.295969e-06 1.692335e-07
[4200,] 2.697429e-05 1.617082e-06 3.089037e-06
[4201,] 2.909147e-05 7.747616e-07 2.010247e-06
[4202,] 2.885456e-05 8.010639e-07 1.782322e-06
[4203,] 1.714239e-06 2.603361e-06 6.847041e-07
[4204,] 1.180765e-06 7.135555e-07 2.887162e-07
[4205,] 1.934300e-05 7.829499e-07 1.447935e-06
[4206,] 9.129690e-07 1.273487e-06 1.596678e-07
[4207,] 2.639007e-05 1.577681e-06 2.991121e-06
[4208,] 1.216984e-06 7.209362e-07 3.074757e-07
[4209,] 6.455890e-05 1.533363e-05 2.288623e-05
[4210,] 1.143165e-05 2.991196e-06 8.239774e-06
[4211,] 1.139418e-05 5.025557e-06 9.600455e-06
[4212,] 2.648363e-05 1.510794e-06 2.940824e-06
[4213,] 9.281674e-06 5.707510e-06 8.230105e-06
[4214,] 9.623136e-06 5.813460e-06 8.885978e-06
[4215,] 1.139341e-06 7.000206e-07 2.623151e-07
[4216,] 1.674400e-06 1.699280e-06 5.102009e-07
[4217,] 1.717787e-06 2.444385e-06 6.487569e-07
[4218,] 1.741536e-05 7.761215e-07 1.392755e-06
[4219,] 1.202923e-06 7.147311e-07 2.981531e-07
[4220,] 3.141525e-05 1.642291e-06 3.712152e-06
[4221,] 1.250620e-06 7.090096e-07 2.985345e-07
[4222,] 9.608781e-07 1.302515e-06 1.605168e-07
[4223,] 1.878210e-05 7.729045e-07 1.495887e-06
[4224,] 1.219094e-06 7.083223e-07 2.918001e-07
[4225,] 1.915914e-05 7.710777e-07 1.533655e-06
[4226,] 1.535865e-06 5.643815e-06 8.150841e-07
[4227,] 1.283839e-06 7.107273e-07 3.077006e-07
[4228,] 1.229804e-06 7.122478e-07 2.996962e-07
[4229,] 2.970836e-05 1.120583e-06 2.786929e-06
[4230,] 1.619606e-05 8.508434e-07 9.185373e-07
[4231,] 1.455478e-06 7.159269e-07 3.468786e-07
[4232,] 2.783601e-05 1.546076e-06 3.152658e-06
[4233,] 1.263123e-06 6.973312e-07 2.727256e-07
[4234,] 8.468753e-06 5.913027e-06 7.578950e-06
[4235,] 8.950781e-07 1.361680e-06 1.575629e-07
[4236,] 1.726567e-06 2.653492e-06 6.971537e-07
[4237,] 3.129148e-05 1.106139e-06 2.841226e-06
[4238,] 5.253499e-05 1.149141e-06 4.957688e-06
[4239,] 5.206307e-05 1.496248e-06 6.032751e-06
[4240,] 1.629894e-06 9.932452e-07 2.014641e-07
[4241,] 1.861740e-06 1.222401e-06 1.888926e-07
[4242,] 8.791628e-07 1.377026e-05 9.365535e-07
[4243,] 9.483322e-07 9.367172e-07 1.729058e-07
[4244,] 1.028294e-06 1.846772e-05 1.291647e-06
[4245,] 8.282186e-07 1.217186e-05 8.099924e-07
[4246,] 1.230911e-06 8.193546e-07 3.969485e-07
[4247,] 9.332788e-07 4.226398e-05 1.160273e-06
[4248,] 1.939254e-05 7.563046e-07 2.421207e-06
[4249,] 1.221001e-06 8.029201e-07 3.826110e-07
[4250,] 8.443152e-07 4.159037e-05 9.684878e-07
[4251,] 9.686771e-06 7.397925e-06 9.937574e-06
[4252,] 7.004896e-05 6.839831e-06 1.513478e-05
[4253,] 9.105313e-07 8.762307e-06 8.303389e-07
[4254,] 9.904227e-07 7.805958e-07 2.679504e-07
[4255,] 6.745962e-07 2.120937e-06 3.658910e-07
[4256,] 8.129481e-07 5.894175e-06 6.161460e-07
[4257,] 9.283536e-07 8.875998e-06 8.602889e-07
[4258,] 8.793858e-07 6.546333e-06 7.257780e-07
[4259,] 9.413336e-07 8.703980e-06 8.724896e-07
[4260,] 8.340980e-05 1.191738e-05 2.021755e-05
[4261,] 9.792917e-06 7.418174e-06 1.007917e-05
[4262,] 1.012827e-06 1.036615e-05 1.158118e-06
[4263,] 3.991044e-05 6.123288e-06 8.440779e-06
[4264,] 9.471000e-07 9.740069e-06 1.015822e-06
[4265,] 9.973214e-07 1.002183e-05 1.114285e-06
[4266,] 9.704177e-07 7.856395e-06 9.921967e-07
[4267,] 9.800595e-07 1.017150e-05 1.090851e-06
[4268,] 9.070203e-07 9.177973e-06 9.245743e-07
[4269,] 1.857529e-06 1.317710e-06 4.219908e-07
[4270,] 8.298349e-05 2.710143e-06 1.372451e-05
[4271,] 9.124498e-07 8.992632e-06 9.256833e-07
[4272,] 8.891522e-07 8.907881e-06 8.845399e-07
[4273,] 1.001176e-06 9.419560e-06 1.091663e-06
[4274,] 4.851699e-05 5.993948e-06 1.070168e-05
[4275,] 4.833288e-05 6.190111e-06 1.071470e-05
[4276,] 8.667364e-07 7.161545e-06 7.983100e-07
[4277,] 4.062422e-05 1.872830e-06 5.458419e-06
[4278,] 9.577671e-07 4.210649e-05 1.455956e-06
[4279,] 8.981747e-07 9.658451e-06 9.291019e-07
[4280,] 8.465173e-07 7.237815e-06 7.723532e-07
[4281,] 8.539818e-07 1.809457e-06 3.962734e-07
[4282,] 7.991630e-06 7.146072e-06 7.842452e-06
[4283,] 9.140046e-07 1.172488e-06 2.323579e-07
[4284,] 9.951164e-07 3.524908e-06 7.408938e-07
[4285,] 9.910763e-07 3.524908e-06 7.367456e-07
[4286,] 9.425309e-07 1.442349e-06 4.320055e-07
[4287,] 1.029500e-06 1.976718e-06 5.678432e-07
[4288,] 9.041545e-06 1.731837e-06 4.947795e-06
[4289,] 2.257651e-05 5.663509e-06 2.201564e-05
[4290,] 2.680370e-05 4.833596e-06 2.333590e-05
[4291,] 2.306287e-05 5.709470e-06 2.267888e-05
[4292,] 2.575754e-06 8.425138e-07 7.954147e-07
[4293,] 2.124082e-06 1.181381e-06 3.543728e-07
[4294,] 2.023779e-05 1.583040e-06 9.051856e-06
[4295,] 1.009032e-05 2.805118e-06 1.010653e-05
[4296,] 2.158566e-05 5.521511e-06 2.063757e-05
[4297,] 2.305811e-05 5.535529e-06 2.221384e-05
[4298,] 2.500439e-06 8.346953e-07 7.634121e-07
[4299,] 2.515995e-05 1.380568e-06 8.799539e-06
[4300,] 2.067119e-05 5.584107e-06 1.981895e-05
[4301,] 2.243818e-05 5.551874e-06 2.160530e-05
[4302,] 1.972221e-05 4.931147e-06 1.740784e-05
[4303,] 2.179507e-05 5.670778e-06 2.119783e-05
[4304,] 2.091415e-05 5.504121e-06 1.989807e-05
[4305,] 2.247598e-05 5.508796e-06 2.153706e-05
[4306,] 2.267990e-05 5.623504e-06 2.203133e-05
[4307,] 2.252097e-05 5.660651e-06 2.195279e-05
[4308,] 2.139478e-05 4.926530e-06 1.899127e-05
[4309,] 1.918257e-05 5.118090e-06 1.729947e-05
[4310,] 2.103740e-06 2.354454e-06 5.515702e-07
[4311,] 2.090471e-06 2.354365e-06 5.491906e-07
[4312,] 1.848937e-06 1.288903e-06 3.720109e-07
[4313,] 1.857118e-06 1.281912e-06 3.732836e-07
[4314,] 5.439701e-07 7.273325e-06 2.439421e-07
[4315,] 5.987696e-06 1.391228e-06 2.706411e-06
[4316,] 1.482960e-05 1.485727e-06 6.199274e-06
[4317,] 1.826005e-05 1.644095e-06 8.669081e-06
[4318,] 2.004069e-06 2.005571e-06 3.612960e-07
[4319,] 2.172513e-06 2.031247e-06 3.624730e-07
[4320,] 2.544210e-06 8.122265e-07 3.039417e-07
[4321,] 1.794926e-06 1.400778e-06 2.823724e-07
[4322,] 1.415981e-05 6.551444e-06 1.445708e-05
[4323,] 1.875576e-06 1.430326e-06 2.811644e-07
[4324,] 1.706603e-06 1.131873e-06 3.137813e-07
[4325,] 5.423054e-06 2.101591e-06 4.091176e-06
[4326,] 1.494913e-05 2.311755e-06 8.850580e-06
[4327,] 1.754028e-06 1.487893e-06 2.907149e-07
[4328,] 6.037259e-06 2.691503e-06 5.802315e-06
[4329,] 1.764168e-06 1.540996e-06 2.937288e-07
[4330,] 2.719710e-06 2.425260e-06 7.364276e-07
[4331,] 2.076751e-06 1.985844e-06 3.782999e-07
[4332,] 1.137220e-05 7.946674e-06 1.251015e-05
[4333,] 2.438274e-06 2.343697e-06 7.355279e-07
[4334,] 5.988449e-06 2.666519e-06 5.702728e-06
[4335,] 1.775336e-06 1.192711e-06 3.082178e-07
[4336,] 1.985529e-06 9.849093e-07 2.124666e-07
[4337,] 6.120230e-06 2.424122e-06 5.320567e-06
[4338,] 1.090207e-06 3.395542e-06 2.182354e-07
[4339,] 1.633912e-06 1.174181e-06 3.062005e-07
[4340,] 1.717548e-06 1.065026e-06 6.396146e-07
[4341,] 1.466576e-05 2.350432e-06 8.826385e-06
[4342,] 5.911892e-06 2.690890e-06 5.675005e-06
[4343,] 1.802205e-06 1.523601e-06 2.906050e-07
[4344,] 1.636038e-06 1.418635e-06 4.104944e-07
[4345,] 8.652053e-06 1.461270e-05 1.209500e-05
[4346,] 1.672929e-06 1.446873e-06 4.285965e-07
[4347,] 5.850503e-06 2.494697e-06 5.222353e-06
[4348,] 1.746442e-06 1.282250e-06 3.803322e-07
[4349,] 1.665404e-06 1.242755e-06 2.801061e-07
[4350,] 1.594603e-06 1.450739e-06 2.986551e-07
[4351,] 6.487654e-06 2.355643e-06 5.489385e-06
[4352,] 1.773375e-05 2.232213e-06 1.013883e-05
[4353,] 1.564328e-05 2.207331e-06 8.829863e-06
[4354,] 2.222990e-06 1.059166e-06 2.145103e-07
[4355,] 6.576517e-06 2.379477e-06 5.591131e-06
[4356,] 1.303896e-05 2.059492e-06 6.830505e-06
[4357,] 5.865090e-06 2.460091e-06 5.137732e-06
[4358,] 6.280513e-06 2.366588e-06 5.307573e-06
[4359,] 2.333805e-06 1.022784e-06 2.247078e-07
[4360,] 5.538595e-07 8.981883e-06 4.043552e-07
[4361,] 7.180656e-06 2.426770e-06 6.272280e-06
[4362,] 1.778483e-06 1.258199e-06 2.790920e-07
[4363,] 2.114631e-05 7.701509e-06 2.359556e-05
[4364,] 7.447565e-06 1.039589e-06 5.058556e-07
[4365,] 1.303181e-05 1.005051e-06 8.378149e-07
[4366,] 1.150650e-04 7.806484e-07 3.042551e-06
[4367,] 9.747094e-05 8.348575e-07 2.870152e-06
[4368,] 3.549963e-06 1.079940e-06 3.585848e-07
[4369,] 4.030308e-06 8.809387e-07 4.618577e-07
[4370,] 1.179035e-04 8.471297e-07 2.843434e-06
[4371,] 1.595687e-06 3.598425e-06 1.747581e-07
```
