## Supplementary material for "Characterization of shared and ancestry-specific signals driving complex traits using multi-ancestry fine-mapping": s1_data.bim

```
2	chr2:158836552:C:A	0	158836552	A	C
2	chr2:158837311:A:G	0	158837311	G	A
2	chr2:158837318:C:T	0	158837318	T	C
2	chr2:158837569:G:A	0	158837569	A	G
2	chr2:158838237:T:C	0	158838237	C	T
2	chr2:158838428:G:C	0	158838428	C	G
2	chr2:158838552:C:T	0	158838552	T	C
2	chr2:158838730:A:T	0	158838730	T	A
2	chr2:158838872:A:T	0	158838872	T	A
2	chr2:158839775:C:T	0	158839775	T	C
2	chr2:158840383:G:A	0	158840383	A	G
2	chr2:158840955:A:G	0	158840955	G	A
2	chr2:158841183:T:C	0	158841183	C	T
2	chr2:158841209:G:C	0	158841209	C	G
2	chr2:158841547:T:C	0	158841547	C	T
2	chr2:158843016:C:A	0	158843016	A	C
2	chr2:158843563:C:T	0	158843563	T	C
2	chr2:158843688:A:C	0	158843688	C	A
2	chr2:158843689:G:T	0	158843689	T	G
2	chr2:158843707:G:A	0	158843707	A	G
2	chr2:158844068:T:A	0	158844068	A	T
2	chr2:158844312:A:G	0	158844312	G	A
2	chr2:158844346:A:G	0	158844346	G	A
2	chr2:158844864:C:T	0	158844864	T	C
2	chr2:158845060:C:T	0	158845060	T	C
2	chr2:158845256:A:G	0	158845256	G	A
2	chr2:158846885:G:A	0	158846885	A	G
2	chr2:158847714:C:G	0	158847714	G	C
2	chr2:158849184:G:A	0	158849184	A	G
2	chr2:158849476:C:T	0	158849476	T	C
2	chr2:158849713:C:T	0	158849713	T	C
2	chr2:158849957:T:A	0	158849957	A	T
2	chr2:158850278:A:G	0	158850278	G	A
2	chr2:158850279:A:T	0	158850279	T	A
2	chr2:158850333:T:G	0	158850333	G	T
2	chr2:158850421:T:C	0	158850421	C	T
2	chr2:158850661:G:A	0	158850661	A	G
2	chr2:158850710:T:C	0	158850710	C	T
2	chr2:158850724:G:A	0	158850724	A	G
2	chr2:158850730:G:T	0	158850730	T	G
2	chr2:158850950:C:T	0	158850950	T	C
2	chr2:158851330:A:G	0	158851330	G	A
2	chr2:158851648:C:T	0	158851648	T	C
2	chr2:158852537:G:A	0	158852537	A	G
2	chr2:158852639:C:T	0	158852639	T	C
2	chr2:158852870:T:A	0	158852870	A	T
2	chr2:158853170:G:A	0	158853170	A	G
2	chr2:158853677:T:A	0	158853677	A	T
2	chr2:158854144:C:T	0	158854144	T	C
2	chr2:158854601:T:C	0	158854601	C	T
2	chr2:158854604:G:A	0	158854604	A	G
2	chr2:158856198:G:A	0	158856198	A	G
2	chr2:158856483:T:C	0	158856483	C	T
2	chr2:158858070:G:A	0	158858070	A	G
2	chr2:158858076:G:A	0	158858076	A	G
2	chr2:158859794:TC:T	0	158859794	T	TC
2	chr2:158859913:G:T	0	158859913	T	G
2	chr2:158860252:A:G	0	158860252	G	A
2	chr2:158860908:C:G	0	158860908	G	C
2	chr2:158861033:A:G	0	158861033	G	A
2	chr2:158861117:G:A	0	158861117	A	G
2	chr2:158861537:T:G	0	158861537	G	T
2	chr2:158862382:A:T	0	158862382	T	A
2	chr2:158862615:T:C	0	158862615	C	T
2	chr2:158863395:C:G	0	158863395	G	C
2	chr2:158863446:T:C	0	158863446	C	T
2	chr2:158863777:C:T	0	158863777	T	C
2	chr2:158863779:T:C	0	158863779	C	T
2	chr2:158864380:A:G	0	158864380	G	A
2	chr2:158864438:A:G	0	158864438	G	A
2	chr2:158865022:G:A	0	158865022	A	G
2	chr2:158865210:C:T	0	158865210	T	C
2	chr2:158865274:C:T	0	158865274	T	C
2	chr2:158865442:T:C	0	158865442	C	T
2	chr2:158865744:T:C	0	158865744	C	T
2	chr2:158866041:T:C	0	158866041	C	T
2	chr2:158866320:C:G	0	158866320	G	C
2	chr2:158867442:G:A	0	158867442	A	G
2	chr2:158867449:T:C	0	158867449	C	T
2	chr2:158867452:C:A	0	158867452	A	C
2	chr2:158867715:T:A	0	158867715	A	T
2	chr2:158868020:G:A	0	158868020	A	G
2	chr2:158868133:C:T	0	158868133	T	C
2	chr2:158868484:G:A	0	158868484	A	G
2	chr2:158868833:C:T	0	158868833	T	C
2	chr2:158869070:C:G	0	158869070	G	C
2	chr2:158869135:G:A	0	158869135	A	G
2	chr2:158869404:GA:G	0	158869404	G	GA
2	chr2:158869478:G:A	0	158869478	A	G
2	chr2:158869821:G:A	0	158869821	A	G
2	chr2:158870111:T:C	0	158870111	C	T
2	chr2:158870408:T:C	0	158870408	C	T
2	chr2:158870602:A:C	0	158870602	C	A
2	chr2:158871309:A:C	0	158871309	C	A
2	chr2:158871758:C:T	0	158871758	T	C
2	chr2:158872381:C:A	0	158872381	A	C
2	chr2:158872526:T:A	0	158872526	A	T
2	chr2:158872773:G:A	0	158872773	A	G
2	chr2:158872778:G:C	0	158872778	C	G
2	chr2:158875216:A:G	0	158875216	G	A
2	chr2:158875446:G:T	0	158875446	T	G
2	chr2:158875494:G:C	0	158875494	C	G
2	chr2:158875595:T:A	0	158875595	A	T
2	chr2:158875642:A:T	0	158875642	T	A
2	chr2:158876091:A:C	0	158876091	C	A
2	chr2:158878642:G:C	0	158878642	C	G
2	chr2:158878741:A:G	0	158878741	G	A
2	chr2:158879156:G:A	0	158879156	A	G
2	chr2:158879714:A:C	0	158879714	C	A
2	chr2:158879907:G:A	0	158879907	A	G
2	chr2:158880094:G:A	0	158880094	A	G
2	chr2:158880285:C:T	0	158880285	T	C
2	chr2:158880390:G:A	0	158880390	A	G
2	chr2:158880864:C:T	0	158880864	T	C
2	chr2:158881615:A:G	0	158881615	G	A
2	chr2:158881686:T:A	0	158881686	A	T
2	chr2:158881694:C:T	0	158881694	T	C
2	chr2:158881764:C:A	0	158881764	A	C
2	chr2:158882365:G:A	0	158882365	A	G
2	chr2:158882756:A:G	0	158882756	G	A
2	chr2:158882808:A:C	0	158882808	C	A
2	chr2:158882844:A:G	0	158882844	G	A
2	chr2:158883384:A:G	0	158883384	G	A
2	chr2:158883385:G:A	0	158883385	A	G
2	chr2:158883426:T:A	0	158883426	A	T
2	chr2:158883975:C:T	0	158883975	T	C
2	chr2:158884184:G:A	0	158884184	A	G
2	chr2:158884186:G:A	0	158884186	A	G
2	chr2:158884609:T:C	0	158884609	C	T
2	chr2:158884613:A:C	0	158884613	C	A
2	chr2:158884615:G:T	0	158884615	T	G
2	chr2:158884988:T:A	0	158884988	A	T
2	chr2:158885437:C:T	0	158885437	T	C
2	chr2:158885795:A:G	0	158885795	G	A
2	chr2:158886350:C:T	0	158886350	T	C
2	chr2:158886390:T:C	0	158886390	C	T
2	chr2:158886399:T:C	0	158886399	C	T
2	chr2:158886413:A:C	0	158886413	C	A
2	chr2:158886558:G:C	0	158886558	C	G
2	chr2:158886565:C:A	0	158886565	A	C
2	chr2:158887120:T:A	0	158887120	A	T
2	chr2:158887156:T:G	0	158887156	G	T
2	chr2:158887616:A:G	0	158887616	G	A
2	chr2:158887717:A:G	0	158887717	G	A
2	chr2:158888024:G:A	0	158888024	A	G
2	chr2:158888307:T:G	0	158888307	G	T
2	chr2:158888656:T:G	0	158888656	G	T
2	chr2:158889059:C:T	0	158889059	T	C
2	chr2:158889198:T:C	0	158889198	C	T
2	chr2:158889529:C:A	0	158889529	A	C
2	chr2:158889734:T:C	0	158889734	C	T
2	chr2:158891561:T:C	0	158891561	C	T
2	chr2:158892096:A:G	0	158892096	G	A
2	chr2:158892282:G:A	0	158892282	A	G
2	chr2:158892541:T:C	0	158892541	C	T
2	chr2:158892888:A:G	0	158892888	G	A
2	chr2:158893526:A:C	0	158893526	C	A
2	chr2:158893786:T:C	0	158893786	C	T
2	chr2:158893876:G:C	0	158893876	C	G
2	chr2:158894111:A:G	0	158894111	G	A
2	chr2:158894482:A:G	0	158894482	G	A
2	chr2:158894744:AC:A	0	158894744	A	AC
2	chr2:158895669:C:T	0	158895669	T	C
2	chr2:158896587:G:C	0	158896587	C	G
2	chr2:158897213:G:A	0	158897213	A	G
2	chr2:158897867:G:C	0	158897867	C	G
2	chr2:158898406:T:A	0	158898406	A	T
2	chr2:158898810:C:T	0	158898810	T	C
2	chr2:158899330:T:C	0	158899330	C	T
2	chr2:158899342:AAAT:A	0	158899342	A	AAAT
2	chr2:158902480:G:A	0	158902480	A	G
2	chr2:158902582:A:G	0	158902582	G	A
2	chr2:158903268:A:G	0	158903268	G	A
2	chr2:158903930:C:T	0	158903930	T	C
2	chr2:158904111:G:A	0	158904111	A	G
2	chr2:158904307:T:A	0	158904307	A	T
2	chr2:158904342:T:C	0	158904342	C	T
2	chr2:158905170:T:C	0	158905170	C	T
2	chr2:158905566:G:A	0	158905566	A	G
2	chr2:158905620:A:G	0	158905620	G	A
2	chr2:158905732:T:G	0	158905732	G	T
2	chr2:158906085:A:G	0	158906085	G	A
2	chr2:158906288:T:C	0	158906288	C	T
2	chr2:158906700:A:G	0	158906700	G	A
2	chr2:158907138:A:G	0	158907138	G	A
2	chr2:158908180:C:T	0	158908180	T	C
2	chr2:158909114:G:A	0	158909114	A	G
2	chr2:158909849:C:G	0	158909849	G	C
2	chr2:158909962:G:T	0	158909962	T	G
2	chr2:158910114:G:A	0	158910114	A	G
2	chr2:158910152:C:T	0	158910152	T	C
2	chr2:158910596:A:C	0	158910596	C	A
2	chr2:158911258:C:T	0	158911258	T	C
2	chr2:158911642:G:T	0	158911642	T	G
2	chr2:158912334:G:A	0	158912334	A	G
2	chr2:158912500:C:A	0	158912500	A	C
2	chr2:158912813:T:A	0	158912813	A	T
2	chr2:158913052:A:G	0	158913052	G	A
2	chr2:158913309:T:C	0	158913309	C	T
2	chr2:158913910:G:C	0	158913910	C	G
2	chr2:158914458:C:T	0	158914458	T	C
2	chr2:158914833:A:G	0	158914833	G	A
2	chr2:158914840:A:G	0	158914840	G	A
2	chr2:158915017:C:G	0	158915017	G	C
2	chr2:158915306:C:T	0	158915306	T	C
2	chr2:158915927:T:C	0	158915927	C	T
2	chr2:158915935:T:C	0	158915935	C	T
2	chr2:158916800:G:A	0	158916800	A	G
2	chr2:158917132:A:T	0	158917132	T	A
2	chr2:158917575:C:T	0	158917575	T	C
2	chr2:158917798:G:C	0	158917798	C	G
2	chr2:158917865:G:T	0	158917865	T	G
2	chr2:158919488:T:C	0	158919488	C	T
2	chr2:158920497:C:T	0	158920497	T	C
2	chr2:158920755:G:A	0	158920755	A	G
2	chr2:158921008:C:A	0	158921008	A	C
2	chr2:158921077:G:A	0	158921077	A	G
2	chr2:158921200:G:A	0	158921200	A	G
2	chr2:158921345:T:G	0	158921345	G	T
2	chr2:158921423:A:G	0	158921423	G	A
2	chr2:158921496:G:A	0	158921496	A	G
2	chr2:158921918:C:T	0	158921918	T	C
2	chr2:158922137:G:A	0	158922137	A	G
2	chr2:158922270:G:T	0	158922270	T	G
2	chr2:158922271:G:A	0	158922271	A	G
2	chr2:158923774:G:T	0	158923774	T	G
2	chr2:158924797:C:G	0	158924797	G	C
2	chr2:158925895:G:A	0	158925895	A	G
2	chr2:158925953:TGTGAAG:T	0	158925953	T	TGTGAAG
2	chr2:158926468:A:G	0	158926468	G	A
2	chr2:158926754:T:G	0	158926754	G	T
2	chr2:158927839:T:C	0	158927839	C	T
2	chr2:158927873:G:A	0	158927873	A	G
2	chr2:158928198:T:C	0	158928198	C	T
2	chr2:158929092:G:A	0	158929092	A	G
2	chr2:158929289:A:G	0	158929289	G	A
2	chr2:158929428:T:C	0	158929428	C	T
2	chr2:158929692:A:G	0	158929692	G	A
2	chr2:158930172:C:T	0	158930172	T	C
2	chr2:158930405:G:A	0	158930405	A	G
2	chr2:158930779:T:C	0	158930779	C	T
2	chr2:158931281:G:A	0	158931281	A	G
2	chr2:158931970:G:C	0	158931970	C	G
2	chr2:158932073:T:C	0	158932073	C	T
2	chr2:158932096:A:G	0	158932096	G	A
2	chr2:158932406:G:C	0	158932406	C	G
2	chr2:158932439:C:T	0	158932439	T	C
2	chr2:158932748:T:C	0	158932748	C	T
2	chr2:158933629:C:T	0	158933629	T	C
2	chr2:158933686:T:A	0	158933686	A	T
2	chr2:158933852:C:T	0	158933852	T	C
2	chr2:158934721:A:G	0	158934721	G	A
2	chr2:158935148:G:C	0	158935148	C	G
2	chr2:158935223:T:G	0	158935223	G	T
2	chr2:158935313:A:G	0	158935313	G	A
2	chr2:158935782:T:G	0	158935782	G	T
2	chr2:158935983:C:T	0	158935983	T	C
2	chr2:158936005:C:T	0	158936005	T	C
2	chr2:158936459:G:A	0	158936459	A	G
2	chr2:158937583:T:G	0	158937583	G	T
2	chr2:158937825:C:A	0	158937825	A	C
2	chr2:158938485:C:T	0	158938485	T	C
2	chr2:158938843:A:G	0	158938843	G	A
2	chr2:158938946:T:A	0	158938946	A	T
2	chr2:158940332:G:T	0	158940332	T	G
2	chr2:158941782:A:G	0	158941782	G	A
2	chr2:158941832:T:C	0	158941832	C	T
2	chr2:158942609:G:A	0	158942609	A	G
2	chr2:158943107:A:C	0	158943107	C	A
2	chr2:158944741:G:A	0	158944741	A	G
2	chr2:158944790:A:G	0	158944790	G	A
2	chr2:158944934:G:A	0	158944934	A	G
2	chr2:158944939:C:T	0	158944939	T	C
2	chr2:158945136:A:G	0	158945136	G	A
2	chr2:158946192:G:A	0	158946192	A	G
2	chr2:158946516:G:A	0	158946516	A	G
2	chr2:158946722:TA:T	0	158946722	T	TA
2	chr2:158950243:G:A	0	158950243	A	G
2	chr2:158950762:G:C	0	158950762	C	G
2	chr2:158951437:G:T	0	158951437	T	G
2	chr2:158952184:A:G	0	158952184	G	A
2	chr2:158952986:T:C	0	158952986	C	T
2	chr2:158953017:A:C	0	158953017	C	A
2	chr2:158953180:G:A	0	158953180	A	G
2	chr2:158954179:A:G	0	158954179	G	A
2	chr2:158955366:A:G	0	158955366	G	A
2	chr2:158957771:T:C	0	158957771	C	T
2	chr2:158958825:G:A	0	158958825	A	G
2	chr2:158959283:G:A	0	158959283	A	G
2	chr2:158960180:C:T	0	158960180	T	C
2	chr2:158961666:C:T	0	158961666	T	C
2	chr2:158962365:G:A	0	158962365	A	G
2	chr2:158962896:T:G	0	158962896	G	T
2	chr2:158963204:G:A	0	158963204	A	G
2	chr2:158964939:A:G	0	158964939	G	A
2	chr2:158965569:G:A	0	158965569	A	G
2	chr2:158967415:A:G	0	158967415	G	A
2	chr2:158967584:A:AT	0	158967584	AT	A
2	chr2:158967633:C:G	0	158967633	G	C
2	chr2:158968061:T:C	0	158968061	C	T
2	chr2:158968191:C:G	0	158968191	G	C
2	chr2:158968808:C:T	0	158968808	T	C
2	chr2:158968845:A:G	0	158968845	G	A
2	chr2:158969465:G:T	0	158969465	T	G
2	chr2:158969466:C:T	0	158969466	T	C
2	chr2:158971416:T:C	0	158971416	C	T
2	chr2:158972977:G:C	0	158972977	C	G
2	chr2:158973726:A:G	0	158973726	G	A
2	chr2:158974229:C:G	0	158974229	G	C
2	chr2:158974503:A:G	0	158974503	G	A
2	chr2:158976993:T:A	0	158976993	A	T
2	chr2:158977310:A:T	0	158977310	T	A
2	chr2:158978391:G:T	0	158978391	T	G
2	chr2:158979257:G:A	0	158979257	A	G
2	chr2:158979715:T:G	0	158979715	G	T
2	chr2:158980068:G:A	0	158980068	A	G
2	chr2:158980230:C:T	0	158980230	T	C
2	chr2:158980730:A:G	0	158980730	G	A
2	chr2:158980807:C:T	0	158980807	T	C
2	chr2:158981896:A:C	0	158981896	C	A
2	chr2:158982538:C:G	0	158982538	G	C
2	chr2:158984573:A:G	0	158984573	G	A
2	chr2:158984860:G:A	0	158984860	A	G
2	chr2:158986022:C:T	0	158986022	T	C
2	chr2:158986596:C:T	0	158986596	T	C
2	chr2:158987748:C:T	0	158987748	T	C
2	chr2:158987792:G:A	0	158987792	A	G
2	chr2:158988096:G:T	0	158988096	T	G
2	chr2:158989498:C:G	0	158989498	G	C
2	chr2:158990072:C:T	0	158990072	T	C
2	chr2:158991390:G:A	0	158991390	A	G
2	chr2:158991945:A:G	0	158991945	G	A
2	chr2:158993828:G:A	0	158993828	A	G
2	chr2:158993850:T:G	0	158993850	G	T
2	chr2:158994415:A:G	0	158994415	G	A
2	chr2:158994866:A:G	0	158994866	G	A
2	chr2:158994911:A:C	0	158994911	C	A
2	chr2:158996149:G:A	0	158996149	A	G
2	chr2:158997036:G:A	0	158997036	A	G
2	chr2:158997072:G:A	0	158997072	A	G
2	chr2:158997480:A:G	0	158997480	G	A
2	chr2:159000507:C:T	0	159000507	T	C
2	chr2:159001130:A:G	0	159001130	G	A
2	chr2:159002217:T:A	0	159002217	A	T
2	chr2:159002460:C:T	0	159002460	T	C
2	chr2:159002626:G:A	0	159002626	A	G
2	chr2:159003097:T:C	0	159003097	C	T
2	chr2:159003308:G:A	0	159003308	A	G
2	chr2:159003883:C:T	0	159003883	T	C
2	chr2:159005061:A:G	0	159005061	G	A
2	chr2:159005306:A:G	0	159005306	G	A
2	chr2:159005411:C:T	0	159005411	T	C
2	chr2:159006261:A:T	0	159006261	T	A
2	chr2:159006973:C:T	0	159006973	T	C
2	chr2:159010668:TGGAC:T	0	159010668	T	TGGAC
2	chr2:159011323:C:A	0	159011323	A	C
2	chr2:159011517:T:A	0	159011517	A	T
2	chr2:159013038:G:A	0	159013038	A	G
2	chr2:159013526:C:T	0	159013526	T	C
2	chr2:159013599:C:T	0	159013599	T	C
2	chr2:159013933:A:G	0	159013933	G	A
2	chr2:159015053:G:C	0	159015053	C	G
2	chr2:159015589:T:C	0	159015589	C	T
2	chr2:159015937:C:T	0	159015937	T	C
2	chr2:159016315:A:G	0	159016315	G	A
2	chr2:159017043:TATA:T	0	159017043	T	TATA
2	chr2:159018476:AC:A	0	159018476	A	AC
2	chr2:159019328:C:T	0	159019328	T	C
2	chr2:159019347:A:C	0	159019347	C	A
2	chr2:159021475:T:C	0	159021475	C	T
2	chr2:159022183:A:T	0	159022183	T	A
2	chr2:159022414:G:A	0	159022414	A	G
2	chr2:159022837:C:T	0	159022837	T	C
2	chr2:159023593:T:C	0	159023593	C	T
2	chr2:159023827:G:T	0	159023827	T	G
2	chr2:159025145:T:C	0	159025145	C	T
2	chr2:159025357:G:A	0	159025357	A	G
2	chr2:159025573:T:C	0	159025573	C	T
2	chr2:159025754:T:A	0	159025754	A	T
2	chr2:159026098:A:C	0	159026098	C	A
2	chr2:159026342:T:C	0	159026342	C	T
2	chr2:159026420:G:A	0	159026420	A	G
2	chr2:159027085:C:G	0	159027085	G	C
2	chr2:159027498:A:G	0	159027498	G	A
2	chr2:159027812:C:T	0	159027812	T	C
2	chr2:159028146:G:A	0	159028146	A	G
2	chr2:159029110:T:C	0	159029110	C	T
2	chr2:159029194:C:T	0	159029194	T	C
2	chr2:159029195:G:A	0	159029195	A	G
2	chr2:159031047:G:A	0	159031047	A	G
2	chr2:159031273:G:C	0	159031273	C	G
2	chr2:159031534:A:C	0	159031534	C	A
2	chr2:159032199:G:A	0	159032199	A	G
2	chr2:159032239:C:T	0	159032239	T	C
2	chr2:159032789:A:AG	0	159032789	AG	A
2	chr2:159034420:A:G	0	159034420	G	A
2	chr2:159034631:G:T	0	159034631	T	G
2	chr2:159034862:A:G	0	159034862	G	A
2	chr2:159036494:T:C	0	159036494	C	T
2	chr2:159036497:C:T	0	159036497	T	C
2	chr2:159038236:G:A	0	159038236	A	G
2	chr2:159038390:T:C	0	159038390	C	T
2	chr2:159040113:C:T	0	159040113	T	C
2	chr2:159040989:T:C	0	159040989	C	T
2	chr2:159041965:G:A	0	159041965	A	G
2	chr2:159042643:G:C	0	159042643	C	G
2	chr2:159042977:G:T	0	159042977	T	G
2	chr2:159043401:C:T	0	159043401	T	C
2	chr2:159043766:G:A	0	159043766	A	G
2	chr2:159044241:C:T	0	159044241	T	C
2	chr2:159044959:C:T	0	159044959	T	C
2	chr2:159045356:C:T	0	159045356	T	C
2	chr2:159045637:A:C	0	159045637	C	A
2	chr2:159046424:T:C	0	159046424	C	T
2	chr2:159046537:C:T	0	159046537	T	C
2	chr2:159046555:TG:T	0	159046555	T	TG
2	chr2:159047599:G:C	0	159047599	C	G
2	chr2:159048419:A:G	0	159048419	G	A
2	chr2:159049707:T:C	0	159049707	C	T
2	chr2:159051772:A:G	0	159051772	G	A
2	chr2:159052234:TTGTC:T	0	159052234	T	TTGTC
2	chr2:159052748:A:G	0	159052748	G	A
2	chr2:159052886:C:T	0	159052886	T	C
2	chr2:159053279:A:G	0	159053279	G	A
2	chr2:159055934:A:T	0	159055934	T	A
2	chr2:159056191:A:G	0	159056191	G	A
2	chr2:159056350:C:T	0	159056350	T	C
2	chr2:159056492:C:T	0	159056492	T	C
2	chr2:159056846:T:C	0	159056846	C	T
2	chr2:159056990:A:T	0	159056990	T	A
2	chr2:159057042:T:C	0	159057042	C	T
2	chr2:159057374:G:A	0	159057374	A	G
2	chr2:159057430:G:A	0	159057430	A	G
2	chr2:159057437:G:A	0	159057437	A	G
2	chr2:159057716:G:C	0	159057716	C	G
2	chr2:159058292:G:A	0	159058292	A	G
2	chr2:159058949:G:A	0	159058949	A	G
2	chr2:159059104:A:AG	0	159059104	AG	A
2	chr2:159059950:T:G	0	159059950	G	T
2	chr2:159060351:G:A	0	159060351	A	G
2	chr2:159061568:T:C	0	159061568	C	T
2	chr2:159061577:G:A	0	159061577	A	G
2	chr2:159061775:G:A	0	159061775	A	G
2	chr2:159061866:T:C	0	159061866	C	T
2	chr2:159062041:C:T	0	159062041	T	C
2	chr2:159063896:G:A	0	159063896	A	G
2	chr2:159064389:C:T	0	159064389	T	C
2	chr2:159064610:G:A	0	159064610	A	G
2	chr2:159067060:T:C	0	159067060	C	T
2	chr2:159069227:C:T	0	159069227	T	C
2	chr2:159070173:C:T	0	159070173	T	C
2	chr2:159071955:A:G	0	159071955	G	A
2	chr2:159072084:C:T	0	159072084	T	C
2	chr2:159072086:A:AT	0	159072086	AT	A
2	chr2:159072919:A:G	0	159072919	G	A
2	chr2:159073074:G:T	0	159073074	T	G
2	chr2:159073396:A:C	0	159073396	C	A
2	chr2:159075296:A:G	0	159075296	G	A
2	chr2:159077386:C:A	0	159077386	A	C
2	chr2:159077638:A:G	0	159077638	G	A
2	chr2:159079879:C:A	0	159079879	A	C
2	chr2:159080315:CAG:C	0	159080315	C	CAG
2	chr2:159080352:T:G	0	159080352	G	T
2	chr2:159083964:GTC:G	0	159083964	G	GTC
2	chr2:159083967:A:AT	0	159083967	AT	A
2	chr2:159084880:C:T	0	159084880	T	C
2	chr2:159086055:G:A	0	159086055	A	G
2	chr2:159087003:G:A	0	159087003	A	G
2	chr2:159089165:AGT:A	0	159089165	A	AGT
2	chr2:159089210:C:T	0	159089210	T	C
2	chr2:159089230:T:C	0	159089230	C	T
2	chr2:159090537:A:G	0	159090537	G	A
2	chr2:159090547:A:G	0	159090547	G	A
2	chr2:159091045:C:T	0	159091045	T	C
2	chr2:159091143:T:C	0	159091143	C	T
2	chr2:159091227:T:C	0	159091227	C	T
2	chr2:159091690:A:G	0	159091690	G	A
2	chr2:159094353:C:G	0	159094353	G	C
2	chr2:159094386:C:T	0	159094386	T	C
2	chr2:159094440:C:T	0	159094440	T	C
2	chr2:159095197:C:T	0	159095197	T	C
2	chr2:159095198:G:A	0	159095198	A	G
2	chr2:159095450:A:G	0	159095450	G	A
2	chr2:159095586:A:G	0	159095586	G	A
2	chr2:159095690:C:T	0	159095690	T	C
2	chr2:159096212:T:C	0	159096212	C	T
2	chr2:159096954:A:G	0	159096954	G	A
2	chr2:159097663:C:T	0	159097663	T	C
2	chr2:159097908:C:T	0	159097908	T	C
2	chr2:159098184:A:G	0	159098184	G	A
2	chr2:159098313:T:A	0	159098313	A	T
2	chr2:159098967:G:A	0	159098967	A	G
2	chr2:159099063:C:T	0	159099063	T	C
2	chr2:159099083:C:T	0	159099083	T	C
2	chr2:159100008:C:T	0	159100008	T	C
2	chr2:159100546:T:C	0	159100546	C	T
2	chr2:159100965:A:G	0	159100965	G	A
2	chr2:159101033:T:C	0	159101033	C	T
2	chr2:159101100:A:G	0	159101100	G	A
2	chr2:159101252:A:G	0	159101252	G	A
2	chr2:159101433:G:A	0	159101433	A	G
2	chr2:159101914:A:C	0	159101914	C	A
2	chr2:159102170:A:G	0	159102170	G	A
2	chr2:159105245:C:T	0	159105245	T	C
2	chr2:159105289:C:T	0	159105289	T	C
2	chr2:159105290:G:A	0	159105290	A	G
2	chr2:159105866:T:C	0	159105866	C	T
2	chr2:159105899:A:G	0	159105899	G	A
2	chr2:159106473:A:T	0	159106473	T	A
2	chr2:159106808:C:T	0	159106808	T	C
2	chr2:159108004:T:C	0	159108004	C	T
2	chr2:159108040:T:C	0	159108040	C	T
2	chr2:159108877:G:C	0	159108877	C	G
2	chr2:159109536:A:G	0	159109536	G	A
2	chr2:159109802:A:G	0	159109802	G	A
2	chr2:159109851:G:A	0	159109851	A	G
2	chr2:159110255:A:G	0	159110255	G	A
2	chr2:159110585:G:C	0	159110585	C	G
2	chr2:159110879:G:A	0	159110879	A	G
2	chr2:159111001:T:C	0	159111001	C	T
2	chr2:159111491:T:C	0	159111491	C	T
2	chr2:159112133:TGTGCACTCAGA:T	0	159112133	T	TGTGCACTCAGA
2	chr2:159112415:G:T	0	159112415	T	G
2	chr2:159112950:A:T	0	159112950	T	A
2	chr2:159113361:G:T	0	159113361	T	G
2	chr2:159114412:G:C	0	159114412	C	G
2	chr2:159114427:T:C	0	159114427	C	T
2	chr2:159114540:T:C	0	159114540	C	T
2	chr2:159114851:A:G	0	159114851	G	A
2	chr2:159115712:T:C	0	159115712	C	T
2	chr2:159115992:G:A	0	159115992	A	G
2	chr2:159116314:C:T	0	159116314	T	C
2	chr2:159116592:C:T	0	159116592	T	C
2	chr2:159116640:G:A	0	159116640	A	G
2	chr2:159117556:C:T	0	159117556	T	C
2	chr2:159117676:G:A	0	159117676	A	G
2	chr2:159119004:T:C	0	159119004	C	T
2	chr2:159120025:G:A	0	159120025	A	G
2	chr2:159120489:T:A	0	159120489	A	T
2	chr2:159120907:T:C	0	159120907	C	T
2	chr2:159122009:C:T	0	159122009	T	C
2	chr2:159122700:T:A	0	159122700	A	T
2	chr2:159122741:G:A	0	159122741	A	G
2	chr2:159123585:T:A	0	159123585	A	T
2	chr2:159123765:A:G	0	159123765	G	A
2	chr2:159125068:G:A	0	159125068	A	G
2	chr2:159125176:G:T	0	159125176	T	G
2	chr2:159125185:G:C	0	159125185	C	G
2	chr2:159126280:T:G	0	159126280	G	T
2	chr2:159126538:A:G	0	159126538	G	A
2	chr2:159126695:A:T	0	159126695	T	A
2	chr2:159127273:A:G	0	159127273	G	A
2	chr2:159127726:G:C	0	159127726	C	G
2	chr2:159128190:G:A	0	159128190	A	G
2	chr2:159128975:A:G	0	159128975	G	A
2	chr2:159129128:T:C	0	159129128	C	T
2	chr2:159129696:G:T	0	159129696	T	G
2	chr2:159130153:T:G	0	159130153	G	T
2	chr2:159130295:T:C	0	159130295	C	T
2	chr2:159130357:G:A	0	159130357	A	G
2	chr2:159130986:T:A	0	159130986	A	T
2	chr2:159131055:TTCTTC:T	0	159131055	T	TTCTTC
2	chr2:159131784:T:C	0	159131784	C	T
2	chr2:159132079:C:T	0	159132079	T	C
2	chr2:159132643:C:T	0	159132643	T	C
2	chr2:159133314:G:A	0	159133314	A	G
2	chr2:159133988:A:G	0	159133988	G	A
2	chr2:159134153:G:A	0	159134153	A	G
2	chr2:159134638:G:A	0	159134638	A	G
2	chr2:159134852:G:A	0	159134852	A	G
2	chr2:159135244:G:C	0	159135244	C	G
2	chr2:159135545:T:G	0	159135545	G	T
2	chr2:159136188:C:T	0	159136188	T	C
2	chr2:159136839:TTATATG:T	0	159136839	T	TTATATG
2	chr2:159136895:A:G	0	159136895	G	A
2	chr2:159137396:G:A	0	159137396	A	G
2	chr2:159138470:GTTAA:G	0	159138470	G	GTTAA
2	chr2:159138959:T:C	0	159138959	C	T
2	chr2:159139533:G:A	0	159139533	A	G
2	chr2:159139790:A:G	0	159139790	G	A
2	chr2:159140085:T:C	0	159140085	C	T
2	chr2:159140614:G:A	0	159140614	A	G
2	chr2:159140840:A:G	0	159140840	G	A
2	chr2:159141398:G:A	0	159141398	A	G
2	chr2:159141553:G:A	0	159141553	A	G
2	chr2:159141584:G:T	0	159141584	T	G
2	chr2:159142496:G:A	0	159142496	A	G
2	chr2:159142556:A:T	0	159142556	T	A
2	chr2:159143113:C:T	0	159143113	T	C
2	chr2:159143880:T:A	0	159143880	A	T
2	chr2:159144429:A:G	0	159144429	G	A
2	chr2:159145508:T:C	0	159145508	C	T
2	chr2:159146408:T:C	0	159146408	C	T
2	chr2:159147161:G:A	0	159147161	A	G
2	chr2:159147981:A:C	0	159147981	C	A
2	chr2:159148522:C:T	0	159148522	T	C
2	chr2:159148748:C:T	0	159148748	T	C
2	chr2:159148873:A:G	0	159148873	G	A
2	chr2:159149557:A:T	0	159149557	T	A
2	chr2:159149632:C:T	0	159149632	T	C
2	chr2:159151801:T:A	0	159151801	A	T
2	chr2:159151901:T:C	0	159151901	C	T
2	chr2:159152994:C:CT	0	159152994	CT	C
2	chr2:159153671:G:T	0	159153671	T	G
2	chr2:159156465:G:A	0	159156465	A	G
2	chr2:159157176:A:G	0	159157176	G	A
2	chr2:159157478:T:A	0	159157478	A	T
2	chr2:159158629:A:G	0	159158629	G	A
2	chr2:159159193:C:G	0	159159193	G	C
2	chr2:159159498:C:G	0	159159498	G	C
2	chr2:159159789:A:G	0	159159789	G	A
2	chr2:159160403:T:C	0	159160403	C	T
2	chr2:159163830:T:TTTG	0	159163830	TTTG	T
2	chr2:159163999:T:C	0	159163999	C	T
2	chr2:159165722:C:G	0	159165722	G	C
2	chr2:159166323:A:G	0	159166323	G	A
2	chr2:159168778:G:A	0	159168778	A	G
2	chr2:159169925:G:A	0	159169925	A	G
2	chr2:159173292:A:T	0	159173292	T	A
2	chr2:159173894:A:G	0	159173894	G	A
2	chr2:159175496:G:A	0	159175496	A	G
2	chr2:159175560:A:G	0	159175560	G	A
2	chr2:159175658:A:G	0	159175658	G	A
2	chr2:159176332:A:T	0	159176332	T	A
2	chr2:159177180:G:A	0	159177180	A	G
2	chr2:159177597:A:G	0	159177597	G	A
2	chr2:159178684:C:T	0	159178684	T	C
2	chr2:159179041:C:T	0	159179041	T	C
2	chr2:159179230:A:G	0	159179230	G	A
2	chr2:159179428:G:C	0	159179428	C	G
2	chr2:159179749:G:A	0	159179749	A	G
2	chr2:159180082:G:A	0	159180082	A	G
2	chr2:159181000:G:A	0	159181000	A	G
2	chr2:159181046:A:G	0	159181046	G	A
2	chr2:159181143:C:T	0	159181143	T	C
2	chr2:159181543:C:T	0	159181543	T	C
2	chr2:159181954:A:C	0	159181954	C	A
2	chr2:159182826:G:GT	0	159182826	GT	G
2	chr2:159182957:C:T	0	159182957	T	C
2	chr2:159183292:G:A	0	159183292	A	G
2	chr2:159184509:G:A	0	159184509	A	G
2	chr2:159185482:C:T	0	159185482	T	C
2	chr2:159185572:T:C	0	159185572	C	T
2	chr2:159185687:G:A	0	159185687	A	G
2	chr2:159185869:C:T	0	159185869	T	C
2	chr2:159185919:G:A	0	159185919	A	G
2	chr2:159187234:G:A	0	159187234	A	G
2	chr2:159188151:CTTCTGT:C	0	159188151	C	CTTCTGT
2	chr2:159189035:G:T	0	159189035	T	G
2	chr2:159189636:A:G	0	159189636	G	A
2	chr2:159189937:C:T	0	159189937	T	C
2	chr2:159190058:G:A	0	159190058	A	G
2	chr2:159190713:A:G	0	159190713	G	A
2	chr2:159191525:C:T	0	159191525	T	C
2	chr2:159191674:A:G	0	159191674	G	A
2	chr2:159191709:T:C	0	159191709	C	T
2	chr2:159192055:C:T	0	159192055	T	C
2	chr2:159192239:G:T	0	159192239	T	G
2	chr2:159192322:C:A	0	159192322	A	C
2	chr2:159192989:C:T	0	159192989	T	C
2	chr2:159193175:TG:T	0	159193175	T	TG
2	chr2:159193214:T:A	0	159193214	A	T
2	chr2:159193459:A:G	0	159193459	G	A
2	chr2:159193810:C:T	0	159193810	T	C
2	chr2:159194057:T:G	0	159194057	G	T
2	chr2:159194171:T:C	0	159194171	C	T
2	chr2:159194556:T:G	0	159194556	G	T
2	chr2:159194663:T:G	0	159194663	G	T
2	chr2:159194791:A:G	0	159194791	G	A
2	chr2:159194975:A:G	0	159194975	G	A
2	chr2:159195206:C:T	0	159195206	T	C
2	chr2:159195356:A:G	0	159195356	G	A
2	chr2:159195769:G:A	0	159195769	A	G
2	chr2:159195984:T:G	0	159195984	G	T
2	chr2:159196172:C:T	0	159196172	T	C
2	chr2:159196934:G:T	0	159196934	T	G
2	chr2:159197509:G:C	0	159197509	C	G
2	chr2:159197547:A:G	0	159197547	G	A
2	chr2:159197550:G:A	0	159197550	A	G
2	chr2:159197555:C:T	0	159197555	T	C
2	chr2:159198421:G:A	0	159198421	A	G
2	chr2:159198937:T:A	0	159198937	A	T
2	chr2:159199294:C:T	0	159199294	T	C
2	chr2:159200403:G:A	0	159200403	A	G
2	chr2:159200652:C:T	0	159200652	T	C
2	chr2:159201526:G:A	0	159201526	A	G
2	chr2:159203484:T:C	0	159203484	C	T
2	chr2:159203716:G:GC	0	159203716	GC	G
2	chr2:159204818:T:C	0	159204818	C	T
2	chr2:159205509:A:G	0	159205509	G	A
2	chr2:159206962:C:G	0	159206962	G	C
2	chr2:159207246:C:A	0	159207246	A	C
2	chr2:159207483:C:T	0	159207483	T	C
2	chr2:159208516:G:A	0	159208516	A	G
2	chr2:159208587:G:A	0	159208587	A	G
2	chr2:159208762:C:A	0	159208762	A	C
2	chr2:159209305:T:C	0	159209305	C	T
2	chr2:159210866:T:C	0	159210866	C	T
2	chr2:159212292:C:T	0	159212292	T	C
2	chr2:159212510:G:A	0	159212510	A	G
2	chr2:159213245:A:G	0	159213245	G	A
2	chr2:159213843:C:T	0	159213843	T	C
2	chr2:159214052:G:A	0	159214052	A	G
2	chr2:159214941:G:A	0	159214941	A	G
2	chr2:159215182:C:A	0	159215182	A	C
2	chr2:159215193:C:T	0	159215193	T	C
2	chr2:159215445:G:A	0	159215445	A	G
2	chr2:159215670:G:A	0	159215670	A	G
2	chr2:159215840:A:G	0	159215840	G	A
2	chr2:159215852:C:T	0	159215852	T	C
2	chr2:159216044:T:C	0	159216044	C	T
2	chr2:159216152:A:G	0	159216152	G	A
2	chr2:159216284:G:A	0	159216284	A	G
2	chr2:159216524:A:G	0	159216524	G	A
2	chr2:159216698:C:T	0	159216698	T	C
2	chr2:159217015:T:C	0	159217015	C	T
2	chr2:159217021:A:G	0	159217021	G	A
2	chr2:159217251:A:G	0	159217251	G	A
2	chr2:159217670:G:C	0	159217670	C	G
2	chr2:159217738:C:T	0	159217738	T	C
2	chr2:159217760:C:A	0	159217760	A	C
2	chr2:159217813:G:A	0	159217813	A	G
2	chr2:159218214:T:C	0	159218214	C	T
2	chr2:159218388:C:G	0	159218388	G	C
2	chr2:159218498:G:A	0	159218498	A	G
2	chr2:159218675:G:T	0	159218675	T	G
2	chr2:159219105:A:G	0	159219105	G	A
2	chr2:159219173:C:T	0	159219173	T	C
2	chr2:159219200:T:G	0	159219200	G	T
2	chr2:159219375:G:GC	0	159219375	GC	G
2	chr2:159219798:A:G	0	159219798	G	A
2	chr2:159220065:G:A	0	159220065	A	G
2	chr2:159220620:C:T	0	159220620	T	C
2	chr2:159220783:T:C	0	159220783	C	T
2	chr2:159220824:A:G	0	159220824	G	A
2	chr2:159221057:G:C	0	159221057	C	G
2	chr2:159221101:G:A	0	159221101	A	G
2	chr2:159221122:G:A	0	159221122	A	G
2	chr2:159221188:T:C	0	159221188	C	T
2	chr2:159221237:T:C	0	159221237	C	T
2	chr2:159221318:C:T	0	159221318	T	C
2	chr2:159221402:TATTA:T	0	159221402	T	TATTA
2	chr2:159221529:G:A	0	159221529	A	G
2	chr2:159221785:C:T	0	159221785	T	C
2	chr2:159221918:G:A	0	159221918	A	G
2	chr2:159222246:C:T	0	159222246	T	C
2	chr2:159222438:T:G	0	159222438	G	T
2	chr2:159222448:C:T	0	159222448	T	C
2	chr2:159222525:T:C	0	159222525	C	T
2	chr2:159222674:G:A	0	159222674	A	G
2	chr2:159222830:T:C	0	159222830	C	T
2	chr2:159223251:G:T	0	159223251	T	G
2	chr2:159223317:T:C	0	159223317	C	T
2	chr2:159223463:G:A	0	159223463	A	G
2	chr2:159223500:A:G	0	159223500	G	A
2	chr2:159223731:C:T	0	159223731	T	C
2	chr2:159225438:T:G	0	159225438	G	T
2	chr2:159225820:G:C	0	159225820	C	G
2	chr2:159225843:C:T	0	159225843	T	C
2	chr2:159225873:T:A	0	159225873	A	T
2	chr2:159225991:G:A	0	159225991	A	G
2	chr2:159226089:C:G	0	159226089	G	C
2	chr2:159226171:G:A	0	159226171	A	G
2	chr2:159226213:C:T	0	159226213	T	C
2	chr2:159226365:T:C	0	159226365	C	T
2	chr2:159226379:A:G	0	159226379	G	A
2	chr2:159227713:G:A	0	159227713	A	G
2	chr2:159227752:A:G	0	159227752	G	A
2	chr2:159227962:A:C	0	159227962	C	A
2	chr2:159228995:A:G	0	159228995	G	A
2	chr2:159229259:A:G	0	159229259	G	A
2	chr2:159229341:T:C	0	159229341	C	T
2	chr2:159229957:G:A	0	159229957	A	G
2	chr2:159230142:C:T	0	159230142	T	C
2	chr2:159230143:A:G	0	159230143	G	A
2	chr2:159231024:T:G	0	159231024	G	T
2	chr2:159231371:G:A	0	159231371	A	G
2	chr2:159232282:A:G	0	159232282	G	A
2	chr2:159233417:G:A	0	159233417	A	G
2	chr2:159233543:A:G	0	159233543	G	A
2	chr2:159233732:G:A	0	159233732	A	G
2	chr2:159233782:G:A	0	159233782	A	G
2	chr2:159234101:C:T	0	159234101	T	C
2	chr2:159234589:A:G	0	159234589	G	A
2	chr2:159234788:A:AAAAG	0	159234788	AAAAG	A
2	chr2:159235079:C:A	0	159235079	A	C
2	chr2:159235876:GT:G	0	159235876	G	GT
2	chr2:159235894:A:G	0	159235894	G	A
2	chr2:159236380:C:T	0	159236380	T	C
2	chr2:159236709:A:G	0	159236709	G	A
2	chr2:159237157:T:C	0	159237157	C	T
2	chr2:159238082:G:A	0	159238082	A	G
2	chr2:159238634:T:C	0	159238634	C	T
2	chr2:159238959:T:A	0	159238959	A	T
2	chr2:159239206:C:T	0	159239206	T	C
2	chr2:159239361:A:T	0	159239361	T	A
2	chr2:159239580:T:C	0	159239580	C	T
2	chr2:159240685:T:C	0	159240685	C	T
2	chr2:159243822:A:G	0	159243822	G	A
2	chr2:159244037:A:G	0	159244037	G	A
2	chr2:159244268:G:T	0	159244268	T	G
2	chr2:159245194:G:T	0	159245194	T	G
2	chr2:159245482:G:A	0	159245482	A	G
2	chr2:159245506:G:A	0	159245506	A	G
2	chr2:159245733:A:T	0	159245733	T	A
2	chr2:159245940:CA:C	0	159245940	C	CA
2	chr2:159246170:C:T	0	159246170	T	C
2	chr2:159246214:C:T	0	159246214	T	C
2	chr2:159246375:T:A	0	159246375	A	T
2	chr2:159247815:CCAGA:C	0	159247815	C	CCAGA
2	chr2:159248496:A:G	0	159248496	G	A
2	chr2:159249654:A:G	0	159249654	G	A
2	chr2:159249737:A:G	0	159249737	G	A
2	chr2:159250561:T:C	0	159250561	C	T
2	chr2:159250676:G:A	0	159250676	A	G
2	chr2:159251217:G:A	0	159251217	A	G
2	chr2:159251586:A:C	0	159251586	C	A
2	chr2:159252146:A:T	0	159252146	T	A
2	chr2:159252353:A:G	0	159252353	G	A
2	chr2:159252708:A:T	0	159252708	T	A
2	chr2:159252852:G:A	0	159252852	A	G
2	chr2:159253062:T:C	0	159253062	C	T
2	chr2:159253287:A:G	0	159253287	G	A
2	chr2:159253494:A:G	0	159253494	G	A
2	chr2:159253575:TTACTG:T	0	159253575	T	TTACTG
2	chr2:159253678:C:T	0	159253678	T	C
2	chr2:159254068:T:C	0	159254068	C	T
2	chr2:159254492:T:C	0	159254492	C	T
2	chr2:159254554:C:G	0	159254554	G	C
2	chr2:159254832:G:A	0	159254832	A	G
2	chr2:159255062:C:T	0	159255062	T	C
2	chr2:159255259:A:T	0	159255259	T	A
2	chr2:159255499:TTAAA:T	0	159255499	T	TTAAA
2	chr2:159255795:A:T	0	159255795	T	A
2	chr2:159255923:T:C	0	159255923	C	T
2	chr2:159256071:CAAG:C	0	159256071	C	CAAG
2	chr2:159256994:G:C	0	159256994	C	G
2	chr2:159257473:G:A	0	159257473	A	G
2	chr2:159257489:C:T	0	159257489	T	C
2	chr2:159257675:G:A	0	159257675	A	G
2	chr2:159257804:G:A	0	159257804	A	G
2	chr2:159257926:G:A	0	159257926	A	G
2	chr2:159258781:T:C	0	159258781	C	T
2	chr2:159258831:C:T	0	159258831	T	C
2	chr2:159258890:C:G	0	159258890	G	C
2	chr2:159259047:A:G	0	159259047	G	A
2	chr2:159259055:A:G	0	159259055	G	A
2	chr2:159259171:G:A	0	159259171	A	G
2	chr2:159259232:C:T	0	159259232	T	C
2	chr2:159259282:T:C	0	159259282	C	T
2	chr2:159259770:A:G	0	159259770	G	A
2	chr2:159260068:T:C	0	159260068	C	T
2	chr2:159260111:G:A	0	159260111	A	G
2	chr2:159260534:C:T	0	159260534	T	C
2	chr2:159260666:A:G	0	159260666	G	A
2	chr2:159260967:A:G	0	159260967	G	A
2	chr2:159261524:A:G	0	159261524	G	A
2	chr2:159261586:T:G	0	159261586	G	T
2	chr2:159261615:C:G	0	159261615	G	C
2	chr2:159262070:T:C	0	159262070	C	T
2	chr2:159263806:T:C	0	159263806	C	T
2	chr2:159264107:A:G	0	159264107	G	A
2	chr2:159264726:G:A	0	159264726	A	G
2	chr2:159264957:A:G	0	159264957	G	A
2	chr2:159264972:T:C	0	159264972	C	T
2	chr2:159265242:C:CT	0	159265242	CT	C
2	chr2:159265326:C:G	0	159265326	G	C
2	chr2:159265558:C:A	0	159265558	A	C
2	chr2:159265730:T:C	0	159265730	C	T
2	chr2:159265802:A:G	0	159265802	G	A
2	chr2:159266027:A:G	0	159266027	G	A
2	chr2:159266128:T:C	0	159266128	C	T
2	chr2:159266164:G:A	0	159266164	A	G
2	chr2:159266379:G:A	0	159266379	A	G
2	chr2:159266418:G:A	0	159266418	A	G
2	chr2:159266569:C:A	0	159266569	A	C
2	chr2:159266596:C:T	0	159266596	T	C
2	chr2:159267547:C:T	0	159267547	T	C
2	chr2:159268102:C:A	0	159268102	A	C
2	chr2:159268222:T:C	0	159268222	C	T
2	chr2:159268339:GCAGA:G	0	159268339	G	GCAGA
2	chr2:159268742:A:C	0	159268742	C	A
2	chr2:159269154:T:C	0	159269154	C	T
2	chr2:159269252:C:T	0	159269252	T	C
2	chr2:159269357:G:C	0	159269357	C	G
2	chr2:159270397:T:C	0	159270397	C	T
2	chr2:159270441:C:CA	0	159270441	CA	C
2	chr2:159271102:A:G	0	159271102	G	A
2	chr2:159271172:T:A	0	159271172	A	T
2	chr2:159271691:A:C	0	159271691	C	A
2	chr2:159272009:A:G	0	159272009	G	A
2	chr2:159272099:A:G	0	159272099	G	A
2	chr2:159273730:T:G	0	159273730	G	T
2	chr2:159274159:G:C	0	159274159	C	G
2	chr2:159274528:T:C	0	159274528	C	T
2	chr2:159274675:AACTACCC:A	0	159274675	A	AACTACCC
2	chr2:159274966:A:G	0	159274966	G	A
2	chr2:159276225:C:G	0	159276225	G	C
2	chr2:159276487:T:C	0	159276487	C	T
2	chr2:159276906:G:A	0	159276906	A	G
2	chr2:159277284:G:C	0	159277284	C	G
2	chr2:159277686:T:A	0	159277686	A	T
2	chr2:159278034:T:C	0	159278034	C	T
2	chr2:159278730:A:G	0	159278730	G	A
2	chr2:159279503:C:G	0	159279503	G	C
2	chr2:159279703:T:C	0	159279703	C	T
2	chr2:159280127:G:A	0	159280127	A	G
2	chr2:159280532:A:G	0	159280532	G	A
2	chr2:159280548:G:A	0	159280548	A	G
2	chr2:159281110:A:G	0	159281110	G	A
2	chr2:159281227:G:T	0	159281227	T	G
2	chr2:159281484:A:G	0	159281484	G	A
2	chr2:159281672:AAAG:A	0	159281672	A	AAAG
2	chr2:159281677:TTTACATACTA:T	0	159281677	T	TTTACATACTA
2	chr2:159282143:A:C	0	159282143	C	A
2	chr2:159282370:T:C	0	159282370	C	T
2	chr2:159282537:C:T	0	159282537	T	C
2	chr2:159283786:G:A	0	159283786	A	G
2	chr2:159283921:T:G	0	159283921	G	T
2	chr2:159284005:C:T	0	159284005	T	C
2	chr2:159284288:G:A	0	159284288	A	G
2	chr2:159284557:T:C	0	159284557	C	T
2	chr2:159285069:G:A	0	159285069	A	G
2	chr2:159285174:A:T	0	159285174	T	A
2	chr2:159285274:C:T	0	159285274	T	C
2	chr2:159285395:C:T	0	159285395	T	C
2	chr2:159285486:A:T	0	159285486	T	A
2	chr2:159285497:A:G	0	159285497	G	A
2	chr2:159285535:ATC:A	0	159285535	A	ATC
2	chr2:159286016:T:C	0	159286016	C	T
2	chr2:159286074:G:C	0	159286074	C	G
2	chr2:159286499:ACGCCCCGCGCGAGCAGGCCCAGC:A	0	159286499	A	ACGCCCCGCGCGAGCAGGCCCAGC
2	chr2:159286855:A:G	0	159286855	G	A
2	chr2:159286891:C:T	0	159286891	T	C
2	chr2:159287223:C:T	0	159287223	T	C
2	chr2:159287561:G:A	0	159287561	A	G
2	chr2:159287629:CTA:C	0	159287629	C	CTA
2	chr2:159288473:T:A	0	159288473	A	T
2	chr2:159288792:T:C	0	159288792	C	T
2	chr2:159288800:A:G	0	159288800	G	A
2	chr2:159289609:A:G	0	159289609	G	A
2	chr2:159289854:C:T	0	159289854	T	C
2	chr2:159290025:T:C	0	159290025	C	T
2	chr2:159290073:G:A	0	159290073	A	G
2	chr2:159290634:T:C	0	159290634	C	T
2	chr2:159291195:T:A	0	159291195	A	T
2	chr2:159292021:G:A	0	159292021	A	G
2	chr2:159292099:A:G	0	159292099	G	A
2	chr2:159292451:A:T	0	159292451	T	A
2	chr2:159292487:C:T	0	159292487	T	C
2	chr2:159295276:A:G	0	159295276	G	A
2	chr2:159295980:A:T	0	159295980	T	A
2	chr2:159297003:G:T	0	159297003	T	G
2	chr2:159297132:A:G	0	159297132	G	A
2	chr2:159297187:G:A	0	159297187	A	G
2	chr2:159297192:G:C	0	159297192	C	G
2	chr2:159297319:G:T	0	159297319	T	G
2	chr2:159297831:G:A	0	159297831	A	G
2	chr2:159298018:C:T	0	159298018	T	C
2	chr2:159299222:T:C	0	159299222	C	T
2	chr2:159299383:G:A	0	159299383	A	G
2	chr2:159300231:A:G	0	159300231	G	A
2	chr2:159300546:T:A	0	159300546	A	T
2	chr2:159300906:G:A	0	159300906	A	G
2	chr2:159301323:T:C	0	159301323	C	T
2	chr2:159302227:G:T	0	159302227	T	G
2	chr2:159302235:G:A	0	159302235	A	G
2	chr2:159302908:G:T	0	159302908	T	G
2	chr2:159303462:C:T	0	159303462	T	C
2	chr2:159303463:T:C	0	159303463	C	T
2	chr2:159303667:A:G	0	159303667	G	A
2	chr2:159304247:G:A	0	159304247	A	G
2	chr2:159304843:G:C	0	159304843	C	G
2	chr2:159304899:A:G	0	159304899	G	A
2	chr2:159306018:G:C	0	159306018	C	G
2	chr2:159306231:G:A	0	159306231	A	G
2	chr2:159306864:T:C	0	159306864	C	T
2	chr2:159307146:T:C	0	159307146	C	T
2	chr2:159307819:T:C	0	159307819	C	T
2	chr2:159307840:A:G	0	159307840	G	A
2	chr2:159307856:CTATT:C	0	159307856	C	CTATT
2	chr2:159308027:C:T	0	159308027	T	C
2	chr2:159308205:C:T	0	159308205	T	C
2	chr2:159308264:T:C	0	159308264	C	T
2	chr2:159308579:C:T	0	159308579	T	C
2	chr2:159309060:T:G	0	159309060	G	T
2	chr2:159309412:T:C	0	159309412	C	T
2	chr2:159311101:T:C	0	159311101	C	T
2	chr2:159311415:A:G	0	159311415	G	A
2	chr2:159311517:G:A	0	159311517	A	G
2	chr2:159311643:AATGTT:A	0	159311643	A	AATGTT
2	chr2:159312070:C:T	0	159312070	T	C
2	chr2:159312084:A:G	0	159312084	G	A
2	chr2:159312236:T:C	0	159312236	C	T
2	chr2:159312625:A:G	0	159312625	G	A
2	chr2:159312837:A:G	0	159312837	G	A
2	chr2:159312986:C:T	0	159312986	T	C
2	chr2:159313512:T:C	0	159313512	C	T
2	chr2:159314381:C:A	0	159314381	A	C
2	chr2:159314382:T:C	0	159314382	C	T
2	chr2:159314796:G:A	0	159314796	A	G
2	chr2:159315156:C:G	0	159315156	G	C
2	chr2:159315537:T:C	0	159315537	C	T
2	chr2:159315801:A:G	0	159315801	G	A
2	chr2:159315873:G:A	0	159315873	A	G
2	chr2:159316257:A:C	0	159316257	C	A
2	chr2:159316367:G:T	0	159316367	T	G
2	chr2:159316451:G:A	0	159316451	A	G
2	chr2:159317862:C:T	0	159317862	T	C
2	chr2:159318000:T:C	0	159318000	C	T
2	chr2:159318483:G:C	0	159318483	C	G
2	chr2:159318549:G:A	0	159318549	A	G
2	chr2:159318799:T:C	0	159318799	C	T
2	chr2:159321151:T:C	0	159321151	C	T
2	chr2:159322188:C:T	0	159322188	T	C
2	chr2:159322264:C:T	0	159322264	T	C
2	chr2:159322332:A:G	0	159322332	G	A
2	chr2:159322363:T:C	0	159322363	C	T
2	chr2:159323536:T:C	0	159323536	C	T
2	chr2:159323736:A:G	0	159323736	G	A
2	chr2:159324011:G:A	0	159324011	A	G
2	chr2:159324139:A:G	0	159324139	G	A
2	chr2:159324140:A:G	0	159324140	G	A
2	chr2:159324172:A:AT	0	159324172	AT	A
2	chr2:159324429:G:T	0	159324429	T	G
2	chr2:159325563:T:A	0	159325563	A	T
2	chr2:159325791:C:T	0	159325791	T	C
2	chr2:159326691:C:G	0	159326691	G	C
2	chr2:159327439:G:C	0	159327439	C	G
2	chr2:159327637:A:G	0	159327637	G	A
2	chr2:159328228:T:G	0	159328228	G	T
2	chr2:159328262:T:C	0	159328262	C	T
2	chr2:159328590:G:A	0	159328590	A	G
2	chr2:159328715:G:A	0	159328715	A	G
2	chr2:159328782:C:A	0	159328782	A	C
2	chr2:159329613:A:G	0	159329613	G	A
2	chr2:159329889:C:T	0	159329889	T	C
2	chr2:159330271:A:G	0	159330271	G	A
2	chr2:159330390:T:C	0	159330390	C	T
2	chr2:159330675:T:C	0	159330675	C	T
2	chr2:159330859:A:T	0	159330859	T	A
2	chr2:159331078:T:C	0	159331078	C	T
2	chr2:159331404:G:A	0	159331404	A	G
2	chr2:159331665:A:G	0	159331665	G	A
2	chr2:159331741:C:G	0	159331741	G	C
2	chr2:159331783:A:G	0	159331783	G	A
2	chr2:159333698:A:C	0	159333698	C	A
2	chr2:159334897:A:T	0	159334897	T	A
2	chr2:159335988:C:T	0	159335988	T	C
2	chr2:159337481:C:T	0	159337481	T	C
2	chr2:159339127:A:C	0	159339127	C	A
2	chr2:159339950:T:A	0	159339950	A	T
2	chr2:159340104:A:C	0	159340104	C	A
2	chr2:159341381:A:C	0	159341381	C	A
2	chr2:159341662:C:G	0	159341662	G	C
2	chr2:159343819:G:A	0	159343819	A	G
2	chr2:159343919:G:A	0	159343919	A	G
2	chr2:159344051:A:G	0	159344051	G	A
2	chr2:159344238:C:T	0	159344238	T	C
2	chr2:159344479:A:G	0	159344479	G	A
2	chr2:159344969:G:A	0	159344969	A	G
2	chr2:159345757:C:T	0	159345757	T	C
2	chr2:159346570:C:T	0	159346570	T	C
2	chr2:159347187:G:A	0	159347187	A	G
2	chr2:159347915:T:C	0	159347915	C	T
2	chr2:159348634:T:C	0	159348634	C	T
2	chr2:159349703:C:T	0	159349703	T	C
2	chr2:159351603:C:T	0	159351603	T	C
2	chr2:159352610:A:C	0	159352610	C	A
2	chr2:159353436:A:G	0	159353436	G	A
2	chr2:159354354:T:A	0	159354354	A	T
2	chr2:159354722:T:A	0	159354722	A	T
2	chr2:159355060:C:G	0	159355060	G	C
2	chr2:159355574:C:T	0	159355574	T	C
2	chr2:159355843:C:T	0	159355843	T	C
2	chr2:159356252:C:T	0	159356252	T	C
2	chr2:159356906:T:C	0	159356906	C	T
2	chr2:159357849:T:C	0	159357849	C	T
2	chr2:159358694:T:C	0	159358694	C	T
2	chr2:159358943:C:T	0	159358943	T	C
2	chr2:159359162:C:G	0	159359162	G	C
2	chr2:159359506:C:T	0	159359506	T	C
2	chr2:159359553:T:C	0	159359553	C	T
2	chr2:159359902:A:G	0	159359902	G	A
2	chr2:159359918:A:G	0	159359918	G	A
2	chr2:159360479:C:T	0	159360479	T	C
2	chr2:159361000:A:G	0	159361000	G	A
2	chr2:159361237:A:G	0	159361237	G	A
2	chr2:159361255:G:A	0	159361255	A	G
2	chr2:159361428:A:G	0	159361428	G	A
2	chr2:159361716:A:C	0	159361716	C	A
2	chr2:159361896:G:A	0	159361896	A	G
2	chr2:159362962:C:T	0	159362962	T	C
2	chr2:159363826:T:C	0	159363826	C	T
2	chr2:159364086:G:T	0	159364086	T	G
2	chr2:159365944:C:A	0	159365944	A	C
2	chr2:159366368:C:T	0	159366368	T	C
2	chr2:159366536:T:C	0	159366536	C	T
2	chr2:159366671:T:C	0	159366671	C	T
2	chr2:159367354:T:C	0	159367354	C	T
2	chr2:159367389:T:C	0	159367389	C	T
2	chr2:159367907:A:C	0	159367907	C	A
2	chr2:159368479:C:A	0	159368479	A	C
2	chr2:159368777:G:A	0	159368777	A	G
2	chr2:159370259:T:G	0	159370259	G	T
2	chr2:159370796:T:G	0	159370796	G	T
2	chr2:159372813:A:G	0	159372813	G	A
2	chr2:159374137:T:C	0	159374137	C	T
2	chr2:159374806:A:G	0	159374806	G	A
2	chr2:159374846:G:A	0	159374846	A	G
2	chr2:159375548:G:A	0	159375548	A	G
2	chr2:159375785:C:T	0	159375785	T	C
2	chr2:159377461:A:G	0	159377461	G	A
2	chr2:159377532:T:C	0	159377532	C	T
2	chr2:159378871:T:G	0	159378871	G	T
2	chr2:159379002:T:C	0	159379002	C	T
2	chr2:159380181:CTT:C	0	159380181	C	CTT
2	chr2:159381598:A:T	0	159381598	T	A
2	chr2:159381818:C:G	0	159381818	G	C
2	chr2:159382867:A:G	0	159382867	G	A
2	chr2:159383381:CTT:C	0	159383381	C	CTT
2	chr2:159383386:TTCTAAGTATGAAGAA:T	0	159383386	T	TTCTAAGTATGAAGAA
2	chr2:159383822:G:A	0	159383822	A	G
2	chr2:159384702:CTA:C	0	159384702	C	CTA
2	chr2:159384818:T:C	0	159384818	C	T
2	chr2:159385425:A:G	0	159385425	G	A
2	chr2:159386077:G:T	0	159386077	T	G
2	chr2:159387408:A:G	0	159387408	G	A
2	chr2:159387578:G:T	0	159387578	T	G
2	chr2:159388684:CATGTAGTAAACATGTTCA:C	0	159388684	C	CATGTAGTAAACATGTTCA
2	chr2:159389128:A:ACC	0	159389128	ACC	A
2	chr2:159389641:T:C	0	159389641	C	T
2	chr2:159389857:C:A	0	159389857	A	C
2	chr2:159389917:ATAT:A	0	159389917	A	ATAT
2	chr2:159390013:T:C	0	159390013	C	T
2	chr2:159390185:C:T	0	159390185	T	C
2	chr2:159391043:T:C	0	159391043	C	T
2	chr2:159391102:G:A	0	159391102	A	G
2	chr2:159391248:G:A	0	159391248	A	G
2	chr2:159391411:G:A	0	159391411	A	G
2	chr2:159392606:C:G	0	159392606	G	C
2	chr2:159393830:C:G	0	159393830	G	C
2	chr2:159393879:A:G	0	159393879	G	A
2	chr2:159394058:T:C	0	159394058	C	T
2	chr2:159394570:A:G	0	159394570	G	A
2	chr2:159394872:C:T	0	159394872	T	C
2	chr2:159395881:A:G	0	159395881	G	A
2	chr2:159396057:A:G	0	159396057	G	A
2	chr2:159398287:A:T	0	159398287	T	A
2	chr2:159398478:T:C	0	159398478	C	T
2	chr2:159398765:T:C	0	159398765	C	T
2	chr2:159399226:C:CTT	0	159399226	CTT	C
2	chr2:159399661:A:G	0	159399661	G	A
2	chr2:159401333:C:G	0	159401333	G	C
2	chr2:159402426:G:A	0	159402426	A	G
2	chr2:159403157:AT:A	0	159403157	A	AT
2	chr2:159403602:T:A	0	159403602	A	T
2	chr2:159404751:AAT:A	0	159404751	A	AAT
2	chr2:159405764:T:C	0	159405764	C	T
2	chr2:159405987:A:G	0	159405987	G	A
2	chr2:159408141:G:A	0	159408141	A	G
2	chr2:159408209:T:G	0	159408209	G	T
2	chr2:159408803:C:T	0	159408803	T	C
2	chr2:159409309:T:C	0	159409309	C	T
2	chr2:159411581:T:C	0	159411581	C	T
2	chr2:159412798:G:A	0	159412798	A	G
2	chr2:159413275:A:G	0	159413275	G	A
2	chr2:159414046:C:T	0	159414046	T	C
2	chr2:159415788:T:G	0	159415788	G	T
2	chr2:159416548:T:C	0	159416548	C	T
2	chr2:159416820:A:C	0	159416820	C	A
2	chr2:159417333:G:A	0	159417333	A	G
2	chr2:159417592:G:T	0	159417592	T	G
2	chr2:159418933:T:A	0	159418933	A	T
2	chr2:159418935:G:C	0	159418935	C	G
2	chr2:159419732:C:T	0	159419732	T	C
2	chr2:159420665:C:T	0	159420665	T	C
2	chr2:159421578:T:C	0	159421578	C	T
2	chr2:159421836:A:T	0	159421836	T	A
2	chr2:159421898:A:G	0	159421898	G	A
2	chr2:159422223:T:G	0	159422223	G	T
2	chr2:159422231:A:T	0	159422231	T	A
2	chr2:159422519:T:G	0	159422519	G	T
2	chr2:159422601:T:G	0	159422601	G	T
2	chr2:159422809:T:C	0	159422809	C	T
2	chr2:159423043:T:C	0	159423043	C	T
2	chr2:159423412:C:T	0	159423412	T	C
2	chr2:159423607:T:C	0	159423607	C	T
2	chr2:159423792:C:T	0	159423792	T	C
2	chr2:159423807:C:T	0	159423807	T	C
2	chr2:159423869:A:G	0	159423869	G	A
2	chr2:159424832:G:C	0	159424832	C	G
2	chr2:159424835:A:C	0	159424835	C	A
2	chr2:159425695:C:T	0	159425695	T	C
2	chr2:159425807:T:A	0	159425807	A	T
2	chr2:159425829:G:T	0	159425829	T	G
2	chr2:159426272:A:G	0	159426272	G	A
2	chr2:159426465:C:T	0	159426465	T	C
2	chr2:159426676:G:A	0	159426676	A	G
2	chr2:159427068:G:T	0	159427068	T	G
2	chr2:159427457:T:C	0	159427457	C	T
2	chr2:159428549:C:T	0	159428549	T	C
2	chr2:159428962:T:C	0	159428962	C	T
2	chr2:159429064:C:T	0	159429064	T	C
2	chr2:159429149:T:A	0	159429149	A	T
2	chr2:159430000:C:T	0	159430000	T	C
2	chr2:159430008:T:G	0	159430008	G	T
2	chr2:159430322:A:G	0	159430322	G	A
2	chr2:159430565:A:T	0	159430565	T	A
2	chr2:159431372:A:C	0	159431372	C	A
2	chr2:159431551:A:C	0	159431551	C	A
2	chr2:159431833:CTG:C	0	159431833	C	CTG
2	chr2:159433352:T:C	0	159433352	C	T
2	chr2:159433400:A:G	0	159433400	G	A
2	chr2:159434008:A:G	0	159434008	G	A
2	chr2:159434079:T:C	0	159434079	C	T
2	chr2:159434427:G:A	0	159434427	A	G
2	chr2:159434469:A:G	0	159434469	G	A
2	chr2:159434554:G:A	0	159434554	A	G
2	chr2:159434566:C:T	0	159434566	T	C
2	chr2:159434800:T:C	0	159434800	C	T
2	chr2:159435019:C:T	0	159435019	T	C
2	chr2:159435082:T:C	0	159435082	C	T
2	chr2:159435249:C:T	0	159435249	T	C
2	chr2:159435409:G:A	0	159435409	A	G
2	chr2:159435453:T:C	0	159435453	C	T
2	chr2:159435779:C:T	0	159435779	T	C
2	chr2:159436114:T:C	0	159436114	C	T
2	chr2:159436422:C:T	0	159436422	T	C
2	chr2:159436431:C:T	0	159436431	T	C
2	chr2:159436479:T:G	0	159436479	G	T
2	chr2:159436667:C:T	0	159436667	T	C
2	chr2:159436855:G:T	0	159436855	T	G
2	chr2:159437018:A:G	0	159437018	G	A
2	chr2:159437325:G:A	0	159437325	A	G
2	chr2:159437762:C:A	0	159437762	A	C
2	chr2:159437821:A:G	0	159437821	G	A
2	chr2:159438063:C:G	0	159438063	G	C
2	chr2:159438268:T:C	0	159438268	C	T
2	chr2:159438331:A:G	0	159438331	G	A
2	chr2:159439221:C:T	0	159439221	T	C
2	chr2:159439800:G:A	0	159439800	A	G
2	chr2:159440016:C:T	0	159440016	T	C
2	chr2:159440061:C:T	0	159440061	T	C
2	chr2:159440134:C:T	0	159440134	T	C
2	chr2:159440636:T:C	0	159440636	C	T
2	chr2:159440978:C:A	0	159440978	A	C
2	chr2:159441525:GAA:G	0	159441525	G	GAA
2	chr2:159441612:T:C	0	159441612	C	T
2	chr2:159441989:A:G	0	159441989	G	A
2	chr2:159442174:G:T	0	159442174	T	G
2	chr2:159444164:C:T	0	159444164	T	C
2	chr2:159445637:T:C	0	159445637	C	T
2	chr2:159445841:G:C	0	159445841	C	G
2	chr2:159447192:A:AG	0	159447192	AG	A
2	chr2:159447700:T:C	0	159447700	C	T
2	chr2:159448230:A:T	0	159448230	T	A
2	chr2:159449301:A:G	0	159449301	G	A
2	chr2:159449346:C:T	0	159449346	T	C
2	chr2:159449380:A:G	0	159449380	G	A
2	chr2:159449952:T:C	0	159449952	C	T
2	chr2:159450698:A:G	0	159450698	G	A
2	chr2:159450743:T:C	0	159450743	C	T
2	chr2:159450941:T:C	0	159450941	C	T
2	chr2:159451020:C:A	0	159451020	A	C
2	chr2:159451072:C:T	0	159451072	T	C
2	chr2:159452186:A:AAT	0	159452186	AAT	A
2	chr2:159452187:G:A	0	159452187	A	G
2	chr2:159452686:C:T	0	159452686	T	C
2	chr2:159453735:A:G	0	159453735	G	A
2	chr2:159454478:G:A	0	159454478	A	G
2	chr2:159454591:G:A	0	159454591	A	G
2	chr2:159454871:A:G	0	159454871	G	A
2	chr2:159456400:T:C	0	159456400	C	T
2	chr2:159456427:G:A	0	159456427	A	G
2	chr2:159456431:A:G	0	159456431	G	A
2	chr2:159456463:G:T	0	159456463	T	G
2	chr2:159456491:C:T	0	159456491	T	C
2	chr2:159456829:A:G	0	159456829	G	A
2	chr2:159456990:A:T	0	159456990	T	A
2	chr2:159457061:T:C	0	159457061	C	T
2	chr2:159457287:T:C	0	159457287	C	T
2	chr2:159457643:G:A	0	159457643	A	G
2	chr2:159458100:C:T	0	159458100	T	C
2	chr2:159458577:A:G	0	159458577	G	A
2	chr2:159459052:G:A	0	159459052	A	G
2	chr2:159459380:T:C	0	159459380	C	T
2	chr2:159459588:C:T	0	159459588	T	C
2	chr2:159459636:T:A	0	159459636	A	T
2	chr2:159459921:T:C	0	159459921	C	T
2	chr2:159459950:C:T	0	159459950	T	C
2	chr2:159460421:G:A	0	159460421	A	G
2	chr2:159460694:C:G	0	159460694	G	C
2	chr2:159460890:C:T	0	159460890	T	C
2	chr2:159461024:A:T	0	159461024	T	A
2	chr2:159461152:G:C	0	159461152	C	G
2	chr2:159461563:T:C	0	159461563	C	T
2	chr2:159462434:A:G	0	159462434	G	A
2	chr2:159462646:A:G	0	159462646	G	A
2	chr2:159462827:A:T	0	159462827	T	A
2	chr2:159462880:T:C	0	159462880	C	T
2	chr2:159463148:G:A	0	159463148	A	G
2	chr2:159463361:T:C	0	159463361	C	T
2	chr2:159463458:A:G	0	159463458	G	A
2	chr2:159463775:G:A	0	159463775	A	G
2	chr2:159463971:TG:T	0	159463971	T	TG
2	chr2:159464045:C:G	0	159464045	G	C
2	chr2:159465277:A:G	0	159465277	G	A
2	chr2:159465329:T:C	0	159465329	C	T
2	chr2:159465529:G:A	0	159465529	A	G
2	chr2:159465652:T:A	0	159465652	A	T
2	chr2:159465957:T:C	0	159465957	C	T
2	chr2:159466145:A:G	0	159466145	G	A
2	chr2:159466272:A:G	0	159466272	G	A
2	chr2:159467180:C:T	0	159467180	T	C
2	chr2:159467181:A:G	0	159467181	G	A
2	chr2:159467373:C:T	0	159467373	T	C
2	chr2:159467547:T:C	0	159467547	C	T
2	chr2:159467677:G:A	0	159467677	A	G
2	chr2:159467768:A:AG	0	159467768	AG	A
2	chr2:159468671:A:C	0	159468671	C	A
2	chr2:159468780:A:C	0	159468780	C	A
2	chr2:159468832:C:T	0	159468832	T	C
2	chr2:159468919:T:C	0	159468919	C	T
2	chr2:159469259:C:T	0	159469259	T	C
2	chr2:159469414:G:A	0	159469414	A	G
2	chr2:159470258:G:A	0	159470258	A	G
2	chr2:159474879:T:C	0	159474879	C	T
2	chr2:159475114:G:A	0	159475114	A	G
2	chr2:159477852:C:T	0	159477852	T	C
2	chr2:159478804:T:C	0	159478804	C	T
2	chr2:159483503:G:A	0	159483503	A	G
2	chr2:159484266:T:C	0	159484266	C	T
2	chr2:159484411:A:C	0	159484411	C	A
2	chr2:159489079:T:C	0	159489079	C	T
2	chr2:159489388:C:T	0	159489388	T	C
2	chr2:159490507:A:G	0	159490507	G	A
2	chr2:159491243:C:G	0	159491243	G	C
2	chr2:159491877:T:C	0	159491877	C	T
2	chr2:159491880:C:T	0	159491880	T	C
2	chr2:159494756:A:G	0	159494756	G	A
2	chr2:159495604:T:C	0	159495604	C	T
2	chr2:159495792:CAG:C	0	159495792	C	CAG
2	chr2:159496186:C:T	0	159496186	T	C
2	chr2:159496437:C:T	0	159496437	T	C
2	chr2:159498159:G:A	0	159498159	A	G
2	chr2:159499742:T:C	0	159499742	C	T
2	chr2:159499860:A:G	0	159499860	G	A
2	chr2:159502454:G:A	0	159502454	A	G
2	chr2:159504714:C:T	0	159504714	T	C
2	chr2:159505508:T:A	0	159505508	A	T
2	chr2:159507781:C:T	0	159507781	T	C
2	chr2:159509863:A:G	0	159509863	G	A
2	chr2:159510195:T:G	0	159510195	G	T
2	chr2:159510644:A:G	0	159510644	G	A
2	chr2:159513562:G:A	0	159513562	A	G
2	chr2:159514748:C:T	0	159514748	T	C
2	chr2:159517630:T:C	0	159517630	C	T
2	chr2:159517946:G:A	0	159517946	A	G
2	chr2:159519846:T:A	0	159519846	A	T
2	chr2:159520307:C:T	0	159520307	T	C
2	chr2:159520612:G:A	0	159520612	A	G
2	chr2:159521561:T:C	0	159521561	C	T
2	chr2:159523388:C:A	0	159523388	A	C
2	chr2:159524380:G:A	0	159524380	A	G
2	chr2:159526645:C:T	0	159526645	T	C
2	chr2:159528752:C:T	0	159528752	T	C
2	chr2:159529709:T:C	0	159529709	C	T
2	chr2:159529749:A:G	0	159529749	G	A
2	chr2:159529830:T:C	0	159529830	C	T
2	chr2:159530392:C:T	0	159530392	T	C
2	chr2:159530838:C:T	0	159530838	T	C
2	chr2:159530971:A:C	0	159530971	C	A
2	chr2:159531625:A:C	0	159531625	C	A
2	chr2:159533751:C:T	0	159533751	T	C
2	chr2:159534298:G:A	0	159534298	A	G
2	chr2:159534337:T:C	0	159534337	C	T
2	chr2:159535379:G:A	0	159535379	A	G
2	chr2:159535956:T:C	0	159535956	C	T
2	chr2:159537137:A:G	0	159537137	G	A
2	chr2:159537608:C:G	0	159537608	G	C
2	chr2:159537718:A:T	0	159537718	T	A
2	chr2:159537752:C:A	0	159537752	A	C
2	chr2:159541314:C:T	0	159541314	T	C
2	chr2:159541846:T:C	0	159541846	C	T
2	chr2:159542193:A:C	0	159542193	C	A
2	chr2:159542820:CAG:C	0	159542820	C	CAG
2	chr2:159543767:C:T	0	159543767	T	C
2	chr2:159546258:G:A	0	159546258	A	G
2	chr2:159546889:A:C	0	159546889	C	A
2	chr2:159548180:T:C	0	159548180	C	T
2	chr2:159548987:C:T	0	159548987	T	C
2	chr2:159549535:C:A	0	159549535	A	C
2	chr2:159549914:C:T	0	159549914	T	C
2	chr2:159550379:C:A	0	159550379	A	C
2	chr2:159550974:T:C	0	159550974	C	T
2	chr2:159551268:A:G	0	159551268	G	A
2	chr2:159551340:A:G	0	159551340	G	A
2	chr2:159552252:C:T	0	159552252	T	C
2	chr2:159552445:C:T	0	159552445	T	C
2	chr2:159554284:T:A	0	159554284	A	T
2	chr2:159554743:T:A	0	159554743	A	T
2	chr2:159555327:C:G	0	159555327	G	C
2	chr2:159556488:A:G	0	159556488	G	A
2	chr2:159556839:T:C	0	159556839	C	T
2	chr2:159556898:A:T	0	159556898	T	A
2	chr2:159557112:G:A	0	159557112	A	G
2	chr2:159558015:C:A	0	159558015	A	C
2	chr2:159558863:A:G	0	159558863	G	A
2	chr2:159558966:C:T	0	159558966	T	C
2	chr2:159559172:G:A	0	159559172	A	G
2	chr2:159559657:A:C	0	159559657	C	A
2	chr2:159560384:TA:T	0	159560384	T	TA
2	chr2:159561029:A:G	0	159561029	G	A
2	chr2:159561050:G:A	0	159561050	A	G
2	chr2:159561064:A:G	0	159561064	G	A
2	chr2:159561181:A:G	0	159561181	G	A
2	chr2:159561685:T:C	0	159561685	C	T
2	chr2:159561727:A:C	0	159561727	C	A
2	chr2:159562142:T:C	0	159562142	C	T
2	chr2:159563993:T:C	0	159563993	C	T
2	chr2:159564643:G:T	0	159564643	T	G
2	chr2:159565114:G:A	0	159565114	A	G
2	chr2:159565701:C:T	0	159565701	T	C
2	chr2:159565792:A:G	0	159565792	G	A
2	chr2:159566576:G:A	0	159566576	A	G
2	chr2:159566932:G:A	0	159566932	A	G
2	chr2:159567425:A:T	0	159567425	T	A
2	chr2:159568083:G:T	0	159568083	T	G
2	chr2:159568667:C:T	0	159568667	T	C
2	chr2:159569032:G:GC	0	159569032	GC	G
2	chr2:159569253:C:A	0	159569253	A	C
2	chr2:159569454:G:A	0	159569454	A	G
2	chr2:159569884:A:C	0	159569884	C	A
2	chr2:159570428:G:A	0	159570428	A	G
2	chr2:159570880:G:T	0	159570880	T	G
2	chr2:159571230:T:A	0	159571230	A	T
2	chr2:159571612:A:C	0	159571612	C	A
2	chr2:159571912:G:A	0	159571912	A	G
2	chr2:159572348:T:C	0	159572348	C	T
2	chr2:159573455:T:G	0	159573455	G	T
2	chr2:159573616:A:G	0	159573616	G	A
2	chr2:159573785:A:T	0	159573785	T	A
2	chr2:159573993:T:C	0	159573993	C	T
2	chr2:159574013:T:C	0	159574013	C	T
2	chr2:159574301:C:CAAT	0	159574301	CAAT	C
2	chr2:159574764:T:C	0	159574764	C	T
2	chr2:159575072:A:G	0	159575072	G	A
2	chr2:159576176:T:A	0	159576176	A	T
2	chr2:159576308:C:T	0	159576308	T	C
2	chr2:159576435:C:G	0	159576435	G	C
2	chr2:159576441:A:G	0	159576441	G	A
2	chr2:159576702:G:A	0	159576702	A	G
2	chr2:159577170:G:C	0	159577170	C	G
2	chr2:159577961:C:A	0	159577961	A	C
2	chr2:159578239:AT:A	0	159578239	A	AT
2	chr2:159580216:T:C	0	159580216	C	T
2	chr2:159580547:C:G	0	159580547	G	C
2	chr2:159580569:A:G	0	159580569	G	A
2	chr2:159580798:G:C	0	159580798	C	G
2	chr2:159581055:C:A	0	159581055	A	C
2	chr2:159581292:A:G	0	159581292	G	A
2	chr2:159581777:A:G	0	159581777	G	A
2	chr2:159582540:C:T	0	159582540	T	C
2	chr2:159583296:G:A	0	159583296	A	G
2	chr2:159583451:T:C	0	159583451	C	T
2	chr2:159583873:T:C	0	159583873	C	T
2	chr2:159584342:C:T	0	159584342	T	C
2	chr2:159584566:T:C	0	159584566	C	T
2	chr2:159584634:G:C	0	159584634	C	G
2	chr2:159585023:G:A	0	159585023	A	G
2	chr2:159585233:T:C	0	159585233	C	T
2	chr2:159585497:A:G	0	159585497	G	A
2	chr2:159585554:G:A	0	159585554	A	G
2	chr2:159585804:T:C	0	159585804	C	T
2	chr2:159585916:T:C	0	159585916	C	T
2	chr2:159586520:GA:G	0	159586520	G	GA
2	chr2:159586569:C:T	0	159586569	T	C
2	chr2:159587809:T:C	0	159587809	C	T
2	chr2:159587932:GT:G	0	159587932	G	GT
2	chr2:159588021:G:A	0	159588021	A	G
2	chr2:159589238:C:T	0	159589238	T	C
2	chr2:159589694:T:A	0	159589694	A	T
2	chr2:159589740:A:G	0	159589740	G	A
2	chr2:159589953:G:A	0	159589953	A	G
2	chr2:159590075:A:T	0	159590075	T	A
2	chr2:159590452:G:A	0	159590452	A	G
2	chr2:159590835:A:G	0	159590835	G	A
2	chr2:159591113:A:T	0	159591113	T	A
2	chr2:159591659:C:A	0	159591659	A	C
2	chr2:159592171:T:A	0	159592171	A	T
2	chr2:159592209:T:C	0	159592209	C	T
2	chr2:159592442:G:C	0	159592442	C	G
2	chr2:159592895:A:G	0	159592895	G	A
2	chr2:159592942:A:C	0	159592942	C	A
2	chr2:159593509:C:T	0	159593509	T	C
2	chr2:159593718:T:C	0	159593718	C	T
2	chr2:159594316:A:G	0	159594316	G	A
2	chr2:159594777:G:A	0	159594777	A	G
2	chr2:159595011:T:C	0	159595011	C	T
2	chr2:159595711:C:T	0	159595711	T	C
2	chr2:159596310:A:G	0	159596310	G	A
2	chr2:159596785:G:A	0	159596785	A	G
2	chr2:159596794:C:T	0	159596794	T	C
2	chr2:159597396:A:C	0	159597396	C	A
2	chr2:159597619:T:C	0	159597619	C	T
2	chr2:159598284:G:A	0	159598284	A	G
2	chr2:159598365:G:A	0	159598365	A	G
2	chr2:159599219:C:A	0	159599219	A	C
2	chr2:159599622:A:T	0	159599622	T	A
2	chr2:159599792:C:T	0	159599792	T	C
2	chr2:159600564:T:C	0	159600564	C	T
2	chr2:159601341:T:C	0	159601341	C	T
2	chr2:159601579:G:A	0	159601579	A	G
2	chr2:159603650:A:G	0	159603650	G	A
2	chr2:159604200:T:C	0	159604200	C	T
2	chr2:159604494:G:A	0	159604494	A	G
2	chr2:159604708:A:G	0	159604708	G	A
2	chr2:159604849:A:C	0	159604849	C	A
2	chr2:159605169:G:A	0	159605169	A	G
2	chr2:159605206:A:T	0	159605206	T	A
2	chr2:159605524:A:G	0	159605524	G	A
2	chr2:159605578:C:T	0	159605578	T	C
2	chr2:159606065:A:T	0	159606065	T	A
2	chr2:159606071:C:T	0	159606071	T	C
2	chr2:159606238:T:G	0	159606238	G	T
2	chr2:159606314:ACT:A	0	159606314	A	ACT
2	chr2:159606515:T:C	0	159606515	C	T
2	chr2:159606592:T:C	0	159606592	C	T
2	chr2:159606885:T:A	0	159606885	A	T
2	chr2:159607181:C:T	0	159607181	T	C
2	chr2:159607499:C:T	0	159607499	T	C
2	chr2:159608204:G:A	0	159608204	A	G
2	chr2:159608240:A:G	0	159608240	G	A
2	chr2:159608296:G:C	0	159608296	C	G
2	chr2:159609003:C:T	0	159609003	T	C
2	chr2:159609130:A:C	0	159609130	C	A
2	chr2:159609862:T:C	0	159609862	C	T
2	chr2:159609870:A:G	0	159609870	G	A
2	chr2:159610606:T:C	0	159610606	C	T
2	chr2:159611246:G:A	0	159611246	A	G
2	chr2:159611723:C:T	0	159611723	T	C
2	chr2:159611835:A:G	0	159611835	G	A
2	chr2:159611841:G:T	0	159611841	T	G
2	chr2:159612116:T:C	0	159612116	C	T
2	chr2:159614923:A:G	0	159614923	G	A
2	chr2:159615212:C:A	0	159615212	A	C
2	chr2:159616439:C:T	0	159616439	T	C
2	chr2:159617372:T:C	0	159617372	C	T
2	chr2:159618088:A:G	0	159618088	G	A
2	chr2:159618426:C:T	0	159618426	T	C
2	chr2:159619893:G:A	0	159619893	A	G
2	chr2:159620429:C:G	0	159620429	G	C
2	chr2:159620769:T:C	0	159620769	C	T
2	chr2:159620897:G:A	0	159620897	A	G
2	chr2:159623046:AAAG:A	0	159623046	A	AAAG
2	chr2:159623242:T:C	0	159623242	C	T
2	chr2:159624025:T:C	0	159624025	C	T
2	chr2:159624095:G:A	0	159624095	A	G
2	chr2:159624650:C:T	0	159624650	T	C
2	chr2:159625570:C:T	0	159625570	T	C
2	chr2:159625625:G:A	0	159625625	A	G
2	chr2:159626090:A:T	0	159626090	T	A
2	chr2:159626422:C:T	0	159626422	T	C
2	chr2:159626637:G:A	0	159626637	A	G
2	chr2:159626729:T:C	0	159626729	C	T
2	chr2:159626962:G:A	0	159626962	A	G
2	chr2:159627174:T:G	0	159627174	G	T
2	chr2:159627632:A:G	0	159627632	G	A
2	chr2:159627693:T:C	0	159627693	C	T
2	chr2:159627857:T:C	0	159627857	C	T
2	chr2:159627904:G:A	0	159627904	A	G
2	chr2:159628290:G:A	0	159628290	A	G
2	chr2:159628462:C:T	0	159628462	T	C
2	chr2:159628463:G:A	0	159628463	A	G
2	chr2:159628601:A:G	0	159628601	G	A
2	chr2:159628676:G:A	0	159628676	A	G
2	chr2:159629467:A:C	0	159629467	C	A
2	chr2:159629803:A:C	0	159629803	C	A
2	chr2:159630040:G:C	0	159630040	C	G
2	chr2:159630683:G:A	0	159630683	A	G
2	chr2:159631132:A:G	0	159631132	G	A
2	chr2:159631710:A:G	0	159631710	G	A
2	chr2:159632572:G:C	0	159632572	C	G
2	chr2:159632933:A:G	0	159632933	G	A
2	chr2:159633417:C:A	0	159633417	A	C
2	chr2:159633793:C:T	0	159633793	T	C
2	chr2:159633872:T:C	0	159633872	C	T
2	chr2:159634128:C:T	0	159634128	T	C
2	chr2:159635164:T:C	0	159635164	C	T
2	chr2:159635331:T:C	0	159635331	C	T
2	chr2:159635572:G:A	0	159635572	A	G
2	chr2:159635851:A:G	0	159635851	G	A
2	chr2:159635927:C:A	0	159635927	A	C
2	chr2:159637837:T:C	0	159637837	C	T
2	chr2:159637902:G:A	0	159637902	A	G
2	chr2:159637922:C:T	0	159637922	T	C
2	chr2:159637962:T:C	0	159637962	C	T
2	chr2:159638161:C:G	0	159638161	G	C
2	chr2:159638272:G:A	0	159638272	A	G
2	chr2:159638846:A:T	0	159638846	T	A
2	chr2:159639027:G:A	0	159639027	A	G
2	chr2:159639760:A:C	0	159639760	C	A
2	chr2:159640120:C:T	0	159640120	T	C
2	chr2:159640407:C:T	0	159640407	T	C
2	chr2:159641179:A:C	0	159641179	C	A
2	chr2:159642523:G:A	0	159642523	A	G
2	chr2:159642677:T:C	0	159642677	C	T
2	chr2:159642763:C:T	0	159642763	T	C
2	chr2:159642788:C:A	0	159642788	A	C
2	chr2:159643222:T:C	0	159643222	C	T
2	chr2:159643541:C:T	0	159643541	T	C
2	chr2:159643561:T:A	0	159643561	A	T
2	chr2:159644486:T:G	0	159644486	G	T
2	chr2:159644763:C:T	0	159644763	T	C
2	chr2:159645041:A:G	0	159645041	G	A
2	chr2:159645250:C:T	0	159645250	T	C
2	chr2:159645693:A:G	0	159645693	G	A
2	chr2:159645748:G:T	0	159645748	T	G
2	chr2:159646146:C:T	0	159646146	T	C
2	chr2:159646255:T:C	0	159646255	C	T
2	chr2:159646287:G:A	0	159646287	A	G
2	chr2:159646407:T:G	0	159646407	G	T
2	chr2:159646416:A:G	0	159646416	G	A
2	chr2:159646869:G:C	0	159646869	C	G
2	chr2:159647538:A:G	0	159647538	G	A
2	chr2:159648114:T:C	0	159648114	C	T
2	chr2:159648569:C:G	0	159648569	G	C
2	chr2:159648916:A:G	0	159648916	G	A
2	chr2:159649241:T:C	0	159649241	C	T
2	chr2:159649279:C:T	0	159649279	T	C
2	chr2:159649522:T:C	0	159649522	C	T
2	chr2:159649684:G:A	0	159649684	A	G
2	chr2:159650347:C:T	0	159650347	T	C
2	chr2:159650401:C:G	0	159650401	G	C
2	chr2:159651008:G:A	0	159651008	A	G
2	chr2:159651067:AC:A	0	159651067	A	AC
2	chr2:159651271:A:G	0	159651271	G	A
2	chr2:159651891:T:C	0	159651891	C	T
2	chr2:159652084:T:C	0	159652084	C	T
2	chr2:159652234:A:T	0	159652234	T	A
2	chr2:159652667:T:C	0	159652667	C	T
2	chr2:159652915:A:G	0	159652915	G	A
2	chr2:159653496:G:T	0	159653496	T	G
2	chr2:159653779:T:C	0	159653779	C	T
2	chr2:159654336:T:C	0	159654336	C	T
2	chr2:159655386:G:A	0	159655386	A	G
2	chr2:159655983:A:T	0	159655983	T	A
2	chr2:159656372:T:C	0	159656372	C	T
2	chr2:159656743:A:C	0	159656743	C	A
2	chr2:159657262:T:C	0	159657262	C	T
2	chr2:159657403:A:G	0	159657403	G	A
2	chr2:159657628:T:A	0	159657628	A	T
2	chr2:159657970:G:A	0	159657970	A	G
2	chr2:159658228:C:T	0	159658228	T	C
2	chr2:159658755:G:A	0	159658755	A	G
2	chr2:159658883:G:A	0	159658883	A	G
2	chr2:159659140:G:A	0	159659140	A	G
2	chr2:159659424:T:C	0	159659424	C	T
2	chr2:159659556:G:C	0	159659556	C	G
2	chr2:159659714:A:T	0	159659714	T	A
2	chr2:159659824:A:G	0	159659824	G	A
2	chr2:159659877:T:C	0	159659877	C	T
2	chr2:159659994:G:A	0	159659994	A	G
2	chr2:159660023:T:C	0	159660023	C	T
2	chr2:159660101:C:A	0	159660101	A	C
2	chr2:159660687:C:T	0	159660687	T	C
2	chr2:159660878:A:G	0	159660878	G	A
2	chr2:159662396:T:C	0	159662396	C	T
2	chr2:159662685:C:T	0	159662685	T	C
2	chr2:159662977:A:G	0	159662977	G	A
2	chr2:159663009:T:G	0	159663009	G	T
2	chr2:159663615:G:T	0	159663615	T	G
2	chr2:159663797:G:A	0	159663797	A	G
2	chr2:159666076:T:G	0	159666076	G	T
2	chr2:159666242:TA:T	0	159666242	T	TA
2	chr2:159667061:G:A	0	159667061	A	G
2	chr2:159668000:A:G	0	159668000	G	A
2	chr2:159668085:A:G	0	159668085	G	A
2	chr2:159668282:G:C	0	159668282	C	G
2	chr2:159668291:AC:A	0	159668291	A	AC
2	chr2:159668913:G:A	0	159668913	A	G
2	chr2:159669222:TA:T	0	159669222	T	TA
2	chr2:159669263:C:G	0	159669263	G	C
2	chr2:159669337:G:A	0	159669337	A	G
2	chr2:159669583:T:A	0	159669583	A	T
2	chr2:159669601:A:G	0	159669601	G	A
2	chr2:159669762:T:C	0	159669762	C	T
2	chr2:159670484:T:A	0	159670484	A	T
2	chr2:159672015:T:C	0	159672015	C	T
2	chr2:159672119:A:G	0	159672119	G	A
2	chr2:159672988:C:A	0	159672988	A	C
2	chr2:159673011:T:A	0	159673011	A	T
2	chr2:159673719:C:G	0	159673719	G	C
2	chr2:159673778:T:C	0	159673778	C	T
2	chr2:159674144:G:A	0	159674144	A	G
2	chr2:159674153:A:G	0	159674153	G	A
2	chr2:159674466:G:A	0	159674466	A	G
2	chr2:159675012:C:T	0	159675012	T	C
2	chr2:159675107:T:A	0	159675107	A	T
2	chr2:159675341:A:T	0	159675341	T	A
2	chr2:159675347:T:C	0	159675347	C	T
2	chr2:159675721:T:C	0	159675721	C	T
2	chr2:159675801:G:A	0	159675801	A	G
2	chr2:159675847:C:T	0	159675847	T	C
2	chr2:159676157:C:T	0	159676157	T	C
2	chr2:159676185:G:A	0	159676185	A	G
2	chr2:159676355:A:G	0	159676355	G	A
2	chr2:159676533:A:G	0	159676533	G	A
2	chr2:159678347:T:C	0	159678347	C	T
2	chr2:159679071:G:C	0	159679071	C	G
2	chr2:159679702:T:A	0	159679702	A	T
2	chr2:159679872:A:T	0	159679872	T	A
2	chr2:159680565:C:T	0	159680565	T	C
2	chr2:159680717:T:C	0	159680717	C	T
2	chr2:159681058:G:A	0	159681058	A	G
2	chr2:159681203:G:A	0	159681203	A	G
2	chr2:159681408:T:C	0	159681408	C	T
2	chr2:159681821:A:G	0	159681821	G	A
2	chr2:159681981:G:A	0	159681981	A	G
2	chr2:159682380:T:C	0	159682380	C	T
2	chr2:159684294:A:G	0	159684294	G	A
2	chr2:159685465:T:C	0	159685465	C	T
2	chr2:159687297:A:G	0	159687297	G	A
2	chr2:159688858:A:G	0	159688858	G	A
2	chr2:159689026:T:C	0	159689026	C	T
2	chr2:159689667:T:C	0	159689667	C	T
2	chr2:159689957:G:A	0	159689957	A	G
2	chr2:159690585:T:G	0	159690585	G	T
2	chr2:159690704:C:T	0	159690704	T	C
2	chr2:159691061:T:C	0	159691061	C	T
2	chr2:159691280:G:A	0	159691280	A	G
2	chr2:159691627:G:A	0	159691627	A	G
2	chr2:159691708:T:C	0	159691708	C	T
2	chr2:159691755:A:G	0	159691755	G	A
2	chr2:159692279:C:T	0	159692279	T	C
2	chr2:159693120:ATTTG:A	0	159693120	A	ATTTG
2	chr2:159693191:CT:C	0	159693191	C	CT
2	chr2:159694632:G:A	0	159694632	A	G
2	chr2:159695351:T:C	0	159695351	C	T
2	chr2:159695577:C:A	0	159695577	A	C
2	chr2:159695578:C:A	0	159695578	A	C
2	chr2:159695657:C:T	0	159695657	T	C
2	chr2:159696007:A:G	0	159696007	G	A
2	chr2:159696082:T:C	0	159696082	C	T
2	chr2:159696717:G:A	0	159696717	A	G
2	chr2:159696828:C:A	0	159696828	A	C
2	chr2:159696872:A:G	0	159696872	G	A
2	chr2:159696931:T:C	0	159696931	C	T
2	chr2:159696932:G:A	0	159696932	A	G
2	chr2:159696948:G:A	0	159696948	A	G
2	chr2:159698072:T:G	0	159698072	G	T
2	chr2:159698111:G:A	0	159698111	A	G
2	chr2:159698394:A:T	0	159698394	T	A
2	chr2:159698986:A:C	0	159698986	C	A
2	chr2:159699087:G:A	0	159699087	A	G
2	chr2:159699112:A:C	0	159699112	C	A
2	chr2:159699985:C:G	0	159699985	G	C
2	chr2:159700918:G:A	0	159700918	A	G
2	chr2:159701879:T:C	0	159701879	C	T
2	chr2:159702116:A:T	0	159702116	T	A
2	chr2:159702600:C:G	0	159702600	G	C
2	chr2:159702927:C:T	0	159702927	T	C
2	chr2:159703058:AAAAC:A	0	159703058	A	AAAAC
2	chr2:159703571:C:T	0	159703571	T	C
2	chr2:159703649:T:C	0	159703649	C	T
2	chr2:159703698:A:G	0	159703698	G	A
2	chr2:159704863:C:T	0	159704863	T	C
2	chr2:159705001:T:C	0	159705001	C	T
2	chr2:159705797:G:A	0	159705797	A	G
2	chr2:159705975:T:C	0	159705975	C	T
2	chr2:159706559:T:C	0	159706559	C	T
2	chr2:159706561:C:T	0	159706561	T	C
2	chr2:159707286:G:A	0	159707286	A	G
2	chr2:159707684:A:G	0	159707684	G	A
2	chr2:159707786:T:C	0	159707786	C	T
2	chr2:159707793:C:T	0	159707793	T	C
2	chr2:159708009:A:T	0	159708009	T	A
2	chr2:159708761:T:G	0	159708761	G	T
2	chr2:159708880:C:T	0	159708880	T	C
2	chr2:159710719:T:C	0	159710719	C	T
2	chr2:159710999:T:C	0	159710999	C	T
2	chr2:159711026:A:G	0	159711026	G	A
2	chr2:159712477:G:A	0	159712477	A	G
2	chr2:159712509:T:G	0	159712509	G	T
2	chr2:159712765:C:T	0	159712765	T	C
2	chr2:159713522:T:C	0	159713522	C	T
2	chr2:159714056:G:A	0	159714056	A	G
2	chr2:159714408:T:C	0	159714408	C	T
2	chr2:159714599:G:A	0	159714599	A	G
2	chr2:159714758:C:T	0	159714758	T	C
2	chr2:159715198:A:G	0	159715198	G	A
2	chr2:159715272:ATCT:A	0	159715272	A	ATCT
2	chr2:159716008:G:A	0	159716008	A	G
2	chr2:159716207:A:G	0	159716207	G	A
2	chr2:159716326:T:C	0	159716326	C	T
2	chr2:159716631:A:G	0	159716631	G	A
2	chr2:159717089:G:A	0	159717089	A	G
2	chr2:159717613:A:T	0	159717613	T	A
2	chr2:159717614:G:A	0	159717614	A	G
2	chr2:159718715:A:G	0	159718715	G	A
2	chr2:159718845:T:C	0	159718845	C	T
2	chr2:159720072:C:G	0	159720072	G	C
2	chr2:159720171:A:G	0	159720171	G	A
2	chr2:159720393:C:T	0	159720393	T	C
2	chr2:159720499:A:G	0	159720499	G	A
2	chr2:159721056:G:A	0	159721056	A	G
2	chr2:159722399:G:T	0	159722399	T	G
2	chr2:159722573:A:G	0	159722573	G	A
2	chr2:159722706:T:A	0	159722706	A	T
2	chr2:159723179:T:C	0	159723179	C	T
2	chr2:159723876:C:CATGT	0	159723876	CATGT	C
2	chr2:159723900:C:G	0	159723900	G	C
2	chr2:159724721:C:T	0	159724721	T	C
2	chr2:159725509:C:T	0	159725509	T	C
2	chr2:159725673:A:C	0	159725673	C	A
2	chr2:159725918:C:A	0	159725918	A	C
2	chr2:159726312:G:C	0	159726312	C	G
2	chr2:159726363:C:T	0	159726363	T	C
2	chr2:159726497:T:C	0	159726497	C	T
2	chr2:159726551:C:T	0	159726551	T	C
2	chr2:159727095:A:G	0	159727095	G	A
2	chr2:159727173:C:T	0	159727173	T	C
2	chr2:159727621:C:T	0	159727621	T	C
2	chr2:159727762:A:C	0	159727762	C	A
2	chr2:159728250:T:C	0	159728250	C	T
2	chr2:159728284:A:T	0	159728284	T	A
2	chr2:159728480:A:G	0	159728480	G	A
2	chr2:159729716:G:A	0	159729716	A	G
2	chr2:159729752:A:G	0	159729752	G	A
2	chr2:159729799:C:T	0	159729799	T	C
2	chr2:159730618:T:G	0	159730618	G	T
2	chr2:159731014:C:T	0	159731014	T	C
2	chr2:159731740:G:A	0	159731740	A	G
2	chr2:159731808:A:C	0	159731808	C	A
2	chr2:159732298:A:T	0	159732298	T	A
2	chr2:159732420:A:T	0	159732420	T	A
2	chr2:159732674:C:A	0	159732674	A	C
2	chr2:159732832:T:C	0	159732832	C	T
2	chr2:159732869:T:C	0	159732869	C	T
2	chr2:159732981:C:A	0	159732981	A	C
2	chr2:159733058:TTTAG:T	0	159733058	T	TTTAG
2	chr2:159733099:CATT:C	0	159733099	C	CATT
2	chr2:159733266:T:G	0	159733266	G	T
2	chr2:159733307:A:G	0	159733307	G	A
2	chr2:159734402:ATTAATTT:A	0	159734402	A	ATTAATTT
2	chr2:159735137:T:G	0	159735137	G	T
2	chr2:159735699:A:G	0	159735699	G	A
2	chr2:159736378:C:T	0	159736378	T	C
2	chr2:159736428:C:T	0	159736428	T	C
2	chr2:159736603:G:A	0	159736603	A	G
2	chr2:159736959:A:G	0	159736959	G	A
2	chr2:159737264:T:C	0	159737264	C	T
2	chr2:159737649:A:G	0	159737649	G	A
2	chr2:159737697:A:T	0	159737697	T	A
2	chr2:159737718:G:A	0	159737718	A	G
2	chr2:159738016:A:G	0	159738016	G	A
2	chr2:159738264:C:T	0	159738264	T	C
2	chr2:159738372:A:G	0	159738372	G	A
2	chr2:159738380:A:G	0	159738380	G	A
2	chr2:159738418:C:A	0	159738418	A	C
2	chr2:159738451:G:A	0	159738451	A	G
2	chr2:159738616:G:A	0	159738616	A	G
2	chr2:159739392:A:G	0	159739392	G	A
2	chr2:159739654:C:T	0	159739654	T	C
2	chr2:159740204:A:G	0	159740204	G	A
2	chr2:159740907:G:A	0	159740907	A	G
2	chr2:159740916:G:A	0	159740916	A	G
2	chr2:159741467:C:T	0	159741467	T	C
2	chr2:159742433:A:G	0	159742433	G	A
2	chr2:159742569:G:A	0	159742569	A	G
2	chr2:159742982:A:G	0	159742982	G	A
2	chr2:159743206:C:G	0	159743206	G	C
2	chr2:159744235:A:G	0	159744235	G	A
2	chr2:159744278:G:A	0	159744278	A	G
2	chr2:159744301:A:G	0	159744301	G	A
2	chr2:159744392:A:G	0	159744392	G	A
2	chr2:159744563:A:G	0	159744563	G	A
2	chr2:159744925:A:G	0	159744925	G	A
2	chr2:159745015:A:G	0	159745015	G	A
2	chr2:159745278:A:C	0	159745278	C	A
2	chr2:159745377:C:T	0	159745377	T	C
2	chr2:159745397:G:A	0	159745397	A	G
2	chr2:159745484:A:G	0	159745484	G	A
2	chr2:159745747:A:G	0	159745747	G	A
2	chr2:159746186:C:T	0	159746186	T	C
2	chr2:159746300:A:G	0	159746300	G	A
2	chr2:159746452:G:A	0	159746452	A	G
2	chr2:159746548:T:A	0	159746548	A	T
2	chr2:159747941:C:T	0	159747941	T	C
2	chr2:159748003:C:T	0	159748003	T	C
2	chr2:159748425:G:A	0	159748425	A	G
2	chr2:159748757:T:C	0	159748757	C	T
2	chr2:159750261:T:C	0	159750261	C	T
2	chr2:159750266:G:A	0	159750266	A	G
2	chr2:159750608:G:A	0	159750608	A	G
2	chr2:159750649:A:C	0	159750649	C	A
2	chr2:159752111:A:G	0	159752111	G	A
2	chr2:159752651:T:C	0	159752651	C	T
2	chr2:159753869:G:A	0	159753869	A	G
2	chr2:159754793:A:G	0	159754793	G	A
2	chr2:159754972:A:T	0	159754972	T	A
2	chr2:159755297:TG:T	0	159755297	T	TG
2	chr2:159755781:T:C	0	159755781	C	T
2	chr2:159756494:C:G	0	159756494	G	C
2	chr2:159757743:C:T	0	159757743	T	C
2	chr2:159758549:G:C	0	159758549	C	G
2	chr2:159759721:A:G	0	159759721	G	A
2	chr2:159759931:TACA:T	0	159759931	T	TACA
2	chr2:159760362:C:G	0	159760362	G	C
2	chr2:159760724:T:C	0	159760724	C	T
2	chr2:159761326:G:A	0	159761326	A	G
2	chr2:159761537:C:CCCAAGTAG	0	159761537	CCCAAGTAG	C
2	chr2:159761574:C:A	0	159761574	A	C
2	chr2:159761875:A:G	0	159761875	G	A
2	chr2:159762064:A:G	0	159762064	G	A
2	chr2:159762595:T:A	0	159762595	A	T
2	chr2:159762722:T:G	0	159762722	G	T
2	chr2:159764337:G:A	0	159764337	A	G
2	chr2:159765228:G:T	0	159765228	T	G
2	chr2:159765413:T:G	0	159765413	G	T
2	chr2:159765854:C:T	0	159765854	T	C
2	chr2:159766057:CAT:C	0	159766057	C	CAT
2	chr2:159766450:C:T	0	159766450	T	C
2	chr2:159766855:C:T	0	159766855	T	C
2	chr2:159767079:G:A	0	159767079	A	G
2	chr2:159768239:C:CT	0	159768239	CT	C
2	chr2:159769641:A:G	0	159769641	G	A
2	chr2:159770360:GT:G	0	159770360	G	GT
2	chr2:159770387:T:C	0	159770387	C	T
2	chr2:159770903:T:G	0	159770903	G	T
2	chr2:159771644:C:G	0	159771644	G	C
2	chr2:159771698:CTT:C	0	159771698	C	CTT
2	chr2:159772096:C:T	0	159772096	T	C
2	chr2:159772479:A:G	0	159772479	G	A
2	chr2:159772622:C:T	0	159772622	T	C
2	chr2:159772664:A:G	0	159772664	G	A
2	chr2:159772882:A:G	0	159772882	G	A
2	chr2:159773625:C:T	0	159773625	T	C
2	chr2:159774411:C:T	0	159774411	T	C
2	chr2:159774453:A:G	0	159774453	G	A
2	chr2:159774903:C:G	0	159774903	G	C
2	chr2:159774972:A:G	0	159774972	G	A
2	chr2:159775574:A:G	0	159775574	G	A
2	chr2:159775582:G:A	0	159775582	A	G
2	chr2:159775608:C:T	0	159775608	T	C
2	chr2:159775612:G:A	0	159775612	A	G
2	chr2:159776490:A:G	0	159776490	G	A
2	chr2:159777493:A:G	0	159777493	G	A
2	chr2:159778841:AAC:A	0	159778841	A	AAC
2	chr2:159780397:A:G	0	159780397	G	A
2	chr2:159780756:C:A	0	159780756	A	C
2	chr2:159780813:A:G	0	159780813	G	A
2	chr2:159781110:G:A	0	159781110	A	G
2	chr2:159781890:GTA:G	0	159781890	G	GTA
2	chr2:159782065:G:A	0	159782065	A	G
2	chr2:159782293:A:G	0	159782293	G	A
2	chr2:159782306:G:A	0	159782306	A	G
2	chr2:159782369:C:T	0	159782369	T	C
2	chr2:159783459:T:C	0	159783459	C	T
2	chr2:159783640:C:T	0	159783640	T	C
2	chr2:159783684:T:C	0	159783684	C	T
2	chr2:159784495:G:A	0	159784495	A	G
2	chr2:159784888:A:G	0	159784888	G	A
2	chr2:159785405:A:G	0	159785405	G	A
2	chr2:159785677:G:GA	0	159785677	GA	G
2	chr2:159785905:T:C	0	159785905	C	T
2	chr2:159786595:A:G	0	159786595	G	A
2	chr2:159786977:G:A	0	159786977	A	G
2	chr2:159787321:G:A	0	159787321	A	G
2	chr2:159787400:T:C	0	159787400	C	T
2	chr2:159788214:GTACA:G	0	159788214	G	GTACA
2	chr2:159788690:C:T	0	159788690	T	C
2	chr2:159789043:G:T	0	159789043	T	G
2	chr2:159789457:G:A	0	159789457	A	G
2	chr2:159789781:G:A	0	159789781	A	G
2	chr2:159789899:T:C	0	159789899	C	T
2	chr2:159789980:AGTT:A	0	159789980	A	AGTT
2	chr2:159790018:A:G	0	159790018	G	A
2	chr2:159790095:A:G	0	159790095	G	A
2	chr2:159790184:C:G	0	159790184	G	C
2	chr2:159790370:G:A	0	159790370	A	G
2	chr2:159790504:T:C	0	159790504	C	T
2	chr2:159790579:C:T	0	159790579	T	C
2	chr2:159791495:A:T	0	159791495	T	A
2	chr2:159792275:C:T	0	159792275	T	C
2	chr2:159792709:G:A	0	159792709	A	G
2	chr2:159792823:CCTT:C	0	159792823	C	CCTT
2	chr2:159794224:C:T	0	159794224	T	C
2	chr2:159794491:AAAAT:A	0	159794491	A	AAAAT
2	chr2:159794533:T:A	0	159794533	A	T
2	chr2:159794537:T:A	0	159794537	A	T
2	chr2:159794991:G:A	0	159794991	A	G
2	chr2:159795171:C:T	0	159795171	T	C
2	chr2:159795853:G:A	0	159795853	A	G
2	chr2:159796845:C:T	0	159796845	T	C
2	chr2:159797209:C:T	0	159797209	T	C
2	chr2:159798013:G:T	0	159798013	T	G
2	chr2:159798257:G:A	0	159798257	A	G
2	chr2:159798279:G:T	0	159798279	T	G
2	chr2:159798611:C:T	0	159798611	T	C
2	chr2:159799079:A:G	0	159799079	G	A
2	chr2:159799192:C:G	0	159799192	G	C
2	chr2:159799606:T:G	0	159799606	G	T
2	chr2:159800989:C:A	0	159800989	A	C
2	chr2:159801754:G:A	0	159801754	A	G
2	chr2:159801785:G:A	0	159801785	A	G
2	chr2:159801940:A:C	0	159801940	C	A
2	chr2:159802352:G:A	0	159802352	A	G
2	chr2:159802938:G:T	0	159802938	T	G
2	chr2:159803485:G:A	0	159803485	A	G
2	chr2:159803678:C:T	0	159803678	T	C
2	chr2:159804596:C:A	0	159804596	A	C
2	chr2:159805547:T:C	0	159805547	C	T
2	chr2:159805818:T:C	0	159805818	C	T
2	chr2:159806008:C:T	0	159806008	T	C
2	chr2:159806924:T:C	0	159806924	C	T
2	chr2:159807167:T:C	0	159807167	C	T
2	chr2:159807530:A:G	0	159807530	G	A
2	chr2:159807948:A:G	0	159807948	G	A
2	chr2:159808007:G:A	0	159808007	A	G
2	chr2:159808186:A:G	0	159808186	G	A
2	chr2:159808767:C:T	0	159808767	T	C
2	chr2:159808892:C:T	0	159808892	T	C
2	chr2:159809153:C:T	0	159809153	T	C
2	chr2:159809264:C:T	0	159809264	T	C
2	chr2:159809957:C:T	0	159809957	T	C
2	chr2:159810493:G:A	0	159810493	A	G
2	chr2:159811233:G:A	0	159811233	A	G
2	chr2:159811561:T:C	0	159811561	C	T
2	chr2:159811597:A:C	0	159811597	C	A
2	chr2:159811902:A:T	0	159811902	T	A
2	chr2:159812177:C:G	0	159812177	G	C
2	chr2:159813124:G:A	0	159813124	A	G
2	chr2:159813704:C:T	0	159813704	T	C
2	chr2:159813718:A:G	0	159813718	G	A
2	chr2:159813913:G:A	0	159813913	A	G
2	chr2:159814579:T:C	0	159814579	C	T
2	chr2:159815061:C:T	0	159815061	T	C
2	chr2:159815157:T:C	0	159815157	C	T
2	chr2:159815293:G:A	0	159815293	A	G
2	chr2:159815616:A:T	0	159815616	T	A
2	chr2:159815724:T:A	0	159815724	A	T
2	chr2:159815943:G:A	0	159815943	A	G
2	chr2:159816321:G:A	0	159816321	A	G
2	chr2:159816612:A:G	0	159816612	G	A
2	chr2:159817008:G:A	0	159817008	A	G
2	chr2:159817823:G:T	0	159817823	T	G
2	chr2:159818491:T:C	0	159818491	C	T
2	chr2:159818703:G:C	0	159818703	C	G
2	chr2:159818816:AAG:A	0	159818816	A	AAG
2	chr2:159819127:C:T	0	159819127	T	C
2	chr2:159819139:G:A	0	159819139	A	G
2	chr2:159819274:A:G	0	159819274	G	A
2	chr2:159819839:T:C	0	159819839	C	T
2	chr2:159819916:C:A	0	159819916	A	C
2	chr2:159820510:A:G	0	159820510	G	A
2	chr2:159820925:C:T	0	159820925	T	C
2	chr2:159820994:G:A	0	159820994	A	G
2	chr2:159821048:C:T	0	159821048	T	C
2	chr2:159821297:C:T	0	159821297	T	C
2	chr2:159821401:AGGT:A	0	159821401	A	AGGT
2	chr2:159821675:C:T	0	159821675	T	C
2	chr2:159821825:C:T	0	159821825	T	C
2	chr2:159822166:G:A	0	159822166	A	G
2	chr2:159822276:G:A	0	159822276	A	G
2	chr2:159822610:C:T	0	159822610	T	C
2	chr2:159822656:C:T	0	159822656	T	C
2	chr2:159822874:G:A	0	159822874	A	G
2	chr2:159823650:A:G	0	159823650	G	A
2	chr2:159824333:A:G	0	159824333	G	A
2	chr2:159824400:T:C	0	159824400	C	T
2	chr2:159824453:C:A	0	159824453	A	C
2	chr2:159824856:C:CT	0	159824856	CT	C
2	chr2:159825506:C:G	0	159825506	G	C
2	chr2:159825597:C:A	0	159825597	A	C
2	chr2:159825727:G:A	0	159825727	A	G
2	chr2:159825861:A:T	0	159825861	T	A
2	chr2:159826153:G:A	0	159826153	A	G
2	chr2:159826204:G:A	0	159826204	A	G
2	chr2:159826429:AC:A	0	159826429	A	AC
2	chr2:159826497:G:A	0	159826497	A	G
2	chr2:159826500:AG:A	0	159826500	A	AG
2	chr2:159826611:A:T	0	159826611	T	A
2	chr2:159827013:G:A	0	159827013	A	G
2	chr2:159827808:G:A	0	159827808	A	G
2	chr2:159828002:C:T	0	159828002	T	C
2	chr2:159828143:C:T	0	159828143	T	C
2	chr2:159828308:C:T	0	159828308	T	C
2	chr2:159828309:G:A	0	159828309	A	G
2	chr2:159828748:G:A	0	159828748	A	G
2	chr2:159829018:A:G	0	159829018	G	A
2	chr2:159829258:T:G	0	159829258	G	T
2	chr2:159829738:C:T	0	159829738	T	C
2	chr2:159830305:C:T	0	159830305	T	C
2	chr2:159830625:T:C	0	159830625	C	T
2	chr2:159830653:C:G	0	159830653	G	C
2	chr2:159830705:T:C	0	159830705	C	T
2	chr2:159830720:A:G	0	159830720	G	A
2	chr2:159830730:C:T	0	159830730	T	C
2	chr2:159830756:A:G	0	159830756	G	A
2	chr2:159830802:A:G	0	159830802	G	A
2	chr2:159830857:C:T	0	159830857	T	C
2	chr2:159831014:A:G	0	159831014	G	A
2	chr2:159831283:C:T	0	159831283	T	C
2	chr2:159831840:C:T	0	159831840	T	C
2	chr2:159832046:G:T	0	159832046	T	G
2	chr2:159832077:AT:A	0	159832077	A	AT
2	chr2:159832184:G:A	0	159832184	A	G
2	chr2:159832284:C:T	0	159832284	T	C
2	chr2:159833486:A:C	0	159833486	C	A
2	chr2:159834135:T:C	0	159834135	C	T
2	chr2:159834983:T:C	0	159834983	C	T
2	chr2:159835053:G:A	0	159835053	A	G
2	chr2:159835318:C:T	0	159835318	T	C
2	chr2:159835467:G:A	0	159835467	A	G
2	chr2:159835571:G:A	0	159835571	A	G
2	chr2:159835950:G:T	0	159835950	T	G
2	chr2:159835981:A:G	0	159835981	G	A
2	chr2:159836250:T:C	0	159836250	C	T
2	chr2:159836789:C:T	0	159836789	T	C
2	chr2:159837273:A:G	0	159837273	G	A
2	chr2:159837395:G:A	0	159837395	A	G
2	chr2:159837762:T:C	0	159837762	C	T
2	chr2:159837829:T:A	0	159837829	A	T
2	chr2:159838129:G:A	0	159838129	A	G
2	chr2:159838218:T:C	0	159838218	C	T
2	chr2:159838597:G:C	0	159838597	C	G
2	chr2:159838713:A:G	0	159838713	G	A
2	chr2:159838804:T:A	0	159838804	A	T
2	chr2:159839046:T:A	0	159839046	A	T
2	chr2:159839289:T:C	0	159839289	C	T
2	chr2:159839674:G:A	0	159839674	A	G
2	chr2:159839695:G:A	0	159839695	A	G
2	chr2:159839698:A:G	0	159839698	G	A
2	chr2:159840113:T:G	0	159840113	G	T
2	chr2:159840334:G:A	0	159840334	A	G
2	chr2:159840397:C:G	0	159840397	G	C
2	chr2:159840594:A:T	0	159840594	T	A
2	chr2:159840794:C:A	0	159840794	A	C
2	chr2:159841125:G:T	0	159841125	T	G
2	chr2:159841205:T:G	0	159841205	G	T
2	chr2:159841594:G:T	0	159841594	T	G
2	chr2:159842046:G:A	0	159842046	A	G
2	chr2:159842179:C:A	0	159842179	A	C
2	chr2:159842181:C:A	0	159842181	A	C
2	chr2:159842183:C:A	0	159842183	A	C
2	chr2:159842189:A:C	0	159842189	C	A
2	chr2:159842586:G:T	0	159842586	T	G
2	chr2:159842587:A:C	0	159842587	C	A
2	chr2:159842608:T:C	0	159842608	C	T
2	chr2:159842820:T:G	0	159842820	G	T
2	chr2:159842833:C:A	0	159842833	A	C
2	chr2:159842879:C:A	0	159842879	A	C
2	chr2:159843169:G:A	0	159843169	A	G
2	chr2:159843267:C:T	0	159843267	T	C
2	chr2:159843333:T:A	0	159843333	A	T
2	chr2:159843420:G:T	0	159843420	T	G
2	chr2:159843440:T:C	0	159843440	C	T
2	chr2:159843611:T:C	0	159843611	C	T
2	chr2:159843913:G:C	0	159843913	C	G
2	chr2:159843929:T:G	0	159843929	G	T
2	chr2:159844036:G:A	0	159844036	A	G
2	chr2:159844283:A:G	0	159844283	G	A
2	chr2:159844635:A:G	0	159844635	G	A
2	chr2:159844661:T:C	0	159844661	C	T
2	chr2:159844804:TTTA:T	0	159844804	T	TTTA
2	chr2:159844895:G:A	0	159844895	A	G
2	chr2:159844910:A:G	0	159844910	G	A
2	chr2:159845085:G:A	0	159845085	A	G
2	chr2:159846219:A:G	0	159846219	G	A
2	chr2:159846629:C:T	0	159846629	T	C
2	chr2:159846643:A:G	0	159846643	G	A
2	chr2:159846708:C:T	0	159846708	T	C
2	chr2:159846775:T:A	0	159846775	A	T
2	chr2:159846870:C:T	0	159846870	T	C
2	chr2:159846875:G:A	0	159846875	A	G
2	chr2:159846938:T:C	0	159846938	C	T
2	chr2:159846997:A:T	0	159846997	T	A
2	chr2:159847038:A:G	0	159847038	G	A
2	chr2:159847199:A:G	0	159847199	G	A
2	chr2:159847334:A:T	0	159847334	T	A
2	chr2:159847338:C:A	0	159847338	A	C
2	chr2:159847572:T:A	0	159847572	A	T
2	chr2:159847998:C:T	0	159847998	T	C
2	chr2:159848023:C:T	0	159848023	T	C
2	chr2:159848479:G:A	0	159848479	A	G
2	chr2:159848572:A:G	0	159848572	G	A
2	chr2:159848974:A:G	0	159848974	G	A
2	chr2:159851355:T:A	0	159851355	A	T
2	chr2:159851539:G:A	0	159851539	A	G
2	chr2:159851548:C:T	0	159851548	T	C
2	chr2:159851935:C:A	0	159851935	A	C
2	chr2:159852098:C:T	0	159852098	T	C
2	chr2:159852134:C:G	0	159852134	G	C
2	chr2:159853705:A:G	0	159853705	G	A
2	chr2:159854034:CAA:C	0	159854034	C	CAA
2	chr2:159854411:T:C	0	159854411	C	T
2	chr2:159854534:G:C	0	159854534	C	G
2	chr2:159854850:C:T	0	159854850	T	C
2	chr2:159855045:T:G	0	159855045	G	T
2	chr2:159855554:C:T	0	159855554	T	C
2	chr2:159855608:A:G	0	159855608	G	A
2	chr2:159856261:G:A	0	159856261	A	G
2	chr2:159856530:T:C	0	159856530	C	T
2	chr2:159856595:G:A	0	159856595	A	G
2	chr2:159856841:C:G	0	159856841	G	C
2	chr2:159856935:C:A	0	159856935	A	C
2	chr2:159857604:C:T	0	159857604	T	C
2	chr2:159857803:C:G	0	159857803	G	C
2	chr2:159858104:C:T	0	159858104	T	C
2	chr2:159858395:T:C	0	159858395	C	T
2	chr2:159858823:T:C	0	159858823	C	T
2	chr2:159859934:A:G	0	159859934	G	A
2	chr2:159859938:T:A	0	159859938	A	T
2	chr2:159859997:T:C	0	159859997	C	T
2	chr2:159861341:C:T	0	159861341	T	C
2	chr2:159861929:T:C	0	159861929	C	T
2	chr2:159862668:ATTTAT:A	0	159862668	A	ATTTAT
2	chr2:159863873:G:A	0	159863873	A	G
2	chr2:159863933:G:T	0	159863933	T	G
2	chr2:159864027:A:G	0	159864027	G	A
2	chr2:159864308:C:A	0	159864308	A	C
2	chr2:159865067:G:A	0	159865067	A	G
2	chr2:159865880:A:G	0	159865880	G	A
2	chr2:159866872:A:T	0	159866872	T	A
2	chr2:159866912:T:C	0	159866912	C	T
2	chr2:159867068:C:G	0	159867068	G	C
2	chr2:159868628:C:T	0	159868628	T	C
2	chr2:159868900:C:A	0	159868900	A	C
2	chr2:159869437:G:A	0	159869437	A	G
2	chr2:159870033:T:G	0	159870033	G	T
2	chr2:159870088:G:A	0	159870088	A	G
2	chr2:159872331:T:C	0	159872331	C	T
2	chr2:159872494:C:T	0	159872494	T	C
2	chr2:159872623:A:C	0	159872623	C	A
2	chr2:159872675:T:C	0	159872675	C	T
2	chr2:159872689:A:G	0	159872689	G	A
2	chr2:159872728:A:G	0	159872728	G	A
2	chr2:159875079:C:T	0	159875079	T	C
2	chr2:159875205:C:G	0	159875205	G	C
2	chr2:159876282:T:G	0	159876282	G	T
2	chr2:159876300:T:C	0	159876300	C	T
2	chr2:159876612:T:C	0	159876612	C	T
2	chr2:159877871:A:G	0	159877871	G	A
2	chr2:159878157:T:C	0	159878157	C	T
2	chr2:159879767:C:T	0	159879767	T	C
2	chr2:159879901:T:C	0	159879901	C	T
2	chr2:159880984:A:C	0	159880984	C	A
2	chr2:159881110:C:T	0	159881110	T	C
2	chr2:159881943:G:A	0	159881943	A	G
2	chr2:159881998:A:G	0	159881998	G	A
2	chr2:159882166:G:A	0	159882166	A	G
2	chr2:159882525:A:G	0	159882525	G	A
2	chr2:159882659:T:C	0	159882659	C	T
2	chr2:159882689:C:T	0	159882689	T	C
2	chr2:159883024:G:A	0	159883024	A	G
2	chr2:159883398:TG:T	0	159883398	T	TG
2	chr2:159884043:A:T	0	159884043	T	A
2	chr2:159884478:A:G	0	159884478	G	A
2	chr2:159884904:C:T	0	159884904	T	C
2	chr2:159885580:C:G	0	159885580	G	C
2	chr2:159885584:G:A	0	159885584	A	G
2	chr2:159886034:C:T	0	159886034	T	C
2	chr2:159886260:A:G	0	159886260	G	A
2	chr2:159886351:G:A	0	159886351	A	G
2	chr2:159886529:T:A	0	159886529	A	T
2	chr2:159886952:C:T	0	159886952	T	C
2	chr2:159887282:G:A	0	159887282	A	G
2	chr2:159887385:C:T	0	159887385	T	C
2	chr2:159889274:G:T	0	159889274	T	G
2	chr2:159889523:T:C	0	159889523	C	T
2	chr2:159889567:A:G	0	159889567	G	A
2	chr2:159889640:CT:C	0	159889640	C	CT
2	chr2:159890289:T:C	0	159890289	C	T
2	chr2:159892236:C:T	0	159892236	T	C
2	chr2:159894350:T:C	0	159894350	C	T
2	chr2:159895298:C:G	0	159895298	G	C
2	chr2:159896175:T:C	0	159896175	C	T
2	chr2:159897475:G:GA	0	159897475	GA	G
2	chr2:159897539:T:C	0	159897539	C	T
2	chr2:159897621:A:C	0	159897621	C	A
2	chr2:159897622:G:C	0	159897622	C	G
2	chr2:159898436:A:G	0	159898436	G	A
2	chr2:159899202:G:T	0	159899202	T	G
2	chr2:159899315:C:T	0	159899315	T	C
2	chr2:159899834:G:A	0	159899834	A	G
2	chr2:159900422:T:C	0	159900422	C	T
2	chr2:159900877:T:C	0	159900877	C	T
2	chr2:159900954:C:T	0	159900954	T	C
2	chr2:159901248:C:T	0	159901248	T	C
2	chr2:159901969:C:T	0	159901969	T	C
2	chr2:159902000:T:C	0	159902000	C	T
2	chr2:159902320:A:G	0	159902320	G	A
2	chr2:159903194:T:C	0	159903194	C	T
2	chr2:159903827:G:A	0	159903827	A	G
2	chr2:159903916:C:A	0	159903916	A	C
2	chr2:159904117:CG:C	0	159904117	C	CG
2	chr2:159904410:G:A	0	159904410	A	G
2	chr2:159905277:G:T	0	159905277	T	G
2	chr2:159905297:T:C	0	159905297	C	T
2	chr2:159906176:G:A	0	159906176	A	G
2	chr2:159908828:C:T	0	159908828	T	C
2	chr2:159910472:CA:C	0	159910472	C	CA
2	chr2:159910878:T:C	0	159910878	C	T
2	chr2:159910991:A:C	0	159910991	C	A
2	chr2:159911806:T:C	0	159911806	C	T
2	chr2:159912265:C:T	0	159912265	T	C
2	chr2:159913077:T:C	0	159913077	C	T
2	chr2:159913282:T:C	0	159913282	C	T
2	chr2:159913550:A:G	0	159913550	G	A
2	chr2:159913682:C:A	0	159913682	A	C
2	chr2:159913729:T:C	0	159913729	C	T
2	chr2:159914154:C:T	0	159914154	T	C
2	chr2:159914493:G:A	0	159914493	A	G
2	chr2:159915549:T:G	0	159915549	G	T
2	chr2:159916180:C:T	0	159916180	T	C
2	chr2:159917528:TATA:T	0	159917528	T	TATA
2	chr2:159917941:C:T	0	159917941	T	C
2	chr2:159918314:T:A	0	159918314	A	T
2	chr2:159918955:G:C	0	159918955	C	G
2	chr2:159919861:T:C	0	159919861	C	T
2	chr2:159919866:A:T	0	159919866	T	A
2	chr2:159919971:G:C	0	159919971	C	G
2	chr2:159920164:T:C	0	159920164	C	T
2	chr2:159920355:C:T	0	159920355	T	C
2	chr2:159920677:C:T	0	159920677	T	C
2	chr2:159921689:C:T	0	159921689	T	C
2	chr2:159921911:T:A	0	159921911	A	T
2	chr2:159922337:C:T	0	159922337	T	C
2	chr2:159922435:T:C	0	159922435	C	T
2	chr2:159922455:T:C	0	159922455	C	T
2	chr2:159922634:C:T	0	159922634	T	C
2	chr2:159922648:C:G	0	159922648	G	C
2	chr2:159922921:T:C	0	159922921	C	T
2	chr2:159923012:A:C	0	159923012	C	A
2	chr2:159923021:C:A	0	159923021	A	C
2	chr2:159923419:C:T	0	159923419	T	C
2	chr2:159923465:C:G	0	159923465	G	C
2	chr2:159923921:C:T	0	159923921	T	C
2	chr2:159923968:T:G	0	159923968	G	T
2	chr2:159924120:G:C	0	159924120	C	G
2	chr2:159924415:G:A	0	159924415	A	G
2	chr2:159924426:T:A	0	159924426	A	T
2	chr2:159924536:G:A	0	159924536	A	G
2	chr2:159924796:T:G	0	159924796	G	T
2	chr2:159924917:A:T	0	159924917	T	A
2	chr2:159924931:C:A	0	159924931	A	C
2	chr2:159925258:C:T	0	159925258	T	C
2	chr2:159925387:A:G	0	159925387	G	A
2	chr2:159925824:T:C	0	159925824	C	T
2	chr2:159926173:A:T	0	159926173	T	A
2	chr2:159926221:A:G	0	159926221	G	A
2	chr2:159926324:A:G	0	159926324	G	A
2	chr2:159927013:A:G	0	159927013	G	A
2	chr2:159930344:C:T	0	159930344	T	C
2	chr2:159930711:C:A	0	159930711	A	C
2	chr2:159931531:G:A	0	159931531	A	G
2	chr2:159934263:A:G	0	159934263	G	A
2	chr2:159934290:T:A	0	159934290	A	T
2	chr2:159934371:C:G	0	159934371	G	C
2	chr2:159935398:C:A	0	159935398	A	C
2	chr2:159936394:T:C	0	159936394	C	T
2	chr2:159936483:T:C	0	159936483	C	T
2	chr2:159937316:A:G	0	159937316	G	A
2	chr2:159938745:G:A	0	159938745	A	G
2	chr2:159941086:A:C	0	159941086	C	A
2	chr2:159943114:TG:T	0	159943114	T	TG
2	chr2:159943153:A:G	0	159943153	G	A
2	chr2:159944117:A:G	0	159944117	G	A
2	chr2:159944441:G:A	0	159944441	A	G
2	chr2:159947889:CAGAG:C	0	159947889	C	CAGAG
2	chr2:159947899:G:C	0	159947899	C	G
2	chr2:159948732:T:C	0	159948732	C	T
2	chr2:159950564:C:T	0	159950564	T	C
2	chr2:159950922:T:G	0	159950922	G	T
2	chr2:159951231:A:T	0	159951231	T	A
2	chr2:159951564:C:T	0	159951564	T	C
2	chr2:159951803:T:C	0	159951803	C	T
2	chr2:159954673:A:G	0	159954673	G	A
2	chr2:159957942:C:A	0	159957942	A	C
2	chr2:159958582:T:C	0	159958582	C	T
2	chr2:159958630:A:C	0	159958630	C	A
2	chr2:159960732:A:G	0	159960732	G	A
2	chr2:159961452:C:T	0	159961452	T	C
2	chr2:159961475:T:C	0	159961475	C	T
2	chr2:159962087:A:G	0	159962087	G	A
2	chr2:159962089:A:G	0	159962089	G	A
2	chr2:159963293:A:G	0	159963293	G	A
2	chr2:159963518:C:T	0	159963518	T	C
2	chr2:159963899:T:C	0	159963899	C	T
2	chr2:159964556:G:A	0	159964556	A	G
2	chr2:159964700:C:T	0	159964700	T	C
2	chr2:159966836:C:A	0	159966836	A	C
2	chr2:159967167:A:G	0	159967167	G	A
2	chr2:159968670:G:A	0	159968670	A	G
2	chr2:159969442:G:A	0	159969442	A	G
2	chr2:159970126:G:A	0	159970126	A	G
2	chr2:159971476:A:G	0	159971476	G	A
2	chr2:159971502:AC:A	0	159971502	A	AC
2	chr2:159972992:T:C	0	159972992	C	T
2	chr2:159974742:CTGAG:C	0	159974742	C	CTGAG
2	chr2:159974752:A:G	0	159974752	G	A
2	chr2:159975106:T:C	0	159975106	C	T
2	chr2:159975693:G:A	0	159975693	A	G
2	chr2:159975911:A:G	0	159975911	G	A
2	chr2:159976677:A:G	0	159976677	G	A
2	chr2:159977715:A:G	0	159977715	G	A
2	chr2:159977909:G:T	0	159977909	T	G
2	chr2:159977915:G:C	0	159977915	C	G
2	chr2:159978480:T:C	0	159978480	C	T
2	chr2:159978596:C:T	0	159978596	T	C
2	chr2:159978888:C:T	0	159978888	T	C
2	chr2:159978957:T:C	0	159978957	C	T
2	chr2:159980250:G:A	0	159980250	A	G
2	chr2:159980858:G:A	0	159980858	A	G
2	chr2:159981304:T:C	0	159981304	C	T
2	chr2:159981329:GTA:G	0	159981329	G	GTA
2	chr2:159981410:A:G	0	159981410	G	A
2	chr2:159981880:T:C	0	159981880	C	T
2	chr2:159982359:A:G	0	159982359	G	A
2	chr2:159982830:C:T	0	159982830	T	C
2	chr2:159983380:T:A	0	159983380	A	T
2	chr2:159983859:AC:A	0	159983859	A	AC
2	chr2:159984628:G:A	0	159984628	A	G
2	chr2:159984796:C:T	0	159984796	T	C
2	chr2:159984823:T:C	0	159984823	C	T
2	chr2:159985317:G:A	0	159985317	A	G
2	chr2:159985589:A:T	0	159985589	T	A
2	chr2:159985850:T:C	0	159985850	C	T
2	chr2:159986176:G:A	0	159986176	A	G
2	chr2:159986617:C:T	0	159986617	T	C
2	chr2:159987112:T:C	0	159987112	C	T
2	chr2:159987806:A:G	0	159987806	G	A
2	chr2:159988122:A:T	0	159988122	T	A
2	chr2:159989383:T:C	0	159989383	C	T
2	chr2:159989714:C:T	0	159989714	T	C
2	chr2:159989961:T:C	0	159989961	C	T
2	chr2:159990927:T:C	0	159990927	C	T
2	chr2:159991127:A:C	0	159991127	C	A
2	chr2:159991156:C:T	0	159991156	T	C
2	chr2:159992509:A:C	0	159992509	C	A
2	chr2:159993531:C:T	0	159993531	T	C
2	chr2:159993843:A:T	0	159993843	T	A
2	chr2:159994004:C:A	0	159994004	A	C
2	chr2:159994205:C:T	0	159994205	T	C
2	chr2:159994894:A:AT	0	159994894	AT	A
2	chr2:159994924:A:G	0	159994924	G	A
2	chr2:159995806:CAG:C	0	159995806	C	CAG
2	chr2:159997388:G:A	0	159997388	A	G
2	chr2:159997669:A:T	0	159997669	T	A
2	chr2:159999106:T:G	0	159999106	G	T
2	chr2:159999273:A:G	0	159999273	G	A
2	chr2:159999981:C:T	0	159999981	T	C
2	chr2:160000393:A:T	0	160000393	T	A
2	chr2:160000971:G:A	0	160000971	A	G
2	chr2:160001057:T:C	0	160001057	C	T
2	chr2:160001136:G:T	0	160001136	T	G
2	chr2:160001537:A:T	0	160001537	T	A
2	chr2:160001744:G:C	0	160001744	C	G
2	chr2:160002724:C:T	0	160002724	T	C
2	chr2:160003379:A:G	0	160003379	G	A
2	chr2:160003509:AAAAAC:A	0	160003509	A	AAAAAC
2	chr2:160003877:T:C	0	160003877	C	T
2	chr2:160003936:T:C	0	160003936	C	T
2	chr2:160003980:C:A	0	160003980	A	C
2	chr2:160004037:T:C	0	160004037	C	T
2	chr2:160004270:T:C	0	160004270	C	T
2	chr2:160004271:G:A	0	160004271	A	G
2	chr2:160004707:A:G	0	160004707	G	A
2	chr2:160004971:A:G	0	160004971	G	A
2	chr2:160005068:G:A	0	160005068	A	G
2	chr2:160005118:T:C	0	160005118	C	T
2	chr2:160005375:C:T	0	160005375	T	C
2	chr2:160006293:T:A	0	160006293	A	T
2	chr2:160006577:C:CGGAA	0	160006577	CGGAA	C
2	chr2:160006698:A:G	0	160006698	G	A
2	chr2:160006927:T:G	0	160006927	G	T
2	chr2:160007465:T:C	0	160007465	C	T
2	chr2:160008584:C:T	0	160008584	T	C
2	chr2:160008726:A:G	0	160008726	G	A
2	chr2:160008974:G:A	0	160008974	A	G
2	chr2:160009123:T:C	0	160009123	C	T
2	chr2:160009373:T:C	0	160009373	C	T
2	chr2:160009654:C:A	0	160009654	A	C
2	chr2:160009690:C:T	0	160009690	T	C
2	chr2:160009704:TTACGTA:T	0	160009704	T	TTACGTA
2	chr2:160010548:G:A	0	160010548	A	G
2	chr2:160010838:T:C	0	160010838	C	T
2	chr2:160011042:C:A	0	160011042	A	C
2	chr2:160011070:G:T	0	160011070	T	G
2	chr2:160011707:G:A	0	160011707	A	G
2	chr2:160011744:T:C	0	160011744	C	T
2	chr2:160012075:T:C	0	160012075	C	T
2	chr2:160012344:C:T	0	160012344	T	C
2	chr2:160012351:A:G	0	160012351	G	A
2	chr2:160012530:G:C	0	160012530	C	G
2	chr2:160012585:C:T	0	160012585	T	C
2	chr2:160012622:ATG:A	0	160012622	A	ATG
2	chr2:160012877:A:G	0	160012877	G	A
2	chr2:160013039:G:A	0	160013039	A	G
2	chr2:160013959:A:G	0	160013959	G	A
2	chr2:160014429:G:A	0	160014429	A	G
2	chr2:160014433:T:C	0	160014433	C	T
2	chr2:160015095:A:G	0	160015095	G	A
2	chr2:160015288:T:C	0	160015288	C	T
2	chr2:160015417:C:T	0	160015417	T	C
2	chr2:160015450:A:G	0	160015450	G	A
2	chr2:160015618:G:A	0	160015618	A	G
2	chr2:160015886:T:C	0	160015886	C	T
2	chr2:160016014:C:T	0	160016014	T	C
2	chr2:160016016:G:A	0	160016016	A	G
2	chr2:160016495:A:AGG	0	160016495	AGG	A
2	chr2:160016759:A:G	0	160016759	G	A
2	chr2:160016886:T:C	0	160016886	C	T
2	chr2:160017340:C:A	0	160017340	A	C
2	chr2:160017822:T:C	0	160017822	C	T
2	chr2:160017843:G:A	0	160017843	A	G
2	chr2:160018926:C:T	0	160018926	T	C
2	chr2:160019017:C:T	0	160019017	T	C
2	chr2:160019640:G:A	0	160019640	A	G
2	chr2:160019696:C:T	0	160019696	T	C
2	chr2:160020316:A:G	0	160020316	G	A
2	chr2:160020572:C:T	0	160020572	T	C
2	chr2:160020720:T:C	0	160020720	C	T
2	chr2:160020736:T:C	0	160020736	C	T
2	chr2:160020991:C:T	0	160020991	T	C
2	chr2:160021412:T:A	0	160021412	A	T
2	chr2:160021564:G:A	0	160021564	A	G
2	chr2:160021676:T:C	0	160021676	C	T
2	chr2:160021687:C:T	0	160021687	T	C
2	chr2:160022392:A:G	0	160022392	G	A
2	chr2:160022748:C:T	0	160022748	T	C
2	chr2:160023140:G:A	0	160023140	A	G
2	chr2:160023291:AAAGCTTGCTAAT:A	0	160023291	A	AAAGCTTGCTAAT
2	chr2:160023459:T:C	0	160023459	C	T
2	chr2:160023460:G:A	0	160023460	A	G
2	chr2:160023779:A:G	0	160023779	G	A
2	chr2:160024602:C:T	0	160024602	T	C
2	chr2:160025407:T:C	0	160025407	C	T
2	chr2:160026151:T:G	0	160026151	G	T
2	chr2:160026398:A:G	0	160026398	G	A
2	chr2:160026668:C:T	0	160026668	T	C
2	chr2:160026860:C:T	0	160026860	T	C
2	chr2:160027313:A:T	0	160027313	T	A
2	chr2:160028907:G:C	0	160028907	C	G
2	chr2:160030089:C:T	0	160030089	T	C
2	chr2:160030192:A:C	0	160030192	C	A
2	chr2:160030364:G:A	0	160030364	A	G
2	chr2:160031022:T:C	0	160031022	C	T
2	chr2:160031171:T:A	0	160031171	A	T
2	chr2:160032180:C:T	0	160032180	T	C
2	chr2:160032324:T:C	0	160032324	C	T
2	chr2:160032411:A:G	0	160032411	G	A
2	chr2:160033358:A:G	0	160033358	G	A
2	chr2:160033916:C:T	0	160033916	T	C
2	chr2:160034284:A:T	0	160034284	T	A
2	chr2:160034855:GC:G	0	160034855	G	GC
2	chr2:160036247:T:C	0	160036247	C	T
2	chr2:160036749:C:T	0	160036749	T	C
2	chr2:160037093:A:C	0	160037093	C	A
2	chr2:160037699:T:C	0	160037699	C	T
2	chr2:160038023:G:T	0	160038023	T	G
2	chr2:160038419:C:T	0	160038419	T	C
2	chr2:160039048:T:C	0	160039048	C	T
2	chr2:160039322:T:A	0	160039322	A	T
2	chr2:160039386:C:A	0	160039386	A	C
2	chr2:160039424:T:A	0	160039424	A	T
2	chr2:160039428:A:G	0	160039428	G	A
2	chr2:160039772:T:G	0	160039772	G	T
2	chr2:160039812:A:G	0	160039812	G	A
2	chr2:160041144:T:C	0	160041144	C	T
2	chr2:160041613:AAGC:A	0	160041613	A	AAGC
2	chr2:160042268:C:T	0	160042268	T	C
2	chr2:160042272:A:G	0	160042272	G	A
2	chr2:160042406:T:A	0	160042406	A	T
2	chr2:160042534:C:T	0	160042534	T	C
2	chr2:160043055:AG:A	0	160043055	A	AG
2	chr2:160043093:A:AG	0	160043093	AG	A
2	chr2:160043142:C:T	0	160043142	T	C
2	chr2:160043585:G:A	0	160043585	A	G
2	chr2:160044101:G:A	0	160044101	A	G
2	chr2:160044255:T:C	0	160044255	C	T
2	chr2:160044842:C:T	0	160044842	T	C
2	chr2:160045006:A:G	0	160045006	G	A
2	chr2:160045909:G:A	0	160045909	A	G
2	chr2:160045984:C:T	0	160045984	T	C
2	chr2:160046851:C:T	0	160046851	T	C
2	chr2:160047116:G:A	0	160047116	A	G
2	chr2:160047212:G:C	0	160047212	C	G
2	chr2:160047248:T:G	0	160047248	G	T
2	chr2:160047510:G:A	0	160047510	A	G
2	chr2:160048002:T:C	0	160048002	C	T
2	chr2:160048955:C:T	0	160048955	T	C
2	chr2:160049046:C:T	0	160049046	T	C
2	chr2:160049683:G:A	0	160049683	A	G
2	chr2:160049879:T:C	0	160049879	C	T
2	chr2:160050269:GC:G	0	160050269	G	GC
2	chr2:160050377:C:A	0	160050377	A	C
2	chr2:160050420:A:G	0	160050420	G	A
2	chr2:160051358:T:C	0	160051358	C	T
2	chr2:160051781:T:G	0	160051781	G	T
2	chr2:160051830:C:T	0	160051830	T	C
2	chr2:160052849:A:G	0	160052849	G	A
2	chr2:160053704:C:G	0	160053704	G	C
2	chr2:160054821:T:C	0	160054821	C	T
2	chr2:160054948:T:C	0	160054948	C	T
2	chr2:160055064:C:T	0	160055064	T	C
2	chr2:160055121:A:C	0	160055121	C	A
2	chr2:160055428:C:G	0	160055428	G	C
2	chr2:160055544:T:C	0	160055544	C	T
2	chr2:160056141:T:C	0	160056141	C	T
2	chr2:160056291:C:T	0	160056291	T	C
2	chr2:160056707:G:A	0	160056707	A	G
2	chr2:160056760:C:T	0	160056760	T	C
2	chr2:160057088:A:G	0	160057088	G	A
2	chr2:160057182:A:G	0	160057182	G	A
2	chr2:160057645:C:T	0	160057645	T	C
2	chr2:160058029:G:T	0	160058029	T	G
2	chr2:160058214:T:A	0	160058214	A	T
2	chr2:160058478:A:G	0	160058478	G	A
2	chr2:160058595:C:T	0	160058595	T	C
2	chr2:160058624:T:C	0	160058624	C	T
2	chr2:160058638:C:T	0	160058638	T	C
2	chr2:160058694:C:T	0	160058694	T	C
2	chr2:160058973:G:A	0	160058973	A	G
2	chr2:160059113:C:G	0	160059113	G	C
2	chr2:160059148:G:A	0	160059148	A	G
2	chr2:160059824:T:C	0	160059824	C	T
2	chr2:160060551:A:G	0	160060551	G	A
2	chr2:160060986:A:G	0	160060986	G	A
2	chr2:160061390:A:G	0	160061390	G	A
2	chr2:160061595:G:A	0	160061595	A	G
2	chr2:160061636:G:A	0	160061636	A	G
2	chr2:160061840:G:A	0	160061840	A	G
2	chr2:160061875:T:C	0	160061875	C	T
2	chr2:160062090:A:G	0	160062090	G	A
2	chr2:160062529:AC:A	0	160062529	A	AC
2	chr2:160063611:C:G	0	160063611	G	C
2	chr2:160064598:T:A	0	160064598	A	T
2	chr2:160064763:G:C	0	160064763	C	G
2	chr2:160065044:G:A	0	160065044	A	G
2	chr2:160065060:A:G	0	160065060	G	A
2	chr2:160065302:A:G	0	160065302	G	A
2	chr2:160066626:A:G	0	160066626	G	A
2	chr2:160067259:G:A	0	160067259	A	G
2	chr2:160067799:T:C	0	160067799	C	T
2	chr2:160068629:G:GCA	0	160068629	GCA	G
2	chr2:160069015:C:G	0	160069015	G	C
2	chr2:160069198:C:T	0	160069198	T	C
2	chr2:160069324:C:G	0	160069324	G	C
2	chr2:160069602:C:T	0	160069602	T	C
2	chr2:160069639:G:T	0	160069639	T	G
2	chr2:160070070:G:T	0	160070070	T	G
2	chr2:160070183:A:G	0	160070183	G	A
2	chr2:160070426:C:A	0	160070426	A	C
2	chr2:160071325:G:A	0	160071325	A	G
2	chr2:160072144:C:T	0	160072144	T	C
2	chr2:160072964:T:C	0	160072964	C	T
2	chr2:160073127:G:T	0	160073127	T	G
2	chr2:160073473:T:G	0	160073473	G	T
2	chr2:160073573:G:A	0	160073573	A	G
2	chr2:160073688:C:T	0	160073688	T	C
2	chr2:160073992:A:G	0	160073992	G	A
2	chr2:160074192:G:T	0	160074192	T	G
2	chr2:160074311:A:G	0	160074311	G	A
2	chr2:160074501:GT:G	0	160074501	G	GT
2	chr2:160075522:TAGCAGGCAGAGA:T	0	160075522	T	TAGCAGGCAGAGA
2	chr2:160075523:A:G	0	160075523	G	A
2	chr2:160075682:C:T	0	160075682	T	C
2	chr2:160075743:A:G	0	160075743	G	A
2	chr2:160075988:T:C	0	160075988	C	T
2	chr2:160076433:C:T	0	160076433	T	C
2	chr2:160077300:C:T	0	160077300	T	C
2	chr2:160079071:C:T	0	160079071	T	C
2	chr2:160079383:C:T	0	160079383	T	C
2	chr2:160079461:T:C	0	160079461	C	T
2	chr2:160079600:C:T	0	160079600	T	C
2	chr2:160080709:T:G	0	160080709	G	T
2	chr2:160080965:T:G	0	160080965	G	T
2	chr2:160081014:G:A	0	160081014	A	G
2	chr2:160081138:A:G	0	160081138	G	A
2	chr2:160081239:G:A	0	160081239	A	G
2	chr2:160081365:C:T	0	160081365	T	C
2	chr2:160081691:T:A	0	160081691	A	T
2	chr2:160082418:A:G	0	160082418	G	A
2	chr2:160082419:C:T	0	160082419	T	C
2	chr2:160082769:G:A	0	160082769	A	G
2	chr2:160082820:A:G	0	160082820	G	A
2	chr2:160083113:A:G	0	160083113	G	A
2	chr2:160083403:T:C	0	160083403	C	T
2	chr2:160083951:T:C	0	160083951	C	T
2	chr2:160084388:G:T	0	160084388	T	G
2	chr2:160084792:C:T	0	160084792	T	C
2	chr2:160084950:C:T	0	160084950	T	C
2	chr2:160085165:T:G	0	160085165	G	T
2	chr2:160085796:C:T	0	160085796	T	C
2	chr2:160086307:G:A	0	160086307	A	G
2	chr2:160086715:C:G	0	160086715	G	C
2	chr2:160086802:C:G	0	160086802	G	C
2	chr2:160087114:A:G	0	160087114	G	A
2	chr2:160087610:G:A	0	160087610	A	G
2	chr2:160088530:G:T	0	160088530	T	G
2	chr2:160089216:A:G	0	160089216	G	A
2	chr2:160090020:C:T	0	160090020	T	C
2	chr2:160090824:T:C	0	160090824	C	T
2	chr2:160090963:T:C	0	160090963	C	T
2	chr2:160091595:G:A	0	160091595	A	G
2	chr2:160092155:T:C	0	160092155	C	T
2	chr2:160092301:C:T	0	160092301	T	C
2	chr2:160092588:A:T	0	160092588	T	A
2	chr2:160092876:T:C	0	160092876	C	T
2	chr2:160093022:T:C	0	160093022	C	T
2	chr2:160093498:C:T	0	160093498	T	C
2	chr2:160093547:G:A	0	160093547	A	G
2	chr2:160093601:G:A	0	160093601	A	G
2	chr2:160093779:C:T	0	160093779	T	C
2	chr2:160094050:C:T	0	160094050	T	C
2	chr2:160094114:T:A	0	160094114	A	T
2	chr2:160094120:A:G	0	160094120	G	A
2	chr2:160094569:C:T	0	160094569	T	C
2	chr2:160094674:A:G	0	160094674	G	A
2	chr2:160094775:G:A	0	160094775	A	G
2	chr2:160095315:A:G	0	160095315	G	A
2	chr2:160096538:C:A	0	160096538	A	C
2	chr2:160096653:T:TCTGA	0	160096653	TCTGA	T
2	chr2:160097449:T:C	0	160097449	C	T
2	chr2:160098193:A:G	0	160098193	G	A
2	chr2:160098359:C:T	0	160098359	T	C
2	chr2:160099211:A:G	0	160099211	G	A
2	chr2:160099216:C:T	0	160099216	T	C
2	chr2:160099322:G:A	0	160099322	A	G
2	chr2:160099468:C:T	0	160099468	T	C
2	chr2:160100629:TC:T	0	160100629	T	TC
2	chr2:160101313:C:G	0	160101313	G	C
2	chr2:160101335:G:A	0	160101335	A	G
2	chr2:160101948:A:T	0	160101948	T	A
2	chr2:160101949:A:T	0	160101949	T	A
2	chr2:160102775:C:T	0	160102775	T	C
2	chr2:160103547:T:C	0	160103547	C	T
2	chr2:160103858:T:C	0	160103858	C	T
2	chr2:160104277:G:T	0	160104277	T	G
2	chr2:160104421:G:A	0	160104421	A	G
2	chr2:160104950:T:TC	0	160104950	TC	T
2	chr2:160106140:C:G	0	160106140	G	C
2	chr2:160107092:G:A	0	160107092	A	G
2	chr2:160107546:G:T	0	160107546	T	G
2	chr2:160107548:A:G	0	160107548	G	A
2	chr2:160107946:G:A	0	160107946	A	G
2	chr2:160108635:G:A	0	160108635	A	G
2	chr2:160108755:G:A	0	160108755	A	G
2	chr2:160108824:A:G	0	160108824	G	A
2	chr2:160108900:T:A	0	160108900	A	T
2	chr2:160109270:T:C	0	160109270	C	T
2	chr2:160109648:T:C	0	160109648	C	T
2	chr2:160109972:A:G	0	160109972	G	A
2	chr2:160110822:C:T	0	160110822	T	C
2	chr2:160111497:A:T	0	160111497	T	A
2	chr2:160112117:A:G	0	160112117	G	A
2	chr2:160112327:G:T	0	160112327	T	G
2	chr2:160112634:A:G	0	160112634	G	A
2	chr2:160113234:C:T	0	160113234	T	C
2	chr2:160113384:T:C	0	160113384	C	T
2	chr2:160113515:T:C	0	160113515	C	T
2	chr2:160113689:G:C	0	160113689	C	G
2	chr2:160113782:A:G	0	160113782	G	A
2	chr2:160113879:G:A	0	160113879	A	G
2	chr2:160113914:C:A	0	160113914	A	C
2	chr2:160114224:C:T	0	160114224	T	C
2	chr2:160114676:C:T	0	160114676	T	C
2	chr2:160114683:C:T	0	160114683	T	C
2	chr2:160114772:C:T	0	160114772	T	C
2	chr2:160114926:T:A	0	160114926	A	T
2	chr2:160115000:G:A	0	160115000	A	G
2	chr2:160115087:A:G	0	160115087	G	A
2	chr2:160115164:A:G	0	160115164	G	A
2	chr2:160115228:T:C	0	160115228	C	T
2	chr2:160115282:C:T	0	160115282	T	C
2	chr2:160115292:G:A	0	160115292	A	G
2	chr2:160116137:G:A	0	160116137	A	G
2	chr2:160116491:C:T	0	160116491	T	C
2	chr2:160117030:C:T	0	160117030	T	C
2	chr2:160118508:C:T	0	160118508	T	C
2	chr2:160118638:A:C	0	160118638	C	A
2	chr2:160118714:G:A	0	160118714	A	G
2	chr2:160118744:G:A	0	160118744	A	G
2	chr2:160119046:C:T	0	160119046	T	C
2	chr2:160119088:G:A	0	160119088	A	G
2	chr2:160119260:A:G	0	160119260	G	A
2	chr2:160119285:C:T	0	160119285	T	C
2	chr2:160119427:G:A	0	160119427	A	G
2	chr2:160119562:C:T	0	160119562	T	C
2	chr2:160119670:T:C	0	160119670	C	T
2	chr2:160119686:G:A	0	160119686	A	G
2	chr2:160121040:C:A	0	160121040	A	C
2	chr2:160121068:A:C	0	160121068	C	A
2	chr2:160121258:A:G	0	160121258	G	A
2	chr2:160121396:C:T	0	160121396	T	C
2	chr2:160121432:A:G	0	160121432	G	A
2	chr2:160121648:G:T	0	160121648	T	G
2	chr2:160121742:G:A	0	160121742	A	G
2	chr2:160122469:G:A	0	160122469	A	G
2	chr2:160122581:T:C	0	160122581	C	T
2	chr2:160122607:C:T	0	160122607	T	C
2	chr2:160122815:T:C	0	160122815	C	T
2	chr2:160124521:A:G	0	160124521	G	A
2	chr2:160124929:A:T	0	160124929	T	A
2	chr2:160125144:T:TC	0	160125144	TC	T
2	chr2:160125223:A:G	0	160125223	G	A
2	chr2:160125285:C:G	0	160125285	G	C
2	chr2:160125629:C:G	0	160125629	G	C
2	chr2:160125920:T:C	0	160125920	C	T
2	chr2:160126027:T:C	0	160126027	C	T
2	chr2:160127291:T:C	0	160127291	C	T
2	chr2:160127378:A:G	0	160127378	G	A
2	chr2:160127494:A:G	0	160127494	G	A
2	chr2:160127578:T:C	0	160127578	C	T
2	chr2:160127603:G:A	0	160127603	A	G
2	chr2:160128326:A:G	0	160128326	G	A
2	chr2:160128614:A:C	0	160128614	C	A
2	chr2:160128951:A:G	0	160128951	G	A
2	chr2:160129038:G:A	0	160129038	A	G
2	chr2:160129668:A:T	0	160129668	T	A
2	chr2:160129885:T:C	0	160129885	C	T
2	chr2:160129998:A:G	0	160129998	G	A
2	chr2:160130031:G:A	0	160130031	A	G
2	chr2:160130326:C:A	0	160130326	A	C
2	chr2:160130645:C:A	0	160130645	A	C
2	chr2:160131097:G:T	0	160131097	T	G
2	chr2:160131203:GT:G	0	160131203	G	GT
2	chr2:160131250:A:T	0	160131250	T	A
2	chr2:160131670:A:C	0	160131670	C	A
2	chr2:160132112:A:C	0	160132112	C	A
2	chr2:160132785:A:G	0	160132785	G	A
2	chr2:160132975:T:C	0	160132975	C	T
2	chr2:160133291:A:C	0	160133291	C	A
2	chr2:160133937:A:C	0	160133937	C	A
2	chr2:160134530:G:A	0	160134530	A	G
2	chr2:160134598:A:C	0	160134598	C	A
2	chr2:160134853:A:T	0	160134853	T	A
2	chr2:160135624:G:A	0	160135624	A	G
2	chr2:160135927:A:G	0	160135927	G	A
2	chr2:160136378:G:A	0	160136378	A	G
2	chr2:160136410:G:A	0	160136410	A	G
2	chr2:160136579:C:T	0	160136579	T	C
2	chr2:160136957:T:C	0	160136957	C	T
2	chr2:160137017:A:G	0	160137017	G	A
2	chr2:160137289:A:T	0	160137289	T	A
2	chr2:160138253:A:G	0	160138253	G	A
2	chr2:160138334:A:G	0	160138334	G	A
2	chr2:160139450:A:G	0	160139450	G	A
2	chr2:160140215:A:G	0	160140215	G	A
2	chr2:160140458:T:C	0	160140458	C	T
2	chr2:160140570:G:A	0	160140570	A	G
2	chr2:160140598:TTTAA:T	0	160140598	T	TTTAA
2	chr2:160140636:G:A	0	160140636	A	G
2	chr2:160141008:G:A	0	160141008	A	G
2	chr2:160141011:G:A	0	160141011	A	G
2	chr2:160141055:G:A	0	160141055	A	G
2	chr2:160141235:G:A	0	160141235	A	G
2	chr2:160142281:A:C	0	160142281	C	A
2	chr2:160143026:A:G	0	160143026	G	A
2	chr2:160143284:A:C	0	160143284	C	A
2	chr2:160143602:C:T	0	160143602	T	C
2	chr2:160143832:T:C	0	160143832	C	T
2	chr2:160144317:T:C	0	160144317	C	T
2	chr2:160144399:G:A	0	160144399	A	G
2	chr2:160144658:C:T	0	160144658	T	C
2	chr2:160144865:C:T	0	160144865	T	C
2	chr2:160147687:C:T	0	160147687	T	C
2	chr2:160147951:A:G	0	160147951	G	A
2	chr2:160148472:T:G	0	160148472	G	T
2	chr2:160148576:G:A	0	160148576	A	G
2	chr2:160148650:C:T	0	160148650	T	C
2	chr2:160151183:A:G	0	160151183	G	A
2	chr2:160152015:G:C	0	160152015	C	G
2	chr2:160152379:C:T	0	160152379	T	C
2	chr2:160152656:T:G	0	160152656	G	T
2	chr2:160153011:C:T	0	160153011	T	C
2	chr2:160153119:C:T	0	160153119	T	C
2	chr2:160154231:C:T	0	160154231	T	C
2	chr2:160154393:T:C	0	160154393	C	T
2	chr2:160154617:C:T	0	160154617	T	C
2	chr2:160157972:A:G	0	160157972	G	A
2	chr2:160158119:T:TA	0	160158119	TA	T
2	chr2:160158143:G:A	0	160158143	A	G
2	chr2:160158344:G:A	0	160158344	A	G
2	chr2:160158541:C:T	0	160158541	T	C
2	chr2:160158555:T:G	0	160158555	G	T
2	chr2:160159995:C:T	0	160159995	T	C
2	chr2:160160220:G:A	0	160160220	A	G
2	chr2:160160265:A:C	0	160160265	C	A
2	chr2:160160354:G:A	0	160160354	A	G
2	chr2:160160470:A:C	0	160160470	C	A
2	chr2:160161288:T:G	0	160161288	G	T
2	chr2:160161436:A:G	0	160161436	G	A
2	chr2:160161692:ACTTTT:A	0	160161692	A	ACTTTT
2	chr2:160162775:C:T	0	160162775	T	C
2	chr2:160163153:G:A	0	160163153	A	G
2	chr2:160163461:G:A	0	160163461	A	G
2	chr2:160164192:G:C	0	160164192	C	G
2	chr2:160164434:G:C	0	160164434	C	G
2	chr2:160164507:C:T	0	160164507	T	C
2	chr2:160166077:A:G	0	160166077	G	A
2	chr2:160166283:C:T	0	160166283	T	C
2	chr2:160167433:G:A	0	160167433	A	G
2	chr2:160167995:C:T	0	160167995	T	C
2	chr2:160169174:A:G	0	160169174	G	A
2	chr2:160170683:T:C	0	160170683	C	T
2	chr2:160171220:T:A	0	160171220	A	T
2	chr2:160171327:T:C	0	160171327	C	T
2	chr2:160171373:C:T	0	160171373	T	C
2	chr2:160171676:T:C	0	160171676	C	T
2	chr2:160171791:C:T	0	160171791	T	C
2	chr2:160172707:G:A	0	160172707	A	G
2	chr2:160173081:A:G	0	160173081	G	A
2	chr2:160174565:C:CT	0	160174565	CT	C
2	chr2:160175079:G:A	0	160175079	A	G
2	chr2:160175774:A:G	0	160175774	G	A
2	chr2:160175967:T:C	0	160175967	C	T
2	chr2:160177102:A:T	0	160177102	T	A
2	chr2:160177206:T:C	0	160177206	C	T
2	chr2:160177644:G:A	0	160177644	A	G
2	chr2:160178406:G:A	0	160178406	A	G
2	chr2:160178480:C:T	0	160178480	T	C
2	chr2:160180434:G:C	0	160180434	C	G
2	chr2:160180810:G:A	0	160180810	A	G
2	chr2:160181055:G:C	0	160181055	C	G
2	chr2:160181210:A:G	0	160181210	G	A
2	chr2:160181898:C:T	0	160181898	T	C
2	chr2:160182406:C:T	0	160182406	T	C
2	chr2:160183274:A:C	0	160183274	C	A
2	chr2:160183840:T:C	0	160183840	C	T
2	chr2:160184996:G:A	0	160184996	A	G
2	chr2:160186606:C:T	0	160186606	T	C
2	chr2:160187092:G:A	0	160187092	A	G
2	chr2:160188156:T:C	0	160188156	C	T
2	chr2:160188690:G:A	0	160188690	A	G
2	chr2:160189403:G:A	0	160189403	A	G
2	chr2:160189681:G:A	0	160189681	A	G
2	chr2:160190137:G:A	0	160190137	A	G
2	chr2:160190299:A:T	0	160190299	T	A
2	chr2:160192324:T:C	0	160192324	C	T
2	chr2:160192884:G:A	0	160192884	A	G
2	chr2:160193049:T:C	0	160193049	C	T
2	chr2:160194552:C:G	0	160194552	G	C
2	chr2:160194852:C:T	0	160194852	T	C
2	chr2:160195008:G:A	0	160195008	A	G
2	chr2:160195342:A:G	0	160195342	G	A
2	chr2:160196037:G:A	0	160196037	A	G
2	chr2:160198149:A:AT	0	160198149	AT	A
2	chr2:160198218:G:C	0	160198218	C	G
2	chr2:160198804:A:G	0	160198804	G	A
2	chr2:160201098:A:G	0	160201098	G	A
2	chr2:160201694:G:T	0	160201694	T	G
2	chr2:160203673:A:G	0	160203673	G	A
2	chr2:160203804:C:T	0	160203804	T	C
2	chr2:160206658:A:G	0	160206658	G	A
2	chr2:160206896:T:C	0	160206896	C	T
2	chr2:160207197:T:C	0	160207197	C	T
2	chr2:160207496:C:T	0	160207496	T	C
2	chr2:160208074:T:C	0	160208074	C	T
2	chr2:160209057:C:T	0	160209057	T	C
2	chr2:160209416:T:C	0	160209416	C	T
2	chr2:160210554:G:T	0	160210554	T	G
2	chr2:160211267:G:A	0	160211267	A	G
2	chr2:160212701:G:A	0	160212701	A	G
2	chr2:160213567:T:G	0	160213567	G	T
2	chr2:160214520:G:A	0	160214520	A	G
2	chr2:160216033:T:C	0	160216033	C	T
2	chr2:160216074:A:G	0	160216074	G	A
2	chr2:160216646:G:A	0	160216646	A	G
2	chr2:160217257:G:A	0	160217257	A	G
2	chr2:160217886:A:G	0	160217886	G	A
2	chr2:160219273:T:C	0	160219273	C	T
2	chr2:160219790:A:G	0	160219790	G	A
2	chr2:160220569:A:T	0	160220569	T	A
2	chr2:160221269:C:T	0	160221269	T	C
2	chr2:160221826:CT:C	0	160221826	C	CT
2	chr2:160223003:G:A	0	160223003	A	G
2	chr2:160223362:C:T	0	160223362	T	C
2	chr2:160223386:T:C	0	160223386	C	T
2	chr2:160223722:C:T	0	160223722	T	C
2	chr2:160224330:A:G	0	160224330	G	A
2	chr2:160225493:G:A	0	160225493	A	G
2	chr2:160225615:A:G	0	160225615	G	A
2	chr2:160228837:C:T	0	160228837	T	C
2	chr2:160229946:G:A	0	160229946	A	G
2	chr2:160230543:T:G	0	160230543	G	T
2	chr2:160230900:T:C	0	160230900	C	T
2	chr2:160231743:A:G	0	160231743	G	A
2	chr2:160232144:G:A	0	160232144	A	G
2	chr2:160232238:G:C	0	160232238	C	G
2	chr2:160233406:G:A	0	160233406	A	G
2	chr2:160234362:G:A	0	160234362	A	G
2	chr2:160234459:C:T	0	160234459	T	C
2	chr2:160236708:C:A	0	160236708	A	C
2	chr2:160236748:A:T	0	160236748	T	A
2	chr2:160236886:C:T	0	160236886	T	C
2	chr2:160236944:T:C	0	160236944	C	T
2	chr2:160237277:G:A	0	160237277	A	G
2	chr2:160237660:G:A	0	160237660	A	G
2	chr2:160238510:C:G	0	160238510	G	C
2	chr2:160238535:T:C	0	160238535	C	T
2	chr2:160240088:T:C	0	160240088	C	T
2	chr2:160240459:T:G	0	160240459	G	T
2	chr2:160241680:TC:T	0	160241680	T	TC
2	chr2:160244658:G:A	0	160244658	A	G
2	chr2:160245051:C:T	0	160245051	T	C
2	chr2:160245541:T:C	0	160245541	C	T
2	chr2:160246814:C:G	0	160246814	G	C
2	chr2:160249365:G:A	0	160249365	A	G
2	chr2:160250370:A:C	0	160250370	C	A
2	chr2:160251046:A:G	0	160251046	G	A
2	chr2:160253191:A:T	0	160253191	T	A
2	chr2:160255376:C:T	0	160255376	T	C
2	chr2:160255926:C:A	0	160255926	A	C
2	chr2:160256136:T:C	0	160256136	C	T
2	chr2:160258041:A:G	0	160258041	G	A
2	chr2:160258432:TG:T	0	160258432	T	TG
2	chr2:160259147:G:A	0	160259147	A	G
2	chr2:160259936:G:A	0	160259936	A	G
2	chr2:160259984:G:A	0	160259984	A	G
2	chr2:160260540:A:C	0	160260540	C	A
2	chr2:160261568:A:G	0	160261568	G	A
2	chr2:160262289:C:T	0	160262289	T	C
2	chr2:160262881:G:A	0	160262881	A	G
2	chr2:160262902:A:G	0	160262902	G	A
2	chr2:160263164:T:C	0	160263164	C	T
2	chr2:160263396:A:G	0	160263396	G	A
2	chr2:160264243:T:A	0	160264243	A	T
2	chr2:160265623:A:G	0	160265623	G	A
2	chr2:160266575:C:T	0	160266575	T	C
2	chr2:160266740:C:T	0	160266740	T	C
2	chr2:160266983:T:G	0	160266983	G	T
2	chr2:160267510:G:A	0	160267510	A	G
2	chr2:160267671:C:T	0	160267671	T	C
2	chr2:160267998:T:C	0	160267998	C	T
2	chr2:160268688:G:T	0	160268688	T	G
2	chr2:160268947:A:T	0	160268947	T	A
2	chr2:160270851:G:A	0	160270851	A	G
2	chr2:160271695:G:C	0	160271695	C	G
2	chr2:160274467:TTTTC:T	0	160274467	T	TTTTC
2	chr2:160275183:G:A	0	160275183	A	G
2	chr2:160275251:G:A	0	160275251	A	G
2	chr2:160275314:A:T	0	160275314	T	A
2	chr2:160275782:T:C	0	160275782	C	T
2	chr2:160276960:T:C	0	160276960	C	T
2	chr2:160278489:G:C	0	160278489	C	G
2	chr2:160279033:C:T	0	160279033	T	C
2	chr2:160279480:T:C	0	160279480	C	T
2	chr2:160279872:C:T	0	160279872	T	C
2	chr2:160280145:A:G	0	160280145	G	A
2	chr2:160280332:T:C	0	160280332	C	T
2	chr2:160280362:C:T	0	160280362	T	C
2	chr2:160280479:T:C	0	160280479	C	T
2	chr2:160281883:C:T	0	160281883	T	C
2	chr2:160282141:G:A	0	160282141	A	G
2	chr2:160284359:T:C	0	160284359	C	T
2	chr2:160286545:C:A	0	160286545	A	C
2	chr2:160287544:G:A	0	160287544	A	G
2	chr2:160287568:T:C	0	160287568	C	T
2	chr2:160287728:G:A	0	160287728	A	G
2	chr2:160289783:T:C	0	160289783	C	T
2	chr2:160290072:G:A	0	160290072	A	G
2	chr2:160290074:G:A	0	160290074	A	G
2	chr2:160290981:CTT:C	0	160290981	C	CTT
2	chr2:160291017:T:C	0	160291017	C	T
2	chr2:160291232:G:C	0	160291232	C	G
2	chr2:160291309:T:A	0	160291309	A	T
2	chr2:160291811:G:C	0	160291811	C	G
2	chr2:160292311:A:C	0	160292311	C	A
2	chr2:160298968:G:T	0	160298968	T	G
2	chr2:160302280:C:T	0	160302280	T	C
2	chr2:160302714:G:A	0	160302714	A	G
2	chr2:160303181:G:A	0	160303181	A	G
2	chr2:160304390:CCTAT:C	0	160304390	C	CCTAT
2	chr2:160304493:C:T	0	160304493	T	C
2	chr2:160304918:G:A	0	160304918	A	G
2	chr2:160304957:C:T	0	160304957	T	C
2	chr2:160305269:T:C	0	160305269	C	T
2	chr2:160306870:G:T	0	160306870	T	G
2	chr2:160308127:C:T	0	160308127	T	C
2	chr2:160309071:C:T	0	160309071	T	C
2	chr2:160309723:A:G	0	160309723	G	A
2	chr2:160310355:T:C	0	160310355	C	T
2	chr2:160310713:TA:T	0	160310713	T	TA
2	chr2:160310775:G:A	0	160310775	A	G
2	chr2:160312236:G:A	0	160312236	A	G
2	chr2:160313015:G:A	0	160313015	A	G
2	chr2:160313317:C:G	0	160313317	G	C
2	chr2:160313445:G:C	0	160313445	C	G
2	chr2:160314364:A:G	0	160314364	G	A
2	chr2:160315008:A:G	0	160315008	G	A
2	chr2:160315284:T:C	0	160315284	C	T
2	chr2:160315331:C:A	0	160315331	A	C
2	chr2:160316494:C:T	0	160316494	T	C
2	chr2:160316533:T:TA	0	160316533	TA	T
2	chr2:160316849:ATC:A	0	160316849	A	ATC
2	chr2:160316852:AGCCT:A	0	160316852	A	AGCCT
2	chr2:160316857:C:A	0	160316857	A	C
2	chr2:160317126:T:C	0	160317126	C	T
2	chr2:160318363:T:C	0	160318363	C	T
2	chr2:160319625:T:A	0	160319625	A	T
2	chr2:160320960:G:T	0	160320960	T	G
2	chr2:160321124:G:A	0	160321124	A	G
2	chr2:160321496:T:C	0	160321496	C	T
2	chr2:160322555:C:T	0	160322555	T	C
2	chr2:160322974:T:C	0	160322974	C	T
2	chr2:160323424:C:G	0	160323424	G	C
2	chr2:160324002:T:C	0	160324002	C	T
2	chr2:160324766:A:C	0	160324766	C	A
2	chr2:160325113:A:G	0	160325113	G	A
2	chr2:160326284:A:G	0	160326284	G	A
2	chr2:160326752:G:A	0	160326752	A	G
2	chr2:160326938:A:T	0	160326938	T	A
2	chr2:160327527:AG:A	0	160327527	A	AG
2	chr2:160327653:G:C	0	160327653	C	G
2	chr2:160330094:T:C	0	160330094	C	T
2	chr2:160331494:T:A	0	160331494	A	T
2	chr2:160332759:G:A	0	160332759	A	G
2	chr2:160333076:C:G	0	160333076	G	C
2	chr2:160335782:A:G	0	160335782	G	A
2	chr2:160336034:T:C	0	160336034	C	T
2	chr2:160336294:T:C	0	160336294	C	T
2	chr2:160337744:C:T	0	160337744	T	C
2	chr2:160338834:T:C	0	160338834	C	T
2	chr2:160338984:G:A	0	160338984	A	G
2	chr2:160339334:T:A	0	160339334	A	T
2	chr2:160342987:T:C	0	160342987	C	T
2	chr2:160343710:C:T	0	160343710	T	C
2	chr2:160343754:T:C	0	160343754	C	T
2	chr2:160344159:T:C	0	160344159	C	T
2	chr2:160345448:AGAG:A	0	160345448	A	AGAG
2	chr2:160345696:G:A	0	160345696	A	G
2	chr2:160346061:C:T	0	160346061	T	C
2	chr2:160346884:T:C	0	160346884	C	T
2	chr2:160349886:C:T	0	160349886	T	C
2	chr2:160350897:T:C	0	160350897	C	T
2	chr2:160351254:A:C	0	160351254	C	A
2	chr2:160351272:C:T	0	160351272	T	C
2	chr2:160351683:C:T	0	160351683	T	C
2	chr2:160352026:C:T	0	160352026	T	C
2	chr2:160352816:G:A	0	160352816	A	G
2	chr2:160353277:C:G	0	160353277	G	C
2	chr2:160353363:C:T	0	160353363	T	C
2	chr2:160354144:T:C	0	160354144	C	T
2	chr2:160356537:G:A	0	160356537	A	G
2	chr2:160356807:T:G	0	160356807	G	T
2	chr2:160357266:C:T	0	160357266	T	C
2	chr2:160357664:T:C	0	160357664	C	T
2	chr2:160358198:G:A	0	160358198	A	G
2	chr2:160358346:G:A	0	160358346	A	G
2	chr2:160358573:T:C	0	160358573	C	T
2	chr2:160360210:T:C	0	160360210	C	T
2	chr2:160361024:G:A	0	160361024	A	G
2	chr2:160362521:A:G	0	160362521	G	A
2	chr2:160363223:C:T	0	160363223	T	C
2	chr2:160363479:G:A	0	160363479	A	G
2	chr2:160363615:A:C	0	160363615	C	A
2	chr2:160363764:C:T	0	160363764	T	C
2	chr2:160364250:T:C	0	160364250	C	T
2	chr2:160364882:C:T	0	160364882	T	C
2	chr2:160367177:T:A	0	160367177	A	T
2	chr2:160367719:C:T	0	160367719	T	C
2	chr2:160368326:G:A	0	160368326	A	G
2	chr2:160368735:T:G	0	160368735	G	T
2	chr2:160369899:T:C	0	160369899	C	T
2	chr2:160370323:A:G	0	160370323	G	A
2	chr2:160370506:T:C	0	160370506	C	T
2	chr2:160371187:G:A	0	160371187	A	G
2	chr2:160371822:G:A	0	160371822	A	G
2	chr2:160372083:A:C	0	160372083	C	A
2	chr2:160375611:T:C	0	160375611	C	T
2	chr2:160375620:A:C	0	160375620	C	A
2	chr2:160378784:T:C	0	160378784	C	T
2	chr2:160379192:T:C	0	160379192	C	T
2	chr2:160379766:C:T	0	160379766	T	C
2	chr2:160381102:T:C	0	160381102	C	T
2	chr2:160383145:G:A	0	160383145	A	G
2	chr2:160385349:T:C	0	160385349	C	T
2	chr2:160385784:T:C	0	160385784	C	T
2	chr2:160386261:G:A	0	160386261	A	G
2	chr2:160386568:G:C	0	160386568	C	G
2	chr2:160388540:G:A	0	160388540	A	G
2	chr2:160390817:T:C	0	160390817	C	T
2	chr2:160391860:C:A	0	160391860	A	C
2	chr2:160393604:T:C	0	160393604	C	T
2	chr2:160395479:C:T	0	160395479	T	C
2	chr2:160396056:C:T	0	160396056	T	C
2	chr2:160396865:A:G	0	160396865	G	A
2	chr2:160398511:G:A	0	160398511	A	G
2	chr2:160399522:A:C	0	160399522	C	A
2	chr2:160402771:T:C	0	160402771	C	T
2	chr2:160403174:C:T	0	160403174	T	C
2	chr2:160408560:C:T	0	160408560	T	C
2	chr2:160409399:C:T	0	160409399	T	C
2	chr2:160411251:T:C	0	160411251	C	T
2	chr2:160413476:A:T	0	160413476	T	A
2	chr2:160414700:G:C	0	160414700	C	G
2	chr2:160414977:T:C	0	160414977	C	T
2	chr2:160415859:T:A	0	160415859	A	T
2	chr2:160417344:G:T	0	160417344	T	G
2	chr2:160417755:T:C	0	160417755	C	T
2	chr2:160418560:G:A	0	160418560	A	G
2	chr2:160419340:T:C	0	160419340	C	T
2	chr2:160419867:G:A	0	160419867	A	G
2	chr2:160420621:G:GT	0	160420621	GT	G
2	chr2:160421219:C:A	0	160421219	A	C
2	chr2:160421575:C:A	0	160421575	A	C
2	chr2:160422981:T:C	0	160422981	C	T
2	chr2:160423218:TTTTTTCTTTCAA:T	0	160423218	T	TTTTTTCTTTCAA
2	chr2:160423779:A:G	0	160423779	G	A
2	chr2:160424105:G:A	0	160424105	A	G
2	chr2:160424265:C:T	0	160424265	T	C
2	chr2:160425013:C:T	0	160425013	T	C
2	chr2:160425180:G:A	0	160425180	A	G
2	chr2:160426448:C:A	0	160426448	A	C
2	chr2:160426854:CA:C	0	160426854	C	CA
2	chr2:160427316:C:T	0	160427316	T	C
2	chr2:160427554:GATTTC:G	0	160427554	G	GATTTC
2	chr2:160428036:T:C	0	160428036	C	T
2	chr2:160428455:G:A	0	160428455	A	G
2	chr2:160428520:AG:A	0	160428520	A	AG
2	chr2:160428726:C:T	0	160428726	T	C
2	chr2:160428877:C:T	0	160428877	T	C
2	chr2:160429040:T:C	0	160429040	C	T
2	chr2:160429243:A:G	0	160429243	G	A
2	chr2:160429709:C:A	0	160429709	A	C
2	chr2:160429927:C:T	0	160429927	T	C
2	chr2:160430591:C:T	0	160430591	T	C
2	chr2:160430631:G:A	0	160430631	A	G
2	chr2:160430951:C:T	0	160430951	T	C
2	chr2:160431671:A:C	0	160431671	C	A
2	chr2:160432064:T:C	0	160432064	C	T
2	chr2:160433330:G:A	0	160433330	A	G
2	chr2:160435457:C:T	0	160435457	T	C
2	chr2:160435876:T:C	0	160435876	C	T
2	chr2:160436319:C:T	0	160436319	T	C
2	chr2:160436677:AG:A	0	160436677	A	AG
2	chr2:160437837:G:A	0	160437837	A	G
2	chr2:160438072:A:G	0	160438072	G	A
2	chr2:160439416:G:A	0	160439416	A	G
2	chr2:160439738:A:G	0	160439738	G	A
2	chr2:160439882:G:A	0	160439882	A	G
2	chr2:160440173:A:G	0	160440173	G	A
2	chr2:160440916:C:T	0	160440916	T	C
2	chr2:160441098:A:G	0	160441098	G	A
2	chr2:160441418:T:G	0	160441418	G	T
2	chr2:160442857:GTTTC:G	0	160442857	G	GTTTC
2	chr2:160443191:G:A	0	160443191	A	G
2	chr2:160443307:C:T	0	160443307	T	C
2	chr2:160444156:A:G	0	160444156	G	A
2	chr2:160444567:C:T	0	160444567	T	C
2	chr2:160445658:A:G	0	160445658	G	A
2	chr2:160446028:T:A	0	160446028	A	T
2	chr2:160447477:T:C	0	160447477	C	T
2	chr2:160448507:G:A	0	160448507	A	G
2	chr2:160448986:A:G	0	160448986	G	A
2	chr2:160449479:T:A	0	160449479	A	T
2	chr2:160449999:C:T	0	160449999	T	C
2	chr2:160450099:A:G	0	160450099	G	A
2	chr2:160450397:G:A	0	160450397	A	G
2	chr2:160450445:C:G	0	160450445	G	C
2	chr2:160452677:C:T	0	160452677	T	C
2	chr2:160453356:G:C	0	160453356	C	G
2	chr2:160454194:C:T	0	160454194	T	C
2	chr2:160454471:G:A	0	160454471	A	G
2	chr2:160455181:C:A	0	160455181	A	C
2	chr2:160455325:G:A	0	160455325	A	G
2	chr2:160455864:T:C	0	160455864	C	T
2	chr2:160456983:A:G	0	160456983	G	A
2	chr2:160457385:C:T	0	160457385	T	C
2	chr2:160458232:G:A	0	160458232	A	G
2	chr2:160458518:C:T	0	160458518	T	C
2	chr2:160458865:A:G	0	160458865	G	A
2	chr2:160460949:A:C	0	160460949	C	A
2	chr2:160461493:A:G	0	160461493	G	A
2	chr2:160462793:T:C	0	160462793	C	T
2	chr2:160462872:A:AGGC	0	160462872	AGGC	A
2	chr2:160463502:G:A	0	160463502	A	G
2	chr2:160464331:G:C	0	160464331	C	G
2	chr2:160465483:T:A	0	160465483	A	T
2	chr2:160467644:G:T	0	160467644	T	G
2	chr2:160467866:G:A	0	160467866	A	G
2	chr2:160468655:AG:A	0	160468655	A	AG
2	chr2:160468775:T:A	0	160468775	A	T
2	chr2:160468964:A:T	0	160468964	T	A
2	chr2:160469759:A:G	0	160469759	G	A
2	chr2:160470207:T:C	0	160470207	C	T
2	chr2:160471555:A:G	0	160471555	G	A
2	chr2:160471749:T:C	0	160471749	C	T
2	chr2:160472854:C:T	0	160472854	T	C
2	chr2:160472982:A:T	0	160472982	T	A
2	chr2:160473133:C:T	0	160473133	T	C
2	chr2:160474429:T:C	0	160474429	C	T
2	chr2:160474570:C:T	0	160474570	T	C
2	chr2:160476191:G:T	0	160476191	T	G
2	chr2:160476703:C:T	0	160476703	T	C
2	chr2:160478166:T:C	0	160478166	C	T
2	chr2:160478278:G:A	0	160478278	A	G
2	chr2:160478369:C:T	0	160478369	T	C
2	chr2:160478522:T:A	0	160478522	A	T
2	chr2:160479944:A:C	0	160479944	C	A
2	chr2:160480195:A:C	0	160480195	C	A
2	chr2:160481113:G:A	0	160481113	A	G
2	chr2:160481833:C:T	0	160481833	T	C
2	chr2:160483453:T:C	0	160483453	C	T
2	chr2:160483601:T:A	0	160483601	A	T
2	chr2:160483759:A:G	0	160483759	G	A
2	chr2:160484452:G:A	0	160484452	A	G
2	chr2:160484853:A:T	0	160484853	T	A
2	chr2:160487551:C:G	0	160487551	G	C
2	chr2:160489868:T:C	0	160489868	C	T
2	chr2:160489936:A:G	0	160489936	G	A
2	chr2:160490359:T:C	0	160490359	C	T
2	chr2:160492111:C:A	0	160492111	A	C
2	chr2:160493010:T:TC	0	160493010	TC	T
2	chr2:160494265:C:T	0	160494265	T	C
2	chr2:160496574:G:C	0	160496574	C	G
2	chr2:160496883:A:G	0	160496883	G	A
2	chr2:160497857:T:C	0	160497857	C	T
2	chr2:160498761:T:C	0	160498761	C	T
2	chr2:160499621:T:C	0	160499621	C	T
2	chr2:160499784:T:C	0	160499784	C	T
2	chr2:160500460:G:C	0	160500460	C	G
2	chr2:160501346:T:C	0	160501346	C	T
2	chr2:160501410:A:C	0	160501410	C	A
2	chr2:160501863:TC:T	0	160501863	T	TC
2	chr2:160502002:C:T	0	160502002	T	C
2	chr2:160502587:G:A	0	160502587	A	G
2	chr2:160502618:G:T	0	160502618	T	G
2	chr2:160502753:G:A	0	160502753	A	G
2	chr2:160503157:G:T	0	160503157	T	G
2	chr2:160503275:C:T	0	160503275	T	C
2	chr2:160503279:A:G	0	160503279	G	A
2	chr2:160503594:T:C	0	160503594	C	T
2	chr2:160503598:TG:T	0	160503598	T	TG
2	chr2:160503765:C:T	0	160503765	T	C
2	chr2:160503912:CTTT:C	0	160503912	C	CTTT
2	chr2:160503925:G:A	0	160503925	A	G
2	chr2:160504441:G:A	0	160504441	A	G
2	chr2:160504900:GT:TT	0	160504900	TT	GT
2	chr2:160505933:A:T	0	160505933	T	A
2	chr2:160506427:G:C	0	160506427	C	G
2	chr2:160506632:G:A	0	160506632	A	G
2	chr2:160506812:C:T	0	160506812	T	C
2	chr2:160507368:T:C	0	160507368	C	T
2	chr2:160509878:G:A	0	160509878	A	G
2	chr2:160511203:T:C	0	160511203	C	T
2	chr2:160511268:C:T	0	160511268	T	C
2	chr2:160511702:A:G	0	160511702	G	A
2	chr2:160511980:A:G	0	160511980	G	A
2	chr2:160512443:G:A	0	160512443	A	G
2	chr2:160512456:T:C	0	160512456	C	T
2	chr2:160512628:G:A	0	160512628	A	G
2	chr2:160513045:C:T	0	160513045	T	C
2	chr2:160513048:T:C	0	160513048	C	T
2	chr2:160513615:T:C	0	160513615	C	T
2	chr2:160515845:T:C	0	160515845	C	T
2	chr2:160515858:T:A	0	160515858	A	T
2	chr2:160518736:T:G	0	160518736	G	T
2	chr2:160521112:G:A	0	160521112	A	G
2	chr2:160521248:G:A	0	160521248	A	G
2	chr2:160522533:C:T	0	160522533	T	C
2	chr2:160522624:G:T	0	160522624	T	G
2	chr2:160522712:T:C	0	160522712	C	T
2	chr2:160522823:T:C	0	160522823	C	T
2	chr2:160523850:T:A	0	160523850	A	T
2	chr2:160524049:C:T	0	160524049	T	C
2	chr2:160524377:G:A	0	160524377	A	G
2	chr2:160525305:G:C	0	160525305	C	G
2	chr2:160525306:C:T	0	160525306	T	C
2	chr2:160525804:C:T	0	160525804	T	C
2	chr2:160525806:G:T	0	160525806	T	G
2	chr2:160526262:G:A	0	160526262	A	G
2	chr2:160526778:G:A	0	160526778	A	G
2	chr2:160527442:A:G	0	160527442	G	A
2	chr2:160527504:G:A	0	160527504	A	G
2	chr2:160527513:T:G	0	160527513	G	T
2	chr2:160528138:T:C	0	160528138	C	T
2	chr2:160528448:G:A	0	160528448	A	G
2	chr2:160528494:G:T	0	160528494	T	G
2	chr2:160530153:T:A	0	160530153	A	T
2	chr2:160530218:G:A	0	160530218	A	G
2	chr2:160530413:G:T	0	160530413	T	G
2	chr2:160530471:A:T	0	160530471	T	A
2	chr2:160531350:C:T	0	160531350	T	C
2	chr2:160535420:T:C	0	160535420	C	T
2	chr2:160535450:T:G	0	160535450	G	T
2	chr2:160535457:C:T	0	160535457	T	C
2	chr2:160535458:T:G	0	160535458	G	T
2	chr2:160536691:G:T	0	160536691	T	G
2	chr2:160537205:G:A	0	160537205	A	G
2	chr2:160537339:A:G	0	160537339	G	A
2	chr2:160538155:T:C	0	160538155	C	T
2	chr2:160538677:C:T	0	160538677	T	C
2	chr2:160539619:T:C	0	160539619	C	T
2	chr2:160539640:A:G	0	160539640	G	A
2	chr2:160540478:G:T	0	160540478	T	G
2	chr2:160541509:A:T	0	160541509	T	A
2	chr2:160541697:G:A	0	160541697	A	G
2	chr2:160543003:C:T	0	160543003	T	C
2	chr2:160543777:A:T	0	160543777	T	A
2	chr2:160543778:A:T	0	160543778	T	A
2	chr2:160543857:G:C	0	160543857	C	G
2	chr2:160544438:C:T	0	160544438	T	C
2	chr2:160545221:A:G	0	160545221	G	A
2	chr2:160545374:G:A	0	160545374	A	G
2	chr2:160546312:C:T	0	160546312	T	C
2	chr2:160547283:T:C	0	160547283	C	T
2	chr2:160550282:C:T	0	160550282	T	C
2	chr2:160550679:G:A	0	160550679	A	G
2	chr2:160550768:C:T	0	160550768	T	C
2	chr2:160550992:C:G	0	160550992	G	C
2	chr2:160551154:C:T	0	160551154	T	C
2	chr2:160552402:T:C	0	160552402	C	T
2	chr2:160553048:C:T	0	160553048	T	C
2	chr2:160553914:G:A	0	160553914	A	G
2	chr2:160554031:G:A	0	160554031	A	G
2	chr2:160558057:A:G	0	160558057	G	A
2	chr2:160558111:A:G	0	160558111	G	A
2	chr2:160558115:C:T	0	160558115	T	C
2	chr2:160558224:G:C	0	160558224	C	G
2	chr2:160558448:C:T	0	160558448	T	C
2	chr2:160558720:T:C	0	160558720	C	T
2	chr2:160561010:G:A	0	160561010	A	G
2	chr2:160561368:T:G	0	160561368	G	T
2	chr2:160561467:C:T	0	160561467	T	C
2	chr2:160561529:T:C	0	160561529	C	T
2	chr2:160562377:T:G	0	160562377	G	T
2	chr2:160563668:A:G	0	160563668	G	A
2	chr2:160563912:CT:C	0	160563912	C	CT
2	chr2:160563986:C:T	0	160563986	T	C
2	chr2:160564093:C:T	0	160564093	T	C
2	chr2:160564997:C:G	0	160564997	G	C
2	chr2:160565023:C:T	0	160565023	T	C
2	chr2:160565439:A:G	0	160565439	G	A
2	chr2:160566687:C:G	0	160566687	G	C
2	chr2:160567059:A:C	0	160567059	C	A
2	chr2:160567139:G:A	0	160567139	A	G
2	chr2:160567454:G:C	0	160567454	C	G
2	chr2:160568094:C:T	0	160568094	T	C
2	chr2:160568138:A:C	0	160568138	C	A
2	chr2:160568892:C:A	0	160568892	A	C
2	chr2:160570420:A:G	0	160570420	G	A
2	chr2:160572463:A:G	0	160572463	G	A
2	chr2:160572495:T:A	0	160572495	A	T
2	chr2:160573098:C:A	0	160573098	A	C
2	chr2:160573428:A:T	0	160573428	T	A
2	chr2:160573495:A:C	0	160573495	C	A
2	chr2:160575733:T:C	0	160575733	C	T
2	chr2:160577451:G:C	0	160577451	C	G
2	chr2:160577615:T:C	0	160577615	C	T
2	chr2:160578744:G:A	0	160578744	A	G
2	chr2:160578924:A:G	0	160578924	G	A
2	chr2:160578949:C:T	0	160578949	T	C
2	chr2:160578967:G:A	0	160578967	A	G
2	chr2:160579209:A:G	0	160579209	G	A
2	chr2:160580011:C:A	0	160580011	A	C
2	chr2:160580693:A:G	0	160580693	G	A
2	chr2:160580707:C:A	0	160580707	A	C
2	chr2:160581073:A:C	0	160581073	C	A
2	chr2:160581939:C:T	0	160581939	T	C
2	chr2:160582068:G:A	0	160582068	A	G
2	chr2:160583496:T:C	0	160583496	C	T
2	chr2:160583598:G:C	0	160583598	C	G
2	chr2:160583688:C:A	0	160583688	A	C
2	chr2:160588388:A:C	0	160588388	C	A
2	chr2:160588814:C:T	0	160588814	T	C
2	chr2:160589038:C:T	0	160589038	T	C
2	chr2:160589440:A:G	0	160589440	G	A
2	chr2:160589580:C:T	0	160589580	T	C
2	chr2:160589776:C:T	0	160589776	T	C
2	chr2:160589927:T:C	0	160589927	C	T
2	chr2:160589949:G:T	0	160589949	T	G
2	chr2:160590276:C:T	0	160590276	T	C
2	chr2:160592482:T:A	0	160592482	A	T
2	chr2:160592698:C:T	0	160592698	T	C
2	chr2:160594062:T:C	0	160594062	C	T
2	chr2:160594891:T:A	0	160594891	A	T
2	chr2:160596098:C:T	0	160596098	T	C
2	chr2:160596950:A:G	0	160596950	G	A
2	chr2:160597480:G:T	0	160597480	T	G
2	chr2:160598298:G:T	0	160598298	T	G
2	chr2:160598563:T:A	0	160598563	A	T
2	chr2:160598977:C:T	0	160598977	T	C
2	chr2:160599129:CA:C	0	160599129	C	CA
2	chr2:160599304:C:A	0	160599304	A	C
2	chr2:160599615:T:C	0	160599615	C	T
2	chr2:160600151:G:C	0	160600151	C	G
2	chr2:160602075:C:T	0	160602075	T	C
2	chr2:160603397:T:C	0	160603397	C	T
2	chr2:160604673:C:T	0	160604673	T	C
2	chr2:160606236:C:G	0	160606236	G	C
2	chr2:160607702:A:G	0	160607702	G	A
2	chr2:160608196:T:C	0	160608196	C	T
2	chr2:160608516:A:T	0	160608516	T	A
2	chr2:160610312:G:A	0	160610312	A	G
2	chr2:160610412:TC:T	0	160610412	T	TC
2	chr2:160611172:T:C	0	160611172	C	T
2	chr2:160612454:A:G	0	160612454	G	A
2	chr2:160612586:T:C	0	160612586	C	T
2	chr2:160614727:T:A	0	160614727	A	T
2	chr2:160615241:T:G	0	160615241	G	T
2	chr2:160615306:T:G	0	160615306	G	T
2	chr2:160615544:T:C	0	160615544	C	T
2	chr2:160616015:G:A	0	160616015	A	G
2	chr2:160616211:G:T	0	160616211	T	G
2	chr2:160616218:T:G	0	160616218	G	T
2	chr2:160617268:G:A	0	160617268	A	G
2	chr2:160617462:T:C	0	160617462	C	T
2	chr2:160617821:G:A	0	160617821	A	G
2	chr2:160618377:T:C	0	160618377	C	T
2	chr2:160618579:TA:T	0	160618579	T	TA
2	chr2:160619384:C:T	0	160619384	T	C
2	chr2:160620423:G:A	0	160620423	A	G
2	chr2:160621207:G:A	0	160621207	A	G
2	chr2:160622010:GT:G	0	160622010	G	GT
2	chr2:160623361:T:TC	0	160623361	TC	T
2	chr2:160623492:G:A	0	160623492	A	G
2	chr2:160623856:C:T	0	160623856	T	C
2	chr2:160624903:A:C	0	160624903	C	A
2	chr2:160624967:C:T	0	160624967	T	C
2	chr2:160625207:T:A	0	160625207	A	T
2	chr2:160625466:TTTC:T	0	160625466	T	TTTC
2	chr2:160625881:G:C	0	160625881	C	G
2	chr2:160626589:G:A	0	160626589	A	G
2	chr2:160626724:G:A	0	160626724	A	G
2	chr2:160627016:T:G	0	160627016	G	T
2	chr2:160627694:C:T	0	160627694	T	C
2	chr2:160628304:T:C	0	160628304	C	T
2	chr2:160628695:G:C	0	160628695	C	G
2	chr2:160629439:T:C	0	160629439	C	T
2	chr2:160629819:C:T	0	160629819	T	C
2	chr2:160630346:A:T	0	160630346	T	A
2	chr2:160630504:T:A	0	160630504	A	T
2	chr2:160631157:G:A	0	160631157	A	G
2	chr2:160632138:A:G	0	160632138	G	A
2	chr2:160633282:C:T	0	160633282	T	C
2	chr2:160635496:G:A	0	160635496	A	G
2	chr2:160635515:T:G	0	160635515	G	T
2	chr2:160635730:A:G	0	160635730	G	A
2	chr2:160635741:C:T	0	160635741	T	C
2	chr2:160636340:T:C	0	160636340	C	T
2	chr2:160637067:T:C	0	160637067	C	T
2	chr2:160638880:AAATT:A	0	160638880	A	AAATT
2	chr2:160639048:T:A	0	160639048	A	T
2	chr2:160639215:C:T	0	160639215	T	C
2	chr2:160641325:C:T	0	160641325	T	C
2	chr2:160641729:T:C	0	160641729	C	T
2	chr2:160642522:T:C	0	160642522	C	T
2	chr2:160643035:C:T	0	160643035	T	C
2	chr2:160643665:A:G	0	160643665	G	A
2	chr2:160644910:A:G	0	160644910	G	A
2	chr2:160646522:T:C	0	160646522	C	T
2	chr2:160646712:T:C	0	160646712	C	T
2	chr2:160646974:T:G	0	160646974	G	T
2	chr2:160647339:G:A	0	160647339	A	G
2	chr2:160648646:A:G	0	160648646	G	A
2	chr2:160648684:G:A	0	160648684	A	G
2	chr2:160649626:G:T	0	160649626	T	G
2	chr2:160650726:C:T	0	160650726	T	C
2	chr2:160650904:T:G	0	160650904	G	T
2	chr2:160651477:G:C	0	160651477	C	G
2	chr2:160651996:T:C	0	160651996	C	T
2	chr2:160652223:A:T	0	160652223	T	A
2	chr2:160654219:C:G	0	160654219	G	C
2	chr2:160654800:T:C	0	160654800	C	T
2	chr2:160656271:A:G	0	160656271	G	A
2	chr2:160657237:G:T	0	160657237	T	G
2	chr2:160657243:TAGAA:T	0	160657243	T	TAGAA
2	chr2:160658085:A:G	0	160658085	G	A
2	chr2:160659472:C:T	0	160659472	T	C
2	chr2:160659555:A:G	0	160659555	G	A
2	chr2:160659715:A:G	0	160659715	G	A
2	chr2:160660844:A:T	0	160660844	T	A
2	chr2:160661342:G:C	0	160661342	C	G
2	chr2:160662499:C:T	0	160662499	T	C
2	chr2:160663245:G:A	0	160663245	A	G
2	chr2:160663268:T:C	0	160663268	C	T
2	chr2:160663328:G:T	0	160663328	T	G
2	chr2:160663329:C:T	0	160663329	T	C
2	chr2:160663989:G:C	0	160663989	C	G
2	chr2:160664937:G:A	0	160664937	A	G
2	chr2:160665669:TTAAG:T	0	160665669	T	TTAAG
2	chr2:160665770:C:T	0	160665770	T	C
2	chr2:160667391:A:G	0	160667391	G	A
2	chr2:160667638:A:G	0	160667638	G	A
2	chr2:160668050:TAAAC:T	0	160668050	T	TAAAC
2	chr2:160669090:T:C	0	160669090	C	T
2	chr2:160669653:T:A	0	160669653	A	T
2	chr2:160672670:A:G	0	160672670	G	A
2	chr2:160673494:G:C	0	160673494	C	G
2	chr2:160673529:T:G	0	160673529	G	T
2	chr2:160673571:A:T	0	160673571	T	A
2	chr2:160674795:T:C	0	160674795	C	T
2	chr2:160675047:T:C	0	160675047	C	T
2	chr2:160675272:A:G	0	160675272	G	A
2	chr2:160675871:C:A	0	160675871	A	C
2	chr2:160676689:C:T	0	160676689	T	C
2	chr2:160677657:G:A	0	160677657	A	G
2	chr2:160678140:G:C	0	160678140	C	G
2	chr2:160678501:G:A	0	160678501	A	G
2	chr2:160678670:A:G	0	160678670	G	A
2	chr2:160678968:G:T	0	160678968	T	G
2	chr2:160679185:C:A	0	160679185	A	C
2	chr2:160679225:A:T	0	160679225	T	A
2	chr2:160679345:AGGTTT:A	0	160679345	A	AGGTTT
2	chr2:160679932:A:G	0	160679932	G	A
2	chr2:160680109:T:C	0	160680109	C	T
2	chr2:160680268:C:G	0	160680268	G	C
2	chr2:160681296:C:T	0	160681296	T	C
2	chr2:160681348:A:G	0	160681348	G	A
2	chr2:160681589:G:A	0	160681589	A	G
2	chr2:160681803:GA:G	0	160681803	G	GA
2	chr2:160682426:A:G	0	160682426	G	A
2	chr2:160683913:A:G	0	160683913	G	A
2	chr2:160684214:T:C	0	160684214	C	T
2	chr2:160684897:T:C	0	160684897	C	T
2	chr2:160685003:ACT:A	0	160685003	A	ACT
2	chr2:160685445:A:G	0	160685445	G	A
2	chr2:160685450:A:G	0	160685450	G	A
2	chr2:160685817:A:G	0	160685817	G	A
2	chr2:160686776:T:C	0	160686776	C	T
2	chr2:160686866:T:C	0	160686866	C	T
2	chr2:160687525:T:C	0	160687525	C	T
2	chr2:160687854:AT:A	0	160687854	A	AT
2	chr2:160688011:TCA:T	0	160688011	T	TCA
2	chr2:160688529:CATT:C	0	160688529	C	CATT
2	chr2:160688624:T:C	0	160688624	C	T
2	chr2:160688650:C:T	0	160688650	T	C
2	chr2:160689327:A:G	0	160689327	G	A
2	chr2:160689790:C:T	0	160689790	T	C
2	chr2:160691103:T:A	0	160691103	A	T
2	chr2:160691186:G:T	0	160691186	T	G
2	chr2:160691891:C:T	0	160691891	T	C
2	chr2:160693326:G:A	0	160693326	A	G
2	chr2:160693332:C:T	0	160693332	T	C
2	chr2:160693342:G:A	0	160693342	A	G
2	chr2:160693482:T:C	0	160693482	C	T
2	chr2:160694388:C:A	0	160694388	A	C
2	chr2:160694816:G:A	0	160694816	A	G
2	chr2:160695069:A:G	0	160695069	G	A
2	chr2:160696475:G:A	0	160696475	A	G
2	chr2:160696773:A:G	0	160696773	G	A
2	chr2:160697003:C:T	0	160697003	T	C
2	chr2:160697164:A:G	0	160697164	G	A
2	chr2:160698250:A:G	0	160698250	G	A
2	chr2:160698715:C:T	0	160698715	T	C
2	chr2:160698795:T:A	0	160698795	A	T
2	chr2:160698804:G:T	0	160698804	T	G
2	chr2:160699099:T:C	0	160699099	C	T
2	chr2:160699694:T:A	0	160699694	A	T
2	chr2:160699834:GTC:G	0	160699834	G	GTC
2	chr2:160701304:A:G	0	160701304	G	A
2	chr2:160701704:C:T	0	160701704	T	C
2	chr2:160702465:T:G	0	160702465	G	T
2	chr2:160702677:T:C	0	160702677	C	T
2	chr2:160703129:G:A	0	160703129	A	G
2	chr2:160703431:C:T	0	160703431	T	C
2	chr2:160703557:T:A	0	160703557	A	T
2	chr2:160704235:T:A	0	160704235	A	T
2	chr2:160704358:T:C	0	160704358	C	T
2	chr2:160705476:G:T	0	160705476	T	G
2	chr2:160706537:G:A	0	160706537	A	G
2	chr2:160707510:C:G	0	160707510	G	C
2	chr2:160707992:AG:A	0	160707992	A	AG
2	chr2:160708105:A:G	0	160708105	G	A
2	chr2:160708336:C:T	0	160708336	T	C
2	chr2:160708931:A:G	0	160708931	G	A
2	chr2:160708934:A:G	0	160708934	G	A
2	chr2:160709021:T:C	0	160709021	C	T
2	chr2:160709100:T:A	0	160709100	A	T
2	chr2:160710329:C:T	0	160710329	T	C
2	chr2:160710924:C:T	0	160710924	T	C
2	chr2:160711904:A:AT	0	160711904	AT	A
2	chr2:160712865:A:G	0	160712865	G	A
2	chr2:160714238:T:C	0	160714238	C	T
2	chr2:160714470:T:C	0	160714470	C	T
2	chr2:160715712:C:T	0	160715712	T	C
2	chr2:160716720:A:C	0	160716720	C	A
2	chr2:160716748:T:C	0	160716748	C	T
2	chr2:160717168:A:T	0	160717168	T	A
2	chr2:160718408:A:G	0	160718408	G	A
2	chr2:160718492:C:T	0	160718492	T	C
2	chr2:160719286:C:T	0	160719286	T	C
2	chr2:160722856:A:G	0	160722856	G	A
2	chr2:160722918:G:T	0	160722918	T	G
2	chr2:160723228:A:G	0	160723228	G	A
2	chr2:160724381:T:C	0	160724381	C	T
2	chr2:160724938:A:G	0	160724938	G	A
2	chr2:160725899:T:A	0	160725899	A	T
2	chr2:160728797:C:T	0	160728797	T	C
2	chr2:160732035:G:C	0	160732035	C	G
2	chr2:160732114:C:T	0	160732114	T	C
2	chr2:160732818:G:A	0	160732818	A	G
2	chr2:160733292:C:T	0	160733292	T	C
2	chr2:160733753:T:A	0	160733753	A	T
2	chr2:160734116:A:C	0	160734116	C	A
2	chr2:160734196:C:T	0	160734196	T	C
2	chr2:160735378:T:A	0	160735378	A	T
2	chr2:160737882:C:T	0	160737882	T	C
2	chr2:160738959:T:C	0	160738959	C	T
2	chr2:160738985:A:G	0	160738985	G	A
2	chr2:160739627:T:C	0	160739627	C	T
2	chr2:160739852:A:G	0	160739852	G	A
2	chr2:160740742:A:T	0	160740742	T	A
2	chr2:160740820:T:C	0	160740820	C	T
2	chr2:160742005:C:A	0	160742005	A	C
2	chr2:160743664:A:G	0	160743664	G	A
2	chr2:160743843:A:G	0	160743843	G	A
2	chr2:160743987:T:C	0	160743987	C	T
2	chr2:160744025:G:A	0	160744025	A	G
2	chr2:160744036:A:G	0	160744036	G	A
2	chr2:160744076:A:G	0	160744076	G	A
2	chr2:160744410:G:T	0	160744410	T	G
2	chr2:160745193:T:C	0	160745193	C	T
2	chr2:160745409:C:T	0	160745409	T	C
2	chr2:160745827:A:C	0	160745827	C	A
2	chr2:160746792:C:T	0	160746792	T	C
2	chr2:160747318:G:A	0	160747318	A	G
2	chr2:160747469:A:T	0	160747469	T	A
2	chr2:160747898:C:G	0	160747898	G	C
2	chr2:160747932:A:G	0	160747932	G	A
2	chr2:160748333:G:T	0	160748333	T	G
2	chr2:160748915:C:T	0	160748915	T	C
2	chr2:160749650:G:A	0	160749650	A	G
2	chr2:160749668:T:A	0	160749668	A	T
2	chr2:160750362:C:T	0	160750362	T	C
2	chr2:160750507:G:A	0	160750507	A	G
2	chr2:160750536:A:G	0	160750536	G	A
2	chr2:160752165:C:T	0	160752165	T	C
2	chr2:160752257:TC:T	0	160752257	T	TC
2	chr2:160752885:A:G	0	160752885	G	A
2	chr2:160753190:G:C	0	160753190	C	G
2	chr2:160753967:T:C	0	160753967	C	T
2	chr2:160754607:G:A	0	160754607	A	G
2	chr2:160754674:C:G	0	160754674	G	C
2	chr2:160754732:A:G	0	160754732	G	A
2	chr2:160754811:T:C	0	160754811	C	T
2	chr2:160755166:A:G	0	160755166	G	A
2	chr2:160755458:A:G	0	160755458	G	A
2	chr2:160756955:A:G	0	160756955	G	A
2	chr2:160757769:T:C	0	160757769	C	T
2	chr2:160760327:A:T	0	160760327	T	A
2	chr2:160760409:C:T	0	160760409	T	C
2	chr2:160760823:A:G	0	160760823	G	A
2	chr2:160761075:A:G	0	160761075	G	A
2	chr2:160761651:A:C	0	160761651	C	A
2	chr2:160761806:T:C	0	160761806	C	T
2	chr2:160762243:A:G	0	160762243	G	A
2	chr2:160763055:A:G	0	160763055	G	A
2	chr2:160763897:C:T	0	160763897	T	C
2	chr2:160763932:C:G	0	160763932	G	C
2	chr2:160764166:A:G	0	160764166	G	A
2	chr2:160765141:A:G	0	160765141	G	A
2	chr2:160766017:T:C	0	160766017	C	T
2	chr2:160766639:T:C	0	160766639	C	T
2	chr2:160766655:C:G	0	160766655	G	C
2	chr2:160766674:T:A	0	160766674	A	T
2	chr2:160766773:G:A	0	160766773	A	G
2	chr2:160766957:G:C	0	160766957	C	G
2	chr2:160767691:C:T	0	160767691	T	C
2	chr2:160767692:G:A	0	160767692	A	G
2	chr2:160768238:CA:C	0	160768238	C	CA
2	chr2:160769348:G:A	0	160769348	A	G
2	chr2:160769447:C:T	0	160769447	T	C
2	chr2:160769451:C:A	0	160769451	A	C
2	chr2:160769468:C:T	0	160769468	T	C
2	chr2:160769561:C:T	0	160769561	T	C
2	chr2:160769634:G:A	0	160769634	A	G
2	chr2:160769747:G:A	0	160769747	A	G
2	chr2:160769808:G:A	0	160769808	A	G
2	chr2:160769899:T:G	0	160769899	G	T
2	chr2:160770011:C:T	0	160770011	T	C
2	chr2:160771697:T:C	0	160771697	C	T
2	chr2:160771698:G:A	0	160771698	A	G
2	chr2:160772114:C:T	0	160772114	T	C
2	chr2:160772259:C:T	0	160772259	T	C
2	chr2:160772317:T:A	0	160772317	A	T
2	chr2:160772332:A:C	0	160772332	C	A
2	chr2:160772472:G:A	0	160772472	A	G
2	chr2:160772550:A:G	0	160772550	G	A
2	chr2:160772621:A:T	0	160772621	T	A
2	chr2:160772891:C:T	0	160772891	T	C
2	chr2:160773689:A:G	0	160773689	G	A
2	chr2:160773799:G:GA	0	160773799	GA	G
2	chr2:160774248:T:C	0	160774248	C	T
2	chr2:160774908:C:T	0	160774908	T	C
2	chr2:160775125:G:C	0	160775125	C	G
2	chr2:160775172:T:TA	0	160775172	TA	T
2	chr2:160775481:A:G	0	160775481	G	A
2	chr2:160775514:G:A	0	160775514	A	G
2	chr2:160775875:C:T	0	160775875	T	C
2	chr2:160775987:C:T	0	160775987	T	C
2	chr2:160776399:C:A	0	160776399	A	C
2	chr2:160777031:C:T	0	160777031	T	C
2	chr2:160777529:G:C	0	160777529	C	G
2	chr2:160777958:C:A	0	160777958	A	C
2	chr2:160778006:T:A	0	160778006	A	T
2	chr2:160778168:C:T	0	160778168	T	C
2	chr2:160778309:G:A	0	160778309	A	G
2	chr2:160778826:G:T	0	160778826	T	G
2	chr2:160779037:A:C	0	160779037	C	A
2	chr2:160779113:G:C	0	160779113	C	G
2	chr2:160779398:G:A	0	160779398	A	G
2	chr2:160780010:C:T	0	160780010	T	C
2	chr2:160780142:T:C	0	160780142	C	T
2	chr2:160780613:G:A	0	160780613	A	G
2	chr2:160780726:T:C	0	160780726	C	T
2	chr2:160781555:T:C	0	160781555	C	T
2	chr2:160781579:C:T	0	160781579	T	C
2	chr2:160782222:T:C	0	160782222	C	T
2	chr2:160782396:G:A	0	160782396	A	G
2	chr2:160782477:A:G	0	160782477	G	A
2	chr2:160782520:C:T	0	160782520	T	C
2	chr2:160783179:A:G	0	160783179	G	A
2	chr2:160783664:GAATT:G	0	160783664	G	GAATT
2	chr2:160783677:G:A	0	160783677	A	G
2	chr2:160784013:T:TA	0	160784013	TA	T
2	chr2:160784130:C:T	0	160784130	T	C
2	chr2:160784787:G:A	0	160784787	A	G
2	chr2:160785144:G:A	0	160785144	A	G
2	chr2:160785672:AC:A	0	160785672	A	AC
2	chr2:160785702:T:C	0	160785702	C	T
2	chr2:160786778:C:T	0	160786778	T	C
2	chr2:160787524:C:T	0	160787524	T	C
2	chr2:160787834:C:CAT	0	160787834	CAT	C
2	chr2:160787843:A:G	0	160787843	G	A
2	chr2:160788636:G:C	0	160788636	C	G
2	chr2:160788864:C:A	0	160788864	A	C
2	chr2:160789414:A:G	0	160789414	G	A
2	chr2:160790047:G:A	0	160790047	A	G
2	chr2:160790760:A:T	0	160790760	T	A
2	chr2:160791328:ACTT:A	0	160791328	A	ACTT
2	chr2:160791699:G:A	0	160791699	A	G
2	chr2:160792007:C:T	0	160792007	T	C
2	chr2:160792091:T:G	0	160792091	G	T
2	chr2:160792279:G:A	0	160792279	A	G
2	chr2:160792435:T:C	0	160792435	C	T
2	chr2:160792602:A:G	0	160792602	G	A
2	chr2:160792765:C:T	0	160792765	T	C
2	chr2:160792973:C:T	0	160792973	T	C
2	chr2:160793106:C:T	0	160793106	T	C
2	chr2:160793121:C:T	0	160793121	T	C
2	chr2:160793236:C:T	0	160793236	T	C
2	chr2:160793556:C:T	0	160793556	T	C
2	chr2:160794465:G:A	0	160794465	A	G
2	chr2:160794813:A:G	0	160794813	G	A
2	chr2:160795523:C:T	0	160795523	T	C
2	chr2:160796134:C:T	0	160796134	T	C
2	chr2:160796162:A:T	0	160796162	T	A
2	chr2:160796274:G:A	0	160796274	A	G
2	chr2:160796662:C:T	0	160796662	T	C
2	chr2:160797279:T:C	0	160797279	C	T
2	chr2:160797491:G:A	0	160797491	A	G
2	chr2:160797505:A:C	0	160797505	C	A
2	chr2:160797633:C:T	0	160797633	T	C
2	chr2:160797900:AAC:A	0	160797900	A	AAC
2	chr2:160798185:C:T	0	160798185	T	C
2	chr2:160798326:T:C	0	160798326	C	T
2	chr2:160798436:C:T	0	160798436	T	C
2	chr2:160798466:G:A	0	160798466	A	G
2	chr2:160798475:T:C	0	160798475	C	T
2	chr2:160798479:G:C	0	160798479	C	G
2	chr2:160798481:T:C	0	160798481	C	T
2	chr2:160798521:G:A	0	160798521	A	G
2	chr2:160798677:A:C	0	160798677	C	A
2	chr2:160798690:G:A	0	160798690	A	G
2	chr2:160798871:T:C	0	160798871	C	T
2	chr2:160798956:G:A	0	160798956	A	G
2	chr2:160798962:C:T	0	160798962	T	C
2	chr2:160799335:G:C	0	160799335	C	G
2	chr2:160799356:T:A	0	160799356	A	T
2	chr2:160799425:A:C	0	160799425	C	A
2	chr2:160799554:C:T	0	160799554	T	C
2	chr2:160799607:G:A	0	160799607	A	G
2	chr2:160799705:A:G	0	160799705	G	A
2	chr2:160799773:A:T	0	160799773	T	A
2	chr2:160799880:A:G	0	160799880	G	A
2	chr2:160799978:C:T	0	160799978	T	C
2	chr2:160800179:G:A	0	160800179	A	G
2	chr2:160800348:G:A	0	160800348	A	G
2	chr2:160801887:G:A	0	160801887	A	G
2	chr2:160802502:G:T	0	160802502	T	G
2	chr2:160802658:G:A	0	160802658	A	G
2	chr2:160803334:T:G	0	160803334	G	T
2	chr2:160803347:A:G	0	160803347	G	A
2	chr2:160803913:A:G	0	160803913	G	A
2	chr2:160804407:C:T	0	160804407	T	C
2	chr2:160804567:C:T	0	160804567	T	C
2	chr2:160804701:C:A	0	160804701	A	C
2	chr2:160805184:C:A	0	160805184	A	C
2	chr2:160805371:C:T	0	160805371	T	C
2	chr2:160805422:C:A	0	160805422	A	C
2	chr2:160805463:G:C	0	160805463	C	G
2	chr2:160806106:G:A	0	160806106	A	G
2	chr2:160806281:A:G	0	160806281	G	A
2	chr2:160806599:A:G	0	160806599	G	A
2	chr2:160806630:A:G	0	160806630	G	A
2	chr2:160806851:A:G	0	160806851	G	A
2	chr2:160808214:C:T	0	160808214	T	C
2	chr2:160808332:T:C	0	160808332	C	T
2	chr2:160808578:G:C	0	160808578	C	G
2	chr2:160808787:G:A	0	160808787	A	G
2	chr2:160808935:C:T	0	160808935	T	C
2	chr2:160809373:ATTCTATTCCATTGGTCTATGT:A	0	160809373	A	ATTCTATTCCATTGGTCTATGT
2	chr2:160809983:A:C	0	160809983	C	A
2	chr2:160810074:A:G	0	160810074	G	A
2	chr2:160810081:T:A	0	160810081	A	T
2	chr2:160810101:C:T	0	160810101	T	C
2	chr2:160810152:G:A	0	160810152	A	G
2	chr2:160810371:TA:T	0	160810371	T	TA
2	chr2:160810616:C:A	0	160810616	A	C
2	chr2:160810792:G:A	0	160810792	A	G
2	chr2:160810930:TAAA:T	0	160810930	T	TAAA
2	chr2:160811181:C:T	0	160811181	T	C
2	chr2:160811415:T:A	0	160811415	A	T
2	chr2:160811570:A:G	0	160811570	G	A
2	chr2:160811706:A:C	0	160811706	C	A
2	chr2:160812199:A:G	0	160812199	G	A
2	chr2:160812274:C:T	0	160812274	T	C
2	chr2:160812775:A:G	0	160812775	G	A
2	chr2:160812792:G:A	0	160812792	A	G
2	chr2:160812825:G:A	0	160812825	A	G
2	chr2:160812843:AC:A	0	160812843	A	AC
2	chr2:160813220:GCCTTT:G	0	160813220	G	GCCTTT
2	chr2:160813754:T:A	0	160813754	A	T
2	chr2:160814880:T:G	0	160814880	G	T
2	chr2:160815714:T:C	0	160815714	C	T
2	chr2:160816059:C:T	0	160816059	T	C
2	chr2:160816365:C:T	0	160816365	T	C
2	chr2:160816650:C:CTATT	0	160816650	CTATT	C
2	chr2:160816823:T:C	0	160816823	C	T
2	chr2:160818117:T:G	0	160818117	G	T
2	chr2:160819088:A:G	0	160819088	G	A
2	chr2:160819401:A:G	0	160819401	G	A
2	chr2:160819474:C:T	0	160819474	T	C
2	chr2:160819497:T:A	0	160819497	A	T
2	chr2:160820040:G:T	0	160820040	T	G
2	chr2:160820631:A:G	0	160820631	G	A
2	chr2:160820687:C:T	0	160820687	T	C
2	chr2:160820732:T:C	0	160820732	C	T
2	chr2:160820905:G:A	0	160820905	A	G
2	chr2:160821915:CATA:C	0	160821915	C	CATA
2	chr2:160822425:G:A	0	160822425	A	G
2	chr2:160822843:G:A	0	160822843	A	G
2	chr2:160823302:C:T	0	160823302	T	C
2	chr2:160823807:G:T	0	160823807	T	G
2	chr2:160824124:A:G	0	160824124	G	A
2	chr2:160824417:C:T	0	160824417	T	C
2	chr2:160825442:G:A	0	160825442	A	G
2	chr2:160825641:C:T	0	160825641	T	C
2	chr2:160825741:T:A	0	160825741	A	T
2	chr2:160825743:G:T	0	160825743	T	G
2	chr2:160826258:C:T	0	160826258	T	C
2	chr2:160826312:G:A	0	160826312	A	G
2	chr2:160826742:C:A	0	160826742	A	C
2	chr2:160827361:C:T	0	160827361	T	C
2	chr2:160827596:A:G	0	160827596	G	A
2	chr2:160827641:T:C	0	160827641	C	T
2	chr2:160829185:C:T	0	160829185	T	C
2	chr2:160829728:A:G	0	160829728	G	A
2	chr2:160830138:A:T	0	160830138	T	A
2	chr2:160830833:A:G	0	160830833	G	A
2	chr2:160830881:C:G	0	160830881	G	C
2	chr2:160831535:T:C	0	160831535	C	T
2	chr2:160831542:G:T	0	160831542	T	G
2	chr2:160831770:C:A	0	160831770	A	C
2	chr2:160831829:A:T	0	160831829	T	A
2	chr2:160831881:T:C	0	160831881	C	T
2	chr2:160832214:G:T	0	160832214	T	G
2	chr2:160832744:A:G	0	160832744	G	A
2	chr2:160833140:A:G	0	160833140	G	A
2	chr2:160833227:G:A	0	160833227	A	G
2	chr2:160833540:C:G	0	160833540	G	C
2	chr2:160833659:T:C	0	160833659	C	T
2	chr2:160833829:T:C	0	160833829	C	T
2	chr2:160834157:A:C	0	160834157	C	A
2	chr2:160834688:A:G	0	160834688	G	A
2	chr2:160834691:G:C	0	160834691	C	G
2	chr2:160834790:T:A	0	160834790	A	T
2	chr2:160834886:C:G	0	160834886	G	C
2	chr2:160835489:T:TTTC	0	160835489	TTTC	T
2	chr2:160835529:TG:T	0	160835529	T	TG
2	chr2:160835640:A:C	0	160835640	C	A
2	chr2:160836288:A:G	0	160836288	G	A
2	chr2:160836306:T:C	0	160836306	C	T
2	chr2:160836659:T:C	0	160836659	C	T
2	chr2:160837225:C:T	0	160837225	T	C
2	chr2:160837274:C:T	0	160837274	T	C
2	chr2:160838131:G:A	0	160838131	A	G
2	chr2:160838469:C:T	0	160838469	T	C
2	chr2:160838702:A:G	0	160838702	G	A
2	chr2:160838750:C:T	0	160838750	T	C
2	chr2:160839244:T:G	0	160839244	G	T
2	chr2:160840264:T:C	0	160840264	C	T
2	chr2:160840739:G:A	0	160840739	A	G
2	chr2:160841823:A:G	0	160841823	G	A
2	chr2:160843603:G:GA	0	160843603	GA	G
2	chr2:160844099:A:G	0	160844099	G	A
2	chr2:160844571:G:A	0	160844571	A	G
2	chr2:160844791:T:A	0	160844791	A	T
2	chr2:160845232:A:G	0	160845232	G	A
2	chr2:160846266:A:G	0	160846266	G	A
2	chr2:160846451:C:T	0	160846451	T	C
2	chr2:160846529:T:C	0	160846529	C	T
2	chr2:160847743:A:G	0	160847743	G	A
2	chr2:160848652:T:C	0	160848652	C	T
2	chr2:160849192:G:A	0	160849192	A	G
2	chr2:160849321:A:T	0	160849321	T	A
2	chr2:160849799:C:G	0	160849799	G	C
2	chr2:160849982:C:T	0	160849982	T	C
2	chr2:160850315:C:A	0	160850315	A	C
2	chr2:160850325:A:G	0	160850325	G	A
2	chr2:160853508:G:A	0	160853508	A	G
2	chr2:160854269:G:C	0	160854269	C	G
2	chr2:160854733:A:G	0	160854733	G	A
2	chr2:160855025:T:C	0	160855025	C	T
2	chr2:160855491:T:C	0	160855491	C	T
2	chr2:160855700:A:G	0	160855700	G	A
2	chr2:160855740:C:T	0	160855740	T	C
2	chr2:160856407:G:A	0	160856407	A	G
2	chr2:160856525:G:C	0	160856525	C	G
2	chr2:160856846:C:T	0	160856846	T	C
2	chr2:160857315:T:C	0	160857315	C	T
2	chr2:160857481:T:C	0	160857481	C	T
2	chr2:160857796:C:T	0	160857796	T	C
2	chr2:160858218:A:C	0	160858218	C	A
2	chr2:160858531:A:AT	0	160858531	AT	A
2	chr2:160858596:T:G	0	160858596	G	T
2	chr2:160859127:G:A	0	160859127	A	G
2	chr2:160860846:T:C	0	160860846	C	T
2	chr2:160862313:A:G	0	160862313	G	A
2	chr2:160862470:G:A	0	160862470	A	G
2	chr2:160863195:G:C	0	160863195	C	G
2	chr2:160864310:G:T	0	160864310	T	G
2	chr2:160865319:C:T	0	160865319	T	C
2	chr2:160865452:T:C	0	160865452	C	T
2	chr2:160865488:G:A	0	160865488	A	G
2	chr2:160865834:A:G	0	160865834	G	A
2	chr2:160866786:A:G	0	160866786	G	A
2	chr2:160866794:G:C	0	160866794	C	G
2	chr2:160868090:A:AT	0	160868090	AT	A
2	chr2:160868164:C:T	0	160868164	T	C
2	chr2:160868355:A:G	0	160868355	G	A
2	chr2:160868873:G:T	0	160868873	T	G
2	chr2:160869012:A:G	0	160869012	G	A
2	chr2:160869351:C:G	0	160869351	G	C
2	chr2:160869417:TATC:T	0	160869417	T	TATC
2	chr2:160869958:G:A	0	160869958	A	G
2	chr2:160870926:A:C	0	160870926	C	A
2	chr2:160871797:T:G	0	160871797	G	T
2	chr2:160872655:T:A	0	160872655	A	T
2	chr2:160872803:T:C	0	160872803	C	T
2	chr2:160872884:A:G	0	160872884	G	A
2	chr2:160873094:G:A	0	160873094	A	G
2	chr2:160874705:C:T	0	160874705	T	C
2	chr2:160875570:G:A	0	160875570	A	G
2	chr2:160875586:C:A	0	160875586	A	C
2	chr2:160876620:G:A	0	160876620	A	G
2	chr2:160878987:T:A	0	160878987	A	T
2	chr2:160879099:A:C	0	160879099	C	A
2	chr2:160880613:T:A	0	160880613	A	T
2	chr2:160880908:A:G	0	160880908	G	A
2	chr2:160881009:C:T	0	160881009	T	C
2	chr2:160881210:C:T	0	160881210	T	C
2	chr2:160883068:C:T	0	160883068	T	C
2	chr2:160883229:A:G	0	160883229	G	A
2	chr2:160883265:A:G	0	160883265	G	A
2	chr2:160883689:C:T	0	160883689	T	C
2	chr2:160884443:G:A	0	160884443	A	G
2	chr2:160884622:T:C	0	160884622	C	T
2	chr2:160885119:C:T	0	160885119	T	C
2	chr2:160885218:G:C	0	160885218	C	G
2	chr2:160885540:G:A	0	160885540	A	G
2	chr2:160885836:C:T	0	160885836	T	C
2	chr2:160886669:A:G	0	160886669	G	A
2	chr2:160887283:T:C	0	160887283	C	T
2	chr2:160887688:T:A	0	160887688	A	T
2	chr2:160889500:G:A	0	160889500	A	G
2	chr2:160889567:T:C	0	160889567	C	T
2	chr2:160889708:C:T	0	160889708	T	C
2	chr2:160890031:T:C	0	160890031	C	T
2	chr2:160890133:C:T	0	160890133	T	C
2	chr2:160890343:T:G	0	160890343	G	T
2	chr2:160890352:A:G	0	160890352	G	A
2	chr2:160890397:A:C	0	160890397	C	A
2	chr2:160890998:T:C	0	160890998	C	T
2	chr2:160891079:TC:T	0	160891079	T	TC
2	chr2:160891406:T:C	0	160891406	C	T
2	chr2:160891422:T:C	0	160891422	C	T
2	chr2:160891753:A:C	0	160891753	C	A
2	chr2:160891928:G:A	0	160891928	A	G
2	chr2:160891981:G:T	0	160891981	T	G
2	chr2:160892260:GC:G	0	160892260	G	GC
2	chr2:160892262:G:A	0	160892262	A	G
2	chr2:160892405:G:A	0	160892405	A	G
2	chr2:160892709:T:C	0	160892709	C	T
2	chr2:160893071:ATAAT:A	0	160893071	A	ATAAT
2	chr2:160893445:G:A	0	160893445	A	G
2	chr2:160893631:G:C	0	160893631	C	G
2	chr2:160893644:G:A	0	160893644	A	G
2	chr2:160893706:C:T	0	160893706	T	C
2	chr2:160893775:T:C	0	160893775	C	T
2	chr2:160893967:T:C	0	160893967	C	T
2	chr2:160894091:A:C	0	160894091	C	A
2	chr2:160894791:G:A	0	160894791	A	G
2	chr2:160895010:C:A	0	160895010	A	C
2	chr2:160895041:T:C	0	160895041	C	T
2	chr2:160895401:A:C	0	160895401	C	A
2	chr2:160895616:T:G	0	160895616	G	T
2	chr2:160895669:C:T	0	160895669	T	C
2	chr2:160895973:C:T	0	160895973	T	C
2	chr2:160896645:G:A	0	160896645	A	G
2	chr2:160896665:G:GC	0	160896665	GC	G
2	chr2:160896837:T:C	0	160896837	C	T
2	chr2:160897809:GTCTT:G	0	160897809	G	GTCTT
2	chr2:160898490:T:C	0	160898490	C	T
2	chr2:160898516:T:C	0	160898516	C	T
2	chr2:160898895:T:C	0	160898895	C	T
2	chr2:160899769:A:G	0	160899769	G	A
2	chr2:160899893:G:T	0	160899893	T	G
2	chr2:160900181:T:C	0	160900181	C	T
2	chr2:160900214:C:T	0	160900214	T	C
2	chr2:160900630:A:G	0	160900630	G	A
2	chr2:160900762:T:C	0	160900762	C	T
2	chr2:160901053:T:C	0	160901053	C	T
2	chr2:160901443:T:C	0	160901443	C	T
2	chr2:160901545:T:C	0	160901545	C	T
2	chr2:160901842:C:A	0	160901842	A	C
2	chr2:160902169:A:G	0	160902169	G	A
2	chr2:160902419:T:A	0	160902419	A	T
2	chr2:160902631:T:C	0	160902631	C	T
2	chr2:160902754:C:T	0	160902754	T	C
2	chr2:160903059:T:G	0	160903059	G	T
2	chr2:160903268:C:T	0	160903268	T	C
2	chr2:160904953:T:C	0	160904953	C	T
2	chr2:160906448:T:C	0	160906448	C	T
2	chr2:160907485:C:T	0	160907485	T	C
2	chr2:160909170:T:C	0	160909170	C	T
2	chr2:160909947:A:G	0	160909947	G	A
2	chr2:160910849:A:C	0	160910849	C	A
2	chr2:160912602:A:C	0	160912602	C	A
2	chr2:160912942:C:T	0	160912942	T	C
2	chr2:160913917:A:G	0	160913917	G	A
2	chr2:160914064:G:A	0	160914064	A	G
2	chr2:160914123:A:G	0	160914123	G	A
2	chr2:160914402:C:T	0	160914402	T	C
2	chr2:160914789:C:A	0	160914789	A	C
2	chr2:160916158:A:G	0	160916158	G	A
2	chr2:160916299:C:A	0	160916299	A	C
2	chr2:160916860:C:G	0	160916860	G	C
2	chr2:160916939:G:A	0	160916939	A	G
2	chr2:160917179:T:C	0	160917179	C	T
2	chr2:160917563:G:A	0	160917563	A	G
2	chr2:160918074:C:T	0	160918074	T	C
2	chr2:160918577:GAAGA:G	0	160918577	G	GAAGA
2	chr2:160918597:T:A	0	160918597	A	T
2	chr2:160918978:C:T	0	160918978	T	C
2	chr2:160919709:T:C	0	160919709	C	T
2	chr2:160919753:ATGTC:A	0	160919753	A	ATGTC
2	chr2:160919894:T:C	0	160919894	C	T
2	chr2:160920160:C:T	0	160920160	T	C
2	chr2:160920203:C:T	0	160920203	T	C
2	chr2:160920235:G:A	0	160920235	A	G
2	chr2:160921355:G:T	0	160921355	T	G
2	chr2:160922536:T:C	0	160922536	C	T
2	chr2:160922654:C:T	0	160922654	T	C
2	chr2:160922761:A:G	0	160922761	G	A
2	chr2:160922817:C:T	0	160922817	T	C
2	chr2:160923688:G:C	0	160923688	C	G
2	chr2:160925295:A:G	0	160925295	G	A
2	chr2:160925864:G:A	0	160925864	A	G
2	chr2:160926398:G:A	0	160926398	A	G
2	chr2:160927206:A:G	0	160927206	G	A
2	chr2:160927265:T:C	0	160927265	C	T
2	chr2:160927703:C:T	0	160927703	T	C
2	chr2:160928191:C:T	0	160928191	T	C
2	chr2:160928658:C:T	0	160928658	T	C
2	chr2:160928695:C:T	0	160928695	T	C
2	chr2:160928912:C:T	0	160928912	T	C
2	chr2:160929407:C:T	0	160929407	T	C
2	chr2:160931391:T:C	0	160931391	C	T
2	chr2:160931778:C:A	0	160931778	A	C
2	chr2:160932722:T:C	0	160932722	C	T
2	chr2:160932873:C:T	0	160932873	T	C
2	chr2:160932985:T:C	0	160932985	C	T
2	chr2:160935248:C:G	0	160935248	G	C
2	chr2:160935701:T:C	0	160935701	C	T
2	chr2:160936089:G:A	0	160936089	A	G
2	chr2:160936131:A:C	0	160936131	C	A
2	chr2:160938202:A:T	0	160938202	T	A
2	chr2:160939047:T:C	0	160939047	C	T
2	chr2:160940468:C:T	0	160940468	T	C
2	chr2:160940818:C:T	0	160940818	T	C
2	chr2:160941002:A:G	0	160941002	G	A
2	chr2:160941472:A:T	0	160941472	T	A
2	chr2:160942327:C:A	0	160942327	A	C
2	chr2:160942722:C:T	0	160942722	T	C
2	chr2:160943603:A:G	0	160943603	G	A
2	chr2:160944415:G:A	0	160944415	A	G
2	chr2:160944644:A:G	0	160944644	G	A
2	chr2:160944854:A:G	0	160944854	G	A
2	chr2:160946301:T:C	0	160946301	C	T
2	chr2:160946712:G:A	0	160946712	A	G
2	chr2:160946798:T:G	0	160946798	G	T
2	chr2:160947677:C:G	0	160947677	G	C
2	chr2:160947683:G:A	0	160947683	A	G
2	chr2:160947803:G:A	0	160947803	A	G
2	chr2:160947854:A:T	0	160947854	T	A
2	chr2:160947871:T:C	0	160947871	C	T
2	chr2:160948764:G:A	0	160948764	A	G
2	chr2:160949206:C:A	0	160949206	A	C
2	chr2:160949672:C:T	0	160949672	T	C
2	chr2:160950115:C:T	0	160950115	T	C
2	chr2:160950287:T:C	0	160950287	C	T
2	chr2:160950529:T:C	0	160950529	C	T
2	chr2:160950634:C:T	0	160950634	T	C
2	chr2:160950974:T:C	0	160950974	C	T
2	chr2:160951156:T:C	0	160951156	C	T
2	chr2:160951527:T:A	0	160951527	A	T
2	chr2:160951857:G:C	0	160951857	C	G
2	chr2:160952119:T:C	0	160952119	C	T
2	chr2:160952179:A:C	0	160952179	C	A
2	chr2:160952220:A:G	0	160952220	G	A
2	chr2:160952332:T:A	0	160952332	A	T
2	chr2:160952455:T:C	0	160952455	C	T
2	chr2:160952858:A:AT	0	160952858	AT	A
2	chr2:160953023:G:C	0	160953023	C	G
2	chr2:160953201:C:T	0	160953201	T	C
2	chr2:160953347:T:A	0	160953347	A	T
2	chr2:160953729:C:T	0	160953729	T	C
2	chr2:160955137:T:C	0	160955137	C	T
2	chr2:160955329:C:A	0	160955329	A	C
2	chr2:160955646:A:G	0	160955646	G	A
2	chr2:160956106:G:T	0	160956106	T	G
2	chr2:160956141:T:C	0	160956141	C	T
2	chr2:160956231:C:T	0	160956231	T	C
2	chr2:160956253:T:G	0	160956253	G	T
2	chr2:160957260:G:A	0	160957260	A	G
2	chr2:160957342:T:C	0	160957342	C	T
2	chr2:160957854:C:A	0	160957854	A	C
2	chr2:160958059:A:T	0	160958059	T	A
2	chr2:160958691:G:A	0	160958691	A	G
2	chr2:160958824:C:A	0	160958824	A	C
2	chr2:160959309:T:C	0	160959309	C	T
2	chr2:160959576:C:T	0	160959576	T	C
2	chr2:160959577:G:A	0	160959577	A	G
2	chr2:160959805:G:A	0	160959805	A	G
2	chr2:160959840:G:A	0	160959840	A	G
2	chr2:160960021:T:C	0	160960021	C	T
2	chr2:160960243:C:T	0	160960243	T	C
2	chr2:160960369:C:T	0	160960369	T	C
2	chr2:160960388:G:T	0	160960388	T	G
2	chr2:160961505:G:A	0	160961505	A	G
2	chr2:160961549:T:C	0	160961549	C	T
2	chr2:160961833:T:C	0	160961833	C	T
2	chr2:160961988:A:C	0	160961988	C	A
2	chr2:160962732:A:T	0	160962732	T	A
2	chr2:160963541:A:G	0	160963541	G	A
2	chr2:160964023:T:C	0	160964023	C	T
2	chr2:160964294:A:G	0	160964294	G	A
2	chr2:160964316:C:T	0	160964316	T	C
2	chr2:160964624:T:C	0	160964624	C	T
2	chr2:160964635:C:T	0	160964635	T	C
2	chr2:160964698:C:T	0	160964698	T	C
2	chr2:160965068:T:C	0	160965068	C	T
2	chr2:160965299:T:C	0	160965299	C	T
2	chr2:160965414:G:T	0	160965414	T	G
2	chr2:160965465:TTATC:T	0	160965465	T	TTATC
2	chr2:160965761:T:TAA	0	160965761	TAA	T
2	chr2:160965790:T:G	0	160965790	G	T
2	chr2:160966052:G:A	0	160966052	A	G
2	chr2:160966416:AG:A	0	160966416	A	AG
2	chr2:160967135:CA:C	0	160967135	C	CA
2	chr2:160968411:G:A	0	160968411	A	G
2	chr2:160968490:C:T	0	160968490	T	C
2	chr2:160968554:C:T	0	160968554	T	C
2	chr2:160968943:T:C	0	160968943	C	T
2	chr2:160969050:G:C	0	160969050	C	G
2	chr2:160969253:G:A	0	160969253	A	G
2	chr2:160969371:ATT:A	0	160969371	A	ATT
2	chr2:160969374:T:C	0	160969374	C	T
2	chr2:160969849:G:A	0	160969849	A	G
2	chr2:160970693:G:T	0	160970693	T	G
2	chr2:160971146:C:T	0	160971146	T	C
2	chr2:160973981:G:A	0	160973981	A	G
2	chr2:160974095:C:G	0	160974095	G	C
2	chr2:160974883:T:G	0	160974883	G	T
2	chr2:160975678:G:A	0	160975678	A	G
2	chr2:160975989:A:G	0	160975989	G	A
2	chr2:160976675:G:A	0	160976675	A	G
2	chr2:160976709:A:G	0	160976709	G	A
2	chr2:160977056:T:C	0	160977056	C	T
2	chr2:160977432:T:C	0	160977432	C	T
2	chr2:160977577:A:G	0	160977577	G	A
2	chr2:160978271:A:G	0	160978271	G	A
2	chr2:160979044:G:T	0	160979044	T	G
2	chr2:160979582:G:A	0	160979582	A	G
2	chr2:160980222:A:G	0	160980222	G	A
2	chr2:160980262:CTATT:C	0	160980262	C	CTATT
2	chr2:160980627:T:C	0	160980627	C	T
2	chr2:160980781:C:T	0	160980781	T	C
2	chr2:160981818:GA:G	0	160981818	G	GA
2	chr2:160981860:G:T	0	160981860	T	G
2	chr2:160982112:C:T	0	160982112	T	C
2	chr2:160983364:T:C	0	160983364	C	T
2	chr2:160984689:T:C	0	160984689	C	T
2	chr2:160984699:A:C	0	160984699	C	A
2	chr2:160985224:C:G	0	160985224	G	C
2	chr2:160986057:C:T	0	160986057	T	C
2	chr2:160986079:A:C	0	160986079	C	A
2	chr2:160986708:G:A	0	160986708	A	G
2	chr2:160987413:G:A	0	160987413	A	G
2	chr2:160988029:G:T	0	160988029	T	G
2	chr2:160989113:G:T	0	160989113	T	G
2	chr2:160989329:C:T	0	160989329	T	C
2	chr2:160990726:G:A	0	160990726	A	G
2	chr2:160992571:T:C	0	160992571	C	T
2	chr2:160992698:C:T	0	160992698	T	C
2	chr2:160992816:T:C	0	160992816	C	T
2	chr2:160993356:A:G	0	160993356	G	A
2	chr2:160993468:ATACTTT:A	0	160993468	A	ATACTTT
2	chr2:160994381:T:C	0	160994381	C	T
2	chr2:160994965:C:T	0	160994965	T	C
2	chr2:160995130:G:T	0	160995130	T	G
2	chr2:160996481:T:C	0	160996481	C	T
2	chr2:160996926:T:C	0	160996926	C	T
2	chr2:160997758:C:T	0	160997758	T	C
2	chr2:160997795:A:G	0	160997795	G	A
2	chr2:160998232:A:G	0	160998232	G	A
2	chr2:160998492:T:C	0	160998492	C	T
2	chr2:160998779:C:G	0	160998779	G	C
2	chr2:160999056:G:A	0	160999056	A	G
2	chr2:160999991:G:C	0	160999991	C	G
2	chr2:161000195:T:C	0	161000195	C	T
2	chr2:161000218:G:A	0	161000218	A	G
2	chr2:161000480:TTTG:T	0	161000480	T	TTTG
2	chr2:161001527:C:T	0	161001527	T	C
2	chr2:161001536:T:G	0	161001536	G	T
2	chr2:161001697:TG:T	0	161001697	T	TG
2	chr2:161002233:C:T	0	161002233	T	C
2	chr2:161002345:G:A	0	161002345	A	G
2	chr2:161002388:C:T	0	161002388	T	C
2	chr2:161002448:C:T	0	161002448	T	C
2	chr2:161002465:C:T	0	161002465	T	C
2	chr2:161002777:T:G	0	161002777	G	T
2	chr2:161002836:C:T	0	161002836	T	C
2	chr2:161003158:A:C	0	161003158	C	A
2	chr2:161003209:C:A	0	161003209	A	C
2	chr2:161003249:T:C	0	161003249	C	T
2	chr2:161003524:A:G	0	161003524	G	A
2	chr2:161004912:A:G	0	161004912	G	A
2	chr2:161005002:G:A	0	161005002	A	G
2	chr2:161005224:G:A	0	161005224	A	G
2	chr2:161005720:G:A	0	161005720	A	G
2	chr2:161005945:T:C	0	161005945	C	T
2	chr2:161006541:A:G	0	161006541	G	A
2	chr2:161007486:C:T	0	161007486	T	C
2	chr2:161008511:G:A	0	161008511	A	G
2	chr2:161009221:A:G	0	161009221	G	A
2	chr2:161009390:C:T	0	161009390	T	C
2	chr2:161009993:G:A	0	161009993	A	G
2	chr2:161010216:G:A	0	161010216	A	G
2	chr2:161010368:G:A	0	161010368	A	G
2	chr2:161010370:C:T	0	161010370	T	C
2	chr2:161010445:C:T	0	161010445	T	C
2	chr2:161010526:G:A	0	161010526	A	G
2	chr2:161010693:G:A	0	161010693	A	G
```
