## Supplementary material for "Characterization of shared and ancestry-specific signals driving complex traits using multi-ancestry fine-mapping": mesusieoutput

```
                 eur          afr      eur_afr
   [1,] 0.0003062460 0.0008362201 2.796129e-04
   [2,] 0.0003064887 0.0003066948 1.021257e-04
   [3,] 0.0003062478 0.0008362201 2.799355e-04
   [4,] 0.0003064667 0.0007042357 2.338241e-04
   [5,] 0.0003064667 0.0007077801 2.349990e-04
   [6,] 0.0003064887 0.0003089175 1.028984e-04
   [7,] 0.0003062478 0.0009262878 3.101138e-04
   [8,] 0.0003062478 0.0008298076 2.777864e-04
   [9,] 0.0003064887 0.0003066944 1.021583e-04
  [10,] 0.0003062509 0.0008449201 2.832826e-04
  [11,] 0.0003064909 0.0003083629 1.029474e-04
  [12,] 0.0003062478 0.0008525327 2.854009e-04
  [13,] 0.0003064887 0.0003089813 1.029082e-04
  [14,] 0.0003064914 0.0003085150 1.030093e-04
  [15,] 0.0003064668 0.0007195882 2.388803e-04
  [16,] 0.0003064887 0.0003070433 1.022524e-04
  [17,] 0.0003064926 0.0003081055 1.025486e-04
  [18,] 0.0003064658 0.0007081854 2.356519e-04
  [19,] 0.0003064659 0.0007077924 2.353737e-04
  [20,] 0.0003062916 0.0009226014 3.089166e-04
  [21,] 0.0003065464 0.0003128008 1.041261e-04
  [22,] 0.0003062971 0.0009164531 3.076913e-04
  [23,] 0.0003062947 0.0009109656 3.055138e-04
  [24,] 0.0003065464 0.0003146298 1.050727e-04
  [25,] 0.0003062959 0.0009109656 3.056797e-04
  [26,] 0.0003062947 0.0009182281 3.079529e-04
  [27,] 0.0003065436 0.0003145451 1.047905e-04
  [28,] 0.0003064659 0.0007271128 2.418679e-04
  [29,] 0.0003064659 0.0007308371 2.434226e-04
  [30,] 0.0003065441 0.0003153207 1.051185e-04
  [31,] 0.0003065441 0.0003146816 1.049049e-04
  [32,] 0.0003064658 0.0007391209 2.460931e-04
  [33,] 0.0003065461 0.0003128764 1.042087e-04
  [34,] 0.0003065461 0.0003131039 1.043040e-04
  [35,] 0.0003064659 0.0007471453 2.488426e-04
  [36,] 0.0003064659 0.0007510073 2.501282e-04
  [37,] 0.0003062997 0.0010287503 3.458315e-04
  [38,] 0.0003064659 0.0007552862 2.515525e-04
  [39,] 0.0003065510 0.0003131650 1.041381e-04
  [40,] 0.0003065461 0.0003133169 1.043837e-04
  [41,] 0.0003062997 0.0009764467 3.282149e-04
  [42,] 0.0003064659 0.0007635454 2.543480e-04
  [43,] 0.0003062997 0.0009764467 3.282149e-04
  [44,] 0.0003066322 0.0003117503 1.027571e-04
  [45,] 0.0003065773 0.0003088242 1.025973e-04
  [46,] 0.0003065445 0.0003135340 1.045466e-04
  [47,] 0.0003065451 0.0003132928 1.044962e-04
  [48,] 0.0003064658 0.0007808342 2.599724e-04
  [49,] 0.0003062948 0.0010021550 3.361516e-04
  [50,] 0.0003062948 0.0010349747 3.471754e-04
  [51,] 0.0003067073 0.0001761023 5.878186e-05
  [52,] 0.0003064659 0.0008071101 2.688912e-04
  [53,] 0.0003062986 0.0010287503 3.456677e-04
  [54,] 0.0003065707 0.0002848516 9.740290e-05
  [55,] 0.0003066418 0.0002748649 9.079633e-05
  [56,] 0.0003065435 0.0003141167 1.048115e-04
  [57,] 0.0003064659 0.0008165595 2.719483e-04
  [58,] 0.0003065435 0.0003140379 1.047851e-04
  [59,] 0.0003065435 0.0003140379 1.047851e-04
  [60,] 0.0003065451 0.0003130614 1.044186e-04
  [61,] 0.0003066641 0.0002786749 9.283314e-05
  [62,] 0.0003065451 0.0003129844 1.043928e-04
  [63,] 0.0003065462 0.0003135293 1.043996e-04
  [64,] 0.0003065451 0.0003129844 1.043928e-04
  [65,] 0.0003064663 0.0008399266 2.801075e-04
  [66,] 0.0003064663 0.0008417327 2.807098e-04
  [67,] 0.0003063014 0.0010771541 3.623747e-04
  [68,] 0.0003065421 0.0003127680 1.042987e-04
  [69,] 0.0003065453 0.0003127458 1.043228e-04
  [70,] 0.0003063014 0.0010771541 3.623747e-04
  [71,] 0.0003065458 0.0003125168 1.042649e-04
  [72,] 0.0003065461 0.0003335159 1.110504e-04
  [73,] 0.0003065454 0.0003133171 1.046035e-04
  [74,] 0.0003064663 0.0008452573 2.818850e-04
  [75,] 0.0003065458 0.0003121289 1.041347e-04
  [76,] 0.0003065461 0.0003120534 1.041192e-04
  [77,] 0.0003065463 0.0003118754 1.040691e-04
  [78,] 0.0003062036 0.0002757908 9.099439e-05
  [79,] 0.0003065463 0.0003118754 1.040691e-04
  [80,] 0.0003064663 0.0008510207 2.838069e-04
  [81,] 0.0003060814 0.0003652288 1.217003e-04
  [82,] 0.0003065461 0.0003123426 1.040442e-04
  [83,] 0.0003064665 0.0005258049 1.754043e-04
  [84,] 0.0003064663 0.0008528860 2.844289e-04
  [85,] 0.0003064663 0.0008544592 2.849534e-04
  [86,] 0.0003064665 0.0007835235 2.613843e-04
  [87,] 0.0003065489 0.0003120786 1.042627e-04
  [88,] 0.0003065466 0.0003119869 1.041825e-04
  [89,] 0.0003064663 0.0008590677 2.864902e-04
  [90,] 0.0003064663 0.0008690779 2.898281e-04
  [91,] 0.0003065470 0.0003094986 1.032860e-04
  [92,] 0.0003065462 0.0003115483 1.038165e-04
  [93,] 0.0003064663 0.0008641745 2.881930e-04
  [94,] 0.0003064663 0.0008693209 2.899091e-04
  [95,] 0.0003064667 0.0007967865 2.658958e-04
  [96,] 0.0003065461 0.0003085811 1.028088e-04
  [97,] 0.0003065461 0.0003094696 1.030958e-04
  [98,] 0.0003064665 0.0008840399 2.949167e-04
  [99,] 0.0003064667 0.0008014140 2.674402e-04
 [100,] 0.0003073117 0.0002798413 9.491538e-05
 [101,] 0.0003064665 0.0008840399 2.949167e-04
 [102,] 0.0003064670 0.0008014140 2.675277e-04
 [103,] 0.0003063352 0.0002729303 9.090826e-05
 [104,] 0.0003064667 0.0008840399 2.950163e-04
 [105,] 0.0003064667 0.0008893403 2.967853e-04
 [106,] 0.0003064675 0.0008893403 2.970867e-04
 [107,] 0.0003064799 0.0008032033 2.705368e-04
 [108,] 0.0003064751 0.0008056954 2.709183e-04
 [109,] 0.0003064760 0.0008042876 2.705303e-04
 [110,] 0.0003064769 0.0008000596 2.691936e-04
 [111,] 0.0003064842 0.0008000596 2.698285e-04
 [112,] 0.0003064769 0.0008000596 2.691936e-04
 [113,] 0.0003064789 0.0007912758 2.664146e-04
 [114,] 0.0003063459 0.0006827663 2.317844e-04
 [115,] 0.0003063459 0.0006765979 2.296770e-04
 [116,] 0.0003064778 0.0007822094 2.632573e-04
 [117,] 0.0003064778 0.0007781337 2.618815e-04
 [118,] 0.0003064866 0.0007822094 2.639680e-04
 [119,] 0.0003064705 0.0007822094 2.624857e-04
 [120,] 0.0003064727 0.0007822094 2.627451e-04
 [121,] 0.0003064712 0.0007822094 2.625721e-04
 [122,] 0.0003064735 0.0007822094 2.628317e-04
 [123,] 0.0003061842 0.0002740216 9.082471e-05
 [124,] 0.0003064779 0.0007781337 2.618889e-04
 [125,] 0.0003064779 0.0007059785 2.375361e-04
 [126,] 0.0003063392 0.0006342670 2.149708e-04
 [127,] 0.0003064726 0.0007912758 2.657805e-04
 [128,] 0.0003064110 0.0002941795 9.556209e-05
 [129,] 0.0003064743 0.0007954426 2.673776e-04
 [130,] 0.0003064770 0.0007954426 2.676434e-04
 [131,] 0.0003064761 0.0007967419 2.679930e-04
 [132,] 0.0003068428 0.0002889664 9.655082e-05
 [133,] 0.0003064755 0.0008902519 2.983393e-04
 [134,] 0.0003064745 0.0009057227 3.033266e-04
 [135,] 0.0003064800 0.0007487445 2.521434e-04
 [136,] 0.0003064800 0.0008414362 2.834604e-04
 [137,] 0.0003064767 0.0008679509 2.910490e-04
 [138,] 0.0003064793 0.0008679174 2.914253e-04
 [139,] 0.0003064793 0.0008679174 2.914253e-04
 [140,] 0.0003064793 0.0008633077 2.898743e-04
 [141,] 0.0003064793 0.0008690218 2.917969e-04
 [142,] 0.0003063116 0.0007266551 2.455040e-04
 [143,] 0.0003063116 0.0007146438 2.414282e-04
 [144,] 0.0003068387 0.0002896919 9.679533e-05
 [145,] 0.0003064808 0.0008730252 2.933394e-04
 [146,] 0.0003064808 0.0008781721 2.950727e-04
 [147,] 0.0003064816 0.0008781721 2.951712e-04
 [148,] 0.0003064841 0.0008781721 2.954670e-04
 [149,] 0.0003063378 0.0007093589 2.408700e-04
 [150,] 0.0003064902 0.0008571445 2.896582e-04
 [151,] 0.0003064902 0.0008525794 2.881092e-04
 [152,] 0.0003064928 0.0008571445 2.898552e-04
 [153,] 0.0003064928 0.0008622028 2.915732e-04
 [154,] 0.0003064915 0.0007737686 2.614566e-04
 [155,] 0.0003063408 0.0007093589 2.409957e-04
 [156,] 0.0003064928 0.0008475945 2.866118e-04
 [157,] 0.0003063378 0.0007093589 2.408700e-04
 [158,] 0.0003063439 0.0007052972 2.397317e-04
 [159,] 0.0003066524 0.0002655831 8.790714e-05
 [160,] 0.0003069423 0.0003901997 1.338471e-04
 [161,] 0.0003063519 0.0007052972 2.400383e-04
 [162,] 0.0003063439 0.0007052972 2.397317e-04
 [163,] 0.0003063439 0.0007052972 2.397317e-04
 [164,] 0.0003063408 0.0007093589 2.409957e-04
 [165,] 0.0003063408 0.0007052972 2.396069e-04
 [166,] 0.0003065059 0.0008622028 2.924784e-04
 [167,] 0.0003064999 0.0008571445 2.903582e-04
 [168,] 0.0003063501 0.0007130421 2.426228e-04
 [169,] 0.0003064999 0.0008571445 2.903582e-04
 [170,] 0.0003063534 0.0007555706 2.573257e-04
 [171,] 0.0003065029 0.0008571445 2.905557e-04
 [172,] 0.0003065044 0.0007822399 2.651265e-04
 [173,] 0.0003065108 0.0008719679 2.961120e-04
 [174,] 0.0003063534 0.0007130421 2.427499e-04
 [175,] 0.0003065125 0.0008668350 2.944597e-04
 [176,] 0.0003065270 0.0008818772 3.002181e-04
 [177,] 0.0003065289 0.0008871260 3.021187e-04
 [178,] 0.0003065307 0.0008041713 2.737821e-04
 [179,] 0.0003065345 0.0008924154 3.042415e-04
 [180,] 0.0003065345 0.0008088242 2.755582e-04
 [181,] 0.0003065289 0.0008985668 3.060401e-04
 [182,] 0.0003065427 0.0008178057 2.790172e-04
 [183,] 0.0003065447 0.0008135126 2.776332e-04
 [184,] 0.0003065489 0.0008972594 3.066438e-04
 [185,] 0.0003065038 0.0007016691 2.427755e-04
 [186,] 0.0003066206 0.0003248921 1.116702e-04
 [187,] 0.0003065038 0.0007093589 2.454711e-04
 [188,] 0.0003063172 0.0007461169 2.477913e-04
 [189,] 0.0003066680 0.0002753547 9.079007e-05
 [190,] 0.0003063249 0.0007209046 2.379660e-04
 [191,] 0.0003065652 0.0008972594 3.075858e-04
 [192,] 0.0003065546 0.0008829890 3.020011e-04
 [193,] 0.0003065503 0.0008829890 3.017967e-04
 [194,] 0.0003065420 0.0008632821 2.946142e-04
 [195,] 0.0003065420 0.0008632821 2.946142e-04
 [196,] 0.0003065440 0.0008582154 2.929709e-04
 [197,] 0.0003063222 0.0007033049 2.325028e-04
 [198,] 0.0003065440 0.0008536428 2.913986e-04
 [199,] 0.0003065322 0.0008307550 2.829765e-04
 [200,] 0.0003065661 0.0008436944 2.889499e-04
 [201,] 0.0003079708 0.0003527114 1.272476e-04
 [202,] 0.0003065482 0.0008159253 2.786249e-04
 [203,] 0.0003063285 0.0006848247 2.265606e-04
 [204,] 0.0003065546 0.0008116727 2.774362e-04
 [205,] 0.0003063255 0.0006548219 2.171950e-04
 [206,] 0.0003065546 0.0008116727 2.774362e-04
 [207,] 0.0003065440 0.0007910079 2.698844e-04
 [208,] 0.0003063297 0.0006448409 2.132279e-04
 [209,] 0.0003065440 0.0007737602 2.639553e-04
 [210,] 0.0003065440 0.0007865477 2.683511e-04
 [211,] 0.0003065400 0.0007821207 2.666550e-04
 [212,] 0.0003065400 0.0007821207 2.666550e-04
 [213,] 0.0003065461 0.0007781247 2.655421e-04
 [214,] 0.0003065524 0.0007694281 2.628073e-04
 [215,] 0.0003065440 0.0007531803 2.568815e-04
 [216,] 0.0003063259 0.0006143410 2.037050e-04
 [217,] 0.0003065546 0.0007573913 2.587464e-04
 [218,] 0.0003063282 0.0006024035 1.994059e-04
 [219,] 0.0003063305 0.0005946897 1.966118e-04
 [220,] 0.0003063305 0.0005904864 1.952273e-04
 [221,] 0.0003063345 0.0005621423 1.855747e-04
 [222,] 0.0003065425 0.0004015433 1.361625e-04
 [223,] 0.0003064997 0.0005081584 1.712205e-04
 [224,] 0.0003066801 0.0004056324 1.348852e-04
 [225,] 0.0003065342 0.0006083181 2.070853e-04
 [226,] 0.0003065102 0.0004703077 1.595589e-04
 [227,] 0.0003065117 0.0004302452 1.456252e-04
 [228,] 0.0003065045 0.0004247752 1.436091e-04
 [229,] 0.0003068196 0.0004040165 1.408829e-04
 [230,] 0.0003066644 0.0002860821 9.471297e-05
 [231,] 0.0003062792 0.0002136690 7.255113e-05
 [232,] 0.0003067734 0.0003836100 1.332872e-04
 [233,] 0.0003064838 0.0003986717 1.343656e-04
 [234,] 0.0003064838 0.0003986717 1.343656e-04
 [235,] 0.0003067298 0.0003804174 1.318701e-04
 [236,] 0.0003064853 0.0003992335 1.345903e-04
 [237,] 0.0003064853 0.0003986717 1.343996e-04
 [238,] 0.0003067734 0.0003709413 1.287712e-04
 [239,] 0.0003065010 0.0003714105 1.253659e-04
 [240,] 0.0003068804 0.0002784220 9.675570e-05
 [241,] 0.0003064945 0.0003988468 1.345692e-04
 [242,] 0.0003065028 0.0003714105 1.253988e-04
 [243,] 0.0003064961 0.0003988468 1.346028e-04
 [244,] 0.0003064961 0.0003988468 1.346028e-04
 [245,] 0.0003067220 0.0003869931 1.341534e-04
 [246,] 0.0003068305 0.0002776221 9.634685e-05
 [247,] 0.0003064993 0.0003988468 1.346701e-04
 [248,] 0.0003064993 0.0003988468 1.346701e-04
 [249,] 0.0003064993 0.0003988468 1.346701e-04
 [250,] 0.0003067505 0.0003805604 1.320550e-04
 [251,] 0.0003067659 0.0003789042 1.315627e-04
 [252,] 0.0003065028 0.0003988468 1.347407e-04
 [253,] 0.0003064304 0.0003010255 1.022956e-04
 [254,] 0.0003065028 0.0003988468 1.347407e-04
 [255,] 0.0003064908 0.0003895988 1.311585e-04
 [256,] 0.0003067436 0.0002730733 8.983599e-05
 [257,] 0.0003065158 0.0003988468 1.349810e-04
 [258,] 0.0003064990 0.0003949839 1.332651e-04
 [259,] 0.0003065073 0.0003949839 1.334318e-04
 [260,] 0.0003065081 0.0004021919 1.359824e-04
 [261,] 0.0003065136 0.0004021919 1.360849e-04
 [262,] 0.0003065136 0.0004021919 1.360849e-04
 [263,] 0.0003068076 0.0003852915 1.341014e-04
 [264,] 0.0003065081 0.0004090170 1.383097e-04
 [265,] 0.0003065063 0.0004160267 1.406640e-04
 [266,] 0.0003068505 0.0002895357 1.007436e-04
 [267,] 0.0003067695 0.0003852915 1.338616e-04
 [268,] 0.0003065045 0.0004196024 1.418464e-04
 [269,] 0.0003065028 0.0004213220 1.423956e-04
 [270,] 0.0003064977 0.0004213220 1.422817e-04
 [271,] 0.0003065010 0.0004196024 1.417697e-04
 [272,] 0.0003064977 0.0003975950 1.342120e-04
 [273,] 0.0003064993 0.0004196024 1.417332e-04
 [274,] 0.0003067844 0.0003828184 1.330743e-04
 [275,] 0.0003064977 0.0004196024 1.416967e-04
 [276,] 0.0003066360 0.0003483868 1.198437e-04
 [277,] 0.0003066057 0.0003015132 1.030658e-04
 [278,] 0.0003068297 0.0002785211 9.300802e-05
 [279,] 0.0003066620 0.0002941649 9.611364e-05
 [280,] 0.0003065121 0.0003738181 1.249323e-04
 [281,] 0.0003065121 0.0003694436 1.234679e-04
 [282,] 0.0003066018 0.0003229069 1.105232e-04
 [283,] 0.0003068024 0.0002939449 9.907984e-05
 [284,] 0.0003066766 0.0003253218 1.118172e-04
 [285,] 0.0003065125 0.0003364969 1.124610e-04
 [286,] 0.0003066823 0.0002996054 1.027894e-04
 [287,] 0.0003066823 0.0002986143 1.024402e-04
 [288,] 0.0003059605 0.0002805834 9.269075e-05
 [289,] 0.0003065137 0.0003378020 1.129595e-04
 [290,] 0.0003066823 0.0002965532 1.017142e-04
 [291,] 0.0003065133 0.0003341467 1.117142e-04
 [292,] 0.0003060948 0.0002795933 9.302267e-05
 [293,] 0.0003065141 0.0003364969 1.125424e-04
 [294,] 0.0003065137 0.0003328664 1.113051e-04
 [295,] 0.0003065146 0.0003328664 1.113450e-04
 [296,] 0.0003065137 0.0003293048 1.101112e-04
 [297,] 0.0003060247 0.0002880139 9.702187e-05
 [298,] 0.0003065121 0.0003049543 1.018797e-04
 [299,] 0.0003065146 0.0003223831 1.078287e-04
 [300,] 0.0003066826 0.0002758596 9.440149e-05
 [301,] 0.0003065156 0.0003223831 1.078664e-04
 [302,] 0.0003065042 0.0003686107 1.234624e-04
 [303,] 0.0003061085 0.0002767921 9.207175e-05
 [304,] 0.0003065151 0.0003884497 1.300154e-04
 [305,] 0.0003065161 0.0003868106 1.295171e-04
 [306,] 0.0003065151 0.0003853302 1.289686e-04
 [307,] 0.0003065151 0.0003853302 1.289686e-04
 [308,] 0.0003066380 0.0003247021 1.113760e-04
 [309,] 0.0003065125 0.0003708002 1.239486e-04
 [310,] 0.0003061082 0.0002826981 9.407112e-05
 [311,] 0.0003065178 0.0003680212 1.232822e-04
 [312,] 0.0003066380 0.0003361613 1.153978e-04
 [313,] 0.0003065178 0.0003858053 1.292595e-04
 [314,] 0.0003065172 0.0003841843 1.286865e-04
 [315,] 0.0003065184 0.0003827201 1.282480e-04
 [316,] 0.0003065184 0.0003827201 1.282480e-04
 [317,] 0.0003065190 0.0003812651 1.277841e-04
 [318,] 0.0003065190 0.0003812651 1.277841e-04
 [319,] 0.0003060682 0.0002323109 7.812115e-05
 [320,] 0.0003065184 0.0003796750 1.272242e-04
 [321,] 0.0003065190 0.0003796750 1.272493e-04
 [322,] 0.0003065169 0.0003796750 1.271602e-04
 [323,] 0.0003065197 0.0003766694 1.262633e-04
 [324,] 0.0003065197 0.0003766694 1.262633e-04
 [325,] 0.0003065217 0.0003752519 1.258604e-04
 [326,] 0.0003065203 0.0003737028 1.252897e-04
 [327,] 0.0003065267 0.0003737028 1.254986e-04
 [328,] 0.0003065210 0.0003707746 1.243284e-04
 [329,] 0.0003066705 0.0003223963 1.107540e-04
 [330,] 0.0003065217 0.0003716754 1.246555e-04
 [331,] 0.0003065224 0.0003658668 1.227231e-04
 [332,] 0.0003065217 0.0003716754 1.246555e-04
 [333,] 0.0003065224 0.0003716754 1.246797e-04
 [334,] 0.0003065231 0.0003645061 1.222882e-04
 [335,] 0.0003065217 0.0003687521 1.236711e-04
 [336,] 0.0003065217 0.0003687521 1.236711e-04
 [337,] 0.0003060369 0.0002259632 7.580525e-05
 [338,] 0.0003065231 0.0003673734 1.232544e-04
 [339,] 0.0003065231 0.0003673734 1.232544e-04
 [340,] 0.0003065231 0.0003673734 1.232544e-04
 [341,] 0.0003065224 0.0003702786 1.242092e-04
 [342,] 0.0003065217 0.0003730810 1.251288e-04
 [343,] 0.0003065244 0.0003782389 1.269559e-04
 [344,] 0.0003066878 0.0003222187 1.108210e-04
 [345,] 0.0003063321 0.0002320924 7.793460e-05
 [346,] 0.0003065100 0.0003214071 1.072458e-04
 [347,] 0.0003065091 0.0003222466 1.073937e-04
 [348,] 0.0003061128 0.0001574321 5.255929e-05
 [349,] 0.0003065103 0.0003327843 1.110738e-04
 [350,] 0.0003065094 0.0003285177 1.095410e-04
 [351,] 0.0003065094 0.0003285177 1.095410e-04
 [352,] 0.0003065098 0.0003285177 1.095989e-04
 [353,] 0.0003065100 0.0003357891 1.122629e-04
 [354,] 0.0003065105 0.0003332777 1.112492e-04
 [355,] 0.0003065105 0.0003320337 1.108335e-04
 [356,] 0.0003065105 0.0003359168 1.121310e-04
 [357,] 0.0003061049 0.0003094290 1.015696e-04
 [358,] 0.0003065107 0.0003359168 1.121512e-04
 [359,] 0.0003065105 0.0003346556 1.117096e-04
 [360,] 0.0003065107 0.0003346556 1.117296e-04
 [361,] 0.0003065107 0.0003329447 1.111576e-04
 [362,] 0.0003065107 0.0003346556 1.117296e-04
 [363,] 0.0003060630 0.0002270177 7.655815e-05
 [364,] 0.0003065105 0.0003303663 1.102763e-04
 [365,] 0.0003065154 0.0003394827 1.130382e-04
 [366,] 0.0003065154 0.0003380811 1.125521e-04
 [367,] 0.0003065100 0.0003380811 1.130310e-04
 [368,] 0.0003065105 0.0003389649 1.131493e-04
 [369,] 0.0003065105 0.0003416404 1.140433e-04
 [370,] 0.0003061812 0.0003193260 1.041723e-04
 [371,] 0.0003065097 0.0003389649 1.130655e-04
 [372,] 0.0003065107 0.0003389649 1.131698e-04
 [373,] 0.0003065110 0.0003416404 1.140848e-04
 [374,] 0.0003065110 0.0003416404 1.140848e-04
 [375,] 0.0003065110 0.0003429273 1.145151e-04
 [376,] 0.0003065110 0.0003429273 1.145151e-04
 [377,] 0.0003062411 0.0002772941 9.153395e-05
 [378,] 0.0003061905 0.0001878234 6.211984e-05
 [379,] 0.0003065316 0.0002869653 9.589186e-05
 [380,] 0.0003065321 0.0003607831 1.206829e-04
 [381,] 0.0003064776 0.0002827645 9.291591e-05
 [382,] 0.0003065330 0.0003607831 1.207280e-04
 [383,] 0.0003065330 0.0003607831 1.207280e-04
 [384,] 0.0003065330 0.0003672420 1.228953e-04
 [385,] 0.0003065967 0.0002810124 9.237818e-05
 [386,] 0.0003063839 0.0002752891 9.436785e-05
 [387,] 0.0003063702 0.0002744450 9.402525e-05
 [388,] 0.0003065349 0.0003594416 1.203632e-04
 [389,] 0.0003065330 0.0003594416 1.202778e-04
 [390,] 0.0003064867 0.0002798637 9.220267e-05
 [391,] 0.0003065334 0.0003620100 1.211613e-04
 [392,] 0.0003065334 0.0003594416 1.202992e-04
 [393,] 0.0003065330 0.0003507531 1.173623e-04
 [394,] 0.0003065350 0.0003557069 1.189871e-04
 [395,] 0.0003065350 0.0003507531 1.173257e-04
 [396,] 0.0003064759 0.0002799042 9.224783e-05
 [397,] 0.0003065355 0.0003465697 1.159425e-04
 [398,] 0.0003064759 0.0002799450 9.225812e-05
 [399,] 0.0003062391 0.0002594939 8.838653e-05
 [400,] 0.0003065359 0.0003447846 1.153632e-04
 [401,] 0.0003065371 0.0004053369 1.358907e-04
 [402,] 0.0003065320 0.0003436573 1.147690e-04
 [403,] 0.0003065339 0.0003436573 1.148857e-04
 [404,] 0.0003065363 0.0003471733 1.161847e-04
 [405,] 0.0003065330 0.0003460322 1.156283e-04
 [406,] 0.0003064759 0.0002825703 9.297481e-05
 [407,] 0.0003065350 0.0003378994 1.130149e-04
 [408,] 0.0003062509 0.0003124942 1.023607e-04
 [409,] 0.0003065339 0.0003452146 1.154075e-04
 [410,] 0.0003065342 0.0003476087 1.162295e-04
 [411,] 0.0003065342 0.0003428495 1.146344e-04
 [412,] 0.0003065342 0.0003383139 1.131142e-04
 [413,] 0.0003062511 0.0002556815 8.708722e-05
 [414,] 0.0003065342 0.0003394103 1.134817e-04
 [415,] 0.0003064759 0.0002836417 9.322548e-05
 [416,] 0.0003065339 0.0003394103 1.134627e-04
 [417,] 0.0003065101 0.0002589646 8.889684e-05
 [418,] 0.0003065326 0.0003487418 1.165094e-04
 [419,] 0.0003065346 0.0003463514 1.158278e-04
 [420,] 0.0003065350 0.0003428751 1.146837e-04
 [421,] 0.0003064946 0.0002589646 8.885870e-05
 [422,] 0.0003064665 0.0002898040 9.492186e-05
 [423,] 0.0003065346 0.0003452232 1.154496e-04
 [424,] 0.0003065329 0.0003439897 1.149386e-04
 [425,] 0.0003065377 0.0003479928 1.166197e-04
 [426,] 0.0003065865 0.0002586879 8.625867e-05
 [427,] 0.0003065346 0.0003428751 1.146623e-04
 [428,] 0.0003065350 0.0003428751 1.146837e-04
 [429,] 0.0003065350 0.0003428751 1.146837e-04
 [430,] 0.0003064801 0.0002875993 9.425834e-05
 [431,] 0.0003060193 0.0001886913 6.312744e-05
 [432,] 0.0003065355 0.0003416564 1.142942e-04
 [433,] 0.0003065355 0.0003405552 1.139248e-04
 [434,] 0.0003065355 0.0003416564 1.142942e-04
 [435,] 0.0003065355 0.0003405552 1.139248e-04
 [436,] 0.0003065355 0.0003405552 1.139248e-04
 [437,] 0.0003065355 0.0003371815 1.127930e-04
 [438,] 0.0003065355 0.0003371815 1.127930e-04
 [439,] 0.0003062157 0.0002482852 8.437899e-05
 [440,] 0.0003065355 0.0003359987 1.123962e-04
 [441,] 0.0003062273 0.0002472507 8.405331e-05
 [442,] 0.0003065383 0.0003397782 1.138748e-04
 [443,] 0.0003065355 0.0003359987 1.123962e-04
 [444,] 0.0003064138 0.0002884506 9.458440e-05
 [445,] 0.0003065332 0.0003409939 1.139549e-04
 [446,] 0.0003062273 0.0002531520 8.612510e-05
 [447,] 0.0003062053 0.0002907101 9.538770e-05
 [448,] 0.0003065350 0.0003327055 1.112730e-04
 [449,] 0.0003062273 0.0002531520 8.612510e-05
 [450,] 0.0003065346 0.0003316557 1.109008e-04
 [451,] 0.0003064138 0.0002893303 9.483448e-05
 [452,] 0.0003065028 0.0002652547 8.842526e-05
 [453,] 0.0003063110 0.0002126263 7.200540e-05
 [454,] 0.0003064138 0.0002894021 9.485844e-05
 [455,] 0.0003063523 0.0002138200 7.249698e-05
 [456,] 0.0003065026 0.0002639747 8.796264e-05
 [457,] 0.0003065026 0.0002639747 8.797418e-05
 [458,] 0.0003063535 0.0002888613 9.479589e-05
 [459,] 0.0003065027 0.0002659653 8.865044e-05
 [460,] 0.0003065028 0.0002652547 8.842526e-05
 [461,] 0.0003065028 0.0002652547 8.842526e-05
 [462,] 0.0003065028 0.0002659653 8.866221e-05
 [463,] 0.0003065028 0.0002659653 8.866221e-05
 [464,] 0.0003063535 0.0002844078 9.356152e-05
 [465,] 0.0003060232 0.0001904202 6.373526e-05
 [466,] 0.0003063655 0.0002849297 9.369426e-05
 [467,] 0.0003065029 0.0002666153 8.889080e-05
 [468,] 0.0003063535 0.0002849018 9.370214e-05
 [469,] 0.0003065030 0.0002666153 8.890264e-05
 [470,] 0.0003065030 0.0002672692 8.912084e-05
 [471,] 0.0003062859 0.0002176280 7.373629e-05
 [472,] 0.0003065030 0.0002668206 8.897095e-05
 [473,] 0.0003065030 0.0002674699 8.918759e-05
 [474,] 0.0003066437 0.0002954441 9.824474e-05
 [475,] 0.0003065027 0.0002674699 8.915183e-05
 [476,] 0.0003065030 0.0002674699 8.918759e-05
 [477,] 0.0003061139 0.0002246556 7.584460e-05
 [478,] 0.0003065033 0.0002674699 8.921144e-05
 [479,] 0.0003065032 0.0002674699 8.919951e-05
 [480,] 0.0003065032 0.0002681885 8.943938e-05
 [481,] 0.0003062978 0.0002193023 7.435270e-05
 [482,] 0.0003061234 0.0002237078 7.553986e-05
 [483,] 0.0003061234 0.0002242050 7.571311e-05
 [484,] 0.0003063110 0.0002215528 7.517683e-05
 [485,] 0.0003063110 0.0002188791 7.422599e-05
 [486,] 0.0003065035 0.0002688459 8.968296e-05
 [487,] 0.0003065035 0.0002688459 8.968296e-05
 [488,] 0.0003065035 0.0002688459 8.968296e-05
 [489,] 0.0003063418 0.0002844652 9.360123e-05
 [490,] 0.0003065113 0.0002661752 8.901778e-05
 [491,] 0.0003065035 0.0002688459 8.968296e-05
 [492,] 0.0003065037 0.0002695072 8.991599e-05
 [493,] 0.0003062967 0.0002844089 9.364664e-05
 [494,] 0.0003065037 0.0002695072 8.991599e-05
 [495,] 0.0003065037 0.0002702391 9.016054e-05
 [496,] 0.0003063188 0.0002852262 9.385175e-05
 [497,] 0.0003065042 0.0002702391 9.018502e-05
 [498,] 0.0003065048 0.0002709086 9.043351e-05
 [499,] 0.0003063077 0.0002852012 9.385666e-05
 [500,] 0.0003065048 0.0002709086 9.043351e-05
 [501,] 0.0003062963 0.0002206992 7.480620e-05
 [502,] 0.0003065055 0.0002710832 9.051752e-05
 [503,] 0.0003065145 0.0002688459 8.997618e-05
 [504,] 0.0003062963 0.0002206992 7.480620e-05
 [505,] 0.0003061330 0.0002242161 7.573816e-05
 [506,] 0.0003060679 0.0002237302 7.538691e-05
 [507,] 0.0003065091 0.0002658001 8.854994e-05
 [508,] 0.0003065091 0.0002658001 8.854994e-05
 [509,] 0.0003060520 0.0002246667 7.566062e-05
 [510,] 0.0003062397 0.0002824244 9.316740e-05
 [511,] 0.0003065091 0.0002666444 8.883096e-05
 [512,] 0.0003065091 0.0002666444 8.886659e-05
 [513,] 0.0003065091 0.0002673449 8.910003e-05
 [514,] 0.0003065091 0.0002673449 8.908730e-05
 [515,] 0.0003065126 0.0002679857 8.950135e-05
 [516,] 0.0003066164 0.0002466357 8.218335e-05
 [517,] 0.0003065091 0.0002693436 8.976607e-05
 [518,] 0.0003065091 0.0002695300 8.982807e-05
 [519,] 0.0003065125 0.0002662216 8.875475e-05
 [520,] 0.0003060006 0.0002041126 6.779538e-05
 [521,] 0.0003065091 0.0002695300 8.979152e-05
 [522,] 0.0003065091 0.0002684625 8.944781e-05
 [523,] 0.0003065091 0.0002695300 8.981510e-05
 [524,] 0.0003065091 0.0002681818 8.935433e-05
 [525,] 0.0003065091 0.0002695300 8.981510e-05
 [526,] 0.0003065122 0.0002701778 9.001448e-05
 [527,] 0.0003065122 0.0002701778 9.001448e-05
 [528,] 0.0003062866 0.0002846804 9.373720e-05
 [529,] 0.0003065436 0.0002828067 9.459488e-05
 [530,] 0.0003065122 0.0002688860 8.957275e-05
 [531,] 0.0003062397 0.0002827196 9.325021e-05
 [532,] 0.0003065122 0.0002695300 8.978713e-05
 [533,] 0.0003065123 0.0002695300 8.976386e-05
 [534,] 0.0003063349 0.0002841612 9.354371e-05
 [535,] 0.0003065122 0.0002704230 9.009601e-05
 [536,] 0.0003065123 0.0002704230 9.006085e-05
 [537,] 0.0003065122 0.0002704230 9.009601e-05
 [538,] 0.0003065123 0.0002690758 8.961271e-05
 [539,] 0.0003062967 0.0002834139 9.338248e-05
 [540,] 0.0003065123 0.0002690758 8.961271e-05
 [541,] 0.0003065122 0.0002697153 8.984872e-05
 [542,] 0.0003065122 0.0002699057 8.992801e-05
 [543,] 0.0003065122 0.0002704230 9.008429e-05
 [544,] 0.0003065135 0.0002677450 8.933142e-05
 [545,] 0.0003065122 0.0002704230 9.008429e-05
 [546,] 0.0003065122 0.0002704230 9.008429e-05
 [547,] 0.0003065122 0.0002704230 9.008429e-05
 [548,] 0.0003060416 0.0002236844 7.527698e-05
 [549,] 0.0003062598 0.0002852231 9.394223e-05
 [550,] 0.0003060298 0.0002242820 7.544305e-05
 [551,] 0.0003065122 0.0002802910 9.336888e-05
 [552,] 0.0003065142 0.0002686332 8.966266e-05
 [553,] 0.0003063059 0.0002902226 9.533073e-05
 [554,] 0.0003065154 0.0002721240 9.063423e-05
 [555,] 0.0003065154 0.0002798196 9.319459e-05
 [556,] 0.0003065154 0.0002798196 9.319459e-05
 [557,] 0.0003065154 0.0002812602 9.367389e-05
 [558,] 0.0003065154 0.0002819522 9.390413e-05
 [559,] 0.0003065154 0.0002826481 9.413568e-05
 [560,] 0.0003065154 0.0002871786 9.564289e-05
 [561,] 0.0003065154 0.0002878980 9.588225e-05
 [562,] 0.0003065154 0.0002886941 9.614710e-05
 [563,] 0.0003062098 0.0003283969 1.073887e-04
 [564,] 0.0003065154 0.0002932800 9.767273e-05
 [565,] 0.0003062708 0.0002833857 9.346086e-05
 [566,] 0.0003065154 0.0002948545 9.818246e-05
 [567,] 0.0003065154 0.0002940274 9.792141e-05
 [568,] 0.0003065154 0.0003020513 1.005909e-04
 [569,] 0.0003065154 0.0003028553 1.008583e-04
 [570,] 0.0003065155 0.0002979617 9.920137e-05
 [571,] 0.0003065192 0.0002964112 9.861085e-05
 [572,] 0.0003067402 0.0002210728 7.349539e-05
 [573,] 0.0003060094 0.0002628489 8.753504e-05
 [574,] 0.0003067712 0.0002450770 8.215258e-05
 [575,] 0.0003061116 0.0004845728 1.588275e-04
 [576,] 0.0003067600 0.0002443567 8.184184e-05
 [577,] 0.0132478512 0.0002700991 4.437911e-03
 [578,] 0.0003067703 0.0002411633 8.080485e-05
 [579,] 0.0003067716 0.0002398866 8.037461e-05
 [580,] 0.0047222740 0.0002808984 1.756187e-03
 [581,] 0.0003061982 0.0002713542 9.016004e-05
 [582,] 0.0003067888 0.0002417124 8.108027e-05
 [583,] 0.0540852683 0.0002111432 2.263715e-02
 [584,] 0.0003067895 0.0002169609 7.312788e-05
 [585,] 0.0003061290 0.0005705234 1.860564e-04
 [586,] 0.0003067702 0.0002431328 8.148459e-05
 [587,] 0.0003067702 0.0002432441 8.152522e-05
 [588,] 0.0478217337 0.0002244787 2.226839e-02
 [589,] 0.0003061939 0.0003174672 1.048777e-04
 [590,] 0.0003067711 0.0002432441 8.153017e-05
 [591,] 0.0003061875 0.0003207800 1.060587e-04
 [592,] 0.0003067591 0.0002437187 8.162465e-05
 [593,] 0.0003061875 0.0003202202 1.058765e-04
 [594,] 0.0003061301 0.0004859927 1.586997e-04
 [595,] 0.0003061301 0.0004725880 1.543624e-04
 [596,] 0.0132476131 0.0002695620 4.317879e-03
 [597,] 0.0573419942 0.0002115244 2.424344e-02
 [598,] 0.0003067890 0.0002425052 8.135893e-05
 [599,] 0.0003067606 0.0002434682 8.155079e-05
 [600,] 0.0003067766 0.0002437187 8.171988e-05
 [601,] 0.0018476895 0.0003067103 1.707461e-04
 [602,] 0.0003067593 0.0002437187 8.162849e-05
 [603,] 0.0003067603 0.0002435887 8.159211e-05
 [604,] 0.0003068238 0.0005607788 1.915052e-04
 [605,] 0.0540852683 0.0002117698 2.304971e-02
 [606,] 0.0003067601 0.0002438428 8.167799e-05
 [607,] 0.0160910987 0.0002694496 5.233279e-03
 [608,] 0.0003067603 0.0002431100 8.142919e-05
 [609,] 0.0003061927 0.0006018591 1.950275e-04
 [610,] 0.0003067688 0.0002421195 8.113879e-05
 [611,] 0.0044603401 0.0002787979 1.629890e-03
 [612,] 0.0003067634 0.0002433361 8.152587e-05
 [613,] 0.0160910987 0.0002693473 5.231383e-03
 [614,] 0.0003067751 0.0002431100 8.151016e-05
 [615,] 0.0506917830 0.0002079071 2.039913e-02
 [616,] 0.0003067640 0.0002436210 8.162984e-05
 [617,] 0.0003067635 0.0002436210 8.162682e-05
 [618,] 0.0003067638 0.0002436210 8.162887e-05
 [619,] 0.0042376089 0.0002782466 1.537044e-03
 [620,] 0.0015651350 0.0003445732 1.330473e-04
 [621,] 0.0003067621 0.0002437153 8.165080e-05
 [622,] 0.0003068170 0.0006392779 2.184332e-04
 [623,] 0.0151238591 0.0002695406 4.836418e-03
 [624,] 0.0003067623 0.0002418791 8.102284e-05
 [625,] 0.0374522556 0.0002190329 1.675913e-02
 [626,] 0.0003068286 0.0006351397 2.172761e-04
 [627,] 0.0003067611 0.0002424740 8.121963e-05
 [628,] 0.0203926504 0.0002696614 6.461263e-03
 [629,] 0.0003067624 0.0002411201 8.076693e-05
 [630,] 0.0003067626 0.0002406337 8.060112e-05
 [631,] 0.0003062102 0.0002672896 8.893949e-05
 [632,] 0.0003062165 0.0002672834 8.893739e-05
 [633,] 0.0506917830 0.0002069784 2.043979e-02
 [634,] 0.0003061832 0.0003015225 9.968715e-05
 [635,] 0.0003067602 0.0002397018 8.026828e-05
 [636,] 0.0003068337 0.0006817915 2.334962e-04
 [637,] 0.0423137769 0.0002078060 1.719039e-02
 [638,] 0.0151238591 0.0002699291 4.848392e-03
 [639,] 0.0003068267 0.0007680391 2.631300e-04
 [640,] 0.0003062021 0.0003119315 1.037606e-04
 [641,] 0.0229837865 0.0002712976 7.765453e-03
 [642,] 0.0003067483 0.0002458821 8.229748e-05
 [643,] 0.0103854299 0.0002758705 3.619874e-03
 [644,] 0.0003062028 0.0003023072 1.004852e-04
 [645,] 0.0003067466 0.0002423710 8.108732e-05
 [646,] 0.0192559004 0.0002715120 6.512449e-03
 [647,] 0.0087335476 0.0002758098 3.059659e-03
 [648,] 0.0003067332 0.0002255237 7.553807e-05
 [649,] 0.0259267993 0.0002715924 8.324647e-03
 [650,] 0.0783771832 0.0002118954 3.311014e-02
 [651,] 0.0217059241 0.0002714480 7.023487e-03
 [652,] 0.0003067626 0.0002388506 7.998037e-05
 [653,] 0.0003067777 0.0002302979 7.709046e-05
 [654,] 0.0003062040 0.0003172184 1.053361e-04
 [655,] 0.0003060179 0.0007709094 2.529584e-04
 [656,] 0.0003067682 0.0002350884 7.870576e-05
 [657,] 0.0003060331 0.0007374599 2.413400e-04
 [658,] 0.0003059288 0.0007531128 2.524382e-04
 [659,] 0.0003067752 0.0009406666 3.208420e-04
 [660,] 0.0003062137 0.0003004392 9.955414e-05
 [661,] 0.0003060659 0.0007473903 2.552396e-04
 [662,] 0.0017407126 0.0004233568 1.403069e-04
 [663,] 0.0003059308 0.0007465418 2.503929e-04
 [664,] 0.0003062260 0.0002790901 9.228723e-05
 [665,] 0.0003060415 0.0005347478 1.753098e-04
 [666,] 0.0003067931 0.0003744312 1.266274e-04
 [667,] 0.0003067931 0.0003744661 1.266392e-04
 [668,] 0.0003067931 0.0003744661 1.266392e-04
 [669,] 0.0003083200 0.0002462187 7.852996e-05
 [670,] 0.0003060458 0.0005333567 1.747594e-04
 [671,] 0.0003067745 0.0003617613 1.192697e-04
 [672,] 0.0003059500 0.0013917951 4.717461e-04
 [673,] 0.0003059820 0.0014779618 5.022492e-04
 [674,] 0.0003067942 0.0003921183 1.327271e-04
 [675,] 0.0003060144 0.0006549291 2.152649e-04
 [676,] 0.0003060176 0.0006608401 2.170543e-04
 [677,] 0.0003061975 0.0002685700 8.910466e-05
 [678,] 0.0003060093 0.0006068023 1.990985e-04
 [679,] 0.0027285080 0.0002737704 8.527019e-04
 [680,] 0.0003059402 0.0012898368 4.342174e-04
 [681,] 0.0003067913 0.0003563639 1.203866e-04
 [682,] 0.0003067670 0.0014551975 4.966854e-04
 [683,] 0.0003062113 0.0002695501 8.940173e-05
 [684,] 0.0003059368 0.0013267501 4.462204e-04
 [685,] 0.0003059306 0.0012187565 4.090284e-04
 [686,] 0.0003067896 0.0004161077 1.408834e-04
 [687,] 0.0003060034 0.0005806363 1.915739e-04
 [688,] 0.0003067861 0.0004229999 1.431866e-04
 [689,] 0.0003060078 0.0005584209 1.840797e-04
 [690,] 0.0003067708 0.0014079758 4.807423e-04
 [691,] 0.0003067720 0.0014351003 4.901882e-04
 [692,] 0.0003060050 0.0009778248 3.215774e-04
 [693,] 0.0003060418 0.0002506296 8.275276e-05
 [694,] 0.0003067646 0.0013963579 4.762299e-04
 [695,] 0.0003067805 0.0002666876 8.935566e-05
 [696,] 0.0003067654 0.0002664372 8.919887e-05
 [697,] 0.0003067650 0.0002653730 8.882848e-05
 [698,] 0.0003067704 0.0013496669 4.606669e-04
 [699,] 0.0003059580 0.0018682869 6.159262e-04
 [700,] 0.0003059708 0.0024279829 8.048501e-04
 [701,] 0.0003067652 0.0016232148 5.540397e-04
 [702,] 0.0003060780 0.0002436037 8.050069e-05
 [703,] 0.0003067321 0.0017840740 6.114426e-04
 [704,] 0.0003060479 0.0002473258 8.171158e-05
 [705,] 0.0003059931 0.0014483297 4.780437e-04
 [706,] 0.0003060434 0.0015247148 4.977107e-04
 [707,] 0.0003059854 0.0023189949 7.605165e-04
 [708,] 0.0023298923 0.0002881179 6.437735e-04
 [709,] 0.0003060105 0.0016278014 5.333631e-04
 [710,] 0.0003060137 0.0016633599 5.444631e-04
 [711,] 0.0003060137 0.0016480797 5.394824e-04
 [712,] 0.0024651300 0.0002869180 6.867546e-04
 [713,] 0.0003067127 0.0016838965 5.645058e-04
 [714,] 0.0003084432 0.0003884052 1.193536e-04
 [715,] 0.0003060261 0.0017011586 5.550421e-04
 [716,] 0.0003065812 0.0003541965 1.165354e-04
 [717,] 0.0003061301 0.0002950265 9.832334e-05
 [718,] 0.0003067363 0.0002559947 8.544470e-05
 [719,] 0.0003061638 0.0002659087 8.716530e-05
 [720,] 0.0003067481 0.0002562727 8.558731e-05
 [721,] 0.0003064108 0.0003259043 1.096230e-04
 [722,] 0.0003067498 0.0002561774 8.555974e-05
 [723,] 0.0003067573 0.0002560653 8.555044e-05
 [724,] 0.0003067424 0.0002561340 8.551562e-05
 [725,] 0.0003060479 0.0018385793 5.990104e-04
 [726,] 0.0003067141 0.0012615675 4.229197e-04
 [727,] 0.0003067359 0.0002564167 8.557809e-05
 [728,] 0.0003067353 0.0002560757 8.545666e-05
 [729,] 0.0003067354 0.0002559585 8.541535e-05
 [730,] 0.0003067419 0.0002558267 8.540350e-05
 [731,] 0.0003067418 0.0002556205 8.533150e-05
 [732,] 0.0003067420 0.0002557769 8.538384e-05
 [733,] 0.0003067423 0.0002557135 8.536333e-05
 [734,] 0.0003067413 0.0002555256 8.529142e-05
 [735,] 0.0003067412 0.0002554086 8.525037e-05
 [736,] 0.0003067409 0.0002552271 8.518762e-05
 [737,] 0.0003067312 0.0002549556 8.503973e-05
 [738,] 0.0003067427 0.0002551379 8.517333e-05
 [739,] 0.0003067432 0.0002555384 8.531141e-05
 [740,] 0.0003067327 0.0002543435 8.484493e-05
 [741,] 0.0003067381 0.0002543346 8.486532e-05
 [742,] 0.0003067447 0.0002557769 8.539244e-05
 [743,] 0.0003067357 0.0002563848 8.555362e-05
 [744,] 0.0003067354 0.0002570010 8.576210e-05
 [745,] 0.0003060476 0.0017931819 5.863868e-04
 [746,] 0.0003067358 0.0002596309 8.666048e-05
 [747,] 0.0003067377 0.0002615664 8.733309e-05
 [748,] 0.0003067378 0.0002612257 8.721664e-05
 [749,] 0.0003067488 0.0002614084 8.734408e-05
 [750,] 0.0003067490 0.0002615688 8.740024e-05
 [751,] 0.0003067457 0.0002668124 8.918483e-05
 [752,] 0.0003067464 0.0002676226 8.946767e-05
 [753,] 0.0003067395 0.0015051779 5.099900e-04
 [754,] 0.0003060632 0.0002101867 6.996690e-05
 [755,] 0.0003319686 0.0002352910 9.794278e-05
 [756,] 0.0003062470 0.0013395617 4.373903e-04
 [757,] 0.0003077537 0.0002888324 9.802198e-05
 [758,] 0.0003067347 0.0002610012 8.699034e-05
 [759,] 0.0003069674 0.0002184573 7.318902e-05
 [760,] 0.0003089537 0.0002597640 8.319624e-05
 [761,] 0.0003060475 0.0015484149 5.016401e-04
 [762,] 0.0003091874 0.0002646934 8.248654e-05
 [763,] 0.0003067361 0.0002608471 8.694099e-05
 [764,] 0.0003067352 0.0002608399 8.694034e-05
 [765,] 0.0003067369 0.0002609807 8.698989e-05
 [766,] 0.0003067360 0.0002609795 8.698872e-05
 [767,] 0.0003068887 0.0014448802 5.017182e-04
 [768,] 0.0003091923 0.0003261576 1.014236e-04
 [769,] 0.0003067364 0.0002608431 8.694377e-05
 [770,] 0.0003067363 0.0002608456 8.694065e-05
 [771,] 0.0003088384 0.0009469526 3.580567e-04
 [772,] 0.0003067363 0.0002608431 8.694377e-05
 [773,] 0.0003072437 0.0002161170 7.232544e-05
 [774,] 0.0003090269 0.0003263879 1.016212e-04
 [775,] 0.0003091570 0.0003277725 1.018277e-04
 [776,] 0.0003094146 0.0003256392 1.010738e-04
 [777,] 0.0003067357 0.0002601510 8.670884e-05
 [778,] 0.0003087603 0.0008600141 3.223475e-04
 [779,] 0.0003067414 0.0002600086 8.666906e-05
 [780,] 0.0003067419 0.0002600020 8.666230e-05
 [781,] 0.0003086534 0.0008845321 3.312485e-04
 [782,] 0.0003089052 0.0003330218 1.033443e-04
 [783,] 0.0003067347 0.0002604225 8.680986e-05
 [784,] 0.0003089907 0.0003348644 1.037034e-04
 [785,] 0.0003087828 0.0002640767 8.428473e-05
 [786,] 0.0003083352 0.0002648032 8.472367e-05
 [787,] 0.0003067357 0.0002578073 8.586469e-05
 [788,] 0.0003061038 0.0018486689 5.923586e-04
 [789,] 0.0003086177 0.0002952735 9.441584e-05
 [790,] 0.0003087402 0.0002936059 9.397589e-05
 [791,] 0.0003067354 0.0002619191 8.732236e-05
 [792,] 0.0003079909 0.0002835618 9.262712e-05
 [793,] 0.0003067350 0.0002620161 8.735143e-05
 [794,] 0.0003079401 0.0002828500 9.248043e-05
 [795,] 0.0003069254 0.0002969428 9.684672e-05
 [796,] 0.0003067335 0.0002626591 8.755679e-05
 [797,] 0.0003067351 0.0002626880 8.758741e-05
 [798,] 0.0003067348 0.0002627763 8.761265e-05
 [799,] 0.0003068937 0.0009654860 3.341026e-04
 [800,] 0.0003067349 0.0002628948 8.765335e-05
 [801,] 0.0003067348 0.0002629888 8.768483e-05
 [802,] 0.0003067349 0.0002632821 8.777429e-05
 [803,] 0.0003067350 0.0002633165 8.778791e-05
 [804,] 0.0003067350 0.0002634176 8.782000e-05
 [805,] 0.0003071323 0.0002438403 8.015468e-05
 [806,] 0.0003073683 0.0002433069 7.998794e-05
 [807,] 0.0003073683 0.0002432299 7.997180e-05
 [808,] 0.0003078121 0.0002884295 9.338079e-05
 [809,] 0.0003077637 0.0002897485 9.373730e-05
 [810,] 0.0003074481 0.0002411083 7.958765e-05
 [811,] 0.0003059963 0.0010143224 3.329646e-04
 [812,] 0.0003067377 0.0002646642 8.818455e-05
 [813,] 0.0003067317 0.0004445266 1.482236e-04
 [814,] 0.0003060065 0.0008314179 2.824960e-04
 [815,] 0.0003059871 0.0003511223 1.158991e-04
 [816,] 0.0003060059 0.0003143442 1.057508e-04
 [817,] 0.0003060142 0.0007887356 2.681491e-04
 [818,] 0.0003060280 0.0007887356 2.685584e-04
 [819,] 0.0003059529 0.0003454759 1.147478e-04
 [820,] 0.0003066286 0.0001733557 5.806706e-05
 [821,] 0.0003059971 0.0008104903 2.750059e-04
 [822,] 0.0003060260 0.0003155687 1.063870e-04
 [823,] 0.0003065762 0.0003125506 1.048960e-04
 [824,] 0.0003065804 0.0002901424 9.740017e-05
 [825,] 0.0003059537 0.0003678761 1.220193e-04
 [826,] 0.0003059541 0.0003743713 1.241182e-04
 [827,] 0.0003061010 0.0007922244 2.715661e-04
 [828,] 0.0003059531 0.0003533936 1.173186e-04
 [829,] 0.0003066515 0.0001597700 5.346451e-05
 [830,] 0.0003061726 0.0004199228 1.438836e-04
 [831,] 0.0003066500 0.0001509858 5.035837e-05
 [832,] 0.0003059528 0.0003498483 1.163395e-04
 [833,] 0.0003059775 0.0004023491 1.350206e-04
 [834,] 0.0003066464 0.0001516913 5.059409e-05
 [835,] 0.0003062572 0.0006511523 2.251550e-04
 [836,] 0.0003066403 0.0001705593 5.712771e-05
 [837,] 0.0003059779 0.0004385358 1.440254e-04
 [838,] 0.0003066123 0.0006522207 2.130759e-04
 [839,] 0.0003066073 0.0006744117 2.204988e-04
 [840,] 0.0003060384 0.0004671614 1.518827e-04
 [841,] 0.0003066436 0.0001782774 5.978517e-05
 [842,] 0.0003060609 0.0004599957 1.492502e-04
 [843,] 0.0003060333 0.0004663898 1.517562e-04
 [844,] 0.0003063634 0.0005685510 1.971547e-04
 [845,] 0.0003061018 0.0001970240 6.513356e-05
 [846,] 0.0003068975 0.0001667404 5.489960e-05
 [847,] 0.0003073571 0.0003131029 1.009593e-04
 [848,] 0.0003073311 0.0003136528 1.011825e-04
 [849,] 0.0003072995 0.0002944396 9.566947e-05
 [850,] 0.0003060365 0.0001744460 5.788918e-05
 [851,] 0.0003061297 0.0001746688 5.789368e-05
 [852,] 0.0003072069 0.0002736019 9.033631e-05
 [853,] 0.0003059799 0.0001567347 5.217960e-05
 [854,] 0.0003059765 0.0001554883 5.178296e-05
 [855,] 0.0003072112 0.0002769866 9.085950e-05
 [856,] 0.0003064028 0.0001633661 5.416978e-05
 [857,] 0.0003059623 0.0001561569 5.198613e-05
 [858,] 0.0003059665 0.0001559512 5.191411e-05
 [859,] 0.0003059623 0.0001561569 5.198613e-05
 [860,] 0.0003072573 0.0002029628 6.686451e-05
 [861,] 0.0003072763 0.0002799972 9.158629e-05
 [862,] 0.0003068464 0.0001593521 5.279638e-05
 [863,] 0.0003072291 0.0002738311 8.995992e-05
 [864,] 0.0003072251 0.0002715396 8.934809e-05
 [865,] 0.0003059544 0.0001545400 5.147576e-05
 [866,] 0.0003059573 0.0001548096 5.155256e-05
 [867,] 0.0003059588 0.0001545842 5.147756e-05
 [868,] 0.0003059588 0.0001548096 5.155027e-05
 [869,] 0.0003072413 0.0002748151 9.021501e-05
 [870,] 0.0003059594 0.0001550650 5.163206e-05
 [871,] 0.0003059594 0.0001551569 5.166182e-05
 [872,] 0.0003059611 0.0001551569 5.165915e-05
 [873,] 0.0003072251 0.0002726439 8.965107e-05
 [874,] 0.0003059611 0.0001550650 5.162948e-05
 [875,] 0.0003059573 0.0001552521 5.169648e-05
 [876,] 0.0003059635 0.0001554145 5.174557e-05
 [877,] 0.0003059594 0.0001555801 5.180414e-05
 [878,] 0.0003059594 0.0001556679 5.183254e-05
 [879,] 0.0003059594 0.0001557590 5.186205e-05
 [880,] 0.0003070985 0.0002742884 9.062564e-05
 [881,] 0.0003069463 0.0001619350 5.345403e-05
 [882,] 0.0003059594 0.0001560174 5.194589e-05
 [883,] 0.0003069479 0.0001616382 5.333410e-05
 [884,] 0.0003072310 0.0002841461 9.284056e-05
 [885,] 0.0003059701 0.0001544487 5.144826e-05
 [886,] 0.0003059700 0.0001548912 5.157529e-05
 [887,] 0.0003071200 0.0002760730 9.113183e-05
 [888,] 0.0003073563 0.0001705520 5.570805e-05
 [889,] 0.0003059823 0.0001642655 5.458456e-05
 [890,] 0.0003072600 0.0002725840 8.975392e-05
 [891,] 0.0003059937 0.0001616101 5.371589e-05
 [892,] 0.0003072841 0.0001729548 5.651846e-05
 [893,] 0.0003073967 0.0002706413 8.917703e-05
 [894,] 0.0003072605 0.0001726674 5.646566e-05
 [895,] 0.0003073649 0.0002698795 8.904866e-05
 [896,] 0.0003071978 0.0001712246 5.607411e-05
 [897,] 0.0003060074 0.0001619815 5.384814e-05
 [898,] 0.0003060195 0.0001603025 5.328872e-05
 [899,] 0.0003073560 0.0001715116 5.610237e-05
 [900,] 0.0003060195 0.0001621809 5.390300e-05
 [901,] 0.0003060274 0.0001621564 5.388628e-05
 [902,] 0.0003060195 0.0001621809 5.390300e-05
 [903,] 0.0003060290 0.0001621809 5.389228e-05
 [904,] 0.0003072440 0.0001721970 5.638159e-05
 [905,] 0.0003060153 0.0001621809 5.390812e-05
 [906,] 0.0003060228 0.0001625125 5.400499e-05
 [907,] 0.0003071145 0.0002771301 9.167619e-05
 [908,] 0.0003060195 0.0001743214 5.782526e-05
 [909,] 0.0003072707 0.0002753744 9.065708e-05
 [910,] 0.0003060274 0.0001636219 5.436096e-05
 [911,] 0.0003060274 0.0001641877 5.454171e-05
 [912,] 0.0003072747 0.0002753492 9.066365e-05
 [913,] 0.0003072687 0.0002740510 9.034941e-05
 [914,] 0.0003060339 0.0001643674 5.459839e-05
 [915,] 0.0003072446 0.0002722628 8.992915e-05
 [916,] 0.0003060399 0.0001626047 5.405094e-05
 [917,] 0.0003072088 0.0001720808 5.641507e-05
 [918,] 0.0003074646 0.0001703702 5.586237e-05
 [919,] 0.0003075395 0.0001699695 5.576527e-05
 [920,] 0.0003060798 0.0001622285 5.392337e-05
 [921,] 0.0003073470 0.0001723126 5.648851e-05
 [922,] 0.0003060989 0.0001628723 5.410970e-05
 [923,] 0.0003072097 0.0002731805 9.020969e-05
 [924,] 0.0003071893 0.0002715279 8.987500e-05
 [925,] 0.0003072450 0.0002707066 8.970730e-05
 [926,] 0.0003071986 0.0002716181 8.990246e-05
 [927,] 0.0003072430 0.0002704941 8.968276e-05
 [928,] 0.0003072548 0.0002705343 9.040462e-05
 [929,] 0.0003062269 0.0001872717 6.169793e-05
 [930,] 0.0003074313 0.0002684817 8.853242e-05
 [931,] 0.0003063143 0.0003642784 1.220454e-04
 [932,] 0.0003073072 0.0002655742 8.863152e-05
 [933,] 0.0003061740 0.0002725981 8.930155e-05
 [934,] 0.0003062986 0.0003247242 1.097416e-04
 [935,] 0.0003068183 0.0003113463 1.062845e-04
 [936,] 0.0003066977 0.0002164664 7.210116e-05
 [937,] 0.0003066982 0.0002164205 7.206424e-05
 [938,] 0.0003066985 0.0002153372 7.169542e-05
 [939,] 0.0003066968 0.0002126494 7.095202e-05
 [940,] 0.0003067029 0.0002720998 9.068704e-05
 [941,] 0.0003066966 0.0002086449 6.960597e-05
 [942,] 0.0003066967 0.0002077226 6.930078e-05
 [943,] 0.0003067019 0.0002720774 9.068874e-05
 [944,] 0.0003066977 0.0001947953 6.500138e-05
 [945,] 0.0003067043 0.0001975309 6.600104e-05
 [946,] 0.0003066977 0.0001992410 6.636074e-05
 [947,] 0.0003066950 0.0002248476 7.494322e-05
 [948,] 0.0003066984 0.0002306575 7.675655e-05
 [949,] 0.0003066962 0.0002362176 7.865287e-05
 [950,] 0.0003066977 0.0002313173 7.700020e-05
 [951,] 0.0003066959 0.0002307605 7.698968e-05
 [952,] 0.0003066971 0.0002362176 7.865169e-05
 [953,] 0.0003075696 0.0003016509 1.027225e-04
 [954,] 0.0003067911 0.0005075872 1.753084e-04
 [955,] 0.0003066997 0.0002764515 9.211710e-05
 [956,] 0.0003066963 0.0002393388 7.987402e-05
 [957,] 0.0003067064 0.0002415547 8.084993e-05
 [958,] 0.0003067012 0.0002112068 7.057067e-05
 [959,] 0.0003066965 0.0002091341 6.968283e-05
 [960,] 0.0003069845 0.0006922349 2.425461e-04
 [961,] 0.0003067021 0.0002101937 7.024662e-05
 [962,] 0.0003067029 0.0002107214 7.042824e-05
 [963,] 0.0003067009 0.0002101937 7.022113e-05
 [964,] 0.0003068413 0.0003268506 1.065876e-04
 [965,] 0.0003062565 0.0002023054 6.768178e-05
 [966,] 0.0003063358 0.0002134838 7.097609e-05
 [967,] 0.0003067210 0.0002325656 7.760541e-05
 [968,] 0.0003067224 0.0002325393 7.764382e-05
 [969,] 0.0003067271 0.0002206439 7.337078e-05
 [970,] 0.0003067205 0.0002256700 7.532395e-05
 [971,] 0.0003063283 0.0002426767 8.063764e-05
 [972,] 0.0003067202 0.0002330842 7.778387e-05
 [973,] 0.0003067249 0.0002218880 7.380944e-05
 [974,] 0.0003067204 0.0002263064 7.552342e-05
 [975,] 0.0003067286 0.0002200806 7.316301e-05
 [976,] 0.0003067203 0.0002243760 7.487485e-05
 [977,] 0.0003070450 0.0003540817 1.140656e-04
 [978,] 0.0003067249 0.0002178108 7.246469e-05
 [979,] 0.0003067285 0.0002145270 7.133177e-05
 [980,] 0.0003067239 0.0002145270 7.139877e-05
 [981,] 0.0003067259 0.0002150546 7.153729e-05
 [982,] 0.0003067313 0.0002137501 7.104571e-05
 [983,] 0.0003068083 0.0001884145 6.301696e-05
 [984,] 0.0003067214 0.0002390632 7.972744e-05
 [985,] 0.0003067281 0.0002411922 8.022039e-05
 [986,] 0.0003067281 0.0002408666 8.011131e-05
 [987,] 0.0003067212 0.0002491840 8.309419e-05
 [988,] 0.0003067213 0.0002288418 7.632068e-05
 [989,] 0.0003067281 0.0002267952 7.545633e-05
 [990,] 0.0003067280 0.0002264338 7.533788e-05
 [991,] 0.0003067220 0.0002333178 7.775781e-05
 [992,] 0.0003067281 0.0002256827 7.508839e-05
 [993,] 0.0003067283 0.0002264338 7.533360e-05
 [994,] 0.0003067292 0.0002757375 9.194879e-05
 [995,] 0.0003067283 0.0002252060 7.492658e-05
 [996,] 0.0003067282 0.0002239019 7.449749e-05
 [997,] 0.0003067283 0.0002249770 7.485088e-05
 [998,] 0.0003067225 0.0002515102 8.394621e-05
 [999,] 0.0003067216 0.0002223799 7.417729e-05
[1000,] 0.0003067286 0.0002240911 7.455324e-05
[1001,] 0.0003067284 0.0002227140 7.410099e-05
[1002,] 0.0003067285 0.0002237433 7.443930e-05
[1003,] 0.0003067285 0.0002233979 7.432512e-05
[1004,] 0.0003067217 0.0002213173 7.382302e-05
[1005,] 0.0003067281 0.0002213413 7.365209e-05
[1006,] 0.0003067283 0.0002209299 7.351321e-05
[1007,] 0.0003063412 0.0002212050 7.470187e-05
[1008,] 0.0003067281 0.0002213413 7.364852e-05
[1009,] 0.0003067280 0.0002206532 7.342203e-05
[1010,] 0.0003067226 0.0002177711 7.265674e-05
[1011,] 0.0003067279 0.0002206532 7.344004e-05
[1012,] 0.0003067228 0.0002180908 7.276773e-05
[1013,] 0.0003063197 0.0002243271 7.578481e-05
[1014,] 0.0003067281 0.0002159684 7.188657e-05
[1015,] 0.0003067339 0.0002774964 9.257253e-05
[1016,] 0.0003067220 0.0002146706 7.160456e-05
[1017,] 0.0003067284 0.0002139794 7.122403e-05
[1018,] 0.0003067219 0.0002106347 7.025144e-05
[1019,] 0.0003067199 0.0001998313 6.668832e-05
[1020,] 0.0003067283 0.0002104890 7.007221e-05
[1021,] 0.0003067265 0.0002079437 6.925885e-05
[1022,] 0.0003067265 0.0002132163 7.100536e-05
[1023,] 0.0003067279 0.0002108403 7.019327e-05
[1024,] 0.0003067265 0.0002100698 6.996258e-05
[1025,] 0.0003067279 0.0002098254 6.985848e-05
[1026,] 0.0003067265 0.0002095830 6.980129e-05
[1027,] 0.0003067265 0.0002086335 6.948672e-05
[1028,] 0.0003067265 0.0002083780 6.940207e-05
[1029,] 0.0003067268 0.0002083780 6.939746e-05
[1030,] 0.0003067240 0.0002038674 6.790391e-05
[1031,] 0.0003067244 0.0002030617 6.763203e-05
[1032,] 0.0003067266 0.0002057243 6.852254e-05
[1033,] 0.0003067294 0.0002018960 6.722515e-05
[1034,] 0.0003067294 0.0002005395 6.677907e-05
[1035,] 0.0003067267 0.0001993028 6.639605e-05
[1036,] 0.0003067294 0.0001997483 6.651913e-05
[1037,] 0.0003067922 0.0002121074 7.217375e-05
[1038,] 0.0003067299 0.0002021284 6.729280e-05
[1039,] 0.0003067300 0.0002019195 6.722357e-05
[1040,] 0.0003067339 0.0002928216 9.777571e-05
[1041,] 0.0003067287 0.0001984573 6.609076e-05
[1042,] 0.0003067288 0.0001984573 6.609034e-05
[1043,] 0.0003067288 0.0001984573 6.609034e-05
[1044,] 0.0003067291 0.0001980057 6.594033e-05
[1045,] 0.0003067306 0.0001972900 6.569787e-05
[1046,] 0.0003067277 0.0001977139 6.585185e-05
[1047,] 0.0003067287 0.0001975708 6.579996e-05
[1048,] 0.0003067290 0.0001958929 6.525336e-05
[1049,] 0.0003067294 0.0001965266 6.545343e-05
[1050,] 0.0003067292 0.0001975708 6.579721e-05
[1051,] 0.0003067292 0.0001975708 6.579721e-05
[1052,] 0.0003067295 0.0001974295 6.574889e-05
[1053,] 0.0003067295 0.0001972900 6.570317e-05
[1054,] 0.0003067330 0.0001971524 6.564043e-05
[1055,] 0.0003067297 0.0001970031 6.560842e-05
[1056,] 0.0003067297 0.0001968693 6.556422e-05
[1057,] 0.0003067265 0.0001967373 6.554697e-05
[1058,] 0.0003067295 0.0001967373 6.552206e-05
[1059,] 0.0003067266 0.0001964788 6.546056e-05
[1060,] 0.0003067298 0.0001966071 6.547802e-05
[1061,] 0.0003067302 0.0001960710 6.529829e-05
[1062,] 0.0003067291 0.0001967373 6.552421e-05
[1063,] 0.0003067265 0.0001966071 6.550399e-05
[1064,] 0.0003067290 0.0001968693 6.556785e-05
[1065,] 0.0003061840 0.0001806474 6.011830e-05
[1066,] 0.0003067291 0.0001968693 6.556748e-05
[1067,] 0.0003067294 0.0001967373 6.552279e-05
[1068,] 0.0003067296 0.0001964788 6.543705e-05
[1069,] 0.0003067546 0.0001967288 6.545631e-05
[1070,] 0.0003067552 0.0001962194 6.529199e-05
[1071,] 0.0003067486 0.0001965062 6.540538e-05
[1072,] 0.0003067301 0.0001970031 6.560514e-05
[1073,] 0.0003067269 0.0001967373 6.554143e-05
[1074,] 0.0003067280 0.0001968693 6.557470e-05
[1075,] 0.0003067280 0.0001967373 6.553169e-05
[1076,] 0.0003067280 0.0001967373 6.553169e-05
[1077,] 0.0003067262 0.0001964876 6.544144e-05
[1078,] 0.0003067211 0.0001979486 6.596071e-05
[1079,] 0.0003067212 0.0002320056 7.725020e-05
[1080,] 0.0003067261 0.0002224165 7.406192e-05
[1081,] 0.0003067258 0.0002316007 7.710369e-05
[1082,] 0.0003067208 0.0002287797 7.616865e-05
[1083,] 0.0003064229 0.0002311596 7.519541e-05
[1084,] 0.0003067255 0.0002294821 7.641209e-05
[1085,] 0.0003067209 0.0002299210 7.654447e-05
[1086,] 0.0003067252 0.0002301982 7.665488e-05
[1087,] 0.0003067252 0.0002291324 7.630091e-05
[1088,] 0.0003067206 0.0002239739 7.457929e-05
[1089,] 0.0003080493 0.0002709038 8.502202e-05
[1090,] 0.0003067250 0.0002293263 7.637106e-05
[1091,] 0.0003067250 0.0002301982 7.666306e-05
[1092,] 0.0003067200 0.0002290113 7.629320e-05
[1093,] 0.0003067198 0.0002260290 7.529809e-05
[1094,] 0.0003067259 0.0002897094 9.674394e-05
[1095,] 0.0003067245 0.0002276585 7.583932e-05
[1096,] 0.0003067197 0.0002268547 7.562439e-05
[1097,] 0.0003067200 0.0002273648 7.577821e-05
[1098,] 0.0003067199 0.0002269522 7.564195e-05
[1099,] 0.0003067197 0.0002247713 7.488874e-05
[1100,] 0.0003067196 0.0002243712 7.475803e-05
[1101,] 0.0003067245 0.0002276585 7.583932e-05
[1102,] 0.0003067199 0.0002269522 7.564691e-05
[1103,] 0.0003067199 0.0002269522 7.564815e-05
[1104,] 0.0003067244 0.0002257699 7.522209e-05
[1105,] 0.0003067197 0.0002317356 7.715562e-05
[1106,] 0.0003067196 0.0002239739 7.463047e-05
[1107,] 0.0003067199 0.0002269522 7.564319e-05
[1108,] 0.0003067250 0.0002263197 7.537147e-05
[1109,] 0.0003067200 0.0002257308 7.524467e-05
[1110,] 0.0003067200 0.0002254063 7.513524e-05
[1111,] 0.0003067246 0.0002225972 7.415147e-05
[1112,] 0.0003067205 0.0002156345 7.181874e-05
[1113,] 0.0003067200 0.0002057531 6.856123e-05
[1114,] 0.0003067308 0.0002065555 6.877367e-05
[1115,] 0.0003067203 0.0002035517 6.782815e-05
[1116,] 0.0003067197 0.0002017482 6.723208e-05
[1117,] 0.0003067199 0.0002037236 6.788904e-05
[1118,] 0.0003067199 0.0002040728 6.800452e-05
[1119,] 0.0003067310 0.0002060032 6.858981e-05
[1120,] 0.0003067203 0.0002037236 6.788298e-05
[1121,] 0.0003067199 0.0002042501 6.806404e-05
[1122,] 0.0003067199 0.0002044292 6.812298e-05
[1123,] 0.0003067203 0.0002045055 6.814378e-05
[1124,] 0.0003067199 0.0002044292 6.812298e-05
[1125,] 0.0003067199 0.0002046101 6.818311e-05
[1126,] 0.0003067228 0.0002072933 6.907483e-05
[1127,] 0.0003067312 0.0002067373 6.883040e-05
[1128,] 0.0003067312 0.0002071062 6.895125e-05
[1129,] 0.0003067205 0.0002051825 6.836249e-05
[1130,] 0.0003067213 0.0002051825 6.834904e-05
[1131,] 0.0003067206 0.0002044292 6.810287e-05
[1132,] 0.0003067684 0.0003653533 1.229493e-04
[1133,] 0.0003067232 0.0002089948 6.958621e-05
[1134,] 0.0003067339 0.0002087967 6.948887e-05
[1135,] 0.0003067213 0.0002073771 6.907531e-05
[1136,] 0.0003067213 0.0002073771 6.907531e-05
[1137,] 0.0003067213 0.0002074970 6.911577e-05
[1138,] 0.0003067214 0.0002077958 6.921406e-05
[1139,] 0.0003067203 0.0002065398 6.880745e-05
[1140,] 0.0003067214 0.0002049600 6.827447e-05
[1141,] 0.0003067221 0.0002049600 6.826561e-05
[1142,] 0.0003060471 0.0002631893 8.721334e-05
[1143,] 0.0003067221 0.0002068205 6.888062e-05
[1144,] 0.0003067232 0.0002027680 6.753327e-05
[1145,] 0.0003067275 0.0002084483 6.937059e-05
[1146,] 0.0003067341 0.0002087218 6.946443e-05
[1147,] 0.0003067374 0.0002067470 6.880000e-05
[1148,] 0.0003067250 0.0002080341 6.925770e-05
[1149,] 0.0003067353 0.0002080612 6.924180e-05
[1150,] 0.0003070075 0.0003274814 1.070076e-04
[1151,] 0.0003067354 0.0002078341 6.916629e-05
[1152,] 0.0003067310 0.0002112294 7.026254e-05
[1153,] 0.0003067250 0.0002151964 7.162399e-05
[1154,] 0.0003067377 0.0002102130 6.993624e-05
[1155,] 0.0003067330 0.0002103330 6.995849e-05
[1156,] 0.0003067424 0.0002724033 9.026688e-05
[1157,] 0.0003067289 0.0002649137 8.806876e-05
[1158,] 0.0003067294 0.0002671472 8.879410e-05
[1159,] 0.0003067417 0.0002685853 8.902592e-05
[1160,] 0.0003067395 0.0002735674 9.069081e-05
[1161,] 0.0003067387 0.0003292860 1.090357e-04
[1162,] 0.0003067314 0.0003266773 1.084133e-04
[1163,] 0.0003067359 0.0003355940 1.111760e-04
[1164,] 0.0003067323 0.0003229651 1.072930e-04
[1165,] 0.0003067350 0.0003180660 1.055672e-04
[1166,] 0.0003067303 0.0003245581 1.079327e-04
[1167,] 0.0003067325 0.0003188969 1.059343e-04
[1168,] 0.0003067373 0.0003309117 1.096284e-04
[1169,] 0.0003067399 0.0003262375 1.080075e-04
[1170,] 0.0003067399 0.0003291356 1.089817e-04
[1171,] 0.0003067115 0.0002997766 1.016609e-04
[1172,] 0.0003067399 0.0003248180 1.075618e-04
[1173,] 0.0003067401 0.0003231874 1.069994e-04
[1174,] 0.0003067327 0.0003156873 1.048738e-04
[1175,] 0.0003067394 0.0003222833 1.067259e-04
[1176,] 0.0003067397 0.0003181736 1.053693e-04
[1177,] 0.0003064265 0.0002593690 8.755067e-05
[1178,] 0.0003060939 0.0002717232 8.961084e-05
[1179,] 0.0003067324 0.0003010811 1.000951e-04
[1180,] 0.0003060595 0.0003496394 1.142075e-04
[1181,] 0.0003071106 0.0003223742 1.051167e-04
[1182,] 0.0003060967 0.0003090540 1.010530e-04
[1183,] 0.0003063130 0.0003185245 1.029890e-04
[1184,] 0.0003078832 0.0003367630 1.046265e-04
[1185,] 0.0003071772 0.0003182323 1.037663e-04
[1186,] 0.0003068408 0.0002872815 9.717389e-05
[1187,] 0.0003067255 0.0004346066 1.368230e-04
[1188,] 0.0003064288 0.0009156183 2.902659e-04
[1189,] 0.0003069503 0.0001899872 6.292680e-05
[1190,] 0.0003069462 0.0002823419 9.606328e-05
[1191,] 0.0003069255 0.0001895902 6.282495e-05
[1192,] 0.0003069546 0.0001878683 6.225011e-05
[1193,] 0.0003069758 0.0001878683 6.224122e-05
[1194,] 0.0003069458 0.0002882856 9.823231e-05
[1195,] 0.0003069490 0.0002356472 7.885283e-05
[1196,] 0.0003068877 0.0001874982 6.217427e-05
[1197,] 0.0003069711 0.0002843470 9.688151e-05
[1198,] 0.0003069598 0.0002362225 7.909181e-05
[1199,] 0.0003068268 0.0002761494 9.135696e-05
[1200,] 0.0003069623 0.0002828331 9.630183e-05
[1201,] 0.0003069433 0.0002830459 9.632043e-05
[1202,] 0.0003069577 0.0001881595 6.240555e-05
[1203,] 0.0003064449 0.0003607511 1.174261e-04
[1204,] 0.0003063041 0.0006078095 1.957485e-04
[1205,] 0.0003068849 0.0002748255 9.312790e-05
[1206,] 0.0003069380 0.0002938095 1.002099e-04
[1207,] 0.0003069436 0.0001877595 6.233358e-05
[1208,] 0.0003069498 0.0002976224 1.016271e-04
[1209,] 0.0003069583 0.0001876746 6.230738e-05
[1210,] 0.0003069414 0.0002910252 9.918183e-05
[1211,] 0.0003069605 0.0002840425 9.670537e-05
[1212,] 0.0003069645 0.0001885746 6.257467e-05
[1213,] 0.0003069467 0.0001877420 6.236372e-05
[1214,] 0.0003069523 0.0002879951 9.812239e-05
[1215,] 0.0003064927 0.0002938000 9.577339e-05
[1216,] 0.0003062840 0.0004468654 1.454945e-04
[1217,] 0.0003068263 0.0001942988 6.529982e-05
[1218,] 0.0003068152 0.0003393097 1.158760e-04
[1219,] 0.0003068982 0.0001684157 5.612105e-05
[1220,] 0.0003067347 0.0002924827 9.753561e-05
[1221,] 0.0003063939 0.0003079139 1.003412e-04
[1222,] 0.0003067949 0.0003404869 1.161627e-04
[1223,] 0.0003067621 0.0003348530 1.139401e-04
[1224,] 0.0003064813 0.0002556655 8.557608e-05
[1225,] 0.0003068182 0.0001922930 6.460091e-05
```
