## Supplementary material for "Characterization of shared and ancestry-specific signals driving complex traits using multi-ancestry fine-mapping": s1_remaining_snps.pvar

```
##FILTER=<ID=PASS,Description="All filters passed">
##reference=ftp://ftp.1000genomes.ebi.ac.uk//vol1/ftp/technical/reference/phase2_reference_assembly_sequence/hs37d5.fa.gz
##contig=<ID=2,assembly=b37,length=243199373>
##ALT=<ID=CNV,Description="Copy Number Polymorphism">
##ALT=<ID=DEL,Description="Deletion">
##ALT=<ID=DUP,Description="Duplication">
##ALT=<ID=INS:ME:ALU,Description="Insertion of ALU element">
##ALT=<ID=INS:ME:LINE1,Description="Insertion of LINE1 element">
##ALT=<ID=INS:ME:SVA,Description="Insertion of SVA element">
##ALT=<ID=INS:MT,Description="Nuclear Mitochondrial Insertion">
##ALT=<ID=INV,Description="Inversion">
##ALT=<ID=CN0,Description="Copy number allele: 0 copies">
##ALT=<ID=CN1,Description="Copy number allele: 1 copy">
##ALT=<ID=CN2,Description="Copy number allele: 2 copies">
##ALT=<ID=CN3,Description="Copy number allele: 3 copies">
##ALT=<ID=CN4,Description="Copy number allele: 4 copies">
##ALT=<ID=CN5,Description="Copy number allele: 5 copies">
##ALT=<ID=CN6,Description="Copy number allele: 6 copies">
##ALT=<ID=CN7,Description="Copy number allele: 7 copies">
##ALT=<ID=CN8,Description="Copy number allele: 8 copies">
##ALT=<ID=CN9,Description="Copy number allele: 9 copies">
##ALT=<ID=CN10,Description="Copy number allele: 10 copies">
##ALT=<ID=CN11,Description="Copy number allele: 11 copies">
##ALT=<ID=CN12,Description="Copy number allele: 12 copies">
##ALT=<ID=CN13,Description="Copy number allele: 13 copies">
##ALT=<ID=CN14,Description="Copy number allele: 14 copies">
##ALT=<ID=CN15,Description="Copy number allele: 15 copies">
##ALT=<ID=CN16,Description="Copy number allele: 16 copies">
##ALT=<ID=CN17,Description="Copy number allele: 17 copies">
##ALT=<ID=CN18,Description="Copy number allele: 18 copies">
##ALT=<ID=CN19,Description="Copy number allele: 19 copies">
##ALT=<ID=CN20,Description="Copy number allele: 20 copies">
##ALT=<ID=CN21,Description="Copy number allele: 21 copies">
##ALT=<ID=CN22,Description="Copy number allele: 22 copies">
##ALT=<ID=CN23,Description="Copy number allele: 23 copies">
##ALT=<ID=CN24,Description="Copy number allele: 24 copies">
##ALT=<ID=CN25,Description="Copy number allele: 25 copies">
##ALT=<ID=CN26,Description="Copy number allele: 26 copies">
##ALT=<ID=CN27,Description="Copy number allele: 27 copies">
##ALT=<ID=CN28,Description="Copy number allele: 28 copies">
##ALT=<ID=CN29,Description="Copy number allele: 29 copies">
##ALT=<ID=CN30,Description="Copy number allele: 30 copies">
##ALT=<ID=CN31,Description="Copy number allele: 31 copies">
##ALT=<ID=CN32,Description="Copy number allele: 32 copies">
##ALT=<ID=CN33,Description="Copy number allele: 33 copies">
##ALT=<ID=CN34,Description="Copy number allele: 34 copies">
##ALT=<ID=CN35,Description="Copy number allele: 35 copies">
##ALT=<ID=CN36,Description="Copy number allele: 36 copies">
##ALT=<ID=CN37,Description="Copy number allele: 37 copies">
##ALT=<ID=CN38,Description="Copy number allele: 38 copies">
##ALT=<ID=CN39,Description="Copy number allele: 39 copies">
##ALT=<ID=CN40,Description="Copy number allele: 40 copies">
##ALT=<ID=CN41,Description="Copy number allele: 41 copies">
##ALT=<ID=CN42,Description="Copy number allele: 42 copies">
##ALT=<ID=CN43,Description="Copy number allele: 43 copies">
##ALT=<ID=CN44,Description="Copy number allele: 44 copies">
##ALT=<ID=CN45,Description="Copy number allele: 45 copies">
##ALT=<ID=CN46,Description="Copy number allele: 46 copies">
##ALT=<ID=CN47,Description="Copy number allele: 47 copies">
##ALT=<ID=CN48,Description="Copy number allele: 48 copies">
##ALT=<ID=CN49,Description="Copy number allele: 49 copies">
##ALT=<ID=CN50,Description="Copy number allele: 50 copies">
##ALT=<ID=CN51,Description="Copy number allele: 51 copies">
##ALT=<ID=CN52,Description="Copy number allele: 52 copies">
##ALT=<ID=CN53,Description="Copy number allele: 53 copies">
##ALT=<ID=CN54,Description="Copy number allele: 54 copies">
##ALT=<ID=CN55,Description="Copy number allele: 55 copies">
##ALT=<ID=CN56,Description="Copy number allele: 56 copies">
##ALT=<ID=CN57,Description="Copy number allele: 57 copies">
##ALT=<ID=CN58,Description="Copy number allele: 58 copies">
##ALT=<ID=CN59,Description="Copy number allele: 59 copies">
##ALT=<ID=CN60,Description="Copy number allele: 60 copies">
##ALT=<ID=CN61,Description="Copy number allele: 61 copies">
##ALT=<ID=CN62,Description="Copy number allele: 62 copies">
##ALT=<ID=CN63,Description="Copy number allele: 63 copies">
##ALT=<ID=CN64,Description="Copy number allele: 64 copies">
##ALT=<ID=CN65,Description="Copy number allele: 65 copies">
##ALT=<ID=CN66,Description="Copy number allele: 66 copies">
##ALT=<ID=CN67,Description="Copy number allele: 67 copies">
##ALT=<ID=CN68,Description="Copy number allele: 68 copies">
##ALT=<ID=CN69,Description="Copy number allele: 69 copies">
##ALT=<ID=CN70,Description="Copy number allele: 70 copies">
##ALT=<ID=CN71,Description="Copy number allele: 71 copies">
##ALT=<ID=CN72,Description="Copy number allele: 72 copies">
##ALT=<ID=CN73,Description="Copy number allele: 73 copies">
##ALT=<ID=CN74,Description="Copy number allele: 74 copies">
##ALT=<ID=CN75,Description="Copy number allele: 75 copies">
##ALT=<ID=CN76,Description="Copy number allele: 76 copies">
##ALT=<ID=CN77,Description="Copy number allele: 77 copies">
##ALT=<ID=CN78,Description="Copy number allele: 78 copies">
##ALT=<ID=CN79,Description="Copy number allele: 79 copies">
##ALT=<ID=CN80,Description="Copy number allele: 80 copies">
##ALT=<ID=CN81,Description="Copy number allele: 81 copies">
##ALT=<ID=CN82,Description="Copy number allele: 82 copies">
##ALT=<ID=CN83,Description="Copy number allele: 83 copies">
##ALT=<ID=CN84,Description="Copy number allele: 84 copies">
##ALT=<ID=CN85,Description="Copy number allele: 85 copies">
##ALT=<ID=CN86,Description="Copy number allele: 86 copies">
##ALT=<ID=CN87,Description="Copy number allele: 87 copies">
##ALT=<ID=CN88,Description="Copy number allele: 88 copies">
##ALT=<ID=CN89,Description="Copy number allele: 89 copies">
##ALT=<ID=CN90,Description="Copy number allele: 90 copies">
##ALT=<ID=CN91,Description="Copy number allele: 91 copies">
##ALT=<ID=CN92,Description="Copy number allele: 92 copies">
##ALT=<ID=CN93,Description="Copy number allele: 93 copies">
##ALT=<ID=CN94,Description="Copy number allele: 94 copies">
##ALT=<ID=CN95,Description="Copy number allele: 95 copies">
##ALT=<ID=CN96,Description="Copy number allele: 96 copies">
##ALT=<ID=CN97,Description="Copy number allele: 97 copies">
##ALT=<ID=CN98,Description="Copy number allele: 98 copies">
##ALT=<ID=CN99,Description="Copy number allele: 99 copies">
##ALT=<ID=CN100,Description="Copy number allele: 100 copies">
##ALT=<ID=CN101,Description="Copy number allele: 101 copies">
##ALT=<ID=CN102,Description="Copy number allele: 102 copies">
##ALT=<ID=CN103,Description="Copy number allele: 103 copies">
##ALT=<ID=CN104,Description="Copy number allele: 104 copies">
##ALT=<ID=CN105,Description="Copy number allele: 105 copies">
##ALT=<ID=CN106,Description="Copy number allele: 106 copies">
##ALT=<ID=CN107,Description="Copy number allele: 107 copies">
##ALT=<ID=CN108,Description="Copy number allele: 108 copies">
##ALT=<ID=CN109,Description="Copy number allele: 109 copies">
##ALT=<ID=CN110,Description="Copy number allele: 110 copies">
##ALT=<ID=CN111,Description="Copy number allele: 111 copies">
##ALT=<ID=CN112,Description="Copy number allele: 112 copies">
##ALT=<ID=CN113,Description="Copy number allele: 113 copies">
##ALT=<ID=CN114,Description="Copy number allele: 114 copies">
##ALT=<ID=CN115,Description="Copy number allele: 115 copies">
##ALT=<ID=CN116,Description="Copy number allele: 116 copies">
##ALT=<ID=CN117,Description="Copy number allele: 117 copies">
##ALT=<ID=CN118,Description="Copy number allele: 118 copies">
##ALT=<ID=CN119,Description="Copy number allele: 119 copies">
##ALT=<ID=CN120,Description="Copy number allele: 120 copies">
##ALT=<ID=CN121,Description="Copy number allele: 121 copies">
##ALT=<ID=CN122,Description="Copy number allele: 122 copies">
##ALT=<ID=CN123,Description="Copy number allele: 123 copies">
##ALT=<ID=CN124,Description="Copy number allele: 124 copies">
##INFO=<ID=CIEND,Number=2,Type=Integer,Description="Confidence interval around END for imprecise variants">
##INFO=<ID=CIPOS,Number=2,Type=Integer,Description="Confidence interval around POS for imprecise variants">
##INFO=<ID=CS,Number=1,Type=String,Description="Source call set.">
##INFO=<ID=END,Number=1,Type=Integer,Description="End coordinate of this variant">
##INFO=<ID=IMPRECISE,Number=0,Type=Flag,Description="Imprecise structural variation">
##INFO=<ID=MC,Number=.,Type=String,Description="Merged calls.">
##INFO=<ID=MEINFO,Number=4,Type=String,Description="Mobile element info of the form NAME,START,END<POLARITY; If there is only 5' OR 3' support for this call, will be NULL NULL for START and END">
##INFO=<ID=MEND,Number=1,Type=Integer,Description="Mitochondrial end coordinate of inserted sequence">
##INFO=<ID=MLEN,Number=1,Type=Integer,Description="Estimated length of mitochondrial insert">
##INFO=<ID=MSTART,Number=1,Type=Integer,Description="Mitochondrial start coordinate of inserted sequence">
##INFO=<ID=SVLEN,Number=.,Type=Integer,Description="SV length. It is only calculated for structural variation MEIs. For other types of SVs; one may calculate the SV length by INFO:END-START+1, or by finding the difference between lengthes of REF and ALT alleles">
##INFO=<ID=SVTYPE,Number=1,Type=String,Description="Type of structural variant">
##INFO=<ID=TSD,Number=1,Type=String,Description="Precise Target Site Duplication for bases, if unknown, value will be NULL">
##INFO=<ID=AC,Number=A,Type=Integer,Description="Total number of alternate alleles in called genotypes">
##INFO=<ID=AF,Number=A,Type=Float,Description="Estimated allele frequency in the range (0,1)">
##INFO=<ID=NS,Number=1,Type=Integer,Description="Number of samples with data">
##INFO=<ID=AN,Number=1,Type=Integer,Description="Total number of alleles in called genotypes">
##INFO=<ID=EAS_AF,Number=A,Type=Float,Description="Allele frequency in the EAS populations calculated from AC and AN, in the range (0,1)">
##INFO=<ID=EUR_AF,Number=A,Type=Float,Description="Allele frequency in the EUR populations calculated from AC and AN, in the range (0,1)">
##INFO=<ID=AFR_AF,Number=A,Type=Float,Description="Allele frequency in the AFR populations calculated from AC and AN, in the range (0,1)">
##INFO=<ID=AMR_AF,Number=A,Type=Float,Description="Allele frequency in the AMR populations calculated from AC and AN, in the range (0,1)">
##INFO=<ID=SAS_AF,Number=A,Type=Float,Description="Allele frequency in the SAS populations calculated from AC and AN, in the range (0,1)">
##INFO=<ID=DP,Number=1,Type=Integer,Description="Total read depth; only low coverage data were counted towards the DP, exome data were not used">
##INFO=<ID=AA,Number=1,Type=String,Description="Ancestral Allele. Format: AA|REF|ALT|IndelType. AA: Ancestral allele, REF:Reference Allele, ALT:Alternate Allele, IndelType:Type of Indel (REF, ALT and IndelType are only defined for indels)">
##INFO=<ID=VT,Number=.,Type=String,Description="indicates what type of variant the line represents">
##INFO=<ID=EX_TARGET,Number=0,Type=Flag,Description="indicates whether a variant is within the exon pull down target boundaries">
##INFO=<ID=MULTI_ALLELIC,Number=0,Type=Flag,Description="indicates whether a site is multi-allelic">
#CHROM	POS	ID	REF	ALT	QUAL	FILTER	INFO
2	162346545	rs34722451	A	T	100	PASS	AC=3795;AF=0.757788;AN=5008;NS=2504;DP=15037;EAS_AF=0.8413;AMR_AF=0.8545;AFR_AF=0.5741;EUR_AF=0.7982;SAS_AF=0.8098;AA=A|||;VT=SNP
2	162346619	rs60275260	T	A	100	PASS	AC=4427;AF=0.883986;AN=5008;NS=2504;DP=13892;EAS_AF=0.9911;AMR_AF=0.938;AFR_AF=0.7443;EUR_AF=0.8976;SAS_AF=0.91;AA=A|||;VT=SNP
2	162347038	rs13029783	A	T	100	PASS	AC=3788;AF=0.75639;AN=5008;NS=2504;DP=18646;EAS_AF=0.8413;AMR_AF=0.853;AFR_AF=0.5696;EUR_AF=0.7982;SAS_AF=0.8098;AA=A|||;VT=SNP
2	162347755	rs56384808	G	T	100	PASS	AC=390;AF=0.0778754;AN=5008;NS=2504;DP=18925;EAS_AF=0.1488;AMR_AF=0.072;AFR_AF=0.0023;EUR_AF=0.0994;SAS_AF=0.089;AA=G|||;VT=SNP
2	162347948	rs12463509	C	T	100	PASS	AC=390;AF=0.0778754;AN=5008;NS=2504;DP=21699;EAS_AF=0.1488;AMR_AF=0.072;AFR_AF=0.0023;EUR_AF=0.0994;SAS_AF=0.089;AA=C|||;VT=SNP
2	162350238	rs13028108	T	A	100	PASS	AC=4377;AF=0.874002;AN=5008;NS=2504;DP=18299;EAS_AF=0.9911;AMR_AF=0.938;AFR_AF=0.7065;EUR_AF=0.8976;SAS_AF=0.91;AA=A|||;VT=SNP
2	162350566	rs3849348	C	T	100	PASS	AC=3759;AF=0.750599;AN=5008;NS=2504;DP=19157;EAS_AF=0.8403;AMR_AF=0.8501;AFR_AF=0.5492;EUR_AF=0.7982;SAS_AF=0.8108;AA=C|||;VT=SNP
2	162350750	rs3849349	A	C	100	PASS	AC=3794;AF=0.757588;AN=5008;NS=2504;DP=20143;EAS_AF=0.8403;AMR_AF=0.8545;AFR_AF=0.5741;EUR_AF=0.7982;SAS_AF=0.8098;AA=A|||;VT=SNP
2	162350772	rs3849350	G	A	100	PASS	AC=4429;AF=0.884385;AN=5008;NS=2504;DP=19905;EAS_AF=0.9911;AMR_AF=0.9395;AFR_AF=0.7451;EUR_AF=0.8976;SAS_AF=0.91;AA=A|||;VT=SNP
2	162350904	rs3849351	A	G	100	PASS	AC=3782;AF=0.755192;AN=5008;NS=2504;DP=20278;EAS_AF=0.8403;AMR_AF=0.8516;AFR_AF=0.5734;EUR_AF=0.7952;SAS_AF=0.8037;AA=A|||;VT=SNP
2	162352163	rs2358145	G	A	100	PASS	AC=4185;AF=0.835663;AN=5008;NS=2504;DP=16904;EAS_AF=0.9901;AMR_AF=0.9265;AFR_AF=0.5764;EUR_AF=0.8976;SAS_AF=0.8988;AA=G|||;VT=SNP
2	162352757	rs6711192	G	C	100	PASS	AC=3755;AF=0.7498;AN=5008;NS=2504;DP=14122;EAS_AF=0.8383;AMR_AF=0.8501;AFR_AF=0.5484;EUR_AF=0.7982;SAS_AF=0.8098;AA=G|||;VT=SNP
2	162352888	rs6726406	T	C	100	PASS	AC=4377;AF=0.874002;AN=5008;NS=2504;DP=11977;EAS_AF=0.9911;AMR_AF=0.938;AFR_AF=0.7065;EUR_AF=0.8976;SAS_AF=0.91;AA=C|||;VT=SNP
2	162353990	rs6715397	C	A	100	PASS	AC=4185;AF=0.835663;AN=5008;NS=2504;DP=18114;EAS_AF=0.9901;AMR_AF=0.9265;AFR_AF=0.5764;EUR_AF=0.8976;SAS_AF=0.8988;AA=A|||;VT=SNP
2	162354653	rs62187563	G	A	100	PASS	AC=388;AF=0.077476;AN=5008;NS=2504;DP=17615;EAS_AF=0.1478;AMR_AF=0.072;AFR_AF=0.0023;EUR_AF=0.0984;SAS_AF=0.089;AA=G|||;VT=SNP
2	162356090	rs3914096	A	G	100	PASS	AC=4428;AF=0.884185;AN=5008;NS=2504;DP=15492;EAS_AF=0.9911;AMR_AF=0.938;AFR_AF=0.7451;EUR_AF=0.8976;SAS_AF=0.91;AA=N|||;VT=SNP
2	162359983	rs12620974	T	C	100	PASS	AC=4770;AF=0.952476;AN=5008;NS=2504;DP=20897;EAS_AF=0.9911;AMR_AF=0.9625;AFR_AF=0.9871;EUR_AF=0.9026;SAS_AF=0.91;AA=C|||;VT=SNP
2	162360575	rs62187565	T	C	100	PASS	AC=391;AF=0.0780751;AN=5008;NS=2504;DP=20330;EAS_AF=0.1498;AMR_AF=0.072;AFR_AF=0.0023;EUR_AF=0.0994;SAS_AF=0.089;AA=T|||;VT=SNP
2	162363066	rs62187567	G	A	100	PASS	AC=392;AF=0.0782748;AN=5008;NS=2504;DP=21249;EAS_AF=0.1508;AMR_AF=0.072;AFR_AF=0.0023;EUR_AF=0.0994;SAS_AF=0.089;AA=G|||;VT=SNP
2	162364504	rs13026747	G	T	100	PASS	AC=3790;AF=0.756789;AN=5008;NS=2504;DP=7599;EAS_AF=0.8393;AMR_AF=0.8559;AFR_AF=0.553;EUR_AF=0.8191;SAS_AF=0.8129;AA=g|||;VT=SNP
2	162364792	rs13032282	G	C	100	PASS	AC=4459;AF=0.890375;AN=5008;NS=2504;DP=13601;EAS_AF=0.9911;AMR_AF=0.9409;AFR_AF=0.7489;EUR_AF=0.9185;SAS_AF=0.9131;AA=N|||;VT=SNP
2	162365202	rs7588198	G	T	100	PASS	AC=3789;AF=0.756589;AN=5008;NS=2504;DP=19373;EAS_AF=0.8393;AMR_AF=0.8559;AFR_AF=0.5522;EUR_AF=0.8191;SAS_AF=0.8129;AA=-|||;VT=SNP
2	162366126	rs10202267	T	A	100	PASS	AC=3789;AF=0.756589;AN=5008;NS=2504;DP=17396;EAS_AF=0.8393;AMR_AF=0.8559;AFR_AF=0.5522;EUR_AF=0.8191;SAS_AF=0.8129;AA=t|||;VT=SNP
2	162366176	rs10190057	G	T	100	PASS	AC=4188;AF=0.836262;AN=5008;NS=2504;DP=16956;EAS_AF=0.9901;AMR_AF=0.9294;AFR_AF=0.559;EUR_AF=0.9185;SAS_AF=0.9018;AA=t|||;VT=SNP
2	162366517	rs7592112	C	G	100	PASS	AC=3773;AF=0.753395;AN=5008;NS=2504;DP=17825;EAS_AF=0.8393;AMR_AF=0.853;AFR_AF=0.5416;EUR_AF=0.8191;SAS_AF=0.8129;AA=c|||;VT=SNP
2	162366835	rs7595197	G	T	100	PASS	AC=3788;AF=0.75639;AN=5008;NS=2504;DP=18410;EAS_AF=0.8383;AMR_AF=0.8559;AFR_AF=0.5522;EUR_AF=0.8191;SAS_AF=0.8129;AA=g|||;VT=SNP
2	162367152	rs6746745	G	T	100	PASS	AC=4358;AF=0.870208;AN=5008;NS=2504;DP=15863;EAS_AF=0.9911;AMR_AF=0.938;AFR_AF=0.674;EUR_AF=0.9185;SAS_AF=0.9131;AA=t|||;VT=SNP
2	162368719	rs60824222	A	C	100	PASS	AC=392;AF=0.0782748;AN=5008;NS=2504;DP=21149;EAS_AF=0.1508;AMR_AF=0.072;AFR_AF=0.0023;EUR_AF=0.0994;SAS_AF=0.089;AA=A|||;VT=SNP
2	162369959	rs34006307	C	T	100	PASS	AC=393;AF=0.0784744;AN=5008;NS=2504;DP=14062;EAS_AF=0.1508;AMR_AF=0.072;AFR_AF=0.0023;EUR_AF=0.1004;SAS_AF=0.089;AA=C|||;VT=SNP
2	162370326	rs2358146	T	C	100	PASS	AC=4366;AF=0.871805;AN=5008;NS=2504;DP=18304;EAS_AF=0.9911;AMR_AF=0.9424;AFR_AF=0.6747;EUR_AF=0.9195;SAS_AF=0.9162;AA=t|||;VT=SNP
2	162370327	rs2358147	T	G	100	PASS	AC=4366;AF=0.871805;AN=5008;NS=2504;DP=18331;EAS_AF=0.9911;AMR_AF=0.9424;AFR_AF=0.6747;EUR_AF=0.9195;SAS_AF=0.9162;AA=G|||;VT=SNP
2	162371597	rs148468804	C	T	100	PASS	AC=392;AF=0.0782748;AN=5008;NS=2504;DP=22136;EAS_AF=0.1508;AMR_AF=0.072;AFR_AF=0.0023;EUR_AF=0.0994;SAS_AF=0.089;AA=C|||;VT=SNP
2	162372133	rs2358148	G	A	100	PASS	AC=4460;AF=0.890575;AN=5008;NS=2504;DP=15604;EAS_AF=0.9911;AMR_AF=0.9424;AFR_AF=0.7489;EUR_AF=0.9185;SAS_AF=0.9131;AA=A|||;VT=SNP
2	162372378	rs3849352	T	A	100	PASS	AC=4450;AF=0.888578;AN=5008;NS=2504;DP=18763;EAS_AF=0.9911;AMR_AF=0.9424;AFR_AF=0.7413;EUR_AF=0.9185;SAS_AF=0.9131;AA=A|||;VT=SNP
2	162373517	rs62187569	A	G	100	PASS	AC=392;AF=0.0782748;AN=5008;NS=2504;DP=16554;EAS_AF=0.1508;AMR_AF=0.072;AFR_AF=0.0023;EUR_AF=0.0994;SAS_AF=0.089;AA=A|||;VT=SNP
2	162373899	rs62187570	C	G	100	PASS	AC=392;AF=0.0782748;AN=5008;NS=2504;DP=19625;EAS_AF=0.1508;AMR_AF=0.072;AFR_AF=0.0023;EUR_AF=0.0994;SAS_AF=0.089;AA=c|||;VT=SNP
2	162374138	rs3849353	G	C	100	PASS	AC=3791;AF=0.756989;AN=5008;NS=2504;DP=18266;EAS_AF=0.8393;AMR_AF=0.8573;AFR_AF=0.553;EUR_AF=0.8191;SAS_AF=0.8129;AA=G|||;VT=SNP
2	162374319	rs62187571	A	G	100	PASS	AC=392;AF=0.0782748;AN=5008;NS=2504;DP=17469;EAS_AF=0.1508;AMR_AF=0.072;AFR_AF=0.0023;EUR_AF=0.0994;SAS_AF=0.089;AA=A|||;VT=SNP
2	162374844	rs3914093	A	G	100	PASS	AC=4796;AF=0.957668;AN=5008;NS=2504;DP=15879;EAS_AF=0.9911;AMR_AF=0.9654;AFR_AF=0.9871;EUR_AF=0.9235;SAS_AF=0.9131;AA=G|||;VT=SNP
2	162375473	rs2358149	G	A	100	PASS	AC=4606;AF=0.919728;AN=5008;NS=2504;DP=17865;EAS_AF=0.9911;AMR_AF=0.9496;AFR_AF=0.8555;EUR_AF=0.9185;SAS_AF=0.9131;AA=A|||;VT=SNP
2	162377889	rs4664427	C	T	100	PASS	AC=3798;AF=0.758387;AN=5008;NS=2504;DP=15482;EAS_AF=0.8393;AMR_AF=0.8588;AFR_AF=0.5575;EUR_AF=0.8191;SAS_AF=0.8129;AA=C|||;VT=SNP
2	162378064	rs62187573	G	A	100	PASS	AC=392;AF=0.0782748;AN=5008;NS=2504;DP=11302;EAS_AF=0.1508;AMR_AF=0.072;AFR_AF=0.003;EUR_AF=0.0984;SAS_AF=0.089;AA=G|||;VT=SNP
2	162378656	rs6432688	C	G	100	PASS	AC=3789;AF=0.756589;AN=5008;NS=2504;DP=18358;EAS_AF=0.8393;AMR_AF=0.8559;AFR_AF=0.5514;EUR_AF=0.8191;SAS_AF=0.8139;AA=C|||;VT=SNP
2	162379222	rs117804150	G	A	100	PASS	AC=290;AF=0.0579073;AN=5008;NS=2504;DP=19117;EAS_AF=0.0625;AMR_AF=0.0576;AFR_AF=0.0507;EUR_AF=0.0577;SAS_AF=0.0634;AA=G|||;VT=SNP
2	162379760	rs6432689	C	T	100	PASS	AC=4814;AF=0.961262;AN=5008;NS=2504;DP=16329;EAS_AF=0.9911;AMR_AF=0.9654;AFR_AF=0.9894;EUR_AF=0.9264;SAS_AF=0.9254;AA=T|||;VT=SNP
2	162380509	rs3849354	C	T	100	PASS	AC=4513;AF=0.901158;AN=5008;NS=2504;DP=16295;EAS_AF=0.9901;AMR_AF=0.9467;AFR_AF=0.795;EUR_AF=0.9195;SAS_AF=0.9018;AA=T|||;VT=SNP
2	162382136	rs2358152	G	T	100	PASS	AC=4513;AF=0.901158;AN=5008;NS=2504;DP=16450;EAS_AF=0.9901;AMR_AF=0.9467;AFR_AF=0.795;EUR_AF=0.9195;SAS_AF=0.9018;AA=T|||;VT=SNP
2	162382776	rs62187574	T	C	100	PASS	AC=392;AF=0.0782748;AN=5008;NS=2504;DP=15378;EAS_AF=0.1508;AMR_AF=0.072;AFR_AF=0.0023;EUR_AF=0.0994;SAS_AF=0.089;AA=T|||;VT=SNP
2	162383293	rs7589304	A	G	100	PASS	AC=3842;AF=0.767173;AN=5008;NS=2504;DP=19326;EAS_AF=0.8393;AMR_AF=0.8588;AFR_AF=0.59;EUR_AF=0.8201;SAS_AF=0.8129;AA=A|||;VT=SNP
2	162383668	rs77198442	A	G	100	PASS	AC=3842;AF=0.767173;AN=5008;NS=2504;DP=19803;EAS_AF=0.8383;AMR_AF=0.8588;AFR_AF=0.5908;EUR_AF=0.8201;SAS_AF=0.8129;AA=A|||;VT=SNP
2	162386309	rs57365346	G	A	100	PASS	AC=1058;AF=0.211262;AN=5008;NS=2504;DP=16190;EAS_AF=0.375;AMR_AF=0.1614;AFR_AF=0.2791;EUR_AF=0.0189;SAS_AF=0.184;AA=G|||;VT=SNP
2	162386784	rs12467662	G	A	100	PASS	AC=392;AF=0.0782748;AN=5008;NS=2504;DP=17908;EAS_AF=0.1508;AMR_AF=0.072;AFR_AF=0.0023;EUR_AF=0.0994;SAS_AF=0.089;AA=G|||;VT=SNP
2	162387714	rs3849355	G	A	100	PASS	AC=3860;AF=0.770767;AN=5008;NS=2504;DP=16415;EAS_AF=0.8393;AMR_AF=0.8617;AFR_AF=0.6021;EUR_AF=0.8201;SAS_AF=0.8129;AA=G|||;VT=SNP
2	162388262	rs13399736	C	A	100	PASS	AC=475;AF=0.0948482;AN=5008;NS=2504;DP=10212;EAS_AF=0.1181;AMR_AF=0.1182;AFR_AF=0.0159;EUR_AF=0.2028;SAS_AF=0.0501;AA=-|||;VT=SNP
2	162388621	rs4664046	G	A	100	PASS	AC=234;AF=0.0467252;AN=5008;NS=2504;DP=9739;EAS_AF=0.0704;AMR_AF=0.0504;AFR_AF=0.0053;EUR_AF=0.0586;SAS_AF=0.0634;AA=G|||;VT=SNP
2	162388775	rs7558189	A	G	100	PASS	AC=4259;AF=0.850439;AN=5008;NS=2504;DP=13686;EAS_AF=0.9901;AMR_AF=0.9352;AFR_AF=0.6089;EUR_AF=0.9195;SAS_AF=0.9018;AA=A|||;VT=SNP
2	162388931	rs55650699	T	C	100	PASS	AC=392;AF=0.0782748;AN=5008;NS=2504;DP=13796;EAS_AF=0.1508;AMR_AF=0.072;AFR_AF=0.0023;EUR_AF=0.0994;SAS_AF=0.089;AA=T|||;VT=SNP
2	162389452	rs11688932	T	C	100	PASS	AC=4259;AF=0.850439;AN=5008;NS=2504;DP=19445;EAS_AF=0.9901;AMR_AF=0.9352;AFR_AF=0.6089;EUR_AF=0.9195;SAS_AF=0.9018;AA=C|||;VT=SNP
2	162390116	rs3849356	C	T	100	PASS	AC=4259;AF=0.850439;AN=5008;NS=2504;DP=19387;EAS_AF=0.9901;AMR_AF=0.9352;AFR_AF=0.6089;EUR_AF=0.9195;SAS_AF=0.9018;AA=C|||;VT=SNP
2	162390369	rs10200009	T	G	100	PASS	AC=4514;AF=0.901358;AN=5008;NS=2504;DP=19224;EAS_AF=0.9901;AMR_AF=0.9467;AFR_AF=0.7958;EUR_AF=0.9195;SAS_AF=0.9018;AA=G|||;VT=SNP
2	162390738	rs114664466	G	C	100	PASS	AC=124;AF=0.0247604;AN=5008;NS=2504;DP=17341;EAS_AF=0.0079;AMR_AF=0.0375;AFR_AF=0.0038;EUR_AF=0.0447;SAS_AF=0.0409;AA=G|||;VT=SNP
2	162392315	rs3902687	T	C	100	PASS	AC=4514;AF=0.901358;AN=5008;NS=2504;DP=16906;EAS_AF=0.9901;AMR_AF=0.9467;AFR_AF=0.7958;EUR_AF=0.9195;SAS_AF=0.9018;AA=N|||;VT=SNP
2	162392421	rs3902688	A	T	100	PASS	AC=4675;AF=0.933506;AN=5008;NS=2504;DP=14612;EAS_AF=0.9911;AMR_AF=0.9553;AFR_AF=0.9039;EUR_AF=0.9195;SAS_AF=0.9131;AA=N|||;VT=SNP
2	162392460	rs3902689	G	A	100	PASS	AC=4515;AF=0.901558;AN=5008;NS=2504;DP=15670;EAS_AF=0.9901;AMR_AF=0.9467;AFR_AF=0.7965;EUR_AF=0.9195;SAS_AF=0.9018;AA=a|||;VT=SNP
2	162398015	rs142620316	G	A	100	PASS	AC=392;AF=0.0782748;AN=5008;NS=2504;DP=14498;EAS_AF=0.1508;AMR_AF=0.072;AFR_AF=0.0023;EUR_AF=0.0994;SAS_AF=0.089;AA=g|||;VT=SNP
2	162398263	rs62187597	A	T	100	PASS	AC=393;AF=0.0784744;AN=5008;NS=2504;DP=7428;EAS_AF=0.1518;AMR_AF=0.072;AFR_AF=0.0023;EUR_AF=0.0994;SAS_AF=0.089;AA=a|||;VT=SNP
2	162398278	rs7572645	A	G	100	PASS	AC=3868;AF=0.772364;AN=5008;NS=2504;DP=9396;EAS_AF=0.8393;AMR_AF=0.8631;AFR_AF=0.6074;EUR_AF=0.8201;SAS_AF=0.8129;AA=a|||;VT=SNP
2	162398609	rs4001652	C	A	100	PASS	AC=4283;AF=0.855232;AN=5008;NS=2504;DP=16893;EAS_AF=0.9901;AMR_AF=0.9366;AFR_AF=0.6263;EUR_AF=0.9195;SAS_AF=0.9018;AA=A|||;VT=SNP
2	162398827	rs4001653	G	A	100	PASS	AC=4515;AF=0.901558;AN=5008;NS=2504;DP=18469;EAS_AF=0.9901;AMR_AF=0.9481;AFR_AF=0.7958;EUR_AF=0.9195;SAS_AF=0.9018;AA=A|||;VT=SNP
2	162398867	rs4001644	A	C	100	PASS	AC=3867;AF=0.772165;AN=5008;NS=2504;DP=18634;EAS_AF=0.8393;AMR_AF=0.8631;AFR_AF=0.6067;EUR_AF=0.8201;SAS_AF=0.8129;AA=A|||;VT=SNP
2	162401639	rs7564390	A	G	100	PASS	AC=4515;AF=0.901558;AN=5008;NS=2504;DP=14977;EAS_AF=0.9901;AMR_AF=0.9481;AFR_AF=0.7958;EUR_AF=0.9195;SAS_AF=0.9018;AA=a|||;VT=SNP
2	162401652	rs10187624	T	C	100	PASS	AC=4677;AF=0.933906;AN=5008;NS=2504;DP=15156;EAS_AF=0.9911;AMR_AF=0.9568;AFR_AF=0.9047;EUR_AF=0.9195;SAS_AF=0.9131;AA=C|||;VT=SNP
2	162403694	rs7574669	A	G	100	PASS	AC=4261;AF=0.850839;AN=5008;NS=2504;DP=16844;EAS_AF=0.9901;AMR_AF=0.9366;AFR_AF=0.6097;EUR_AF=0.9195;SAS_AF=0.9018;AA=G|||;VT=SNP
2	162403778	rs56145818	G	A	100	PASS	AC=391;AF=0.0780751;AN=5008;NS=2504;DP=16507;EAS_AF=0.1498;AMR_AF=0.072;AFR_AF=0.0023;EUR_AF=0.0994;SAS_AF=0.089;AA=G|||;VT=SNP
2	162404452	rs10182681	G	A	100	PASS	AC=4514;AF=0.901358;AN=5008;NS=2504;DP=17801;EAS_AF=0.9901;AMR_AF=0.9467;AFR_AF=0.7958;EUR_AF=0.9195;SAS_AF=0.9018;AA=A|||;VT=SNP
2	162404476	rs10206065	A	G	100	PASS	AC=4516;AF=0.901757;AN=5008;NS=2504;DP=17203;EAS_AF=0.9901;AMR_AF=0.9481;AFR_AF=0.7965;EUR_AF=0.9195;SAS_AF=0.9018;AA=G|||;VT=SNP
2	162407394	rs7560349	G	A	100	PASS	AC=4516;AF=0.901757;AN=5008;NS=2504;DP=18198;EAS_AF=0.9901;AMR_AF=0.9481;AFR_AF=0.7965;EUR_AF=0.9195;SAS_AF=0.9018;AA=A|||;VT=SNP
2	162407930	rs3911925	A	G	100	PASS	AC=1031;AF=0.205871;AN=5008;NS=2504;DP=18737;EAS_AF=0.0079;AMR_AF=0.4236;AFR_AF=0.0333;EUR_AF=0.4334;SAS_AF=0.2546;AA=A|||;VT=SNP
2	162408414	rs4107578	G	A	100	PASS	AC=4515;AF=0.901558;AN=5008;NS=2504;DP=19681;EAS_AF=0.9901;AMR_AF=0.9467;AFR_AF=0.7965;EUR_AF=0.9195;SAS_AF=0.9018;AA=A|||;VT=SNP
2	162408807	rs60495163	C	T	100	PASS	AC=393;AF=0.0784744;AN=5008;NS=2504;DP=17010;EAS_AF=0.1518;AMR_AF=0.072;AFR_AF=0.0023;EUR_AF=0.0994;SAS_AF=0.089;AA=C|||;VT=SNP
2	162411997	rs13410944	C	T	100	PASS	AC=647;AF=0.129193;AN=5008;NS=2504;DP=15696;EAS_AF=0.12;AMR_AF=0.1787;AFR_AF=0.028;EUR_AF=0.2604;SAS_AF=0.1053;AA=C|||;VT=SNP
2	162412380	rs10191709	G	A	100	PASS	AC=4675;AF=0.933506;AN=5008;NS=2504;DP=18437;EAS_AF=0.9911;AMR_AF=0.9553;AFR_AF=0.9039;EUR_AF=0.9195;SAS_AF=0.9131;AA=A|||;VT=SNP
2	162415157	rs56100249	T	C	100	PASS	AC=387;AF=0.0772764;AN=5008;NS=2504;DP=15381;EAS_AF=0.1597;AMR_AF=0.0764;AFR_AF=0.003;EUR_AF=0.0994;SAS_AF=0.0706;AA=T|||;VT=SNP
2	162418751	rs55893794	G	A	100	PASS	AC=391;AF=0.0780751;AN=5008;NS=2504;DP=21652;EAS_AF=0.1498;AMR_AF=0.072;AFR_AF=0.0023;EUR_AF=0.0994;SAS_AF=0.089;AA=G|||;VT=SNP
2	162419312	rs57464189	G	A	100	PASS	AC=392;AF=0.0782748;AN=5008;NS=2504;DP=16845;EAS_AF=0.1508;AMR_AF=0.072;AFR_AF=0.0023;EUR_AF=0.0994;SAS_AF=0.089;AA=G|||;VT=SNP
2	162421361	rs55999219	G	A	100	PASS	AC=373;AF=0.0744808;AN=5008;NS=2504;DP=20079;EAS_AF=0.1498;AMR_AF=0.072;AFR_AF=0.0023;EUR_AF=0.0994;SAS_AF=0.0706;AA=G|||;VT=SNP
2	162421852	rs1510088	G	A	100	PASS	AC=4258;AF=0.85024;AN=5008;NS=2504;DP=15838;EAS_AF=0.9901;AMR_AF=0.9352;AFR_AF=0.6089;EUR_AF=0.9195;SAS_AF=0.9008;AA=G|||;VT=SNP
2	162421878	rs1510089	T	A	100	PASS	AC=4260;AF=0.850639;AN=5008;NS=2504;DP=15180;EAS_AF=0.9901;AMR_AF=0.9352;AFR_AF=0.6097;EUR_AF=0.9195;SAS_AF=0.9018;AA=A|||;VT=SNP
2	162422517	rs62187603	G	A	100	PASS	AC=392;AF=0.0782748;AN=5008;NS=2504;DP=19110;EAS_AF=0.1508;AMR_AF=0.072;AFR_AF=0.0023;EUR_AF=0.0994;SAS_AF=0.089;AA=G|||;VT=SNP
2	162423676	rs62187604	A	G	100	PASS	AC=393;AF=0.0784744;AN=5008;NS=2504;DP=18424;EAS_AF=0.1518;AMR_AF=0.072;AFR_AF=0.0023;EUR_AF=0.0994;SAS_AF=0.089;AA=A|||;VT=SNP
2	162423780	rs11884269	G	A	100	PASS	AC=4515;AF=0.901558;AN=5008;NS=2504;DP=18783;EAS_AF=0.9901;AMR_AF=0.9467;AFR_AF=0.7965;EUR_AF=0.9195;SAS_AF=0.9018;AA=A|||;VT=SNP
2	162424337	rs111618755	G	A	100	PASS	AC=4661;AF=0.930711;AN=5008;NS=2504;DP=20313;EAS_AF=0.9901;AMR_AF=0.9582;AFR_AF=0.9009;EUR_AF=0.9195;SAS_AF=0.9018;AA=A|||;VT=SNP
2	162425878	rs2020027	G	A	100	PASS	AC=392;AF=0.0782748;AN=5008;NS=2504;DP=20999;EAS_AF=0.1508;AMR_AF=0.072;AFR_AF=0.0023;EUR_AF=0.0994;SAS_AF=0.089;AA=G|||;VT=SNP
2	162426849	rs55840249	C	A	100	PASS	AC=392;AF=0.0782748;AN=5008;NS=2504;DP=15585;EAS_AF=0.1508;AMR_AF=0.072;AFR_AF=0.0023;EUR_AF=0.0994;SAS_AF=0.089;AA=C|||;VT=SNP
2	162429996	rs12470830	C	T	100	PASS	AC=373;AF=0.0744808;AN=5008;NS=2504;DP=17345;EAS_AF=0.1498;AMR_AF=0.072;AFR_AF=0.0023;EUR_AF=0.0994;SAS_AF=0.0706;AA=C|||;VT=SNP
2	162430482	rs1913666	C	T	100	PASS	AC=4677;AF=0.933906;AN=5008;NS=2504;DP=8550;EAS_AF=0.9911;AMR_AF=0.9553;AFR_AF=0.9054;EUR_AF=0.9195;SAS_AF=0.9131;AA=T|||;VT=SNP
2	162430725	rs1588395	A	G	100	PASS	AC=4676;AF=0.933706;AN=5008;NS=2504;DP=12523;EAS_AF=0.9911;AMR_AF=0.9553;AFR_AF=0.9047;EUR_AF=0.9195;SAS_AF=0.9131;AA=G|||;VT=SNP
2	162431138	rs62187608	T	G	100	PASS	AC=413;AF=0.0824681;AN=5008;NS=2504;DP=13582;EAS_AF=0.1508;AMR_AF=0.0735;AFR_AF=0.0174;EUR_AF=0.0994;SAS_AF=0.089;AA=G|||;VT=SNP
2	162431500	rs62187609	C	T	100	PASS	AC=373;AF=0.0744808;AN=5008;NS=2504;DP=14538;EAS_AF=0.1498;AMR_AF=0.072;AFR_AF=0.0023;EUR_AF=0.0994;SAS_AF=0.0706;AA=C|||;VT=SNP
2	162431878	rs62187610	T	A	100	PASS	AC=958;AF=0.191294;AN=5008;NS=2504;DP=16709;EAS_AF=0.0079;AMR_AF=0.3991;AFR_AF=0.031;EUR_AF=0.3976;SAS_AF=0.2372;AA=T|||;VT=SNP
2	162431946	rs62187611	A	G	100	PASS	AC=392;AF=0.0782748;AN=5008;NS=2504;DP=17450;EAS_AF=0.1508;AMR_AF=0.072;AFR_AF=0.0023;EUR_AF=0.0994;SAS_AF=0.089;AA=A|||;VT=SNP
2	162432494	rs62187612	A	G	100	PASS	AC=373;AF=0.0744808;AN=5008;NS=2504;DP=18387;EAS_AF=0.1498;AMR_AF=0.072;AFR_AF=0.0023;EUR_AF=0.0994;SAS_AF=0.0706;AA=A|||;VT=SNP
2	162433413	rs13017694	G	T	100	PASS	AC=1012;AF=0.202077;AN=5008;NS=2504;DP=17615;EAS_AF=0.0079;AMR_AF=0.4193;AFR_AF=0.0325;EUR_AF=0.4225;SAS_AF=0.2505;AA=G|||;VT=SNP
2	162433766	rs12473497	T	C	100	PASS	AC=392;AF=0.0782748;AN=5008;NS=2504;DP=18147;EAS_AF=0.1508;AMR_AF=0.072;AFR_AF=0.0023;EUR_AF=0.0994;SAS_AF=0.089;AA=T|||;VT=SNP
2	162433831	rs12469302	G	T	100	PASS	AC=392;AF=0.0782748;AN=5008;NS=2504;DP=18041;EAS_AF=0.1508;AMR_AF=0.072;AFR_AF=0.0023;EUR_AF=0.0994;SAS_AF=0.089;AA=G|||;VT=SNP
2	162434474	rs62187613	T	C	100	PASS	AC=395;AF=0.0788738;AN=5008;NS=2504;DP=18678;EAS_AF=0.1508;AMR_AF=0.072;AFR_AF=0.0023;EUR_AF=0.0994;SAS_AF=0.092;AA=T|||;VT=SNP
2	162435849	rs72870248	G	A	100	PASS	AC=386;AF=0.0770767;AN=5008;NS=2504;DP=19704;EAS_AF=0.1478;AMR_AF=0.0706;AFR_AF=0.0023;EUR_AF=0.0984;SAS_AF=0.0879;AA=G|||;VT=SNP
2	162436285	rs62187614	C	G	100	PASS	AC=409;AF=0.0816693;AN=5008;NS=2504;DP=17318;EAS_AF=0.1498;AMR_AF=0.072;AFR_AF=0.0174;EUR_AF=0.0984;SAS_AF=0.0879;AA=G|||;VT=SNP
2	162436934	rs1515182	A	G	100	PASS	AC=411;AF=0.0820687;AN=5008;NS=2504;DP=19960;EAS_AF=0.1498;AMR_AF=0.072;AFR_AF=0.0182;EUR_AF=0.0984;SAS_AF=0.089;AA=G|||;VT=SNP
2	162437639	rs12465645	A	G	100	PASS	AC=410;AF=0.081869;AN=5008;NS=2504;DP=19307;EAS_AF=0.1498;AMR_AF=0.072;AFR_AF=0.0174;EUR_AF=0.0984;SAS_AF=0.089;AA=G|||;VT=SNP
2	162437859	rs12465734	A	G	100	PASS	AC=410;AF=0.081869;AN=5008;NS=2504;DP=20120;EAS_AF=0.1498;AMR_AF=0.072;AFR_AF=0.0174;EUR_AF=0.0984;SAS_AF=0.089;AA=G|||;VT=SNP
2	162440079	rs56153413	G	T	100	PASS	AC=407;AF=0.08127;AN=5008;NS=2504;DP=18881;EAS_AF=0.1498;AMR_AF=0.072;AFR_AF=0.0151;EUR_AF=0.0984;SAS_AF=0.089;AA=T|||;VT=SNP
2	162440255	rs55782047	A	C	100	PASS	AC=390;AF=0.0778754;AN=5008;NS=2504;DP=18493;EAS_AF=0.1498;AMR_AF=0.072;AFR_AF=0.0023;EUR_AF=0.0984;SAS_AF=0.089;AA=A|||;VT=SNP
2	162441486	rs12692638	C	T	100	PASS	AC=3895;AF=0.777756;AN=5008;NS=2504;DP=11305;EAS_AF=0.8492;AMR_AF=0.8617;AFR_AF=0.621;EUR_AF=0.8191;SAS_AF=0.8139;AA=c|||;VT=SNP
2	162444614	rs971027	T	A	100	PASS	AC=3900;AF=0.778754;AN=5008;NS=2504;DP=21818;EAS_AF=0.8472;AMR_AF=0.8617;AFR_AF=0.6256;EUR_AF=0.8191;SAS_AF=0.8149;AA=T|||;VT=SNP
2	162445488	rs62187646	T	C	100	PASS	AC=389;AF=0.0776757;AN=5008;NS=2504;DP=17477;EAS_AF=0.1498;AMR_AF=0.0706;AFR_AF=0.0023;EUR_AF=0.0984;SAS_AF=0.089;AA=T|||;VT=SNP
2	162446018	rs62187647	C	T	100	PASS	AC=388;AF=0.077476;AN=5008;NS=2504;DP=19689;EAS_AF=0.1498;AMR_AF=0.0706;AFR_AF=0.0023;EUR_AF=0.0984;SAS_AF=0.0879;AA=C|||;VT=SNP
2	162446607	rs145549865	A	G	100	PASS	AC=390;AF=0.0778754;AN=5008;NS=2504;DP=14878;EAS_AF=0.1498;AMR_AF=0.0706;AFR_AF=0.0023;EUR_AF=0.0994;SAS_AF=0.089;AA=A|||;VT=SNP
2	162448855	rs12464282	C	T	100	PASS	AC=411;AF=0.0820687;AN=5008;NS=2504;DP=17531;EAS_AF=0.1498;AMR_AF=0.072;AFR_AF=0.0182;EUR_AF=0.0994;SAS_AF=0.0879;AA=T|||;VT=SNP
2	162450124	rs2175142	T	C	100	PASS	AC=415;AF=0.0828674;AN=5008;NS=2504;DP=17970;EAS_AF=0.1498;AMR_AF=0.072;AFR_AF=0.0204;EUR_AF=0.0994;SAS_AF=0.089;AA=T|||;VT=SNP
2	162452014	rs55821334	A	G	100	PASS	AC=414;AF=0.0826677;AN=5008;NS=2504;DP=17207;EAS_AF=0.1498;AMR_AF=0.072;AFR_AF=0.0204;EUR_AF=0.0994;SAS_AF=0.0879;AA=G|||;VT=SNP
2	162455625	rs56407015	G	A	100	PASS	AC=412;AF=0.0822684;AN=5008;NS=2504;DP=21174;EAS_AF=0.1498;AMR_AF=0.072;AFR_AF=0.0182;EUR_AF=0.0994;SAS_AF=0.089;AA=A|||;VT=SNP
2	162458401	rs2389550	G	A	100	PASS	AC=1006;AF=0.200879;AN=5008;NS=2504;DP=17881;EAS_AF=0.0079;AMR_AF=0.4179;AFR_AF=0.034;EUR_AF=0.4145;SAS_AF=0.2515;AA=G|||;VT=SNP
2	162462209	rs2389549	T	C	100	PASS	AC=390;AF=0.0778754;AN=5008;NS=2504;DP=13925;EAS_AF=0.1498;AMR_AF=0.0706;AFR_AF=0.0023;EUR_AF=0.0994;SAS_AF=0.089;AA=T|||;VT=SNP
2	162464835	rs56094729	C	T	100	PASS	AC=371;AF=0.0740815;AN=5008;NS=2504;DP=19761;EAS_AF=0.1488;AMR_AF=0.0706;AFR_AF=0.0023;EUR_AF=0.0994;SAS_AF=0.0706;AA=C|||;VT=SNP
2	162465110	rs2389548	G	C	100	PASS	AC=3974;AF=0.79353;AN=5008;NS=2504;DP=20100;EAS_AF=0.8492;AMR_AF=0.8703;AFR_AF=0.677;EUR_AF=0.8181;SAS_AF=0.8139;AA=G|||;VT=SNP
2	162468033	rs62187652	C	G	100	PASS	AC=389;AF=0.0776757;AN=5008;NS=2504;DP=20026;EAS_AF=0.1498;AMR_AF=0.0706;AFR_AF=0.0023;EUR_AF=0.0984;SAS_AF=0.089;AA=C|||;VT=SNP
2	162468888	rs979375	T	G	100	PASS	AC=3096;AF=0.618211;AN=5008;NS=2504;DP=19423;EAS_AF=0.5188;AMR_AF=0.7983;AFR_AF=0.5295;EUR_AF=0.7406;SAS_AF=0.5869;AA=T|||;VT=SNP
2	162469128	rs62187653	T	C	100	PASS	AC=390;AF=0.0778754;AN=5008;NS=2504;DP=19668;EAS_AF=0.1498;AMR_AF=0.0706;AFR_AF=0.0023;EUR_AF=0.0994;SAS_AF=0.089;AA=T|||;VT=SNP
2	162469665	rs72873603	C	T	100	PASS	AC=390;AF=0.0778754;AN=5008;NS=2504;DP=19595;EAS_AF=0.1498;AMR_AF=0.0706;AFR_AF=0.0023;EUR_AF=0.0994;SAS_AF=0.089;AA=C|||;VT=SNP
2	162471174	rs72873607	G	A	100	PASS	AC=391;AF=0.0780751;AN=5008;NS=2504;DP=14380;EAS_AF=0.1508;AMR_AF=0.0706;AFR_AF=0.0023;EUR_AF=0.0994;SAS_AF=0.089;AA=G|||;VT=SNP
2	162473264	rs72873614	A	G	100	PASS	AC=31;AF=0.0061901;AN=5008;NS=2504;DP=19888;EAS_AF=0.0089;AMR_AF=0.0014;AFR_AF=0.0008;EUR_AF=0.0169;SAS_AF=0.0031;AA=A|||;VT=SNP
2	162475601	rs1567420	T	C	100	PASS	AC=388;AF=0.077476;AN=5008;NS=2504;DP=18039;EAS_AF=0.1478;AMR_AF=0.0706;AFR_AF=0.0023;EUR_AF=0.0994;SAS_AF=0.089;AA=T|||;VT=SNP
2	162475617	rs1567421	G	T	100	PASS	AC=408;AF=0.0814696;AN=5008;NS=2504;DP=17406;EAS_AF=0.1478;AMR_AF=0.0706;AFR_AF=0.0174;EUR_AF=0.0994;SAS_AF=0.089;AA=T|||;VT=SNP
2	162480684	rs16845945	C	T	100	PASS	AC=371;AF=0.0740815;AN=5008;NS=2504;DP=20380;EAS_AF=0.1488;AMR_AF=0.0706;AFR_AF=0.0023;EUR_AF=0.0994;SAS_AF=0.0706;AA=C|||;VT=SNP
2	162481453	rs72873624	G	A	100	PASS	AC=390;AF=0.0778754;AN=5008;NS=2504;DP=18419;EAS_AF=0.1498;AMR_AF=0.0706;AFR_AF=0.0023;EUR_AF=0.0994;SAS_AF=0.089;AA=G|||;VT=SNP
2	162485073	rs12473088	A	G	100	PASS	AC=387;AF=0.0772764;AN=5008;NS=2504;DP=16734;EAS_AF=0.1498;AMR_AF=0.0663;AFR_AF=0.0023;EUR_AF=0.0994;SAS_AF=0.089;AA=A|||;VT=SNP
2	162487440	rs62187655	C	G	100	PASS	AC=419;AF=0.0836661;AN=5008;NS=2504;DP=18373;EAS_AF=0.1478;AMR_AF=0.0692;AFR_AF=0.0265;EUR_AF=0.0994;SAS_AF=0.089;AA=G|||;VT=SNP
2	162487699	rs62187656	A	G	100	PASS	AC=419;AF=0.0836661;AN=5008;NS=2504;DP=16233;EAS_AF=0.1478;AMR_AF=0.0692;AFR_AF=0.0265;EUR_AF=0.0994;SAS_AF=0.089;AA=G|||;VT=SNP
2	162488091	rs62187657	G	A	100	PASS	AC=385;AF=0.076877;AN=5008;NS=2504;DP=16985;EAS_AF=0.1478;AMR_AF=0.0663;AFR_AF=0.0023;EUR_AF=0.0994;SAS_AF=0.089;AA=G|||;VT=SNP
2	162488095	rs62187658	A	C	100	PASS	AC=386;AF=0.0770767;AN=5008;NS=2504;DP=17077;EAS_AF=0.1488;AMR_AF=0.0663;AFR_AF=0.0023;EUR_AF=0.0994;SAS_AF=0.089;AA=A|||;VT=SNP
2	162489191	rs1510094	A	G	100	PASS	AC=3890;AF=0.776757;AN=5008;NS=2504;DP=14304;EAS_AF=0.8512;AMR_AF=0.866;AFR_AF=0.6256;EUR_AF=0.8101;SAS_AF=0.8067;AA=A|||;VT=SNP
2	162489534	rs7557876	A	G	100	PASS	AC=3850;AF=0.76877;AN=5008;NS=2504;DP=17235;EAS_AF=0.8512;AMR_AF=0.8617;AFR_AF=0.5976;EUR_AF=0.8101;SAS_AF=0.8067;AA=A|||;VT=SNP
2	162490332	rs72873632	T	C	100	PASS	AC=30;AF=0.00599042;AN=5008;NS=2504;DP=16048;EAS_AF=0.0089;AMR_AF=0.0014;AFR_AF=0.0008;EUR_AF=0.0159;SAS_AF=0.0031;AA=T|||;VT=SNP
2	162491109	rs56371522	G	A	100	PASS	AC=418;AF=0.0834665;AN=5008;NS=2504;DP=16800;EAS_AF=0.1478;AMR_AF=0.0692;AFR_AF=0.0257;EUR_AF=0.0994;SAS_AF=0.089;AA=A|||;VT=SNP
2	162492578	rs62188960	A	C	100	PASS	AC=419;AF=0.0836661;AN=5008;NS=2504;DP=18662;EAS_AF=0.1478;AMR_AF=0.0692;AFR_AF=0.0265;EUR_AF=0.0994;SAS_AF=0.089;AA=C|||;VT=SNP
2	162493102	rs12470590	A	G	100	PASS	AC=419;AF=0.0836661;AN=5008;NS=2504;DP=13356;EAS_AF=0.1478;AMR_AF=0.0692;AFR_AF=0.0265;EUR_AF=0.0994;SAS_AF=0.089;AA=G|||;VT=SNP
2	162493241	rs115562071	C	T	100	PASS	AC=415;AF=0.0828674;AN=5008;NS=2504;DP=12015;EAS_AF=0.1478;AMR_AF=0.0692;AFR_AF=0.0234;EUR_AF=0.0994;SAS_AF=0.089;AA=C|||;VT=SNP
2	162494831	rs2892770	T	C	100	PASS	AC=3874;AF=0.773562;AN=5008;NS=2504;DP=19262;EAS_AF=0.8512;AMR_AF=0.8602;AFR_AF=0.6165;EUR_AF=0.8101;SAS_AF=0.8067;AA=T|||;VT=SNP
2	162495047	rs72873645	G	A	100	PASS	AC=422;AF=0.0842652;AN=5008;NS=2504;DP=17456;EAS_AF=0.1478;AMR_AF=0.0735;AFR_AF=0.0265;EUR_AF=0.0994;SAS_AF=0.089;AA=A|||;VT=SNP
2	162495399	rs62188961	A	G	100	PASS	AC=388;AF=0.077476;AN=5008;NS=2504;DP=13947;EAS_AF=0.1478;AMR_AF=0.0706;AFR_AF=0.0023;EUR_AF=0.0994;SAS_AF=0.089;AA=A|||;VT=SNP
2	162497210	rs55925603	G	A	100	PASS	AC=422;AF=0.0842652;AN=5008;NS=2504;DP=14240;EAS_AF=0.1478;AMR_AF=0.0735;AFR_AF=0.0265;EUR_AF=0.0994;SAS_AF=0.089;AA=A|||;VT=SNP
2	162497225	rs56260047	G	T	100	PASS	AC=421;AF=0.0840655;AN=5008;NS=2504;DP=14561;EAS_AF=0.1478;AMR_AF=0.0735;AFR_AF=0.0257;EUR_AF=0.0994;SAS_AF=0.089;AA=T|||;VT=SNP
2	162497603	rs56405014	C	T	100	PASS	AC=369;AF=0.0736821;AN=5008;NS=2504;DP=16676;EAS_AF=0.1468;AMR_AF=0.0706;AFR_AF=0.0023;EUR_AF=0.0994;SAS_AF=0.0706;AA=C|||;VT=SNP
2	162501591	rs3843853	T	A	100	PASS	AC=3890;AF=0.776757;AN=5008;NS=2504;DP=14068;EAS_AF=0.8512;AMR_AF=0.8631;AFR_AF=0.6271;EUR_AF=0.8101;SAS_AF=0.8067;AA=T|||;VT=SNP
2	162501613	rs16845960	A	G	100	PASS	AC=388;AF=0.077476;AN=5008;NS=2504;DP=14350;EAS_AF=0.1478;AMR_AF=0.0706;AFR_AF=0.0023;EUR_AF=0.0994;SAS_AF=0.089;AA=A|||;VT=SNP
2	162503743	rs1510084	C	T	100	PASS	AC=3889;AF=0.776558;AN=5008;NS=2504;DP=16322;EAS_AF=0.8512;AMR_AF=0.8617;AFR_AF=0.6271;EUR_AF=0.8101;SAS_AF=0.8067;AA=C|||;VT=SNP
2	162505870	rs4664047	C	G	100	PASS	AC=3928;AF=0.784345;AN=5008;NS=2504;DP=15656;EAS_AF=0.8512;AMR_AF=0.8617;AFR_AF=0.6558;EUR_AF=0.8101;SAS_AF=0.8078;AA=C|||;VT=SNP
2	162506297	rs9646768	G	T	100	PASS	AC=290;AF=0.0579073;AN=5008;NS=2504;DP=12890;EAS_AF=0.0714;AMR_AF=0.0548;AFR_AF=0.0416;EUR_AF=0.0557;SAS_AF=0.0706;AA=G|||;VT=SNP
2	162508245	rs75397490	C	G	100	PASS	AC=138;AF=0.0275559;AN=5008;NS=2504;DP=18822;EAS_AF=0.1052;AMR_AF=0.0058;AFR_AF=0.003;EUR_AF=0.0159;SAS_AF=0.0082;AA=C|||;VT=SNP
2	162508823	rs1876814	G	A	100	PASS	AC=3930;AF=0.784744;AN=5008;NS=2504;DP=17471;EAS_AF=0.8512;AMR_AF=0.8617;AFR_AF=0.6566;EUR_AF=0.8111;SAS_AF=0.8078;AA=G|||;VT=SNP
2	162509239	rs6432699	C	A	100	PASS	AC=3928;AF=0.784345;AN=5008;NS=2504;DP=15152;EAS_AF=0.8512;AMR_AF=0.8617;AFR_AF=0.6558;EUR_AF=0.8101;SAS_AF=0.8078;AA=C|||;VT=SNP
2	162509879	rs6747334	A	G	100	PASS	AC=3928;AF=0.784345;AN=5008;NS=2504;DP=20230;EAS_AF=0.8512;AMR_AF=0.8617;AFR_AF=0.6558;EUR_AF=0.8101;SAS_AF=0.8078;AA=A|||;VT=SNP
2	162510841	rs6758760	C	T	100	PASS	AC=3928;AF=0.784345;AN=5008;NS=2504;DP=17728;EAS_AF=0.8512;AMR_AF=0.8617;AFR_AF=0.6558;EUR_AF=0.8101;SAS_AF=0.8078;AA=C|||;VT=SNP
2	162512347	rs4580395	C	T	100	PASS	AC=3929;AF=0.784545;AN=5008;NS=2504;DP=13039;EAS_AF=0.8512;AMR_AF=0.8617;AFR_AF=0.6566;EUR_AF=0.8101;SAS_AF=0.8078;AA=c|||;VT=SNP
2	162513959	rs62188983	G	C	100	PASS	AC=418;AF=0.0834665;AN=5008;NS=2504;DP=13645;EAS_AF=0.1478;AMR_AF=0.0735;AFR_AF=0.0234;EUR_AF=0.0994;SAS_AF=0.089;AA=G|||;VT=SNP
2	162514518	rs62188984	G	A	100	PASS	AC=388;AF=0.077476;AN=5008;NS=2504;DP=15159;EAS_AF=0.1478;AMR_AF=0.0706;AFR_AF=0.0023;EUR_AF=0.0994;SAS_AF=0.089;AA=G|||;VT=SNP
2	162516308	rs6750756	A	T	100	PASS	AC=3877;AF=0.774161;AN=5008;NS=2504;DP=15935;EAS_AF=0.8512;AMR_AF=0.8617;AFR_AF=0.6172;EUR_AF=0.8101;SAS_AF=0.8078;AA=A|||;VT=SNP
2	162516363	rs56039028	G	A	100	PASS	AC=388;AF=0.077476;AN=5008;NS=2504;DP=16681;EAS_AF=0.1478;AMR_AF=0.0706;AFR_AF=0.0023;EUR_AF=0.0994;SAS_AF=0.089;AA=G|||;VT=SNP
2	162518582	rs1515183	G	T	100	PASS	AC=3868;AF=0.772364;AN=5008;NS=2504;DP=14280;EAS_AF=0.8502;AMR_AF=0.8602;AFR_AF=0.6127;EUR_AF=0.8101;SAS_AF=0.8067;AA=G|||;VT=SNP
2	162521046	rs16845997	C	A	100	PASS	AC=389;AF=0.0776757;AN=5008;NS=2504;DP=16823;EAS_AF=0.1478;AMR_AF=0.0706;AFR_AF=0.0023;EUR_AF=0.0994;SAS_AF=0.09;AA=C|||;VT=SNP
2	162524997	rs55638078	T	C	100	PASS	AC=370;AF=0.0738818;AN=5008;NS=2504;DP=17040;EAS_AF=0.1468;AMR_AF=0.0706;AFR_AF=0.0023;EUR_AF=0.0994;SAS_AF=0.0716;AA=T|||;VT=SNP
2	162525686	rs62188987	T	A	100	PASS	AC=420;AF=0.0838658;AN=5008;NS=2504;DP=18856;EAS_AF=0.1478;AMR_AF=0.0735;AFR_AF=0.0234;EUR_AF=0.0994;SAS_AF=0.091;AA=T|||;VT=SNP
2	162525915	rs12692640	G	A	100	PASS	AC=3929;AF=0.784545;AN=5008;NS=2504;DP=18394;EAS_AF=0.8512;AMR_AF=0.8617;AFR_AF=0.6573;EUR_AF=0.8101;SAS_AF=0.8067;AA=G|||;VT=SNP
2	162526971	rs12467042	G	A	100	PASS	AC=419;AF=0.0836661;AN=5008;NS=2504;DP=17059;EAS_AF=0.1478;AMR_AF=0.0735;AFR_AF=0.0234;EUR_AF=0.0994;SAS_AF=0.09;AA=G|||;VT=SNP
2	162531068	rs62188988	T	C	100	PASS	AC=415;AF=0.0828674;AN=5008;NS=2504;DP=18705;EAS_AF=0.1478;AMR_AF=0.0764;AFR_AF=0.0204;EUR_AF=0.0984;SAS_AF=0.089;AA=T|||;VT=SNP
2	162533523	rs72875528	C	T	100	PASS	AC=387;AF=0.0772764;AN=5008;NS=2504;DP=16920;EAS_AF=0.1478;AMR_AF=0.0706;AFR_AF=0.0023;EUR_AF=0.0984;SAS_AF=0.089;AA=C|||;VT=SNP
2	162535336	rs12474470	T	C	100	PASS	AC=368;AF=0.0734824;AN=5008;NS=2504;DP=20151;EAS_AF=0.1468;AMR_AF=0.0706;AFR_AF=0.0023;EUR_AF=0.0984;SAS_AF=0.0706;AA=T|||;VT=SNP
2	162536715	rs56274002	A	T	100	PASS	AC=387;AF=0.0772764;AN=5008;NS=2504;DP=18821;EAS_AF=0.1478;AMR_AF=0.0706;AFR_AF=0.0023;EUR_AF=0.0984;SAS_AF=0.089;AA=A|||;VT=SNP
2	162537691	rs16846026	T	C	100	PASS	AC=368;AF=0.0734824;AN=5008;NS=2504;DP=19397;EAS_AF=0.1468;AMR_AF=0.0706;AFR_AF=0.0023;EUR_AF=0.0984;SAS_AF=0.0706;AA=T|||;VT=SNP
2	162540635	rs62188990	G	A	100	PASS	AC=390;AF=0.0778754;AN=5008;NS=2504;DP=19710;EAS_AF=0.1468;AMR_AF=0.0706;AFR_AF=0.0053;EUR_AF=0.0984;SAS_AF=0.089;AA=G|||;VT=SNP
2	162544744	rs12467279	A	G	100	PASS	AC=368;AF=0.0734824;AN=5008;NS=2504;DP=16241;EAS_AF=0.1468;AMR_AF=0.0706;AFR_AF=0.0023;EUR_AF=0.0984;SAS_AF=0.0706;AA=A|||;VT=SNP
2	162546756	rs138284995	T	C	100	PASS	AC=368;AF=0.0734824;AN=5008;NS=2504;DP=19839;EAS_AF=0.1468;AMR_AF=0.0706;AFR_AF=0.0023;EUR_AF=0.0984;SAS_AF=0.0706;AA=T|||;VT=SNP
2	162548104	rs62189003	T	A	100	PASS	AC=387;AF=0.0772764;AN=5008;NS=2504;DP=14169;EAS_AF=0.1478;AMR_AF=0.0706;AFR_AF=0.0023;EUR_AF=0.0984;SAS_AF=0.089;AA=T|||;VT=SNP
2	162549099	rs1567981	A	G	100	PASS	AC=3942;AF=0.787141;AN=5008;NS=2504;DP=17954;EAS_AF=0.8512;AMR_AF=0.8646;AFR_AF=0.6566;EUR_AF=0.8201;SAS_AF=0.8088;AA=A|||;VT=SNP
2	162549321	rs1040135	T	C	100	PASS	AC=476;AF=0.0950479;AN=5008;NS=2504;DP=18482;EAS_AF=0.1151;AMR_AF=0.1167;AFR_AF=0.0159;EUR_AF=0.2068;SAS_AF=0.0511;AA=T|||;VT=SNP
2	162551718	rs1399650	G	A	100	PASS	AC=3994;AF=0.797524;AN=5008;NS=2504;DP=16661;EAS_AF=0.8512;AMR_AF=0.8689;AFR_AF=0.6936;EUR_AF=0.8201;SAS_AF=0.8088;AA=G|||;VT=SNP
2	162556360	rs1515186	G	A	100	PASS	AC=4036;AF=0.805911;AN=5008;NS=2504;DP=18933;EAS_AF=0.8522;AMR_AF=0.8718;AFR_AF=0.6823;EUR_AF=0.832;SAS_AF=0.8517;AA=G|||;VT=SNP
2	162556587	rs4309587	C	T	100	PASS	AC=233;AF=0.0465256;AN=5008;NS=2504;DP=18959;EAS_AF=0.0714;AMR_AF=0.0476;AFR_AF=0.0045;EUR_AF=0.0557;SAS_AF=0.0675;AA=C|||;VT=SNP
2	162559426	rs1515185	T	C	100	PASS	AC=4077;AF=0.814097;AN=5008;NS=2504;DP=18471;EAS_AF=0.8512;AMR_AF=0.8746;AFR_AF=0.7126;EUR_AF=0.832;SAS_AF=0.8517;AA=T|||;VT=SNP
2	162559919	rs13417851	T	G	100	PASS	AC=602;AF=0.120208;AN=5008;NS=2504;DP=14884;EAS_AF=0.1478;AMR_AF=0.0836;AFR_AF=0.1589;EUR_AF=0.0974;SAS_AF=0.089;AA=G|||;VT=SNP
2	162560011	rs55841284	A	G	100	PASS	AC=422;AF=0.0842652;AN=5008;NS=2504;DP=14526;EAS_AF=0.1468;AMR_AF=0.0706;AFR_AF=0.0303;EUR_AF=0.0974;SAS_AF=0.089;AA=G|||;VT=SNP
2	162560186	rs56315911	G	T	100	PASS	AC=422;AF=0.0842652;AN=5008;NS=2504;DP=17896;EAS_AF=0.1468;AMR_AF=0.0706;AFR_AF=0.0303;EUR_AF=0.0974;SAS_AF=0.089;AA=t|||;VT=SNP
2	162561347	rs1515184	A	G	100	PASS	AC=385;AF=0.076877;AN=5008;NS=2504;DP=15388;EAS_AF=0.1468;AMR_AF=0.0706;AFR_AF=0.0023;EUR_AF=0.0974;SAS_AF=0.089;AA=A|||;VT=SNP
2	162561946	rs16846047	T	C	100	PASS	AC=385;AF=0.076877;AN=5008;NS=2504;DP=16942;EAS_AF=0.1468;AMR_AF=0.0706;AFR_AF=0.0023;EUR_AF=0.0974;SAS_AF=0.089;AA=T|||;VT=SNP
2	162562386	rs62189005	T	C	100	PASS	AC=385;AF=0.076877;AN=5008;NS=2504;DP=17777;EAS_AF=0.1468;AMR_AF=0.0706;AFR_AF=0.0023;EUR_AF=0.0974;SAS_AF=0.089;AA=T|||;VT=SNP
2	162563151	rs13014399	C	G	100	PASS	AC=4036;AF=0.805911;AN=5008;NS=2504;DP=18998;EAS_AF=0.8512;AMR_AF=0.8718;AFR_AF=0.6831;EUR_AF=0.832;SAS_AF=0.8517;AA=C|||;VT=SNP
2	162563553	rs16846050	G	A	100	PASS	AC=385;AF=0.076877;AN=5008;NS=2504;DP=19829;EAS_AF=0.1468;AMR_AF=0.0706;AFR_AF=0.0023;EUR_AF=0.0974;SAS_AF=0.089;AA=G|||;VT=SNP
2	162566045	rs16846053	T	G	100	PASS	AC=388;AF=0.077476;AN=5008;NS=2504;DP=16994;EAS_AF=0.1468;AMR_AF=0.0735;AFR_AF=0.0023;EUR_AF=0.0984;SAS_AF=0.089;AA=T|||;VT=SNP
2	162566936	rs12476631	T	C	100	PASS	AC=422;AF=0.0842652;AN=5008;NS=2504;DP=17159;EAS_AF=0.1468;AMR_AF=0.0706;AFR_AF=0.0303;EUR_AF=0.0974;SAS_AF=0.089;AA=C|||;VT=SNP
2	162567668	rs17728078	A	G	100	PASS	AC=767;AF=0.153155;AN=5008;NS=2504;DP=19957;EAS_AF=0.12;AMR_AF=0.196;AFR_AF=0.0234;EUR_AF=0.4135;SAS_AF=0.0644;AA=A|||;VT=SNP
2	162568941	rs16846064	G	C	100	PASS	AC=386;AF=0.0770767;AN=5008;NS=2504;DP=14417;EAS_AF=0.1478;AMR_AF=0.0706;AFR_AF=0.0023;EUR_AF=0.0974;SAS_AF=0.089;AA=G|||;VT=SNP
2	162568973	rs6752007	C	T	100	PASS	AC=4033;AF=0.805312;AN=5008;NS=2504;DP=14676;EAS_AF=0.8512;AMR_AF=0.8718;AFR_AF=0.6808;EUR_AF=0.832;SAS_AF=0.8517;AA=C|||;VT=SNP
2	162569341	rs12474713	C	A	100	PASS	AC=385;AF=0.076877;AN=5008;NS=2504;DP=17027;EAS_AF=0.1478;AMR_AF=0.0692;AFR_AF=0.0023;EUR_AF=0.0974;SAS_AF=0.089;AA=C|||;VT=SNP
2	162573172	rs6704789	T	A	100	PASS	AC=3978;AF=0.794329;AN=5008;NS=2504;DP=17624;EAS_AF=0.8512;AMR_AF=0.8718;AFR_AF=0.6558;EUR_AF=0.833;SAS_AF=0.8282;AA=T|||;VT=SNP
2	162573586	rs62189006	A	G	100	PASS	AC=443;AF=0.0884585;AN=5008;NS=2504;DP=19861;EAS_AF=0.1478;AMR_AF=0.0692;AFR_AF=0.0287;EUR_AF=0.0974;SAS_AF=0.1125;AA=A|||;VT=SNP
2	162573858	rs2389426	G	A	100	PASS	AC=408;AF=0.0814696;AN=5008;NS=2504;DP=20590;EAS_AF=0.1478;AMR_AF=0.0692;AFR_AF=0.0023;EUR_AF=0.0974;SAS_AF=0.1125;AA=G|||;VT=SNP
2	162574306	rs10197108	G	A	100	PASS	AC=4155;AF=0.829673;AN=5008;NS=2504;DP=18658;EAS_AF=0.8512;AMR_AF=0.8847;AFR_AF=0.7829;EUR_AF=0.833;SAS_AF=0.8282;AA=G|||;VT=SNP
2	162574323	rs62189007	G	A	100	PASS	AC=408;AF=0.0814696;AN=5008;NS=2504;DP=18340;EAS_AF=0.1478;AMR_AF=0.0692;AFR_AF=0.0023;EUR_AF=0.0974;SAS_AF=0.1125;AA=G|||;VT=SNP
2	162574436	rs62189008	C	T	100	PASS	AC=408;AF=0.0814696;AN=5008;NS=2504;DP=17537;EAS_AF=0.1478;AMR_AF=0.0692;AFR_AF=0.0023;EUR_AF=0.0974;SAS_AF=0.1125;AA=C|||;VT=SNP
2	162575057	rs72875596	A	G	100	PASS	AC=408;AF=0.0814696;AN=5008;NS=2504;DP=20008;EAS_AF=0.1478;AMR_AF=0.0692;AFR_AF=0.0023;EUR_AF=0.0974;SAS_AF=0.1125;AA=a|||;VT=SNP
2	162575096	rs72875598	A	G	100	PASS	AC=408;AF=0.0814696;AN=5008;NS=2504;DP=20320;EAS_AF=0.1478;AMR_AF=0.0692;AFR_AF=0.0023;EUR_AF=0.0974;SAS_AF=0.1125;AA=A|||;VT=SNP
2	162575178	rs62189009	T	A	100	PASS	AC=408;AF=0.0814696;AN=5008;NS=2504;DP=18886;EAS_AF=0.1478;AMR_AF=0.0692;AFR_AF=0.0023;EUR_AF=0.0974;SAS_AF=0.1125;AA=T|||;VT=SNP
2	162577379	rs77558547	C	T	100	PASS	AC=408;AF=0.0814696;AN=5008;NS=2504;DP=16667;EAS_AF=0.1478;AMR_AF=0.0692;AFR_AF=0.0023;EUR_AF=0.0974;SAS_AF=0.1125;AA=C|||;VT=SNP
2	162578325	rs12479001	G	T	100	PASS	AC=409;AF=0.0816693;AN=5008;NS=2504;DP=21399;EAS_AF=0.1478;AMR_AF=0.0692;AFR_AF=0.0023;EUR_AF=0.0974;SAS_AF=0.1135;AA=G|||;VT=SNP
2	162578724	rs7591103	A	G	100	PASS	AC=3978;AF=0.794329;AN=5008;NS=2504;DP=20596;EAS_AF=0.8512;AMR_AF=0.8718;AFR_AF=0.6551;EUR_AF=0.833;SAS_AF=0.8292;AA=A|||;VT=SNP
2	162578911	rs66761688	T	C	100	PASS	AC=443;AF=0.0884585;AN=5008;NS=2504;DP=20705;EAS_AF=0.1478;AMR_AF=0.0692;AFR_AF=0.0287;EUR_AF=0.0974;SAS_AF=0.1125;AA=C|||;VT=SNP
2	162580384	rs3903713	C	A	100	PASS	AC=4135;AF=0.825679;AN=5008;NS=2504;DP=19518;EAS_AF=0.8512;AMR_AF=0.879;AFR_AF=0.7708;EUR_AF=0.833;SAS_AF=0.8282;AA=C|||;VT=SNP
2	162580936	rs2322649	G	A	100	PASS	AC=4156;AF=0.829872;AN=5008;NS=2504;DP=20734;EAS_AF=0.8522;AMR_AF=0.8862;AFR_AF=0.7821;EUR_AF=0.833;SAS_AF=0.8282;AA=G|||;VT=SNP
2	162581030	rs3849341	T	C	100	PASS	AC=4154;AF=0.829473;AN=5008;NS=2504;DP=19030;EAS_AF=0.8512;AMR_AF=0.8847;AFR_AF=0.7821;EUR_AF=0.833;SAS_AF=0.8282;AA=T|||;VT=SNP
2	162582254	rs4664048	A	T	100	PASS	AC=4135;AF=0.825679;AN=5008;NS=2504;DP=17652;EAS_AF=0.8512;AMR_AF=0.879;AFR_AF=0.7708;EUR_AF=0.833;SAS_AF=0.8282;AA=A|||;VT=SNP
2	162583141	rs62189012	G	A	100	PASS	AC=411;AF=0.0820687;AN=5008;NS=2504;DP=17378;EAS_AF=0.1458;AMR_AF=0.0706;AFR_AF=0.0023;EUR_AF=0.1014;SAS_AF=0.1125;AA=G|||;VT=SNP
2	162583323	rs62189013	G	A	100	PASS	AC=421;AF=0.0840655;AN=5008;NS=2504;DP=17543;EAS_AF=0.1538;AMR_AF=0.0677;AFR_AF=0.003;EUR_AF=0.1014;SAS_AF=0.1155;AA=G|||;VT=SNP
2	162583412	rs62189014	C	G	100	PASS	AC=245;AF=0.0489217;AN=5008;NS=2504;DP=18929;EAS_AF=0.0972;AMR_AF=0.0173;AFR_AF=0.0008;EUR_AF=0.0308;SAS_AF=0.1053;AA=C|||;VT=SNP
2	162583504	rs62189015	T	C	100	PASS	AC=403;AF=0.0804712;AN=5008;NS=2504;DP=19806;EAS_AF=0.1409;AMR_AF=0.0764;AFR_AF=0.003;EUR_AF=0.1123;SAS_AF=0.093;AA=T|||;VT=SNP
2	162586548	rs16846073	C	G	100	PASS	AC=587;AF=0.117212;AN=5008;NS=2504;DP=19498;EAS_AF=0.1438;AMR_AF=0.0793;AFR_AF=0.1059;EUR_AF=0.1113;SAS_AF=0.138;AA=G|||;VT=SNP
2	162587828	rs72877309	A	G	100	PASS	AC=441;AF=0.0880591;AN=5008;NS=2504;DP=15743;EAS_AF=0.1438;AMR_AF=0.072;AFR_AF=0.0038;EUR_AF=0.1044;SAS_AF=0.1391;AA=G|||;VT=SNP
2	162588720	rs57887363	C	T	100	PASS	AC=440;AF=0.0878594;AN=5008;NS=2504;DP=17872;EAS_AF=0.1438;AMR_AF=0.072;AFR_AF=0.0038;EUR_AF=0.1044;SAS_AF=0.138;AA=C|||;VT=SNP
2	162588841	rs11901817	A	G	100	PASS	AC=1166;AF=0.232827;AN=5008;NS=2504;DP=19031;EAS_AF=0.1538;AMR_AF=0.1369;AFR_AF=0.4168;EUR_AF=0.17;SAS_AF=0.1984;AA=G|||;VT=SNP
2	162589911	rs34306396	G	A	100	PASS	AC=708;AF=0.141374;AN=5008;NS=2504;DP=19122;EAS_AF=0.0089;AMR_AF=0.3444;AFR_AF=0.028;EUR_AF=0.1988;SAS_AF=0.228;AA=G|||;VT=SNP
2	162590447	rs2892769	A	G	100	PASS	AC=2836;AF=0.566294;AN=5008;NS=2504;DP=21694;EAS_AF=0.4911;AMR_AF=0.5504;AFR_AF=0.6604;EUR_AF=0.4463;SAS_AF=0.6513;AA=G|||;VT=SNP
2	162591876	rs11891026	A	G	100	PASS	AC=1169;AF=0.233427;AN=5008;NS=2504;DP=8953;EAS_AF=0.1538;AMR_AF=0.1369;AFR_AF=0.4198;EUR_AF=0.169;SAS_AF=0.1984;AA=A|||;VT=SNP
2	162592328	rs1006427	T	C	100	PASS	AC=439;AF=0.0876597;AN=5008;NS=2504;DP=16421;EAS_AF=0.1438;AMR_AF=0.072;AFR_AF=0.003;EUR_AF=0.1044;SAS_AF=0.138;AA=C|||;VT=SNP
2	162592559	rs1006428	A	C	100	PASS	AC=439;AF=0.0876597;AN=5008;NS=2504;DP=13012;EAS_AF=0.1438;AMR_AF=0.072;AFR_AF=0.003;EUR_AF=0.1044;SAS_AF=0.138;AA=A|||;VT=SNP
2	162592654	rs1551052	T	G	100	PASS	AC=1168;AF=0.233227;AN=5008;NS=2504;DP=11946;EAS_AF=0.1538;AMR_AF=0.1369;AFR_AF=0.4183;EUR_AF=0.169;SAS_AF=0.1994;AA=G|||;VT=SNP
2	162593260	rs2122284	A	T	100	PASS	AC=439;AF=0.0876597;AN=5008;NS=2504;DP=18929;EAS_AF=0.1448;AMR_AF=0.072;AFR_AF=0.003;EUR_AF=0.1044;SAS_AF=0.137;AA=A|||;VT=SNP
2	162593973	rs1023835	A	G	100	PASS	AC=439;AF=0.0876597;AN=5008;NS=2504;DP=12601;EAS_AF=0.1438;AMR_AF=0.072;AFR_AF=0.003;EUR_AF=0.1044;SAS_AF=0.138;AA=A|||;VT=SNP
2	162594824	rs1449629	A	G	100	PASS	AC=1332;AF=0.265974;AN=5008;NS=2504;DP=1975;EAS_AF=0.1548;AMR_AF=0.1484;AFR_AF=0.5363;EUR_AF=0.169;SAS_AF=0.1984;AA=G|||;VT=SNP
2	162596287	rs58622044	A	G	100	PASS	AC=398;AF=0.0794728;AN=5008;NS=2504;DP=22765;EAS_AF=0.1448;AMR_AF=0.072;AFR_AF=0.003;EUR_AF=0.1044;SAS_AF=0.0951;AA=A|||;VT=SNP
2	162596840	rs13392556	C	T	100	PASS	AC=741;AF=0.147963;AN=5008;NS=2504;DP=20218;EAS_AF=0.121;AMR_AF=0.1844;AFR_AF=0.0265;EUR_AF=0.3917;SAS_AF=0.0634;AA=C|||;VT=SNP
2	162597251	rs56965753	A	G	100	PASS	AC=440;AF=0.0878594;AN=5008;NS=2504;DP=17914;EAS_AF=0.1448;AMR_AF=0.072;AFR_AF=0.003;EUR_AF=0.1044;SAS_AF=0.138;AA=A|||;VT=SNP
2	162598582	rs56009150	T	C	100	PASS	AC=398;AF=0.0794728;AN=5008;NS=2504;DP=20452;EAS_AF=0.1448;AMR_AF=0.072;AFR_AF=0.003;EUR_AF=0.1044;SAS_AF=0.0951;AA=T|||;VT=SNP
2	162598980	rs2892768	C	T	100	PASS	AC=440;AF=0.0878594;AN=5008;NS=2504;DP=11888;EAS_AF=0.1448;AMR_AF=0.072;AFR_AF=0.003;EUR_AF=0.1044;SAS_AF=0.138;AA=C|||;VT=SNP
2	162599506	rs62189041	T	C	100	PASS	AC=440;AF=0.0878594;AN=5008;NS=2504;DP=16161;EAS_AF=0.1448;AMR_AF=0.072;AFR_AF=0.003;EUR_AF=0.1044;SAS_AF=0.138;AA=C|||;VT=SNP
2	162600156	rs6714082	T	A	100	PASS	AC=1189;AF=0.23742;AN=5008;NS=2504;DP=18319;EAS_AF=0.1548;AMR_AF=0.1383;AFR_AF=0.4342;EUR_AF=0.168;SAS_AF=0.1984;AA=A|||;VT=SNP
2	162601192	rs7561567	A	G	100	PASS	AC=746;AF=0.148962;AN=5008;NS=2504;DP=17476;EAS_AF=0.121;AMR_AF=0.1844;AFR_AF=0.0265;EUR_AF=0.3956;SAS_AF=0.0644;AA=A|||;VT=SNP
2	162602320	rs62189042	G	T	100	PASS	AC=439;AF=0.0876597;AN=5008;NS=2504;DP=21677;EAS_AF=0.1448;AMR_AF=0.072;AFR_AF=0.003;EUR_AF=0.1044;SAS_AF=0.137;AA=T|||;VT=SNP
2	162603216	rs12467613	G	T	100	PASS	AC=439;AF=0.0876597;AN=5008;NS=2504;DP=21268;EAS_AF=0.1448;AMR_AF=0.072;AFR_AF=0.003;EUR_AF=0.1044;SAS_AF=0.137;AA=G|||;VT=SNP
2	162603387	rs12467625	C	A	100	PASS	AC=439;AF=0.0876597;AN=5008;NS=2504;DP=21040;EAS_AF=0.1448;AMR_AF=0.072;AFR_AF=0.003;EUR_AF=0.1044;SAS_AF=0.137;AA=C|||;VT=SNP
2	162605230	rs6755071	C	T	100	PASS	AC=1190;AF=0.23762;AN=5008;NS=2504;DP=16835;EAS_AF=0.1548;AMR_AF=0.1383;AFR_AF=0.4357;EUR_AF=0.168;SAS_AF=0.1973;AA=T|||;VT=SNP
2	162607400	rs973940	A	G	100	PASS	AC=1190;AF=0.23762;AN=5008;NS=2504;DP=16566;EAS_AF=0.1548;AMR_AF=0.1383;AFR_AF=0.4357;EUR_AF=0.168;SAS_AF=0.1973;AA=G|||;VT=SNP
2	162607487	rs72877343	A	C	100	PASS	AC=439;AF=0.0876597;AN=5008;NS=2504;DP=17325;EAS_AF=0.1448;AMR_AF=0.072;AFR_AF=0.003;EUR_AF=0.1044;SAS_AF=0.137;AA=C|||;VT=SNP
2	162608454	rs971284	C	T	100	PASS	AC=1381;AF=0.275759;AN=5008;NS=2504;DP=15891;EAS_AF=0.1548;AMR_AF=0.1513;AFR_AF=0.5545;EUR_AF=0.1859;SAS_AF=0.2045;AA=T|||;VT=SNP
2	162608466	rs62189043	A	T	100	PASS	AC=439;AF=0.0876597;AN=5008;NS=2504;DP=15482;EAS_AF=0.1448;AMR_AF=0.072;AFR_AF=0.003;EUR_AF=0.1044;SAS_AF=0.137;AA=A|||;VT=SNP
2	162610397	rs55666706	T	C	100	PASS	AC=439;AF=0.0876597;AN=5008;NS=2504;DP=8596;EAS_AF=0.1448;AMR_AF=0.072;AFR_AF=0.003;EUR_AF=0.1044;SAS_AF=0.137;AA=T|||;VT=SNP
2	162611072	rs16846085	G	A	100	PASS	AC=218;AF=0.0435304;AN=5008;NS=2504;DP=15105;EAS_AF=0.0694;AMR_AF=0.0418;AFR_AF=0.0045;EUR_AF=0.0487;SAS_AF=0.0654;AA=G|||;VT=SNP
2	162611202	rs12470743	G	A	100	PASS	AC=440;AF=0.0878594;AN=5008;NS=2504;DP=539;EAS_AF=0.1448;AMR_AF=0.072;AFR_AF=0.003;EUR_AF=0.1054;SAS_AF=0.137;AA=G|||;VT=SNP
2	162612367	rs62189045	G	C	100	PASS	AC=435;AF=0.086861;AN=5008;NS=2504;DP=14371;EAS_AF=0.1419;AMR_AF=0.072;AFR_AF=0.003;EUR_AF=0.1044;SAS_AF=0.136;AA=G|||;VT=SNP
2	162612371	rs62189046	C	G	100	PASS	AC=435;AF=0.086861;AN=5008;NS=2504;DP=14748;EAS_AF=0.1419;AMR_AF=0.072;AFR_AF=0.003;EUR_AF=0.1044;SAS_AF=0.136;AA=C|||;VT=SNP
2	162613314	rs62189047	T	A	100	PASS	AC=439;AF=0.0876597;AN=5008;NS=2504;DP=19318;EAS_AF=0.1448;AMR_AF=0.072;AFR_AF=0.003;EUR_AF=0.1044;SAS_AF=0.137;AA=A|||;VT=SNP
2	162613494	rs62189048	G	C	100	PASS	AC=439;AF=0.0876597;AN=5008;NS=2504;DP=18470;EAS_AF=0.1448;AMR_AF=0.072;AFR_AF=0.003;EUR_AF=0.1044;SAS_AF=0.137;AA=G|||;VT=SNP
2	162614089	rs56026147	T	C	100	PASS	AC=439;AF=0.0876597;AN=5008;NS=2504;DP=18066;EAS_AF=0.1448;AMR_AF=0.072;AFR_AF=0.003;EUR_AF=0.1044;SAS_AF=0.137;AA=T|||;VT=SNP
2	162615115	rs7581747	T	C	100	PASS	AC=1354;AF=0.270367;AN=5008;NS=2504;DP=17801;EAS_AF=0.1548;AMR_AF=0.1527;AFR_AF=0.5522;EUR_AF=0.168;SAS_AF=0.1973;AA=C|||;VT=SNP
2	162617185	rs35304298	G	T	100	PASS	AC=439;AF=0.0876597;AN=5008;NS=2504;DP=17326;EAS_AF=0.1448;AMR_AF=0.072;AFR_AF=0.003;EUR_AF=0.1044;SAS_AF=0.137;AA=g|||;VT=SNP
2	162619567	rs1449641	T	C	100	PASS	AC=439;AF=0.0876597;AN=5008;NS=2504;DP=15574;EAS_AF=0.1448;AMR_AF=0.072;AFR_AF=0.003;EUR_AF=0.1044;SAS_AF=0.137;AA=T|||;VT=SNP
2	162621531	rs7597134	A	G	100	PASS	AC=741;AF=0.147963;AN=5008;NS=2504;DP=17626;EAS_AF=0.121;AMR_AF=0.1859;AFR_AF=0.0219;EUR_AF=0.3956;SAS_AF=0.0644;AA=A|||;VT=SNP
2	162622285	rs13022437	G	A	100	PASS	AC=1189;AF=0.23742;AN=5008;NS=2504;DP=19079;EAS_AF=0.1548;AMR_AF=0.1383;AFR_AF=0.4357;EUR_AF=0.168;SAS_AF=0.1963;AA=A|||;VT=SNP
2	162622318	rs62189051	G	A	100	PASS	AC=439;AF=0.0876597;AN=5008;NS=2504;DP=17810;EAS_AF=0.1448;AMR_AF=0.072;AFR_AF=0.003;EUR_AF=0.1044;SAS_AF=0.137;AA=A|||;VT=SNP
2	162623869	rs62189052	C	G	100	PASS	AC=439;AF=0.0876597;AN=5008;NS=2504;DP=11973;EAS_AF=0.1448;AMR_AF=0.072;AFR_AF=0.003;EUR_AF=0.1044;SAS_AF=0.137;AA=C|||;VT=SNP
2	162624324	rs62189053	G	A	100	PASS	AC=439;AF=0.0876597;AN=5008;NS=2504;DP=18274;EAS_AF=0.1448;AMR_AF=0.072;AFR_AF=0.003;EUR_AF=0.1044;SAS_AF=0.137;AA=A|||;VT=SNP
2	162624654	rs62189054	C	G	100	PASS	AC=439;AF=0.0876597;AN=5008;NS=2504;DP=19461;EAS_AF=0.1448;AMR_AF=0.072;AFR_AF=0.003;EUR_AF=0.1044;SAS_AF=0.137;AA=C|||;VT=SNP
2	162625749	rs62189055	C	A	100	PASS	AC=397;AF=0.0792732;AN=5008;NS=2504;DP=20241;EAS_AF=0.1448;AMR_AF=0.072;AFR_AF=0.003;EUR_AF=0.1044;SAS_AF=0.0941;AA=C|||;VT=SNP
2	162626099	rs961421	G	C	100	PASS	AC=439;AF=0.0876597;AN=5008;NS=2504;DP=20587;EAS_AF=0.1448;AMR_AF=0.072;AFR_AF=0.003;EUR_AF=0.1044;SAS_AF=0.137;AA=C|||;VT=SNP
2	162626768	rs13006199	A	G	100	PASS	AC=1191;AF=0.237819;AN=5008;NS=2504;DP=14716;EAS_AF=0.1567;AMR_AF=0.1398;AFR_AF=0.4349;EUR_AF=0.168;SAS_AF=0.1963;AA=G|||;VT=SNP
2	162627391	rs41267437	G	A	100	PASS	AC=439;AF=0.0876597;AN=5008;NS=2504;DP=17854;EAS_AF=0.1448;AMR_AF=0.072;AFR_AF=0.003;EUR_AF=0.1044;SAS_AF=0.137;AA=A|||;VT=SNP
2	162628462	rs72877356	A	G	100	PASS	AC=927;AF=0.185104;AN=5008;NS=2504;DP=16992;EAS_AF=0.1548;AMR_AF=0.1153;AFR_AF=0.2451;EUR_AF=0.164;SAS_AF=0.2065;AA=G|||;VT=SNP
2	162629343	rs10193728	T	C	100	PASS	AC=1373;AF=0.274161;AN=5008;NS=2504;DP=19014;EAS_AF=0.1508;AMR_AF=0.1383;AFR_AF=0.5961;EUR_AF=0.162;SAS_AF=0.1779;AA=C|||;VT=SNP
2	162630130	rs6713937	T	C	100	PASS	AC=4262;AF=0.851038;AN=5008;NS=2504;DP=14490;EAS_AF=0.9821;AMR_AF=0.6383;AFR_AF=0.9788;EUR_AF=0.7634;SAS_AF=0.7843;AA=C|||;VT=SNP
2	162631337	rs13413741	A	G	100	PASS	AC=328;AF=0.0654952;AN=5008;NS=2504;DP=22895;EAS_AF=0.002;AMR_AF=0.1124;AFR_AF=0.0121;EUR_AF=0.1789;SAS_AF=0.0532;AA=A|||;VT=SNP
2	162631445	rs56374905	G	C	100	PASS	AC=421;AF=0.0840655;AN=5008;NS=2504;DP=22858;EAS_AF=0.1419;AMR_AF=0.062;AFR_AF=0.0242;EUR_AF=0.0934;SAS_AF=0.1115;AA=G|||;VT=SNP
2	162632167	rs62189059	T	C	100	PASS	AC=390;AF=0.0778754;AN=5008;NS=2504;DP=17562;EAS_AF=0.1419;AMR_AF=0.0591;AFR_AF=0.0038;EUR_AF=0.0934;SAS_AF=0.1094;AA=T|||;VT=SNP
2	162632256	rs16846107	G	T	100	PASS	AC=866;AF=0.172923;AN=5008;NS=2504;DP=18295;EAS_AF=0.1518;AMR_AF=0.1124;AFR_AF=0.2277;EUR_AF=0.161;SAS_AF=0.1759;AA=T|||;VT=SNP
2	162632362	rs78102257	C	A	100	PASS	AC=294;AF=0.0587061;AN=5008;NS=2504;DP=18267;EAS_AF=0.002;AMR_AF=0.0836;AFR_AF=0.0106;EUR_AF=0.2028;SAS_AF=0.0164;AA=C|||;VT=SNP
2	162632943	rs13420505	A	T	100	PASS	AC=1371;AF=0.273762;AN=5008;NS=2504;DP=20194;EAS_AF=0.1518;AMR_AF=0.1398;AFR_AF=0.5953;EUR_AF=0.161;SAS_AF=0.1759;AA=T|||;VT=SNP
2	162633704	rs62190660	G	T	100	PASS	AC=388;AF=0.077476;AN=5008;NS=2504;DP=9863;EAS_AF=0.1409;AMR_AF=0.0591;AFR_AF=0.003;EUR_AF=0.0934;SAS_AF=0.1094;AA=G|||;VT=SNP
2	162634309	rs13399126	C	T	100	PASS	AC=1370;AF=0.273562;AN=5008;NS=2504;DP=19049;EAS_AF=0.1508;AMR_AF=0.1398;AFR_AF=0.5953;EUR_AF=0.161;SAS_AF=0.1759;AA=T|||;VT=SNP
2	162635831	rs10469686	T	C	100	PASS	AC=1371;AF=0.273762;AN=5008;NS=2504;DP=16666;EAS_AF=0.1508;AMR_AF=0.1398;AFR_AF=0.5961;EUR_AF=0.161;SAS_AF=0.1759;AA=C|||;VT=SNP
2	162636614	rs12692642	T	C	100	PASS	AC=1013;AF=0.202276;AN=5008;NS=2504;DP=18249;EAS_AF=0.124;AMR_AF=0.2695;AFR_AF=0.0393;EUR_AF=0.4632;SAS_AF=0.1871;AA=T|||;VT=SNP
2	162639126	rs62190661	A	G	100	PASS	AC=420;AF=0.0838658;AN=5008;NS=2504;DP=19385;EAS_AF=0.1409;AMR_AF=0.062;AFR_AF=0.0242;EUR_AF=0.0934;SAS_AF=0.1115;AA=G|||;VT=SNP
2	162639726	rs2389533	C	A	100	PASS	AC=1370;AF=0.273562;AN=5008;NS=2504;DP=18659;EAS_AF=0.1508;AMR_AF=0.1398;AFR_AF=0.5953;EUR_AF=0.161;SAS_AF=0.1759;AA=-|||;VT=SNP
2	162639998	rs12053256	G	A	100	PASS	AC=390;AF=0.0778754;AN=5008;NS=2504;DP=18874;EAS_AF=0.1409;AMR_AF=0.0591;AFR_AF=0.003;EUR_AF=0.0934;SAS_AF=0.1115;AA=G|||;VT=SNP
2	162640725	rs2892792	A	G	100	PASS	AC=4158;AF=0.830272;AN=5008;NS=2504;DP=17625;EAS_AF=0.9891;AMR_AF=0.6225;AFR_AF=0.9728;EUR_AF=0.7197;SAS_AF=0.7352;AA=G|||;VT=SNP
2	162641009	rs62190662	T	C	100	PASS	AC=419;AF=0.0836661;AN=5008;NS=2504;DP=17558;EAS_AF=0.1409;AMR_AF=0.062;AFR_AF=0.0234;EUR_AF=0.0934;SAS_AF=0.1115;AA=t|||;VT=SNP
2	162642886	rs62190663	T	G	100	PASS	AC=390;AF=0.0778754;AN=5008;NS=2504;DP=18067;EAS_AF=0.1409;AMR_AF=0.0591;AFR_AF=0.003;EUR_AF=0.0934;SAS_AF=0.1115;AA=T|||;VT=SNP
2	162643794	rs62190664	G	T	100	PASS	AC=419;AF=0.0836661;AN=5008;NS=2504;DP=16495;EAS_AF=0.1409;AMR_AF=0.062;AFR_AF=0.0234;EUR_AF=0.0934;SAS_AF=0.1115;AA=T|||;VT=SNP
2	162644338	rs62190665	C	A	100	PASS	AC=390;AF=0.0778754;AN=5008;NS=2504;DP=18119;EAS_AF=0.1409;AMR_AF=0.0591;AFR_AF=0.003;EUR_AF=0.0934;SAS_AF=0.1115;AA=C|||;VT=SNP
2	162645529	rs78209294	A	T	100	PASS	AC=780;AF=0.155751;AN=5008;NS=2504;DP=20691;EAS_AF=0.124;AMR_AF=0.2003;AFR_AF=0.0265;EUR_AF=0.3946;SAS_AF=0.0859;AA=A|||;VT=SNP
2	162649932	rs62190668	A	G	100	PASS	AC=404;AF=0.0806709;AN=5008;NS=2504;DP=12199;EAS_AF=0.1548;AMR_AF=0.0591;AFR_AF=0.003;EUR_AF=0.0934;SAS_AF=0.1115;AA=A|||;VT=SNP
2	162651698	rs62190669	C	T	100	PASS	AC=391;AF=0.0780751;AN=5008;NS=2504;DP=16208;EAS_AF=0.1409;AMR_AF=0.0591;AFR_AF=0.0038;EUR_AF=0.0934;SAS_AF=0.1115;AA=c|||;VT=SNP
2	162652258	rs11891120	A	T	100	PASS	AC=1372;AF=0.273962;AN=5008;NS=2504;DP=16382;EAS_AF=0.1508;AMR_AF=0.1398;AFR_AF=0.5968;EUR_AF=0.161;SAS_AF=0.1759;AA=T|||;VT=SNP
2	162652742	rs62190670	A	G	100	PASS	AC=392;AF=0.0782748;AN=5008;NS=2504;DP=18840;EAS_AF=0.1409;AMR_AF=0.0591;AFR_AF=0.0038;EUR_AF=0.0934;SAS_AF=0.1125;AA=A|||;VT=SNP
2	162652961	rs62190671	A	G	100	PASS	AC=583;AF=0.116414;AN=5008;NS=2504;DP=16898;EAS_AF=0.1409;AMR_AF=0.072;AFR_AF=0.1369;EUR_AF=0.1004;SAS_AF=0.1115;AA=G|||;VT=SNP
2	162653362	rs1551051	T	A	100	PASS	AC=4150;AF=0.828674;AN=5008;NS=2504;DP=14786;EAS_AF=0.9821;AMR_AF=0.6225;AFR_AF=0.9728;EUR_AF=0.7197;SAS_AF=0.7342;AA=A|||;VT=SNP
2	162654239	rs72877379	C	T	100	PASS	AC=387;AF=0.0772764;AN=5008;NS=2504;DP=17846;EAS_AF=0.1379;AMR_AF=0.0591;AFR_AF=0.003;EUR_AF=0.0934;SAS_AF=0.1115;AA=C|||;VT=SNP
2	162655845	rs72877381	A	T	100	PASS	AC=388;AF=0.077476;AN=5008;NS=2504;DP=14841;EAS_AF=0.1379;AMR_AF=0.0591;AFR_AF=0.0038;EUR_AF=0.0934;SAS_AF=0.1115;AA=A|||;VT=SNP
2	162655969	rs62190672	A	T	100	PASS	AC=387;AF=0.0772764;AN=5008;NS=2504;DP=15465;EAS_AF=0.1379;AMR_AF=0.0591;AFR_AF=0.003;EUR_AF=0.0934;SAS_AF=0.1115;AA=A|||;VT=SNP
2	162656901	rs62190673	T	C	100	PASS	AC=387;AF=0.0772764;AN=5008;NS=2504;DP=19460;EAS_AF=0.1379;AMR_AF=0.0591;AFR_AF=0.003;EUR_AF=0.0934;SAS_AF=0.1115;AA=T|||;VT=SNP
2	162657955	rs1979112	A	C	100	PASS	AC=1374;AF=0.274361;AN=5008;NS=2504;DP=18129;EAS_AF=0.1478;AMR_AF=0.1383;AFR_AF=0.6006;EUR_AF=0.161;SAS_AF=0.1769;AA=C|||;VT=SNP
2	162663293	rs113289945	A	G	100	PASS	AC=423;AF=0.0844649;AN=5008;NS=2504;DP=20339;EAS_AF=0.1369;AMR_AF=0.0605;AFR_AF=0.031;EUR_AF=0.0934;SAS_AF=0.1104;AA=G|||;VT=SNP
2	162664012	rs1449634	G	C	100	PASS	AC=4175;AF=0.833666;AN=5008;NS=2504;DP=18657;EAS_AF=0.9891;AMR_AF=0.6268;AFR_AF=0.9826;EUR_AF=0.7217;SAS_AF=0.7342;AA=C|||;VT=SNP
2	162664961	rs62190674	C	T	100	PASS	AC=387;AF=0.0772764;AN=5008;NS=2504;DP=19078;EAS_AF=0.1379;AMR_AF=0.0591;AFR_AF=0.0038;EUR_AF=0.0934;SAS_AF=0.1104;AA=T|||;VT=SNP
2	162665489	rs34935338	T	G	100	PASS	AC=1370;AF=0.273562;AN=5008;NS=2504;DP=19301;EAS_AF=0.1478;AMR_AF=0.1383;AFR_AF=0.5991;EUR_AF=0.161;SAS_AF=0.1748;AA=G|||;VT=SNP
2	162665727	rs62187680	A	G	100	PASS	AC=386;AF=0.0770767;AN=5008;NS=2504;DP=19454;EAS_AF=0.1379;AMR_AF=0.0591;AFR_AF=0.003;EUR_AF=0.0934;SAS_AF=0.1104;AA=A|||;VT=SNP
2	162666479	rs62187681	G	T	100	PASS	AC=386;AF=0.0770767;AN=5008;NS=2504;DP=19500;EAS_AF=0.1379;AMR_AF=0.0591;AFR_AF=0.003;EUR_AF=0.0934;SAS_AF=0.1104;AA=G|||;VT=SNP
2	162667317	rs55647762	G	T	100	PASS	AC=386;AF=0.0770767;AN=5008;NS=2504;DP=18906;EAS_AF=0.1379;AMR_AF=0.0591;AFR_AF=0.003;EUR_AF=0.0934;SAS_AF=0.1104;AA=G|||;VT=SNP
2	162667377	rs56018438	A	T	100	PASS	AC=386;AF=0.0770767;AN=5008;NS=2504;DP=17782;EAS_AF=0.1379;AMR_AF=0.0591;AFR_AF=0.003;EUR_AF=0.0934;SAS_AF=0.1104;AA=T|||;VT=SNP
2	162668341	rs3849342	A	G	100	PASS	AC=386;AF=0.0770767;AN=5008;NS=2504;DP=17665;EAS_AF=0.1379;AMR_AF=0.0591;AFR_AF=0.003;EUR_AF=0.0934;SAS_AF=0.1104;AA=A|||;VT=SNP
2	162668544	rs3849344	C	T	100	PASS	AC=386;AF=0.0770767;AN=5008;NS=2504;DP=17550;EAS_AF=0.1379;AMR_AF=0.0591;AFR_AF=0.003;EUR_AF=0.0934;SAS_AF=0.1104;AA=T|||;VT=SNP
2	162668812	rs13416456	C	A	100	PASS	AC=776;AF=0.154952;AN=5008;NS=2504;DP=19323;EAS_AF=0.125;AMR_AF=0.1988;AFR_AF=0.0227;EUR_AF=0.3946;SAS_AF=0.0869;AA=C|||;VT=SNP
2	162668871	rs62187684	A	G	100	PASS	AC=386;AF=0.0770767;AN=5008;NS=2504;DP=18517;EAS_AF=0.1379;AMR_AF=0.0591;AFR_AF=0.003;EUR_AF=0.0934;SAS_AF=0.1104;AA=A|||;VT=SNP
2	162669284	rs4603779	T	C	100	PASS	AC=386;AF=0.0770767;AN=5008;NS=2504;DP=21123;EAS_AF=0.1379;AMR_AF=0.0591;AFR_AF=0.003;EUR_AF=0.0934;SAS_AF=0.1104;AA=C|||;VT=SNP
2	162669555	rs3849345	C	T	100	PASS	AC=387;AF=0.0772764;AN=5008;NS=2504;DP=18332;EAS_AF=0.1379;AMR_AF=0.0591;AFR_AF=0.003;EUR_AF=0.0944;SAS_AF=0.1104;AA=C|||;VT=SNP
2	162671833	rs59829975	T	G	100	PASS	AC=386;AF=0.0770767;AN=5008;NS=2504;DP=15451;EAS_AF=0.1379;AMR_AF=0.0591;AFR_AF=0.003;EUR_AF=0.0934;SAS_AF=0.1104;AA=G|||;VT=SNP
2	162671889	rs60050769	G	T	100	PASS	AC=386;AF=0.0770767;AN=5008;NS=2504;DP=16787;EAS_AF=0.1379;AMR_AF=0.0591;AFR_AF=0.003;EUR_AF=0.0934;SAS_AF=0.1104;AA=T|||;VT=SNP
2	162672810	rs56154342	G	A	100	PASS	AC=386;AF=0.0770767;AN=5008;NS=2504;DP=16021;EAS_AF=0.1379;AMR_AF=0.0591;AFR_AF=0.003;EUR_AF=0.0934;SAS_AF=0.1104;AA=A|||;VT=SNP
2	162673036	rs61692975	C	T	100	PASS	AC=386;AF=0.0770767;AN=5008;NS=2504;DP=17129;EAS_AF=0.1379;AMR_AF=0.0591;AFR_AF=0.003;EUR_AF=0.0934;SAS_AF=0.1104;AA=C|||;VT=SNP
2	162673253	rs62187688	C	A	100	PASS	AC=384;AF=0.0766773;AN=5008;NS=2504;DP=18741;EAS_AF=0.1379;AMR_AF=0.0591;AFR_AF=0.003;EUR_AF=0.0915;SAS_AF=0.1104;AA=C|||;VT=SNP
2	162675515	rs62187695	G	T	100	PASS	AC=386;AF=0.0770767;AN=5008;NS=2504;DP=19295;EAS_AF=0.1379;AMR_AF=0.0591;AFR_AF=0.003;EUR_AF=0.0934;SAS_AF=0.1104;AA=G|||;VT=SNP
2	162675950	rs1449637	T	A	100	PASS	AC=1367;AF=0.272963;AN=5008;NS=2504;DP=14961;EAS_AF=0.1468;AMR_AF=0.1383;AFR_AF=0.5976;EUR_AF=0.161;SAS_AF=0.1748;AA=A|||;VT=SNP
2	162676507	rs62187696	T	C	100	PASS	AC=386;AF=0.0770767;AN=5008;NS=2504;DP=17232;EAS_AF=0.1379;AMR_AF=0.0591;AFR_AF=0.003;EUR_AF=0.0934;SAS_AF=0.1104;AA=T|||;VT=SNP
2	162676691	rs72877400	T	A	100	PASS	AC=397;AF=0.0792732;AN=5008;NS=2504;DP=18073;EAS_AF=0.1379;AMR_AF=0.0605;AFR_AF=0.0106;EUR_AF=0.0934;SAS_AF=0.1104;AA=A|||;VT=SNP
2	162677305	rs62187698	G	A	100	PASS	AC=386;AF=0.0770767;AN=5008;NS=2504;DP=18899;EAS_AF=0.1379;AMR_AF=0.0591;AFR_AF=0.003;EUR_AF=0.0934;SAS_AF=0.1104;AA=G|||;VT=SNP
2	162677323	rs62187699	T	C	100	PASS	AC=386;AF=0.0770767;AN=5008;NS=2504;DP=18826;EAS_AF=0.1379;AMR_AF=0.0591;AFR_AF=0.003;EUR_AF=0.0934;SAS_AF=0.1104;AA=T|||;VT=SNP
2	162677773	rs62187700	C	T	100	PASS	AC=397;AF=0.0792732;AN=5008;NS=2504;DP=16760;EAS_AF=0.1379;AMR_AF=0.0605;AFR_AF=0.0106;EUR_AF=0.0934;SAS_AF=0.1104;AA=T|||;VT=SNP
2	162679388	rs72879207	A	G	100	PASS	AC=386;AF=0.0770767;AN=5008;NS=2504;DP=13567;EAS_AF=0.1379;AMR_AF=0.0591;AFR_AF=0.003;EUR_AF=0.0934;SAS_AF=0.1104;AA=G|||;VT=SNP
2	162679434	rs72879209	A	G	100	PASS	AC=386;AF=0.0770767;AN=5008;NS=2504;DP=13834;EAS_AF=0.1379;AMR_AF=0.0591;AFR_AF=0.003;EUR_AF=0.0934;SAS_AF=0.1104;AA=G|||;VT=SNP
2	162679904	rs13386213	C	G	100	PASS	AC=769;AF=0.153554;AN=5008;NS=2504;DP=21530;EAS_AF=0.124;AMR_AF=0.1945;AFR_AF=0.0227;EUR_AF=0.3936;SAS_AF=0.0849;AA=C|||;VT=SNP
2	162680395	rs9636282	T	A	100	PASS	AC=386;AF=0.0770767;AN=5008;NS=2504;DP=18823;EAS_AF=0.1379;AMR_AF=0.0591;AFR_AF=0.003;EUR_AF=0.0934;SAS_AF=0.1104;AA=A|||;VT=SNP
2	162680402	rs9636283	T	C	100	PASS	AC=386;AF=0.0770767;AN=5008;NS=2504;DP=18709;EAS_AF=0.1379;AMR_AF=0.0591;AFR_AF=0.003;EUR_AF=0.0934;SAS_AF=0.1104;AA=C|||;VT=SNP
2	162680512	rs9636284	C	T	100	PASS	AC=386;AF=0.0770767;AN=5008;NS=2504;DP=19685;EAS_AF=0.1379;AMR_AF=0.0591;AFR_AF=0.003;EUR_AF=0.0934;SAS_AF=0.1104;AA=C|||;VT=SNP
2	162680702	rs9636285	A	G	100	PASS	AC=389;AF=0.0776757;AN=5008;NS=2504;DP=20680;EAS_AF=0.1379;AMR_AF=0.0591;AFR_AF=0.003;EUR_AF=0.0934;SAS_AF=0.1135;AA=G|||;VT=SNP
2	162681223	rs72879215	T	C	100	PASS	AC=386;AF=0.0770767;AN=5008;NS=2504;DP=19822;EAS_AF=0.1379;AMR_AF=0.0591;AFR_AF=0.003;EUR_AF=0.0934;SAS_AF=0.1104;AA=T|||;VT=SNP
2	162683163	rs62187702	G	A	100	PASS	AC=387;AF=0.0772764;AN=5008;NS=2504;DP=17490;EAS_AF=0.1379;AMR_AF=0.0591;AFR_AF=0.003;EUR_AF=0.0924;SAS_AF=0.1125;AA=G|||;VT=SNP
2	162683893	rs1227926	C	G	100	PASS	AC=1375;AF=0.274561;AN=5008;NS=2504;DP=17393;EAS_AF=0.1508;AMR_AF=0.1383;AFR_AF=0.5976;EUR_AF=0.161;SAS_AF=0.1789;AA=G|||;VT=SNP
2	162685991	rs1667597	A	G	100	PASS	AC=1359;AF=0.271366;AN=5008;NS=2504;DP=15831;EAS_AF=0.1677;AMR_AF=0.1441;AFR_AF=0.5242;EUR_AF=0.1909;SAS_AF=0.2096;AA=G|||;VT=SNP
2	162686215	rs62187703	G	A	100	PASS	AC=476;AF=0.0950479;AN=5008;NS=2504;DP=17288;EAS_AF=0.1577;AMR_AF=0.0692;AFR_AF=0.0567;EUR_AF=0.0915;SAS_AF=0.1043;AA=A|||;VT=SNP
2	162686327	rs62187704	C	T	100	PASS	AC=402;AF=0.0802716;AN=5008;NS=2504;DP=16102;EAS_AF=0.1577;AMR_AF=0.0634;AFR_AF=0.0038;EUR_AF=0.0915;SAS_AF=0.1043;AA=C|||;VT=SNP
2	162686443	rs34095253	C	T	100	PASS	AC=2223;AF=0.44389;AN=5008;NS=2504;DP=16307;EAS_AF=0.5804;AMR_AF=0.4611;AFR_AF=0.3033;EUR_AF=0.5477;SAS_AF=0.3742;AA=C|||;VT=SNP
2	162687168	rs72879226	T	A	100	PASS	AC=413;AF=0.0824681;AN=5008;NS=2504;DP=16244;EAS_AF=0.1627;AMR_AF=0.0634;AFR_AF=0.0053;EUR_AF=0.0924;SAS_AF=0.1074;AA=t|||;VT=SNP
2	162687291	rs72879227	C	T	100	PASS	AC=403;AF=0.0804712;AN=5008;NS=2504;DP=18125;EAS_AF=0.1577;AMR_AF=0.0634;AFR_AF=0.0038;EUR_AF=0.0915;SAS_AF=0.1053;AA=T|||;VT=SNP
2	162687409	rs55969921	G	A	100	PASS	AC=403;AF=0.0804712;AN=5008;NS=2504;DP=18625;EAS_AF=0.1577;AMR_AF=0.0634;AFR_AF=0.0038;EUR_AF=0.0915;SAS_AF=0.1053;AA=A|||;VT=SNP
2	162687459	rs56299944	T	A	100	PASS	AC=403;AF=0.0804712;AN=5008;NS=2504;DP=17429;EAS_AF=0.1577;AMR_AF=0.0634;AFR_AF=0.0038;EUR_AF=0.0915;SAS_AF=0.1053;AA=T|||;VT=SNP
2	162688039	rs10200835	A	C	100	PASS	AC=559;AF=0.111621;AN=5008;NS=2504;DP=13090;EAS_AF=0.1567;AMR_AF=0.0706;AFR_AF=0.118;EUR_AF=0.0915;SAS_AF=0.1063;AA=C|||;VT=SNP
2	162688210	rs72879231	C	T	100	PASS	AC=403;AF=0.0804712;AN=5008;NS=2504;DP=15246;EAS_AF=0.1577;AMR_AF=0.0634;AFR_AF=0.0038;EUR_AF=0.0915;SAS_AF=0.1053;AA=C|||;VT=SNP
2	162688299	rs72879233	G	A	100	PASS	AC=403;AF=0.0804712;AN=5008;NS=2504;DP=16666;EAS_AF=0.1577;AMR_AF=0.0634;AFR_AF=0.0038;EUR_AF=0.0915;SAS_AF=0.1053;AA=G|||;VT=SNP
2	162688490	rs2084545	A	G	100	PASS	AC=403;AF=0.0804712;AN=5008;NS=2504;DP=18481;EAS_AF=0.1577;AMR_AF=0.0634;AFR_AF=0.0038;EUR_AF=0.0915;SAS_AF=0.1053;AA=G|||;VT=SNP
2	162688627	rs1234510	C	T	100	PASS	AC=3646;AF=0.728035;AN=5008;NS=2504;DP=20273;EAS_AF=0.9792;AMR_AF=0.5764;AFR_AF=0.7375;EUR_AF=0.6531;SAS_AF=0.6411;AA=T|||;VT=SNP
2	162688818	rs2100213	A	G	100	PASS	AC=403;AF=0.0804712;AN=5008;NS=2504;DP=22371;EAS_AF=0.1577;AMR_AF=0.0634;AFR_AF=0.0038;EUR_AF=0.0915;SAS_AF=0.1053;AA=A|||;VT=SNP
2	162689407	rs56223065	C	T	100	PASS	AC=404;AF=0.0806709;AN=5008;NS=2504;DP=15866;EAS_AF=0.1577;AMR_AF=0.0634;AFR_AF=0.0045;EUR_AF=0.0915;SAS_AF=0.1053;AA=C|||;VT=SNP
2	162689452	rs56264166	G	T	100	PASS	AC=403;AF=0.0804712;AN=5008;NS=2504;DP=13436;EAS_AF=0.1577;AMR_AF=0.0634;AFR_AF=0.0038;EUR_AF=0.0915;SAS_AF=0.1053;AA=G|||;VT=SNP
2	162689516	rs56027511	C	T	100	PASS	AC=403;AF=0.0804712;AN=5008;NS=2504;DP=16544;EAS_AF=0.1577;AMR_AF=0.0634;AFR_AF=0.0038;EUR_AF=0.0915;SAS_AF=0.1053;AA=C|||;VT=SNP
2	162689525	rs56091742	G	A	100	PASS	AC=403;AF=0.0804712;AN=5008;NS=2504;DP=16563;EAS_AF=0.1577;AMR_AF=0.0634;AFR_AF=0.0038;EUR_AF=0.0915;SAS_AF=0.1053;AA=G|||;VT=SNP
2	162690305	rs10207837	A	T	100	PASS	AC=2889;AF=0.576877;AN=5008;NS=2504;DP=19815;EAS_AF=0.8214;AMR_AF=0.4841;AFR_AF=0.4879;EUR_AF=0.5517;SAS_AF=0.5368;AA=A|||;VT=SNP
2	162691061	rs62187711	T	G	100	PASS	AC=403;AF=0.0804712;AN=5008;NS=2504;DP=17872;EAS_AF=0.1577;AMR_AF=0.0634;AFR_AF=0.0038;EUR_AF=0.0915;SAS_AF=0.1053;AA=G|||;VT=SNP
2	162691366	rs72879248	C	G	100	PASS	AC=403;AF=0.0804712;AN=5008;NS=2504;DP=16245;EAS_AF=0.1577;AMR_AF=0.0634;AFR_AF=0.0038;EUR_AF=0.0915;SAS_AF=0.1053;AA=G|||;VT=SNP
2	162691367	rs72879250	A	G	100	PASS	AC=403;AF=0.0804712;AN=5008;NS=2504;DP=16306;EAS_AF=0.1577;AMR_AF=0.0634;AFR_AF=0.0038;EUR_AF=0.0915;SAS_AF=0.1053;AA=G|||;VT=SNP
2	162691640	rs1227922	T	C	100	PASS	AC=586;AF=0.117013;AN=5008;NS=2504;DP=17495;EAS_AF=0.1577;AMR_AF=0.072;AFR_AF=0.1377;EUR_AF=0.0915;SAS_AF=0.1053;AA=t|||;VT=SNP
2	162691893	rs62187712	A	G	100	PASS	AC=390;AF=0.0778754;AN=5008;NS=2504;DP=19853;EAS_AF=0.1577;AMR_AF=0.0634;AFR_AF=0.0038;EUR_AF=0.0915;SAS_AF=0.092;AA=A|||;VT=SNP
2	162692117	rs62187713	T	C	100	PASS	AC=390;AF=0.0778754;AN=5008;NS=2504;DP=18991;EAS_AF=0.1577;AMR_AF=0.0634;AFR_AF=0.0038;EUR_AF=0.0915;SAS_AF=0.092;AA=T|||;VT=SNP
2	162692200	rs1227921	C	G	100	PASS	AC=3529;AF=0.704673;AN=5008;NS=2504;DP=20120;EAS_AF=0.9792;AMR_AF=0.5634;AFR_AF=0.6566;EUR_AF=0.6491;SAS_AF=0.6442;AA=G|||;VT=SNP
2	162692610	rs2892796	G	A	100	PASS	AC=390;AF=0.0778754;AN=5008;NS=2504;DP=22755;EAS_AF=0.1577;AMR_AF=0.0634;AFR_AF=0.0038;EUR_AF=0.0915;SAS_AF=0.092;AA=G|||;VT=SNP
2	162693288	rs62187736	C	G	100	PASS	AC=390;AF=0.0778754;AN=5008;NS=2504;DP=14776;EAS_AF=0.1577;AMR_AF=0.0634;AFR_AF=0.0038;EUR_AF=0.0915;SAS_AF=0.092;AA=C|||;VT=SNP
2	162693554	rs55970269	T	C	100	PASS	AC=390;AF=0.0778754;AN=5008;NS=2504;DP=14972;EAS_AF=0.1577;AMR_AF=0.0634;AFR_AF=0.0038;EUR_AF=0.0915;SAS_AF=0.092;AA=C|||;VT=SNP
2	162693559	rs55658092	A	C	100	PASS	AC=390;AF=0.0778754;AN=5008;NS=2504;DP=14953;EAS_AF=0.1577;AMR_AF=0.0634;AFR_AF=0.0038;EUR_AF=0.0915;SAS_AF=0.092;AA=A|||;VT=SNP
2	162693738	rs55764479	T	A	100	PASS	AC=390;AF=0.0778754;AN=5008;NS=2504;DP=15549;EAS_AF=0.1577;AMR_AF=0.0634;AFR_AF=0.0038;EUR_AF=0.0915;SAS_AF=0.092;AA=T|||;VT=SNP
2	162694427	rs62187739	C	T	100	PASS	AC=390;AF=0.0778754;AN=5008;NS=2504;DP=17631;EAS_AF=0.1577;AMR_AF=0.0634;AFR_AF=0.0038;EUR_AF=0.0915;SAS_AF=0.092;AA=T|||;VT=SNP
2	162695599	rs1227920	A	C	100	PASS	AC=3659;AF=0.730631;AN=5008;NS=2504;DP=21243;EAS_AF=0.9782;AMR_AF=0.5749;AFR_AF=0.7345;EUR_AF=0.668;SAS_AF=0.6452;AA=C|||;VT=SNP
2	162695741	rs1227919	C	T	100	PASS	AC=3259;AF=0.650759;AN=5008;NS=2504;DP=16293;EAS_AF=0.7589;AMR_AF=0.5692;AFR_AF=0.7337;EUR_AF=0.659;SAS_AF=0.4765;AA=T|||;VT=SNP
2	162696255	rs2084544	G	A	100	PASS	AC=362;AF=0.0722843;AN=5008;NS=2504;DP=13183;EAS_AF=0.1468;AMR_AF=0.0605;AFR_AF=0.003;EUR_AF=0.0815;SAS_AF=0.0879;AA=G|||;VT=SNP;EX_TARGET
2	162696414	rs2084543	C	T	100	PASS	AC=348;AF=0.0694888;AN=5008;NS=2504;DP=16826;EAS_AF=0.1319;AMR_AF=0.0605;AFR_AF=0.003;EUR_AF=0.0825;SAS_AF=0.0879;AA=T|||;VT=SNP;EX_TARGET
2	162697503	rs961324	A	G	100	PASS	AC=3583;AF=0.715455;AN=5008;NS=2504;DP=19856;EAS_AF=0.9782;AMR_AF=0.5749;AFR_AF=0.6634;EUR_AF=0.6799;SAS_AF=0.6513;AA=G|||;VT=SNP
2	162698486	rs62187740	C	A	100	PASS	AC=348;AF=0.0694888;AN=5008;NS=2504;DP=16801;EAS_AF=0.1319;AMR_AF=0.0605;AFR_AF=0.003;EUR_AF=0.0825;SAS_AF=0.0879;AA=A|||;VT=SNP
2	162698524	rs62187741	T	A	100	PASS	AC=348;AF=0.0694888;AN=5008;NS=2504;DP=17117;EAS_AF=0.1319;AMR_AF=0.0605;AFR_AF=0.003;EUR_AF=0.0825;SAS_AF=0.0879;AA=T|||;VT=SNP
2	162698823	rs72879275	G	A	100	PASS	AC=347;AF=0.0692891;AN=5008;NS=2504;DP=16210;EAS_AF=0.1319;AMR_AF=0.0605;AFR_AF=0.003;EUR_AF=0.0825;SAS_AF=0.0869;AA=G|||;VT=SNP
2	162699009	rs1449632	A	G	100	PASS	AC=3595;AF=0.717851;AN=5008;NS=2504;DP=14311;EAS_AF=0.9782;AMR_AF=0.5778;AFR_AF=0.6672;EUR_AF=0.6819;SAS_AF=0.6544;AA=G|||;VT=SNP
2	162699012	rs1449631	T	C	100	PASS	AC=2872;AF=0.573482;AN=5008;NS=2504;DP=14262;EAS_AF=0.8403;AMR_AF=0.4798;AFR_AF=0.4486;EUR_AF=0.5666;SAS_AF=0.5409;AA=T|||;VT=SNP
2	162699039	rs1449630	A	G	100	PASS	AC=2808;AF=0.560703;AN=5008;NS=2504;DP=14031;EAS_AF=0.8403;AMR_AF=0.4784;AFR_AF=0.4009;EUR_AF=0.5666;SAS_AF=0.5409;AA=A|||;VT=SNP
2	162699576	rs1996265	A	G	100	PASS	AC=349;AF=0.0696885;AN=5008;NS=2504;DP=18866;EAS_AF=0.1319;AMR_AF=0.0605;AFR_AF=0.0038;EUR_AF=0.0825;SAS_AF=0.0879;AA=A|||;VT=SNP
2	162700097	rs62187742	T	G	100	PASS	AC=348;AF=0.0694888;AN=5008;NS=2504;DP=17401;EAS_AF=0.1319;AMR_AF=0.0605;AFR_AF=0.003;EUR_AF=0.0825;SAS_AF=0.0879;AA=T|||;VT=SNP
2	162700173	rs1227925	A	G	100	PASS	AC=3579;AF=0.714657;AN=5008;NS=2504;DP=17569;EAS_AF=0.9782;AMR_AF=0.5735;AFR_AF=0.6611;EUR_AF=0.6809;SAS_AF=0.6503;AA=G|||;VT=SNP
2	162700404	rs56190932	T	G	100	PASS	AC=348;AF=0.0694888;AN=5008;NS=2504;DP=17378;EAS_AF=0.1319;AMR_AF=0.0605;AFR_AF=0.003;EUR_AF=0.0825;SAS_AF=0.0879;AA=T|||;VT=SNP
2	162701153	rs72879281	T	C	100	PASS	AC=348;AF=0.0694888;AN=5008;NS=2504;DP=16264;EAS_AF=0.1319;AMR_AF=0.0605;AFR_AF=0.003;EUR_AF=0.0825;SAS_AF=0.0879;AA=T|||;VT=SNP
2	162702806	rs62187745	G	A	100	PASS	AC=348;AF=0.0694888;AN=5008;NS=2504;DP=19443;EAS_AF=0.1319;AMR_AF=0.0605;AFR_AF=0.003;EUR_AF=0.0825;SAS_AF=0.0879;AA=A|||;VT=SNP
2	162702998	rs4455163	T	A	100	PASS	AC=348;AF=0.0694888;AN=5008;NS=2504;DP=19407;EAS_AF=0.1319;AMR_AF=0.0605;AFR_AF=0.003;EUR_AF=0.0825;SAS_AF=0.0879;AA=A|||;VT=SNP
2	162703227	rs2090270	C	A	100	PASS	AC=348;AF=0.0694888;AN=5008;NS=2504;DP=21460;EAS_AF=0.1319;AMR_AF=0.0605;AFR_AF=0.003;EUR_AF=0.0825;SAS_AF=0.0879;AA=C|||;VT=SNP
2	162703831	rs1227923	A	C	100	PASS	AC=3695;AF=0.737819;AN=5008;NS=2504;DP=19418;EAS_AF=0.9782;AMR_AF=0.5793;AFR_AF=0.7443;EUR_AF=0.6789;SAS_AF=0.6544;AA=C|||;VT=SNP
2	162704537	rs115093702	A	G	100	PASS	AC=349;AF=0.0696885;AN=5008;NS=2504;DP=20231;EAS_AF=0.1329;AMR_AF=0.0605;AFR_AF=0.003;EUR_AF=0.0825;SAS_AF=0.0879;AA=a|||;VT=SNP
2	162704711	rs1584532	A	G	100	PASS	AC=3690;AF=0.736821;AN=5008;NS=2504;DP=20293;EAS_AF=0.9782;AMR_AF=0.5793;AFR_AF=0.7428;EUR_AF=0.6789;SAS_AF=0.6513;AA=G|||;VT=SNP
2	162705966	rs35826432	A	G	100	PASS	AC=2797;AF=0.558506;AN=5008;NS=2504;DP=18818;EAS_AF=0.8403;AMR_AF=0.4755;AFR_AF=0.3979;EUR_AF=0.5646;SAS_AF=0.5378;AA=A|||;VT=SNP
2	162706074	rs62187747	T	A	100	PASS	AC=348;AF=0.0694888;AN=5008;NS=2504;DP=18775;EAS_AF=0.1319;AMR_AF=0.0605;AFR_AF=0.003;EUR_AF=0.0825;SAS_AF=0.0879;AA=A|||;VT=SNP
2	162706476	rs72879293	G	A	100	PASS	AC=353;AF=0.0704872;AN=5008;NS=2504;DP=18633;EAS_AF=0.1369;AMR_AF=0.0605;AFR_AF=0.003;EUR_AF=0.0825;SAS_AF=0.0879;AA=G|||;VT=SNP
2	162707054	rs62187748	C	T	100	PASS	AC=349;AF=0.0696885;AN=5008;NS=2504;DP=13510;EAS_AF=0.1319;AMR_AF=0.0605;AFR_AF=0.0038;EUR_AF=0.0825;SAS_AF=0.0879;AA=C|||;VT=SNP
2	162707188	rs62187749	C	A	100	PASS	AC=348;AF=0.0694888;AN=5008;NS=2504;DP=15874;EAS_AF=0.1319;AMR_AF=0.0605;AFR_AF=0.003;EUR_AF=0.0825;SAS_AF=0.0879;AA=C|||;VT=SNP
2	162707350	rs62187750	C	T	100	PASS	AC=348;AF=0.0694888;AN=5008;NS=2504;DP=18540;EAS_AF=0.1319;AMR_AF=0.0605;AFR_AF=0.003;EUR_AF=0.0825;SAS_AF=0.0879;AA=C|||;VT=SNP
2	162709033	rs62187752	T	G	100	PASS	AC=349;AF=0.0696885;AN=5008;NS=2504;DP=16416;EAS_AF=0.1319;AMR_AF=0.0605;AFR_AF=0.003;EUR_AF=0.0835;SAS_AF=0.0879;AA=T|||;VT=SNP
2	162709256	rs1237104	G	A	100	PASS	AC=3588;AF=0.716454;AN=5008;NS=2504;DP=15490;EAS_AF=0.9782;AMR_AF=0.5749;AFR_AF=0.6679;EUR_AF=0.6789;SAS_AF=0.6513;AA=A|||;VT=SNP
2	162710187	rs55961814	T	G	100	PASS	AC=348;AF=0.0694888;AN=5008;NS=2504;DP=18900;EAS_AF=0.1319;AMR_AF=0.0605;AFR_AF=0.003;EUR_AF=0.0825;SAS_AF=0.0879;AA=G|||;VT=SNP
2	162711016	rs1227936	T	A	100	PASS	AC=3885;AF=0.775759;AN=5008;NS=2504;DP=17997;EAS_AF=0.9792;AMR_AF=0.5965;AFR_AF=0.8071;EUR_AF=0.7137;SAS_AF=0.7147;AA=A|||;VT=SNP
2	162711184	rs62187754	T	G	100	PASS	AC=349;AF=0.0696885;AN=5008;NS=2504;DP=17877;EAS_AF=0.1329;AMR_AF=0.0605;AFR_AF=0.003;EUR_AF=0.0825;SAS_AF=0.0879;AA=G|||;VT=SNP
2	162711682	rs41267441	A	C	100	PASS	AC=348;AF=0.0694888;AN=5008;NS=2504;DP=17928;EAS_AF=0.1329;AMR_AF=0.0605;AFR_AF=0.003;EUR_AF=0.0825;SAS_AF=0.0869;AA=C|||;VT=SNP
2	162712142	rs62187756	A	C	100	PASS	AC=348;AF=0.0694888;AN=5008;NS=2504;DP=14951;EAS_AF=0.1329;AMR_AF=0.0605;AFR_AF=0.003;EUR_AF=0.0825;SAS_AF=0.0869;AA=C|||;VT=SNP
2	162714289	rs62187757	A	G	100	PASS	AC=348;AF=0.0694888;AN=5008;NS=2504;DP=15021;EAS_AF=0.1329;AMR_AF=0.0605;AFR_AF=0.003;EUR_AF=0.0825;SAS_AF=0.0869;AA=G|||;VT=SNP
2	162715135	rs2053865	C	T	100	PASS	AC=2754;AF=0.54992;AN=5008;NS=2504;DP=15338;EAS_AF=0.8383;AMR_AF=0.4755;AFR_AF=0.3676;EUR_AF=0.5646;SAS_AF=0.5368;AA=C|||;VT=SNP
2	162715902	rs62187758	G	T	100	PASS	AC=348;AF=0.0694888;AN=5008;NS=2504;DP=13504;EAS_AF=0.1329;AMR_AF=0.0605;AFR_AF=0.003;EUR_AF=0.0825;SAS_AF=0.0869;AA=G|||;VT=SNP
2	162715915	rs1227933	T	C	100	PASS	AC=3668;AF=0.732428;AN=5008;NS=2504;DP=13700;EAS_AF=0.9772;AMR_AF=0.5793;AFR_AF=0.7292;EUR_AF=0.6789;SAS_AF=0.6483;AA=C|||;VT=SNP
2	162716009	rs62187759	A	C	100	PASS	AC=348;AF=0.0694888;AN=5008;NS=2504;DP=14953;EAS_AF=0.1329;AMR_AF=0.0605;AFR_AF=0.003;EUR_AF=0.0825;SAS_AF=0.0869;AA=C|||;VT=SNP
2	162716881	rs1227932	C	A	100	PASS	AC=3131;AF=0.6252;AN=5008;NS=2504;DP=14857;EAS_AF=0.8452;AMR_AF=0.5072;AFR_AF=0.5885;EUR_AF=0.5964;SAS_AF=0.5613;AA=C|||;VT=SNP
2	162717753	rs62188760	G	A	100	PASS	AC=347;AF=0.0692891;AN=5008;NS=2504;DP=18469;EAS_AF=0.1319;AMR_AF=0.0605;AFR_AF=0.003;EUR_AF=0.0825;SAS_AF=0.0869;AA=G|||;VT=SNP
2	162718829	rs62188761	A	G	100	PASS	AC=347;AF=0.0692891;AN=5008;NS=2504;DP=15493;EAS_AF=0.1319;AMR_AF=0.0605;AFR_AF=0.003;EUR_AF=0.0825;SAS_AF=0.0869;AA=A|||;VT=SNP
2	162720090	rs62188762	C	T	100	PASS	AC=348;AF=0.0694888;AN=5008;NS=2504;DP=17887;EAS_AF=0.1319;AMR_AF=0.0605;AFR_AF=0.0038;EUR_AF=0.0825;SAS_AF=0.0869;AA=C|||;VT=SNP
2	162720101	rs1227929	T	G	100	PASS	AC=3132;AF=0.625399;AN=5008;NS=2504;DP=17163;EAS_AF=0.8452;AMR_AF=0.5072;AFR_AF=0.5893;EUR_AF=0.5964;SAS_AF=0.5613;AA=T|||;VT=SNP
2	162722373	rs10497224	T	A	100	PASS	AC=1367;AF=0.272963;AN=5008;NS=2504;DP=14815;EAS_AF=0.0228;AMR_AF=0.4236;AFR_AF=0.289;EUR_AF=0.3211;SAS_AF=0.3528;AA=T|||;VT=SNP
2	162722543	rs72881015	A	T	100	PASS	AC=347;AF=0.0692891;AN=5008;NS=2504;DP=13541;EAS_AF=0.1319;AMR_AF=0.0605;AFR_AF=0.003;EUR_AF=0.0825;SAS_AF=0.0869;AA=A|||;VT=SNP
2	162723185	rs62188765	G	A	100	PASS	AC=347;AF=0.0692891;AN=5008;NS=2504;DP=13945;EAS_AF=0.1319;AMR_AF=0.0605;AFR_AF=0.003;EUR_AF=0.0825;SAS_AF=0.0869;AA=A|||;VT=SNP
2	162723219	rs62188766	G	A	100	PASS	AC=425;AF=0.0848642;AN=5008;NS=2504;DP=12543;EAS_AF=0.1319;AMR_AF=0.0663;AFR_AF=0.059;EUR_AF=0.0825;SAS_AF=0.0869;AA=A|||;VT=SNP
2	162723523	rs79961351	A	G	100	PASS	AC=231;AF=0.0461262;AN=5008;NS=2504;DP=14778;EAS_AF=0.0546;AMR_AF=0.0591;AFR_AF=0.0113;EUR_AF=0.0616;SAS_AF=0.0593;AA=A|||;VT=SNP
2	162724050	rs72881021	G	C	100	PASS	AC=347;AF=0.0692891;AN=5008;NS=2504;DP=15654;EAS_AF=0.1319;AMR_AF=0.0605;AFR_AF=0.003;EUR_AF=0.0825;SAS_AF=0.0869;AA=G|||;VT=SNP
2	162724784	rs55736476	C	A	100	PASS	AC=347;AF=0.0692891;AN=5008;NS=2504;DP=16652;EAS_AF=0.1319;AMR_AF=0.0605;AFR_AF=0.003;EUR_AF=0.0825;SAS_AF=0.0869;AA=C|||;VT=SNP
2	162724957	rs56063742	G	A	100	PASS	AC=347;AF=0.0692891;AN=5008;NS=2504;DP=14241;EAS_AF=0.1319;AMR_AF=0.0605;AFR_AF=0.003;EUR_AF=0.0825;SAS_AF=0.0869;AA=G|||;VT=SNP
2	162725429	rs10179404	T	C	100	PASS	AC=1442;AF=0.287939;AN=5008;NS=2504;DP=15540;EAS_AF=0.0228;AMR_AF=0.4251;AFR_AF=0.3457;EUR_AF=0.3211;SAS_AF=0.3517;AA=T|||;VT=SNP
2	162725846	rs1949321	A	T	100	PASS	AC=1059;AF=0.211462;AN=5008;NS=2504;DP=14589;EAS_AF=0.1607;AMR_AF=0.2522;AFR_AF=0.0257;EUR_AF=0.4751;SAS_AF=0.2147;AA=A|||;VT=SNP
2	162725872	rs62188767	G	A	100	PASS	AC=347;AF=0.0692891;AN=5008;NS=2504;DP=14772;EAS_AF=0.1319;AMR_AF=0.0605;AFR_AF=0.003;EUR_AF=0.0825;SAS_AF=0.0869;AA=G|||;VT=SNP
2	162725924	rs62188768	A	C	100	PASS	AC=347;AF=0.0692891;AN=5008;NS=2504;DP=4962;EAS_AF=0.1319;AMR_AF=0.0605;AFR_AF=0.003;EUR_AF=0.0825;SAS_AF=0.0869;AA=A|||;VT=SNP
2	162726068	rs72881030	A	G	100	PASS	AC=347;AF=0.0692891;AN=5008;NS=2504;DP=12796;EAS_AF=0.1319;AMR_AF=0.0605;AFR_AF=0.003;EUR_AF=0.0825;SAS_AF=0.0869;AA=A|||;VT=SNP
2	162726966	rs72881034	A	G	100	PASS	AC=347;AF=0.0692891;AN=5008;NS=2504;DP=13206;EAS_AF=0.1319;AMR_AF=0.0605;AFR_AF=0.003;EUR_AF=0.0825;SAS_AF=0.0869;AA=A|||;VT=SNP
2	162727020	rs72881037	A	G	100	PASS	AC=347;AF=0.0692891;AN=5008;NS=2504;DP=13704;EAS_AF=0.1319;AMR_AF=0.0605;AFR_AF=0.003;EUR_AF=0.0825;SAS_AF=0.0869;AA=G|||;VT=SNP
2	162729669	rs62188769	C	G	100	PASS	AC=347;AF=0.0692891;AN=5008;NS=2504;DP=18943;EAS_AF=0.1319;AMR_AF=0.0605;AFR_AF=0.003;EUR_AF=0.0825;SAS_AF=0.0869;AA=C|||;VT=SNP
2	162730003	rs72881042	T	C	100	PASS	AC=347;AF=0.0692891;AN=5008;NS=2504;DP=13137;EAS_AF=0.1319;AMR_AF=0.0605;AFR_AF=0.003;EUR_AF=0.0825;SAS_AF=0.0869;AA=T|||;VT=SNP
2	162730312	rs35292746	T	C	100	PASS	AC=2898;AF=0.578674;AN=5008;NS=2504;DP=18329;EAS_AF=0.8393;AMR_AF=0.4827;AFR_AF=0.472;EUR_AF=0.5646;SAS_AF=0.5368;AA=T|||;VT=SNP
2	162730992	rs56078948	T	A	100	PASS	AC=347;AF=0.0692891;AN=5008;NS=2504;DP=17997;EAS_AF=0.1319;AMR_AF=0.0605;AFR_AF=0.003;EUR_AF=0.0825;SAS_AF=0.0869;AA=T|||;VT=SNP
2	162731186	rs7587058	G	A	100	PASS	AC=2802;AF=0.559505;AN=5008;NS=2504;DP=18629;EAS_AF=0.8393;AMR_AF=0.4769;AFR_AF=0.4047;EUR_AF=0.5646;SAS_AF=0.5337;AA=g|||;VT=SNP
2	162731383	rs62188771	C	A	100	PASS	AC=425;AF=0.0848642;AN=5008;NS=2504;DP=18957;EAS_AF=0.1319;AMR_AF=0.0663;AFR_AF=0.059;EUR_AF=0.0825;SAS_AF=0.0869;AA=A|||;VT=SNP
2	162731761	rs72881046	T	C	100	PASS	AC=347;AF=0.0692891;AN=5008;NS=2504;DP=16736;EAS_AF=0.1319;AMR_AF=0.0605;AFR_AF=0.003;EUR_AF=0.0825;SAS_AF=0.0869;AA=T|||;VT=SNP
2	162731926	rs11683174	T	C	100	PASS	AC=1445;AF=0.288538;AN=5008;NS=2504;DP=17195;EAS_AF=0.0228;AMR_AF=0.4251;AFR_AF=0.3472;EUR_AF=0.3211;SAS_AF=0.3528;AA=T|||;VT=SNP
2	162732650	rs55711310	G	A	100	PASS	AC=347;AF=0.0692891;AN=5008;NS=2504;DP=16086;EAS_AF=0.1319;AMR_AF=0.0605;AFR_AF=0.003;EUR_AF=0.0825;SAS_AF=0.0869;AA=A|||;VT=SNP
2	162732719	rs6716303	A	G	100	PASS	AC=2806;AF=0.560304;AN=5008;NS=2504;DP=14882;EAS_AF=0.8393;AMR_AF=0.4769;AFR_AF=0.4054;EUR_AF=0.5646;SAS_AF=0.5368;AA=A|||;VT=SNP
2	162733699	rs6720337	A	G	100	PASS	AC=3251;AF=0.649161;AN=5008;NS=2504;DP=13535;EAS_AF=0.9712;AMR_AF=0.5447;AFR_AF=0.4788;EUR_AF=0.6471;SAS_AF=0.6237;AA=G|||;VT=SNP
2	162734009	rs56140629	A	G	100	PASS	AC=348;AF=0.0694888;AN=5008;NS=2504;DP=13551;EAS_AF=0.1319;AMR_AF=0.0605;AFR_AF=0.003;EUR_AF=0.0825;SAS_AF=0.0879;AA=G|||;VT=SNP
2	162734191	rs1913818	A	G	100	PASS	AC=2821;AF=0.563299;AN=5008;NS=2504;DP=13935;EAS_AF=0.8393;AMR_AF=0.4769;AFR_AF=0.416;EUR_AF=0.5646;SAS_AF=0.5378;AA=A|||;VT=SNP
2	162734759	rs72881053	C	T	100	PASS	AC=347;AF=0.0692891;AN=5008;NS=2504;DP=14967;EAS_AF=0.1319;AMR_AF=0.0605;AFR_AF=0.003;EUR_AF=0.0825;SAS_AF=0.0869;AA=T|||;VT=SNP
2	162735254	rs1878065	A	G	100	PASS	AC=1365;AF=0.272564;AN=5008;NS=2504;DP=15492;EAS_AF=0.0228;AMR_AF=0.4236;AFR_AF=0.289;EUR_AF=0.3211;SAS_AF=0.3507;AA=A|||;VT=SNP
2	162736275	rs62188773	A	G	100	PASS	AC=378;AF=0.0754792;AN=5008;NS=2504;DP=16920;EAS_AF=0.1319;AMR_AF=0.0706;AFR_AF=0.0091;EUR_AF=0.0974;SAS_AF=0.0879;AA=A|||;VT=SNP
2	162736370	rs16846172	G	A	100	PASS	AC=1918;AF=0.382987;AN=5008;NS=2504;DP=16988;EAS_AF=0.1548;AMR_AF=0.5043;AFR_AF=0.4236;EUR_AF=0.4185;SAS_AF=0.4407;AA=A|||;VT=SNP
2	162736529	rs6729402	A	G	100	PASS	AC=1343;AF=0.268171;AN=5008;NS=2504;DP=19148;EAS_AF=0.0228;AMR_AF=0.4207;AFR_AF=0.2738;EUR_AF=0.3211;SAS_AF=0.3507;AA=A|||;VT=SNP
2	162737714	rs6707956	G	T	100	PASS	AC=1982;AF=0.395767;AN=5008;NS=2504;DP=17906;EAS_AF=0.1548;AMR_AF=0.5101;AFR_AF=0.4713;EUR_AF=0.4185;SAS_AF=0.4376;AA=T|||;VT=SNP
2	162737940	rs62188792	T	C	100	PASS	AC=378;AF=0.0754792;AN=5008;NS=2504;DP=17874;EAS_AF=0.1319;AMR_AF=0.0706;AFR_AF=0.0091;EUR_AF=0.0974;SAS_AF=0.0879;AA=C|||;VT=SNP
2	162738781	rs41267443	T	C	100	PASS	AC=378;AF=0.0754792;AN=5008;NS=2504;DP=16563;EAS_AF=0.1319;AMR_AF=0.0706;AFR_AF=0.0091;EUR_AF=0.0974;SAS_AF=0.0879;AA=T|||;VT=SNP
2	162740349	rs1913803	G	A	100	PASS	AC=1447;AF=0.288938;AN=5008;NS=2504;DP=18763;EAS_AF=0.0228;AMR_AF=0.4251;AFR_AF=0.3502;EUR_AF=0.3211;SAS_AF=0.3507;AA=G|||;VT=SNP
2	162740583	rs62188794	A	G	100	PASS	AC=378;AF=0.0754792;AN=5008;NS=2504;DP=16515;EAS_AF=0.1319;AMR_AF=0.0706;AFR_AF=0.0091;EUR_AF=0.0974;SAS_AF=0.0879;AA=G|||;VT=SNP
2	162741007	rs62188795	G	A	100	PASS	AC=378;AF=0.0754792;AN=5008;NS=2504;DP=17018;EAS_AF=0.1319;AMR_AF=0.0706;AFR_AF=0.0091;EUR_AF=0.0974;SAS_AF=0.0879;AA=G|||;VT=SNP
2	162741162	rs62188796	T	C	100	PASS	AC=378;AF=0.0754792;AN=5008;NS=2504;DP=17400;EAS_AF=0.1319;AMR_AF=0.0706;AFR_AF=0.0091;EUR_AF=0.0974;SAS_AF=0.0879;AA=t|||;VT=SNP
2	162741508	rs72881071	T	G	100	PASS	AC=378;AF=0.0754792;AN=5008;NS=2504;DP=14654;EAS_AF=0.1319;AMR_AF=0.0706;AFR_AF=0.0091;EUR_AF=0.0974;SAS_AF=0.0879;AA=T|||;VT=SNP
2	162741757	rs72881073	G	A	100	PASS	AC=378;AF=0.0754792;AN=5008;NS=2504;DP=17774;EAS_AF=0.1319;AMR_AF=0.0706;AFR_AF=0.0091;EUR_AF=0.0974;SAS_AF=0.0879;AA=G|||;VT=SNP
2	162742621	rs1913805	T	C	100	PASS	AC=1445;AF=0.288538;AN=5008;NS=2504;DP=16973;EAS_AF=0.0228;AMR_AF=0.4236;AFR_AF=0.3502;EUR_AF=0.3211;SAS_AF=0.3497;AA=T|||;VT=SNP
2	162742749	rs10190968	C	G	100	PASS	AC=1066;AF=0.212859;AN=5008;NS=2504;DP=17732;EAS_AF=0.1637;AMR_AF=0.2536;AFR_AF=0.025;EUR_AF=0.4761;SAS_AF=0.2178;AA=C|||;VT=SNP
2	162742855	rs66511613	A	G	100	PASS	AC=1366;AF=0.272764;AN=5008;NS=2504;DP=15605;EAS_AF=0.0228;AMR_AF=0.4222;AFR_AF=0.2912;EUR_AF=0.3211;SAS_AF=0.3497;AA=A|||;VT=SNP
2	162742898	rs62188798	C	T	100	PASS	AC=378;AF=0.0754792;AN=5008;NS=2504;DP=16354;EAS_AF=0.1319;AMR_AF=0.0706;AFR_AF=0.0091;EUR_AF=0.0974;SAS_AF=0.0879;AA=C|||;VT=SNP
2	162743260	rs6744713	G	T	100	PASS	AC=1367;AF=0.272963;AN=5008;NS=2504;DP=15809;EAS_AF=0.0238;AMR_AF=0.4222;AFR_AF=0.2912;EUR_AF=0.3211;SAS_AF=0.3497;AA=G|||;VT=SNP
2	162743262	rs72865206	G	T	100	PASS	AC=378;AF=0.0754792;AN=5008;NS=2504;DP=15817;EAS_AF=0.1319;AMR_AF=0.0706;AFR_AF=0.0091;EUR_AF=0.0974;SAS_AF=0.0879;AA=T|||;VT=SNP
2	162743388	rs58326818	G	A	100	PASS	AC=378;AF=0.0754792;AN=5008;NS=2504;DP=17343;EAS_AF=0.1319;AMR_AF=0.0706;AFR_AF=0.0091;EUR_AF=0.0974;SAS_AF=0.0879;AA=G|||;VT=SNP
2	162743765	rs35568763	C	T	100	PASS	AC=1913;AF=0.381989;AN=5008;NS=2504;DP=21741;EAS_AF=0.1548;AMR_AF=0.5014;AFR_AF=0.4236;EUR_AF=0.4185;SAS_AF=0.4376;AA=T|||;VT=SNP
2	162744336	rs62188800	G	A	100	PASS	AC=378;AF=0.0754792;AN=5008;NS=2504;DP=19654;EAS_AF=0.1319;AMR_AF=0.0706;AFR_AF=0.0091;EUR_AF=0.0974;SAS_AF=0.0879;AA=A|||;VT=SNP
2	162744988	rs62188802	G	A	100	PASS	AC=378;AF=0.0754792;AN=5008;NS=2504;DP=21097;EAS_AF=0.1319;AMR_AF=0.0706;AFR_AF=0.0091;EUR_AF=0.0974;SAS_AF=0.0879;AA=G|||;VT=SNP
2	162745117	rs147931676	T	C	100	PASS	AC=93;AF=0.0185703;AN=5008;NS=2504;DP=21368;EAS_AF=0.004;AMR_AF=0.0461;AFR_AF=0.0038;EUR_AF=0.0417;SAS_AF=0.0102;AA=T|||;VT=SNP
2	162745335	rs144781346	G	A	100	PASS	AC=378;AF=0.0754792;AN=5008;NS=2504;DP=21264;EAS_AF=0.1319;AMR_AF=0.0706;AFR_AF=0.0091;EUR_AF=0.0974;SAS_AF=0.0879;AA=A|||;VT=SNP
2	162745501	rs115848314	G	T	100	PASS	AC=378;AF=0.0754792;AN=5008;NS=2504;DP=21386;EAS_AF=0.1319;AMR_AF=0.0706;AFR_AF=0.0091;EUR_AF=0.0974;SAS_AF=0.0879;AA=T|||;VT=SNP
2	162745533	rs111575110	T	C	100	PASS	AC=2747;AF=0.548522;AN=5008;NS=2504;DP=21322;EAS_AF=0.8393;AMR_AF=0.4669;AFR_AF=0.3775;EUR_AF=0.5497;SAS_AF=0.5368;AA=T|||;VT=SNP
2	162745768	rs62188804	A	G	100	PASS	AC=378;AF=0.0754792;AN=5008;NS=2504;DP=19902;EAS_AF=0.1319;AMR_AF=0.0706;AFR_AF=0.0091;EUR_AF=0.0974;SAS_AF=0.0879;AA=G|||;VT=SNP
2	162746093	rs62188805	G	T	100	PASS	AC=379;AF=0.0756789;AN=5008;NS=2504;DP=19373;EAS_AF=0.1319;AMR_AF=0.0706;AFR_AF=0.0091;EUR_AF=0.0974;SAS_AF=0.089;AA=G|||;VT=SNP
2	162746208	rs62188807	A	G	100	PASS	AC=379;AF=0.0756789;AN=5008;NS=2504;DP=17697;EAS_AF=0.1319;AMR_AF=0.072;AFR_AF=0.0091;EUR_AF=0.0974;SAS_AF=0.0879;AA=G|||;VT=SNP
2	162747208	rs112856039	G	T	100	PASS	AC=1914;AF=0.382188;AN=5008;NS=2504;DP=20079;EAS_AF=0.1548;AMR_AF=0.5;AFR_AF=0.4244;EUR_AF=0.4195;SAS_AF=0.4376;AA=T|||;VT=SNP
2	162747223	rs113345084	C	T	100	PASS	AC=2745;AF=0.548123;AN=5008;NS=2504;DP=20270;EAS_AF=0.8393;AMR_AF=0.4669;AFR_AF=0.3767;EUR_AF=0.5497;SAS_AF=0.5358;AA=C|||;VT=SNP
2	162747335	rs111639038	C	G	100	PASS	AC=2745;AF=0.548123;AN=5008;NS=2504;DP=20151;EAS_AF=0.8393;AMR_AF=0.4669;AFR_AF=0.3767;EUR_AF=0.5497;SAS_AF=0.5358;AA=C|||;VT=SNP
2	162747437	rs79520046	G	A	100	PASS	AC=1983;AF=0.395966;AN=5008;NS=2504;DP=19459;EAS_AF=0.1548;AMR_AF=0.5086;AFR_AF=0.472;EUR_AF=0.4185;SAS_AF=0.4387;AA=A|||;VT=SNP
2	162747444	rs112223805	T	A	100	PASS	AC=1983;AF=0.395966;AN=5008;NS=2504;DP=19431;EAS_AF=0.1548;AMR_AF=0.5086;AFR_AF=0.472;EUR_AF=0.4185;SAS_AF=0.4387;AA=A|||;VT=SNP
2	162747610	rs140112068	T	C	100	PASS	AC=378;AF=0.0754792;AN=5008;NS=2504;DP=18911;EAS_AF=0.1319;AMR_AF=0.0706;AFR_AF=0.0091;EUR_AF=0.0974;SAS_AF=0.0879;AA=T|||;VT=SNP
2	162747950	rs144793671	C	T	100	PASS	AC=378;AF=0.0754792;AN=5008;NS=2504;DP=20299;EAS_AF=0.1319;AMR_AF=0.0706;AFR_AF=0.0091;EUR_AF=0.0974;SAS_AF=0.0879;AA=C|||;VT=SNP
2	162748109	rs58909484	C	T	100	PASS	AC=378;AF=0.0754792;AN=5008;NS=2504;DP=20625;EAS_AF=0.1319;AMR_AF=0.0706;AFR_AF=0.0091;EUR_AF=0.0974;SAS_AF=0.0879;AA=C|||;VT=SNP
2	162748159	rs6432703	G	C	100	PASS	AC=1444;AF=0.288339;AN=5008;NS=2504;DP=20494;EAS_AF=0.0228;AMR_AF=0.4207;AFR_AF=0.3502;EUR_AF=0.3211;SAS_AF=0.3507;AA=G|||;VT=SNP
2	162749056	rs16846179	T	G	100	PASS	AC=519;AF=0.103634;AN=5008;NS=2504;DP=14827;EAS_AF=0.1319;AMR_AF=0.0793;AFR_AF=0.1112;EUR_AF=0.0974;SAS_AF=0.0879;AA=G|||;VT=SNP
2	162749078	rs62188810	A	G	100	PASS	AC=378;AF=0.0754792;AN=5008;NS=2504;DP=14438;EAS_AF=0.1319;AMR_AF=0.0706;AFR_AF=0.0091;EUR_AF=0.0974;SAS_AF=0.0879;AA=A|||;VT=SNP
2	162749671	rs72865220	G	T	100	PASS	AC=378;AF=0.0754792;AN=5008;NS=2504;DP=19764;EAS_AF=0.1319;AMR_AF=0.0706;AFR_AF=0.0091;EUR_AF=0.0974;SAS_AF=0.0879;AA=T|||;VT=SNP
2	162750159	rs1343902	A	G	100	PASS	AC=1447;AF=0.288938;AN=5008;NS=2504;DP=13229;EAS_AF=0.0228;AMR_AF=0.4236;AFR_AF=0.351;EUR_AF=0.3211;SAS_AF=0.3507;AA=A|||;VT=SNP
2	162750305	rs62188811	A	C	100	PASS	AC=378;AF=0.0754792;AN=5008;NS=2504;DP=14973;EAS_AF=0.1319;AMR_AF=0.0706;AFR_AF=0.0091;EUR_AF=0.0974;SAS_AF=0.0879;AA=C|||;VT=SNP
2	162750674	rs1343883	T	G	100	PASS	AC=378;AF=0.0754792;AN=5008;NS=2504;DP=16729;EAS_AF=0.1319;AMR_AF=0.0706;AFR_AF=0.0091;EUR_AF=0.0974;SAS_AF=0.0879;AA=T|||;VT=SNP
2	162753343	rs17729070	C	G	100	PASS	AC=1340;AF=0.267572;AN=5008;NS=2504;DP=17600;EAS_AF=0.0228;AMR_AF=0.4193;AFR_AF=0.2731;EUR_AF=0.3211;SAS_AF=0.3497;AA=C|||;VT=SNP
2	162753646	rs4146952	T	A	100	PASS	AC=378;AF=0.0754792;AN=5008;NS=2504;DP=15761;EAS_AF=0.1319;AMR_AF=0.0706;AFR_AF=0.0091;EUR_AF=0.0974;SAS_AF=0.0879;AA=T|||;VT=SNP
2	162754155	rs62188816	T	A	100	PASS	AC=378;AF=0.0754792;AN=5008;NS=2504;DP=18109;EAS_AF=0.1319;AMR_AF=0.0706;AFR_AF=0.0091;EUR_AF=0.0974;SAS_AF=0.0879;AA=T|||;VT=SNP
2	162754223	rs1913814	A	G	100	PASS	AC=1368;AF=0.273163;AN=5008;NS=2504;DP=16528;EAS_AF=0.0228;AMR_AF=0.4222;AFR_AF=0.2927;EUR_AF=0.3211;SAS_AF=0.3497;AA=A|||;VT=SNP
2	162754225	rs62188817	T	C	100	PASS	AC=378;AF=0.0754792;AN=5008;NS=2504;DP=16519;EAS_AF=0.1319;AMR_AF=0.0706;AFR_AF=0.0091;EUR_AF=0.0974;SAS_AF=0.0879;AA=T|||;VT=SNP
2	162755523	rs1913813	T	C	100	PASS	AC=1985;AF=0.396366;AN=5008;NS=2504;DP=20269;EAS_AF=0.1548;AMR_AF=0.5086;AFR_AF=0.4728;EUR_AF=0.4185;SAS_AF=0.4397;AA=C|||;VT=SNP
2	162756195	rs62188818	T	G	100	PASS	AC=378;AF=0.0754792;AN=5008;NS=2504;DP=19017;EAS_AF=0.1319;AMR_AF=0.0706;AFR_AF=0.0091;EUR_AF=0.0974;SAS_AF=0.0879;AA=T|||;VT=SNP
2	162756254	rs16846181	A	C	100	PASS	AC=520;AF=0.103834;AN=5008;NS=2504;DP=17182;EAS_AF=0.1319;AMR_AF=0.0793;AFR_AF=0.112;EUR_AF=0.0974;SAS_AF=0.0879;AA=C|||;VT=SNP
2	162756378	rs6432704	A	G	100	PASS	AC=1988;AF=0.396965;AN=5008;NS=2504;DP=18677;EAS_AF=0.1548;AMR_AF=0.5101;AFR_AF=0.4743;EUR_AF=0.4185;SAS_AF=0.4397;AA=G|||;VT=SNP
2	162757676	rs6754546	A	G	100	PASS	AC=2745;AF=0.548123;AN=5008;NS=2504;DP=19062;EAS_AF=0.8393;AMR_AF=0.4669;AFR_AF=0.3775;EUR_AF=0.5497;SAS_AF=0.5348;AA=A|||;VT=SNP
2	162758875	rs2176136	T	C	100	PASS	AC=2700;AF=0.539137;AN=5008;NS=2504;DP=16791;EAS_AF=0.8373;AMR_AF=0.464;AFR_AF=0.3442;EUR_AF=0.5507;SAS_AF=0.5368;AA=T|||;VT=SNP
2	162759309	rs62188819	G	C	100	PASS	AC=376;AF=0.0750799;AN=5008;NS=2504;DP=15746;EAS_AF=0.1339;AMR_AF=0.0648;AFR_AF=0.0091;EUR_AF=0.0974;SAS_AF=0.0879;AA=C|||;VT=SNP
2	162759502	rs61744553	T	C	100	PASS	AC=376;AF=0.0750799;AN=5008;NS=2504;DP=15647;EAS_AF=0.1339;AMR_AF=0.0648;AFR_AF=0.0091;EUR_AF=0.0974;SAS_AF=0.0879;AA=C|||;VT=SNP
2	162760195	rs6734760	C	T	100	PASS	AC=2683;AF=0.535743;AN=5008;NS=2504;DP=21421;EAS_AF=0.8373;AMR_AF=0.464;AFR_AF=0.3321;EUR_AF=0.5507;SAS_AF=0.5358;AA=c|||;VT=SNP
2	162760974	rs7594396	A	G	100	PASS	AC=1468;AF=0.293131;AN=5008;NS=2504;DP=20413;EAS_AF=0.0228;AMR_AF=0.4366;AFR_AF=0.354;EUR_AF=0.3201;SAS_AF=0.3599;AA=A|||;VT=SNP
2	162761535	rs62188820	T	A	100	PASS	AC=376;AF=0.0750799;AN=5008;NS=2504;DP=17054;EAS_AF=0.1339;AMR_AF=0.0648;AFR_AF=0.0091;EUR_AF=0.0974;SAS_AF=0.0879;AA=A|||;VT=SNP
2	162762034	rs72865241	G	A	100	PASS	AC=376;AF=0.0750799;AN=5008;NS=2504;DP=23060;EAS_AF=0.1339;AMR_AF=0.0648;AFR_AF=0.0091;EUR_AF=0.0974;SAS_AF=0.0879;AA=G|||;VT=SNP
2	162762959	rs62188821	G	A	100	PASS	AC=376;AF=0.0750799;AN=5008;NS=2504;DP=15625;EAS_AF=0.1339;AMR_AF=0.0648;AFR_AF=0.0091;EUR_AF=0.0974;SAS_AF=0.0879;AA=G|||;VT=SNP
2	162764496	rs55931021	A	G	100	PASS	AC=376;AF=0.0750799;AN=5008;NS=2504;DP=17103;EAS_AF=0.1339;AMR_AF=0.0648;AFR_AF=0.0091;EUR_AF=0.0974;SAS_AF=0.0879;AA=G|||;VT=SNP
2	162764874	rs62188823	T	C	100	PASS	AC=505;AF=0.100839;AN=5008;NS=2504;DP=11543;EAS_AF=0.1339;AMR_AF=0.072;AFR_AF=0.1029;EUR_AF=0.0974;SAS_AF=0.0879;AA=C|||;VT=SNP
2	162765135	rs75103907	T	G	100	PASS	AC=202;AF=0.0403355;AN=5008;NS=2504;DP=13863;EAS_AF=0.0565;AMR_AF=0.0504;AFR_AF=0.0045;EUR_AF=0.0477;SAS_AF=0.0573;AA=t|||;VT=SNP
2	162765714	rs62188824	T	C	100	PASS	AC=382;AF=0.076278;AN=5008;NS=2504;DP=13410;EAS_AF=0.1339;AMR_AF=0.0648;AFR_AF=0.0136;EUR_AF=0.0974;SAS_AF=0.0879;AA=N|||;VT=SNP
2	162765759	rs72865255	A	C	100	PASS	AC=376;AF=0.0750799;AN=5008;NS=2504;DP=12789;EAS_AF=0.1339;AMR_AF=0.0648;AFR_AF=0.0091;EUR_AF=0.0974;SAS_AF=0.0879;AA=N|||;VT=SNP
2	162765762	rs72865256	T	A	100	PASS	AC=376;AF=0.0750799;AN=5008;NS=2504;DP=13031;EAS_AF=0.1339;AMR_AF=0.0648;AFR_AF=0.0091;EUR_AF=0.0974;SAS_AF=0.0879;AA=N|||;VT=SNP
2	162766566	rs76713929	C	T	100	PASS	AC=827;AF=0.165136;AN=5008;NS=2504;DP=18537;EAS_AF=0.1567;AMR_AF=0.183;AFR_AF=0.0113;EUR_AF=0.4046;SAS_AF=0.1227;AA=C|||;VT=SNP
2	162767251	rs72865260	C	G	100	PASS	AC=376;AF=0.0750799;AN=5008;NS=2504;DP=14279;EAS_AF=0.1339;AMR_AF=0.0648;AFR_AF=0.0091;EUR_AF=0.0974;SAS_AF=0.0879;AA=C|||;VT=SNP
2	162767292	rs72865262	A	G	100	PASS	AC=377;AF=0.0752796;AN=5008;NS=2504;DP=13979;EAS_AF=0.1349;AMR_AF=0.0648;AFR_AF=0.0091;EUR_AF=0.0974;SAS_AF=0.0879;AA=G|||;VT=SNP
2	162767453	rs62188825	A	G	100	PASS	AC=376;AF=0.0750799;AN=5008;NS=2504;DP=14367;EAS_AF=0.1339;AMR_AF=0.0648;AFR_AF=0.0091;EUR_AF=0.0974;SAS_AF=0.0879;AA=A|||;VT=SNP
2	162767653	rs62188826	G	A	100	PASS	AC=376;AF=0.0750799;AN=5008;NS=2504;DP=14903;EAS_AF=0.1339;AMR_AF=0.0648;AFR_AF=0.0091;EUR_AF=0.0974;SAS_AF=0.0879;AA=G|||;VT=SNP
2	162768208	rs62188827	A	T	100	PASS	AC=376;AF=0.0750799;AN=5008;NS=2504;DP=18005;EAS_AF=0.1339;AMR_AF=0.0648;AFR_AF=0.0091;EUR_AF=0.0974;SAS_AF=0.0879;AA=A|||;VT=SNP
2	162771641	rs62188838	G	A	100	PASS	AC=376;AF=0.0750799;AN=5008;NS=2504;DP=18556;EAS_AF=0.1339;AMR_AF=0.0648;AFR_AF=0.0091;EUR_AF=0.0974;SAS_AF=0.0879;AA=G|||;VT=SNP
2	162771668	rs62188839	G	A	100	PASS	AC=376;AF=0.0750799;AN=5008;NS=2504;DP=17639;EAS_AF=0.1339;AMR_AF=0.0648;AFR_AF=0.0091;EUR_AF=0.0974;SAS_AF=0.0879;AA=G|||;VT=SNP
2	162771809	rs10211012	A	G	100	PASS	AC=1471;AF=0.29373;AN=5008;NS=2504;DP=21017;EAS_AF=0.0228;AMR_AF=0.4366;AFR_AF=0.3548;EUR_AF=0.3211;SAS_AF=0.3609;AA=A|||;VT=SNP
2	162772114	rs55949502	T	C	100	PASS	AC=363;AF=0.072484;AN=5008;NS=2504;DP=18647;EAS_AF=0.1339;AMR_AF=0.062;AFR_AF=0.0083;EUR_AF=0.0875;SAS_AF=0.0879;AA=T|||;VT=SNP
2	162772516	rs55693861	G	A	100	PASS	AC=376;AF=0.0750799;AN=5008;NS=2504;DP=19092;EAS_AF=0.1339;AMR_AF=0.0648;AFR_AF=0.0091;EUR_AF=0.0974;SAS_AF=0.0879;AA=G|||;VT=SNP
2	162772897	rs6715439	A	G	100	PASS	AC=1464;AF=0.292332;AN=5008;NS=2504;DP=20012;EAS_AF=0.0228;AMR_AF=0.4366;AFR_AF=0.3517;EUR_AF=0.3201;SAS_AF=0.3589;AA=a|||;VT=SNP
2	162773110	rs62188842	G	T	100	PASS	AC=376;AF=0.0750799;AN=5008;NS=2504;DP=17379;EAS_AF=0.1339;AMR_AF=0.0648;AFR_AF=0.0091;EUR_AF=0.0974;SAS_AF=0.0879;AA=T|||;VT=SNP
2	162773290	rs62188843	C	T	100	PASS	AC=376;AF=0.0750799;AN=5008;NS=2504;DP=18061;EAS_AF=0.1339;AMR_AF=0.0648;AFR_AF=0.0091;EUR_AF=0.0974;SAS_AF=0.0879;AA=T|||;VT=SNP
2	162773915	rs6748280	G	A	100	PASS	AC=1388;AF=0.277157;AN=5008;NS=2504;DP=17792;EAS_AF=0.0228;AMR_AF=0.4352;AFR_AF=0.2943;EUR_AF=0.3201;SAS_AF=0.3599;AA=G|||;VT=SNP
2	162774359	rs1913809	A	G	100	PASS	AC=376;AF=0.0750799;AN=5008;NS=2504;DP=17522;EAS_AF=0.1339;AMR_AF=0.0648;AFR_AF=0.0091;EUR_AF=0.0974;SAS_AF=0.0879;AA=A|||;VT=SNP
2	162775126	rs56399725	G	A	100	PASS	AC=377;AF=0.0752796;AN=5008;NS=2504;DP=16201;EAS_AF=0.1339;AMR_AF=0.0648;AFR_AF=0.0091;EUR_AF=0.0974;SAS_AF=0.089;AA=A|||;VT=SNP
2	162775239	rs62188845	G	A	100	PASS	AC=376;AF=0.0750799;AN=5008;NS=2504;DP=16570;EAS_AF=0.1339;AMR_AF=0.0648;AFR_AF=0.0091;EUR_AF=0.0974;SAS_AF=0.0879;AA=G|||;VT=SNP
2	162775389	rs72865282	G	C	100	PASS	AC=376;AF=0.0750799;AN=5008;NS=2504;DP=16638;EAS_AF=0.1339;AMR_AF=0.0648;AFR_AF=0.0091;EUR_AF=0.0974;SAS_AF=0.0879;AA=C|||;VT=SNP
2	162775534	rs7601354	G	C	100	PASS	AC=1472;AF=0.29393;AN=5008;NS=2504;DP=19411;EAS_AF=0.0228;AMR_AF=0.4366;AFR_AF=0.3563;EUR_AF=0.3211;SAS_AF=0.3599;AA=G|||;VT=SNP
2	162775632	rs72865285	T	G	100	PASS	AC=376;AF=0.0750799;AN=5008;NS=2504;DP=19831;EAS_AF=0.1339;AMR_AF=0.0648;AFR_AF=0.0091;EUR_AF=0.0974;SAS_AF=0.0879;AA=T|||;VT=SNP
2	162775861	rs62188846	C	T	100	PASS	AC=376;AF=0.0750799;AN=5008;NS=2504;DP=20645;EAS_AF=0.1339;AMR_AF=0.0648;AFR_AF=0.0091;EUR_AF=0.0974;SAS_AF=0.0879;AA=C|||;VT=SNP
2	162776944	rs62188848	G	C	100	PASS	AC=377;AF=0.0752796;AN=5008;NS=2504;DP=19076;EAS_AF=0.1329;AMR_AF=0.0648;AFR_AF=0.0091;EUR_AF=0.0984;SAS_AF=0.089;AA=G|||;VT=SNP
2	162777621	rs62188849	G	C	100	PASS	AC=376;AF=0.0750799;AN=5008;NS=2504;DP=20980;EAS_AF=0.1339;AMR_AF=0.0648;AFR_AF=0.0091;EUR_AF=0.0974;SAS_AF=0.0879;AA=C|||;VT=SNP
2	162778099	rs72865293	G	A	100	PASS	AC=466;AF=0.0930511;AN=5008;NS=2504;DP=19483;EAS_AF=0.1339;AMR_AF=0.072;AFR_AF=0.0734;EUR_AF=0.0974;SAS_AF=0.0879;AA=A|||;VT=SNP
2	162779314	rs62188850	T	C	100	PASS	AC=376;AF=0.0750799;AN=5008;NS=2504;DP=16649;EAS_AF=0.1339;AMR_AF=0.0648;AFR_AF=0.0091;EUR_AF=0.0974;SAS_AF=0.0879;AA=T|||;VT=SNP
2	162779450	rs62188851	T	G	100	PASS	AC=376;AF=0.0750799;AN=5008;NS=2504;DP=16720;EAS_AF=0.1339;AMR_AF=0.0648;AFR_AF=0.0091;EUR_AF=0.0974;SAS_AF=0.0879;AA=T|||;VT=SNP
2	162779920	rs62188852	A	G	100	PASS	AC=376;AF=0.0750799;AN=5008;NS=2504;DP=16076;EAS_AF=0.1339;AMR_AF=0.0648;AFR_AF=0.0091;EUR_AF=0.0974;SAS_AF=0.0879;AA=A|||;VT=SNP
2	162779958	rs6432705	T	C	100	PASS	AC=2742;AF=0.547524;AN=5008;NS=2504;DP=15399;EAS_AF=0.8363;AMR_AF=0.4625;AFR_AF=0.379;EUR_AF=0.5497;SAS_AF=0.5358;AA=T|||;VT=SNP
2	162779995	rs12328761	A	G	100	PASS	AC=1473;AF=0.294129;AN=5008;NS=2504;DP=14532;EAS_AF=0.0238;AMR_AF=0.4366;AFR_AF=0.357;EUR_AF=0.3201;SAS_AF=0.3599;AA=A|||;VT=SNP
2	162780079	rs6715491	C	T	100	PASS	AC=2745;AF=0.548123;AN=5008;NS=2504;DP=14051;EAS_AF=0.8373;AMR_AF=0.464;AFR_AF=0.379;EUR_AF=0.5507;SAS_AF=0.5358;AA=C|||;VT=SNP
2	162780773	rs72865298	A	G	100	PASS	AC=376;AF=0.0750799;AN=5008;NS=2504;DP=15738;EAS_AF=0.1339;AMR_AF=0.0648;AFR_AF=0.0091;EUR_AF=0.0974;SAS_AF=0.0879;AA=A|||;VT=SNP
2	162783862	rs62188857	A	G	100	PASS	AC=466;AF=0.0930511;AN=5008;NS=2504;DP=20405;EAS_AF=0.1339;AMR_AF=0.072;AFR_AF=0.0734;EUR_AF=0.0974;SAS_AF=0.0879;AA=G|||;VT=SNP
2	162785323	rs10930036	C	T	100	PASS	AC=1389;AF=0.277356;AN=5008;NS=2504;DP=14425;EAS_AF=0.0238;AMR_AF=0.4352;AFR_AF=0.2943;EUR_AF=0.3201;SAS_AF=0.3599;AA=C|||;VT=SNP
2	162785658	rs72867006	G	T	100	PASS	AC=376;AF=0.0750799;AN=5008;NS=2504;DP=17819;EAS_AF=0.1339;AMR_AF=0.0648;AFR_AF=0.0091;EUR_AF=0.0974;SAS_AF=0.0879;AA=g|||;VT=SNP
2	162787585	rs57058277	C	A	100	PASS	AC=376;AF=0.0750799;AN=5008;NS=2504;DP=18075;EAS_AF=0.1339;AMR_AF=0.0648;AFR_AF=0.0091;EUR_AF=0.0974;SAS_AF=0.0879;AA=C|||;VT=SNP
2	162787895	rs58510689	A	G	100	PASS	AC=376;AF=0.0750799;AN=5008;NS=2504;DP=16450;EAS_AF=0.1339;AMR_AF=0.0648;AFR_AF=0.0091;EUR_AF=0.0974;SAS_AF=0.0879;AA=A|||;VT=SNP
2	162788109	rs57300571	G	A	100	PASS	AC=376;AF=0.0750799;AN=5008;NS=2504;DP=15985;EAS_AF=0.1339;AMR_AF=0.0648;AFR_AF=0.0091;EUR_AF=0.0974;SAS_AF=0.0879;AA=A|||;VT=SNP
2	162788257	rs61358430	C	T	100	PASS	AC=376;AF=0.0750799;AN=5008;NS=2504;DP=14253;EAS_AF=0.1339;AMR_AF=0.0648;AFR_AF=0.0091;EUR_AF=0.0974;SAS_AF=0.0879;AA=C|||;VT=SNP
2	162788496	rs72867014	A	G	100	PASS	AC=376;AF=0.0750799;AN=5008;NS=2504;DP=18402;EAS_AF=0.1339;AMR_AF=0.0648;AFR_AF=0.0091;EUR_AF=0.0974;SAS_AF=0.0879;AA=G|||;VT=SNP
2	162790001	rs62189660	C	G	100	PASS	AC=376;AF=0.0750799;AN=5008;NS=2504;DP=16642;EAS_AF=0.1339;AMR_AF=0.0648;AFR_AF=0.0091;EUR_AF=0.0974;SAS_AF=0.0879;AA=C|||;VT=SNP
2	162790098	rs59699314	T	G	100	PASS	AC=375;AF=0.0748802;AN=5008;NS=2504;DP=18750;EAS_AF=0.1339;AMR_AF=0.0648;AFR_AF=0.0083;EUR_AF=0.0974;SAS_AF=0.0879;AA=T|||;VT=SNP
2	162790152	rs62189662	G	T	100	PASS	AC=376;AF=0.0750799;AN=5008;NS=2504;DP=19652;EAS_AF=0.1339;AMR_AF=0.0648;AFR_AF=0.0091;EUR_AF=0.0974;SAS_AF=0.0879;AA=G|||;VT=SNP
2	162790288	rs10930037	A	G	100	PASS	AC=1123;AF=0.224241;AN=5008;NS=2504;DP=20088;EAS_AF=0.0208;AMR_AF=0.4063;AFR_AF=0.1914;EUR_AF=0.2853;SAS_AF=0.2863;AA=A|||;VT=SNP
2	162790842	rs56160038	C	A	100	PASS	AC=376;AF=0.0750799;AN=5008;NS=2504;DP=17718;EAS_AF=0.1339;AMR_AF=0.0648;AFR_AF=0.0091;EUR_AF=0.0974;SAS_AF=0.0879;AA=C|||;VT=SNP
2	162790882	rs4664440	C	T	100	PASS	AC=1447;AF=0.288938;AN=5008;NS=2504;DP=18420;EAS_AF=0.0228;AMR_AF=0.4352;AFR_AF=0.3381;EUR_AF=0.3211;SAS_AF=0.3599;AA=C|||;VT=SNP
2	162790992	rs56378636	A	C	100	PASS	AC=376;AF=0.0750799;AN=5008;NS=2504;DP=19268;EAS_AF=0.1339;AMR_AF=0.0648;AFR_AF=0.0091;EUR_AF=0.0974;SAS_AF=0.0879;AA=C|||;VT=SNP
2	162790994	rs55885919	A	G	100	PASS	AC=376;AF=0.0750799;AN=5008;NS=2504;DP=19302;EAS_AF=0.1339;AMR_AF=0.0648;AFR_AF=0.0091;EUR_AF=0.0974;SAS_AF=0.0879;AA=G|||;VT=SNP
2	162792412	rs62189666	A	G	100	PASS	AC=376;AF=0.0750799;AN=5008;NS=2504;DP=17868;EAS_AF=0.1339;AMR_AF=0.0648;AFR_AF=0.0091;EUR_AF=0.0974;SAS_AF=0.0879;AA=G|||;VT=SNP
2	162793037	rs62189667	C	G	100	PASS	AC=376;AF=0.0750799;AN=5008;NS=2504;DP=18067;EAS_AF=0.1339;AMR_AF=0.0648;AFR_AF=0.0091;EUR_AF=0.0974;SAS_AF=0.0879;AA=C|||;VT=SNP
2	162793798	rs2077859	G	A	100	PASS	AC=375;AF=0.0748802;AN=5008;NS=2504;DP=18521;EAS_AF=0.1329;AMR_AF=0.0648;AFR_AF=0.0091;EUR_AF=0.0974;SAS_AF=0.0879;AA=G|||;VT=SNP
2	162794085	rs72867035	T	A	100	PASS	AC=374;AF=0.0746805;AN=5008;NS=2504;DP=18811;EAS_AF=0.1339;AMR_AF=0.0648;AFR_AF=0.0091;EUR_AF=0.0974;SAS_AF=0.0859;AA=T|||;VT=SNP
2	162796444	rs80271151	A	G	100	PASS	AC=252;AF=0.0503195;AN=5008;NS=2504;DP=13572;EAS_AF=0.1508;AMR_AF=0.0173;AFR_AF=0.0045;EUR_AF=0.0129;SAS_AF=0.0706;AA=T|||;VT=SNP
2	162796517	rs13021256	T	A	100	PASS	AC=1047;AF=0.209065;AN=5008;NS=2504;DP=13951;EAS_AF=0.0476;AMR_AF=0.4236;AFR_AF=0.0227;EUR_AF=0.3718;SAS_AF=0.3078;AA=T|||;VT=SNP
2	162797500	rs12619801	G	A	100	PASS	AC=149;AF=0.0297524;AN=5008;NS=2504;DP=18413;EAS_AF=0.0972;AMR_AF=0.0159;AFR_AF=0.0045;EUR_AF=0.0109;SAS_AF=0.0235;AA=A|||;VT=SNP
2	162797621	rs6432706	C	T	100	PASS	AC=1777;AF=0.354832;AN=5008;NS=2504;DP=18853;EAS_AF=0.5873;AMR_AF=0.3271;AFR_AF=0.3079;EUR_AF=0.3231;SAS_AF=0.2311;AA=C|||;VT=SNP
2	162798025	rs77596461	G	A	100	PASS	AC=149;AF=0.0297524;AN=5008;NS=2504;DP=19864;EAS_AF=0.0972;AMR_AF=0.0159;AFR_AF=0.0045;EUR_AF=0.0109;SAS_AF=0.0235;AA=A|||;VT=SNP
2	162798581	rs6717424	A	G	100	PASS	AC=1214;AF=0.242412;AN=5008;NS=2504;DP=19565;EAS_AF=0.0129;AMR_AF=0.4424;AFR_AF=0.0976;EUR_AF=0.3867;SAS_AF=0.3845;AA=A|||;VT=SNP
2	162798738	rs74978301	A	G	100	PASS	AC=149;AF=0.0297524;AN=5008;NS=2504;DP=17208;EAS_AF=0.0972;AMR_AF=0.0159;AFR_AF=0.0045;EUR_AF=0.0109;SAS_AF=0.0235;AA=A|||;VT=SNP
2	162799639	rs58364273	A	C	100	PASS	AC=149;AF=0.0297524;AN=5008;NS=2504;DP=18580;EAS_AF=0.0972;AMR_AF=0.0159;AFR_AF=0.0045;EUR_AF=0.0109;SAS_AF=0.0235;AA=T|||;VT=SNP
2	162800372	rs13022438	A	G	100	PASS	AC=973;AF=0.194289;AN=5008;NS=2504;DP=16575;EAS_AF=0.0129;AMR_AF=0.4179;AFR_AF=0.0182;EUR_AF=0.3489;SAS_AF=0.3016;AA=A|||;VT=SNP
2	162801454	rs2176135	G	A	100	PASS	AC=4526;AF=0.903754;AN=5008;NS=2504;DP=10209;EAS_AF=0.9921;AMR_AF=0.8559;AFR_AF=0.972;EUR_AF=0.7654;SAS_AF=0.8967;AA=A|||;VT=SNP
2	162801558	rs77825624	C	T	100	PASS	AC=149;AF=0.0297524;AN=5008;NS=2504;DP=9280;EAS_AF=0.0972;AMR_AF=0.0159;AFR_AF=0.0045;EUR_AF=0.0109;SAS_AF=0.0235;AA=T|||;VT=SNP
2	162802184	rs11693702	T	A	100	PASS	AC=1498;AF=0.299121;AN=5008;NS=2504;DP=17076;EAS_AF=0.1131;AMR_AF=0.4741;AFR_AF=0.1672;EUR_AF=0.4165;SAS_AF=0.4243;AA=A|||;VT=SNP
2	162802712	rs75998758	A	T	100	PASS	AC=452;AF=0.0902556;AN=5008;NS=2504;DP=17810;EAS_AF=0.2827;AMR_AF=0.1268;AFR_AF=0.0045;EUR_AF=0.0497;SAS_AF=0.0235;AA=A|||;VT=SNP
2	162802795	rs13430823	T	C	100	PASS	AC=1846;AF=0.36861;AN=5008;NS=2504;DP=16881;EAS_AF=0.6022;AMR_AF=0.3386;AFR_AF=0.3396;EUR_AF=0.325;SAS_AF=0.2331;AA=T|||;VT=SNP
2	162802908	rs77787032	G	A	100	PASS	AC=149;AF=0.0297524;AN=5008;NS=2504;DP=15517;EAS_AF=0.0972;AMR_AF=0.0159;AFR_AF=0.0045;EUR_AF=0.0109;SAS_AF=0.0235;AA=A|||;VT=SNP
2	162802978	rs76438605	T	A	100	PASS	AC=149;AF=0.0297524;AN=5008;NS=2504;DP=15887;EAS_AF=0.0972;AMR_AF=0.0159;AFR_AF=0.0045;EUR_AF=0.0109;SAS_AF=0.0235;AA=T|||;VT=SNP
2	162802993	rs12474587	G	T	100	PASS	AC=1362;AF=0.271965;AN=5008;NS=2504;DP=15920;EAS_AF=0.1101;AMR_AF=0.4582;AFR_AF=0.1021;EUR_AF=0.3986;SAS_AF=0.4059;AA=T|||;VT=SNP
2	162803308	rs1913807	T	C	100	PASS	AC=4390;AF=0.876597;AN=5008;NS=2504;DP=16567;EAS_AF=0.9613;AMR_AF=0.8401;AFR_AF=0.9009;EUR_AF=0.7664;SAS_AF=0.8957;AA=C|||;VT=SNP
2	162803433	rs77902933	G	A	100	PASS	AC=149;AF=0.0297524;AN=5008;NS=2504;DP=18802;EAS_AF=0.0972;AMR_AF=0.0159;AFR_AF=0.0045;EUR_AF=0.0109;SAS_AF=0.0235;AA=G|||;VT=SNP
2	162803510	rs2222057	A	T	100	PASS	AC=4327;AF=0.864018;AN=5008;NS=2504;DP=17840;EAS_AF=0.9613;AMR_AF=0.8357;AFR_AF=0.8555;EUR_AF=0.7664;SAS_AF=0.8957;AA=T|||;VT=SNP
2	162803545	rs76204919	G	A	100	PASS	AC=149;AF=0.0297524;AN=5008;NS=2504;DP=18298;EAS_AF=0.0972;AMR_AF=0.0159;AFR_AF=0.0045;EUR_AF=0.0109;SAS_AF=0.0235;AA=G|||;VT=SNP
2	162803641	rs4368346	T	A	100	PASS	AC=4327;AF=0.864018;AN=5008;NS=2504;DP=18024;EAS_AF=0.9613;AMR_AF=0.8357;AFR_AF=0.8555;EUR_AF=0.7664;SAS_AF=0.8957;AA=A|||;VT=SNP
2	162803883	rs13421039	C	T	100	PASS	AC=1832;AF=0.365815;AN=5008;NS=2504;DP=18380;EAS_AF=0.5893;AMR_AF=0.3386;AFR_AF=0.3396;EUR_AF=0.3241;SAS_AF=0.2331;AA=C|||;VT=SNP
2	162804678	rs1913808	G	A	100	PASS	AC=1829;AF=0.365216;AN=5008;NS=2504;DP=18904;EAS_AF=0.5893;AMR_AF=0.3386;AFR_AF=0.3374;EUR_AF=0.3241;SAS_AF=0.2331;AA=G|||;VT=SNP
2	162805019	rs62189668	T	A	100	PASS	AC=1215;AF=0.242612;AN=5008;NS=2504;DP=17303;EAS_AF=0.0149;AMR_AF=0.4424;AFR_AF=0.0976;EUR_AF=0.3877;SAS_AF=0.3824;AA=T|||;VT=SNP
2	162806408	rs7604885	G	A	100	PASS	AC=1539;AF=0.307308;AN=5008;NS=2504;DP=17065;EAS_AF=0.1131;AMR_AF=0.4769;AFR_AF=0.1974;EUR_AF=0.4155;SAS_AF=0.4243;AA=A|||;VT=SNP
2	162807073	rs12614520	T	C	100	PASS	AC=149;AF=0.0297524;AN=5008;NS=2504;DP=15623;EAS_AF=0.0972;AMR_AF=0.0159;AFR_AF=0.0045;EUR_AF=0.0109;SAS_AF=0.0235;AA=T|||;VT=SNP
2	162808199	rs80119344	A	G	100	PASS	AC=149;AF=0.0297524;AN=5008;NS=2504;DP=15865;EAS_AF=0.0972;AMR_AF=0.0159;AFR_AF=0.0045;EUR_AF=0.0109;SAS_AF=0.0235;AA=A|||;VT=SNP
2	162808459	rs78029508	C	T	100	PASS	AC=150;AF=0.0299521;AN=5008;NS=2504;DP=15289;EAS_AF=0.0972;AMR_AF=0.0159;AFR_AF=0.0053;EUR_AF=0.0109;SAS_AF=0.0235;AA=C|||;VT=SNP
2	162808640	rs6707646	C	T	100	PASS	AC=2448;AF=0.488818;AN=5008;NS=2504;DP=17163;EAS_AF=0.3591;AMR_AF=0.4971;AFR_AF=0.4902;EUR_AF=0.4423;SAS_AF=0.6626;AA=T|||;VT=SNP
2	162809598	rs78565750	C	A	100	PASS	AC=149;AF=0.0297524;AN=5008;NS=2504;DP=18237;EAS_AF=0.0972;AMR_AF=0.0159;AFR_AF=0.0045;EUR_AF=0.0109;SAS_AF=0.0235;AA=C|||;VT=SNP
2	162810022	rs138988641	G	C	100	PASS	AC=149;AF=0.0297524;AN=5008;NS=2504;DP=14286;EAS_AF=0.0972;AMR_AF=0.0159;AFR_AF=0.0045;EUR_AF=0.0109;SAS_AF=0.0235;AA=G|||;VT=SNP
2	162810113	rs36080928	G	A	100	PASS	AC=718;AF=0.143371;AN=5008;NS=2504;DP=16920;EAS_AF=0.2589;AMR_AF=0.0115;AFR_AF=0.1445;EUR_AF=0.0258;SAS_AF=0.2372;AA=G|||;VT=SNP
2	162810159	rs7580486	T	G	100	PASS	AC=1545;AF=0.308506;AN=5008;NS=2504;DP=18508;EAS_AF=0.1131;AMR_AF=0.4798;AFR_AF=0.1989;EUR_AF=0.4165;SAS_AF=0.4254;AA=G|||;VT=SNP
2	162810426	rs74406816	T	C	100	PASS	AC=149;AF=0.0297524;AN=5008;NS=2504;DP=17922;EAS_AF=0.0972;AMR_AF=0.0159;AFR_AF=0.0045;EUR_AF=0.0109;SAS_AF=0.0235;AA=C|||;VT=SNP
2	162811186	rs4637136	A	G	100	PASS	AC=1218;AF=0.243211;AN=5008;NS=2504;DP=16064;EAS_AF=0.0129;AMR_AF=0.4438;AFR_AF=0.0991;EUR_AF=0.3887;SAS_AF=0.3834;AA=A|||;VT=SNP
2	162811365	rs79339484	T	C	100	PASS	AC=149;AF=0.0297524;AN=5008;NS=2504;DP=16460;EAS_AF=0.0972;AMR_AF=0.0159;AFR_AF=0.0045;EUR_AF=0.0109;SAS_AF=0.0235;AA=T|||;VT=SNP
2	162813807	rs10221808	A	G	100	PASS	AC=1675;AF=0.334465;AN=5008;NS=2504;DP=17827;EAS_AF=0.6022;AMR_AF=0.3228;AFR_AF=0.2224;EUR_AF=0.3191;SAS_AF=0.2342;AA=A|||;VT=SNP
2	162814823	rs12619850	A	G	100	PASS	AC=150;AF=0.0299521;AN=5008;NS=2504;DP=17262;EAS_AF=0.0972;AMR_AF=0.0159;AFR_AF=0.0045;EUR_AF=0.0119;SAS_AF=0.0235;AA=A|||;VT=SNP
2	162815262	rs12466127	C	A	100	PASS	AC=975;AF=0.194688;AN=5008;NS=2504;DP=15849;EAS_AF=0.0129;AMR_AF=0.4179;AFR_AF=0.0182;EUR_AF=0.3509;SAS_AF=0.3016;AA=C|||;VT=SNP
2	162815794	rs114443436	A	T	100	PASS	AC=149;AF=0.0297524;AN=5008;NS=2504;DP=17616;EAS_AF=0.0972;AMR_AF=0.0159;AFR_AF=0.0045;EUR_AF=0.0109;SAS_AF=0.0235;AA=A|||;VT=SNP
2	162816167	rs13011013	G	A	100	PASS	AC=1199;AF=0.239417;AN=5008;NS=2504;DP=19964;EAS_AF=0.0139;AMR_AF=0.4409;AFR_AF=0.0855;EUR_AF=0.3887;SAS_AF=0.3834;AA=G|||;VT=SNP
2	162816191	rs75999062	C	A	100	PASS	AC=149;AF=0.0297524;AN=5008;NS=2504;DP=19923;EAS_AF=0.0972;AMR_AF=0.0159;AFR_AF=0.0045;EUR_AF=0.0109;SAS_AF=0.0235;AA=C|||;VT=SNP
2	162816728	rs12472555	T	G	100	PASS	AC=1545;AF=0.308506;AN=5008;NS=2504;DP=14351;EAS_AF=0.122;AMR_AF=0.4798;AFR_AF=0.1921;EUR_AF=0.4165;SAS_AF=0.4254;AA=G|||;VT=SNP
2	162817139	rs117090465	A	G	100	PASS	AC=150;AF=0.0299521;AN=5008;NS=2504;DP=16862;EAS_AF=0.0982;AMR_AF=0.0159;AFR_AF=0.0045;EUR_AF=0.0109;SAS_AF=0.0235;AA=A|||;VT=SNP
2	162817700	rs76916685	G	A	100	PASS	AC=150;AF=0.0299521;AN=5008;NS=2504;DP=17673;EAS_AF=0.0982;AMR_AF=0.0159;AFR_AF=0.0045;EUR_AF=0.0109;SAS_AF=0.0235;AA=A|||;VT=SNP
2	162818030	rs79868844	G	T	100	PASS	AC=150;AF=0.0299521;AN=5008;NS=2504;DP=16498;EAS_AF=0.0982;AMR_AF=0.0159;AFR_AF=0.0045;EUR_AF=0.0109;SAS_AF=0.0235;AA=G|||;VT=SNP
2	162818464	rs4572609	C	G	100	PASS	AC=975;AF=0.194688;AN=5008;NS=2504;DP=17420;EAS_AF=0.0129;AMR_AF=0.4179;AFR_AF=0.0182;EUR_AF=0.3519;SAS_AF=0.3006;AA=C|||;VT=SNP
2	162818621	rs4500960	C	T	100	PASS	AC=2468;AF=0.492812;AN=5008;NS=2504;DP=19870;EAS_AF=0.3591;AMR_AF=0.4971;AFR_AF=0.5045;EUR_AF=0.4433;SAS_AF=0.6626;AA=T|||;VT=SNP
2	162819613	rs75748626	A	G	100	PASS	AC=149;AF=0.0297524;AN=5008;NS=2504;DP=14345;EAS_AF=0.0972;AMR_AF=0.0159;AFR_AF=0.0045;EUR_AF=0.0109;SAS_AF=0.0235;AA=A|||;VT=SNP
2	162820220	rs16846221	G	T	100	PASS	AC=706;AF=0.140974;AN=5008;NS=2504;DP=17728;EAS_AF=0.246;AMR_AF=0.0115;AFR_AF=0.1452;EUR_AF=0.0258;SAS_AF=0.2372;AA=G|||;VT=SNP
2	162821515	rs4233647	G	A	100	PASS	AC=1217;AF=0.243011;AN=5008;NS=2504;DP=14831;EAS_AF=0.0129;AMR_AF=0.4438;AFR_AF=0.0976;EUR_AF=0.3887;SAS_AF=0.3845;AA=g|||;VT=SNP;EX_TARGET
2	162821644	rs61748243	C	T	100	PASS	AC=152;AF=0.0303514;AN=5008;NS=2504;DP=15354;EAS_AF=0.0982;AMR_AF=0.0159;AFR_AF=0.0045;EUR_AF=0.0109;SAS_AF=0.0256;AA=C|||;VT=SNP;EX_TARGET
2	162822709	rs13021985	G	A	100	PASS	AC=1386;AF=0.276757;AN=5008;NS=2504;DP=14024;EAS_AF=0.1101;AMR_AF=0.4611;AFR_AF=0.1172;EUR_AF=0.3996;SAS_AF=0.407;AA=A|||;VT=SNP
2	162822779	rs11901687	A	C	100	PASS	AC=905;AF=0.180711;AN=5008;NS=2504;DP=14960;EAS_AF=0.246;AMR_AF=0.0173;AFR_AF=0.2927;EUR_AF=0.0258;SAS_AF=0.2372;AA=A|||;VT=SNP
2	162824254	rs78193237	G	T	100	PASS	AC=149;AF=0.0297524;AN=5008;NS=2504;DP=12005;EAS_AF=0.0972;AMR_AF=0.0159;AFR_AF=0.0045;EUR_AF=0.0109;SAS_AF=0.0235;AA=G|||;VT=SNP
2	162825174	rs12986853	C	T	100	PASS	AC=1216;AF=0.242812;AN=5008;NS=2504;DP=16651;EAS_AF=0.0129;AMR_AF=0.4438;AFR_AF=0.0976;EUR_AF=0.3887;SAS_AF=0.3834;AA=C|||;VT=SNP
2	162825389	rs59058310	G	A	100	PASS	AC=149;AF=0.0297524;AN=5008;NS=2504;DP=17807;EAS_AF=0.0972;AMR_AF=0.0159;AFR_AF=0.0045;EUR_AF=0.0109;SAS_AF=0.0235;AA=A|||;VT=SNP
2	162826384	rs75783176	T	A	100	PASS	AC=149;AF=0.0297524;AN=5008;NS=2504;DP=19882;EAS_AF=0.0972;AMR_AF=0.0159;AFR_AF=0.0045;EUR_AF=0.0109;SAS_AF=0.0235;AA=T|||;VT=SNP
2	162827022	rs4432469	A	G	100	PASS	AC=4530;AF=0.904553;AN=5008;NS=2504;DP=17729;EAS_AF=0.9921;AMR_AF=0.8559;AFR_AF=0.9728;EUR_AF=0.7684;SAS_AF=0.8967;AA=G|||;VT=SNP
2	162827033	rs4341949	T	C	100	PASS	AC=4529;AF=0.904353;AN=5008;NS=2504;DP=17742;EAS_AF=0.9921;AMR_AF=0.8559;AFR_AF=0.9728;EUR_AF=0.7684;SAS_AF=0.8957;AA=C|||;VT=SNP
2	162828001	rs4664442	G	A	100	PASS	AC=1562;AF=0.311901;AN=5008;NS=2504;DP=19826;EAS_AF=0.1141;AMR_AF=0.4798;AFR_AF=0.211;EUR_AF=0.4165;SAS_AF=0.4254;AA=A|||;VT=SNP
2	162829902	rs9808497	C	T	100	PASS	AC=4341;AF=0.866813;AN=5008;NS=2504;DP=16101;EAS_AF=0.9613;AMR_AF=0.8372;AFR_AF=0.8654;EUR_AF=0.7664;SAS_AF=0.8957;AA=T|||;VT=SNP
2	162831311	rs59780371	A	G	100	PASS	AC=149;AF=0.0297524;AN=5008;NS=2504;DP=17501;EAS_AF=0.0972;AMR_AF=0.0159;AFR_AF=0.0045;EUR_AF=0.0109;SAS_AF=0.0235;AA=A|||;VT=SNP
2	162831523	rs10497223	G	A	100	PASS	AC=902;AF=0.180112;AN=5008;NS=2504;DP=15969;EAS_AF=0.244;AMR_AF=0.0173;AFR_AF=0.292;EUR_AF=0.0258;SAS_AF=0.2372;AA=G|||;VT=SNP
2	162831693	rs4340536	C	G	100	PASS	AC=1553;AF=0.310104;AN=5008;NS=2504;DP=16140;EAS_AF=0.1131;AMR_AF=0.4784;AFR_AF=0.2057;EUR_AF=0.4165;SAS_AF=0.4254;AA=G|||;VT=SNP
2	162831756	rs4295021	G	T	100	PASS	AC=1216;AF=0.242812;AN=5008;NS=2504;DP=16739;EAS_AF=0.0129;AMR_AF=0.4438;AFR_AF=0.0976;EUR_AF=0.3887;SAS_AF=0.3834;AA=G|||;VT=SNP
2	162831847	rs73003589	T	C	100	PASS	AC=904;AF=0.180511;AN=5008;NS=2504;DP=16825;EAS_AF=0.246;AMR_AF=0.0173;AFR_AF=0.292;EUR_AF=0.0258;SAS_AF=0.2372;AA=T|||;VT=SNP
2	162834595	rs4316948	G	T	100	PASS	AC=4375;AF=0.873602;AN=5008;NS=2504;DP=17884;EAS_AF=0.9603;AMR_AF=0.8516;AFR_AF=0.8654;EUR_AF=0.7883;SAS_AF=0.8988;AA=T|||;VT=SNP
2	162836272	rs2909444	A	G	100	PASS	AC=3797;AF=0.758187;AN=5008;NS=2504;DP=16290;EAS_AF=0.9871;AMR_AF=0.5504;AFR_AF=0.9107;EUR_AF=0.6103;SAS_AF=0.6155;AA=G|||;VT=SNP
2	162836838	rs115963266	C	T	100	PASS	AC=205;AF=0.0409345;AN=5008;NS=2504;DP=16050;EAS_AF=0.0913;AMR_AF=0.0202;AFR_AF=0.0507;EUR_AF=0.0109;SAS_AF=0.0215;AA=C|||;VT=SNP
2	162836954	rs2909456	C	T	100	PASS	AC=4018;AF=0.802316;AN=5008;NS=2504;DP=16640;EAS_AF=0.9871;AMR_AF=0.5706;AFR_AF=0.9818;EUR_AF=0.6431;SAS_AF=0.6973;AA=T|||;VT=SNP
2	162838775	rs1558958	G	C	100	PASS	AC=622;AF=0.124201;AN=5008;NS=2504;DP=17285;EAS_AF=0.0387;AMR_AF=0.1484;AFR_AF=0.1271;EUR_AF=0.2117;SAS_AF=0.1012;AA=G|||;VT=SNP
2	162841133	rs12622869	C	G	100	PASS	AC=205;AF=0.0409345;AN=5008;NS=2504;DP=14259;EAS_AF=0.0913;AMR_AF=0.0202;AFR_AF=0.0507;EUR_AF=0.0109;SAS_AF=0.0215;AA=C|||;VT=SNP
2	162843078	rs2909455	T	C	100	PASS	AC=3793;AF=0.757388;AN=5008;NS=2504;DP=21484;EAS_AF=0.9871;AMR_AF=0.5504;AFR_AF=0.9077;EUR_AF=0.6103;SAS_AF=0.6155;AA=C|||;VT=SNP
2	162843668	rs2052400	A	G	100	PASS	AC=4018;AF=0.802316;AN=5008;NS=2504;DP=19137;EAS_AF=0.9871;AMR_AF=0.5706;AFR_AF=0.9818;EUR_AF=0.6431;SAS_AF=0.6973;AA=G|||;VT=SNP
2	162845276	rs2098526	G	A	100	PASS	AC=327;AF=0.0652955;AN=5008;NS=2504;DP=19694;EAS_AF=0.0942;AMR_AF=0.0346;AFR_AF=0.1044;EUR_AF=0.0268;SAS_AF=0.044;AA=G|||;VT=SNP
2	162845565	rs1861979	T	C	100	PASS	AC=3774;AF=0.753594;AN=5008;NS=2504;DP=15823;EAS_AF=0.9871;AMR_AF=0.5476;AFR_AF=0.8949;EUR_AF=0.6103;SAS_AF=0.6155;AA=C|||;VT=SNP
2	162845855	rs2909457	G	A	100	PASS	AC=3447;AF=0.688299;AN=5008;NS=2504;DP=18461;EAS_AF=0.8929;AMR_AF=0.513;AFR_AF=0.7912;EUR_AF=0.5835;SAS_AF=0.5706;AA=G|||;VT=SNP
2	162846439	rs2909443	G	A	100	PASS	AC=3775;AF=0.753794;AN=5008;NS=2504;DP=19112;EAS_AF=0.9871;AMR_AF=0.5476;AFR_AF=0.8956;EUR_AF=0.6103;SAS_AF=0.6155;AA=A|||;VT=SNP
2	162847070	rs79054484	T	C	100	PASS	AC=145;AF=0.0289537;AN=5008;NS=2504;DP=16986;EAS_AF=0.0913;AMR_AF=0.0159;AFR_AF=0.0045;EUR_AF=0.0109;SAS_AF=0.0256;AA=T|||;VT=SNP
2	162849312	rs12617336	G	C	100	PASS	AC=145;AF=0.0289537;AN=5008;NS=2504;DP=17971;EAS_AF=0.0913;AMR_AF=0.0159;AFR_AF=0.0045;EUR_AF=0.0109;SAS_AF=0.0256;AA=G|||;VT=SNP
2	162851013	rs17759529	C	G	100	PASS	AC=610;AF=0.121805;AN=5008;NS=2504;DP=20509;EAS_AF=0.0387;AMR_AF=0.147;AFR_AF=0.1165;EUR_AF=0.2137;SAS_AF=0.1022;AA=C|||;VT=SNP
2	162851147	rs12617656	T	C	100	PASS	AC=1971;AF=0.39357;AN=5008;NS=2504;DP=19872;EAS_AF=0.6528;AMR_AF=0.3501;AFR_AF=0.3669;EUR_AF=0.3459;SAS_AF=0.2423;AA=T|||;VT=SNP
2	162851358	rs76057000	T	A	100	PASS	AC=144;AF=0.028754;AN=5008;NS=2504;DP=19511;EAS_AF=0.0903;AMR_AF=0.0159;AFR_AF=0.0045;EUR_AF=0.0109;SAS_AF=0.0256;AA=T|||;VT=SNP
2	162852079	rs4140685	G	T	100	PASS	AC=1973;AF=0.39397;AN=5008;NS=2504;DP=19925;EAS_AF=0.6528;AMR_AF=0.3473;AFR_AF=0.3699;EUR_AF=0.3459;SAS_AF=0.2423;AA=G|||;VT=SNP
2	162854276	rs2970933	T	C	100	PASS	AC=3509;AF=0.700679;AN=5008;NS=2504;DP=20501;EAS_AF=0.7837;AMR_AF=0.5576;AFR_AF=0.9486;EUR_AF=0.6093;SAS_AF=0.4755;AA=C|||;VT=SNP
2	162854427	rs16846230	G	A	100	PASS	AC=462;AF=0.0922524;AN=5008;NS=2504;DP=20280;EAS_AF=0.2054;AMR_AF=0.0072;AFR_AF=0.0053;EUR_AF=0.0278;SAS_AF=0.2198;AA=G|||;VT=SNP
2	162854818	rs2909445	G	A	100	PASS	AC=650;AF=0.129792;AN=5008;NS=2504;DP=18557;EAS_AF=0.0377;AMR_AF=0.1484;AFR_AF=0.1437;EUR_AF=0.2137;SAS_AF=0.1063;AA=G|||;VT=SNP
2	162854908	rs2287509	G	T	100	PASS	AC=3521;AF=0.703075;AN=5008;NS=2504;DP=18803;EAS_AF=0.7837;AMR_AF=0.5663;AFR_AF=0.9486;EUR_AF=0.6153;SAS_AF=0.4755;AA=T|||;VT=SNP
2	162856148	rs2268894	C	T	100	PASS	AC=2783;AF=0.555711;AN=5008;NS=2504;DP=19489;EAS_AF=0.6855;AMR_AF=0.4986;AFR_AF=0.6346;EUR_AF=0.5596;SAS_AF=0.3517;AA=C|||;VT=SNP
2	162858200	rs2970932	A	G	100	PASS	AC=3502;AF=0.699281;AN=5008;NS=2504;DP=18828;EAS_AF=0.7798;AMR_AF=0.5548;AFR_AF=0.9455;EUR_AF=0.6103;SAS_AF=0.4775;AA=G|||;VT=SNP
2	162858323	rs759717	G	C	100	PASS	AC=613;AF=0.122404;AN=5008;NS=2504;DP=20116;EAS_AF=0.0387;AMR_AF=0.1455;AFR_AF=0.1089;EUR_AF=0.2227;SAS_AF=0.1074;AA=G|||;VT=SNP
2	162859000	rs7565794	T	C	100	PASS	AC=1969;AF=0.393171;AN=5008;NS=2504;DP=19397;EAS_AF=0.6488;AMR_AF=0.3487;AFR_AF=0.3631;EUR_AF=0.3489;SAS_AF=0.2474;AA=T|||;VT=SNP
2	162859436	rs12621633	G	A	100	PASS	AC=102;AF=0.0203674;AN=5008;NS=2504;DP=19385;EAS_AF=0.0506;AMR_AF=0.0159;AFR_AF=0.0045;EUR_AF=0.0099;SAS_AF=0.0245;AA=G|||;VT=SNP
2	162859934	rs75328653	A	C	100	PASS	AC=102;AF=0.0203674;AN=5008;NS=2504;DP=18145;EAS_AF=0.0506;AMR_AF=0.0159;AFR_AF=0.0045;EUR_AF=0.0099;SAS_AF=0.0245;AA=A|||;VT=SNP
2	162859950	rs78400999	T	C	100	PASS	AC=103;AF=0.0205671;AN=5008;NS=2504;DP=18934;EAS_AF=0.0506;AMR_AF=0.0159;AFR_AF=0.0053;EUR_AF=0.0099;SAS_AF=0.0245;AA=T|||;VT=SNP
2	162861575	rs77770606	A	G	100	PASS	AC=282;AF=0.0563099;AN=5008;NS=2504;DP=18511;EAS_AF=0.1369;AMR_AF=0.0346;AFR_AF=0.0023;EUR_AF=0.0905;SAS_AF=0.0266;AA=A|||;VT=SNP
2	162863959	rs6432707	A	T	100	PASS	AC=1996;AF=0.398562;AN=5008;NS=2504;DP=13412;EAS_AF=0.6458;AMR_AF=0.3487;AFR_AF=0.3843;EUR_AF=0.3479;SAS_AF=0.2505;AA=A|||;VT=SNP
2	162864475	rs2909447	C	T	100	PASS	AC=221;AF=0.0441294;AN=5008;NS=2504;DP=15028;EAS_AF=0.0367;AMR_AF=0.0216;AFR_AF=0.0734;EUR_AF=0.0139;SAS_AF=0.0593;AA=C|||;VT=SNP
2	162866255	rs2909448	C	T	100	PASS	AC=3116;AF=0.622204;AN=5008;NS=2504;DP=14594;EAS_AF=0.7381;AMR_AF=0.5389;AFR_AF=0.77;EUR_AF=0.5905;SAS_AF=0.3947;AA=T|||;VT=SNP
2	162866338	rs2909449	G	A	100	PASS	AC=3407;AF=0.680312;AN=5008;NS=2504;DP=15351;EAS_AF=0.7381;AMR_AF=0.5533;AFR_AF=0.9463;EUR_AF=0.5984;SAS_AF=0.4356;AA=A|||;VT=SNP
2	162866470	rs117705573	T	A	100	PASS	AC=100;AF=0.0199681;AN=5008;NS=2504;DP=16238;EAS_AF=0.0496;AMR_AF=0.0144;AFR_AF=0.0045;EUR_AF=0.0099;SAS_AF=0.0245;AA=T|||;VT=SNP
2	162867613	rs10166311	G	A	100	PASS	AC=1904;AF=0.380192;AN=5008;NS=2504;DP=19926;EAS_AF=0.6468;AMR_AF=0.3429;AFR_AF=0.3245;EUR_AF=0.3449;SAS_AF=0.2434;AA=G|||;VT=SNP
2	162867622	rs10166124	C	T	100	PASS	AC=1939;AF=0.387181;AN=5008;NS=2504;DP=20398;EAS_AF=0.6468;AMR_AF=0.3429;AFR_AF=0.351;EUR_AF=0.3449;SAS_AF=0.2434;AA=C|||;VT=SNP
2	162867791	rs2909450	G	A	100	PASS	AC=712;AF=0.142173;AN=5008;NS=2504;DP=20471;EAS_AF=0.0377;AMR_AF=0.1542;AFR_AF=0.1868;EUR_AF=0.2157;SAS_AF=0.1053;AA=G|||;VT=SNP
2	162868858	rs1014444	A	G	100	PASS	AC=2372;AF=0.473642;AN=5008;NS=2504;DP=20524;EAS_AF=0.6518;AMR_AF=0.3631;AFR_AF=0.587;EUR_AF=0.3668;SAS_AF=0.3252;AA=A|||;VT=SNP
2	162869203	rs1014445	A	G	100	PASS	AC=4002;AF=0.799121;AN=5008;NS=2504;DP=19612;EAS_AF=0.9891;AMR_AF=0.5648;AFR_AF=0.9811;EUR_AF=0.6352;SAS_AF=0.6922;AA=G|||;VT=SNP
2	162869670	rs2042069	C	T	100	PASS	AC=3442;AF=0.6873;AN=5008;NS=2504;DP=14247;EAS_AF=0.7391;AMR_AF=0.5562;AFR_AF=0.9349;EUR_AF=0.6083;SAS_AF=0.4734;AA=T|||;VT=SNP
2	162870262	rs74620385	T	C	100	PASS	AC=101;AF=0.0201677;AN=5008;NS=2504;DP=18679;EAS_AF=0.0496;AMR_AF=0.0159;AFR_AF=0.0045;EUR_AF=0.0099;SAS_AF=0.0245;AA=T|||;VT=SNP
2	162870511	rs16846253	A	G	100	PASS	AC=543;AF=0.108427;AN=5008;NS=2504;DP=16606;EAS_AF=0.25;AMR_AF=0.0086;AFR_AF=0.0333;EUR_AF=0.0268;SAS_AF=0.2188;AA=A|||;VT=SNP
2	162871798	rs2909451	C	T	100	PASS	AC=708;AF=0.141374;AN=5008;NS=2504;DP=14987;EAS_AF=0.0377;AMR_AF=0.1542;AFR_AF=0.1853;EUR_AF=0.2147;SAS_AF=0.1043;AA=C|||;VT=SNP
2	162872492	rs2268890	A	G	100	PASS	AC=3443;AF=0.6875;AN=5008;NS=2504;DP=18193;EAS_AF=0.7401;AMR_AF=0.5562;AFR_AF=0.9349;EUR_AF=0.6083;SAS_AF=0.4734;AA=G|||;VT=SNP
2	162873188	rs2970931	T	C	100	PASS	AC=3449;AF=0.688698;AN=5008;NS=2504;DP=16811;EAS_AF=0.745;AMR_AF=0.5562;AFR_AF=0.9349;EUR_AF=0.6093;SAS_AF=0.4734;AA=C|||;VT=SNP
2	162873552	rs17848906	G	T	100	PASS	AC=101;AF=0.0201677;AN=5008;NS=2504;DP=18687;EAS_AF=0.0496;AMR_AF=0.0159;AFR_AF=0.0045;EUR_AF=0.0099;SAS_AF=0.0245;AA=G|||;VT=SNP
2	162874170	rs2300757	G	C	100	PASS	AC=1907;AF=0.380791;AN=5008;NS=2504;DP=18557;EAS_AF=0.6488;AMR_AF=0.3429;AFR_AF=0.3238;EUR_AF=0.3449;SAS_AF=0.2454;AA=G|||;VT=SNP
2	162876768	rs2302872	G	A	100	PASS	AC=100;AF=0.0199681;AN=5008;NS=2504;DP=13834;EAS_AF=0.0486;AMR_AF=0.0159;AFR_AF=0.0045;EUR_AF=0.0099;SAS_AF=0.0245;AA=G|||;VT=SNP;EX_TARGET
2	162877028	rs12692646	T	A	100	PASS	AC=1800;AF=0.359425;AN=5008;NS=2504;DP=15080;EAS_AF=0.6339;AMR_AF=0.3357;AFR_AF=0.261;EUR_AF=0.3429;SAS_AF=0.2434;AA=T|||;VT=SNP
2	162877400	rs16846261	G	A	100	PASS	AC=558;AF=0.111422;AN=5008;NS=2504;DP=18209;EAS_AF=0.2619;AMR_AF=0.0086;AFR_AF=0.0356;EUR_AF=0.0268;SAS_AF=0.2188;AA=G|||;VT=SNP
2	162878769	rs3788980	C	T	100	PASS	AC=559;AF=0.111621;AN=5008;NS=2504;DP=20947;EAS_AF=0.2619;AMR_AF=0.0086;AFR_AF=0.0363;EUR_AF=0.0268;SAS_AF=0.2188;AA=C|||;VT=SNP
2	162879452	rs2302873	T	C	100	PASS	AC=1820;AF=0.363419;AN=5008;NS=2504;DP=19294;EAS_AF=0.6438;AMR_AF=0.3357;AFR_AF=0.267;EUR_AF=0.3429;SAS_AF=0.2454;AA=T|||;VT=SNP
2	162880383	rs13409045	C	T	100	PASS	AC=3175;AF=0.633986;AN=5008;NS=2504;DP=18891;EAS_AF=0.9464;AMR_AF=0.3991;AFR_AF=0.7262;EUR_AF=0.4145;SAS_AF=0.5798;AA=T|||;VT=SNP
2	162880625	rs79187411	A	C	100	PASS	AC=575;AF=0.114816;AN=5008;NS=2504;DP=18352;EAS_AF=0.2639;AMR_AF=0.0086;AFR_AF=0.0469;EUR_AF=0.0268;SAS_AF=0.2188;AA=A|||;VT=SNP
2	162882018	rs79115159	A	G	100	PASS	AC=91;AF=0.0181709;AN=5008;NS=2504;DP=17974;EAS_AF=0.0397;AMR_AF=0.0159;AFR_AF=0.0045;EUR_AF=0.0099;SAS_AF=0.0245;AA=A|||;VT=SNP
2	162882871	rs79870511	G	A	100	PASS	AC=91;AF=0.0181709;AN=5008;NS=2504;DP=21371;EAS_AF=0.0397;AMR_AF=0.0159;AFR_AF=0.0045;EUR_AF=0.0099;SAS_AF=0.0245;AA=G|||;VT=SNP
2	162883361	rs75117684	T	C	100	PASS	AC=91;AF=0.0181709;AN=5008;NS=2504;DP=18834;EAS_AF=0.0397;AMR_AF=0.0159;AFR_AF=0.0045;EUR_AF=0.0099;SAS_AF=0.0245;AA=T|||;VT=SNP
2	162883865	rs2300756	A	C	100	PASS	AC=587;AF=0.117212;AN=5008;NS=2504;DP=17607;EAS_AF=0.2629;AMR_AF=0.0086;AFR_AF=0.056;EUR_AF=0.0268;SAS_AF=0.2198;AA=A|||;VT=SNP
2	162883962	rs2300755	G	A	100	PASS	AC=2612;AF=0.521565;AN=5008;NS=2504;DP=20105;EAS_AF=0.6835;AMR_AF=0.389;AFR_AF=0.6921;EUR_AF=0.3867;SAS_AF=0.3569;AA=A|||;VT=SNP
2	162885110	rs2268889	C	T	100	PASS	AC=2036;AF=0.40655;AN=5008;NS=2504;DP=18108;EAS_AF=0.6835;AMR_AF=0.3545;AFR_AF=0.3676;EUR_AF=0.3519;SAS_AF=0.2669;AA=C|||;VT=SNP
2	162885450	rs2268888	C	T	100	PASS	AC=587;AF=0.117212;AN=5008;NS=2504;DP=18504;EAS_AF=0.2629;AMR_AF=0.0086;AFR_AF=0.056;EUR_AF=0.0268;SAS_AF=0.2198;AA=T|||;VT=SNP
2	162885889	rs4664443	A	G	100	PASS	AC=3177;AF=0.634385;AN=5008;NS=2504;DP=17802;EAS_AF=0.9464;AMR_AF=0.3991;AFR_AF=0.7292;EUR_AF=0.4145;SAS_AF=0.5777;AA=G|||;VT=SNP
2	162886963	rs2284873	T	C	100	PASS	AC=1041;AF=0.207867;AN=5008;NS=2504;DP=20996;EAS_AF=0.2629;AMR_AF=0.0288;AFR_AF=0.3169;EUR_AF=0.0457;SAS_AF=0.2975;AA=T|||;VT=SNP
2	162887741	rs7573951	A	G	100	PASS	AC=3174;AF=0.633786;AN=5008;NS=2504;DP=19259;EAS_AF=0.9464;AMR_AF=0.3977;AFR_AF=0.7284;EUR_AF=0.4135;SAS_AF=0.5777;AA=G|||;VT=SNP
2	162887969	rs2284872	G	A	100	PASS	AC=1843;AF=0.368011;AN=5008;NS=2504;DP=19849;EAS_AF=0.6429;AMR_AF=0.3372;AFR_AF=0.2882;EUR_AF=0.3419;SAS_AF=0.2413;AA=G|||;VT=SNP
2	162888055	rs2284871	C	T	100	PASS	AC=1802;AF=0.359824;AN=5008;NS=2504;DP=18682;EAS_AF=0.6419;AMR_AF=0.3357;AFR_AF=0.2663;EUR_AF=0.329;SAS_AF=0.2444;AA=C|||;VT=SNP
2	162888727	rs2284870	T	C	100	PASS	AC=2498;AF=0.498802;AN=5008;NS=2504;DP=19840;EAS_AF=0.6845;AMR_AF=0.3818;AFR_AF=0.6301;EUR_AF=0.3718;SAS_AF=0.3436;AA=C|||;VT=SNP
2	162890175	rs1558957	T	C	100	PASS	AC=3998;AF=0.798323;AN=5008;NS=2504;DP=12149;EAS_AF=0.9891;AMR_AF=0.5663;AFR_AF=0.9811;EUR_AF=0.6312;SAS_AF=0.6912;AA=C|||;VT=SNP
2	162890217	rs7608798	G	A	100	PASS	AC=1953;AF=0.389976;AN=5008;NS=2504;DP=12391;EAS_AF=0.6438;AMR_AF=0.3415;AFR_AF=0.3676;EUR_AF=0.3429;SAS_AF=0.2413;AA=A|||;VT=SNP
2	162891075	rs2160927	C	T	100	PASS	AC=1842;AF=0.367812;AN=5008;NS=2504;DP=17893;EAS_AF=0.6438;AMR_AF=0.3372;AFR_AF=0.2867;EUR_AF=0.3429;SAS_AF=0.2403;AA=C|||;VT=SNP
2	162891279	rs2111850	T	C	100	PASS	AC=2098;AF=0.41893;AN=5008;NS=2504;DP=18207;EAS_AF=0.6458;AMR_AF=0.3501;AFR_AF=0.472;EUR_AF=0.3429;SAS_AF=0.2403;AA=T|||;VT=SNP
2	162891848	rs6432708	C	T	100	PASS	AC=4002;AF=0.799121;AN=5008;NS=2504;DP=18682;EAS_AF=0.9891;AMR_AF=0.5648;AFR_AF=0.9834;EUR_AF=0.6332;SAS_AF=0.6912;AA=T|||;VT=SNP;EX_TARGET
2	162893280	rs2284869	T	C	100	PASS	AC=561;AF=0.112021;AN=5008;NS=2504;DP=19650;EAS_AF=0.2629;AMR_AF=0.0086;AFR_AF=0.0356;EUR_AF=0.0258;SAS_AF=0.2219;AA=T|||;VT=SNP
2	162893338	rs76077165	C	A	100	PASS	AC=298;AF=0.0595048;AN=5008;NS=2504;DP=18520;EAS_AF=0.1498;AMR_AF=0.0346;AFR_AF=0.0023;EUR_AF=0.0934;SAS_AF=0.0266;AA=C|||;VT=SNP
2	162894766	rs10930040	A	G	100	PASS	AC=1847;AF=0.36881;AN=5008;NS=2504;DP=16685;EAS_AF=0.6448;AMR_AF=0.3386;AFR_AF=0.2867;EUR_AF=0.3449;SAS_AF=0.2413;AA=A|||;VT=SNP;EX_TARGET
2	162899780	rs80318928	G	A	100	PASS	AC=264;AF=0.0527157;AN=5008;NS=2504;DP=17775;EAS_AF=0.0754;AMR_AF=0.0591;AFR_AF=0.0076;EUR_AF=0.0865;SAS_AF=0.0511;AA=G|||;VT=SNP
2	162899803	rs12995983	T	C	100	PASS	AC=803;AF=0.160343;AN=5008;NS=2504;DP=18176;EAS_AF=0.0109;AMR_AF=0.4049;AFR_AF=0.0136;EUR_AF=0.2575;SAS_AF=0.2393;AA=T|||;VT=SNP
2	162900716	rs73971540	A	G	100	PASS	AC=342;AF=0.0682907;AN=5008;NS=2504;DP=20454;EAS_AF=0.0407;AMR_AF=0.0274;AFR_AF=0.1876;EUR_AF=0.0099;SAS_AF=0.0245;AA=A|||;VT=SNP
2	162900764	rs11900409	T	G	100	PASS	AC=3310;AF=0.660942;AN=5008;NS=2504;DP=20460;EAS_AF=0.9474;AMR_AF=0.4107;AFR_AF=0.8238;EUR_AF=0.4135;SAS_AF=0.5777;AA=G|||;VT=SNP
2	162900834	rs73971541	C	T	100	PASS	AC=235;AF=0.0469249;AN=5008;NS=2504;DP=19069;EAS_AF=0.0397;AMR_AF=0.0259;AFR_AF=0.1082;EUR_AF=0.0099;SAS_AF=0.0245;AA=C|||;VT=SNP
2	162900889	rs3788979	C	T	100	PASS	AC=1034;AF=0.20647;AN=5008;NS=2504;DP=17684;EAS_AF=0.4931;AMR_AF=0.1902;AFR_AF=0.0893;EUR_AF=0.1461;SAS_AF=0.1431;AA=C|||;VT=SNP
2	162900939	rs3788978	G	T	100	PASS	AC=93;AF=0.0185703;AN=5008;NS=2504;DP=16790;EAS_AF=0.0407;AMR_AF=0.0159;AFR_AF=0.0045;EUR_AF=0.0099;SAS_AF=0.0256;AA=-|||;VT=SNP
2	162900973	rs146329758	T	C	100	PASS	AC=235;AF=0.0469249;AN=5008;NS=2504;DP=16779;EAS_AF=0.0397;AMR_AF=0.0259;AFR_AF=0.1082;EUR_AF=0.0099;SAS_AF=0.0245;AA=-|||;VT=SNP
2	162901303	rs73971542	A	G	100	PASS	AC=235;AF=0.0469249;AN=5008;NS=2504;DP=16798;EAS_AF=0.0397;AMR_AF=0.0259;AFR_AF=0.1082;EUR_AF=0.0099;SAS_AF=0.0245;AA=G|||;VT=SNP
2	162901327	rs16822665	C	T	100	PASS	AC=1784;AF=0.35623;AN=5008;NS=2504;DP=16285;EAS_AF=0.6409;AMR_AF=0.3285;AFR_AF=0.2595;EUR_AF=0.33;SAS_AF=0.2403;AA=C|||;VT=SNP
2	162901414	rs79724736	C	T	100	PASS	AC=560;AF=0.111821;AN=5008;NS=2504;DP=18211;EAS_AF=0.2629;AMR_AF=0.0086;AFR_AF=0.0356;EUR_AF=0.0258;SAS_AF=0.2209;AA=C|||;VT=SNP
2	162901811	rs2302874	A	G	100	PASS	AC=236;AF=0.0471246;AN=5008;NS=2504;DP=15996;EAS_AF=0.0407;AMR_AF=0.0259;AFR_AF=0.1082;EUR_AF=0.0099;SAS_AF=0.0245;AA=A|||;VT=SNP
2	162903071	rs73971543	G	A	100	PASS	AC=236;AF=0.0471246;AN=5008;NS=2504;DP=19493;EAS_AF=0.0407;AMR_AF=0.0259;AFR_AF=0.1082;EUR_AF=0.0099;SAS_AF=0.0245;AA=G|||;VT=SNP
2	162903579	rs73971544	A	G	100	PASS	AC=236;AF=0.0471246;AN=5008;NS=2504;DP=16392;EAS_AF=0.0407;AMR_AF=0.0259;AFR_AF=0.1082;EUR_AF=0.0099;SAS_AF=0.0245;AA=A|||;VT=SNP
2	162904384	rs17848916	A	C	100	PASS	AC=236;AF=0.0471246;AN=5008;NS=2504;DP=18443;EAS_AF=0.0407;AMR_AF=0.0259;AFR_AF=0.1082;EUR_AF=0.0099;SAS_AF=0.0245;AA=A|||;VT=SNP
2	162904533	rs73971545	T	C	100	PASS	AC=237;AF=0.0473243;AN=5008;NS=2504;DP=17089;EAS_AF=0.0417;AMR_AF=0.0259;AFR_AF=0.1082;EUR_AF=0.0099;SAS_AF=0.0245;AA=C|||;VT=SNP
2	162906532	rs73971546	T	C	100	PASS	AC=235;AF=0.0469249;AN=5008;NS=2504;DP=16117;EAS_AF=0.0397;AMR_AF=0.0259;AFR_AF=0.1082;EUR_AF=0.0099;SAS_AF=0.0245;AA=T|||;VT=SNP
2	162906774	rs73971547	A	T	100	PASS	AC=235;AF=0.0469249;AN=5008;NS=2504;DP=20161;EAS_AF=0.0397;AMR_AF=0.0259;AFR_AF=0.1082;EUR_AF=0.0099;SAS_AF=0.0245;AA=T|||;VT=SNP
2	162906882	rs73971548	T	C	100	PASS	AC=235;AF=0.0469249;AN=5008;NS=2504;DP=19827;EAS_AF=0.0397;AMR_AF=0.0259;AFR_AF=0.1082;EUR_AF=0.0099;SAS_AF=0.0245;AA=C|||;VT=SNP
2	162906890	rs73971549	G	A	100	PASS	AC=235;AF=0.0469249;AN=5008;NS=2504;DP=19840;EAS_AF=0.0397;AMR_AF=0.0259;AFR_AF=0.1082;EUR_AF=0.0099;SAS_AF=0.0245;AA=G|||;VT=SNP
2	162907080	rs6744557	T	C	100	PASS	AC=235;AF=0.0469249;AN=5008;NS=2504;DP=19608;EAS_AF=0.0397;AMR_AF=0.0259;AFR_AF=0.1082;EUR_AF=0.0099;SAS_AF=0.0245;AA=C|||;VT=SNP
2	162907232	rs6729733	C	T	100	PASS	AC=236;AF=0.0471246;AN=5008;NS=2504;DP=20348;EAS_AF=0.0397;AMR_AF=0.0259;AFR_AF=0.1082;EUR_AF=0.0099;SAS_AF=0.0256;AA=C|||;VT=SNP
2	162907487	rs73971550	C	G	100	PASS	AC=235;AF=0.0469249;AN=5008;NS=2504;DP=16293;EAS_AF=0.0397;AMR_AF=0.0259;AFR_AF=0.1082;EUR_AF=0.0099;SAS_AF=0.0245;AA=C|||;VT=SNP
2	162907743	rs73971551	T	C	100	PASS	AC=235;AF=0.0469249;AN=5008;NS=2504;DP=14380;EAS_AF=0.0397;AMR_AF=0.0259;AFR_AF=0.1082;EUR_AF=0.0099;SAS_AF=0.0245;AA=T|||;VT=SNP
2	162907820	rs73971552	T	A	100	PASS	AC=235;AF=0.0469249;AN=5008;NS=2504;DP=15242;EAS_AF=0.0397;AMR_AF=0.0259;AFR_AF=0.1082;EUR_AF=0.0099;SAS_AF=0.0245;AA=T|||;VT=SNP
2	162908011	rs60851734	C	T	100	PASS	AC=233;AF=0.0465256;AN=5008;NS=2504;DP=20179;EAS_AF=0.0397;AMR_AF=0.0245;AFR_AF=0.1089;EUR_AF=0.0099;SAS_AF=0.0225;AA=C|||;VT=SNP
2	162908063	rs75295478	T	C	100	PASS	AC=91;AF=0.0181709;AN=5008;NS=2504;DP=20640;EAS_AF=0.0397;AMR_AF=0.0159;AFR_AF=0.0045;EUR_AF=0.0099;SAS_AF=0.0245;AA=T|||;VT=SNP
2	162908477	rs61265379	A	C	100	PASS	AC=236;AF=0.0471246;AN=5008;NS=2504;DP=18636;EAS_AF=0.0397;AMR_AF=0.0187;AFR_AF=0.1127;EUR_AF=0.0099;SAS_AF=0.0245;AA=C|||;VT=SNP
2	162908578	rs78817705	C	A	100	PASS	AC=235;AF=0.0469249;AN=5008;NS=2504;DP=16894;EAS_AF=0.0377;AMR_AF=0.0202;AFR_AF=0.1127;EUR_AF=0.0099;SAS_AF=0.0245;AA=C|||;VT=SNP
2	162908664	rs12995636	G	A	100	PASS	AC=3184;AF=0.635783;AN=5008;NS=2504;DP=15862;EAS_AF=0.3423;AMR_AF=0.6585;AFR_AF=0.7405;EUR_AF=0.6551;SAS_AF=0.7607;AA=A|||;VT=SNP
2	162908735	rs112588911	G	A	100	PASS	AC=235;AF=0.0469249;AN=5008;NS=2504;DP=16411;EAS_AF=0.0377;AMR_AF=0.0202;AFR_AF=0.1127;EUR_AF=0.0099;SAS_AF=0.0245;AA=G|||;VT=SNP
2	162909414	rs73971554	T	A	100	PASS	AC=237;AF=0.0473243;AN=5008;NS=2504;DP=18742;EAS_AF=0.0377;AMR_AF=0.0202;AFR_AF=0.1142;EUR_AF=0.0099;SAS_AF=0.0245;AA=A|||;VT=SNP
2	162909437	rs73971555	G	A	100	PASS	AC=237;AF=0.0473243;AN=5008;NS=2504;DP=19217;EAS_AF=0.0377;AMR_AF=0.0202;AFR_AF=0.1142;EUR_AF=0.0099;SAS_AF=0.0245;AA=G|||;VT=SNP
2	162909589	rs56755168	T	C	100	PASS	AC=237;AF=0.0473243;AN=5008;NS=2504;DP=19203;EAS_AF=0.0377;AMR_AF=0.0202;AFR_AF=0.1142;EUR_AF=0.0099;SAS_AF=0.0245;AA=T|||;VT=SNP
2	162909602	rs61022164	G	C	100	PASS	AC=237;AF=0.0473243;AN=5008;NS=2504;DP=19044;EAS_AF=0.0377;AMR_AF=0.0202;AFR_AF=0.1142;EUR_AF=0.0099;SAS_AF=0.0245;AA=G|||;VT=SNP
2	162909773	rs56274911	A	G	100	PASS	AC=235;AF=0.0469249;AN=5008;NS=2504;DP=16776;EAS_AF=0.0377;AMR_AF=0.0202;AFR_AF=0.1142;EUR_AF=0.0099;SAS_AF=0.0225;AA=G|||;VT=SNP
2	162909880	rs59240137	G	A	100	PASS	AC=236;AF=0.0471246;AN=5008;NS=2504;DP=17786;EAS_AF=0.0387;AMR_AF=0.0202;AFR_AF=0.1142;EUR_AF=0.0099;SAS_AF=0.0225;AA=A|||;VT=SNP
2	162910135	rs79373486	G	T	100	PASS	AC=703;AF=0.140375;AN=5008;NS=2504;DP=15671;EAS_AF=0.254;AMR_AF=0.0086;AFR_AF=0.0976;EUR_AF=0.0239;SAS_AF=0.2945;AA=G|||;VT=SNP
2	162910223	rs6741949	G	C	100	PASS	AC=1328;AF=0.265176;AN=5008;NS=2504;DP=19826;EAS_AF=0.0863;AMR_AF=0.4294;AFR_AF=0.1271;EUR_AF=0.4115;SAS_AF=0.3691;AA=G|||;VT=SNP
2	162910403	rs4664446	A	G	100	PASS	AC=1698;AF=0.339058;AN=5008;NS=2504;DP=19784;EAS_AF=0.0476;AMR_AF=0.4841;AFR_AF=0.329;EUR_AF=0.4851;SAS_AF=0.3998;AA=G|||;VT=SNP
2	162910536	rs67264085	C	T	100	PASS	AC=3038;AF=0.606629;AN=5008;NS=2504;DP=17700;EAS_AF=0.5149;AMR_AF=0.4049;AFR_AF=0.5998;EUR_AF=0.6968;SAS_AF=0.7607;AA=T|||;VT=SNP
2	162911252	rs72868675	T	C	100	PASS	AC=293;AF=0.0585064;AN=5008;NS=2504;DP=18966;EAS_AF=0.002;AMR_AF=0.0807;AFR_AF=0.0061;EUR_AF=0.1143;SAS_AF=0.1145;AA=T|||;VT=SNP
2	162911766	rs76911509	T	C	100	PASS	AC=102;AF=0.0203674;AN=5008;NS=2504;DP=20472;EAS_AF=0.0407;AMR_AF=0.0101;AFR_AF=0.0083;EUR_AF=0.0129;SAS_AF=0.0307;AA=T|||;VT=SNP
2	162912005	rs113082932	G	A	100	PASS	AC=748;AF=0.149361;AN=5008;NS=2504;DP=18952;EAS_AF=0.0744;AMR_AF=0.1787;AFR_AF=0.1899;EUR_AF=0.2117;SAS_AF=0.0869;AA=G|||;VT=SNP
2	162913166	rs67399148	T	C	100	PASS	AC=996;AF=0.198882;AN=5008;NS=2504;DP=20287;EAS_AF=0.0496;AMR_AF=0.1744;AFR_AF=0.1082;EUR_AF=0.3718;SAS_AF=0.3149;AA=t|||;VT=SNP
2	162913498	rs6733162	G	C	100	PASS	AC=2827;AF=0.564497;AN=5008;NS=2504;DP=21533;EAS_AF=0.3819;AMR_AF=0.3963;AFR_AF=0.6823;EUR_AF=0.6093;SAS_AF=0.6667;AA=C|||;VT=SNP
2	162913579	rs75062246	T	C	100	PASS	AC=732;AF=0.146166;AN=5008;NS=2504;DP=21223;EAS_AF=0.2431;AMR_AF=0.3256;AFR_AF=0.0076;EUR_AF=0.161;SAS_AF=0.091;AA=T|||;VT=SNP
2	162914000	rs113170512	G	A	100	PASS	AC=126;AF=0.0251597;AN=5008;NS=2504;DP=19726;EAS_AF=0.0407;AMR_AF=0.0115;AFR_AF=0.0265;EUR_AF=0.0119;SAS_AF=0.0307;AA=G|||;VT=SNP
2	162914472	rs150882622	G	A	100	PASS	AC=101;AF=0.0201677;AN=5008;NS=2504;DP=17471;EAS_AF=0.0407;AMR_AF=0.0101;AFR_AF=0.0083;EUR_AF=0.0119;SAS_AF=0.0307;AA=G|||;VT=SNP
2	162915969	rs80269466	G	A	100	PASS	AC=125;AF=0.0249601;AN=5008;NS=2504;DP=20261;EAS_AF=0.0397;AMR_AF=0.0115;AFR_AF=0.0265;EUR_AF=0.0119;SAS_AF=0.0307;AA=A|||;VT=SNP
2	162916381	rs75881470	C	T	100	PASS	AC=125;AF=0.0249601;AN=5008;NS=2504;DP=18610;EAS_AF=0.0397;AMR_AF=0.0115;AFR_AF=0.0265;EUR_AF=0.0119;SAS_AF=0.0307;AA=T|||;VT=SNP
2	162916413	rs10490422	G	T	100	PASS	AC=616;AF=0.123003;AN=5008;NS=2504;DP=19638;EAS_AF=0.247;AMR_AF=0.0086;AFR_AF=0.031;EUR_AF=0.0268;SAS_AF=0.2996;AA=G|||;VT=SNP
2	162916578	rs34536659	G	C	100	PASS	AC=781;AF=0.15595;AN=5008;NS=2504;DP=18609;EAS_AF=0.0089;AMR_AF=0.1599;AFR_AF=0.0461;EUR_AF=0.3569;SAS_AF=0.2464;AA=G|||;VT=SNP
2	162916603	rs12618391	T	A	100	PASS	AC=125;AF=0.0249601;AN=5008;NS=2504;DP=18904;EAS_AF=0.0397;AMR_AF=0.0115;AFR_AF=0.0265;EUR_AF=0.0119;SAS_AF=0.0307;AA=T|||;VT=SNP
2	162916702	rs12615031	G	A	100	PASS	AC=125;AF=0.0249601;AN=5008;NS=2504;DP=19878;EAS_AF=0.0397;AMR_AF=0.0115;AFR_AF=0.0265;EUR_AF=0.0119;SAS_AF=0.0307;AA=G|||;VT=SNP
2	162917337	rs73009181	A	T	100	PASS	AC=2028;AF=0.404952;AN=5008;NS=2504;DP=13263;EAS_AF=0.3611;AMR_AF=0.232;AFR_AF=0.6309;EUR_AF=0.2565;SAS_AF=0.4202;AA=T|||;VT=SNP
2	162917414	rs116959595	C	A	100	PASS	AC=125;AF=0.0249601;AN=5008;NS=2504;DP=9865;EAS_AF=0.0397;AMR_AF=0.0115;AFR_AF=0.0265;EUR_AF=0.0119;SAS_AF=0.0307;AA=a|||;VT=SNP
2	162917461	rs76339676	A	G	100	PASS	AC=1026;AF=0.204872;AN=5008;NS=2504;DP=8042;EAS_AF=0.0744;AMR_AF=0.2032;AFR_AF=0.385;EUR_AF=0.2137;SAS_AF=0.0879;AA=a|||;VT=SNP
2	162918071	rs873826	G	A	100	PASS	AC=779;AF=0.155551;AN=5008;NS=2504;DP=16780;EAS_AF=0.0089;AMR_AF=0.1599;AFR_AF=0.0461;EUR_AF=0.3549;SAS_AF=0.2464;AA=G|||;VT=SNP
2	162918521	rs2892816	A	G	100	PASS	AC=781;AF=0.15595;AN=5008;NS=2504;DP=15267;EAS_AF=0.0089;AMR_AF=0.1599;AFR_AF=0.0454;EUR_AF=0.3569;SAS_AF=0.2474;AA=A|||;VT=SNP
2	162919552	rs34450218	G	T	100	PASS	AC=780;AF=0.155751;AN=5008;NS=2504;DP=21742;EAS_AF=0.0089;AMR_AF=0.1599;AFR_AF=0.0461;EUR_AF=0.3559;SAS_AF=0.2464;AA=G|||;VT=SNP
2	162920549	rs151249204	G	A	100	PASS	AC=102;AF=0.0203674;AN=5008;NS=2504;DP=16889;EAS_AF=0.0407;AMR_AF=0.0101;AFR_AF=0.0083;EUR_AF=0.0129;SAS_AF=0.0307;AA=G|||;VT=SNP
2	162921135	rs3788976	G	A	100	PASS	AC=1992;AF=0.397764;AN=5008;NS=2504;DP=17408;EAS_AF=0.3621;AMR_AF=0.2305;AFR_AF=0.6059;EUR_AF=0.2535;SAS_AF=0.4202;AA=A|||;VT=SNP
2	162921573	rs12614077	C	T	100	PASS	AC=165;AF=0.0329473;AN=5008;NS=2504;DP=22419;EAS_AF=0.0397;AMR_AF=0.0115;AFR_AF=0.0567;EUR_AF=0.0119;SAS_AF=0.0307;AA=C|||;VT=SNP
2	162921602	rs12618149	T	C	100	PASS	AC=164;AF=0.0327476;AN=5008;NS=2504;DP=22672;EAS_AF=0.0397;AMR_AF=0.0115;AFR_AF=0.056;EUR_AF=0.0119;SAS_AF=0.0307;AA=T|||;VT=SNP
2	162921606	rs7566261	A	G	100	PASS	AC=2033;AF=0.40595;AN=5008;NS=2504;DP=22647;EAS_AF=0.3621;AMR_AF=0.2349;AFR_AF=0.6339;EUR_AF=0.2535;SAS_AF=0.4213;AA=G|||;VT=SNP
2	162921728	rs2193681	T	C	100	PASS	AC=785;AF=0.156749;AN=5008;NS=2504;DP=21327;EAS_AF=0.0089;AMR_AF=0.1628;AFR_AF=0.0477;EUR_AF=0.3559;SAS_AF=0.2474;AA=T|||;VT=SNP
2	162922060	rs2284868	C	G	100	PASS	AC=100;AF=0.0199681;AN=5008;NS=2504;DP=21115;EAS_AF=0.0397;AMR_AF=0.0101;AFR_AF=0.0083;EUR_AF=0.0119;SAS_AF=0.0307;AA=C|||;VT=SNP
2	162922108	rs2216447	T	C	100	PASS	AC=786;AF=0.156949;AN=5008;NS=2504;DP=20717;EAS_AF=0.0089;AMR_AF=0.1628;AFR_AF=0.0477;EUR_AF=0.3569;SAS_AF=0.2474;AA=T|||;VT=SNP
2	162922728	rs62189690	A	G	100	PASS	AC=953;AF=0.190296;AN=5008;NS=2504;DP=19573;EAS_AF=0.0496;AMR_AF=0.1744;AFR_AF=0.1051;EUR_AF=0.3688;SAS_AF=0.2781;AA=A|||;VT=SNP
2	162922734	rs62189691	T	C	100	PASS	AC=958;AF=0.191294;AN=5008;NS=2504;DP=19183;EAS_AF=0.0486;AMR_AF=0.1772;AFR_AF=0.1051;EUR_AF=0.3728;SAS_AF=0.2781;AA=T|||;VT=SNP
2	162923834	rs12469930	G	A	100	PASS	AC=119;AF=0.023762;AN=5008;NS=2504;DP=16901;EAS_AF=0.0536;AMR_AF=0.0101;AFR_AF=0.0136;EUR_AF=0.0119;SAS_AF=0.0286;AA=G|||;VT=SNP
2	162923917	rs12469968	G	A	100	PASS	AC=2665;AF=0.532149;AN=5008;NS=2504;DP=17220;EAS_AF=0.374;AMR_AF=0.3343;AFR_AF=0.6823;EUR_AF=0.5149;SAS_AF=0.6503;AA=A|||;VT=SNP
2	162924330	rs6727102	A	G	100	PASS	AC=960;AF=0.191693;AN=5008;NS=2504;DP=17037;EAS_AF=0.0079;AMR_AF=0.1715;AFR_AF=0.1823;EUR_AF=0.3509;SAS_AF=0.2444;AA=A|||;VT=SNP
2	162924483	rs5022713	C	G	100	PASS	AC=961;AF=0.191893;AN=5008;NS=2504;DP=18088;EAS_AF=0.0079;AMR_AF=0.1715;AFR_AF=0.1838;EUR_AF=0.3509;SAS_AF=0.2434;AA=C|||;VT=SNP
2	162924775	rs114526604	G	A	100	PASS	AC=136;AF=0.0271565;AN=5008;NS=2504;DP=21409;EAS_AF=0.0377;AMR_AF=0.0115;AFR_AF=0.0348;EUR_AF=0.0119;SAS_AF=0.0327;AA=G|||;VT=SNP
2	162925047	rs2080714	G	T	100	PASS	AC=876;AF=0.17492;AN=5008;NS=2504;DP=17956;EAS_AF=0.0079;AMR_AF=0.1599;AFR_AF=0.1384;EUR_AF=0.334;SAS_AF=0.2434;AA=G|||;VT=SNP
2	162925383	rs116041626	T	C	100	PASS	AC=134;AF=0.0267572;AN=5008;NS=2504;DP=17232;EAS_AF=0.0377;AMR_AF=0.0115;AFR_AF=0.0333;EUR_AF=0.0119;SAS_AF=0.0327;AA=T|||;VT=SNP
2	162925618	rs62189692	G	C	100	PASS	AC=899;AF=0.179513;AN=5008;NS=2504;DP=18226;EAS_AF=0.0079;AMR_AF=0.1614;AFR_AF=0.1551;EUR_AF=0.334;SAS_AF=0.2434;AA=G|||;VT=SNP
2	162926544	rs35280626	C	T	100	PASS	AC=674;AF=0.134585;AN=5008;NS=2504;DP=16012;EAS_AF=0.0079;AMR_AF=0.1383;AFR_AF=0.0378;EUR_AF=0.2913;SAS_AF=0.2321;AA=C|||;VT=SNP
2	162926617	rs74435445	G	A	100	PASS	AC=135;AF=0.0269569;AN=5008;NS=2504;DP=16463;EAS_AF=0.0377;AMR_AF=0.0115;AFR_AF=0.0333;EUR_AF=0.0129;SAS_AF=0.0327;AA=A|||;VT=SNP
2	162926929	rs76961472	A	G	100	PASS	AC=134;AF=0.0267572;AN=5008;NS=2504;DP=18687;EAS_AF=0.0377;AMR_AF=0.0115;AFR_AF=0.0333;EUR_AF=0.0119;SAS_AF=0.0327;AA=A|||;VT=SNP
2	162926982	rs139319299	T	G	100	PASS	AC=134;AF=0.0267572;AN=5008;NS=2504;DP=19029;EAS_AF=0.0377;AMR_AF=0.0115;AFR_AF=0.0333;EUR_AF=0.0119;SAS_AF=0.0327;AA=T|||;VT=SNP
2	162927345	rs2268886	T	C	100	PASS	AC=591;AF=0.118011;AN=5008;NS=2504;DP=21395;EAS_AF=0.2609;AMR_AF=0.0072;AFR_AF=0.0015;EUR_AF=0.0249;SAS_AF=0.3027;AA=T|||;VT=SNP
2	162927416	rs10930041	A	C	100	PASS	AC=128;AF=0.0255591;AN=5008;NS=2504;DP=21156;EAS_AF=0.0377;AMR_AF=0.0115;AFR_AF=0.0287;EUR_AF=0.0119;SAS_AF=0.0327;AA=A|||;VT=SNP
2	162927929	rs2268885	A	G	100	PASS	AC=134;AF=0.0267572;AN=5008;NS=2504;DP=17773;EAS_AF=0.0377;AMR_AF=0.0115;AFR_AF=0.0333;EUR_AF=0.0119;SAS_AF=0.0327;AA=a|||;VT=SNP
2	162928366	rs2300754	T	A	100	PASS	AC=134;AF=0.0267572;AN=5008;NS=2504;DP=17562;EAS_AF=0.0377;AMR_AF=0.0115;AFR_AF=0.0333;EUR_AF=0.0119;SAS_AF=0.0327;AA=A|||;VT=SNP
2	162928465	rs2300753	C	A	100	PASS	AC=134;AF=0.0267572;AN=5008;NS=2504;DP=18232;EAS_AF=0.0377;AMR_AF=0.0115;AFR_AF=0.0333;EUR_AF=0.0119;SAS_AF=0.0327;AA=C|||;VT=SNP
2	162928666	rs74646882	A	T	100	PASS	AC=134;AF=0.0267572;AN=5008;NS=2504;DP=18120;EAS_AF=0.0377;AMR_AF=0.0115;AFR_AF=0.0333;EUR_AF=0.0119;SAS_AF=0.0327;AA=A|||;VT=SNP
2	162929300	rs1861975	A	C	100	PASS	AC=1068;AF=0.213259;AN=5008;NS=2504;DP=18488;EAS_AF=0.0466;AMR_AF=0.1744;AFR_AF=0.211;EUR_AF=0.3489;SAS_AF=0.2761;AA=C|||;VT=SNP
2	162929554	rs1861976	T	G	100	PASS	AC=1067;AF=0.213059;AN=5008;NS=2504;DP=16792;EAS_AF=0.0466;AMR_AF=0.1744;AFR_AF=0.211;EUR_AF=0.3469;SAS_AF=0.2771;AA=G|||;VT=SNP
2	162929555	rs1861977	T	C	100	PASS	AC=1068;AF=0.213259;AN=5008;NS=2504;DP=16733;EAS_AF=0.0466;AMR_AF=0.1744;AFR_AF=0.211;EUR_AF=0.3469;SAS_AF=0.2781;AA=C|||;VT=SNP
2	162929709	rs1861978	T	G	100	PASS	AC=931;AF=0.185903;AN=5008;NS=2504;DP=15488;EAS_AF=0.0079;AMR_AF=0.1628;AFR_AF=0.1785;EUR_AF=0.334;SAS_AF=0.2434;AA=G|||;VT=SNP
2	162929732	rs35128070	G	A	100	PASS	AC=898;AF=0.179313;AN=5008;NS=2504;DP=14505;EAS_AF=0.0079;AMR_AF=0.1614;AFR_AF=0.1543;EUR_AF=0.334;SAS_AF=0.2434;AA=G|||;VT=SNP
2	162929979	rs17574	A	G	100	PASS	AC=1065;AF=0.21266;AN=5008;NS=2504;DP=16929;EAS_AF=0.0466;AMR_AF=0.1744;AFR_AF=0.211;EUR_AF=0.3459;SAS_AF=0.2761;AA=G|||;VT=SNP;EX_TARGET
2	162930725	rs13015258	T	G	100	PASS	AC=2822;AF=0.563498;AN=5008;NS=2504;DP=8047;EAS_AF=0.379;AMR_AF=0.3977;AFR_AF=0.6823;EUR_AF=0.6004;SAS_AF=0.6728;AA=G|||;VT=SNP
2	162931074	rs115498481	G	T	100	PASS	AC=117;AF=0.0233626;AN=5008;NS=2504;DP=15406;EAS_AF=0.0377;AMR_AF=0.0086;AFR_AF=0.0234;EUR_AF=0.0099;SAS_AF=0.0327;AA=T|||;VT=SNP
2	162932056	rs79700168	G	A	100	PASS	AC=413;AF=0.0824681;AN=5008;NS=2504;DP=20358;EAS_AF=0.2143;AMR_AF=0.0014;AFR_AF=0.0008;EUR_AF=0.0099;SAS_AF=0.1892;AA=G|||;VT=SNP
2	162933561	rs2075340	A	T	100	PASS	AC=2798;AF=0.558706;AN=5008;NS=2504;DP=18230;EAS_AF=0.5556;AMR_AF=0.4265;AFR_AF=0.6747;EUR_AF=0.4583;SAS_AF=0.6022;AA=T|||;VT=SNP
2	162934547	rs35393124	G	A	100	PASS	AC=884;AF=0.176518;AN=5008;NS=2504;DP=21248;EAS_AF=0.0079;AMR_AF=0.2464;AFR_AF=0.0507;EUR_AF=0.3847;SAS_AF=0.2566;AA=G|||;VT=SNP
2	162936284	rs6754128	A	G	100	PASS	AC=1773;AF=0.354034;AN=5008;NS=2504;DP=20982;EAS_AF=0.0714;AMR_AF=0.3098;AFR_AF=0.6059;EUR_AF=0.3976;SAS_AF=0.2914;AA=a|||;VT=SNP
2	162936987	rs7593348	T	G	100	PASS	AC=2796;AF=0.558307;AN=5008;NS=2504;DP=19666;EAS_AF=0.5496;AMR_AF=0.428;AFR_AF=0.6755;EUR_AF=0.4592;SAS_AF=0.6033;AA=G|||;VT=SNP
2	162936988	rs7593349	T	C	100	PASS	AC=2796;AF=0.558307;AN=5008;NS=2504;DP=19663;EAS_AF=0.5496;AMR_AF=0.428;AFR_AF=0.6755;EUR_AF=0.4592;SAS_AF=0.6033;AA=C|||;VT=SNP
2	162937033	rs7593366	T	A	100	PASS	AC=1062;AF=0.212061;AN=5008;NS=2504;DP=19072;EAS_AF=0.0139;AMR_AF=0.2579;AFR_AF=0.1672;EUR_AF=0.3847;SAS_AF=0.2669;AA=T|||;VT=SNP
2	162937083	rs72870405	T	A	100	PASS	AC=803;AF=0.160343;AN=5008;NS=2504;DP=19891;EAS_AF=0.369;AMR_AF=0.1066;AFR_AF=0.003;EUR_AF=0.0586;SAS_AF=0.3006;AA=T|||;VT=SNP
2	162938654	rs2193677	C	G	100	PASS	AC=2737;AF=0.546526;AN=5008;NS=2504;DP=19715;EAS_AF=0.5466;AMR_AF=0.4236;AFR_AF=0.6346;EUR_AF=0.4592;SAS_AF=0.6043;AA=G|||;VT=SNP
2	162939467	rs10930042	G	A	100	PASS	AC=1822;AF=0.363818;AN=5008;NS=2504;DP=20575;EAS_AF=0.0724;AMR_AF=0.3127;AFR_AF=0.6437;EUR_AF=0.3956;SAS_AF=0.2894;AA=A|||;VT=SNP
2	162941650	rs56143052	C	G	100	PASS	AC=962;AF=0.192093;AN=5008;NS=2504;DP=19282;EAS_AF=0.4732;AMR_AF=0.1124;AFR_AF=0.0295;EUR_AF=0.0606;SAS_AF=0.3139;AA=C|||;VT=SNP
2	162942674	rs72870407	G	C	100	PASS	AC=951;AF=0.189896;AN=5008;NS=2504;DP=20095;EAS_AF=0.4742;AMR_AF=0.111;AFR_AF=0.0219;EUR_AF=0.0606;SAS_AF=0.3129;AA=G|||;VT=SNP
2	162944350	rs9677255	G	T	100	PASS	AC=1011;AF=0.201877;AN=5008;NS=2504;DP=18693;EAS_AF=0.0139;AMR_AF=0.2536;AFR_AF=0.1309;EUR_AF=0.3857;SAS_AF=0.2658;AA=G|||;VT=SNP
2	162944498	rs36102437	G	A	100	PASS	AC=1010;AF=0.201677;AN=5008;NS=2504;DP=18420;EAS_AF=0.0139;AMR_AF=0.2536;AFR_AF=0.1309;EUR_AF=0.3847;SAS_AF=0.2658;AA=G|||;VT=SNP
2	162944637	rs35505926	C	T	100	PASS	AC=2741;AF=0.547324;AN=5008;NS=2504;DP=17602;EAS_AF=0.5446;AMR_AF=0.4251;AFR_AF=0.6407;EUR_AF=0.4563;SAS_AF=0.6043;AA=T|||;VT=SNP
2	162950320	rs13013477	T	C	100	PASS	AC=867;AF=0.173123;AN=5008;NS=2504;DP=17283;EAS_AF=0.0139;AMR_AF=0.245;AFR_AF=0.0272;EUR_AF=0.3887;SAS_AF=0.2618;AA=T|||;VT=SNP
2	162951911	rs56021349	C	T	100	PASS	AC=1051;AF=0.209864;AN=5008;NS=2504;DP=16689;EAS_AF=0.3839;AMR_AF=0.1254;AFR_AF=0.1687;EUR_AF=0.0586;SAS_AF=0.3016;AA=C|||;VT=SNP
2	162952349	rs4420712	T	G	100	PASS	AC=2838;AF=0.566693;AN=5008;NS=2504;DP=17767;EAS_AF=0.5605;AMR_AF=0.4308;AFR_AF=0.6974;EUR_AF=0.4622;SAS_AF=0.6002;AA=G|||;VT=SNP
2	162952825	rs12233178	A	G	100	PASS	AC=1068;AF=0.213259;AN=5008;NS=2504;DP=17682;EAS_AF=0.3998;AMR_AF=0.1254;AFR_AF=0.1687;EUR_AF=0.0586;SAS_AF=0.3027;AA=A|||;VT=SNP
2	162953150	rs4436979	T	C	100	PASS	AC=1013;AF=0.202276;AN=5008;NS=2504;DP=18344;EAS_AF=0.0139;AMR_AF=0.255;AFR_AF=0.1324;EUR_AF=0.3887;SAS_AF=0.2618;AA=T|||;VT=SNP
2	162956032	rs973551	G	A	100	PASS	AC=1011;AF=0.201877;AN=5008;NS=2504;DP=16407;EAS_AF=0.0149;AMR_AF=0.255;AFR_AF=0.1293;EUR_AF=0.3897;SAS_AF=0.2618;AA=G|||;VT=SNP
2	162956056	rs72870422	T	G	100	PASS	AC=1181;AF=0.235823;AN=5008;NS=2504;DP=16789;EAS_AF=0.3998;AMR_AF=0.1282;AFR_AF=0.2549;EUR_AF=0.0557;SAS_AF=0.3027;AA=T|||;VT=SNP
2	162957039	rs759716	C	A	100	PASS	AC=2761;AF=0.551318;AN=5008;NS=2504;DP=17268;EAS_AF=0.5446;AMR_AF=0.4265;AFR_AF=0.6551;EUR_AF=0.4612;SAS_AF=0.5992;AA=A|||;VT=SNP
2	162957410	rs72870425	C	T	100	PASS	AC=1136;AF=0.226837;AN=5008;NS=2504;DP=18760;EAS_AF=0.3839;AMR_AF=0.1282;AFR_AF=0.2337;EUR_AF=0.0557;SAS_AF=0.3016;AA=C|||;VT=SNP
2	162958136	rs2098525	C	T	100	PASS	AC=880;AF=0.175719;AN=5008;NS=2504;DP=19432;EAS_AF=0.0089;AMR_AF=0.2493;AFR_AF=0.0265;EUR_AF=0.3976;SAS_AF=0.2689;AA=C|||;VT=SNP
2	162958353	rs11689257	G	A	100	PASS	AC=578;AF=0.115415;AN=5008;NS=2504;DP=20675;EAS_AF=0.1161;AMR_AF=0.3012;AFR_AF=0.1172;EUR_AF=0.0666;SAS_AF=0.0307;AA=G|||;VT=SNP
2	162958360	rs11695224	T	C	100	PASS	AC=576;AF=0.115016;AN=5008;NS=2504;DP=20804;EAS_AF=0.1151;AMR_AF=0.2997;AFR_AF=0.1172;EUR_AF=0.0666;SAS_AF=0.0307;AA=T|||;VT=SNP
2	162959647	rs56379423	G	A	100	PASS	AC=903;AF=0.180312;AN=5008;NS=2504;DP=19817;EAS_AF=0.0089;AMR_AF=0.2522;AFR_AF=0.0492;EUR_AF=0.3877;SAS_AF=0.2699;AA=G|||;VT=SNP
2	162959748	rs2270447	T	C	100	PASS	AC=1059;AF=0.211462;AN=5008;NS=2504;DP=20815;EAS_AF=0.3601;AMR_AF=0.1369;AFR_AF=0.1891;EUR_AF=0.0557;SAS_AF=0.3016;AA=T|||;VT=SNP
2	162960210	rs55745161	C	T	100	PASS	AC=903;AF=0.180312;AN=5008;NS=2504;DP=23719;EAS_AF=0.0089;AMR_AF=0.2522;AFR_AF=0.0492;EUR_AF=0.3877;SAS_AF=0.2699;AA=C|||;VT=SNP
2	162960391	rs55836196	C	T	100	PASS	AC=1059;AF=0.211462;AN=5008;NS=2504;DP=21053;EAS_AF=0.0089;AMR_AF=0.2666;AFR_AF=0.1596;EUR_AF=0.3877;SAS_AF=0.2699;AA=C|||;VT=SNP
2	162960873	rs7564465	A	G	100	PASS	AC=3152;AF=0.629393;AN=5008;NS=2504;DP=17273;EAS_AF=0.5188;AMR_AF=0.7392;AFR_AF=0.7118;EUR_AF=0.5547;SAS_AF=0.6309;AA=G|||;VT=SNP
2	162961929	rs2080712	A	G	100	PASS	AC=3113;AF=0.621605;AN=5008;NS=2504;DP=16768;EAS_AF=0.7976;AMR_AF=0.3919;AFR_AF=0.6573;EUR_AF=0.5398;SAS_AF=0.6391;AA=G|||;VT=SNP
2	162962045	rs2052401	T	C	100	PASS	AC=2663;AF=0.531749;AN=5008;NS=2504;DP=16477;EAS_AF=0.6657;AMR_AF=0.353;AFR_AF=0.5756;EUR_AF=0.4364;SAS_AF=0.5593;AA=T|||;VT=SNP
2	162963195	rs60813937	C	G	100	PASS	AC=350;AF=0.0698882;AN=5008;NS=2504;DP=15686;EAS_AF=0.0347;AMR_AF=0.0202;AFR_AF=0.1793;EUR_AF=0.0298;SAS_AF=0.0348;AA=C|||;VT=SNP
2	162963597	rs16846291	T	G	100	PASS	AC=359;AF=0.0716853;AN=5008;NS=2504;DP=13587;EAS_AF=0.0347;AMR_AF=0.0216;AFR_AF=0.1853;EUR_AF=0.0298;SAS_AF=0.0348;AA=T|||;VT=SNP
2	162966102	rs16846296	A	G	100	PASS	AC=115;AF=0.0229633;AN=5008;NS=2504;DP=16657;EAS_AF=0.0377;AMR_AF=0.0086;AFR_AF=0.0053;EUR_AF=0.0298;SAS_AF=0.0348;AA=A|||;VT=SNP
2	162966841	rs62189714	C	A	100	PASS	AC=2496;AF=0.498403;AN=5008;NS=2504;DP=14845;EAS_AF=0.744;AMR_AF=0.5807;AFR_AF=0.2352;EUR_AF=0.4702;SAS_AF=0.5716;AA=C|||;VT=SNP
2	162967020	rs4233648	C	T	100	PASS	AC=2415;AF=0.482228;AN=5008;NS=2504;DP=12838;EAS_AF=0.745;AMR_AF=0.5764;AFR_AF=0.1921;EUR_AF=0.4612;SAS_AF=0.5583;AA=C|||;VT=SNP
2	162967085	rs117482779	C	A	100	PASS	AC=87;AF=0.0173722;AN=5008;NS=2504;DP=17219;EAS_AF=0.0347;AMR_AF=0.0029;AFR_AF=0.0015;EUR_AF=0.0189;SAS_AF=0.0297;AA=c|||;VT=SNP
2	162968258	rs2892826	C	A	100	PASS	AC=2238;AF=0.446885;AN=5008;NS=2504;DP=20049;EAS_AF=0.6468;AMR_AF=0.3271;AFR_AF=0.3222;EUR_AF=0.4016;SAS_AF=0.5409;AA=C|||;VT=SNP
2	162968873	rs11885343	C	T	100	PASS	AC=2239;AF=0.447085;AN=5008;NS=2504;DP=20144;EAS_AF=0.6478;AMR_AF=0.3271;AFR_AF=0.3222;EUR_AF=0.4016;SAS_AF=0.5409;AA=C|||;VT=SNP
2	162969271	rs17710179	A	G	100	PASS	AC=111;AF=0.0221645;AN=5008;NS=2504;DP=20423;EAS_AF=0.0317;AMR_AF=0.0115;AFR_AF=0.0045;EUR_AF=0.0308;SAS_AF=0.0348;AA=A|||;VT=SNP
2	162969494	rs28378735	A	G	100	PASS	AC=1389;AF=0.277356;AN=5008;NS=2504;DP=17958;EAS_AF=0.6131;AMR_AF=0.1931;AFR_AF=0.0197;EUR_AF=0.2177;SAS_AF=0.4008;AA=A|||;VT=SNP
2	162969662	rs11897585	A	G	100	PASS	AC=2238;AF=0.446885;AN=5008;NS=2504;DP=17203;EAS_AF=0.6458;AMR_AF=0.3271;AFR_AF=0.323;EUR_AF=0.4016;SAS_AF=0.5409;AA=A|||;VT=SNP
2	162969703	rs11886859	C	G	100	PASS	AC=2138;AF=0.426917;AN=5008;NS=2504;DP=17013;EAS_AF=0.6458;AMR_AF=0.3213;AFR_AF=0.2504;EUR_AF=0.4016;SAS_AF=0.5409;AA=C|||;VT=SNP
2	162969946	rs7571944	G	C	100	PASS	AC=2237;AF=0.446685;AN=5008;NS=2504;DP=18966;EAS_AF=0.6458;AMR_AF=0.3271;AFR_AF=0.3222;EUR_AF=0.4016;SAS_AF=0.5409;AA=C|||;VT=SNP
2	162970161	rs76006213	C	T	100	PASS	AC=287;AF=0.0573083;AN=5008;NS=2504;DP=19485;EAS_AF=0.1964;AMR_AF=0.0115;AFR_AF=0.0045;EUR_AF=0.0308;SAS_AF=0.045;AA=C|||;VT=SNP
2	162971275	rs115435995	C	G	100	PASS	AC=204;AF=0.0407348;AN=5008;NS=2504;DP=14411;EAS_AF=0.0317;AMR_AF=0.0173;AFR_AF=0.0719;EUR_AF=0.0308;SAS_AF=0.0348;AA=C|||;VT=SNP
2	162971863	rs2193679	T	C	100	PASS	AC=2859;AF=0.570887;AN=5008;NS=2504;DP=18782;EAS_AF=0.6825;AMR_AF=0.3718;AFR_AF=0.6899;EUR_AF=0.4344;SAS_AF=0.5767;AA=C|||;VT=SNP
2	162971864	rs76967837	G	A	100	PASS	AC=114;AF=0.0227636;AN=5008;NS=2504;DP=18720;EAS_AF=0.0347;AMR_AF=0.0115;AFR_AF=0.0045;EUR_AF=0.0308;SAS_AF=0.0348;AA=g|||;VT=SNP
2	162972073	rs80285124	A	C	100	PASS	AC=114;AF=0.0227636;AN=5008;NS=2504;DP=21380;EAS_AF=0.0347;AMR_AF=0.0115;AFR_AF=0.0045;EUR_AF=0.0308;SAS_AF=0.0348;AA=A|||;VT=SNP
2	162972339	rs10185053	A	G	100	PASS	AC=2315;AF=0.46226;AN=5008;NS=2504;DP=20982;EAS_AF=0.6478;AMR_AF=0.3314;AFR_AF=0.3752;EUR_AF=0.4036;SAS_AF=0.5419;AA=G|||;VT=SNP
2	162972370	rs10174056	T	A	100	PASS	AC=2237;AF=0.446685;AN=5008;NS=2504;DP=22021;EAS_AF=0.6458;AMR_AF=0.3271;AFR_AF=0.3222;EUR_AF=0.4016;SAS_AF=0.5409;AA=T|||;VT=SNP
2	162972385	rs10185151	A	G	100	PASS	AC=2237;AF=0.446685;AN=5008;NS=2504;DP=22322;EAS_AF=0.6458;AMR_AF=0.3271;AFR_AF=0.3222;EUR_AF=0.4016;SAS_AF=0.5409;AA=A|||;VT=SNP
2	162973892	rs6432709	A	C	100	PASS	AC=2237;AF=0.446685;AN=5008;NS=2504;DP=13895;EAS_AF=0.6458;AMR_AF=0.3271;AFR_AF=0.3222;EUR_AF=0.4016;SAS_AF=0.5409;AA=C|||;VT=SNP
2	162974735	rs75257481	G	C	100	PASS	AC=114;AF=0.0227636;AN=5008;NS=2504;DP=19476;EAS_AF=0.0347;AMR_AF=0.0115;AFR_AF=0.0045;EUR_AF=0.0308;SAS_AF=0.0348;AA=G|||;VT=SNP
2	162974878	rs10171070	C	T	100	PASS	AC=2236;AF=0.446486;AN=5008;NS=2504;DP=18699;EAS_AF=0.6458;AMR_AF=0.3271;AFR_AF=0.3222;EUR_AF=0.4006;SAS_AF=0.5409;AA=C|||;VT=SNP
2	162974894	rs2241242	G	A	100	PASS	AC=2238;AF=0.446885;AN=5008;NS=2504;DP=18596;EAS_AF=0.6458;AMR_AF=0.3285;AFR_AF=0.323;EUR_AF=0.4006;SAS_AF=0.5409;AA=G|||;VT=SNP
2	162974976	rs2075300	T	C	100	PASS	AC=2236;AF=0.446486;AN=5008;NS=2504;DP=17834;EAS_AF=0.6458;AMR_AF=0.3271;AFR_AF=0.3222;EUR_AF=0.4006;SAS_AF=0.5409;AA=T|||;VT=SNP
2	162975083	rs17761282	A	G	100	PASS	AC=114;AF=0.0227636;AN=5008;NS=2504;DP=19078;EAS_AF=0.0347;AMR_AF=0.0115;AFR_AF=0.0045;EUR_AF=0.0308;SAS_AF=0.0348;AA=A|||;VT=SNP
2	162975169	rs2075301	C	T	100	PASS	AC=2138;AF=0.426917;AN=5008;NS=2504;DP=20557;EAS_AF=0.6458;AMR_AF=0.3213;AFR_AF=0.2504;EUR_AF=0.4006;SAS_AF=0.5419;AA=C|||;VT=SNP
2	162975187	rs2241243	G	A	100	PASS	AC=2259;AF=0.451078;AN=5008;NS=2504;DP=20160;EAS_AF=0.6458;AMR_AF=0.3271;AFR_AF=0.3381;EUR_AF=0.4016;SAS_AF=0.5419;AA=A|||;VT=SNP
2	162975397	rs12052431	C	T	100	PASS	AC=2280;AF=0.455272;AN=5008;NS=2504;DP=22117;EAS_AF=0.6458;AMR_AF=0.3285;AFR_AF=0.3525;EUR_AF=0.4016;SAS_AF=0.5429;AA=T|||;VT=SNP
2	162975503	rs10171915	G	T	100	PASS	AC=2278;AF=0.454872;AN=5008;NS=2504;DP=21172;EAS_AF=0.6458;AMR_AF=0.3285;AFR_AF=0.3525;EUR_AF=0.4006;SAS_AF=0.5419;AA=G|||;VT=SNP
2	162975991	rs10198168	A	T	100	PASS	AC=2278;AF=0.454872;AN=5008;NS=2504;DP=19614;EAS_AF=0.6458;AMR_AF=0.3285;AFR_AF=0.3525;EUR_AF=0.4006;SAS_AF=0.5419;AA=T|||;VT=SNP
2	162976091	rs10174693	C	A	100	PASS	AC=2276;AF=0.454473;AN=5008;NS=2504;DP=18990;EAS_AF=0.6458;AMR_AF=0.3285;AFR_AF=0.351;EUR_AF=0.4006;SAS_AF=0.5419;AA=C|||;VT=SNP
2	162977965	rs2160711	A	G	100	PASS	AC=87;AF=0.0173722;AN=5008;NS=2504;DP=20088;EAS_AF=0.0347;AMR_AF=0.0043;AFR_AF=0.0015;EUR_AF=0.0189;SAS_AF=0.0286;AA=A|||;VT=SNP
2	162978379	rs6432710	A	C	100	PASS	AC=2859;AF=0.570887;AN=5008;NS=2504;DP=15650;EAS_AF=0.6806;AMR_AF=0.3718;AFR_AF=0.6899;EUR_AF=0.4344;SAS_AF=0.5787;AA=C|||;VT=SNP
2	162978811	rs12692647	C	T	100	PASS	AC=2045;AF=0.408347;AN=5008;NS=2504;DP=15497;EAS_AF=0.6438;AMR_AF=0.3141;AFR_AF=0.1853;EUR_AF=0.4006;SAS_AF=0.5419;AA=C|||;VT=SNP
2	162979151	rs2389679	G	C	100	PASS	AC=2853;AF=0.569688;AN=5008;NS=2504;DP=17037;EAS_AF=0.6776;AMR_AF=0.3718;AFR_AF=0.6884;EUR_AF=0.4344;SAS_AF=0.5777;AA=C|||;VT=SNP
2	162979779	rs144092344	T	C	100	PASS	AC=113;AF=0.0225639;AN=5008;NS=2504;DP=14238;EAS_AF=0.0347;AMR_AF=0.0115;AFR_AF=0.0045;EUR_AF=0.0308;SAS_AF=0.0337;AA=T|||;VT=SNP
2	162982138	rs2193495	T	C	100	PASS	AC=2322;AF=0.463658;AN=5008;NS=2504;DP=19072;EAS_AF=0.6488;AMR_AF=0.3357;AFR_AF=0.3759;EUR_AF=0.4036;SAS_AF=0.544;AA=T|||;VT=SNP
2	162982446	rs10490423	C	T	100	PASS	AC=2049;AF=0.409145;AN=5008;NS=2504;DP=20734;EAS_AF=0.6468;AMR_AF=0.3156;AFR_AF=0.1838;EUR_AF=0.4006;SAS_AF=0.544;AA=C|||;VT=SNP
2	162983513	rs115338631	G	T	100	PASS	AC=83;AF=0.0165735;AN=5008;NS=2504;DP=17820;EAS_AF=0.0317;AMR_AF=0.0043;AFR_AF=0.0015;EUR_AF=0.0189;SAS_AF=0.0276;AA=G|||;VT=SNP
2	162983749	rs2052352	C	T	100	PASS	AC=2850;AF=0.569089;AN=5008;NS=2504;DP=19383;EAS_AF=0.6687;AMR_AF=0.3761;AFR_AF=0.6914;EUR_AF=0.4334;SAS_AF=0.5777;AA=T|||;VT=SNP
2	162984829	rs13431489	A	G	100	PASS	AC=2296;AF=0.458466;AN=5008;NS=2504;DP=17390;EAS_AF=0.6677;AMR_AF=0.3329;AFR_AF=0.3427;EUR_AF=0.4036;SAS_AF=0.545;AA=G|||;VT=SNP
2	162987462	rs116068336	T	C	100	PASS	AC=113;AF=0.0225639;AN=5008;NS=2504;DP=16853;EAS_AF=0.0347;AMR_AF=0.0115;AFR_AF=0.0045;EUR_AF=0.0308;SAS_AF=0.0337;AA=T|||;VT=SNP
2	162987525	rs10194114	C	T	100	PASS	AC=2123;AF=0.423922;AN=5008;NS=2504;DP=17445;EAS_AF=0.6677;AMR_AF=0.3199;AFR_AF=0.2209;EUR_AF=0.4006;SAS_AF=0.545;AA=C|||;VT=SNP
2	162987645	rs4395257	G	T	100	PASS	AC=2885;AF=0.576078;AN=5008;NS=2504;DP=16245;EAS_AF=0.7024;AMR_AF=0.3746;AFR_AF=0.6914;EUR_AF=0.4344;SAS_AF=0.5787;AA=T|||;VT=SNP
2	162987884	rs149955042	C	T	100	PASS	AC=246;AF=0.0491214;AN=5008;NS=2504;DP=16919;EAS_AF=0.0347;AMR_AF=0.0202;AFR_AF=0.1006;EUR_AF=0.0308;SAS_AF=0.0337;AA=C|||;VT=SNP
2	162988247	rs7599934	C	T	100	PASS	AC=2819;AF=0.562899;AN=5008;NS=2504;DP=16036;EAS_AF=0.6994;AMR_AF=0.3746;AFR_AF=0.6437;EUR_AF=0.4344;SAS_AF=0.5787;AA=T|||;VT=SNP
2	162988401	rs78764281	C	T	100	PASS	AC=284;AF=0.0567093;AN=5008;NS=2504;DP=17983;EAS_AF=0.0317;AMR_AF=0.0216;AFR_AF=0.1309;EUR_AF=0.0308;SAS_AF=0.0337;AA=C|||;VT=SNP
2	162988760	rs13011432	A	C	100	PASS	AC=2423;AF=0.483826;AN=5008;NS=2504;DP=17094;EAS_AF=0.6994;AMR_AF=0.3444;AFR_AF=0.3608;EUR_AF=0.4334;SAS_AF=0.5787;AA=C|||;VT=SNP
2	162988828	rs35596334	C	T	100	PASS	AC=2132;AF=0.425719;AN=5008;NS=2504;DP=17867;EAS_AF=0.6677;AMR_AF=0.3228;AFR_AF=0.2247;EUR_AF=0.4026;SAS_AF=0.545;AA=C|||;VT=SNP
2	162989081	rs10165543	T	A	100	PASS	AC=2114;AF=0.422125;AN=5008;NS=2504;DP=17788;EAS_AF=0.6419;AMR_AF=0.3228;AFR_AF=0.2307;EUR_AF=0.4026;SAS_AF=0.545;AA=T|||;VT=SNP
2	162989116	rs10176758	A	C	100	PASS	AC=2824;AF=0.563898;AN=5008;NS=2504;DP=18702;EAS_AF=0.6994;AMR_AF=0.3775;AFR_AF=0.6445;EUR_AF=0.4344;SAS_AF=0.5808;AA=C|||;VT=SNP
2	162989903	rs2389680	A	G	100	PASS	AC=2132;AF=0.425719;AN=5008;NS=2504;DP=14951;EAS_AF=0.6677;AMR_AF=0.3228;AFR_AF=0.2247;EUR_AF=0.4026;SAS_AF=0.545;AA=A|||;VT=SNP
2	162989968	rs2216338	G	A	100	PASS	AC=2068;AF=0.412939;AN=5008;NS=2504;DP=14103;EAS_AF=0.6657;AMR_AF=0.317;AFR_AF=0.1831;EUR_AF=0.4006;SAS_AF=0.544;AA=G|||;VT=SNP
2	162990290	rs7607713	G	A	100	PASS	AC=2132;AF=0.425719;AN=5008;NS=2504;DP=14549;EAS_AF=0.6677;AMR_AF=0.3228;AFR_AF=0.2247;EUR_AF=0.4026;SAS_AF=0.545;AA=A|||;VT=SNP
2	162990369	rs7568666	T	C	100	PASS	AC=2130;AF=0.425319;AN=5008;NS=2504;DP=12522;EAS_AF=0.6677;AMR_AF=0.3228;AFR_AF=0.2231;EUR_AF=0.4026;SAS_AF=0.545;AA=C|||;VT=SNP
2	162990462	rs7607756	C	A	100	PASS	AC=2424;AF=0.484026;AN=5008;NS=2504;DP=10857;EAS_AF=0.6994;AMR_AF=0.3444;AFR_AF=0.3616;EUR_AF=0.4334;SAS_AF=0.5787;AA=A|||;VT=SNP
2	162990576	rs7608081	G	A	100	PASS	AC=2130;AF=0.425319;AN=5008;NS=2504;DP=12943;EAS_AF=0.6677;AMR_AF=0.3213;AFR_AF=0.2239;EUR_AF=0.4026;SAS_AF=0.545;AA=A|||;VT=SNP
2	162990727	rs7564122	A	G	100	PASS	AC=2102;AF=0.419728;AN=5008;NS=2504;DP=15947;EAS_AF=0.6657;AMR_AF=0.3184;AFR_AF=0.208;EUR_AF=0.4006;SAS_AF=0.544;AA=A|||;VT=SNP
2	162991075	rs145778047	A	G	100	PASS	AC=83;AF=0.0165735;AN=5008;NS=2504;DP=19320;EAS_AF=0.0317;AMR_AF=0.0043;AFR_AF=0.0015;EUR_AF=0.0189;SAS_AF=0.0276;AA=A|||;VT=SNP
2	162991247	rs2389681	G	T	100	PASS	AC=2112;AF=0.421725;AN=5008;NS=2504;DP=18672;EAS_AF=0.6577;AMR_AF=0.3184;AFR_AF=0.2194;EUR_AF=0.4026;SAS_AF=0.545;AA=T|||;VT=SNP
2	162991474	rs117818514	G	A	100	PASS	AC=110;AF=0.0219649;AN=5008;NS=2504;DP=17646;EAS_AF=0.0317;AMR_AF=0.0115;AFR_AF=0.0045;EUR_AF=0.0308;SAS_AF=0.0337;AA=G|||;VT=SNP
2	162991675	rs2111489	T	G	100	PASS	AC=2071;AF=0.413538;AN=5008;NS=2504;DP=17680;EAS_AF=0.6657;AMR_AF=0.3199;AFR_AF=0.1838;EUR_AF=0.4006;SAS_AF=0.544;AA=T|||;VT=SNP
2	162991884	rs1558862	A	T	100	PASS	AC=2089;AF=0.417133;AN=5008;NS=2504;DP=16009;EAS_AF=0.6657;AMR_AF=0.3199;AFR_AF=0.1974;EUR_AF=0.4006;SAS_AF=0.544;AA=A|||;VT=SNP
2	162991910	rs116956425	C	A	100	PASS	AC=111;AF=0.0221645;AN=5008;NS=2504;DP=15892;EAS_AF=0.0327;AMR_AF=0.0115;AFR_AF=0.0045;EUR_AF=0.0308;SAS_AF=0.0337;AA=C|||;VT=SNP
2	162992671	rs116122308	G	A	100	PASS	AC=112;AF=0.0223642;AN=5008;NS=2504;DP=12088;EAS_AF=0.0327;AMR_AF=0.013;AFR_AF=0.0045;EUR_AF=0.0308;SAS_AF=0.0337;AA=G|||;VT=SNP
2	162992731	rs7598422	G	T	100	PASS	AC=2136;AF=0.426518;AN=5008;NS=2504;DP=13068;EAS_AF=0.6677;AMR_AF=0.3213;AFR_AF=0.2315;EUR_AF=0.3996;SAS_AF=0.544;AA=G|||;VT=SNP
2	162993352	rs75944814	T	C	100	PASS	AC=153;AF=0.0305511;AN=5008;NS=2504;DP=13618;EAS_AF=0.0327;AMR_AF=0.013;AFR_AF=0.0356;EUR_AF=0.0308;SAS_AF=0.0337;AA=T|||;VT=SNP
2	162993472	rs10180049	G	A	100	PASS	AC=2134;AF=0.426118;AN=5008;NS=2504;DP=12960;EAS_AF=0.6667;AMR_AF=0.3199;AFR_AF=0.2307;EUR_AF=0.3996;SAS_AF=0.545;AA=G|||;VT=SNP
2	162993491	rs7599142	C	T	100	PASS	AC=2279;AF=0.455072;AN=5008;NS=2504;DP=13256;EAS_AF=0.7004;AMR_AF=0.3314;AFR_AF=0.2625;EUR_AF=0.4284;SAS_AF=0.5777;AA=T|||;VT=SNP
2	162993569	rs7599446	G	A	100	PASS	AC=2819;AF=0.562899;AN=5008;NS=2504;DP=12925;EAS_AF=0.7004;AMR_AF=0.379;AFR_AF=0.6437;EUR_AF=0.4314;SAS_AF=0.5777;AA=A|||;VT=SNP
2	162994684	rs6729181	A	C	100	PASS	AC=2824;AF=0.563898;AN=5008;NS=2504;DP=12237;EAS_AF=0.7004;AMR_AF=0.3804;AFR_AF=0.6437;EUR_AF=0.4344;SAS_AF=0.5787;AA=C|||;VT=SNP
2	162995159	rs10209700	A	G	100	PASS	AC=2144;AF=0.428115;AN=5008;NS=2504;DP=19622;EAS_AF=0.6677;AMR_AF=0.3213;AFR_AF=0.2292;EUR_AF=0.4046;SAS_AF=0.5501;AA=A|||;VT=SNP
2	162995178	rs10198838	T	G	100	PASS	AC=2294;AF=0.458067;AN=5008;NS=2504;DP=19889;EAS_AF=0.7004;AMR_AF=0.3343;AFR_AF=0.2648;EUR_AF=0.4324;SAS_AF=0.5838;AA=G|||;VT=SNP
2	162995222	rs10186588	G	T	100	PASS	AC=2140;AF=0.427316;AN=5008;NS=2504;DP=19425;EAS_AF=0.6677;AMR_AF=0.3213;AFR_AF=0.2292;EUR_AF=0.4016;SAS_AF=0.5491;AA=G|||;VT=SNP
2	162995514	rs79405265	T	C	100	PASS	AC=207;AF=0.0413339;AN=5008;NS=2504;DP=19060;EAS_AF=0.0327;AMR_AF=0.0159;AFR_AF=0.0734;EUR_AF=0.0328;SAS_AF=0.0337;AA=C|||;VT=SNP
2	162996045	rs75046427	T	A	100	PASS	AC=209;AF=0.0417332;AN=5008;NS=2504;DP=17325;EAS_AF=0.0327;AMR_AF=0.0159;AFR_AF=0.0756;EUR_AF=0.0328;SAS_AF=0.0327;AA=A|||;VT=SNP
2	162996174	rs76995123	G	A	100	PASS	AC=152;AF=0.0303514;AN=5008;NS=2504;DP=16577;EAS_AF=0.0327;AMR_AF=0.013;AFR_AF=0.0356;EUR_AF=0.0308;SAS_AF=0.0327;AA=G|||;VT=SNP
2	162996687	rs113647830	T	C	100	PASS	AC=209;AF=0.0417332;AN=5008;NS=2504;DP=10686;EAS_AF=0.0327;AMR_AF=0.0159;AFR_AF=0.0749;EUR_AF=0.0338;SAS_AF=0.0327;AA=C|||;VT=SNP
2	162996723	rs146886822	G	T	100	PASS	AC=152;AF=0.0303514;AN=5008;NS=2504;DP=12555;EAS_AF=0.0327;AMR_AF=0.013;AFR_AF=0.0356;EUR_AF=0.0308;SAS_AF=0.0327;AA=G|||;VT=SNP
2	162997032	rs79739937	G	A	100	PASS	AC=148;AF=0.0295527;AN=5008;NS=2504;DP=17198;EAS_AF=0.0298;AMR_AF=0.0115;AFR_AF=0.0356;EUR_AF=0.0308;SAS_AF=0.0327;AA=G|||;VT=SNP
2	162997265	rs7561020	G	A	100	PASS	AC=2141;AF=0.427516;AN=5008;NS=2504;DP=16535;EAS_AF=0.6587;AMR_AF=0.3746;AFR_AF=0.2156;EUR_AF=0.4026;SAS_AF=0.5389;AA=G|||;VT=SNP
2	162997610	rs73973006	T	A	100	PASS	AC=553;AF=0.110423;AN=5008;NS=2504;DP=21307;EAS_AF=0.0377;AMR_AF=0.0346;AFR_AF=0.3313;EUR_AF=0.0348;SAS_AF=0.0184;AA=A|||;VT=SNP
2	162997659	rs13416088	G	A	100	PASS	AC=596;AF=0.11901;AN=5008;NS=2504;DP=21976;EAS_AF=0.2044;AMR_AF=0.0922;AFR_AF=0.0106;EUR_AF=0.2127;SAS_AF=0.1002;AA=G|||;VT=SNP
2	162997683	rs79950401	A	G	100	PASS	AC=168;AF=0.0335463;AN=5008;NS=2504;DP=22659;EAS_AF=0.0377;AMR_AF=0.0115;AFR_AF=0.0393;EUR_AF=0.0308;SAS_AF=0.0399;AA=A|||;VT=SNP
2	162997703	rs1990761	G	A	100	PASS	AC=2448;AF=0.488818;AN=5008;NS=2504;DP=23050;EAS_AF=0.3175;AMR_AF=0.6988;AFR_AF=0.385;EUR_AF=0.6491;SAS_AF=0.4918;AA=A|||;VT=SNP
2	162997960	rs13429709	T	C	100	PASS	AC=2754;AF=0.54992;AN=5008;NS=2504;DP=20989;EAS_AF=0.7173;AMR_AF=0.562;AFR_AF=0.5968;EUR_AF=0.2932;SAS_AF=0.5695;AA=T|||;VT=SNP
2	162998113	rs41368446	T	G	100	PASS	AC=607;AF=0.121206;AN=5008;NS=2504;DP=21535;EAS_AF=0.0883;AMR_AF=0.317;AFR_AF=0.1498;EUR_AF=0.0596;SAS_AF=0.0409;AA=T|||;VT=SNP
2	162998852	rs35424779	A	G	100	PASS	AC=503;AF=0.100439;AN=5008;NS=2504;DP=19751;EAS_AF=0.2202;AMR_AF=0.3184;AFR_AF=0.0038;EUR_AF=0.0169;SAS_AF=0.0389;AA=A|||;VT=SNP
2	162998941	rs35328019	G	A	100	PASS	AC=491;AF=0.0980431;AN=5008;NS=2504;DP=20139;EAS_AF=0.2093;AMR_AF=0.3184;AFR_AF=0.003;EUR_AF=0.0169;SAS_AF=0.0389;AA=G|||;VT=SNP
2	162999000	rs16846320	G	A	100	PASS	AC=490;AF=0.0978435;AN=5008;NS=2504;DP=18561;EAS_AF=0.2093;AMR_AF=0.317;AFR_AF=0.003;EUR_AF=0.0169;SAS_AF=0.0389;AA=G|||;VT=SNP
2	162999055	rs6717263	C	A	100	PASS	AC=742;AF=0.148163;AN=5008;NS=2504;DP=18881;EAS_AF=0.2093;AMR_AF=0.3372;AFR_AF=0.1831;EUR_AF=0.0169;SAS_AF=0.0389;AA=A|||;VT=SNP
2	162999263	rs6717609	C	A	100	PASS	AC=239;AF=0.0477236;AN=5008;NS=2504;DP=17648;EAS_AF=0.0159;AMR_AF=0.281;AFR_AF=0.0008;EUR_AF=0.0169;SAS_AF=0.0102;AA=C|||;VT=SNP
2	162999355	rs6717659	C	A	100	PASS	AC=747;AF=0.149161;AN=5008;NS=2504;DP=16729;EAS_AF=0.2083;AMR_AF=0.3386;AFR_AF=0.1868;EUR_AF=0.0169;SAS_AF=0.0389;AA=A|||;VT=SNP
2	162999388	rs6732914	T	C	100	PASS	AC=747;AF=0.149161;AN=5008;NS=2504;DP=15785;EAS_AF=0.2083;AMR_AF=0.3386;AFR_AF=0.1868;EUR_AF=0.0169;SAS_AF=0.0389;AA=T|||;VT=SNP
2	163000856	rs7581952	A	C	100	PASS	AC=240;AF=0.0479233;AN=5008;NS=2504;DP=17880;EAS_AF=0.0159;AMR_AF=0.281;AFR_AF=0.0015;EUR_AF=0.0169;SAS_AF=0.0102;AA=A|||;VT=SNP
2	163001224	rs7569992	T	G	100	PASS	AC=827;AF=0.165136;AN=5008;NS=2504;DP=15352;EAS_AF=0.2083;AMR_AF=0.3473;AFR_AF=0.2428;EUR_AF=0.0169;SAS_AF=0.0389;AA=G|||;VT=SNP
2	163002834	rs11897425	C	A	100	PASS	AC=1017;AF=0.203075;AN=5008;NS=2504;DP=22038;EAS_AF=0.2083;AMR_AF=0.3573;AFR_AF=0.3812;EUR_AF=0.0169;SAS_AF=0.0389;AA=A|||;VT=SNP
2	163003191	rs4664447	T	C	100	PASS	AC=489;AF=0.0976438;AN=5008;NS=2504;DP=18648;EAS_AF=0.2073;AMR_AF=0.317;AFR_AF=0.0038;EUR_AF=0.0169;SAS_AF=0.0389;AA=C|||;VT=SNP
2	163005158	rs5647	G	A	100	PASS	AC=656;AF=0.13099;AN=5008;NS=2504;DP=14256;EAS_AF=0.2073;AMR_AF=0.3228;AFR_AF=0.1271;EUR_AF=0.0169;SAS_AF=0.0389;AA=G|||;VT=SNP
2	163005674	rs5645	G	A	100	PASS	AC=483;AF=0.0964457;AN=5008;NS=2504;DP=15449;EAS_AF=0.2073;AMR_AF=0.3112;AFR_AF=0.0023;EUR_AF=0.0169;SAS_AF=0.0389;AA=G|||;VT=SNP;EX_TARGET
2	163007420	rs4664448	G	A	100	PASS	AC=611;AF=0.122005;AN=5008;NS=2504;DP=15504;EAS_AF=0.2073;AMR_AF=0.3228;AFR_AF=0.093;EUR_AF=0.0169;SAS_AF=0.0389;AA=G|||;VT=SNP
2	163007575	rs4664449	G	C	100	PASS	AC=483;AF=0.0964457;AN=5008;NS=2504;DP=15636;EAS_AF=0.2073;AMR_AF=0.3112;AFR_AF=0.0023;EUR_AF=0.0169;SAS_AF=0.0389;AA=G|||;VT=SNP
2	163010011	rs13001107	G	C	100	PASS	AC=686;AF=0.136981;AN=5008;NS=2504;DP=19579;EAS_AF=0.2073;AMR_AF=0.3271;AFR_AF=0.1467;EUR_AF=0.0169;SAS_AF=0.0399;AA=G|||;VT=SNP
2	163010111	rs35205044	T	A	100	PASS	AC=485;AF=0.096845;AN=5008;NS=2504;DP=19294;EAS_AF=0.2073;AMR_AF=0.3112;AFR_AF=0.003;EUR_AF=0.0169;SAS_AF=0.0399;AA=T|||;VT=SNP
2	163010677	rs79820653	C	A	100	PASS	AC=214;AF=0.0427316;AN=5008;NS=2504;DP=19003;EAS_AF=0.003;AMR_AF=0.0288;AFR_AF=0.0045;EUR_AF=0.0865;SAS_AF=0.1002;AA=C|||;VT=SNP
2	163011235	rs3761656	T	G	100	PASS	AC=651;AF=0.129992;AN=5008;NS=2504;DP=21127;EAS_AF=0.1379;AMR_AF=0.183;AFR_AF=0.1853;EUR_AF=0.0636;SAS_AF=0.0777;AA=T|||;VT=SNP
2	163011991	rs2193494	G	A	100	PASS	AC=233;AF=0.0465256;AN=5008;NS=2504;DP=17949;EAS_AF=0.0099;AMR_AF=0.2767;AFR_AF=0.0015;EUR_AF=0.0169;SAS_AF=0.0123;AA=G|||;VT=SNP
2	163012551	rs13028221	A	G	100	PASS	AC=687;AF=0.137181;AN=5008;NS=2504;DP=15589;EAS_AF=0.2063;AMR_AF=0.3256;AFR_AF=0.1498;EUR_AF=0.0169;SAS_AF=0.0389;AA=A|||;VT=SNP
2	163012730	rs13010545	T	G	100	PASS	AC=968;AF=0.193291;AN=5008;NS=2504;DP=18816;EAS_AF=0.2063;AMR_AF=0.3516;AFR_AF=0.3449;EUR_AF=0.0169;SAS_AF=0.044;AA=G|||;VT=SNP
2	163014173	rs4664450	G	T	100	PASS	AC=828;AF=0.165335;AN=5008;NS=2504;DP=16737;EAS_AF=0.2113;AMR_AF=0.3372;AFR_AF=0.2451;EUR_AF=0.0169;SAS_AF=0.0409;AA=T|||;VT=SNP
2	163014992	rs34211565	A	G	100	PASS	AC=487;AF=0.0972444;AN=5008;NS=2504;DP=13803;EAS_AF=0.2113;AMR_AF=0.3084;AFR_AF=0.003;EUR_AF=0.0169;SAS_AF=0.0399;AA=A|||;VT=SNP
2	163015464	rs10170813	C	T	100	PASS	AC=1626;AF=0.324681;AN=5008;NS=2504;DP=18821;EAS_AF=0.3433;AMR_AF=0.5274;AFR_AF=0.5378;EUR_AF=0.0805;SAS_AF=0.1247;AA=T|||;VT=SNP
2	163017009	rs10189636	T	G	100	PASS	AC=955;AF=0.190695;AN=5008;NS=2504;DP=14333;EAS_AF=0.2093;AMR_AF=0.3458;AFR_AF=0.3389;EUR_AF=0.0169;SAS_AF=0.0399;AA=G|||;VT=SNP
2	163018750	rs6726201	A	G	100	PASS	AC=947;AF=0.189097;AN=5008;NS=2504;DP=18473;EAS_AF=0.2093;AMR_AF=0.3444;AFR_AF=0.3336;EUR_AF=0.0169;SAS_AF=0.0399;AA=G|||;VT=SNP
2	163020371	rs6759791	C	T	100	PASS	AC=947;AF=0.189097;AN=5008;NS=2504;DP=11651;EAS_AF=0.2093;AMR_AF=0.3444;AFR_AF=0.3328;EUR_AF=0.0169;SAS_AF=0.0409;AA=T|||;VT=SNP
2	163020518	rs112682886	A	C	100	PASS	AC=526;AF=0.105032;AN=5008;NS=2504;DP=13594;EAS_AF=0.0536;AMR_AF=0.0403;AFR_AF=0.2057;EUR_AF=0.0378;SAS_AF=0.137;AA=a|||;VT=SNP
2	163020523	rs6759933	C	A	100	PASS	AC=2243;AF=0.447883;AN=5008;NS=2504;DP=13736;EAS_AF=0.623;AMR_AF=0.6196;AFR_AF=0.5159;EUR_AF=0.2972;SAS_AF=0.2086;AA=a|||;VT=SNP
2	163024377	rs2892827	A	T	100	PASS	AC=1049;AF=0.209465;AN=5008;NS=2504;DP=15008;EAS_AF=0.3313;AMR_AF=0.1023;AFR_AF=0.0091;EUR_AF=0.1948;SAS_AF=0.4458;AA=A|||;VT=SNP
2	163025929	rs7583035	A	G	100	PASS	AC=849;AF=0.169529;AN=5008;NS=2504;DP=19834;EAS_AF=0.1994;AMR_AF=0.3372;AFR_AF=0.2776;EUR_AF=0.0119;SAS_AF=0.0358;AA=G|||;VT=SNP
2	163026299	rs73973016	C	T	100	PASS	AC=843;AF=0.168331;AN=5008;NS=2504;DP=21385;EAS_AF=0.1954;AMR_AF=0.3372;AFR_AF=0.2769;EUR_AF=0.0109;SAS_AF=0.0358;AA=T|||;VT=SNP
2	163028490	rs4664451	T	C	100	PASS	AC=459;AF=0.0916534;AN=5008;NS=2504;DP=15674;EAS_AF=0.1954;AMR_AF=0.3069;AFR_AF=0.0023;EUR_AF=0.0109;SAS_AF=0.0358;AA=T|||;VT=SNP
2	163028888	rs9973461	A	C	100	PASS	AC=933;AF=0.186302;AN=5008;NS=2504;DP=18137;EAS_AF=0.1954;AMR_AF=0.3444;AFR_AF=0.3411;EUR_AF=0.0109;SAS_AF=0.0358;AA=C|||;VT=SNP
2	163030336	rs3764917	T	C	100	PASS	AC=1059;AF=0.211462;AN=5008;NS=2504;DP=17163;EAS_AF=0.3462;AMR_AF=0.1037;AFR_AF=0.0083;EUR_AF=0.1928;SAS_AF=0.4427;AA=T|||;VT=SNP
2	163032334	rs6707966	C	T	100	PASS	AC=845;AF=0.16873;AN=5008;NS=2504;DP=21633;EAS_AF=0.1954;AMR_AF=0.3372;AFR_AF=0.2784;EUR_AF=0.0109;SAS_AF=0.0358;AA=T|||;VT=SNP
2	163034461	rs78455439	T	C	100	PASS	AC=460;AF=0.091853;AN=5008;NS=2504;DP=19525;EAS_AF=0.1954;AMR_AF=0.3069;AFR_AF=0.003;EUR_AF=0.0109;SAS_AF=0.0358;AA=T|||;VT=SNP
2	163036379	rs6739523	T	C	100	PASS	AC=885;AF=0.176717;AN=5008;NS=2504;DP=10604;EAS_AF=0.1954;AMR_AF=0.3386;AFR_AF=0.3079;EUR_AF=0.0109;SAS_AF=0.0358;AA=C|||;VT=SNP
2	163036617	rs6753165	A	G	100	PASS	AC=459;AF=0.0916534;AN=5008;NS=2504;DP=14031;EAS_AF=0.1954;AMR_AF=0.3069;AFR_AF=0.0023;EUR_AF=0.0109;SAS_AF=0.0358;AA=A|||;VT=SNP
2	163037680	rs2300752	A	G	100	PASS	AC=886;AF=0.176917;AN=5008;NS=2504;DP=18218;EAS_AF=0.1954;AMR_AF=0.3386;AFR_AF=0.3086;EUR_AF=0.0109;SAS_AF=0.0358;AA=G|||;VT=SNP
2	163038425	rs2300751	T	A	100	PASS	AC=329;AF=0.0656949;AN=5008;NS=2504;DP=19764;EAS_AF=0.2698;AMR_AF=0.0072;AFR_AF=0.0015;EUR_AF=0.0358;SAS_AF=0.0143;AA=T|||;VT=SNP
2	163041387	rs2268883	T	G	100	PASS	AC=459;AF=0.0916534;AN=5008;NS=2504;DP=20800;EAS_AF=0.1954;AMR_AF=0.3069;AFR_AF=0.0023;EUR_AF=0.0109;SAS_AF=0.0358;AA=T|||;VT=SNP
2	163044021	rs2389682	G	T	100	PASS	AC=460;AF=0.091853;AN=5008;NS=2504;DP=18360;EAS_AF=0.1954;AMR_AF=0.3084;AFR_AF=0.0023;EUR_AF=0.0109;SAS_AF=0.0358;AA=G|||;VT=SNP
2	163044219	rs41474547	A	T	100	PASS	AC=459;AF=0.0916534;AN=5008;NS=2504;DP=19988;EAS_AF=0.1954;AMR_AF=0.3069;AFR_AF=0.0023;EUR_AF=0.0109;SAS_AF=0.0358;AA=A|||;VT=SNP
2	163044355	rs6715552	G	A	100	PASS	AC=459;AF=0.0916534;AN=5008;NS=2504;DP=19151;EAS_AF=0.1954;AMR_AF=0.3069;AFR_AF=0.0023;EUR_AF=0.0109;SAS_AF=0.0358;AA=G|||;VT=SNP
2	163049639	rs3788974	T	C	100	PASS	AC=462;AF=0.0922524;AN=5008;NS=2504;DP=20002;EAS_AF=0.1974;AMR_AF=0.3069;AFR_AF=0.003;EUR_AF=0.0109;SAS_AF=0.0358;AA=T|||;VT=SNP
2	163052377	rs74515859	C	G	100	PASS	AC=699;AF=0.139577;AN=5008;NS=2504;DP=18107;EAS_AF=0.3204;AMR_AF=0.0173;AFR_AF=0;EUR_AF=0.0408;SAS_AF=0.3303;AA=C|||;VT=SNP
2	163054724	rs4664452	C	T	100	PASS	AC=859;AF=0.171526;AN=5008;NS=2504;DP=18885;EAS_AF=0.13;AMR_AF=0.3156;AFR_AF=0.3601;EUR_AF=0.0119;SAS_AF=0.0215;AA=T|||;VT=SNP
2	163055995	rs3788973	T	C	100	PASS	AC=356;AF=0.0710863;AN=5008;NS=2504;DP=19740;EAS_AF=0.129;AMR_AF=0.2752;AFR_AF=0.0023;EUR_AF=0.0109;SAS_AF=0.0215;AA=C|||;VT=SNP
2	163056157	rs3788972	C	T	100	PASS	AC=359;AF=0.0716853;AN=5008;NS=2504;DP=19572;EAS_AF=0.13;AMR_AF=0.2752;AFR_AF=0.0023;EUR_AF=0.0109;SAS_AF=0.0235;AA=C|||;VT=SNP
2	163056952	rs13386912	A	C	100	PASS	AC=900;AF=0.179712;AN=5008;NS=2504;DP=16406;EAS_AF=0.1329;AMR_AF=0.3184;AFR_AF=0.3865;EUR_AF=0.0119;SAS_AF=0.0225;AA=C|||;VT=SNP
2	163063179	rs6706926	T	G	100	PASS	AC=897;AF=0.179113;AN=5008;NS=2504;DP=17464;EAS_AF=0.13;AMR_AF=0.3199;AFR_AF=0.3865;EUR_AF=0.0119;SAS_AF=0.0215;AA=G|||;VT=SNP
2	163065067	rs12467922	A	G	100	PASS	AC=356;AF=0.0710863;AN=5008;NS=2504;DP=15471;EAS_AF=0.13;AMR_AF=0.2738;AFR_AF=0.0023;EUR_AF=0.0109;SAS_AF=0.0215;AA=A|||;VT=SNP
2	163065325	rs78472008	A	G	100	PASS	AC=356;AF=0.0710863;AN=5008;NS=2504;DP=13941;EAS_AF=0.13;AMR_AF=0.2738;AFR_AF=0.0023;EUR_AF=0.0109;SAS_AF=0.0215;AA=A|||;VT=SNP
2	163065873	rs12477178	G	A	100	PASS	AC=703;AF=0.140375;AN=5008;NS=2504;DP=15510;EAS_AF=0.13;AMR_AF=0.3084;AFR_AF=0.2458;EUR_AF=0.0119;SAS_AF=0.0215;AA=A|||;VT=SNP
2	163066000	rs16846368	A	C	100	PASS	AC=357;AF=0.0712859;AN=5008;NS=2504;DP=16094;EAS_AF=0.13;AMR_AF=0.2752;AFR_AF=0.0023;EUR_AF=0.0109;SAS_AF=0.0215;AA=A|||;VT=SNP
2	163067441	rs2284867	A	T	100	PASS	AC=357;AF=0.0712859;AN=5008;NS=2504;DP=19714;EAS_AF=0.13;AMR_AF=0.2752;AFR_AF=0.0023;EUR_AF=0.0109;SAS_AF=0.0215;AA=A|||;VT=SNP
2	163067457	rs10490425	A	T	100	PASS	AC=221;AF=0.0441294;AN=5008;NS=2504;DP=19759;EAS_AF=0.0109;AMR_AF=0.2752;AFR_AF=0.0023;EUR_AF=0.0109;SAS_AF=0.0051;AA=A|||;VT=SNP
2	163069058	rs77372562	G	A	100	PASS	AC=359;AF=0.0716853;AN=5008;NS=2504;DP=13994;EAS_AF=0.127;AMR_AF=0.2767;AFR_AF=0.0053;EUR_AF=0.0109;SAS_AF=0.0215;AA=A|||;VT=SNP
2	163069309	rs2300750	T	C	100	PASS	AC=362;AF=0.0722843;AN=5008;NS=2504;DP=14217;EAS_AF=0.13;AMR_AF=0.2767;AFR_AF=0.0053;EUR_AF=0.0109;SAS_AF=0.0215;AA=C|||;VT=SNP
2	163069503	rs16846375	G	A	100	PASS	AC=362;AF=0.0722843;AN=5008;NS=2504;DP=16771;EAS_AF=0.13;AMR_AF=0.2767;AFR_AF=0.0053;EUR_AF=0.0109;SAS_AF=0.0215;AA=A|||;VT=SNP
2	163069938	rs113229770	A	C	100	PASS	AC=430;AF=0.0858626;AN=5008;NS=2504;DP=16554;EAS_AF=0.1438;AMR_AF=0.2824;AFR_AF=0.0393;EUR_AF=0.0119;SAS_AF=0.0256;AA=C|||;VT=SNP
2	163070111	rs6748542	A	G	100	PASS	AC=897;AF=0.179113;AN=5008;NS=2504;DP=13871;EAS_AF=0.13;AMR_AF=0.3199;AFR_AF=0.3865;EUR_AF=0.0119;SAS_AF=0.0215;AA=G|||;VT=SNP
2	163070596	rs6735909	T	A	100	PASS	AC=357;AF=0.0712859;AN=5008;NS=2504;DP=18103;EAS_AF=0.13;AMR_AF=0.2752;AFR_AF=0.0023;EUR_AF=0.0109;SAS_AF=0.0215;AA=T|||;VT=SNP;EX_TARGET
2	163070707	rs6759558	C	G	100	PASS	AC=362;AF=0.0722843;AN=5008;NS=2504;DP=17350;EAS_AF=0.13;AMR_AF=0.2767;AFR_AF=0.0053;EUR_AF=0.0109;SAS_AF=0.0215;AA=G|||;VT=SNP
2	163071037	rs4664453	G	A	100	PASS	AC=362;AF=0.0722843;AN=5008;NS=2504;DP=18373;EAS_AF=0.13;AMR_AF=0.2767;AFR_AF=0.0053;EUR_AF=0.0109;SAS_AF=0.0215;AA=A|||;VT=SNP
2	163071161	rs4664454	C	G	100	PASS	AC=362;AF=0.0722843;AN=5008;NS=2504;DP=18731;EAS_AF=0.13;AMR_AF=0.2767;AFR_AF=0.0053;EUR_AF=0.0109;SAS_AF=0.0215;AA=G|||;VT=SNP
2	163071726	rs16846386	G	A	100	PASS	AC=898;AF=0.179313;AN=5008;NS=2504;DP=17551;EAS_AF=0.13;AMR_AF=0.3199;AFR_AF=0.3873;EUR_AF=0.0119;SAS_AF=0.0215;AA=A|||;VT=SNP
2	163073082	rs16846387	T	C	100	PASS	AC=357;AF=0.0712859;AN=5008;NS=2504;DP=17513;EAS_AF=0.13;AMR_AF=0.2752;AFR_AF=0.0023;EUR_AF=0.0109;SAS_AF=0.0215;AA=T|||;VT=SNP
2	163075264	rs12473366	A	T	100	PASS	AC=351;AF=0.0700879;AN=5008;NS=2504;DP=14791;EAS_AF=0.128;AMR_AF=0.2637;AFR_AF=0.0053;EUR_AF=0.0109;SAS_AF=0.0215;AA=a|||;VT=SNP
2	163076146	rs2075302	T	C	100	PASS	AC=1260;AF=0.251597;AN=5008;NS=2504;DP=15021;EAS_AF=0.1458;AMR_AF=0.3386;AFR_AF=0.1248;EUR_AF=0.4463;SAS_AF=0.2699;AA=T|||;VT=SNP
2	163077840	rs74378743	G	C	100	PASS	AC=364;AF=0.0726837;AN=5008;NS=2504;DP=15240;EAS_AF=0.13;AMR_AF=0.2795;AFR_AF=0.0053;EUR_AF=0.0109;SAS_AF=0.0215;AA=G|||;VT=SNP
2	163078195	rs16846389	T	A	100	PASS	AC=358;AF=0.0714856;AN=5008;NS=2504;DP=17583;EAS_AF=0.13;AMR_AF=0.2767;AFR_AF=0.0023;EUR_AF=0.0109;SAS_AF=0.0215;AA=T|||;VT=SNP
2	163080793	rs3827491	A	G	100	PASS	AC=904;AF=0.180511;AN=5008;NS=2504;DP=15240;EAS_AF=0.13;AMR_AF=0.3213;AFR_AF=0.3911;EUR_AF=0.0119;SAS_AF=0.0215;AA=G|||;VT=SNP
2	163080982	rs16846391	A	G	100	PASS	AC=359;AF=0.0716853;AN=5008;NS=2504;DP=15510;EAS_AF=0.13;AMR_AF=0.2767;AFR_AF=0.003;EUR_AF=0.0109;SAS_AF=0.0215;AA=A|||;VT=SNP;EX_TARGET
2	163081432	rs10439290	C	T	100	PASS	AC=903;AF=0.180312;AN=5008;NS=2504;DP=17113;EAS_AF=0.13;AMR_AF=0.3213;AFR_AF=0.3903;EUR_AF=0.0119;SAS_AF=0.0215;AA=T|||;VT=SNP
2	163082395	rs11679244	C	A	100	PASS	AC=1254;AF=0.250399;AN=5008;NS=2504;DP=17114;EAS_AF=0.1458;AMR_AF=0.3372;AFR_AF=0.1248;EUR_AF=0.4463;SAS_AF=0.2648;AA=C|||;VT=SNP
2	163083150	rs16846396	T	C	100	PASS	AC=363;AF=0.072484;AN=5008;NS=2504;DP=15720;EAS_AF=0.13;AMR_AF=0.2781;AFR_AF=0.0053;EUR_AF=0.0109;SAS_AF=0.0215;AA=C|||;VT=SNP
2	163083301	rs77508932	C	T	100	PASS	AC=223;AF=0.0445288;AN=5008;NS=2504;DP=16885;EAS_AF=0.0119;AMR_AF=0.2767;AFR_AF=0.0023;EUR_AF=0.0109;SAS_AF=0.0051;AA=C|||;VT=SNP
2	163084480	rs11891916	C	T	100	PASS	AC=903;AF=0.180312;AN=5008;NS=2504;DP=19304;EAS_AF=0.13;AMR_AF=0.3213;AFR_AF=0.3903;EUR_AF=0.0119;SAS_AF=0.0215;AA=T|||;VT=SNP
2	163084998	rs4338976	T	A	100	PASS	AC=363;AF=0.072484;AN=5008;NS=2504;DP=17254;EAS_AF=0.13;AMR_AF=0.2781;AFR_AF=0.0053;EUR_AF=0.0109;SAS_AF=0.0215;AA=A|||;VT=SNP
2	163086429	rs3788970	A	G	100	PASS	AC=903;AF=0.180312;AN=5008;NS=2504;DP=18437;EAS_AF=0.131;AMR_AF=0.3199;AFR_AF=0.3903;EUR_AF=0.0119;SAS_AF=0.0215;AA=G|||;VT=SNP
2	163087425	rs6746339	C	T	100	PASS	AC=910;AF=0.181709;AN=5008;NS=2504;DP=18402;EAS_AF=0.1359;AMR_AF=0.3213;AFR_AF=0.388;EUR_AF=0.0159;SAS_AF=0.0215;AA=T|||;VT=SNP
2	163087770	rs3788969	T	C	100	PASS	AC=363;AF=0.072484;AN=5008;NS=2504;DP=18303;EAS_AF=0.13;AMR_AF=0.2781;AFR_AF=0.0053;EUR_AF=0.0109;SAS_AF=0.0215;AA=C|||;VT=SNP
2	163088943	rs76099239	C	T	100	PASS	AC=357;AF=0.0712859;AN=5008;NS=2504;DP=16779;EAS_AF=0.129;AMR_AF=0.2767;AFR_AF=0.0023;EUR_AF=0.0109;SAS_AF=0.0215;AA=C|||;VT=SNP
2	163089866	rs77335736	C	T	100	PASS	AC=356;AF=0.0710863;AN=5008;NS=2504;DP=15818;EAS_AF=0.128;AMR_AF=0.2752;AFR_AF=0.0023;EUR_AF=0.0109;SAS_AF=0.0225;AA=C|||;VT=SNP
2	163090609	rs4664050	C	T	100	PASS	AC=356;AF=0.0710863;AN=5008;NS=2504;DP=18138;EAS_AF=0.128;AMR_AF=0.2752;AFR_AF=0.0023;EUR_AF=0.0109;SAS_AF=0.0225;AA=T|||;VT=SNP
2	163090970	rs4664051	G	A	100	PASS	AC=356;AF=0.0710863;AN=5008;NS=2504;DP=17584;EAS_AF=0.128;AMR_AF=0.2752;AFR_AF=0.0023;EUR_AF=0.0109;SAS_AF=0.0225;AA=G|||;VT=SNP
2	163091184	rs76818513	T	A	100	PASS	AC=356;AF=0.0710863;AN=5008;NS=2504;DP=17359;EAS_AF=0.128;AMR_AF=0.2752;AFR_AF=0.0023;EUR_AF=0.0109;SAS_AF=0.0225;AA=T|||;VT=SNP
2	163091301	rs117759694	C	G	100	PASS	AC=356;AF=0.0710863;AN=5008;NS=2504;DP=11702;EAS_AF=0.128;AMR_AF=0.2752;AFR_AF=0.0023;EUR_AF=0.0109;SAS_AF=0.0225;AA=C|||;VT=SNP
2	163091326	rs117027526	C	A	100	PASS	AC=357;AF=0.0712859;AN=5008;NS=2504;DP=11516;EAS_AF=0.128;AMR_AF=0.2752;AFR_AF=0.003;EUR_AF=0.0109;SAS_AF=0.0225;AA=C|||;VT=SNP
2	163091427	rs112075616	T	C	100	PASS	AC=356;AF=0.0710863;AN=5008;NS=2504;DP=10046;EAS_AF=0.128;AMR_AF=0.2752;AFR_AF=0.0023;EUR_AF=0.0109;SAS_AF=0.0225;AA=C|||;VT=SNP
2	163091544	rs75229796	C	T	100	PASS	AC=368;AF=0.0734824;AN=5008;NS=2504;DP=9990;EAS_AF=0.128;AMR_AF=0.2752;AFR_AF=0.0113;EUR_AF=0.0109;SAS_AF=0.0225;AA=C|||;VT=SNP
2	163091753	rs12471175	T	C	100	PASS	AC=757;AF=0.151158;AN=5008;NS=2504;DP=9424;EAS_AF=0.128;AMR_AF=0.2983;AFR_AF=0.2927;EUR_AF=0.0119;SAS_AF=0.0225;AA=C|||;VT=SNP
2	163091754	rs12471176	T	G	100	PASS	AC=757;AF=0.151158;AN=5008;NS=2504;DP=9513;EAS_AF=0.128;AMR_AF=0.2983;AFR_AF=0.2927;EUR_AF=0.0119;SAS_AF=0.0225;AA=G|||;VT=SNP
2	163093104	rs78455346	A	C	100	PASS	AC=356;AF=0.0710863;AN=5008;NS=2504;DP=18177;EAS_AF=0.128;AMR_AF=0.2752;AFR_AF=0.0023;EUR_AF=0.0109;SAS_AF=0.0225;AA=C|||;VT=SNP
2	163097600	rs3788968	G	C	100	PASS	AC=443;AF=0.0884585;AN=5008;NS=2504;DP=18538;EAS_AF=0.128;AMR_AF=0.2781;AFR_AF=0.0666;EUR_AF=0.0109;SAS_AF=0.0225;AA=C|||;VT=SNP
2	163097970	rs3788967	G	A	100	PASS	AC=443;AF=0.0884585;AN=5008;NS=2504;DP=16019;EAS_AF=0.128;AMR_AF=0.2781;AFR_AF=0.0666;EUR_AF=0.0109;SAS_AF=0.0225;AA=G|||;VT=SNP
2	163097979	rs3788966	C	T	100	PASS	AC=356;AF=0.0710863;AN=5008;NS=2504;DP=16289;EAS_AF=0.128;AMR_AF=0.2752;AFR_AF=0.0023;EUR_AF=0.0109;SAS_AF=0.0225;AA=C|||;VT=SNP
2	163098145	rs11886710	A	G	100	PASS	AC=444;AF=0.0886581;AN=5008;NS=2504;DP=16103;EAS_AF=0.129;AMR_AF=0.2781;AFR_AF=0.0666;EUR_AF=0.0109;SAS_AF=0.0225;AA=A|||;VT=SNP
2	163100259	rs13422767	G	A	100	PASS	AC=994;AF=0.198482;AN=5008;NS=2504;DP=17115;EAS_AF=0.3204;AMR_AF=0.1138;AFR_AF=0.0076;EUR_AF=0.166;SAS_AF=0.4243;AA=G|||;VT=SNP
2	163102338	rs3761654	A	C	100	PASS	AC=449;AF=0.0896565;AN=5008;NS=2504;DP=16953;EAS_AF=0.129;AMR_AF=0.281;AFR_AF=0.0681;EUR_AF=0.0109;SAS_AF=0.0235;AA=A|||;VT=SNP
2	163103228	rs16846429	C	T	100	PASS	AC=428;AF=0.0854633;AN=5008;NS=2504;DP=16832;EAS_AF=0.13;AMR_AF=0.2795;AFR_AF=0.053;EUR_AF=0.0109;SAS_AF=0.0225;AA=T|||;VT=SNP
2	163103900	rs4664052	T	G	100	PASS	AC=223;AF=0.0445288;AN=5008;NS=2504;DP=18389;EAS_AF=0.0109;AMR_AF=0.2767;AFR_AF=0.003;EUR_AF=0.0109;SAS_AF=0.0051;AA=T|||;VT=SNP
2	163104111	rs1978379	A	G	100	PASS	AC=502;AF=0.10024;AN=5008;NS=2504;DP=20815;EAS_AF=0.13;AMR_AF=0.2795;AFR_AF=0.1089;EUR_AF=0.0109;SAS_AF=0.0225;AA=G|||;VT=SNP
2	163104278	rs1978380	G	A	100	PASS	AC=502;AF=0.10024;AN=5008;NS=2504;DP=20037;EAS_AF=0.13;AMR_AF=0.2795;AFR_AF=0.1089;EUR_AF=0.0109;SAS_AF=0.0225;AA=G|||;VT=SNP
2	163104291	rs1978381	C	T	100	PASS	AC=502;AF=0.10024;AN=5008;NS=2504;DP=19819;EAS_AF=0.13;AMR_AF=0.2795;AFR_AF=0.1089;EUR_AF=0.0109;SAS_AF=0.0225;AA=C|||;VT=SNP
2	163104739	rs74416012	C	T	100	PASS	AC=502;AF=0.10024;AN=5008;NS=2504;DP=19669;EAS_AF=0.13;AMR_AF=0.2795;AFR_AF=0.1089;EUR_AF=0.0109;SAS_AF=0.0225;AA=C|||;VT=SNP
2	163105296	rs12475869	C	G	100	PASS	AC=523;AF=0.104433;AN=5008;NS=2504;DP=14266;EAS_AF=0.13;AMR_AF=0.2795;AFR_AF=0.1248;EUR_AF=0.0109;SAS_AF=0.0225;AA=C|||;VT=SNP
2	163105297	rs12475870	C	T	100	PASS	AC=522;AF=0.104233;AN=5008;NS=2504;DP=14282;EAS_AF=0.13;AMR_AF=0.2824;AFR_AF=0.1225;EUR_AF=0.0109;SAS_AF=0.0225;AA=C|||;VT=SNP
2	163105460	rs10930045	A	G	100	PASS	AC=501;AF=0.10004;AN=5008;NS=2504;DP=16370;EAS_AF=0.13;AMR_AF=0.2795;AFR_AF=0.1089;EUR_AF=0.0109;SAS_AF=0.0215;AA=A|||;VT=SNP
2	163105603	rs11885511	T	C	100	PASS	AC=501;AF=0.10004;AN=5008;NS=2504;DP=17857;EAS_AF=0.129;AMR_AF=0.2795;AFR_AF=0.1089;EUR_AF=0.0109;SAS_AF=0.0225;AA=T|||;VT=SNP
2	163106053	rs11901433	C	T	100	PASS	AC=503;AF=0.100439;AN=5008;NS=2504;DP=17986;EAS_AF=0.131;AMR_AF=0.2795;AFR_AF=0.1089;EUR_AF=0.0109;SAS_AF=0.0225;AA=C|||;VT=SNP
2	163106162	rs11890856	A	G	100	PASS	AC=502;AF=0.10024;AN=5008;NS=2504;DP=16057;EAS_AF=0.13;AMR_AF=0.2795;AFR_AF=0.1089;EUR_AF=0.0109;SAS_AF=0.0225;AA=A|||;VT=SNP
2	163106198	rs11901508	C	A	100	PASS	AC=502;AF=0.10024;AN=5008;NS=2504;DP=15724;EAS_AF=0.13;AMR_AF=0.2795;AFR_AF=0.1089;EUR_AF=0.0109;SAS_AF=0.0225;AA=A|||;VT=SNP
2	163106511	rs11901711	G	A	100	PASS	AC=502;AF=0.10024;AN=5008;NS=2504;DP=17018;EAS_AF=0.13;AMR_AF=0.2795;AFR_AF=0.1089;EUR_AF=0.0109;SAS_AF=0.0225;AA=A|||;VT=SNP
2	163106535	rs74493538	T	C	100	PASS	AC=502;AF=0.10024;AN=5008;NS=2504;DP=16676;EAS_AF=0.13;AMR_AF=0.2795;AFR_AF=0.1089;EUR_AF=0.0109;SAS_AF=0.0225;AA=T|||;VT=SNP
2	163106923	rs714164	C	T	100	PASS	AC=503;AF=0.100439;AN=5008;NS=2504;DP=20683;EAS_AF=0.13;AMR_AF=0.2795;AFR_AF=0.1097;EUR_AF=0.0109;SAS_AF=0.0225;AA=C|||;VT=SNP
2	163107401	rs16822684	G	A	100	PASS	AC=502;AF=0.10024;AN=5008;NS=2504;DP=17987;EAS_AF=0.13;AMR_AF=0.2795;AFR_AF=0.1089;EUR_AF=0.0109;SAS_AF=0.0225;AA=A|||;VT=SNP
2	163107765	rs75204721	G	A	100	PASS	AC=502;AF=0.10024;AN=5008;NS=2504;DP=15513;EAS_AF=0.13;AMR_AF=0.2795;AFR_AF=0.1089;EUR_AF=0.0109;SAS_AF=0.0225;AA=G|||;VT=SNP
2	163107778	rs78372490	C	T	100	PASS	AC=360;AF=0.071885;AN=5008;NS=2504;DP=15727;EAS_AF=0.13;AMR_AF=0.2767;AFR_AF=0.003;EUR_AF=0.0109;SAS_AF=0.0225;AA=T|||;VT=SNP
2	163108472	rs1125604	T	C	100	PASS	AC=502;AF=0.10024;AN=5008;NS=2504;DP=16636;EAS_AF=0.13;AMR_AF=0.2795;AFR_AF=0.1089;EUR_AF=0.0109;SAS_AF=0.0225;AA=C|||;VT=SNP
2	163108846	rs1125605	T	C	100	PASS	AC=360;AF=0.071885;AN=5008;NS=2504;DP=18561;EAS_AF=0.13;AMR_AF=0.2767;AFR_AF=0.003;EUR_AF=0.0109;SAS_AF=0.0225;AA=T|||;VT=SNP
2	163109192	rs2111484	A	T	100	PASS	AC=501;AF=0.10004;AN=5008;NS=2504;DP=18006;EAS_AF=0.13;AMR_AF=0.2795;AFR_AF=0.1082;EUR_AF=0.0109;SAS_AF=0.0225;AA=A|||;VT=SNP
2	163109269	rs2160710	A	G	100	PASS	AC=501;AF=0.10004;AN=5008;NS=2504;DP=20056;EAS_AF=0.13;AMR_AF=0.2795;AFR_AF=0.1082;EUR_AF=0.0109;SAS_AF=0.0225;AA=A|||;VT=SNP
2	163110078	rs4664456	T	A	100	PASS	AC=502;AF=0.10024;AN=5008;NS=2504;DP=14545;EAS_AF=0.13;AMR_AF=0.2795;AFR_AF=0.1089;EUR_AF=0.0109;SAS_AF=0.0225;AA=A|||;VT=SNP
2	163110110	rs4664457	G	A	100	PASS	AC=360;AF=0.071885;AN=5008;NS=2504;DP=14825;EAS_AF=0.13;AMR_AF=0.2767;AFR_AF=0.003;EUR_AF=0.0109;SAS_AF=0.0225;AA=G|||;VT=SNP
2	163110115	rs4664458	C	A	100	PASS	AC=502;AF=0.10024;AN=5008;NS=2504;DP=14992;EAS_AF=0.13;AMR_AF=0.2795;AFR_AF=0.1089;EUR_AF=0.0109;SAS_AF=0.0225;AA=A|||;VT=SNP
2	163110536	rs2111485	A	G	100	PASS	AC=1699;AF=0.339257;AN=5008;NS=2504;DP=19352;EAS_AF=0.1687;AMR_AF=0.3948;AFR_AF=0.1762;EUR_AF=0.6024;SAS_AF=0.4254;AA=A|||;VT=SNP
2	163110755	rs12464666	T	A	100	PASS	AC=502;AF=0.10024;AN=5008;NS=2504;DP=21718;EAS_AF=0.13;AMR_AF=0.2795;AFR_AF=0.1089;EUR_AF=0.0109;SAS_AF=0.0225;AA=A|||;VT=SNP
2	163110920	rs12476601	G	A	100	PASS	AC=502;AF=0.10024;AN=5008;NS=2504;DP=19225;EAS_AF=0.13;AMR_AF=0.2795;AFR_AF=0.1089;EUR_AF=0.0109;SAS_AF=0.0225;AA=G|||;VT=SNP
2	163111077	rs75979203	G	T	100	PASS	AC=502;AF=0.10024;AN=5008;NS=2504;DP=20385;EAS_AF=0.13;AMR_AF=0.2795;AFR_AF=0.1089;EUR_AF=0.0109;SAS_AF=0.0225;AA=G|||;VT=SNP
2	163111386	rs80294282	G	A	100	PASS	AC=499;AF=0.0996406;AN=5008;NS=2504;DP=17403;EAS_AF=0.129;AMR_AF=0.2781;AFR_AF=0.1089;EUR_AF=0.0099;SAS_AF=0.0225;AA=G|||;VT=SNP
2	163111388	rs79613750	T	C	100	PASS	AC=499;AF=0.0996406;AN=5008;NS=2504;DP=17483;EAS_AF=0.129;AMR_AF=0.2781;AFR_AF=0.1089;EUR_AF=0.0099;SAS_AF=0.0225;AA=C|||;VT=SNP
2	163111391	rs76701499	G	A	100	PASS	AC=357;AF=0.0712859;AN=5008;NS=2504;DP=17450;EAS_AF=0.129;AMR_AF=0.2752;AFR_AF=0.003;EUR_AF=0.0099;SAS_AF=0.0225;AA=G|||;VT=SNP
2	163111713	rs4664459	A	T	100	PASS	AC=502;AF=0.10024;AN=5008;NS=2504;DP=17928;EAS_AF=0.13;AMR_AF=0.2795;AFR_AF=0.1089;EUR_AF=0.0109;SAS_AF=0.0225;AA=T|||;VT=SNP
2	163112295	rs12469704	A	T	100	PASS	AC=359;AF=0.0716853;AN=5008;NS=2504;DP=15201;EAS_AF=0.13;AMR_AF=0.2752;AFR_AF=0.003;EUR_AF=0.0109;SAS_AF=0.0225;AA=A|||;VT=SNP
2	163112310	rs12477828	G	A	100	PASS	AC=502;AF=0.10024;AN=5008;NS=2504;DP=15713;EAS_AF=0.13;AMR_AF=0.2795;AFR_AF=0.1089;EUR_AF=0.0109;SAS_AF=0.0225;AA=A|||;VT=SNP
2	163112470	rs12477811	C	A	100	PASS	AC=501;AF=0.10004;AN=5008;NS=2504;DP=17735;EAS_AF=0.13;AMR_AF=0.2795;AFR_AF=0.1082;EUR_AF=0.0109;SAS_AF=0.0225;AA=C|||;VT=SNP
2	163112512	rs16846492	C	T	100	PASS	AC=501;AF=0.10004;AN=5008;NS=2504;DP=18225;EAS_AF=0.13;AMR_AF=0.2795;AFR_AF=0.1082;EUR_AF=0.0109;SAS_AF=0.0225;AA=C|||;VT=SNP
2	163113916	rs10165813	C	T	100	PASS	AC=714;AF=0.142572;AN=5008;NS=2504;DP=16452;EAS_AF=0.13;AMR_AF=0.2925;AFR_AF=0.2625;EUR_AF=0.0109;SAS_AF=0.0225;AA=T|||;VT=SNP
2	163114535	rs16846499	T	A	100	PASS	AC=945;AF=0.188698;AN=5008;NS=2504;DP=17224;EAS_AF=0.127;AMR_AF=0.317;AFR_AF=0.4327;EUR_AF=0.0119;SAS_AF=0.0133;AA=T|||;VT=SNP
2	163119915	rs10186055	G	A	100	PASS	AC=972;AF=0.194089;AN=5008;NS=2504;DP=20490;EAS_AF=0.126;AMR_AF=0.3213;AFR_AF=0.4463;EUR_AF=0.0119;SAS_AF=0.0204;AA=A|||;VT=SNP
2	163120823	rs12465701	C	T	100	PASS	AC=354;AF=0.0706869;AN=5008;NS=2504;DP=19008;EAS_AF=0.125;AMR_AF=0.2781;AFR_AF=0.003;EUR_AF=0.0109;SAS_AF=0.0204;AA=C|||;VT=SNP
2	163122519	rs12467077	C	T	100	PASS	AC=354;AF=0.0706869;AN=5008;NS=2504;DP=20856;EAS_AF=0.124;AMR_AF=0.2781;AFR_AF=0.003;EUR_AF=0.0109;SAS_AF=0.0215;AA=C|||;VT=SNP
2	163123086	rs7558405	T	C	100	PASS	AC=970;AF=0.19369;AN=5008;NS=2504;DP=19112;EAS_AF=0.125;AMR_AF=0.3199;AFR_AF=0.4463;EUR_AF=0.0119;SAS_AF=0.0204;AA=C|||;VT=SNP
2	163124051	rs1990760	C	T	100	PASS	AC=1786;AF=0.356629;AN=5008;NS=2504;DP=19813;EAS_AF=0.1865;AMR_AF=0.3905;AFR_AF=0.1256;EUR_AF=0.6054;SAS_AF=0.5644;AA=C|||;VT=SNP;EX_TARGET
2	163124154	rs3761652	C	A	100	PASS	AC=353;AF=0.0704872;AN=5008;NS=2504;DP=19315;EAS_AF=0.124;AMR_AF=0.2781;AFR_AF=0.003;EUR_AF=0.0109;SAS_AF=0.0204;AA=C|||;VT=SNP
2	163124901	rs12474565	T	C	100	PASS	AC=971;AF=0.19389;AN=5008;NS=2504;DP=16241;EAS_AF=0.125;AMR_AF=0.3199;AFR_AF=0.447;EUR_AF=0.0119;SAS_AF=0.0204;AA=C|||;VT=SNP
2	163126791	rs7558987	C	T	100	PASS	AC=354;AF=0.0706869;AN=5008;NS=2504;DP=18036;EAS_AF=0.125;AMR_AF=0.2781;AFR_AF=0.003;EUR_AF=0.0109;SAS_AF=0.0204;AA=C|||;VT=SNP
2	163127760	rs2111486	G	A	100	PASS	AC=355;AF=0.0708866;AN=5008;NS=2504;DP=19563;EAS_AF=0.126;AMR_AF=0.2781;AFR_AF=0.003;EUR_AF=0.0109;SAS_AF=0.0204;AA=G|||;VT=SNP
2	163128725	rs3747518	A	G	100	PASS	AC=973;AF=0.194289;AN=5008;NS=2504;DP=20177;EAS_AF=0.125;AMR_AF=0.3199;AFR_AF=0.447;EUR_AF=0.0119;SAS_AF=0.0225;AA=G|||;VT=SNP;EX_TARGET
2	163128824	rs3747517	T	C	100	PASS	AC=2954;AF=0.589856;AN=5008;NS=2504;DP=19956;EAS_AF=0.3135;AMR_AF=0.7666;AFR_AF=0.5764;EUR_AF=0.7505;SAS_AF=0.6022;AA=C|||;VT=SNP;EX_TARGET
2	163129668	rs918161	G	T	100	PASS	AC=354;AF=0.0706869;AN=5008;NS=2504;DP=16054;EAS_AF=0.125;AMR_AF=0.2781;AFR_AF=0.003;EUR_AF=0.0109;SAS_AF=0.0204;AA=G|||;VT=SNP
2	163130030	rs41463049	G	T	100	PASS	AC=354;AF=0.0706869;AN=5008;NS=2504;DP=17273;EAS_AF=0.125;AMR_AF=0.2781;AFR_AF=0.003;EUR_AF=0.0109;SAS_AF=0.0204;AA=G|||;VT=SNP
2	163131504	rs10188109	G	T	100	PASS	AC=944;AF=0.188498;AN=5008;NS=2504;DP=17720;EAS_AF=0.125;AMR_AF=0.3184;AFR_AF=0.4281;EUR_AF=0.0109;SAS_AF=0.0204;AA=T|||;VT=SNP
2	163132753	rs13388189	A	G	100	PASS	AC=973;AF=0.194289;AN=5008;NS=2504;DP=20447;EAS_AF=0.125;AMR_AF=0.3199;AFR_AF=0.4478;EUR_AF=0.0129;SAS_AF=0.0204;AA=G|||;VT=SNP
2	163134428	rs34977319	C	T	100	PASS	AC=153;AF=0.0305511;AN=5008;NS=2504;DP=18788;EAS_AF=0.002;AMR_AF=0.0259;AFR_AF=0.0045;EUR_AF=0.0855;SAS_AF=0.0419;AA=C|||;VT=SNP
2	163135577	rs76267308	C	A	100	PASS	AC=354;AF=0.0706869;AN=5008;NS=2504;DP=14077;EAS_AF=0.125;AMR_AF=0.2781;AFR_AF=0.003;EUR_AF=0.0109;SAS_AF=0.0204;AA=C|||;VT=SNP
2	163136262	rs2287292	T	G	100	PASS	AC=920;AF=0.183706;AN=5008;NS=2504;DP=17506;EAS_AF=0.125;AMR_AF=0.3156;AFR_AF=0.4115;EUR_AF=0.0109;SAS_AF=0.0204;AA=G|||;VT=SNP
2	163136727	rs2287293	G	C	100	PASS	AC=804;AF=0.160543;AN=5008;NS=2504;DP=17271;EAS_AF=0.125;AMR_AF=0.3141;AFR_AF=0.3245;EUR_AF=0.0109;SAS_AF=0.0204;AA=G|||;VT=SNP
2	163136771	rs7590692	T	C	100	PASS	AC=804;AF=0.160543;AN=5008;NS=2504;DP=16548;EAS_AF=0.125;AMR_AF=0.3141;AFR_AF=0.3245;EUR_AF=0.0109;SAS_AF=0.0204;AA=T|||;VT=SNP
2	163136935	rs7603101	A	G	100	PASS	AC=971;AF=0.19389;AN=5008;NS=2504;DP=15215;EAS_AF=0.125;AMR_AF=0.3199;AFR_AF=0.447;EUR_AF=0.0119;SAS_AF=0.0204;AA=G|||;VT=SNP
2	163137352	rs6432714	A	T	100	PASS	AC=971;AF=0.19389;AN=5008;NS=2504;DP=16100;EAS_AF=0.125;AMR_AF=0.3199;AFR_AF=0.447;EUR_AF=0.0119;SAS_AF=0.0204;AA=T|||;VT=SNP
2	163137459	rs16846553	G	T	100	PASS	AC=354;AF=0.0706869;AN=5008;NS=2504;DP=17587;EAS_AF=0.125;AMR_AF=0.2781;AFR_AF=0.003;EUR_AF=0.0109;SAS_AF=0.0204;AA=G|||;VT=SNP
2	163137683	rs13431841	G	A	100	PASS	AC=804;AF=0.160543;AN=5008;NS=2504;DP=18442;EAS_AF=0.125;AMR_AF=0.3141;AFR_AF=0.3245;EUR_AF=0.0109;SAS_AF=0.0204;AA=A|||;VT=SNP
2	163137695	rs13431848	G	A	100	PASS	AC=804;AF=0.160543;AN=5008;NS=2504;DP=18165;EAS_AF=0.125;AMR_AF=0.3141;AFR_AF=0.3245;EUR_AF=0.0109;SAS_AF=0.0204;AA=G|||;VT=SNP
2	163137748	rs16846555	C	T	100	PASS	AC=354;AF=0.0706869;AN=5008;NS=2504;DP=18691;EAS_AF=0.125;AMR_AF=0.2781;AFR_AF=0.003;EUR_AF=0.0109;SAS_AF=0.0204;AA=C|||;VT=SNP
2	163137871	rs12479043	C	G	100	PASS	AC=804;AF=0.160543;AN=5008;NS=2504;DP=18802;EAS_AF=0.125;AMR_AF=0.3141;AFR_AF=0.3245;EUR_AF=0.0109;SAS_AF=0.0204;AA=C|||;VT=SNP;EX_TARGET
2	163137983	rs10930046	T	C	100	PASS	AC=970;AF=0.19369;AN=5008;NS=2504;DP=18999;EAS_AF=0.125;AMR_AF=0.3184;AFR_AF=0.447;EUR_AF=0.0119;SAS_AF=0.0204;AA=C|||;VT=SNP;EX_TARGET
2	163138785	rs6734769	G	A	100	PASS	AC=804;AF=0.160543;AN=5008;NS=2504;DP=15192;EAS_AF=0.125;AMR_AF=0.3141;AFR_AF=0.3245;EUR_AF=0.0109;SAS_AF=0.0204;AA=A|||;VT=SNP
2	163139455	rs12464349	C	T	100	PASS	AC=355;AF=0.0708866;AN=5008;NS=2504;DP=21240;EAS_AF=0.126;AMR_AF=0.2781;AFR_AF=0.003;EUR_AF=0.0109;SAS_AF=0.0204;AA=C|||;VT=SNP
2	163139566	rs12464391	C	A	100	PASS	AC=804;AF=0.160543;AN=5008;NS=2504;DP=21898;EAS_AF=0.125;AMR_AF=0.3141;AFR_AF=0.3245;EUR_AF=0.0109;SAS_AF=0.0204;AA=C|||;VT=SNP
2	163140165	rs7602311	T	C	100	PASS	AC=804;AF=0.160543;AN=5008;NS=2504;DP=19178;EAS_AF=0.125;AMR_AF=0.3141;AFR_AF=0.3245;EUR_AF=0.0109;SAS_AF=0.0204;AA=T|||;VT=SNP
2	163140794	rs16846565	A	G	100	PASS	AC=354;AF=0.0706869;AN=5008;NS=2504;DP=17834;EAS_AF=0.125;AMR_AF=0.2781;AFR_AF=0.003;EUR_AF=0.0109;SAS_AF=0.0204;AA=A|||;VT=SNP
2	163140977	rs7567566	T	C	100	PASS	AC=953;AF=0.190296;AN=5008;NS=2504;DP=17809;EAS_AF=0.1111;AMR_AF=0.3127;AFR_AF=0.4478;EUR_AF=0.0129;SAS_AF=0.0194;AA=C|||;VT=SNP
2	163141328	rs10179671	A	G	100	PASS	AC=907;AF=0.18111;AN=5008;NS=2504;DP=19157;EAS_AF=0.1071;AMR_AF=0.3084;AFR_AF=0.4198;EUR_AF=0.0109;SAS_AF=0.0194;AA=G|||;VT=SNP
2	163141504	rs726323	T	C	100	PASS	AC=329;AF=0.0656949;AN=5008;NS=2504;DP=18057;EAS_AF=0.1071;AMR_AF=0.2695;AFR_AF=0.003;EUR_AF=0.0109;SAS_AF=0.0194;AA=T|||;VT=SNP
2	163143424	rs4664460	T	C	100	PASS	AC=793;AF=0.158347;AN=5008;NS=2504;DP=16745;EAS_AF=0.1071;AMR_AF=0.3069;AFR_AF=0.3343;EUR_AF=0.0109;SAS_AF=0.0194;AA=C|||;VT=SNP
2	163144396	rs7565446	G	T	100	PASS	AC=947;AF=0.189097;AN=5008;NS=2504;DP=14494;EAS_AF=0.1071;AMR_AF=0.3112;AFR_AF=0.4478;EUR_AF=0.0119;SAS_AF=0.0194;AA=T|||;VT=SNP
2	163144447	rs7591660	A	G	100	PASS	AC=910;AF=0.181709;AN=5008;NS=2504;DP=15484;EAS_AF=0.1071;AMR_AF=0.3084;AFR_AF=0.4221;EUR_AF=0.0109;SAS_AF=0.0194;AA=G|||;VT=SNP
2	163145045	rs6746073	A	C	100	PASS	AC=910;AF=0.181709;AN=5008;NS=2504;DP=17888;EAS_AF=0.1071;AMR_AF=0.3084;AFR_AF=0.4221;EUR_AF=0.0109;SAS_AF=0.0194;AA=C|||;VT=SNP
2	163145331	rs75082921	C	T	100	PASS	AC=332;AF=0.0662939;AN=5008;NS=2504;DP=18220;EAS_AF=0.1071;AMR_AF=0.2709;AFR_AF=0.0045;EUR_AF=0.0109;SAS_AF=0.0194;AA=C|||;VT=SNP
2	163145362	rs6718470	G	T	100	PASS	AC=794;AF=0.158546;AN=5008;NS=2504;DP=16454;EAS_AF=0.1071;AMR_AF=0.3069;AFR_AF=0.3343;EUR_AF=0.0109;SAS_AF=0.0204;AA=G|||;VT=SNP
2	163145831	rs12466054	G	A	100	PASS	AC=907;AF=0.18111;AN=5008;NS=2504;DP=9745;EAS_AF=0.1071;AMR_AF=0.3069;AFR_AF=0.4206;EUR_AF=0.0109;SAS_AF=0.0194;AA=A|||;VT=SNP
2	163145985	rs12474122	A	C	100	PASS	AC=911;AF=0.181909;AN=5008;NS=2504;DP=13247;EAS_AF=0.1071;AMR_AF=0.3084;AFR_AF=0.4228;EUR_AF=0.0109;SAS_AF=0.0194;AA=C|||;VT=SNP
2	163146402	rs4664461	A	G	100	PASS	AC=794;AF=0.158546;AN=5008;NS=2504;DP=16997;EAS_AF=0.1081;AMR_AF=0.3069;AFR_AF=0.3343;EUR_AF=0.0109;SAS_AF=0.0194;AA=A|||;VT=SNP
2	163146690	rs13313772	T	G	100	PASS	AC=907;AF=0.18111;AN=5008;NS=2504;DP=15466;EAS_AF=0.1071;AMR_AF=0.304;AFR_AF=0.4221;EUR_AF=0.0109;SAS_AF=0.0194;AA=G|||;VT=SNP
2	163146692	rs13313773	T	A	100	PASS	AC=907;AF=0.18111;AN=5008;NS=2504;DP=15473;EAS_AF=0.1071;AMR_AF=0.304;AFR_AF=0.4221;EUR_AF=0.0109;SAS_AF=0.0194;AA=A|||;VT=SNP
2	163146702	rs57206768	G	A	100	PASS	AC=525;AF=0.104832;AN=5008;NS=2504;DP=15640;EAS_AF=0.1071;AMR_AF=0.2853;AFR_AF=0.143;EUR_AF=0.0109;SAS_AF=0.0194;AA=A|||;VT=SNP
2	163147178	rs12475321	A	G	100	PASS	AC=329;AF=0.0656949;AN=5008;NS=2504;DP=19054;EAS_AF=0.1071;AMR_AF=0.2695;AFR_AF=0.003;EUR_AF=0.0109;SAS_AF=0.0194;AA=A|||;VT=SNP
2	163148228	rs6758639	A	G	100	PASS	AC=329;AF=0.0656949;AN=5008;NS=2504;DP=17009;EAS_AF=0.1071;AMR_AF=0.2695;AFR_AF=0.003;EUR_AF=0.0109;SAS_AF=0.0194;AA=A|||;VT=SNP
2	163148411	rs12476567	A	C	100	PASS	AC=793;AF=0.158347;AN=5008;NS=2504;DP=19597;EAS_AF=0.1071;AMR_AF=0.3069;AFR_AF=0.3343;EUR_AF=0.0109;SAS_AF=0.0194;AA=A|||;VT=SNP
2	163149464	rs4664462	A	C	100	PASS	AC=793;AF=0.158347;AN=5008;NS=2504;DP=14455;EAS_AF=0.1071;AMR_AF=0.3069;AFR_AF=0.3343;EUR_AF=0.0109;SAS_AF=0.0194;AA=C|||;VT=SNP
2	163149965	rs4664463	T	C	100	PASS	AC=947;AF=0.189097;AN=5008;NS=2504;DP=15541;EAS_AF=0.1071;AMR_AF=0.3112;AFR_AF=0.4478;EUR_AF=0.0119;SAS_AF=0.0194;AA=T|||;VT=SNP
2	163150971	rs77088072	G	A	100	PASS	AC=190;AF=0.0379393;AN=5008;NS=2504;DP=16413;EAS_AF=0.0813;AMR_AF=0.0288;AFR_AF=0.0492;EUR_AF=0.0099;SAS_AF=0.0133;AA=G|||;VT=SNP
2	163151369	rs974551	T	C	100	PASS	AC=757;AF=0.151158;AN=5008;NS=2504;DP=11893;EAS_AF=0.1071;AMR_AF=0.3069;AFR_AF=0.3071;EUR_AF=0.0109;SAS_AF=0.0194;AA=C|||;VT=SNP
2	163151812	rs12471127	T	G	100	PASS	AC=329;AF=0.0656949;AN=5008;NS=2504;DP=17988;EAS_AF=0.1071;AMR_AF=0.2695;AFR_AF=0.003;EUR_AF=0.0109;SAS_AF=0.0194;AA=T|||;VT=SNP
2	163152022	rs10439291	G	A	100	PASS	AC=793;AF=0.158347;AN=5008;NS=2504;DP=18138;EAS_AF=0.1071;AMR_AF=0.3069;AFR_AF=0.3343;EUR_AF=0.0109;SAS_AF=0.0194;AA=A|||;VT=SNP
2	163152351	rs10439256	T	C	100	PASS	AC=792;AF=0.158147;AN=5008;NS=2504;DP=17083;EAS_AF=0.1071;AMR_AF=0.3069;AFR_AF=0.3336;EUR_AF=0.0109;SAS_AF=0.0194;AA=T|||;VT=SNP
2	163153536	rs16846585	G	C	100	PASS	AC=793;AF=0.158347;AN=5008;NS=2504;DP=12859;EAS_AF=0.1071;AMR_AF=0.3069;AFR_AF=0.3343;EUR_AF=0.0109;SAS_AF=0.0194;AA=G|||;VT=SNP
2	163153880	rs16846591	T	C	100	PASS	AC=794;AF=0.158546;AN=5008;NS=2504;DP=14567;EAS_AF=0.1081;AMR_AF=0.3069;AFR_AF=0.3343;EUR_AF=0.0109;SAS_AF=0.0194;AA=C|||;VT=SNP
2	163153981	rs58375444	T	C	100	PASS	AC=930;AF=0.185703;AN=5008;NS=2504;DP=15348;EAS_AF=0.1071;AMR_AF=0.3112;AFR_AF=0.4349;EUR_AF=0.0119;SAS_AF=0.0194;AA=C|||;VT=SNP
2	163153995	rs57983132	T	C	100	PASS	AC=792;AF=0.158147;AN=5008;NS=2504;DP=15465;EAS_AF=0.1071;AMR_AF=0.3069;AFR_AF=0.3336;EUR_AF=0.0109;SAS_AF=0.0194;AA=T|||;VT=SNP
2	163154346	rs58990349	C	T	100	PASS	AC=798;AF=0.159345;AN=5008;NS=2504;DP=14110;EAS_AF=0.1071;AMR_AF=0.3084;AFR_AF=0.3374;EUR_AF=0.0109;SAS_AF=0.0194;AA=C|||;VT=SNP
2	163154363	rs13023380	G	A	100	PASS	AC=1110;AF=0.221645;AN=5008;NS=2504;DP=14054;EAS_AF=0.004;AMR_AF=0.3156;AFR_AF=0.0295;EUR_AF=0.5099;SAS_AF=0.3425;AA=G|||;VT=SNP
2	163155080	rs2163215	G	T	100	PASS	AC=800;AF=0.159744;AN=5008;NS=2504;DP=17555;EAS_AF=0.1081;AMR_AF=0.3084;AFR_AF=0.3381;EUR_AF=0.0109;SAS_AF=0.0194;AA=G|||;VT=SNP
2	163155858	rs73971815	T	C	100	PASS	AC=925;AF=0.184704;AN=5008;NS=2504;DP=21532;EAS_AF=0.1091;AMR_AF=0.3127;AFR_AF=0.4289;EUR_AF=0.0119;SAS_AF=0.0194;AA=C|||;VT=SNP
2	163158159	rs10195025	C	T	100	PASS	AC=879;AF=0.175519;AN=5008;NS=2504;DP=17683;EAS_AF=0.1091;AMR_AF=0.3084;AFR_AF=0.3956;EUR_AF=0.0119;SAS_AF=0.0204;AA=T|||;VT=SNP
2	163158525	rs12473955	G	A	100	PASS	AC=332;AF=0.0662939;AN=5008;NS=2504;DP=16235;EAS_AF=0.1091;AMR_AF=0.2695;AFR_AF=0.003;EUR_AF=0.0109;SAS_AF=0.0204;AA=G|||;VT=SNP
2	163159077	rs12479125	T	C	100	PASS	AC=331;AF=0.0660942;AN=5008;NS=2504;DP=15663;EAS_AF=0.1071;AMR_AF=0.2695;AFR_AF=0.003;EUR_AF=0.0119;SAS_AF=0.0204;AA=T|||;VT=SNP
2	163159334	rs16846600	A	G	100	PASS	AC=853;AF=0.170327;AN=5008;NS=2504;DP=17208;EAS_AF=0.1081;AMR_AF=0.3084;AFR_AF=0.3767;EUR_AF=0.0119;SAS_AF=0.0204;AA=A|||;VT=SNP
2	163159729	rs145697462	A	T	100	PASS	AC=331;AF=0.0660942;AN=5008;NS=2504;DP=18147;EAS_AF=0.1081;AMR_AF=0.2695;AFR_AF=0.003;EUR_AF=0.0109;SAS_AF=0.0204;AA=A|||;VT=SNP
2	163160798	rs36084110	C	T	100	PASS	AC=40;AF=0.00798722;AN=5008;NS=2504;DP=16920;EAS_AF=0.004;AMR_AF=0.0043;AFR_AF=0.0015;EUR_AF=0.0258;SAS_AF=0.0051;AA=C|||;VT=SNP
2	163160893	rs148361640	G	A	100	PASS	AC=330;AF=0.0658946;AN=5008;NS=2504;DP=15531;EAS_AF=0.1071;AMR_AF=0.2695;AFR_AF=0.003;EUR_AF=0.0109;SAS_AF=0.0204;AA=G|||;VT=SNP
2	163165715	rs10203640	C	T	100	PASS	AC=875;AF=0.17472;AN=5008;NS=2504;DP=20497;EAS_AF=0.1071;AMR_AF=0.3112;AFR_AF=0.3926;EUR_AF=0.0119;SAS_AF=0.0204;AA=t|||;VT=SNP
2	163169961	rs73971820	C	T	100	PASS	AC=835;AF=0.166733;AN=5008;NS=2504;DP=15119;EAS_AF=0.1071;AMR_AF=0.304;AFR_AF=0.3646;EUR_AF=0.0119;SAS_AF=0.0225;AA=T|||;VT=SNP
2	163170156	rs75419615	T	C	100	PASS	AC=329;AF=0.0656949;AN=5008;NS=2504;DP=15523;EAS_AF=0.1071;AMR_AF=0.268;AFR_AF=0.003;EUR_AF=0.0109;SAS_AF=0.0204;AA=T|||;VT=SNP
2	163172304	rs1864430	T	G	100	PASS	AC=871;AF=0.173922;AN=5008;NS=2504;DP=20427;EAS_AF=0.1062;AMR_AF=0.3098;AFR_AF=0.3911;EUR_AF=0.0119;SAS_AF=0.0204;AA=a|||;VT=SNP
2	163175656	rs11897697	A	C	100	PASS	AC=788;AF=0.157348;AN=5008;NS=2504;DP=17840;EAS_AF=0.1071;AMR_AF=0.3069;AFR_AF=0.3298;EUR_AF=0.0109;SAS_AF=0.0204;AA=C|||;VT=SNP
2	163177778	rs12472542	T	C	100	PASS	AC=634;AF=0.126597;AN=5008;NS=2504;DP=19167;EAS_AF=0.1071;AMR_AF=0.2882;AFR_AF=0.2231;EUR_AF=0.0109;SAS_AF=0.0204;AA=T|||;VT=SNP
2	163177984	rs12468353	G	A	100	PASS	AC=645;AF=0.128794;AN=5008;NS=2504;DP=18264;EAS_AF=0.1071;AMR_AF=0.2896;AFR_AF=0.2307;EUR_AF=0.0109;SAS_AF=0.0204;AA=G|||;VT=SNP
2	163178312	rs6730189	C	T	100	PASS	AC=784;AF=0.15655;AN=5008;NS=2504;DP=12026;EAS_AF=0.1071;AMR_AF=0.304;AFR_AF=0.3283;EUR_AF=0.0109;SAS_AF=0.0204;AA=T|||;VT=SNP
2	163181702	rs11888158	G	C	100	PASS	AC=828;AF=0.165335;AN=5008;NS=2504;DP=19103;EAS_AF=0.1071;AMR_AF=0.3084;AFR_AF=0.3593;EUR_AF=0.0109;SAS_AF=0.0204;AA=c|||;VT=SNP
2	163187715	rs76878342	C	A	100	PASS	AC=781;AF=0.15595;AN=5008;NS=2504;DP=19913;EAS_AF=0.1012;AMR_AF=0.3055;AFR_AF=0.329;EUR_AF=0.0109;SAS_AF=0.0215;AA=A|||;VT=SNP
2	163187840	rs75629719	A	G	100	PASS	AC=647;AF=0.129193;AN=5008;NS=2504;DP=21033;EAS_AF=0.1012;AMR_AF=0.2896;AFR_AF=0.2368;EUR_AF=0.0099;SAS_AF=0.0215;AA=G|||;VT=SNP
2	163188433	rs4664464	T	C	100	PASS	AC=824;AF=0.164537;AN=5008;NS=2504;DP=18613;EAS_AF=0.1012;AMR_AF=0.3084;AFR_AF=0.3601;EUR_AF=0.0109;SAS_AF=0.0215;AA=C|||;VT=SNP
2	163188445	rs4664465	C	G	100	PASS	AC=350;AF=0.0698882;AN=5008;NS=2504;DP=18219;EAS_AF=0.1012;AMR_AF=0.2752;AFR_AF=0.0197;EUR_AF=0.0099;SAS_AF=0.0215;AA=C|||;VT=SNP
2	163188615	rs4664466	C	T	100	PASS	AC=354;AF=0.0706869;AN=5008;NS=2504;DP=12251;EAS_AF=0.1032;AMR_AF=0.2752;AFR_AF=0.0197;EUR_AF=0.0099;SAS_AF=0.0235;AA=C|||;VT=SNP
2	163188709	rs4664467	C	T	100	PASS	AC=327;AF=0.0652955;AN=5008;NS=2504;DP=8575;EAS_AF=0.1012;AMR_AF=0.2738;AFR_AF=0.003;EUR_AF=0.0099;SAS_AF=0.0215;AA=C|||;VT=SNP
2	163192628	rs11894889	T	C	100	PASS	AC=351;AF=0.0700879;AN=5008;NS=2504;DP=16003;EAS_AF=0.1012;AMR_AF=0.2752;AFR_AF=0.0197;EUR_AF=0.0099;SAS_AF=0.0225;AA=C|||;VT=SNP
2	163194261	rs12468951	C	T	100	PASS	AC=723;AF=0.144369;AN=5008;NS=2504;DP=21208;EAS_AF=0.1012;AMR_AF=0.3026;AFR_AF=0.2859;EUR_AF=0.0109;SAS_AF=0.0225;AA=T|||;VT=SNP
2	163194668	rs10196203	T	C	100	PASS	AC=765;AF=0.152756;AN=5008;NS=2504;DP=15113;EAS_AF=0.1022;AMR_AF=0.3055;AFR_AF=0.3154;EUR_AF=0.0109;SAS_AF=0.0225;AA=C|||;VT=SNP
2	163194831	rs11892373	G	T	100	PASS	AC=723;AF=0.144369;AN=5008;NS=2504;DP=13208;EAS_AF=0.1012;AMR_AF=0.3026;AFR_AF=0.2859;EUR_AF=0.0109;SAS_AF=0.0225;AA=T|||;VT=SNP
2	163195888	rs13432094	A	T	100	PASS	AC=702;AF=0.140176;AN=5008;NS=2504;DP=17634;EAS_AF=0.3224;AMR_AF=0.0562;AFR_AF=0.0015;EUR_AF=0.0696;SAS_AF=0.272;AA=A|||;VT=SNP
2	163199288	rs2033300	G	T	100	PASS	AC=723;AF=0.144369;AN=5008;NS=2504;DP=21126;EAS_AF=0.1012;AMR_AF=0.3026;AFR_AF=0.2859;EUR_AF=0.0109;SAS_AF=0.0225;AA=T|||;VT=SNP
2	163200678	rs7567026	T	C	100	PASS	AC=817;AF=0.163139;AN=5008;NS=2504;DP=14461;EAS_AF=0.1012;AMR_AF=0.3112;AFR_AF=0.3525;EUR_AF=0.0109;SAS_AF=0.0225;AA=C|||;VT=SNP
2	163200912	rs2241662	C	G	100	PASS	AC=351;AF=0.0700879;AN=5008;NS=2504;DP=12294;EAS_AF=0.1012;AMR_AF=0.2752;AFR_AF=0.0197;EUR_AF=0.0099;SAS_AF=0.0225;AA=C|||;VT=SNP
2	163204781	rs3788965	C	T	100	PASS	AC=762;AF=0.152157;AN=5008;NS=2504;DP=15043;EAS_AF=0.1012;AMR_AF=0.304;AFR_AF=0.3154;EUR_AF=0.0109;SAS_AF=0.0215;AA=T|||;VT=SNP
2	163206543	rs12468578	A	C	100	PASS	AC=762;AF=0.152157;AN=5008;NS=2504;DP=17088;EAS_AF=0.1012;AMR_AF=0.304;AFR_AF=0.3154;EUR_AF=0.0109;SAS_AF=0.0215;AA=C|||;VT=SNP
2	163207480	rs3788964	T	C	100	PASS	AC=895;AF=0.178714;AN=5008;NS=2504;DP=17494;EAS_AF=0.3621;AMR_AF=0.1052;AFR_AF=0.0076;EUR_AF=0.1491;SAS_AF=0.3037;AA=T|||;VT=SNP
2	163210343	rs7587426	C	T	100	PASS	AC=1286;AF=0.256789;AN=5008;NS=2504;DP=16290;EAS_AF=0.0079;AMR_AF=0.3314;AFR_AF=0.1362;EUR_AF=0.5249;SAS_AF=0.3476;AA=C|||;VT=SNP
2	163211491	rs16846633	C	T	100	PASS	AC=325;AF=0.0648962;AN=5008;NS=2504;DP=19479;EAS_AF=0.1012;AMR_AF=0.2709;AFR_AF=0.003;EUR_AF=0.0099;SAS_AF=0.0215;AA=C|||;VT=SNP
2	163213723	rs7608315	A	C	100	PASS	AC=3749;AF=0.748602;AN=5008;NS=2504;DP=17297;EAS_AF=0.9821;AMR_AF=0.6729;AFR_AF=0.913;EUR_AF=0.4632;SAS_AF=0.6329;AA=C|||;VT=SNP
2	163218493	rs34199765	C	T	100	PASS	AC=45;AF=0.00898562;AN=5008;NS=2504;DP=18239;EAS_AF=0.005;AMR_AF=0.0043;AFR_AF=0.0015;EUR_AF=0.0278;SAS_AF=0.0072;AA=C|||;VT=SNP
2	163224521	rs984971	A	G	100	PASS	AC=2970;AF=0.593051;AN=5008;NS=2504;DP=17323;EAS_AF=0.8323;AMR_AF=0.5216;AFR_AF=0.7496;EUR_AF=0.3588;SAS_AF=0.4264;AA=G|||;VT=SNP
2	163237390	rs2068330	C	G	100	PASS	AC=2953;AF=0.589657;AN=5008;NS=2504;DP=15883;EAS_AF=0.8333;AMR_AF=0.5187;AFR_AF=0.736;EUR_AF=0.3608;SAS_AF=0.4264;AA=G|||;VT=SNP
2	163240847	rs1549020	T	G	100	PASS	AC=2773;AF=0.553714;AN=5008;NS=2504;DP=14847;EAS_AF=0.8304;AMR_AF=0.4697;AFR_AF=0.73;EUR_AF=0.2465;SAS_AF=0.4059;AA=G|||;VT=SNP
2	163243641	rs34960521	C	A	100	PASS	AC=44;AF=0.00878594;AN=5008;NS=2504;DP=16194;EAS_AF=0.004;AMR_AF=0.0043;AFR_AF=0.0015;EUR_AF=0.0278;SAS_AF=0.0072;AA=C|||;VT=SNP
2	163244830	rs78865966	G	T	100	PASS	AC=134;AF=0.0267572;AN=5008;NS=2504;DP=12941;EAS_AF=0.0417;AMR_AF=0.0274;AFR_AF=0.0023;EUR_AF=0.0527;SAS_AF=0.0174;AA=G|||;VT=SNP
2	163272207	rs13022749	A	T	100	PASS	AC=1360;AF=0.271565;AN=5008;NS=2504;DP=13713;EAS_AF=0.0109;AMR_AF=0.3775;AFR_AF=0.0393;EUR_AF=0.6441;SAS_AF=0.3957;AA=A|||;VT=SNP
2	163284067	rs33998987	T	C	100	PASS	AC=1857;AF=0.370807;AN=5008;NS=2504;DP=17154;EAS_AF=0.7321;AMR_AF=0.2579;AFR_AF=0.1543;EUR_AF=0.336;SAS_AF=0.407;AA=T|||;VT=SNP
2	163305723	rs12464272	T	A	100	PASS	AC=788;AF=0.157348;AN=5008;NS=2504;DP=15900;EAS_AF=0.1567;AMR_AF=0.2406;AFR_AF=0.2859;EUR_AF=0.0557;SAS_AF=0.0297;AA=A|||;VT=SNP
2	163308203	rs73018982	A	G	100	PASS	AC=414;AF=0.0826677;AN=5008;NS=2504;DP=16605;EAS_AF=0.0536;AMR_AF=0.0447;AFR_AF=0.1929;EUR_AF=0.0557;SAS_AF=0.0184;AA=A|||;VT=SNP
2	163310414	rs6736845	C	T	100	PASS	AC=757;AF=0.151158;AN=5008;NS=2504;DP=18671;EAS_AF=0.1567;AMR_AF=0.232;AFR_AF=0.267;EUR_AF=0.0557;SAS_AF=0.0297;AA=T|||;VT=SNP
2	163310716	rs10200670	C	T	100	PASS	AC=1318;AF=0.263179;AN=5008;NS=2504;DP=18747;EAS_AF=0.1567;AMR_AF=0.2882;AFR_AF=0.6619;EUR_AF=0.0557;SAS_AF=0.0297;AA=T|||;VT=SNP
2	163311202	rs6734436	T	C	100	PASS	AC=1203;AF=0.240216;AN=5008;NS=2504;DP=19391;EAS_AF=0.1567;AMR_AF=0.2752;AFR_AF=0.5817;EUR_AF=0.0557;SAS_AF=0.0297;AA=T|||;VT=SNP
2	163312551	rs111458125	T	G	100	PASS	AC=249;AF=0.0497204;AN=5008;NS=2504;DP=15609;EAS_AF=0.0536;AMR_AF=0.0346;AFR_AF=0.0741;EUR_AF=0.0547;SAS_AF=0.0184;AA=T|||;VT=SNP
2	163313107	rs73018991	G	T	100	PASS	AC=449;AF=0.0896565;AN=5008;NS=2504;DP=15763;EAS_AF=0.0675;AMR_AF=0.0461;AFR_AF=0.208;EUR_AF=0.0557;SAS_AF=0.0184;AA=G|||;VT=SNP
2	163314609	rs73018994	A	G	100	PASS	AC=1324;AF=0.264377;AN=5008;NS=2504;DP=12766;EAS_AF=0.1567;AMR_AF=0.2882;AFR_AF=0.6611;EUR_AF=0.0626;SAS_AF=0.0297;AA=G|||;VT=SNP
2	163316843	rs16846727	G	A	100	PASS	AC=437;AF=0.0872604;AN=5008;NS=2504;DP=18956;EAS_AF=0.0536;AMR_AF=0.0461;AFR_AF=0.2095;EUR_AF=0.0557;SAS_AF=0.0184;AA=G|||;VT=SNP
2	163319131	rs16846732	T	A	100	PASS	AC=448;AF=0.0894569;AN=5008;NS=2504;DP=19310;EAS_AF=0.0685;AMR_AF=0.0461;AFR_AF=0.2073;EUR_AF=0.0547;SAS_AF=0.0184;AA=T|||;VT=SNP
2	163319553	rs78038088	C	T	100	PASS	AC=95;AF=0.0189696;AN=5008;NS=2504;DP=15905;EAS_AF=0.0169;AMR_AF=0.0115;AFR_AF=0.003;EUR_AF=0.0527;SAS_AF=0.0133;AA=C|||;VT=SNP
2	163321014	rs16846743	C	T	100	PASS	AC=451;AF=0.0900559;AN=5008;NS=2504;DP=17707;EAS_AF=0.0546;AMR_AF=0.0461;AFR_AF=0.2201;EUR_AF=0.0547;SAS_AF=0.0184;AA=C|||;VT=SNP
2	163323593	rs73020604	G	C	100	PASS	AC=493;AF=0.0984425;AN=5008;NS=2504;DP=19224;EAS_AF=0.0536;AMR_AF=0.049;AFR_AF=0.2511;EUR_AF=0.0547;SAS_AF=0.0184;AA=G|||;VT=SNP
2	163325803	rs6758303	G	C	100	PASS	AC=1318;AF=0.263179;AN=5008;NS=2504;DP=18036;EAS_AF=0.1558;AMR_AF=0.2882;AFR_AF=0.6626;EUR_AF=0.0557;SAS_AF=0.0297;AA=C|||;VT=SNP
2	163325824	rs35696140	A	G	100	PASS	AC=716;AF=0.142971;AN=5008;NS=2504;DP=17597;EAS_AF=0.2391;AMR_AF=0.0778;AFR_AF=0.0885;EUR_AF=0.2058;SAS_AF=0.0992;AA=A|||;VT=SNP
2	163326297	rs13406089	G	A	100	PASS	AC=1854;AF=0.370208;AN=5008;NS=2504;DP=13167;EAS_AF=0.7312;AMR_AF=0.2536;AFR_AF=0.1558;EUR_AF=0.335;SAS_AF=0.407;AA=g|||;VT=SNP
2	163327243	rs80206001	G	A	100	PASS	AC=253;AF=0.0505192;AN=5008;NS=2504;DP=12790;EAS_AF=0.0526;AMR_AF=0.036;AFR_AF=0.0756;EUR_AF=0.0567;SAS_AF=0.0184;AA=a|||;VT=SNP
2	163329438	rs60520748	G	A	100	PASS	AC=494;AF=0.0986422;AN=5008;NS=2504;DP=18604;EAS_AF=0.0536;AMR_AF=0.049;AFR_AF=0.2519;EUR_AF=0.0547;SAS_AF=0.0184;AA=G|||;VT=SNP
2	163330094	rs7594587	A	T	100	PASS	AC=1316;AF=0.26278;AN=5008;NS=2504;DP=15685;EAS_AF=0.1558;AMR_AF=0.2882;AFR_AF=0.6611;EUR_AF=0.0557;SAS_AF=0.0297;AA=T|||;VT=SNP
2	163331368	rs73020617	C	T	100	PASS	AC=436;AF=0.0870607;AN=5008;NS=2504;DP=19925;EAS_AF=0.0536;AMR_AF=0.0461;AFR_AF=0.2088;EUR_AF=0.0557;SAS_AF=0.0184;AA=C|||;VT=SNP
2	163331395	rs6715546	T	G	100	PASS	AC=1204;AF=0.240415;AN=5008;NS=2504;DP=19877;EAS_AF=0.1558;AMR_AF=0.2752;AFR_AF=0.5832;EUR_AF=0.0557;SAS_AF=0.0297;AA=G|||;VT=SNP
2	163335509	rs73020623	T	C	100	PASS	AC=254;AF=0.0507188;AN=5008;NS=2504;DP=14992;EAS_AF=0.0536;AMR_AF=0.0346;AFR_AF=0.0779;EUR_AF=0.0547;SAS_AF=0.0184;AA=T|||;VT=SNP
2	163335753	rs59627828	A	T	100	PASS	AC=433;AF=0.0864617;AN=5008;NS=2504;DP=13393;EAS_AF=0.0536;AMR_AF=0.0461;AFR_AF=0.2065;EUR_AF=0.0557;SAS_AF=0.0184;AA=A|||;VT=SNP
2	163336037	rs13422692	G	C	100	PASS	AC=1200;AF=0.239617;AN=5008;NS=2504;DP=15223;EAS_AF=0.1558;AMR_AF=0.2752;AFR_AF=0.5802;EUR_AF=0.0557;SAS_AF=0.0297;AA=g|||;VT=SNP
2	163336337	rs58790118	T	C	100	PASS	AC=1204;AF=0.240415;AN=5008;NS=2504;DP=17853;EAS_AF=0.1558;AMR_AF=0.2767;AFR_AF=0.5825;EUR_AF=0.0557;SAS_AF=0.0297;AA=C|||;VT=SNP
2	163336338	rs76846105	T	C	100	PASS	AC=438;AF=0.0874601;AN=5008;NS=2504;DP=17843;EAS_AF=0.0536;AMR_AF=0.0476;AFR_AF=0.2095;EUR_AF=0.0557;SAS_AF=0.0184;AA=T|||;VT=SNP
2	163336969	rs34777723	T	A	100	PASS	AC=1016;AF=0.202875;AN=5008;NS=2504;DP=18305;EAS_AF=0.372;AMR_AF=0.1599;AFR_AF=0.1498;EUR_AF=0.2107;SAS_AF=0.1227;AA=T|||;VT=SNP
2	163337649	rs888274	C	T	100	PASS	AC=2568;AF=0.51278;AN=5008;NS=2504;DP=19296;EAS_AF=0.5595;AMR_AF=0.5317;AFR_AF=0.8313;EUR_AF=0.2714;SAS_AF=0.2689;AA=T|||;VT=SNP
2	163339633	rs985621	G	A	100	PASS	AC=1548;AF=0.309105;AN=5008;NS=2504;DP=16886;EAS_AF=0.1815;AMR_AF=0.3746;AFR_AF=0.6785;EUR_AF=0.0636;SAS_AF=0.1472;AA=A|||;VT=SNP
2	163339644	rs73020634	C	T	100	PASS	AC=420;AF=0.0838658;AN=5008;NS=2504;DP=17355;EAS_AF=0.0446;AMR_AF=0.0389;AFR_AF=0.208;EUR_AF=0.0557;SAS_AF=0.0174;AA=C|||;VT=SNP
2	163339765	rs985623	A	G	100	PASS	AC=1640;AF=0.327476;AN=5008;NS=2504;DP=16679;EAS_AF=0.2381;AMR_AF=0.3775;AFR_AF=0.7005;EUR_AF=0.0676;SAS_AF=0.1472;AA=G|||;VT=SNP
2	163340760	rs532638784	G	C	100	PASS	AC=356;AF=0.0710863;AN=5008;NS=2504;DP=17319;EAS_AF=0.0367;AMR_AF=0.0447;AFR_AF=0.174;EUR_AF=0.0298;SAS_AF=0.0286;AA=-|||;VT=SNP
2	163341892	rs7568839	T	C	100	PASS	AC=3008;AF=0.600639;AN=5008;NS=2504;DP=16567;EAS_AF=0.752;AMR_AF=0.5591;AFR_AF=0.8343;EUR_AF=0.2425;SAS_AF=0.5266;AA=T|||;VT=SNP
2	163343112	rs73020650	C	T	100	PASS	AC=471;AF=0.0940495;AN=5008;NS=2504;DP=15260;EAS_AF=0.0437;AMR_AF=0.0447;AFR_AF=0.2451;EUR_AF=0.0547;SAS_AF=0.0174;AA=C|||;VT=SNP
2	163344064	rs78993969	T	G	100	PASS	AC=147;AF=0.029353;AN=5008;NS=2504;DP=15215;EAS_AF=0.0536;AMR_AF=0.0259;AFR_AF=0.003;EUR_AF=0.0537;SAS_AF=0.0174;AA=T|||;VT=SNP
2	163344564	rs62188206	G	T	100	PASS	AC=638;AF=0.127396;AN=5008;NS=2504;DP=19718;EAS_AF=0.1845;AMR_AF=0.085;AFR_AF=0.0068;EUR_AF=0.1093;SAS_AF=0.2802;AA=G|||;VT=SNP
2	163345284	rs1485978	G	A	100	PASS	AC=1535;AF=0.30651;AN=5008;NS=2504;DP=18441;EAS_AF=0.1905;AMR_AF=0.3746;AFR_AF=0.6634;EUR_AF=0.0626;SAS_AF=0.1462;AA=A|||;VT=SNP
```
