## Supplementary material for "Characterization of shared and ancestry-specific signals driving complex traits using multi-ancestry fine-mapping": mesusieoutput

```
                 eur          afr      eur_afr
   [1,] 0.0001841888 0.0001829787 6.099270e-05
   [2,] 0.0001841888 0.0002065485 6.884753e-05
   [3,] 0.0004077738 0.0001951574 6.504260e-05
   [4,] 0.0001841888 0.0002129365 7.097193e-05
   [5,] 0.0001841888 0.0001829326 6.097733e-05
   [6,] 0.0001841888 0.0002122654 7.074838e-05
   [7,] 0.0001841888 0.0002110945 7.035822e-05
   [8,] 0.0001841888 0.0002015675 6.718579e-05
   [9,] 0.0004418005 0.0001975485 6.583886e-05
  [10,] 0.0001841888 0.0001829056 6.096832e-05
  [11,] 0.0001841888 0.0002098550 6.994495e-05
  [12,] 0.0001841888 0.0001830446 6.101465e-05
  [13,] 0.0001841888 0.0002092400 6.974022e-05
  [14,] 0.0001841888 0.0002086312 6.953816e-05
  [15,] 0.0001841888 0.0002086312 6.953831e-05
  [16,] 0.0001841888 0.0002106410 7.020803e-05
  [17,] 0.0001841888 0.0002098550 6.994597e-05
  [18,] 0.0001841888 0.0002122419 7.074152e-05
  [19,] 0.0001841888 0.0002070322 6.900533e-05
  [20,] 0.0001841888 0.0001832508 6.108350e-05
  [21,] 0.0001841888 0.0001831974 6.106573e-05
  [22,] 0.0001841888 0.0002122485 7.074358e-05
  [23,] 0.0001841888 0.0002094353 6.980546e-05
  [24,] 0.0001841888 0.0001831979 6.106588e-05
  [25,] 0.0001841888 0.0001833040 6.110110e-05
  [26,] 0.0001841888 0.0002175709 7.251214e-05
  [27,] 0.0001841888 0.0001832188 6.107283e-05
  [28,] 0.0001841888 0.0001833744 6.112455e-05
  [29,] 0.0001841888 0.0001833944 6.113119e-05
  [30,] 0.0001841888 0.0001950448 6.501143e-05
  [31,] 0.0001841888 0.0001792902 5.976490e-05
  [32,] 0.0001841888 0.0002153041 7.176149e-05
  [33,] 0.0001841888 0.0002163372 7.210591e-05
  [34,] 0.0001841888 0.0002194002 7.312165e-05
  [35,] 0.0001841888 0.0001962217 6.540372e-05
  [36,] 0.0001841888 0.0002169786 7.231948e-05
  [37,] 0.0001841888 0.0001833231 6.110750e-05
  [38,] 0.0001841888 0.0002170243 7.233478e-05
  [39,] 0.0001841888 0.0002196850 7.322163e-05
  [40,] 0.0001841888 0.0001962217 6.540376e-05
  [41,] 0.0001841888 0.0001832431 6.108086e-05
  [42,] 0.0001841888 0.0002174719 7.248406e-05
  [43,] 0.0001841888 0.0002220228 7.399537e-05
  [44,] 0.0001841888 0.0002057604 6.858121e-05
  [45,] 0.0001841888 0.0001827781 6.092588e-05
  [46,] 0.0001841888 0.0001956578 6.522106e-05
  [47,] 0.0001841888 0.0001792434 5.974913e-05
  [48,] 0.0001841888 0.0001792904 5.976482e-05
  [49,] 0.0001841888 0.0001832794 6.109322e-05
  [50,] 0.0001841888 0.0001828101 6.093650e-05
  [51,] 0.0001841888 0.0002067622 6.891521e-05
  [52,] 0.0001841888 0.0001823044 6.076800e-05
  [53,] 0.0001841888 0.0001822995 6.076636e-05
  [54,] 0.0001841888 0.0002055286 6.850399e-05
  [55,] 0.0001841888 0.0002055286 6.850414e-05
  [56,] 0.0001841888 0.0002116885 7.055210e-05
  [57,] 0.0001841888 0.0002112490 7.040689e-05
  [58,] 0.0001841888 0.0002059971 6.866036e-05
  [59,] 0.0001841888 0.0001939506 6.464704e-05
  [60,] 0.0001841888 0.0002074385 6.914086e-05
  [61,] 0.0001841888 0.0002056538 6.854596e-05
  [62,] 0.0001841888 0.0002056538 6.854596e-05
  [63,] 0.0001841888 0.0002056538 6.854602e-05
  [64,] 0.0001841888 0.0002056538 6.854596e-05
  [65,] 0.0001841888 0.0001822966 6.076540e-05
  [66,] 0.0001841888 0.0001833644 6.112163e-05
  [67,] 0.0001841888 0.0002056538 6.854602e-05
  [68,] 0.0001841888 0.0002053513 6.844523e-05
  [69,] 0.0001841888 0.0001825879 6.086250e-05
  [70,] 0.0001841888 0.0001825811 6.086022e-05
  [71,] 0.0001841888 0.0001947928 6.492768e-05
  [72,] 0.0001841888 0.0001833684 6.112298e-05
  [73,] 0.0001841888 0.0001945717 6.485401e-05
  [74,] 0.0001841888 0.0001945717 6.485405e-05
  [75,] 0.0001841888 0.0001825668 6.085546e-05
  [76,] 0.0001841888 0.0001933882 6.445965e-05
  [77,] 0.0001841888 0.0001824906 6.083003e-05
  [78,] 0.0001841888 0.0001932565 6.441584e-05
  [79,] 0.0010831820 0.0001934676 6.447804e-05
  [80,] 0.0001841888 0.0001939506 6.464708e-05
  [81,] 0.0001841888 0.0001930199 6.433691e-05
  [82,] 0.0001841888 0.0002056524 6.854561e-05
  [83,] 0.0001841888 0.0001928082 6.426637e-05
  [84,] 0.0001841888 0.0001928082 6.426607e-05
  [85,] 0.0001841888 0.0001925742 6.418818e-05
  [86,] 0.0001841888 0.0001833782 6.112626e-05
  [87,] 0.0001841888 0.0001931508 6.438032e-05
  [88,] 0.0001841888 0.0001833592 6.111991e-05
  [89,] 0.0001841888 0.0001924703 6.415353e-05
  [90,] 0.0001841888 0.0002036569 6.788050e-05
  [91,] 0.0001841888 0.0001787162 5.957353e-05
  [92,] 0.0001841888 0.0001823046 6.076806e-05
  [93,] 0.0001841888 0.0001822991 6.076625e-05
  [94,] 0.0001841888 0.0002033652 6.778323e-05
  [95,] 0.0001841888 0.0002055124 6.849438e-05
  [96,] 0.0001841888 0.0001923416 6.411067e-05
  [97,] 0.0001841888 0.0001835080 6.116962e-05
  [98,] 0.0001841888 0.0001798874 5.996399e-05
  [99,] 0.0001841888 0.0002030751 6.768649e-05
 [100,] 0.0001841888 0.0001924904 6.416024e-05
 [101,] 0.0001841888 0.0001822332 6.074430e-05
 [102,] 0.0001841888 0.0001924904 6.416024e-05
 [103,] 0.0001841888 0.0001823908 6.079682e-05
 [104,] 0.0001841888 0.0001820510 6.068357e-05
 [105,] 0.0001841888 0.0001823846 6.079476e-05
 [106,] 0.0001841888 0.0002029824 6.765579e-05
 [107,] 0.0001841888 0.0001930894 6.435984e-05
 [108,] 0.0001841888 0.0001821994 6.073301e-05
 [109,] 0.0001841888 0.0002050954 6.835538e-05
 [110,] 0.0001841888 0.0001822944 6.076469e-05
 [111,] 0.0001841888 0.0001938654 6.461860e-05
 [112,] 0.0001841888 0.0001939682 6.465283e-05
 [113,] 0.0001841888 0.0002039018 6.795811e-05
 [114,] 0.0001841888 0.0001943191 6.476982e-05
 [115,] 0.0001841888 0.0001945633 6.485121e-05
 [116,] 0.0001841888 0.0001821868 6.072882e-05
 [117,] 0.0001841888 0.0002046607 6.821523e-05
 [118,] 0.0001841888 0.0001821581 6.071923e-05
 [119,] 0.0001841888 0.0001945901 6.486026e-05
 [120,] 0.0001841888 0.0001948359 6.494217e-05
 [121,] 0.0001841888 0.0001948359 6.494221e-05
 [122,] 0.0001841888 0.0001977720 6.591996e-05
 [123,] 0.0001841888 0.0001970238 6.567019e-05
 [124,] 0.0001841888 0.0002020572 6.734383e-05
 [125,] 0.0001841888 0.0001834025 6.113440e-05
 [126,] 0.0001841888 0.0002006694 6.688543e-05
 [127,] 0.0001841888 0.0002010988 6.702857e-05
 [128,] 0.0001841888 0.0001833788 6.112647e-05
 [129,] 0.0001841888 0.0002000663 6.668458e-05
 [130,] 0.0001841888 0.0001935898 6.452707e-05
 [131,] 0.0001841888 0.0002018347 6.727372e-05
 [132,] 0.0001841888 0.0002008810 6.695647e-05
 [133,] 0.0001841888 0.0002006678 6.688549e-05
 [134,] 0.0001841888 0.0002004262 6.680497e-05
 [135,] 0.0001841888 0.0001818555 6.061847e-05
 [136,] 0.0001841888 0.0001905543 6.351494e-05
 [137,] 0.0001841888 0.0001957254 6.523729e-05
 [138,] 0.0001841888 0.0001833854 6.112865e-05
 [139,] 0.0001841888 0.0001833794 6.112664e-05
 [140,] 0.0001841888 0.0001970117 6.566431e-05
 [141,] 0.0001841888 0.0001919704 6.398471e-05
 [142,] 0.0001841889 0.0001759419 5.864848e-05
 [143,] 0.0001841888 0.0001747634 5.825374e-05
 [144,] 0.0001841888 0.0001838789 6.129343e-05
 [145,] 0.0001841888 0.0001839668 6.132282e-05
 [146,] 0.0001841888 0.0001839603 6.132067e-05
 [147,] 0.0001841889 0.0001756599 5.855416e-05
 [148,] 0.0001841889 0.0001756837 5.856212e-05
 [149,] 0.0001841888 0.0001833577 6.111925e-05
 [150,] 0.0001841888 0.0001767606 5.892085e-05
 [151,] 0.0001841888 0.0001747790 5.825900e-05
 [152,] 0.0001841888 0.0001838770 6.129287e-05
 [153,] 0.0001841888 0.0001833663 6.112234e-05
 [154,] 0.0001841888 0.0001839395 6.131353e-05
 [155,] 0.0001841888 0.0001748989 5.829878e-05
 [156,] 0.0001841888 0.0001748989 5.829877e-05
 [157,] 0.0001841888 0.0001833710 6.112390e-05
 [158,] 0.0001841888 0.0001836570 6.121928e-05
 [159,] 0.0001841888 0.0001746834 5.822710e-05
 [160,] 0.0001841888 0.0001833720 6.112425e-05
 [161,] 0.0001841888 0.0001833842 6.112833e-05
 [162,] 0.0001841888 0.0001837576 6.125281e-05
 [163,] 0.0001841888 0.0001784826 5.949243e-05
 [164,] 0.0001841888 0.0001838838 6.129511e-05
 [165,] 0.0001841888 0.0001745963 5.819818e-05
 [166,] 0.0001841889 0.0001757515 5.858479e-05
 [167,] 0.0001841888 0.0001745963 5.819818e-05
 [168,] 0.0001841888 0.0001768892 5.896384e-05
 [169,] 0.0001841889 0.0001757808 5.859459e-05
 [170,] 0.0001841888 0.0001837540 6.125186e-05
 [171,] 0.0001841888 0.0001837642 6.125526e-05
 [172,] 0.0001841888 0.0001837642 6.125526e-05
 [173,] 0.0001841888 0.0001837642 6.125526e-05
 [174,] 0.0001841888 0.0001745578 5.818539e-05
 [175,] 0.0001841888 0.0001745457 5.818137e-05
 [176,] 0.0001841888 0.0001837829 6.126148e-05
 [177,] 0.0001841888 0.0001837548 6.125213e-05
 [178,] 0.0001841888 0.0001833306 6.111028e-05
 [179,] 0.0001841888 0.0001833918 6.113089e-05
 [180,] 0.0001841888 0.0001745833 5.819386e-05
 [181,] 0.0001841888 0.0001833832 6.112771e-05
 [182,] 0.0001841888 0.0001745833 5.819387e-05
 [183,] 0.0001841888 0.0001745705 5.818960e-05
 [184,] 0.0001841888 0.0001745635 5.818731e-05
 [185,] 0.0001841889 0.0001757918 5.859827e-05
 [186,] 0.0001841888 0.0001745705 5.818960e-05
 [187,] 0.0001841888 0.0001745580 5.818547e-05
 [188,] 0.0001841888 0.0001816228 6.053895e-05
 [189,] 0.0001841888 0.0001745580 5.818546e-05
 [190,] 0.0001841888 0.0001833746 6.112513e-05
 [191,] 0.0001841888 0.0001833753 6.112537e-05
 [192,] 0.0001841888 0.0001837718 6.125781e-05
 [193,] 0.0003149075 0.0001890840 6.303249e-05
 [194,] 0.0003149075 0.0001891641 6.305918e-05
 [195,] 0.0001841888 0.0001744882 5.816220e-05
 [196,] 0.0001841888 0.0001768395 5.894723e-05
 [197,] 0.0001841888 0.0001745012 5.816651e-05
 [198,] 0.0001841888 0.0001768617 5.895462e-05
 [199,] 0.0001841888 0.0001833063 6.110208e-05
 [200,] 0.0001841888 0.0001745580 5.818547e-05
 [201,] 0.0001841888 0.0001837430 6.124821e-05
 [202,] 0.0001841889 0.0001761035 5.870246e-05
 [203,] 0.0001841888 0.0001837061 6.123587e-05
 [204,] 0.0001841888 0.0001746644 5.822091e-05
 [205,] 0.0001841888 0.0001746644 5.822088e-05
 [206,] 0.0001841889 0.0001757799 5.859408e-05
 [207,] 0.0001841888 0.0001838832 6.129496e-05
 [208,] 0.0001841888 0.0001748584 5.828547e-05
 [209,] 0.0001841888 0.0001834298 6.114330e-05
 [210,] 0.0001841889 0.0001758287 5.861041e-05
 [211,] 0.0001841888 0.0001839343 6.131198e-05
 [212,] 0.0001841888 0.0001767800 5.892726e-05
 [213,] 0.0001841888 0.0001750013 5.833304e-05
 [214,] 0.0001841888 0.0001750013 5.833305e-05
 [215,] 0.0001841888 0.0001840089 6.133689e-05
 [216,] 0.0001841888 0.0001834388 6.114594e-05
 [217,] 0.0001841888 0.0001841954 6.139736e-05
 [218,] 0.0001841888 0.0001834899 6.116338e-05
 [219,] 0.0001841888 0.0001768571 5.895292e-05
 [220,] 0.0001841888 0.0001834960 6.116543e-05
 [221,] 0.0001841888 0.0001764623 5.882115e-05
 [222,] 0.0001841888 0.0001835263 6.117552e-05
 [223,] 0.0001841888 0.0001759384 5.864575e-05
 [224,] 0.0001841888 0.0001754821 5.849401e-05
 [225,] 0.0001841888 0.0001812129 6.040416e-05
 [226,] 0.0001841888 0.0001740454 5.801519e-05
 [227,] 0.0001841888 0.0001709064 5.696868e-05
 [228,] 0.0001841888 0.0001730161 5.767152e-05
 [229,] 0.0001841888 0.0001854978 6.183160e-05
 [230,] 0.0001841888 0.0001839096 6.130334e-05
 [231,] 0.0001841888 0.0001835737 6.119124e-05
 [232,] 0.0001841888 0.0001745407 5.817985e-05
 [233,] 0.0001841888 0.0001835886 6.119626e-05
 [234,] 0.0001841888 0.0001890981 6.302642e-05
 [235,] 0.0001841888 0.0001836695 6.122329e-05
 [236,] 0.0001841888 0.0001883723 6.161169e-05
 [237,] 0.0001841888 0.0001778252 5.927635e-05
 [238,] 0.0001841888 0.0001775079 5.917046e-05
 [239,] 0.0001841888 0.0001846125 6.153717e-05
 [240,] 0.0001841888 0.0001796496 5.988281e-05
 [241,] 0.0001841888 0.0001751580 5.838356e-05
 [242,] 0.0001841888 0.0001750880 5.836025e-05
 [243,] 0.0006521375 0.0001853249 6.176851e-05
 [244,] 0.0001841888 0.0001837874 6.126257e-05
 [245,] 0.0006288250 0.0001853495 6.177673e-05
 [246,] 0.0001841888 0.0001796990 5.989937e-05
 [247,] 0.0001841888 0.0001757113 5.857100e-05
 [248,] 0.0005580620 0.0001844883 6.149009e-05
 [249,] 0.0001841888 0.0001784273 5.947540e-05
 [250,] 0.0005232423 0.0001852112 6.173093e-05
 [251,] 0.0001841888 0.0001836286 6.120965e-05
 [252,] 0.0001841888 0.0001792858 5.976171e-05
 [253,] 0.0001841888 0.0001797258 5.990838e-05
 [254,] 0.0005374769 0.0001879113 6.262995e-05
 [255,] 0.0001841888 0.0001792502 5.974986e-05
 [256,] 0.0001841888 0.0001767215 5.890397e-05
 [257,] 0.0005340709 0.0001865278 6.216934e-05
 [258,] 0.0001841888 0.0001838809 6.129344e-05
 [259,] 0.0001841888 0.0001793790 5.979277e-05
 [260,] 0.0001841888 0.0001792021 5.973382e-05
 [261,] 0.0001841888 0.0001824810 6.082575e-05
 [262,] 0.0001841888 0.0001825046 6.083364e-05
 [263,] 0.0001841888 0.0001773575 5.911573e-05
 [264,] 0.0005008191 0.0001877021 6.256051e-05
 [265,] 0.0001841888 0.0001794480 5.981574e-05
 [266,] 0.0005252972 0.0001893886 6.312200e-05
 [267,] 0.0001841888 0.0001839896 6.132960e-05
 [268,] 0.0001841888 0.0001839896 6.132963e-05
 [269,] 0.0001841888 0.0001834936 6.116461e-05
 [270,] 0.0004872014 0.0001883453 6.277464e-05
 [271,] 0.0005008191 0.0001861684 6.204972e-05
 [272,] 0.0001841888 0.0001835789 6.119307e-05
 [273,] 0.0001841888 0.0001793466 5.978195e-05
 [274,] 0.0001841888 0.0001792360 5.974511e-05
 [275,] 0.0001841888 0.0001835770 6.119201e-05
 [276,] 0.0004970248 0.0001855035 6.182829e-05
 [277,] 0.0001841888 0.0001800271 6.000902e-05
 [278,] 0.0001841888 0.0001837264 6.124221e-05
 [279,] 0.0001841888 0.0001834786 6.115963e-05
 [280,] 0.0001841888 0.0001795860 5.986170e-05
 [281,] 0.0001841888 0.0001837424 6.124755e-05
 [282,] 0.0001841888 0.0001825538 6.085006e-05
 [283,] 0.0001841888 0.0001834574 6.115254e-05
 [284,] 0.0004484311 0.0001873114 6.243041e-05
 [285,] 0.0001841888 0.0001783588 5.944946e-05
 [286,] 0.0001841888 0.0001837373 6.124584e-05
 [287,] 0.0001841888 0.0001837144 6.123828e-05
 [288,] 0.0001841888 0.0001796016 5.986692e-05
 [289,] 0.0001841888 0.0001797883 5.992912e-05
 [290,] 0.0001841888 0.0001795552 5.985144e-05
 [291,] 0.0004634262 0.0001873375 6.243918e-05
 [292,] 0.0001841888 0.0001796158 5.987167e-05
 [293,] 0.0001841888 0.0001770317 5.900745e-05
 [294,] 0.0003770396 0.0001871412 6.237413e-05
 [295,] 0.0004353816 0.0001884031 6.279403e-05
 [296,] 0.0004353816 0.0001879603 6.264658e-05
 [297,] 0.0001841888 0.0001752699 5.842078e-05
 [298,] 0.0001841888 0.0001771672 5.905252e-05
 [299,] 0.0001841888 0.0001837423 6.124751e-05
 [300,] 0.0001841888 0.0001836026 6.120097e-05
 [301,] 0.0001841888 0.0001962041 6.540142e-05
 [302,] 0.0001841888 0.0001803234 6.010738e-05
 [303,] 0.0003927394 0.0001874055 6.246205e-05
 [304,] 0.0004759553 0.0001879437 6.264100e-05
 [305,] 0.0001841888 0.0001766145 5.886854e-05
 [306,] 0.0001841888 0.0001908168 6.360256e-05
 [307,] 0.0001841888 0.0001803656 6.012142e-05
 [308,] 0.0001841888 0.0001835529 6.118440e-05
 [309,] 0.0004178730 0.0001885744 6.285128e-05
 [310,] 0.0001841888 0.0001806060 6.020161e-05
 [311,] 0.0004090472 0.0001884699 6.281651e-05
 [312,] 0.0004378482 0.0001902293 6.340229e-05
 [313,] 0.0001841888 0.0001837795 6.125994e-05
 [314,] 0.0001841888 0.0003790473 6.354657e-05
 [315,] 0.0004406857 0.0001913767 6.378444e-05
 [316,] 0.0004089291 0.0001909871 6.365483e-05
 [317,] 0.0001841888 0.0001837437 6.124799e-05
 [318,] 0.0001841888 0.0001802910 6.009655e-05
 [319,] 0.0004477865 0.0001874779 6.248598e-05
 [320,] 0.0001841888 0.0001834749 6.115836e-05
 [321,] 0.0001841888 0.0001834739 6.115803e-05
 [322,] 0.0004382830 0.0001881488 6.270941e-05
 [323,] 0.0004382830 0.0001886856 6.288821e-05
 [324,] 0.0001841888 0.0001891372 6.304298e-05
 [325,] 0.0001841888 0.0001806724 6.022364e-05
 [326,] 0.0004387777 0.0001887922 6.292373e-05
 [327,] 0.0001841888 0.0001766244 5.887182e-05
 [328,] 0.0001841888 0.0001816032 6.053410e-05
 [329,] 0.0001841888 0.0001917061 6.389565e-05
 [330,] 0.0004029677 0.0001886856 6.288835e-05
 [331,] 0.0001841888 0.0001835285 6.117626e-05
 [332,] 0.0004154672 0.0001895515 6.317669e-05
 [333,] 0.0004154672 0.0001896788 6.321907e-05
 [334,] 0.0003989111 0.0001890066 6.299528e-05
 [335,] 0.0001841888 0.0001805453 6.018124e-05
 [336,] 0.0001841888 0.0001835254 6.117523e-05
 [337,] 0.0001841888 0.0001834587 6.115297e-05
 [338,] 0.0004341696 0.0001906110 6.352936e-05
 [339,] 0.0004537575 0.0001907349 6.357052e-05
 [340,] 0.0001841888 0.0001795196 5.983954e-05
 [341,] 0.0004498960 0.0001914923 6.382282e-05
 [342,] 0.0001841888 0.0001834533 6.115115e-05
 [343,] 0.0005576121 0.0001902896 6.342185e-05
 [344,] 0.0005462128 0.0001902507 6.340891e-05
 [345,] 0.0001841888 0.0002036846 6.173488e-05
 [346,] 0.0001841888 0.0001807764 6.025828e-05
 [347,] 0.0004636750 0.0001877199 6.256640e-05
 [348,] 0.0001841888 0.0001837530 6.125107e-05
 [349,] 0.0003654621 0.0001858989 6.196020e-05
 [350,] 0.0001841888 0.0001929306 6.430367e-05
 [351,] 0.0001841888 0.0001837633 6.125452e-05
 [352,] 0.0001841888 0.0001855248 6.184114e-05
 [353,] 0.0004763134 0.0001897160 6.323123e-05
 [354,] 0.0001841888 0.0001803447 6.011457e-05
 [355,] 0.0001841888 0.0002116335 7.054422e-05
 [356,] 0.0004368365 0.0001908873 6.362137e-05
 [357,] 0.0004781305 0.0001911079 6.369467e-05
 [358,] 0.0001841888 0.0001803671 6.012197e-05
 [359,] 0.0001841888 0.0001838085 6.126958e-05
 [360,] 0.0001841888 0.0003072139 6.243148e-05
 [361,] 0.0004244439 0.0001879280 6.263587e-05
 [362,] 0.0001841888 0.0001807738 6.025745e-05
 [363,] 0.0002193219 0.0001809489 6.031673e-05
 [364,] 0.0003865154 0.0001910535 6.367693e-05
 [365,] 0.0001841888 0.0001804442 6.014767e-05
 [366,] 0.0001841888 0.0001804442 6.014767e-05
 [367,] 0.0002153439 0.0001878237 6.260205e-05
 [368,] 0.0001841888 0.0001803694 6.012274e-05
 [369,] 0.0001841888 0.0001776716 5.922050e-05
 [370,] 0.0001841888 0.0001834621 6.115410e-05
 [371,] 0.0001841888 0.0001838254 6.127523e-05
 [372,] 0.0004460296 0.0001884316 6.280340e-05
 [373,] 0.0001841888 0.0001802345 6.007775e-05
 [374,] 0.0001841888 0.0001838329 6.127773e-05
 [375,] 0.0001841888 0.0001797404 5.990986e-05
 [376,] 0.0003700843 0.0001905769 6.351826e-05
 [377,] 0.0001841888 0.0001794561 5.981840e-05
 [378,] 0.0001841888 0.0002196748 7.321402e-05
 [379,] 0.0003697400 0.0001909937 6.365710e-05
 [380,] 0.0001841888 0.0001798099 5.993627e-05
 [381,] 0.0001841888 0.0001791391 5.970960e-05
 [382,] 0.0004032136 0.0001874639 6.248138e-05
 [383,] 0.0001841888 0.0001838483 6.128284e-05
 [384,] 0.0003697400 0.0001882028 6.272762e-05
 [385,] 0.0001841888 0.0001814574 6.048522e-05
 [386,] 0.0001841888 0.0001771009 5.903059e-05
 [387,] 0.0001841888 0.0002116449 7.053940e-05
 [388,] 0.0001841888 0.0001819710 6.065646e-05
 [389,] 0.0003619614 0.0001907323 6.357005e-05
 [390,] 0.0001841888 0.0001810416 6.034668e-05
 [391,] 0.0001841888 0.0004814107 6.950966e-05
 [392,] 0.0001841888 0.0001839385 6.131287e-05
 [393,] 0.0001841888 0.0001834137 6.113793e-05
 [394,] 0.0001841888 0.0004874367 6.537746e-05
 [395,] 0.0003619614 0.0001899027 6.329374e-05
 [396,] 0.0001841888 0.0001839072 6.130241e-05
 [397,] 0.0001841888 0.0001834012 6.113378e-05
 [398,] 0.0003777200 0.0001899855 6.332125e-05
 [399,] 0.0001841888 0.0001838334 6.127788e-05
 [400,] 0.0004035624 0.0001894879 6.315539e-05
 [401,] 0.0003865154 0.0001901662 6.338139e-05
 [402,] 0.0001841888 0.0001830972 6.103244e-05
 [403,] 0.0001841888 0.0001833954 6.113184e-05
 [404,] 0.0004035624 0.0001898634 6.328044e-05
 [405,] 0.0001841888 0.0006353332 7.771846e-05
 [406,] 0.0004115255 0.0001891292 6.303589e-05
 [407,] 0.0004205942 0.0001899682 6.331530e-05
 [408,] 0.0001841888 0.0001819074 6.063533e-05
 [409,] 0.0003854420 0.0001915169 6.383127e-05
 [410,] 0.0003619614 0.0001911543 6.371063e-05
 [411,] 0.0001841888 0.0001834051 6.113508e-05
 [412,] 0.0001841888 0.0001820396 6.067931e-05
 [413,] 0.0001841888 0.0001811683 6.038885e-05
 [414,] 0.0001841888 0.0001799380 5.997928e-05
 [415,] 0.0001841888 0.0017631463 2.086800e-04
 [416,] 0.0003397095 0.0001887971 6.292558e-05
 [417,] 0.0001841888 0.0001833953 6.113180e-05
 [418,] 0.0001841888 0.0001833729 6.112436e-05
 [419,] 0.0001841888 0.0018700457 2.033840e-04
 [420,] 0.0001841888 0.0001818299 6.060962e-05
 [421,] 0.0001841888 0.0001838213 6.127384e-05
 [422,] 0.0001841888 0.0001818511 6.061668e-05
 [423,] 0.0003440390 0.0001876574 6.254595e-05
 [424,] 0.0003341422 0.0001872004 6.239379e-05
 [425,] 0.0001841888 0.0001756990 5.856390e-05
 [426,] 0.0001841888 0.0001811987 6.039897e-05
 [427,] 0.0001841888 0.0001839079 6.130265e-05
 [428,] 0.0001841888 0.0001836490 6.121629e-05
 [429,] 0.0001841888 0.0001838089 6.126972e-05
 [430,] 0.0001841888 0.0001811987 6.039899e-05
 [431,] 0.0001841888 0.0001838091 6.126980e-05
 [432,] 0.0003477169 0.0001876574 6.254594e-05
 [433,] 0.0001841888 0.0001756685 5.855365e-05
 [434,] 0.0001841888 0.0001811987 6.039899e-05
 [435,] 0.0001841888 0.0001810122 6.033692e-05
 [436,] 0.0001841888 0.0001838119 6.127073e-05
 [437,] 0.0001841888 0.0001811437 6.038081e-05
 [438,] 0.0003272548 0.0001877701 6.258358e-05
 [439,] 0.0001841888 0.0001752371 5.840986e-05
 [440,] 0.0001841888 0.0002147592 7.157648e-05
 [441,] 0.0003813879 0.0001874334 6.247120e-05
 [442,] 0.0003733179 0.0001879970 6.265895e-05
 [443,] 0.0001841888 0.0001833758 6.112528e-05
 [444,] 0.0001991935 0.0002140121 7.132568e-05
 [445,] 0.0003585418 0.0001887014 6.289363e-05
 [446,] 0.0003303570 0.0001885847 6.285488e-05
 [447,] 0.0001841888 0.0001838341 6.127812e-05
 [448,] 0.0001841888 0.0001808918 6.029671e-05
 [449,] 0.0001841888 0.0016531615 2.101104e-04
 [450,] 0.0001841889 0.0002147570 7.157470e-05
 [451,] 0.0001841888 0.0001804577 6.015211e-05
 [452,] 0.0003551282 0.0001890498 6.300968e-05
 [453,] 0.0003404911 0.0001890665 6.301532e-05
 [454,] 0.0001841888 0.0001800593 6.001940e-05
 [455,] 0.0001841888 0.0001838682 6.128947e-05
 [456,] 0.0001841888 0.0001838861 6.129544e-05
 [457,] 0.0003296438 0.0001888186 6.293282e-05
 [458,] 0.0001841888 0.0001838988 6.129969e-05
 [459,] 0.0003760213 0.0001900433 6.334039e-05
 [460,] 0.0001957005 0.0001822758 6.075842e-05
 [461,] 0.0001841888 0.0001839044 6.130157e-05
 [462,] 0.0001841888 0.0002912146 7.465546e-05
 [463,] 0.0001841888 0.0002014968 6.716033e-05
 [464,] 0.0001841888 0.0001784313 5.947663e-05
 [465,] 0.0001841888 0.0001783056 5.943477e-05
 [466,] 0.0001841888 0.0001785269 5.950856e-05
 [467,] 0.0003404911 0.0001896777 6.321889e-05
 [468,] 0.0001841888 0.0029271765 2.417803e-04
 [469,] 0.0001841888 0.0001810197 6.033928e-05
 [470,] 0.0001841888 0.0028916779 2.558932e-04
 [471,] 0.0001841888 0.0001811266 6.037490e-05
 [472,] 0.0001841888 0.0003899532 7.802497e-05
 [473,] 0.0001841888 0.0003711214 7.684826e-05
 [474,] 0.0001841888 0.0001803188 6.010585e-05
 [475,] 0.0001841888 0.0003655596 7.656855e-05
 [476,] 0.0001841888 0.0003655596 7.656855e-05
 [477,] 0.0001841888 0.0003605934 7.643860e-05
 [478,] 0.0001841888 0.0003655596 7.656921e-05
 [479,] 0.0001841888 0.0035128007 3.401531e-04
 [480,] 0.0001841889 0.0013128164 8.338003e-05
 [481,] 0.0001841888 0.0003659395 7.654141e-05
 [482,] 0.0001841888 0.0003659395 7.654141e-05
 [483,] 0.0001841888 0.0001814793 6.049245e-05
 [484,] 0.0001948185 0.0009563639 8.038114e-05
 [485,] 0.0001841888 0.0002991092 7.469205e-05
 [486,] 0.0001841888 0.0003551667 7.629468e-05
 [487,] 0.0001841888 0.0002950733 7.451527e-05
 [488,] 0.0001841888 0.0001813148 6.043762e-05
 [489,] 0.0001841888 0.0002869669 7.426138e-05
 [490,] 0.0001841888 0.0001784313 5.947660e-05
 [491,] 0.0001841888 0.0002828050 7.412868e-05
 [492,] 0.0001841888 0.0002867129 7.454654e-05
 [493,] 0.0003477169 0.0001897883 6.325569e-05
 [494,] 0.0005322417 0.0001895660 6.318095e-05
 [495,] 0.0005202645 0.0001897096 6.322883e-05
 [496,] 0.0002037465 0.0004687225 7.841929e-05
 [497,] 0.0001841889 0.0003078170 7.496845e-05
 [498,] 0.0001841889 0.0003033004 7.483187e-05
 [499,] 0.0001841888 0.0003601121 7.587669e-05
 [500,] 0.0001841888 0.0003261017 7.496165e-05
 [501,] 0.0001841888 0.0635719122 7.302783e-04
 [502,] 0.0001841888 0.0003603354 7.606728e-05
 [503,] 0.0001841888 0.0067324158 3.626648e-04
 [504,] 0.0001841888 0.0001799562 5.998495e-05
 [505,] 0.0001841888 0.0001839825 6.132760e-05
 [506,] 0.0001841888 0.0001813415 6.044650e-05
 [507,] 0.0001841888 0.0001791295 5.970928e-05
 [508,] 0.0001841888 0.0001777466 5.924589e-05
 [509,] 0.0001841888 0.0001840237 6.134134e-05
 [510,] 0.0001841888 0.0001839999 6.133338e-05
 [511,] 0.0001841888 0.0001789070 5.963506e-05
 [512,] 0.0002905345 0.0001898270 6.326890e-05
 [513,] 0.0001841888 0.0001839214 6.130722e-05
 [514,] 0.0001841888 0.0001813683 6.045545e-05
 [515,] 0.0001841888 0.0004473939 8.440616e-05
 [516,] 0.0004477295 0.0001896010 6.319287e-05
 [517,] 0.0001841888 0.0001813951 6.046440e-05
 [518,] 0.0001841888 0.0001838288 6.127633e-05
 [519,] 0.0001841888 0.0002870048 7.391293e-05
 [520,] 0.0001841888 0.0001838044 6.126822e-05
 [521,] 0.0001841888 0.0001795515 5.984984e-05
 [522,] 0.0001841888 0.0001795757 5.985792e-05
 [523,] 0.0001841888 0.0001807385 6.024562e-05
 [524,] 0.0001841888 0.0001796768 5.989160e-05
 [525,] 0.0001841888 0.0001797271 5.990836e-05
 [526,] 0.0001841888 0.0028785602 2.347929e-04
 [527,] 0.0001841888 0.0001796272 5.987498e-05
 [528,] 0.0001841888 0.0001808450 6.028108e-05
 [529,] 0.0001841888 0.0001814793 6.049245e-05
 [530,] 0.0002173683 0.0001990067 6.632911e-05
 [531,] 0.0001841888 0.0001806035 6.020066e-05
 [532,] 0.0001841888 0.0001793131 5.977038e-05
 [533,] 0.0001841888 0.0001792906 5.976281e-05
 [534,] 0.0001841888 0.0001793358 5.977785e-05
 [535,] 0.0001841888 0.0001793586 5.978552e-05
 [536,] 0.0001841888 0.0001815647 6.052085e-05
 [537,] 0.0001841888 0.0001794302 5.980943e-05
 [538,] 0.0001841888 0.0001837651 6.125510e-05
 [539,] 0.0001841888 0.0001816794 6.055912e-05
 [540,] 0.0001841888 0.0002840421 7.346919e-05
 [541,] 0.0002194591 0.0001907701 6.358371e-05
 [542,] 0.0001841888 0.0001837847 6.126163e-05
 [543,] 0.0001841888 0.0001837861 6.126209e-05
 [544,] 0.0001841888 0.0001820687 6.068885e-05
 [545,] 0.0001855516 0.0001903913 6.345787e-05
 [546,] 0.0001841888 0.0001837874 6.126254e-05
 [547,] 0.0001841888 0.0019970057 1.969099e-04
 [548,] 0.0001841888 0.0001797019 5.989980e-05
 [549,] 0.0001841888 0.0001797271 5.990821e-05
 [550,] 0.0001841888 0.0001837942 6.126479e-05
 [551,] 0.0003256223 0.0001892205 6.306645e-05
 [552,] 0.0001841888 0.0001837928 6.126433e-05
 [553,] 0.0001841888 0.0001837942 6.126479e-05
 [554,] 0.0001841888 0.0001797019 5.989980e-05
 [555,] 0.0001841888 0.0001795515 5.984978e-05
 [556,] 0.0001841888 0.0001796768 5.989144e-05
 [557,] 0.0001841888 0.0001771088 5.903349e-05
 [558,] 0.0001841888 0.0001818742 6.062433e-05
 [559,] 0.0003467866 0.0001839982 6.132713e-05
 [560,] 0.0001841888 0.0001838006 6.126693e-05
 [561,] 0.0001841888 0.0001838088 6.126967e-05
 [562,] 0.0001841888 0.0002078800 6.928436e-05
 [563,] 0.0001841888 0.0019882105 1.966080e-04
 [564,] 0.0001841888 0.0001837939 6.126472e-05
 [565,] 0.0001841888 0.0001837939 6.126472e-05
 [566,] 0.0001841888 0.0019469723 1.608781e-04
 [567,] 0.0003125309 0.0001890597 6.301296e-05
 [568,] 0.0001841888 0.0001815647 6.052091e-05
 [569,] 0.0001841888 0.0001839748 6.132479e-05
 [570,] 0.0001841888 0.0001793468 5.978165e-05
 [571,] 0.0002699222 0.0001871543 6.237873e-05
 [572,] 0.0001841888 0.0001794182 5.980540e-05
 [573,] 0.0001841888 0.0001793697 5.978913e-05
 [574,] 0.0001841888 0.0001793468 5.978151e-05
 [575,] 0.0001841888 0.0001837968 6.126568e-05
 [576,] 0.0001841888 0.0016970380 3.408836e-03
 [577,] 0.0001841888 0.0004031475 7.952783e-04
 [578,] 0.0001841888 0.0001819453 6.064795e-05
 [579,] 0.0001841888 0.0001856500 2.463396e-04
 [580,] 0.0001841888 0.0001813573 6.045178e-05
 [581,] 0.0001841888 0.0002466145 6.043553e-05
 [582,] 0.0001841888 0.0001819052 6.063459e-05
 [583,] 0.0001841888 0.0001848751 2.857123e-04
 [584,] 0.0001841888 0.0001838074 6.126920e-05
 [585,] 0.0001841888 0.0001811194 6.037254e-05
 [586,] 0.0001841888 0.0002360805 6.033465e-05
 [587,] 0.0001841888 0.0001813566 6.045152e-05
 [588,] 0.0001841888 0.0002539176 7.358767e-05
 [589,] 0.0001841888 0.0001838102 6.127014e-05
 [590,] 0.0001841888 0.0001812196 6.040587e-05
 [591,] 0.0001841888 0.0001819250 6.064114e-05
 [592,] 0.0001841888 0.0001819250 6.064114e-05
 [593,] 0.0001841888 0.0001810363 6.034485e-05
 [594,] 0.0001841888 0.0002181961 6.018924e-05
 [595,] 0.0001841888 0.0001819311 6.064317e-05
 [596,] 0.0001841888 0.0001811676 6.038853e-05
 [597,] 0.0001841888 0.0001791291 5.970898e-05
 [598,] 0.0001841888 0.0001855961 2.615761e-04
 [599,] 0.0001841888 0.0001790586 5.968556e-05
 [600,] 0.0001841888 0.0001838198 6.127334e-05
 [601,] 0.0001841888 0.0001774872 5.916252e-05
 [602,] 0.0001841888 0.0001807965 6.026489e-05
 [603,] 0.0002915860 0.0001887068 6.289556e-05
 [604,] 0.0001841888 0.0001838171 6.127244e-05
 [605,] 0.0003147815 0.0001921924 6.405644e-05
 [606,] 0.0003147815 0.0001912733 6.375030e-05
 [607,] 0.0001841888 0.0001837993 6.126650e-05
 [608,] 0.0001841888 0.0001840498 2.315957e-04
 [609,] 0.0001841888 0.0029684822 1.407087e-03
 [610,] 0.0001841888 0.0001818034 6.059940e-05
 [611,] 0.0001841888 0.0001794109 5.980219e-05
 [612,] 0.0001841888 0.0001795649 5.985351e-05
 [613,] 0.0001841888 0.0002480312 6.021739e-05
 [614,] 0.0001841888 0.0001840448 1.853952e-04
 [615,] 0.0001841888 0.0001788734 5.962379e-05
 [616,] 0.0002902533 0.0001920493 6.400893e-05
 [617,] 0.0001841888 0.0001820104 6.066948e-05
 [618,] 0.0001841888 0.0002523404 6.023387e-05
 [619,] 0.0001841888 0.0001788161 5.960475e-05
 [620,] 0.0003124792 0.0002052318 6.077661e-04
 [621,] 0.0001841888 0.0001838253 6.127519e-05
 [622,] 0.0001841888 0.0001809989 6.033252e-05
 [623,] 0.0001841888 0.0001809094 6.030281e-05
 [624,] 0.0001841888 0.0002599781 6.025894e-05
 [625,] 0.0001841888 0.0001787720 5.959024e-05
 [626,] 0.0003087517 0.0001913961 6.379123e-05
 [627,] 0.0001841888 0.0001789501 5.964948e-05
 [628,] 0.0001841888 0.0001787531 5.958394e-05
 [629,] 0.0001841888 0.0001837740 6.125792e-05
 [630,] 0.0001841888 0.0001808707 6.028983e-05
 [631,] 0.0001841888 0.0001789124 5.963692e-05
 [632,] 0.0001841888 0.0001838143 6.127150e-05
 [633,] 0.0003784072 0.0001902568 6.341146e-05
 [634,] 0.0003741040 0.0001901377 6.337182e-05
 [635,] 0.0001841888 0.0022102828 5.019791e-03
 [636,] 0.0001841888 0.0001787344 5.957770e-05
 [637,] 0.0002868348 0.0001917030 6.389358e-05
 [638,] 0.0001841888 0.0001808220 6.027358e-05
 [639,] 0.0002295538 0.0001844939 3.729281e-04
 [640,] 0.0001841888 0.0001788161 5.960484e-05
 [641,] 0.0001841888 0.0001802966 6.009853e-05
 [642,] 0.0001841888 0.0001786092 5.953599e-05
 [643,] 0.0002257080 0.0001846357 3.800966e-04
 [644,] 0.0001841888 0.0001806994 6.023272e-05
 [645,] 0.0001841888 0.0001806994 6.023272e-05
 [646,] 0.0001841888 0.0001838162 6.127213e-05
 [647,] 0.0001841888 0.0001806994 6.023276e-05
 [648,] 0.0001841889 0.0001793499 5.978080e-05
 [649,] 0.0001841888 0.0001807230 6.024065e-05
 [650,] 0.0001841888 0.0001785590 5.951931e-05
 [651,] 0.0003043801 0.0002253519 6.699424e-04
 [652,] 0.0001841888 0.0001882550 6.275104e-05
 [653,] 0.0001841888 0.0001811603 6.038639e-05
 [654,] 0.0001841888 0.0001807219 6.024029e-05
 [655,] 0.0002189973 0.0001846614 3.706531e-04
 [656,] 0.0001841888 0.0001839872 6.132914e-05
 [657,] 0.0001841888 0.0001786222 5.954029e-05
 [658,] 0.0001841888 0.0001794517 5.981695e-05
 [659,] 0.0001841888 0.0001794517 5.981696e-05
 [660,] 0.0001841888 0.0002751496 6.035271e-05
 [661,] 0.0001841888 0.0001839663 6.132216e-05
 [662,] 0.0002996643 0.0002368203 7.004335e-04
 [663,] 0.0001841888 0.0001838564 6.128553e-05
 [664,] 0.0002005865 0.0001847994 2.394018e-04
 [665,] 0.0001841888 0.0014122537 3.007711e-03
 [666,] 0.0002739808 0.0002283622 6.295908e-04
 [667,] 0.0001841888 0.0001773226 5.910714e-05
 [668,] 0.0001841888 0.0001797048 5.990120e-05
 [669,] 0.0001841888 0.0001771646 5.905451e-05
 [670,] 0.0001841888 0.0001838058 6.126868e-05
 [671,] 0.0001841888 0.0001838058 6.126869e-05
 [672,] 0.0002628706 0.0001942831 6.475324e-05
 [673,] 0.0001841888 0.0001821002 6.069919e-05
 [674,] 0.0001841888 0.0001786058 5.953479e-05
 [675,] 0.0001841888 0.0001807941 6.026441e-05
 [676,] 0.0001841888 0.0001784981 2.595965e-04
 [677,] 0.0001841888 0.0001821303 6.070920e-05
 [678,] 0.0001841888 0.0001808666 6.028851e-05
 [679,] 0.0001841888 0.0001801861 6.006167e-05
 [680,] 0.0001841888 0.0002710355 9.171446e-05
 [681,] 0.0001841888 0.0020761924 4.243092e-03
 [682,] 0.0001841888 0.0001787056 5.956806e-05
 [683,] 0.0001841889 0.0001838463 2.466146e-04
 [684,] 0.0001841888 0.0001820893 6.069556e-05
 [685,] 0.0001841888 0.0001788466 5.961505e-05
 [686,] 0.0001841888 0.0001838272 6.127580e-05
 [687,] 0.0003158188 0.0002289432 6.966532e-04
 [688,] 0.0001841888 0.0001838230 6.127441e-05
 [689,] 0.0002042566 0.0001839820 2.899747e-04
 [690,] 0.0001841888 0.0028740819 6.266615e-03
 [691,] 0.0003092923 0.0002459740 7.499239e-04
 [692,] 0.0001841888 0.0001812834 6.042741e-05
 [693,] 0.0001841888 0.0001789657 5.965469e-05
 [694,] 0.0001841888 0.0001790284 5.967558e-05
 [695,] 0.0002350163 0.0001934725 6.448383e-05
 [696,] 0.0002368309 0.0001934725 6.448378e-05
 [697,] 0.0001841888 0.0003752621 6.078348e-05
 [698,] 0.0001841888 0.0001838091 6.126977e-05
 [699,] 0.0001841888 0.0001811562 6.038495e-05
 [700,] 0.0001841888 0.0003725052 6.079488e-05
 [701,] 0.0001841888 0.0030342987 5.958144e-03
 [702,] 0.0001841888 0.0030768293 6.172210e-03
 [703,] 0.0001841888 0.0002873019 1.001020e-04
 [704,] 0.0001841888 0.0001820255 6.067432e-05
 [705,] 0.0001841888 0.0001808000 6.026627e-05
 [706,] 0.0001841888 0.0002243410 8.080093e-05
 [707,] 0.0001841888 0.0001815314 6.051008e-05
 [708,] 0.0001841888 0.0001837942 6.126479e-05
 [709,] 0.0001841888 0.0001837914 6.126387e-05
 [710,] 0.0001841888 0.0001837900 6.126342e-05
 [711,] 0.0001841888 0.0002284304 6.018650e-05
 [712,] 0.0002175563 0.0001842608 3.293224e-04
 [713,] 0.0001841888 0.0001837888 6.126300e-05
 [714,] 0.0001841888 0.0001807336 6.024418e-05
 [715,] 0.0001841888 0.0001837835 6.126122e-05
 [716,] 0.0001841888 0.0004152895 6.096757e-05
 [717,] 0.0001841888 0.0001794530 5.981704e-05
 [718,] 0.0001841888 0.0001810162 6.033834e-05
 [719,] 0.0001841888 0.0001837729 6.125770e-05
 [720,] 0.0001841888 0.0001837702 6.125680e-05
 [721,] 0.0001841888 0.0001837702 6.125680e-05
 [722,] 0.0002995745 0.0001950169 6.499737e-05
 [723,] 0.0001841888 0.0004657605 6.116138e-05
 [724,] 0.0001963938 0.0001840179 2.830625e-04
 [725,] 0.0001841888 0.0001817870 6.059521e-05
 [726,] 0.0001841888 0.0001817870 6.059521e-05
 [727,] 0.0001841888 0.0001818183 6.060572e-05
 [728,] 0.0001841888 0.0001837521 6.125078e-05
 [729,] 0.0001841888 0.0001816837 6.056084e-05
 [730,] 0.0001841888 0.0001818906 6.062981e-05
 [731,] 0.0001841888 0.0001820140 6.067049e-05
 [732,] 0.0002793482 0.0001910541 6.367753e-05
 [733,] 0.0001841888 0.0012040097 1.024475e-04
 [734,] 0.0001841888 0.0001817538 6.058368e-05
 [735,] 0.0002852816 0.0001913217 6.376662e-05
 [736,] 0.0001841888 0.0001733309 5.777703e-05
 [737,] 0.0001841888 0.0001836879 6.122937e-05
 [738,] 0.0001841888 0.0001800947 6.003076e-05
 [739,] 0.0002852816 0.0001915786 6.385221e-05
 [740,] 0.0001841888 0.0002640208 1.059705e-04
 [741,] 0.0001841888 0.0001836902 6.123012e-05
 [742,] 0.0001841888 0.0045675565 8.538203e-03
 [743,] 0.0001985691 0.0001825364 1.920067e-04
 [744,] 0.0001841888 0.0093351061 1.516404e-02
 [745,] 0.0001841888 0.0092836932 1.504960e-02
 [746,] 0.0001841888 0.0045569037 7.719173e-03
 [747,] 0.0001841888 0.0001816265 6.054178e-05
 [748,] 0.0001841888 0.0082137488 1.264817e-02
 [749,] 0.0001841888 0.0088612158 1.325980e-02
 [750,] 0.0001841888 0.0089997035 1.346241e-02
 [751,] 0.0001841888 0.0001815728 6.052390e-05
 [752,] 0.0001841888 0.0055970179 9.229877e-03
 [753,] 0.0001841888 0.0051273085 8.287880e-03
 [754,] 0.0001841888 0.0091405156 1.366830e-02
 [755,] 0.0001841888 0.0091405156 1.366830e-02
 [756,] 0.0001841888 0.0091405156 1.366830e-02
 [757,] 0.0001841888 0.0091405156 1.336938e-02
 [758,] 0.0001841888 0.0091405156 1.400531e-02
 [759,] 0.0001841888 0.0044571441 7.545616e-03
 [760,] 0.0001841888 0.0001837631 6.125445e-05
 [761,] 0.0001841888 0.0001814093 6.046936e-05
 [762,] 0.0001841888 0.0014412685 1.018828e-04
 [763,] 0.0001841888 0.0001813549 6.045124e-05
 [764,] 0.0001841888 0.0089997035 1.257250e-02
 [765,] 0.0001841888 0.0001813292 6.044267e-05
 [766,] 0.0001841888 0.0042434363 6.641348e-03
 [767,] 0.0001841888 0.0001837814 6.126055e-05
 [768,] 0.0001841888 0.0001762479 5.874633e-05
 [769,] 0.0001841889 0.0001822378 1.588587e-04
 [770,] 0.0001841889 0.0001822005 1.612073e-04
 [771,] 0.0001841888 0.0007859005 1.753458e-04
 [772,] 0.0001841888 0.0012232330 9.111059e-05
 [773,] 0.0001841888 0.0002024027 3.628349e-04
 [774,] 0.0001841888 0.0001819569 6.065167e-05
 [775,] 0.0001841889 0.0001820605 1.526303e-04
 [776,] 0.0001841889 0.0001820605 1.518396e-04
 [777,] 0.0001841888 0.0008155868 1.782593e-04
 [778,] 0.0001841889 0.0001819930 1.515284e-04
 [779,] 0.0001855017 0.0001820443 1.556138e-04
 [780,] 0.0001841888 0.0008552954 1.863093e-04
 [781,] 0.0001841888 0.0001823445 1.578327e-04
 [782,] 0.0001841888 0.0001763182 5.877272e-05
 [783,] 0.0001841888 0.0011906038 9.813779e-05
 [784,] 0.0001841888 0.0001825062 6.083423e-05
 [785,] 0.0001841888 0.0011562656 1.000219e-04
 [786,] 0.0001841888 0.0011596431 1.032897e-04
 [787,] 0.0001841888 0.0001824931 1.439468e-04
 [788,] 0.0001841888 0.0001826262 1.709260e-04
 [789,] 0.0001841888 0.0003073498 6.245746e-04
 [790,] 0.0001841888 0.0003504879 6.098411e-05
 [791,] 0.0002605349 0.0001710720 6.336774e-05
 [792,] 0.0001841888 0.0006204807 6.355074e-05
 [793,] 0.0001841888 0.0001986221 6.620745e-05
 [794,] 0.0001841888 0.0001985566 6.618564e-05
 [795,] 0.0001841888 0.0001937144 6.457146e-05
 [796,] 0.0001841888 0.0001836576 2.034908e-04
 [797,] 0.0001841888 0.0006316584 6.350904e-05
 [798,] 0.0001841888 0.0001936791 6.455934e-05
 [799,] 0.0001841888 0.0001937475 6.458213e-05
 [800,] 0.0001841888 0.0001775959 5.919827e-05
 [801,] 0.0001841888 0.0001706184 5.687172e-05
 [802,] 0.0003534906 0.0001923062 6.409439e-05
 [803,] 0.0001841888 0.0001839325 2.083283e-04
 [804,] 0.0001841888 0.0006534751 6.375546e-05
 [805,] 0.0001841888 0.0001967161 6.557164e-05
 [806,] 0.0001841888 0.0001698433 5.661388e-05
 [807,] 0.0001841888 0.0001962173 6.540541e-05
 [808,] 0.0001841888 0.0002025670 6.752211e-05
 [809,] 0.0001841888 0.0002022780 6.742578e-05
 [810,] 0.0001841888 0.0006272258 7.014753e-05
 [811,] 0.0001841888 0.0001839539 6.131809e-05
 [812,] 0.0001841888 0.0001818363 6.061140e-05
 [813,] 0.0001841888 0.0001942945 6.476440e-05
 [814,] 0.0001841888 0.0001935862 6.452817e-05
 [815,] 0.0001841888 0.0005671508 6.167285e-05
 [816,] 0.0001841888 0.0079518927 1.943225e-02
 [817,] 0.0002358744 0.0001705614 5.685517e-05
 [818,] 0.0001841888 0.0004821022 6.138831e-05
 [819,] 0.0002886677 0.0033540642 1.724488e-02
 [820,] 0.0002813498 0.0040654238 2.067114e-02
 [821,] 0.0002958326 0.0033659961 1.775026e-02
 [822,] 0.0002564911 0.0036717792 1.685847e-02
 [823,] 0.0001841888 0.0046855319 1.410205e-02
 [824,] 0.0002820578 0.0001846172 4.398566e-04
 [825,] 0.0001841888 0.0007217171 6.205234e-05
 [826,] 0.0002126271 0.0001704324 5.681214e-05
 [827,] 0.0006078387 0.0001824223 6.080177e-05
 [828,] 0.0003589800 0.0001858282 7.401235e-04
 [829,] 0.0003384157 0.0001856070 6.617782e-04
 [830,] 0.0003109184 0.0038192150 2.147355e-02
 [831,] 0.0002393485 0.0001690128 5.633711e-05
 [832,] 0.0001841888 0.0001942775 6.475725e-05
 [833,] 0.0001841888 0.0001771210 5.904021e-05
 [834,] 0.0002305704 0.0001715219 5.717609e-05
 [835,] 0.0001841888 0.0001721961 5.740073e-05
 [836,] 0.0001841888 0.0001722724 5.742620e-05
 [837,] 0.0001841888 0.0001792270 5.974186e-05
 [838,] 0.0003329542 0.0001865510 8.111158e-04
 [839,] 0.0001841888 0.0003702828 1.265199e-04
 [840,] 0.0002305704 0.0001718328 5.727987e-05
 [841,] 0.0001841888 0.0001949605 6.498491e-05
 [842,] 0.0002243201 0.0001719697 5.732553e-05
 [843,] 0.0001841888 0.0002250925 6.044463e-05
 [844,] 0.0001841888 0.0001814450 6.048161e-05
 [845,] 0.0002808802 0.0002353965 9.898990e-04
 [846,] 0.0002858475 0.0001863287 3.090046e-04
 [847,] 0.0002808802 0.0002215521 9.194084e-04
 [848,] 0.0001841888 0.0001718775 5.729205e-05
 [849,] 0.0001841888 0.0001809241 6.030744e-05
 [850,] 0.0001841888 0.0001778680 5.928985e-05
 [851,] 0.0004542569 0.0002855897 1.671276e-03
 [852,] 0.0003636244 0.0001699848 5.666243e-05
 [853,] 0.0001841888 0.0001779905 5.933000e-05
 [854,] 0.0001841888 0.0001817570 6.058611e-05
 [855,] 0.0001841888 0.0001809674 6.031928e-05
 [856,] 0.0001841888 0.0001735983 5.786623e-05
 [857,] 0.0001841888 0.0001789970 5.966573e-05
 [858,] 0.0001841888 0.0001775216 5.917422e-05
 [859,] 0.0171037805 0.0001830588 4.628100e-03
 [860,] 0.0001841888 0.0002524858 7.086421e-05
 [861,] 0.0001841888 0.0001768062 5.893606e-05
 [862,] 0.0001841888 0.0002580114 7.097498e-05
 [863,] 0.0001841888 0.0001837704 6.125684e-05
 [864,] 0.0001841888 0.0002742951 7.136109e-05
 [865,] 0.0001841888 0.0001735607 5.785330e-05
 [866,] 0.0001841888 0.0002338045 7.054032e-05
 [867,] 0.0001841888 0.0001946962 6.489887e-05
 [868,] 0.0001841888 0.0001841879 6.139603e-05
 [869,] 0.0001841888 0.0001809680 6.032265e-05
 [870,] 0.0001841888 0.0001825660 6.085508e-05
 [871,] 0.0001841888 0.0001835982 6.119924e-05
 [872,] 0.0001841888 0.0001831361 6.104538e-05
 [873,] 0.0001841888 0.0001867978 6.226605e-05
 [874,] 0.0769084741 0.0001831746 3.993196e-02
 [875,] 0.0001841888 0.0001831304 6.104347e-05
 [876,] 0.0001841888 0.0001812374 6.041251e-05
 [877,] 0.0001841888 0.0001892011 6.306308e-05
 [878,] 0.0001841888 0.0001894975 6.316194e-05
 [879,] 0.0001841888 0.0002340051 7.799286e-05
 [880,] 0.0001841888 0.0001950593 6.501973e-05
 [881,] 0.0001841888 0.0001789697 5.965415e-05
 [882,] 0.0001841888 0.0001777236 5.923969e-05
 [883,] 0.0062415398 0.0001827388 1.739741e-03
 [884,] 0.0100499967 0.0001830049 2.643647e-03
 [885,] 0.1323860484 0.0001803197 5.075925e-02
 [886,] 0.1088087500 0.0001803116 4.181748e-02
 [887,] 0.1263330077 0.0001803116 4.855017e-02
 [888,] 0.1347961432 0.0001803116 5.180143e-02
 [889,] 0.0001841888 0.0001831225 6.104080e-05
 [890,] 0.0001841888 0.0003778970 8.071394e-05
 [891,] 0.0001841888 0.0001827063 6.090198e-05
 [892,] 0.0001841888 0.0001825209 6.084014e-05
 [893,] 0.0001841889 0.0001874635 6.248231e-05
 [894,] 0.0001841888 0.0003874000 8.838262e-05
 [895,] 0.0001841888 0.0001879330 6.263916e-05
 [896,] 0.0012021599 0.0001824424 3.622605e-04
 [897,] 0.0011097480 0.0001824424 3.345890e-04
 [898,] 0.0001841888 0.0001823173 6.076996e-05
 [899,] 0.0001841889 0.0001745519 5.818482e-05
 [900,] 0.0001841888 0.0002015171 6.717466e-05
 [901,] 0.0001841888 0.0002206990 6.323433e-05
 [902,] 0.0119584009 0.0001825005 3.902833e-03
 [903,] 0.0001841888 0.0001836636 6.122096e-05
 [904,] 0.0001841888 0.0001729362 5.764451e-05
 [905,] 0.0001841888 0.0001841192 6.137283e-05
 [906,] 0.0001841888 0.0001862372 6.207889e-05
 [907,] 0.0001841888 0.0001860700 6.202318e-05
 [908,] 0.0161881865 0.0001822102 5.336252e-03
 [909,] 0.0001841888 0.0001859638 6.198781e-05
 [910,] 0.0001841888 0.0001754947 5.849859e-05
 [911,] 0.0001841889 0.0001740735 5.802487e-05
 [912,] 0.0001841888 0.0001737785 5.792737e-05
 [913,] 0.0001841888 0.0001737785 5.792743e-05
 [914,] 0.0001841888 0.0001731091 5.770447e-05
 [915,] 0.0001841889 0.0001740500 5.801696e-05
 [916,] 0.0140668215 0.0001823861 4.478529e-03
 [917,] 0.0551166603 0.0001824012 1.764723e-02
 [918,] 0.0001841888 0.0001838442 6.128114e-05
 [919,] 0.0091067117 0.0001824652 3.085839e-03
 [920,] 0.0001841888 0.0001738481 5.794837e-05
 [921,] 0.0001841888 0.0001864633 6.215429e-05
 [922,] 0.0001841888 0.0001862851 6.209536e-05
 [923,] 0.0001841888 0.0007750940 1.222619e-04
 [924,] 0.0001841888 0.0001940012 6.466635e-05
 [925,] 0.0001841888 0.0001930293 6.434890e-05
 [926,] 0.0001841888 0.0001835020 6.116740e-05
 [927,] 0.0001841888 0.0001869262 6.230808e-05
 [928,] 0.0001841888 0.0001834985 6.116621e-05
 [929,] 0.0001841889 0.0002501891 5.255337e-04
 [930,] 0.0001841888 0.0001835673 6.118915e-05
 [931,] 0.0001841888 0.0001872836 6.242720e-05
 [932,] 0.0001841888 0.0001872997 6.243264e-05
 [933,] 0.0001841888 0.0001872353 6.241427e-05
 [934,] 0.0003382150 0.0001800075 1.253872e-04
 [935,] 0.0001841888 0.0001941807 6.472621e-05
 [936,] 0.0001841888 0.0001876083 6.253548e-05
 [937,] 0.0001841888 0.0001961711 6.538718e-05
 [938,] 0.0001841888 0.0001869816 6.232661e-05
 [939,] 0.0001841888 0.0001744631 5.815394e-05
 [940,] 0.0001841888 0.0001887428 6.291118e-05
 [941,] 0.0001841888 0.0001891718 6.305392e-05
 [942,] 0.0001841888 0.0001934379 6.447875e-05
 [943,] 0.0001841888 0.0001822463 6.074850e-05
 [944,] 0.0001841888 0.0001872463 6.241289e-05
 [945,] 0.0001841888 0.0001793904 5.979555e-05
 [946,] 0.0001841888 0.0001844413 6.147770e-05
 [947,] 0.0001841888 0.0001769117 5.897046e-05
 [948,] 0.0001841888 0.0001853557 6.178199e-05
 [949,] 0.0001841888 0.0001862672 6.208559e-05
 [950,] 0.0001841888 0.0001852431 6.174439e-05
 [951,] 0.0001841888 0.0001828035 6.093207e-05
 [952,] 0.0001841888 0.0001825481 6.084723e-05
 [953,] 0.0001841888 0.0001798509 5.994994e-05
 [954,] 0.0001841888 0.0001822482 6.074727e-05
 [955,] 0.0001841888 0.0001939935 6.466488e-05
 [956,] 0.0001841888 0.0001935185 6.450659e-05
 [957,] 0.0001841888 0.0001862556 6.208181e-05
 [958,] 0.0001841888 0.0001926130 6.420475e-05
 [959,] 0.0001841888 0.0001818153 6.060305e-05
 [960,] 0.0001841888 0.0001820179 6.067037e-05
 [961,] 0.0001841888 0.0001860412 6.201126e-05
 [962,] 0.0001841888 0.0001858254 6.193858e-05
 [963,] 0.0001841888 0.0001855807 6.185695e-05
 [964,] 0.0001841888 0.0001855807 6.185695e-05
 [965,] 0.0001841888 0.0002000534 6.667879e-05
 [966,] 0.0001841888 0.0001819731 6.065553e-05
 [967,] 0.0001841888 0.0001853813 6.179052e-05
 [968,] 0.0001841888 0.0001852621 6.175081e-05
 [969,] 0.0001841888 0.0001802277 6.007592e-05
 [970,] 0.0001841888 0.0001817212 6.057166e-05
 [971,] 0.0001841888 0.0001851379 6.170944e-05
 [972,] 0.0001841888 0.0001737599 5.792011e-05
 [973,] 0.0001841888 0.0001865946 6.219564e-05
 [974,] 0.0001841888 0.0001850375 6.167537e-05
 [975,] 0.0001841888 0.0001850375 6.167537e-05
 [976,] 0.0001841888 0.0001986772 6.622016e-05
 [977,] 0.0001841888 0.0001739468 5.798276e-05
 [978,] 0.0001841888 0.0001850375 6.167537e-05
 [979,] 0.0001841888 0.0001850375 6.167537e-05
 [980,] 0.0001841888 0.0001892294 6.307745e-05
 [981,] 0.0001841888 0.0001726767 5.755886e-05
 [982,] 0.0001841888 0.0001882036 6.273543e-05
 [983,] 0.0001841888 0.0001859756 6.198936e-05
 [984,] 0.0001841888 0.0001720025 5.733455e-05
 [985,] 0.0001841888 0.0001848551 6.161463e-05
 [986,] 0.0001841888 0.0001848010 6.160010e-05
 [987,] 0.0001841888 0.0001815775 6.052368e-05
 [988,] 0.0001841888 0.0001847967 6.159515e-05
 [989,] 0.0001841888 0.0001847327 6.157388e-05
 [990,] 0.0001841888 0.0001843711 6.145664e-05
 [991,] 0.0001841888 0.0001846747 6.155455e-05
 [992,] 0.0001841888 0.0001720726 5.735791e-05
 [993,] 0.0001841888 0.0001845537 6.151425e-05
 [994,] 0.0001841888 0.0001844965 6.149524e-05
 [995,] 0.0001841888 0.0001844965 6.149523e-05
 [996,] 0.0001841888 0.0001747747 5.825816e-05
 [997,] 0.0001841888 0.0001843203 6.143654e-05
 [998,] 0.0001841888 0.0001801258 6.004196e-05
 [999,] 0.0001841888 0.0001842639 6.141776e-05
[1000,] 0.0001841888 0.0001842639 6.141776e-05
[1001,] 0.0001841888 0.0001732151 5.773830e-05
[1002,] 0.0001841888 0.0001722209 5.740735e-05
[1003,] 0.0001841888 0.0001842022 6.139719e-05
[1004,] 0.0001841888 0.0001842022 6.139719e-05
[1005,] 0.0001841888 0.0001841463 6.137856e-05
[1006,] 0.0001841888 0.0001881358 6.271284e-05
[1007,] 0.0001841888 0.0001840295 6.133971e-05
[1008,] 0.0001841888 0.0001841568 6.138211e-05
[1009,] 0.0001841888 0.0001809390 6.031114e-05
[1010,] 0.0001841888 0.0001839100 6.129991e-05
[1011,] 0.0001841888 0.0001843573 6.145204e-05
[1012,] 0.0001841888 0.0001838558 6.128184e-05
[1013,] 0.0001841888 0.0001838019 6.126388e-05
[1014,] 0.0001841888 0.0001838019 6.126391e-05
[1015,] 0.0001841888 0.0001858819 6.195840e-05
[1016,] 0.0001841888 0.0001973246 6.577005e-05
[1017,] 0.0001841888 0.0002006926 6.689212e-05
[1018,] 0.0001841888 0.0001878072 6.260344e-05
[1019,] 0.0001841888 0.0001763988 5.880052e-05
[1020,] 0.0001841888 0.0001712079 5.706913e-05
[1021,] 0.0001841888 0.0001764799 5.882757e-05
[1022,] 0.0001841888 0.0001823448 6.077862e-05
[1023,] 0.0001841888 0.0001751628 5.838657e-05
[1024,] 0.0001841888 0.0001763320 5.877741e-05
[1025,] 0.0001841888 0.0001696400 5.654669e-05
[1026,] 0.0001841888 0.0001866857 6.222949e-05
[1027,] 0.0001841888 0.0001769721 5.899155e-05
[1028,] 0.0001841888 0.0001804808 6.015792e-05
[1029,] 0.0001841888 0.0001758327 5.861169e-05
[1030,] 0.0001841888 0.0001821443 6.071405e-05
[1031,] 0.0001841888 0.0001820822 6.069339e-05
[1032,] 0.0001841888 0.0001821705 6.072280e-05
[1033,] 0.0001841888 0.0001796725 5.988917e-05
[1034,] 0.0001841888 0.0001797462 5.991362e-05
[1035,] 0.0001841888 0.0001845752 6.152319e-05
[1036,] 0.0001841888 0.0001727371 5.758058e-05
[1037,] 0.0001841888 0.0001794161 5.980380e-05
[1038,] 0.0001841888 0.0001791810 5.972560e-05
[1039,] 0.0001841888 0.0001804906 6.016364e-05
[1040,] 0.0001841888 0.0001796578 5.988397e-05
[1041,] 0.0001841888 0.0001710543 5.701827e-05
[1042,] 0.0001841888 0.0001873920 6.246262e-05
[1043,] 0.0001841888 0.0001834761 6.115857e-05
[1044,] 0.0001841888 0.0001787046 5.956795e-05
[1045,] 0.0002070301 0.0001795329 5.984088e-05
[1046,] 0.0001841889 0.0001743428 5.811545e-05
[1047,] 0.0001841888 0.0001783667 5.945522e-05
[1048,] 0.0001841888 0.0001841396 6.137948e-05
[1049,] 0.0001841888 0.0001774773 5.915911e-05
[1050,] 0.0001841888 0.0001849753 6.165727e-05
[1051,] 0.0001841888 0.0001840595 6.135281e-05
[1052,] 0.0001841888 0.0001840502 6.134972e-05
[1053,] 0.0001841888 0.0001780604 5.935327e-05
[1054,] 0.0001841888 0.0001729870 5.766189e-05
[1055,] 0.0001841888 0.0001779612 5.932041e-05
[1056,] 0.0001841888 0.0001780031 5.933438e-05
[1057,] 0.0001841888 0.0001838440 6.128035e-05
[1058,] 0.0001841888 0.0001853690 6.179244e-05
[1059,] 0.0001841888 0.0001843074 6.143856e-05
[1060,] 0.0001841888 0.0001843381 6.144496e-05
[1061,] 0.0001841888 0.0001765492 5.884923e-05
[1062,] 0.0001841888 0.0001768306 5.894278e-05
[1063,] 0.0001841888 0.0001822289 6.074251e-05
[1064,] 0.0001841888 0.0001802272 6.007535e-05
[1065,] 0.0001841888 0.0001817668 6.058892e-05
[1066,] 0.0001841888 0.0001839351 6.131135e-05
[1067,] 0.0001841888 0.0001762262 5.874279e-05
[1068,] 0.0001841888 0.0001838932 6.129746e-05
[1069,] 0.0001841888 0.0001839028 6.130064e-05
[1070,] 0.0001841888 0.0001778427 5.928185e-05
[1071,] 0.0001841888 0.0001910908 6.370045e-05
[1072,] 0.0001841888 0.0001922033 6.497008e-05
[1073,] 0.0001841888 0.0001779778 5.932686e-05
[1074,] 0.0001841888 0.0001838511 6.128343e-05
[1075,] 0.0001841888 0.0001935660 6.452516e-05
[1076,] 0.0001841888 0.0001782079 5.940342e-05
[1077,] 0.0001841888 0.0001848020 6.160234e-05
[1078,] 0.0001841888 0.0001871932 6.239695e-05
[1079,] 0.0001841888 0.0001825995 6.086632e-05
[1080,] 0.0001841888 0.0001874367 6.247806e-05
[1081,] 0.0001841888 0.0001827525 6.091724e-05
[1082,] 0.0001841888 0.0001874088 6.246837e-05
[1083,] 0.0001841888 0.0001923127 6.410185e-05
[1084,] 0.0001841888 0.0001848953 6.163139e-05
[1085,] 0.0001841888 0.0001881615 6.271939e-05
[1086,] 0.0001841888 0.0001871136 6.237012e-05
[1087,] 0.0001841888 0.0001867212 6.223948e-05
[1088,] 0.0001841888 0.0001880912 6.269407e-05
[1089,] 0.0001841888 0.0001898652 6.328715e-05
[1090,] 0.0001841888 0.0001863451 6.211396e-05
[1091,] 0.0001841888 0.0001824611 6.082041e-05
[1092,] 0.0001841888 0.0001860694 6.202211e-05
[1093,] 0.0001841888 0.0001826694 6.088983e-05
[1094,] 0.0001841888 0.0001858641 6.195362e-05
[1095,] 0.0001841888 0.0002331288 7.770427e-05
[1096,] 0.0001841888 0.0001914016 6.379653e-05
[1097,] 0.0001841888 0.0001862779 6.209176e-05
[1098,] 0.0001841888 0.0001735368 5.784567e-05
[1099,] 0.0001841888 0.0001831967 6.106540e-05
[1100,] 0.0001841888 0.0001831221 6.104056e-05
[1101,] 0.0001841888 0.0001834198 6.113992e-05
[1102,] 0.0001841888 0.0001720529 5.735080e-05
[1103,] 0.0001841888 0.0001725417 5.751367e-05
[1104,] 0.0001841888 0.0001721698 5.738956e-05
[1105,] 0.0001841888 0.0001724361 5.747858e-05
[1106,] 0.0001841888 0.0001724707 5.749011e-05
[1107,] 0.0001841888 0.0001720483 5.734925e-05
[1108,] 0.0001841888 0.0001717736 5.725769e-05
[1109,] 0.0001841888 0.0001722859 5.742834e-05
[1110,] 0.0001841888 0.0001723504 5.744977e-05
[1111,] 0.0001841888 0.0001723022 5.743375e-05
[1112,] 0.0001841888 0.0001837692 6.125603e-05
[1113,] 0.0001841888 0.0001837488 6.124957e-05
[1114,] 0.0001841888 0.0001829175 6.097263e-05
[1115,] 0.0001841888 0.0001758947 5.863208e-05
[1116,] 0.0001841888 0.0001757930 5.859826e-05
[1117,] 0.0001841888 0.0001760470 5.868292e-05
[1118,] 0.0001841888 0.0001760470 5.868293e-05
[1119,] 0.0001841888 0.0001759754 5.865906e-05
[1120,] 0.0001841888 0.0001782101 5.940420e-05
[1121,] 0.0001841888 0.0001781685 5.939033e-05
[1122,] 0.0001841888 0.0001765389 5.884703e-05
[1123,] 0.0001841888 0.0001757281 5.857657e-05
[1124,] 0.0001841888 0.0001760919 5.869846e-05
[1125,] 0.0001841888 0.0001845792 6.152832e-05
[1126,] 0.0001841888 0.0001761276 5.871038e-05
[1127,] 0.0001841888 0.0001762705 5.875808e-05
[1128,] 0.0001841888 0.0001761965 5.873336e-05
[1129,] 0.0001841888 0.0001761965 5.873336e-05
[1130,] 0.0001841888 0.0001820054 6.066841e-05
[1131,] 0.0001841888 0.0001763845 5.879609e-05
[1132,] 0.0001841888 0.0001770125 5.900564e-05
[1133,] 0.0001841888 0.0001915227 6.384221e-05
[1134,] 0.0001841888 0.0001789837 5.966279e-05
[1135,] 0.0001841888 0.0001770839 5.902941e-05
[1136,] 0.0001841888 0.0001769501 5.898479e-05
[1137,] 0.0001841888 0.0001769943 5.899954e-05
[1138,] 0.0001841888 0.0001862423 6.208051e-05
[1139,] 0.0001841888 0.0001907283 6.357746e-05
[1140,] 0.0001841888 0.0001771923 5.906560e-05
[1141,] 0.0001841888 0.0001771923 5.906560e-05
[1142,] 0.0001841888 0.0001893687 6.312411e-05
[1143,] 0.0001841888 0.0001804267 6.014432e-05
[1144,] 0.0001841888 0.0001772535 5.908600e-05
[1145,] 0.0001841888 0.0001773358 5.911346e-05
[1146,] 0.0001841888 0.0001773845 5.912968e-05
[1147,] 0.0001841888 0.0001774335 5.914605e-05
[1148,] 0.0001841888 0.0001774335 5.914605e-05
[1149,] 0.0001841888 0.0001774335 5.914606e-05
[1150,] 0.0001841888 0.0001775279 5.917754e-05
[1151,] 0.0001841888 0.0001775279 5.917754e-05
[1152,] 0.0001841888 0.0002118141 7.061286e-05
[1153,] 0.0001841888 0.0001775797 5.919482e-05
[1154,] 0.0001841888 0.0001831345 6.104460e-05
[1155,] 0.0001841888 0.0001785397 5.951504e-05
[1156,] 0.0001841888 0.0001785397 5.951505e-05
[1157,] 0.0001841888 0.0001785397 5.951505e-05
[1158,] 0.0001841888 0.0001785903 5.953189e-05
[1159,] 0.0001841888 0.0001810366 6.034773e-05
[1160,] 0.0001841888 0.0001786487 5.955139e-05
[1161,] 0.0001841888 0.0001840229 6.134059e-05
[1162,] 0.0001841888 0.0001789410 5.964891e-05
[1163,] 0.0001841888 0.0001784272 5.947749e-05
[1164,] 0.0001841888 0.0001790529 5.968620e-05
[1165,] 0.0001841888 0.0001791135 5.970641e-05
[1166,] 0.0001841888 0.0001790564 5.968738e-05
[1167,] 0.0001841888 0.0001791135 5.970644e-05
[1168,] 0.0001841888 0.0001791684 5.972476e-05
[1169,] 0.0001841888 0.0001791135 5.970644e-05
[1170,] 0.0001841888 0.0001866783 6.222723e-05
[1171,] 0.0001841888 0.0001791684 5.972476e-05
[1172,] 0.0001841888 0.0001791684 5.972476e-05
[1173,] 0.0001841888 0.0001792173 5.974105e-05
[1174,] 0.0001841888 0.0001792173 5.974105e-05
[1175,] 0.0001841888 0.0001792173 5.974105e-05
[1176,] 0.0001841888 0.0001792173 5.974106e-05
[1177,] 0.0001841888 0.0001831944 6.106399e-05
[1178,] 0.0001841888 0.0001792780 5.976131e-05
[1179,] 0.0001841888 0.0001792780 5.976131e-05
[1180,] 0.0001841888 0.0001792780 5.976132e-05
[1181,] 0.0001841888 0.0001792535 5.975313e-05
[1182,] 0.0001841888 0.0001792535 5.975314e-05
[1183,] 0.0001841888 0.0001788622 5.962261e-05
[1184,] 0.0001841888 0.0001794564 5.982082e-05
[1185,] 0.0001841888 0.0001795187 5.984163e-05
[1186,] 0.0001841888 0.0001795634 5.985649e-05
[1187,] 0.0001841888 0.0001795634 5.985652e-05
[1188,] 0.0001841888 0.0001795634 5.985652e-05
[1189,] 0.0001841888 0.0001788114 5.960568e-05
[1190,] 0.0001841888 0.0001818146 6.060726e-05
[1191,] 0.0001841888 0.0001817548 6.058734e-05
[1192,] 0.0001841888 0.0001818813 6.062953e-05
[1193,] 0.0001841888 0.0001790273 5.967771e-05
[1194,] 0.0001841888 0.0001818813 6.062952e-05
[1195,] 0.0001841888 0.0001818813 6.062953e-05
[1196,] 0.0001841888 0.0001818813 6.062953e-05
[1197,] 0.0001841888 0.0001789704 5.965878e-05
[1198,] 0.0001841888 0.0001789138 5.963992e-05
[1199,] 0.0001841888 0.0001790847 5.969690e-05
[1200,] 0.0001841888 0.0001789704 5.965877e-05
[1201,] 0.0001841888 0.0001822891 6.076551e-05
[1202,] 0.0001841888 0.0001823575 6.078834e-05
[1203,] 0.0001841888 0.0001824262 6.081128e-05
[1204,] 0.0001841888 0.0001807807 6.026238e-05
[1205,] 0.0001841888 0.0001815627 6.052008e-05
[1206,] 0.0001841888 0.0001781478 5.938466e-05
[1207,] 0.0001841888 0.0001824623 6.081992e-05
[1208,] 0.0001841888 0.0001824688 6.082208e-05
[1209,] 0.0002961611 0.0001886556 6.289221e-05
[1210,] 0.0002752367 0.0001905057 6.424995e-05
[1211,] 0.0002557324 0.0001911176 6.526404e-05
[1212,] 0.0001841888 0.0001894537 6.315595e-05
[1213,] 0.0001841889 0.0001833955 6.113752e-05
[1214,] 0.0001841889 0.0001833021 6.110633e-05
[1215,] 0.0001841889 0.0001830469 6.102112e-05
[1216,] 0.0001872339 0.0001824555 6.082391e-05
[1217,] 0.0001973512 0.0001810582 6.035777e-05
[1218,] 0.0002004891 0.0001807370 6.025059e-05
[1219,] 0.0001841888 0.0001837277 6.124259e-05
[1220,] 0.0002069553 0.0001808967 6.030393e-05
[1221,] 0.0002447188 0.0001809684 6.032804e-05
[1222,] 0.0001841888 0.0001824489 6.081867e-05
[1223,] 0.0001841889 0.0001814114 6.047559e-05
[1224,] 0.0001841888 0.0001837738 6.125788e-05
[1225,] 0.0001841888 0.0001833866 6.112892e-05
[1226,] 0.0001841888 0.0001833892 6.112980e-05
[1227,] 0.0001841888 0.0001808879 6.029941e-05
[1228,] 0.0001841888 0.0001810493 6.035328e-05
[1229,] 0.0001841888 0.0001811307 6.038044e-05
[1230,] 0.0001841888 0.0001812208 6.041050e-05
[1231,] 0.0001841888 0.0001812208 6.041056e-05
[1232,] 0.0001841888 0.0001813861 6.046558e-05
[1233,] 0.0001841888 0.0001813861 6.046558e-05
[1234,] 0.0001841888 0.0001813861 6.046549e-05
[1235,] 0.0001841888 0.0001814694 6.049339e-05
[1236,] 0.0001841888 0.0001813861 6.046562e-05
[1237,] 0.0001841888 0.0001813861 6.046560e-05
[1238,] 0.0001841888 0.0001813032 6.043796e-05
[1239,] 0.0002219245 0.0001811398 6.038525e-05
[1240,] 0.0001841888 0.0001810493 6.035327e-05
[1241,] 0.0001841888 0.0001812246 6.041175e-05
[1242,] 0.0001841888 0.0001812246 6.041172e-05
[1243,] 0.0001841888 0.0001812246 6.041169e-05
[1244,] 0.0001841888 0.0001831012 6.103259e-05
[1245,] 0.0001841888 0.0001814694 6.049337e-05
[1246,] 0.0001841888 0.0001813861 6.046558e-05
[1247,] 0.0001841888 0.0001815616 6.052410e-05
[1248,] 0.0001841888 0.0001815616 6.052410e-05
[1249,] 0.0001841888 0.0001815616 6.052410e-05
[1250,] 0.0001841888 0.0001815616 6.052410e-05
[1251,] 0.0001841888 0.0001815006 6.050375e-05
[1252,] 0.0001841888 0.0001815006 6.050366e-05
[1253,] 0.0001841888 0.0001819440 6.065079e-05
[1254,] 0.0001841888 0.0001820279 6.067875e-05
[1255,] 0.0001841888 0.0001830961 6.103350e-05
[1256,] 0.0001841888 0.0001817802 6.059608e-05
[1257,] 0.0001841888 0.0001815375 6.051505e-05
[1258,] 0.0001841888 0.0001815375 6.051508e-05
[1259,] 0.0001841888 0.0001814495 6.048575e-05
[1260,] 0.0001841888 0.0001844567 6.148762e-05
[1261,] 0.0001841888 0.0001813699 6.045906e-05
[1262,] 0.0001841888 0.0001804203 6.014237e-05
[1263,] 0.0001841888 0.0001804203 6.014234e-05
[1264,] 0.0001841888 0.0001803392 6.011529e-05
[1265,] 0.0001841888 0.0001803392 6.011529e-05
[1266,] 0.0001841888 0.0001803032 6.010325e-05
[1267,] 0.0001841888 0.0001798423 5.994944e-05
[1268,] 0.0001841888 0.0001798423 5.994944e-05
[1269,] 0.0001841888 0.0001797732 5.992639e-05
[1270,] 0.0001841888 0.0001796814 5.989572e-05
[1271,] 0.0001841888 0.0001797488 5.991823e-05
[1272,] 0.0001841888 0.0001834846 6.116072e-05
[1273,] 0.0001841889 0.0001794516 5.982067e-05
[1274,] 0.0001841888 0.0001771536 5.905269e-05
[1275,] 0.0001841888 0.0001796076 5.987117e-05
[1276,] 0.0001841888 0.0001775057 5.917007e-05
[1277,] 0.0001841888 0.0001839480 6.131607e-05
[1278,] 0.0001841888 0.0001771808 5.906285e-05
[1279,] 0.0001841888 0.0001842243 6.140819e-05
[1280,] 0.0001841888 0.0001778788 5.929476e-05
[1281,] 0.0001841888 0.0001729283 5.764295e-05
[1282,] 0.0001841888 0.0001805417 6.017913e-05
[1283,] 0.0001841888 0.0001808138 6.027083e-05
[1284,] 0.0001841889 0.0001821337 6.071388e-05
[1285,] 0.0001841888 0.0001774809 5.916052e-05
[1286,] 0.0001841888 0.0001710765 5.702549e-05
[1287,] 0.0001841888 0.0001711382 5.704616e-05
[1288,] 0.0001841888 0.0001885106 6.283779e-05
[1289,] 0.0001841888 0.0001833281 6.110884e-05
[1290,] 0.0001841888 0.0001722727 5.742487e-05
[1291,] 0.0001841888 0.0001720339 5.734563e-05
[1292,] 0.0001841888 0.0001799117 5.997203e-05
[1293,] 0.0001841888 0.0001801338 6.004606e-05
[1294,] 0.0001841888 0.0001801928 6.006568e-05
[1295,] 0.0001841888 0.0001716413 5.721416e-05
[1296,] 0.0001841888 0.0001714252 5.714240e-05
[1297,] 0.0001841888 0.0001839570 6.131908e-05
[1298,] 0.0001841888 0.0001713538 5.711862e-05
[1299,] 0.0001841888 0.0001711860 5.706253e-05
[1300,] 0.0001841888 0.0001719048 5.730262e-05
[1301,] 0.0001841888 0.0001802968 6.010032e-05
[1302,] 0.0001841889 0.0001834814 6.116451e-05
[1303,] 0.0001841888 0.0001713777 5.712644e-05
[1304,] 0.0001841889 0.0001818485 6.061953e-05
[1305,] 0.0001841888 0.0001721776 5.739362e-05
[1306,] 0.0001841888 0.0001718106 5.727089e-05
[1307,] 0.0001841888 0.0001705522 5.685057e-05
[1308,] 0.0001841888 0.0001805228 6.017442e-05
[1309,] 0.0004829337 0.0001795236 5.983847e-05
[1310,] 0.0001841889 0.0001805604 6.018643e-05
[1311,] 0.0001841888 0.0001756320 5.854284e-05
[1312,] 0.0001841888 0.0001739995 5.799930e-05
[1313,] 0.0001841888 0.0001758270 5.861067e-05
[1314,] 0.0001841888 0.0001831267 6.104241e-05
[1315,] 0.0001841888 0.0001797800 5.992599e-05
[1316,] 0.0001841888 0.0001809181 6.030307e-05
[1317,] 0.0001841888 0.0001832343 6.107408e-05
[1318,] 0.0001841888 0.0001838396 6.127571e-05
[1319,] 0.0001841888 0.0001731060 5.770127e-05
[1320,] 0.0001841888 0.0001717436 5.724805e-05
[1321,] 0.0001841888 0.0001788045 5.960044e-05
[1322,] 0.0001841888 0.0001848728 6.161999e-05
[1323,] 0.0001841888 0.0001928288 6.428063e-05
[1324,] 0.0001841888 0.0001842806 6.142301e-05
[1325,] 0.0001841888 0.0001718465 5.728237e-05
[1326,] 0.0001841888 0.0001842806 6.142304e-05
[1327,] 0.0001841888 0.0001810592 6.035218e-05
[1328,] 0.0001841888 0.0001789493 5.964873e-05
[1329,] 0.0001841888 0.0001795829 5.985916e-05
[1330,] 0.0001841888 0.0001789599 5.965226e-05
[1331,] 0.0001841888 0.0001712290 5.707657e-05
[1332,] 0.0001841888 0.0001709882 5.699630e-05
[1333,] 0.0001841888 0.0001791463 5.971436e-05
[1334,] 0.0001841888 0.0001708170 5.693926e-05
[1335,] 0.0001841888 0.0001838402 6.128003e-05
[1336,] 0.0001841888 0.0001718960 5.729972e-05
[1337,] 0.0001841888 0.0001721428 5.738197e-05
[1338,] 0.0001841888 0.0001808549 6.028461e-05
[1339,] 0.0001841888 0.0001809914 6.032991e-05
[1340,] 0.0001841888 0.0001810326 6.034366e-05
[1341,] 0.0001841888 0.0001810051 6.033451e-05
[1342,] 0.0001841888 0.0001809904 6.032962e-05
[1343,] 0.0001841888 0.0001839274 6.130926e-05
[1344,] 0.0001841888 0.0001810189 6.033906e-05
[1345,] 0.0001841888 0.0001917142 6.390561e-05
[1346,] 0.0001841888 0.0001810286 6.034228e-05
[1347,] 0.0001841888 0.0001809861 6.032809e-05
[1348,] 0.0001841888 0.0001810071 6.033510e-05
[1349,] 0.0001841888 0.0001810513 6.034982e-05
[1350,] 0.0001841888 0.0001937416 6.458148e-05
[1351,] 0.0001841888 0.0001811132 6.037046e-05
[1352,] 0.0001841888 0.0002032692 6.775298e-05
[1353,] 0.0001841888 0.0002118862 7.062468e-05
[1354,] 0.0001841888 0.0001951903 6.506789e-05
[1355,] 0.0001841888 0.0001954805 6.516512e-05
[1356,] 0.0001841888 0.0001891953 6.306582e-05
[1357,] 0.0001841888 0.0001891735 6.305854e-05
[1358,] 0.0001841888 0.0001969637 6.565979e-05
[1359,] 0.0001841888 0.0001784656 5.948836e-05
[1360,] 0.0001841888 0.0001894469 6.314949e-05
[1361,] 0.0001841888 0.0001812018 6.039993e-05
[1362,] 0.0001841888 0.0001873170 6.243941e-05
[1363,] 0.0001841888 0.0001887617 6.292103e-05
[1364,] 0.0001841888 0.0002127263 7.090955e-05
[1365,] 0.0001841888 0.0001810138 6.033735e-05
[1366,] 0.0001841888 0.0001785027 5.950072e-05
[1367,] 0.0001841888 0.0001886246 6.287381e-05
[1368,] 0.0001841888 0.0001810041 6.033417e-05
[1369,] 0.0001841888 0.0001833475 6.111427e-05
[1370,] 0.0001841888 0.0001883552 6.278418e-05
[1371,] 0.0001841888 0.0001942655 6.475625e-05
[1372,] 0.0001841888 0.0001796129 5.987188e-05
[1373,] 0.0001841888 0.0001863134 6.210353e-05
[1374,] 0.0001841888 0.0001811090 6.036916e-05
[1375,] 0.0001841888 0.0001797798 5.992748e-05
[1376,] 0.0001841888 0.0002106360 7.021279e-05
[1377,] 0.0001841888 0.0001821926 6.073154e-05
[1378,] 0.0001841888 0.0001925034 6.416672e-05
[1379,] 0.0001841888 0.0001925034 6.416672e-05
[1380,] 0.0001841888 0.0001885517 6.284967e-05
[1381,] 0.0001841888 0.0001928269 6.427683e-05
[1382,] 0.0001841888 0.0001918050 6.393418e-05
[1383,] 0.0001841888 0.0001920033 6.399986e-05
[1384,] 0.0001841888 0.0001912838 6.376015e-05
[1385,] 0.0001841888 0.0001912838 6.376002e-05
[1386,] 0.0001841888 0.0001888874 6.296153e-05
[1387,] 0.0001841888 0.0001893068 6.310118e-05
[1388,] 0.0001841888 0.0001789611 5.965374e-05
[1389,] 0.0001841888 0.0001985807 6.619405e-05
[1390,] 0.0001841888 0.0001855572 6.185253e-05
[1391,] 0.0001841888 0.0001811893 6.039617e-05
[1392,] 0.0001841888 0.0001824063 6.080304e-05
[1393,] 0.0001841888 0.0001849815 6.166030e-05
[1394,] 0.0001841888 0.0001965188 6.550465e-05
[1395,] 0.0001841888 0.0001761456 5.871612e-05
[1396,] 0.0001841889 0.0002082552 1.247226e-04
[1397,] 0.0007323622 0.0002230117 1.434645e-03
[1398,] 0.0001841888 0.0001829701 6.099020e-05
[1399,] 0.0002219800 0.0002181126 2.873671e-04
[1400,] 0.0002439024 0.0002192059 3.451455e-04
[1401,] 0.0001841888 0.0001859404 6.197695e-05
[1402,] 0.0002279053 0.0002199207 2.843009e-04
[1403,] 0.0002476266 0.0002224444 3.365751e-04
[1404,] 0.0001841889 0.0002238384 2.830568e-04
[1405,] 0.0001841888 0.0002560147 1.090732e-04
[1406,] 0.0001841888 0.0002540433 1.092220e-04
[1407,] 0.0001841889 0.0002363238 3.093478e-04
[1408,] 0.0001841889 0.0002346745 3.470573e-04
[1409,] 0.0001841888 0.0002488448 2.271005e-04
[1410,] 0.0001841889 0.0002370322 2.933953e-04
[1411,] 0.0001841889 0.0002369941 3.171564e-04
[1412,] 0.0001841888 0.0001815533 6.051569e-05
[1413,] 0.0010416188 0.0002027765 2.931711e-04
[1414,] 0.0013953954 0.0002099851 4.113198e-04
[1415,] 0.0001841888 0.0002241434 7.472589e-05
[1416,] 0.0001841888 0.0002395812 7.986633e-05
[1417,] 0.0001841889 0.0001820270 6.067330e-05
[1418,] 0.0012104624 0.0002057879 2.906833e-04
[1419,] 0.0013046989 0.0002062941 4.222267e-04
[1420,] 0.0012104624 0.0002067401 4.169092e-04
[1421,] 0.0001841888 0.0001837796 6.125912e-05
[1422,] 0.0001841888 0.0002405479 8.018899e-05
[1423,] 0.0001841888 0.0001905839 6.353125e-05
[1424,] 0.0001841888 0.0002364765 7.883118e-05
[1425,] 0.0001841888 0.0001837652 6.125433e-05
[1426,] 0.0001841888 0.0001897081 6.323785e-05
[1427,] 0.0002318408 0.0001843254 6.144663e-05
[1428,] 0.0001841888 0.0001836787 6.122549e-05
[1429,] 0.0001841888 0.0001907081 6.357269e-05
[1430,] 0.0001841888 0.0001890345 6.301475e-05
[1431,] 0.0001841888 0.0001817693 6.058912e-05
[1432,] 0.0001841889 0.0001812182 6.040404e-05
[1433,] 0.0001841888 0.0001898349 6.328120e-05
[1434,] 0.0001841888 0.0001890178 6.300867e-05
[1435,] 0.0001841888 0.0001831432 6.104716e-05
[1436,] 0.0001841889 0.0001805873 6.019393e-05
[1437,] 0.0010901502 0.0001832937 8.247006e-05
[1438,] 0.0001841889 0.0001856433 6.188733e-05
[1439,] 0.0001868998 0.0001846540 6.155779e-05
[1440,] 0.0001841889 0.0001836877 6.123497e-05
[1441,] 0.0001841889 0.0001873709 6.246383e-05
[1442,] 0.0001841889 0.0001871455 6.238862e-05
[1443,] 0.0001841889 0.0001876727 6.256448e-05
[1444,] 0.0001864652 0.0001876727 6.256462e-05
[1445,] 0.0001904861 0.0001877470 6.258952e-05
[1446,] 0.0001841889 0.0001880543 6.269136e-05
[1447,] 0.0001841889 0.0001867732 6.226426e-05
[1448,] 0.0001841889 0.0001879038 6.264121e-05
[1449,] 0.0001841889 0.0001881936 6.273784e-05
[1450,] 0.0001841889 0.0001872562 6.242531e-05
[1451,] 0.0001841888 0.0001871313 6.237891e-05
[1452,] 0.0001841889 0.0001885271 6.284905e-05
[1453,] 0.0001841889 0.0001884502 6.282338e-05
[1454,] 0.0001841888 0.0001874940 6.249985e-05
[1455,] 0.0001841889 0.0001888453 6.295532e-05
[1456,] 0.0001841888 0.0001874115 6.247228e-05
[1457,] 0.0001841889 0.0001891413 6.305408e-05
[1458,] 0.0001841889 0.0001800513 6.001569e-05
[1459,] 0.0001841889 0.0001897319 6.325110e-05
[1460,] 0.0001841889 0.0001897238 6.324843e-05
[1461,] 0.0001841889 0.0001898739 6.329848e-05
[1462,] 0.0001841888 0.0001847626 6.158717e-05
[1463,] 0.0001841889 0.0001878094 6.260980e-05
[1464,] 0.0001841889 0.0001802034 6.006643e-05
[1465,] 0.0001841889 0.0001873197 6.244635e-05
[1466,] 0.0001841888 0.0001834272 6.114200e-05
[1467,] 0.0001841888 0.0001801776 6.005787e-05
[1468,] 0.0001841888 0.0002188946 7.296954e-05
[1469,] 0.0001841888 0.0001899555 6.331385e-05
[1470,] 0.0001841889 0.0001862190 6.207916e-05
[1471,] 0.0001841889 0.0001860748 6.203100e-05
[1472,] 0.0001841889 0.0001863031 6.210727e-05
[1473,] 0.0001841888 0.0001876130 6.253919e-05
[1474,] 0.0001841888 0.0001876130 6.253915e-05
[1475,] 0.0001841888 0.0001876130 6.253911e-05
[1476,] 0.0001841888 0.0001830844 6.102777e-05
[1477,] 0.0001841888 0.0001874931 6.249918e-05
[1478,] 0.0001841888 0.0001873619 6.245542e-05
[1479,] 0.0001841888 0.0001830844 6.102774e-05
[1480,] 0.0001841889 0.0001858639 6.196070e-05
[1481,] 0.0001841888 0.0001817156 6.057191e-05
[1482,] 0.0001841888 0.0002170298 7.234790e-05
[1483,] 0.0001841888 0.0001831947 6.106448e-05
[1484,] 0.0001841888 0.0001871602 6.238902e-05
[1485,] 0.0001841888 0.0002113186 7.044469e-05
[1486,] 0.0001841888 0.0001869221 6.230950e-05
[1487,] 0.0001841888 0.0001871602 6.238916e-05
[1488,] 0.0001841888 0.0001836966 6.123228e-05
[1489,] 0.0001841888 0.0001878002 6.260073e-05
[1490,] 0.0001841889 0.0001795646 5.985399e-05
[1491,] 0.0001841888 0.0001865574 6.218804e-05
[1492,] 0.0001841888 0.0002087700 6.959434e-05
[1493,] 0.0001841888 0.0001794866 5.982810e-05
[1494,] 0.0001841888 0.0001864409 6.214919e-05
[1495,] 0.0001841888 0.0002072004 6.907119e-05
[1496,] 0.0001841888 0.0001795116 5.983641e-05
[1497,] 0.0001841888 0.0001831726 6.105932e-05
[1498,] 0.0001841888 0.0001863249 6.211055e-05
[1499,] 0.0001841888 0.0001827311 6.091217e-05
[1500,] 0.0001841888 0.0001884868 6.282932e-05
[1501,] 0.0001841888 0.0001794547 5.981748e-05
[1502,] 0.0001841888 0.0002106105 7.020813e-05
[1503,] 0.0001841888 0.0001859726 6.199311e-05
[1504,] 0.0001841888 0.0001859726 6.199323e-05
[1505,] 0.0001841888 0.0001859726 6.199323e-05
[1506,] 0.0001841888 0.0001863217 6.210955e-05
[1507,] 0.0001841888 0.0001863217 6.210955e-05
[1508,] 0.0002006003 0.0001867026 6.224087e-05
[1509,] 0.0001841888 0.0001865691 6.219211e-05
[1510,] 0.0001841888 0.0001836351 6.121119e-05
[1511,] 0.0001841888 0.0001871801 6.239589e-05
[1512,] 0.0001841889 0.0001803641 6.011823e-05
[1513,] 0.0001841889 0.0001803641 6.011825e-05
[1514,] 0.0001841888 0.0001836581 6.121883e-05
[1515,] 0.0001841888 0.0001878101 6.260379e-05
[1516,] 0.0001841888 0.0001835871 6.119761e-05
[1517,] 0.0001841888 0.0001860831 6.203007e-05
[1518,] 0.0001841888 0.0002086230 6.954518e-05
[1519,] 0.0001841888 0.0001836100 6.120282e-05
[1520,] 0.0001841888 0.0001794317 5.980992e-05
[1521,] 0.0001841888 0.0001848343 6.161334e-05
[1522,] 0.0001841888 0.0001847261 6.157730e-05
[1523,] 0.0001841888 0.0001853961 6.180095e-05
[1524,] 0.0001841888 0.0001836023 6.120022e-05
[1525,] 0.0001841888 0.0001844129 6.147269e-05
[1526,] 0.0012732418 0.0001821301 6.946738e-05
[1527,] 0.0001841888 0.0002103121 7.010844e-05
[1528,] 0.0011994077 0.0001821301 6.665849e-05
[1529,] 0.0001841888 0.0001892239 6.307591e-05
[1530,] 0.0001841888 0.0001837541 6.125087e-05
[1531,] 0.0004529198 0.0001817930 6.060173e-05
[1532,] 0.0001841888 0.0001810588 6.035316e-05
[1533,] 0.0001841888 0.0001857514 6.191740e-05
[1534,] 0.0001841888 0.0001858030 6.193881e-05
[1535,] 0.0001841888 0.0001848366 6.161533e-05
[1536,] 0.0001841888 0.0001783794 5.945921e-05
[1537,] 0.0001841888 0.0001828276 6.094365e-05
[1538,] 0.0001841888 0.0001861472 6.204916e-05
[1539,] 0.0001841888 0.0001825228 6.084117e-05
[1540,] 0.0001841888 0.0002150686 7.169547e-05
[1541,] 0.0001841888 0.0001812429 6.041457e-05
[1542,] 0.0001841888 0.0001783515 5.944998e-05
[1543,] 0.0001841888 0.0001819089 6.063846e-05
[1544,] 0.0001841888 0.0001810128 6.033760e-05
[1545,] 0.0001841888 0.0001826666 6.088911e-05
[1546,] 0.0001841888 0.0001826387 6.087983e-05
[1547,] 0.0001841888 0.0001793916 5.979678e-05
[1548,] 0.0001841888 0.0001809474 6.031634e-05
[1549,] 0.0001841888 0.0001818129 6.060669e-05
[1550,] 0.0001841888 0.0001813718 6.045792e-05
[1551,] 0.0001841888 0.0001810197 6.033998e-05
[1552,] 0.0001841888 0.0001826295 6.087676e-05
[1553,] 0.0001841888 0.0001809474 6.031624e-05
[1554,] 0.0001841888 0.0001821808 6.072917e-05
[1555,] 0.0001841888 0.0001809474 6.031624e-05
[1556,] 0.0001841888 0.0001806083 6.020343e-05
[1557,] 0.0001841888 0.0001823618 6.078747e-05
[1558,] 0.0001841888 0.0001822205 6.074243e-05
[1559,] 0.0001841888 0.0001810197 6.033998e-05
[1560,] 0.0001841888 0.0001810313 6.034445e-05
[1561,] 0.0001841888 0.0001813922 6.046440e-05
[1562,] 0.0001841888 0.0001824645 6.082168e-05
[1563,] 0.0001841888 0.0001822205 6.074243e-05
[1564,] 0.0001841888 0.0001824645 6.082168e-05
[1565,] 0.0001841888 0.0001821214 6.070943e-05
[1566,] 0.0001841888 0.0001810139 6.033810e-05
[1567,] 0.0001841888 0.0001790221 5.967401e-05
[1568,] 0.0001841888 0.0001820145 6.067373e-05
[1569,] 0.0001841888 0.0001810214 6.034064e-05
[1570,] 0.0001841888 0.0001829502 6.098365e-05
[1571,] 0.0001841888 0.0001789284 5.964279e-05
[1572,] 0.0001841888 0.0001810109 6.033715e-05
[1573,] 0.0001841888 0.0001816968 6.056777e-05
[1574,] 0.0001841888 0.0001785174 5.950579e-05
[1575,] 0.0001841888 0.0001783405 5.944681e-05
[1576,] 0.0001841888 0.0002162117 7.207630e-05
[1577,] 0.0001841888 0.0001813944 6.046683e-05
[1578,] 0.0001841888 0.0001813944 6.046680e-05
[1579,] 0.0001841888 0.0001792690 5.975588e-05
[1580,] 0.0001841888 0.0001802249 6.007528e-05
[1581,] 0.0001841888 0.0001795597 5.985261e-05
[1582,] 0.0001841888 0.0001810485 6.034976e-05
[1583,] 0.0001841888 0.0001814548 6.048733e-05
[1584,] 0.0001841888 0.0001803072 6.010268e-05
[1585,] 0.0001841888 0.0001793700 5.978948e-05
[1586,] 0.0001841888 0.0001837251 6.124164e-05
[1587,] 0.0001841888 0.0001794890 5.982911e-05
[1588,] 0.0001841888 0.0001795081 5.983543e-05
[1589,] 0.0001841888 0.0001795081 5.983543e-05
[1590,] 0.0001841888 0.0001810649 6.035523e-05
[1591,] 0.0001841888 0.0001795275 5.984189e-05
[1592,] 0.0001841888 0.0001795473 5.984849e-05
[1593,] 0.0001841888 0.0001813179 6.043991e-05
[1594,] 0.0001841888 0.0001809442 6.031663e-05
[1595,] 0.0001841888 0.0001796061 5.986809e-05
[1596,] 0.0001841888 0.0001830829 6.102790e-05
[1597,] 0.0001841888 0.0001808044 6.027009e-05
[1598,] 0.0001841888 0.0001796373 5.987844e-05
[1599,] 0.0001841888 0.0001796061 5.986808e-05
[1600,] 0.0001841888 0.0001795370 5.984510e-05
[1601,] 0.0001841888 0.0001809729 6.032638e-05
[1602,] 0.0001841888 0.0001818845 6.062804e-05
[1603,] 0.0001841888 0.0001794934 5.983063e-05
[1604,] 0.0001841888 0.0001811584 6.038814e-05
[1605,] 0.0001841888 0.0001795630 5.985383e-05
[1606,] 0.0001841888 0.0001795829 5.986044e-05
[1607,] 0.0001841888 0.0001804936 6.016627e-05
[1608,] 0.0001841888 0.0001808157 6.027060e-05
[1609,] 0.0001841888 0.0001798494 5.994909e-05
[1610,] 0.0001841888 0.0001830485 6.101979e-05
[1611,] 0.0001841888 0.0001798586 5.995219e-05
[1612,] 0.0001841888 0.0001799006 5.996614e-05
[1613,] 0.0001841888 0.0001792398 5.974844e-05
[1614,] 0.0001841888 0.0002097912 6.993490e-05
[1615,] 0.0001841889 0.0001788125 5.960583e-05
[1616,] 0.0001841889 0.0001883363 6.278553e-05
[1617,] 0.0001841889 0.0001791901 5.973199e-05
[1618,] 0.0001841888 0.0001860303 6.201021e-05
[1619,] 0.0001841888 0.0001826485 6.088280e-05
[1620,] 0.0001841889 0.0001803427 6.011720e-05
[1621,] 0.0001841888 0.0001869145 6.230545e-05
[1622,] 0.0001841889 0.0002117631 7.488896e-05
[1623,] 0.0001841889 0.0001764651 5.882283e-05
[1624,] 0.0001841889 0.0001970904 6.570676e-05
[1625,] 0.0001841888 0.0001814132 6.047137e-05
[1626,] 0.0001841889 0.0001802792 6.009574e-05
[1627,] 0.0001841888 0.0001860889 6.203011e-05
[1628,] 0.0001841888 0.0001909542 6.365447e-05
[1629,] 0.0001841889 0.0001761273 5.870986e-05
[1630,] 0.0001841888 0.0001876296 6.254403e-05
[1631,] 0.0001841889 0.0001793768 5.979447e-05
[1632,] 0.0001841888 0.0001858209 6.194082e-05
[1633,] 0.0001841889 0.0001793194 5.977687e-05
[1634,] 0.0001930431 0.0001963281 6.545312e-05
[1635,] 0.0001841888 0.0001862428 6.208166e-05
[1636,] 0.0001841889 0.0001759076 5.863648e-05
[1637,] 0.0001841889 0.0001795813 5.986278e-05
[1638,] 0.0001841889 0.0001796263 5.987781e-05
[1639,] 0.0001841889 0.0001796102 5.987405e-05
[1640,] 0.0001841888 0.0001827876 6.092916e-05
[1641,] 0.0001841888 0.0001853884 6.179669e-05
[1642,] 0.0001841888 0.0001827993 6.093304e-05
[1643,] 0.0001841889 0.0001796682 5.989335e-05
[1644,] 0.0001841889 0.0001808387 6.028248e-05
[1645,] 0.0001841889 0.0001891810 6.306688e-05
[1646,] 0.0001841889 0.0001808021 6.027031e-05
[1647,] 0.0001841888 0.0001857717 6.192457e-05
[1648,] 0.0001841888 0.0001809435 6.031768e-05
[1649,] 0.0001841888 0.0001902193 6.341125e-05
[1650,] 0.0001841888 0.0001796566 5.988828e-05
[1651,] 0.0001841888 0.0001812806 6.042739e-05
[1652,] 0.0001841889 0.0001788753 5.962756e-05
[1653,] 0.0001841889 0.0001782641 5.942352e-05
[1654,] 0.0001841889 0.0001829429 6.098340e-05
[1655,] 0.0001841889 0.0001836042 6.120418e-05
[1656,] 0.0001841888 0.0001781996 5.940170e-05
[1657,] 0.0001841888 0.0001817517 6.058392e-05
[1658,] 0.0001841888 0.0001825174 6.084064e-05
[1659,] 0.0001841888 0.0001817617 6.058725e-05
[1660,] 0.0001841888 0.0001836871 6.123000e-05
[1661,] 0.0001841888 0.0001817617 6.058726e-05
[1662,] 0.0001968395 0.0001878189 1.110273e-04
[1663,] 0.0001841888 0.0001825609 6.085444e-05
[1664,] 0.0001841888 0.0001832450 6.108261e-05
[1665,] 0.0001841888 0.0001804357 6.014802e-05
[1666,] 0.0001841888 0.0001827079 6.090326e-05
[1667,] 0.0001841888 0.0001829494 6.098373e-05
[1668,] 0.0001841888 0.0001829050 6.096992e-05
[1669,] 0.0001841888 0.0001832627 6.108912e-05
[1670,] 0.0001841888 0.0001817423 6.058093e-05
[1671,] 0.0001841888 0.0001797878 5.992953e-05
[1672,] 0.0001841888 0.0001783006 5.943336e-05
[1673,] 0.0001841888 0.0001842586 6.142028e-05
[1674,] 0.0001841888 0.0001794165 5.980574e-05
[1675,] 0.0001841888 0.0001783430 5.944838e-05
[1676,] 0.0001841888 0.0001869074 6.230355e-05
[1677,] 0.0001841888 0.0001798445 5.994820e-05
[1678,] 0.0001841888 0.0001841108 6.136779e-05
[1679,] 0.0001841889 0.0001785634 5.952233e-05
[1680,] 0.0001841888 0.0001864095 6.213745e-05
[1681,] 0.0001841888 0.0001753430 5.844767e-05
[1682,] 0.0001841888 0.0001887765 6.292648e-05
[1683,] 0.0001841888 0.0001921512 6.405202e-05
[1684,] 0.0001841888 0.0001919676 6.399045e-05
[1685,] 0.0001841888 0.0001837952 6.126664e-05
[1686,] 0.0001841888 0.0001917286 6.391075e-05
[1687,] 0.0001841888 0.0001809558 6.031904e-05
[1688,] 0.0001841888 0.0001913936 6.379907e-05
[1689,] 0.0001841888 0.0001919346 6.397949e-05
[1690,] 0.0001841888 0.0001919676 6.399052e-05
[1691,] 0.0001841888 0.0001820551 6.068533e-05
[1692,] 0.0001841888 0.0001820551 6.068534e-05
[1693,] 0.0001841888 0.0001758943 5.863160e-05
[1694,] 0.0001841889 0.0001795205 5.984239e-05
[1695,] 0.0001841889 0.0001812911 6.043420e-05
[1696,] 0.0001841888 0.0001797399 5.991343e-05
[1697,] 0.0001841889 0.0001749922 5.833029e-05
[1698,] 0.0001841888 0.0001867270 6.224305e-05
[1699,] 0.0001841888 0.0001834034 6.113458e-05
[1700,] 0.0001841889 0.0001842954 6.143408e-05
[1701,] 0.0001841889 0.0001796016 5.986987e-05
[1702,] 0.0001841888 0.0001871459 6.238248e-05
[1703,] 0.0001841888 0.0001792220 5.974068e-05
[1704,] 0.0001841889 0.0001844356 6.148118e-05
[1705,] 0.0001841889 0.0001844193 6.147572e-05
[1706,] 0.0001841888 0.0001819783 6.065968e-05
[1707,] 0.0001841888 0.0001818379 6.061317e-05
[1708,] 0.0001841889 0.0001845251 6.151109e-05
[1709,] 0.0001841888 0.0001788916 5.963023e-05
[1710,] 0.0001841889 0.0001845473 6.151845e-05
[1711,] 0.0001841888 0.0001756665 5.855663e-05
[1712,] 0.0001841889 0.0001844281 6.147832e-05
[1713,] 0.0001841888 0.0001787333 5.957750e-05
[1714,] 0.0001841888 0.0001783642 5.945451e-05
[1715,] 0.0001841888 0.0001752505 5.841762e-05
[1716,] 0.0001841889 0.0001842735 6.142668e-05
[1717,] 0.0001841888 0.0001768820 5.896105e-05
[1718,] 0.0001841889 0.0001840048 6.133709e-05
[1719,] 0.0001841888 0.0001825987 6.086799e-05
[1720,] 0.0001841888 0.0001841120 6.137056e-05
[1721,] 0.0001841888 0.0001765716 5.885741e-05
[1722,] 0.0001841888 0.0001836608 6.122023e-05
[1723,] 0.0001841889 0.0001755948 5.853267e-05
[1724,] 0.0001841888 0.0001855342 6.184569e-05
[1725,] 0.0001841888 0.0001808011 6.026743e-05
[1726,] 0.0001841889 0.0001840106 6.133883e-05
[1727,] 0.0001841889 0.0001838626 6.128952e-05
[1728,] 0.0001841889 0.0001839141 6.130686e-05
[1729,] 0.0001841888 0.0001793141 5.977036e-05
[1730,] 0.0001841888 0.0001794893 5.982941e-05
[1731,] 0.0001841888 0.0001823121 6.077080e-05
[1732,] 0.0001841888 0.0001834881 6.116347e-05
[1733,] 0.0001841888 0.0001825857 6.086208e-05
[1734,] 0.0001841888 0.0001826420 6.088079e-05
[1735,] 0.0001841888 0.0001827176 6.090598e-05
[1736,] 0.0001841888 0.0001830685 6.102269e-05
[1737,] 0.0001841888 0.0001826830 6.089452e-05
[1738,] 0.0001841888 0.0001843968 6.146660e-05
[1739,] 0.0001841888 0.0001828587 6.095309e-05
[1740,] 0.0001841888 0.0001837345 6.124444e-05
[1741,] 0.0001841888 0.0001824463 6.081597e-05
[1742,] 0.0001841888 0.0001773333 5.911108e-05
[1743,] 0.0001841888 0.0001824966 6.083240e-05
[1744,] 0.0001841888 0.0001831056 6.103592e-05
[1745,] 0.0001841888 0.0001836806 6.122772e-05
[1746,] 0.0001841888 0.0001833599 6.112004e-05
[1747,] 0.0001841888 0.0001836717 6.122483e-05
[1748,] 0.0001841888 0.0001772992 5.909968e-05
[1749,] 0.0001841888 0.0001826374 6.087941e-05
[1750,] 0.0001841888 0.0001824178 6.080611e-05
[1751,] 0.0001841888 0.0001788131 5.960369e-05
[1752,] 0.0001841888 0.0001777017 5.923352e-05
[1753,] 0.0001841888 0.0001827177 6.090676e-05
[1754,] 0.0001841888 0.0001828214 6.094037e-05
[1755,] 0.0001841888 0.0001828216 6.094045e-05
[1756,] 0.0001841888 0.0001828022 6.093398e-05
[1757,] 0.0001841888 0.0001828361 6.094518e-05
[1758,] 0.0001841888 0.0001774528 5.915096e-05
[1759,] 0.0001841888 0.0001829017 6.096726e-05
[1760,] 0.0001841888 0.0001827535 6.091834e-05
[1761,] 0.0001841888 0.0001833351 6.111186e-05
[1762,] 0.0001841888 0.0001822170 6.073904e-05
[1763,] 0.0001841888 0.0001805776 6.019562e-05
[1764,] 0.0001841888 0.0001849367 6.164766e-05
[1765,] 0.0001841888 0.0001899049 6.330284e-05
[1766,] 0.0001841888 0.0001828105 6.093741e-05
[1767,] 0.0001841888 0.0001827313 6.091094e-05
[1768,] 0.0001841888 0.0001894408 6.314902e-05
[1769,] 0.0001841888 0.0001898620 6.328972e-05
[1770,] 0.0001841888 0.0001819283 6.064273e-05
[1771,] 0.0001841888 0.0001896288 6.321181e-05
[1772,] 0.0001841888 0.0001924477 6.415487e-05
[1773,] 0.0001841889 0.0001908300 1.000899e-04
[1774,] 0.0001841888 0.0001836857 6.122839e-05
[1775,] 0.0001841888 0.0002898569 1.577443e-04
[1776,] 0.0001841888 0.0001828012 6.093348e-05
[1777,] 0.0001841888 0.0001846611 6.155370e-05
[1778,] 0.0001841888 0.0001784896 5.949633e-05
[1779,] 0.0001841888 0.0001843274 6.144196e-05
[1780,] 0.0001841888 0.0001828666 6.095508e-05
[1781,] 0.0001841888 0.0001813678 6.045668e-05
[1782,] 0.0001841888 0.0001777969 5.926553e-05
[1783,] 0.0001841888 0.0001815260 6.050856e-05
[1784,] 0.0001841888 0.0001793033 5.976756e-05
[1785,] 0.0001841888 0.0001823787 6.079355e-05
[1786,] 0.0001841888 0.0001732596 5.775299e-05
[1787,] 0.0001841888 0.0001726239 5.754134e-05
[1788,] 0.0001841888 0.0001836953 6.123135e-05
[1789,] 0.0001841888 0.0001836960 6.123199e-05
[1790,] 0.0001841888 0.0001837183 6.123910e-05
[1791,] 0.0001841888 0.0001914529 6.381802e-05
[1792,] 0.0001841888 0.0001869449 6.231535e-05
[1793,] 0.0001841888 0.0001947806 6.492729e-05
[1794,] 0.0001841888 0.0001836956 6.123184e-05
[1795,] 0.0001841888 0.0001939797 6.466053e-05
[1796,] 0.0001841888 0.0001897962 6.326583e-05
[1797,] 0.0001841888 0.0001727026 5.756700e-05
[1798,] 0.0001841888 0.0001938624 6.462154e-05
[1799,] 0.0001841888 0.0002059458 6.864688e-05
[1800,] 0.0001841888 0.0001901341 6.337857e-05
[1801,] 0.0001841888 0.0001934926 6.449781e-05
[1802,] 0.0001841888 0.0001887156 6.290439e-05
[1803,] 0.0001841888 0.0002022734 6.742271e-05
[1804,] 0.0001841888 0.0001920896 6.402897e-05
[1805,] 0.0001841888 0.0002028888 6.762771e-05
[1806,] 0.0001841888 0.0001835896 6.119377e-05
[1807,] 0.0001841888 0.0001851966 6.172959e-05
[1808,] 0.0001841888 0.0002059619 6.865386e-05
[1809,] 0.0001841888 0.0001914021 6.380067e-05
[1810,] 0.0001841888 0.0001822105 6.073637e-05
[1811,] 0.0001841888 0.0001899754 6.332399e-05
[1812,] 0.0001841888 0.0002504517 8.348539e-05
[1813,] 0.0001841888 0.0001867110 6.223637e-05
[1814,] 0.0001841888 0.0002428697 8.095912e-05
[1815,] 0.0001841888 0.0002363094 7.876851e-05
[1816,] 0.0001841888 0.0002013176 6.710884e-05
[1817,] 0.0001841888 0.0002008572 6.695532e-05
[1818,] 0.0001841888 0.0001866868 6.222834e-05
[1819,] 0.0001841888 0.0001829671 6.098897e-05
[1820,] 0.0001841888 0.0002114122 7.047551e-05
[1821,] 0.0001841888 0.0002350605 7.835292e-05
[1822,] 0.0001841888 0.0001826102 6.087009e-05
[1823,] 0.0001841888 0.0001841843 6.139605e-05
[1824,] 0.0001841888 0.0001822453 6.074775e-05
[1825,] 0.0001841888 0.0001831290 6.104277e-05
[1826,] 0.0001841888 0.0001757236 5.857476e-05
[1827,] 0.0001841888 0.0001992044 6.640206e-05
[1828,] 0.0001841888 0.0002098049 6.993546e-05
[1829,] 0.0001841888 0.0002195738 7.319161e-05
[1830,] 0.0001841888 0.0001844977 6.150052e-05
[1831,] 0.0001841888 0.0001744391 5.814708e-05
[1832,] 0.0001841888 0.0001700368 5.667873e-05
[1833,] 0.0001841888 0.0001718145 5.727095e-05
[1834,] 0.0001841888 0.0001705720 5.685719e-05
[1835,] 0.0001841888 0.0001973410 6.578029e-05
[1836,] 0.0001841888 0.0001708297 5.694292e-05
[1837,] 0.0001841888 0.0001709347 5.697812e-05
[1838,] 0.0001841888 0.0001869891 6.232990e-05
[1839,] 0.0001841888 0.0001708339 5.694462e-05
[1840,] 0.0001841888 0.0001703484 5.678277e-05
[1841,] 0.0001841888 0.0001930409 6.434705e-05
[1842,] 0.0001841888 0.0001702914 5.676378e-05
[1843,] 0.0001841888 0.0001950975 6.503255e-05
[1844,] 0.0001841888 0.0001704764 5.682542e-05
[1845,] 0.0001841888 0.0001936504 6.455023e-05
[1846,] 0.0001841888 0.0001931768 6.439215e-05
[1847,] 0.0001841888 0.0001942164 6.473874e-05
[1848,] 0.0001841888 0.0001933453 6.444832e-05
[1849,] 0.0001841888 0.0001719442 5.731417e-05
[1850,] 0.0001841888 0.0001929923 6.433063e-05
[1851,] 0.0001841888 0.0001929923 6.433062e-05
[1852,] 0.0001841888 0.0001928254 6.427498e-05
[1853,] 0.0001841888 0.0001820051 6.066819e-05
[1854,] 0.0001841888 0.0001924939 6.416448e-05
[1855,] 0.0001841888 0.0001926593 6.421964e-05
[1856,] 0.0001841888 0.0001711885 5.706253e-05
[1857,] 0.0001841888 0.0001918730 6.395768e-05
[1858,] 0.0001841888 0.0001732185 5.773882e-05
[1859,] 0.0001841888 0.0001785243 5.950910e-05
[1860,] 0.0001841888 0.0001910943 6.369803e-05
[1861,] 0.0001841888 0.0001730855 5.769458e-05
[1862,] 0.0001841888 0.0001782184 5.940696e-05
[1863,] 0.0001841888 0.0001896477 6.321584e-05
[1864,] 0.0001841888 0.0001719062 5.730166e-05
[1865,] 0.0001841888 0.0001821114 6.070361e-05
[1866,] 0.0001841888 0.0001821169 6.070546e-05
[1867,] 0.0001841888 0.0001782318 5.941143e-05
[1868,] 0.0001841888 0.0001878376 6.261259e-05
[1869,] 0.0001841888 0.0001879850 6.266165e-05
[1870,] 0.0001841888 0.0001924224 6.414098e-05
[1871,] 0.0001841888 0.0001792072 5.973669e-05
[1872,] 0.0001841888 0.0001723432 5.744730e-05
[1873,] 0.0001841888 0.0001907745 6.359146e-05
[1874,] 0.0001841888 0.0001832740 6.109188e-05
[1875,] 0.0001841888 0.0001892658 6.308870e-05
[1876,] 0.0001841888 0.0001902019 6.340058e-05
[1877,] 0.0001841888 0.0001902019 6.340056e-05
[1878,] 0.0001841888 0.0001786608 5.955444e-05
[1879,] 0.0001841888 0.0001738254 5.794136e-05
[1880,] 0.0001841888 0.0001735610 5.785322e-05
[1881,] 0.0001841888 0.0001727478 5.758218e-05
[1882,] 0.0001841888 0.0001740064 5.800165e-05
[1883,] 0.0001841888 0.0001740891 5.802912e-05
[1884,] 0.0001841888 0.0001740891 5.802913e-05
[1885,] 0.0001841888 0.0001915275 6.384245e-05
[1886,] 0.0001841888 0.0001937458 6.458173e-05
[1887,] 0.0001841888 0.0001727556 5.758473e-05
[1888,] 0.0001841888 0.0001823608 6.078663e-05
[1889,] 0.0001841888 0.0001913631 6.378784e-05
[1890,] 0.0001841888 0.0001911994 6.373306e-05
[1891,] 0.0001841888 0.0001833132 6.110491e-05
[1892,] 0.0001841888 0.0001833868 6.112757e-05
[1893,] 0.0001841888 0.0001801493 6.004893e-05
[1894,] 0.0001841888 0.0001803147 6.010411e-05
[1895,] 0.0001841888 0.0001909340 6.364459e-05
[1896,] 0.0001841888 0.0001701841 5.672814e-05
[1897,] 0.0001841888 0.0001816869 6.056100e-05
[1898,] 0.0001841888 0.0001807097 6.023537e-05
[1899,] 0.0001841888 0.0001903903 6.346344e-05
[1900,] 0.0001841888 0.0001832002 6.106506e-05
[1901,] 0.0001841888 0.0001820056 6.066814e-05
[1902,] 0.0001841888 0.0001729128 5.763703e-05
[1903,] 0.0001841888 0.0001826866 6.089591e-05
[1904,] 0.0001841888 0.0001900090 6.333625e-05
[1905,] 0.0001841888 0.0001819655 6.065478e-05
[1906,] 0.0001841888 0.0001828038 6.093500e-05
[1907,] 0.0001841888 0.0001820856 6.069490e-05
[1908,] 0.0001841888 0.0001819837 6.066086e-05
[1909,] 0.0001841888 0.0001820056 6.066814e-05
[1910,] 0.0001841888 0.0001890534 6.301766e-05
[1911,] 0.0001841888 0.0001890534 6.301765e-05
[1912,] 0.0001841888 0.0001810243 6.034007e-05
[1913,] 0.0001841888 0.0001696627 5.655410e-05
[1914,] 0.0001841888 0.0001893052 6.310155e-05
[1915,] 0.0001841888 0.0001838233 6.127528e-05
[1916,] 0.0001841888 0.0001839245 6.130902e-05
[1917,] 0.0001841888 0.0001829248 6.097484e-05
[1918,] 0.0001841888 0.0001755216 5.850601e-05
[1919,] 0.0001841888 0.0001838339 6.127880e-05
[1920,] 0.0001841888 0.0001754454 5.848061e-05
[1921,] 0.0001841888 0.0001834065 6.113598e-05
[1922,] 0.0001841888 0.0001822317 6.074380e-05
[1923,] 0.0001841888 0.0001817975 6.059911e-05
[1924,] 0.0001841888 0.0001749238 5.830693e-05
[1925,] 0.0001841888 0.0001700933 5.669826e-05
[1926,] 0.0001841888 0.0001745432 5.818018e-05
[1927,] 0.0001841888 0.0001827505 6.091742e-05
[1928,] 0.0001841888 0.0001815209 6.050686e-05
[1929,] 0.0001841888 0.0001794796 5.982411e-05
[1930,] 0.0001841888 0.0001804921 6.016165e-05
[1931,] 0.0001841888 0.0001753832 5.846023e-05
[1932,] 0.0001841888 0.0001789878 5.966062e-05
[1933,] 0.0001841888 0.0001789878 5.966062e-05
[1934,] 0.0001841888 0.0001823731 6.079133e-05
[1935,] 0.0001841888 0.0001787644 5.958616e-05
[1936,] 0.0001841888 0.0001790004 5.966484e-05
[1937,] 0.0001841888 0.0001783598 5.945136e-05
[1938,] 0.0001841888 0.0001776151 5.920502e-05
[1939,] 0.0001841888 0.0001781742 5.938962e-05
[1940,] 0.0001841888 0.0001784054 5.946653e-05
[1941,] 0.0001841888 0.0001782007 5.939833e-05
[1942,] 0.0001841888 0.0001776151 5.920510e-05
[1943,] 0.0001841888 0.0001779990 5.933114e-05
[1944,] 0.0001841888 0.0001779990 5.933114e-05
[1945,] 0.0001841888 0.0001775322 5.917754e-05
[1946,] 0.0001841888 0.0001723326 5.744383e-05
[1947,] 0.0001841888 0.0001778002 5.926506e-05
[1948,] 0.0001841888 0.0001815000 6.049980e-05
[1949,] 0.0001841888 0.0001820998 6.070008e-05
[1950,] 0.0001841888 0.0001752878 5.842675e-05
[1951,] 0.0001841888 0.0001729234 5.764064e-05
[1952,] 0.0001841888 0.0001820844 6.069495e-05
[1953,] 0.0001841888 0.0001730142 5.767023e-05
[1954,] 0.0001841888 0.0001819914 6.066385e-05
[1955,] 0.0001841888 0.0001820710 6.069044e-05
[1956,] 0.0001841888 0.0001762632 5.875270e-05
[1957,] 0.0001841888 0.0001743133 5.810439e-05
[1958,] 0.0001841888 0.0001758734 5.862449e-05
[1959,] 0.0001841888 0.0001720628 5.735428e-05
[1960,] 0.0001841888 0.0001734991 5.783303e-05
[1961,] 0.0001841888 0.0001827852 6.092831e-05
[1962,] 0.0001841888 0.0001740911 5.803058e-05
[1963,] 0.0001841888 0.0001815094 6.050314e-05
[1964,] 0.0001841888 0.0001748748 5.829092e-05
[1965,] 0.0001841888 0.0001815049 6.050166e-05
[1966,] 0.0001841888 0.0001814919 6.049730e-05
[1967,] 0.0001841888 0.0001814799 6.049330e-05
[1968,] 0.0001841888 0.0001814787 6.049291e-05
[1969,] 0.0001841888 0.0001814787 6.049291e-05
[1970,] 0.0001841888 0.0001759685 5.865541e-05
[1971,] 0.0001841888 0.0001750029 5.833362e-05
[1972,] 0.0001841888 0.0001748948 5.829755e-05
[1973,] 0.0001841888 0.0001814787 6.049291e-05
[1974,] 0.0001841888 0.0001814754 6.049182e-05
[1975,] 0.0001841888 0.0001814765 6.049217e-05
[1976,] 0.0001841888 0.0001814754 6.049181e-05
[1977,] 0.0001841888 0.0001814776 6.049253e-05
[1978,] 0.0001841888 0.0001814787 6.049291e-05
[1979,] 0.0001841888 0.0001814787 6.049291e-05
[1980,] 0.0001841888 0.0001814687 6.048955e-05
[1981,] 0.0001841888 0.0001829266 6.097555e-05
[1982,] 0.0001841888 0.0001814040 6.046800e-05
[1983,] 0.0001841888 0.0001743942 5.813153e-05
[1984,] 0.0001841888 0.0001758357 5.861115e-05
[1985,] 0.0001841888 0.0001814755 6.049185e-05
[1986,] 0.0001841888 0.0001807282 6.024285e-05
[1987,] 0.0001841888 0.0001766109 5.887014e-05
[1988,] 0.0001841888 0.0001814976 6.049921e-05
[1989,] 0.0001841888 0.0001722890 5.742920e-05
[1990,] 0.0001841888 0.0001752065 5.840159e-05
[1991,] 0.0001841888 0.0001762091 5.873626e-05
[1992,] 0.0001841888 0.0001764871 5.882884e-05
[1993,] 0.0001841888 0.0001823783 6.079277e-05
[1994,] 0.0001841888 0.0001782713 5.942370e-05
[1995,] 0.0001841888 0.0001749761 5.832546e-05
[1996,] 0.0001841888 0.0001754024 5.846746e-05
[1997,] 0.0001841888 0.0001737058 5.790191e-05
[1998,] 0.0001841888 0.0001765780 5.885782e-05
[1999,] 0.0001841888 0.0001814826 6.049421e-05
[2000,] 0.0001841888 0.0001751942 5.839809e-05
[2001,] 0.0001841888 0.0001745086 5.816945e-05
[2002,] 0.0001841888 0.0001756188 5.853971e-05
[2003,] 0.0001841888 0.0001756766 5.855814e-05
[2004,] 0.0001841888 0.0001728526 5.761669e-05
[2005,] 0.0001841888 0.0001783102 5.943664e-05
[2006,] 0.0001841888 0.0001752612 5.842042e-05
[2007,] 0.0001841888 0.0001731137 5.770371e-05
[2008,] 0.0001841888 0.0001754705 5.849017e-05
[2009,] 0.0001841888 0.0001815370 6.051235e-05
[2010,] 0.0001841888 0.0001760567 5.868564e-05
[2011,] 0.0001841888 0.0001757674 5.858843e-05
[2012,] 0.0001841888 0.0001815299 6.050996e-05
[2013,] 0.0001841888 0.0001761598 5.871916e-05
[2014,] 0.0001841888 0.0001759254 5.864104e-05
[2015,] 0.0001841888 0.0001815243 6.050809e-05
[2016,] 0.0001841888 0.0001807415 6.024737e-05
[2017,] 0.0001841888 0.0001734914 5.783031e-05
[2018,] 0.0001841888 0.0001807656 6.025532e-05
[2019,] 0.0001841888 0.0001762878 5.876239e-05
[2020,] 0.0001841888 0.0001806893 6.022986e-05
[2021,] 0.0001841888 0.0001807983 6.026621e-05
[2022,] 0.0001841888 0.0001759045 5.863411e-05
[2023,] 0.0001841888 0.0001725289 5.750904e-05
[2024,] 0.0001841888 0.0001807868 6.026240e-05
[2025,] 0.0001841888 0.0001747492 5.824884e-05
[2026,] 0.0001841888 0.0001748484 5.828268e-05
[2027,] 0.0001841888 0.0001748484 5.828277e-05
[2028,] 0.0001841888 0.0001759301 5.864325e-05
[2029,] 0.0001841888 0.0001747156 5.823736e-05
[2030,] 0.0001841888 0.0001815489 6.051636e-05
[2031,] 0.0001841888 0.0001749665 5.832102e-05
[2032,] 0.0001841888 0.0001744493 5.814856e-05
[2033,] 0.0001841888 0.0001730837 5.769400e-05
[2034,] 0.0001841888 0.0001815191 6.050643e-05
[2035,] 0.0001841888 0.0001764864 5.882862e-05
[2036,] 0.0001841888 0.0001753329 5.844359e-05
[2037,] 0.0001841888 0.0001814970 6.049903e-05
[2038,] 0.0001841888 0.0001751413 5.837976e-05
[2039,] 0.0001841888 0.0001739087 5.796862e-05
[2040,] 0.0001841888 0.0001710803 5.702604e-05
[2041,] 0.0001841888 0.0001762422 5.874735e-05
[2042,] 0.0001841888 0.0001763141 5.877131e-05
[2043,] 0.0001841888 0.0001736267 5.787453e-05
[2044,] 0.0001841888 0.0001814880 6.049606e-05
[2045,] 0.0001841888 0.0001825379 6.084547e-05
[2046,] 0.0001841888 0.0001807140 6.023811e-05
[2047,] 0.0001841888 0.0001807931 6.026450e-05
[2048,] 0.0001841888 0.0001807341 6.024485e-05
[2049,] 0.0001841888 0.0001740265 5.800872e-05
[2050,] 0.0001841888 0.0001807125 6.023762e-05
[2051,] 0.0001841888 0.0001756184 5.853945e-05
[2052,] 0.0001841888 0.0001756176 5.853919e-05
[2053,] 0.0001841888 0.0001807060 6.023536e-05
[2054,] 0.0001841888 0.0001807174 6.023918e-05
[2055,] 0.0001841888 0.0001806842 6.022809e-05
[2056,] 0.0001841888 0.0001806872 6.022912e-05
[2057,] 0.0001841888 0.0001716334 5.721067e-05
[2058,] 0.0001841888 0.0001740793 5.802640e-05
[2059,] 0.0001841888 0.0001807071 6.023579e-05
[2060,] 0.0001841888 0.0001715957 5.719814e-05
[2061,] 0.0001841888 0.0001739226 5.797412e-05
[2062,] 0.0001841888 0.0001757196 5.857316e-05
[2063,] 0.0001841888 0.0001791336 5.971110e-05
[2064,] 0.0001841888 0.0001736256 5.787516e-05
[2065,] 0.0001841888 0.0001807025 6.023424e-05
[2066,] 0.0001841888 0.0001806891 6.022973e-05
[2067,] 0.0001841888 0.0001744899 5.816266e-05
[2068,] 0.0001841888 0.0001814240 6.047467e-05
[2069,] 0.0001841888 0.0001719273 5.730865e-05
[2070,] 0.0001841888 0.0001745551 5.818512e-05
[2071,] 0.0001841888 0.0001814267 6.047559e-05
[2072,] 0.0001841888 0.0001814174 6.047249e-05
[2073,] 0.0001841888 0.0001741945 5.806480e-05
[2074,] 0.0001841888 0.0001718578 5.728549e-05
[2075,] 0.0001841888 0.0001782950 5.943176e-05
[2076,] 0.0001841888 0.0001739742 5.799133e-05
[2077,] 0.0001841888 0.0001734280 5.780950e-05
[2078,] 0.0001841888 0.0001721413 5.738017e-05
[2079,] 0.0001841888 0.0001722145 5.740457e-05
[2080,] 0.0001841888 0.0001743051 5.810175e-05
[2081,] 0.0001841888 0.0001724397 5.747969e-05
[2082,] 0.0001841888 0.0001723849 5.746156e-05
[2083,] 0.0001841888 0.0001758953 5.863168e-05
[2084,] 0.0001841888 0.0001720690 5.735599e-05
[2085,] 0.0001841888 0.0001720690 5.735599e-05
[2086,] 0.0001841888 0.0001721413 5.738007e-05
[2087,] 0.0001841888 0.0001736256 5.787510e-05
[2088,] 0.0001841888 0.0001723637 5.745429e-05
[2089,] 0.0001841888 0.0001744535 5.815122e-05
[2090,] 0.0001841888 0.0001744535 5.815122e-05
[2091,] 0.0001841888 0.0001726010 5.753338e-05
[2092,] 0.0001841888 0.0001807010 6.023373e-05
[2093,] 0.0001841888 0.0001722886 5.742918e-05
[2094,] 0.0001841888 0.0001722886 5.742918e-05
[2095,] 0.0001841888 0.0001722175 5.740556e-05
[2096,] 0.0001841888 0.0001807853 6.026196e-05
[2097,] 0.0001841888 0.0001813415 6.044716e-05
[2098,] 0.0001841888 0.0001743631 5.812108e-05
[2099,] 0.0001841888 0.0001807728 6.025766e-05
[2100,] 0.0001841888 0.0001745004 5.816687e-05
[2101,] 0.0001841888 0.0001807392 6.024648e-05
[2102,] 0.0001841888 0.0001743681 5.812271e-05
[2103,] 0.0001841888 0.0001807665 6.025553e-05
[2104,] 0.0001841888 0.0001722145 5.740448e-05
[2105,] 0.0001841888 0.0001814140 6.047135e-05
[2106,] 0.0001841888 0.0001807372 6.024583e-05
[2107,] 0.0001841888 0.0001722886 5.742936e-05
[2108,] 0.0001841888 0.0001721413 5.738009e-05
[2109,] 0.0001841888 0.0001720690 5.735608e-05
[2110,] 0.0001841888 0.0001720308 5.734335e-05
[2111,] 0.0001841888 0.0001808183 6.027299e-05
[2112,] 0.0001841888 0.0001722589 5.741925e-05
[2113,] 0.0001841888 0.0001822330 6.074433e-05
[2114,] 0.0001841888 0.0001719977 5.733224e-05
[2115,] 0.0001841888 0.0001719530 5.731735e-05
[2116,] 0.0001841888 0.0001757218 5.857389e-05
[2117,] 0.0001841888 0.0001744235 5.814107e-05
[2118,] 0.0001841888 0.0001728891 5.763007e-05
[2119,] 0.0001841888 0.0001732380 5.774638e-05
[2120,] 0.0001841888 0.0001744747 5.815824e-05
[2121,] 0.0001841888 0.0001757024 5.856745e-05
[2122,] 0.0001841888 0.0001807739 6.025806e-05
[2123,] 0.0001841888 0.0001757297 5.857654e-05
[2124,] 0.0001841888 0.0001717284 5.724256e-05
[2125,] 0.0001841888 0.0001728530 5.761739e-05
[2126,] 0.0001841888 0.0001716842 5.722774e-05
[2127,] 0.0001841888 0.0001714667 5.715529e-05
[2128,] 0.0001841888 0.0001718473 5.728254e-05
[2129,] 0.0001841888 0.0001814126 6.047089e-05
[2130,] 0.0001841888 0.0001713414 5.711366e-05
[2131,] 0.0001841888 0.0001742020 5.806739e-05
[2132,] 0.0001841888 0.0001808293 6.027647e-05
[2133,] 0.0001841888 0.0001757093 5.856976e-05
[2134,] 0.0001841888 0.0001713414 5.711351e-05
[2135,] 0.0001841888 0.0001712801 5.709309e-05
[2136,] 0.0001841888 0.0001757093 5.856977e-05
[2137,] 0.0001841888 0.0001712197 5.707307e-05
[2138,] 0.0001841888 0.0001808352 6.027857e-05
[2139,] 0.0001841888 0.0001713272 5.710880e-05
[2140,] 0.0001841888 0.0001735926 5.786454e-05
[2141,] 0.0001841888 0.0001711552 5.705147e-05
[2142,] 0.0001841888 0.0001735926 5.786452e-05
[2143,] 0.0001841888 0.0001808093 6.026984e-05
[2144,] 0.0001841888 0.0001706212 5.687319e-05
[2145,] 0.0001841888 0.0001705748 5.685775e-05
[2146,] 0.0001841888 0.0001711693 5.705615e-05
[2147,] 0.0001841888 0.0001711052 5.703480e-05
[2148,] 0.0001841888 0.0001814338 6.047798e-05
[2149,] 0.0001841888 0.0001814354 6.047852e-05
[2150,] 0.0001841888 0.0001814477 6.048260e-05
[2151,] 0.0001841888 0.0001709965 5.699860e-05
[2152,] 0.0001841888 0.0001808108 6.027034e-05
[2153,] 0.0001841888 0.0001709436 5.698094e-05
[2154,] 0.0001841888 0.0001808453 6.028194e-05
[2155,] 0.0001841888 0.0001814293 6.047647e-05
[2156,] 0.0001841888 0.0001740288 5.800960e-05
[2157,] 0.0001841888 0.0001740780 5.802601e-05
[2158,] 0.0001841888 0.0001740780 5.802601e-05
[2159,] 0.0001841888 0.0001740780 5.802594e-05
[2160,] 0.0001841888 0.0001707899 5.692975e-05
[2161,] 0.0001841888 0.0001808618 6.028746e-05
[2162,] 0.0001841888 0.0001779005 5.930003e-05
[2163,] 0.0001841888 0.0001814510 6.048372e-05
[2164,] 0.0001841888 0.0001740548 5.801826e-05
[2165,] 0.0001841888 0.0001814493 6.048313e-05
[2166,] 0.0001841888 0.0001724930 5.749774e-05
[2167,] 0.0001841888 0.0001814388 6.047963e-05
[2168,] 0.0001841888 0.0001724729 5.749101e-05
[2169,] 0.0001841888 0.0001801597 6.005312e-05
[2170,] 0.0001841888 0.0001783495 5.944988e-05
[2171,] 0.0001841888 0.0001783495 5.944988e-05
[2172,] 0.0001841888 0.0001783337 5.944461e-05
[2173,] 0.0001841888 0.0001740935 5.803116e-05
[2174,] 0.0001841888 0.0001724930 5.749774e-05
[2175,] 0.0001841888 0.0001707189 5.690608e-05
[2176,] 0.0001841888 0.0001757873 5.859577e-05
[2177,] 0.0001841888 0.0001814461 6.048208e-05
[2178,] 0.0001841888 0.0001809016 6.030072e-05
[2179,] 0.0001841888 0.0001783304 5.944350e-05
[2180,] 0.0001841888 0.0001739104 5.797010e-05
[2181,] 0.0001841888 0.0001757968 5.859894e-05
[2182,] 0.0001841888 0.0001814561 6.048539e-05
[2183,] 0.0001841888 0.0001739563 5.798536e-05
[2184,] 0.0001841888 0.0001809212 6.030726e-05
[2185,] 0.0001841888 0.0001745515 5.818383e-05
[2186,] 0.0001841888 0.0001739104 5.797010e-05
[2187,] 0.0001841888 0.0001808659 6.028872e-05
[2188,] 0.0001841888 0.0001724930 5.749773e-05
[2189,] 0.0001841888 0.0001739104 5.797004e-05
[2190,] 0.0001841888 0.0001741903 5.806344e-05
[2191,] 0.0001841888 0.0001814090 6.046972e-05
[2192,] 0.0001841888 0.0001814561 6.048538e-05
[2193,] 0.0001841888 0.0001808742 6.029153e-05
[2194,] 0.0001841888 0.0001808342 6.027813e-05
[2195,] 0.0001841888 0.0001814623 6.048744e-05
[2196,] 0.0001841888 0.0001741913 5.806376e-05
[2197,] 0.0001841888 0.0001732133 5.773800e-05
[2198,] 0.0001841888 0.0001738984 5.796599e-05
[2199,] 0.0001841888 0.0001704659 5.682180e-05
[2200,] 0.0001841888 0.0001704659 5.682180e-05
[2201,] 0.0001841888 0.0001704659 5.682180e-05
[2202,] 0.0001841888 0.0001796076 5.986919e-05
[2203,] 0.0001841888 0.0001829509 6.098366e-05
[2204,] 0.0001841888 0.0001746332 5.821107e-05
[2205,] 0.0001841888 0.0001809040 6.030136e-05
[2206,] 0.0001841888 0.0001758475 5.861584e-05
[2207,] 0.0001841888 0.0001814690 6.048969e-05
[2208,] 0.0001841888 0.0001702438 5.674759e-05
[2209,] 0.0001841888 0.0001758435 5.861449e-05
[2210,] 0.0001841888 0.0001703870 5.679548e-05
[2211,] 0.0001841888 0.0001814678 6.048929e-05
[2212,] 0.0001841888 0.0001808581 6.028621e-05
[2213,] 0.0001841888 0.0001814666 6.048890e-05
[2214,] 0.0001841888 0.0001709823 5.699413e-05
[2215,] 0.0001841888 0.0001839920 6.133067e-05
[2216,] 0.0001841888 0.0001703251 5.677488e-05
[2217,] 0.0001841888 0.0001703114 5.677031e-05
[2218,] 0.0001841888 0.0001758772 5.862571e-05
[2219,] 0.0001841888 0.0001814754 6.049183e-05
[2220,] 0.0001841888 0.0001808993 6.029980e-05
[2221,] 0.0001841888 0.0001742758 5.809192e-05
[2222,] 0.0001841888 0.0001742758 5.809192e-05
[2223,] 0.0001841888 0.0001742773 5.809242e-05
[2224,] 0.0001841888 0.0001704040 5.680118e-05
[2225,] 0.0001841888 0.0001758837 5.862787e-05
[2226,] 0.0001841888 0.0001814734 6.049115e-05
[2227,] 0.0001841888 0.0001745284 5.817615e-05
[2228,] 0.0001841888 0.0001822869 6.076227e-05
[2229,] 0.0001841888 0.0001703350 5.677820e-05
[2230,] 0.0001841888 0.0001734849 5.782827e-05
[2231,] 0.0001841888 0.0001742840 5.809464e-05
[2232,] 0.0001841888 0.0001702694 5.675632e-05
[2233,] 0.0001841888 0.0001699745 5.665791e-05
[2234,] 0.0001841888 0.0001734471 5.781565e-05
[2235,] 0.0001841888 0.0001815158 6.050530e-05
[2236,] 0.0001841888 0.0001815318 6.051064e-05
[2237,] 0.0001841888 0.0001758837 5.862788e-05
[2238,] 0.0001841888 0.0001814994 6.049983e-05
[2239,] 0.0001841888 0.0001814795 6.049317e-05
[2240,] 0.0001841888 0.0001702694 5.675633e-05
[2241,] 0.0001841888 0.0001742747 5.809155e-05
[2242,] 0.0001841888 0.0001808826 6.029437e-05
[2243,] 0.0001841888 0.0001703535 5.678449e-05
[2244,] 0.0001841888 0.0001814777 6.049259e-05
[2245,] 0.0001841888 0.0001758898 5.862994e-05
[2246,] 0.0001841888 0.0001701283 5.670932e-05
[2247,] 0.0001841888 0.0001726658 5.755578e-05
[2248,] 0.0001841888 0.0001736183 5.787282e-05
[2249,] 0.0001841888 0.0001811906 6.039749e-05
[2250,] 0.0001841888 0.0001703470 5.678241e-05
[2251,] 0.0001841888 0.0001850994 6.170040e-05
[2252,] 0.0001841888 0.0001850009 6.166723e-05
[2253,] 0.0001841888 0.0001732325 5.774451e-05
[2254,] 0.0001841888 0.0001732631 5.775476e-05
[2255,] 0.0001841888 0.0001832825 6.109411e-05
[2256,] 0.0001841888 0.0001850009 6.166717e-05
[2257,] 0.0001841888 0.0001730265 5.767549e-05
[2258,] 0.0001841888 0.0001729963 5.766556e-05
[2259,] 0.0001841888 0.0001731120 5.770415e-05
[2260,] 0.0001841888 0.0001730119 5.767064e-05
[2261,] 0.0001841888 0.0001730076 5.766919e-05
[2262,] 0.0001841888 0.0001730051 5.766837e-05
[2263,] 0.0001841888 0.0001812137 6.040458e-05
[2264,] 0.0001841888 0.0001847568 6.158662e-05
[2265,] 0.0001841888 0.0001740184 5.800680e-05
[2266,] 0.0001841888 0.0001844612 6.148798e-05
[2267,] 0.0001841888 0.0001850455 6.168207e-05
[2268,] 0.0001841888 0.0001723196 5.743975e-05
[2269,] 0.0001841888 0.0001845263 6.150977e-05
[2270,] 0.0001841888 0.0001742128 5.807160e-05
[2271,] 0.0001841888 0.0001729230 5.764098e-05
[2272,] 0.0001841888 0.0001744984 5.816693e-05
[2273,] 0.0001841888 0.0001731572 5.771925e-05
[2274,] 0.0001841888 0.0001851330 6.171164e-05
[2275,] 0.0001841888 0.0001846574 6.155351e-05
[2276,] 0.0001841888 0.0001705420 5.684742e-05
[2277,] 0.0001841888 0.0001846411 6.154809e-05
[2278,] 0.0001841888 0.0001850784 6.169311e-05
[2279,] 0.0001841888 0.0001850982 6.170006e-05
[2280,] 0.0001841888 0.0001847634 6.158891e-05
[2281,] 0.0001841888 0.0001847418 6.158171e-05
[2282,] 0.0001841888 0.0001846222 6.154176e-05
[2283,] 0.0001841888 0.0001847523 6.158521e-05
[2284,] 0.0001841888 0.0001847308 6.157801e-05
[2285,] 0.0001841888 0.0001847255 6.157627e-05
[2286,] 0.0001841888 0.0001757472 5.858228e-05
[2287,] 0.0001841888 0.0001847197 6.157434e-05
[2288,] 0.0001841888 0.0001747036 5.823536e-05
[2289,] 0.0001841888 0.0001847145 6.157261e-05
[2290,] 0.0001841888 0.0001847036 6.156895e-05
[2291,] 0.0001841888 0.0001748043 5.826896e-05
[2292,] 0.0001841888 0.0001849651 6.165568e-05
[2293,] 0.0001841888 0.0001731417 5.771405e-05
[2294,] 0.0001841888 0.0001824252 6.080853e-05
[2295,] 0.0001841888 0.0001758872 5.862893e-05
[2296,] 0.0001841888 0.0001850614 6.168782e-05
[2297,] 0.0001841888 0.0001825296 6.084328e-05
[2298,] 0.0001841888 0.0001810868 6.036224e-05
[2299,] 0.0001841888 0.0001841836 6.139547e-05
[2300,] 0.0001841888 0.0001845986 6.153390e-05
[2301,] 0.0001841888 0.0001730079 5.766926e-05
[2302,] 0.0001841888 0.0001846569 6.155335e-05
[2303,] 0.0001841888 0.0001847131 6.157213e-05
[2304,] 0.0001841888 0.0001846620 6.155506e-05
[2305,] 0.0001841888 0.0001730114 5.767056e-05
[2306,] 0.0001841888 0.0001730079 5.766926e-05
[2307,] 0.0001841888 0.0001846729 6.155869e-05
[2308,] 0.0001841888 0.0001846677 6.155687e-05
[2309,] 0.0001841888 0.0001849117 6.163777e-05
[2310,] 0.0001841888 0.0001707997 5.693333e-05
[2311,] 0.0001841888 0.0001826310 6.087709e-05
[2312,] 0.0001841888 0.0001849553 6.165211e-05
[2313,] 0.0001841888 0.0001749126 5.830506e-05
[2314,] 0.0001841888 0.0001847570 6.158680e-05
[2315,] 0.0001841888 0.0001849200 6.164064e-05
[2316,] 0.0001841888 0.0001730403 5.768008e-05
[2317,] 0.0001841888 0.0001730403 5.768006e-05
[2318,] 0.0001841888 0.0001849309 6.164427e-05
[2319,] 0.0001841888 0.0001751362 5.837964e-05
[2320,] 0.0001841888 0.0001730521 5.768400e-05
[2321,] 0.0001841888 0.0001846409 6.154800e-05
[2322,] 0.0001841888 0.0001850907 6.169753e-05
[2323,] 0.0001841888 0.0001847406 6.158130e-05
[2324,] 0.0001841888 0.0001730905 5.769684e-05
[2325,] 0.0001841888 0.0001730905 5.769684e-05
```
