## Supplementary material for "Characterization of shared and ancestry-specific signals driving complex traits using multi-ancestry fine-mapping": s2_data_1kg.pvar

```
##FILTER=<ID=PASS,Description="All filters passed">
##reference=ftp://ftp.1000genomes.ebi.ac.uk//vol1/ftp/technical/reference/phase2_reference_assembly_sequence/hs37d5.fa.gz
##contig=<ID=2,assembly=b37,length=243199373>
##ALT=<ID=CNV,Description="Copy Number Polymorphism">
##ALT=<ID=DEL,Description="Deletion">
##ALT=<ID=DUP,Description="Duplication">
##ALT=<ID=INS:ME:ALU,Description="Insertion of ALU element">
##ALT=<ID=INS:ME:LINE1,Description="Insertion of LINE1 element">
##ALT=<ID=INS:ME:SVA,Description="Insertion of SVA element">
##ALT=<ID=INS:MT,Description="Nuclear Mitochondrial Insertion">
##ALT=<ID=INV,Description="Inversion">
##ALT=<ID=CN0,Description="Copy number allele: 0 copies">
##ALT=<ID=CN1,Description="Copy number allele: 1 copy">
##ALT=<ID=CN2,Description="Copy number allele: 2 copies">
##ALT=<ID=CN3,Description="Copy number allele: 3 copies">
##ALT=<ID=CN4,Description="Copy number allele: 4 copies">
##ALT=<ID=CN5,Description="Copy number allele: 5 copies">
##ALT=<ID=CN6,Description="Copy number allele: 6 copies">
##ALT=<ID=CN7,Description="Copy number allele: 7 copies">
##ALT=<ID=CN8,Description="Copy number allele: 8 copies">
##ALT=<ID=CN9,Description="Copy number allele: 9 copies">
##ALT=<ID=CN10,Description="Copy number allele: 10 copies">
##ALT=<ID=CN11,Description="Copy number allele: 11 copies">
##ALT=<ID=CN12,Description="Copy number allele: 12 copies">
##ALT=<ID=CN13,Description="Copy number allele: 13 copies">
##ALT=<ID=CN14,Description="Copy number allele: 14 copies">
##ALT=<ID=CN15,Description="Copy number allele: 15 copies">
##ALT=<ID=CN16,Description="Copy number allele: 16 copies">
##ALT=<ID=CN17,Description="Copy number allele: 17 copies">
##ALT=<ID=CN18,Description="Copy number allele: 18 copies">
##ALT=<ID=CN19,Description="Copy number allele: 19 copies">
##ALT=<ID=CN20,Description="Copy number allele: 20 copies">
##ALT=<ID=CN21,Description="Copy number allele: 21 copies">
##ALT=<ID=CN22,Description="Copy number allele: 22 copies">
##ALT=<ID=CN23,Description="Copy number allele: 23 copies">
##ALT=<ID=CN24,Description="Copy number allele: 24 copies">
##ALT=<ID=CN25,Description="Copy number allele: 25 copies">
##ALT=<ID=CN26,Description="Copy number allele: 26 copies">
##ALT=<ID=CN27,Description="Copy number allele: 27 copies">
##ALT=<ID=CN28,Description="Copy number allele: 28 copies">
##ALT=<ID=CN29,Description="Copy number allele: 29 copies">
##ALT=<ID=CN30,Description="Copy number allele: 30 copies">
##ALT=<ID=CN31,Description="Copy number allele: 31 copies">
##ALT=<ID=CN32,Description="Copy number allele: 32 copies">
##ALT=<ID=CN33,Description="Copy number allele: 33 copies">
##ALT=<ID=CN34,Description="Copy number allele: 34 copies">
##ALT=<ID=CN35,Description="Copy number allele: 35 copies">
##ALT=<ID=CN36,Description="Copy number allele: 36 copies">
##ALT=<ID=CN37,Description="Copy number allele: 37 copies">
##ALT=<ID=CN38,Description="Copy number allele: 38 copies">
##ALT=<ID=CN39,Description="Copy number allele: 39 copies">
##ALT=<ID=CN40,Description="Copy number allele: 40 copies">
##ALT=<ID=CN41,Description="Copy number allele: 41 copies">
##ALT=<ID=CN42,Description="Copy number allele: 42 copies">
##ALT=<ID=CN43,Description="Copy number allele: 43 copies">
##ALT=<ID=CN44,Description="Copy number allele: 44 copies">
##ALT=<ID=CN45,Description="Copy number allele: 45 copies">
##ALT=<ID=CN46,Description="Copy number allele: 46 copies">
##ALT=<ID=CN47,Description="Copy number allele: 47 copies">
##ALT=<ID=CN48,Description="Copy number allele: 48 copies">
##ALT=<ID=CN49,Description="Copy number allele: 49 copies">
##ALT=<ID=CN50,Description="Copy number allele: 50 copies">
##ALT=<ID=CN51,Description="Copy number allele: 51 copies">
##ALT=<ID=CN52,Description="Copy number allele: 52 copies">
##ALT=<ID=CN53,Description="Copy number allele: 53 copies">
##ALT=<ID=CN54,Description="Copy number allele: 54 copies">
##ALT=<ID=CN55,Description="Copy number allele: 55 copies">
##ALT=<ID=CN56,Description="Copy number allele: 56 copies">
##ALT=<ID=CN57,Description="Copy number allele: 57 copies">
##ALT=<ID=CN58,Description="Copy number allele: 58 copies">
##ALT=<ID=CN59,Description="Copy number allele: 59 copies">
##ALT=<ID=CN60,Description="Copy number allele: 60 copies">
##ALT=<ID=CN61,Description="Copy number allele: 61 copies">
##ALT=<ID=CN62,Description="Copy number allele: 62 copies">
##ALT=<ID=CN63,Description="Copy number allele: 63 copies">
##ALT=<ID=CN64,Description="Copy number allele: 64 copies">
##ALT=<ID=CN65,Description="Copy number allele: 65 copies">
##ALT=<ID=CN66,Description="Copy number allele: 66 copies">
##ALT=<ID=CN67,Description="Copy number allele: 67 copies">
##ALT=<ID=CN68,Description="Copy number allele: 68 copies">
##ALT=<ID=CN69,Description="Copy number allele: 69 copies">
##ALT=<ID=CN70,Description="Copy number allele: 70 copies">
##ALT=<ID=CN71,Description="Copy number allele: 71 copies">
##ALT=<ID=CN72,Description="Copy number allele: 72 copies">
##ALT=<ID=CN73,Description="Copy number allele: 73 copies">
##ALT=<ID=CN74,Description="Copy number allele: 74 copies">
##ALT=<ID=CN75,Description="Copy number allele: 75 copies">
##ALT=<ID=CN76,Description="Copy number allele: 76 copies">
##ALT=<ID=CN77,Description="Copy number allele: 77 copies">
##ALT=<ID=CN78,Description="Copy number allele: 78 copies">
##ALT=<ID=CN79,Description="Copy number allele: 79 copies">
##ALT=<ID=CN80,Description="Copy number allele: 80 copies">
##ALT=<ID=CN81,Description="Copy number allele: 81 copies">
##ALT=<ID=CN82,Description="Copy number allele: 82 copies">
##ALT=<ID=CN83,Description="Copy number allele: 83 copies">
##ALT=<ID=CN84,Description="Copy number allele: 84 copies">
##ALT=<ID=CN85,Description="Copy number allele: 85 copies">
##ALT=<ID=CN86,Description="Copy number allele: 86 copies">
##ALT=<ID=CN87,Description="Copy number allele: 87 copies">
##ALT=<ID=CN88,Description="Copy number allele: 88 copies">
##ALT=<ID=CN89,Description="Copy number allele: 89 copies">
##ALT=<ID=CN90,Description="Copy number allele: 90 copies">
##ALT=<ID=CN91,Description="Copy number allele: 91 copies">
##ALT=<ID=CN92,Description="Copy number allele: 92 copies">
##ALT=<ID=CN93,Description="Copy number allele: 93 copies">
##ALT=<ID=CN94,Description="Copy number allele: 94 copies">
##ALT=<ID=CN95,Description="Copy number allele: 95 copies">
##ALT=<ID=CN96,Description="Copy number allele: 96 copies">
##ALT=<ID=CN97,Description="Copy number allele: 97 copies">
##ALT=<ID=CN98,Description="Copy number allele: 98 copies">
##ALT=<ID=CN99,Description="Copy number allele: 99 copies">
##ALT=<ID=CN100,Description="Copy number allele: 100 copies">
##ALT=<ID=CN101,Description="Copy number allele: 101 copies">
##ALT=<ID=CN102,Description="Copy number allele: 102 copies">
##ALT=<ID=CN103,Description="Copy number allele: 103 copies">
##ALT=<ID=CN104,Description="Copy number allele: 104 copies">
##ALT=<ID=CN105,Description="Copy number allele: 105 copies">
##ALT=<ID=CN106,Description="Copy number allele: 106 copies">
##ALT=<ID=CN107,Description="Copy number allele: 107 copies">
##ALT=<ID=CN108,Description="Copy number allele: 108 copies">
##ALT=<ID=CN109,Description="Copy number allele: 109 copies">
##ALT=<ID=CN110,Description="Copy number allele: 110 copies">
##ALT=<ID=CN111,Description="Copy number allele: 111 copies">
##ALT=<ID=CN112,Description="Copy number allele: 112 copies">
##ALT=<ID=CN113,Description="Copy number allele: 113 copies">
##ALT=<ID=CN114,Description="Copy number allele: 114 copies">
##ALT=<ID=CN115,Description="Copy number allele: 115 copies">
##ALT=<ID=CN116,Description="Copy number allele: 116 copies">
##ALT=<ID=CN117,Description="Copy number allele: 117 copies">
##ALT=<ID=CN118,Description="Copy number allele: 118 copies">
##ALT=<ID=CN119,Description="Copy number allele: 119 copies">
##ALT=<ID=CN120,Description="Copy number allele: 120 copies">
##ALT=<ID=CN121,Description="Copy number allele: 121 copies">
##ALT=<ID=CN122,Description="Copy number allele: 122 copies">
##ALT=<ID=CN123,Description="Copy number allele: 123 copies">
##ALT=<ID=CN124,Description="Copy number allele: 124 copies">
##INFO=<ID=CIEND,Number=2,Type=Integer,Description="Confidence interval around END for imprecise variants">
##INFO=<ID=CIPOS,Number=2,Type=Integer,Description="Confidence interval around POS for imprecise variants">
##INFO=<ID=CS,Number=1,Type=String,Description="Source call set.">
##INFO=<ID=END,Number=1,Type=Integer,Description="End coordinate of this variant">
##INFO=<ID=IMPRECISE,Number=0,Type=Flag,Description="Imprecise structural variation">
##INFO=<ID=MC,Number=.,Type=String,Description="Merged calls.">
##INFO=<ID=MEINFO,Number=4,Type=String,Description="Mobile element info of the form NAME,START,END<POLARITY; If there is only 5' OR 3' support for this call, will be NULL NULL for START and END">
##INFO=<ID=MEND,Number=1,Type=Integer,Description="Mitochondrial end coordinate of inserted sequence">
##INFO=<ID=MLEN,Number=1,Type=Integer,Description="Estimated length of mitochondrial insert">
##INFO=<ID=MSTART,Number=1,Type=Integer,Description="Mitochondrial start coordinate of inserted sequence">
##INFO=<ID=SVLEN,Number=.,Type=Integer,Description="SV length. It is only calculated for structural variation MEIs. For other types of SVs; one may calculate the SV length by INFO:END-START+1, or by finding the difference between lengthes of REF and ALT alleles">
##INFO=<ID=SVTYPE,Number=1,Type=String,Description="Type of structural variant">
##INFO=<ID=TSD,Number=1,Type=String,Description="Precise Target Site Duplication for bases, if unknown, value will be NULL">
##INFO=<ID=AC,Number=A,Type=Integer,Description="Total number of alternate alleles in called genotypes">
##INFO=<ID=AF,Number=A,Type=Float,Description="Estimated allele frequency in the range (0,1)">
##INFO=<ID=NS,Number=1,Type=Integer,Description="Number of samples with data">
##INFO=<ID=AN,Number=1,Type=Integer,Description="Total number of alleles in called genotypes">
##INFO=<ID=EAS_AF,Number=A,Type=Float,Description="Allele frequency in the EAS populations calculated from AC and AN, in the range (0,1)">
##INFO=<ID=EUR_AF,Number=A,Type=Float,Description="Allele frequency in the EUR populations calculated from AC and AN, in the range (0,1)">
##INFO=<ID=AFR_AF,Number=A,Type=Float,Description="Allele frequency in the AFR populations calculated from AC and AN, in the range (0,1)">
##INFO=<ID=AMR_AF,Number=A,Type=Float,Description="Allele frequency in the AMR populations calculated from AC and AN, in the range (0,1)">
##INFO=<ID=SAS_AF,Number=A,Type=Float,Description="Allele frequency in the SAS populations calculated from AC and AN, in the range (0,1)">
##INFO=<ID=DP,Number=1,Type=Integer,Description="Total read depth; only low coverage data were counted towards the DP, exome data were not used">
##INFO=<ID=AA,Number=1,Type=String,Description="Ancestral Allele. Format: AA|REF|ALT|IndelType. AA: Ancestral allele, REF:Reference Allele, ALT:Alternate Allele, IndelType:Type of Indel (REF, ALT and IndelType are only defined for indels)">
##INFO=<ID=VT,Number=.,Type=String,Description="indicates what type of variant the line represents">
##INFO=<ID=EX_TARGET,Number=0,Type=Flag,Description="indicates whether a variant is within the exon pull down target boundaries">
##INFO=<ID=MULTI_ALLELIC,Number=0,Type=Flag,Description="indicates whether a site is multi-allelic">
#CHROM	POS	ID	REF	ALT	QUAL	FILTER	INFO
2	172456798	rs17580619	A	G	100	PASS	AC=108;AF=0.0215655;AN=5008;NS=2504;DP=23688;EAS_AF=0.1042;AMR_AF=0;AFR_AF=0;EUR_AF=0.002;SAS_AF=0.001;AA=A|||;VT=SNP
2	172457008	rs73979413	G	T	100	PASS	AC=378;AF=0.0754792;AN=5008;NS=2504;DP=20542;EAS_AF=0.0169;AMR_AF=0.0605;AFR_AF=0.1596;EUR_AF=0.0765;SAS_AF=0.0317;AA=G|||;VT=SNP
2	172458964	rs6704691	C	G	100	PASS	AC=1667;AF=0.332867;AN=5008;NS=2504;DP=17677;EAS_AF=0.5665;AMR_AF=0.3516;AFR_AF=0.1936;EUR_AF=0.1998;SAS_AF=0.4039;AA=C|||;VT=SNP
2	172459119	rs117659257	G	A	100	PASS	AC=55;AF=0.0109824;AN=5008;NS=2504;DP=15543;EAS_AF=0.0437;AMR_AF=0.013;AFR_AF=0;EUR_AF=0;SAS_AF=0.002;AA=G|||;VT=SNP
2	172459611	rs66506686	A	G	100	PASS	AC=959;AF=0.191494;AN=5008;NS=2504;DP=17397;EAS_AF=0.2659;AMR_AF=0.1455;AFR_AF=0.062;EUR_AF=0.2833;SAS_AF=0.228;AA=A|||;VT=SNP
2	172460229	rs10185715	A	G	100	PASS	AC=2103;AF=0.419928;AN=5008;NS=2504;DP=14049;EAS_AF=0.5833;AMR_AF=0.4251;AFR_AF=0.3767;EUR_AF=0.2873;SAS_AF=0.4427;AA=G|||;VT=SNP
2	172460239	rs10174752	T	G	100	PASS	AC=385;AF=0.076877;AN=5008;NS=2504;DP=14049;EAS_AF=0.0169;AMR_AF=0.062;AFR_AF=0.1634;EUR_AF=0.0775;SAS_AF=0.0317;AA=T|||;VT=SNP
2	172460546	rs10432469	A	G	100	PASS	AC=2096;AF=0.41853;AN=5008;NS=2504;DP=13967;EAS_AF=0.5833;AMR_AF=0.4251;AFR_AF=0.3759;EUR_AF=0.2863;SAS_AF=0.4376;AA=G|||;VT=SNP
2	172460887	rs10432470	A	G	100	PASS	AC=2023;AF=0.403954;AN=5008;NS=2504;DP=19069;EAS_AF=0.5774;AMR_AF=0.4265;AFR_AF=0.3502;EUR_AF=0.2863;SAS_AF=0.4029;AA=A|||;VT=SNP
2	172460906	rs10432471	G	A	100	PASS	AC=1558;AF=0.311102;AN=5008;NS=2504;DP=19005;EAS_AF=0.5605;AMR_AF=0.3588;AFR_AF=0.1309;EUR_AF=0.2078;SAS_AF=0.3701;AA=G|||;VT=SNP
2	172460954	rs57711736	G	A	100	PASS	AC=958;AF=0.191294;AN=5008;NS=2504;DP=18767;EAS_AF=0.2649;AMR_AF=0.1455;AFR_AF=0.062;EUR_AF=0.2833;SAS_AF=0.228;AA=G|||;VT=SNP
2	172461051	rs80021660	G	A	100	PASS	AC=160;AF=0.0319489;AN=5008;NS=2504;DP=17466;EAS_AF=0.0169;AMR_AF=0.0432;AFR_AF=0.0038;EUR_AF=0.0765;SAS_AF=0.0317;AA=G|||;VT=SNP
2	172461182	rs56947631	C	T	100	PASS	AC=239;AF=0.0477236;AN=5008;NS=2504;DP=13914;EAS_AF=0.2163;AMR_AF=0.0187;AFR_AF=0;EUR_AF=0;SAS_AF=0.0082;AA=C|||;VT=SNP
2	172461451	rs7571192	A	G	100	PASS	AC=2020;AF=0.403355;AN=5008;NS=2504;DP=15016;EAS_AF=0.5784;AMR_AF=0.4251;AFR_AF=0.3495;EUR_AF=0.2853;SAS_AF=0.4018;AA=A|||;VT=SNP
2	172461800	rs59287242	C	T	100	PASS	AC=463;AF=0.0924521;AN=5008;NS=2504;DP=21634;EAS_AF=0.0179;AMR_AF=0.0677;AFR_AF=0.2186;EUR_AF=0.0775;SAS_AF=0.0317;AA=T|||;VT=SNP
2	172462071	rs10432421	G	A	100	PASS	AC=2015;AF=0.402356;AN=5008;NS=2504;DP=22117;EAS_AF=0.5784;AMR_AF=0.4251;AFR_AF=0.3464;EUR_AF=0.2853;SAS_AF=0.4008;AA=A|||;VT=SNP
2	172462256	rs10432472	C	T	100	PASS	AC=2014;AF=0.402157;AN=5008;NS=2504;DP=18466;EAS_AF=0.5784;AMR_AF=0.4251;AFR_AF=0.348;EUR_AF=0.2823;SAS_AF=0.4008;AA=C|||;VT=SNP
2	172462366	rs10432422	C	T	100	PASS	AC=2010;AF=0.401358;AN=5008;NS=2504;DP=20308;EAS_AF=0.5784;AMR_AF=0.4251;AFR_AF=0.348;EUR_AF=0.2823;SAS_AF=0.3967;AA=C|||;VT=SNP
2	172462633	rs10432473	G	A	100	PASS	AC=2099;AF=0.419129;AN=5008;NS=2504;DP=20117;EAS_AF=0.5843;AMR_AF=0.4251;AFR_AF=0.3744;EUR_AF=0.2843;SAS_AF=0.4438;AA=A|||;VT=SNP
2	172462901	rs4668395	C	G	100	PASS	AC=2017;AF=0.402756;AN=5008;NS=2504;DP=17763;EAS_AF=0.5784;AMR_AF=0.4251;AFR_AF=0.3487;EUR_AF=0.2833;SAS_AF=0.4018;AA=C|||;VT=SNP
2	172463396	rs1543128	T	C	100	PASS	AC=2099;AF=0.419129;AN=5008;NS=2504;DP=19850;EAS_AF=0.5843;AMR_AF=0.4251;AFR_AF=0.3752;EUR_AF=0.2843;SAS_AF=0.4427;AA=C|||;VT=SNP
2	172463838	rs1878073	C	G	100	PASS	AC=2011;AF=0.401558;AN=5008;NS=2504;DP=18813;EAS_AF=0.5774;AMR_AF=0.4251;AFR_AF=0.3457;EUR_AF=0.2833;SAS_AF=0.4008;AA=C|||;VT=SNP
2	172464008	rs6433300	C	T	100	PASS	AC=755;AF=0.150759;AN=5008;NS=2504;DP=17449;EAS_AF=0.0129;AMR_AF=0.2435;AFR_AF=0.1233;EUR_AF=0.2296;SAS_AF=0.183;AA=C|||;VT=SNP
2	172465352	rs111775260	C	T	100	PASS	AC=761;AF=0.151957;AN=5008;NS=2504;DP=14305;EAS_AF=0.0109;AMR_AF=0.245;AFR_AF=0.1233;EUR_AF=0.2406;SAS_AF=0.1789;AA=C|||;VT=SNP
2	172465434	rs12470343	A	G	100	PASS	AC=2112;AF=0.421725;AN=5008;NS=2504;DP=16950;EAS_AF=0.5863;AMR_AF=0.4265;AFR_AF=0.3767;EUR_AF=0.2922;SAS_AF=0.4427;AA=G|||;VT=SNP
2	172465535	rs4321335	C	T	100	PASS	AC=2014;AF=0.402157;AN=5008;NS=2504;DP=17145;EAS_AF=0.5734;AMR_AF=0.4236;AFR_AF=0.3457;EUR_AF=0.2913;SAS_AF=0.4008;AA=C|||;VT=SNP
2	172465802	rs55941765	C	T	100	PASS	AC=761;AF=0.151957;AN=5008;NS=2504;DP=18327;EAS_AF=0.0109;AMR_AF=0.245;AFR_AF=0.1233;EUR_AF=0.2406;SAS_AF=0.1789;AA=C|||;VT=SNP
2	172466080	rs111941085	G	A	100	PASS	AC=167;AF=0.0333466;AN=5008;NS=2504;DP=16749;EAS_AF=0.0288;AMR_AF=0.0432;AFR_AF=0.0023;EUR_AF=0.0736;SAS_AF=0.0317;AA=G|||;VT=SNP
2	172466542	rs76412842	T	C	100	PASS	AC=28;AF=0.00559105;AN=5008;NS=2504;DP=15353;EAS_AF=0.0278;AMR_AF=0;AFR_AF=0;EUR_AF=0;SAS_AF=0;AA=T|||;VT=SNP
2	172467318	rs1878072	G	A	100	PASS	AC=2862;AF=0.571486;AN=5008;NS=2504;DP=18346;EAS_AF=0.5893;AMR_AF=0.6686;AFR_AF=0.5008;EUR_AF=0.5338;SAS_AF=0.6186;AA=A|||;VT=SNP
2	172467547	rs72888025	G	A	100	PASS	AC=761;AF=0.151957;AN=5008;NS=2504;DP=22796;EAS_AF=0.0109;AMR_AF=0.245;AFR_AF=0.1233;EUR_AF=0.2406;SAS_AF=0.1789;AA=G|||;VT=SNP
2	172467712	rs80122322	G	T	100	PASS	AC=20;AF=0.00399361;AN=5008;NS=2504;DP=18337;EAS_AF=0.0198;AMR_AF=0;AFR_AF=0;EUR_AF=0;SAS_AF=0;AA=G|||;VT=SNP
2	172468103	rs138512930	T	C	100	PASS	AC=33;AF=0.00658946;AN=5008;NS=2504;DP=18293;EAS_AF=0.0317;AMR_AF=0;AFR_AF=0;EUR_AF=0;SAS_AF=0.001;AA=T|||;VT=SNP
2	172468142	rs189545682	C	G	100	PASS	AC=760;AF=0.151757;AN=5008;NS=2504;DP=16911;EAS_AF=0.0109;AMR_AF=0.245;AFR_AF=0.1225;EUR_AF=0.2406;SAS_AF=0.1789;AA=C|||;VT=SNP
2	172468143	rs180678740	T	G	100	PASS	AC=760;AF=0.151757;AN=5008;NS=2504;DP=16998;EAS_AF=0.0109;AMR_AF=0.245;AFR_AF=0.1225;EUR_AF=0.2406;SAS_AF=0.1789;AA=T|||;VT=SNP
2	172468528	rs908371	A	T	100	PASS	AC=1547;AF=0.308906;AN=5008;NS=2504;DP=22063;EAS_AF=0.5427;AMR_AF=0.3559;AFR_AF=0.1316;EUR_AF=0.2167;SAS_AF=0.3691;AA=A|||;VT=SNP
2	172468776	rs3951105	G	T	100	PASS	AC=3828;AF=0.764377;AN=5008;NS=2504;DP=20400;EAS_AF=0.8581;AMR_AF=0.8127;AFR_AF=0.562;EUR_AF=0.8181;SAS_AF=0.8517;AA=T|||;VT=SNP
2	172468811	rs6723896	G	T	100	PASS	AC=2103;AF=0.419928;AN=5008;NS=2504;DP=22159;EAS_AF=0.5784;AMR_AF=0.4236;AFR_AF=0.3767;EUR_AF=0.2932;SAS_AF=0.4427;AA=G|||;VT=SNP
2	172469319	rs6433301	T	C	100	PASS	AC=2108;AF=0.420927;AN=5008;NS=2504;DP=21440;EAS_AF=0.5784;AMR_AF=0.4236;AFR_AF=0.3805;EUR_AF=0.2932;SAS_AF=0.4427;AA=C|||;VT=SNP
2	172469551	rs7575168	G	C	100	PASS	AC=2854;AF=0.569888;AN=5008;NS=2504;DP=19409;EAS_AF=0.5903;AMR_AF=0.6686;AFR_AF=0.4871;EUR_AF=0.5348;SAS_AF=0.6268;AA=C|||;VT=SNP
2	172469699	rs4668396	A	G	100	PASS	AC=1549;AF=0.309305;AN=5008;NS=2504;DP=18823;EAS_AF=0.5446;AMR_AF=0.3559;AFR_AF=0.1316;EUR_AF=0.2167;SAS_AF=0.3691;AA=A|||;VT=SNP
2	172469797	rs4668397	G	A	100	PASS	AC=2022;AF=0.403754;AN=5008;NS=2504;DP=15473;EAS_AF=0.5734;AMR_AF=0.4236;AFR_AF=0.351;EUR_AF=0.2922;SAS_AF=0.4008;AA=G|||;VT=SNP
2	172469873	rs112843688	C	T	100	PASS	AC=312;AF=0.0623003;AN=5008;NS=2504;DP=14339;EAS_AF=0.0278;AMR_AF=0.0562;AFR_AF=0.1241;EUR_AF=0.0746;SAS_AF=0.0061;AA=C|||;VT=SNP
2	172470542	rs4264541	G	A	100	PASS	AC=2022;AF=0.403754;AN=5008;NS=2504;DP=21681;EAS_AF=0.5744;AMR_AF=0.4236;AFR_AF=0.3502;EUR_AF=0.2922;SAS_AF=0.4008;AA=G|||;VT=SNP
2	172470656	rs4265979	G	A	100	PASS	AC=2105;AF=0.420327;AN=5008;NS=2504;DP=16802;EAS_AF=0.5804;AMR_AF=0.4236;AFR_AF=0.3767;EUR_AF=0.2932;SAS_AF=0.4427;AA=G|||;VT=SNP
2	172470916	rs4265980	G	C	100	PASS	AC=1549;AF=0.309305;AN=5008;NS=2504;DP=15758;EAS_AF=0.5446;AMR_AF=0.3559;AFR_AF=0.1316;EUR_AF=0.2167;SAS_AF=0.3691;AA=G|||;VT=SNP
2	172471828	rs72888032	T	C	100	PASS	AC=617;AF=0.123203;AN=5008;NS=2504;DP=16595;EAS_AF=0.0129;AMR_AF=0.2378;AFR_AF=0.0121;EUR_AF=0.2435;SAS_AF=0.182;AA=T|||;VT=SNP
2	172472029	rs11674857	G	C	100	PASS	AC=2004;AF=0.40016;AN=5008;NS=2504;DP=17518;EAS_AF=0.5754;AMR_AF=0.4236;AFR_AF=0.3359;EUR_AF=0.2922;SAS_AF=0.4008;AA=G|||;VT=SNP
2	172472584	rs10930486	C	A	100	PASS	AC=2811;AF=0.561302;AN=5008;NS=2504;DP=19728;EAS_AF=0.5933;AMR_AF=0.6671;AFR_AF=0.4546;EUR_AF=0.5338;SAS_AF=0.6258;AA=A|||;VT=SNP
2	172473254	rs9287946	C	A	100	PASS	AC=1984;AF=0.396166;AN=5008;NS=2504;DP=20080;EAS_AF=0.5714;AMR_AF=0.4236;AFR_AF=0.323;EUR_AF=0.2922;SAS_AF=0.4018;AA=C|||;VT=SNP
2	172473588	rs13416695	A	G	100	PASS	AC=431;AF=0.0860623;AN=5008;NS=2504;DP=20256;EAS_AF=0.0288;AMR_AF=0.0663;AFR_AF=0.1884;EUR_AF=0.0746;SAS_AF=0.0327;AA=A|||;VT=SNP
2	172473679	rs73025000	A	G	100	PASS	AC=253;AF=0.0505192;AN=5008;NS=2504;DP=20994;EAS_AF=0.1716;AMR_AF=0.0187;AFR_AF=0.0098;EUR_AF=0.0219;SAS_AF=0.0327;AA=A|||;VT=SNP
2	172473748	rs9677551	G	C	100	PASS	AC=4087;AF=0.816094;AN=5008;NS=2504;DP=21420;EAS_AF=0.8571;AMR_AF=0.8314;AFR_AF=0.7466;EUR_AF=0.8201;SAS_AF=0.8528;AA=C|||;VT=SNP
2	172473752	rs9678887	A	G	100	PASS	AC=4089;AF=0.816494;AN=5008;NS=2504;DP=21334;EAS_AF=0.8571;AMR_AF=0.8314;AFR_AF=0.7481;EUR_AF=0.8201;SAS_AF=0.8528;AA=G|||;VT=SNP
2	172473820	rs34535956	G	A	100	PASS	AC=605;AF=0.120807;AN=5008;NS=2504;DP=21539;EAS_AF=0.0129;AMR_AF=0.2334;AFR_AF=0.0121;EUR_AF=0.2396;SAS_AF=0.1769;AA=G|||;VT=SNP
2	172474549	rs6723590	G	A	100	PASS	AC=461;AF=0.0920527;AN=5008;NS=2504;DP=16173;EAS_AF=0.0278;AMR_AF=0.0663;AFR_AF=0.211;EUR_AF=0.0755;SAS_AF=0.0327;AA=G|||;VT=SNP
2	172475820	rs12622021	A	G	100	PASS	AC=2048;AF=0.408946;AN=5008;NS=2504;DP=19497;EAS_AF=0.5764;AMR_AF=0.428;AFR_AF=0.3646;EUR_AF=0.2922;SAS_AF=0.4029;AA=A|||;VT=SNP
2	172475970	rs79691919	C	T	100	PASS	AC=167;AF=0.0333466;AN=5008;NS=2504;DP=20612;EAS_AF=0.0278;AMR_AF=0.0432;AFR_AF=0.0023;EUR_AF=0.0736;SAS_AF=0.0327;AA=c|||;VT=SNP
2	172476075	rs75177479	T	C	100	PASS	AC=167;AF=0.0333466;AN=5008;NS=2504;DP=23019;EAS_AF=0.0278;AMR_AF=0.0432;AFR_AF=0.0023;EUR_AF=0.0736;SAS_AF=0.0327;AA=-|||;VT=SNP
2	172476111	rs2037158	C	A	100	PASS	AC=2047;AF=0.408746;AN=5008;NS=2504;DP=21917;EAS_AF=0.5754;AMR_AF=0.4265;AFR_AF=0.3646;EUR_AF=0.2942;SAS_AF=0.4018;AA=-|||;VT=SNP
2	172476132	rs2037159	T	C	100	PASS	AC=2046;AF=0.408546;AN=5008;NS=2504;DP=20497;EAS_AF=0.5754;AMR_AF=0.4265;AFR_AF=0.3646;EUR_AF=0.2932;SAS_AF=0.4018;AA=-|||;VT=SNP
2	172476160	rs2037160	T	C	100	PASS	AC=2877;AF=0.574481;AN=5008;NS=2504;DP=18281;EAS_AF=0.5942;AMR_AF=0.6671;AFR_AF=0.5061;EUR_AF=0.5348;SAS_AF=0.6217;AA=-|||;VT=SNP
2	172476392	rs2037161	A	C	100	PASS	AC=1734;AF=0.346246;AN=5008;NS=2504;DP=16843;EAS_AF=0.5754;AMR_AF=0.3689;AFR_AF=0.3593;EUR_AF=0.2107;SAS_AF=0.2157;AA=a|||;VT=SNP
2	172476458	rs2037163	C	G	100	PASS	AC=2046;AF=0.408546;AN=5008;NS=2504;DP=17187;EAS_AF=0.5744;AMR_AF=0.428;AFR_AF=0.3646;EUR_AF=0.2922;SAS_AF=0.4029;AA=G|||;VT=SNP
2	172476705	rs13025856	G	T	100	PASS	AC=1548;AF=0.309105;AN=5008;NS=2504;DP=16964;EAS_AF=0.5476;AMR_AF=0.3559;AFR_AF=0.1278;EUR_AF=0.2167;SAS_AF=0.3701;AA=G|||;VT=SNP
2	172476749	rs2176150	T	C	100	PASS	AC=2130;AF=0.425319;AN=5008;NS=2504;DP=16834;EAS_AF=0.5813;AMR_AF=0.428;AFR_AF=0.3911;EUR_AF=0.2932;SAS_AF=0.4448;AA=T|||;VT=SNP
2	172477248	rs1533417	A	G	100	PASS	AC=2049;AF=0.409145;AN=5008;NS=2504;DP=16978;EAS_AF=0.5764;AMR_AF=0.428;AFR_AF=0.3654;EUR_AF=0.2922;SAS_AF=0.4029;AA=A|||;VT=SNP
2	172477393	rs1969271	A	G	100	PASS	AC=2048;AF=0.408946;AN=5008;NS=2504;DP=17223;EAS_AF=0.5764;AMR_AF=0.428;AFR_AF=0.3646;EUR_AF=0.2922;SAS_AF=0.4029;AA=A|||;VT=SNP
2	172477653	rs1554157	A	G	100	PASS	AC=2048;AF=0.408946;AN=5008;NS=2504;DP=21083;EAS_AF=0.5764;AMR_AF=0.428;AFR_AF=0.3646;EUR_AF=0.2922;SAS_AF=0.4029;AA=G|||;VT=SNP
2	172477711	rs1554158	C	T	100	PASS	AC=2048;AF=0.408946;AN=5008;NS=2504;DP=20811;EAS_AF=0.5764;AMR_AF=0.428;AFR_AF=0.3646;EUR_AF=0.2922;SAS_AF=0.4029;AA=C|||;VT=SNP
2	172478105	rs75125058	A	G	100	PASS	AC=168;AF=0.0335463;AN=5008;NS=2504;DP=20262;EAS_AF=0.0288;AMR_AF=0.0432;AFR_AF=0.0023;EUR_AF=0.0736;SAS_AF=0.0327;AA=A|||;VT=SNP
2	172478347	rs11684298	C	A	100	PASS	AC=611;AF=0.122005;AN=5008;NS=2504;DP=20380;EAS_AF=0.0129;AMR_AF=0.2349;AFR_AF=0.0159;EUR_AF=0.2396;SAS_AF=0.1769;AA=T|||;VT=SNP
2	172478405	rs6754595	T	C	100	PASS	AC=2048;AF=0.408946;AN=5008;NS=2504;DP=20391;EAS_AF=0.5764;AMR_AF=0.428;AFR_AF=0.3646;EUR_AF=0.2922;SAS_AF=0.4029;AA=T|||;VT=SNP
2	172478602	rs7562302	A	C	100	PASS	AC=2048;AF=0.408946;AN=5008;NS=2504;DP=18958;EAS_AF=0.5764;AMR_AF=0.428;AFR_AF=0.3646;EUR_AF=0.2922;SAS_AF=0.4029;AA=A|||;VT=SNP
2	172479062	rs10202572	T	G	100	PASS	AC=506;AF=0.101038;AN=5008;NS=2504;DP=18526;EAS_AF=0.0337;AMR_AF=0.0605;AFR_AF=0.2118;EUR_AF=0.0765;SAS_AF=0.0746;AA=T|||;VT=SNP
2	172479091	rs10190393	G	A	100	PASS	AC=507;AF=0.101238;AN=5008;NS=2504;DP=18365;EAS_AF=0.0337;AMR_AF=0.0634;AFR_AF=0.2118;EUR_AF=0.0755;SAS_AF=0.0746;AA=G|||;VT=SNP
2	172479096	rs6743208	G	A	100	PASS	AC=1622;AF=0.323882;AN=5008;NS=2504;DP=18367;EAS_AF=0.5466;AMR_AF=0.3646;AFR_AF=0.1793;EUR_AF=0.2177;SAS_AF=0.3701;AA=G|||;VT=SNP
2	172479122	rs113345918	C	T	100	PASS	AC=605;AF=0.120807;AN=5008;NS=2504;DP=18152;EAS_AF=0.0129;AMR_AF=0.2334;AFR_AF=0.0121;EUR_AF=0.2396;SAS_AF=0.1769;AA=C|||;VT=SNP
2	172479391	rs7606481	T	C	100	PASS	AC=1622;AF=0.323882;AN=5008;NS=2504;DP=21244;EAS_AF=0.5466;AMR_AF=0.3646;AFR_AF=0.1793;EUR_AF=0.2177;SAS_AF=0.3701;AA=C|||;VT=SNP
2	172479412	rs7592639	G	C	100	PASS	AC=1622;AF=0.323882;AN=5008;NS=2504;DP=21544;EAS_AF=0.5466;AMR_AF=0.3646;AFR_AF=0.1793;EUR_AF=0.2177;SAS_AF=0.3701;AA=C|||;VT=SNP
2	172479498	rs13423740	T	C	100	PASS	AC=507;AF=0.101238;AN=5008;NS=2504;DP=18885;EAS_AF=0.0337;AMR_AF=0.0634;AFR_AF=0.2118;EUR_AF=0.0755;SAS_AF=0.0746;AA=T|||;VT=SNP
2	172479554	rs12991896	G	T	100	PASS	AC=1548;AF=0.309105;AN=5008;NS=2504;DP=20169;EAS_AF=0.5466;AMR_AF=0.3559;AFR_AF=0.1278;EUR_AF=0.2167;SAS_AF=0.3712;AA=G|||;VT=SNP
2	172479693	rs13426512	T	C	100	PASS	AC=425;AF=0.0848642;AN=5008;NS=2504;DP=21097;EAS_AF=0.0288;AMR_AF=0.0634;AFR_AF=0.1853;EUR_AF=0.0746;SAS_AF=0.0327;AA=T|||;VT=SNP
2	172479746	rs11693157	T	G	100	PASS	AC=1552;AF=0.309904;AN=5008;NS=2504;DP=20423;EAS_AF=0.5476;AMR_AF=0.3559;AFR_AF=0.1316;EUR_AF=0.2167;SAS_AF=0.3691;AA=T|||;VT=SNP
2	172479885	rs73025001	C	T	100	PASS	AC=1103;AF=0.220248;AN=5008;NS=2504;DP=20173;EAS_AF=0.2649;AMR_AF=0.1542;AFR_AF=0.1641;EUR_AF=0.2853;SAS_AF=0.2301;AA=C|||;VT=SNP
2	172479983	rs6747069	G	A	100	PASS	AC=1622;AF=0.323882;AN=5008;NS=2504;DP=20847;EAS_AF=0.5476;AMR_AF=0.3646;AFR_AF=0.1793;EUR_AF=0.2177;SAS_AF=0.3691;AA=G|||;VT=SNP
2	172480009	rs12997634	C	T	100	PASS	AC=1547;AF=0.308906;AN=5008;NS=2504;DP=20597;EAS_AF=0.5476;AMR_AF=0.3559;AFR_AF=0.1278;EUR_AF=0.2167;SAS_AF=0.3691;AA=C|||;VT=SNP
2	172480062	rs6718546	A	G	100	PASS	AC=2129;AF=0.42512;AN=5008;NS=2504;DP=19758;EAS_AF=0.5813;AMR_AF=0.428;AFR_AF=0.3911;EUR_AF=0.2932;SAS_AF=0.4438;AA=G|||;VT=SNP
2	172480596	rs13016328	A	G	100	PASS	AC=1547;AF=0.308906;AN=5008;NS=2504;DP=18844;EAS_AF=0.5476;AMR_AF=0.3559;AFR_AF=0.1278;EUR_AF=0.2167;SAS_AF=0.3691;AA=A|||;VT=SNP
2	172480867	rs12618717	T	C	100	PASS	AC=1546;AF=0.308706;AN=5008;NS=2504;DP=19642;EAS_AF=0.5476;AMR_AF=0.3545;AFR_AF=0.1278;EUR_AF=0.2167;SAS_AF=0.3691;AA=T|||;VT=SNP
2	172481155	rs11680728	G	A	100	PASS	AC=1546;AF=0.308706;AN=5008;NS=2504;DP=17230;EAS_AF=0.5476;AMR_AF=0.3545;AFR_AF=0.1278;EUR_AF=0.2167;SAS_AF=0.3691;AA=G|||;VT=SNP
2	172481465	rs997634	C	A	100	PASS	AC=614;AF=0.122604;AN=5008;NS=2504;DP=16984;EAS_AF=0.0129;AMR_AF=0.2349;AFR_AF=0.0159;EUR_AF=0.2425;SAS_AF=0.1769;AA=C|||;VT=SNP
2	172481476	rs997635	G	A	100	PASS	AC=1545;AF=0.308506;AN=5008;NS=2504;DP=17383;EAS_AF=0.5466;AMR_AF=0.3545;AFR_AF=0.1278;EUR_AF=0.2167;SAS_AF=0.3691;AA=G|||;VT=SNP
2	172481684	rs17580717	A	G	100	PASS	AC=41;AF=0.0081869;AN=5008;NS=2504;DP=19691;EAS_AF=0.0397;AMR_AF=0;AFR_AF=0;EUR_AF=0;SAS_AF=0.001;AA=A|||;VT=SNP
2	172481729	rs997636	C	T	100	PASS	AC=611;AF=0.122005;AN=5008;NS=2504;DP=19190;EAS_AF=0.0129;AMR_AF=0.2349;AFR_AF=0.0159;EUR_AF=0.2396;SAS_AF=0.1769;AA=C|||;VT=SNP
2	172482159	rs6433305	C	T	100	PASS	AC=1545;AF=0.308506;AN=5008;NS=2504;DP=18970;EAS_AF=0.5466;AMR_AF=0.353;AFR_AF=0.1286;EUR_AF=0.2167;SAS_AF=0.3691;AA=C|||;VT=SNP
2	172483202	rs59567105	T	C	100	PASS	AC=2142;AF=0.427716;AN=5008;NS=2504;DP=20171;EAS_AF=0.5813;AMR_AF=0.4251;AFR_AF=0.4024;EUR_AF=0.2932;SAS_AF=0.4438;AA=C|||;VT=SNP
2	172483222	rs7601348	T	C	100	PASS	AC=4075;AF=0.813698;AN=5008;NS=2504;DP=19669;EAS_AF=0.8571;AMR_AF=0.83;AFR_AF=0.739;EUR_AF=0.8201;SAS_AF=0.8517;AA=C|||;VT=SNP
2	172483262	rs56851128	C	G	100	PASS	AC=439;AF=0.0876597;AN=5008;NS=2504;DP=19506;EAS_AF=0.0288;AMR_AF=0.0634;AFR_AF=0.1959;EUR_AF=0.0746;SAS_AF=0.0327;AA=C|||;VT=SNP
2	172483562	rs28823131	C	A	100	PASS	AC=439;AF=0.0876597;AN=5008;NS=2504;DP=20415;EAS_AF=0.0288;AMR_AF=0.0634;AFR_AF=0.1959;EUR_AF=0.0746;SAS_AF=0.0327;AA=C|||;VT=SNP
2	172483602	rs28893802	A	C	100	PASS	AC=2142;AF=0.427716;AN=5008;NS=2504;DP=20509;EAS_AF=0.5813;AMR_AF=0.4251;AFR_AF=0.4024;EUR_AF=0.2932;SAS_AF=0.4438;AA=T|||;VT=SNP
2	172483626	rs2102739	A	G	100	PASS	AC=2892;AF=0.577476;AN=5008;NS=2504;DP=20747;EAS_AF=0.5942;AMR_AF=0.6657;AFR_AF=0.5182;EUR_AF=0.5348;SAS_AF=0.6217;AA=G|||;VT=SNP
2	172483674	rs2102740	A	G	100	PASS	AC=1546;AF=0.308706;AN=5008;NS=2504;DP=22083;EAS_AF=0.5476;AMR_AF=0.353;AFR_AF=0.1286;EUR_AF=0.2167;SAS_AF=0.3691;AA=G|||;VT=SNP
2	172483729	rs72888058	C	T	100	PASS	AC=616;AF=0.123003;AN=5008;NS=2504;DP=22495;EAS_AF=0.0139;AMR_AF=0.2363;AFR_AF=0.0159;EUR_AF=0.2416;SAS_AF=0.1779;AA=C|||;VT=SNP
2	172483730	rs1115641	G	A	100	PASS	AC=522;AF=0.104233;AN=5008;NS=2504;DP=22475;EAS_AF=0.1419;AMR_AF=0.1153;AFR_AF=0.0061;EUR_AF=0.1511;SAS_AF=0.1421;AA=G|||;VT=SNP
2	172483784	rs2356796	C	A	100	PASS	AC=2142;AF=0.427716;AN=5008;NS=2504;DP=22701;EAS_AF=0.5813;AMR_AF=0.4251;AFR_AF=0.4024;EUR_AF=0.2932;SAS_AF=0.4438;AA=A|||;VT=SNP
2	172484087	rs2138350	C	T	100	PASS	AC=1545;AF=0.308506;AN=5008;NS=2504;DP=22142;EAS_AF=0.5466;AMR_AF=0.353;AFR_AF=0.1286;EUR_AF=0.2167;SAS_AF=0.3691;AA=C|||;VT=SNP
2	172484651	rs10192267	G	C	100	PASS	AC=439;AF=0.0876597;AN=5008;NS=2504;DP=18704;EAS_AF=0.0288;AMR_AF=0.0634;AFR_AF=0.1959;EUR_AF=0.0746;SAS_AF=0.0327;AA=G|||;VT=SNP
2	172484733	rs1399960	G	A	100	PASS	AC=1545;AF=0.308506;AN=5008;NS=2504;DP=17509;EAS_AF=0.5466;AMR_AF=0.353;AFR_AF=0.1286;EUR_AF=0.2167;SAS_AF=0.3691;AA=G|||;VT=SNP
2	172484965	rs6760972	T	C	100	PASS	AC=596;AF=0.11901;AN=5008;NS=2504;DP=17060;EAS_AF=0.0337;AMR_AF=0.072;AFR_AF=0.2738;EUR_AF=0.0765;SAS_AF=0.0746;AA=C|||;VT=SNP
2	172485029	rs10168724	A	T	100	PASS	AC=350;AF=0.0698882;AN=5008;NS=2504;DP=16824;EAS_AF=0.0288;AMR_AF=0.0562;AFR_AF=0.1324;EUR_AF=0.0746;SAS_AF=0.0327;AA=A|||;VT=SNP
2	172485073	rs6717312	A	C	100	PASS	AC=594;AF=0.11861;AN=5008;NS=2504;DP=16567;EAS_AF=0.0337;AMR_AF=0.072;AFR_AF=0.2723;EUR_AF=0.0765;SAS_AF=0.0746;AA=A|||;VT=SNP
2	172485079	rs4668398	T	C	100	PASS	AC=2138;AF=0.426917;AN=5008;NS=2504;DP=16452;EAS_AF=0.5804;AMR_AF=0.4251;AFR_AF=0.4002;EUR_AF=0.2932;SAS_AF=0.4438;AA=T|||;VT=SNP
2	172485080	rs2356797	G	A	100	PASS	AC=1544;AF=0.308307;AN=5008;NS=2504;DP=16409;EAS_AF=0.5456;AMR_AF=0.353;AFR_AF=0.1286;EUR_AF=0.2167;SAS_AF=0.3691;AA=G|||;VT=SNP
2	172485496	rs10205383	T	A	100	PASS	AC=440;AF=0.0878594;AN=5008;NS=2504;DP=18973;EAS_AF=0.0288;AMR_AF=0.0634;AFR_AF=0.1959;EUR_AF=0.0755;SAS_AF=0.0327;AA=T|||;VT=SNP
2	172485624	rs1606926	A	T	100	PASS	AC=2987;AF=0.596446;AN=5008;NS=2504;DP=19405;EAS_AF=0.5933;AMR_AF=0.6758;AFR_AF=0.5855;EUR_AF=0.5348;SAS_AF=0.6217;AA=t|||;VT=SNP
2	172486128	rs13390451	A	G	100	PASS	AC=599;AF=0.119609;AN=5008;NS=2504;DP=15879;EAS_AF=0.0337;AMR_AF=0.0749;AFR_AF=0.2738;EUR_AF=0.0775;SAS_AF=0.0746;AA=A|||;VT=SNP
2	172486155	rs117870246	C	T	100	PASS	AC=21;AF=0.00419329;AN=5008;NS=2504;DP=14886;EAS_AF=0.0208;AMR_AF=0;AFR_AF=0;EUR_AF=0;SAS_AF=0;AA=C|||;VT=SNP
2	172486292	rs1554160	C	T	100	PASS	AC=1543;AF=0.308107;AN=5008;NS=2504;DP=16547;EAS_AF=0.5466;AMR_AF=0.3545;AFR_AF=0.1286;EUR_AF=0.2167;SAS_AF=0.3661;AA=C|||;VT=SNP
2	172486431	rs1554161	G	A	100	PASS	AC=1543;AF=0.308107;AN=5008;NS=2504;DP=16541;EAS_AF=0.5456;AMR_AF=0.3545;AFR_AF=0.1286;EUR_AF=0.2177;SAS_AF=0.3661;AA=G|||;VT=SNP
2	172486713	rs1554162	T	C	100	PASS	AC=2756;AF=0.550319;AN=5008;NS=2504;DP=19784;EAS_AF=0.5933;AMR_AF=0.6643;AFR_AF=0.4191;EUR_AF=0.5348;SAS_AF=0.6186;AA=C|||;VT=SNP
2	172486725	rs1554163	A	G	100	PASS	AC=1545;AF=0.308506;AN=5008;NS=2504;DP=20695;EAS_AF=0.5466;AMR_AF=0.3559;AFR_AF=0.1286;EUR_AF=0.2167;SAS_AF=0.3671;AA=A|||;VT=SNP
2	172486740	rs1554164	T	C	100	PASS	AC=1545;AF=0.308506;AN=5008;NS=2504;DP=21652;EAS_AF=0.5466;AMR_AF=0.3559;AFR_AF=0.1286;EUR_AF=0.2167;SAS_AF=0.3671;AA=T|||;VT=SNP
2	172487092	rs6711989	T	C	100	PASS	AC=600;AF=0.119808;AN=5008;NS=2504;DP=20981;EAS_AF=0.0337;AMR_AF=0.0735;AFR_AF=0.2761;EUR_AF=0.0765;SAS_AF=0.0746;AA=T|||;VT=SNP
2	172487100	rs6725338	A	G	100	PASS	AC=2144;AF=0.428115;AN=5008;NS=2504;DP=20547;EAS_AF=0.5804;AMR_AF=0.428;AFR_AF=0.4054;EUR_AF=0.2932;SAS_AF=0.4407;AA=G|||;VT=SNP
2	172487577	rs7602864	G	A	100	PASS	AC=600;AF=0.119808;AN=5008;NS=2504;DP=20964;EAS_AF=0.0337;AMR_AF=0.0735;AFR_AF=0.2761;EUR_AF=0.0765;SAS_AF=0.0746;AA=G|||;VT=SNP
2	172487692	rs117915695	G	A	100	PASS	AC=121;AF=0.0241613;AN=5008;NS=2504;DP=21062;EAS_AF=0.1022;AMR_AF=0.0072;AFR_AF=0;EUR_AF=0;SAS_AF=0.0133;AA=G|||;VT=SNP
2	172488111	rs7606149	G	A	100	PASS	AC=1542;AF=0.307907;AN=5008;NS=2504;DP=21987;EAS_AF=0.5446;AMR_AF=0.3545;AFR_AF=0.1293;EUR_AF=0.2167;SAS_AF=0.3661;AA=G|||;VT=SNP
2	172488305	rs7606189	C	G	100	PASS	AC=1542;AF=0.307907;AN=5008;NS=2504;DP=19649;EAS_AF=0.5446;AMR_AF=0.3545;AFR_AF=0.1286;EUR_AF=0.2167;SAS_AF=0.3671;AA=c|||;VT=SNP
2	172488661	rs13022639	A	C	100	PASS	AC=1542;AF=0.307907;AN=5008;NS=2504;DP=17651;EAS_AF=0.5446;AMR_AF=0.3545;AFR_AF=0.1286;EUR_AF=0.2167;SAS_AF=0.3671;AA=A|||;VT=SNP
2	172490058	rs17580753	G	C	100	PASS	AC=32;AF=0.00638978;AN=5008;NS=2504;DP=19905;EAS_AF=0.0317;AMR_AF=0;AFR_AF=0;EUR_AF=0;SAS_AF=0;AA=G|||;VT=SNP
2	172490150	rs12470549	A	C	100	PASS	AC=2208;AF=0.440895;AN=5008;NS=2504;DP=19834;EAS_AF=0.5754;AMR_AF=0.4582;AFR_AF=0.4077;EUR_AF=0.334;SAS_AF=0.4448;AA=C|||;VT=SNP
2	172490226	rs10930488	A	G	100	PASS	AC=2206;AF=0.440495;AN=5008;NS=2504;DP=19726;EAS_AF=0.5754;AMR_AF=0.4553;AFR_AF=0.4085;EUR_AF=0.333;SAS_AF=0.4448;AA=A|||;VT=SNP
2	172490514	rs10185928	A	C	100	PASS	AC=2985;AF=0.596046;AN=5008;NS=2504;DP=21606;EAS_AF=0.5903;AMR_AF=0.6787;AFR_AF=0.5862;EUR_AF=0.5348;SAS_AF=0.6196;AA=C|||;VT=SNP
2	172490599	rs72888070	A	G	100	PASS	AC=616;AF=0.123003;AN=5008;NS=2504;DP=20275;EAS_AF=0.0129;AMR_AF=0.2363;AFR_AF=0.0166;EUR_AF=0.2416;SAS_AF=0.1779;AA=A|||;VT=SNP
2	172490721	rs10201488	A	G	100	PASS	AC=2140;AF=0.427316;AN=5008;NS=2504;DP=18058;EAS_AF=0.5774;AMR_AF=0.4265;AFR_AF=0.4039;EUR_AF=0.2932;SAS_AF=0.4427;AA=A|||;VT=SNP
2	172491084	rs6748916	G	T	100	PASS	AC=2139;AF=0.427117;AN=5008;NS=2504;DP=17626;EAS_AF=0.5764;AMR_AF=0.4265;AFR_AF=0.4047;EUR_AF=0.2932;SAS_AF=0.4417;AA=T|||;VT=SNP
2	172491226	rs17427088	C	T	100	PASS	AC=614;AF=0.122604;AN=5008;NS=2504;DP=16446;EAS_AF=0.0129;AMR_AF=0.2363;AFR_AF=0.0166;EUR_AF=0.2396;SAS_AF=0.1779;AA=C|||;VT=SNP
2	172491256	rs6748871	C	G	100	PASS	AC=2142;AF=0.427716;AN=5008;NS=2504;DP=16845;EAS_AF=0.5774;AMR_AF=0.4265;AFR_AF=0.4047;EUR_AF=0.2932;SAS_AF=0.4438;AA=G|||;VT=SNP
2	172491830	rs62181716	A	C	100	PASS	AC=1525;AF=0.304513;AN=5008;NS=2504;DP=16938;EAS_AF=0.5437;AMR_AF=0.3545;AFR_AF=0.1286;EUR_AF=0.2167;SAS_AF=0.3507;AA=A|||;VT=SNP
2	172491911	rs1850030	A	T	100	PASS	AC=2140;AF=0.427316;AN=5008;NS=2504;DP=14826;EAS_AF=0.5764;AMR_AF=0.428;AFR_AF=0.4039;EUR_AF=0.2932;SAS_AF=0.4427;AA=T|||;VT=SNP
2	172491998	rs1850029	A	C	100	PASS	AC=2142;AF=0.427716;AN=5008;NS=2504;DP=16000;EAS_AF=0.5774;AMR_AF=0.428;AFR_AF=0.4039;EUR_AF=0.2942;SAS_AF=0.4427;AA=C|||;VT=SNP
2	172492020	rs1850028	G	C	100	PASS	AC=2141;AF=0.427516;AN=5008;NS=2504;DP=15929;EAS_AF=0.5764;AMR_AF=0.428;AFR_AF=0.4039;EUR_AF=0.2942;SAS_AF=0.4427;AA=G|||;VT=SNP
2	172492024	rs1850027	C	T	100	PASS	AC=2142;AF=0.427716;AN=5008;NS=2504;DP=15833;EAS_AF=0.5764;AMR_AF=0.428;AFR_AF=0.4047;EUR_AF=0.2942;SAS_AF=0.4427;AA=C|||;VT=SNP
2	172492390	rs79056638	A	G	100	PASS	AC=181;AF=0.0361422;AN=5008;NS=2504;DP=15368;EAS_AF=0.0288;AMR_AF=0.0461;AFR_AF=0.0106;EUR_AF=0.0746;SAS_AF=0.0317;AA=A|||;VT=SNP
2	172492504	rs1829023	G	C	100	PASS	AC=1529;AF=0.305312;AN=5008;NS=2504;DP=10717;EAS_AF=0.5446;AMR_AF=0.3545;AFR_AF=0.1278;EUR_AF=0.2167;SAS_AF=0.3548;AA=G|||;VT=SNP
2	172492556	rs1829022	A	G	100	PASS	AC=2091;AF=0.417532;AN=5008;NS=2504;DP=13790;EAS_AF=0.5794;AMR_AF=0.4222;AFR_AF=0.3812;EUR_AF=0.2922;SAS_AF=0.4254;AA=G|||;VT=SNP
2	172492601	rs111594943	C	T	100	PASS	AC=608;AF=0.121406;AN=5008;NS=2504;DP=12963;EAS_AF=0.0129;AMR_AF=0.2349;AFR_AF=0.0121;EUR_AF=0.2396;SAS_AF=0.1789;AA=C|||;VT=SNP
2	172492659	rs111805595	G	T	100	PASS	AC=611;AF=0.122005;AN=5008;NS=2504;DP=15264;EAS_AF=0.0129;AMR_AF=0.2363;AFR_AF=0.0144;EUR_AF=0.2396;SAS_AF=0.1779;AA=G|||;VT=SNP
2	172493193	rs34054455	A	C	100	PASS	AC=2303;AF=0.459864;AN=5008;NS=2504;DP=17861;EAS_AF=0.5595;AMR_AF=0.4467;AFR_AF=0.5257;EUR_AF=0.3101;SAS_AF=0.4315;AA=C|||;VT=SNP
2	172493244	rs35735503	A	G	100	PASS	AC=2303;AF=0.459864;AN=5008;NS=2504;DP=17096;EAS_AF=0.5595;AMR_AF=0.4467;AFR_AF=0.5265;EUR_AF=0.3101;SAS_AF=0.4305;AA=G|||;VT=SNP
2	172494067	rs12987244	G	A	100	PASS	AC=3296;AF=0.658147;AN=5008;NS=2504;DP=16774;EAS_AF=0.8532;AMR_AF=0.598;AFR_AF=0.5938;EUR_AF=0.5895;SAS_AF=0.6575;AA=A|||;VT=SNP
2	172494454	rs4668400	T	C	100	PASS	AC=2562;AF=0.511581;AN=5008;NS=2504;DP=16454;EAS_AF=0.8294;AMR_AF=0.5086;AFR_AF=0.2065;EUR_AF=0.5189;SAS_AF=0.591;AA=T|||;VT=SNP
2	172495007	rs76771637	C	A	100	PASS	AC=29;AF=0.00579073;AN=5008;NS=2504;DP=19946;EAS_AF=0.0288;AMR_AF=0;AFR_AF=0;EUR_AF=0;SAS_AF=0;AA=C|||;VT=SNP
2	172495027	rs10497376	T	C	100	PASS	AC=633;AF=0.126398;AN=5008;NS=2504;DP=19418;EAS_AF=0.0238;AMR_AF=0.0735;AFR_AF=0.3169;EUR_AF=0.0706;SAS_AF=0.0695;AA=T|||;VT=SNP
2	172495453	rs73979430	T	C	100	PASS	AC=505;AF=0.100839;AN=5008;NS=2504;DP=15468;EAS_AF=0.0238;AMR_AF=0.062;AFR_AF=0.2262;EUR_AF=0.0706;SAS_AF=0.0695;AA=T|||;VT=SNP
2	172495458	rs147055015	C	T	100	PASS	AC=39;AF=0.00778754;AN=5008;NS=2504;DP=15868;EAS_AF=0.0377;AMR_AF=0;AFR_AF=0;EUR_AF=0;SAS_AF=0.001;AA=C|||;VT=SNP
2	172495467	rs73979431	A	G	100	PASS	AC=505;AF=0.100839;AN=5008;NS=2504;DP=16435;EAS_AF=0.0238;AMR_AF=0.062;AFR_AF=0.2262;EUR_AF=0.0706;SAS_AF=0.0695;AA=A|||;VT=SNP
2	172495507	rs12995009	C	T	100	PASS	AC=3049;AF=0.608826;AN=5008;NS=2504;DP=17298;EAS_AF=0.8532;AMR_AF=0.5706;AFR_AF=0.4191;EUR_AF=0.5895;SAS_AF=0.6605;AA=T|||;VT=SNP
2	172495863	rs13000329	A	G	100	PASS	AC=3057;AF=0.610423;AN=5008;NS=2504;DP=12658;EAS_AF=0.8532;AMR_AF=0.5706;AFR_AF=0.4244;EUR_AF=0.5905;SAS_AF=0.6605;AA=a|||;VT=SNP
2	172495924	rs115853710	C	T	100	PASS	AC=268;AF=0.0535144;AN=5008;NS=2504;DP=16910;EAS_AF=0.0069;AMR_AF=0.0562;AFR_AF=0.0961;EUR_AF=0.0696;SAS_AF=0.0256;AA=C|||;VT=SNP
2	172496767	rs2356799	T	C	100	PASS	AC=4166;AF=0.831869;AN=5008;NS=2504;DP=19091;EAS_AF=0.8651;AMR_AF=0.8401;AFR_AF=0.7973;EUR_AF=0.827;SAS_AF=0.8436;AA=C|||;VT=SNP
2	172496839	rs2356800	A	T	100	PASS	AC=2694;AF=0.537939;AN=5008;NS=2504;DP=18622;EAS_AF=0.8294;AMR_AF=0.5202;AFR_AF=0.2995;EUR_AF=0.5199;SAS_AF=0.591;AA=A|||;VT=SNP
2	172497140	rs112943145	G	A	100	PASS	AC=470;AF=0.0938498;AN=5008;NS=2504;DP=17935;EAS_AF=0.0238;AMR_AF=0.062;AFR_AF=0.1997;EUR_AF=0.0706;SAS_AF=0.0695;AA=G|||;VT=SNP
2	172497236	rs56236693	T	C	100	PASS	AC=624;AF=0.124601;AN=5008;NS=2504;DP=17588;EAS_AF=0.0119;AMR_AF=0.2277;AFR_AF=0.0287;EUR_AF=0.2356;SAS_AF=0.183;AA=T|||;VT=SNP
2	172497421	rs77600549	G	T	100	PASS	AC=409;AF=0.0816693;AN=5008;NS=2504;DP=21451;EAS_AF=0.0069;AMR_AF=0.062;AFR_AF=0.1997;EUR_AF=0.0696;SAS_AF=0.0256;AA=G|||;VT=SNP
2	172499683	rs4572568	T	C	100	PASS	AC=2695;AF=0.538139;AN=5008;NS=2504;DP=22084;EAS_AF=0.8294;AMR_AF=0.5216;AFR_AF=0.2995;EUR_AF=0.5199;SAS_AF=0.591;AA=T|||;VT=SNP
2	172499698	rs4493224	A	G	100	PASS	AC=2695;AF=0.538139;AN=5008;NS=2504;DP=22248;EAS_AF=0.8294;AMR_AF=0.5216;AFR_AF=0.2995;EUR_AF=0.5199;SAS_AF=0.591;AA=A|||;VT=SNP
2	172500113	rs144604835	T	A	100	PASS	AC=621;AF=0.124002;AN=5008;NS=2504;DP=21734;EAS_AF=0.0119;AMR_AF=0.2262;AFR_AF=0.0287;EUR_AF=0.2336;SAS_AF=0.183;AA=A|||;VT=SNP
2	172500294	rs111806906	G	A	100	PASS	AC=268;AF=0.0535144;AN=5008;NS=2504;DP=19660;EAS_AF=0.0069;AMR_AF=0.0562;AFR_AF=0.0961;EUR_AF=0.0696;SAS_AF=0.0256;AA=G|||;VT=SNP
2	172500499	rs138877200	C	T	100	PASS	AC=22;AF=0.00439297;AN=5008;NS=2504;DP=20703;EAS_AF=0.0218;AMR_AF=0;AFR_AF=0;EUR_AF=0;SAS_AF=0;AA=C|||;VT=SNP
2	172500775	rs7421804	T	A	100	PASS	AC=2693;AF=0.53774;AN=5008;NS=2504;DP=19343;EAS_AF=0.8294;AMR_AF=0.5216;AFR_AF=0.2988;EUR_AF=0.5189;SAS_AF=0.591;AA=T|||;VT=SNP
2	172500946	rs148583081	A	G	100	PASS	AC=623;AF=0.124401;AN=5008;NS=2504;DP=21342;EAS_AF=0.0119;AMR_AF=0.2262;AFR_AF=0.0287;EUR_AF=0.2356;SAS_AF=0.183;AA=A|||;VT=SNP
2	172502474	rs72888085	G	A	100	PASS	AC=610;AF=0.121805;AN=5008;NS=2504;DP=20862;EAS_AF=0.0119;AMR_AF=0.2248;AFR_AF=0.0197;EUR_AF=0.2356;SAS_AF=0.183;AA=G|||;VT=SNP
2	172502856	rs112733618	G	T	100	PASS	AC=138;AF=0.0275559;AN=5008;NS=2504;DP=22280;EAS_AF=0.0069;AMR_AF=0.0476;AFR_AF=0.0038;EUR_AF=0.0676;SAS_AF=0.0256;AA=G|||;VT=SNP
2	172503132	rs13013763	G	A	100	PASS	AC=1571;AF=0.313698;AN=5008;NS=2504;DP=21650;EAS_AF=0.5367;AMR_AF=0.3602;AFR_AF=0.152;EUR_AF=0.2197;SAS_AF=0.3661;AA=G|||;VT=SNP
2	172503291	rs58102581	C	A	100	PASS	AC=462;AF=0.0922524;AN=5008;NS=2504;DP=23005;EAS_AF=0.0238;AMR_AF=0.0591;AFR_AF=0.1959;EUR_AF=0.0696;SAS_AF=0.0695;AA=C|||;VT=SNP
2	172503735	rs117502377	G	A	100	PASS	AC=44;AF=0.00878594;AN=5008;NS=2504;DP=17319;EAS_AF=0.0427;AMR_AF=0;AFR_AF=0;EUR_AF=0;SAS_AF=0.001;AA=G|||;VT=SNP
2	172504034	rs13019946	C	T	100	PASS	AC=2693;AF=0.53774;AN=5008;NS=2504;DP=13825;EAS_AF=0.8294;AMR_AF=0.5216;AFR_AF=0.2988;EUR_AF=0.5189;SAS_AF=0.591;AA=C|||;VT=SNP
2	172504294	rs13020950	G	A	100	PASS	AC=3163;AF=0.631589;AN=5008;NS=2504;DP=16640;EAS_AF=0.8532;AMR_AF=0.5836;AFR_AF=0.4985;EUR_AF=0.5895;SAS_AF=0.6605;AA=A|||;VT=SNP
2	172504349	rs12997293	T	C	100	PASS	AC=2693;AF=0.53774;AN=5008;NS=2504;DP=17268;EAS_AF=0.8294;AMR_AF=0.5216;AFR_AF=0.2988;EUR_AF=0.5189;SAS_AF=0.591;AA=T|||;VT=SNP
2	172504512	rs13020853	A	T	100	PASS	AC=4169;AF=0.832468;AN=5008;NS=2504;DP=16945;EAS_AF=0.8651;AMR_AF=0.8401;AFR_AF=0.8003;EUR_AF=0.826;SAS_AF=0.8436;AA=T|||;VT=SNP
2	172505011	rs1989280	C	G	100	PASS	AC=3165;AF=0.631989;AN=5008;NS=2504;DP=20615;EAS_AF=0.8532;AMR_AF=0.5821;AFR_AF=0.5008;EUR_AF=0.5895;SAS_AF=0.6605;AA=G|||;VT=SNP
2	172505064	rs58729760	G	T	100	PASS	AC=471;AF=0.0940495;AN=5008;NS=2504;DP=20956;EAS_AF=0.0238;AMR_AF=0.062;AFR_AF=0.2005;EUR_AF=0.0706;SAS_AF=0.0695;AA=G|||;VT=SNP
2	172505178	rs59787588	T	C	100	PASS	AC=471;AF=0.0940495;AN=5008;NS=2504;DP=17204;EAS_AF=0.0238;AMR_AF=0.062;AFR_AF=0.2005;EUR_AF=0.0706;SAS_AF=0.0695;AA=T|||;VT=SNP
2	172505373	rs56398125	A	C	100	PASS	AC=471;AF=0.0940495;AN=5008;NS=2504;DP=18021;EAS_AF=0.0238;AMR_AF=0.062;AFR_AF=0.2005;EUR_AF=0.0706;SAS_AF=0.0695;AA=A|||;VT=SNP
2	172505446	rs55982742	A	G	100	PASS	AC=471;AF=0.0940495;AN=5008;NS=2504;DP=17296;EAS_AF=0.0238;AMR_AF=0.062;AFR_AF=0.2005;EUR_AF=0.0706;SAS_AF=0.0695;AA=A|||;VT=SNP
2	172505802	rs4668402	G	A	100	PASS	AC=2693;AF=0.53774;AN=5008;NS=2504;DP=18174;EAS_AF=0.8294;AMR_AF=0.5216;AFR_AF=0.2988;EUR_AF=0.5189;SAS_AF=0.591;AA=g|||;VT=SNP
2	172506204	rs4616445	T	G	100	PASS	AC=2693;AF=0.53774;AN=5008;NS=2504;DP=20303;EAS_AF=0.8294;AMR_AF=0.5216;AFR_AF=0.2988;EUR_AF=0.5189;SAS_AF=0.591;AA=G|||;VT=SNP
2	172506767	rs74668620	C	T	100	PASS	AC=471;AF=0.0940495;AN=5008;NS=2504;DP=18061;EAS_AF=0.0238;AMR_AF=0.062;AFR_AF=0.2005;EUR_AF=0.0706;SAS_AF=0.0695;AA=C|||;VT=SNP
2	172506826	rs113730245	C	T	100	PASS	AC=471;AF=0.0940495;AN=5008;NS=2504;DP=19139;EAS_AF=0.0238;AMR_AF=0.062;AFR_AF=0.2005;EUR_AF=0.0706;SAS_AF=0.0695;AA=C|||;VT=SNP
2	172507067	rs55814453	C	T	100	PASS	AC=410;AF=0.081869;AN=5008;NS=2504;DP=17178;EAS_AF=0.0069;AMR_AF=0.062;AFR_AF=0.2005;EUR_AF=0.0696;SAS_AF=0.0256;AA=C|||;VT=SNP
2	172507373	rs112427739	T	C	100	PASS	AC=601;AF=0.120008;AN=5008;NS=2504;DP=16446;EAS_AF=0.0119;AMR_AF=0.2248;AFR_AF=0.0129;EUR_AF=0.2356;SAS_AF=0.183;AA=T|||;VT=SNP
2	172507441	rs4668404	T	C	100	PASS	AC=2694;AF=0.537939;AN=5008;NS=2504;DP=17469;EAS_AF=0.8304;AMR_AF=0.5216;AFR_AF=0.2988;EUR_AF=0.5189;SAS_AF=0.591;AA=T|||;VT=SNP
2	172507711	rs144972106	C	T	100	PASS	AC=156;AF=0.0311502;AN=5008;NS=2504;DP=19133;EAS_AF=0.0069;AMR_AF=0.0504;AFR_AF=0.0144;EUR_AF=0.0686;SAS_AF=0.0266;AA=C|||;VT=SNP
2	172507807	rs4260207	A	C	100	PASS	AC=2694;AF=0.537939;AN=5008;NS=2504;DP=19362;EAS_AF=0.8304;AMR_AF=0.5216;AFR_AF=0.2988;EUR_AF=0.5189;SAS_AF=0.591;AA=A|||;VT=SNP
2	172508172	rs13024892	T	G	100	PASS	AC=2694;AF=0.537939;AN=5008;NS=2504;DP=17764;EAS_AF=0.8304;AMR_AF=0.5216;AFR_AF=0.2988;EUR_AF=0.5189;SAS_AF=0.591;AA=T|||;VT=SNP
2	172508227	rs13025088	T	A	100	PASS	AC=2691;AF=0.53734;AN=5008;NS=2504;DP=17731;EAS_AF=0.8294;AMR_AF=0.5187;AFR_AF=0.298;EUR_AF=0.5199;SAS_AF=0.591;AA=T|||;VT=SNP
2	172508747	rs4584998	T	A	100	PASS	AC=3164;AF=0.631789;AN=5008;NS=2504;DP=20906;EAS_AF=0.8542;AMR_AF=0.5836;AFR_AF=0.4985;EUR_AF=0.5895;SAS_AF=0.6605;AA=A|||;VT=SNP
2	172508810	rs6433308	G	A	100	PASS	AC=2694;AF=0.537939;AN=5008;NS=2504;DP=18793;EAS_AF=0.8304;AMR_AF=0.5216;AFR_AF=0.2988;EUR_AF=0.5189;SAS_AF=0.591;AA=G|||;VT=SNP
2	172508836	rs7605659	T	G	100	PASS	AC=2694;AF=0.537939;AN=5008;NS=2504;DP=19092;EAS_AF=0.8304;AMR_AF=0.5216;AFR_AF=0.2988;EUR_AF=0.5189;SAS_AF=0.591;AA=T|||;VT=SNP
2	172508879	rs62181734	T	C	100	PASS	AC=1572;AF=0.313898;AN=5008;NS=2504;DP=20813;EAS_AF=0.5387;AMR_AF=0.3602;AFR_AF=0.152;EUR_AF=0.2177;SAS_AF=0.3671;AA=T|||;VT=SNP
2	172509013	rs7591880	C	G	100	PASS	AC=2694;AF=0.537939;AN=5008;NS=2504;DP=19101;EAS_AF=0.8304;AMR_AF=0.5216;AFR_AF=0.2988;EUR_AF=0.5189;SAS_AF=0.591;AA=G|||;VT=SNP
2	172509527	rs56095833	G	A	100	PASS	AC=606;AF=0.121006;AN=5008;NS=2504;DP=20155;EAS_AF=0.0119;AMR_AF=0.2248;AFR_AF=0.0182;EUR_AF=0.2336;SAS_AF=0.183;AA=G|||;VT=SNP
2	172509736	rs56324600	G	A	100	PASS	AC=606;AF=0.121006;AN=5008;NS=2504;DP=21378;EAS_AF=0.0119;AMR_AF=0.2248;AFR_AF=0.0182;EUR_AF=0.2336;SAS_AF=0.183;AA=G|||;VT=SNP
2	172509810	rs56989045	G	A	100	PASS	AC=467;AF=0.0932508;AN=5008;NS=2504;DP=20513;EAS_AF=0.0238;AMR_AF=0.062;AFR_AF=0.1974;EUR_AF=0.0706;SAS_AF=0.0695;AA=G|||;VT=SNP
2	172509954	rs73027026	T	G	100	PASS	AC=348;AF=0.0694888;AN=5008;NS=2504;DP=20902;EAS_AF=0.2192;AMR_AF=0.0288;AFR_AF=0.0189;EUR_AF=0.0457;SAS_AF=0.0368;AA=T|||;VT=SNP
2	172509982	rs4497842	A	G	100	PASS	AC=348;AF=0.0694888;AN=5008;NS=2504;DP=20528;EAS_AF=0.2192;AMR_AF=0.0288;AFR_AF=0.0189;EUR_AF=0.0457;SAS_AF=0.0368;AA=A|||;VT=SNP
2	172510069	rs7556876	T	C	100	PASS	AC=2678;AF=0.534744;AN=5008;NS=2504;DP=19730;EAS_AF=0.8304;AMR_AF=0.5216;AFR_AF=0.2859;EUR_AF=0.5199;SAS_AF=0.591;AA=T|||;VT=SNP
2	172510158	rs1033217	A	G	100	PASS	AC=4132;AF=0.82508;AN=5008;NS=2504;DP=18121;EAS_AF=0.8661;AMR_AF=0.8386;AFR_AF=0.7723;EUR_AF=0.826;SAS_AF=0.8436;AA=G|||;VT=SNP
2	172510689	rs1399956	A	G	100	PASS	AC=2694;AF=0.537939;AN=5008;NS=2504;DP=18969;EAS_AF=0.8304;AMR_AF=0.5216;AFR_AF=0.2988;EUR_AF=0.5189;SAS_AF=0.591;AA=A|||;VT=SNP
2	172510972	rs10445763	T	C	100	PASS	AC=4133;AF=0.82528;AN=5008;NS=2504;DP=15747;EAS_AF=0.8661;AMR_AF=0.8386;AFR_AF=0.7731;EUR_AF=0.826;SAS_AF=0.8436;AA=C|||;VT=SNP
2	172511019	rs143361099	G	A	100	PASS	AC=16;AF=0.00319489;AN=5008;NS=2504;DP=16043;EAS_AF=0.0159;AMR_AF=0;AFR_AF=0;EUR_AF=0;SAS_AF=0;AA=G|||;VT=SNP
2	172511462	rs78424878	G	T	100	PASS	AC=275;AF=0.0549121;AN=5008;NS=2504;DP=19761;EAS_AF=0.0069;AMR_AF=0.0562;AFR_AF=0.1014;EUR_AF=0.0696;SAS_AF=0.0256;AA=G|||;VT=SNP
2	172511515	rs4128243	C	T	100	PASS	AC=2694;AF=0.537939;AN=5008;NS=2504;DP=19732;EAS_AF=0.8304;AMR_AF=0.5216;AFR_AF=0.2988;EUR_AF=0.5189;SAS_AF=0.591;AA=C|||;VT=SNP
2	172511841	rs7609475	A	G	100	PASS	AC=467;AF=0.0932508;AN=5008;NS=2504;DP=20815;EAS_AF=0.0238;AMR_AF=0.062;AFR_AF=0.1974;EUR_AF=0.0706;SAS_AF=0.0695;AA=A|||;VT=SNP
2	172511925	rs951917	A	G	100	PASS	AC=3323;AF=0.663538;AN=5008;NS=2504;DP=18697;EAS_AF=0.8542;AMR_AF=0.6009;AFR_AF=0.6097;EUR_AF=0.5895;SAS_AF=0.6605;AA=G|||;VT=SNP
2	172512177	rs7557017	A	G	100	PASS	AC=467;AF=0.0932508;AN=5008;NS=2504;DP=20264;EAS_AF=0.0238;AMR_AF=0.062;AFR_AF=0.1974;EUR_AF=0.0706;SAS_AF=0.0695;AA=A|||;VT=SNP
2	172512487	rs4668405	G	A	100	PASS	AC=2694;AF=0.537939;AN=5008;NS=2504;DP=15903;EAS_AF=0.8304;AMR_AF=0.5216;AFR_AF=0.2988;EUR_AF=0.5189;SAS_AF=0.591;AA=G|||;VT=SNP
2	172512646	rs4668406	A	C	100	PASS	AC=2543;AF=0.507788;AN=5008;NS=2504;DP=16622;EAS_AF=0.8304;AMR_AF=0.5101;AFR_AF=0.1906;EUR_AF=0.5189;SAS_AF=0.591;AA=A|||;VT=SNP
2	172512984	rs12996165	A	T	100	PASS	AC=3192;AF=0.63738;AN=5008;NS=2504;DP=17085;EAS_AF=0.8542;AMR_AF=0.5908;AFR_AF=0.5159;EUR_AF=0.5895;SAS_AF=0.6605;AA=A|||;VT=SNP
2	172513154	rs60573116	T	C	100	PASS	AC=467;AF=0.0932508;AN=5008;NS=2504;DP=18695;EAS_AF=0.0238;AMR_AF=0.062;AFR_AF=0.1974;EUR_AF=0.0706;SAS_AF=0.0695;AA=T|||;VT=SNP
2	172513514	rs7560932	A	C	100	PASS	AC=2694;AF=0.537939;AN=5008;NS=2504;DP=20526;EAS_AF=0.8304;AMR_AF=0.5216;AFR_AF=0.2988;EUR_AF=0.5189;SAS_AF=0.591;AA=A|||;VT=SNP
2	172513603	rs113250314	C	T	100	PASS	AC=151;AF=0.0301518;AN=5008;NS=2504;DP=21462;EAS_AF=0.0069;AMR_AF=0.0504;AFR_AF=0.0113;EUR_AF=0.0686;SAS_AF=0.0256;AA=C|||;VT=SNP
2	172513639	rs7587695	C	A	100	PASS	AC=3161;AF=0.63119;AN=5008;NS=2504;DP=20572;EAS_AF=0.8542;AMR_AF=0.5836;AFR_AF=0.4962;EUR_AF=0.5895;SAS_AF=0.6605;AA=A|||;VT=SNP
2	172513708	rs79501194	T	G	100	PASS	AC=467;AF=0.0932508;AN=5008;NS=2504;DP=18016;EAS_AF=0.0238;AMR_AF=0.062;AFR_AF=0.1974;EUR_AF=0.0706;SAS_AF=0.0695;AA=G|||;VT=SNP
2	172513754	rs7604408	T	C	100	PASS	AC=4133;AF=0.82528;AN=5008;NS=2504;DP=19011;EAS_AF=0.8661;AMR_AF=0.8386;AFR_AF=0.7731;EUR_AF=0.826;SAS_AF=0.8436;AA=C|||;VT=SNP
2	172514363	rs12466175	C	T	100	PASS	AC=2694;AF=0.537939;AN=5008;NS=2504;DP=15842;EAS_AF=0.8304;AMR_AF=0.5216;AFR_AF=0.2988;EUR_AF=0.5189;SAS_AF=0.591;AA=C|||;VT=SNP
2	172514563	rs12466246	C	A	100	PASS	AC=2693;AF=0.53774;AN=5008;NS=2504;DP=20010;EAS_AF=0.8304;AMR_AF=0.5216;AFR_AF=0.2988;EUR_AF=0.5189;SAS_AF=0.59;AA=C|||;VT=SNP
2	172514634	rs60522407	G	T	100	PASS	AC=466;AF=0.0930511;AN=5008;NS=2504;DP=19131;EAS_AF=0.0238;AMR_AF=0.062;AFR_AF=0.1974;EUR_AF=0.0696;SAS_AF=0.0695;AA=G|||;VT=SNP
2	172515161	rs72889835	A	G	100	PASS	AC=623;AF=0.124401;AN=5008;NS=2504;DP=17973;EAS_AF=0.0119;AMR_AF=0.2262;AFR_AF=0.0287;EUR_AF=0.2356;SAS_AF=0.183;AA=A|||;VT=SNP
2	172515454	rs72889837	G	A	100	PASS	AC=1109;AF=0.221446;AN=5008;NS=2504;DP=17239;EAS_AF=0.0288;AMR_AF=0.2579;AFR_AF=0.3298;EUR_AF=0.2366;SAS_AF=0.2321;AA=A|||;VT=SNP
2	172515813	rs79637557	A	G	100	PASS	AC=70;AF=0.0139776;AN=5008;NS=2504;DP=17013;EAS_AF=0.0248;AMR_AF=0;AFR_AF=0;EUR_AF=0.001;SAS_AF=0.045;AA=A|||;VT=SNP
2	172516324	rs144985501	C	G	100	PASS	AC=67;AF=0.0133786;AN=5008;NS=2504;DP=14099;EAS_AF=0.0248;AMR_AF=0;AFR_AF=0;EUR_AF=0.001;SAS_AF=0.0419;AA=C|||;VT=SNP
2	172516335	rs138867335	A	G	100	PASS	AC=67;AF=0.0133786;AN=5008;NS=2504;DP=14201;EAS_AF=0.0248;AMR_AF=0;AFR_AF=0;EUR_AF=0.001;SAS_AF=0.0419;AA=G|||;VT=SNP
2	172516357	rs146247572	A	G	100	PASS	AC=67;AF=0.0133786;AN=5008;NS=2504;DP=15390;EAS_AF=0.0248;AMR_AF=0;AFR_AF=0;EUR_AF=0.001;SAS_AF=0.0419;AA=G|||;VT=SNP
2	172516883	rs150597211	A	C	100	PASS	AC=71;AF=0.0141773;AN=5008;NS=2504;DP=16758;EAS_AF=0.0248;AMR_AF=0;AFR_AF=0;EUR_AF=0.001;SAS_AF=0.046;AA=C|||;VT=SNP
2	172517214	rs77786901	T	G	100	PASS	AC=380;AF=0.0758786;AN=5008;NS=2504;DP=17830;EAS_AF=0.0069;AMR_AF=0.0605;AFR_AF=0.1793;EUR_AF=0.0686;SAS_AF=0.0256;AA=T|||;VT=SNP
2	172517228	rs7602340	G	A	100	PASS	AC=4110;AF=0.820687;AN=5008;NS=2504;DP=17988;EAS_AF=0.8641;AMR_AF=0.8357;AFR_AF=0.7723;EUR_AF=0.8221;SAS_AF=0.8292;AA=A|||;VT=SNP
2	172517387	rs74961568	C	A	100	PASS	AC=271;AF=0.0541134;AN=5008;NS=2504;DP=19294;EAS_AF=0.0069;AMR_AF=0.0562;AFR_AF=0.0991;EUR_AF=0.0686;SAS_AF=0.0256;AA=C|||;VT=SNP
2	172517503	rs76736881	T	C	100	PASS	AC=71;AF=0.0141773;AN=5008;NS=2504;DP=16970;EAS_AF=0.0248;AMR_AF=0;AFR_AF=0;EUR_AF=0.001;SAS_AF=0.046;AA=T|||;VT=SNP
2	172518151	rs6433309	A	G	100	PASS	AC=4109;AF=0.820487;AN=5008;NS=2504;DP=19736;EAS_AF=0.8631;AMR_AF=0.8357;AFR_AF=0.77;EUR_AF=0.825;SAS_AF=0.8292;AA=G|||;VT=SNP
2	172518257	rs16859690	T	C	100	PASS	AC=287;AF=0.0573083;AN=5008;NS=2504;DP=19475;EAS_AF=0.0069;AMR_AF=0.0605;AFR_AF=0.1082;EUR_AF=0.0696;SAS_AF=0.0256;AA=T|||;VT=SNP
2	172518441	rs78795724	T	C	100	PASS	AC=72;AF=0.014377;AN=5008;NS=2504;DP=18006;EAS_AF=0.0248;AMR_AF=0;AFR_AF=0;EUR_AF=0.001;SAS_AF=0.047;AA=C|||;VT=SNP
2	172518713	rs1515811	C	T	100	PASS	AC=4069;AF=0.8125;AN=5008;NS=2504;DP=18764;EAS_AF=0.8363;AMR_AF=0.8343;AFR_AF=0.7897;EUR_AF=0.8111;SAS_AF=0.8047;AA=T|||;VT=SNP
2	172519165	rs59930505	G	C	100	PASS	AC=37;AF=0.00738818;AN=5008;NS=2504;DP=18859;EAS_AF=0.0268;AMR_AF=0;AFR_AF=0;EUR_AF=0;SAS_AF=0.0102;AA=G|||;VT=SNP
2	172519969	rs139488042	C	T	100	PASS	AC=46;AF=0.0091853;AN=5008;NS=2504;DP=20597;EAS_AF=0.0337;AMR_AF=0;AFR_AF=0;EUR_AF=0.001;SAS_AF=0.0112;AA=T|||;VT=SNP
2	172520035	rs143402785	C	T	100	PASS	AC=46;AF=0.0091853;AN=5008;NS=2504;DP=21554;EAS_AF=0.0337;AMR_AF=0;AFR_AF=0;EUR_AF=0.001;SAS_AF=0.0112;AA=T|||;VT=SNP
2	172520642	rs1399957	A	G	100	PASS	AC=3060;AF=0.611022;AN=5008;NS=2504;DP=17519;EAS_AF=0.8472;AMR_AF=0.6254;AFR_AF=0.6263;EUR_AF=0.4155;SAS_AF=0.5378;AA=A|||;VT=SNP
2	172520802	rs140189240	G	A	100	PASS	AC=46;AF=0.0091853;AN=5008;NS=2504;DP=17686;EAS_AF=0.0337;AMR_AF=0;AFR_AF=0;EUR_AF=0.001;SAS_AF=0.0112;AA=A|||;VT=SNP
2	172521425	rs62181736	T	C	100	PASS	AC=862;AF=0.172125;AN=5008;NS=2504;DP=19373;EAS_AF=0.0308;AMR_AF=0.1916;AFR_AF=0.084;EUR_AF=0.3082;SAS_AF=0.2832;AA=T|||;VT=SNP
2	172521711	rs142794753	G	A	100	PASS	AC=46;AF=0.0091853;AN=5008;NS=2504;DP=20112;EAS_AF=0.0337;AMR_AF=0;AFR_AF=0;EUR_AF=0.001;SAS_AF=0.0112;AA=G|||;VT=SNP
2	172521826	rs138196958	G	A	100	PASS	AC=46;AF=0.0091853;AN=5008;NS=2504;DP=22240;EAS_AF=0.0337;AMR_AF=0;AFR_AF=0;EUR_AF=0.001;SAS_AF=0.0112;AA=G|||;VT=SNP
2	172521827	rs7600835	G	A	100	PASS	AC=1447;AF=0.288938;AN=5008;NS=2504;DP=22153;EAS_AF=0.2093;AMR_AF=0.3415;AFR_AF=0.4228;EUR_AF=0.3221;SAS_AF=0.1186;AA=G|||;VT=SNP
2	172522101	rs182797499	G	T	100	PASS	AC=46;AF=0.0091853;AN=5008;NS=2504;DP=20015;EAS_AF=0.0337;AMR_AF=0;AFR_AF=0;EUR_AF=0.001;SAS_AF=0.0112;AA=T|||;VT=SNP
2	172522209	rs186008520	C	T	100	PASS	AC=40;AF=0.00798722;AN=5008;NS=2504;DP=17501;EAS_AF=0.0337;AMR_AF=0;AFR_AF=0;EUR_AF=0.001;SAS_AF=0.0051;AA=C|||;VT=SNP
2	172522659	rs140144219	C	T	100	PASS	AC=46;AF=0.0091853;AN=5008;NS=2504;DP=12397;EAS_AF=0.0337;AMR_AF=0;AFR_AF=0;EUR_AF=0.001;SAS_AF=0.0112;AA=C|||;VT=SNP
2	172522804	rs186872470	G	C	100	PASS	AC=40;AF=0.00798722;AN=5008;NS=2504;DP=14257;EAS_AF=0.0337;AMR_AF=0;AFR_AF=0;EUR_AF=0.001;SAS_AF=0.0051;AA=C|||;VT=SNP
2	172523080	rs143782497	A	G	100	PASS	AC=46;AF=0.0091853;AN=5008;NS=2504;DP=12312;EAS_AF=0.0337;AMR_AF=0;AFR_AF=0;EUR_AF=0.001;SAS_AF=0.0112;AA=A|||;VT=SNP
2	172523646	rs191600770	C	T	100	PASS	AC=44;AF=0.00878594;AN=5008;NS=2504;DP=14698;EAS_AF=0.0317;AMR_AF=0.0014;AFR_AF=0.0008;EUR_AF=0.001;SAS_AF=0.0092;AA=C|||;VT=SNP
2	172523676	rs149983806	C	T	100	PASS	AC=46;AF=0.0091853;AN=5008;NS=2504;DP=14499;EAS_AF=0.0337;AMR_AF=0;AFR_AF=0;EUR_AF=0.001;SAS_AF=0.0112;AA=T|||;VT=SNP
2	172524900	rs59712148	C	A	100	PASS	AC=943;AF=0.188299;AN=5008;NS=2504;DP=19079;EAS_AF=0.6121;AMR_AF=0.0476;AFR_AF=0.0151;EUR_AF=0.0239;SAS_AF=0.2546;AA=C|||;VT=SNP
2	172525144	rs1399958	C	T	100	PASS	AC=1691;AF=0.33766;AN=5008;NS=2504;DP=20081;EAS_AF=0.629;AMR_AF=0.353;AFR_AF=0.2231;EUR_AF=0.1143;SAS_AF=0.411;AA=T|||;VT=SNP
2	172525884	rs2102738	A	C	100	PASS	AC=1238;AF=0.247204;AN=5008;NS=2504;DP=18902;EAS_AF=0.6746;AMR_AF=0.147;AFR_AF=0.0091;EUR_AF=0.1988;SAS_AF=0.2495;AA=A|||;VT=SNP
2	172525999	rs2090278	G	A	100	PASS	AC=4825;AF=0.963458;AN=5008;NS=2504;DP=19693;EAS_AF=0.9772;AMR_AF=0.9784;AFR_AF=0.9191;EUR_AF=0.9642;SAS_AF=0.998;AA=A|||;VT=SNP
2	172526108	rs114995575	G	A	100	PASS	AC=91;AF=0.0181709;AN=5008;NS=2504;DP=19631;EAS_AF=0.0149;AMR_AF=0.072;AFR_AF=0.0008;EUR_AF=0.0159;SAS_AF=0.0092;AA=G|||;VT=SNP
2	172526192	rs2090279	G	A	100	PASS	AC=2374;AF=0.474042;AN=5008;NS=2504;DP=18371;EAS_AF=0.7093;AMR_AF=0.4424;AFR_AF=0.4433;EUR_AF=0.2893;SAS_AF=0.4857;AA=G|||;VT=SNP
2	172526359	rs74471766	T	C	100	PASS	AC=55;AF=0.0109824;AN=5008;NS=2504;DP=19506;EAS_AF=0.0357;AMR_AF=0.0245;AFR_AF=0;EUR_AF=0;SAS_AF=0.002;AA=T|||;VT=SNP
2	172526608	rs137930099	T	C	100	PASS	AC=93;AF=0.0185703;AN=5008;NS=2504;DP=17076;EAS_AF=0.0149;AMR_AF=0.0735;AFR_AF=0.0008;EUR_AF=0.0169;SAS_AF=0.0092;AA=T|||;VT=SNP
2	172527238	rs72889848	T	C	100	PASS	AC=1472;AF=0.29393;AN=5008;NS=2504;DP=17118;EAS_AF=0.624;AMR_AF=0.1643;AFR_AF=0.1112;EUR_AF=0.2535;SAS_AF=0.3344;AA=T|||;VT=SNP
2	172527930	rs116475062	C	T	100	PASS	AC=74;AF=0.0147764;AN=5008;NS=2504;DP=20253;EAS_AF=0.0228;AMR_AF=0.0144;AFR_AF=0.003;EUR_AF=0.0348;SAS_AF=0.002;AA=c|||;VT=SNP
2	172527973	rs979955	C	A	100	PASS	AC=963;AF=0.192292;AN=5008;NS=2504;DP=21308;EAS_AF=0.0655;AMR_AF=0.232;AFR_AF=0.0424;EUR_AF=0.3429;SAS_AF=0.3425;AA=C|||;VT=SNP
2	172528095	rs979956	C	A	100	PASS	AC=2100;AF=0.419329;AN=5008;NS=2504;DP=23103;EAS_AF=0.1627;AMR_AF=0.5778;AFR_AF=0.4644;EUR_AF=0.4344;SAS_AF=0.4949;AA=A|||;VT=SNP
2	172528159	rs979957	T	C	100	PASS	AC=2100;AF=0.419329;AN=5008;NS=2504;DP=22373;EAS_AF=0.1627;AMR_AF=0.5778;AFR_AF=0.4644;EUR_AF=0.4344;SAS_AF=0.4949;AA=t|||;VT=SNP
2	172528594	rs72889853	A	G	100	PASS	AC=962;AF=0.192093;AN=5008;NS=2504;DP=18109;EAS_AF=0.0655;AMR_AF=0.2334;AFR_AF=0.0401;EUR_AF=0.3429;SAS_AF=0.3436;AA=A|||;VT=SNP
2	172529682	rs12478189	G	T	100	PASS	AC=859;AF=0.171526;AN=5008;NS=2504;DP=19093;EAS_AF=0.0813;AMR_AF=0.2594;AFR_AF=0.2874;EUR_AF=0.0755;SAS_AF=0.1442;AA=G|||;VT=SNP
2	172530036	rs1028127	T	C	100	PASS	AC=2374;AF=0.474042;AN=5008;NS=2504;DP=17759;EAS_AF=0.6855;AMR_AF=0.3934;AFR_AF=0.1067;EUR_AF=0.5974;SAS_AF=0.683;AA=T|||;VT=SNP
2	172530707	rs12998411	G	C	100	PASS	AC=2371;AF=0.473442;AN=5008;NS=2504;DP=18799;EAS_AF=0.6855;AMR_AF=0.3919;AFR_AF=0.1067;EUR_AF=0.5974;SAS_AF=0.681;AA=G|||;VT=SNP
2	172530949	rs2357061	T	C	100	PASS	AC=3704;AF=0.739617;AN=5008;NS=2504;DP=14890;EAS_AF=0.8056;AMR_AF=0.7622;AFR_AF=0.6135;EUR_AF=0.7276;SAS_AF=0.8384;AA=C|||;VT=SNP
2	172531934	rs80065526	G	T	100	PASS	AC=99;AF=0.0197684;AN=5008;NS=2504;DP=20620;EAS_AF=0.0228;AMR_AF=0.0202;AFR_AF=0.0189;EUR_AF=0.0348;SAS_AF=0.002;AA=G|||;VT=SNP
2	172532392	rs35549875	A	G	100	PASS	AC=3689;AF=0.736621;AN=5008;NS=2504;DP=19471;EAS_AF=0.8085;AMR_AF=0.7608;AFR_AF=0.6014;EUR_AF=0.7266;SAS_AF=0.8384;AA=G|||;VT=SNP
2	172532728	rs61588295	C	T	100	PASS	AC=1137;AF=0.227037;AN=5008;NS=2504;DP=19119;EAS_AF=0.1052;AMR_AF=0.2896;AFR_AF=0.4312;EUR_AF=0.1133;SAS_AF=0.1493;AA=C|||;VT=SNP
2	172533621	rs11692132	C	T	100	PASS	AC=2276;AF=0.454473;AN=5008;NS=2504;DP=14901;EAS_AF=0.1855;AMR_AF=0.5994;AFR_AF=0.5348;EUR_AF=0.4742;SAS_AF=0.5;AA=T|||;VT=SNP
2	172534884	rs4668407	T	C	100	PASS	AC=3685;AF=0.735823;AN=5008;NS=2504;DP=18971;EAS_AF=0.8046;AMR_AF=0.7637;AFR_AF=0.6006;EUR_AF=0.7266;SAS_AF=0.8374;AA=C|||;VT=SNP
2	172535198	rs59414074	C	T	100	PASS	AC=1142;AF=0.228035;AN=5008;NS=2504;DP=20866;EAS_AF=0.0982;AMR_AF=0.3458;AFR_AF=0.4221;EUR_AF=0.0934;SAS_AF=0.1544;AA=C|||;VT=SNP
2	172535337	rs10803863	T	C	100	PASS	AC=3685;AF=0.735823;AN=5008;NS=2504;DP=20781;EAS_AF=0.8056;AMR_AF=0.7637;AFR_AF=0.6006;EUR_AF=0.7256;SAS_AF=0.8374;AA=C|||;VT=SNP
2	172535359	rs77536669	G	T	100	PASS	AC=74;AF=0.0147764;AN=5008;NS=2504;DP=20553;EAS_AF=0.0228;AMR_AF=0.0144;AFR_AF=0.003;EUR_AF=0.0348;SAS_AF=0.002;AA=G|||;VT=SNP
2	172535396	rs58565148	C	T	100	PASS	AC=1050;AF=0.209665;AN=5008;NS=2504;DP=21046;EAS_AF=0.0823;AMR_AF=0.2738;AFR_AF=0.4213;EUR_AF=0.0775;SAS_AF=0.1452;AA=C|||;VT=SNP
2	172535622	rs11678892	T	G	100	PASS	AC=1142;AF=0.228035;AN=5008;NS=2504;DP=18746;EAS_AF=0.1052;AMR_AF=0.2911;AFR_AF=0.4357;EUR_AF=0.1133;SAS_AF=0.1472;AA=T|||;VT=SNP
2	172535848	rs11678984	T	G	100	PASS	AC=3579;AF=0.714657;AN=5008;NS=2504;DP=17824;EAS_AF=0.7937;AMR_AF=0.7565;AFR_AF=0.5386;EUR_AF=0.7217;SAS_AF=0.8344;AA=T|||;VT=SNP
2	172536172	rs16859721	A	G	100	PASS	AC=1051;AF=0.209864;AN=5008;NS=2504;DP=21143;EAS_AF=0.0823;AMR_AF=0.2738;AFR_AF=0.4221;EUR_AF=0.0775;SAS_AF=0.1452;AA=A|||;VT=SNP
2	172537212	rs12052995	A	G	100	PASS	AC=2371;AF=0.473442;AN=5008;NS=2504;DP=22068;EAS_AF=0.6875;AMR_AF=0.3934;AFR_AF=0.1067;EUR_AF=0.5944;SAS_AF=0.681;AA=A|||;VT=SNP
2	172537350	rs12053003	A	C	100	PASS	AC=3691;AF=0.737021;AN=5008;NS=2504;DP=19784;EAS_AF=0.8085;AMR_AF=0.7651;AFR_AF=0.6014;EUR_AF=0.7266;SAS_AF=0.8374;AA=C|||;VT=SNP
2	172537422	rs17427311	G	A	100	PASS	AC=954;AF=0.190495;AN=5008;NS=2504;DP=21159;EAS_AF=0.0635;AMR_AF=0.2277;AFR_AF=0.0431;EUR_AF=0.3419;SAS_AF=0.3384;AA=g|||;VT=SNP
2	172537643	rs78905382	C	A	100	PASS	AC=11;AF=0.00219649;AN=5008;NS=2504;DP=23530;EAS_AF=0.0109;AMR_AF=0;AFR_AF=0;EUR_AF=0;SAS_AF=0;AA=C|||;VT=SNP
2	172538294	rs7588351	C	T	100	PASS	AC=1051;AF=0.209864;AN=5008;NS=2504;DP=16093;EAS_AF=0.0823;AMR_AF=0.2738;AFR_AF=0.4221;EUR_AF=0.0775;SAS_AF=0.1452;AA=C|||;VT=SNP
2	172538530	rs17580984	G	T	100	PASS	AC=562;AF=0.11222;AN=5008;NS=2504;DP=18151;EAS_AF=0.0813;AMR_AF=0.2406;AFR_AF=0.0726;EUR_AF=0.0775;SAS_AF=0.1421;AA=G|||;VT=SNP
2	172540401	rs62181740	A	G	100	PASS	AC=511;AF=0.102037;AN=5008;NS=2504;DP=16767;EAS_AF=0.0268;AMR_AF=0.1167;AFR_AF=0.0295;EUR_AF=0.175;SAS_AF=0.1922;AA=A|||;VT=SNP
2	172541075	rs62181741	C	T	100	PASS	AC=508;AF=0.101438;AN=5008;NS=2504;DP=15780;EAS_AF=0.0268;AMR_AF=0.1167;AFR_AF=0.028;EUR_AF=0.175;SAS_AF=0.1912;AA=C|||;VT=SNP
2	172541378	rs17614941	T	C	100	PASS	AC=2369;AF=0.473043;AN=5008;NS=2504;DP=22131;EAS_AF=0.6865;AMR_AF=0.3948;AFR_AF=0.1067;EUR_AF=0.5944;SAS_AF=0.6789;AA=T|||;VT=SNP
2	172541609	rs1554166	T	G	100	PASS	AC=3690;AF=0.736821;AN=5008;NS=2504;DP=22552;EAS_AF=0.8085;AMR_AF=0.7637;AFR_AF=0.6006;EUR_AF=0.7266;SAS_AF=0.8384;AA=G|||;VT=SNP
2	172542238	rs2037164	C	T	100	PASS	AC=1048;AF=0.209265;AN=5008;NS=2504;DP=21203;EAS_AF=0.0823;AMR_AF=0.2738;AFR_AF=0.4198;EUR_AF=0.0775;SAS_AF=0.1452;AA=C|||;VT=SNP
2	172542705	rs34542126	C	T	100	PASS	AC=3566;AF=0.712061;AN=5008;NS=2504;DP=14565;EAS_AF=0.7937;AMR_AF=0.755;AFR_AF=0.534;EUR_AF=0.7217;SAS_AF=0.8282;AA=C|||;VT=SNP
2	172542933	rs140219751	C	T	100	PASS	AC=27;AF=0.00539137;AN=5008;NS=2504;DP=16765;EAS_AF=0.0268;AMR_AF=0;AFR_AF=0;EUR_AF=0;SAS_AF=0;AA=A|||;VT=SNP
2	172543109	rs2357062	T	C	100	PASS	AC=958;AF=0.191294;AN=5008;NS=2504;DP=15798;EAS_AF=0.0635;AMR_AF=0.2305;AFR_AF=0.0393;EUR_AF=0.3419;SAS_AF=0.3456;AA=T|||;VT=SNP
2	172543397	rs2138349	T	C	100	PASS	AC=957;AF=0.191094;AN=5008;NS=2504;DP=17631;EAS_AF=0.0635;AMR_AF=0.2305;AFR_AF=0.0393;EUR_AF=0.3419;SAS_AF=0.3446;AA=T|||;VT=SNP
2	172543651	rs76758669	T	C	100	PASS	AC=74;AF=0.0147764;AN=5008;NS=2504;DP=18016;EAS_AF=0.0228;AMR_AF=0.0144;AFR_AF=0.003;EUR_AF=0.0348;SAS_AF=0.002;AA=T|||;VT=SNP
2	172543913	rs6721680	G	T	100	PASS	AC=3578;AF=0.714457;AN=5008;NS=2504;DP=17477;EAS_AF=0.7937;AMR_AF=0.7579;AFR_AF=0.5401;EUR_AF=0.7237;SAS_AF=0.8282;AA=G|||;VT=SNP
2	172544483	rs3795999	A	G	100	PASS	AC=3687;AF=0.736222;AN=5008;NS=2504;DP=16212;EAS_AF=0.8095;AMR_AF=0.7651;AFR_AF=0.5983;EUR_AF=0.7266;SAS_AF=0.8364;AA=G|||;VT=SNP
2	172545026	rs80197124	C	G	100	PASS	AC=74;AF=0.0147764;AN=5008;NS=2504;DP=20234;EAS_AF=0.0228;AMR_AF=0.0144;AFR_AF=0.003;EUR_AF=0.0348;SAS_AF=0.002;AA=C|||;VT=SNP
2	172545208	rs17614989	T	C	100	PASS	AC=464;AF=0.0926518;AN=5008;NS=2504;DP=20835;EAS_AF=0.0804;AMR_AF=0.232;AFR_AF=0.0038;EUR_AF=0.0775;SAS_AF=0.1421;AA=T|||;VT=SNP
2	172546051	rs17615013	A	G	100	PASS	AC=564;AF=0.11262;AN=5008;NS=2504;DP=15978;EAS_AF=0.0813;AMR_AF=0.2406;AFR_AF=0.0734;EUR_AF=0.0775;SAS_AF=0.1431;AA=A|||;VT=SNP
2	172547244	rs117397189	G	A	100	PASS	AC=22;AF=0.00439297;AN=5008;NS=2504;DP=13557;EAS_AF=0.0208;AMR_AF=0;AFR_AF=0;EUR_AF=0;SAS_AF=0.001;AA=G|||;VT=SNP
2	172547553	rs17499306	A	T	100	PASS	AC=937;AF=0.187101;AN=5008;NS=2504;DP=18623;EAS_AF=0.0635;AMR_AF=0.2291;AFR_AF=0.0265;EUR_AF=0.3419;SAS_AF=0.3425;AA=A|||;VT=SNP
2	172549248	rs6433311	A	G	100	PASS	AC=3597;AF=0.718251;AN=5008;NS=2504;DP=18451;EAS_AF=0.8075;AMR_AF=0.755;AFR_AF=0.5401;EUR_AF=0.7237;SAS_AF=0.8354;AA=A|||;VT=SNP
2	172550440	rs11675891	A	G	100	PASS	AC=767;AF=0.153155;AN=5008;NS=2504;DP=17735;EAS_AF=0.0486;AMR_AF=0.2061;AFR_AF=0.0129;EUR_AF=0.326;SAS_AF=0.2352;AA=A|||;VT=SNP
2	172550905	rs143631209	C	T	100	PASS	AC=92;AF=0.0183706;AN=5008;NS=2504;DP=14992;EAS_AF=0.0159;AMR_AF=0.072;AFR_AF=0.0008;EUR_AF=0.0159;SAS_AF=0.0092;AA=C|||;VT=SNP
2	172551325	rs115678258	G	A	100	PASS	AC=74;AF=0.0147764;AN=5008;NS=2504;DP=16863;EAS_AF=0.0228;AMR_AF=0.0144;AFR_AF=0.003;EUR_AF=0.0348;SAS_AF=0.002;AA=G|||;VT=SNP
2	172551362	rs76478189	G	A	100	PASS	AC=18;AF=0.00359425;AN=5008;NS=2504;DP=17052;EAS_AF=0.0179;AMR_AF=0;AFR_AF=0;EUR_AF=0;SAS_AF=0;AA=G|||;VT=SNP
2	172551602	rs1554165	T	C	100	PASS	AC=1052;AF=0.210064;AN=5008;NS=2504;DP=22817;EAS_AF=0.0833;AMR_AF=0.2752;AFR_AF=0.4206;EUR_AF=0.0775;SAS_AF=0.1462;AA=T|||;VT=SNP
2	172551771	rs141251399	G	A	100	PASS	AC=93;AF=0.0185703;AN=5008;NS=2504;DP=16466;EAS_AF=0.0169;AMR_AF=0.072;AFR_AF=0.0008;EUR_AF=0.0159;SAS_AF=0.0092;AA=G|||;VT=SNP
2	172552001	rs62181743	T	C	100	PASS	AC=511;AF=0.102037;AN=5008;NS=2504;DP=18052;EAS_AF=0.0258;AMR_AF=0.1167;AFR_AF=0.0287;EUR_AF=0.1769;SAS_AF=0.1922;AA=T|||;VT=SNP
2	172552043	rs75487499	A	G	100	PASS	AC=18;AF=0.00359425;AN=5008;NS=2504;DP=17028;EAS_AF=0.0179;AMR_AF=0;AFR_AF=0;EUR_AF=0;SAS_AF=0;AA=A|||;VT=SNP
2	172552056	rs117537565	C	T	100	PASS	AC=24;AF=0.00479233;AN=5008;NS=2504;DP=16689;EAS_AF=0.0208;AMR_AF=0;AFR_AF=0;EUR_AF=0.003;SAS_AF=0;AA=C|||;VT=SNP
2	172552611	rs78293586	G	A	100	PASS	AC=75;AF=0.014976;AN=5008;NS=2504;DP=18297;EAS_AF=0.0228;AMR_AF=0.0144;AFR_AF=0.0038;EUR_AF=0.0348;SAS_AF=0.002;AA=G|||;VT=SNP
2	172552765	rs13429113	A	T	100	PASS	AC=1209;AF=0.241414;AN=5008;NS=2504;DP=17143;EAS_AF=0.2063;AMR_AF=0.232;AFR_AF=0.2995;EUR_AF=0.2744;SAS_AF=0.1718;AA=A|||;VT=SNP
2	172553925	rs74502467	G	A	100	PASS	AC=14;AF=0.00279553;AN=5008;NS=2504;DP=19287;EAS_AF=0.0139;AMR_AF=0;AFR_AF=0;EUR_AF=0;SAS_AF=0;AA=G|||;VT=SNP
2	172553999	rs34242651	G	A	100	PASS	AC=2336;AF=0.466454;AN=5008;NS=2504;DP=18417;EAS_AF=0.6726;AMR_AF=0.3905;AFR_AF=0.1021;EUR_AF=0.5924;SAS_AF=0.6708;AA=G|||;VT=SNP
2	172555276	rs150407583	G	A	100	PASS	AC=92;AF=0.0183706;AN=5008;NS=2504;DP=16399;EAS_AF=0.0159;AMR_AF=0.072;AFR_AF=0.0008;EUR_AF=0.0159;SAS_AF=0.0092;AA=g|||;VT=SNP
2	172556172	rs111282224	C	T	100	PASS	AC=285;AF=0.0569089;AN=5008;NS=2504;DP=9745;EAS_AF=0.002;AMR_AF=0.085;AFR_AF=0.0061;EUR_AF=0.1352;SAS_AF=0.0818;AA=C|||;VT=SNP
2	172557246	rs7574711	A	G	100	PASS	AC=1053;AF=0.210264;AN=5008;NS=2504;DP=15060;EAS_AF=0.0833;AMR_AF=0.2752;AFR_AF=0.4213;EUR_AF=0.0775;SAS_AF=0.1462;AA=A|||;VT=SNP
2	172557739	rs1850031	G	A	100	PASS	AC=1054;AF=0.210463;AN=5008;NS=2504;DP=16241;EAS_AF=0.0843;AMR_AF=0.2752;AFR_AF=0.4213;EUR_AF=0.0775;SAS_AF=0.1462;AA=G|||;VT=SNP
2	172558047	rs1515812	G	A	100	PASS	AC=1053;AF=0.210264;AN=5008;NS=2504;DP=16565;EAS_AF=0.0833;AMR_AF=0.2752;AFR_AF=0.4213;EUR_AF=0.0775;SAS_AF=0.1462;AA=G|||;VT=SNP
2	172558172	rs2138348	G	T	100	PASS	AC=1182;AF=0.236022;AN=5008;NS=2504;DP=14727;EAS_AF=0.1905;AMR_AF=0.232;AFR_AF=0.2988;EUR_AF=0.2714;SAS_AF=0.1646;AA=G|||;VT=SNP
2	172558213	rs12464262	T	C	100	PASS	AC=879;AF=0.175519;AN=5008;NS=2504;DP=14258;EAS_AF=0.0833;AMR_AF=0.2637;AFR_AF=0.2958;EUR_AF=0.0775;SAS_AF=0.1462;AA=T|||;VT=SNP
2	172558328	rs62184165	A	G	100	PASS	AC=2361;AF=0.471446;AN=5008;NS=2504;DP=13373;EAS_AF=0.6875;AMR_AF=0.3905;AFR_AF=0.1021;EUR_AF=0.5954;SAS_AF=0.6779;AA=A|||;VT=SNP
2	172558924	rs77870494	T	C	100	PASS	AC=751;AF=0.14996;AN=5008;NS=2504;DP=17276;EAS_AF=0.5982;AMR_AF=0.0231;AFR_AF=0.0076;EUR_AF=0.0129;SAS_AF=0.1115;AA=T|||;VT=SNP
2	172560729	rs12185567	A	C	100	PASS	AC=3687;AF=0.736222;AN=5008;NS=2504;DP=15458;EAS_AF=0.8125;AMR_AF=0.7637;AFR_AF=0.5983;EUR_AF=0.7256;SAS_AF=0.8354;AA=C|||;VT=SNP
2	172563922	rs312925	G	A	100	PASS	AC=1337;AF=0.266973;AN=5008;NS=2504;DP=14526;EAS_AF=0.2034;AMR_AF=0.2363;AFR_AF=0.4024;EUR_AF=0.2724;SAS_AF=0.1656;AA=G|||;VT=SNP
2	172564021	rs312924	A	T	100	PASS	AC=1339;AF=0.267372;AN=5008;NS=2504;DP=15260;EAS_AF=0.2034;AMR_AF=0.2363;AFR_AF=0.4024;EUR_AF=0.2724;SAS_AF=0.1677;AA=A|||;VT=SNP
2	172564094	rs34531723	A	C	100	PASS	AC=2404;AF=0.480032;AN=5008;NS=2504;DP=15152;EAS_AF=0.6806;AMR_AF=0.3934;AFR_AF=0.1392;EUR_AF=0.5944;SAS_AF=0.6779;AA=A|||;VT=SNP
2	172564438	rs12997093	T	C	100	PASS	AC=2398;AF=0.478834;AN=5008;NS=2504;DP=19004;EAS_AF=0.6756;AMR_AF=0.3934;AFR_AF=0.1384;EUR_AF=0.5964;SAS_AF=0.6759;AA=T|||;VT=SNP
2	172566382	rs151058663	C	T	100	PASS	AC=76;AF=0.0151757;AN=5008;NS=2504;DP=15898;EAS_AF=0.0675;AMR_AF=0.0101;AFR_AF=0.0008;EUR_AF=0;SAS_AF=0;AA=C|||;VT=SNP
2	172566859	rs138941312	G	C	100	PASS	AC=92;AF=0.0183706;AN=5008;NS=2504;DP=16871;EAS_AF=0.0159;AMR_AF=0.072;AFR_AF=0.0008;EUR_AF=0.0159;SAS_AF=0.0092;AA=G|||;VT=SNP
2	172567256	rs114879982	G	A	100	PASS	AC=74;AF=0.0147764;AN=5008;NS=2504;DP=12404;EAS_AF=0.0228;AMR_AF=0.0144;AFR_AF=0.003;EUR_AF=0.0348;SAS_AF=0.002;AA=G|||;VT=SNP
2	172567568	rs12612105	C	T	100	PASS	AC=849;AF=0.169529;AN=5008;NS=2504;DP=15347;EAS_AF=0.5744;AMR_AF=0.0418;AFR_AF=0.0242;EUR_AF=0.0765;SAS_AF=0.135;AA=c|||;VT=SNP
2	172567701	rs312920	T	C	100	PASS	AC=3951;AF=0.788938;AN=5008;NS=2504;DP=17264;EAS_AF=0.9127;AMR_AF=0.7248;AFR_AF=0.5787;EUR_AF=0.9225;SAS_AF=0.8538;AA=t|||;VT=SNP
2	172567713	rs312919	G	A	100	PASS	AC=1327;AF=0.264976;AN=5008;NS=2504;DP=17492;EAS_AF=0.1925;AMR_AF=0.2363;AFR_AF=0.4039;EUR_AF=0.2724;SAS_AF=0.1646;AA=G|||;VT=SNP
2	172568985	rs79317912	A	G	100	PASS	AC=30;AF=0.00599042;AN=5008;NS=2504;DP=18376;EAS_AF=0.0258;AMR_AF=0.0029;AFR_AF=0;EUR_AF=0;SAS_AF=0.002;AA=A|||;VT=SNP
2	172569587	rs312918	G	C	100	PASS	AC=1411;AF=0.281749;AN=5008;NS=2504;DP=16514;EAS_AF=0.1905;AMR_AF=0.245;AFR_AF=0.4614;EUR_AF=0.2763;SAS_AF=0.1646;AA=C|||;VT=SNP
2	172569824	rs10930491	A	G	100	PASS	AC=2384;AF=0.476038;AN=5008;NS=2504;DP=14992;EAS_AF=0.6865;AMR_AF=0.3934;AFR_AF=0.1188;EUR_AF=0.5954;SAS_AF=0.6779;AA=A|||;VT=SNP
2	172570419	rs950173	G	A	100	PASS	AC=353;AF=0.0704872;AN=5008;NS=2504;DP=15687;EAS_AF=0.0665;AMR_AF=0.0735;AFR_AF=0.0023;EUR_AF=0.1074;SAS_AF=0.1268;AA=G|||;VT=SNP
2	172571082	rs144427906	T	G	100	PASS	AC=15;AF=0.00299521;AN=5008;NS=2504;DP=13912;EAS_AF=0.0149;AMR_AF=0;AFR_AF=0;EUR_AF=0;SAS_AF=0;AA=T|||;VT=SNP
2	172571158	rs312917	C	T	100	PASS	AC=3944;AF=0.78754;AN=5008;NS=2504;DP=15379;EAS_AF=0.9127;AMR_AF=0.7248;AFR_AF=0.5734;EUR_AF=0.9225;SAS_AF=0.8538;AA=T|||;VT=SNP
2	172571693	rs17581131	C	G	100	PASS	AC=76;AF=0.0151757;AN=5008;NS=2504;DP=19558;EAS_AF=0.0675;AMR_AF=0.0101;AFR_AF=0.0008;EUR_AF=0;SAS_AF=0;AA=C|||;VT=SNP
2	172572566	rs115279258	A	G	100	PASS	AC=87;AF=0.0173722;AN=5008;NS=2504;DP=16332;EAS_AF=0.0228;AMR_AF=0.0173;AFR_AF=0.0113;EUR_AF=0.0348;SAS_AF=0.002;AA=A|||;VT=SNP
2	172573341	rs312916	G	A	100	PASS	AC=1323;AF=0.264177;AN=5008;NS=2504;DP=15693;EAS_AF=0.1905;AMR_AF=0.2363;AFR_AF=0.4032;EUR_AF=0.2724;SAS_AF=0.1636;AA=G|||;VT=SNP
2	172574172	rs11887208	G	A	100	PASS	AC=3864;AF=0.771565;AN=5008;NS=2504;DP=13655;EAS_AF=0.8899;AMR_AF=0.7075;AFR_AF=0.5673;EUR_AF=0.8877;SAS_AF=0.8517;AA=A|||;VT=SNP
2	172574612	rs2674484	G	A	100	PASS	AC=1323;AF=0.264177;AN=5008;NS=2504;DP=12963;EAS_AF=0.1905;AMR_AF=0.2363;AFR_AF=0.4024;EUR_AF=0.2734;SAS_AF=0.1636;AA=g|||;VT=SNP
2	172575012	rs2678155	T	C	100	PASS	AC=1406;AF=0.280751;AN=5008;NS=2504;DP=13141;EAS_AF=0.2044;AMR_AF=0.2421;AFR_AF=0.4433;EUR_AF=0.2783;SAS_AF=0.1697;AA=C|||;VT=SNP
2	172575837	rs10497375	A	G	100	PASS	AC=148;AF=0.0295527;AN=5008;NS=2504;DP=20041;EAS_AF=0.0159;AMR_AF=0.0749;AFR_AF=0.0401;EUR_AF=0.0179;SAS_AF=0.0092;AA=A|||;VT=SNP
2	172576011	rs17427473	A	G	100	PASS	AC=1005;AF=0.200679;AN=5008;NS=2504;DP=16924;EAS_AF=0.0972;AMR_AF=0.232;AFR_AF=0.0431;EUR_AF=0.3419;SAS_AF=0.3528;AA=A|||;VT=SNP
2	172576081	rs145383061	A	G	100	PASS	AC=29;AF=0.00579073;AN=5008;NS=2504;DP=18234;EAS_AF=0.0288;AMR_AF=0;AFR_AF=0;EUR_AF=0;SAS_AF=0;AA=A|||;VT=SNP
2	172577116	rs7597387	T	C	100	PASS	AC=1412;AF=0.281949;AN=5008;NS=2504;DP=14590;EAS_AF=0.2034;AMR_AF=0.2421;AFR_AF=0.447;EUR_AF=0.2793;SAS_AF=0.1708;AA=C|||;VT=SNP
2	172577276	rs10206062	A	T	100	PASS	AC=1345;AF=0.26857;AN=5008;NS=2504;DP=16473;EAS_AF=0.2044;AMR_AF=0.2363;AFR_AF=0.4024;EUR_AF=0.2744;SAS_AF=0.1708;AA=A|||;VT=SNP
2	172577479	rs115285814	G	T	100	PASS	AC=92;AF=0.0183706;AN=5008;NS=2504;DP=13343;EAS_AF=0.0159;AMR_AF=0.072;AFR_AF=0.0008;EUR_AF=0.0159;SAS_AF=0.0092;AA=C|||;VT=SNP
2	172577861	rs10185633	G	A	100	PASS	AC=3949;AF=0.788538;AN=5008;NS=2504;DP=15225;EAS_AF=0.9117;AMR_AF=0.7248;AFR_AF=0.5779;EUR_AF=0.9225;SAS_AF=0.8538;AA=A|||;VT=SNP
2	172579954	rs973889	A	G	100	PASS	AC=1335;AF=0.266573;AN=5008;NS=2504;DP=18827;EAS_AF=0.1935;AMR_AF=0.2363;AFR_AF=0.4032;EUR_AF=0.2753;SAS_AF=0.1697;AA=A|||;VT=SNP
2	172580105	rs78324452	C	T	100	PASS	AC=160;AF=0.0319489;AN=5008;NS=2504;DP=17991;EAS_AF=0.1518;AMR_AF=0.0058;AFR_AF=0;EUR_AF=0.001;SAS_AF=0.002;AA=C|||;VT=SNP
2	172582888	rs144273879	G	T	100	PASS	AC=26;AF=0.00519169;AN=5008;NS=2504;DP=13634;EAS_AF=0.0248;AMR_AF=0;AFR_AF=0;EUR_AF=0;SAS_AF=0.001;AA=G|||;VT=SNP
2	172583203	rs78270283	A	G	100	PASS	AC=74;AF=0.0147764;AN=5008;NS=2504;DP=17151;EAS_AF=0.0228;AMR_AF=0.0144;AFR_AF=0.003;EUR_AF=0.0348;SAS_AF=0.002;AA=A|||;VT=SNP
2	172583256	rs142160542	C	G	100	PASS	AC=26;AF=0.00519169;AN=5008;NS=2504;DP=16834;EAS_AF=0.0238;AMR_AF=0;AFR_AF=0;EUR_AF=0;SAS_AF=0.002;AA=C|||;VT=SNP;EX_TARGET
2	172583738	rs79701804	G	A	100	PASS	AC=20;AF=0.00399361;AN=5008;NS=2504;DP=17640;EAS_AF=0.0188;AMR_AF=0;AFR_AF=0;EUR_AF=0.001;SAS_AF=0;AA=G|||;VT=SNP
2	172583853	rs75228858	A	G	100	PASS	AC=75;AF=0.014976;AN=5008;NS=2504;DP=17284;EAS_AF=0.0228;AMR_AF=0.0144;AFR_AF=0.0038;EUR_AF=0.0348;SAS_AF=0.002;AA=A|||;VT=SNP
2	172585595	rs11897196	G	A	100	PASS	AC=1324;AF=0.264377;AN=5008;NS=2504;DP=19913;EAS_AF=0.1905;AMR_AF=0.2363;AFR_AF=0.4017;EUR_AF=0.2744;SAS_AF=0.1646;AA=G|||;VT=SNP
2	172585885	rs10207085	T	G	100	PASS	AC=1325;AF=0.264577;AN=5008;NS=2504;DP=19313;EAS_AF=0.1905;AMR_AF=0.2363;AFR_AF=0.4024;EUR_AF=0.2744;SAS_AF=0.1646;AA=T|||;VT=SNP
2	172586067	rs13000153	A	G	100	PASS	AC=385;AF=0.076877;AN=5008;NS=2504;DP=21238;EAS_AF=0.0942;AMR_AF=0.0735;AFR_AF=0.0023;EUR_AF=0.1074;SAS_AF=0.1309;AA=A|||;VT=SNP
2	172586567	rs2292814	G	A	100	PASS	AC=3943;AF=0.78734;AN=5008;NS=2504;DP=19983;EAS_AF=0.9107;AMR_AF=0.7248;AFR_AF=0.5749;EUR_AF=0.9215;SAS_AF=0.8538;AA=A|||;VT=SNP
2	172586651	rs2292815	C	G	100	PASS	AC=1185;AF=0.236621;AN=5008;NS=2504;DP=19193;EAS_AF=0.1905;AMR_AF=0.232;AFR_AF=0.2988;EUR_AF=0.2744;SAS_AF=0.1646;AA=c|||;VT=SNP
2	172586714	rs2292816	G	C	100	PASS	AC=2355;AF=0.470248;AN=5008;NS=2504;DP=19550;EAS_AF=0.6825;AMR_AF=0.3905;AFR_AF=0.1029;EUR_AF=0.5934;SAS_AF=0.6779;AA=G|||;VT=SNP
2	172587910	rs35162284	A	G	100	PASS	AC=1013;AF=0.202276;AN=5008;NS=2504;DP=20859;EAS_AF=0.13;AMR_AF=0.2291;AFR_AF=0.0272;EUR_AF=0.3419;SAS_AF=0.3507;AA=A|||;VT=SNP
2	172587956	rs55957712	C	T	100	PASS	AC=1315;AF=0.26258;AN=5008;NS=2504;DP=20216;EAS_AF=0.5516;AMR_AF=0.1585;AFR_AF=0.0575;EUR_AF=0.2515;SAS_AF=0.3272;AA=C|||;VT=SNP
2	172588094	rs7604918	G	A	100	PASS	AC=1325;AF=0.264577;AN=5008;NS=2504;DP=18572;EAS_AF=0.1905;AMR_AF=0.2363;AFR_AF=0.4024;EUR_AF=0.2744;SAS_AF=0.1646;AA=G|||;VT=SNP
2	172588389	rs76368189	A	G	100	PASS	AC=87;AF=0.0173722;AN=5008;NS=2504;DP=19960;EAS_AF=0.0228;AMR_AF=0.0173;AFR_AF=0.0113;EUR_AF=0.0348;SAS_AF=0.002;AA=A|||;VT=SNP
2	172588865	rs10204501	C	G	100	PASS	AC=1331;AF=0.265775;AN=5008;NS=2504;DP=18728;EAS_AF=0.1915;AMR_AF=0.2363;AFR_AF=0.4017;EUR_AF=0.2753;SAS_AF=0.1697;AA=C|||;VT=SNP
2	172588866	rs10204502	C	G	100	PASS	AC=1331;AF=0.265775;AN=5008;NS=2504;DP=18664;EAS_AF=0.1915;AMR_AF=0.2363;AFR_AF=0.4017;EUR_AF=0.2753;SAS_AF=0.1697;AA=C|||;VT=SNP
2	172588982	rs10204622	C	T	100	PASS	AC=1325;AF=0.264577;AN=5008;NS=2504;DP=20700;EAS_AF=0.1905;AMR_AF=0.2363;AFR_AF=0.4017;EUR_AF=0.2753;SAS_AF=0.1646;AA=C|||;VT=SNP
2	172589295	rs75836161	C	A	100	PASS	AC=667;AF=0.133187;AN=5008;NS=2504;DP=21960;EAS_AF=0.5258;AMR_AF=0.0231;AFR_AF=0.0023;EUR_AF=0.0129;SAS_AF=0.1074;AA=C|||;VT=SNP
2	172590422	rs10184770	A	G	100	PASS	AC=3949;AF=0.788538;AN=5008;NS=2504;DP=17541;EAS_AF=0.9117;AMR_AF=0.7248;AFR_AF=0.5779;EUR_AF=0.9225;SAS_AF=0.8538;AA=G|||;VT=SNP
2	172590623	rs114500122	C	T	100	PASS	AC=87;AF=0.0173722;AN=5008;NS=2504;DP=18428;EAS_AF=0.0228;AMR_AF=0.0173;AFR_AF=0.0113;EUR_AF=0.0348;SAS_AF=0.002;AA=C|||;VT=SNP
2	172591709	rs78261455	A	G	100	PASS	AC=74;AF=0.0147764;AN=5008;NS=2504;DP=18190;EAS_AF=0.0228;AMR_AF=0.0144;AFR_AF=0.003;EUR_AF=0.0348;SAS_AF=0.002;AA=A|||;VT=SNP
2	172591944	rs6709156	T	C	100	PASS	AC=1344;AF=0.268371;AN=5008;NS=2504;DP=19129;EAS_AF=0.2054;AMR_AF=0.2363;AFR_AF=0.4032;EUR_AF=0.2763;SAS_AF=0.1656;AA=T|||;VT=SNP
2	172591963	rs6722757	A	G	100	PASS	AC=1243;AF=0.248203;AN=5008;NS=2504;DP=18909;EAS_AF=0.2054;AMR_AF=0.2334;AFR_AF=0.3283;EUR_AF=0.2763;SAS_AF=0.1656;AA=A|||;VT=SNP
2	172594026	rs12471160	C	G	100	PASS	AC=468;AF=0.0934505;AN=5008;NS=2504;DP=20085;EAS_AF=0.0823;AMR_AF=0.2334;AFR_AF=0.003;EUR_AF=0.0785;SAS_AF=0.1431;AA=C|||;VT=SNP
2	172594197	rs12692970	T	C	100	PASS	AC=1350;AF=0.269569;AN=5008;NS=2504;DP=17714;EAS_AF=0.2063;AMR_AF=0.2363;AFR_AF=0.4039;EUR_AF=0.2753;SAS_AF=0.1708;AA=T|||;VT=SNP
2	172594417	rs139579611	A	G	100	PASS	AC=18;AF=0.00359425;AN=5008;NS=2504;DP=16707;EAS_AF=0.0179;AMR_AF=0;AFR_AF=0;EUR_AF=0;SAS_AF=0;AA=A|||;VT=SNP
2	172595767	rs115926786	A	G	100	PASS	AC=75;AF=0.014976;AN=5008;NS=2504;DP=15917;EAS_AF=0.0228;AMR_AF=0.0144;AFR_AF=0.0038;EUR_AF=0.0348;SAS_AF=0.002;AA=a|||;VT=SNP
2	172596078	rs6710698	G	C	100	PASS	AC=1438;AF=0.287141;AN=5008;NS=2504;DP=13648;EAS_AF=0.2034;AMR_AF=0.245;AFR_AF=0.4614;EUR_AF=0.2843;SAS_AF=0.1708;AA=c|||;VT=SNP
2	172596308	rs4667693	T	C	100	PASS	AC=1441;AF=0.28774;AN=5008;NS=2504;DP=14055;EAS_AF=0.2054;AMR_AF=0.2464;AFR_AF=0.4614;EUR_AF=0.2843;SAS_AF=0.1708;AA=c|||;VT=SNP
2	172596418	rs34632749	G	A	100	PASS	AC=960;AF=0.191693;AN=5008;NS=2504;DP=15014;EAS_AF=0.0645;AMR_AF=0.2291;AFR_AF=0.0454;EUR_AF=0.337;SAS_AF=0.3446;AA=G|||;VT=SNP
2	172596914	rs9287948	G	A	100	PASS	AC=3947;AF=0.788139;AN=5008;NS=2504;DP=20938;EAS_AF=0.9117;AMR_AF=0.7248;AFR_AF=0.5764;EUR_AF=0.9225;SAS_AF=0.8538;AA=A|||;VT=SNP
2	172597929	rs10200608	G	A	100	PASS	AC=1331;AF=0.265775;AN=5008;NS=2504;DP=20511;EAS_AF=0.1905;AMR_AF=0.2363;AFR_AF=0.4039;EUR_AF=0.2793;SAS_AF=0.1636;AA=G|||;VT=SNP
2	172599614	rs116555388	A	G	100	PASS	AC=92;AF=0.0183706;AN=5008;NS=2504;DP=20152;EAS_AF=0.0159;AMR_AF=0.072;AFR_AF=0.0008;EUR_AF=0.0159;SAS_AF=0.0092;AA=A|||;VT=SNP
2	172599615	rs6738445	T	C	100	PASS	AC=3090;AF=0.617013;AN=5008;NS=2504;DP=20165;EAS_AF=0.7986;AMR_AF=0.7061;AFR_AF=0.1876;EUR_AF=0.7147;SAS_AF=0.8466;AA=T|||;VT=SNP
2	172600310	rs3796000	A	G	100	PASS	AC=767;AF=0.153155;AN=5008;NS=2504;DP=21433;EAS_AF=0.5972;AMR_AF=0.0259;AFR_AF=0.0197;EUR_AF=0.0129;SAS_AF=0.1104;AA=A|||;VT=SNP
2	172600716	rs12619041	C	A	100	PASS	AC=1339;AF=0.267372;AN=5008;NS=2504;DP=19306;EAS_AF=0.5635;AMR_AF=0.1599;AFR_AF=0.0613;EUR_AF=0.2515;SAS_AF=0.3333;AA=C|||;VT=SNP;EX_TARGET
2	172600752	rs117313237	A	G	100	PASS	AC=92;AF=0.0183706;AN=5008;NS=2504;DP=18902;EAS_AF=0.0159;AMR_AF=0.072;AFR_AF=0.0008;EUR_AF=0.0159;SAS_AF=0.0092;AA=A|||;VT=SNP
2	172604602	rs569518066	G	C	100	PASS	AC=25;AF=0.00499201;AN=5008;NS=2504;DP=20389;EAS_AF=0.0248;AMR_AF=0;AFR_AF=0;EUR_AF=0;SAS_AF=0;AA=G|||;VT=SNP
2	172604997	rs148871735	T	G	100	PASS	AC=51;AF=0.0101837;AN=5008;NS=2504;DP=16667;EAS_AF=0.0427;AMR_AF=0.0014;AFR_AF=0.0053;EUR_AF=0;SAS_AF=0;AA=T|||;VT=SNP
2	172605130	rs17499502	A	G	100	PASS	AC=1046;AF=0.208866;AN=5008;NS=2504;DP=16453;EAS_AF=0.1389;AMR_AF=0.232;AFR_AF=0.0446;EUR_AF=0.3419;SAS_AF=0.3497;AA=A|||;VT=SNP
2	172605399	rs4667694	G	A	100	PASS	AC=1184;AF=0.236422;AN=5008;NS=2504;DP=19744;EAS_AF=0.1895;AMR_AF=0.232;AFR_AF=0.2988;EUR_AF=0.2734;SAS_AF=0.1656;AA=G|||;VT=SNP
2	172606208	rs1543168	A	G	100	PASS	AC=3957;AF=0.790136;AN=5008;NS=2504;DP=18647;EAS_AF=0.9167;AMR_AF=0.7248;AFR_AF=0.5802;EUR_AF=0.9225;SAS_AF=0.8538;AA=G|||;VT=SNP
2	172607201	rs75120445	G	A	100	PASS	AC=783;AF=0.15635;AN=5008;NS=2504;DP=19646;EAS_AF=0.5109;AMR_AF=0.0432;AFR_AF=0.0242;EUR_AF=0.0765;SAS_AF=0.1319;AA=G|||;VT=SNP
2	172607294	rs10166005	C	T	100	PASS	AC=1332;AF=0.265974;AN=5008;NS=2504;DP=20272;EAS_AF=0.2054;AMR_AF=0.2363;AFR_AF=0.3949;EUR_AF=0.2734;SAS_AF=0.1677;AA=C|||;VT=SNP
2	172608956	rs10184866	T	G	100	PASS	AC=1433;AF=0.286142;AN=5008;NS=2504;DP=16163;EAS_AF=0.2044;AMR_AF=0.2435;AFR_AF=0.4614;EUR_AF=0.2783;SAS_AF=0.1718;AA=G|||;VT=SNP
2	172609835	rs1517678	T	A	100	PASS	AC=3948;AF=0.788339;AN=5008;NS=2504;DP=19453;EAS_AF=0.9167;AMR_AF=0.7248;AFR_AF=0.5734;EUR_AF=0.9225;SAS_AF=0.8538;AA=A|||;VT=SNP
2	172610982	rs142235663	C	T	100	PASS	AC=14;AF=0.00279553;AN=5008;NS=2504;DP=20031;EAS_AF=0.0139;AMR_AF=0;AFR_AF=0;EUR_AF=0;SAS_AF=0;AA=C|||;VT=SNP
2	172611257	rs149242570	A	G	100	PASS	AC=92;AF=0.0183706;AN=5008;NS=2504;DP=17745;EAS_AF=0.0159;AMR_AF=0.072;AFR_AF=0.0008;EUR_AF=0.0159;SAS_AF=0.0092;AA=A|||;VT=SNP
2	172611952	rs190440561	A	G	100	PASS	AC=12;AF=0.00239617;AN=5008;NS=2504;DP=16395;EAS_AF=0.004;AMR_AF=0.0029;AFR_AF=0;EUR_AF=0.005;SAS_AF=0.001;AA=A|||;VT=SNP
2	172612621	rs115567901	C	T	100	PASS	AC=974;AF=0.194489;AN=5008;NS=2504;DP=21046;EAS_AF=0.0863;AMR_AF=0.2277;AFR_AF=0.0408;EUR_AF=0.339;SAS_AF=0.3415;AA=C|||;VT=SNP
2	172614207	rs11886820	G	T	100	PASS	AC=1183;AF=0.236222;AN=5008;NS=2504;DP=20362;EAS_AF=0.1905;AMR_AF=0.232;AFR_AF=0.2973;EUR_AF=0.2724;SAS_AF=0.1667;AA=G|||;VT=SNP
2	172614272	rs151221433	T	C	100	PASS	AC=151;AF=0.0301518;AN=5008;NS=2504;DP=19842;EAS_AF=0.1329;AMR_AF=0.013;AFR_AF=0.0008;EUR_AF=0.005;SAS_AF=0.002;AA=T|||;VT=SNP
2	172614571	rs6433312	G	A	100	PASS	AC=3944;AF=0.78754;AN=5008;NS=2504;DP=20617;EAS_AF=0.9157;AMR_AF=0.7248;AFR_AF=0.5711;EUR_AF=0.9225;SAS_AF=0.8538;AA=A|||;VT=SNP
2	172614890	rs75620344	T	G	100	PASS	AC=411;AF=0.0820687;AN=5008;NS=2504;DP=21652;EAS_AF=0.0694;AMR_AF=0.0807;AFR_AF=0.0068;EUR_AF=0.1213;SAS_AF=0.1575;AA=T|||;VT=SNP
2	172615870	rs10201419	A	G	100	PASS	AC=1440;AF=0.28754;AN=5008;NS=2504;DP=19233;EAS_AF=0.2034;AMR_AF=0.2464;AFR_AF=0.4652;EUR_AF=0.2783;SAS_AF=0.1728;AA=G|||;VT=SNP
2	172615953	rs10201520	A	G	100	PASS	AC=3960;AF=0.790735;AN=5008;NS=2504;DP=19538;EAS_AF=0.9187;AMR_AF=0.7262;AFR_AF=0.5802;EUR_AF=0.9225;SAS_AF=0.8538;AA=a|||;VT=SNP
2	172615971	rs10930493	A	C	100	PASS	AC=3960;AF=0.790735;AN=5008;NS=2504;DP=19853;EAS_AF=0.9187;AMR_AF=0.7262;AFR_AF=0.5802;EUR_AF=0.9225;SAS_AF=0.8538;AA=C|||;VT=SNP
2	172616423	rs111357343	G	A	100	PASS	AC=1233;AF=0.246206;AN=5008;NS=2504;DP=19682;EAS_AF=0.1905;AMR_AF=0.2464;AFR_AF=0.3026;EUR_AF=0.2962;SAS_AF=0.1759;AA=G|||;VT=SNP
2	172616875	rs7574090	A	G	100	PASS	AC=4127;AF=0.824081;AN=5008;NS=2504;DP=23458;EAS_AF=0.9177;AMR_AF=0.7349;AFR_AF=0.7027;EUR_AF=0.9225;SAS_AF=0.8538;AA=G|||;VT=SNP
2	172618474	rs9789538	G	C	100	PASS	AC=2379;AF=0.47504;AN=5008;NS=2504;DP=20372;EAS_AF=0.6875;AMR_AF=0.3991;AFR_AF=0.1089;EUR_AF=0.6004;SAS_AF=0.6759;AA=G|||;VT=SNP
2	172619268	rs72881916	T	G	100	PASS	AC=82;AF=0.0163738;AN=5008;NS=2504;DP=19661;EAS_AF=0.0228;AMR_AF=0.0144;AFR_AF=0.0045;EUR_AF=0.0388;SAS_AF=0.0041;AA=T|||;VT=SNP
2	172619561	rs147273538	A	G	100	PASS	AC=92;AF=0.0183706;AN=5008;NS=2504;DP=18698;EAS_AF=0.0159;AMR_AF=0.072;AFR_AF=0.0008;EUR_AF=0.0159;SAS_AF=0.0092;AA=A|||;VT=SNP
2	172619770	rs4668412	A	G	100	PASS	AC=1349;AF=0.269369;AN=5008;NS=2504;DP=22943;EAS_AF=0.2054;AMR_AF=0.2363;AFR_AF=0.4032;EUR_AF=0.2744;SAS_AF=0.1728;AA=A|||;VT=SNP
2	172620862	rs80097928	A	G	100	PASS	AC=505;AF=0.100839;AN=5008;NS=2504;DP=19765;EAS_AF=0.0833;AMR_AF=0.2334;AFR_AF=0.031;EUR_AF=0.0775;SAS_AF=0.1431;AA=A|||;VT=SNP
2	172621038	rs77366693	G	A	100	PASS	AC=19;AF=0.00379393;AN=5008;NS=2504;DP=20968;EAS_AF=0.0179;AMR_AF=0;AFR_AF=0.0008;EUR_AF=0;SAS_AF=0;AA=g|||;VT=SNP
2	172621161	rs146697253	A	G	100	PASS	AC=92;AF=0.0183706;AN=5008;NS=2504;DP=19373;EAS_AF=0.0159;AMR_AF=0.072;AFR_AF=0.0008;EUR_AF=0.0159;SAS_AF=0.0092;AA=A|||;VT=SNP
2	172622527	rs6723259	A	C	100	PASS	AC=2356;AF=0.470447;AN=5008;NS=2504;DP=12758;EAS_AF=0.6756;AMR_AF=0.3934;AFR_AF=0.1097;EUR_AF=0.5964;SAS_AF=0.6718;AA=A|||;VT=SNP
2	172623146	rs191032683	C	T	100	PASS	AC=26;AF=0.00519169;AN=5008;NS=2504;DP=13626;EAS_AF=0.0119;AMR_AF=0.0187;AFR_AF=0;EUR_AF=0;SAS_AF=0.001;AA=C|||;VT=SNP
2	172623914	rs13419987	T	C	100	PASS	AC=1344;AF=0.268371;AN=5008;NS=2504;DP=17497;EAS_AF=0.2044;AMR_AF=0.2363;AFR_AF=0.4002;EUR_AF=0.2744;SAS_AF=0.1728;AA=T|||;VT=SNP
2	172623921	rs144725949	T	C	100	PASS	AC=14;AF=0.00279553;AN=5008;NS=2504;DP=17489;EAS_AF=0.0139;AMR_AF=0;AFR_AF=0;EUR_AF=0;SAS_AF=0;AA=T|||;VT=SNP
2	172624141	rs76475957	C	T	100	PASS	AC=27;AF=0.00539137;AN=5008;NS=2504;DP=18857;EAS_AF=0.0268;AMR_AF=0;AFR_AF=0;EUR_AF=0;SAS_AF=0;AA=C|||;VT=SNP
2	172625171	rs12692971	A	G	100	PASS	AC=3881;AF=0.77496;AN=5008;NS=2504;DP=13443;EAS_AF=0.9077;AMR_AF=0.7089;AFR_AF=0.5643;EUR_AF=0.8897;SAS_AF=0.8517;AA=G|||;VT=SNP
2	172625737	rs12622772	T	C	100	PASS	AC=1380;AF=0.275559;AN=5008;NS=2504;DP=16790;EAS_AF=0.6071;AMR_AF=0.1628;AFR_AF=0.059;EUR_AF=0.2545;SAS_AF=0.3282;AA=T|||;VT=SNP
2	172626143	rs10194102	G	C	100	PASS	AC=1334;AF=0.266374;AN=5008;NS=2504;DP=19779;EAS_AF=0.2024;AMR_AF=0.2363;AFR_AF=0.3949;EUR_AF=0.2734;SAS_AF=0.1728;AA=G|||;VT=SNP
2	172626230	rs146897743	A	T	100	PASS	AC=23;AF=0.00459265;AN=5008;NS=2504;DP=20519;EAS_AF=0.0228;AMR_AF=0;AFR_AF=0;EUR_AF=0;SAS_AF=0;AA=A|||;VT=SNP
2	172626238	rs1607253	A	G	100	PASS	AC=3950;AF=0.788738;AN=5008;NS=2504;DP=20629;EAS_AF=0.9187;AMR_AF=0.7233;AFR_AF=0.5741;EUR_AF=0.9225;SAS_AF=0.8538;AA=G|||;VT=SNP
2	172626552	rs1607254	A	G	100	PASS	AC=2434;AF=0.486022;AN=5008;NS=2504;DP=18304;EAS_AF=0.7024;AMR_AF=0.3948;AFR_AF=0.1445;EUR_AF=0.5964;SAS_AF=0.6759;AA=A|||;VT=SNP
2	172626611	rs7562356	C	G	100	PASS	AC=1358;AF=0.271166;AN=5008;NS=2504;DP=19866;EAS_AF=0.1895;AMR_AF=0.2421;AFR_AF=0.4175;EUR_AF=0.2773;SAS_AF=0.1718;AA=G|||;VT=SNP
2	172627172	rs114969526	C	T	100	PASS	AC=93;AF=0.0185703;AN=5008;NS=2504;DP=16466;EAS_AF=0.0159;AMR_AF=0.072;AFR_AF=0.0008;EUR_AF=0.0159;SAS_AF=0.0102;AA=c|||;VT=SNP
2	172627343	rs11904009	T	G	100	PASS	AC=1320;AF=0.263578;AN=5008;NS=2504;DP=18256;EAS_AF=0.1895;AMR_AF=0.2363;AFR_AF=0.3949;EUR_AF=0.2734;SAS_AF=0.1718;AA=t|||;VT=SNP
2	172627772	rs13012103	C	A	100	PASS	AC=3942;AF=0.787141;AN=5008;NS=2504;DP=19333;EAS_AF=0.9137;AMR_AF=0.7248;AFR_AF=0.5711;EUR_AF=0.9225;SAS_AF=0.8538;AA=A|||;VT=SNP
2	172628120	rs11690807	G	A	100	PASS	AC=2346;AF=0.46845;AN=5008;NS=2504;DP=20649;EAS_AF=0.6736;AMR_AF=0.3905;AFR_AF=0.1082;EUR_AF=0.5944;SAS_AF=0.6697;AA=G|||;VT=SNP
2	172628752	rs72881938	C	G	100	PASS	AC=1349;AF=0.269369;AN=5008;NS=2504;DP=19016;EAS_AF=0.5893;AMR_AF=0.1614;AFR_AF=0.0507;EUR_AF=0.2545;SAS_AF=0.3272;AA=C|||;VT=SNP
2	172630056	rs76700450	C	A	100	PASS	AC=26;AF=0.00519169;AN=5008;NS=2504;DP=13872;EAS_AF=0.0119;AMR_AF=0.0187;AFR_AF=0;EUR_AF=0;SAS_AF=0.001;AA=C|||;VT=SNP
2	172630180	rs118120566	C	T	100	PASS	AC=18;AF=0.00359425;AN=5008;NS=2504;DP=15707;EAS_AF=0.0179;AMR_AF=0;AFR_AF=0;EUR_AF=0;SAS_AF=0;AA=c|||;VT=SNP
2	172630728	rs112905445	C	T	100	PASS	AC=507;AF=0.101238;AN=5008;NS=2504;DP=18498;EAS_AF=0.0268;AMR_AF=0.1153;AFR_AF=0.0265;EUR_AF=0.175;SAS_AF=0.1933;AA=c|||;VT=SNP
2	172630729	rs35379278	G	A	100	PASS	AC=1203;AF=0.240216;AN=5008;NS=2504;DP=18381;EAS_AF=0.2034;AMR_AF=0.232;AFR_AF=0.2973;EUR_AF=0.2734;SAS_AF=0.1728;AA=g|||;VT=SNP
2	172631607	rs186904295	G	A	100	PASS	AC=18;AF=0.00359425;AN=5008;NS=2504;DP=17306;EAS_AF=0.0179;AMR_AF=0;AFR_AF=0;EUR_AF=0;SAS_AF=0;AA=g|||;VT=SNP
2	172632668	rs4507064	T	C	100	PASS	AC=3948;AF=0.788339;AN=5008;NS=2504;DP=17802;EAS_AF=0.9187;AMR_AF=0.7248;AFR_AF=0.5719;EUR_AF=0.9225;SAS_AF=0.8538;AA=C|||;VT=SNP
2	172632683	rs147960287	G	A	100	PASS	AC=26;AF=0.00519169;AN=5008;NS=2504;DP=17569;EAS_AF=0.0228;AMR_AF=0;AFR_AF=0;EUR_AF=0.003;SAS_AF=0;AA=G|||;VT=SNP
2	172632930	rs11673831	T	C	100	PASS	AC=998;AF=0.199281;AN=5008;NS=2504;DP=20788;EAS_AF=0.0863;AMR_AF=0.232;AFR_AF=0.0507;EUR_AF=0.3449;SAS_AF=0.3436;AA=T|||;VT=SNP
2	172632962	rs150409120	G	A	100	PASS	AC=57;AF=0.0113818;AN=5008;NS=2504;DP=20118;EAS_AF=0.0099;AMR_AF=0.013;AFR_AF=0.0023;EUR_AF=0.0328;SAS_AF=0.002;AA=G|||;VT=SNP
2	172633084	rs145210646	A	C	100	PASS	AC=67;AF=0.0133786;AN=5008;NS=2504;DP=15466;EAS_AF=0.0645;AMR_AF=0.0014;AFR_AF=0;EUR_AF=0;SAS_AF=0.001;AA=A|||;VT=SNP
2	172633618	rs138865128	G	A	100	PASS	AC=70;AF=0.0139776;AN=5008;NS=2504;DP=13641;EAS_AF=0.0228;AMR_AF=0.013;AFR_AF=0.0023;EUR_AF=0.0328;SAS_AF=0.002;AA=G|||;VT=SNP
2	172633874	rs368216989	G	A	100	PASS	AC=24;AF=0.00479233;AN=5008;NS=2504;DP=9608;EAS_AF=0.0238;AMR_AF=0;AFR_AF=0;EUR_AF=0;SAS_AF=0;AA=G|||;VT=SNP
2	172634063	rs13017695	C	T	100	PASS	AC=962;AF=0.192093;AN=5008;NS=2504;DP=6844;EAS_AF=0.0863;AMR_AF=0.2291;AFR_AF=0.0257;EUR_AF=0.3449;SAS_AF=0.3425;AA=C|||;VT=SNP
2	172634228	rs7572215	G	A	100	PASS	AC=1332;AF=0.265974;AN=5008;NS=2504;DP=10677;EAS_AF=0.2004;AMR_AF=0.2363;AFR_AF=0.3956;EUR_AF=0.2734;SAS_AF=0.1718;AA=G|||;VT=SNP
2	172634439	rs148066054	C	T	100	PASS	AC=61;AF=0.0121805;AN=5008;NS=2504;DP=17403;EAS_AF=0.0099;AMR_AF=0.0144;AFR_AF=0.003;EUR_AF=0.0348;SAS_AF=0.002;AA=C|||;VT=SNP
2	172634504	rs141802084	G	A	100	PASS	AC=670;AF=0.133786;AN=5008;NS=2504;DP=19010;EAS_AF=0.5268;AMR_AF=0.0245;AFR_AF=0.0015;EUR_AF=0.0129;SAS_AF=0.1094;AA=G|||;VT=SNP
2	172634872	rs74765494	A	G	100	PASS	AC=86;AF=0.0171725;AN=5008;NS=2504;DP=18993;EAS_AF=0.0228;AMR_AF=0.0173;AFR_AF=0.0106;EUR_AF=0.0348;SAS_AF=0.002;AA=A|||;VT=SNP
2	172634983	rs35391289	A	C	100	PASS	AC=1193;AF=0.238219;AN=5008;NS=2504;DP=18842;EAS_AF=0.2024;AMR_AF=0.2305;AFR_AF=0.2912;EUR_AF=0.2734;SAS_AF=0.1728;AA=A|||;VT=SNP
2	172635176	rs1113390	T	C	100	PASS	AC=92;AF=0.0183706;AN=5008;NS=2504;DP=19787;EAS_AF=0.0159;AMR_AF=0.072;AFR_AF=0.0008;EUR_AF=0.0159;SAS_AF=0.0092;AA=T|||;VT=SNP
2	172635365	rs1113389	C	T	100	PASS	AC=1382;AF=0.275958;AN=5008;NS=2504;DP=18128;EAS_AF=0.2024;AMR_AF=0.2421;AFR_AF=0.4251;EUR_AF=0.2783;SAS_AF=0.1718;AA=T|||;VT=SNP
2	172635697	rs10174525	T	C	100	PASS	AC=1430;AF=0.285543;AN=5008;NS=2504;DP=14576;EAS_AF=0.2034;AMR_AF=0.245;AFR_AF=0.4592;EUR_AF=0.2783;SAS_AF=0.1718;AA=C|||;VT=SNP
2	172636221	rs144772918	G	A	100	PASS	AC=61;AF=0.0121805;AN=5008;NS=2504;DP=12797;EAS_AF=0.0278;AMR_AF=0.0159;AFR_AF=0.0023;EUR_AF=0.0179;SAS_AF=0.001;AA=G|||;VT=SNP
2	172637133	rs79370370	T	C	100	PASS	AC=86;AF=0.0171725;AN=5008;NS=2504;DP=16840;EAS_AF=0.0228;AMR_AF=0.0173;AFR_AF=0.0106;EUR_AF=0.0348;SAS_AF=0.002;AA=T|||;VT=SNP
2	172637600	rs6705200	A	G	100	PASS	AC=1443;AF=0.288139;AN=5008;NS=2504;DP=17110;EAS_AF=0.2024;AMR_AF=0.245;AFR_AF=0.469;EUR_AF=0.2783;SAS_AF=0.1728;AA=G|||;VT=SNP
2	172637656	rs62184174	C	T	100	PASS	AC=974;AF=0.194489;AN=5008;NS=2504;DP=16855;EAS_AF=0.0833;AMR_AF=0.2305;AFR_AF=0.0393;EUR_AF=0.341;SAS_AF=0.3425;AA=C|||;VT=SNP
2	172639448	rs7355594	G	T	100	PASS	AC=1380;AF=0.275559;AN=5008;NS=2504;DP=20196;EAS_AF=0.2024;AMR_AF=0.2421;AFR_AF=0.4236;EUR_AF=0.2783;SAS_AF=0.1718;AA=T|||;VT=SNP
2	172640623	rs10497374	A	G	100	PASS	AC=1396;AF=0.278754;AN=5008;NS=2504;DP=19061;EAS_AF=0.2034;AMR_AF=0.245;AFR_AF=0.4327;EUR_AF=0.2783;SAS_AF=0.1728;AA=G|||;VT=SNP
2	172640734	rs17499544	C	T	100	PASS	AC=508;AF=0.101438;AN=5008;NS=2504;DP=18963;EAS_AF=0.0268;AMR_AF=0.1138;AFR_AF=0.028;EUR_AF=0.172;SAS_AF=0.1963;AA=C|||;VT=SNP
2	172641045	rs11757	C	G	100	PASS	AC=1345;AF=0.26857;AN=5008;NS=2504;DP=20646;EAS_AF=0.2024;AMR_AF=0.2363;AFR_AF=0.4017;EUR_AF=0.2744;SAS_AF=0.1738;AA=C|||;VT=SNP
2	172641759	rs200445677	T	A	100	PASS	AC=26;AF=0.00519169;AN=5008;NS=2504;DP=20562;EAS_AF=0.0238;AMR_AF=0;AFR_AF=0;EUR_AF=0;SAS_AF=0.002;AA=T|||;VT=SNP
2	172642057	rs12692973	C	T	100	PASS	AC=1326;AF=0.264776;AN=5008;NS=2504;DP=22028;EAS_AF=0.1994;AMR_AF=0.2349;AFR_AF=0.3926;EUR_AF=0.2734;SAS_AF=0.1718;AA=C|||;VT=SNP
2	172642744	rs192328959	A	T	100	PASS	AC=87;AF=0.0173722;AN=5008;NS=2504;DP=11441;EAS_AF=0.0238;AMR_AF=0.0173;AFR_AF=0.0106;EUR_AF=0.0348;SAS_AF=0.002;AA=A|||;VT=SNP
2	172643837	rs72881959	T	A	100	PASS	AC=496;AF=0.0990415;AN=5008;NS=2504;DP=18854;EAS_AF=0.0268;AMR_AF=0.1095;AFR_AF=0.0265;EUR_AF=0.169;SAS_AF=0.1922;AA=T|||;VT=SNP
2	172644229	rs2292813	T	C	100	PASS	AC=3964;AF=0.791534;AN=5008;NS=2504;DP=16195;EAS_AF=0.9157;AMR_AF=0.7248;AFR_AF=0.5847;EUR_AF=0.9225;SAS_AF=0.8558;AA=T|||;VT=SNP
2	172646528	rs13016580	G	A	100	PASS	AC=756;AF=0.150958;AN=5008;NS=2504;DP=21427;EAS_AF=0.0437;AMR_AF=0.2032;AFR_AF=0.0129;EUR_AF=0.3231;SAS_AF=0.2342;AA=G|||;VT=SNP
2	172646631	rs13021138	C	T	100	PASS	AC=1025;AF=0.204673;AN=5008;NS=2504;DP=20736;EAS_AF=0.123;AMR_AF=0.2291;AFR_AF=0.0393;EUR_AF=0.338;SAS_AF=0.3579;AA=C|||;VT=SNP
2	172646765	rs7608403	A	C	100	PASS	AC=1460;AF=0.291534;AN=5008;NS=2504;DP=21707;EAS_AF=0.2093;AMR_AF=0.2478;AFR_AF=0.4735;EUR_AF=0.2793;SAS_AF=0.1738;AA=C|||;VT=SNP
2	172646834	rs139562569	T	C	100	PASS	AC=74;AF=0.0147764;AN=5008;NS=2504;DP=22029;EAS_AF=0.0228;AMR_AF=0.0144;AFR_AF=0.003;EUR_AF=0.0348;SAS_AF=0.002;AA=T|||;VT=SNP
2	172647026	rs145251030	C	G	100	PASS	AC=82;AF=0.0163738;AN=5008;NS=2504;DP=21635;EAS_AF=0.0228;AMR_AF=0.0159;AFR_AF=0.0098;EUR_AF=0.0328;SAS_AF=0.002;AA=C|||;VT=SNP
2	172648592	rs3770459	C	A	100	PASS	AC=1026;AF=0.204872;AN=5008;NS=2504;DP=15574;EAS_AF=0.124;AMR_AF=0.2291;AFR_AF=0.0393;EUR_AF=0.338;SAS_AF=0.3579;AA=C|||;VT=SNP
2	172648680	rs56049564	T	C	100	PASS	AC=528;AF=0.105431;AN=5008;NS=2504;DP=12584;EAS_AF=0.0268;AMR_AF=0.1167;AFR_AF=0.0265;EUR_AF=0.1799;SAS_AF=0.2086;AA=T|||;VT=SNP
2	172649580	rs118042260	G	A	100	PASS	AC=92;AF=0.0183706;AN=5008;NS=2504;DP=19193;EAS_AF=0.0159;AMR_AF=0.072;AFR_AF=0.0008;EUR_AF=0.0159;SAS_AF=0.0092;AA=G|||;VT=SNP
2	172649755	rs17499593	C	G	100	PASS	AC=523;AF=0.104433;AN=5008;NS=2504;DP=18806;EAS_AF=0.0268;AMR_AF=0.1182;AFR_AF=0.0272;EUR_AF=0.1809;SAS_AF=0.2004;AA=C|||;VT=SNP
2	172649826	rs10167419	A	G	100	PASS	AC=1419;AF=0.283347;AN=5008;NS=2504;DP=17663;EAS_AF=0.2034;AMR_AF=0.2435;AFR_AF=0.4531;EUR_AF=0.2763;SAS_AF=0.1718;AA=G|||;VT=SNP
2	172650382	rs6745143	G	A	100	PASS	AC=1331;AF=0.265775;AN=5008;NS=2504;DP=18357;EAS_AF=0.2034;AMR_AF=0.2363;AFR_AF=0.3926;EUR_AF=0.2734;SAS_AF=0.1718;AA=G|||;VT=SNP
2	172651287	rs3770458	C	T	100	PASS	AC=2372;AF=0.473642;AN=5008;NS=2504;DP=15796;EAS_AF=0.6726;AMR_AF=0.3934;AFR_AF=0.1233;EUR_AF=0.5954;SAS_AF=0.6738;AA=t|||;VT=SNP
2	172652210	rs3770457	T	A	100	PASS	AC=3969;AF=0.792532;AN=5008;NS=2504;DP=15159;EAS_AF=0.9157;AMR_AF=0.7262;AFR_AF=0.5877;EUR_AF=0.9225;SAS_AF=0.8558;AA=A|||;VT=SNP
2	172652417	rs75235617	C	T	100	PASS	AC=61;AF=0.0121805;AN=5008;NS=2504;DP=19421;EAS_AF=0.0099;AMR_AF=0.0144;AFR_AF=0.003;EUR_AF=0.0348;SAS_AF=0.002;AA=C|||;VT=SNP
2	172652677	rs191835994	G	A	100	PASS	AC=18;AF=0.00359425;AN=5008;NS=2504;DP=18523;EAS_AF=0.0179;AMR_AF=0;AFR_AF=0;EUR_AF=0;SAS_AF=0;AA=G|||;VT=SNP
2	172652763	rs76674291	A	T	100	PASS	AC=74;AF=0.0147764;AN=5008;NS=2504;DP=20840;EAS_AF=0.0109;AMR_AF=0.0173;AFR_AF=0.0106;EUR_AF=0.0348;SAS_AF=0.002;AA=A|||;VT=SNP
2	172653387	rs115839825	G	A	100	PASS	AC=92;AF=0.0183706;AN=5008;NS=2504;DP=15910;EAS_AF=0.0159;AMR_AF=0.072;AFR_AF=0.0008;EUR_AF=0.0159;SAS_AF=0.0092;AA=G|||;VT=SNP
2	172654057	rs149808358	C	T	100	PASS	AC=17;AF=0.00339457;AN=5008;NS=2504;DP=16587;EAS_AF=0.0169;AMR_AF=0;AFR_AF=0;EUR_AF=0;SAS_AF=0;AA=C|||;VT=SNP
2	172654609	rs949548	A	G	100	PASS	AC=3968;AF=0.792332;AN=5008;NS=2504;DP=3571;EAS_AF=0.9157;AMR_AF=0.7262;AFR_AF=0.587;EUR_AF=0.9225;SAS_AF=0.8558;AA=G|||;VT=SNP
2	172654764	rs139714014	G	C	100	PASS	AC=92;AF=0.0183706;AN=5008;NS=2504;DP=17573;EAS_AF=0.0159;AMR_AF=0.072;AFR_AF=0.0008;EUR_AF=0.0159;SAS_AF=0.0092;AA=G|||;VT=SNP
2	172655097	rs6758704	T	C	100	PASS	AC=1331;AF=0.265775;AN=5008;NS=2504;DP=21356;EAS_AF=0.2034;AMR_AF=0.2363;AFR_AF=0.3926;EUR_AF=0.2734;SAS_AF=0.1718;AA=T|||;VT=SNP
2	172657208	rs74682906	A	G	100	PASS	AC=63;AF=0.0125799;AN=5008;NS=2504;DP=20854;EAS_AF=0.0556;AMR_AF=0;AFR_AF=0;EUR_AF=0.004;SAS_AF=0.0031;AA=A|||;VT=SNP
2	172657439	rs35854151	G	A	100	PASS	AC=2371;AF=0.473442;AN=5008;NS=2504;DP=17850;EAS_AF=0.6716;AMR_AF=0.3934;AFR_AF=0.1233;EUR_AF=0.5954;SAS_AF=0.6738;AA=G|||;VT=SNP
2	172657696	rs6433313	T	G	100	PASS	AC=3969;AF=0.792532;AN=5008;NS=2504;DP=17792;EAS_AF=0.9157;AMR_AF=0.7262;AFR_AF=0.5877;EUR_AF=0.9225;SAS_AF=0.8558;AA=G|||;VT=SNP
2	172658396	rs1022358	G	T	100	PASS	AC=3869;AF=0.772564;AN=5008;NS=2504;DP=14165;EAS_AF=0.8909;AMR_AF=0.7104;AFR_AF=0.5658;EUR_AF=0.8897;SAS_AF=0.8538;AA=T|||;VT=SNP
2	172658802	rs147185564	C	T	100	PASS	AC=92;AF=0.0183706;AN=5008;NS=2504;DP=14492;EAS_AF=0.0159;AMR_AF=0.072;AFR_AF=0.0008;EUR_AF=0.0159;SAS_AF=0.0092;AA=C|||;VT=SNP
2	172659057	rs1973707	T	C	100	PASS	AC=3880;AF=0.77476;AN=5008;NS=2504;DP=16815;EAS_AF=0.8909;AMR_AF=0.7089;AFR_AF=0.5764;EUR_AF=0.8877;SAS_AF=0.8538;AA=C|||;VT=SNP
2	172659281	rs1973706	G	A	100	PASS	AC=1204;AF=0.240415;AN=5008;NS=2504;DP=18588;EAS_AF=0.2034;AMR_AF=0.232;AFR_AF=0.2988;EUR_AF=0.2734;SAS_AF=0.1718;AA=G|||;VT=SNP
2	172659376	rs17581284	C	T	100	PASS	AC=2368;AF=0.472843;AN=5008;NS=2504;DP=19883;EAS_AF=0.6706;AMR_AF=0.3919;AFR_AF=0.1233;EUR_AF=0.5954;SAS_AF=0.6728;AA=C|||;VT=SNP
2	172659836	rs7584258	A	G	100	PASS	AC=1309;AF=0.261382;AN=5008;NS=2504;DP=17890;EAS_AF=0.5605;AMR_AF=0.1614;AFR_AF=0.0514;EUR_AF=0.2565;SAS_AF=0.3129;AA=A|||;VT=SNP
2	172659852	rs1474074	G	A	100	PASS	AC=1211;AF=0.241813;AN=5008;NS=2504;DP=17654;EAS_AF=0.2034;AMR_AF=0.2363;AFR_AF=0.3003;EUR_AF=0.2753;SAS_AF=0.1718;AA=G|||;VT=SNP
2	172660855	rs185032630	G	A	100	PASS	AC=12;AF=0.00239617;AN=5008;NS=2504;DP=15653;EAS_AF=0.0119;AMR_AF=0;AFR_AF=0;EUR_AF=0;SAS_AF=0;AA=G|||;VT=SNP
2	172660971	rs6433314	A	G	100	PASS	AC=1271;AF=0.253794;AN=5008;NS=2504;DP=15964;EAS_AF=0.2034;AMR_AF=0.2378;AFR_AF=0.3449;EUR_AF=0.2753;SAS_AF=0.1718;AA=G|||;VT=SNP
2	172661577	rs117605100	C	T	100	PASS	AC=18;AF=0.00359425;AN=5008;NS=2504;DP=22201;EAS_AF=0.0179;AMR_AF=0;AFR_AF=0;EUR_AF=0;SAS_AF=0;AA=C|||;VT=SNP
2	172661911	rs147269962	G	A	100	PASS	AC=161;AF=0.0321486;AN=5008;NS=2504;DP=18194;EAS_AF=0.1508;AMR_AF=0.0072;AFR_AF=0;EUR_AF=0.002;SAS_AF=0.002;AA=g|||;VT=SNP
2	172662361	rs150799926	C	T	100	PASS	AC=70;AF=0.0139776;AN=5008;NS=2504;DP=18975;EAS_AF=0.0228;AMR_AF=0.013;AFR_AF=0.0023;EUR_AF=0.0328;SAS_AF=0.002;AA=C|||;VT=SNP
2	172662614	rs57718990	T	G	100	PASS	AC=1332;AF=0.265974;AN=5008;NS=2504;DP=20029;EAS_AF=0.5486;AMR_AF=0.1657;AFR_AF=0.0567;EUR_AF=0.2793;SAS_AF=0.3149;AA=T|||;VT=SNP
2	172663256	rs12692974	T	C	100	PASS	AC=1258;AF=0.251198;AN=5008;NS=2504;DP=21083;EAS_AF=0.2034;AMR_AF=0.2378;AFR_AF=0.3343;EUR_AF=0.2753;SAS_AF=0.1728;AA=N|||;VT=SNP
2	172663394	rs6754817	C	T	100	PASS	AC=1211;AF=0.241813;AN=5008;NS=2504;DP=19029;EAS_AF=0.2034;AMR_AF=0.2349;AFR_AF=0.3003;EUR_AF=0.2753;SAS_AF=0.1728;AA=c|||;VT=SNP
2	172663539	rs117233194	C	A	100	PASS	AC=54;AF=0.0107827;AN=5008;NS=2504;DP=21612;EAS_AF=0.0496;AMR_AF=0;AFR_AF=0;EUR_AF=0.001;SAS_AF=0.0031;AA=c|||;VT=SNP
2	172663836	rs114071719	T	C	100	PASS	AC=92;AF=0.0183706;AN=5008;NS=2504;DP=19506;EAS_AF=0.0159;AMR_AF=0.072;AFR_AF=0.0008;EUR_AF=0.0159;SAS_AF=0.0092;AA=t|||;VT=SNP
2	172664020	rs3821096	C	T	100	PASS	AC=3952;AF=0.789137;AN=5008;NS=2504;DP=21126;EAS_AF=0.9157;AMR_AF=0.7262;AFR_AF=0.5756;EUR_AF=0.9225;SAS_AF=0.8548;AA=t|||;VT=SNP
2	172664191	rs34221876	G	A	100	PASS	AC=1011;AF=0.201877;AN=5008;NS=2504;DP=20041;EAS_AF=0.124;AMR_AF=0.2277;AFR_AF=0.0386;EUR_AF=0.325;SAS_AF=0.3579;AA=g|||;VT=SNP
2	172664821	rs116941186	G	A	100	PASS	AC=26;AF=0.00519169;AN=5008;NS=2504;DP=14948;EAS_AF=0.0119;AMR_AF=0.0187;AFR_AF=0;EUR_AF=0;SAS_AF=0.001;AA=-|||;VT=SNP
2	172665916	rs117156756	G	A	100	PASS	AC=28;AF=0.00559105;AN=5008;NS=2504;DP=20977;EAS_AF=0.0278;AMR_AF=0;AFR_AF=0;EUR_AF=0;SAS_AF=0;AA=g|||;VT=SNP
2	172667895	rs3770455	G	A	100	PASS	AC=1298;AF=0.259185;AN=5008;NS=2504;DP=21640;EAS_AF=0.5486;AMR_AF=0.1599;AFR_AF=0.0567;EUR_AF=0.2525;SAS_AF=0.3119;AA=g|||;VT=SNP
2	172668609	rs3770453	G	A	100	PASS	AC=3810;AF=0.760783;AN=5008;NS=2504;DP=18636;EAS_AF=0.8919;AMR_AF=0.7017;AFR_AF=0.5272;EUR_AF=0.8877;SAS_AF=0.8528;AA=g|||;VT=SNP
2	172668682	rs3770452	A	G	100	PASS	AC=1331;AF=0.265775;AN=5008;NS=2504;DP=18237;EAS_AF=0.2044;AMR_AF=0.2363;AFR_AF=0.3926;EUR_AF=0.2734;SAS_AF=0.1708;AA=a|||;VT=SNP
2	172668715	rs3770451	T	G	100	PASS	AC=1330;AF=0.265575;AN=5008;NS=2504;DP=18292;EAS_AF=0.2034;AMR_AF=0.2363;AFR_AF=0.3926;EUR_AF=0.2734;SAS_AF=0.1708;AA=t|||;VT=SNP
2	172668843	rs970948	C	T	100	PASS	AC=3870;AF=0.772764;AN=5008;NS=2504;DP=17572;EAS_AF=0.9157;AMR_AF=0.7104;AFR_AF=0.5484;EUR_AF=0.8897;SAS_AF=0.8528;AA=t|||;VT=SNP
2	172669437	rs116067221	T	A	100	PASS	AC=92;AF=0.0183706;AN=5008;NS=2504;DP=17645;EAS_AF=0.0159;AMR_AF=0.072;AFR_AF=0.0008;EUR_AF=0.0159;SAS_AF=0.0092;AA=t|||;VT=SNP
2	172670553	rs3770450	T	C	100	PASS	AC=46;AF=0.0091853;AN=5008;NS=2504;DP=16716;EAS_AF=0.0427;AMR_AF=0;AFR_AF=0;EUR_AF=0.002;SAS_AF=0.001;AA=t|||;VT=SNP
2	172671029	rs142347188	G	A	100	PASS	AC=92;AF=0.0183706;AN=5008;NS=2504;DP=11250;EAS_AF=0.0159;AMR_AF=0.072;AFR_AF=0.0008;EUR_AF=0.0159;SAS_AF=0.0092;AA=g|||;VT=SNP
2	172671094	rs7586207	A	G	100	PASS	AC=1350;AF=0.269569;AN=5008;NS=2504;DP=17266;EAS_AF=0.2034;AMR_AF=0.2363;AFR_AF=0.4047;EUR_AF=0.2773;SAS_AF=0.1708;AA=A|||;VT=SNP
2	172672509	rs142561115	A	G	100	PASS	AC=92;AF=0.0183706;AN=5008;NS=2504;DP=12397;EAS_AF=0.0159;AMR_AF=0.072;AFR_AF=0.0008;EUR_AF=0.0159;SAS_AF=0.0092;AA=a|||;VT=SNP
2	172672624	rs67204065	G	A	100	PASS	AC=1218;AF=0.243211;AN=5008;NS=2504;DP=10848;EAS_AF=0.2034;AMR_AF=0.2334;AFR_AF=0.298;EUR_AF=0.2873;SAS_AF=0.1718;AA=g|||;VT=SNP
2	172672693	rs62182368	A	G	100	PASS	AC=379;AF=0.0756789;AN=5008;NS=2504;DP=13332;EAS_AF=0.0268;AMR_AF=0.0778;AFR_AF=0.0061;EUR_AF=0.1223;SAS_AF=0.1708;AA=a|||;VT=SNP
2	172672959	rs118179702	A	C	100	PASS	AC=92;AF=0.0183706;AN=5008;NS=2504;DP=18836;EAS_AF=0.0159;AMR_AF=0.072;AFR_AF=0.0008;EUR_AF=0.0159;SAS_AF=0.0092;AA=a|||;VT=SNP
2	172673399	rs12053046	A	G	100	PASS	AC=1327;AF=0.264976;AN=5008;NS=2504;DP=21146;EAS_AF=0.5714;AMR_AF=0.1614;AFR_AF=0.059;EUR_AF=0.2545;SAS_AF=0.3119;AA=a|||;VT=SNP
2	172673453	rs6716901	G	A	100	PASS	AC=365;AF=0.0728834;AN=5008;NS=2504;DP=20523;EAS_AF=0.0774;AMR_AF=0.0749;AFR_AF=0.003;EUR_AF=0.1193;SAS_AF=0.1135;AA=g|||;VT=SNP
2	172675009	rs9636293	T	G	100	PASS	AC=3803;AF=0.759385;AN=5008;NS=2504;DP=21831;EAS_AF=0.8998;AMR_AF=0.6383;AFR_AF=0.5681;EUR_AF=0.8718;SAS_AF=0.8436;AA=N|||;VT=SNP
2	172676123	rs80037549	G	T	100	PASS	AC=71;AF=0.0141773;AN=5008;NS=2504;DP=8964;EAS_AF=0.0655;AMR_AF=0.0058;AFR_AF=0;EUR_AF=0;SAS_AF=0.001;AA=g|||;VT=SNP
2	172676662	rs4668413	C	A	100	PASS	AC=3917;AF=0.782149;AN=5008;NS=2504;DP=16682;EAS_AF=0.8998;AMR_AF=0.6499;AFR_AF=0.6483;EUR_AF=0.8718;SAS_AF=0.8436;AA=a|||;VT=SNP
2	172676865	rs6760680	A	T	100	PASS	AC=3769;AF=0.752596;AN=5008;NS=2504;DP=14771;EAS_AF=0.8998;AMR_AF=0.6326;AFR_AF=0.5469;EUR_AF=0.8698;SAS_AF=0.8436;AA=a|||;VT=SNP
2	172677459	rs66835971	G	A	100	PASS	AC=1331;AF=0.265775;AN=5008;NS=2504;DP=15070;EAS_AF=0.2034;AMR_AF=0.2349;AFR_AF=0.3926;EUR_AF=0.2734;SAS_AF=0.1728;AA=g|||;VT=SNP
2	172677566	rs75695480	G	A	100	PASS	AC=78;AF=0.0155751;AN=5008;NS=2504;DP=10115;EAS_AF=0.0595;AMR_AF=0.0216;AFR_AF=0;EUR_AF=0;SAS_AF=0.0031;AA=g|||;VT=SNP
2	172677663	rs34962243	C	T	100	PASS	AC=1037;AF=0.207069;AN=5008;NS=2504;DP=15899;EAS_AF=0.127;AMR_AF=0.232;AFR_AF=0.0393;EUR_AF=0.3419;SAS_AF=0.3599;AA=c|||;VT=SNP
2	172677819	rs11903123	A	G	100	PASS	AC=3956;AF=0.789936;AN=5008;NS=2504;DP=17495;EAS_AF=0.9157;AMR_AF=0.7262;AFR_AF=0.5779;EUR_AF=0.9215;SAS_AF=0.8569;AA=N|||;VT=SNP
2	172678365	rs1996424	T	A	100	PASS	AC=1036;AF=0.206869;AN=5008;NS=2504;DP=15345;EAS_AF=0.127;AMR_AF=0.2305;AFR_AF=0.0393;EUR_AF=0.3429;SAS_AF=0.3589;AA=t|||;VT=SNP
2	172680327	rs149973623	T	C	100	PASS	AC=9;AF=0.00179712;AN=5008;NS=2504;DP=17361;EAS_AF=0.0089;AMR_AF=0;AFR_AF=0;EUR_AF=0;SAS_AF=0;AA=t|||;VT=SNP
2	172680678	rs1400816	A	C	100	PASS	AC=3959;AF=0.790535;AN=5008;NS=2504;DP=18315;EAS_AF=0.9157;AMR_AF=0.7262;AFR_AF=0.5802;EUR_AF=0.9215;SAS_AF=0.8569;AA=N|||;VT=SNP
2	172680872	rs12614709	C	G	100	PASS	AC=1340;AF=0.267572;AN=5008;NS=2504;DP=17275;EAS_AF=0.5724;AMR_AF=0.1599;AFR_AF=0.0696;EUR_AF=0.2535;SAS_AF=0.3119;AA=t|||;VT=SNP
2	172681510	rs62182370	G	A	100	PASS	AC=1311;AF=0.261781;AN=5008;NS=2504;DP=15440;EAS_AF=0.5675;AMR_AF=0.1599;AFR_AF=0.0522;EUR_AF=0.2525;SAS_AF=0.3119;AA=g|||;VT=SNP
2	172681710	rs74393286	G	T	100	PASS	AC=11;AF=0.00219649;AN=5008;NS=2504;DP=21573;EAS_AF=0.003;AMR_AF=0.0029;AFR_AF=0;EUR_AF=0.004;SAS_AF=0.002;AA=g|||;VT=SNP
2	172682312	rs2357064	G	A	100	PASS	AC=3897;AF=0.778155;AN=5008;NS=2504;DP=20162;EAS_AF=0.9157;AMR_AF=0.7104;AFR_AF=0.5673;EUR_AF=0.8897;SAS_AF=0.8548;AA=a|||;VT=SNP
2	172682601	rs17581347	T	C	100	PASS	AC=1340;AF=0.267572;AN=5008;NS=2504;DP=14707;EAS_AF=0.5694;AMR_AF=0.1614;AFR_AF=0.0696;EUR_AF=0.2545;SAS_AF=0.3129;AA=t|||;VT=SNP
2	172682612	rs17581361	T	G	100	PASS	AC=1340;AF=0.267572;AN=5008;NS=2504;DP=14394;EAS_AF=0.5694;AMR_AF=0.1614;AFR_AF=0.0696;EUR_AF=0.2545;SAS_AF=0.3129;AA=t|||;VT=SNP
2	172683067	rs2176465	C	T	100	PASS	AC=1340;AF=0.267572;AN=5008;NS=2504;DP=14786;EAS_AF=0.5694;AMR_AF=0.1614;AFR_AF=0.0696;EUR_AF=0.2545;SAS_AF=0.3129;AA=C|||;VT=SNP
2	172683481	rs17615262	A	C	100	PASS	AC=1349;AF=0.269369;AN=5008;NS=2504;DP=16921;EAS_AF=0.5694;AMR_AF=0.1628;AFR_AF=0.0741;EUR_AF=0.2565;SAS_AF=0.3129;AA=a|||;VT=SNP
2	172683879	rs117440866	G	T	100	PASS	AC=70;AF=0.0139776;AN=5008;NS=2504;DP=20459;EAS_AF=0.0645;AMR_AF=0.0058;AFR_AF=0;EUR_AF=0;SAS_AF=0.001;AA=G|||;VT=SNP
2	172683986	rs34108287	A	G	100	PASS	AC=1014;AF=0.202476;AN=5008;NS=2504;DP=18984;EAS_AF=0.127;AMR_AF=0.2277;AFR_AF=0.0257;EUR_AF=0.34;SAS_AF=0.3599;AA=A|||;VT=SNP
2	172684006	rs3821095	A	G	100	PASS	AC=2477;AF=0.494609;AN=5008;NS=2504;DP=19170;EAS_AF=0.3294;AMR_AF=0.4741;AFR_AF=0.5106;EUR_AF=0.6153;SAS_AF=0.5337;AA=A|||;VT=SNP
2	172684032	rs72885529	C	T	100	PASS	AC=1343;AF=0.268171;AN=5008;NS=2504;DP=19283;EAS_AF=0.5704;AMR_AF=0.1628;AFR_AF=0.0696;EUR_AF=0.2565;SAS_AF=0.3119;AA=C|||;VT=SNP
2	172684033	rs72885532	A	G	100	PASS	AC=1343;AF=0.268171;AN=5008;NS=2504;DP=19231;EAS_AF=0.5704;AMR_AF=0.1628;AFR_AF=0.0696;EUR_AF=0.2565;SAS_AF=0.3119;AA=A|||;VT=SNP
2	172684114	rs3821094	G	A	100	PASS	AC=3962;AF=0.791134;AN=5008;NS=2504;DP=19749;EAS_AF=0.9157;AMR_AF=0.7262;AFR_AF=0.5787;EUR_AF=0.9225;SAS_AF=0.8609;AA=A|||;VT=SNP
2	172684403	rs12692976	C	A	100	PASS	AC=2459;AF=0.491014;AN=5008;NS=2504;DP=20909;EAS_AF=0.3284;AMR_AF=0.4769;AFR_AF=0.4932;EUR_AF=0.6183;SAS_AF=0.5348;AA=C|||;VT=SNP
2	172684487	rs62182372	C	T	100	PASS	AC=1338;AF=0.267173;AN=5008;NS=2504;DP=17887;EAS_AF=0.5694;AMR_AF=0.1599;AFR_AF=0.0696;EUR_AF=0.2545;SAS_AF=0.3119;AA=C|||;VT=SNP
2	172685555	rs62182373	C	T	100	PASS	AC=1338;AF=0.267173;AN=5008;NS=2504;DP=18333;EAS_AF=0.5694;AMR_AF=0.1599;AFR_AF=0.0696;EUR_AF=0.2545;SAS_AF=0.3119;AA=C|||;VT=SNP
2	172685682	rs62182374	T	C	100	PASS	AC=1351;AF=0.269768;AN=5008;NS=2504;DP=20036;EAS_AF=0.5714;AMR_AF=0.1628;AFR_AF=0.0741;EUR_AF=0.2565;SAS_AF=0.3129;AA=C|||;VT=SNP
2	172686290	rs6433315	T	C	100	PASS	AC=3961;AF=0.790935;AN=5008;NS=2504;DP=19167;EAS_AF=0.9157;AMR_AF=0.7277;AFR_AF=0.5794;EUR_AF=0.9225;SAS_AF=0.8579;AA=C|||;VT=SNP
2	172686304	rs12622895	T	G	100	PASS	AC=1321;AF=0.263778;AN=5008;NS=2504;DP=18828;EAS_AF=0.5714;AMR_AF=0.1614;AFR_AF=0.0522;EUR_AF=0.2565;SAS_AF=0.3129;AA=T|||;VT=SNP
2	172687127	rs6709299	T	A	100	PASS	AC=3806;AF=0.759984;AN=5008;NS=2504;DP=17862;EAS_AF=0.8998;AMR_AF=0.6383;AFR_AF=0.5673;EUR_AF=0.8738;SAS_AF=0.8456;AA=G|||;VT=SNP
2	172687191	rs72885545	T	G	100	PASS	AC=1343;AF=0.268171;AN=5008;NS=2504;DP=17539;EAS_AF=0.5714;AMR_AF=0.1614;AFR_AF=0.0696;EUR_AF=0.2565;SAS_AF=0.3119;AA=T|||;VT=SNP
2	172687731	rs57775770	T	C	100	PASS	AC=1323;AF=0.264177;AN=5008;NS=2504;DP=17732;EAS_AF=0.5734;AMR_AF=0.1614;AFR_AF=0.0522;EUR_AF=0.2565;SAS_AF=0.3129;AA=T|||;VT=SNP
2	172689068	rs6759575	C	T	100	PASS	AC=1336;AF=0.266773;AN=5008;NS=2504;DP=20544;EAS_AF=0.2044;AMR_AF=0.2363;AFR_AF=0.3941;EUR_AF=0.2734;SAS_AF=0.1738;AA=C|||;VT=SNP
2	172690180	rs908670	T	C	100	PASS	AC=1340;AF=0.267572;AN=5008;NS=2504;DP=19085;EAS_AF=0.2063;AMR_AF=0.2363;AFR_AF=0.3941;EUR_AF=0.2744;SAS_AF=0.1748;AA=T|||;VT=SNP
2	172690265	rs908671	C	G	100	PASS	AC=1209;AF=0.241414;AN=5008;NS=2504;DP=19104;EAS_AF=0.2054;AMR_AF=0.232;AFR_AF=0.298;EUR_AF=0.2744;SAS_AF=0.1748;AA=c|||;VT=SNP
2	172690418	rs3736499	C	T	100	PASS	AC=1308;AF=0.261182;AN=5008;NS=2504;DP=17711;EAS_AF=0.5645;AMR_AF=0.1599;AFR_AF=0.0522;EUR_AF=0.2535;SAS_AF=0.3108;AA=C|||;VT=SNP
2	172692048	rs3770449	C	T	100	PASS	AC=1319;AF=0.263379;AN=5008;NS=2504;DP=17528;EAS_AF=0.5704;AMR_AF=0.1614;AFR_AF=0.0522;EUR_AF=0.2555;SAS_AF=0.3129;AA=C|||;VT=SNP
2	172692265	rs3770448	A	G	100	PASS	AC=1343;AF=0.268171;AN=5008;NS=2504;DP=18891;EAS_AF=0.5704;AMR_AF=0.1614;AFR_AF=0.0696;EUR_AF=0.2555;SAS_AF=0.3139;AA=A|||;VT=SNP
2	172692503	rs3770447	A	T	100	PASS	AC=22;AF=0.00439297;AN=5008;NS=2504;DP=18452;EAS_AF=0.0218;AMR_AF=0;AFR_AF=0;EUR_AF=0;SAS_AF=0;AA=A|||;VT=SNP
2	172693780	rs3765166	G	A	100	PASS	AC=1339;AF=0.267372;AN=5008;NS=2504;DP=20838;EAS_AF=0.5675;AMR_AF=0.1614;AFR_AF=0.0696;EUR_AF=0.2555;SAS_AF=0.3129;AA=G|||;VT=SNP;EX_TARGET
2	172693944	rs3765167	A	G	100	PASS	AC=1342;AF=0.267971;AN=5008;NS=2504;DP=19882;EAS_AF=0.5694;AMR_AF=0.1614;AFR_AF=0.0696;EUR_AF=0.2565;SAS_AF=0.3129;AA=A|||;VT=SNP
2	172694403	rs1010533	C	T	100	PASS	AC=2031;AF=0.405551;AN=5008;NS=2504;DP=17962;EAS_AF=0.2083;AMR_AF=0.3545;AFR_AF=0.4788;EUR_AF=0.4503;SAS_AF=0.5;AA=C|||;VT=SNP
2	172694587	rs3821093	C	T	100	PASS	AC=1322;AF=0.263978;AN=5008;NS=2504;DP=18622;EAS_AF=0.5655;AMR_AF=0.1628;AFR_AF=0.0567;EUR_AF=0.2565;SAS_AF=0.3129;AA=T|||;VT=SNP
2	172694629	rs1554259	G	A	100	PASS	AC=1093;AF=0.218251;AN=5008;NS=2504;DP=17812;EAS_AF=0.1052;AMR_AF=0.2392;AFR_AF=0.0991;EUR_AF=0.339;SAS_AF=0.3569;AA=G|||;VT=SNP
2	172695280	rs78820630	A	T	100	PASS	AC=39;AF=0.00778754;AN=5008;NS=2504;DP=17381;EAS_AF=0.0218;AMR_AF=0.0231;AFR_AF=0;EUR_AF=0;SAS_AF=0.001;AA=A|||;VT=SNP
2	172697918	rs114304988	G	A	100	PASS	AC=566;AF=0.113019;AN=5008;NS=2504;DP=18871;EAS_AF=0.0853;AMR_AF=0.2421;AFR_AF=0.0726;EUR_AF=0.0775;SAS_AF=0.1411;AA=t|||;VT=SNP
2	172698027	rs113924638	C	T	100	PASS	AC=151;AF=0.0301518;AN=5008;NS=2504;DP=18652;EAS_AF=0.0159;AMR_AF=0.0879;AFR_AF=0.0106;EUR_AF=0.0487;SAS_AF=0.0112;AA=C|||;VT=SNP
2	172698853	rs10179020	A	G	100	PASS	AC=3956;AF=0.789936;AN=5008;NS=2504;DP=16286;EAS_AF=0.9157;AMR_AF=0.7262;AFR_AF=0.5772;EUR_AF=0.9225;SAS_AF=0.8569;AA=G|||;VT=SNP
2	172699707	rs190282520	A	G	100	PASS	AC=19;AF=0.00379393;AN=5008;NS=2504;DP=17786;EAS_AF=0.0188;AMR_AF=0;AFR_AF=0;EUR_AF=0;SAS_AF=0;AA=A|||;VT=SNP
2	172699753	rs2176466	G	A	100	PASS	AC=3799;AF=0.758586;AN=5008;NS=2504;DP=19061;EAS_AF=0.9008;AMR_AF=0.6354;AFR_AF=0.562;EUR_AF=0.8748;SAS_AF=0.8456;AA=G|||;VT=SNP
2	172701157	rs2271758	T	G	100	PASS	AC=2472;AF=0.49361;AN=5008;NS=2504;DP=16134;EAS_AF=0.7004;AMR_AF=0.3991;AFR_AF=0.171;EUR_AF=0.6014;SAS_AF=0.6728;AA=T|||;VT=SNP
2	172701860	rs149739351	T	C	100	PASS	AC=92;AF=0.0183706;AN=5008;NS=2504;DP=14950;EAS_AF=0.0159;AMR_AF=0.072;AFR_AF=0.0008;EUR_AF=0.0159;SAS_AF=0.0092;AA=T|||;VT=SNP
2	172702192	rs76703909	C	T	100	PASS	AC=93;AF=0.0185703;AN=5008;NS=2504;DP=17757;EAS_AF=0.0169;AMR_AF=0.072;AFR_AF=0.0008;EUR_AF=0.0159;SAS_AF=0.0092;AA=C|||;VT=SNP
2	172703641	rs925881	C	T	100	PASS	AC=3796;AF=0.757987;AN=5008;NS=2504;DP=16821;EAS_AF=0.8998;AMR_AF=0.6383;AFR_AF=0.5598;EUR_AF=0.8728;SAS_AF=0.8466;AA=T|||;VT=SNP
2	172704291	rs4668414	A	C	100	PASS	AC=1205;AF=0.240615;AN=5008;NS=2504;DP=19556;EAS_AF=0.2063;AMR_AF=0.232;AFR_AF=0.2965;EUR_AF=0.2734;SAS_AF=0.1728;AA=A|||;VT=SNP
2	172706097	rs139094827	G	A	100	PASS	AC=63;AF=0.0125799;AN=5008;NS=2504;DP=9818;EAS_AF=0.0615;AMR_AF=0;AFR_AF=0;EUR_AF=0;SAS_AF=0.001;AA=G|||;VT=SNP
2	172706520	rs143959714	C	T	100	PASS	AC=92;AF=0.0183706;AN=5008;NS=2504;DP=18569;EAS_AF=0.0159;AMR_AF=0.072;AFR_AF=0.0008;EUR_AF=0.0159;SAS_AF=0.0092;AA=C|||;VT=SNP
2	172707805	rs10191399	A	G	100	PASS	AC=3957;AF=0.790136;AN=5008;NS=2504;DP=16739;EAS_AF=0.9157;AMR_AF=0.7262;AFR_AF=0.5779;EUR_AF=0.9225;SAS_AF=0.8569;AA=G|||;VT=SNP
2	172708237	rs149189827	G	A	100	PASS	AC=790;AF=0.157748;AN=5008;NS=2504;DP=15820;EAS_AF=0.5417;AMR_AF=0.0432;AFR_AF=0.0234;EUR_AF=0.0795;SAS_AF=0.1053;AA=G|||;VT=SNP
2	172708919	rs3770445	T	C	100	PASS	AC=1342;AF=0.267971;AN=5008;NS=2504;DP=18359;EAS_AF=0.2073;AMR_AF=0.2363;AFR_AF=0.3964;EUR_AF=0.2744;SAS_AF=0.1728;AA=T|||;VT=SNP
2	172709215	rs3770444	G	C	100	PASS	AC=3957;AF=0.790136;AN=5008;NS=2504;DP=18214;EAS_AF=0.9157;AMR_AF=0.7248;AFR_AF=0.5787;EUR_AF=0.9225;SAS_AF=0.8569;AA=C|||;VT=SNP
2	172709763	rs118148925	G	A	100	PASS	AC=92;AF=0.0183706;AN=5008;NS=2504;DP=17902;EAS_AF=0.0159;AMR_AF=0.072;AFR_AF=0.0008;EUR_AF=0.0159;SAS_AF=0.0092;AA=G|||;VT=SNP
2	172710180	rs56275355	G	A	100	PASS	AC=1317;AF=0.262979;AN=5008;NS=2504;DP=16539;EAS_AF=0.5665;AMR_AF=0.1614;AFR_AF=0.0522;EUR_AF=0.2584;SAS_AF=0.3119;AA=G|||;VT=SNP
2	172710347	rs138615838	G	C	100	PASS	AC=92;AF=0.0183706;AN=5008;NS=2504;DP=21383;EAS_AF=0.0159;AMR_AF=0.072;AFR_AF=0.0008;EUR_AF=0.0159;SAS_AF=0.0092;AA=G|||;VT=SNP
2	172710604	rs2357206	A	G	100	PASS	AC=3796;AF=0.757987;AN=5008;NS=2504;DP=23958;EAS_AF=0.8998;AMR_AF=0.6354;AFR_AF=0.5635;EUR_AF=0.8708;SAS_AF=0.8456;AA=A|||;VT=SNP
2	172710619	rs2884123	A	G	100	PASS	AC=3796;AF=0.757987;AN=5008;NS=2504;DP=24258;EAS_AF=0.8998;AMR_AF=0.6354;AFR_AF=0.5635;EUR_AF=0.8708;SAS_AF=0.8456;AA=A|||;VT=SNP
2	172711138	rs3770443	G	C	100	PASS	AC=498;AF=0.0994409;AN=5008;NS=2504;DP=20287;EAS_AF=0.0833;AMR_AF=0.2334;AFR_AF=0.028;EUR_AF=0.0775;SAS_AF=0.1401;AA=g|||;VT=SNP
2	172711356	rs6727459	C	T	100	PASS	AC=3796;AF=0.757987;AN=5008;NS=2504;DP=18879;EAS_AF=0.8998;AMR_AF=0.6354;AFR_AF=0.5635;EUR_AF=0.8708;SAS_AF=0.8456;AA=c|||;VT=SNP
2	172712480	rs2056202	T	C	100	PASS	AC=3796;AF=0.757987;AN=5008;NS=2504;DP=18868;EAS_AF=0.8998;AMR_AF=0.6354;AFR_AF=0.5635;EUR_AF=0.8708;SAS_AF=0.8456;AA=t|||;VT=SNP
2	172712810	rs17848721	T	C	100	PASS	AC=1044;AF=0.208466;AN=5008;NS=2504;DP=17532;EAS_AF=0.128;AMR_AF=0.2334;AFR_AF=0.0446;EUR_AF=0.339;SAS_AF=0.3609;AA=t|||;VT=SNP
2	172714067	rs2138873	T	C	100	PASS	AC=3805;AF=0.759784;AN=5008;NS=2504;DP=13746;EAS_AF=0.8998;AMR_AF=0.6383;AFR_AF=0.5673;EUR_AF=0.8728;SAS_AF=0.8456;AA=C|||;VT=SNP
2	172714931	rs1996425	C	T	100	PASS	AC=3968;AF=0.792332;AN=5008;NS=2504;DP=17300;EAS_AF=0.9147;AMR_AF=0.732;AFR_AF=0.584;EUR_AF=0.9225;SAS_AF=0.8569;AA=T|||;VT=SNP
2	172715165	rs1105264	G	C	100	PASS	AC=3960;AF=0.790735;AN=5008;NS=2504;DP=19258;EAS_AF=0.9157;AMR_AF=0.7305;AFR_AF=0.5779;EUR_AF=0.9225;SAS_AF=0.8569;AA=C|||;VT=SNP
2	172715401	rs1105265	T	C	100	PASS	AC=455;AF=0.0908546;AN=5008;NS=2504;DP=20144;EAS_AF=0.0823;AMR_AF=0.1268;AFR_AF=0.0045;EUR_AF=0.1322;SAS_AF=0.1483;AA=T|||;VT=SNP
2	172716548	rs187518205	G	A	100	PASS	AC=15;AF=0.00299521;AN=5008;NS=2504;DP=16445;EAS_AF=0.0149;AMR_AF=0;AFR_AF=0;EUR_AF=0;SAS_AF=0;AA=G|||;VT=SNP
2	172716667	rs115747888	T	C	100	PASS	AC=466;AF=0.0930511;AN=5008;NS=2504;DP=19360;EAS_AF=0.0833;AMR_AF=0.2291;AFR_AF=0.0053;EUR_AF=0.0775;SAS_AF=0.1411;AA=T|||;VT=SNP
2	172716687	rs4668415	G	A	100	PASS	AC=3794;AF=0.757588;AN=5008;NS=2504;DP=19787;EAS_AF=0.8998;AMR_AF=0.6354;AFR_AF=0.562;EUR_AF=0.8708;SAS_AF=0.8456;AA=G|||;VT=SNP
2	172716762	rs4668416	G	A	100	PASS	AC=3804;AF=0.759585;AN=5008;NS=2504;DP=19680;EAS_AF=0.8998;AMR_AF=0.6383;AFR_AF=0.5666;EUR_AF=0.8728;SAS_AF=0.8456;AA=A|||;VT=SNP
2	172717167	rs12619137	T	G	100	PASS	AC=3805;AF=0.759784;AN=5008;NS=2504;DP=19595;EAS_AF=0.8998;AMR_AF=0.6398;AFR_AF=0.5666;EUR_AF=0.8728;SAS_AF=0.8456;AA=T|||;VT=SNP
2	172717330	rs12692977	G	A	100	PASS	AC=3794;AF=0.757588;AN=5008;NS=2504;DP=14222;EAS_AF=0.8998;AMR_AF=0.6354;AFR_AF=0.562;EUR_AF=0.8708;SAS_AF=0.8456;AA=G|||;VT=SNP
2	172718245	rs10196521	T	C	100	PASS	AC=3961;AF=0.790935;AN=5008;NS=2504;DP=15335;EAS_AF=0.9157;AMR_AF=0.7305;AFR_AF=0.5779;EUR_AF=0.9225;SAS_AF=0.8579;AA=C|||;VT=SNP
2	172718734	rs7580232	A	G	100	PASS	AC=3797;AF=0.758187;AN=5008;NS=2504;DP=14450;EAS_AF=0.8998;AMR_AF=0.6354;AFR_AF=0.5628;EUR_AF=0.8718;SAS_AF=0.8466;AA=A|||;VT=SNP
2	172718828	rs147165079	T	G	100	PASS	AC=95;AF=0.0189696;AN=5008;NS=2504;DP=17465;EAS_AF=0.0159;AMR_AF=0.0764;AFR_AF=0.0008;EUR_AF=0.0159;SAS_AF=0.0092;AA=T|||;VT=SNP
2	172719315	rs4668417	A	G	100	PASS	AC=3961;AF=0.790935;AN=5008;NS=2504;DP=22443;EAS_AF=0.9157;AMR_AF=0.7305;AFR_AF=0.5779;EUR_AF=0.9225;SAS_AF=0.8579;AA=G|||;VT=SNP
2	172721341	rs75776799	G	C	100	PASS	AC=26;AF=0.00519169;AN=5008;NS=2504;DP=21130;EAS_AF=0.0218;AMR_AF=0;AFR_AF=0;EUR_AF=0.003;SAS_AF=0.001;AA=G|||;VT=SNP
2	172721762	rs62182392	G	A	100	PASS	AC=1330;AF=0.265575;AN=5008;NS=2504;DP=16269;EAS_AF=0.5685;AMR_AF=0.1643;AFR_AF=0.053;EUR_AF=0.2664;SAS_AF=0.3119;AA=G|||;VT=SNP
2	172721808	rs13017585	C	A	100	PASS	AC=1172;AF=0.234026;AN=5008;NS=2504;DP=15643;EAS_AF=0.2044;AMR_AF=0.2277;AFR_AF=0.2852;EUR_AF=0.2604;SAS_AF=0.1728;AA=C|||;VT=SNP
2	172721978	rs183914684	C	G	100	PASS	AC=44;AF=0.00878594;AN=5008;NS=2504;DP=11362;EAS_AF=0.0407;AMR_AF=0.0014;AFR_AF=0;EUR_AF=0;SAS_AF=0.002;AA=C|||;VT=SNP
2	172721999	rs374359067	T	A	100	PASS	AC=26;AF=0.00519169;AN=5008;NS=2504;DP=11053;EAS_AF=0.0238;AMR_AF=0;AFR_AF=0;EUR_AF=0;SAS_AF=0.002;AA=T|||;VT=SNP
2	172724264	rs143368157	G	A	100	PASS	AC=92;AF=0.0183706;AN=5008;NS=2504;DP=19347;EAS_AF=0.0159;AMR_AF=0.072;AFR_AF=0.0008;EUR_AF=0.0159;SAS_AF=0.0092;AA=-|||;VT=SNP
2	172724443	rs145877386	C	T	100	PASS	AC=92;AF=0.0183706;AN=5008;NS=2504;DP=13514;EAS_AF=0.0159;AMR_AF=0.072;AFR_AF=0.0008;EUR_AF=0.0159;SAS_AF=0.0092;AA=c|||;VT=SNP
2	172725301	rs1878583	A	G	100	PASS	AC=3961;AF=0.790935;AN=5008;NS=2504;DP=15693;EAS_AF=0.9157;AMR_AF=0.7305;AFR_AF=0.5779;EUR_AF=0.9225;SAS_AF=0.8579;AA=G|||;VT=SNP;EX_TARGET
2	172725981	rs12692978	C	T	100	PASS	AC=1326;AF=0.264776;AN=5008;NS=2504;DP=14415;EAS_AF=0.2054;AMR_AF=0.2334;AFR_AF=0.3941;EUR_AF=0.2644;SAS_AF=0.1738;AA=C|||;VT=SNP
2	172726192	rs144181021	G	A	100	PASS	AC=92;AF=0.0183706;AN=5008;NS=2504;DP=15537;EAS_AF=0.0159;AMR_AF=0.072;AFR_AF=0.0008;EUR_AF=0.0159;SAS_AF=0.0092;AA=G|||;VT=SNP
2	172726867	rs369441297	T	C	100	PASS	AC=25;AF=0.00499201;AN=5008;NS=2504;DP=14981;EAS_AF=0.0228;AMR_AF=0;AFR_AF=0;EUR_AF=0;SAS_AF=0.002;AA=T|||;VT=SNP
2	172727404	rs62182397	G	C	100	PASS	AC=975;AF=0.194688;AN=5008;NS=2504;DP=18179;EAS_AF=0.127;AMR_AF=0.2046;AFR_AF=0.0386;EUR_AF=0.3062;SAS_AF=0.3538;AA=G|||;VT=SNP
2	172728051	rs10930496	T	C	100	PASS	AC=3806;AF=0.759984;AN=5008;NS=2504;DP=15693;EAS_AF=0.8998;AMR_AF=0.6383;AFR_AF=0.5666;EUR_AF=0.8738;SAS_AF=0.8466;AA=C|||;VT=SNP
2	172728898	rs6736159	T	C	100	PASS	AC=3807;AF=0.760184;AN=5008;NS=2504;DP=21084;EAS_AF=0.8998;AMR_AF=0.6383;AFR_AF=0.5673;EUR_AF=0.8738;SAS_AF=0.8466;AA=C|||;VT=SNP
2	172729106	rs58540694	C	T	100	PASS	AC=663;AF=0.132388;AN=5008;NS=2504;DP=19423;EAS_AF=0.5377;AMR_AF=0.0245;AFR_AF=0.0023;EUR_AF=0.0129;SAS_AF=0.09;AA=C|||;VT=SNP
2	172729376	rs114618948	T	C	100	PASS	AC=93;AF=0.0185703;AN=5008;NS=2504;DP=17088;EAS_AF=0.0159;AMR_AF=0.072;AFR_AF=0.0015;EUR_AF=0.0159;SAS_AF=0.0092;AA=T|||;VT=SNP
2	172730015	rs6725388	G	C	100	PASS	AC=1402;AF=0.279952;AN=5008;NS=2504;DP=16495;EAS_AF=0.2054;AMR_AF=0.2608;AFR_AF=0.3956;EUR_AF=0.3091;SAS_AF=0.184;AA=G|||;VT=SNP
2	172730569	rs145196290	T	C	100	PASS	AC=92;AF=0.0183706;AN=5008;NS=2504;DP=12862;EAS_AF=0.0159;AMR_AF=0.072;AFR_AF=0.0008;EUR_AF=0.0159;SAS_AF=0.0092;AA=T|||;VT=SNP
2	172731361	rs140091639	G	C	100	PASS	AC=26;AF=0.00519169;AN=5008;NS=2504;DP=20522;EAS_AF=0.0238;AMR_AF=0;AFR_AF=0;EUR_AF=0;SAS_AF=0.002;AA=G|||;VT=SNP
2	172731522	rs150324777	C	T	100	PASS	AC=92;AF=0.0183706;AN=5008;NS=2504;DP=20011;EAS_AF=0.0159;AMR_AF=0.072;AFR_AF=0.0008;EUR_AF=0.0159;SAS_AF=0.0092;AA=C|||;VT=SNP
2	172731592	rs6708365	C	T	100	PASS	AC=3804;AF=0.759585;AN=5008;NS=2504;DP=19540;EAS_AF=0.8998;AMR_AF=0.6383;AFR_AF=0.5651;EUR_AF=0.8738;SAS_AF=0.8466;AA=T|||;VT=SNP
2	172731810	rs6711813	G	A	100	PASS	AC=3793;AF=0.757388;AN=5008;NS=2504;DP=20078;EAS_AF=0.8998;AMR_AF=0.6354;AFR_AF=0.5598;EUR_AF=0.8718;SAS_AF=0.8466;AA=G|||;VT=SNP
2	172731923	rs6726991	T	G	100	PASS	AC=3803;AF=0.759385;AN=5008;NS=2504;DP=19722;EAS_AF=0.8998;AMR_AF=0.6383;AFR_AF=0.5643;EUR_AF=0.8738;SAS_AF=0.8466;AA=G|||;VT=SNP
2	172731983	rs59844139	C	A	100	PASS	AC=2332;AF=0.465655;AN=5008;NS=2504;DP=18142;EAS_AF=0.6944;AMR_AF=0.3703;AFR_AF=0.1203;EUR_AF=0.5616;SAS_AF=0.6656;AA=C|||;VT=SNP
2	172733348	rs62182401	G	T	100	PASS	AC=542;AF=0.108227;AN=5008;NS=2504;DP=16393;EAS_AF=0.0258;AMR_AF=0.1167;AFR_AF=0.0454;EUR_AF=0.1769;SAS_AF=0.2014;AA=G|||;VT=SNP
2	172735073	rs144659784	C	T	100	PASS	AC=26;AF=0.00519169;AN=5008;NS=2504;DP=19604;EAS_AF=0.0238;AMR_AF=0;AFR_AF=0;EUR_AF=0;SAS_AF=0.002;AA=C|||;VT=SNP
2	172735074	rs146619292	G	A	100	PASS	AC=11;AF=0.00219649;AN=5008;NS=2504;DP=19553;EAS_AF=0.003;AMR_AF=0.0029;AFR_AF=0;EUR_AF=0.005;SAS_AF=0.001;AA=G|||;VT=SNP
2	172735329	rs6724337	C	T	100	PASS	AC=1342;AF=0.267971;AN=5008;NS=2504;DP=19831;EAS_AF=0.2153;AMR_AF=0.2363;AFR_AF=0.3903;EUR_AF=0.2744;SAS_AF=0.1728;AA=C|||;VT=SNP
2	172736719	rs79874998	T	C	100	PASS	AC=157;AF=0.0313498;AN=5008;NS=2504;DP=18689;EAS_AF=0.1409;AMR_AF=0.0014;AFR_AF=0;EUR_AF=0.005;SAS_AF=0.0092;AA=T|||;VT=SNP
2	172736918	rs143934207	T	A	100	PASS	AC=92;AF=0.0183706;AN=5008;NS=2504;DP=15950;EAS_AF=0.0159;AMR_AF=0.072;AFR_AF=0.0008;EUR_AF=0.0159;SAS_AF=0.0092;AA=T|||;VT=SNP
2	172736977	rs147271475	G	A	100	PASS	AC=92;AF=0.0183706;AN=5008;NS=2504;DP=16372;EAS_AF=0.0159;AMR_AF=0.072;AFR_AF=0.0008;EUR_AF=0.0159;SAS_AF=0.0092;AA=G|||;VT=SNP
2	172737267	rs17581439	T	C	100	PASS	AC=1393;AF=0.278155;AN=5008;NS=2504;DP=17936;EAS_AF=0.5734;AMR_AF=0.1787;AFR_AF=0.0779;EUR_AF=0.2714;SAS_AF=0.3221;AA=T|||;VT=SNP
2	172737931	rs139809060	G	C	100	PASS	AC=37;AF=0.00738818;AN=5008;NS=2504;DP=17796;EAS_AF=0.0367;AMR_AF=0;AFR_AF=0;EUR_AF=0;SAS_AF=0;AA=G|||;VT=SNP
2	172737981	rs11675404	G	T	100	PASS	AC=962;AF=0.192093;AN=5008;NS=2504;DP=18598;EAS_AF=0.126;AMR_AF=0.2003;AFR_AF=0.0386;EUR_AF=0.3042;SAS_AF=0.3466;AA=G|||;VT=SNP
2	172738285	rs74681329	T	G	100	PASS	AC=36;AF=0.0071885;AN=5008;NS=2504;DP=17611;EAS_AF=0.0357;AMR_AF=0;AFR_AF=0;EUR_AF=0;SAS_AF=0;AA=T|||;VT=SNP
2	172738796	rs78964234	G	A	100	PASS	AC=137;AF=0.0273562;AN=5008;NS=2504;DP=19154;EAS_AF=0.119;AMR_AF=0.013;AFR_AF=0.0008;EUR_AF=0.005;SAS_AF=0.002;AA=G|||;VT=SNP
2	172739190	rs115037110	G	A	100	PASS	AC=92;AF=0.0183706;AN=5008;NS=2504;DP=19455;EAS_AF=0.0159;AMR_AF=0.072;AFR_AF=0.0008;EUR_AF=0.0159;SAS_AF=0.0092;AA=G|||;VT=SNP
2	172739643	rs117110103	T	C	100	PASS	AC=92;AF=0.0183706;AN=5008;NS=2504;DP=20430;EAS_AF=0.0159;AMR_AF=0.072;AFR_AF=0.0008;EUR_AF=0.0159;SAS_AF=0.0092;AA=T|||;VT=SNP
2	172741019	rs62182402	T	C	100	PASS	AC=1001;AF=0.19988;AN=5008;NS=2504;DP=13538;EAS_AF=0.127;AMR_AF=0.2046;AFR_AF=0.056;EUR_AF=0.3082;SAS_AF=0.3548;AA=t|||;VT=SNP
2	172741415	rs7573003	T	A	100	PASS	AC=1309;AF=0.261382;AN=5008;NS=2504;DP=18774;EAS_AF=0.2044;AMR_AF=0.2579;AFR_AF=0.329;EUR_AF=0.3091;SAS_AF=0.182;AA=T|||;VT=SNP
2	172742056	rs6433316	T	C	100	PASS	AC=3988;AF=0.796326;AN=5008;NS=2504;DP=13700;EAS_AF=0.9157;AMR_AF=0.7248;AFR_AF=0.6014;EUR_AF=0.9225;SAS_AF=0.8579;AA=C|||;VT=SNP
2	172742449	rs79923204	C	T	100	PASS	AC=652;AF=0.130192;AN=5008;NS=2504;DP=16081;EAS_AF=0.5278;AMR_AF=0.0259;AFR_AF=0.0015;EUR_AF=0.0129;SAS_AF=0.089;AA=C|||;VT=SNP
2	172743235	rs185247540	T	C	100	PASS	AC=100;AF=0.0199681;AN=5008;NS=2504;DP=14218;EAS_AF=0.0188;AMR_AF=0.0735;AFR_AF=0.0008;EUR_AF=0.0179;SAS_AF=0.0112;AA=T|||;VT=SNP
2	172743683	rs143126861	A	C	100	PASS	AC=16;AF=0.00319489;AN=5008;NS=2504;DP=14097;EAS_AF=0.0159;AMR_AF=0;AFR_AF=0;EUR_AF=0;SAS_AF=0;AA=A|||;VT=SNP
2	172743695	rs12692979	A	C	100	PASS	AC=3941;AF=0.786941;AN=5008;NS=2504;DP=14453;EAS_AF=0.9008;AMR_AF=0.6427;AFR_AF=0.6679;EUR_AF=0.8718;SAS_AF=0.8456;AA=A|||;VT=SNP
2	172744421	rs7355523	T	C	100	PASS	AC=1219;AF=0.243411;AN=5008;NS=2504;DP=19306;EAS_AF=0.2262;AMR_AF=0.2305;AFR_AF=0.2897;EUR_AF=0.2734;SAS_AF=0.1769;AA=T|||;VT=SNP
2	172744787	rs12617265	T	C	100	PASS	AC=3809;AF=0.760583;AN=5008;NS=2504;DP=11157;EAS_AF=0.9008;AMR_AF=0.6369;AFR_AF=0.5711;EUR_AF=0.8718;SAS_AF=0.8456;AA=T|||;VT=SNP
2	172745419	rs7588025	T	C	100	PASS	AC=3818;AF=0.76238;AN=5008;NS=2504;DP=15984;EAS_AF=0.9008;AMR_AF=0.6398;AFR_AF=0.5749;EUR_AF=0.8738;SAS_AF=0.8456;AA=C|||;VT=SNP
2	172745559	rs192834784	T	C	100	PASS	AC=37;AF=0.00738818;AN=5008;NS=2504;DP=16954;EAS_AF=0.0367;AMR_AF=0;AFR_AF=0;EUR_AF=0;SAS_AF=0;AA=T|||;VT=SNP
2	172745781	rs6433317	T	C	100	PASS	AC=3818;AF=0.76238;AN=5008;NS=2504;DP=19146;EAS_AF=0.9008;AMR_AF=0.6398;AFR_AF=0.5749;EUR_AF=0.8738;SAS_AF=0.8456;AA=C|||;VT=SNP
2	172746096	rs117016907	T	G	100	PASS	AC=20;AF=0.00399361;AN=5008;NS=2504;DP=19264;EAS_AF=0.0198;AMR_AF=0;AFR_AF=0;EUR_AF=0;SAS_AF=0;AA=T|||;VT=SNP
2	172747047	rs149498472	A	G	100	PASS	AC=92;AF=0.0183706;AN=5008;NS=2504;DP=16421;EAS_AF=0.0159;AMR_AF=0.072;AFR_AF=0.0008;EUR_AF=0.0159;SAS_AF=0.0092;AA=A|||;VT=SNP
2	172747182	rs62182403	G	A	100	PASS	AC=1741;AF=0.347644;AN=5008;NS=2504;DP=17775;EAS_AF=0.1508;AMR_AF=0.3501;AFR_AF=0.1732;EUR_AF=0.5517;SAS_AF=0.5746;AA=G|||;VT=SNP
2	172747588	rs7608126	A	G	100	PASS	AC=4305;AF=0.859625;AN=5008;NS=2504;DP=16488;EAS_AF=0.9395;AMR_AF=0.8444;AFR_AF=0.9478;EUR_AF=0.7565;SAS_AF=0.7751;AA=G|||;VT=SNP
2	172748162	rs62182404	A	G	100	PASS	AC=526;AF=0.105032;AN=5008;NS=2504;DP=20031;EAS_AF=0.0268;AMR_AF=0.1182;AFR_AF=0.028;EUR_AF=0.1799;SAS_AF=0.2035;AA=A|||;VT=SNP
2	172748172	rs142588461	T	C	100	PASS	AC=21;AF=0.00419329;AN=5008;NS=2504;DP=20031;EAS_AF=0.0208;AMR_AF=0;AFR_AF=0;EUR_AF=0;SAS_AF=0;AA=T|||;VT=SNP
2	172748690	rs55864623	A	G	100	PASS	AC=709;AF=0.141573;AN=5008;NS=2504;DP=18253;EAS_AF=0.0397;AMR_AF=0.1556;AFR_AF=0.0741;EUR_AF=0.2435;SAS_AF=0.2229;AA=A|||;VT=SNP
2	172749260	rs12617655	G	A	100	PASS	AC=62;AF=0.0123802;AN=5008;NS=2504;DP=14814;EAS_AF=0.0605;AMR_AF=0;AFR_AF=0;EUR_AF=0;SAS_AF=0.001;AA=G|||;VT=SNP
2	172750257	rs3821092	C	G	100	PASS	AC=4076;AF=0.813898;AN=5008;NS=2504;DP=20334;EAS_AF=0.9167;AMR_AF=0.732;AFR_AF=0.6634;EUR_AF=0.9225;SAS_AF=0.8579;AA=G|||;VT=SNP
2	172750262	rs12991441	C	G	100	PASS	AC=1020;AF=0.203674;AN=5008;NS=2504;DP=20411;EAS_AF=0.1171;AMR_AF=0.2118;AFR_AF=0.0469;EUR_AF=0.339;SAS_AF=0.3599;AA=C|||;VT=SNP
2	172750463	rs143712437	C	T	100	PASS	AC=62;AF=0.0123802;AN=5008;NS=2504;DP=16577;EAS_AF=0.0605;AMR_AF=0;AFR_AF=0;EUR_AF=0;SAS_AF=0.001;AA=C|||;VT=SNP
2	172751723	rs62182424	C	G	100	PASS	AC=520;AF=0.103834;AN=5008;NS=2504;DP=20601;EAS_AF=0.0278;AMR_AF=0.1167;AFR_AF=0.025;EUR_AF=0.1779;SAS_AF=0.2035;AA=C|||;VT=SNP
2	172751761	rs145555918	G	A	100	PASS	AC=672;AF=0.134185;AN=5008;NS=2504;DP=18860;EAS_AF=0.0367;AMR_AF=0.1542;AFR_AF=0.0514;EUR_AF=0.2416;SAS_AF=0.2219;AA=G|||;VT=SNP
2	172752218	rs117331543	T	C	100	PASS	AC=92;AF=0.0183706;AN=5008;NS=2504;DP=17841;EAS_AF=0.0159;AMR_AF=0.072;AFR_AF=0.0008;EUR_AF=0.0159;SAS_AF=0.0092;AA=T|||;VT=SNP
2	172753009	rs7583860	G	T	100	PASS	AC=3909;AF=0.780551;AN=5008;NS=2504;DP=17496;EAS_AF=0.9157;AMR_AF=0.7118;AFR_AF=0.5756;EUR_AF=0.8897;SAS_AF=0.8548;AA=T|||;VT=SNP
2	172753050	rs13024662	C	G	100	PASS	AC=1017;AF=0.203075;AN=5008;NS=2504;DP=16626;EAS_AF=0.1141;AMR_AF=0.2104;AFR_AF=0.0469;EUR_AF=0.34;SAS_AF=0.3599;AA=C|||;VT=SNP
2	172753397	rs10432474	G	A	100	PASS	AC=3958;AF=0.790335;AN=5008;NS=2504;DP=10394;EAS_AF=0.9157;AMR_AF=0.7262;AFR_AF=0.5779;EUR_AF=0.9225;SAS_AF=0.8579;AA=A|||;VT=SNP
2	172753567	rs116577770	G	A	100	PASS	AC=160;AF=0.0319489;AN=5008;NS=2504;DP=12026;EAS_AF=0.0099;AMR_AF=0.0403;AFR_AF=0.028;EUR_AF=0.0656;SAS_AF=0.0194;AA=G|||;VT=SNP
2	172753634	rs145171523	C	T	100	PASS	AC=92;AF=0.0183706;AN=5008;NS=2504;DP=12309;EAS_AF=0.0159;AMR_AF=0.072;AFR_AF=0.0008;EUR_AF=0.0159;SAS_AF=0.0092;AA=C|||;VT=SNP
2	172753721	rs13031370	G	C	100	PASS	AC=3959;AF=0.790535;AN=5008;NS=2504;DP=17406;EAS_AF=0.9167;AMR_AF=0.7262;AFR_AF=0.5779;EUR_AF=0.9225;SAS_AF=0.8579;AA=T|||;VT=SNP
2	172753888	rs55972736	C	T	100	PASS	AC=522;AF=0.104233;AN=5008;NS=2504;DP=13549;EAS_AF=0.0268;AMR_AF=0.1167;AFR_AF=0.028;EUR_AF=0.1779;SAS_AF=0.2025;AA=C|||;VT=SNP
2	172753889	rs55681218	G	C	100	PASS	AC=522;AF=0.104233;AN=5008;NS=2504;DP=13561;EAS_AF=0.0268;AMR_AF=0.1167;AFR_AF=0.028;EUR_AF=0.1779;SAS_AF=0.2025;AA=G|||;VT=SNP
2	172754554	rs6753859	T	C	100	PASS	AC=4135;AF=0.825679;AN=5008;NS=2504;DP=17502;EAS_AF=0.9157;AMR_AF=0.7349;AFR_AF=0.7073;EUR_AF=0.9225;SAS_AF=0.8579;AA=C|||;VT=SNP
2	172754977	rs11691301	T	G	100	PASS	AC=968;AF=0.193291;AN=5008;NS=2504;DP=17003;EAS_AF=0.119;AMR_AF=0.1888;AFR_AF=0.0499;EUR_AF=0.3082;SAS_AF=0.3487;AA=T|||;VT=SNP
2	172755947	rs62182425	C	A	100	PASS	AC=522;AF=0.104233;AN=5008;NS=2504;DP=15980;EAS_AF=0.0268;AMR_AF=0.1167;AFR_AF=0.028;EUR_AF=0.1779;SAS_AF=0.2025;AA=t|||;VT=SNP
2	172755997	rs12995933	A	G	100	PASS	AC=3965;AF=0.791733;AN=5008;NS=2504;DP=17261;EAS_AF=0.9167;AMR_AF=0.7305;AFR_AF=0.5802;EUR_AF=0.9225;SAS_AF=0.8579;AA=N|||;VT=SNP
2	172759467	rs13017988	A	C	100	PASS	AC=3818;AF=0.76238;AN=5008;NS=2504;DP=11325;EAS_AF=0.8998;AMR_AF=0.6383;AFR_AF=0.5764;EUR_AF=0.8738;SAS_AF=0.8456;AA=C|||;VT=SNP
2	172759776	rs56401580	A	G	100	PASS	AC=748;AF=0.149361;AN=5008;NS=2504;DP=17095;EAS_AF=0.0367;AMR_AF=0.1772;AFR_AF=0.0696;EUR_AF=0.2644;SAS_AF=0.2352;AA=A|||;VT=SNP
2	172760452	rs150886395	A	G	100	PASS	AC=15;AF=0.00299521;AN=5008;NS=2504;DP=23610;EAS_AF=0.0149;AMR_AF=0;AFR_AF=0;EUR_AF=0;SAS_AF=0;AA=A|||;VT=SNP
2	172761397	rs185261014	C	T	100	PASS	AC=34;AF=0.00678914;AN=5008;NS=2504;DP=15408;EAS_AF=0.0169;AMR_AF=0.0231;AFR_AF=0;EUR_AF=0;SAS_AF=0.001;AA=C|||;VT=SNP
2	172761833	rs4668419	C	T	100	PASS	AC=1201;AF=0.239816;AN=5008;NS=2504;DP=15671;EAS_AF=0.0992;AMR_AF=0.3631;AFR_AF=0.4304;EUR_AF=0.1282;SAS_AF=0.1544;AA=T|||;VT=SNP
2	172763292	rs116305560	G	A	100	PASS	AC=92;AF=0.0183706;AN=5008;NS=2504;DP=13525;EAS_AF=0.0159;AMR_AF=0.072;AFR_AF=0.0008;EUR_AF=0.0159;SAS_AF=0.0092;AA=G|||;VT=SNP
2	172763668	rs149746680	T	C	100	PASS	AC=23;AF=0.00459265;AN=5008;NS=2504;DP=14430;EAS_AF=0.0218;AMR_AF=0;AFR_AF=0;EUR_AF=0;SAS_AF=0.001;AA=T|||;VT=SNP
2	172763703	rs116957922	G	A	100	PASS	AC=36;AF=0.0071885;AN=5008;NS=2504;DP=14302;EAS_AF=0.0337;AMR_AF=0;AFR_AF=0;EUR_AF=0;SAS_AF=0.002;AA=G|||;VT=SNP
2	172764712	rs12622385	C	T	100	PASS	AC=658;AF=0.13139;AN=5008;NS=2504;DP=22336;EAS_AF=0.5278;AMR_AF=0.0259;AFR_AF=0.0053;EUR_AF=0.0129;SAS_AF=0.09;AA=C|||;VT=SNP
2	172765182	rs73014549	A	G	100	PASS	AC=433;AF=0.0864617;AN=5008;NS=2504;DP=20359;EAS_AF=0.126;AMR_AF=0.121;AFR_AF=0.0189;EUR_AF=0.164;SAS_AF=0.0327;AA=A|||;VT=SNP
2	172766837	rs12479374	C	A	100	PASS	AC=1065;AF=0.21266;AN=5008;NS=2504;DP=18289;EAS_AF=0.0843;AMR_AF=0.2752;AFR_AF=0.4327;EUR_AF=0.0775;SAS_AF=0.1421;AA=C|||;VT=SNP
2	172766847	rs6727017	T	A	100	PASS	AC=1283;AF=0.25619;AN=5008;NS=2504;DP=18340;EAS_AF=0.2163;AMR_AF=0.255;AFR_AF=0.3011;EUR_AF=0.3091;SAS_AF=0.183;AA=t|||;VT=SNP
2	172767030	rs186246002	A	G	100	PASS	AC=16;AF=0.00319489;AN=5008;NS=2504;DP=16913;EAS_AF=0.0159;AMR_AF=0;AFR_AF=0;EUR_AF=0;SAS_AF=0;AA=A|||;VT=SNP
2	172767177	rs144262771	A	T	100	PASS	AC=22;AF=0.00439297;AN=5008;NS=2504;DP=17638;EAS_AF=0.0208;AMR_AF=0;AFR_AF=0;EUR_AF=0;SAS_AF=0.001;AA=A|||;VT=SNP
2	172767244	rs148667353	A	G	100	PASS	AC=92;AF=0.0183706;AN=5008;NS=2504;DP=19205;EAS_AF=0.0159;AMR_AF=0.072;AFR_AF=0.0008;EUR_AF=0.0159;SAS_AF=0.0092;AA=A|||;VT=SNP
2	172767481	rs7563971	G	A	100	PASS	AC=1246;AF=0.248802;AN=5008;NS=2504;DP=15778;EAS_AF=0.2123;AMR_AF=0.2522;AFR_AF=0.2799;EUR_AF=0.3072;SAS_AF=0.182;AA=G|||;VT=SNP
2	172767590	rs7564089	G	A	100	PASS	AC=1247;AF=0.249002;AN=5008;NS=2504;DP=14618;EAS_AF=0.2133;AMR_AF=0.2522;AFR_AF=0.2799;EUR_AF=0.3072;SAS_AF=0.182;AA=G|||;VT=SNP
2	172768956	rs57887937	T	G	100	PASS	AC=668;AF=0.133387;AN=5008;NS=2504;DP=16046;EAS_AF=0.5308;AMR_AF=0.0288;AFR_AF=0.0091;EUR_AF=0.0129;SAS_AF=0.09;AA=T|||;VT=SNP
2	172769162	rs184470086	A	G	100	PASS	AC=92;AF=0.0183706;AN=5008;NS=2504;DP=14524;EAS_AF=0.0159;AMR_AF=0.072;AFR_AF=0.0008;EUR_AF=0.0159;SAS_AF=0.0092;AA=A|||;VT=SNP
2	172769621	rs62182429	C	G	100	PASS	AC=694;AF=0.138578;AN=5008;NS=2504;DP=17901;EAS_AF=0.0357;AMR_AF=0.1542;AFR_AF=0.0696;EUR_AF=0.2416;SAS_AF=0.2209;AA=C|||;VT=SNP
2	172769907	rs4581870	T	A	100	PASS	AC=1629;AF=0.32528;AN=5008;NS=2504;DP=19674;EAS_AF=0.1567;AMR_AF=0.3242;AFR_AF=0.118;EUR_AF=0.5239;SAS_AF=0.5757;AA=T|||;VT=SNP
2	172770641	rs117681359	T	C	100	PASS	AC=17;AF=0.00339457;AN=5008;NS=2504;DP=20781;EAS_AF=0.0169;AMR_AF=0;AFR_AF=0;EUR_AF=0;SAS_AF=0;AA=T|||;VT=SNP
2	172771000	rs11677573	T	C	100	PASS	AC=1110;AF=0.221645;AN=5008;NS=2504;DP=21477;EAS_AF=0.0843;AMR_AF=0.2925;AFR_AF=0.4357;EUR_AF=0.1044;SAS_AF=0.1442;AA=T|||;VT=SNP
2	172771546	rs12478215	G	A	100	PASS	AC=1260;AF=0.251597;AN=5008;NS=2504;DP=16255;EAS_AF=0.1002;AMR_AF=0.3818;AFR_AF=0.4425;EUR_AF=0.1551;SAS_AF=0.1564;AA=A|||;VT=SNP
2	172772533	rs11695887	C	T	100	PASS	AC=1211;AF=0.241813;AN=5008;NS=2504;DP=16570;EAS_AF=0.1002;AMR_AF=0.3674;AFR_AF=0.4402;EUR_AF=0.1223;SAS_AF=0.1534;AA=T|||;VT=SNP
2	172772780	rs77753919	G	A	100	PASS	AC=965;AF=0.192692;AN=5008;NS=2504;DP=13212;EAS_AF=0.121;AMR_AF=0.1873;AFR_AF=0.0454;EUR_AF=0.3072;SAS_AF=0.3517;AA=G|||;VT=SNP
2	172772837	rs62182430	G	A	100	PASS	AC=716;AF=0.142971;AN=5008;NS=2504;DP=10940;EAS_AF=0.0357;AMR_AF=0.1686;AFR_AF=0.0522;EUR_AF=0.2744;SAS_AF=0.2229;AA=G|||;VT=SNP
2	172773119	rs7580132	T	C	100	PASS	AC=1159;AF=0.23143;AN=5008;NS=2504;DP=15656;EAS_AF=0.1002;AMR_AF=0.3473;AFR_AF=0.4342;EUR_AF=0.0934;SAS_AF=0.1524;AA=T|||;VT=SNP
2	172774641	rs13030911	T	C	100	PASS	AC=1249;AF=0.249401;AN=5008;NS=2504;DP=14909;EAS_AF=0.2133;AMR_AF=0.2522;AFR_AF=0.2814;EUR_AF=0.3072;SAS_AF=0.182;AA=T|||;VT=SNP
2	172774731	rs62182432	C	T	100	PASS	AC=522;AF=0.104233;AN=5008;NS=2504;DP=14739;EAS_AF=0.0268;AMR_AF=0.1167;AFR_AF=0.028;EUR_AF=0.1779;SAS_AF=0.2025;AA=C|||;VT=SNP
2	172775126	rs11678018	C	T	100	PASS	AC=965;AF=0.192692;AN=5008;NS=2504;DP=13857;EAS_AF=0.121;AMR_AF=0.1873;AFR_AF=0.0454;EUR_AF=0.3072;SAS_AF=0.3517;AA=c|||;VT=SNP
2	172775482	rs116868713	T	C	100	PASS	AC=14;AF=0.00279553;AN=5008;NS=2504;DP=18503;EAS_AF=0.0139;AMR_AF=0;AFR_AF=0;EUR_AF=0;SAS_AF=0;AA=T|||;VT=SNP
2	172775547	rs10930498	G	A	100	PASS	AC=1167;AF=0.233027;AN=5008;NS=2504;DP=16851;EAS_AF=0.1002;AMR_AF=0.3501;AFR_AF=0.438;EUR_AF=0.0954;SAS_AF=0.1513;AA=A|||;VT=SNP
2	172776081	rs75305382	C	T	100	PASS	AC=36;AF=0.0071885;AN=5008;NS=2504;DP=17470;EAS_AF=0.0337;AMR_AF=0;AFR_AF=0;EUR_AF=0;SAS_AF=0.002;AA=C|||;VT=SNP
2	172777331	rs62182433	T	C	100	PASS	AC=2964;AF=0.591853;AN=5008;NS=2504;DP=15071;EAS_AF=0.2569;AMR_AF=0.7133;AFR_AF=0.6157;EUR_AF=0.6799;SAS_AF=0.728;AA=C|||;VT=SNP
2	172777408	rs148295753	G	A	100	PASS	AC=92;AF=0.0183706;AN=5008;NS=2504;DP=14300;EAS_AF=0.0159;AMR_AF=0.072;AFR_AF=0.0008;EUR_AF=0.0159;SAS_AF=0.0092;AA=G|||;VT=SNP
2	172779122	rs28372952	C	T	100	PASS	AC=1096;AF=0.21885;AN=5008;NS=2504;DP=15482;EAS_AF=0.0843;AMR_AF=0.2795;AFR_AF=0.4546;EUR_AF=0.0765;SAS_AF=0.1421;AA=C|||;VT=SNP
2	172779669	rs6742905	G	C	100	PASS	AC=872;AF=0.174121;AN=5008;NS=2504;DP=22061;EAS_AF=0.0833;AMR_AF=0.2651;AFR_AF=0.2943;EUR_AF=0.0765;SAS_AF=0.1411;AA=G|||;VT=SNP
2	172779877	rs62182435	C	A	100	PASS	AC=1001;AF=0.19988;AN=5008;NS=2504;DP=19400;EAS_AF=0.12;AMR_AF=0.1888;AFR_AF=0.0726;EUR_AF=0.3072;SAS_AF=0.3517;AA=C|||;VT=SNP
2	172780086	rs6758494	T	C	100	PASS	AC=1205;AF=0.240615;AN=5008;NS=2504;DP=19709;EAS_AF=0.1002;AMR_AF=0.3646;AFR_AF=0.4319;EUR_AF=0.1272;SAS_AF=0.1554;AA=C|||;VT=SNP
2	172780132	rs10202823	T	C	100	PASS	AC=1222;AF=0.24401;AN=5008;NS=2504;DP=20463;EAS_AF=0.2133;AMR_AF=0.2507;AFR_AF=0.2617;EUR_AF=0.3072;SAS_AF=0.182;AA=T|||;VT=SNP
2	172781690	rs12468218	C	G	100	PASS	AC=1147;AF=0.229034;AN=5008;NS=2504;DP=15913;EAS_AF=0.1002;AMR_AF=0.3473;AFR_AF=0.4259;EUR_AF=0.0924;SAS_AF=0.1524;AA=C|||;VT=SNP
2	172782630	rs7594478	T	C	100	PASS	AC=1204;AF=0.240415;AN=5008;NS=2504;DP=14732;EAS_AF=0.1002;AMR_AF=0.3631;AFR_AF=0.4319;EUR_AF=0.1272;SAS_AF=0.1554;AA=C|||;VT=SNP
2	172783198	rs10930499	C	T	100	PASS	AC=181;AF=0.0361422;AN=5008;NS=2504;DP=17880;EAS_AF=0.003;AMR_AF=0.0303;AFR_AF=0.0038;EUR_AF=0.1054;SAS_AF=0.047;AA=C|||;VT=SNP
2	172783850	rs60706248	T	G	100	PASS	AC=1055;AF=0.210663;AN=5008;NS=2504;DP=20198;EAS_AF=0.0843;AMR_AF=0.2752;AFR_AF=0.4251;EUR_AF=0.0765;SAS_AF=0.1431;AA=T|||;VT=SNP
2	172783934	rs4072279	G	A	100	PASS	AC=1147;AF=0.229034;AN=5008;NS=2504;DP=19528;EAS_AF=0.1002;AMR_AF=0.3473;AFR_AF=0.4259;EUR_AF=0.0924;SAS_AF=0.1524;AA=G|||;VT=SNP
2	172784544	rs151316801	C	A	100	PASS	AC=92;AF=0.0183706;AN=5008;NS=2504;DP=19437;EAS_AF=0.0159;AMR_AF=0.072;AFR_AF=0.0008;EUR_AF=0.0159;SAS_AF=0.0092;AA=C|||;VT=SNP
2	172785005	rs9784123	T	A	100	PASS	AC=1232;AF=0.246006;AN=5008;NS=2504;DP=20459;EAS_AF=0.2093;AMR_AF=0.2478;AFR_AF=0.2799;EUR_AF=0.3002;SAS_AF=0.181;AA=T|||;VT=SNP
2	172785007	rs9784070	C	T	100	PASS	AC=1234;AF=0.246406;AN=5008;NS=2504;DP=20426;EAS_AF=0.2093;AMR_AF=0.2493;AFR_AF=0.2799;EUR_AF=0.3012;SAS_AF=0.181;AA=C|||;VT=SNP
2	172785163	rs62182436	C	T	100	PASS	AC=1705;AF=0.340455;AN=5008;NS=2504;DP=17872;EAS_AF=0.1558;AMR_AF=0.3444;AFR_AF=0.1475;EUR_AF=0.5497;SAS_AF=0.5736;AA=C|||;VT=SNP
2	172785714	rs7340516	T	C	100	PASS	AC=1205;AF=0.240615;AN=5008;NS=2504;DP=10016;EAS_AF=0.1002;AMR_AF=0.3646;AFR_AF=0.4319;EUR_AF=0.1272;SAS_AF=0.1554;AA=C|||;VT=SNP
2	172785976	rs76235705	T	C	100	PASS	AC=655;AF=0.130791;AN=5008;NS=2504;DP=16440;EAS_AF=0.5317;AMR_AF=0.0259;AFR_AF=0.0015;EUR_AF=0.0129;SAS_AF=0.0879;AA=T|||;VT=SNP
2	172786909	rs6750058	G	T	100	PASS	AC=1221;AF=0.24381;AN=5008;NS=2504;DP=18699;EAS_AF=0.2113;AMR_AF=0.2507;AFR_AF=0.2617;EUR_AF=0.3082;SAS_AF=0.182;AA=G|||;VT=SNP
2	172787739	rs12467010	A	G	100	PASS	AC=1056;AF=0.210863;AN=5008;NS=2504;DP=19265;EAS_AF=0.0843;AMR_AF=0.2752;AFR_AF=0.4259;EUR_AF=0.0765;SAS_AF=0.1431;AA=A|||;VT=SNP
2	172787927	rs62182437	T	C	100	PASS	AC=695;AF=0.138778;AN=5008;NS=2504;DP=22380;EAS_AF=0.0357;AMR_AF=0.1542;AFR_AF=0.0688;EUR_AF=0.2425;SAS_AF=0.2219;AA=C|||;VT=SNP
2	172787951	rs140227773	G	A	100	PASS	AC=26;AF=0.00519169;AN=5008;NS=2504;DP=23289;EAS_AF=0.0218;AMR_AF=0;AFR_AF=0;EUR_AF=0.003;SAS_AF=0.001;AA=G|||;VT=SNP
2	172789359	rs59853867	A	G	100	PASS	AC=1164;AF=0.232428;AN=5008;NS=2504;DP=15386;EAS_AF=0.1002;AMR_AF=0.3487;AFR_AF=0.438;EUR_AF=0.0924;SAS_AF=0.1524;AA=a|||;VT=SNP
2	172790492	rs150357932	C	T	100	PASS	AC=15;AF=0.00299521;AN=5008;NS=2504;DP=18841;EAS_AF=0.0149;AMR_AF=0;AFR_AF=0;EUR_AF=0;SAS_AF=0;AA=C|||;VT=SNP
2	172790515	rs138010248	A	G	100	PASS	AC=62;AF=0.0123802;AN=5008;NS=2504;DP=18775;EAS_AF=0.0605;AMR_AF=0;AFR_AF=0;EUR_AF=0;SAS_AF=0.001;AA=a|||;VT=SNP
2	172791586	rs79326780	G	A	100	PASS	AC=657;AF=0.13119;AN=5008;NS=2504;DP=15329;EAS_AF=0.5327;AMR_AF=0.0259;AFR_AF=0.0015;EUR_AF=0.0129;SAS_AF=0.089;AA=g|||;VT=SNP
2	172792159	rs7597525	C	A	100	PASS	AC=499;AF=0.0996406;AN=5008;NS=2504;DP=17619;EAS_AF=0.0843;AMR_AF=0.232;AFR_AF=0.0295;EUR_AF=0.0765;SAS_AF=0.1401;AA=c|||;VT=SNP
2	172792599	rs11692418	C	G	100	PASS	AC=3803;AF=0.759385;AN=5008;NS=2504;DP=19776;EAS_AF=0.8998;AMR_AF=0.6354;AFR_AF=0.5681;EUR_AF=0.8728;SAS_AF=0.8446;AA=C|||;VT=SNP
2	172794769	rs72889094	A	G	100	PASS	AC=696;AF=0.138978;AN=5008;NS=2504;DP=17761;EAS_AF=0.0357;AMR_AF=0.1542;AFR_AF=0.0696;EUR_AF=0.2425;SAS_AF=0.2219;AA=A|||;VT=SNP
2	172795560	rs2357208	C	T	100	PASS	AC=3954;AF=0.789537;AN=5008;NS=2504;DP=19241;EAS_AF=0.9157;AMR_AF=0.7248;AFR_AF=0.5756;EUR_AF=0.9235;SAS_AF=0.8569;AA=T|||;VT=SNP
2	172795564	rs2357207	T	A	100	PASS	AC=3954;AF=0.789537;AN=5008;NS=2504;DP=19329;EAS_AF=0.9157;AMR_AF=0.7248;AFR_AF=0.5756;EUR_AF=0.9235;SAS_AF=0.8569;AA=A|||;VT=SNP
2	172795769	rs138748188	A	C	100	PASS	AC=91;AF=0.0181709;AN=5008;NS=2504;DP=19157;EAS_AF=0.0149;AMR_AF=0.072;AFR_AF=0.0008;EUR_AF=0.0159;SAS_AF=0.0092;AA=A|||;VT=SNP
2	172796581	rs13399316	T	C	100	PASS	AC=3954;AF=0.789537;AN=5008;NS=2504;DP=20374;EAS_AF=0.9157;AMR_AF=0.7248;AFR_AF=0.5749;EUR_AF=0.9245;SAS_AF=0.8569;AA=C|||;VT=SNP
2	172796774	rs62182438	A	T	100	PASS	AC=1134;AF=0.226438;AN=5008;NS=2504;DP=24033;EAS_AF=0.1111;AMR_AF=0.3602;AFR_AF=0.1369;EUR_AF=0.2545;SAS_AF=0.3425;AA=A|||;VT=SNP
2	172796790	rs117809327	A	C	100	PASS	AC=7;AF=0.00139776;AN=5008;NS=2504;DP=23421;EAS_AF=0.0069;AMR_AF=0;AFR_AF=0;EUR_AF=0;SAS_AF=0;AA=A|||;VT=SNP
2	172797104	rs6433318	T	C	100	PASS	AC=3954;AF=0.789537;AN=5008;NS=2504;DP=22163;EAS_AF=0.9157;AMR_AF=0.7248;AFR_AF=0.5749;EUR_AF=0.9245;SAS_AF=0.8569;AA=C|||;VT=SNP
2	172797281	rs6740705	A	C	100	PASS	AC=3804;AF=0.759585;AN=5008;NS=2504;DP=19903;EAS_AF=0.8998;AMR_AF=0.6354;AFR_AF=0.5681;EUR_AF=0.8738;SAS_AF=0.8446;AA=A|||;VT=SNP
2	172797889	rs150826468	C	T	100	PASS	AC=81;AF=0.0161741;AN=5008;NS=2504;DP=19689;EAS_AF=0.0724;AMR_AF=0.0101;AFR_AF=0.0008;EUR_AF=0;SAS_AF=0;AA=C|||;VT=SNP
2	172798262	rs6731562	T	C	100	PASS	AC=2020;AF=0.403355;AN=5008;NS=2504;DP=16265;EAS_AF=0.744;AMR_AF=0.2839;AFR_AF=0.3669;EUR_AF=0.3211;SAS_AF=0.271;AA=T|||;VT=SNP
2	172798775	rs2028674	A	G	100	PASS	AC=3911;AF=0.78095;AN=5008;NS=2504;DP=17046;EAS_AF=0.9167;AMR_AF=0.7147;AFR_AF=0.5681;EUR_AF=0.9245;SAS_AF=0.8282;AA=G|||;VT=SNP
2	172798779	rs2028673	T	A	100	PASS	AC=3806;AF=0.759984;AN=5008;NS=2504;DP=16960;EAS_AF=0.8661;AMR_AF=0.6945;AFR_AF=0.5567;EUR_AF=0.9006;SAS_AF=0.8272;AA=A|||;VT=SNP
2	172798804	rs2028672	T	C	100	PASS	AC=3957;AF=0.790136;AN=5008;NS=2504;DP=17206;EAS_AF=0.9187;AMR_AF=0.7248;AFR_AF=0.5749;EUR_AF=0.9245;SAS_AF=0.8569;AA=C|||;VT=SNP
2	172799794	rs62182439	G	A	100	PASS	AC=694;AF=0.138578;AN=5008;NS=2504;DP=11911;EAS_AF=0.0357;AMR_AF=0.1542;AFR_AF=0.0688;EUR_AF=0.2416;SAS_AF=0.2219;AA=G|||;VT=SNP
2	172801443	rs138864646	C	T	100	PASS	AC=18;AF=0.00359425;AN=5008;NS=2504;DP=17091;EAS_AF=0.0179;AMR_AF=0;AFR_AF=0;EUR_AF=0;SAS_AF=0;AA=T|||;VT=SNP
2	172801680	rs148517732	G	A	100	PASS	AC=627;AF=0.1252;AN=5008;NS=2504;DP=16562;EAS_AF=0.5298;AMR_AF=0.0245;AFR_AF=0.0008;EUR_AF=0.0129;SAS_AF=0.0634;AA=G|||;VT=SNP
2	172802011	rs79904427	T	G	100	PASS	AC=28;AF=0.00559105;AN=5008;NS=2504;DP=12196;EAS_AF=0.0228;AMR_AF=0;AFR_AF=0;EUR_AF=0.004;SAS_AF=0.001;AA=G|||;VT=SNP
2	172802274	rs142776457	C	T	100	PASS	AC=63;AF=0.0125799;AN=5008;NS=2504;DP=16003;EAS_AF=0.0556;AMR_AF=0;AFR_AF=0;EUR_AF=0.004;SAS_AF=0.0031;AA=C|||;VT=SNP
2	172803083	rs146726790	A	G	100	PASS	AC=23;AF=0.00459265;AN=5008;NS=2504;DP=16824;EAS_AF=0.0089;AMR_AF=0.0187;AFR_AF=0;EUR_AF=0;SAS_AF=0.001;AA=A|||;VT=SNP
2	172804095	rs116912775	G	A	100	PASS	AC=95;AF=0.0189696;AN=5008;NS=2504;DP=14620;EAS_AF=0.0188;AMR_AF=0.072;AFR_AF=0.0008;EUR_AF=0.0159;SAS_AF=0.0092;AA=G|||;VT=SNP
2	172806979	rs150976283	C	T	100	PASS	AC=652;AF=0.130192;AN=5008;NS=2504;DP=15710;EAS_AF=0.5139;AMR_AF=0.0303;AFR_AF=0.0091;EUR_AF=0.0139;SAS_AF=0.089;AA=C|||;VT=SNP
2	172807590	rs11883977	A	G	100	PASS	AC=3860;AF=0.770767;AN=5008;NS=2504;DP=15187;EAS_AF=0.8998;AMR_AF=0.6513;AFR_AF=0.5734;EUR_AF=0.9085;SAS_AF=0.8476;AA=G|||;VT=SNP
2	172808586	rs150858536	A	T	100	PASS	AC=15;AF=0.00299521;AN=5008;NS=2504;DP=20126;EAS_AF=0.0149;AMR_AF=0;AFR_AF=0;EUR_AF=0;SAS_AF=0;AA=A|||;VT=SNP
2	172809362	rs140455167	A	G	100	PASS	AC=11;AF=0.00219649;AN=5008;NS=2504;DP=16284;EAS_AF=0.0069;AMR_AF=0;AFR_AF=0;EUR_AF=0.004;SAS_AF=0;AA=A|||;VT=SNP;EX_TARGET
2	172809725	rs76350913	G	T	100	PASS	AC=40;AF=0.00798722;AN=5008;NS=2504;DP=15758;EAS_AF=0.0228;AMR_AF=0.0231;AFR_AF=0;EUR_AF=0;SAS_AF=0.001;AA=G|||;VT=SNP
2	172811148	rs6726050	G	A	100	PASS	AC=3918;AF=0.782348;AN=5008;NS=2504;DP=17941;EAS_AF=0.8909;AMR_AF=0.7219;AFR_AF=0.5703;EUR_AF=0.9225;SAS_AF=0.8558;AA=A|||;VT=SNP
2	172811163	rs6741030	T	C	100	PASS	AC=3918;AF=0.782348;AN=5008;NS=2504;DP=17886;EAS_AF=0.8909;AMR_AF=0.7219;AFR_AF=0.5703;EUR_AF=0.9225;SAS_AF=0.8558;AA=C|||;VT=SNP
2	172811610	rs62182443	G	A	100	PASS	AC=947;AF=0.189097;AN=5008;NS=2504;DP=19046;EAS_AF=0.121;AMR_AF=0.1873;AFR_AF=0.0318;EUR_AF=0.3072;SAS_AF=0.3517;AA=G|||;VT=SNP
2	172812293	rs118154134	C	T	100	PASS	AC=92;AF=0.0183706;AN=5008;NS=2504;DP=16127;EAS_AF=0.0159;AMR_AF=0.072;AFR_AF=0.0008;EUR_AF=0.0159;SAS_AF=0.0092;AA=C|||;VT=SNP
2	172812339	rs2165934	G	A	100	PASS	AC=2016;AF=0.402556;AN=5008;NS=2504;DP=15698;EAS_AF=0.7431;AMR_AF=0.2839;AFR_AF=0.3654;EUR_AF=0.3201;SAS_AF=0.271;AA=G|||;VT=SNP
2	172812521	rs148075809	G	A	100	PASS	AC=92;AF=0.0183706;AN=5008;NS=2504;DP=14271;EAS_AF=0.0159;AMR_AF=0.072;AFR_AF=0.0008;EUR_AF=0.0159;SAS_AF=0.0092;AA=g|||;VT=SNP
2	172812544	rs62182444	C	A	100	PASS	AC=669;AF=0.133586;AN=5008;NS=2504;DP=14991;EAS_AF=0.0109;AMR_AF=0.1542;AFR_AF=0.0688;EUR_AF=0.2425;SAS_AF=0.2209;AA=C|||;VT=SNP
2	172813218	rs4280427	G	A	100	PASS	AC=1725;AF=0.344449;AN=5008;NS=2504;DP=22403;EAS_AF=0.1319;AMR_AF=0.3487;AFR_AF=0.177;EUR_AF=0.5537;SAS_AF=0.5716;AA=G|||;VT=SNP
2	172813241	rs10201430	T	C	100	PASS	AC=2019;AF=0.403155;AN=5008;NS=2504;DP=21946;EAS_AF=0.7431;AMR_AF=0.2839;AFR_AF=0.3661;EUR_AF=0.3211;SAS_AF=0.272;AA=T|||;VT=SNP
2	172813245	rs4324292	C	G	100	PASS	AC=3776;AF=0.753994;AN=5008;NS=2504;DP=21845;EAS_AF=0.875;AMR_AF=0.6354;AFR_AF=0.5666;EUR_AF=0.8738;SAS_AF=0.8436;AA=C|||;VT=SNP
2	172814255	rs17615352	T	C	100	PASS	AC=657;AF=0.13119;AN=5008;NS=2504;DP=17429;EAS_AF=0.5327;AMR_AF=0.0259;AFR_AF=0.0015;EUR_AF=0.0129;SAS_AF=0.089;AA=T|||;VT=SNP
2	172814467	rs6753551	T	C	100	PASS	AC=3966;AF=0.791933;AN=5008;NS=2504;DP=15197;EAS_AF=0.8938;AMR_AF=0.7262;AFR_AF=0.6006;EUR_AF=0.9245;SAS_AF=0.8558;AA=C|||;VT=SNP
2	172815510	rs6757680	T	G	100	PASS	AC=3775;AF=0.753794;AN=5008;NS=2504;DP=16283;EAS_AF=0.873;AMR_AF=0.6354;AFR_AF=0.5688;EUR_AF=0.8728;SAS_AF=0.8425;AA=T|||;VT=SNP
2	172816253	rs17581481	A	C	100	PASS	AC=657;AF=0.13119;AN=5008;NS=2504;DP=18861;EAS_AF=0.5327;AMR_AF=0.0259;AFR_AF=0.0015;EUR_AF=0.0129;SAS_AF=0.089;AA=A|||;VT=SNP
2	172816864	rs75559541	T	C	100	PASS	AC=11;AF=0.00219649;AN=5008;NS=2504;DP=17756;EAS_AF=0.0069;AMR_AF=0;AFR_AF=0;EUR_AF=0.004;SAS_AF=0;AA=T|||;VT=SNP
2	172817061	rs143077411	C	T	100	PASS	AC=94;AF=0.01877;AN=5008;NS=2504;DP=16847;EAS_AF=0.0188;AMR_AF=0.0706;AFR_AF=0.0008;EUR_AF=0.0159;SAS_AF=0.0092;AA=C|||;VT=SNP
2	172817237	rs77657645	G	T	100	PASS	AC=95;AF=0.0189696;AN=5008;NS=2504;DP=18825;EAS_AF=0.0188;AMR_AF=0.0706;AFR_AF=0.0008;EUR_AF=0.0169;SAS_AF=0.0092;AA=G|||;VT=SNP
2	172817287	rs76484787	C	T	100	PASS	AC=667;AF=0.133187;AN=5008;NS=2504;DP=19378;EAS_AF=0.5308;AMR_AF=0.0288;AFR_AF=0.0091;EUR_AF=0.0129;SAS_AF=0.089;AA=C|||;VT=SNP
2	172817794	rs7602037	G	A	100	PASS	AC=1346;AF=0.26877;AN=5008;NS=2504;DP=19993;EAS_AF=0.2113;AMR_AF=0.255;AFR_AF=0.3555;EUR_AF=0.3082;SAS_AF=0.18;AA=G|||;VT=SNP
2	172818467	rs56133507	T	G	100	PASS	AC=546;AF=0.109026;AN=5008;NS=2504;DP=6237;EAS_AF=0.0268;AMR_AF=0.1167;AFR_AF=0.0454;EUR_AF=0.1789;SAS_AF=0.2025;AA=T|||;VT=SNP
2	172819161	rs7579509	A	G	100	PASS	AC=3862;AF=0.771166;AN=5008;NS=2504;DP=17148;EAS_AF=0.8998;AMR_AF=0.6527;AFR_AF=0.5741;EUR_AF=0.9085;SAS_AF=0.8476;AA=G|||;VT=SNP
2	172820250	rs10177679	T	C	100	PASS	AC=4130;AF=0.824681;AN=5008;NS=2504;DP=17109;EAS_AF=0.9187;AMR_AF=0.7334;AFR_AF=0.7012;EUR_AF=0.9245;SAS_AF=0.8569;AA=C|||;VT=SNP
2	172820315	rs10165126	C	T	100	PASS	AC=1953;AF=0.389976;AN=5008;NS=2504;DP=16873;EAS_AF=0.7321;AMR_AF=0.2637;AFR_AF=0.3638;EUR_AF=0.2952;SAS_AF=0.2597;AA=C|||;VT=SNP
2	172821223	rs62182446	G	A	100	PASS	AC=523;AF=0.104433;AN=5008;NS=2504;DP=18146;EAS_AF=0.0268;AMR_AF=0.1167;AFR_AF=0.0272;EUR_AF=0.1779;SAS_AF=0.2045;AA=G|||;VT=SNP
2	172821739	rs1982288	G	T	100	PASS	AC=3956;AF=0.789936;AN=5008;NS=2504;DP=20132;EAS_AF=0.9187;AMR_AF=0.7248;AFR_AF=0.5741;EUR_AF=0.9245;SAS_AF=0.8569;AA=T|||;VT=SNP
2	172824056	rs62183760	C	G	100	PASS	AC=741;AF=0.147963;AN=5008;NS=2504;DP=15979;EAS_AF=0.0625;AMR_AF=0.1816;AFR_AF=0.0129;EUR_AF=0.3062;SAS_AF=0.2321;AA=-|||;VT=SNP
2	172825318	rs55975050	T	C	100	PASS	AC=152;AF=0.0303514;AN=5008;NS=2504;DP=17652;EAS_AF=0.0089;AMR_AF=0.0375;AFR_AF=0.025;EUR_AF=0.0646;SAS_AF=0.0194;AA=T|||;VT=SNP
2	172825343	rs12624292	G	A	100	PASS	AC=666;AF=0.132987;AN=5008;NS=2504;DP=17444;EAS_AF=0.5298;AMR_AF=0.0288;AFR_AF=0.0091;EUR_AF=0.0129;SAS_AF=0.089;AA=G|||;VT=SNP
2	172826668	rs11676438	G	A	100	PASS	AC=1787;AF=0.356829;AN=5008;NS=2504;DP=17323;EAS_AF=0.1567;AMR_AF=0.3501;AFR_AF=0.2035;EUR_AF=0.5517;SAS_AF=0.5746;AA=G|||;VT=SNP
2	172827293	rs148800555	C	T	100	PASS	AC=655;AF=0.130791;AN=5008;NS=2504;DP=10137;EAS_AF=0.5308;AMR_AF=0.0259;AFR_AF=0.0015;EUR_AF=0.0129;SAS_AF=0.089;AA=c|||;VT=SNP
2	172827795	rs74796759	G	A	100	PASS	AC=16;AF=0.00319489;AN=5008;NS=2504;DP=21112;EAS_AF=0.0129;AMR_AF=0;AFR_AF=0;EUR_AF=0.002;SAS_AF=0.001;AA=G|||;VT=SNP
2	172828330	rs10439296	C	T	100	PASS	AC=3800;AF=0.758786;AN=5008;NS=2504;DP=17587;EAS_AF=0.8998;AMR_AF=0.6354;AFR_AF=0.5658;EUR_AF=0.8728;SAS_AF=0.8446;AA=C|||;VT=SNP
2	172828762	rs149324526	T	G	100	PASS	AC=15;AF=0.00299521;AN=5008;NS=2504;DP=17757;EAS_AF=0.0149;AMR_AF=0;AFR_AF=0;EUR_AF=0;SAS_AF=0;AA=-|||;VT=SNP
2	172828798	rs62183762	A	G	100	PASS	AC=698;AF=0.139377;AN=5008;NS=2504;DP=14391;EAS_AF=0.0357;AMR_AF=0.1542;AFR_AF=0.0696;EUR_AF=0.2425;SAS_AF=0.2239;AA=A|||;VT=SNP
2	172829479	rs150668583	G	A	100	PASS	AC=39;AF=0.00778754;AN=5008;NS=2504;DP=21777;EAS_AF=0.0377;AMR_AF=0.0014;AFR_AF=0;EUR_AF=0;SAS_AF=0;AA=G|||;VT=SNP
2	172829681	rs62183763	C	A	100	PASS	AC=524;AF=0.104633;AN=5008;NS=2504;DP=18359;EAS_AF=0.0268;AMR_AF=0.1167;AFR_AF=0.028;EUR_AF=0.1779;SAS_AF=0.2045;AA=C|||;VT=SNP
2	172830457	rs10930500	G	A	100	PASS	AC=3816;AF=0.761981;AN=5008;NS=2504;DP=16935;EAS_AF=0.8998;AMR_AF=0.6354;AFR_AF=0.5779;EUR_AF=0.8728;SAS_AF=0.8446;AA=G|||;VT=SNP
2	172830566	rs145159613	C	T	100	PASS	AC=92;AF=0.0183706;AN=5008;NS=2504;DP=12887;EAS_AF=0.0159;AMR_AF=0.072;AFR_AF=0.0008;EUR_AF=0.0159;SAS_AF=0.0092;AA=T|||;VT=SNP
2	172830953	rs6433319	C	T	100	PASS	AC=2014;AF=0.402157;AN=5008;NS=2504;DP=17396;EAS_AF=0.7421;AMR_AF=0.2839;AFR_AF=0.3661;EUR_AF=0.3201;SAS_AF=0.2689;AA=C|||;VT=SNP
2	172831319	rs117165923	G	A	100	PASS	AC=92;AF=0.0183706;AN=5008;NS=2504;DP=19401;EAS_AF=0.0159;AMR_AF=0.072;AFR_AF=0.0008;EUR_AF=0.0159;SAS_AF=0.0092;AA=G|||;VT=SNP
2	172832024	rs62183765	G	T	100	PASS	AC=698;AF=0.139377;AN=5008;NS=2504;DP=20688;EAS_AF=0.0357;AMR_AF=0.1542;AFR_AF=0.0688;EUR_AF=0.2435;SAS_AF=0.2239;AA=G|||;VT=SNP
2	172833107	rs62183766	C	T	100	PASS	AC=1799;AF=0.359225;AN=5008;NS=2504;DP=11391;EAS_AF=0.1577;AMR_AF=0.353;AFR_AF=0.2103;EUR_AF=0.5517;SAS_AF=0.5746;AA=C|||;VT=SNP
2	172833129	rs189636468	G	A	100	PASS	AC=15;AF=0.00299521;AN=5008;NS=2504;DP=11269;EAS_AF=0.0149;AMR_AF=0;AFR_AF=0;EUR_AF=0;SAS_AF=0;AA=G|||;VT=SNP
2	172833139	rs13004237	A	G	100	PASS	AC=1957;AF=0.390775;AN=5008;NS=2504;DP=11151;EAS_AF=0.7421;AMR_AF=0.2824;AFR_AF=0.323;EUR_AF=0.3211;SAS_AF=0.2689;AA=A|||;VT=SNP
2	172833222	rs13004445	A	T	100	PASS	AC=4028;AF=0.804313;AN=5008;NS=2504;DP=13776;EAS_AF=0.9157;AMR_AF=0.7305;AFR_AF=0.6286;EUR_AF=0.9235;SAS_AF=0.8569;AA=T|||;VT=SNP
2	172833223	rs370230337	C	T	100	PASS	AC=14;AF=0.00279553;AN=5008;NS=2504;DP=13761;EAS_AF=0.0119;AMR_AF=0;AFR_AF=0;EUR_AF=0;SAS_AF=0.002;AA=C|||;VT=SNP
2	172833782	rs10188587	T	C	100	PASS	AC=3759;AF=0.750599;AN=5008;NS=2504;DP=17707;EAS_AF=0.8998;AMR_AF=0.6354;AFR_AF=0.5348;EUR_AF=0.8728;SAS_AF=0.8446;AA=C|||;VT=SNP
2	172834951	rs13018515	G	A	100	PASS	AC=3759;AF=0.750599;AN=5008;NS=2504;DP=15860;EAS_AF=0.8998;AMR_AF=0.6354;AFR_AF=0.5348;EUR_AF=0.8728;SAS_AF=0.8446;AA=g|||;VT=SNP
2	172835354	rs76350183	C	G	100	PASS	AC=36;AF=0.0071885;AN=5008;NS=2504;DP=19634;EAS_AF=0.0337;AMR_AF=0;AFR_AF=0;EUR_AF=0;SAS_AF=0.002;AA=C|||;VT=SNP
2	172835802	rs72890834	G	T	100	PASS	AC=1175;AF=0.234625;AN=5008;NS=2504;DP=14438;EAS_AF=0.2113;AMR_AF=0.2277;AFR_AF=0.2723;EUR_AF=0.2734;SAS_AF=0.1728;AA=G|||;VT=SNP
2	172835803	rs13024846	C	T	100	PASS	AC=1194;AF=0.238419;AN=5008;NS=2504;DP=14278;EAS_AF=0.2113;AMR_AF=0.2291;AFR_AF=0.2859;EUR_AF=0.2734;SAS_AF=0.1728;AA=C|||;VT=SNP
2	172836158	rs62183768	G	A	100	PASS	AC=1021;AF=0.203874;AN=5008;NS=2504;DP=15065;EAS_AF=0.121;AMR_AF=0.1916;AFR_AF=0.0855;EUR_AF=0.3072;SAS_AF=0.3517;AA=G|||;VT=SNP
2	172836388	rs140354455	C	T	100	PASS	AC=92;AF=0.0183706;AN=5008;NS=2504;DP=12733;EAS_AF=0.0159;AMR_AF=0.072;AFR_AF=0.0008;EUR_AF=0.0159;SAS_AF=0.0092;AA=-|||;VT=SNP
2	172836677	rs10930501	G	C	100	PASS	AC=3910;AF=0.780751;AN=5008;NS=2504;DP=11241;EAS_AF=0.9167;AMR_AF=0.7248;AFR_AF=0.5416;EUR_AF=0.9235;SAS_AF=0.8569;AA=C|||;VT=SNP
2	172836924	rs34137430	C	G	100	PASS	AC=1014;AF=0.202476;AN=5008;NS=2504;DP=11449;EAS_AF=0.122;AMR_AF=0.1902;AFR_AF=0.0809;EUR_AF=0.3062;SAS_AF=0.3517;AA=C|||;VT=SNP
2	172837307	rs77492339	A	G	100	PASS	AC=31;AF=0.0061901;AN=5008;NS=2504;DP=16614;EAS_AF=0.0268;AMR_AF=0.0043;AFR_AF=0;EUR_AF=0;SAS_AF=0.001;AA=A|||;VT=SNP
2	172838074	rs62183769	A	C	100	PASS	AC=1752;AF=0.34984;AN=5008;NS=2504;DP=18159;EAS_AF=0.1577;AMR_AF=0.3487;AFR_AF=0.1785;EUR_AF=0.5487;SAS_AF=0.5757;AA=A|||;VT=SNP
2	172838117	rs62183770	C	G	100	PASS	AC=1752;AF=0.34984;AN=5008;NS=2504;DP=18344;EAS_AF=0.1577;AMR_AF=0.3487;AFR_AF=0.1785;EUR_AF=0.5487;SAS_AF=0.5757;AA=C|||;VT=SNP
2	172838499	rs76561939	A	C	100	PASS	AC=155;AF=0.0309505;AN=5008;NS=2504;DP=19554;EAS_AF=0.0089;AMR_AF=0.0375;AFR_AF=0.028;EUR_AF=0.0636;SAS_AF=0.0194;AA=A|||;VT=SNP
2	172838596	rs72890841	A	G	100	PASS	AC=527;AF=0.105232;AN=5008;NS=2504;DP=19452;EAS_AF=0.0268;AMR_AF=0.1167;AFR_AF=0.0295;EUR_AF=0.1789;SAS_AF=0.2045;AA=A|||;VT=SNP
2	172840869	rs12473516	T	C	100	PASS	AC=502;AF=0.10024;AN=5008;NS=2504;DP=16447;EAS_AF=0.0843;AMR_AF=0.2334;AFR_AF=0.031;EUR_AF=0.0765;SAS_AF=0.1401;AA=T|||;VT=SNP
2	172841435	rs78107139	G	C	100	PASS	AC=151;AF=0.0301518;AN=5008;NS=2504;DP=14656;EAS_AF=0.0099;AMR_AF=0.0375;AFR_AF=0.0242;EUR_AF=0.0636;SAS_AF=0.0194;AA=G|||;VT=SNP
2	172841930	rs11683436	C	T	100	PASS	AC=4124;AF=0.823482;AN=5008;NS=2504;DP=14921;EAS_AF=0.9157;AMR_AF=0.7334;AFR_AF=0.6997;EUR_AF=0.9235;SAS_AF=0.8569;AA=T|||;VT=SNP
2	172842099	rs185765261	G	A	100	PASS	AC=92;AF=0.0183706;AN=5008;NS=2504;DP=14906;EAS_AF=0.0159;AMR_AF=0.072;AFR_AF=0.0008;EUR_AF=0.0159;SAS_AF=0.0092;AA=G|||;VT=SNP
2	172842619	rs143454436	C	G	100	PASS	AC=92;AF=0.0183706;AN=5008;NS=2504;DP=10848;EAS_AF=0.0159;AMR_AF=0.072;AFR_AF=0.0008;EUR_AF=0.0159;SAS_AF=0.0092;AA=C|||;VT=SNP
2	172843037	rs145866308	G	A	100	PASS	AC=93;AF=0.0185703;AN=5008;NS=2504;DP=15907;EAS_AF=0.0159;AMR_AF=0.072;AFR_AF=0.0015;EUR_AF=0.0159;SAS_AF=0.0092;AA=G|||;VT=SNP
2	172843122	rs62183773	C	T	100	PASS	AC=1010;AF=0.201677;AN=5008;NS=2504;DP=17176;EAS_AF=0.127;AMR_AF=0.1916;AFR_AF=0.0764;EUR_AF=0.3042;SAS_AF=0.3497;AA=C|||;VT=SNP
2	172843278	rs72890842	T	G	100	PASS	AC=698;AF=0.139377;AN=5008;NS=2504;DP=20594;EAS_AF=0.0357;AMR_AF=0.1542;AFR_AF=0.0696;EUR_AF=0.2425;SAS_AF=0.2239;AA=T|||;VT=SNP
2	172843347	rs118077458	C	T	100	PASS	AC=92;AF=0.0183706;AN=5008;NS=2504;DP=21683;EAS_AF=0.0159;AMR_AF=0.072;AFR_AF=0.0008;EUR_AF=0.0159;SAS_AF=0.0092;AA=C|||;VT=SNP
2	172843608	rs3791342	T	G	100	PASS	AC=59;AF=0.0117812;AN=5008;NS=2504;DP=19568;EAS_AF=0.0496;AMR_AF=0.0029;AFR_AF=0;EUR_AF=0.005;SAS_AF=0.002;AA=T|||;VT=SNP
2	172843959	rs3791343	G	A	100	PASS	AC=466;AF=0.0930511;AN=5008;NS=2504;DP=17065;EAS_AF=0.0843;AMR_AF=0.232;AFR_AF=0.0045;EUR_AF=0.0765;SAS_AF=0.1401;AA=G|||;VT=SNP
2	172844472	rs142178504	G	A	100	PASS	AC=92;AF=0.0183706;AN=5008;NS=2504;DP=17032;EAS_AF=0.0159;AMR_AF=0.072;AFR_AF=0.0008;EUR_AF=0.0159;SAS_AF=0.0092;AA=G|||;VT=SNP
2	172845855	rs2083854	G	A	100	PASS	AC=996;AF=0.198882;AN=5008;NS=2504;DP=14915;EAS_AF=0.12;AMR_AF=0.1888;AFR_AF=0.0726;EUR_AF=0.3042;SAS_AF=0.3497;AA=G|||;VT=SNP
2	172845890	rs58955804	C	T	100	PASS	AC=655;AF=0.130791;AN=5008;NS=2504;DP=15357;EAS_AF=0.5308;AMR_AF=0.0259;AFR_AF=0.0015;EUR_AF=0.0129;SAS_AF=0.089;AA=C|||;VT=SNP
2	172846257	rs1443700	A	G	100	PASS	AC=3801;AF=0.758986;AN=5008;NS=2504;DP=18956;EAS_AF=0.8998;AMR_AF=0.6354;AFR_AF=0.5666;EUR_AF=0.8728;SAS_AF=0.8446;AA=A|||;VT=SNP
2	172847503	rs78611432	C	T	100	PASS	AC=23;AF=0.00459265;AN=5008;NS=2504;DP=19143;EAS_AF=0.0089;AMR_AF=0.0187;AFR_AF=0;EUR_AF=0;SAS_AF=0.001;AA=C|||;VT=SNP
2	172847995	rs77465418	G	T	100	PASS	AC=500;AF=0.0998403;AN=5008;NS=2504;DP=18464;EAS_AF=0.0843;AMR_AF=0.232;AFR_AF=0.0303;EUR_AF=0.0765;SAS_AF=0.1401;AA=G|||;VT=SNP
2	172848721	rs138254751	A	T	100	PASS	AC=92;AF=0.0183706;AN=5008;NS=2504;DP=18963;EAS_AF=0.0159;AMR_AF=0.072;AFR_AF=0.0008;EUR_AF=0.0159;SAS_AF=0.0092;AA=A|||;VT=SNP
2	172849194	rs146051631	T	C	100	PASS	AC=92;AF=0.0183706;AN=5008;NS=2504;DP=22375;EAS_AF=0.0159;AMR_AF=0.072;AFR_AF=0.0008;EUR_AF=0.0159;SAS_AF=0.0092;AA=T|||;VT=SNP
2	172849315	rs115101293	C	T	100	PASS	AC=655;AF=0.130791;AN=5008;NS=2504;DP=20499;EAS_AF=0.5298;AMR_AF=0.0259;AFR_AF=0.0015;EUR_AF=0.0139;SAS_AF=0.089;AA=C|||;VT=SNP
2	172849482	rs74534862	C	A	100	PASS	AC=93;AF=0.0185703;AN=5008;NS=2504;DP=19396;EAS_AF=0.0159;AMR_AF=0.0735;AFR_AF=0.0008;EUR_AF=0.0159;SAS_AF=0.0092;AA=C|||;VT=SNP
2	172851502	rs6752812	C	A	100	PASS	AC=1219;AF=0.243411;AN=5008;NS=2504;DP=17539;EAS_AF=0.2113;AMR_AF=0.2507;AFR_AF=0.261;EUR_AF=0.3082;SAS_AF=0.181;AA=C|||;VT=SNP
2	172851552	rs11695630	T	C	100	PASS	AC=1003;AF=0.20028;AN=5008;NS=2504;DP=16347;EAS_AF=0.12;AMR_AF=0.1888;AFR_AF=0.0726;EUR_AF=0.3072;SAS_AF=0.3538;AA=T|||;VT=SNP
2	172851936	rs17428076	C	G	100	PASS	AC=704;AF=0.140575;AN=5008;NS=2504;DP=17283;EAS_AF=0.0367;AMR_AF=0.1556;AFR_AF=0.0734;EUR_AF=0.2416;SAS_AF=0.2239;AA=C|||;VT=SNP
2	172851990	rs6714214	T	C	100	PASS	AC=3962;AF=0.791134;AN=5008;NS=2504;DP=15892;EAS_AF=0.9157;AMR_AF=0.7262;AFR_AF=0.5802;EUR_AF=0.9235;SAS_AF=0.8579;AA=C|||;VT=SNP
2	172852839	rs2028671	C	T	100	PASS	AC=3962;AF=0.791134;AN=5008;NS=2504;DP=18122;EAS_AF=0.9157;AMR_AF=0.7262;AFR_AF=0.5802;EUR_AF=0.9235;SAS_AF=0.8579;AA=c|||;VT=SNP
2	172853413	rs17581509	A	G	100	PASS	AC=657;AF=0.13119;AN=5008;NS=2504;DP=22669;EAS_AF=0.5337;AMR_AF=0.0259;AFR_AF=0.0015;EUR_AF=0.0129;SAS_AF=0.0879;AA=A|||;VT=SNP
2	172853809	rs2028670	C	T	100	PASS	AC=3964;AF=0.791534;AN=5008;NS=2504;DP=21145;EAS_AF=0.9157;AMR_AF=0.7262;AFR_AF=0.5809;EUR_AF=0.9235;SAS_AF=0.8589;AA=T|||;VT=SNP
2	172854086	rs76980547	C	A	100	PASS	AC=92;AF=0.0183706;AN=5008;NS=2504;DP=16914;EAS_AF=0.0159;AMR_AF=0.072;AFR_AF=0.0008;EUR_AF=0.0159;SAS_AF=0.0092;AA=C|||;VT=SNP
2	172854127	rs186694516	T	A	100	PASS	AC=32;AF=0.00638978;AN=5008;NS=2504;DP=16312;EAS_AF=0.0089;AMR_AF=0.0216;AFR_AF=0.0008;EUR_AF=0.005;SAS_AF=0.002;AA=T|||;VT=SNP
2	172854165	rs140621953	A	G	100	PASS	AC=23;AF=0.00459265;AN=5008;NS=2504;DP=16456;EAS_AF=0.0089;AMR_AF=0.0187;AFR_AF=0;EUR_AF=0;SAS_AF=0.001;AA=A|||;VT=SNP
2	172854198	rs6707142	C	A	100	PASS	AC=3958;AF=0.790335;AN=5008;NS=2504;DP=16556;EAS_AF=0.9147;AMR_AF=0.7248;AFR_AF=0.5779;EUR_AF=0.9235;SAS_AF=0.8589;AA=A|||;VT=SNP
2	172855694	rs77233471	T	C	100	PASS	AC=653;AF=0.130391;AN=5008;NS=2504;DP=17748;EAS_AF=0.5317;AMR_AF=0.0259;AFR_AF=0.0015;EUR_AF=0.0129;SAS_AF=0.0859;AA=T|||;VT=SNP
2	172856874	rs11676484	G	A	100	PASS	AC=3966;AF=0.791933;AN=5008;NS=2504;DP=16365;EAS_AF=0.9147;AMR_AF=0.7248;AFR_AF=0.5734;EUR_AF=0.9235;SAS_AF=0.8732;AA=A|||;VT=SNP
2	172858117	rs62183776	C	T	100	PASS	AC=536;AF=0.107029;AN=5008;NS=2504;DP=19604;EAS_AF=0.0268;AMR_AF=0.1167;AFR_AF=0.028;EUR_AF=0.1759;SAS_AF=0.2188;AA=C|||;VT=SNP
2	172858214	rs10174055	C	T	100	PASS	AC=1223;AF=0.244209;AN=5008;NS=2504;DP=19706;EAS_AF=0.2143;AMR_AF=0.2507;AFR_AF=0.261;EUR_AF=0.3091;SAS_AF=0.181;AA=C|||;VT=SNP
2	172858332	rs62183777	T	C	100	PASS	AC=1023;AF=0.204273;AN=5008;NS=2504;DP=19953;EAS_AF=0.13;AMR_AF=0.1888;AFR_AF=0.0779;EUR_AF=0.3082;SAS_AF=0.3558;AA=T|||;VT=SNP
2	172859611	rs7371503	A	T	100	PASS	AC=3794;AF=0.757588;AN=5008;NS=2504;DP=20911;EAS_AF=0.9067;AMR_AF=0.6326;AFR_AF=0.5469;EUR_AF=0.8708;SAS_AF=0.8609;AA=A|||;VT=SNP
2	172859729	rs77698716	A	C	100	PASS	AC=59;AF=0.0117812;AN=5008;NS=2504;DP=22350;EAS_AF=0.0496;AMR_AF=0.0029;AFR_AF=0;EUR_AF=0.005;SAS_AF=0.002;AA=A|||;VT=SNP
2	172859849	rs7581072	C	T	100	PASS	AC=1224;AF=0.244409;AN=5008;NS=2504;DP=22990;EAS_AF=0.2143;AMR_AF=0.2507;AFR_AF=0.2617;EUR_AF=0.3091;SAS_AF=0.181;AA=C|||;VT=SNP
2	172860402	rs6433321	G	T	100	PASS	AC=2752;AF=0.549521;AN=5008;NS=2504;DP=22543;EAS_AF=0.7599;AMR_AF=0.4424;AFR_AF=0.4697;EUR_AF=0.5626;SAS_AF=0.5031;AA=G|||;VT=SNP
2	172860907	rs116087574	T	G	100	PASS	AC=92;AF=0.0183706;AN=5008;NS=2504;DP=18034;EAS_AF=0.0159;AMR_AF=0.072;AFR_AF=0.0008;EUR_AF=0.0159;SAS_AF=0.0092;AA=T|||;VT=SNP
2	172861272	rs10166352	C	T	100	PASS	AC=3771;AF=0.752995;AN=5008;NS=2504;DP=15162;EAS_AF=0.8988;AMR_AF=0.6326;AFR_AF=0.5363;EUR_AF=0.8708;SAS_AF=0.8599;AA=C|||;VT=SNP
2	172861395	rs146208171	G	A	100	PASS	AC=658;AF=0.13139;AN=5008;NS=2504;DP=13326;EAS_AF=0.5258;AMR_AF=0.0288;AFR_AF=0.0091;EUR_AF=0.0129;SAS_AF=0.0849;AA=G|||;VT=SNP
2	172861456	rs10166548	C	T	100	PASS	AC=1228;AF=0.245208;AN=5008;NS=2504;DP=13765;EAS_AF=0.2143;AMR_AF=0.2507;AFR_AF=0.2648;EUR_AF=0.3091;SAS_AF=0.181;AA=C|||;VT=SNP
2	172861497	rs55711205	A	T	100	PASS	AC=155;AF=0.0309505;AN=5008;NS=2504;DP=12539;EAS_AF=0.0089;AMR_AF=0.0403;AFR_AF=0.0265;EUR_AF=0.0636;SAS_AF=0.0194;AA=A|||;VT=SNP
2	172861759	rs117727374	A	G	100	PASS	AC=92;AF=0.0183706;AN=5008;NS=2504;DP=11938;EAS_AF=0.0159;AMR_AF=0.072;AFR_AF=0.0008;EUR_AF=0.0159;SAS_AF=0.0092;AA=A|||;VT=SNP
2	172861816	rs55653103	T	C	100	PASS	AC=1781;AF=0.355631;AN=5008;NS=2504;DP=11350;EAS_AF=0.1587;AMR_AF=0.3501;AFR_AF=0.1853;EUR_AF=0.5487;SAS_AF=0.5941;AA=C|||;VT=SNP
2	172861979	rs78382890	A	C	100	PASS	AC=16;AF=0.00319489;AN=5008;NS=2504;DP=16004;EAS_AF=0.0129;AMR_AF=0;AFR_AF=0;EUR_AF=0.002;SAS_AF=0.001;AA=A|||;VT=SNP
2	172862314	rs56218609	G	A	100	PASS	AC=774;AF=0.154553;AN=5008;NS=2504;DP=17555;EAS_AF=0.0367;AMR_AF=0.1614;AFR_AF=0.1142;EUR_AF=0.2396;SAS_AF=0.2382;AA=G|||;VT=SNP
2	172862906	rs146611731	G	C	100	PASS	AC=24;AF=0.00479233;AN=5008;NS=2504;DP=20147;EAS_AF=0.0089;AMR_AF=0.0202;AFR_AF=0;EUR_AF=0;SAS_AF=0.001;AA=G|||;VT=SNP
2	172863132	rs57377675	T	C	100	PASS	AC=646;AF=0.128994;AN=5008;NS=2504;DP=21891;EAS_AF=0.5258;AMR_AF=0.0259;AFR_AF=0.0015;EUR_AF=0.0129;SAS_AF=0.0849;AA=T|||;VT=SNP
2	172863410	rs138009620	G	A	100	PASS	AC=16;AF=0.00319489;AN=5008;NS=2504;DP=19920;EAS_AF=0.0159;AMR_AF=0;AFR_AF=0;EUR_AF=0;SAS_AF=0;AA=G|||;VT=SNP
2	172864675	rs117653441	G	A	100	PASS	AC=645;AF=0.128794;AN=5008;NS=2504;DP=9408;EAS_AF=0.5248;AMR_AF=0.0259;AFR_AF=0.0015;EUR_AF=0.0129;SAS_AF=0.0849;AA=G|||;VT=SNP
2	172864695	rs6729945	C	G	100	PASS	AC=1786;AF=0.356629;AN=5008;NS=2504;DP=9500;EAS_AF=0.1667;AMR_AF=0.3501;AFR_AF=0.1853;EUR_AF=0.5487;SAS_AF=0.591;AA=C|||;VT=SNP
2	172864845	rs6730085	C	A	100	PASS	AC=1824;AF=0.364217;AN=5008;NS=2504;DP=11494;EAS_AF=0.1657;AMR_AF=0.3545;AFR_AF=0.2103;EUR_AF=0.5507;SAS_AF=0.592;AA=C|||;VT=SNP;EX_TARGET
2	172865009	rs62183782	T	A	100	PASS	AC=1774;AF=0.354233;AN=5008;NS=2504;DP=17001;EAS_AF=0.1577;AMR_AF=0.3501;AFR_AF=0.1831;EUR_AF=0.5477;SAS_AF=0.592;AA=T|||;VT=SNP
2	172865394	rs7371631	A	T	100	PASS	AC=3963;AF=0.791334;AN=5008;NS=2504;DP=19301;EAS_AF=0.9147;AMR_AF=0.7248;AFR_AF=0.5703;EUR_AF=0.9245;SAS_AF=0.8732;AA=T|||;VT=SNP
2	172865775	rs62183783	A	G	100	PASS	AC=1879;AF=0.3752;AN=5008;NS=2504;DP=16443;EAS_AF=0.1657;AMR_AF=0.3703;AFR_AF=0.2133;EUR_AF=0.5875;SAS_AF=0.5951;AA=G|||;VT=SNP
2	172866105	rs7584187	G	A	100	PASS	AC=1786;AF=0.356629;AN=5008;NS=2504;DP=19052;EAS_AF=0.1657;AMR_AF=0.3501;AFR_AF=0.1838;EUR_AF=0.5507;SAS_AF=0.592;AA=G|||;VT=SNP
2	172866218	rs7557612	A	G	100	PASS	AC=1786;AF=0.356629;AN=5008;NS=2504;DP=14920;EAS_AF=0.1657;AMR_AF=0.3501;AFR_AF=0.1838;EUR_AF=0.5507;SAS_AF=0.592;AA=G|||;VT=SNP
2	172866276	rs141659267	G	A	100	PASS	AC=445;AF=0.0888578;AN=5008;NS=2504;DP=14462;EAS_AF=0.372;AMR_AF=0.0216;AFR_AF=0.0015;EUR_AF=0.008;SAS_AF=0.046;AA=G|||;VT=SNP
2	172866305	rs7598232	T	C	100	PASS	AC=3958;AF=0.790335;AN=5008;NS=2504;DP=13932;EAS_AF=0.9147;AMR_AF=0.7262;AFR_AF=0.5666;EUR_AF=0.9235;SAS_AF=0.8732;AA=C|||;VT=SNP
2	172866357	rs7557717	A	G	100	PASS	AC=1782;AF=0.355831;AN=5008;NS=2504;DP=16418;EAS_AF=0.1657;AMR_AF=0.3501;AFR_AF=0.1808;EUR_AF=0.5507;SAS_AF=0.592;AA=A|||;VT=SNP
2	172866359	rs7598246	T	C	100	PASS	AC=1879;AF=0.3752;AN=5008;NS=2504;DP=16569;EAS_AF=0.1657;AMR_AF=0.3703;AFR_AF=0.2133;EUR_AF=0.5875;SAS_AF=0.5951;AA=C|||;VT=SNP
2	172866696	rs62183784	A	G	100	PASS	AC=1786;AF=0.356629;AN=5008;NS=2504;DP=16349;EAS_AF=0.1657;AMR_AF=0.3501;AFR_AF=0.1838;EUR_AF=0.5507;SAS_AF=0.592;AA=A|||;VT=SNP
2	172866774	rs139356313	C	T	100	PASS	AC=659;AF=0.131589;AN=5008;NS=2504;DP=17181;EAS_AF=0.5258;AMR_AF=0.0288;AFR_AF=0.0098;EUR_AF=0.0129;SAS_AF=0.0849;AA=C|||;VT=SNP
2	172866976	rs62183785	G	A	100	PASS	AC=1786;AF=0.356629;AN=5008;NS=2504;DP=16092;EAS_AF=0.1657;AMR_AF=0.3501;AFR_AF=0.1838;EUR_AF=0.5507;SAS_AF=0.592;AA=G|||;VT=SNP
2	172867273	rs62183800	C	T	100	PASS	AC=1786;AF=0.356629;AN=5008;NS=2504;DP=19209;EAS_AF=0.1657;AMR_AF=0.3501;AFR_AF=0.1838;EUR_AF=0.5507;SAS_AF=0.592;AA=c|||;VT=SNP
2	172867386	rs191436708	A	G	100	PASS	AC=16;AF=0.00319489;AN=5008;NS=2504;DP=18661;EAS_AF=0.0159;AMR_AF=0;AFR_AF=0;EUR_AF=0;SAS_AF=0;AA=A|||;VT=SNP
2	172867475	rs62183801	G	A	100	PASS	AC=1786;AF=0.356629;AN=5008;NS=2504;DP=18060;EAS_AF=0.1657;AMR_AF=0.3501;AFR_AF=0.1838;EUR_AF=0.5507;SAS_AF=0.592;AA=G|||;VT=SNP
2	172868464	rs150994726	G	A	100	PASS	AC=20;AF=0.00399361;AN=5008;NS=2504;DP=16807;EAS_AF=0.0198;AMR_AF=0;AFR_AF=0;EUR_AF=0;SAS_AF=0;AA=G|||;VT=SNP
2	172869161	rs79939303	G	T	100	PASS	AC=24;AF=0.00479233;AN=5008;NS=2504;DP=16493;EAS_AF=0.0089;AMR_AF=0.0202;AFR_AF=0;EUR_AF=0;SAS_AF=0.001;AA=G|||;VT=SNP
2	172869185	rs6718013	A	G	100	PASS	AC=1785;AF=0.35643;AN=5008;NS=2504;DP=16210;EAS_AF=0.1657;AMR_AF=0.3501;AFR_AF=0.1831;EUR_AF=0.5507;SAS_AF=0.592;AA=A|||;VT=SNP
2	172869255	rs6746701	G	A	100	PASS	AC=1742;AF=0.347843;AN=5008;NS=2504;DP=15537;EAS_AF=0.1567;AMR_AF=0.3501;AFR_AF=0.1831;EUR_AF=0.5487;SAS_AF=0.5593;AA=G|||;VT=SNP
2	172869782	rs115005961	A	G	100	PASS	AC=92;AF=0.0183706;AN=5008;NS=2504;DP=19890;EAS_AF=0.0159;AMR_AF=0.072;AFR_AF=0.0008;EUR_AF=0.0159;SAS_AF=0.0092;AA=A|||;VT=SNP
2	172869942	rs11903410	T	C	100	PASS	AC=3955;AF=0.789736;AN=5008;NS=2504;DP=17238;EAS_AF=0.9147;AMR_AF=0.7248;AFR_AF=0.5651;EUR_AF=0.9245;SAS_AF=0.8722;AA=C|||;VT=SNP
2	172870035	rs62183803	G	T	100	PASS	AC=1017;AF=0.203075;AN=5008;NS=2504;DP=17498;EAS_AF=0.129;AMR_AF=0.1888;AFR_AF=0.0741;EUR_AF=0.3101;SAS_AF=0.3538;AA=G|||;VT=SNP
2	172870099	rs76223175	G	A	100	PASS	AC=24;AF=0.00479233;AN=5008;NS=2504;DP=13591;EAS_AF=0.0089;AMR_AF=0.0202;AFR_AF=0;EUR_AF=0;SAS_AF=0.001;AA=G|||;VT=SNP
2	172870832	rs6733123	G	A	100	PASS	AC=3957;AF=0.790136;AN=5008;NS=2504;DP=15170;EAS_AF=0.9147;AMR_AF=0.7248;AFR_AF=0.5658;EUR_AF=0.9245;SAS_AF=0.8732;AA=A|||;VT=SNP
2	172871381	rs6733794	G	A	100	PASS	AC=1781;AF=0.355631;AN=5008;NS=2504;DP=18681;EAS_AF=0.1657;AMR_AF=0.3501;AFR_AF=0.18;EUR_AF=0.5507;SAS_AF=0.592;AA=G|||;VT=SNP
2	172871562	rs6433322	T	G	100	PASS	AC=3957;AF=0.790136;AN=5008;NS=2504;DP=20448;EAS_AF=0.9147;AMR_AF=0.7248;AFR_AF=0.5658;EUR_AF=0.9245;SAS_AF=0.8732;AA=G|||;VT=SNP
2	172872041	rs117517358	C	T	100	PASS	AC=18;AF=0.00359425;AN=5008;NS=2504;DP=15347;EAS_AF=0.0179;AMR_AF=0;AFR_AF=0;EUR_AF=0;SAS_AF=0;AA=C|||;VT=SNP
2	172872042	rs6737308	G	A	100	PASS	AC=1871;AF=0.373602;AN=5008;NS=2504;DP=15442;EAS_AF=0.1577;AMR_AF=0.3703;AFR_AF=0.2126;EUR_AF=0.5885;SAS_AF=0.5951;AA=A|||;VT=SNP
2	172872210	rs147290520	G	A	100	PASS	AC=91;AF=0.0181709;AN=5008;NS=2504;DP=16780;EAS_AF=0.0149;AMR_AF=0.072;AFR_AF=0.0008;EUR_AF=0.0159;SAS_AF=0.0092;AA=G|||;VT=SNP
2	172872756	rs147469614	G	A	100	PASS	AC=28;AF=0.00559105;AN=5008;NS=2504;DP=15270;EAS_AF=0.0268;AMR_AF=0;AFR_AF=0;EUR_AF=0;SAS_AF=0.001;AA=G|||;VT=SNP
2	172873060	rs6433323	G	A	100	PASS	AC=2744;AF=0.547923;AN=5008;NS=2504;DP=15657;EAS_AF=0.7024;AMR_AF=0.4827;AFR_AF=0.3056;EUR_AF=0.6153;SAS_AF=0.6933;AA=A|||;VT=SNP
2	172873253	rs187921049	A	G	100	PASS	AC=16;AF=0.00319489;AN=5008;NS=2504;DP=18311;EAS_AF=0.0159;AMR_AF=0;AFR_AF=0;EUR_AF=0;SAS_AF=0;AA=A|||;VT=SNP
2	172874197	rs371964791	C	T	100	PASS	AC=17;AF=0.00339457;AN=5008;NS=2504;DP=14183;EAS_AF=0.0129;AMR_AF=0.0058;AFR_AF=0;EUR_AF=0;SAS_AF=0;AA=C|||;VT=SNP
2	172875088	rs62183804	C	A	100	PASS	AC=733;AF=0.146366;AN=5008;NS=2504;DP=11661;EAS_AF=0.0367;AMR_AF=0.1556;AFR_AF=0.0809;EUR_AF=0.2396;SAS_AF=0.2454;AA=C|||;VT=SNP
2	172875442	rs6749895	G	A	100	PASS	AC=780;AF=0.155751;AN=5008;NS=2504;DP=11279;EAS_AF=0.0367;AMR_AF=0.1614;AFR_AF=0.1127;EUR_AF=0.2406;SAS_AF=0.2454;AA=G|||;VT=SNP
2	172875958	rs552388791	A	G	100	PASS	AC=24;AF=0.00479233;AN=5008;NS=2504;DP=17652;EAS_AF=0.0089;AMR_AF=0.0202;AFR_AF=0;EUR_AF=0;SAS_AF=0.001;AA=A|||;VT=SNP
2	172876382	rs28600716	G	A	100	PASS	AC=924;AF=0.184505;AN=5008;NS=2504;DP=16675;EAS_AF=0.5357;AMR_AF=0.1268;AFR_AF=0.1021;EUR_AF=0.0616;SAS_AF=0.1012;AA=G|||;VT=SNP
2	172877480	rs62183807	A	G	100	PASS	AC=1017;AF=0.203075;AN=5008;NS=2504;DP=20248;EAS_AF=0.128;AMR_AF=0.1916;AFR_AF=0.0741;EUR_AF=0.3091;SAS_AF=0.3538;AA=A|||;VT=SNP
2	172877507	rs6715929	T	C	100	PASS	AC=2075;AF=0.414337;AN=5008;NS=2504;DP=20585;EAS_AF=0.7569;AMR_AF=0.3545;AFR_AF=0.3517;EUR_AF=0.338;SAS_AF=0.2669;AA=T|||;VT=SNP
2	172878134	rs1443699	T	C	100	PASS	AC=3910;AF=0.780751;AN=5008;NS=2504;DP=17835;EAS_AF=0.9147;AMR_AF=0.7118;AFR_AF=0.5673;EUR_AF=0.8917;SAS_AF=0.8661;AA=C|||;VT=SNP
2	172878554	rs6704590	C	G	100	PASS	AC=742;AF=0.148163;AN=5008;NS=2504;DP=16758;EAS_AF=0.0367;AMR_AF=0.1571;AFR_AF=0.087;EUR_AF=0.2396;SAS_AF=0.2454;AA=C|||;VT=SNP
2	172880075	rs62183808	G	A	100	PASS	AC=780;AF=0.155751;AN=5008;NS=2504;DP=14808;EAS_AF=0.0367;AMR_AF=0.1614;AFR_AF=0.1127;EUR_AF=0.2406;SAS_AF=0.2454;AA=g|||;VT=SNP
2	172880668	rs10197265	C	T	100	PASS	AC=917;AF=0.183107;AN=5008;NS=2504;DP=16407;EAS_AF=0.5347;AMR_AF=0.1268;AFR_AF=0.0976;EUR_AF=0.0616;SAS_AF=0.1012;AA=C|||;VT=SNP
2	172881954	rs117814579	G	A	100	PASS	AC=75;AF=0.014976;AN=5008;NS=2504;DP=17598;EAS_AF=0.0694;AMR_AF=0.0058;AFR_AF=0;EUR_AF=0;SAS_AF=0.001;AA=G|||;VT=SNP
2	172882944	rs111676152	A	G	100	PASS	AC=733;AF=0.146366;AN=5008;NS=2504;DP=16280;EAS_AF=0.0367;AMR_AF=0.1556;AFR_AF=0.0809;EUR_AF=0.2396;SAS_AF=0.2454;AA=A|||;VT=SNP
2	172882962	rs62183809	C	G	100	PASS	AC=780;AF=0.155751;AN=5008;NS=2504;DP=15182;EAS_AF=0.0367;AMR_AF=0.1614;AFR_AF=0.1127;EUR_AF=0.2406;SAS_AF=0.2454;AA=G|||;VT=SNP
2	172883010	rs12622259	C	T	100	PASS	AC=919;AF=0.183506;AN=5008;NS=2504;DP=12133;EAS_AF=0.5347;AMR_AF=0.1268;AFR_AF=0.0991;EUR_AF=0.0616;SAS_AF=0.1012;AA=C|||;VT=SNP
2	172883568	rs6761111	G	C	100	PASS	AC=778;AF=0.155351;AN=5008;NS=2504;DP=15033;EAS_AF=0.0367;AMR_AF=0.1599;AFR_AF=0.1112;EUR_AF=0.2416;SAS_AF=0.2454;AA=G|||;VT=SNP
2	172883647	rs6719012	T	C	100	PASS	AC=2893;AF=0.577676;AN=5008;NS=2504;DP=11872;EAS_AF=0.7857;AMR_AF=0.5216;AFR_AF=0.4924;EUR_AF=0.5825;SAS_AF=0.5133;AA=t|||;VT=SNP
2	172883930	rs57734582	C	T	100	PASS	AC=143;AF=0.0285543;AN=5008;NS=2504;DP=14970;EAS_AF=0.13;AMR_AF=0.0086;AFR_AF=0.0008;EUR_AF=0.002;SAS_AF=0.0031;AA=C|||;VT=SNP
2	172884178	rs56041936	C	T	100	PASS	AC=951;AF=0.189896;AN=5008;NS=2504;DP=15419;EAS_AF=0.121;AMR_AF=0.1873;AFR_AF=0.0318;EUR_AF=0.3101;SAS_AF=0.3528;AA=c|||;VT=SNP
2	172884296	rs117857993	C	T	100	PASS	AC=24;AF=0.00479233;AN=5008;NS=2504;DP=13573;EAS_AF=0.0089;AMR_AF=0.0202;AFR_AF=0;EUR_AF=0;SAS_AF=0.001;AA=C|||;VT=SNP
2	172885096	rs62183811	G	A	100	PASS	AC=554;AF=0.110623;AN=5008;NS=2504;DP=15712;EAS_AF=0.0278;AMR_AF=0.1167;AFR_AF=0.0348;EUR_AF=0.1769;SAS_AF=0.226;AA=G|||;VT=SNP
2	172885583	rs62183812	A	G	100	PASS	AC=1010;AF=0.201677;AN=5008;NS=2504;DP=16234;EAS_AF=0.121;AMR_AF=0.1902;AFR_AF=0.0749;EUR_AF=0.3101;SAS_AF=0.3528;AA=A|||;VT=SNP
2	172885975	rs62183813	A	G	100	PASS	AC=1009;AF=0.201478;AN=5008;NS=2504;DP=15481;EAS_AF=0.122;AMR_AF=0.1888;AFR_AF=0.0749;EUR_AF=0.3091;SAS_AF=0.3528;AA=A|||;VT=SNP
2	172886148	rs17428174	T	C	100	PASS	AC=788;AF=0.157348;AN=5008;NS=2504;DP=16851;EAS_AF=0.0367;AMR_AF=0.1643;AFR_AF=0.1142;EUR_AF=0.2445;SAS_AF=0.2454;AA=T|||;VT=SNP
2	172888509	rs55863868	G	A	100	PASS	AC=783;AF=0.15635;AN=5008;NS=2504;DP=19569;EAS_AF=0.0367;AMR_AF=0.1614;AFR_AF=0.1112;EUR_AF=0.2425;SAS_AF=0.2485;AA=G|||;VT=SNP
2	172888905	rs191510010	G	A	100	PASS	AC=38;AF=0.00758786;AN=5008;NS=2504;DP=14223;EAS_AF=0.0357;AMR_AF=0;AFR_AF=0;EUR_AF=0.002;SAS_AF=0;AA=G|||;VT=SNP
2	172889540	rs145372999	G	A	100	PASS	AC=17;AF=0.00339457;AN=5008;NS=2504;DP=17284;EAS_AF=0.0169;AMR_AF=0;AFR_AF=0;EUR_AF=0;SAS_AF=0;AA=G|||;VT=SNP
2	172889558	rs10201053	A	G	100	PASS	AC=1940;AF=0.38738;AN=5008;NS=2504;DP=17203;EAS_AF=0.7589;AMR_AF=0.3285;AFR_AF=0.2882;EUR_AF=0.3022;SAS_AF=0.2679;AA=A|||;VT=SNP
2	172889613	rs11681005	C	T	100	PASS	AC=927;AF=0.185104;AN=5008;NS=2504;DP=15472;EAS_AF=0.0982;AMR_AF=0.2133;AFR_AF=0.0734;EUR_AF=0.3419;SAS_AF=0.2444;AA=C|||;VT=SNP
2	172890588	rs10930502	A	G	100	PASS	AC=1889;AF=0.377196;AN=5008;NS=2504;DP=18029;EAS_AF=0.7014;AMR_AF=0.3314;AFR_AF=0.295;EUR_AF=0.3042;SAS_AF=0.2618;AA=A|||;VT=SNP
2	172890647	rs11688839	G	T	100	PASS	AC=952;AF=0.190096;AN=5008;NS=2504;DP=17300;EAS_AF=0.1062;AMR_AF=0.2161;AFR_AF=0.0817;EUR_AF=0.3449;SAS_AF=0.2454;AA=G|||;VT=SNP
2	172891013	rs145640663	A	G	100	PASS	AC=60;AF=0.0119808;AN=5008;NS=2504;DP=18860;EAS_AF=0.0585;AMR_AF=0;AFR_AF=0;EUR_AF=0;SAS_AF=0.001;AA=A|||;VT=SNP
2	172891468	rs117480379	T	A	100	PASS	AC=40;AF=0.00798722;AN=5008;NS=2504;DP=18255;EAS_AF=0.0387;AMR_AF=0.0014;AFR_AF=0;EUR_AF=0;SAS_AF=0;AA=T|||;VT=SNP
2	172891469	rs117785323	C	A	100	PASS	AC=40;AF=0.00798722;AN=5008;NS=2504;DP=18322;EAS_AF=0.0387;AMR_AF=0.0014;AFR_AF=0;EUR_AF=0;SAS_AF=0;AA=C|||;VT=SNP
2	172892950	rs59609380	G	T	100	PASS	AC=696;AF=0.138978;AN=5008;NS=2504;DP=20852;EAS_AF=0.4663;AMR_AF=0.1037;AFR_AF=0.0325;EUR_AF=0.0229;SAS_AF=0.09;AA=G|||;VT=SNP
2	172893530	rs6751078	A	C	100	PASS	AC=692;AF=0.138179;AN=5008;NS=2504;DP=13819;EAS_AF=0.4673;AMR_AF=0.1037;AFR_AF=0.0287;EUR_AF=0.0229;SAS_AF=0.09;AA=C|||;VT=SNP
2	172894295	rs568440261	C	T	100	PASS	AC=17;AF=0.00339457;AN=5008;NS=2504;DP=19462;EAS_AF=0.0159;AMR_AF=0.0014;AFR_AF=0;EUR_AF=0;SAS_AF=0;AA=C|||;VT=SNP
2	172894480	rs17581610	G	A	100	PASS	AC=699;AF=0.139577;AN=5008;NS=2504;DP=16136;EAS_AF=0.4752;AMR_AF=0.1037;AFR_AF=0.028;EUR_AF=0.0229;SAS_AF=0.09;AA=G|||;VT=SNP
2	172894614	rs72892835	G	A	100	PASS	AC=754;AF=0.150559;AN=5008;NS=2504;DP=16438;EAS_AF=0.0367;AMR_AF=0.1614;AFR_AF=0.0794;EUR_AF=0.2386;SAS_AF=0.2658;AA=G|||;VT=SNP
2	172895062	rs7580363	G	A	100	PASS	AC=955;AF=0.190695;AN=5008;NS=2504;DP=12470;EAS_AF=0.1071;AMR_AF=0.2176;AFR_AF=0.0825;EUR_AF=0.3449;SAS_AF=0.2454;AA=G|||;VT=SNP
2	172895083	rs192262735	C	G	100	PASS	AC=102;AF=0.0203674;AN=5008;NS=2504;DP=12960;EAS_AF=0.0774;AMR_AF=0.0245;AFR_AF=0;EUR_AF=0.002;SAS_AF=0.0051;AA=C|||;VT=SNP
2	172895085	rs184838879	T	C	100	PASS	AC=779;AF=0.155551;AN=5008;NS=2504;DP=13034;EAS_AF=0.4643;AMR_AF=0.1138;AFR_AF=0.0908;EUR_AF=0.0249;SAS_AF=0.089;AA=C|||;VT=SNP
2	172895294	rs77963593	G	C	100	PASS	AC=781;AF=0.15595;AN=5008;NS=2504;DP=14827;EAS_AF=0.4653;AMR_AF=0.1138;AFR_AF=0.0915;EUR_AF=0.0249;SAS_AF=0.089;AA=C|||;VT=SNP
2	172895309	rs139477917	T	A	100	PASS	AC=28;AF=0.00559105;AN=5008;NS=2504;DP=15696;EAS_AF=0.0228;AMR_AF=0;AFR_AF=0;EUR_AF=0.003;SAS_AF=0.002;AA=T|||;VT=SNP
2	172895449	rs7606918	A	G	100	PASS	AC=712;AF=0.142173;AN=5008;NS=2504;DP=18661;EAS_AF=0.13;AMR_AF=0.1383;AFR_AF=0.2322;EUR_AF=0.1451;SAS_AF=0.0327;AA=A|||;VT=SNP
2	172895606	rs12052246	C	A	100	PASS	AC=2492;AF=0.497604;AN=5008;NS=2504;DP=19035;EAS_AF=0.6091;AMR_AF=0.4957;AFR_AF=0.2534;EUR_AF=0.6083;SAS_AF=0.6002;AA=A|||;VT=SNP
2	172895637	rs7594711	T	G	100	PASS	AC=1160;AF=0.231629;AN=5008;NS=2504;DP=18441;EAS_AF=0.2262;AMR_AF=0.2305;AFR_AF=0.2602;EUR_AF=0.2793;SAS_AF=0.1503;AA=T|||;VT=SNP
2	172896587	rs17500114	A	C	100	PASS	AC=752;AF=0.15016;AN=5008;NS=2504;DP=19359;EAS_AF=0.0367;AMR_AF=0.1599;AFR_AF=0.0787;EUR_AF=0.2386;SAS_AF=0.2658;AA=A|||;VT=SNP
2	172896970	rs12996935	A	G	100	PASS	AC=969;AF=0.19349;AN=5008;NS=2504;DP=18901;EAS_AF=0.1071;AMR_AF=0.2219;AFR_AF=0.0877;EUR_AF=0.3469;SAS_AF=0.2474;AA=A|||;VT=SNP
2	172897675	rs11892858	T	C	100	PASS	AC=781;AF=0.15595;AN=5008;NS=2504;DP=14280;EAS_AF=0.4663;AMR_AF=0.1153;AFR_AF=0.0885;EUR_AF=0.0249;SAS_AF=0.091;AA=C|||;VT=SNP
2	172897761	rs7591150	G	C	100	PASS	AC=2536;AF=0.50639;AN=5008;NS=2504;DP=13857;EAS_AF=0.6091;AMR_AF=0.4986;AFR_AF=0.2814;EUR_AF=0.6103;SAS_AF=0.6033;AA=C|||;VT=SNP
2	172897762	rs60491745	G	C	100	PASS	AC=691;AF=0.137979;AN=5008;NS=2504;DP=13840;EAS_AF=0.4663;AMR_AF=0.1023;AFR_AF=0.0265;EUR_AF=0.0249;SAS_AF=0.092;AA=G|||;VT=SNP
2	172898921	rs13394990	G	T	100	PASS	AC=686;AF=0.136981;AN=5008;NS=2504;DP=11876;EAS_AF=0.4673;AMR_AF=0.1023;AFR_AF=0.0227;EUR_AF=0.0249;SAS_AF=0.091;AA=G|||;VT=SNP
2	172898922	rs13394991	G	T	100	PASS	AC=686;AF=0.136981;AN=5008;NS=2504;DP=11834;EAS_AF=0.4673;AMR_AF=0.1023;AFR_AF=0.0227;EUR_AF=0.0249;SAS_AF=0.091;AA=G|||;VT=SNP
2	172899203	rs12988345	T	G	100	PASS	AC=964;AF=0.192492;AN=5008;NS=2504;DP=14737;EAS_AF=0.1062;AMR_AF=0.219;AFR_AF=0.0893;EUR_AF=0.3449;SAS_AF=0.2454;AA=T|||;VT=SNP
2	172899308	rs201085270	T	G	100	PASS	AC=842;AF=0.168131;AN=5008;NS=2504;DP=15134;EAS_AF=0.4633;AMR_AF=0.1484;AFR_AF=0.034;EUR_AF=0.1064;SAS_AF=0.1227;AA=t|||;VT=SNP
2	172899868	rs62183817	C	T	100	PASS	AC=556;AF=0.111022;AN=5008;NS=2504;DP=12894;EAS_AF=0.0278;AMR_AF=0.1196;AFR_AF=0.0401;EUR_AF=0.175;SAS_AF=0.2209;AA=C|||;VT=SNP
2	172900125	rs139028484	T	C	100	PASS	AC=686;AF=0.136981;AN=5008;NS=2504;DP=13708;EAS_AF=0.4673;AMR_AF=0.1023;AFR_AF=0.0227;EUR_AF=0.0249;SAS_AF=0.091;AA=T|||;VT=SNP
2	172900144	rs142492193	T	C	100	PASS	AC=687;AF=0.137181;AN=5008;NS=2504;DP=13814;EAS_AF=0.4673;AMR_AF=0.1023;AFR_AF=0.0227;EUR_AF=0.0258;SAS_AF=0.091;AA=T|||;VT=SNP
2	172900758	rs11673986	C	T	100	PASS	AC=995;AF=0.198682;AN=5008;NS=2504;DP=17518;EAS_AF=0.1052;AMR_AF=0.2277;AFR_AF=0.09;EUR_AF=0.3658;SAS_AF=0.2495;AA=c|||;VT=SNP
2	172900948	rs12987931	C	T	100	PASS	AC=1988;AF=0.396965;AN=5008;NS=2504;DP=15039;EAS_AF=0.1429;AMR_AF=0.4121;AFR_AF=0.3283;EUR_AF=0.6143;SAS_AF=0.5174;AA=c|||;VT=SNP
2	172901037	rs371872901	G	A	100	PASS	AC=34;AF=0.00678914;AN=5008;NS=2504;DP=11929;EAS_AF=0.0317;AMR_AF=0.0029;AFR_AF=0;EUR_AF=0;SAS_AF=0;AA=g|||;VT=SNP
2	172901330	rs13015360	T	C	100	PASS	AC=2729;AF=0.544928;AN=5008;NS=2504;DP=11222;EAS_AF=0.6071;AMR_AF=0.5115;AFR_AF=0.4009;EUR_AF=0.6362;SAS_AF=0.6053;AA=C|||;VT=SNP
2	172901512	rs12989544	G	A	100	PASS	AC=991;AF=0.197883;AN=5008;NS=2504;DP=13105;EAS_AF=0.1052;AMR_AF=0.2233;AFR_AF=0.084;EUR_AF=0.3668;SAS_AF=0.2556;AA=G|||;VT=SNP
2	172901534	rs12989560	G	A	100	PASS	AC=2067;AF=0.41274;AN=5008;NS=2504;DP=13086;EAS_AF=0.1438;AMR_AF=0.4798;AFR_AF=0.354;EUR_AF=0.6262;SAS_AF=0.502;AA=G|||;VT=SNP
2	172901699	rs13020884	T	G	100	PASS	AC=2089;AF=0.417133;AN=5008;NS=2504;DP=17745;EAS_AF=0.1438;AMR_AF=0.4827;AFR_AF=0.3699;EUR_AF=0.6252;SAS_AF=0.502;AA=G|||;VT=SNP
2	172901887	rs7586556	G	C	100	PASS	AC=2061;AF=0.411542;AN=5008;NS=2504;DP=16062;EAS_AF=0.1419;AMR_AF=0.4784;AFR_AF=0.3533;EUR_AF=0.6243;SAS_AF=0.502;AA=G|||;VT=SNP
2	172903124	rs13403822	T	C	100	PASS	AC=629;AF=0.125599;AN=5008;NS=2504;DP=21331;EAS_AF=0.4583;AMR_AF=0.0346;AFR_AF=0.0454;EUR_AF=0.0099;SAS_AF=0.0746;AA=T|||;VT=SNP
2	172904468	rs9973784	A	G	100	PASS	AC=627;AF=0.1252;AN=5008;NS=2504;DP=17484;EAS_AF=0.4583;AMR_AF=0.036;AFR_AF=0.0469;EUR_AF=0.0099;SAS_AF=0.0695;AA=A|||;VT=SNP
2	172904520	rs62183819	G	T	100	PASS	AC=2050;AF=0.409345;AN=5008;NS=2504;DP=18064;EAS_AF=0.1438;AMR_AF=0.4769;AFR_AF=0.3419;EUR_AF=0.6223;SAS_AF=0.5072;AA=T|||;VT=SNP
2	172904547	rs190151915	G	T	100	PASS	AC=25;AF=0.00499201;AN=5008;NS=2504;DP=16749;EAS_AF=0.0208;AMR_AF=0.0043;AFR_AF=0;EUR_AF=0;SAS_AF=0.001;AA=G|||;VT=SNP
2	172904659	rs9973494	C	T	100	PASS	AC=628;AF=0.125399;AN=5008;NS=2504;DP=13302;EAS_AF=0.4583;AMR_AF=0.036;AFR_AF=0.0477;EUR_AF=0.0099;SAS_AF=0.0695;AA=C|||;VT=SNP
2	172904758	rs1965160	G	A	100	PASS	AC=1897;AF=0.378794;AN=5008;NS=2504;DP=14219;EAS_AF=0.1419;AMR_AF=0.3905;AFR_AF=0.2897;EUR_AF=0.6074;SAS_AF=0.5;AA=G|||;VT=SNP
2	172904889	rs72892859	T	C	100	PASS	AC=719;AF=0.14357;AN=5008;NS=2504;DP=15122;EAS_AF=0.0367;AMR_AF=0.1556;AFR_AF=0.0703;EUR_AF=0.2416;SAS_AF=0.2434;AA=T|||;VT=SNP
2	172905164	rs1965159	C	T	100	PASS	AC=997;AF=0.199081;AN=5008;NS=2504;DP=15235;EAS_AF=0.1071;AMR_AF=0.2277;AFR_AF=0.084;EUR_AF=0.3658;SAS_AF=0.2577;AA=C|||;VT=SNP
2	172905817	rs34054371	G	C	100	PASS	AC=2693;AF=0.53774;AN=5008;NS=2504;DP=13385;EAS_AF=0.6032;AMR_AF=0.5144;AFR_AF=0.3971;EUR_AF=0.6332;SAS_AF=0.5787;AA=C|||;VT=SNP
2	172906128	rs376783705	T	C	100	PASS	AC=25;AF=0.00499201;AN=5008;NS=2504;DP=16445;EAS_AF=0.0208;AMR_AF=0.0043;AFR_AF=0;EUR_AF=0;SAS_AF=0.001;AA=T|||;VT=SNP
2	172907025	rs79029608	T	C	100	PASS	AC=104;AF=0.0207668;AN=5008;NS=2504;DP=7208;EAS_AF=0.0784;AMR_AF=0.0245;AFR_AF=0;EUR_AF=0.003;SAS_AF=0.0051;AA=T|||;VT=SNP
2	172907424	rs374769981	G	A	100	PASS	AC=166;AF=0.033147;AN=5008;NS=2504;DP=11627;EAS_AF=0.0744;AMR_AF=0.0259;AFR_AF=0.0091;EUR_AF=0.0308;SAS_AF=0.0307;AA=G|||;VT=SNP
2	172907425	rs540959001	T	C	100	PASS	AC=36;AF=0.0071885;AN=5008;NS=2504;DP=11592;EAS_AF=0.0357;AMR_AF=0;AFR_AF=0;EUR_AF=0;SAS_AF=0;AA=T|||;VT=SNP
2	172908860	rs116969492	C	T	100	PASS	AC=38;AF=0.00758786;AN=5008;NS=2504;DP=15089;EAS_AF=0.0377;AMR_AF=0;AFR_AF=0;EUR_AF=0;SAS_AF=0;AA=C|||;VT=SNP
2	172911094	rs34636594	A	G	100	PASS	AC=1154;AF=0.230431;AN=5008;NS=2504;DP=18006;EAS_AF=0.2282;AMR_AF=0.2248;AFR_AF=0.2458;EUR_AF=0.2744;SAS_AF=0.1708;AA=A|||;VT=SNP
2	172911712	rs55791993	A	G	100	PASS	AC=896;AF=0.178914;AN=5008;NS=2504;DP=18808;EAS_AF=0.0367;AMR_AF=0.1643;AFR_AF=0.2148;EUR_AF=0.2416;SAS_AF=0.2229;AA=A|||;VT=SNP
2	172912090	rs1008152	A	G	100	PASS	AC=699;AF=0.139577;AN=5008;NS=2504;DP=21731;EAS_AF=0.0367;AMR_AF=0.1556;AFR_AF=0.0703;EUR_AF=0.2416;SAS_AF=0.2229;AA=A|||;VT=SNP
2	172912098	rs1008151	G	A	100	PASS	AC=2048;AF=0.408946;AN=5008;NS=2504;DP=21550;EAS_AF=0.1429;AMR_AF=0.4798;AFR_AF=0.3525;EUR_AF=0.6233;SAS_AF=0.4888;AA=A|||;VT=SNP
2	172913390	rs788164	C	G	100	PASS	AC=1597;AF=0.31889;AN=5008;NS=2504;DP=17516;EAS_AF=0.5079;AMR_AF=0.2061;AFR_AF=0.3048;EUR_AF=0.2505;SAS_AF=0.2935;AA=C|||;VT=SNP
2	172913957	rs35881445	C	T	100	PASS	AC=779;AF=0.155551;AN=5008;NS=2504;DP=11655;EAS_AF=0.1696;AMR_AF=0.2305;AFR_AF=0.084;EUR_AF=0.0785;SAS_AF=0.2638;AA=C|||;VT=SNP
2	172913964	rs10203462	T	C	100	PASS	AC=719;AF=0.14357;AN=5008;NS=2504;DP=12124;EAS_AF=0.4435;AMR_AF=0.111;AFR_AF=0.0711;EUR_AF=0.0249;SAS_AF=0.0777;AA=C|||;VT=SNP
2	172914293	rs10167594	A	G	100	PASS	AC=576;AF=0.115016;AN=5008;NS=2504;DP=12271;EAS_AF=0.4365;AMR_AF=0.0288;AFR_AF=0.0295;EUR_AF=0.0099;SAS_AF=0.0685;AA=A|||;VT=SNP
2	172915055	rs12328877	C	T	100	PASS	AC=576;AF=0.115016;AN=5008;NS=2504;DP=15762;EAS_AF=0.4365;AMR_AF=0.0288;AFR_AF=0.0295;EUR_AF=0.0099;SAS_AF=0.0685;AA=T|||;VT=SNP
2	172915489	rs788166	G	C	100	PASS	AC=2671;AF=0.533347;AN=5008;NS=2504;DP=17957;EAS_AF=0.6012;AMR_AF=0.5144;AFR_AF=0.3971;EUR_AF=0.6332;SAS_AF=0.5583;AA=C|||;VT=SNP
2	172915526	rs10171214	A	C	100	PASS	AC=576;AF=0.115016;AN=5008;NS=2504;DP=17873;EAS_AF=0.4365;AMR_AF=0.0288;AFR_AF=0.0295;EUR_AF=0.0099;SAS_AF=0.0685;AA=C|||;VT=SNP
2	172915822	rs10209911	T	C	100	PASS	AC=555;AF=0.110823;AN=5008;NS=2504;DP=17471;EAS_AF=0.4365;AMR_AF=0.0231;AFR_AF=0.0174;EUR_AF=0.0089;SAS_AF=0.0685;AA=T|||;VT=SNP
2	172915976	rs73976544	G	A	100	PASS	AC=555;AF=0.110823;AN=5008;NS=2504;DP=16372;EAS_AF=0.4365;AMR_AF=0.0231;AFR_AF=0.0174;EUR_AF=0.0089;SAS_AF=0.0685;AA=G|||;VT=SNP
2	172916214	rs796839	A	C	100	PASS	AC=2524;AF=0.503994;AN=5008;NS=2504;DP=21766;EAS_AF=0.5992;AMR_AF=0.428;AFR_AF=0.351;EUR_AF=0.6173;SAS_AF=0.5501;AA=C|||;VT=SNP
2	172916772	rs2129475	A	G	100	PASS	AC=2523;AF=0.503794;AN=5008;NS=2504;DP=7627;EAS_AF=0.5992;AMR_AF=0.428;AFR_AF=0.3502;EUR_AF=0.6173;SAS_AF=0.5501;AA=A|||;VT=SNP
2	172917076	rs13013988	C	T	100	PASS	AC=1036;AF=0.206869;AN=5008;NS=2504;DP=21012;EAS_AF=0.126;AMR_AF=0.2334;AFR_AF=0.0998;EUR_AF=0.3648;SAS_AF=0.2536;AA=c|||;VT=SNP
2	172917799	rs788168	A	G	100	PASS	AC=921;AF=0.183906;AN=5008;NS=2504;DP=20724;EAS_AF=0.0367;AMR_AF=0.1686;AFR_AF=0.2269;EUR_AF=0.2425;SAS_AF=0.228;AA=A|||;VT=SNP
2	172918674	rs56139403	T	G	100	PASS	AC=151;AF=0.0301518;AN=5008;NS=2504;DP=20025;EAS_AF=0.0079;AMR_AF=0.0346;AFR_AF=0.0212;EUR_AF=0.0716;SAS_AF=0.0194;AA=T|||;VT=SNP
2	172919023	rs185518935	G	A	100	PASS	AC=34;AF=0.00678914;AN=5008;NS=2504;DP=16275;EAS_AF=0.0298;AMR_AF=0.0029;AFR_AF=0.0008;EUR_AF=0;SAS_AF=0.001;AA=G|||;VT=SNP
2	172919206	rs12052482	T	C	100	PASS	AC=576;AF=0.115016;AN=5008;NS=2504;DP=13935;EAS_AF=0.4365;AMR_AF=0.0288;AFR_AF=0.0295;EUR_AF=0.0099;SAS_AF=0.0685;AA=C|||;VT=SNP
2	172919713	rs10930503	G	A	100	PASS	AC=575;AF=0.114816;AN=5008;NS=2504;DP=19587;EAS_AF=0.4365;AMR_AF=0.0288;AFR_AF=0.0287;EUR_AF=0.0099;SAS_AF=0.0685;AA=A|||;VT=SNP
2	172919958	rs788170	T	C	100	PASS	AC=2672;AF=0.533546;AN=5008;NS=2504;DP=19538;EAS_AF=0.6012;AMR_AF=0.5144;AFR_AF=0.3964;EUR_AF=0.6332;SAS_AF=0.5603;AA=C|||;VT=SNP
2	172920131	rs60153685	C	T	100	PASS	AC=65;AF=0.0129792;AN=5008;NS=2504;DP=19626;EAS_AF=0.0565;AMR_AF=0.0029;AFR_AF=0;EUR_AF=0.002;SAS_AF=0.0041;AA=C|||;VT=SNP
2	172920423	rs1038564	G	A	100	PASS	AC=575;AF=0.114816;AN=5008;NS=2504;DP=21489;EAS_AF=0.4365;AMR_AF=0.0288;AFR_AF=0.0287;EUR_AF=0.0099;SAS_AF=0.0685;AA=G|||;VT=SNP
2	172920464	rs1344393	T	C	100	PASS	AC=575;AF=0.114816;AN=5008;NS=2504;DP=20995;EAS_AF=0.4375;AMR_AF=0.0274;AFR_AF=0.0287;EUR_AF=0.0099;SAS_AF=0.0685;AA=T|||;VT=SNP
2	172920504	rs75591892	T	G	100	PASS	AC=23;AF=0.00459265;AN=5008;NS=2504;DP=21689;EAS_AF=0.0079;AMR_AF=0.0187;AFR_AF=0.0008;EUR_AF=0;SAS_AF=0.001;AA=T|||;VT=SNP
2	172921213	rs142726438	A	G	100	PASS	AC=17;AF=0.00339457;AN=5008;NS=2504;DP=23281;EAS_AF=0.0169;AMR_AF=0;AFR_AF=0;EUR_AF=0;SAS_AF=0;AA=A|||;VT=SNP
2	172921454	rs17581715	C	T	100	PASS	AC=790;AF=0.157748;AN=5008;NS=2504;DP=20573;EAS_AF=0.1677;AMR_AF=0.232;AFR_AF=0.0847;EUR_AF=0.0785;SAS_AF=0.2751;AA=C|||;VT=SNP
2	172921832	rs788171	T	C	100	PASS	AC=2686;AF=0.536342;AN=5008;NS=2504;DP=16336;EAS_AF=0.6012;AMR_AF=0.5115;AFR_AF=0.4092;EUR_AF=0.6342;SAS_AF=0.5583;AA=C|||;VT=SNP
2	172921894	rs150594914	T	C	100	PASS	AC=33;AF=0.00658946;AN=5008;NS=2504;DP=16347;EAS_AF=0.0298;AMR_AF=0.0029;AFR_AF=0;EUR_AF=0;SAS_AF=0.001;AA=T|||;VT=SNP
2	172923061	rs118077889	C	T	100	PASS	AC=58;AF=0.0115815;AN=5008;NS=2504;DP=20149;EAS_AF=0.0298;AMR_AF=0.0058;AFR_AF=0.0174;EUR_AF=0;SAS_AF=0.001;AA=C|||;VT=SNP
2	172923408	rs72892894	T	A	100	PASS	AC=995;AF=0.198682;AN=5008;NS=2504;DP=20913;EAS_AF=0.0972;AMR_AF=0.2277;AFR_AF=0.0938;EUR_AF=0.3658;SAS_AF=0.2526;AA=T|||;VT=SNP
2	172923452	rs12622144	C	G	100	PASS	AC=572;AF=0.114217;AN=5008;NS=2504;DP=21587;EAS_AF=0.4365;AMR_AF=0.0288;AFR_AF=0.0265;EUR_AF=0.0099;SAS_AF=0.0685;AA=C|||;VT=SNP
2	172923787	rs57656367	G	A	100	PASS	AC=571;AF=0.114018;AN=5008;NS=2504;DP=19119;EAS_AF=0.4365;AMR_AF=0.0288;AFR_AF=0.0257;EUR_AF=0.0099;SAS_AF=0.0685;AA=a|||;VT=SNP
2	172924168	rs73976547	A	G	100	PASS	AC=571;AF=0.114018;AN=5008;NS=2504;DP=17725;EAS_AF=0.4365;AMR_AF=0.0288;AFR_AF=0.0257;EUR_AF=0.0099;SAS_AF=0.0685;AA=A|||;VT=SNP
2	172924398	rs145833065	A	T	100	PASS	AC=55;AF=0.0109824;AN=5008;NS=2504;DP=18986;EAS_AF=0.0387;AMR_AF=0.0231;AFR_AF=0;EUR_AF=0;SAS_AF=0;AA=A|||;VT=SNP
2	172924558	rs143747318	T	C	100	PASS	AC=565;AF=0.112819;AN=5008;NS=2504;DP=14471;EAS_AF=0.4296;AMR_AF=0.0288;AFR_AF=0.0257;EUR_AF=0.0099;SAS_AF=0.0695;AA=C|||;VT=SNP
2	172924805	rs148170671	A	G	100	PASS	AC=20;AF=0.00399361;AN=5008;NS=2504;DP=18595;EAS_AF=0.0198;AMR_AF=0;AFR_AF=0;EUR_AF=0;SAS_AF=0;AA=A|||;VT=SNP
2	172925033	rs75070321	A	C	100	PASS	AC=583;AF=0.116414;AN=5008;NS=2504;DP=14346;EAS_AF=0.4365;AMR_AF=0.0288;AFR_AF=0.034;EUR_AF=0.0099;SAS_AF=0.0695;AA=A|||;VT=SNP
2	172925252	rs62183851	C	T	100	PASS	AC=544;AF=0.108626;AN=5008;NS=2504;DP=19948;EAS_AF=0.0327;AMR_AF=0.121;AFR_AF=0.0393;EUR_AF=0.172;SAS_AF=0.2065;AA=C|||;VT=SNP
2	172926211	rs62183852	T	G	100	PASS	AC=700;AF=0.139776;AN=5008;NS=2504;DP=17877;EAS_AF=0.0407;AMR_AF=0.1556;AFR_AF=0.0628;EUR_AF=0.2435;SAS_AF=0.228;AA=T|||;VT=SNP;EX_TARGET
2	172926226	rs10497377	G	T	100	PASS	AC=540;AF=0.107827;AN=5008;NS=2504;DP=17866;EAS_AF=0.4355;AMR_AF=0.0231;AFR_AF=0.0068;EUR_AF=0.0089;SAS_AF=0.0685;AA=G|||;VT=SNP;EX_TARGET
2	172926671	rs788161	C	T	100	PASS	AC=943;AF=0.188299;AN=5008;NS=2504;DP=13463;EAS_AF=0.0714;AMR_AF=0.17;AFR_AF=0.2148;EUR_AF=0.2435;SAS_AF=0.229;AA=C|||;VT=SNP
2	172926676	rs6737876	G	A	100	PASS	AC=700;AF=0.139776;AN=5008;NS=2504;DP=13419;EAS_AF=0.0407;AMR_AF=0.1556;AFR_AF=0.0628;EUR_AF=0.2435;SAS_AF=0.228;AA=G|||;VT=SNP
2	172928394	rs145164337	C	T	100	PASS	AC=11;AF=0.00219649;AN=5008;NS=2504;DP=18944;EAS_AF=0.0109;AMR_AF=0;AFR_AF=0;EUR_AF=0;SAS_AF=0;AA=C|||;VT=SNP;EX_TARGET
2	172929205	rs788162	A	G	100	PASS	AC=1160;AF=0.231629;AN=5008;NS=2504;DP=15013;EAS_AF=0.4891;AMR_AF=0.1556;AFR_AF=0.3018;EUR_AF=0.0616;SAS_AF=0.1002;AA=a|||;VT=SNP
2	172929537	rs17500199	G	A	100	PASS	AC=766;AF=0.152955;AN=5008;NS=2504;DP=13720;EAS_AF=0.0536;AMR_AF=0.1945;AFR_AF=0.0151;EUR_AF=0.329;SAS_AF=0.2311;AA=G|||;VT=SNP
2	172929901	rs10497378	G	A	100	PASS	AC=760;AF=0.151757;AN=5008;NS=2504;DP=17203;EAS_AF=0.1319;AMR_AF=0.1383;AFR_AF=0.2466;EUR_AF=0.1412;SAS_AF=0.0644;AA=G|||;VT=SNP
2	172930550	rs17615589	T	G	100	PASS	AC=549;AF=0.109625;AN=5008;NS=2504;DP=20370;EAS_AF=0.4355;AMR_AF=0.0231;AFR_AF=0.0136;EUR_AF=0.0089;SAS_AF=0.0685;AA=T|||;VT=SNP
2	172931559	rs788163	A	C	100	PASS	AC=1284;AF=0.25639;AN=5008;NS=2504;DP=19475;EAS_AF=0.1141;AMR_AF=0.2161;AFR_AF=0.3714;EUR_AF=0.2803;SAS_AF=0.2515;AA=A|||;VT=SNP
2	172932102	rs17615607	C	G	100	PASS	AC=550;AF=0.109824;AN=5008;NS=2504;DP=17897;EAS_AF=0.4365;AMR_AF=0.0231;AFR_AF=0.0136;EUR_AF=0.0089;SAS_AF=0.0685;AA=C|||;VT=SNP
2	172932283	rs705870	C	T	100	PASS	AC=1904;AF=0.380192;AN=5008;NS=2504;DP=18371;EAS_AF=0.5516;AMR_AF=0.3156;AFR_AF=0.3797;EUR_AF=0.3042;SAS_AF=0.3282;AA=T|||;VT=SNP
2	172932310	rs10497379	T	C	100	PASS	AC=406;AF=0.0810703;AN=5008;NS=2504;DP=18208;EAS_AF=0.13;AMR_AF=0.1095;AFR_AF=0.0136;EUR_AF=0.1382;SAS_AF=0.0429;AA=T|||;VT=SNP
2	172932333	rs62183853	G	A	100	PASS	AC=545;AF=0.108826;AN=5008;NS=2504;DP=18129;EAS_AF=0.0327;AMR_AF=0.1196;AFR_AF=0.0401;EUR_AF=0.171;SAS_AF=0.2086;AA=G|||;VT=SNP
2	172932784	rs12616766	T	G	100	PASS	AC=531;AF=0.10603;AN=5008;NS=2504;DP=15847;EAS_AF=0.4355;AMR_AF=0.0202;AFR_AF=0.0015;EUR_AF=0.0089;SAS_AF=0.0685;AA=T|||;VT=SNP
2	172934369	rs79993309	T	A	100	PASS	AC=26;AF=0.00519169;AN=5008;NS=2504;DP=17527;EAS_AF=0.0218;AMR_AF=0;AFR_AF=0;EUR_AF=0.003;SAS_AF=0.001;AA=T|||;VT=SNP
2	172936880	rs145193493	T	A	100	PASS	AC=11;AF=0.00219649;AN=5008;NS=2504;DP=18368;EAS_AF=0.0109;AMR_AF=0;AFR_AF=0;EUR_AF=0;SAS_AF=0;AA=T|||;VT=SNP
2	172938884	rs138208730	T	C	100	PASS	AC=34;AF=0.00678914;AN=5008;NS=2504;DP=15808;EAS_AF=0.0308;AMR_AF=0.0029;AFR_AF=0;EUR_AF=0;SAS_AF=0.001;AA=T|||;VT=SNP
2	172941078	rs2357323	T	C	100	PASS	AC=504;AF=0.100639;AN=5008;NS=2504;DP=14634;EAS_AF=0.4325;AMR_AF=0.0202;AFR_AF=0.0015;EUR_AF=0.0089;SAS_AF=0.044;AA=T|||;VT=SNP
2	172942149	rs56923699	G	A	100	PASS	AC=529;AF=0.105631;AN=5008;NS=2504;DP=18756;EAS_AF=0.4335;AMR_AF=0.0202;AFR_AF=0.0015;EUR_AF=0.0089;SAS_AF=0.0685;AA=G|||;VT=SNP
2	172942314	rs146983959	C	T	100	PASS	AC=34;AF=0.00678914;AN=5008;NS=2504;DP=17597;EAS_AF=0.0308;AMR_AF=0.0029;AFR_AF=0;EUR_AF=0;SAS_AF=0.001;AA=C|||;VT=SNP
2	172942448	rs3796058	A	C	100	PASS	AC=1126;AF=0.22484;AN=5008;NS=2504;DP=18450;EAS_AF=0.4772;AMR_AF=0.1441;AFR_AF=0.059;EUR_AF=0.1869;SAS_AF=0.2853;AA=A|||;VT=SNP
2	172942897	rs788158	A	G	100	PASS	AC=1803;AF=0.360024;AN=5008;NS=2504;DP=19413;EAS_AF=0.3264;AMR_AF=0.2104;AFR_AF=0.4644;EUR_AF=0.2505;SAS_AF=0.4724;AA=A|||;VT=SNP
2	172943320	rs60123064	T	C	100	PASS	AC=501;AF=0.10004;AN=5008;NS=2504;DP=16595;EAS_AF=0.1627;AMR_AF=0.1657;AFR_AF=0.0295;EUR_AF=0.0775;SAS_AF=0.1074;AA=T|||;VT=SNP
2	172943351	rs16859964	C	T	100	PASS	AC=1049;AF=0.209465;AN=5008;NS=2504;DP=17109;EAS_AF=0.1766;AMR_AF=0.2637;AFR_AF=0.2579;EUR_AF=0.1889;SAS_AF=0.1605;AA=C|||;VT=SNP
2	172943738	rs139351082	C	T	100	PASS	AC=26;AF=0.00519169;AN=5008;NS=2504;DP=16767;EAS_AF=0.0258;AMR_AF=0;AFR_AF=0;EUR_AF=0;SAS_AF=0;AA=C|||;VT=SNP
2	172943886	rs3814049	T	C	100	PASS	AC=570;AF=0.113818;AN=5008;NS=2504;DP=17737;EAS_AF=0.0317;AMR_AF=0.1513;AFR_AF=0.0113;EUR_AF=0.1948;SAS_AF=0.227;AA=T|||;VT=SNP
2	172944480	rs16859965	C	A	100	PASS	AC=619;AF=0.123602;AN=5008;NS=2504;DP=17556;EAS_AF=0.1131;AMR_AF=0.1398;AFR_AF=0.0756;EUR_AF=0.173;SAS_AF=0.137;AA=C|||;VT=SNP
2	172944650	rs788159	G	T	100	PASS	AC=2082;AF=0.415735;AN=5008;NS=2504;DP=15609;EAS_AF=0.3244;AMR_AF=0.3977;AFR_AF=0.472;EUR_AF=0.4155;SAS_AF=0.4468;AA=G|||;VT=SNP
2	172944748	rs58045367	G	A	100	PASS	AC=620;AF=0.123802;AN=5008;NS=2504;DP=16373;EAS_AF=0.1131;AMR_AF=0.1398;AFR_AF=0.0756;EUR_AF=0.173;SAS_AF=0.138;AA=G|||;VT=SNP
2	172945107	rs12473549	C	T	100	PASS	AC=89;AF=0.0177716;AN=5008;NS=2504;DP=16117;EAS_AF=0.0089;AMR_AF=0.0879;AFR_AF=0.0008;EUR_AF=0.0119;SAS_AF=0.0061;AA=C|||;VT=SNP;EX_TARGET
2	172945529	rs705869	G	A	100	PASS	AC=4275;AF=0.853634;AN=5008;NS=2504;DP=17128;EAS_AF=0.8869;AMR_AF=0.853;AFR_AF=0.8457;EUR_AF=0.8241;SAS_AF=0.8609;AA=G|||;VT=SNP
2	172945931	rs923256	C	G	100	PASS	AC=2824;AF=0.563898;AN=5008;NS=2504;DP=12806;EAS_AF=0.7321;AMR_AF=0.5951;AFR_AF=0.4183;EUR_AF=0.5805;SAS_AF=0.5481;AA=C|||;VT=SNP
2	172946315	rs788160	T	G	100	PASS	AC=4281;AF=0.854832;AN=5008;NS=2504;DP=16937;EAS_AF=0.8869;AMR_AF=0.8545;AFR_AF=0.8472;EUR_AF=0.826;SAS_AF=0.862;AA=G|||;VT=SNP
2	172946431	rs80244620	G	A	100	PASS	AC=43;AF=0.00858626;AN=5008;NS=2504;DP=20611;EAS_AF=0.0427;AMR_AF=0;AFR_AF=0;EUR_AF=0;SAS_AF=0;AA=G|||;VT=SNP
2	172946527	rs1047889	T	C	100	PASS	AC=2297;AF=0.458666;AN=5008;NS=2504;DP=19164;EAS_AF=0.6339;AMR_AF=0.4352;AFR_AF=0.2874;EUR_AF=0.4314;SAS_AF=0.5542;AA=T|||;VT=SNP
2	172946864	rs74483458	C	T	100	PASS	AC=88;AF=0.0175719;AN=5008;NS=2504;DP=17032;EAS_AF=0.0089;AMR_AF=0.0865;AFR_AF=0.0008;EUR_AF=0.0119;SAS_AF=0.0061;AA=C|||;VT=SNP
2	172947912	rs79281714	C	A	100	PASS	AC=138;AF=0.0275559;AN=5008;NS=2504;DP=14934;EAS_AF=0.0585;AMR_AF=0.0086;AFR_AF=0.0008;EUR_AF=0.0129;SAS_AF=0.0603;AA=C|||;VT=SNP
2	172948094	rs10204520	G	A	100	PASS	AC=344;AF=0.0686901;AN=5008;NS=2504;DP=14660;EAS_AF=0.0347;AMR_AF=0.1037;AFR_AF=0.1664;EUR_AF=0.0139;SAS_AF=0.0031;AA=A|||;VT=SNP
2	172948907	rs115246980	G	A	100	PASS	AC=153;AF=0.0305511;AN=5008;NS=2504;DP=19573;EAS_AF=0.0347;AMR_AF=0.0879;AFR_AF=0.0295;EUR_AF=0.0119;SAS_AF=0.0061;AA=G|||;VT=SNP
2	172949041	rs77223687	C	T	100	PASS	AC=88;AF=0.0175719;AN=5008;NS=2504;DP=16014;EAS_AF=0.0089;AMR_AF=0.0865;AFR_AF=0.0008;EUR_AF=0.0119;SAS_AF=0.0061;AA=C|||;VT=SNP
2	172949262	rs72877591	C	T	100	PASS	AC=570;AF=0.113818;AN=5008;NS=2504;DP=16668;EAS_AF=0.0893;AMR_AF=0.1311;AFR_AF=0.0643;EUR_AF=0.174;SAS_AF=0.1319;AA=C|||;VT=SNP
2	172950073	rs3098974	A	T	100	PASS	AC=3971;AF=0.792931;AN=5008;NS=2504;DP=12241;EAS_AF=0.878;AMR_AF=0.7378;AFR_AF=0.7806;EUR_AF=0.7932;SAS_AF=0.7607;AA=T|||;VT=SNP
2	172951024	rs116381891	C	T	100	PASS	AC=164;AF=0.0327476;AN=5008;NS=2504;DP=13859;EAS_AF=0.0089;AMR_AF=0.0937;AFR_AF=0.0545;EUR_AF=0.0119;SAS_AF=0.0061;AA=C|||;VT=SNP
2	172953167	rs3821186	C	G	100	PASS	AC=161;AF=0.0321486;AN=5008;NS=2504;DP=13503;EAS_AF=0.0546;AMR_AF=0.0086;AFR_AF=0.0008;EUR_AF=0.0139;SAS_AF=0.0869;AA=C|||;VT=SNP
2	172953438	rs788172	G	A	100	PASS	AC=2017;AF=0.402756;AN=5008;NS=2504;DP=15831;EAS_AF=0.1915;AMR_AF=0.3127;AFR_AF=0.7088;EUR_AF=0.335;SAS_AF=0.3405;AA=G|||;VT=SNP
2	172953460	rs788173	G	A	100	PASS	AC=2018;AF=0.402955;AN=5008;NS=2504;DP=14248;EAS_AF=0.1915;AMR_AF=0.3127;AFR_AF=0.7095;EUR_AF=0.335;SAS_AF=0.3405;AA=G|||;VT=SNP
2	172954441	rs796840	G	T	100	PASS	AC=2624;AF=0.523962;AN=5008;NS=2504;DP=14913;EAS_AF=0.2679;AMR_AF=0.4683;AFR_AF=0.7897;EUR_AF=0.5149;SAS_AF=0.4775;AA=G|||;VT=SNP
2	172954451	rs55819161	G	T	100	PASS	AC=573;AF=0.114417;AN=5008;NS=2504;DP=14886;EAS_AF=0.0774;AMR_AF=0.1254;AFR_AF=0.0734;EUR_AF=0.1759;SAS_AF=0.137;AA=G|||;VT=SNP
2	172954741	rs813720	G	C	100	PASS	AC=2099;AF=0.419129;AN=5008;NS=2504;DP=18951;EAS_AF=0.2371;AMR_AF=0.3429;AFR_AF=0.7163;EUR_AF=0.341;SAS_AF=0.3395;AA=G|||;VT=SNP
2	172955011	rs10186317	A	G	100	PASS	AC=1353;AF=0.270168;AN=5008;NS=2504;DP=17731;EAS_AF=0.125;AMR_AF=0.2233;AFR_AF=0.407;EUR_AF=0.2903;SAS_AF=0.2474;AA=A|||;VT=SNP
2	172955360	rs6710250	C	A	100	PASS	AC=3862;AF=0.771166;AN=5008;NS=2504;DP=11188;EAS_AF=0.9593;AMR_AF=0.8084;AFR_AF=0.5885;EUR_AF=0.8091;SAS_AF=0.7587;AA=A|||;VT=SNP
2	172955433	rs62183854	C	T	100	PASS	AC=696;AF=0.138978;AN=5008;NS=2504;DP=11164;EAS_AF=0.0427;AMR_AF=0.1571;AFR_AF=0.0832;EUR_AF=0.1909;SAS_AF=0.2474;AA=C|||;VT=SNP
2	172956449	rs62183855	A	C	100	PASS	AC=792;AF=0.158147;AN=5008;NS=2504;DP=17613;EAS_AF=0.0843;AMR_AF=0.2493;AFR_AF=0.0598;EUR_AF=0.1998;SAS_AF=0.2597;AA=C|||;VT=SNP
2	172957106	rs12469319	T	G	100	PASS	AC=769;AF=0.153554;AN=5008;NS=2504;DP=17926;EAS_AF=0.0843;AMR_AF=0.2478;AFR_AF=0.0431;EUR_AF=0.1998;SAS_AF=0.2597;AA=G|||;VT=SNP
2	172957534	rs13388257	G	C	100	PASS	AC=769;AF=0.153554;AN=5008;NS=2504;DP=17021;EAS_AF=0.0843;AMR_AF=0.2478;AFR_AF=0.0431;EUR_AF=0.1998;SAS_AF=0.2597;AA=G|||;VT=SNP
2	172957643	rs13390848	G	T	100	PASS	AC=769;AF=0.153554;AN=5008;NS=2504;DP=15233;EAS_AF=0.0843;AMR_AF=0.2478;AFR_AF=0.0439;EUR_AF=0.1988;SAS_AF=0.2597;AA=A|||;VT=SNP
2	172959622	rs12468332	G	A	100	PASS	AC=91;AF=0.0181709;AN=5008;NS=2504;DP=7576;EAS_AF=0.0169;AMR_AF=0.0836;AFR_AF=0.0008;EUR_AF=0.0119;SAS_AF=0.0031;AA=G|||;VT=SNP
2	172960212	rs150318970	C	A	100	PASS	AC=37;AF=0.00738818;AN=5008;NS=2504;DP=12535;EAS_AF=0.0317;AMR_AF=0.0043;AFR_AF=0.0008;EUR_AF=0;SAS_AF=0.001;AA=C|||;VT=SNP
2	172960309	rs117597893	C	G	100	PASS	AC=50;AF=0.00998403;AN=5008;NS=2504;DP=12527;EAS_AF=0.0446;AMR_AF=0;AFR_AF=0;EUR_AF=0;SAS_AF=0.0051;AA=C|||;VT=SNP
2	172960438	rs35741464	C	A	100	PASS	AC=107;AF=0.0213658;AN=5008;NS=2504;DP=9784;EAS_AF=0.0149;AMR_AF=0.0476;AFR_AF=0.0015;EUR_AF=0.0348;SAS_AF=0.0225;AA=C|||;VT=SNP
2	172960853	rs147079220	G	A	100	PASS	AC=17;AF=0.00339457;AN=5008;NS=2504;DP=13709;EAS_AF=0.0169;AMR_AF=0;AFR_AF=0;EUR_AF=0;SAS_AF=0;AA=G|||;VT=SNP
2	172960872	rs116014093	C	A	100	PASS	AC=116;AF=0.0231629;AN=5008;NS=2504;DP=13216;EAS_AF=0.0417;AMR_AF=0.085;AFR_AF=0.0008;EUR_AF=0.0119;SAS_AF=0.002;AA=C|||;VT=SNP
2	172961951	rs10168377	C	G	100	PASS	AC=146;AF=0.0291534;AN=5008;NS=2504;DP=12922;EAS_AF=0.0417;AMR_AF=0.0879;AFR_AF=0.0219;EUR_AF=0.0119;SAS_AF=0.002;AA=C|||;VT=SNP
2	172962314	rs3927124	A	C	100	PASS	AC=3156;AF=0.630192;AN=5008;NS=2504;DP=17401;EAS_AF=0.8472;AMR_AF=0.6354;AFR_AF=0.3578;EUR_AF=0.6531;SAS_AF=0.7474;AA=-|||;VT=SNP
2	172963025	rs1154721	T	C	100	PASS	AC=126;AF=0.0251597;AN=5008;NS=2504;DP=20180;EAS_AF=0.0149;AMR_AF=0.0476;AFR_AF=0.0159;EUR_AF=0.0348;SAS_AF=0.0225;AA=t|||;VT=SNP
2	172963359	rs4519482	A	T	100	PASS	AC=3127;AF=0.624401;AN=5008;NS=2504;DP=25168;EAS_AF=0.8502;AMR_AF=0.6095;AFR_AF=0.3442;EUR_AF=0.6571;SAS_AF=0.7474;AA=t|||;VT=SNP
2	172963414	rs118142318	G	A	100	PASS	AC=49;AF=0.00978435;AN=5008;NS=2504;DP=26096;EAS_AF=0.0446;AMR_AF=0;AFR_AF=0;EUR_AF=0;SAS_AF=0.0041;AA=g|||;VT=SNP
2	172963931	rs62183857	C	A	100	PASS	AC=638;AF=0.127396;AN=5008;NS=2504;DP=9566;EAS_AF=0.0437;AMR_AF=0.1585;AFR_AF=0.0212;EUR_AF=0.1889;SAS_AF=0.272;AA=C|||;VT=SNP
2	172963940	rs62183858	C	G	100	PASS	AC=639;AF=0.127596;AN=5008;NS=2504;DP=9866;EAS_AF=0.0437;AMR_AF=0.1599;AFR_AF=0.0204;EUR_AF=0.1889;SAS_AF=0.273;AA=C|||;VT=SNP
2	172964203	rs3791344	A	G	100	PASS	AC=60;AF=0.0119808;AN=5008;NS=2504;DP=16133;EAS_AF=0.0377;AMR_AF=0.0274;AFR_AF=0;EUR_AF=0.003;SAS_AF=0;AA=A|||;VT=SNP
2	172966250	rs2228184	T	C	100	PASS	AC=1797;AF=0.358826;AN=5008;NS=2504;DP=12417;EAS_AF=0.6587;AMR_AF=0.3098;AFR_AF=0.1021;EUR_AF=0.3907;SAS_AF=0.3988;AA=T|||;VT=SNP;EX_TARGET
2	172967302	rs743605	C	T	100	PASS	AC=1587;AF=0.316893;AN=5008;NS=2504;DP=10771;EAS_AF=0.1835;AMR_AF=0.4337;AFR_AF=0.2337;EUR_AF=0.4533;SAS_AF=0.3436;AA=C|||;VT=SNP;EX_TARGET
2	172967746	rs3762499	A	G	100	PASS	AC=1016;AF=0.202875;AN=5008;NS=2504;DP=12108;EAS_AF=0.0903;AMR_AF=0.1772;AFR_AF=0.3351;EUR_AF=0.2137;SAS_AF=0.1472;AA=G|||;VT=SNP
2	172968180	rs71415274	G	A	100	PASS	AC=107;AF=0.0213658;AN=5008;NS=2504;DP=20669;EAS_AF=0.0139;AMR_AF=0.049;AFR_AF=0.003;EUR_AF=0.0328;SAS_AF=0.0225;AA=G|||;VT=SNP
2	172968775	rs62183859	A	G	100	PASS	AC=534;AF=0.106629;AN=5008;NS=2504;DP=12854;EAS_AF=0.0367;AMR_AF=0.1081;AFR_AF=0.0113;EUR_AF=0.1779;SAS_AF=0.2331;AA=A|||;VT=SNP
2	172969437	rs141116557	C	A	100	PASS	AC=113;AF=0.0225639;AN=5008;NS=2504;DP=15028;EAS_AF=0.0387;AMR_AF=0.0865;AFR_AF=0.0008;EUR_AF=0.0109;SAS_AF=0.002;AA=C|||;VT=SNP
2	172969552	rs79061070	A	G	100	PASS	AC=850;AF=0.169728;AN=5008;NS=2504;DP=17030;EAS_AF=0.5079;AMR_AF=0.1081;AFR_AF=0.0053;EUR_AF=0.1262;SAS_AF=0.1319;AA=a|||;VT=SNP
2	172970052	rs150265702	A	T	100	PASS	AC=37;AF=0.00738818;AN=5008;NS=2504;DP=18751;EAS_AF=0.0079;AMR_AF=0.0418;AFR_AF=0;EUR_AF=0;SAS_AF=0;AA=A|||;VT=SNP
2	172970220	rs80204092	C	A	100	PASS	AC=113;AF=0.0225639;AN=5008;NS=2504;DP=18011;EAS_AF=0.0387;AMR_AF=0.0865;AFR_AF=0.0008;EUR_AF=0.0109;SAS_AF=0.002;AA=C|||;VT=SNP
2	172970257	rs35263507	C	T	100	PASS	AC=125;AF=0.0249601;AN=5008;NS=2504;DP=18774;EAS_AF=0.0139;AMR_AF=0.0562;AFR_AF=0.003;EUR_AF=0.0437;SAS_AF=0.0245;AA=C|||;VT=SNP
2	172970483	rs16859990	G	A	100	PASS	AC=153;AF=0.0305511;AN=5008;NS=2504;DP=18990;EAS_AF=0.0536;AMR_AF=0.0303;AFR_AF=0.0076;EUR_AF=0.003;SAS_AF=0.0665;AA=G|||;VT=SNP
2	172971840	rs114409875	T	C	100	PASS	AC=125;AF=0.0249601;AN=5008;NS=2504;DP=12635;EAS_AF=0.0139;AMR_AF=0.0562;AFR_AF=0.003;EUR_AF=0.0437;SAS_AF=0.0245;AA=T|||;VT=SNP
2	172971943	rs76030441	C	G	100	PASS	AC=152;AF=0.0303514;AN=5008;NS=2504;DP=13660;EAS_AF=0.0526;AMR_AF=0.0303;AFR_AF=0.0076;EUR_AF=0.003;SAS_AF=0.0665;AA=c|||;VT=SNP
2	172972358	rs1001780	G	T	100	PASS	AC=1040;AF=0.207668;AN=5008;NS=2504;DP=17266;EAS_AF=0.0437;AMR_AF=0.1614;AFR_AF=0.3177;EUR_AF=0.2087;SAS_AF=0.2597;AA=G|||;VT=SNP
2	172972792	rs13034296	A	G	100	PASS	AC=125;AF=0.0249601;AN=5008;NS=2504;DP=19389;EAS_AF=0.0139;AMR_AF=0.0562;AFR_AF=0.003;EUR_AF=0.0437;SAS_AF=0.0245;AA=A|||;VT=SNP
2	172972828	rs2357322	G	C	100	PASS	AC=1239;AF=0.247404;AN=5008;NS=2504;DP=18725;EAS_AF=0.1865;AMR_AF=0.3386;AFR_AF=0.1475;EUR_AF=0.328;SAS_AF=0.2975;AA=G|||;VT=SNP
2	172972971	rs2016394	G	A	100	PASS	AC=1592;AF=0.317891;AN=5008;NS=2504;DP=16638;EAS_AF=0.1865;AMR_AF=0.4337;AFR_AF=0.2322;EUR_AF=0.4583;SAS_AF=0.3425;AA=G|||;VT=SNP
2	172973253	rs13035801	G	A	100	PASS	AC=1575;AF=0.314497;AN=5008;NS=2504;DP=18768;EAS_AF=0.6498;AMR_AF=0.268;AFR_AF=0.0681;EUR_AF=0.3131;SAS_AF=0.3364;AA=G|||;VT=SNP
2	172973372	rs13036013	G	C	100	PASS	AC=1565;AF=0.3125;AN=5008;NS=2504;DP=16906;EAS_AF=0.6498;AMR_AF=0.245;AFR_AF=0.0681;EUR_AF=0.3191;SAS_AF=0.3364;AA=G|||;VT=SNP
2	172973900	rs13018407	T	C	100	PASS	AC=1863;AF=0.372005;AN=5008;NS=2504;DP=9794;EAS_AF=0.6002;AMR_AF=0.2939;AFR_AF=0.3215;EUR_AF=0.3509;SAS_AF=0.2822;AA=T|||;VT=SNP
2	172974566	rs17726078	C	G	100	PASS	AC=1585;AF=0.316494;AN=5008;NS=2504;DP=18795;EAS_AF=0.1855;AMR_AF=0.4308;AFR_AF=0.2322;EUR_AF=0.4563;SAS_AF=0.3405;AA=C|||;VT=SNP
2	172974749	rs17726121	C	T	100	PASS	AC=607;AF=0.121206;AN=5008;NS=2504;DP=18741;EAS_AF=0.0437;AMR_AF=0.1153;AFR_AF=0.0484;EUR_AF=0.1759;SAS_AF=0.2474;AA=C|||;VT=SNP
2	172974789	rs62184960	C	T	100	PASS	AC=624;AF=0.124601;AN=5008;NS=2504;DP=18628;EAS_AF=0.0437;AMR_AF=0.1138;AFR_AF=0.0643;EUR_AF=0.173;SAS_AF=0.2474;AA=C|||;VT=SNP
2	172975177	rs185320271	C	A	100	PASS	AC=50;AF=0.00998403;AN=5008;NS=2504;DP=13425;EAS_AF=0.0496;AMR_AF=0;AFR_AF=0;EUR_AF=0;SAS_AF=0;AA=C|||;VT=SNP
2	172975379	rs181857120	C	T	100	PASS	AC=84;AF=0.0167732;AN=5008;NS=2504;DP=7036;EAS_AF=0.0823;AMR_AF=0;AFR_AF=0;EUR_AF=0;SAS_AF=0.001;AA=C|||;VT=SNP
2	172975609	rs369132526	A	G	100	PASS	AC=17;AF=0.00339457;AN=5008;NS=2504;DP=6087;EAS_AF=0.0169;AMR_AF=0;AFR_AF=0;EUR_AF=0;SAS_AF=0;AA=a|||;VT=SNP
2	172976358	rs76974555	A	G	100	PASS	AC=112;AF=0.0223642;AN=5008;NS=2504;DP=18333;EAS_AF=0.0377;AMR_AF=0.0865;AFR_AF=0.0008;EUR_AF=0.0109;SAS_AF=0.002;AA=a|||;VT=SNP
2	172976829	rs62184962	T	C	100	PASS	AC=588;AF=0.117412;AN=5008;NS=2504;DP=11148;EAS_AF=0.0437;AMR_AF=0.1124;AFR_AF=0.0484;EUR_AF=0.174;SAS_AF=0.2321;AA=t|||;VT=SNP
2	172976852	rs12621285	G	A	100	PASS	AC=855;AF=0.170727;AN=5008;NS=2504;DP=11685;EAS_AF=0.496;AMR_AF=0.1138;AFR_AF=0.0113;EUR_AF=0.1262;SAS_AF=0.137;AA=g|||;VT=SNP
2	172976890	rs187043200	G	T	100	PASS	AC=105;AF=0.0209665;AN=5008;NS=2504;DP=13586;EAS_AF=0.0804;AMR_AF=0.0144;AFR_AF=0.0023;EUR_AF=0.008;SAS_AF=0.0031;AA=g|||;VT=SNP
2	172977047	rs71415275	G	A	100	PASS	AC=116;AF=0.0231629;AN=5008;NS=2504;DP=16650;EAS_AF=0.0139;AMR_AF=0.0562;AFR_AF=0.003;EUR_AF=0.0427;SAS_AF=0.0164;AA=g|||;VT=SNP
2	172977715	rs72879528	A	C	100	PASS	AC=473;AF=0.0944489;AN=5008;NS=2504;DP=19717;EAS_AF=0.0913;AMR_AF=0.0793;AFR_AF=0.0461;EUR_AF=0.1481;SAS_AF=0.1186;AA=a|||;VT=SNP
2	172977735	rs77733781	G	T	100	PASS	AC=84;AF=0.0167732;AN=5008;NS=2504;DP=19530;EAS_AF=0.0823;AMR_AF=0;AFR_AF=0;EUR_AF=0;SAS_AF=0.001;AA=g|||;VT=SNP
2	172978161	rs80331565	A	G	100	PASS	AC=173;AF=0.0345447;AN=5008;NS=2504;DP=21040;EAS_AF=0.0982;AMR_AF=0.0879;AFR_AF=0.0008;EUR_AF=0.0099;SAS_AF=0.002;AA=a|||;VT=SNP
2	172979940	rs79841340	G	A	100	PASS	AC=177;AF=0.0353435;AN=5008;NS=2504;DP=17146;EAS_AF=0.1022;AMR_AF=0.0821;AFR_AF=0.0008;EUR_AF=0.0119;SAS_AF=0.0041;AA=G|||;VT=SNP
2	172979993	rs10930505	T	C	100	PASS	AC=3761;AF=0.750998;AN=5008;NS=2504;DP=15497;EAS_AF=0.8532;AMR_AF=0.7392;AFR_AF=0.6596;EUR_AF=0.7823;SAS_AF=0.7454;AA=C|||;VT=SNP
2	172980260	rs62184964	C	T	100	PASS	AC=520;AF=0.103834;AN=5008;NS=2504;DP=18324;EAS_AF=0.0129;AMR_AF=0.0893;AFR_AF=0.0991;EUR_AF=0.2008;SAS_AF=0.1145;AA=C|||;VT=SNP
2	172980384	rs75119741	C	A	100	PASS	AC=69;AF=0.013778;AN=5008;NS=2504;DP=14605;EAS_AF=0.0466;AMR_AF=0.0058;AFR_AF=0;EUR_AF=0.0159;SAS_AF=0.002;AA=C|||;VT=SNP
2	172980563	rs72879531	A	G	100	PASS	AC=520;AF=0.103834;AN=5008;NS=2504;DP=18821;EAS_AF=0.0129;AMR_AF=0.0893;AFR_AF=0.0991;EUR_AF=0.2008;SAS_AF=0.1145;AA=A|||;VT=SNP
2	172980722	rs72879536	T	C	100	PASS	AC=827;AF=0.165136;AN=5008;NS=2504;DP=19729;EAS_AF=0.0694;AMR_AF=0.1945;AFR_AF=0.1997;EUR_AF=0.1918;SAS_AF=0.1687;AA=T|||;VT=SNP
2	172980988	rs56142209	C	T	100	PASS	AC=521;AF=0.104034;AN=5008;NS=2504;DP=20809;EAS_AF=0.0139;AMR_AF=0.0893;AFR_AF=0.0991;EUR_AF=0.2008;SAS_AF=0.1145;AA=C|||;VT=SNP
2	172981137	rs116842994	G	A	100	PASS	AC=52;AF=0.0103834;AN=5008;NS=2504;DP=18888;EAS_AF=0.0139;AMR_AF=0.0216;AFR_AF=0.003;EUR_AF=0.0099;SAS_AF=0.0092;AA=G|||;VT=SNP
2	172981146	rs76944964	C	T	100	PASS	AC=69;AF=0.013778;AN=5008;NS=2504;DP=19339;EAS_AF=0.0466;AMR_AF=0.0058;AFR_AF=0;EUR_AF=0.0159;SAS_AF=0.002;AA=C|||;VT=SNP
2	172981228	rs80258916	G	C	100	PASS	AC=69;AF=0.013778;AN=5008;NS=2504;DP=23188;EAS_AF=0.0466;AMR_AF=0.0058;AFR_AF=0;EUR_AF=0.0159;SAS_AF=0.002;AA=G|||;VT=SNP
2	172981645	rs4972600	A	G	100	PASS	AC=1998;AF=0.398962;AN=5008;NS=2504;DP=16561;EAS_AF=0.6567;AMR_AF=0.4035;AFR_AF=0.3109;EUR_AF=0.3479;SAS_AF=0.3016;AA=A|||;VT=SNP
2	172981774	rs13010553	A	G	100	PASS	AC=943;AF=0.188299;AN=5008;NS=2504;DP=16723;EAS_AF=0.0982;AMR_AF=0.1787;AFR_AF=0.1286;EUR_AF=0.2207;SAS_AF=0.3354;AA=A|||;VT=SNP
2	172982258	rs28619352	G	C	100	PASS	AC=177;AF=0.0353435;AN=5008;NS=2504;DP=15426;EAS_AF=0.1022;AMR_AF=0.0821;AFR_AF=0.0008;EUR_AF=0.0119;SAS_AF=0.0041;AA=G|||;VT=SNP
2	172983895	rs76600691	G	A	100	PASS	AC=69;AF=0.013778;AN=5008;NS=2504;DP=21801;EAS_AF=0.0466;AMR_AF=0.0058;AFR_AF=0;EUR_AF=0.0159;SAS_AF=0.002;AA=G|||;VT=SNP
2	172984009	rs10930506	A	G	100	PASS	AC=800;AF=0.159744;AN=5008;NS=2504;DP=20914;EAS_AF=0.1081;AMR_AF=0.2349;AFR_AF=0.2088;EUR_AF=0.1342;SAS_AF=0.1196;AA=A|||;VT=SNP
2	172984029	rs79277404	G	A	100	PASS	AC=70;AF=0.0139776;AN=5008;NS=2504;DP=20594;EAS_AF=0.0466;AMR_AF=0.0058;AFR_AF=0;EUR_AF=0.0159;SAS_AF=0.0031;AA=G|||;VT=SNP
2	172984362	rs12465934	T	C	100	PASS	AC=1131;AF=0.225839;AN=5008;NS=2504;DP=17778;EAS_AF=0.2103;AMR_AF=0.3501;AFR_AF=0.2988;EUR_AF=0.1531;SAS_AF=0.1299;AA=T|||;VT=SNP
2	172984491	rs7423032	A	G	100	PASS	AC=1829;AF=0.365216;AN=5008;NS=2504;DP=15979;EAS_AF=0.2698;AMR_AF=0.4467;AFR_AF=0.4773;EUR_AF=0.3718;SAS_AF=0.2474;AA=G|||;VT=SNP
2	172984692	rs2357210	A	T	100	PASS	AC=1717;AF=0.342851;AN=5008;NS=2504;DP=17865;EAS_AF=0.2698;AMR_AF=0.4424;AFR_AF=0.3979;EUR_AF=0.3678;SAS_AF=0.2474;AA=A|||;VT=SNP
2	172984930	rs4324296	C	T	100	PASS	AC=1898;AF=0.378994;AN=5008;NS=2504;DP=18598;EAS_AF=0.6111;AMR_AF=0.3429;AFR_AF=0.23;EUR_AF=0.4006;SAS_AF=0.3446;AA=C|||;VT=SNP
2	172984955	rs117091222	C	T	100	PASS	AC=51;AF=0.0101837;AN=5008;NS=2504;DP=18855;EAS_AF=0.0139;AMR_AF=0.0202;AFR_AF=0.003;EUR_AF=0.0099;SAS_AF=0.0092;AA=C|||;VT=SNP
2	172985270	rs77606653	G	T	100	PASS	AC=179;AF=0.0357428;AN=5008;NS=2504;DP=19894;EAS_AF=0.0635;AMR_AF=0.0317;AFR_AF=0.0023;EUR_AF=0.0159;SAS_AF=0.0757;AA=G|||;VT=SNP
2	172985404	rs149974224	G	T	100	PASS	AC=16;AF=0.00319489;AN=5008;NS=2504;DP=17730;EAS_AF=0.0159;AMR_AF=0;AFR_AF=0;EUR_AF=0;SAS_AF=0;AA=G|||;VT=SNP
2	172985658	rs6739007	A	G	100	PASS	AC=1862;AF=0.371805;AN=5008;NS=2504;DP=13039;EAS_AF=0.2778;AMR_AF=0.4496;AFR_AF=0.4834;EUR_AF=0.3837;SAS_AF=0.2505;AA=G|||;VT=SNP
2	172985859	rs9750758	T	G	100	PASS	AC=2760;AF=0.551118;AN=5008;NS=2504;DP=16209;EAS_AF=0.6647;AMR_AF=0.5159;AFR_AF=0.4009;EUR_AF=0.6074;SAS_AF=0.6043;AA=T|||;VT=SNP
2	172985878	rs59012643	G	T	100	PASS	AC=1778;AF=0.355032;AN=5008;NS=2504;DP=17830;EAS_AF=0.2718;AMR_AF=0.4452;AFR_AF=0.4387;EUR_AF=0.3748;SAS_AF=0.2434;AA=G|||;VT=SNP
2	172986343	rs13016849	T	C	100	PASS	AC=2296;AF=0.458466;AN=5008;NS=2504;DP=21806;EAS_AF=0.624;AMR_AF=0.4164;AFR_AF=0.2806;EUR_AF=0.5676;SAS_AF=0.4458;AA=T|||;VT=SNP
2	172986576	rs972957	T	C	100	PASS	AC=1319;AF=0.263379;AN=5008;NS=2504;DP=19236;EAS_AF=0.1032;AMR_AF=0.3228;AFR_AF=0.5182;EUR_AF=0.1392;SAS_AF=0.1697;AA=t|||;VT=SNP
2	172987232	rs7583008	T	C	100	PASS	AC=965;AF=0.192692;AN=5008;NS=2504;DP=14410;EAS_AF=0.1012;AMR_AF=0.2882;AFR_AF=0.2738;EUR_AF=0.1372;SAS_AF=0.1667;AA=T|||;VT=SNP
2	172987357	rs7569224	G	C	100	PASS	AC=963;AF=0.192292;AN=5008;NS=2504;DP=14708;EAS_AF=0.1022;AMR_AF=0.2882;AFR_AF=0.2716;EUR_AF=0.1372;SAS_AF=0.1667;AA=G|||;VT=SNP
2	172987675	rs13390758	G	A	100	PASS	AC=896;AF=0.178914;AN=5008;NS=2504;DP=12006;EAS_AF=0.12;AMR_AF=0.2032;AFR_AF=0.2073;EUR_AF=0.164;SAS_AF=0.1994;AA=G|||;VT=SNP
2	172987775	rs35547635	A	G	100	PASS	AC=683;AF=0.136382;AN=5008;NS=2504;DP=12772;EAS_AF=0.12;AMR_AF=0.1916;AFR_AF=0.053;EUR_AF=0.163;SAS_AF=0.1994;AA=a|||;VT=SNP
2	172987977	rs7572413	C	T	100	PASS	AC=2796;AF=0.558307;AN=5008;NS=2504;DP=13025;EAS_AF=0.3909;AMR_AF=0.6023;AFR_AF=0.7247;EUR_AF=0.4503;SAS_AF=0.5859;AA=t|||;VT=SNP
2	172988109	rs35412286	G	A	100	PASS	AC=670;AF=0.133786;AN=5008;NS=2504;DP=13692;EAS_AF=0.12;AMR_AF=0.1916;AFR_AF=0.0424;EUR_AF=0.163;SAS_AF=0.2004;AA=g|||;VT=SNP
2	172988323	rs12613733	C	T	100	PASS	AC=588;AF=0.117412;AN=5008;NS=2504;DP=13562;EAS_AF=0.12;AMR_AF=0.0778;AFR_AF=0.0537;EUR_AF=0.1282;SAS_AF=0.2178;AA=C|||;VT=SNP
2	172988778	rs149396332	A	C	100	PASS	AC=68;AF=0.0135783;AN=5008;NS=2504;DP=19417;EAS_AF=0.0109;AMR_AF=0.0187;AFR_AF=0.0204;EUR_AF=0.008;SAS_AF=0.0092;AA=A|||;VT=SNP
2	172989427	rs56656210	C	T	100	PASS	AC=599;AF=0.119609;AN=5008;NS=2504;DP=20108;EAS_AF=0.12;AMR_AF=0.0778;AFR_AF=0.062;EUR_AF=0.1282;SAS_AF=0.2178;AA=C|||;VT=SNP
2	172989541	rs147666108	G	A	100	PASS	AC=20;AF=0.00399361;AN=5008;NS=2504;DP=18011;EAS_AF=0.0198;AMR_AF=0;AFR_AF=0;EUR_AF=0;SAS_AF=0;AA=G|||;VT=SNP
2	172989631	rs11680614	G	C	100	PASS	AC=934;AF=0.186502;AN=5008;NS=2504;DP=16616;EAS_AF=0.1002;AMR_AF=0.2867;AFR_AF=0.2534;EUR_AF=0.1372;SAS_AF=0.1646;AA=g|||;VT=SNP
2	172990175	rs11900933	A	G	100	PASS	AC=4812;AF=0.960863;AN=5008;NS=2504;DP=19692;EAS_AF=0.9881;AMR_AF=0.9885;AFR_AF=0.8933;EUR_AF=1;SAS_AF=0.9642;AA=G|||;VT=SNP
2	172990429	rs62182074	A	G	100	PASS	AC=690;AF=0.13778;AN=5008;NS=2504;DP=14504;EAS_AF=0.12;AMR_AF=0.0865;AFR_AF=0.1248;EUR_AF=0.1302;SAS_AF=0.2178;AA=A|||;VT=SNP
2	172990686	rs2357209	C	T	100	PASS	AC=684;AF=0.136581;AN=5008;NS=2504;DP=16071;EAS_AF=0.12;AMR_AF=0.1916;AFR_AF=0.053;EUR_AF=0.164;SAS_AF=0.1994;AA=C|||;VT=SNP
2	172991088	rs10084379	C	G	100	PASS	AC=871;AF=0.173922;AN=5008;NS=2504;DP=18603;EAS_AF=0.12;AMR_AF=0.2032;AFR_AF=0.1884;EUR_AF=0.164;SAS_AF=0.1994;AA=C|||;VT=SNP
2	172991209	rs4972620	T	C	100	PASS	AC=437;AF=0.0872604;AN=5008;NS=2504;DP=17733;EAS_AF=0.0198;AMR_AF=0.2089;AFR_AF=0.0802;EUR_AF=0.1054;SAS_AF=0.0613;AA=T|||;VT=SNP
2	172991249	rs137918145	A	G	100	PASS	AC=26;AF=0.00519169;AN=5008;NS=2504;DP=18488;EAS_AF=0.0228;AMR_AF=0;AFR_AF=0;EUR_AF=0.002;SAS_AF=0.001;AA=A|||;VT=SNP
2	172991267	rs73020535	T	C	100	PASS	AC=965;AF=0.192692;AN=5008;NS=2504;DP=17748;EAS_AF=0.1002;AMR_AF=0.2882;AFR_AF=0.2753;EUR_AF=0.1372;SAS_AF=0.1656;AA=C|||;VT=SNP
2	172991417	rs141526131	A	T	100	PASS	AC=78;AF=0.0155751;AN=5008;NS=2504;DP=15066;EAS_AF=0.0774;AMR_AF=0;AFR_AF=0;EUR_AF=0;SAS_AF=0;AA=A|||;VT=SNP
2	172991984	rs77985944	T	G	100	PASS	AC=963;AF=0.192292;AN=5008;NS=2504;DP=17978;EAS_AF=0.1002;AMR_AF=0.2853;AFR_AF=0.2761;EUR_AF=0.1362;SAS_AF=0.1656;AA=G|||;VT=SNP
2	172991985	rs77396974	T	A	100	PASS	AC=963;AF=0.192292;AN=5008;NS=2504;DP=17988;EAS_AF=0.1002;AMR_AF=0.2853;AFR_AF=0.2761;EUR_AF=0.1362;SAS_AF=0.1656;AA=A|||;VT=SNP
2	172992016	rs12692981	T	C	100	PASS	AC=941;AF=0.187899;AN=5008;NS=2504;DP=18155;EAS_AF=0.1647;AMR_AF=0.2032;AFR_AF=0.1974;EUR_AF=0.169;SAS_AF=0.2076;AA=T|||;VT=SNP
2	172992606	rs13015819	A	G	100	PASS	AC=695;AF=0.138778;AN=5008;NS=2504;DP=16087;EAS_AF=0.124;AMR_AF=0.1916;AFR_AF=0.053;EUR_AF=0.166;SAS_AF=0.2045;AA=A|||;VT=SNP
2	172993010	rs147253803	C	T	100	PASS	AC=27;AF=0.00539137;AN=5008;NS=2504;DP=13679;EAS_AF=0.0228;AMR_AF=0;AFR_AF=0;EUR_AF=0.002;SAS_AF=0.002;AA=c|||;VT=SNP
2	172993043	rs11675271	T	G	100	PASS	AC=975;AF=0.194688;AN=5008;NS=2504;DP=14113;EAS_AF=0.1002;AMR_AF=0.2867;AFR_AF=0.2829;EUR_AF=0.1372;SAS_AF=0.1667;AA=G|||;VT=SNP
2	172993166	rs11675320	T	G	100	PASS	AC=972;AF=0.194089;AN=5008;NS=2504;DP=16303;EAS_AF=0.1002;AMR_AF=0.2867;AFR_AF=0.2806;EUR_AF=0.1372;SAS_AF=0.1667;AA=G|||;VT=SNP
2	172993266	rs79606337	T	G	100	PASS	AC=211;AF=0.0421326;AN=5008;NS=2504;DP=18603;EAS_AF=0.0694;AMR_AF=0.0331;AFR_AF=0.0061;EUR_AF=0.0209;SAS_AF=0.091;AA=T|||;VT=SNP
2	172993794	rs34158453	G	T	100	PASS	AC=693;AF=0.138379;AN=5008;NS=2504;DP=14208;EAS_AF=0.123;AMR_AF=0.1916;AFR_AF=0.053;EUR_AF=0.165;SAS_AF=0.2045;AA=G|||;VT=SNP
2	172993931	rs6724614	C	T	100	PASS	AC=973;AF=0.194289;AN=5008;NS=2504;DP=15783;EAS_AF=0.1002;AMR_AF=0.2867;AFR_AF=0.2821;EUR_AF=0.1372;SAS_AF=0.1656;AA=C|||;VT=SNP
2	172993978	rs74580176	C	T	100	PASS	AC=44;AF=0.00878594;AN=5008;NS=2504;DP=16504;EAS_AF=0.0417;AMR_AF=0;AFR_AF=0;EUR_AF=0;SAS_AF=0.002;AA=C|||;VT=SNP
2	172994091	rs4972623	G	A	100	PASS	AC=1778;AF=0.355032;AN=5008;NS=2504;DP=17666;EAS_AF=0.2649;AMR_AF=0.4827;AFR_AF=0.3843;EUR_AF=0.3022;SAS_AF=0.3722;AA=A|||;VT=SNP
2	172994165	rs6433329	G	A	100	PASS	AC=644;AF=0.128594;AN=5008;NS=2504;DP=17412;EAS_AF=0.0198;AMR_AF=0.232;AFR_AF=0.2171;EUR_AF=0.1083;SAS_AF=0.0685;AA=G|||;VT=SNP
2	172994923	rs2357316	A	G	100	PASS	AC=977;AF=0.195088;AN=5008;NS=2504;DP=16829;EAS_AF=0.1002;AMR_AF=0.2867;AFR_AF=0.2821;EUR_AF=0.1412;SAS_AF=0.1656;AA=A|||;VT=SNP
2	172995011	rs2357317	A	G	100	PASS	AC=978;AF=0.195288;AN=5008;NS=2504;DP=17682;EAS_AF=0.1002;AMR_AF=0.2867;AFR_AF=0.2821;EUR_AF=0.1412;SAS_AF=0.1667;AA=A|||;VT=SNP
2	172995191	rs12466775	T	C	100	PASS	AC=807;AF=0.161142;AN=5008;NS=2504;DP=17817;EAS_AF=0.1647;AMR_AF=0.196;AFR_AF=0.1029;EUR_AF=0.166;SAS_AF=0.2065;AA=T|||;VT=SNP
2	172995236	rs12470583	A	G	100	PASS	AC=1783;AF=0.35603;AN=5008;NS=2504;DP=17540;EAS_AF=0.2649;AMR_AF=0.4827;AFR_AF=0.385;EUR_AF=0.3062;SAS_AF=0.3722;AA=G|||;VT=SNP
2	172995239	rs77284111	T	C	100	PASS	AC=44;AF=0.00878594;AN=5008;NS=2504;DP=17575;EAS_AF=0.0417;AMR_AF=0;AFR_AF=0;EUR_AF=0;SAS_AF=0.002;AA=T|||;VT=SNP
2	172995330	rs73020553	A	T	100	PASS	AC=977;AF=0.195088;AN=5008;NS=2504;DP=21034;EAS_AF=0.1002;AMR_AF=0.2867;AFR_AF=0.2821;EUR_AF=0.1412;SAS_AF=0.1656;AA=T|||;VT=SNP
2	172995374	rs73022510	C	T	100	PASS	AC=978;AF=0.195288;AN=5008;NS=2504;DP=19698;EAS_AF=0.1002;AMR_AF=0.2867;AFR_AF=0.2821;EUR_AF=0.1412;SAS_AF=0.1667;AA=C|||;VT=SNP
2	172995444	rs62182076	G	A	100	PASS	AC=596;AF=0.11901;AN=5008;NS=2504;DP=14158;EAS_AF=0.12;AMR_AF=0.0778;AFR_AF=0.0613;EUR_AF=0.1252;SAS_AF=0.2188;AA=G|||;VT=SNP
2	172995514	rs10930511	G	A	100	PASS	AC=2088;AF=0.416933;AN=5008;NS=2504;DP=16271;EAS_AF=0.5962;AMR_AF=0.3977;AFR_AF=0.2231;EUR_AF=0.5487;SAS_AF=0.3722;AA=G|||;VT=SNP
2	172995529	rs62182077	C	G	100	PASS	AC=694;AF=0.138578;AN=5008;NS=2504;DP=17152;EAS_AF=0.12;AMR_AF=0.0865;AFR_AF=0.1309;EUR_AF=0.1252;SAS_AF=0.2188;AA=C|||;VT=SNP
2	172995664	rs73022511	C	T	100	PASS	AC=442;AF=0.0882588;AN=5008;NS=2504;DP=16218;EAS_AF=0.0198;AMR_AF=0.2089;AFR_AF=0.0832;EUR_AF=0.1064;SAS_AF=0.0613;AA=C|||;VT=SNP
2	172995701	rs991485	C	G	100	PASS	AC=2114;AF=0.422125;AN=5008;NS=2504;DP=16784;EAS_AF=0.2728;AMR_AF=0.513;AFR_AF=0.5976;EUR_AF=0.325;SAS_AF=0.3742;AA=G|||;VT=SNP
2	172995767	rs991484	T	G	100	PASS	AC=977;AF=0.195088;AN=5008;NS=2504;DP=15790;EAS_AF=0.1002;AMR_AF=0.2867;AFR_AF=0.2821;EUR_AF=0.1412;SAS_AF=0.1656;AA=G|||;VT=SNP
2	172995867	rs192752746	T	C	100	PASS	AC=37;AF=0.00738818;AN=5008;NS=2504;DP=16620;EAS_AF=0.0119;AMR_AF=0.0058;AFR_AF=0;EUR_AF=0.0179;SAS_AF=0.0031;AA=T|||;VT=SNP
2	172995946	rs7582678	G	A	100	PASS	AC=762;AF=0.152157;AN=5008;NS=2504;DP=15075;EAS_AF=0.123;AMR_AF=0.196;AFR_AF=0.1029;EUR_AF=0.165;SAS_AF=0.2045;AA=G|||;VT=SNP
2	172996080	rs74444530	G	A	100	PASS	AC=44;AF=0.00878594;AN=5008;NS=2504;DP=15742;EAS_AF=0.0417;AMR_AF=0;AFR_AF=0;EUR_AF=0;SAS_AF=0.002;AA=G|||;VT=SNP
2	172996246	rs6748154	T	C	100	PASS	AC=977;AF=0.195088;AN=5008;NS=2504;DP=17338;EAS_AF=0.1002;AMR_AF=0.2867;AFR_AF=0.2821;EUR_AF=0.1412;SAS_AF=0.1656;AA=T|||;VT=SNP
2	172996353	rs6748291	T	A	100	PASS	AC=978;AF=0.195288;AN=5008;NS=2504;DP=17993;EAS_AF=0.1002;AMR_AF=0.2867;AFR_AF=0.2821;EUR_AF=0.1421;SAS_AF=0.1656;AA=A|||;VT=SNP
2	172996625	rs6704680	A	T	100	PASS	AC=71;AF=0.0141773;AN=5008;NS=2504;DP=21949;EAS_AF=0.0109;AMR_AF=0.0187;AFR_AF=0.0212;EUR_AF=0.0119;SAS_AF=0.0072;AA=A|||;VT=SNP
2	172997040	rs6708019	A	C	100	PASS	AC=978;AF=0.195288;AN=5008;NS=2504;DP=21683;EAS_AF=0.1002;AMR_AF=0.2867;AFR_AF=0.2821;EUR_AF=0.1412;SAS_AF=0.1667;AA=A|||;VT=SNP
2	172997088	rs13021554	T	C	100	PASS	AC=2114;AF=0.422125;AN=5008;NS=2504;DP=21463;EAS_AF=0.2728;AMR_AF=0.5115;AFR_AF=0.5976;EUR_AF=0.325;SAS_AF=0.3753;AA=C|||;VT=SNP
2	172997337	rs11675761	C	T	100	PASS	AC=977;AF=0.195088;AN=5008;NS=2504;DP=17752;EAS_AF=0.1002;AMR_AF=0.2867;AFR_AF=0.2821;EUR_AF=0.1412;SAS_AF=0.1656;AA=C|||;VT=SNP
2	172997482	rs11681688	T	C	100	PASS	AC=977;AF=0.195088;AN=5008;NS=2504;DP=21776;EAS_AF=0.1002;AMR_AF=0.2867;AFR_AF=0.2821;EUR_AF=0.1412;SAS_AF=0.1656;AA=T|||;VT=SNP
2	172997733	rs16860015	A	G	100	PASS	AC=977;AF=0.195088;AN=5008;NS=2504;DP=19740;EAS_AF=0.1002;AMR_AF=0.2867;AFR_AF=0.2821;EUR_AF=0.1412;SAS_AF=0.1656;AA=G|||;VT=SNP
2	172997770	rs1843758	T	C	100	PASS	AC=2721;AF=0.543331;AN=5008;NS=2504;DP=19495;EAS_AF=0.3681;AMR_AF=0.5994;AFR_AF=0.7277;EUR_AF=0.4533;SAS_AF=0.5276;AA=C|||;VT=SNP
2	172997976	rs78000873	T	A	100	PASS	AC=44;AF=0.00878594;AN=5008;NS=2504;DP=20562;EAS_AF=0.0417;AMR_AF=0;AFR_AF=0;EUR_AF=0;SAS_AF=0.002;AA=T|||;VT=SNP
2	172998127	rs7590382	G	A	100	PASS	AC=976;AF=0.194888;AN=5008;NS=2504;DP=19835;EAS_AF=0.1002;AMR_AF=0.2867;AFR_AF=0.2814;EUR_AF=0.1412;SAS_AF=0.1656;AA=A|||;VT=SNP
2	172998251	rs76325337	C	T	100	PASS	AC=212;AF=0.0423323;AN=5008;NS=2504;DP=18139;EAS_AF=0.0694;AMR_AF=0.0331;AFR_AF=0.0061;EUR_AF=0.0229;SAS_AF=0.09;AA=C|||;VT=SNP
2	172998463	rs7590815	G	A	100	PASS	AC=976;AF=0.194888;AN=5008;NS=2504;DP=18695;EAS_AF=0.1002;AMR_AF=0.2867;AFR_AF=0.2814;EUR_AF=0.1412;SAS_AF=0.1656;AA=G|||;VT=SNP
2	172998470	rs7590626	C	A	100	PASS	AC=977;AF=0.195088;AN=5008;NS=2504;DP=18860;EAS_AF=0.1002;AMR_AF=0.2882;AFR_AF=0.2814;EUR_AF=0.1412;SAS_AF=0.1656;AA=C|||;VT=SNP
2	172998497	rs7604615	T	G	100	PASS	AC=2815;AF=0.562101;AN=5008;NS=2504;DP=19515;EAS_AF=0.3929;AMR_AF=0.5994;AFR_AF=0.7315;EUR_AF=0.4523;SAS_AF=0.5941;AA=G|||;VT=SNP
2	172998562	rs7604737	T	C	100	PASS	AC=2114;AF=0.422125;AN=5008;NS=2504;DP=19506;EAS_AF=0.2728;AMR_AF=0.5115;AFR_AF=0.5968;EUR_AF=0.326;SAS_AF=0.3753;AA=C|||;VT=SNP
2	172998575	rs189730569	T	G	100	PASS	AC=20;AF=0.00399361;AN=5008;NS=2504;DP=18971;EAS_AF=0.0188;AMR_AF=0;AFR_AF=0;EUR_AF=0;SAS_AF=0.001;AA=T|||;VT=SNP
2	172998674	rs7593498	C	T	100	PASS	AC=976;AF=0.194888;AN=5008;NS=2504;DP=4074;EAS_AF=0.1002;AMR_AF=0.2867;AFR_AF=0.2814;EUR_AF=0.1412;SAS_AF=0.1656;AA=T|||;VT=SNP
2	172998720	rs7566889	A	G	100	PASS	AC=976;AF=0.194888;AN=5008;NS=2504;DP=14677;EAS_AF=0.1002;AMR_AF=0.2867;AFR_AF=0.2814;EUR_AF=0.1412;SAS_AF=0.1656;AA=G|||;VT=SNP
2	172998896	rs1319695	G	A	100	PASS	AC=977;AF=0.195088;AN=5008;NS=2504;DP=21036;EAS_AF=0.1002;AMR_AF=0.2882;AFR_AF=0.2814;EUR_AF=0.1412;SAS_AF=0.1656;AA=A|||;VT=SNP
2	172999014	rs62182078	G	A	100	PASS	AC=684;AF=0.136581;AN=5008;NS=2504;DP=20885;EAS_AF=0.12;AMR_AF=0.0865;AFR_AF=0.1233;EUR_AF=0.1252;SAS_AF=0.2188;AA=G|||;VT=SNP
2	172999765	rs950406	T	C	100	PASS	AC=976;AF=0.194888;AN=5008;NS=2504;DP=15344;EAS_AF=0.1002;AMR_AF=0.2867;AFR_AF=0.2814;EUR_AF=0.1412;SAS_AF=0.1656;AA=C|||;VT=SNP
2	172999885	rs4972424	C	T	100	PASS	AC=977;AF=0.195088;AN=5008;NS=2504;DP=15677;EAS_AF=0.1012;AMR_AF=0.2867;AFR_AF=0.2814;EUR_AF=0.1412;SAS_AF=0.1656;AA=C|||;VT=SNP
2	173000133	rs950407	A	G	100	PASS	AC=694;AF=0.138578;AN=5008;NS=2504;DP=19346;EAS_AF=0.123;AMR_AF=0.1931;AFR_AF=0.053;EUR_AF=0.165;SAS_AF=0.2045;AA=A|||;VT=SNP
2	173000268	rs73022538	T	C	100	PASS	AC=976;AF=0.194888;AN=5008;NS=2504;DP=17105;EAS_AF=0.1002;AMR_AF=0.2867;AFR_AF=0.2814;EUR_AF=0.1412;SAS_AF=0.1656;AA=C|||;VT=SNP
2	173000427	rs147928235	T	A	100	PASS	AC=71;AF=0.0141773;AN=5008;NS=2504;DP=16622;EAS_AF=0.0109;AMR_AF=0.0187;AFR_AF=0.0212;EUR_AF=0.0119;SAS_AF=0.0072;AA=T|||;VT=SNP
2	173000429	rs59068118	G	A	100	PASS	AC=977;AF=0.195088;AN=5008;NS=2504;DP=16623;EAS_AF=0.1002;AMR_AF=0.2867;AFR_AF=0.2821;EUR_AF=0.1412;SAS_AF=0.1656;AA=A|||;VT=SNP
2	173000448	rs57686199	C	T	100	PASS	AC=976;AF=0.194888;AN=5008;NS=2504;DP=16905;EAS_AF=0.1002;AMR_AF=0.2867;AFR_AF=0.2814;EUR_AF=0.1412;SAS_AF=0.1656;AA=T|||;VT=SNP
2	173001058	rs4972630	G	A	100	PASS	AC=976;AF=0.194888;AN=5008;NS=2504;DP=16389;EAS_AF=0.1002;AMR_AF=0.2867;AFR_AF=0.2814;EUR_AF=0.1412;SAS_AF=0.1656;AA=A|||;VT=SNP
2	173001235	rs4972632	C	T	100	PASS	AC=644;AF=0.128594;AN=5008;NS=2504;DP=18006;EAS_AF=0.0198;AMR_AF=0.232;AFR_AF=0.2171;EUR_AF=0.1083;SAS_AF=0.0685;AA=C|||;VT=SNP
2	173002541	rs12468831	T	C	100	PASS	AC=800;AF=0.159744;AN=5008;NS=2504;DP=15631;EAS_AF=0.1647;AMR_AF=0.196;AFR_AF=0.0983;EUR_AF=0.165;SAS_AF=0.2065;AA=T|||;VT=SNP
2	173003548	rs2357318	A	G	100	PASS	AC=804;AF=0.160543;AN=5008;NS=2504;DP=23366;EAS_AF=0.1647;AMR_AF=0.196;AFR_AF=0.1014;EUR_AF=0.165;SAS_AF=0.2065;AA=A|||;VT=SNP
2	173003555	rs151117208	T	C	100	PASS	AC=44;AF=0.00878594;AN=5008;NS=2504;DP=23525;EAS_AF=0.0417;AMR_AF=0;AFR_AF=0;EUR_AF=0;SAS_AF=0.002;AA=T|||;VT=SNP
2	173003646	rs2129479	A	G	100	PASS	AC=685;AF=0.136781;AN=5008;NS=2504;DP=21309;EAS_AF=0.12;AMR_AF=0.0865;AFR_AF=0.1233;EUR_AF=0.1262;SAS_AF=0.2188;AA=A|||;VT=SNP
2	173003763	rs4972427	G	A	100	PASS	AC=1769;AF=0.353235;AN=5008;NS=2504;DP=20733;EAS_AF=0.2649;AMR_AF=0.4827;AFR_AF=0.3752;EUR_AF=0.3052;SAS_AF=0.3722;AA=G|||;VT=SNP
2	173003773	rs2171321	G	T	100	PASS	AC=2800;AF=0.559105;AN=5008;NS=2504;DP=20294;EAS_AF=0.3929;AMR_AF=0.598;AFR_AF=0.7224;EUR_AF=0.4503;SAS_AF=0.5941;AA=T|||;VT=SNP
2	173003783	rs4972636	A	T	100	PASS	AC=1770;AF=0.353435;AN=5008;NS=2504;DP=19871;EAS_AF=0.2649;AMR_AF=0.4827;AFR_AF=0.3752;EUR_AF=0.3052;SAS_AF=0.3732;AA=T|||;VT=SNP
2	173003922	rs4972429	C	T	100	PASS	AC=969;AF=0.19349;AN=5008;NS=2504;DP=20082;EAS_AF=0.1002;AMR_AF=0.2867;AFR_AF=0.2761;EUR_AF=0.1412;SAS_AF=0.1656;AA=c|||;VT=SNP
2	173004207	rs142066702	G	A	100	PASS	AC=44;AF=0.00878594;AN=5008;NS=2504;DP=17263;EAS_AF=0.0417;AMR_AF=0;AFR_AF=0;EUR_AF=0;SAS_AF=0.002;AA=G|||;VT=SNP
2	173004419	rs117050214	A	G	100	PASS	AC=50;AF=0.00998403;AN=5008;NS=2504;DP=14740;EAS_AF=0.0466;AMR_AF=0;AFR_AF=0;EUR_AF=0;SAS_AF=0.0031;AA=G|||;VT=SNP
2	173004443	rs77107098	T	C	100	PASS	AC=50;AF=0.00998403;AN=5008;NS=2504;DP=15192;EAS_AF=0.0466;AMR_AF=0;AFR_AF=0;EUR_AF=0;SAS_AF=0.0031;AA=C|||;VT=SNP
2	173005061	rs72625238	A	T	100	PASS	AC=50;AF=0.00998403;AN=5008;NS=2504;DP=13266;EAS_AF=0.0466;AMR_AF=0;AFR_AF=0;EUR_AF=0;SAS_AF=0.0031;AA=A|||;VT=SNP
2	173005230	rs72625239	A	G	100	PASS	AC=50;AF=0.00998403;AN=5008;NS=2504;DP=14719;EAS_AF=0.0466;AMR_AF=0;AFR_AF=0;EUR_AF=0;SAS_AF=0.0031;AA=A|||;VT=SNP
2	173005433	rs4484004	T	G	100	PASS	AC=1864;AF=0.372204;AN=5008;NS=2504;DP=12052;EAS_AF=0.6875;AMR_AF=0.4107;AFR_AF=0.0802;EUR_AF=0.4722;SAS_AF=0.3119;AA=T|||;VT=SNP
2	173005492	rs139431714	T	G	100	PASS	AC=50;AF=0.00998403;AN=5008;NS=2504;DP=9393;EAS_AF=0.0466;AMR_AF=0;AFR_AF=0;EUR_AF=0;SAS_AF=0.0031;AA=T|||;VT=SNP
2	173006920	rs6755845	C	G	100	PASS	AC=3459;AF=0.690695;AN=5008;NS=2504;DP=11312;EAS_AF=0.8075;AMR_AF=0.8573;AFR_AF=0.3828;EUR_AF=0.8419;SAS_AF=0.7127;AA=C|||;VT=SNP
2	173008793	rs6433331	A	G	100	PASS	AC=2441;AF=0.48742;AN=5008;NS=2504;DP=23614;EAS_AF=0.38;AMR_AF=0.5692;AFR_AF=0.4887;EUR_AF=0.4344;SAS_AF=0.593;AA=G|||;VT=SNP
2	173008906	rs17218404	C	T	100	PASS	AC=660;AF=0.131789;AN=5008;NS=2504;DP=22038;EAS_AF=0.119;AMR_AF=0.0865;AFR_AF=0.1051;EUR_AF=0.1262;SAS_AF=0.2188;AA=C|||;VT=SNP
2	173009083	rs1843756	T	G	100	PASS	AC=1772;AF=0.353834;AN=5008;NS=2504;DP=20918;EAS_AF=0.2609;AMR_AF=0.4827;AFR_AF=0.3782;EUR_AF=0.3062;SAS_AF=0.3742;AA=G|||;VT=SNP
2	173009124	rs75092778	C	T	100	PASS	AC=44;AF=0.00878594;AN=5008;NS=2504;DP=20950;EAS_AF=0.0417;AMR_AF=0;AFR_AF=0;EUR_AF=0;SAS_AF=0.002;AA=C|||;VT=SNP
2	173009145	rs76628426	T	A	100	PASS	AC=44;AF=0.00878594;AN=5008;NS=2504;DP=21412;EAS_AF=0.0417;AMR_AF=0;AFR_AF=0;EUR_AF=0;SAS_AF=0.002;AA=T|||;VT=SNP
2	173009299	rs6433332	G	A	100	PASS	AC=962;AF=0.192093;AN=5008;NS=2504;DP=17506;EAS_AF=0.0962;AMR_AF=0.2867;AFR_AF=0.2761;EUR_AF=0.1412;SAS_AF=0.1626;AA=T|||;VT=SNP
2	173009413	rs2306797	T	C	100	PASS	AC=1739;AF=0.347244;AN=5008;NS=2504;DP=14638;EAS_AF=0.2639;AMR_AF=0.4784;AFR_AF=0.3563;EUR_AF=0.3062;SAS_AF=0.3701;AA=t|||;VT=SNP
2	173010137	rs77673857	G	A	100	PASS	AC=322;AF=0.0642971;AN=5008;NS=2504;DP=15765;EAS_AF=0.0526;AMR_AF=0.072;AFR_AF=0.0129;EUR_AF=0.1839;SAS_AF=0.0174;AA=G|||;VT=SNP
2	173010190	rs78895242	T	C	100	PASS	AC=323;AF=0.0644968;AN=5008;NS=2504;DP=15787;EAS_AF=0.0526;AMR_AF=0.072;AFR_AF=0.0129;EUR_AF=0.1849;SAS_AF=0.0174;AA=T|||;VT=SNP
2	173010470	rs75726349	A	G	100	PASS	AC=323;AF=0.0644968;AN=5008;NS=2504;DP=20228;EAS_AF=0.0526;AMR_AF=0.072;AFR_AF=0.0129;EUR_AF=0.1849;SAS_AF=0.0174;AA=A|||;VT=SNP
2	173010851	rs11890561	G	A	100	PASS	AC=1028;AF=0.205272;AN=5008;NS=2504;DP=19589;EAS_AF=0.0813;AMR_AF=0.2968;AFR_AF=0.3328;EUR_AF=0.1332;SAS_AF=0.1697;AA=A|||;VT=SNP
2	173011537	rs1386354	C	T	100	PASS	AC=991;AF=0.197883;AN=5008;NS=2504;DP=20945;EAS_AF=0.0813;AMR_AF=0.2911;AFR_AF=0.3079;EUR_AF=0.1332;SAS_AF=0.1697;AA=C|||;VT=SNP
2	173011973	rs73022558	C	T	100	PASS	AC=588;AF=0.117412;AN=5008;NS=2504;DP=17643;EAS_AF=0.0159;AMR_AF=0.2277;AFR_AF=0.1778;EUR_AF=0.1074;SAS_AF=0.0726;AA=C|||;VT=SNP
2	173012122	rs10930515	G	A	100	PASS	AC=2938;AF=0.586661;AN=5008;NS=2504;DP=20222;EAS_AF=0.371;AMR_AF=0.6427;AFR_AF=0.736;EUR_AF=0.5686;SAS_AF=0.5859;AA=A|||;VT=SNP
2	173012335	rs10930516	A	C	100	PASS	AC=1010;AF=0.201677;AN=5008;NS=2504;DP=18611;EAS_AF=0.0813;AMR_AF=0.2911;AFR_AF=0.3192;EUR_AF=0.1332;SAS_AF=0.1738;AA=A|||;VT=SNP
2	173012763	rs73022564	A	T	100	PASS	AC=1067;AF=0.213059;AN=5008;NS=2504;DP=17684;EAS_AF=0.0813;AMR_AF=0.3012;AFR_AF=0.3593;EUR_AF=0.1332;SAS_AF=0.1708;AA=A|||;VT=SNP
2	173012990	rs7606784	G	C	100	PASS	AC=407;AF=0.08127;AN=5008;NS=2504;DP=22117;EAS_AF=0.0645;AMR_AF=0.0663;AFR_AF=0.1324;EUR_AF=0.0258;SAS_AF=0.0971;AA=C|||;VT=SNP
2	173013373	rs1486957	A	G	100	PASS	AC=1511;AF=0.301717;AN=5008;NS=2504;DP=20774;EAS_AF=0.1875;AMR_AF=0.3242;AFR_AF=0.3835;EUR_AF=0.3648;SAS_AF=0.228;AA=G|||;VT=SNP
2	173013756	rs10930517	G	T	100	PASS	AC=2190;AF=0.4373;AN=5008;NS=2504;DP=13261;EAS_AF=0.6835;AMR_AF=0.3804;AFR_AF=0.2511;EUR_AF=0.4503;SAS_AF=0.4622;AA=G|||;VT=SNP
2	173013813	rs6705175	C	T	100	PASS	AC=4356;AF=0.869808;AN=5008;NS=2504;DP=10787;EAS_AF=0.9365;AMR_AF=0.9107;AFR_AF=0.7784;EUR_AF=0.8241;SAS_AF=0.9427;AA=C|||;VT=SNP
2	173014421	rs143799089	A	G	100	PASS	AC=136;AF=0.0271565;AN=5008;NS=2504;DP=15765;EAS_AF=0.0159;AMR_AF=0.0591;AFR_AF=0.0461;EUR_AF=0.0109;SAS_AF=0.0072;AA=A|||;VT=SNP
2	173014436	rs10930520	G	A	100	PASS	AC=776;AF=0.154952;AN=5008;NS=2504;DP=15854;EAS_AF=0.0923;AMR_AF=0.1988;AFR_AF=0.031;EUR_AF=0.2396;SAS_AF=0.2689;AA=G|||;VT=SNP
2	173015044	rs4972639	C	A	100	PASS	AC=1298;AF=0.259185;AN=5008;NS=2504;DP=886;EAS_AF=0.1081;AMR_AF=0.4222;AFR_AF=0.1619;EUR_AF=0.3449;SAS_AF=0.3425;AA=C|||;VT=SNP
2	173015110	rs1843755	T	C	100	PASS	AC=3103;AF=0.619609;AN=5008;NS=2504;DP=12224;EAS_AF=0.8204;AMR_AF=0.4741;AFR_AF=0.6778;EUR_AF=0.4702;SAS_AF=0.591;AA=T|||;VT=SNP
2	173015615	rs10930521	C	T	100	PASS	AC=3730;AF=0.744808;AN=5008;NS=2504;DP=21451;EAS_AF=0.8591;AMR_AF=0.7464;AFR_AF=0.6021;EUR_AF=0.8141;SAS_AF=0.7474;AA=T|||;VT=SNP
2	173015984	rs116405319	T	A	100	PASS	AC=100;AF=0.0199681;AN=5008;NS=2504;DP=19965;EAS_AF=0.0089;AMR_AF=0.0259;AFR_AF=0.0416;EUR_AF=0.0109;SAS_AF=0.0072;AA=T|||;VT=SNP
2	173016777	rs13010989	C	G	100	PASS	AC=844;AF=0.16853;AN=5008;NS=2504;DP=21161;EAS_AF=0.131;AMR_AF=0.2161;AFR_AF=0.1354;EUR_AF=0.1789;SAS_AF=0.2076;AA=C|||;VT=SNP
2	173017163	rs111899394	C	T	100	PASS	AC=517;AF=0.103235;AN=5008;NS=2504;DP=19670;EAS_AF=0.0546;AMR_AF=0.085;AFR_AF=0.1589;EUR_AF=0.1769;SAS_AF=0.0153;AA=C|||;VT=SNP
2	173017530	rs138005448	T	C	100	PASS	AC=44;AF=0.00878594;AN=5008;NS=2504;DP=16175;EAS_AF=0.0417;AMR_AF=0;AFR_AF=0;EUR_AF=0;SAS_AF=0.002;AA=T|||;VT=SNP
2	173017634	rs184905815	A	T	100	PASS	AC=6;AF=0.00119808;AN=5008;NS=2504;DP=16696;EAS_AF=0.006;AMR_AF=0;AFR_AF=0;EUR_AF=0;SAS_AF=0;AA=A|||;VT=SNP
2	173017974	rs115236646	C	T	100	PASS	AC=100;AF=0.0199681;AN=5008;NS=2504;DP=19366;EAS_AF=0.0089;AMR_AF=0.0259;AFR_AF=0.0416;EUR_AF=0.0109;SAS_AF=0.0072;AA=C|||;VT=SNP
2	173018284	rs6750572	A	G	100	PASS	AC=100;AF=0.0199681;AN=5008;NS=2504;DP=20011;EAS_AF=0.0089;AMR_AF=0.0259;AFR_AF=0.0416;EUR_AF=0.0109;SAS_AF=0.0072;AA=A|||;VT=SNP
2	173019144	rs2884155	A	G	100	PASS	AC=676;AF=0.134984;AN=5008;NS=2504;DP=21249;EAS_AF=0.122;AMR_AF=0.1931;AFR_AF=0.0348;EUR_AF=0.175;SAS_AF=0.2014;AA=A|||;VT=SNP
2	173019148	rs61656332	C	G	100	PASS	AC=1438;AF=0.287141;AN=5008;NS=2504;DP=21396;EAS_AF=0.5913;AMR_AF=0.1787;AFR_AF=0.239;EUR_AF=0.2117;SAS_AF=0.1933;AA=C|||;VT=SNP
2	173020375	rs13009919	T	C	100	PASS	AC=678;AF=0.135383;AN=5008;NS=2504;DP=22045;EAS_AF=0.123;AMR_AF=0.1931;AFR_AF=0.0348;EUR_AF=0.1759;SAS_AF=0.2014;AA=T|||;VT=SNP
2	173020390	rs79368954	C	T	100	PASS	AC=80;AF=0.0159744;AN=5008;NS=2504;DP=22202;EAS_AF=0.0288;AMR_AF=0.072;AFR_AF=0;EUR_AF=0.001;SAS_AF=0;AA=C|||;VT=SNP
2	173020728	rs35217322	T	C	100	PASS	AC=669;AF=0.133586;AN=5008;NS=2504;DP=21788;EAS_AF=0.123;AMR_AF=0.1931;AFR_AF=0.034;EUR_AF=0.17;SAS_AF=0.1994;AA=T|||;VT=SNP
2	173020874	rs76189584	A	T	100	PASS	AC=91;AF=0.0181709;AN=5008;NS=2504;DP=18722;EAS_AF=0.0605;AMR_AF=0.0418;AFR_AF=0;EUR_AF=0;SAS_AF=0.001;AA=A|||;VT=SNP
2	173021646	rs77406337	C	A	100	PASS	AC=312;AF=0.0623003;AN=5008;NS=2504;DP=16583;EAS_AF=0.0575;AMR_AF=0.0692;AFR_AF=0.0113;EUR_AF=0.175;SAS_AF=0.0153;AA=C|||;VT=SNP
2	173022003	rs62182081	C	T	100	PASS	AC=364;AF=0.0726837;AN=5008;NS=2504;DP=13073;EAS_AF=0.0853;AMR_AF=0.0548;AFR_AF=0.0136;EUR_AF=0.0845;SAS_AF=0.1401;AA=C|||;VT=SNP
2	173022135	rs10199291	G	A	100	PASS	AC=589;AF=0.117612;AN=5008;NS=2504;DP=14765;EAS_AF=0.1071;AMR_AF=0.0634;AFR_AF=0.1218;EUR_AF=0.0855;SAS_AF=0.1943;AA=G|||;VT=SNP
2	173022149	rs112713731	G	A	100	PASS	AC=311;AF=0.0621006;AN=5008;NS=2504;DP=15145;EAS_AF=0.0546;AMR_AF=0.0692;AFR_AF=0.0121;EUR_AF=0.175;SAS_AF=0.0164;AA=G|||;VT=SNP
2	173022747	rs7597273	A	T	100	PASS	AC=3622;AF=0.723243;AN=5008;NS=2504;DP=20909;EAS_AF=0.8482;AMR_AF=0.5793;AFR_AF=0.7337;EUR_AF=0.7187;SAS_AF=0.6871;AA=T|||;VT=SNP
2	173023346	rs2054831	T	C	100	PASS	AC=3509;AF=0.700679;AN=5008;NS=2504;DP=19526;EAS_AF=0.8502;AMR_AF=0.572;AFR_AF=0.6505;EUR_AF=0.7187;SAS_AF=0.6871;AA=C|||;VT=SNP
2	173024248	rs74691096	A	G	100	PASS	AC=56;AF=0.0111821;AN=5008;NS=2504;DP=15142;EAS_AF=0.0427;AMR_AF=0;AFR_AF=0;EUR_AF=0.001;SAS_AF=0.0123;AA=A|||;VT=SNP
2	173024669	rs7604730	A	G	100	PASS	AC=752;AF=0.15016;AN=5008;NS=2504;DP=18717;EAS_AF=0.0526;AMR_AF=0.1239;AFR_AF=0.233;EUR_AF=0.1342;SAS_AF=0.1738;AA=G|||;VT=SNP
2	173025646	rs111909222	C	T	100	PASS	AC=613;AF=0.122404;AN=5008;NS=2504;DP=13771;EAS_AF=0.1359;AMR_AF=0.1153;AFR_AF=0.1959;EUR_AF=0.0537;SAS_AF=0.0849;AA=C|||;VT=SNP
2	173026447	rs35319415	T	C	100	PASS	AC=774;AF=0.154553;AN=5008;NS=2504;DP=19726;EAS_AF=0.0526;AMR_AF=0.1124;AFR_AF=0.2595;EUR_AF=0.1272;SAS_AF=0.1759;AA=C|||;VT=SNP
2	173027109	rs79238150	C	T	100	PASS	AC=137;AF=0.0273562;AN=5008;NS=2504;DP=18700;EAS_AF=0.0079;AMR_AF=0.0346;AFR_AF=0.0643;EUR_AF=0.0129;SAS_AF=0.0072;AA=C|||;VT=SNP
2	173027943	rs3901602	T	C	100	PASS	AC=1604;AF=0.320288;AN=5008;NS=2504;DP=16015;EAS_AF=0.1647;AMR_AF=0.1945;AFR_AF=0.5053;EUR_AF=0.2087;SAS_AF=0.4346;AA=C|||;VT=SNP
2	173028333	rs76635127	T	A	100	PASS	AC=139;AF=0.0277556;AN=5008;NS=2504;DP=21116;EAS_AF=0.0079;AMR_AF=0.0346;AFR_AF=0.059;EUR_AF=0.0149;SAS_AF=0.0143;AA=T|||;VT=SNP
2	173028341	rs74383823	A	G	100	PASS	AC=151;AF=0.0301518;AN=5008;NS=2504;DP=21021;EAS_AF=0.0079;AMR_AF=0.036;AFR_AF=0.0673;EUR_AF=0.0149;SAS_AF=0.0143;AA=A|||;VT=SNP
2	173028656	rs12617621	T	C	100	PASS	AC=1644;AF=0.328275;AN=5008;NS=2504;DP=20549;EAS_AF=0.1696;AMR_AF=0.2435;AFR_AF=0.5015;EUR_AF=0.2217;SAS_AF=0.4274;AA=C|||;VT=SNP
2	173028677	rs12620522	A	C	100	PASS	AC=609;AF=0.121605;AN=5008;NS=2504;DP=20813;EAS_AF=0.0972;AMR_AF=0.0648;AFR_AF=0.1475;EUR_AF=0.0795;SAS_AF=0.1953;AA=A|||;VT=SNP
2	173028680	rs12614216	C	T	100	PASS	AC=624;AF=0.124601;AN=5008;NS=2504;DP=20829;EAS_AF=0.0972;AMR_AF=0.0648;AFR_AF=0.1581;EUR_AF=0.0805;SAS_AF=0.1953;AA=C|||;VT=SNP
2	173029863	rs2171320	T	C	100	PASS	AC=1629;AF=0.32528;AN=5008;NS=2504;DP=18652;EAS_AF=0.1677;AMR_AF=0.2133;AFR_AF=0.5015;EUR_AF=0.2207;SAS_AF=0.4366;AA=C|||;VT=SNP
2	173029905	rs77375152	G	A	100	PASS	AC=145;AF=0.0289537;AN=5008;NS=2504;DP=19418;EAS_AF=0.0089;AMR_AF=0.0346;AFR_AF=0.062;EUR_AF=0.0149;SAS_AF=0.0153;AA=G|||;VT=SNP
2	173029993	rs79871038	C	A	100	PASS	AC=57;AF=0.0113818;AN=5008;NS=2504;DP=21692;EAS_AF=0.0427;AMR_AF=0;AFR_AF=0;EUR_AF=0.001;SAS_AF=0.0133;AA=C|||;VT=SNP
2	173030414	rs10191449	T	C	100	PASS	AC=986;AF=0.196885;AN=5008;NS=2504;DP=19413;EAS_AF=0.0982;AMR_AF=0.1542;AFR_AF=0.1725;EUR_AF=0.2018;SAS_AF=0.3569;AA=T|||;VT=SNP
2	173030965	rs4340475	G	C	100	PASS	AC=1576;AF=0.314696;AN=5008;NS=2504;DP=9547;EAS_AF=0.1677;AMR_AF=0.2075;AFR_AF=0.4667;EUR_AF=0.2197;SAS_AF=0.4346;AA=C|||;VT=SNP
2	173032238	rs6750932	T	C	100	PASS	AC=584;AF=0.116613;AN=5008;NS=2504;DP=18284;EAS_AF=0.0913;AMR_AF=0.072;AFR_AF=0.1641;EUR_AF=0.0785;SAS_AF=0.1493;AA=T|||;VT=SNP
2	173033500	rs10183800	T	C	100	PASS	AC=1145;AF=0.228634;AN=5008;NS=2504;DP=18821;EAS_AF=0.0754;AMR_AF=0.1441;AFR_AF=0.4652;EUR_AF=0.1362;SAS_AF=0.2219;AA=T|||;VT=SNP
2	173033787	rs13006420	C	T	100	PASS	AC=507;AF=0.101238;AN=5008;NS=2504;DP=21457;EAS_AF=0.0238;AMR_AF=0.1225;AFR_AF=0.0635;EUR_AF=0.159;SAS_AF=0.1575;AA=C|||;VT=SNP
2	173033895	rs10186626	T	C	100	PASS	AC=1147;AF=0.229034;AN=5008;NS=2504;DP=21804;EAS_AF=0.0764;AMR_AF=0.1441;AFR_AF=0.4652;EUR_AF=0.1362;SAS_AF=0.2229;AA=T|||;VT=SNP
2	173034038	rs13006876	C	T	100	PASS	AC=470;AF=0.0938498;AN=5008;NS=2504;DP=21331;EAS_AF=0.0238;AMR_AF=0.1196;AFR_AF=0.0363;EUR_AF=0.159;SAS_AF=0.1585;AA=C|||;VT=SNP
2	173034649	rs6433333	T	C	100	PASS	AC=1322;AF=0.263978;AN=5008;NS=2504;DP=19650;EAS_AF=0.0764;AMR_AF=0.1585;AFR_AF=0.5802;EUR_AF=0.1451;SAS_AF=0.227;AA=T|||;VT=SNP
2	173034736	rs6718762	A	C	100	PASS	AC=1502;AF=0.29992;AN=5008;NS=2504;DP=18395;EAS_AF=0.0784;AMR_AF=0.2579;AFR_AF=0.4365;EUR_AF=0.2942;SAS_AF=0.3793;AA=A|||;VT=SNP
2	173035157	rs13014155	A	G	100	PASS	AC=402;AF=0.0802716;AN=5008;NS=2504;DP=18280;EAS_AF=0.002;AMR_AF=0.1182;AFR_AF=0.0038;EUR_AF=0.159;SAS_AF=0.1564;AA=A|||;VT=SNP
2	173035766	rs6751639	G	C	100	PASS	AC=845;AF=0.16873;AN=5008;NS=2504;DP=19298;EAS_AF=0.0764;AMR_AF=0.1153;AFR_AF=0.2761;EUR_AF=0.1113;SAS_AF=0.2157;AA=G|||;VT=SNP
2	173035797	rs6751644	G	C	100	PASS	AC=1298;AF=0.259185;AN=5008;NS=2504;DP=18957;EAS_AF=0.0764;AMR_AF=0.1499;AFR_AF=0.5726;EUR_AF=0.1421;SAS_AF=0.2219;AA=G|||;VT=SNP
2	173036081	rs13400011	G	A	100	PASS	AC=1354;AF=0.270367;AN=5008;NS=2504;DP=18482;EAS_AF=0.0764;AMR_AF=0.1527;AFR_AF=0.6142;EUR_AF=0.1431;SAS_AF=0.2198;AA=A|||;VT=SNP
2	173037618	rs13034105	C	T	100	PASS	AC=1738;AF=0.347045;AN=5008;NS=2504;DP=10042;EAS_AF=0.1002;AMR_AF=0.2579;AFR_AF=0.6248;EUR_AF=0.2674;SAS_AF=0.3712;AA=C|||;VT=SNP
2	173037826	rs371565191	C	T	100	PASS	AC=15;AF=0.00299521;AN=5008;NS=2504;DP=12722;EAS_AF=0.0139;AMR_AF=0;AFR_AF=0;EUR_AF=0;SAS_AF=0.001;AA=C|||;VT=SNP
2	173038064	rs13432384	A	G	100	PASS	AC=652;AF=0.130192;AN=5008;NS=2504;DP=15092;EAS_AF=0.0754;AMR_AF=0.1095;AFR_AF=0.1596;EUR_AF=0.1103;SAS_AF=0.182;AA=A|||;VT=SNP
2	173038099	rs7607929	G	C	100	PASS	AC=1405;AF=0.280551;AN=5008;NS=2504;DP=15812;EAS_AF=0.0982;AMR_AF=0.1556;AFR_AF=0.6354;EUR_AF=0.1412;SAS_AF=0.2209;AA=C|||;VT=SNP
2	173038633	rs35125498	C	T	100	PASS	AC=754;AF=0.150559;AN=5008;NS=2504;DP=17102;EAS_AF=0.0188;AMR_AF=0.3761;AFR_AF=0.0144;EUR_AF=0.3598;SAS_AF=0.0951;AA=C|||;VT=SNP
2	173038675	rs6706297	G	T	100	PASS	AC=1334;AF=0.266374;AN=5008;NS=2504;DP=17674;EAS_AF=0.0764;AMR_AF=0.1542;AFR_AF=0.6014;EUR_AF=0.1412;SAS_AF=0.2178;AA=T|||;VT=SNP
2	173039019	rs62170027	G	A	100	PASS	AC=753;AF=0.150359;AN=5008;NS=2504;DP=12448;EAS_AF=0.0188;AMR_AF=0.3746;AFR_AF=0.0144;EUR_AF=0.3598;SAS_AF=0.0951;AA=G|||;VT=SNP
2	173039858	rs6738987	A	C	100	PASS	AC=1339;AF=0.267372;AN=5008;NS=2504;DP=18034;EAS_AF=0.0764;AMR_AF=0.1556;AFR_AF=0.6036;EUR_AF=0.1412;SAS_AF=0.2188;AA=C|||;VT=SNP
2	173039927	rs10930522	T	A	100	PASS	AC=1159;AF=0.23143;AN=5008;NS=2504;DP=15967;EAS_AF=0.7669;AMR_AF=0.1383;AFR_AF=0.0083;EUR_AF=0.1024;SAS_AF=0.18;AA=T|||;VT=SNP
2	173040217	rs10170745	A	G	100	PASS	AC=1897;AF=0.378794;AN=5008;NS=2504;DP=17083;EAS_AF=0.1032;AMR_AF=0.2738;AFR_AF=0.7231;EUR_AF=0.2674;SAS_AF=0.3865;AA=G|||;VT=SNP
2	173040580	rs13389254	A	G	100	PASS	AC=1010;AF=0.201677;AN=5008;NS=2504;DP=15575;EAS_AF=0.0764;AMR_AF=0.1311;AFR_AF=0.3714;EUR_AF=0.1342;SAS_AF=0.2209;AA=a|||;VT=SNP
2	173041943	rs150516582	C	A	100	PASS	AC=34;AF=0.00678914;AN=5008;NS=2504;DP=20124;EAS_AF=0.0337;AMR_AF=0;AFR_AF=0;EUR_AF=0;SAS_AF=0;AA=C|||;VT=SNP
2	173042216	rs10183347	C	T	100	PASS	AC=1079;AF=0.215455;AN=5008;NS=2504;DP=18711;EAS_AF=0.2282;AMR_AF=0.1859;AFR_AF=0.2769;EUR_AF=0.1412;SAS_AF=0.2168;AA=C|||;VT=SNP
2	173042342	rs139475142	T	C	100	PASS	AC=41;AF=0.0081869;AN=5008;NS=2504;DP=16851;EAS_AF=0.0278;AMR_AF=0.0144;AFR_AF=0.0008;EUR_AF=0;SAS_AF=0.002;AA=T|||;VT=SNP
2	173044721	rs78707843	C	G	100	PASS	AC=930;AF=0.185703;AN=5008;NS=2504;DP=18980;EAS_AF=0.0268;AMR_AF=0.1542;AFR_AF=0.351;EUR_AF=0.174;SAS_AF=0.1605;AA=C|||;VT=SNP
2	173045137	rs36078085	A	G	100	PASS	AC=980;AF=0.195687;AN=5008;NS=2504;DP=21811;EAS_AF=0.0268;AMR_AF=0.1527;AFR_AF=0.3903;EUR_AF=0.173;SAS_AF=0.1605;AA=G|||;VT=SNP
2	173045142	rs34928801	C	T	100	PASS	AC=783;AF=0.15635;AN=5008;NS=2504;DP=21651;EAS_AF=0.0268;AMR_AF=0.147;AFR_AF=0.2519;EUR_AF=0.167;SAS_AF=0.1564;AA=T|||;VT=SNP
2	173045386	rs10206099	T	G	100	PASS	AC=2124;AF=0.424121;AN=5008;NS=2504;DP=17667;EAS_AF=0.2659;AMR_AF=0.3429;AFR_AF=0.6952;EUR_AF=0.3151;SAS_AF=0.3906;AA=G|||;VT=SNP
2	173045591	rs10172507	A	G	100	PASS	AC=1809;AF=0.361222;AN=5008;NS=2504;DP=14695;EAS_AF=0.2569;AMR_AF=0.3271;AFR_AF=0.4864;EUR_AF=0.3091;SAS_AF=0.3773;AA=G|||;VT=SNP
2	173045799	rs10208791	T	C	100	PASS	AC=1949;AF=0.389177;AN=5008;NS=2504;DP=17998;EAS_AF=0.2569;AMR_AF=0.3314;AFR_AF=0.5938;EUR_AF=0.2922;SAS_AF=0.3896;AA=t|||;VT=SNP
2	173046291	rs11898349	G	C	100	PASS	AC=1866;AF=0.372604;AN=5008;NS=2504;DP=17880;EAS_AF=0.2312;AMR_AF=0.33;AFR_AF=0.5582;EUR_AF=0.2903;SAS_AF=0.3824;AA=G|||;VT=SNP
2	173046451	rs6751272	C	G	100	PASS	AC=1916;AF=0.382588;AN=5008;NS=2504;DP=20194;EAS_AF=0.2302;AMR_AF=0.3329;AFR_AF=0.5983;EUR_AF=0.2922;SAS_AF=0.3763;AA=G|||;VT=SNP
2	173046478	rs6751564	G	T	100	PASS	AC=2125;AF=0.424321;AN=5008;NS=2504;DP=19019;EAS_AF=0.255;AMR_AF=0.3473;AFR_AF=0.711;EUR_AF=0.3151;SAS_AF=0.3783;AA=T|||;VT=SNP
2	173046584	rs1386351	C	T	100	PASS	AC=1894;AF=0.378195;AN=5008;NS=2504;DP=18755;EAS_AF=0.256;AMR_AF=0.3329;AFR_AF=0.5598;EUR_AF=0.2922;SAS_AF=0.3793;AA=T|||;VT=SNP
2	173046754	rs1386352	A	G	100	PASS	AC=1895;AF=0.378395;AN=5008;NS=2504;DP=17673;EAS_AF=0.254;AMR_AF=0.3329;AFR_AF=0.5658;EUR_AF=0.2883;SAS_AF=0.3783;AA=G|||;VT=SNP
2	173046875	rs1825750	T	C	100	PASS	AC=1893;AF=0.377995;AN=5008;NS=2504;DP=17933;EAS_AF=0.253;AMR_AF=0.3343;AFR_AF=0.5651;EUR_AF=0.2843;SAS_AF=0.3814;AA=C|||;VT=SNP
2	173046902	rs1386353	G	A	100	PASS	AC=1888;AF=0.376997;AN=5008;NS=2504;DP=17430;EAS_AF=0.253;AMR_AF=0.3343;AFR_AF=0.5651;EUR_AF=0.2833;SAS_AF=0.3773;AA=A|||;VT=SNP
2	173046997	rs33910987	A	G	100	PASS	AC=503;AF=0.100439;AN=5008;NS=2504;DP=17807;EAS_AF=0.0268;AMR_AF=0.1225;AFR_AF=0.0719;EUR_AF=0.1421;SAS_AF=0.1564;AA=A|||;VT=SNP
2	173047012	rs141421050	G	T	100	PASS	AC=27;AF=0.00539137;AN=5008;NS=2504;DP=17321;EAS_AF=0.0248;AMR_AF=0;AFR_AF=0;EUR_AF=0;SAS_AF=0.002;AA=G|||;VT=SNP
2	173047098	rs34267026	G	A	100	PASS	AC=500;AF=0.0998403;AN=5008;NS=2504;DP=15581;EAS_AF=0.0278;AMR_AF=0.1268;AFR_AF=0.0628;EUR_AF=0.1461;SAS_AF=0.1575;AA=G|||;VT=SNP
2	173047234	rs78926363	T	C	100	PASS	AC=50;AF=0.00998403;AN=5008;NS=2504;DP=15069;EAS_AF=0.0496;AMR_AF=0;AFR_AF=0;EUR_AF=0;SAS_AF=0;AA=T|||;VT=SNP
2	173047346	rs10176551	A	G	100	PASS	AC=1266;AF=0.252796;AN=5008;NS=2504;DP=15121;EAS_AF=0.1647;AMR_AF=0.1643;AFR_AF=0.6415;EUR_AF=0.0746;SAS_AF=0.0644;AA=A|||;VT=SNP
2	173047982	rs6730323	A	G	100	PASS	AC=1729;AF=0.345248;AN=5008;NS=2504;DP=20664;EAS_AF=0.1845;AMR_AF=0.281;AFR_AF=0.6793;EUR_AF=0.2187;SAS_AF=0.2352;AA=A|||;VT=SNP
2	173048023	rs6730339	A	G	100	PASS	AC=1744;AF=0.348243;AN=5008;NS=2504;DP=20377;EAS_AF=0.1845;AMR_AF=0.2824;AFR_AF=0.6914;EUR_AF=0.2167;SAS_AF=0.2352;AA=A|||;VT=SNP
2	173048574	rs1906182	A	G	100	PASS	AC=1802;AF=0.359824;AN=5008;NS=2504;DP=18412;EAS_AF=0.1855;AMR_AF=0.2824;AFR_AF=0.7224;EUR_AF=0.2187;SAS_AF=0.2495;AA=G|||;VT=SNP
2	173048644	rs1906183	T	C	100	PASS	AC=1848;AF=0.36901;AN=5008;NS=2504;DP=18589;EAS_AF=0.1855;AMR_AF=0.2867;AFR_AF=0.7549;EUR_AF=0.2187;SAS_AF=0.2495;AA=C|||;VT=SNP
2	173048944	rs6433334	C	T	100	PASS	AC=1733;AF=0.346046;AN=5008;NS=2504;DP=15997;EAS_AF=0.1855;AMR_AF=0.2795;AFR_AF=0.677;EUR_AF=0.2167;SAS_AF=0.2444;AA=C|||;VT=SNP
2	173049074	rs6433335	C	T	100	PASS	AC=1715;AF=0.342452;AN=5008;NS=2504;DP=13868;EAS_AF=0.1677;AMR_AF=0.281;AFR_AF=0.68;EUR_AF=0.2167;SAS_AF=0.2393;AA=C|||;VT=SNP
2	173049165	rs6721163	T	A	100	PASS	AC=1715;AF=0.342452;AN=5008;NS=2504;DP=16140;EAS_AF=0.1677;AMR_AF=0.281;AFR_AF=0.68;EUR_AF=0.2167;SAS_AF=0.2393;AA=T|||;VT=SNP
2	173049387	rs6705994	C	T	100	PASS	AC=1794;AF=0.358227;AN=5008;NS=2504;DP=15495;EAS_AF=0.1855;AMR_AF=0.2824;AFR_AF=0.7216;EUR_AF=0.2167;SAS_AF=0.2444;AA=T|||;VT=SNP
2	173049531	rs1486956	A	T	100	PASS	AC=1737;AF=0.346845;AN=5008;NS=2504;DP=16681;EAS_AF=0.1845;AMR_AF=0.281;AFR_AF=0.68;EUR_AF=0.2167;SAS_AF=0.2444;AA=A|||;VT=SNP
2	173049819	rs1531998	G	C	100	PASS	AC=1737;AF=0.346845;AN=5008;NS=2504;DP=19218;EAS_AF=0.1845;AMR_AF=0.2767;AFR_AF=0.6952;EUR_AF=0.2018;SAS_AF=0.2423;AA=C|||;VT=SNP
2	173050541	rs62168962	G	A	100	PASS	AC=589;AF=0.117612;AN=5008;NS=2504;DP=19983;EAS_AF=0.0159;AMR_AF=0.2032;AFR_AF=0.0113;EUR_AF=0.3191;SAS_AF=0.0982;AA=G|||;VT=SNP
2	173050655	rs78580759	C	G	100	PASS	AC=1710;AF=0.341454;AN=5008;NS=2504;DP=18527;EAS_AF=0.1845;AMR_AF=0.2738;AFR_AF=0.677;EUR_AF=0.1998;SAS_AF=0.2434;AA=G|||;VT=SNP
2	173050800	rs9752188	C	T	100	PASS	AC=1762;AF=0.351837;AN=5008;NS=2504;DP=17956;EAS_AF=0.1845;AMR_AF=0.2752;AFR_AF=0.7163;EUR_AF=0.1998;SAS_AF=0.2423;AA=T|||;VT=SNP
2	173050806	rs9752202	G	A	100	PASS	AC=1709;AF=0.341254;AN=5008;NS=2504;DP=18040;EAS_AF=0.1845;AMR_AF=0.2738;AFR_AF=0.677;EUR_AF=0.1998;SAS_AF=0.2423;AA=G|||;VT=SNP
2	173050869	rs9752190	C	T	100	PASS	AC=1710;AF=0.341454;AN=5008;NS=2504;DP=18695;EAS_AF=0.1845;AMR_AF=0.2752;AFR_AF=0.677;EUR_AF=0.1998;SAS_AF=0.2423;AA=C|||;VT=SNP
2	173051020	rs9752220	G	A	100	PASS	AC=824;AF=0.164537;AN=5008;NS=2504;DP=19396;EAS_AF=0.1657;AMR_AF=0.1282;AFR_AF=0.3343;EUR_AF=0.0557;SAS_AF=0.0716;AA=G|||;VT=SNP
2	173051282	rs2357315	G	A	100	PASS	AC=1765;AF=0.352436;AN=5008;NS=2504;DP=19832;EAS_AF=0.1845;AMR_AF=0.2767;AFR_AF=0.7163;EUR_AF=0.2018;SAS_AF=0.2423;AA=A|||;VT=SNP
2	173051594	rs117186160	T	C	100	PASS	AC=22;AF=0.00439297;AN=5008;NS=2504;DP=16800;EAS_AF=0.0169;AMR_AF=0;AFR_AF=0;EUR_AF=0;SAS_AF=0.0051;AA=T|||;VT=SNP
2	173051796	rs10198906	G	A	100	PASS	AC=1766;AF=0.352636;AN=5008;NS=2504;DP=14153;EAS_AF=0.1855;AMR_AF=0.2767;AFR_AF=0.7163;EUR_AF=0.2018;SAS_AF=0.2423;AA=A|||;VT=SNP
2	173053754	rs201384026	G	T	100	PASS	AC=249;AF=0.0497204;AN=5008;NS=2504;DP=17997;EAS_AF=0.1339;AMR_AF=0.0447;AFR_AF=0.0333;EUR_AF=0.002;SAS_AF=0.0378;AA=G|||;VT=SNP
2	173055609	rs191466020	C	T	100	PASS	AC=22;AF=0.00439297;AN=5008;NS=2504;DP=20733;EAS_AF=0.0169;AMR_AF=0;AFR_AF=0;EUR_AF=0;SAS_AF=0.0051;AA=C|||;VT=SNP
2	173056307	rs542186505	A	G	100	PASS	AC=23;AF=0.00459265;AN=5008;NS=2504;DP=16972;EAS_AF=0.0179;AMR_AF=0;AFR_AF=0;EUR_AF=0;SAS_AF=0.0051;AA=A|||;VT=SNP
2	173057429	rs142107540	G	A	100	PASS	AC=1167;AF=0.233027;AN=5008;NS=2504;DP=18316;EAS_AF=0.621;AMR_AF=0.2089;AFR_AF=0.0862;EUR_AF=0.1133;SAS_AF=0.1718;AA=G|||;VT=SNP
2	173057849	rs12692990	A	G	100	PASS	AC=1209;AF=0.241414;AN=5008;NS=2504;DP=20026;EAS_AF=0.1677;AMR_AF=0.2349;AFR_AF=0.3487;EUR_AF=0.1819;SAS_AF=0.2382;AA=A|||;VT=SNP
2	173057854	rs12692991	C	T	100	PASS	AC=1770;AF=0.353435;AN=5008;NS=2504;DP=20021;EAS_AF=0.1845;AMR_AF=0.2752;AFR_AF=0.7163;EUR_AF=0.2028;SAS_AF=0.2474;AA=C|||;VT=SNP
2	173057914	rs12692992	A	T	100	PASS	AC=1770;AF=0.353435;AN=5008;NS=2504;DP=20680;EAS_AF=0.1845;AMR_AF=0.2752;AFR_AF=0.7163;EUR_AF=0.2028;SAS_AF=0.2474;AA=A|||;VT=SNP
2	173057982	rs12692993	T	C	100	PASS	AC=1768;AF=0.353035;AN=5008;NS=2504;DP=19909;EAS_AF=0.1845;AMR_AF=0.2738;AFR_AF=0.7156;EUR_AF=0.2028;SAS_AF=0.2474;AA=T|||;VT=SNP
2	173058038	rs145363219	A	C	100	PASS	AC=60;AF=0.0119808;AN=5008;NS=2504;DP=19099;EAS_AF=0.0278;AMR_AF=0.0144;AFR_AF=0.0015;EUR_AF=0.0149;SAS_AF=0.0051;AA=A|||;VT=SNP
2	173058217	rs10930525	C	G	100	PASS	AC=1167;AF=0.233027;AN=5008;NS=2504;DP=20212;EAS_AF=0.621;AMR_AF=0.2104;AFR_AF=0.0855;EUR_AF=0.1133;SAS_AF=0.1718;AA=C|||;VT=SNP
2	173058655	rs4621143	T	C	100	PASS	AC=1771;AF=0.353634;AN=5008;NS=2504;DP=18401;EAS_AF=0.1845;AMR_AF=0.2767;AFR_AF=0.7163;EUR_AF=0.2028;SAS_AF=0.2474;AA=C|||;VT=SNP
2	173058672	rs4539764	G	T	100	PASS	AC=1771;AF=0.353634;AN=5008;NS=2504;DP=17830;EAS_AF=0.1845;AMR_AF=0.2767;AFR_AF=0.7163;EUR_AF=0.2028;SAS_AF=0.2474;AA=T|||;VT=SNP
2	173058709	rs11678566	C	T	100	PASS	AC=1165;AF=0.232628;AN=5008;NS=2504;DP=16994;EAS_AF=0.619;AMR_AF=0.2089;AFR_AF=0.0855;EUR_AF=0.1143;SAS_AF=0.1718;AA=C|||;VT=SNP
2	173058850	rs60758744	A	G	100	PASS	AC=1749;AF=0.349241;AN=5008;NS=2504;DP=17085;EAS_AF=0.1677;AMR_AF=0.2767;AFR_AF=0.7163;EUR_AF=0.2028;SAS_AF=0.2423;AA=A|||;VT=SNP
2	173058937	rs35747719	C	T	100	PASS	AC=1761;AF=0.351637;AN=5008;NS=2504;DP=19774;EAS_AF=0.1825;AMR_AF=0.2767;AFR_AF=0.711;EUR_AF=0.2028;SAS_AF=0.2464;AA=C|||;VT=SNP
2	173059159	rs34366279	A	C	100	PASS	AC=1772;AF=0.353834;AN=5008;NS=2504;DP=19377;EAS_AF=0.1845;AMR_AF=0.2781;AFR_AF=0.7163;EUR_AF=0.2028;SAS_AF=0.2474;AA=C|||;VT=SNP
2	173059248	rs13393795	C	T	100	PASS	AC=1773;AF=0.354034;AN=5008;NS=2504;DP=18632;EAS_AF=0.1845;AMR_AF=0.2781;AFR_AF=0.7163;EUR_AF=0.2038;SAS_AF=0.2474;AA=C|||;VT=SNP
2	173059261	rs13393977	G	A	100	PASS	AC=1773;AF=0.354034;AN=5008;NS=2504;DP=18894;EAS_AF=0.1845;AMR_AF=0.2781;AFR_AF=0.7163;EUR_AF=0.2038;SAS_AF=0.2474;AA=G|||;VT=SNP
2	173059269	rs13407236	T	G	100	PASS	AC=1773;AF=0.354034;AN=5008;NS=2504;DP=19010;EAS_AF=0.1845;AMR_AF=0.2781;AFR_AF=0.7163;EUR_AF=0.2038;SAS_AF=0.2474;AA=G|||;VT=SNP
2	173059440	rs2129476	T	C	100	PASS	AC=1771;AF=0.353634;AN=5008;NS=2504;DP=19159;EAS_AF=0.1845;AMR_AF=0.2767;AFR_AF=0.7163;EUR_AF=0.2028;SAS_AF=0.2474;AA=T|||;VT=SNP
2	173059636	rs2129477	C	T	100	PASS	AC=1771;AF=0.353634;AN=5008;NS=2504;DP=19065;EAS_AF=0.1845;AMR_AF=0.2767;AFR_AF=0.7163;EUR_AF=0.2028;SAS_AF=0.2474;AA=C|||;VT=SNP
2	173059672	rs2129478	C	T	100	PASS	AC=1771;AF=0.353634;AN=5008;NS=2504;DP=20413;EAS_AF=0.1845;AMR_AF=0.2767;AFR_AF=0.7163;EUR_AF=0.2028;SAS_AF=0.2474;AA=T|||;VT=SNP
2	173059832	rs7605010	A	G	100	PASS	AC=2947;AF=0.588458;AN=5008;NS=2504;DP=18238;EAS_AF=0.8056;AMR_AF=0.487;AFR_AF=0.8079;EUR_AF=0.3161;SAS_AF=0.4202;AA=G|||;VT=SNP
2	173059917	rs7592807	T	C	100	PASS	AC=1773;AF=0.354034;AN=5008;NS=2504;DP=15960;EAS_AF=0.1855;AMR_AF=0.2767;AFR_AF=0.7163;EUR_AF=0.2028;SAS_AF=0.2485;AA=t|||;VT=SNP
2	173060388	rs117583770	T	C	100	PASS	AC=24;AF=0.00479233;AN=5008;NS=2504;DP=17053;EAS_AF=0.0179;AMR_AF=0;AFR_AF=0.0008;EUR_AF=0;SAS_AF=0.0051;AA=T|||;VT=SNP
2	173060422	rs2171319	T	C	100	PASS	AC=778;AF=0.155351;AN=5008;NS=2504;DP=16750;EAS_AF=0.1667;AMR_AF=0.1239;AFR_AF=0.2988;EUR_AF=0.0537;SAS_AF=0.0767;AA=T|||;VT=SNP
2	173060526	rs1038565	G	T	100	PASS	AC=1772;AF=0.353834;AN=5008;NS=2504;DP=15178;EAS_AF=0.1855;AMR_AF=0.2767;AFR_AF=0.7163;EUR_AF=0.2028;SAS_AF=0.2474;AA=T|||;VT=SNP
2	173060756	rs1038566	A	C	100	PASS	AC=1772;AF=0.353834;AN=5008;NS=2504;DP=17475;EAS_AF=0.1855;AMR_AF=0.2767;AFR_AF=0.7163;EUR_AF=0.2028;SAS_AF=0.2474;AA=C|||;VT=SNP
2	173060807	rs1038567	C	G	100	PASS	AC=1773;AF=0.354034;AN=5008;NS=2504;DP=18959;EAS_AF=0.1855;AMR_AF=0.2767;AFR_AF=0.7163;EUR_AF=0.2028;SAS_AF=0.2485;AA=C|||;VT=SNP
2	173060838	rs6711418	G	A	100	PASS	AC=1772;AF=0.353834;AN=5008;NS=2504;DP=19944;EAS_AF=0.1855;AMR_AF=0.2767;AFR_AF=0.7163;EUR_AF=0.2028;SAS_AF=0.2474;AA=G|||;VT=SNP
2	173060932	rs79291669	G	A	100	PASS	AC=35;AF=0.00698882;AN=5008;NS=2504;DP=20464;EAS_AF=0.0347;AMR_AF=0;AFR_AF=0;EUR_AF=0;SAS_AF=0;AA=G|||;VT=SNP
2	173060938	rs6739805	A	C	100	PASS	AC=1746;AF=0.348642;AN=5008;NS=2504;DP=20317;EAS_AF=0.1687;AMR_AF=0.2767;AFR_AF=0.7133;EUR_AF=0.2028;SAS_AF=0.2423;AA=A|||;VT=SNP
2	173061000	rs6711450	C	A	100	PASS	AC=1772;AF=0.353834;AN=5008;NS=2504;DP=20264;EAS_AF=0.1855;AMR_AF=0.2767;AFR_AF=0.7163;EUR_AF=0.2028;SAS_AF=0.2474;AA=C|||;VT=SNP
2	173061079	rs150697399	C	G	100	PASS	AC=50;AF=0.00998403;AN=5008;NS=2504;DP=21224;EAS_AF=0.0496;AMR_AF=0;AFR_AF=0;EUR_AF=0;SAS_AF=0;AA=C|||;VT=SNP
2	173061236	rs57033598	G	A	100	PASS	AC=1028;AF=0.205272;AN=5008;NS=2504;DP=20447;EAS_AF=0.1657;AMR_AF=0.1427;AFR_AF=0.469;EUR_AF=0.0666;SAS_AF=0.0767;AA=G|||;VT=SNP
2	173061446	rs117830069	G	C	100	PASS	AC=23;AF=0.00459265;AN=5008;NS=2504;DP=19805;EAS_AF=0.0179;AMR_AF=0;AFR_AF=0;EUR_AF=0;SAS_AF=0.0051;AA=G|||;VT=SNP
2	173061447	rs117010843	G	T	100	PASS	AC=23;AF=0.00459265;AN=5008;NS=2504;DP=19797;EAS_AF=0.0179;AMR_AF=0;AFR_AF=0;EUR_AF=0;SAS_AF=0.0051;AA=G|||;VT=SNP
2	173061764	rs4306685	C	T	100	PASS	AC=1772;AF=0.353834;AN=5008;NS=2504;DP=19530;EAS_AF=0.1855;AMR_AF=0.2767;AFR_AF=0.7163;EUR_AF=0.2028;SAS_AF=0.2474;AA=C|||;VT=SNP
2	173061795	rs57467572	C	T	100	PASS	AC=35;AF=0.00698882;AN=5008;NS=2504;DP=19535;EAS_AF=0.0347;AMR_AF=0;AFR_AF=0;EUR_AF=0;SAS_AF=0;AA=C|||;VT=SNP
2	173062001	rs9287949	C	T	100	PASS	AC=1773;AF=0.354034;AN=5008;NS=2504;DP=20317;EAS_AF=0.1865;AMR_AF=0.2767;AFR_AF=0.7163;EUR_AF=0.2028;SAS_AF=0.2474;AA=C|||;VT=SNP
2	173062076	rs10179896	T	C	100	PASS	AC=1772;AF=0.353834;AN=5008;NS=2504;DP=20067;EAS_AF=0.1855;AMR_AF=0.2767;AFR_AF=0.7163;EUR_AF=0.2028;SAS_AF=0.2474;AA=T|||;VT=SNP
2	173062159	rs9287950	C	A	100	PASS	AC=1772;AF=0.353834;AN=5008;NS=2504;DP=17114;EAS_AF=0.1855;AMR_AF=0.2767;AFR_AF=0.7163;EUR_AF=0.2028;SAS_AF=0.2474;AA=C|||;VT=SNP
2	173062261	rs10191165	A	G	100	PASS	AC=1777;AF=0.354832;AN=5008;NS=2504;DP=17175;EAS_AF=0.1865;AMR_AF=0.2767;AFR_AF=0.7194;EUR_AF=0.2028;SAS_AF=0.2474;AA=G|||;VT=SNP
2	173062313	rs9287951	T	A	100	PASS	AC=1772;AF=0.353834;AN=5008;NS=2504;DP=16304;EAS_AF=0.1855;AMR_AF=0.2767;AFR_AF=0.7163;EUR_AF=0.2028;SAS_AF=0.2474;AA=T|||;VT=SNP
2	173062549	rs13019943	T	C	100	PASS	AC=1772;AF=0.353834;AN=5008;NS=2504;DP=17045;EAS_AF=0.1855;AMR_AF=0.2767;AFR_AF=0.7163;EUR_AF=0.2028;SAS_AF=0.2474;AA=C|||;VT=SNP
2	173062602	rs12998734	C	A	100	PASS	AC=1771;AF=0.353634;AN=5008;NS=2504;DP=15226;EAS_AF=0.1855;AMR_AF=0.2767;AFR_AF=0.7156;EUR_AF=0.2028;SAS_AF=0.2474;AA=A|||;VT=SNP
2	173062727	rs4972705	G	A	100	PASS	AC=1164;AF=0.232428;AN=5008;NS=2504;DP=17025;EAS_AF=0.6171;AMR_AF=0.2075;AFR_AF=0.087;EUR_AF=0.1143;SAS_AF=0.1718;AA=G|||;VT=SNP
2	173062803	rs34961322	G	A	100	PASS	AC=1778;AF=0.355032;AN=5008;NS=2504;DP=17576;EAS_AF=0.1855;AMR_AF=0.2767;AFR_AF=0.7209;EUR_AF=0.2028;SAS_AF=0.2474;AA=A|||;VT=SNP
2	173062828	rs12999168	C	T	100	PASS	AC=1772;AF=0.353834;AN=5008;NS=2504;DP=17089;EAS_AF=0.1855;AMR_AF=0.2767;AFR_AF=0.7163;EUR_AF=0.2028;SAS_AF=0.2474;AA=T|||;VT=SNP
2	173063116	rs35482192	A	G	100	PASS	AC=1772;AF=0.353834;AN=5008;NS=2504;DP=17084;EAS_AF=0.1855;AMR_AF=0.2767;AFR_AF=0.7163;EUR_AF=0.2028;SAS_AF=0.2474;AA=A|||;VT=SNP
2	173063212	rs12692995	A	G	100	PASS	AC=1772;AF=0.353834;AN=5008;NS=2504;DP=17879;EAS_AF=0.1855;AMR_AF=0.2767;AFR_AF=0.7163;EUR_AF=0.2028;SAS_AF=0.2474;AA=A|||;VT=SNP
2	173063240	rs12692996	G	A	100	PASS	AC=1778;AF=0.355032;AN=5008;NS=2504;DP=17827;EAS_AF=0.1855;AMR_AF=0.2767;AFR_AF=0.7209;EUR_AF=0.2028;SAS_AF=0.2474;AA=A|||;VT=SNP
2	173063269	rs6720175	G	T	100	PASS	AC=1771;AF=0.353634;AN=5008;NS=2504;DP=17857;EAS_AF=0.1855;AMR_AF=0.2767;AFR_AF=0.7156;EUR_AF=0.2028;SAS_AF=0.2474;AA=T|||;VT=SNP
2	173063410	rs13000387	C	A	100	PASS	AC=1512;AF=0.301917;AN=5008;NS=2504;DP=18117;EAS_AF=0.1855;AMR_AF=0.2565;AFR_AF=0.5469;EUR_AF=0.1918;SAS_AF=0.2362;AA=A|||;VT=SNP
2	173063489	rs6720217	C	G	100	PASS	AC=1772;AF=0.353834;AN=5008;NS=2504;DP=19372;EAS_AF=0.1855;AMR_AF=0.2767;AFR_AF=0.7163;EUR_AF=0.2028;SAS_AF=0.2474;AA=C|||;VT=SNP
2	173063608	rs6720539	G	C	100	PASS	AC=1772;AF=0.353834;AN=5008;NS=2504;DP=19195;EAS_AF=0.1855;AMR_AF=0.2767;AFR_AF=0.7163;EUR_AF=0.2028;SAS_AF=0.2474;AA=G|||;VT=SNP
2	173063931	rs6723670	G	C	100	PASS	AC=1772;AF=0.353834;AN=5008;NS=2504;DP=16751;EAS_AF=0.1855;AMR_AF=0.2767;AFR_AF=0.7163;EUR_AF=0.2028;SAS_AF=0.2474;AA=G|||;VT=SNP
2	173064382	rs140934186	G	A	100	PASS	AC=24;AF=0.00479233;AN=5008;NS=2504;DP=14705;EAS_AF=0.0179;AMR_AF=0;AFR_AF=0;EUR_AF=0;SAS_AF=0.0061;AA=G|||;VT=SNP
2	173064393	rs4359606	A	T	100	PASS	AC=1773;AF=0.354034;AN=5008;NS=2504;DP=14320;EAS_AF=0.1845;AMR_AF=0.2767;AFR_AF=0.7179;EUR_AF=0.2028;SAS_AF=0.2474;AA=A|||;VT=SNP
2	173064428	rs4347787	C	T	100	PASS	AC=1773;AF=0.354034;AN=5008;NS=2504;DP=14281;EAS_AF=0.1845;AMR_AF=0.2767;AFR_AF=0.7179;EUR_AF=0.2028;SAS_AF=0.2474;AA=C|||;VT=SNP
2	173064435	rs4335914	T	C	100	PASS	AC=1770;AF=0.353435;AN=5008;NS=2504;DP=14450;EAS_AF=0.1835;AMR_AF=0.2767;AFR_AF=0.7163;EUR_AF=0.2028;SAS_AF=0.2474;AA=C|||;VT=SNP
2	173064685	rs4566334	G	A	100	PASS	AC=1773;AF=0.354034;AN=5008;NS=2504;DP=19280;EAS_AF=0.1855;AMR_AF=0.2767;AFR_AF=0.7171;EUR_AF=0.2028;SAS_AF=0.2474;AA=G|||;VT=SNP
2	173064686	rs4353612	C	T	100	PASS	AC=1773;AF=0.354034;AN=5008;NS=2504;DP=19504;EAS_AF=0.1855;AMR_AF=0.2767;AFR_AF=0.7171;EUR_AF=0.2028;SAS_AF=0.2474;AA=T|||;VT=SNP
2	173065234	rs12467851	G	C	100	PASS	AC=1772;AF=0.353834;AN=5008;NS=2504;DP=20571;EAS_AF=0.1855;AMR_AF=0.2767;AFR_AF=0.7163;EUR_AF=0.2028;SAS_AF=0.2474;AA=G|||;VT=SNP
2	173065342	rs12472179	T	C	100	PASS	AC=1773;AF=0.354034;AN=5008;NS=2504;DP=20432;EAS_AF=0.1855;AMR_AF=0.2767;AFR_AF=0.7163;EUR_AF=0.2028;SAS_AF=0.2485;AA=C|||;VT=SNP
2	173065352	rs12475912	A	T	100	PASS	AC=1774;AF=0.354233;AN=5008;NS=2504;DP=20409;EAS_AF=0.1855;AMR_AF=0.2767;AFR_AF=0.7171;EUR_AF=0.2028;SAS_AF=0.2485;AA=A|||;VT=SNP
2	173065413	rs12472208	T	C	100	PASS	AC=1772;AF=0.353834;AN=5008;NS=2504;DP=20876;EAS_AF=0.1855;AMR_AF=0.2767;AFR_AF=0.7163;EUR_AF=0.2028;SAS_AF=0.2474;AA=T|||;VT=SNP
2	173065600	rs12468728	C	T	100	PASS	AC=1749;AF=0.349241;AN=5008;NS=2504;DP=18991;EAS_AF=0.1677;AMR_AF=0.2767;AFR_AF=0.7163;EUR_AF=0.2028;SAS_AF=0.2423;AA=C|||;VT=SNP
2	173065724	rs13019996	C	T	100	PASS	AC=1749;AF=0.349241;AN=5008;NS=2504;DP=20134;EAS_AF=0.1677;AMR_AF=0.2767;AFR_AF=0.7163;EUR_AF=0.2028;SAS_AF=0.2423;AA=T|||;VT=SNP
2	173065905	rs118100750	C	T	100	PASS	AC=13;AF=0.00259585;AN=5008;NS=2504;DP=19968;EAS_AF=0.0089;AMR_AF=0;AFR_AF=0;EUR_AF=0;SAS_AF=0.0041;AA=C|||;VT=SNP
2	173065943	rs10497380	G	A	100	PASS	AC=1749;AF=0.349241;AN=5008;NS=2504;DP=20271;EAS_AF=0.1677;AMR_AF=0.2767;AFR_AF=0.7163;EUR_AF=0.2028;SAS_AF=0.2423;AA=G|||;VT=SNP
2	173066758	rs6706443	A	G	100	PASS	AC=1771;AF=0.353634;AN=5008;NS=2504;DP=18373;EAS_AF=0.1845;AMR_AF=0.2767;AFR_AF=0.7163;EUR_AF=0.2028;SAS_AF=0.2474;AA=A|||;VT=SNP
2	173066799	rs6735491	C	T	100	PASS	AC=1749;AF=0.349241;AN=5008;NS=2504;DP=17882;EAS_AF=0.1677;AMR_AF=0.2767;AFR_AF=0.7163;EUR_AF=0.2028;SAS_AF=0.2423;AA=C|||;VT=SNP
2	173066847	rs6735511	C	T	100	PASS	AC=1750;AF=0.349441;AN=5008;NS=2504;DP=17769;EAS_AF=0.1677;AMR_AF=0.2767;AFR_AF=0.7163;EUR_AF=0.2028;SAS_AF=0.2434;AA=T|||;VT=SNP
2	173066933	rs6735783	G	A	100	PASS	AC=1749;AF=0.349241;AN=5008;NS=2504;DP=17736;EAS_AF=0.1677;AMR_AF=0.2767;AFR_AF=0.7163;EUR_AF=0.2028;SAS_AF=0.2423;AA=A|||;VT=SNP
2	173067030	rs6750823	T	C	100	PASS	AC=1771;AF=0.353634;AN=5008;NS=2504;DP=17412;EAS_AF=0.1845;AMR_AF=0.2767;AFR_AF=0.7163;EUR_AF=0.2028;SAS_AF=0.2474;AA=C|||;VT=SNP
2	173067085	rs6750923	T	C	100	PASS	AC=1770;AF=0.353435;AN=5008;NS=2504;DP=17446;EAS_AF=0.1845;AMR_AF=0.2767;AFR_AF=0.7163;EUR_AF=0.2018;SAS_AF=0.2474;AA=C|||;VT=SNP
2	173067091	rs6736020	G	A	100	PASS	AC=1770;AF=0.353435;AN=5008;NS=2504;DP=17425;EAS_AF=0.1845;AMR_AF=0.2767;AFR_AF=0.7163;EUR_AF=0.2018;SAS_AF=0.2474;AA=A|||;VT=SNP
2	173067107	rs6736027	G	T	100	PASS	AC=1770;AF=0.353435;AN=5008;NS=2504;DP=17456;EAS_AF=0.1845;AMR_AF=0.2767;AFR_AF=0.7163;EUR_AF=0.2018;SAS_AF=0.2474;AA=T|||;VT=SNP
2	173067450	rs139446842	G	A	100	PASS	AC=22;AF=0.00439297;AN=5008;NS=2504;DP=20435;EAS_AF=0.0169;AMR_AF=0;AFR_AF=0;EUR_AF=0;SAS_AF=0.0051;AA=G|||;VT=SNP
2	173068180	rs10210968	A	C	100	PASS	AC=1750;AF=0.349441;AN=5008;NS=2504;DP=18862;EAS_AF=0.1677;AMR_AF=0.2767;AFR_AF=0.7171;EUR_AF=0.2028;SAS_AF=0.2423;AA=t|||;VT=SNP
2	173068201	rs10187668	C	A	100	PASS	AC=1751;AF=0.349641;AN=5008;NS=2504;DP=16502;EAS_AF=0.1677;AMR_AF=0.2767;AFR_AF=0.7171;EUR_AF=0.2038;SAS_AF=0.2423;AA=A|||;VT=SNP
2	173068403	rs10211286	A	G	100	PASS	AC=1751;AF=0.349641;AN=5008;NS=2504;DP=16720;EAS_AF=0.1677;AMR_AF=0.2781;AFR_AF=0.7171;EUR_AF=0.2028;SAS_AF=0.2423;AA=a|||;VT=SNP
2	173068570	rs10188182	G	A	100	PASS	AC=1741;AF=0.347644;AN=5008;NS=2504;DP=14301;EAS_AF=0.1696;AMR_AF=0.2767;AFR_AF=0.7095;EUR_AF=0.2028;SAS_AF=0.2413;AA=g|||;VT=SNP
2	173069236	rs6759270	T	C	100	PASS	AC=4010;AF=0.800719;AN=5008;NS=2504;DP=22794;EAS_AF=0.9524;AMR_AF=0.8415;AFR_AF=0.59;EUR_AF=0.8559;SAS_AF=0.8436;AA=T|||;VT=SNP
2	173069442	rs10930526	T	A	100	PASS	AC=3075;AF=0.614018;AN=5008;NS=2504;DP=21436;EAS_AF=0.7569;AMR_AF=0.7089;AFR_AF=0.1997;EUR_AF=0.8012;SAS_AF=0.7669;AA=T|||;VT=SNP
2	173069472	rs10803866	C	T	100	PASS	AC=3949;AF=0.788538;AN=5008;NS=2504;DP=20938;EAS_AF=0.9692;AMR_AF=0.8357;AFR_AF=0.5333;EUR_AF=0.8539;SAS_AF=0.8466;AA=C|||;VT=SNP
2	173069483	rs10803867	T	C	100	PASS	AC=3952;AF=0.789137;AN=5008;NS=2504;DP=21020;EAS_AF=0.9692;AMR_AF=0.8357;AFR_AF=0.5356;EUR_AF=0.8539;SAS_AF=0.8466;AA=C|||;VT=SNP
2	173069722	rs10930527	T	A	100	PASS	AC=3591;AF=0.717053;AN=5008;NS=2504;DP=23050;EAS_AF=0.8006;AMR_AF=0.7493;AFR_AF=0.5015;EUR_AF=0.8131;SAS_AF=0.8006;AA=A|||;VT=SNP
2	173069855	rs10930528	C	G	100	PASS	AC=3592;AF=0.717252;AN=5008;NS=2504;DP=18340;EAS_AF=0.8026;AMR_AF=0.7493;AFR_AF=0.5008;EUR_AF=0.8131;SAS_AF=0.8006;AA=C|||;VT=SNP
2	173070052	rs10930529	A	G	100	PASS	AC=3595;AF=0.717851;AN=5008;NS=2504;DP=22521;EAS_AF=0.8016;AMR_AF=0.7478;AFR_AF=0.5015;EUR_AF=0.8131;SAS_AF=0.8047;AA=G|||;VT=SNP
2	173070217	rs4972710	C	T	100	PASS	AC=3828;AF=0.764377;AN=5008;NS=2504;DP=20193;EAS_AF=0.8016;AMR_AF=0.7911;AFR_AF=0.6142;EUR_AF=0.8648;SAS_AF=0.8067;AA=T|||;VT=SNP
2	173070406	rs4972711	A	C	100	PASS	AC=3162;AF=0.63139;AN=5008;NS=2504;DP=18767;EAS_AF=0.7907;AMR_AF=0.6844;AFR_AF=0.2685;EUR_AF=0.7614;SAS_AF=0.7863;AA=C|||;VT=SNP
2	173070413	rs4972712	T	C	100	PASS	AC=3161;AF=0.63119;AN=5008;NS=2504;DP=19151;EAS_AF=0.7907;AMR_AF=0.6844;AFR_AF=0.2678;EUR_AF=0.7614;SAS_AF=0.7863;AA=C|||;VT=SNP
2	173070436	rs4972713	G	A	100	PASS	AC=3035;AF=0.60603;AN=5008;NS=2504;DP=20375;EAS_AF=0.7718;AMR_AF=0.6801;AFR_AF=0.202;EUR_AF=0.7614;SAS_AF=0.7689;AA=G|||;VT=SNP
2	173070849	rs62168965	T	C	100	PASS	AC=3160;AF=0.63099;AN=5008;NS=2504;DP=19079;EAS_AF=0.7907;AMR_AF=0.683;AFR_AF=0.2678;EUR_AF=0.7614;SAS_AF=0.7863;AA=C|||;VT=SNP
2	173071162	rs55919266	T	C	100	PASS	AC=3160;AF=0.63099;AN=5008;NS=2504;DP=18577;EAS_AF=0.7917;AMR_AF=0.683;AFR_AF=0.2678;EUR_AF=0.7604;SAS_AF=0.7863;AA=C|||;VT=SNP
2	173071238	rs13019357	G	C	100	PASS	AC=3160;AF=0.63099;AN=5008;NS=2504;DP=17635;EAS_AF=0.7917;AMR_AF=0.683;AFR_AF=0.2678;EUR_AF=0.7604;SAS_AF=0.7863;AA=C|||;VT=SNP
2	173071409	rs114071927	C	A	100	PASS	AC=508;AF=0.101438;AN=5008;NS=2504;DP=15258;EAS_AF=0.0099;AMR_AF=0.0648;AFR_AF=0.2882;EUR_AF=0.0537;SAS_AF=0.0184;AA=C|||;VT=SNP
2	173071433	rs4571029	A	G	100	PASS	AC=3160;AF=0.63099;AN=5008;NS=2504;DP=16926;EAS_AF=0.7917;AMR_AF=0.683;AFR_AF=0.2678;EUR_AF=0.7604;SAS_AF=0.7863;AA=G|||;VT=SNP
2	173071511	rs145504007	C	T	100	PASS	AC=28;AF=0.00559105;AN=5008;NS=2504;DP=16457;EAS_AF=0.0258;AMR_AF=0;AFR_AF=0;EUR_AF=0;SAS_AF=0.002;AA=C|||;VT=SNP
2	173072075	rs963308	G	A	100	PASS	AC=3135;AF=0.625998;AN=5008;NS=2504;DP=15660;EAS_AF=0.7927;AMR_AF=0.683;AFR_AF=0.2466;EUR_AF=0.7624;SAS_AF=0.7863;AA=A|||;VT=SNP
2	173072323	rs1812500	T	C	100	PASS	AC=3542;AF=0.707268;AN=5008;NS=2504;DP=17910;EAS_AF=0.7956;AMR_AF=0.7939;AFR_AF=0.2927;EUR_AF=0.8936;SAS_AF=0.9233;AA=C|||;VT=SNP
2	173072462	rs963307	C	T	100	PASS	AC=3018;AF=0.602636;AN=5008;NS=2504;DP=18381;EAS_AF=0.7738;AMR_AF=0.6729;AFR_AF=0.1921;EUR_AF=0.7604;SAS_AF=0.7689;AA=C|||;VT=SNP
2	173072719	rs11893372	G	A	100	PASS	AC=445;AF=0.0888578;AN=5008;NS=2504;DP=19717;EAS_AF=0.0089;AMR_AF=0.0605;AFR_AF=0.2443;EUR_AF=0.0517;SAS_AF=0.0194;AA=G|||;VT=SNP
2	173072824	rs73976590	C	T	100	PASS	AC=386;AF=0.0770767;AN=5008;NS=2504;DP=19364;EAS_AF=0.0188;AMR_AF=0.0562;AFR_AF=0.1936;EUR_AF=0.0537;SAS_AF=0.0184;AA=C|||;VT=SNP
2	173072957	rs73976592	G	A	100	PASS	AC=389;AF=0.0776757;AN=5008;NS=2504;DP=19405;EAS_AF=0.0188;AMR_AF=0.0562;AFR_AF=0.1959;EUR_AF=0.0537;SAS_AF=0.0184;AA=A|||;VT=SNP
2	173073136	rs12470966	G	A	100	PASS	AC=309;AF=0.0617013;AN=5008;NS=2504;DP=21647;EAS_AF=0.1677;AMR_AF=0.0605;AFR_AF=0.0401;EUR_AF=0;SAS_AF=0.046;AA=G|||;VT=SNP
2	173073238	rs11684103	C	T	100	PASS	AC=3495;AF=0.697883;AN=5008;NS=2504;DP=19956;EAS_AF=0.7927;AMR_AF=0.745;AFR_AF=0.4478;EUR_AF=0.8141;SAS_AF=0.7853;AA=T|||;VT=SNP
2	173073555	rs10930530	G	T	100	PASS	AC=3495;AF=0.697883;AN=5008;NS=2504;DP=20333;EAS_AF=0.7927;AMR_AF=0.745;AFR_AF=0.4478;EUR_AF=0.8141;SAS_AF=0.7853;AA=G|||;VT=SNP
2	173073705	rs10930531	A	G	100	PASS	AC=4368;AF=0.872204;AN=5008;NS=2504;DP=19841;EAS_AF=0.8046;AMR_AF=0.9092;AFR_AF=0.7564;EUR_AF=0.999;SAS_AF=0.9417;AA=G|||;VT=SNP
2	173073804	rs10930532	T	G	100	PASS	AC=3495;AF=0.697883;AN=5008;NS=2504;DP=20300;EAS_AF=0.7927;AMR_AF=0.745;AFR_AF=0.4478;EUR_AF=0.8141;SAS_AF=0.7853;AA=T|||;VT=SNP
2	173073917	rs10930533	G	A	100	PASS	AC=3495;AF=0.697883;AN=5008;NS=2504;DP=18745;EAS_AF=0.7927;AMR_AF=0.745;AFR_AF=0.4478;EUR_AF=0.8141;SAS_AF=0.7853;AA=A|||;VT=SNP
2	173074012	rs12476259	T	C	100	PASS	AC=3496;AF=0.698083;AN=5008;NS=2504;DP=19728;EAS_AF=0.7927;AMR_AF=0.745;AFR_AF=0.4486;EUR_AF=0.8141;SAS_AF=0.7853;AA=T|||;VT=SNP
2	173074253	rs116959906	A	G	100	PASS	AC=36;AF=0.0071885;AN=5008;NS=2504;DP=19149;EAS_AF=0.0188;AMR_AF=0;AFR_AF=0;EUR_AF=0;SAS_AF=0.0174;AA=A|||;VT=SNP
2	173074395	rs12991095	G	A	100	PASS	AC=3482;AF=0.695288;AN=5008;NS=2504;DP=19981;EAS_AF=0.7927;AMR_AF=0.7435;AFR_AF=0.4395;EUR_AF=0.8141;SAS_AF=0.7843;AA=g|||;VT=SNP
2	173074399	rs12990778	C	T	100	PASS	AC=3482;AF=0.695288;AN=5008;NS=2504;DP=20115;EAS_AF=0.7927;AMR_AF=0.7435;AFR_AF=0.4395;EUR_AF=0.8141;SAS_AF=0.7843;AA=T|||;VT=SNP
2	173074466	rs6743328	G	A	100	PASS	AC=3483;AF=0.695487;AN=5008;NS=2504;DP=21730;EAS_AF=0.7927;AMR_AF=0.7435;AFR_AF=0.4395;EUR_AF=0.8141;SAS_AF=0.7853;AA=G|||;VT=SNP
2	173074655	rs6714712	A	G	100	PASS	AC=3486;AF=0.696086;AN=5008;NS=2504;DP=18700;EAS_AF=0.7927;AMR_AF=0.7435;AFR_AF=0.441;EUR_AF=0.8151;SAS_AF=0.7853;AA=G|||;VT=SNP
2	173075067	rs10930534	C	T	100	PASS	AC=3486;AF=0.696086;AN=5008;NS=2504;DP=19067;EAS_AF=0.7927;AMR_AF=0.7435;AFR_AF=0.441;EUR_AF=0.8151;SAS_AF=0.7853;AA=T|||;VT=SNP
2	173075136	rs4524096	C	G	100	PASS	AC=3486;AF=0.696086;AN=5008;NS=2504;DP=18876;EAS_AF=0.7927;AMR_AF=0.745;AFR_AF=0.4402;EUR_AF=0.8151;SAS_AF=0.7853;AA=G|||;VT=SNP
2	173075266	rs4467239	A	G	100	PASS	AC=3486;AF=0.696086;AN=5008;NS=2504;DP=19694;EAS_AF=0.7927;AMR_AF=0.7435;AFR_AF=0.4402;EUR_AF=0.8151;SAS_AF=0.7863;AA=A|||;VT=SNP
2	173075418	rs2884154	T	G	100	PASS	AC=3030;AF=0.605032;AN=5008;NS=2504;DP=21222;EAS_AF=0.7738;AMR_AF=0.6772;AFR_AF=0.2005;EUR_AF=0.7614;SAS_AF=0.7658;AA=T|||;VT=SNP
2	173075511	rs4583429	A	G	100	PASS	AC=3485;AF=0.695887;AN=5008;NS=2504;DP=20544;EAS_AF=0.7927;AMR_AF=0.7435;AFR_AF=0.4402;EUR_AF=0.8151;SAS_AF=0.7853;AA=G|||;VT=SNP
2	173075545	rs6747365	G	C	100	PASS	AC=3484;AF=0.695687;AN=5008;NS=2504;DP=19488;EAS_AF=0.7917;AMR_AF=0.7435;AFR_AF=0.4402;EUR_AF=0.8151;SAS_AF=0.7853;AA=C|||;VT=SNP
2	173075595	rs6747259	C	T	100	PASS	AC=3487;AF=0.696286;AN=5008;NS=2504;DP=18648;EAS_AF=0.7917;AMR_AF=0.745;AFR_AF=0.4402;EUR_AF=0.8161;SAS_AF=0.7863;AA=T|||;VT=SNP
2	173075604	rs6705155	T	G	100	PASS	AC=3486;AF=0.696086;AN=5008;NS=2504;DP=18849;EAS_AF=0.7917;AMR_AF=0.745;AFR_AF=0.4402;EUR_AF=0.8161;SAS_AF=0.7853;AA=T|||;VT=SNP
2	173075902	rs13430020	T	C	100	PASS	AC=852;AF=0.170128;AN=5008;NS=2504;DP=18937;EAS_AF=0.0119;AMR_AF=0.1657;AFR_AF=0.2935;EUR_AF=0.1839;SAS_AF=0.1554;AA=T|||;VT=SNP
2	173076020	rs4972715	T	C	100	PASS	AC=3485;AF=0.695887;AN=5008;NS=2504;DP=18327;EAS_AF=0.7927;AMR_AF=0.7435;AFR_AF=0.4402;EUR_AF=0.8151;SAS_AF=0.7853;AA=C|||;VT=SNP
2	173076217	rs4972716	C	T	100	PASS	AC=4355;AF=0.869609;AN=5008;NS=2504;DP=21443;EAS_AF=0.8046;AMR_AF=0.9092;AFR_AF=0.7466;EUR_AF=0.999;SAS_AF=0.9417;AA=T|||;VT=SNP
2	173076350	rs4972717	C	T	100	PASS	AC=3485;AF=0.695887;AN=5008;NS=2504;DP=18860;EAS_AF=0.7927;AMR_AF=0.7435;AFR_AF=0.4402;EUR_AF=0.8151;SAS_AF=0.7853;AA=C|||;VT=SNP
2	173076468	rs4972718	A	G	100	PASS	AC=3486;AF=0.696086;AN=5008;NS=2504;DP=20153;EAS_AF=0.7927;AMR_AF=0.7435;AFR_AF=0.4402;EUR_AF=0.8151;SAS_AF=0.7863;AA=G|||;VT=SNP
2	173076509	rs4972719	C	T	100	PASS	AC=3485;AF=0.695887;AN=5008;NS=2504;DP=20816;EAS_AF=0.7927;AMR_AF=0.7435;AFR_AF=0.4402;EUR_AF=0.8151;SAS_AF=0.7853;AA=C|||;VT=SNP
2	173076582	rs6751574	G	A	100	PASS	AC=3485;AF=0.695887;AN=5008;NS=2504;DP=22133;EAS_AF=0.7927;AMR_AF=0.7435;AFR_AF=0.4402;EUR_AF=0.8151;SAS_AF=0.7853;AA=G|||;VT=SNP
2	173076840	rs12614495	A	G	100	PASS	AC=3485;AF=0.695887;AN=5008;NS=2504;DP=18729;EAS_AF=0.7927;AMR_AF=0.7435;AFR_AF=0.4402;EUR_AF=0.8151;SAS_AF=0.7853;AA=G|||;VT=SNP
2	173077178	rs10803868	C	T	100	PASS	AC=3484;AF=0.695687;AN=5008;NS=2504;DP=19562;EAS_AF=0.7927;AMR_AF=0.7435;AFR_AF=0.4395;EUR_AF=0.8151;SAS_AF=0.7853;AA=T|||;VT=SNP
2	173077655	rs4972723	T	C	100	PASS	AC=3487;AF=0.696286;AN=5008;NS=2504;DP=20222;EAS_AF=0.7927;AMR_AF=0.7435;AFR_AF=0.4402;EUR_AF=0.8171;SAS_AF=0.7853;AA=T|||;VT=SNP
2	173077868	rs4972724	C	T	100	PASS	AC=3507;AF=0.70028;AN=5008;NS=2504;DP=20669;EAS_AF=0.7927;AMR_AF=0.7522;AFR_AF=0.438;EUR_AF=0.833;SAS_AF=0.7863;AA=C|||;VT=SNP
2	173077922	rs4972725	G	A	100	PASS	AC=3507;AF=0.70028;AN=5008;NS=2504;DP=20498;EAS_AF=0.7927;AMR_AF=0.7522;AFR_AF=0.438;EUR_AF=0.833;SAS_AF=0.7863;AA=A|||;VT=SNP
2	173078155	rs62168967	G	C	100	PASS	AC=622;AF=0.124201;AN=5008;NS=2504;DP=19266;EAS_AF=0.0188;AMR_AF=0.1801;AFR_AF=0.0242;EUR_AF=0.3499;SAS_AF=0.0961;AA=G|||;VT=SNP
2	173078233	rs59073594	G	A	100	PASS	AC=41;AF=0.0081869;AN=5008;NS=2504;DP=20048;EAS_AF=0.0407;AMR_AF=0;AFR_AF=0;EUR_AF=0;SAS_AF=0;AA=G|||;VT=SNP
2	173078499	rs10930535	C	G	100	PASS	AC=3517;AF=0.702276;AN=5008;NS=2504;DP=18400;EAS_AF=0.7907;AMR_AF=0.7522;AFR_AF=0.447;EUR_AF=0.833;SAS_AF=0.7863;AA=C|||;VT=SNP
2	173078631	rs6433336	T	A	100	PASS	AC=3517;AF=0.702276;AN=5008;NS=2504;DP=18810;EAS_AF=0.7907;AMR_AF=0.7522;AFR_AF=0.447;EUR_AF=0.833;SAS_AF=0.7863;AA=A|||;VT=SNP
2	173078760	rs6433337	C	A	100	PASS	AC=3517;AF=0.702276;AN=5008;NS=2504;DP=19777;EAS_AF=0.7907;AMR_AF=0.7522;AFR_AF=0.447;EUR_AF=0.833;SAS_AF=0.7863;AA=A|||;VT=SNP
2	173078782	rs6433338	G	A	100	PASS	AC=3504;AF=0.699681;AN=5008;NS=2504;DP=19317;EAS_AF=0.7907;AMR_AF=0.7522;AFR_AF=0.4372;EUR_AF=0.833;SAS_AF=0.7863;AA=G|||;VT=SNP
2	173078798	rs62168984	T	A	100	PASS	AC=538;AF=0.107428;AN=5008;NS=2504;DP=18993;EAS_AF=0.003;AMR_AF=0.1657;AFR_AF=0.0144;EUR_AF=0.3231;SAS_AF=0.0777;AA=T|||;VT=SNP
2	173078999	rs4972728	G	C	100	PASS	AC=3519;AF=0.702676;AN=5008;NS=2504;DP=16249;EAS_AF=0.7907;AMR_AF=0.7522;AFR_AF=0.4478;EUR_AF=0.833;SAS_AF=0.7873;AA=G|||;VT=SNP
2	173079292	rs6433339	T	C	100	PASS	AC=3509;AF=0.700679;AN=5008;NS=2504;DP=14334;EAS_AF=0.7897;AMR_AF=0.7522;AFR_AF=0.441;EUR_AF=0.833;SAS_AF=0.7873;AA=C|||;VT=SNP
2	173079409	rs6433340	T	C	100	PASS	AC=3502;AF=0.699281;AN=5008;NS=2504;DP=8144;EAS_AF=0.7897;AMR_AF=0.7522;AFR_AF=0.4357;EUR_AF=0.833;SAS_AF=0.7873;AA=C|||;VT=SNP
2	173079815	rs6709514	G	A	100	PASS	AC=3500;AF=0.698882;AN=5008;NS=2504;DP=18017;EAS_AF=0.7897;AMR_AF=0.7522;AFR_AF=0.4349;EUR_AF=0.833;SAS_AF=0.7863;AA=G|||;VT=SNP
2	173079831	rs9750439	T	C	100	PASS	AC=3501;AF=0.699081;AN=5008;NS=2504;DP=18713;EAS_AF=0.7897;AMR_AF=0.7522;AFR_AF=0.4349;EUR_AF=0.833;SAS_AF=0.7873;AA=T|||;VT=SNP
2	173080117	rs2054832	T	C	100	PASS	AC=3500;AF=0.698882;AN=5008;NS=2504;DP=19339;EAS_AF=0.7897;AMR_AF=0.7522;AFR_AF=0.4349;EUR_AF=0.833;SAS_AF=0.7863;AA=T|||;VT=SNP
2	173080633	rs117955385	C	T	100	PASS	AC=22;AF=0.00439297;AN=5008;NS=2504;DP=11958;EAS_AF=0.0188;AMR_AF=0;AFR_AF=0;EUR_AF=0;SAS_AF=0.0031;AA=C|||;VT=SNP
2	173081692	rs13034707	T	G	100	PASS	AC=3507;AF=0.70028;AN=5008;NS=2504;DP=21313;EAS_AF=0.7907;AMR_AF=0.7522;AFR_AF=0.4395;EUR_AF=0.833;SAS_AF=0.7863;AA=G|||;VT=SNP
2	173081793	rs13034957	T	A	100	PASS	AC=3507;AF=0.70028;AN=5008;NS=2504;DP=21522;EAS_AF=0.7907;AMR_AF=0.7522;AFR_AF=0.4395;EUR_AF=0.833;SAS_AF=0.7863;AA=A|||;VT=SNP
2	173082167	rs7575468	A	C	100	PASS	AC=3511;AF=0.701078;AN=5008;NS=2504;DP=17744;EAS_AF=0.7907;AMR_AF=0.7522;AFR_AF=0.4433;EUR_AF=0.834;SAS_AF=0.7843;AA=C|||;VT=SNP
2	173082450	rs1542676	T	C	100	PASS	AC=3507;AF=0.70028;AN=5008;NS=2504;DP=17746;EAS_AF=0.7907;AMR_AF=0.7522;AFR_AF=0.4395;EUR_AF=0.833;SAS_AF=0.7863;AA=C|||;VT=SNP
2	173083427	rs1906181	C	T	100	PASS	AC=3489;AF=0.696685;AN=5008;NS=2504;DP=19908;EAS_AF=0.7907;AMR_AF=0.7507;AFR_AF=0.4266;EUR_AF=0.833;SAS_AF=0.7863;AA=C|||;VT=SNP
2	173083727	rs144500925	G	A	100	PASS	AC=22;AF=0.00439297;AN=5008;NS=2504;DP=22080;EAS_AF=0.0188;AMR_AF=0;AFR_AF=0;EUR_AF=0;SAS_AF=0.0031;AA=G|||;VT=SNP
2	173083751	rs12692997	G	A	100	PASS	AC=861;AF=0.171925;AN=5008;NS=2504;DP=21346;EAS_AF=0.0119;AMR_AF=0.1585;AFR_AF=0.3185;EUR_AF=0.166;SAS_AF=0.1544;AA=G|||;VT=SNP
2	173084370	rs2357320	C	T	100	PASS	AC=3051;AF=0.609225;AN=5008;NS=2504;DP=18394;EAS_AF=0.7718;AMR_AF=0.6859;AFR_AF=0.202;EUR_AF=0.7773;SAS_AF=0.7648;AA=C|||;VT=SNP
2	173084426	rs2357319	T	C	100	PASS	AC=1163;AF=0.232228;AN=5008;NS=2504;DP=17295;EAS_AF=0.6091;AMR_AF=0.2435;AFR_AF=0.0567;EUR_AF=0.1064;SAS_AF=0.2025;AA=T|||;VT=SNP
2	173085089	rs6708636	G	A	100	PASS	AC=3499;AF=0.698682;AN=5008;NS=2504;DP=17402;EAS_AF=0.7907;AMR_AF=0.7522;AFR_AF=0.4334;EUR_AF=0.833;SAS_AF=0.7863;AA=A|||;VT=SNP
2	173085728	rs12617862	A	G	100	PASS	AC=4348;AF=0.868211;AN=5008;NS=2504;DP=16659;EAS_AF=0.8026;AMR_AF=0.9092;AFR_AF=0.7436;EUR_AF=0.999;SAS_AF=0.9407;AA=G|||;VT=SNP
2	173085897	rs12614868	T	C	100	PASS	AC=3528;AF=0.704473;AN=5008;NS=2504;DP=17864;EAS_AF=0.7907;AMR_AF=0.7522;AFR_AF=0.4554;EUR_AF=0.833;SAS_AF=0.7863;AA=C|||;VT=SNP
2	173086388	rs75903582	T	A	100	PASS	AC=34;AF=0.00678914;AN=5008;NS=2504;DP=22741;EAS_AF=0.0179;AMR_AF=0;AFR_AF=0;EUR_AF=0;SAS_AF=0.0164;AA=T|||;VT=SNP
2	173086428	rs7578317	T	C	100	PASS	AC=446;AF=0.0890575;AN=5008;NS=2504;DP=21588;EAS_AF=0.0089;AMR_AF=0.062;AFR_AF=0.2458;EUR_AF=0.0517;SAS_AF=0.0174;AA=T|||;VT=SNP
2	173087091	rs4972730	G	C	100	PASS	AC=3070;AF=0.613019;AN=5008;NS=2504;DP=19079;EAS_AF=0.7728;AMR_AF=0.6888;AFR_AF=0.211;EUR_AF=0.7793;SAS_AF=0.7669;AA=G|||;VT=SNP
2	173087771	rs75730641	G	A	100	PASS	AC=46;AF=0.0091853;AN=5008;NS=2504;DP=18933;EAS_AF=0.0446;AMR_AF=0;AFR_AF=0;EUR_AF=0;SAS_AF=0.001;AA=G|||;VT=SNP
2	173087891	rs13389933	G	A	100	PASS	AC=286;AF=0.0571086;AN=5008;NS=2504;DP=20036;EAS_AF=0.0089;AMR_AF=0.0476;AFR_AF=0.1324;EUR_AF=0.0517;SAS_AF=0.0174;AA=G|||;VT=SNP
2	173088472	rs10195587	A	C	100	PASS	AC=4201;AF=0.838858;AN=5008;NS=2504;DP=17997;EAS_AF=0.7778;AMR_AF=0.8963;AFR_AF=0.6702;EUR_AF=0.997;SAS_AF=0.9264;AA=A|||;VT=SNP
2	173088653	rs58318675	G	A	100	PASS	AC=1157;AF=0.23103;AN=5008;NS=2504;DP=18889;EAS_AF=0.5962;AMR_AF=0.2464;AFR_AF=0.0575;EUR_AF=0.1093;SAS_AF=0.2035;AA=G|||;VT=SNP
2	173088860	rs143631533	C	T	100	PASS	AC=40;AF=0.00798722;AN=5008;NS=2504;DP=14078;EAS_AF=0.0397;AMR_AF=0;AFR_AF=0;EUR_AF=0;SAS_AF=0;AA=C|||;VT=SNP
2	173091242	rs10195064	G	A	100	PASS	AC=365;AF=0.0728834;AN=5008;NS=2504;DP=18929;EAS_AF=0.0506;AMR_AF=0.0245;AFR_AF=0.1944;EUR_AF=0.001;SAS_AF=0.0399;AA=A|||;VT=SNP
2	173091248	rs10195069	G	A	100	PASS	AC=340;AF=0.0678914;AN=5008;NS=2504;DP=18772;EAS_AF=0.0367;AMR_AF=0.0086;AFR_AF=0.2027;EUR_AF=0.001;SAS_AF=0.0286;AA=A|||;VT=SNP
2	173091261	rs1811602	C	T	100	PASS	AC=448;AF=0.0894569;AN=5008;NS=2504;DP=18463;EAS_AF=0.0526;AMR_AF=0.0331;AFR_AF=0.2496;EUR_AF=0.002;SAS_AF=0.0409;AA=T|||;VT=SNP
2	173091583	rs34567022	T	C	100	PASS	AC=2151;AF=0.429513;AN=5008;NS=2504;DP=17550;EAS_AF=0.7153;AMR_AF=0.3631;AFR_AF=0.3245;EUR_AF=0.2604;SAS_AF=0.498;AA=T|||;VT=SNP
2	173092081	rs10198133	C	G	100	PASS	AC=1314;AF=0.26238;AN=5008;NS=2504;DP=19367;EAS_AF=0.0645;AMR_AF=0.2824;AFR_AF=0.388;EUR_AF=0.325;SAS_AF=0.2178;AA=G|||;VT=SNP
2	173092342	rs118021119	A	G	100	PASS	AC=23;AF=0.00459265;AN=5008;NS=2504;DP=23499;EAS_AF=0.0218;AMR_AF=0;AFR_AF=0;EUR_AF=0;SAS_AF=0.001;AA=A|||;VT=SNP
2	173092474	rs117576207	C	T	100	PASS	AC=23;AF=0.00459265;AN=5008;NS=2504;DP=15481;EAS_AF=0.0218;AMR_AF=0;AFR_AF=0;EUR_AF=0;SAS_AF=0.001;AA=C|||;VT=SNP
2	173093268	rs13396614	A	G	100	PASS	AC=724;AF=0.144569;AN=5008;NS=2504;DP=22096;EAS_AF=0.0655;AMR_AF=0.1297;AFR_AF=0.2663;EUR_AF=0.1412;SAS_AF=0.0757;AA=A|||;VT=SNP
2	173093533	rs13422459	C	T	100	PASS	AC=860;AF=0.171725;AN=5008;NS=2504;DP=20677;EAS_AF=0.0694;AMR_AF=0.2161;AFR_AF=0.115;EUR_AF=0.2346;SAS_AF=0.2577;AA=C|||;VT=SNP
2	173093926	rs10204599	C	T	100	PASS	AC=1795;AF=0.358427;AN=5008;NS=2504;DP=19226;EAS_AF=0.128;AMR_AF=0.4107;AFR_AF=0.3737;EUR_AF=0.4652;SAS_AF=0.4284;AA=C|||;VT=SNP
2	173093972	rs10930536	T	A	100	PASS	AC=2155;AF=0.430312;AN=5008;NS=2504;DP=18964;EAS_AF=0.623;AMR_AF=0.4467;AFR_AF=0.3116;EUR_AF=0.4573;SAS_AF=0.3528;AA=T|||;VT=SNP
2	173094008	rs10930537	G	C	100	PASS	AC=2154;AF=0.430112;AN=5008;NS=2504;DP=18519;EAS_AF=0.622;AMR_AF=0.4467;AFR_AF=0.3124;EUR_AF=0.4573;SAS_AF=0.3517;AA=G|||;VT=SNP
2	173094404	rs140279326	A	G	100	PASS	AC=23;AF=0.00459265;AN=5008;NS=2504;DP=22646;EAS_AF=0.0218;AMR_AF=0;AFR_AF=0;EUR_AF=0;SAS_AF=0.001;AA=A|||;VT=SNP
2	173095088	rs111656045	C	T	100	PASS	AC=307;AF=0.0613019;AN=5008;NS=2504;DP=17218;EAS_AF=0.1825;AMR_AF=0.0677;AFR_AF=0.0272;EUR_AF=0;SAS_AF=0.0409;AA=C|||;VT=SNP
2	173095562	rs12478419	G	A	100	PASS	AC=3129;AF=0.6248;AN=5008;NS=2504;DP=17341;EAS_AF=0.8919;AMR_AF=0.6009;AFR_AF=0.5635;EUR_AF=0.5318;SAS_AF=0.545;AA=A|||;VT=SNP
2	173095651	rs143089848	A	G	100	PASS	AC=26;AF=0.00519169;AN=5008;NS=2504;DP=21240;EAS_AF=0.0218;AMR_AF=0;AFR_AF=0;EUR_AF=0;SAS_AF=0.0041;AA=A|||;VT=SNP
2	173095988	rs77435302	C	G	100	PASS	AC=377;AF=0.0752796;AN=5008;NS=2504;DP=19704;EAS_AF=0.1825;AMR_AF=0.0749;AFR_AF=0.0643;EUR_AF=0;SAS_AF=0.0573;AA=C|||;VT=SNP
2	173096546	rs10803870	T	C	100	PASS	AC=326;AF=0.0650958;AN=5008;NS=2504;DP=21100;EAS_AF=0.1825;AMR_AF=0.0663;AFR_AF=0.0151;EUR_AF=0;SAS_AF=0.0777;AA=T|||;VT=SNP
2	173096611	rs10167005	C	T	100	PASS	AC=280;AF=0.0559105;AN=5008;NS=2504;DP=19674;EAS_AF=0.0288;AMR_AF=0.0476;AFR_AF=0.1241;EUR_AF=0.0497;SAS_AF=0.0041;AA=T|||;VT=SNP
2	173096709	rs4610020	T	C	100	PASS	AC=1850;AF=0.369409;AN=5008;NS=2504;DP=18324;EAS_AF=0.3135;AMR_AF=0.3285;AFR_AF=0.5015;EUR_AF=0.2992;SAS_AF=0.3497;AA=C|||;VT=SNP
2	173097343	rs6433342	G	A	100	PASS	AC=1805;AF=0.360423;AN=5008;NS=2504;DP=18734;EAS_AF=0.3115;AMR_AF=0.3256;AFR_AF=0.4924;EUR_AF=0.2773;SAS_AF=0.3425;AA=A|||;VT=SNP
2	173097848	rs10194179	A	G	100	PASS	AC=690;AF=0.13778;AN=5008;NS=2504;DP=19238;EAS_AF=0.1806;AMR_AF=0.121;AFR_AF=0.2247;EUR_AF=0.0487;SAS_AF=0.0798;AA=A|||;VT=SNP
2	173097924	rs117892350	G	A	100	PASS	AC=44;AF=0.00878594;AN=5008;NS=2504;DP=20304;EAS_AF=0.0407;AMR_AF=0;AFR_AF=0;EUR_AF=0;SAS_AF=0.0031;AA=G|||;VT=SNP
2	173097928	rs10194271	A	G	100	PASS	AC=712;AF=0.142173;AN=5008;NS=2504;DP=20458;EAS_AF=0.1806;AMR_AF=0.1239;AFR_AF=0.2398;EUR_AF=0.0487;SAS_AF=0.0798;AA=A|||;VT=SNP
2	173098070	rs79332093	A	G	100	PASS	AC=523;AF=0.104433;AN=5008;NS=2504;DP=21800;EAS_AF=0.1815;AMR_AF=0.1052;AFR_AF=0.1074;EUR_AF=0.0467;SAS_AF=0.0798;AA=A|||;VT=SNP
2	173098675	rs117263742	G	A	100	PASS	AC=36;AF=0.0071885;AN=5008;NS=2504;DP=20438;EAS_AF=0.0288;AMR_AF=0.0029;AFR_AF=0;EUR_AF=0.003;SAS_AF=0.002;AA=G|||;VT=SNP
2	173098787	rs4072781	C	G	100	PASS	AC=121;AF=0.0241613;AN=5008;NS=2504;DP=20798;EAS_AF=0.0288;AMR_AF=0.0144;AFR_AF=0.0582;EUR_AF=0.003;SAS_AF=0.002;AA=G|||;VT=SNP
2	173098936	rs79930213	C	T	100	PASS	AC=301;AF=0.0601038;AN=5008;NS=2504;DP=20844;EAS_AF=0.1806;AMR_AF=0.0648;AFR_AF=0.003;EUR_AF=0;SAS_AF=0.0716;AA=C|||;VT=SNP
2	173099924	rs147483627	G	A	100	PASS	AC=18;AF=0.00359425;AN=5008;NS=2504;DP=16137;EAS_AF=0.0169;AMR_AF=0;AFR_AF=0;EUR_AF=0;SAS_AF=0.001;AA=G|||;VT=SNP
2	173100058	rs12614966	G	A	100	PASS	AC=298;AF=0.0595048;AN=5008;NS=2504;DP=17332;EAS_AF=0.1786;AMR_AF=0.0648;AFR_AF=0.003;EUR_AF=0;SAS_AF=0.0706;AA=G|||;VT=SNP
2	173101737	rs58646015	C	T	100	PASS	AC=301;AF=0.0601038;AN=5008;NS=2504;DP=17288;EAS_AF=0.1806;AMR_AF=0.0648;AFR_AF=0.003;EUR_AF=0;SAS_AF=0.0716;AA=C|||;VT=SNP
2	173101760	rs1073730	C	T	100	PASS	AC=1496;AF=0.298722;AN=5008;NS=2504;DP=17833;EAS_AF=0.2837;AMR_AF=0.2939;AFR_AF=0.3048;EUR_AF=0.2714;SAS_AF=0.3374;AA=C|||;VT=SNP
2	173102131	rs6705620	A	T	100	PASS	AC=1615;AF=0.322484;AN=5008;NS=2504;DP=17170;EAS_AF=0.3125;AMR_AF=0.3069;AFR_AF=0.3623;EUR_AF=0.2744;SAS_AF=0.3395;AA=T|||;VT=SNP
2	173102353	rs75737878	C	T	100	PASS	AC=119;AF=0.023762;AN=5008;NS=2504;DP=19212;EAS_AF=0.0288;AMR_AF=0.013;AFR_AF=0.0575;EUR_AF=0.003;SAS_AF=0.002;AA=T|||;VT=SNP
2	173102603	rs149184735	T	C	100	PASS	AC=60;AF=0.0119808;AN=5008;NS=2504;DP=19723;EAS_AF=0.006;AMR_AF=0.0202;AFR_AF=0.0151;EUR_AF=0.0169;SAS_AF=0.0031;AA=T|||;VT=SNP
2	173102614	rs146909351	C	A	100	PASS	AC=38;AF=0.00758786;AN=5008;NS=2504;DP=19932;EAS_AF=0.0367;AMR_AF=0;AFR_AF=0;EUR_AF=0;SAS_AF=0.001;AA=c|||;VT=SNP
2	173103099	rs111978636	A	T	100	PASS	AC=68;AF=0.0135783;AN=5008;NS=2504;DP=15910;EAS_AF=0.0288;AMR_AF=0.0072;AFR_AF=0.0219;EUR_AF=0.003;SAS_AF=0.002;AA=A|||;VT=SNP
2	173104094	rs114474391	C	T	100	PASS	AC=322;AF=0.0642971;AN=5008;NS=2504;DP=17774;EAS_AF=0.1806;AMR_AF=0.0663;AFR_AF=0.0144;EUR_AF=0;SAS_AF=0.0767;AA=T|||;VT=SNP
2	173104170	rs117794173	T	G	100	PASS	AC=323;AF=0.0644968;AN=5008;NS=2504;DP=18979;EAS_AF=0.1806;AMR_AF=0.0663;AFR_AF=0.0144;EUR_AF=0;SAS_AF=0.0777;AA=T|||;VT=SNP
2	173104539	rs2004616	C	T	100	PASS	AC=1662;AF=0.331869;AN=5008;NS=2504;DP=20917;EAS_AF=0.3125;AMR_AF=0.3084;AFR_AF=0.3964;EUR_AF=0.2753;SAS_AF=0.3395;AA=T|||;VT=SNP
2	173104712	rs4076083	G	T	100	PASS	AC=1608;AF=0.321086;AN=5008;NS=2504;DP=20524;EAS_AF=0.3125;AMR_AF=0.3012;AFR_AF=0.3578;EUR_AF=0.2763;SAS_AF=0.3405;AA=T|||;VT=SNP
2	173105479	rs10930538	T	C	100	PASS	AC=2544;AF=0.507987;AN=5008;NS=2504;DP=21654;EAS_AF=0.6419;AMR_AF=0.6081;AFR_AF=0.2436;EUR_AF=0.6441;SAS_AF=0.5164;AA=T|||;VT=SNP
2	173105554	rs13409279	T	A	100	PASS	AC=534;AF=0.106629;AN=5008;NS=2504;DP=21594;EAS_AF=0.1815;AMR_AF=0.1095;AFR_AF=0.1135;EUR_AF=0.0467;SAS_AF=0.0798;AA=T|||;VT=SNP
2	173105651	rs74434574	C	T	100	PASS	AC=61;AF=0.0121805;AN=5008;NS=2504;DP=20674;EAS_AF=0.0288;AMR_AF=0.0072;AFR_AF=0.0166;EUR_AF=0.003;SAS_AF=0.002;AA=C|||;VT=SNP
2	173106355	rs56105451	G	A	100	PASS	AC=1176;AF=0.234824;AN=5008;NS=2504;DP=20838;EAS_AF=0.1329;AMR_AF=0.2075;AFR_AF=0.3116;EUR_AF=0.2306;SAS_AF=0.2597;AA=A|||;VT=SNP
2	173106537	rs73979706	G	T	100	PASS	AC=465;AF=0.0928514;AN=5008;NS=2504;DP=18537;EAS_AF=0.1855;AMR_AF=0.0836;AFR_AF=0.1097;EUR_AF=0.002;SAS_AF=0.0746;AA=T|||;VT=SNP
2	173106724	rs13402034	C	T	100	PASS	AC=1692;AF=0.337859;AN=5008;NS=2504;DP=18788;EAS_AF=0.3145;AMR_AF=0.317;AFR_AF=0.4123;EUR_AF=0.2753;SAS_AF=0.3405;AA=T|||;VT=SNP
2	173107122	rs72894807	A	G	100	PASS	AC=979;AF=0.195487;AN=5008;NS=2504;DP=19500;EAS_AF=0.1052;AMR_AF=0.1888;AFR_AF=0.1959;EUR_AF=0.2276;SAS_AF=0.2597;AA=A|||;VT=SNP
2	173107161	rs4972459	C	A	100	PASS	AC=2532;AF=0.505591;AN=5008;NS=2504;DP=18828;EAS_AF=0.6419;AMR_AF=0.6052;AFR_AF=0.2428;EUR_AF=0.6412;SAS_AF=0.5102;AA=C|||;VT=SNP
2	173107281	rs72894808	G	A	100	PASS	AC=1783;AF=0.35603;AN=5008;NS=2504;DP=18070;EAS_AF=0.3125;AMR_AF=0.3242;AFR_AF=0.4766;EUR_AF=0.2793;SAS_AF=0.3395;AA=A|||;VT=SNP
2	173107372	rs117046761	T	C	100	PASS	AC=37;AF=0.00738818;AN=5008;NS=2504;DP=18794;EAS_AF=0.0288;AMR_AF=0.0029;AFR_AF=0;EUR_AF=0.003;SAS_AF=0.0031;AA=T|||;VT=SNP
2	173107486	rs11688652	T	G	100	PASS	AC=1828;AF=0.365016;AN=5008;NS=2504;DP=18905;EAS_AF=0.6161;AMR_AF=0.4755;AFR_AF=0.0325;EUR_AF=0.4742;SAS_AF=0.365;AA=T|||;VT=SNP
2	173107535	rs144817412	A	G	100	PASS	AC=44;AF=0.00878594;AN=5008;NS=2504;DP=16037;EAS_AF=0.0357;AMR_AF=0.0029;AFR_AF=0;EUR_AF=0.003;SAS_AF=0.0031;AA=A|||;VT=SNP
2	173108078	rs75812196	T	G	100	PASS	AC=299;AF=0.0597045;AN=5008;NS=2504;DP=21084;EAS_AF=0.2083;AMR_AF=0.0677;AFR_AF=0.0038;EUR_AF=0;SAS_AF=0.0378;AA=T|||;VT=SNP
2	173108267	rs11695425	A	G	100	PASS	AC=694;AF=0.138578;AN=5008;NS=2504;DP=18033;EAS_AF=0.0605;AMR_AF=0.1686;AFR_AF=0.0514;EUR_AF=0.2227;SAS_AF=0.229;AA=A|||;VT=SNP
2	173108443	rs4972740	C	T	100	PASS	AC=2346;AF=0.46845;AN=5008;NS=2504;DP=21544;EAS_AF=0.9306;AMR_AF=0.4294;AFR_AF=0.2466;EUR_AF=0.2903;SAS_AF=0.5031;AA=T|||;VT=SNP
2	173109751	rs75082001	C	G	100	PASS	AC=21;AF=0.00419329;AN=5008;NS=2504;DP=21178;EAS_AF=0.0188;AMR_AF=0;AFR_AF=0;EUR_AF=0;SAS_AF=0.002;AA=C|||;VT=SNP
2	173110045	rs7575122	T	C	100	PASS	AC=70;AF=0.0139776;AN=5008;NS=2504;DP=17994;EAS_AF=0.0298;AMR_AF=0.0086;AFR_AF=0.0242;EUR_AF=0;SAS_AF=0.002;AA=T|||;VT=SNP
2	173110149	rs6724822	T	C	100	PASS	AC=661;AF=0.131989;AN=5008;NS=2504;DP=19487;EAS_AF=0.0605;AMR_AF=0.1643;AFR_AF=0.0197;EUR_AF=0.2296;SAS_AF=0.2342;AA=T|||;VT=SNP
2	173110756	rs72894814	A	G	100	PASS	AC=1594;AF=0.318291;AN=5008;NS=2504;DP=20365;EAS_AF=0.8006;AMR_AF=0.2435;AFR_AF=0.1921;EUR_AF=0.0875;SAS_AF=0.2822;AA=A|||;VT=SNP
2	173112288	rs4972461	C	T	100	PASS	AC=1524;AF=0.304313;AN=5008;NS=2504;DP=17833;EAS_AF=0.7996;AMR_AF=0.2032;AFR_AF=0.18;EUR_AF=0.0835;SAS_AF=0.2607;AA=C|||;VT=SNP
2	173112777	rs76091552	G	A	100	PASS	AC=267;AF=0.0533147;AN=5008;NS=2504;DP=17298;EAS_AF=0.0417;AMR_AF=0.0231;AFR_AF=0.1377;EUR_AF=0.004;SAS_AF=0.0235;AA=G|||;VT=SNP
2	173113143	rs6757886	G	A	100	PASS	AC=1184;AF=0.236422;AN=5008;NS=2504;DP=17219;EAS_AF=0.5347;AMR_AF=0.1225;AFR_AF=0.1959;EUR_AF=0.0855;SAS_AF=0.2198;AA=G|||;VT=SNP
2	173113568	rs35806149	A	G	100	PASS	AC=159;AF=0.0317492;AN=5008;NS=2504;DP=18399;EAS_AF=0.0188;AMR_AF=0.013;AFR_AF=0.0431;EUR_AF=0.0219;SAS_AF=0.0532;AA=A|||;VT=SNP
2	173114067	rs13408712	G	C	100	PASS	AC=549;AF=0.109625;AN=5008;NS=2504;DP=21776;EAS_AF=0.0546;AMR_AF=0.0504;AFR_AF=0.2625;EUR_AF=0.0089;SAS_AF=0.1053;AA=G|||;VT=SNP
2	173114200	rs11691213	T	C	100	PASS	AC=636;AF=0.126997;AN=5008;NS=2504;DP=19955;EAS_AF=0.0952;AMR_AF=0.0922;AFR_AF=0.0371;EUR_AF=0.2028;SAS_AF=0.228;AA=T|||;VT=SNP
2	173114684	rs6433343	T	C	100	PASS	AC=3788;AF=0.75639;AN=5008;NS=2504;DP=17943;EAS_AF=0.8552;AMR_AF=0.8559;AFR_AF=0.5356;EUR_AF=0.8529;SAS_AF=0.7832;AA=C|||;VT=SNP
2	173114701	rs6707780	C	T	100	PASS	AC=1245;AF=0.248602;AN=5008;NS=2504;DP=18504;EAS_AF=0.3294;AMR_AF=0.1715;AFR_AF=0.2489;EUR_AF=0.2018;SAS_AF=0.2679;AA=C|||;VT=SNP
2	173114819	rs118136506	A	G	100	PASS	AC=62;AF=0.0123802;AN=5008;NS=2504;DP=21200;EAS_AF=0.0268;AMR_AF=0.0101;AFR_AF=0.0212;EUR_AF=0;SAS_AF=0;AA=A|||;VT=SNP
2	173114962	rs6708374	G	A	100	PASS	AC=1241;AF=0.247804;AN=5008;NS=2504;DP=24102;EAS_AF=0.3284;AMR_AF=0.1715;AFR_AF=0.2481;EUR_AF=0.2018;SAS_AF=0.2658;AA=G|||;VT=SNP
2	173115214	rs4435421	T	C	100	PASS	AC=2617;AF=0.522564;AN=5008;NS=2504;DP=23435;EAS_AF=0.5298;AMR_AF=0.7133;AFR_AF=0.2844;EUR_AF=0.6958;SAS_AF=0.5235;AA=T|||;VT=SNP
2	173115597	rs4404238	A	G	100	PASS	AC=2543;AF=0.507788;AN=5008;NS=2504;DP=21342;EAS_AF=0.5298;AMR_AF=0.6844;AFR_AF=0.2806;EUR_AF=0.6511;SAS_AF=0.5194;AA=G|||;VT=SNP
2	173115640	rs80080391	A	T	100	PASS	AC=99;AF=0.0197684;AN=5008;NS=2504;DP=21903;EAS_AF=0.0248;AMR_AF=0;AFR_AF=0.0174;EUR_AF=0;SAS_AF=0.0521;AA=A|||;VT=SNP
2	173115660	rs4972741	G	A	100	PASS	AC=4297;AF=0.858027;AN=5008;NS=2504;DP=22164;EAS_AF=0.8859;AMR_AF=0.928;AFR_AF=0.7753;EUR_AF=0.9076;SAS_AF=0.8405;AA=A|||;VT=SNP
2	173115970	rs34332486	G	C	100	PASS	AC=1245;AF=0.248602;AN=5008;NS=2504;DP=19728;EAS_AF=0.3304;AMR_AF=0.1715;AFR_AF=0.2496;EUR_AF=0.2018;SAS_AF=0.2658;AA=G|||;VT=SNP
2	173116283	rs4972462	G	T	100	PASS	AC=854;AF=0.170527;AN=5008;NS=2504;DP=18669;EAS_AF=0.4752;AMR_AF=0.0908;AFR_AF=0.0756;EUR_AF=0.0716;SAS_AF=0.1431;AA=G|||;VT=SNP
2	173116356	rs75616048	G	A	100	PASS	AC=28;AF=0.00559105;AN=5008;NS=2504;DP=17499;EAS_AF=0.0258;AMR_AF=0.0029;AFR_AF=0;EUR_AF=0;SAS_AF=0;AA=G|||;VT=SNP
2	173116725	rs56364998	A	C	100	PASS	AC=1244;AF=0.248403;AN=5008;NS=2504;DP=20803;EAS_AF=0.3294;AMR_AF=0.17;AFR_AF=0.2504;EUR_AF=0.2018;SAS_AF=0.2658;AA=A|||;VT=SNP
2	173116832	rs11695878	T	C	100	PASS	AC=2546;AF=0.508387;AN=5008;NS=2504;DP=21424;EAS_AF=0.5288;AMR_AF=0.6844;AFR_AF=0.2844;EUR_AF=0.6511;SAS_AF=0.5184;AA=T|||;VT=SNP
2	173116924	rs56154182	T	C	100	PASS	AC=1246;AF=0.248802;AN=5008;NS=2504;DP=19921;EAS_AF=0.3294;AMR_AF=0.17;AFR_AF=0.2504;EUR_AF=0.2018;SAS_AF=0.2679;AA=T|||;VT=SNP
2	173117102	rs56001547	C	T	100	PASS	AC=587;AF=0.117212;AN=5008;NS=2504;DP=19293;EAS_AF=0.0675;AMR_AF=0.085;AFR_AF=0.0287;EUR_AF=0.2018;SAS_AF=0.2239;AA=C|||;VT=SNP
2	173117249	rs7594038	A	G	100	PASS	AC=4293;AF=0.857228;AN=5008;NS=2504;DP=17406;EAS_AF=0.8849;AMR_AF=0.9265;AFR_AF=0.7738;EUR_AF=0.9076;SAS_AF=0.8405;AA=G|||;VT=SNP
2	173117510	rs6717347	G	T	100	PASS	AC=1707;AF=0.340855;AN=5008;NS=2504;DP=18617;EAS_AF=0.3304;AMR_AF=0.2392;AFR_AF=0.4796;EUR_AF=0.2565;SAS_AF=0.3231;AA=T|||;VT=SNP
2	173117629	rs4972743	G	T	100	PASS	AC=4285;AF=0.855631;AN=5008;NS=2504;DP=17320;EAS_AF=0.8839;AMR_AF=0.9265;AFR_AF=0.7685;EUR_AF=0.9076;SAS_AF=0.8405;AA=T|||;VT=SNP
2	173117644	rs6745600	A	C	100	PASS	AC=629;AF=0.125599;AN=5008;NS=2504;DP=16932;EAS_AF=0.2619;AMR_AF=0.0836;AFR_AF=0.2005;EUR_AF=0;SAS_AF=0.0429;AA=A|||;VT=SNP
2	173118300	rs11691669	C	A	100	PASS	AC=2509;AF=0.500998;AN=5008;NS=2504;DP=19338;EAS_AF=0.5228;AMR_AF=0.6758;AFR_AF=0.267;EUR_AF=0.6521;SAS_AF=0.5153;AA=C|||;VT=SNP
2	173118470	rs11691716	C	T	100	PASS	AC=2511;AF=0.501398;AN=5008;NS=2504;DP=19323;EAS_AF=0.5228;AMR_AF=0.6772;AFR_AF=0.2678;EUR_AF=0.6521;SAS_AF=0.5153;AA=C|||;VT=SNP
2	173118509	rs6721348	G	A	100	PASS	AC=4283;AF=0.855232;AN=5008;NS=2504;DP=19305;EAS_AF=0.8839;AMR_AF=0.9265;AFR_AF=0.7663;EUR_AF=0.9085;SAS_AF=0.8405;AA=A|||;VT=SNP
2	173119071	rs7601351	A	G	100	PASS	AC=2516;AF=0.502396;AN=5008;NS=2504;DP=16959;EAS_AF=0.5228;AMR_AF=0.6772;AFR_AF=0.2693;EUR_AF=0.6521;SAS_AF=0.5184;AA=A|||;VT=SNP
2	173119080	rs76295262	G	A	100	PASS	AC=623;AF=0.124401;AN=5008;NS=2504;DP=16888;EAS_AF=0.2619;AMR_AF=0.0821;AFR_AF=0.1974;EUR_AF=0;SAS_AF=0.0419;AA=G|||;VT=SNP
2	173119803	rs117218001	C	T	100	PASS	AC=45;AF=0.00898562;AN=5008;NS=2504;DP=16218;EAS_AF=0.0179;AMR_AF=0.0072;AFR_AF=0;EUR_AF=0.0159;SAS_AF=0.0061;AA=C|||;VT=SNP
2	173120393	rs76017650	A	G	100	PASS	AC=28;AF=0.00559105;AN=5008;NS=2504;DP=16437;EAS_AF=0.0258;AMR_AF=0;AFR_AF=0;EUR_AF=0;SAS_AF=0.002;AA=A|||;VT=SNP
2	173120726	rs116993393	G	A	100	PASS	AC=22;AF=0.00439297;AN=5008;NS=2504;DP=17896;EAS_AF=0.0218;AMR_AF=0;AFR_AF=0;EUR_AF=0;SAS_AF=0;AA=G|||;VT=SNP
2	173121662	rs4561630	T	C	100	PASS	AC=2096;AF=0.41853;AN=5008;NS=2504;DP=18823;EAS_AF=0.5268;AMR_AF=0.5476;AFR_AF=0.1498;EUR_AF=0.4831;SAS_AF=0.5123;AA=T|||;VT=SNP
2	173121768	rs76043024	C	T	100	PASS	AC=20;AF=0.00399361;AN=5008;NS=2504;DP=15022;EAS_AF=0.0198;AMR_AF=0;AFR_AF=0;EUR_AF=0;SAS_AF=0;AA=C|||;VT=SNP
2	173121925	rs10174176	A	C	100	PASS	AC=2099;AF=0.419129;AN=5008;NS=2504;DP=17585;EAS_AF=0.5278;AMR_AF=0.5447;AFR_AF=0.1589;EUR_AF=0.4831;SAS_AF=0.5041;AA=A|||;VT=SNP
2	173122258	rs10198240	C	T	100	PASS	AC=3901;AF=0.778954;AN=5008;NS=2504;DP=15467;EAS_AF=0.9554;AMR_AF=0.8357;AFR_AF=0.5885;EUR_AF=0.8111;SAS_AF=0.7812;AA=C|||;VT=SNP
2	173122308	rs13008183	G	T	100	PASS	AC=3915;AF=0.781749;AN=5008;NS=2504;DP=16647;EAS_AF=0.9534;AMR_AF=0.8429;AFR_AF=0.59;EUR_AF=0.8191;SAS_AF=0.7822;AA=T|||;VT=SNP
2	173122388	rs62168992	T	C	100	PASS	AC=3903;AF=0.779353;AN=5008;NS=2504;DP=16530;EAS_AF=0.9554;AMR_AF=0.8429;AFR_AF=0.5877;EUR_AF=0.8191;SAS_AF=0.771;AA=C|||;VT=SNP
2	173122490	rs62168993	T	C	100	PASS	AC=3913;AF=0.78135;AN=5008;NS=2504;DP=16659;EAS_AF=0.9554;AMR_AF=0.8429;AFR_AF=0.5877;EUR_AF=0.8191;SAS_AF=0.7812;AA=t|||;VT=SNP
2	173122858	rs114909401	A	G	100	PASS	AC=164;AF=0.0327476;AN=5008;NS=2504;DP=18102;EAS_AF=0.1091;AMR_AF=0.0159;AFR_AF=0.0287;EUR_AF=0;SAS_AF=0.0051;AA=A|||;VT=SNP
2	173123082	rs4972465	A	G	100	PASS	AC=3953;AF=0.789337;AN=5008;NS=2504;DP=17827;EAS_AF=0.9544;AMR_AF=0.8444;AFR_AF=0.6157;EUR_AF=0.8191;SAS_AF=0.7843;AA=G|||;VT=SNP
2	173123312	rs187713158	G	A	100	PASS	AC=20;AF=0.00399361;AN=5008;NS=2504;DP=15851;EAS_AF=0.0198;AMR_AF=0;AFR_AF=0;EUR_AF=0;SAS_AF=0;AA=G|||;VT=SNP
2	173123439	rs77816182	C	T	100	PASS	AC=38;AF=0.00758786;AN=5008;NS=2504;DP=19938;EAS_AF=0.0079;AMR_AF=0.0115;AFR_AF=0.0008;EUR_AF=0.0189;SAS_AF=0.002;AA=T|||;VT=SNP
2	173123476	rs4972752	C	T	100	PASS	AC=3947;AF=0.788139;AN=5008;NS=2504;DP=19792;EAS_AF=0.9544;AMR_AF=0.8444;AFR_AF=0.6104;EUR_AF=0.8201;SAS_AF=0.7843;AA=c|||;VT=SNP
2	173123587	rs4972753	T	C	100	PASS	AC=1263;AF=0.252196;AN=5008;NS=2504;DP=17945;EAS_AF=0.5119;AMR_AF=0.1859;AFR_AF=0.0772;EUR_AF=0.2048;SAS_AF=0.317;AA=T|||;VT=SNP
2	173123698	rs76633858	C	T	100	PASS	AC=163;AF=0.0325479;AN=5008;NS=2504;DP=18066;EAS_AF=0.1091;AMR_AF=0.0159;AFR_AF=0.028;EUR_AF=0;SAS_AF=0.0051;AA=C|||;VT=SNP
2	173123715	rs77336421	T	G	100	PASS	AC=136;AF=0.0271565;AN=5008;NS=2504;DP=17832;EAS_AF=0.0367;AMR_AF=0;AFR_AF=0.0068;EUR_AF=0.003;SAS_AF=0.089;AA=T|||;VT=SNP
2	173123739	rs7573643	G	A	100	PASS	AC=3991;AF=0.796925;AN=5008;NS=2504;DP=17425;EAS_AF=0.9554;AMR_AF=0.8473;AFR_AF=0.6415;EUR_AF=0.8201;SAS_AF=0.7843;AA=A|||;VT=SNP
2	173123744	rs7573648	G	A	100	PASS	AC=3945;AF=0.78774;AN=5008;NS=2504;DP=17577;EAS_AF=0.9554;AMR_AF=0.8444;AFR_AF=0.6104;EUR_AF=0.8191;SAS_AF=0.7822;AA=G|||;VT=SNP
2	173123788	rs7573538	C	T	100	PASS	AC=3948;AF=0.788339;AN=5008;NS=2504;DP=18366;EAS_AF=0.9554;AMR_AF=0.8444;AFR_AF=0.6104;EUR_AF=0.8201;SAS_AF=0.7843;AA=C|||;VT=SNP
2	173123823	rs7573560	C	T	100	PASS	AC=3983;AF=0.795327;AN=5008;NS=2504;DP=18948;EAS_AF=0.9554;AMR_AF=0.8473;AFR_AF=0.6354;EUR_AF=0.8201;SAS_AF=0.7843;AA=T|||;VT=SNP
2	173123984	rs79485192	G	T	100	PASS	AC=1258;AF=0.251198;AN=5008;NS=2504;DP=16133;EAS_AF=0.5089;AMR_AF=0.1844;AFR_AF=0.0764;EUR_AF=0.2048;SAS_AF=0.317;AA=G|||;VT=SNP
2	173124040	rs7587844	T	C	100	PASS	AC=3982;AF=0.795128;AN=5008;NS=2504;DP=15393;EAS_AF=0.9534;AMR_AF=0.8473;AFR_AF=0.6369;EUR_AF=0.8201;SAS_AF=0.7832;AA=T|||;VT=SNP
2	173124183	rs7574002	C	T	100	PASS	AC=2523;AF=0.503794;AN=5008;NS=2504;DP=18872;EAS_AF=0.3363;AMR_AF=0.6427;AFR_AF=0.5045;EUR_AF=0.6153;SAS_AF=0.4622;AA=C|||;VT=SNP
2	173124237	rs7574225	G	A	100	PASS	AC=2515;AF=0.502196;AN=5008;NS=2504;DP=20548;EAS_AF=0.3294;AMR_AF=0.6427;AFR_AF=0.5038;EUR_AF=0.6153;SAS_AF=0.4622;AA=G|||;VT=SNP
2	173124293	rs117078064	A	G	100	PASS	AC=100;AF=0.0199681;AN=5008;NS=2504;DP=20333;EAS_AF=0.0853;AMR_AF=0.0144;AFR_AF=0;EUR_AF=0;SAS_AF=0.0041;AA=A|||;VT=SNP
2	173124835	rs117736414	C	T	100	PASS	AC=101;AF=0.0201677;AN=5008;NS=2504;DP=20695;EAS_AF=0.0853;AMR_AF=0.0144;AFR_AF=0;EUR_AF=0.001;SAS_AF=0.0041;AA=C|||;VT=SNP
2	173125065	rs4324293	G	A	100	PASS	AC=2233;AF=0.445887;AN=5008;NS=2504;DP=18073;EAS_AF=0.7421;AMR_AF=0.3386;AFR_AF=0.1513;EUR_AF=0.492;SAS_AF=0.5675;AA=A|||;VT=SNP
2	173125108	rs4531900	T	C	100	PASS	AC=2148;AF=0.428914;AN=5008;NS=2504;DP=18513;EAS_AF=0.6339;AMR_AF=0.3256;AFR_AF=0.18;EUR_AF=0.492;SAS_AF=0.5624;AA=C|||;VT=SNP
2	173125253	rs4578823	G	A	100	PASS	AC=1181;AF=0.235823;AN=5008;NS=2504;DP=17772;EAS_AF=0.0159;AMR_AF=0.4207;AFR_AF=0.2708;EUR_AF=0.328;SAS_AF=0.1892;AA=A|||;VT=SNP
2	173125259	rs4545973	C	T	100	PASS	AC=1175;AF=0.234625;AN=5008;NS=2504;DP=17855;EAS_AF=0.0159;AMR_AF=0.4193;AFR_AF=0.267;EUR_AF=0.328;SAS_AF=0.1892;AA=C|||;VT=SNP
2	173125271	rs4426504	G	C	100	PASS	AC=2124;AF=0.424121;AN=5008;NS=2504;DP=17748;EAS_AF=0.6528;AMR_AF=0.3242;AFR_AF=0.1475;EUR_AF=0.492;SAS_AF=0.5634;AA=G|||;VT=SNP
2	173125341	rs67862470	A	G	100	PASS	AC=843;AF=0.168331;AN=5008;NS=2504;DP=18196;EAS_AF=0.124;AMR_AF=0.1412;AFR_AF=0.0681;EUR_AF=0.2873;SAS_AF=0.2464;AA=A|||;VT=SNP
2	173125578	rs59290226	A	G	100	PASS	AC=1139;AF=0.227436;AN=5008;NS=2504;DP=19602;EAS_AF=0.0159;AMR_AF=0.4164;AFR_AF=0.2413;EUR_AF=0.328;SAS_AF=0.1892;AA=A|||;VT=SNP
2	173125748	rs6433345	C	T	100	PASS	AC=3992;AF=0.797125;AN=5008;NS=2504;DP=18342;EAS_AF=0.9544;AMR_AF=0.8473;AFR_AF=0.643;EUR_AF=0.8201;SAS_AF=0.7843;AA=T|||;VT=SNP
2	173125839	rs6746255	T	A	100	PASS	AC=1183;AF=0.236222;AN=5008;NS=2504;DP=20994;EAS_AF=0.0407;AMR_AF=0.4164;AFR_AF=0.2549;EUR_AF=0.328;SAS_AF=0.1902;AA=A|||;VT=SNP
2	173125947	rs6433346	T	C	100	PASS	AC=1164;AF=0.232428;AN=5008;NS=2504;DP=19888;EAS_AF=0.0159;AMR_AF=0.4179;AFR_AF=0.2587;EUR_AF=0.329;SAS_AF=0.1892;AA=T|||;VT=SNP
2	173126354	rs72894852	A	G	100	PASS	AC=1105;AF=0.220647;AN=5008;NS=2504;DP=17550;EAS_AF=0.4732;AMR_AF=0.183;AFR_AF=0.0567;EUR_AF=0.2008;SAS_AF=0.229;AA=A|||;VT=SNP
2	173126480	rs76731925	G	A	100	PASS	AC=274;AF=0.0547125;AN=5008;NS=2504;DP=17672;EAS_AF=0.1964;AMR_AF=0.0663;AFR_AF=0.0023;EUR_AF=0;SAS_AF=0.0276;AA=G|||;VT=SNP
2	173126490	rs4289149	A	G	100	PASS	AC=3955;AF=0.789736;AN=5008;NS=2504;DP=17674;EAS_AF=0.9563;AMR_AF=0.8444;AFR_AF=0.6157;EUR_AF=0.8201;SAS_AF=0.7832;AA=A|||;VT=SNP
2	173126571	rs75137144	A	G	100	PASS	AC=169;AF=0.033746;AN=5008;NS=2504;DP=16010;EAS_AF=0.1091;AMR_AF=0.0187;AFR_AF=0.031;EUR_AF=0;SAS_AF=0.0051;AA=A|||;VT=SNP
2	173126607	rs56252948	G	T	100	PASS	AC=831;AF=0.165935;AN=5008;NS=2504;DP=16017;EAS_AF=0.124;AMR_AF=0.1412;AFR_AF=0.0598;EUR_AF=0.2873;SAS_AF=0.2454;AA=G|||;VT=SNP
2	173126810	rs4583430	G	C	100	PASS	AC=495;AF=0.0988419;AN=5008;NS=2504;DP=16446;EAS_AF=0.1964;AMR_AF=0.0821;AFR_AF=0.1611;EUR_AF=0;SAS_AF=0.0276;AA=G|||;VT=SNP
2	173126894	rs62169003	G	A	100	PASS	AC=807;AF=0.161142;AN=5008;NS=2504;DP=17128;EAS_AF=0.0159;AMR_AF=0.3602;AFR_AF=0.059;EUR_AF=0.2803;SAS_AF=0.1851;AA=G|||;VT=SNP
2	173127345	rs4294971	A	T	100	PASS	AC=3990;AF=0.796725;AN=5008;NS=2504;DP=20775;EAS_AF=0.9554;AMR_AF=0.8473;AFR_AF=0.6407;EUR_AF=0.8201;SAS_AF=0.7843;AA=T|||;VT=SNP
2	173127669	rs7588418	C	T	100	PASS	AC=2137;AF=0.426717;AN=5008;NS=2504;DP=19971;EAS_AF=0.249;AMR_AF=0.5735;AFR_AF=0.3321;EUR_AF=0.6173;SAS_AF=0.4376;AA=c|||;VT=SNP
2	173128119	rs142185164	C	T	100	PASS	AC=32;AF=0.00638978;AN=5008;NS=2504;DP=19625;EAS_AF=0.0308;AMR_AF=0.0014;AFR_AF=0;EUR_AF=0;SAS_AF=0;AA=C|||;VT=SNP
2	173128446	rs62169005	T	G	100	PASS	AC=1073;AF=0.214257;AN=5008;NS=2504;DP=19667;EAS_AF=0.0159;AMR_AF=0.389;AFR_AF=0.2405;EUR_AF=0.2863;SAS_AF=0.1851;AA=T|||;VT=SNP
2	173128939	rs79012924	G	T	100	PASS	AC=101;AF=0.0201677;AN=5008;NS=2504;DP=20952;EAS_AF=0.0853;AMR_AF=0.0144;AFR_AF=0.0008;EUR_AF=0;SAS_AF=0.0041;AA=G|||;VT=SNP
2	173128972	rs72894855	A	G	100	PASS	AC=1237;AF=0.247005;AN=5008;NS=2504;DP=19583;EAS_AF=0.5089;AMR_AF=0.183;AFR_AF=0.0628;EUR_AF=0.2028;SAS_AF=0.317;AA=A|||;VT=SNP
2	173128994	rs7565945	A	G	100	PASS	AC=2683;AF=0.535743;AN=5008;NS=2504;DP=19281;EAS_AF=0.8304;AMR_AF=0.438;AFR_AF=0.3215;EUR_AF=0.5338;SAS_AF=0.593;AA=A|||;VT=SNP
2	173129096	rs13417973	A	C	100	PASS	AC=1312;AF=0.261981;AN=5008;NS=2504;DP=18325;EAS_AF=0.125;AMR_AF=0.4092;AFR_AF=0.323;EUR_AF=0.2873;SAS_AF=0.1902;AA=A|||;VT=SNP
2	173129160	rs7592685	C	T	100	PASS	AC=3985;AF=0.795727;AN=5008;NS=2504;DP=18872;EAS_AF=0.9554;AMR_AF=0.8458;AFR_AF=0.6377;EUR_AF=0.8211;SAS_AF=0.7832;AA=c|||;VT=SNP
2	173129203	rs77674237	G	A	100	PASS	AC=34;AF=0.00678914;AN=5008;NS=2504;DP=18581;EAS_AF=0.0337;AMR_AF=0;AFR_AF=0;EUR_AF=0;SAS_AF=0;AA=G|||;VT=SNP
2	173129321	rs35988944	G	A	100	PASS	AC=2676;AF=0.534345;AN=5008;NS=2504;DP=15555;EAS_AF=0.8304;AMR_AF=0.4366;AFR_AF=0.3162;EUR_AF=0.5338;SAS_AF=0.5941;AA=g|||;VT=SNP
2	173129323	rs72894865	C	T	100	PASS	AC=1103;AF=0.220248;AN=5008;NS=2504;DP=15705;EAS_AF=0.4712;AMR_AF=0.1844;AFR_AF=0.0552;EUR_AF=0.1998;SAS_AF=0.2311;AA=C|||;VT=SNP
2	173129336	rs7566285	A	G	100	PASS	AC=2894;AF=0.577875;AN=5008;NS=2504;DP=16714;EAS_AF=0.9395;AMR_AF=0.4568;AFR_AF=0.3835;EUR_AF=0.5338;SAS_AF=0.5992;AA=G|||;VT=SNP
2	173129627	rs150862246	T	A	100	PASS	AC=1397;AF=0.278954;AN=5008;NS=2504;DP=16086;EAS_AF=0.5079;AMR_AF=0.2161;AFR_AF=0.1301;EUR_AF=0.2465;SAS_AF=0.3221;AA=A|||;VT=SNP
2	173129628	rs139304938	T	C	100	PASS	AC=1397;AF=0.278954;AN=5008;NS=2504;DP=16126;EAS_AF=0.5079;AMR_AF=0.2161;AFR_AF=0.1301;EUR_AF=0.2465;SAS_AF=0.3221;AA=C|||;VT=SNP
2	173129855	rs7557236	T	A	100	PASS	AC=1073;AF=0.214257;AN=5008;NS=2504;DP=22917;EAS_AF=0.0159;AMR_AF=0.389;AFR_AF=0.2405;EUR_AF=0.2853;SAS_AF=0.1861;AA=T|||;VT=SNP
2	173130735	rs59803594	G	A	100	PASS	AC=1234;AF=0.246406;AN=5008;NS=2504;DP=20393;EAS_AF=0.506;AMR_AF=0.1844;AFR_AF=0.0628;EUR_AF=0.2028;SAS_AF=0.316;AA=G|||;VT=SNP
2	173130933	rs192913403	T	G	100	PASS	AC=123;AF=0.0245607;AN=5008;NS=2504;DP=21541;EAS_AF=0.1081;AMR_AF=0.0144;AFR_AF=0;EUR_AF=0;SAS_AF=0.0041;AA=T|||;VT=SNP
2	173130968	rs60010335	A	G	100	PASS	AC=1374;AF=0.274361;AN=5008;NS=2504;DP=21937;EAS_AF=0.506;AMR_AF=0.2161;AFR_AF=0.1165;EUR_AF=0.2455;SAS_AF=0.32;AA=A|||;VT=SNP
2	173131047	rs61149590	A	G	100	PASS	AC=1340;AF=0.267572;AN=5008;NS=2504;DP=20894;EAS_AF=0.506;AMR_AF=0.2133;AFR_AF=0.0923;EUR_AF=0.2455;SAS_AF=0.32;AA=A|||;VT=SNP
2	173131081	rs193278312	A	G	100	PASS	AC=20;AF=0.00399361;AN=5008;NS=2504;DP=21625;EAS_AF=0.0198;AMR_AF=0;AFR_AF=0;EUR_AF=0;SAS_AF=0;AA=A|||;VT=SNP
2	173131140	rs77343959	T	C	100	PASS	AC=1374;AF=0.274361;AN=5008;NS=2504;DP=21509;EAS_AF=0.506;AMR_AF=0.2161;AFR_AF=0.1165;EUR_AF=0.2455;SAS_AF=0.32;AA=T|||;VT=SNP
2	173131531	rs7422525	C	G	100	PASS	AC=1394;AF=0.278355;AN=5008;NS=2504;DP=21587;EAS_AF=0.506;AMR_AF=0.2161;AFR_AF=0.1301;EUR_AF=0.2455;SAS_AF=0.3221;AA=C|||;VT=SNP
2	173131916	rs140014821	A	G	100	PASS	AC=495;AF=0.0988419;AN=5008;NS=2504;DP=20469;EAS_AF=0.1964;AMR_AF=0.0821;AFR_AF=0.1604;EUR_AF=0;SAS_AF=0.0286;AA=A|||;VT=SNP
2	173132362	rs13384762	G	T	100	PASS	AC=1074;AF=0.214457;AN=5008;NS=2504;DP=18667;EAS_AF=0.0159;AMR_AF=0.389;AFR_AF=0.2405;EUR_AF=0.2863;SAS_AF=0.1861;AA=G|||;VT=SNP
2	173132522	rs139196745	T	A	100	PASS	AC=495;AF=0.0988419;AN=5008;NS=2504;DP=18720;EAS_AF=0.1964;AMR_AF=0.0821;AFR_AF=0.1604;EUR_AF=0;SAS_AF=0.0286;AA=T|||;VT=SNP
2	173132633	rs144902678	G	A	100	PASS	AC=20;AF=0.00399361;AN=5008;NS=2504;DP=19533;EAS_AF=0.0198;AMR_AF=0;AFR_AF=0;EUR_AF=0;SAS_AF=0;AA=G|||;VT=SNP
2	173133436	rs4306687	G	A	100	PASS	AC=1071;AF=0.213858;AN=5008;NS=2504;DP=20571;EAS_AF=0.0159;AMR_AF=0.389;AFR_AF=0.2405;EUR_AF=0.2843;SAS_AF=0.1851;AA=G|||;VT=SNP
2	173133941	rs7605324	T	G	100	PASS	AC=495;AF=0.0988419;AN=5008;NS=2504;DP=20065;EAS_AF=0.1964;AMR_AF=0.0821;AFR_AF=0.1604;EUR_AF=0;SAS_AF=0.0286;AA=T|||;VT=SNP
2	173134515	rs11689075	A	C	100	PASS	AC=836;AF=0.166933;AN=5008;NS=2504;DP=19708;EAS_AF=0.126;AMR_AF=0.1412;AFR_AF=0.0613;EUR_AF=0.2883;SAS_AF=0.2454;AA=A|||;VT=SNP
2	173134699	rs112100663	A	T	100	PASS	AC=135;AF=0.0269569;AN=5008;NS=2504;DP=20854;EAS_AF=0.0367;AMR_AF=0;AFR_AF=0.0068;EUR_AF=0.003;SAS_AF=0.0879;AA=A|||;VT=SNP
2	173135341	rs72894867	A	C	100	PASS	AC=1106;AF=0.220847;AN=5008;NS=2504;DP=18439;EAS_AF=0.4692;AMR_AF=0.1816;AFR_AF=0.0552;EUR_AF=0.2087;SAS_AF=0.229;AA=A|||;VT=SNP
2	173135345	rs117498957	A	G	100	PASS	AC=65;AF=0.0129792;AN=5008;NS=2504;DP=18492;EAS_AF=0.0635;AMR_AF=0;AFR_AF=0;EUR_AF=0;SAS_AF=0.001;AA=A|||;VT=SNP
2	173135354	rs4419205	G	A	100	PASS	AC=1837;AF=0.366813;AN=5008;NS=2504;DP=18346;EAS_AF=0.1419;AMR_AF=0.5245;AFR_AF=0.3101;EUR_AF=0.5437;SAS_AF=0.3814;AA=G|||;VT=SNP
2	173135718	rs6707843	T	A	100	PASS	AC=4059;AF=0.810503;AN=5008;NS=2504;DP=15794;EAS_AF=0.9524;AMR_AF=0.8631;AFR_AF=0.6452;EUR_AF=0.8658;SAS_AF=0.7935;AA=A|||;VT=SNP
2	173136293	rs12468634	C	G	100	PASS	AC=503;AF=0.100439;AN=5008;NS=2504;DP=13685;EAS_AF=0.1865;AMR_AF=0.0908;AFR_AF=0.1687;EUR_AF=0.002;SAS_AF=0.0276;AA=C|||;VT=SNP
2	173136355	rs149834340	C	T	100	PASS	AC=34;AF=0.00678914;AN=5008;NS=2504;DP=13871;EAS_AF=0.0298;AMR_AF=0.0014;AFR_AF=0;EUR_AF=0.003;SAS_AF=0;AA=C|||;VT=SNP
2	173136494	rs4972756	A	G	100	PASS	AC=991;AF=0.197883;AN=5008;NS=2504;DP=18081;EAS_AF=0.126;AMR_AF=0.3948;AFR_AF=0.0303;EUR_AF=0.3638;SAS_AF=0.1881;AA=A|||;VT=SNP
2	173138009	rs4972466	T	C	100	PASS	AC=4437;AF=0.885982;AN=5008;NS=2504;DP=12927;EAS_AF=0.8254;AMR_AF=0.8991;AFR_AF=0.798;EUR_AF=1;SAS_AF=0.9407;AA=C|||;VT=SNP
2	173138230	rs4972468	G	A	100	PASS	AC=688;AF=0.13738;AN=5008;NS=2504;DP=15512;EAS_AF=0.0486;AMR_AF=0.147;AFR_AF=0.1619;EUR_AF=0.1829;SAS_AF=0.1421;AA=G|||;VT=SNP
2	173138239	rs4972758	C	T	100	PASS	AC=298;AF=0.0595048;AN=5008;NS=2504;DP=15220;EAS_AF=0.0635;AMR_AF=0.0793;AFR_AF=0.0272;EUR_AF=0.0905;SAS_AF=0.0532;AA=C|||;VT=SNP
2	173138493	rs148393698	T	C	100	PASS	AC=111;AF=0.0221645;AN=5008;NS=2504;DP=15201;EAS_AF=0.0972;AMR_AF=0.0115;AFR_AF=0;EUR_AF=0;SAS_AF=0.0051;AA=T|||;VT=SNP
2	173138562	rs4972759	C	T	100	PASS	AC=726;AF=0.144968;AN=5008;NS=2504;DP=14981;EAS_AF=0.4494;AMR_AF=0.072;AFR_AF=0.0605;EUR_AF=0.0378;SAS_AF=0.1074;AA=C|||;VT=SNP
2	173138572	rs190977249	A	G	100	PASS	AC=132;AF=0.0263578;AN=5008;NS=2504;DP=14781;EAS_AF=0.1161;AMR_AF=0.0115;AFR_AF=0.0008;EUR_AF=0;SAS_AF=0.0061;AA=A|||;VT=SNP
2	173139071	rs7557546	G	A	100	PASS	AC=2551;AF=0.509385;AN=5008;NS=2504;DP=19421;EAS_AF=0.744;AMR_AF=0.4107;AFR_AF=0.4281;EUR_AF=0.3519;SAS_AF=0.6094;AA=G|||;VT=SNP
2	173139230	rs10202488	T	A	100	PASS	AC=2920;AF=0.583067;AN=5008;NS=2504;DP=21403;EAS_AF=0.8333;AMR_AF=0.4366;AFR_AF=0.4766;EUR_AF=0.4652;SAS_AF=0.6943;AA=T|||;VT=SNP
2	173139406	rs116695155	C	T	100	PASS	AC=122;AF=0.024361;AN=5008;NS=2504;DP=19542;EAS_AF=0.0506;AMR_AF=0.0029;AFR_AF=0;EUR_AF=0.0149;SAS_AF=0.0552;AA=C|||;VT=SNP
2	173139832	rs4972470	T	G	100	PASS	AC=2395;AF=0.478235;AN=5008;NS=2504;DP=21319;EAS_AF=0.1716;AMR_AF=0.6268;AFR_AF=0.5923;EUR_AF=0.662;SAS_AF=0.3456;AA=T|||;VT=SNP
2	173139916	rs148917593	T	C	100	PASS	AC=18;AF=0.00359425;AN=5008;NS=2504;DP=20364;EAS_AF=0.0169;AMR_AF=0;AFR_AF=0;EUR_AF=0;SAS_AF=0.001;AA=T|||;VT=SNP
2	173140255	rs10193528	G	C	100	PASS	AC=2325;AF=0.464257;AN=5008;NS=2504;DP=20430;EAS_AF=0.1716;AMR_AF=0.5965;AFR_AF=0.59;EUR_AF=0.6203;SAS_AF=0.3415;AA=C|||;VT=SNP
2	173140874	rs4972760	A	G	100	PASS	AC=4579;AF=0.914337;AN=5008;NS=2504;DP=16417;EAS_AF=0.9474;AMR_AF=0.9179;AFR_AF=0.9418;EUR_AF=0.8777;SAS_AF=0.8783;AA=G|||;VT=SNP
2	173141063	rs117005878	G	A	100	PASS	AC=39;AF=0.00778754;AN=5008;NS=2504;DP=18638;EAS_AF=0.0347;AMR_AF=0;AFR_AF=0;EUR_AF=0;SAS_AF=0.0041;AA=g|||;VT=SNP
2	173141580	rs4246617	A	G	100	PASS	AC=2302;AF=0.459665;AN=5008;NS=2504;DP=20551;EAS_AF=0.1766;AMR_AF=0.5994;AFR_AF=0.5598;EUR_AF=0.6223;SAS_AF=0.3497;AA=G|||;VT=SNP
2	173141809	rs4246618	C	G	100	PASS	AC=2216;AF=0.442492;AN=5008;NS=2504;DP=19590;EAS_AF=0.1726;AMR_AF=0.5922;AFR_AF=0.5053;EUR_AF=0.6223;SAS_AF=0.3446;AA=G|||;VT=SNP
2	173142480	rs4349318	G	T	100	PASS	AC=2144;AF=0.428115;AN=5008;NS=2504;DP=19115;EAS_AF=0.1766;AMR_AF=0.5879;AFR_AF=0.4508;EUR_AF=0.6213;SAS_AF=0.3446;AA=G|||;VT=SNP
2	173142571	rs11682242	C	T	100	PASS	AC=1904;AF=0.380192;AN=5008;NS=2504;DP=17630;EAS_AF=0.7698;AMR_AF=0.2911;AFR_AF=0.1286;EUR_AF=0.2545;SAS_AF=0.5112;AA=C|||;VT=SNP
2	173142960	rs118028102	C	T	100	PASS	AC=39;AF=0.00778754;AN=5008;NS=2504;DP=14095;EAS_AF=0.0347;AMR_AF=0;AFR_AF=0;EUR_AF=0;SAS_AF=0.0041;AA=C|||;VT=SNP
2	173143390	rs151316332	T	C	100	PASS	AC=39;AF=0.00778754;AN=5008;NS=2504;DP=17937;EAS_AF=0.0347;AMR_AF=0;AFR_AF=0;EUR_AF=0;SAS_AF=0.0041;AA=T|||;VT=SNP
2	173143498	rs4433964	C	T	100	PASS	AC=2134;AF=0.426118;AN=5008;NS=2504;DP=17816;EAS_AF=0.7708;AMR_AF=0.3069;AFR_AF=0.2769;EUR_AF=0.2555;SAS_AF=0.5327;AA=C|||;VT=SNP
2	173145497	rs73976721	A	G	100	PASS	AC=167;AF=0.0333466;AN=5008;NS=2504;DP=16338;EAS_AF=0.0347;AMR_AF=0.0043;AFR_AF=0.093;EUR_AF=0.002;SAS_AF=0.0041;AA=G|||;VT=SNP
2	173145535	rs4335911	T	A	100	PASS	AC=2767;AF=0.552516;AN=5008;NS=2504;DP=16148;EAS_AF=0.8204;AMR_AF=0.3228;AFR_AF=0.6127;EUR_AF=0.3499;SAS_AF=0.5665;AA=A|||;VT=SNP
2	173145547	rs117623274	G	A	100	PASS	AC=68;AF=0.0135783;AN=5008;NS=2504;DP=16507;EAS_AF=0.0347;AMR_AF=0.0014;AFR_AF=0.0197;EUR_AF=0.002;SAS_AF=0.0041;AA=G|||;VT=SNP
2	173145766	rs4972763	G	T	100	PASS	AC=2177;AF=0.434704;AN=5008;NS=2504;DP=20385;EAS_AF=0.1786;AMR_AF=0.6744;AFR_AF=0.3396;EUR_AF=0.6501;SAS_AF=0.4356;AA=G|||;VT=SNP
2	173145785	rs4972764	T	C	100	PASS	AC=2805;AF=0.560104;AN=5008;NS=2504;DP=20018;EAS_AF=0.2163;AMR_AF=0.7378;AFR_AF=0.6392;EUR_AF=0.7366;SAS_AF=0.5;AA=C|||;VT=SNP
2	173146094	rs73976722	A	G	100	PASS	AC=169;AF=0.033746;AN=5008;NS=2504;DP=18950;EAS_AF=0.0347;AMR_AF=0.0043;AFR_AF=0.087;EUR_AF=0.004;SAS_AF=0.0123;AA=G|||;VT=SNP
2	173146356	rs10195843	C	A	100	PASS	AC=2629;AF=0.52496;AN=5008;NS=2504;DP=19419;EAS_AF=0.8214;AMR_AF=0.3156;AFR_AF=0.5431;EUR_AF=0.3459;SAS_AF=0.5276;AA=A|||;VT=SNP
2	173146369	rs118020839	A	G	100	PASS	AC=47;AF=0.00938498;AN=5008;NS=2504;DP=19255;EAS_AF=0.0446;AMR_AF=0;AFR_AF=0;EUR_AF=0;SAS_AF=0.002;AA=A|||;VT=SNP
2	173146768	rs78409482	A	G	100	PASS	AC=167;AF=0.0333466;AN=5008;NS=2504;DP=21060;EAS_AF=0.0347;AMR_AF=0.0043;AFR_AF=0.0923;EUR_AF=0.003;SAS_AF=0.0041;AA=G|||;VT=SNP
2	173146876	rs7601768	G	A	100	PASS	AC=2753;AF=0.54972;AN=5008;NS=2504;DP=19710;EAS_AF=0.8214;AMR_AF=0.3228;AFR_AF=0.6324;EUR_AF=0.3459;SAS_AF=0.5286;AA=A|||;VT=SNP
2	173147043	rs73031500	A	G	100	PASS	AC=318;AF=0.0634984;AN=5008;NS=2504;DP=21412;EAS_AF=0.0337;AMR_AF=0.0101;AFR_AF=0.2042;EUR_AF=0.003;SAS_AF=0.0041;AA=G|||;VT=SNP
2	173148604	rs117601546	G	A	100	PASS	AC=51;AF=0.0101837;AN=5008;NS=2504;DP=20226;EAS_AF=0.0456;AMR_AF=0;AFR_AF=0;EUR_AF=0;SAS_AF=0.0051;AA=G|||;VT=SNP
2	173148881	rs67673184	A	G	100	PASS	AC=540;AF=0.107827;AN=5008;NS=2504;DP=20634;EAS_AF=0.0883;AMR_AF=0.0879;AFR_AF=0.0817;EUR_AF=0.1461;SAS_AF=0.138;AA=A|||;VT=SNP
2	173149354	rs4972765	C	G	100	PASS	AC=2255;AF=0.45028;AN=5008;NS=2504;DP=21883;EAS_AF=0.1478;AMR_AF=0.6383;AFR_AF=0.3805;EUR_AF=0.7207;SAS_AF=0.4448;AA=C|||;VT=SNP
2	173149363	rs4972472	G	A	100	PASS	AC=2416;AF=0.482428;AN=5008;NS=2504;DP=21704;EAS_AF=0.1687;AMR_AF=0.6628;AFR_AF=0.4607;EUR_AF=0.7256;SAS_AF=0.4571;AA=A|||;VT=SNP
2	173149662	rs9287953	A	G	100	PASS	AC=2075;AF=0.414337;AN=5008;NS=2504;DP=18200;EAS_AF=0.747;AMR_AF=0.2478;AFR_AF=0.472;EUR_AF=0.1292;SAS_AF=0.4049;AA=G|||;VT=SNP
2	173149939	rs61548167	G	T	100	PASS	AC=1166;AF=0.232827;AN=5008;NS=2504;DP=19954;EAS_AF=0.7242;AMR_AF=0.1124;AFR_AF=0.0598;EUR_AF=0.0219;SAS_AF=0.2628;AA=G|||;VT=SNP
2	173150012	rs68130068	C	T	100	PASS	AC=533;AF=0.10643;AN=5008;NS=2504;DP=19036;EAS_AF=0.0843;AMR_AF=0.0893;AFR_AF=0.0779;EUR_AF=0.1461;SAS_AF=0.1391;AA=C|||;VT=SNP
2	173150235	rs4316910	T	C	100	PASS	AC=2684;AF=0.535942;AN=5008;NS=2504;DP=20944;EAS_AF=0.8373;AMR_AF=0.3429;AFR_AF=0.6006;EUR_AF=0.2753;SAS_AF=0.5429;AA=C|||;VT=SNP
2	173150393	rs4316911	T	G	100	PASS	AC=2732;AF=0.545527;AN=5008;NS=2504;DP=21310;EAS_AF=0.879;AMR_AF=0.3444;AFR_AF=0.6014;EUR_AF=0.2753;SAS_AF=0.547;AA=G|||;VT=SNP
2	173150513	rs10803871	T	G	100	PASS	AC=2805;AF=0.560104;AN=5008;NS=2504;DP=19090;EAS_AF=0.879;AMR_AF=0.3473;AFR_AF=0.6551;EUR_AF=0.2753;SAS_AF=0.547;AA=G|||;VT=SNP
2	173150560	rs13430544	C	A	100	PASS	AC=647;AF=0.129193;AN=5008;NS=2504;DP=21079;EAS_AF=0.0238;AMR_AF=0.121;AFR_AF=0.2209;EUR_AF=0.1074;SAS_AF=0.1421;AA=C|||;VT=SNP
2	173150639	rs60062172	A	T	100	PASS	AC=1332;AF=0.265974;AN=5008;NS=2504;DP=22718;EAS_AF=0.7242;AMR_AF=0.1239;AFR_AF=0.18;EUR_AF=0.0219;SAS_AF=0.2618;AA=A|||;VT=SNP
2	173150810	rs67694199	C	T	100	PASS	AC=1415;AF=0.282548;AN=5008;NS=2504;DP=19063;EAS_AF=0.0347;AMR_AF=0.4395;AFR_AF=0.2088;EUR_AF=0.5139;SAS_AF=0.2883;AA=C|||;VT=SNP
2	173150972	rs12619466	C	T	100	PASS	AC=1137;AF=0.227037;AN=5008;NS=2504;DP=18791;EAS_AF=0.7242;AMR_AF=0.1124;AFR_AF=0.0386;EUR_AF=0.0219;SAS_AF=0.2618;AA=C|||;VT=SNP
2	173151254	rs79922633	C	T	100	PASS	AC=53;AF=0.0105831;AN=5008;NS=2504;DP=20278;EAS_AF=0.0476;AMR_AF=0.0014;AFR_AF=0;EUR_AF=0;SAS_AF=0.0041;AA=C|||;VT=SNP
2	173151320	rs13415015	G	T	100	PASS	AC=644;AF=0.128594;AN=5008;NS=2504;DP=18447;EAS_AF=0.0238;AMR_AF=0.121;AFR_AF=0.2186;EUR_AF=0.1074;SAS_AF=0.1421;AA=G|||;VT=SNP
2	173151384	rs6720199	A	G	100	PASS	AC=3717;AF=0.742212;AN=5008;NS=2504;DP=19871;EAS_AF=0.8294;AMR_AF=0.7032;AFR_AF=0.7958;EUR_AF=0.6531;SAS_AF=0.6994;AA=G|||;VT=SNP
2	173151589	rs6720438	A	G	100	PASS	AC=4232;AF=0.845048;AN=5008;NS=2504;DP=22132;EAS_AF=0.9127;AMR_AF=0.7911;AFR_AF=0.8646;EUR_AF=0.7952;SAS_AF=0.8384;AA=G|||;VT=SNP
2	173152508	rs7574709	A	C	100	PASS	AC=653;AF=0.130391;AN=5008;NS=2504;DP=20106;EAS_AF=0.0238;AMR_AF=0.1225;AFR_AF=0.2254;EUR_AF=0.1064;SAS_AF=0.1421;AA=A|||;VT=SNP
2	173153368	rs4972475	G	A	100	PASS	AC=1495;AF=0.298522;AN=5008;NS=2504;DP=22970;EAS_AF=0.0337;AMR_AF=0.4467;AFR_AF=0.2625;EUR_AF=0.5199;SAS_AF=0.2873;AA=G|||;VT=SNP
2	173153713	rs4536625	C	A	100	PASS	AC=1469;AF=0.293331;AN=5008;NS=2504;DP=21433;EAS_AF=0.0764;AMR_AF=0.4452;AFR_AF=0.2088;EUR_AF=0.5189;SAS_AF=0.2914;AA=C|||;VT=SNP
2	173153897	rs10169716	T	C	100	PASS	AC=718;AF=0.143371;AN=5008;NS=2504;DP=16641;EAS_AF=0.0714;AMR_AF=0.1239;AFR_AF=0.2345;EUR_AF=0.1083;SAS_AF=0.1442;AA=C|||;VT=SNP
2	173154072	rs118058163	G	A	100	PASS	AC=58;AF=0.0115815;AN=5008;NS=2504;DP=15906;EAS_AF=0.0575;AMR_AF=0;AFR_AF=0;EUR_AF=0;SAS_AF=0;AA=A|||;VT=SNP
2	173154867	rs117786967	C	T	100	PASS	AC=53;AF=0.0105831;AN=5008;NS=2504;DP=20418;EAS_AF=0.0476;AMR_AF=0.0014;AFR_AF=0;EUR_AF=0;SAS_AF=0.0041;AA=C|||;VT=SNP
2	173155021	rs117965121	G	A	100	PASS	AC=65;AF=0.0129792;AN=5008;NS=2504;DP=18098;EAS_AF=0.0476;AMR_AF=0.0029;AFR_AF=0.0068;EUR_AF=0.002;SAS_AF=0.0041;AA=G|||;VT=SNP
2	173155088	rs72882617	A	G	100	PASS	AC=496;AF=0.0990415;AN=5008;NS=2504;DP=18462;EAS_AF=0.0843;AMR_AF=0.0879;AFR_AF=0.0522;EUR_AF=0.1441;SAS_AF=0.1391;AA=a|||;VT=SNP
2	173155358	rs116907420	A	G	100	PASS	AC=53;AF=0.0105831;AN=5008;NS=2504;DP=16572;EAS_AF=0.0476;AMR_AF=0.0014;AFR_AF=0;EUR_AF=0;SAS_AF=0.0041;AA=A|||;VT=SNP
2	173155718	rs12471128	A	G	100	PASS	AC=1433;AF=0.286142;AN=5008;NS=2504;DP=18781;EAS_AF=0.0367;AMR_AF=0.4481;AFR_AF=0.2095;EUR_AF=0.5209;SAS_AF=0.2904;AA=A|||;VT=SNP
2	173156011	rs7576759	T	C	100	PASS	AC=1524;AF=0.304313;AN=5008;NS=2504;DP=20058;EAS_AF=0.0367;AMR_AF=0.4568;AFR_AF=0.2648;EUR_AF=0.5209;SAS_AF=0.3027;AA=T|||;VT=SNP
2	173156143	rs11684570	A	G	100	PASS	AC=719;AF=0.14357;AN=5008;NS=2504;DP=21299;EAS_AF=0.0238;AMR_AF=0.1268;AFR_AF=0.2723;EUR_AF=0.1074;SAS_AF=0.1421;AA=A|||;VT=SNP
2	173156403	rs117276941	T	G	100	PASS	AC=61;AF=0.0121805;AN=5008;NS=2504;DP=21640;EAS_AF=0.0476;AMR_AF=0.0014;AFR_AF=0.0061;EUR_AF=0;SAS_AF=0.0041;AA=T|||;VT=SNP
2	173156729	rs149096874	A	G	100	PASS	AC=53;AF=0.0105831;AN=5008;NS=2504;DP=15880;EAS_AF=0.0476;AMR_AF=0.0014;AFR_AF=0;EUR_AF=0;SAS_AF=0.0041;AA=a|||;VT=SNP
2	173156900	rs72882620	A	C	100	PASS	AC=512;AF=0.102236;AN=5008;NS=2504;DP=18113;EAS_AF=0.0883;AMR_AF=0.0879;AFR_AF=0.0514;EUR_AF=0.1491;SAS_AF=0.1472;AA=A|||;VT=SNP
2	173157167	rs141425800	C	T	100	PASS	AC=53;AF=0.0105831;AN=5008;NS=2504;DP=14016;EAS_AF=0.0476;AMR_AF=0.0014;AFR_AF=0;EUR_AF=0;SAS_AF=0.0041;AA=C|||;VT=SNP
2	173157241	rs116865475	T	C	100	PASS	AC=53;AF=0.0105831;AN=5008;NS=2504;DP=15724;EAS_AF=0.0476;AMR_AF=0.0014;AFR_AF=0;EUR_AF=0;SAS_AF=0.0041;AA=T|||;VT=SNP
2	173158847	rs78023562	A	T	100	PASS	AC=210;AF=0.0419329;AN=5008;NS=2504;DP=17446;EAS_AF=0.0476;AMR_AF=0.013;AFR_AF=0.1127;EUR_AF=0;SAS_AF=0.0041;AA=A|||;VT=SNP
2	173158860	rs4496306	T	C	100	PASS	AC=4244;AF=0.847444;AN=5008;NS=2504;DP=17598;EAS_AF=0.8978;AMR_AF=0.781;AFR_AF=0.9115;EUR_AF=0.7793;SAS_AF=0.8262;AA=t|||;VT=SNP
2	173159279	rs10930540	A	G	100	PASS	AC=3491;AF=0.697085;AN=5008;NS=2504;DP=16793;EAS_AF=0.872;AMR_AF=0.6556;AFR_AF=0.615;EUR_AF=0.67;SAS_AF=0.6851;AA=G|||;VT=SNP
2	173159304	rs10930541	G	A	100	PASS	AC=3342;AF=0.667332;AN=5008;NS=2504;DP=17608;EAS_AF=0.8214;AMR_AF=0.6499;AFR_AF=0.5514;EUR_AF=0.668;SAS_AF=0.6769;AA=A|||;VT=SNP
2	173159345	rs4972477	G	C	100	PASS	AC=3192;AF=0.63738;AN=5008;NS=2504;DP=19050;EAS_AF=0.8244;AMR_AF=0.6398;AFR_AF=0.4387;EUR_AF=0.67;SAS_AF=0.6779;AA=G|||;VT=SNP
2	173159648	rs77308518	C	T	100	PASS	AC=32;AF=0.00638978;AN=5008;NS=2504;DP=17319;EAS_AF=0.0228;AMR_AF=0;AFR_AF=0.0061;EUR_AF=0;SAS_AF=0.001;AA=C|||;VT=SNP
2	173159675	rs4972774	T	C	100	PASS	AC=3458;AF=0.690495;AN=5008;NS=2504;DP=16963;EAS_AF=0.872;AMR_AF=0.6585;AFR_AF=0.5915;EUR_AF=0.668;SAS_AF=0.683;AA=T|||;VT=SNP
2	173159874	rs4972775	T	C	100	PASS	AC=3460;AF=0.690895;AN=5008;NS=2504;DP=18976;EAS_AF=0.872;AMR_AF=0.6571;AFR_AF=0.5908;EUR_AF=0.669;SAS_AF=0.6861;AA=C|||;VT=SNP
2	173160377	rs7425702	A	G	100	PASS	AC=3471;AF=0.693091;AN=5008;NS=2504;DP=22016;EAS_AF=0.872;AMR_AF=0.6585;AFR_AF=0.6021;EUR_AF=0.668;SAS_AF=0.682;AA=G|||;VT=SNP
2	173160489	rs4594405	A	G	100	PASS	AC=3472;AF=0.693291;AN=5008;NS=2504;DP=20319;EAS_AF=0.872;AMR_AF=0.6585;AFR_AF=0.6029;EUR_AF=0.668;SAS_AF=0.682;AA=A|||;VT=SNP
2	173160555	rs77398198	C	G	100	PASS	AC=26;AF=0.00519169;AN=5008;NS=2504;DP=20260;EAS_AF=0.0258;AMR_AF=0;AFR_AF=0;EUR_AF=0;SAS_AF=0;AA=C|||;VT=SNP
2	173160731	rs4429441	A	G	100	PASS	AC=3468;AF=0.692492;AN=5008;NS=2504;DP=21286;EAS_AF=0.872;AMR_AF=0.6585;AFR_AF=0.5998;EUR_AF=0.668;SAS_AF=0.682;AA=G|||;VT=SNP
2	173161379	rs12624040	G	A	100	PASS	AC=3508;AF=0.700479;AN=5008;NS=2504;DP=17880;EAS_AF=0.872;AMR_AF=0.6787;AFR_AF=0.5998;EUR_AF=0.6928;SAS_AF=0.683;AA=A|||;VT=SNP
2	173161679	rs11674489	G	A	100	PASS	AC=3452;AF=0.689297;AN=5008;NS=2504;DP=17992;EAS_AF=0.8244;AMR_AF=0.6772;AFR_AF=0.5976;EUR_AF=0.6928;SAS_AF=0.6789;AA=A|||;VT=SNP
2	173161899	rs11685584	A	T	100	PASS	AC=3506;AF=0.70008;AN=5008;NS=2504;DP=20315;EAS_AF=0.872;AMR_AF=0.6787;AFR_AF=0.5968;EUR_AF=0.6928;SAS_AF=0.6851;AA=T|||;VT=SNP
2	173161949	rs11674629	G	C	100	PASS	AC=3506;AF=0.70008;AN=5008;NS=2504;DP=19090;EAS_AF=0.871;AMR_AF=0.6787;AFR_AF=0.5976;EUR_AF=0.6928;SAS_AF=0.6851;AA=C|||;VT=SNP
2	173162030	rs79358080	C	T	100	PASS	AC=276;AF=0.0551118;AN=5008;NS=2504;DP=17537;EAS_AF=0.1627;AMR_AF=0;AFR_AF=0;EUR_AF=0.003;SAS_AF=0.1115;AA=C|||;VT=SNP
2	173162068	rs11674681	G	A	100	PASS	AC=3452;AF=0.689297;AN=5008;NS=2504;DP=18442;EAS_AF=0.8244;AMR_AF=0.6772;AFR_AF=0.5976;EUR_AF=0.6918;SAS_AF=0.68;AA=A|||;VT=SNP
2	173162297	rs62167402	C	T	100	PASS	AC=1535;AF=0.30651;AN=5008;NS=2504;DP=21563;EAS_AF=0.0536;AMR_AF=0.464;AFR_AF=0.2723;EUR_AF=0.5229;SAS_AF=0.2791;AA=C|||;VT=SNP
2	173162314	rs13384490	C	T	100	PASS	AC=3500;AF=0.698882;AN=5008;NS=2504;DP=21241;EAS_AF=0.872;AMR_AF=0.6772;AFR_AF=0.593;EUR_AF=0.6918;SAS_AF=0.6861;AA=T|||;VT=SNP
2	173162381	rs57101510	C	T	100	PASS	AC=3500;AF=0.698882;AN=5008;NS=2504;DP=18913;EAS_AF=0.872;AMR_AF=0.6772;AFR_AF=0.593;EUR_AF=0.6918;SAS_AF=0.6861;AA=T|||;VT=SNP
2	173162438	rs4588155	C	T	100	PASS	AC=1534;AF=0.30631;AN=5008;NS=2504;DP=18471;EAS_AF=0.0526;AMR_AF=0.464;AFR_AF=0.2723;EUR_AF=0.5229;SAS_AF=0.2791;AA=C|||;VT=SNP
2	173162618	rs4619572	C	T	100	PASS	AC=3507;AF=0.70028;AN=5008;NS=2504;DP=19451;EAS_AF=0.872;AMR_AF=0.6787;AFR_AF=0.5976;EUR_AF=0.6918;SAS_AF=0.6861;AA=T|||;VT=SNP
2	173162630	rs4522573	G	T	100	PASS	AC=1534;AF=0.30631;AN=5008;NS=2504;DP=19638;EAS_AF=0.0526;AMR_AF=0.464;AFR_AF=0.2723;EUR_AF=0.5229;SAS_AF=0.2791;AA=G|||;VT=SNP
2	173162709	rs4450575	C	A	100	PASS	AC=3506;AF=0.70008;AN=5008;NS=2504;DP=19324;EAS_AF=0.872;AMR_AF=0.6787;AFR_AF=0.5968;EUR_AF=0.6918;SAS_AF=0.6861;AA=C|||;VT=SNP
2	173162775	rs72882640	C	A	100	PASS	AC=493;AF=0.0984425;AN=5008;NS=2504;DP=20547;EAS_AF=0.0883;AMR_AF=0.0836;AFR_AF=0.0477;EUR_AF=0.1451;SAS_AF=0.1401;AA=C|||;VT=SNP
2	173162987	rs60020199	C	T	100	PASS	AC=9;AF=0.00179712;AN=5008;NS=2504;DP=18957;EAS_AF=0.0089;AMR_AF=0;AFR_AF=0;EUR_AF=0;SAS_AF=0;AA=C|||;VT=SNP
2	173162998	rs4438453	G	A	100	PASS	AC=3507;AF=0.70028;AN=5008;NS=2504;DP=19300;EAS_AF=0.87;AMR_AF=0.6787;AFR_AF=0.5983;EUR_AF=0.6928;SAS_AF=0.6861;AA=A|||;VT=SNP
2	173163001	rs4538169	A	G	100	PASS	AC=3508;AF=0.700479;AN=5008;NS=2504;DP=19505;EAS_AF=0.872;AMR_AF=0.6787;AFR_AF=0.5983;EUR_AF=0.6918;SAS_AF=0.6861;AA=G|||;VT=SNP
2	173163069	rs56239652	C	G	100	PASS	AC=3506;AF=0.70008;AN=5008;NS=2504;DP=18808;EAS_AF=0.871;AMR_AF=0.6787;AFR_AF=0.5976;EUR_AF=0.6918;SAS_AF=0.6861;AA=C|||;VT=SNP
2	173163138	rs62167405	C	T	100	PASS	AC=468;AF=0.0934505;AN=5008;NS=2504;DP=20322;EAS_AF=0.003;AMR_AF=0.0879;AFR_AF=0.0734;EUR_AF=0.164;SAS_AF=0.1452;AA=C|||;VT=SNP
2	173163580	rs13413724	A	G	100	PASS	AC=3508;AF=0.700479;AN=5008;NS=2504;DP=21039;EAS_AF=0.87;AMR_AF=0.6787;AFR_AF=0.6044;EUR_AF=0.6899;SAS_AF=0.682;AA=A|||;VT=SNP
2	173163582	rs72882644	G	A	100	PASS	AC=484;AF=0.0966454;AN=5008;NS=2504;DP=21044;EAS_AF=0.0883;AMR_AF=0.0836;AFR_AF=0.0477;EUR_AF=0.1412;SAS_AF=0.135;AA=G|||;VT=SNP
2	173163684	rs4447582	T	C	100	PASS	AC=3519;AF=0.702676;AN=5008;NS=2504;DP=20739;EAS_AF=0.87;AMR_AF=0.6801;AFR_AF=0.6097;EUR_AF=0.6928;SAS_AF=0.682;AA=C|||;VT=SNP
2	173163686	rs79488507	C	T	100	PASS	AC=553;AF=0.110423;AN=5008;NS=2504;DP=20690;EAS_AF=0.0258;AMR_AF=0.1124;AFR_AF=0.1551;EUR_AF=0.1044;SAS_AF=0.1421;AA=C|||;VT=SNP
2	173163745	rs72882647	G	A	100	PASS	AC=481;AF=0.0960463;AN=5008;NS=2504;DP=18768;EAS_AF=0.0883;AMR_AF=0.0836;AFR_AF=0.0469;EUR_AF=0.1412;SAS_AF=0.1329;AA=G|||;VT=SNP
2	173164158	rs57053949	G	A	100	PASS	AC=1192;AF=0.238019;AN=5008;NS=2504;DP=17719;EAS_AF=0.6786;AMR_AF=0.1167;AFR_AF=0.1104;EUR_AF=0.0239;SAS_AF=0.2628;AA=G|||;VT=SNP
2	173164181	rs55893326	C	T	100	PASS	AC=2093;AF=0.417931;AN=5008;NS=2504;DP=17642;EAS_AF=0.1915;AMR_AF=0.5504;AFR_AF=0.3328;EUR_AF=0.669;SAS_AF=0.4141;AA=C|||;VT=SNP
2	173164284	rs11677934	G	A	100	PASS	AC=3510;AF=0.700879;AN=5008;NS=2504;DP=18809;EAS_AF=0.871;AMR_AF=0.6801;AFR_AF=0.6067;EUR_AF=0.6928;SAS_AF=0.6759;AA=A|||;VT=SNP
2	173164359	rs11677943	G	A	100	PASS	AC=3513;AF=0.701478;AN=5008;NS=2504;DP=19492;EAS_AF=0.871;AMR_AF=0.6801;AFR_AF=0.6089;EUR_AF=0.6928;SAS_AF=0.6759;AA=G|||;VT=SNP
2	173164695	rs118120265	G	A	100	PASS	AC=70;AF=0.0139776;AN=5008;NS=2504;DP=18441;EAS_AF=0.0476;AMR_AF=0.0014;AFR_AF=0.0136;EUR_AF=0;SAS_AF=0.0031;AA=G|||;VT=SNP
2	173164799	rs10930542	A	G	100	PASS	AC=3507;AF=0.70028;AN=5008;NS=2504;DP=19638;EAS_AF=0.87;AMR_AF=0.6801;AFR_AF=0.6051;EUR_AF=0.6928;SAS_AF=0.6759;AA=G|||;VT=SNP
2	173164811	rs117205119	T	C	100	PASS	AC=27;AF=0.00539137;AN=5008;NS=2504;DP=19615;EAS_AF=0.0248;AMR_AF=0;AFR_AF=0;EUR_AF=0;SAS_AF=0.002;AA=T|||;VT=SNP
2	173164901	rs10930543	A	T	100	PASS	AC=3027;AF=0.604433;AN=5008;NS=2504;DP=19367;EAS_AF=0.7817;AMR_AF=0.598;AFR_AF=0.5605;EUR_AF=0.5487;SAS_AF=0.5429;AA=A|||;VT=SNP
2	173164947	rs10930544	A	C	100	PASS	AC=3022;AF=0.603435;AN=5008;NS=2504;DP=20557;EAS_AF=0.7817;AMR_AF=0.598;AFR_AF=0.556;EUR_AF=0.5487;SAS_AF=0.544;AA=A|||;VT=SNP
2	173164987	rs12475457	A	T	100	PASS	AC=3026;AF=0.604233;AN=5008;NS=2504;DP=21249;EAS_AF=0.7817;AMR_AF=0.5965;AFR_AF=0.5605;EUR_AF=0.5487;SAS_AF=0.5429;AA=A|||;VT=SNP
2	173165045	rs55690766	C	G	100	PASS	AC=568;AF=0.113419;AN=5008;NS=2504;DP=20946;EAS_AF=0.0268;AMR_AF=0.1124;AFR_AF=0.1649;EUR_AF=0.1044;SAS_AF=0.1431;AA=C|||;VT=SNP
2	173165126	rs10803872	C	T	100	PASS	AC=3026;AF=0.604233;AN=5008;NS=2504;DP=18896;EAS_AF=0.7817;AMR_AF=0.5965;AFR_AF=0.5605;EUR_AF=0.5487;SAS_AF=0.5429;AA=C|||;VT=SNP
2	173165305	rs12614676	C	T	100	PASS	AC=3026;AF=0.604233;AN=5008;NS=2504;DP=19087;EAS_AF=0.7817;AMR_AF=0.5965;AFR_AF=0.5605;EUR_AF=0.5487;SAS_AF=0.5429;AA=C|||;VT=SNP
2	173165495	rs6742057	T	C	100	PASS	AC=549;AF=0.109625;AN=5008;NS=2504;DP=19449;EAS_AF=0.0268;AMR_AF=0.1153;AFR_AF=0.1483;EUR_AF=0.1054;SAS_AF=0.1431;AA=T|||;VT=SNP
2	173165668	rs117489155	G	A	100	PASS	AC=52;AF=0.0103834;AN=5008;NS=2504;DP=18681;EAS_AF=0.0476;AMR_AF=0.0014;AFR_AF=0;EUR_AF=0;SAS_AF=0.0031;AA=G|||;VT=SNP
2	173165772	rs10930545	A	G	100	PASS	AC=3509;AF=0.700679;AN=5008;NS=2504;DP=18234;EAS_AF=0.871;AMR_AF=0.6816;AFR_AF=0.6044;EUR_AF=0.6928;SAS_AF=0.6769;AA=A|||;VT=SNP
2	173166144	rs143656127	A	G	100	PASS	AC=24;AF=0.00479233;AN=5008;NS=2504;DP=15816;EAS_AF=0.0218;AMR_AF=0;AFR_AF=0;EUR_AF=0;SAS_AF=0.002;AA=A|||;VT=SNP
2	173166555	rs55642375	A	C	100	PASS	AC=3030;AF=0.605032;AN=5008;NS=2504;DP=14408;EAS_AF=0.7817;AMR_AF=0.5951;AFR_AF=0.5605;EUR_AF=0.5527;SAS_AF=0.544;AA=a|||;VT=SNP
2	173166595	rs59911001	C	T	100	PASS	AC=1204;AF=0.240415;AN=5008;NS=2504;DP=14677;EAS_AF=0.6786;AMR_AF=0.1182;AFR_AF=0.1165;EUR_AF=0.0239;SAS_AF=0.2658;AA=C|||;VT=SNP
2	173166803	rs6749293	T	C	100	PASS	AC=547;AF=0.109225;AN=5008;NS=2504;DP=19792;EAS_AF=0.0268;AMR_AF=0.1124;AFR_AF=0.1475;EUR_AF=0.1074;SAS_AF=0.1421;AA=T|||;VT=SNP
2	173167234	rs117238094	A	G	100	PASS	AC=70;AF=0.0139776;AN=5008;NS=2504;DP=22276;EAS_AF=0.0476;AMR_AF=0.0014;AFR_AF=0.0136;EUR_AF=0;SAS_AF=0.0031;AA=A|||;VT=SNP
2	173167475	rs6735271	G	A	100	PASS	AC=3007;AF=0.600439;AN=5008;NS=2504;DP=18238;EAS_AF=0.7808;AMR_AF=0.5922;AFR_AF=0.5287;EUR_AF=0.5398;SAS_AF=0.5798;AA=A|||;VT=SNP
2	173167558	rs10207045	A	T	100	PASS	AC=1361;AF=0.271765;AN=5008;NS=2504;DP=17732;EAS_AF=0.6815;AMR_AF=0.1282;AFR_AF=0.2239;EUR_AF=0.0219;SAS_AF=0.273;AA=A|||;VT=SNP
2	173167641	rs6735215	C	T	100	PASS	AC=3007;AF=0.600439;AN=5008;NS=2504;DP=17669;EAS_AF=0.7808;AMR_AF=0.5922;AFR_AF=0.5287;EUR_AF=0.5398;SAS_AF=0.5798;AA=C|||;VT=SNP
2	173167756	rs10803873	T	C	100	PASS	AC=3009;AF=0.600839;AN=5008;NS=2504;DP=16300;EAS_AF=0.7808;AMR_AF=0.5937;AFR_AF=0.5287;EUR_AF=0.5408;SAS_AF=0.5798;AA=T|||;VT=SNP
2	173167969	rs149179251	G	A	100	PASS	AC=33;AF=0.00658946;AN=5008;NS=2504;DP=18099;EAS_AF=0.0069;AMR_AF=0.0144;AFR_AF=0;EUR_AF=0.0159;SAS_AF=0;AA=G|||;VT=SNP
2	173167990	rs56030771	T	A	100	PASS	AC=1579;AF=0.315296;AN=5008;NS=2504;DP=17465;EAS_AF=0.0625;AMR_AF=0.4625;AFR_AF=0.2844;EUR_AF=0.5179;SAS_AF=0.3047;AA=T|||;VT=SNP
2	173168047	rs72882669	A	T	100	PASS	AC=486;AF=0.0970447;AN=5008;NS=2504;DP=17270;EAS_AF=0.0893;AMR_AF=0.085;AFR_AF=0.0424;EUR_AF=0.1441;SAS_AF=0.1391;AA=A|||;VT=SNP
2	173168394	rs10930546	A	C	100	PASS	AC=3010;AF=0.601038;AN=5008;NS=2504;DP=18154;EAS_AF=0.7808;AMR_AF=0.5922;AFR_AF=0.5303;EUR_AF=0.5408;SAS_AF=0.5798;AA=C|||;VT=SNP
2	173168503	rs12620834	T	G	100	PASS	AC=1180;AF=0.235623;AN=5008;NS=2504;DP=18260;EAS_AF=0.6815;AMR_AF=0.1167;AFR_AF=0.093;EUR_AF=0.0219;SAS_AF=0.273;AA=T|||;VT=SNP
2	173168624	rs72882674	C	T	100	PASS	AC=533;AF=0.10643;AN=5008;NS=2504;DP=21001;EAS_AF=0.0893;AMR_AF=0.0879;AFR_AF=0.0764;EUR_AF=0.1451;SAS_AF=0.138;AA=C|||;VT=SNP
2	173168656	rs3934990	T	G	100	PASS	AC=3010;AF=0.601038;AN=5008;NS=2504;DP=20782;EAS_AF=0.7808;AMR_AF=0.5922;AFR_AF=0.5303;EUR_AF=0.5408;SAS_AF=0.5798;AA=T|||;VT=SNP
2	173168867	rs3934991	G	A	100	PASS	AC=1102;AF=0.220048;AN=5008;NS=2504;DP=18907;EAS_AF=0.6815;AMR_AF=0.111;AFR_AF=0.0371;EUR_AF=0.0219;SAS_AF=0.273;AA=G|||;VT=SNP
2	173169179	rs141592633	T	C	100	PASS	AC=535;AF=0.106829;AN=5008;NS=2504;DP=16938;EAS_AF=0.0893;AMR_AF=0.0879;AFR_AF=0.0772;EUR_AF=0.1461;SAS_AF=0.138;AA=T|||;VT=SNP
2	173169320	rs3935437	A	G	100	PASS	AC=2740;AF=0.547125;AN=5008;NS=2504;DP=18712;EAS_AF=0.744;AMR_AF=0.5793;AFR_AF=0.3623;EUR_AF=0.5408;SAS_AF=0.5777;AA=A|||;VT=SNP
2	173169328	rs3935436	G	A	100	PASS	AC=3010;AF=0.601038;AN=5008;NS=2504;DP=18981;EAS_AF=0.7808;AMR_AF=0.5922;AFR_AF=0.5303;EUR_AF=0.5408;SAS_AF=0.5798;AA=A|||;VT=SNP
2	173169480	rs6743235	G	A	100	PASS	AC=2740;AF=0.547125;AN=5008;NS=2504;DP=17414;EAS_AF=0.744;AMR_AF=0.5807;AFR_AF=0.3623;EUR_AF=0.5398;SAS_AF=0.5777;AA=G|||;VT=SNP
2	173169482	rs79300054	C	T	100	PASS	AC=26;AF=0.00519169;AN=5008;NS=2504;DP=17526;EAS_AF=0.0099;AMR_AF=0.0216;AFR_AF=0;EUR_AF=0;SAS_AF=0.001;AA=C|||;VT=SNP
2	173169580	rs6758468	T	G	100	PASS	AC=1582;AF=0.315895;AN=5008;NS=2504;DP=19713;EAS_AF=0.0625;AMR_AF=0.464;AFR_AF=0.2837;EUR_AF=0.5189;SAS_AF=0.3067;AA=T|||;VT=SNP
2	173169952	rs78809508	T	C	100	PASS	AC=59;AF=0.0117812;AN=5008;NS=2504;DP=21436;EAS_AF=0.0367;AMR_AF=0.0029;AFR_AF=0.0136;EUR_AF=0;SAS_AF=0.002;AA=T|||;VT=SNP
2	173170034	rs144645781	G	C	100	PASS	AC=40;AF=0.00798722;AN=5008;NS=2504;DP=21972;EAS_AF=0.0367;AMR_AF=0.0014;AFR_AF=0;EUR_AF=0;SAS_AF=0.002;AA=G|||;VT=SNP
2	173170153	rs55655951	C	G	100	PASS	AC=485;AF=0.096845;AN=5008;NS=2504;DP=20734;EAS_AF=0.0893;AMR_AF=0.085;AFR_AF=0.0424;EUR_AF=0.1441;SAS_AF=0.138;AA=C|||;VT=SNP
2	173170168	rs12622656	T	C	100	PASS	AC=1160;AF=0.231629;AN=5008;NS=2504;DP=20830;EAS_AF=0.6825;AMR_AF=0.1153;AFR_AF=0.0787;EUR_AF=0.0219;SAS_AF=0.272;AA=T|||;VT=SNP
2	173170386	rs7595714	C	T	100	PASS	AC=3006;AF=0.60024;AN=5008;NS=2504;DP=20910;EAS_AF=0.7808;AMR_AF=0.5922;AFR_AF=0.528;EUR_AF=0.5398;SAS_AF=0.5798;AA=C|||;VT=SNP
2	173170475	rs7569240	A	G	100	PASS	AC=3008;AF=0.600639;AN=5008;NS=2504;DP=23185;EAS_AF=0.7808;AMR_AF=0.5937;AFR_AF=0.5287;EUR_AF=0.5398;SAS_AF=0.5798;AA=A|||;VT=SNP
2	173170486	rs7596005	G	A	100	PASS	AC=3008;AF=0.600639;AN=5008;NS=2504;DP=23376;EAS_AF=0.7808;AMR_AF=0.5937;AFR_AF=0.5287;EUR_AF=0.5398;SAS_AF=0.5798;AA=G|||;VT=SNP
2	173170866	rs7579339	G	A	100	PASS	AC=3008;AF=0.600639;AN=5008;NS=2504;DP=25232;EAS_AF=0.7808;AMR_AF=0.5937;AFR_AF=0.5287;EUR_AF=0.5398;SAS_AF=0.5798;AA=A|||;VT=SNP
2	173170965	rs7605564	A	G	100	PASS	AC=3008;AF=0.600639;AN=5008;NS=2504;DP=25663;EAS_AF=0.7808;AMR_AF=0.5937;AFR_AF=0.5287;EUR_AF=0.5398;SAS_AF=0.5798;AA=G|||;VT=SNP
2	173170999	rs10930547	A	G	100	PASS	AC=3543;AF=0.707468;AN=5008;NS=2504;DP=25631;EAS_AF=0.87;AMR_AF=0.6816;AFR_AF=0.6059;EUR_AF=0.6859;SAS_AF=0.7178;AA=G|||;VT=SNP
2	173171276	rs4972483	G	A	100	PASS	AC=3048;AF=0.608626;AN=5008;NS=2504;DP=21903;EAS_AF=0.7808;AMR_AF=0.5965;AFR_AF=0.5567;EUR_AF=0.5408;SAS_AF=0.5798;AA=G|||;VT=SNP
2	173171481	rs73016857	C	T	100	PASS	AC=472;AF=0.0942492;AN=5008;NS=2504;DP=19786;EAS_AF=0.0268;AMR_AF=0.1037;AFR_AF=0.0968;EUR_AF=0.1054;SAS_AF=0.1421;AA=C|||;VT=SNP
2	173171604	rs4972782	A	G	100	PASS	AC=3179;AF=0.634784;AN=5008;NS=2504;DP=18811;EAS_AF=0.7808;AMR_AF=0.5994;AFR_AF=0.6528;EUR_AF=0.5427;SAS_AF=0.5798;AA=G|||;VT=SNP
2	173171695	rs145879844	T	C	100	PASS	AC=40;AF=0.00798722;AN=5008;NS=2504;DP=19169;EAS_AF=0.0367;AMR_AF=0.0014;AFR_AF=0;EUR_AF=0;SAS_AF=0.002;AA=T|||;VT=SNP
2	173171735	rs72882687	C	G	100	PASS	AC=1017;AF=0.203075;AN=5008;NS=2504;DP=19037;EAS_AF=0.1161;AMR_AF=0.1916;AFR_AF=0.1823;EUR_AF=0.2505;SAS_AF=0.2802;AA=G|||;VT=SNP
2	173171746	rs72882688	G	T	100	PASS	AC=1015;AF=0.202676;AN=5008;NS=2504;DP=19231;EAS_AF=0.1161;AMR_AF=0.1916;AFR_AF=0.1815;EUR_AF=0.2495;SAS_AF=0.2802;AA=G|||;VT=SNP
2	173172018	rs7583178	G	T	100	PASS	AC=472;AF=0.0942492;AN=5008;NS=2504;DP=17419;EAS_AF=0.0268;AMR_AF=0.1037;AFR_AF=0.0968;EUR_AF=0.1054;SAS_AF=0.1421;AA=G|||;VT=SNP
2	173172090	rs11682072	G	A	100	PASS	AC=1568;AF=0.313099;AN=5008;NS=2504;DP=18223;EAS_AF=0.0615;AMR_AF=0.464;AFR_AF=0.2761;EUR_AF=0.5189;SAS_AF=0.3037;AA=G|||;VT=SNP
2	173172209	rs115485311	T	C	100	PASS	AC=194;AF=0.038738;AN=5008;NS=2504;DP=18004;EAS_AF=0.0367;AMR_AF=0.0058;AFR_AF=0.1127;EUR_AF=0.002;SAS_AF=0.002;AA=T|||;VT=SNP
2	173172498	rs114705760	A	G	100	PASS	AC=196;AF=0.0391374;AN=5008;NS=2504;DP=17371;EAS_AF=0.0367;AMR_AF=0.0058;AFR_AF=0.1142;EUR_AF=0.002;SAS_AF=0.002;AA=A|||;VT=SNP
2	173172895	rs62167427	C	T	100	PASS	AC=2780;AF=0.555112;AN=5008;NS=2504;DP=18594;EAS_AF=0.744;AMR_AF=0.5821;AFR_AF=0.3918;EUR_AF=0.5408;SAS_AF=0.5767;AA=T|||;VT=SNP
2	173173021	rs142687584	G	T	100	PASS	AC=9;AF=0.00179712;AN=5008;NS=2504;DP=20069;EAS_AF=0.0089;AMR_AF=0;AFR_AF=0;EUR_AF=0;SAS_AF=0;AA=G|||;VT=SNP
2	173173056	rs74507062	G	T	100	PASS	AC=196;AF=0.0391374;AN=5008;NS=2504;DP=19913;EAS_AF=0.0367;AMR_AF=0.0058;AFR_AF=0.1142;EUR_AF=0.002;SAS_AF=0.002;AA=G|||;VT=SNP
2	173173135	rs117819366	A	C	100	PASS	AC=59;AF=0.0117812;AN=5008;NS=2504;DP=18363;EAS_AF=0.0367;AMR_AF=0.0029;AFR_AF=0.0136;EUR_AF=0;SAS_AF=0.002;AA=A|||;VT=SNP
2	173173159	rs7560146	A	G	100	PASS	AC=3178;AF=0.634585;AN=5008;NS=2504;DP=18643;EAS_AF=0.7808;AMR_AF=0.5994;AFR_AF=0.652;EUR_AF=0.5427;SAS_AF=0.5798;AA=G|||;VT=SNP
2	173173201	rs75861406	C	T	100	PASS	AC=1100;AF=0.219649;AN=5008;NS=2504;DP=19834;EAS_AF=0.6825;AMR_AF=0.111;AFR_AF=0.0356;EUR_AF=0.0229;SAS_AF=0.271;AA=C|||;VT=SNP
2	173173331	rs59801837	C	G	100	PASS	AC=471;AF=0.0940495;AN=5008;NS=2504;DP=20411;EAS_AF=0.0268;AMR_AF=0.1037;AFR_AF=0.0953;EUR_AF=0.1054;SAS_AF=0.1431;AA=C|||;VT=SNP
2	173173467	rs56031019	G	A	100	PASS	AC=536;AF=0.107029;AN=5008;NS=2504;DP=17516;EAS_AF=0.0893;AMR_AF=0.0879;AFR_AF=0.0794;EUR_AF=0.1441;SAS_AF=0.138;AA=G|||;VT=SNP
2	173173509	rs6433348	A	G	100	PASS	AC=2976;AF=0.594249;AN=5008;NS=2504;DP=16547;EAS_AF=0.7808;AMR_AF=0.5879;AFR_AF=0.5061;EUR_AF=0.5427;SAS_AF=0.5787;AA=G|||;VT=SNP
2	173173568	rs6433349	G	C	100	PASS	AC=2977;AF=0.594449;AN=5008;NS=2504;DP=17958;EAS_AF=0.7808;AMR_AF=0.5879;AFR_AF=0.5061;EUR_AF=0.5437;SAS_AF=0.5787;AA=C|||;VT=SNP
2	173173642	rs12692999	A	G	100	PASS	AC=3176;AF=0.634185;AN=5008;NS=2504;DP=19900;EAS_AF=0.7827;AMR_AF=0.5994;AFR_AF=0.6498;EUR_AF=0.5427;SAS_AF=0.5787;AA=A|||;VT=SNP
2	173173960	rs73016873	C	T	100	PASS	AC=472;AF=0.0942492;AN=5008;NS=2504;DP=20366;EAS_AF=0.0268;AMR_AF=0.1037;AFR_AF=0.0953;EUR_AF=0.1064;SAS_AF=0.1431;AA=C|||;VT=SNP
2	173173975	rs77756604	A	G	100	PASS	AC=189;AF=0.0377396;AN=5008;NS=2504;DP=20918;EAS_AF=0.0367;AMR_AF=0.0058;AFR_AF=0.1089;EUR_AF=0.002;SAS_AF=0.002;AA=A|||;VT=SNP
2	173174027	rs118017495	T	A	100	PASS	AC=39;AF=0.00778754;AN=5008;NS=2504;DP=21808;EAS_AF=0.0357;AMR_AF=0.0014;AFR_AF=0;EUR_AF=0;SAS_AF=0.002;AA=T|||;VT=SNP
2	173174155	rs56206805	A	G	100	PASS	AC=2978;AF=0.594649;AN=5008;NS=2504;DP=16233;EAS_AF=0.7827;AMR_AF=0.5879;AFR_AF=0.5061;EUR_AF=0.5427;SAS_AF=0.5787;AA=A|||;VT=SNP
2	173174175	rs148423084	C	T	100	PASS	AC=193;AF=0.0385383;AN=5008;NS=2504;DP=16779;EAS_AF=0.0397;AMR_AF=0.0072;AFR_AF=0.1089;EUR_AF=0.002;SAS_AF=0.002;AA=C|||;VT=SNP
2	173174400	rs10201605	T	G	100	PASS	AC=4198;AF=0.838259;AN=5008;NS=2504;DP=19345;EAS_AF=0.8968;AMR_AF=0.7925;AFR_AF=0.8366;EUR_AF=0.7922;SAS_AF=0.8599;AA=G|||;VT=SNP
2	173174855	rs147934276	A	G	100	PASS	AC=21;AF=0.00419329;AN=5008;NS=2504;DP=15818;EAS_AF=0.0208;AMR_AF=0;AFR_AF=0;EUR_AF=0;SAS_AF=0;AA=A|||;VT=SNP
2	173174903	rs59319074	G	A	100	PASS	AC=1095;AF=0.21865;AN=5008;NS=2504;DP=15404;EAS_AF=0.6796;AMR_AF=0.111;AFR_AF=0.0356;EUR_AF=0.0219;SAS_AF=0.2699;AA=G|||;VT=SNP
2	173175211	rs7594561	G	A	100	PASS	AC=4197;AF=0.838059;AN=5008;NS=2504;DP=17970;EAS_AF=0.8968;AMR_AF=0.7911;AFR_AF=0.8366;EUR_AF=0.7922;SAS_AF=0.8599;AA=A|||;VT=SNP
2	173175616	rs4972787	C	T	100	PASS	AC=1552;AF=0.309904;AN=5008;NS=2504;DP=24078;EAS_AF=0.0645;AMR_AF=0.451;AFR_AF=0.2821;EUR_AF=0.505;SAS_AF=0.2996;AA=C|||;VT=SNP
2	173176106	rs73016880	A	G	100	PASS	AC=472;AF=0.0942492;AN=5008;NS=2504;DP=21719;EAS_AF=0.0268;AMR_AF=0.1052;AFR_AF=0.0953;EUR_AF=0.1054;SAS_AF=0.1431;AA=A|||;VT=SNP
2	173176278	rs4972484	A	G	100	PASS	AC=3963;AF=0.791334;AN=5008;NS=2504;DP=19813;EAS_AF=0.9008;AMR_AF=0.7853;AFR_AF=0.6528;EUR_AF=0.8002;SAS_AF=0.8609;AA=a|||;VT=SNP
2	173176841	rs10174878	A	G	100	PASS	AC=260;AF=0.0519169;AN=5008;NS=2504;DP=22140;EAS_AF=0.0387;AMR_AF=0.0187;AFR_AF=0.1558;EUR_AF=0;SAS_AF=0.002;AA=G|||;VT=SNP
2	173177718	rs72882697	G	A	100	PASS	AC=646;AF=0.128994;AN=5008;NS=2504;DP=20378;EAS_AF=0.0526;AMR_AF=0.0922;AFR_AF=0.0915;EUR_AF=0.1819;SAS_AF=0.2301;AA=G|||;VT=SNP
2	173177735	rs62167429	G	A	100	PASS	AC=242;AF=0.0483227;AN=5008;NS=2504;DP=19540;EAS_AF=0.0298;AMR_AF=0.0504;AFR_AF=0.0144;EUR_AF=0.0944;SAS_AF=0.0644;AA=G|||;VT=SNP
2	173178490	rs4427989	G	A	100	PASS	AC=3469;AF=0.692692;AN=5008;NS=2504;DP=21021;EAS_AF=0.8393;AMR_AF=0.6859;AFR_AF=0.4675;EUR_AF=0.7465;SAS_AF=0.7955;AA=A|||;VT=SNP
2	173178701	rs117034846	G	C	100	PASS	AC=34;AF=0.00678914;AN=5008;NS=2504;DP=16527;EAS_AF=0.0298;AMR_AF=0.0014;AFR_AF=0;EUR_AF=0;SAS_AF=0.0031;AA=G|||;VT=SNP
2	173178702	rs117322545	G	C	100	PASS	AC=34;AF=0.00678914;AN=5008;NS=2504;DP=16485;EAS_AF=0.0298;AMR_AF=0.0014;AFR_AF=0;EUR_AF=0;SAS_AF=0.0031;AA=G|||;VT=SNP
2	173178739	rs35427086	T	C	100	PASS	AC=4232;AF=0.845048;AN=5008;NS=2504;DP=16650;EAS_AF=0.8998;AMR_AF=0.8213;AFR_AF=0.8245;EUR_AF=0.8221;SAS_AF=0.8569;AA=C|||;VT=SNP
2	173179471	rs10182136	A	G	100	PASS	AC=1380;AF=0.275559;AN=5008;NS=2504;DP=19281;EAS_AF=0.1151;AMR_AF=0.2248;AFR_AF=0.4327;EUR_AF=0.2515;SAS_AF=0.2894;AA=G|||;VT=SNP
2	173179651	rs6720311	T	C	100	PASS	AC=1043;AF=0.208267;AN=5008;NS=2504;DP=19530;EAS_AF=0.0615;AMR_AF=0.3905;AFR_AF=0.1377;EUR_AF=0.3887;SAS_AF=0.1401;AA=T|||;VT=SNP
2	173179710	rs62167432	C	A	100	PASS	AC=240;AF=0.0479233;AN=5008;NS=2504;DP=13814;EAS_AF=0.0298;AMR_AF=0.0476;AFR_AF=0.0144;EUR_AF=0.0944;SAS_AF=0.0644;AA=C|||;VT=SNP
2	173179740	rs111632140	C	T	100	PASS	AC=492;AF=0.0982428;AN=5008;NS=2504;DP=13524;EAS_AF=0.0308;AMR_AF=0.1167;AFR_AF=0.1952;EUR_AF=0.0666;SAS_AF=0.0562;AA=C|||;VT=SNP
2	173179864	rs61123840	G	A	100	PASS	AC=1318;AF=0.263179;AN=5008;NS=2504;DP=15999;EAS_AF=0.6935;AMR_AF=0.1412;AFR_AF=0.0628;EUR_AF=0.0835;SAS_AF=0.362;AA=G|||;VT=SNP
2	173186220	rs181310707	C	T	100	PASS	AC=12;AF=0.00239617;AN=5008;NS=2504;DP=15358;EAS_AF=0.0109;AMR_AF=0;AFR_AF=0;EUR_AF=0;SAS_AF=0.001;AA=C|||;VT=SNP
2	173186282	rs73016901	G	A	100	PASS	AC=804;AF=0.160543;AN=5008;NS=2504;DP=14447;EAS_AF=0.0605;AMR_AF=0.1311;AFR_AF=0.3979;EUR_AF=0.0676;SAS_AF=0.0593;AA=A|||;VT=SNP
2	173186352	rs73018804	G	A	100	PASS	AC=1400;AF=0.279553;AN=5008;NS=2504;DP=16055;EAS_AF=0.1151;AMR_AF=0.2219;AFR_AF=0.4523;EUR_AF=0.2475;SAS_AF=0.2894;AA=g|||;VT=SNP
2	173186587	rs190824986	A	G	100	PASS	AC=34;AF=0.00678914;AN=5008;NS=2504;DP=21883;EAS_AF=0.0298;AMR_AF=0.0014;AFR_AF=0;EUR_AF=0;SAS_AF=0.0031;AA=A|||;VT=SNP
2	173186588	rs118018701	C	T	100	PASS	AC=49;AF=0.00978435;AN=5008;NS=2504;DP=21926;EAS_AF=0.0407;AMR_AF=0.0029;AFR_AF=0.0008;EUR_AF=0.002;SAS_AF=0.0031;AA=T|||;VT=SNP
2	173186771	rs6715062	C	T	100	PASS	AC=4197;AF=0.838059;AN=5008;NS=2504;DP=18719;EAS_AF=0.8978;AMR_AF=0.8199;AFR_AF=0.8041;EUR_AF=0.8181;SAS_AF=0.8558;AA=T|||;VT=SNP
2	173186898	rs147303754	A	G	100	PASS	AC=36;AF=0.0071885;AN=5008;NS=2504;DP=18249;EAS_AF=0.0337;AMR_AF=0;AFR_AF=0;EUR_AF=0;SAS_AF=0.002;AA=A|||;VT=SNP
2	173187199	rs56207281	T	A	100	PASS	AC=632;AF=0.126198;AN=5008;NS=2504;DP=13731;EAS_AF=0.0546;AMR_AF=0.0937;AFR_AF=0.0855;EUR_AF=0.1789;SAS_AF=0.2239;AA=T|||;VT=SNP
2	173187251	rs76961984	T	C	100	PASS	AC=379;AF=0.0756789;AN=5008;NS=2504;DP=15485;EAS_AF=0.0308;AMR_AF=0.1066;AFR_AF=0.118;EUR_AF=0.0666;SAS_AF=0.0521;AA=T|||;VT=SNP
2	173187337	rs148518663	T	C	100	PASS	AC=34;AF=0.00678914;AN=5008;NS=2504;DP=15777;EAS_AF=0.0298;AMR_AF=0.0014;AFR_AF=0;EUR_AF=0;SAS_AF=0.0031;AA=T|||;VT=SNP
2	173187603	rs58127593	G	A	100	PASS	AC=379;AF=0.0756789;AN=5008;NS=2504;DP=20051;EAS_AF=0.0308;AMR_AF=0.1066;AFR_AF=0.118;EUR_AF=0.0666;SAS_AF=0.0521;AA=G|||;VT=SNP
2	173187903	rs55998604	G	A	100	PASS	AC=1118;AF=0.223243;AN=5008;NS=2504;DP=20698;EAS_AF=0.0853;AMR_AF=0.2104;AFR_AF=0.2738;EUR_AF=0.2445;SAS_AF=0.2843;AA=G|||;VT=SNP
2	173187948	rs4494705	C	A	100	PASS	AC=2804;AF=0.559904;AN=5008;NS=2504;DP=21594;EAS_AF=0.7827;AMR_AF=0.5937;AFR_AF=0.357;EUR_AF=0.5716;SAS_AF=0.5685;AA=C|||;VT=SNP
2	173188228	rs4507062	A	G	100	PASS	AC=4158;AF=0.830272;AN=5008;NS=2504;DP=20111;EAS_AF=0.8681;AMR_AF=0.8184;AFR_AF=0.8003;EUR_AF=0.8181;SAS_AF=0.8528;AA=G|||;VT=SNP
2	173188230	rs4271740	T	C	100	PASS	AC=3039;AF=0.606829;AN=5008;NS=2504;DP=20269;EAS_AF=0.7827;AMR_AF=0.6081;AFR_AF=0.5265;EUR_AF=0.5736;SAS_AF=0.5675;AA=C|||;VT=SNP
2	173188313	rs4496307	C	T	100	PASS	AC=631;AF=0.125998;AN=5008;NS=2504;DP=18292;EAS_AF=0.0546;AMR_AF=0.0951;AFR_AF=0.0825;EUR_AF=0.1779;SAS_AF=0.227;AA=C|||;VT=SNP
2	173188341	rs78273862	G	A	100	PASS	AC=379;AF=0.0756789;AN=5008;NS=2504;DP=18384;EAS_AF=0.0308;AMR_AF=0.1066;AFR_AF=0.118;EUR_AF=0.0666;SAS_AF=0.0521;AA=G|||;VT=SNP
2	173188509	rs62167439	G	A	100	PASS	AC=2850;AF=0.569089;AN=5008;NS=2504;DP=19383;EAS_AF=0.7827;AMR_AF=0.5994;AFR_AF=0.388;EUR_AF=0.5736;SAS_AF=0.5675;AA=G|||;VT=SNP
2	173188560	rs4290625	G	C	100	PASS	AC=4195;AF=0.83766;AN=5008;NS=2504;DP=18321;EAS_AF=0.8978;AMR_AF=0.8199;AFR_AF=0.8026;EUR_AF=0.8181;SAS_AF=0.8558;AA=C|||;VT=SNP
2	173188600	rs6735256	T	G	100	PASS	AC=2850;AF=0.569089;AN=5008;NS=2504;DP=16516;EAS_AF=0.7827;AMR_AF=0.5994;AFR_AF=0.388;EUR_AF=0.5736;SAS_AF=0.5675;AA=G|||;VT=SNP
2	173188679	rs6723038	C	T	100	PASS	AC=2934;AF=0.585863;AN=5008;NS=2504;DP=16128;EAS_AF=0.7827;AMR_AF=0.6009;AFR_AF=0.4523;EUR_AF=0.5716;SAS_AF=0.5675;AA=C|||;VT=SNP
2	173188852	rs73018812	C	T	100	PASS	AC=534;AF=0.106629;AN=5008;NS=2504;DP=19537;EAS_AF=0.0308;AMR_AF=0.1196;AFR_AF=0.2224;EUR_AF=0.0686;SAS_AF=0.0583;AA=C|||;VT=SNP
2	173188932	rs6723279	C	T	100	PASS	AC=4195;AF=0.83766;AN=5008;NS=2504;DP=18533;EAS_AF=0.8978;AMR_AF=0.8199;AFR_AF=0.8026;EUR_AF=0.8181;SAS_AF=0.8558;AA=T|||;VT=SNP
2	173188938	rs56019642	A	G	100	PASS	AC=627;AF=0.1252;AN=5008;NS=2504;DP=18685;EAS_AF=0.0546;AMR_AF=0.0965;AFR_AF=0.0749;EUR_AF=0.1799;SAS_AF=0.2301;AA=A|||;VT=SNP
2	173188982	rs6723376	C	T	100	PASS	AC=2749;AF=0.548922;AN=5008;NS=2504;DP=19242;EAS_AF=0.7827;AMR_AF=0.585;AFR_AF=0.3268;EUR_AF=0.5666;SAS_AF=0.5644;AA=C|||;VT=SNP
2	173189404	rs79770637	C	T	100	PASS	AC=616;AF=0.123003;AN=5008;NS=2504;DP=18975;EAS_AF=0.0615;AMR_AF=0.1282;AFR_AF=0.2519;EUR_AF=0.0716;SAS_AF=0.0613;AA=T|||;VT=SNP
2	173189621	rs73018818	G	A	100	PASS	AC=487;AF=0.0972444;AN=5008;NS=2504;DP=18721;EAS_AF=0.0308;AMR_AF=0.1153;AFR_AF=0.1914;EUR_AF=0.0666;SAS_AF=0.0573;AA=G|||;VT=SNP
2	173189711	rs7577264	C	T	100	PASS	AC=4194;AF=0.83746;AN=5008;NS=2504;DP=19524;EAS_AF=0.8978;AMR_AF=0.8199;AFR_AF=0.8026;EUR_AF=0.8181;SAS_AF=0.8548;AA=T|||;VT=SNP
2	173189783	rs73018821	C	T	100	PASS	AC=487;AF=0.0972444;AN=5008;NS=2504;DP=20000;EAS_AF=0.0308;AMR_AF=0.1153;AFR_AF=0.1914;EUR_AF=0.0666;SAS_AF=0.0573;AA=C|||;VT=SNP
2	173189825	rs6433351	C	A	100	PASS	AC=4145;AF=0.827676;AN=5008;NS=2504;DP=19175;EAS_AF=0.8978;AMR_AF=0.8156;AFR_AF=0.7693;EUR_AF=0.8161;SAS_AF=0.8548;AA=C|||;VT=SNP
2	173190356	rs72884220	G	A	100	PASS	AC=626;AF=0.125;AN=5008;NS=2504;DP=17343;EAS_AF=0.0546;AMR_AF=0.0937;AFR_AF=0.0802;EUR_AF=0.1779;SAS_AF=0.226;AA=G|||;VT=SNP
2	173190432	rs6756450	A	G	100	PASS	AC=3514;AF=0.701677;AN=5008;NS=2504;DP=17171;EAS_AF=0.8423;AMR_AF=0.7219;AFR_AF=0.6868;EUR_AF=0.6382;SAS_AF=0.6278;AA=A|||;VT=SNP
2	173190533	rs6728360	G	C	100	PASS	AC=4185;AF=0.835663;AN=5008;NS=2504;DP=16686;EAS_AF=0.8968;AMR_AF=0.8199;AFR_AF=0.7973;EUR_AF=0.8181;SAS_AF=0.8538;AA=C|||;VT=SNP
2	173190671	rs143697482	G	C	100	PASS	AC=34;AF=0.00678914;AN=5008;NS=2504;DP=15175;EAS_AF=0.0298;AMR_AF=0.0014;AFR_AF=0;EUR_AF=0;SAS_AF=0.0031;AA=G|||;VT=SNP
2	173190881	rs56173730	T	C	100	PASS	AC=627;AF=0.1252;AN=5008;NS=2504;DP=18201;EAS_AF=0.0546;AMR_AF=0.0937;AFR_AF=0.0817;EUR_AF=0.1759;SAS_AF=0.227;AA=T|||;VT=SNP
2	173191427	rs78808057	T	G	100	PASS	AC=376;AF=0.0750799;AN=5008;NS=2504;DP=18231;EAS_AF=0.0308;AMR_AF=0.1095;AFR_AF=0.1165;EUR_AF=0.0646;SAS_AF=0.0511;AA=T|||;VT=SNP
2	173191687	rs4246619	C	T	100	PASS	AC=3514;AF=0.701677;AN=5008;NS=2504;DP=16483;EAS_AF=0.8423;AMR_AF=0.7219;AFR_AF=0.6861;EUR_AF=0.6392;SAS_AF=0.6278;AA=C|||;VT=SNP
2	173191899	rs184088744	C	T	100	PASS	AC=35;AF=0.00698882;AN=5008;NS=2504;DP=11267;EAS_AF=0.0298;AMR_AF=0.0014;AFR_AF=0;EUR_AF=0;SAS_AF=0.0041;AA=C|||;VT=SNP
2	173191932	rs56105609	G	A	100	PASS	AC=629;AF=0.125599;AN=5008;NS=2504;DP=10665;EAS_AF=0.0546;AMR_AF=0.0951;AFR_AF=0.0817;EUR_AF=0.1759;SAS_AF=0.228;AA=G|||;VT=SNP
2	173192075	rs6714434	G	A	100	PASS	AC=4140;AF=0.826677;AN=5008;NS=2504;DP=9402;EAS_AF=0.8968;AMR_AF=0.8156;AFR_AF=0.767;EUR_AF=0.8151;SAS_AF=0.8548;AA=G|||;VT=SNP
2	173192382	rs137982484	G	A	100	PASS	AC=28;AF=0.00559105;AN=5008;NS=2504;DP=12089;EAS_AF=0.0278;AMR_AF=0;AFR_AF=0;EUR_AF=0;SAS_AF=0;AA=G|||;VT=SNP
2	173192766	rs10930548	A	G	100	PASS	AC=3515;AF=0.701877;AN=5008;NS=2504;DP=13312;EAS_AF=0.8423;AMR_AF=0.7219;AFR_AF=0.6868;EUR_AF=0.6392;SAS_AF=0.6278;AA=A|||;VT=SNP
2	173193070	rs6718565	G	T	100	PASS	AC=3444;AF=0.6877;AN=5008;NS=2504;DP=16664;EAS_AF=0.8423;AMR_AF=0.7176;AFR_AF=0.6354;EUR_AF=0.6392;SAS_AF=0.6278;AA=G|||;VT=SNP
2	173193150	rs79975503	A	C	100	PASS	AC=1290;AF=0.257588;AN=5008;NS=2504;DP=17778;EAS_AF=0.6915;AMR_AF=0.1383;AFR_AF=0.0393;EUR_AF=0.0835;SAS_AF=0.3691;AA=A|||;VT=SNP
2	173193556	rs150863680	A	G	100	PASS	AC=54;AF=0.0107827;AN=5008;NS=2504;DP=19947;EAS_AF=0.0526;AMR_AF=0;AFR_AF=0;EUR_AF=0;SAS_AF=0.001;AA=A|||;VT=SNP
2	173194044	rs4246620	C	T	100	PASS	AC=4187;AF=0.836062;AN=5008;NS=2504;DP=19973;EAS_AF=0.8968;AMR_AF=0.8199;AFR_AF=0.8003;EUR_AF=0.8171;SAS_AF=0.8528;AA=T|||;VT=SNP
2	173194133	rs4395225	A	T	100	PASS	AC=4187;AF=0.836062;AN=5008;NS=2504;DP=20435;EAS_AF=0.8968;AMR_AF=0.8199;AFR_AF=0.8003;EUR_AF=0.8171;SAS_AF=0.8528;AA=T|||;VT=SNP
2	173194397	rs73018829	T	G	100	PASS	AC=1134;AF=0.226438;AN=5008;NS=2504;DP=21150;EAS_AF=0.0913;AMR_AF=0.2089;AFR_AF=0.2852;EUR_AF=0.2406;SAS_AF=0.2843;AA=G|||;VT=SNP
2	173194729	rs11693704	C	T	100	PASS	AC=2730;AF=0.545128;AN=5008;NS=2504;DP=20815;EAS_AF=0.7748;AMR_AF=0.585;AFR_AF=0.3177;EUR_AF=0.5706;SAS_AF=0.5613;AA=C|||;VT=SNP
2	173194744	rs55639081	G	A	100	PASS	AC=1047;AF=0.209065;AN=5008;NS=2504;DP=20367;EAS_AF=0.0913;AMR_AF=0.2046;AFR_AF=0.2224;EUR_AF=0.2416;SAS_AF=0.2822;AA=G|||;VT=SNP
2	173194747	rs55889669	G	A	100	PASS	AC=616;AF=0.123003;AN=5008;NS=2504;DP=20238;EAS_AF=0.0546;AMR_AF=0.0965;AFR_AF=0.0681;EUR_AF=0.1769;SAS_AF=0.2311;AA=G|||;VT=SNP
2	173194962	rs4350710	G	A	100	PASS	AC=4115;AF=0.821685;AN=5008;NS=2504;DP=21543;EAS_AF=0.8661;AMR_AF=0.8156;AFR_AF=0.7761;EUR_AF=0.8151;SAS_AF=0.8487;AA=A|||;VT=SNP
2	173195634	rs6755520	A	C	100	PASS	AC=2800;AF=0.559105;AN=5008;NS=2504;DP=20765;EAS_AF=0.7748;AMR_AF=0.5965;AFR_AF=0.357;EUR_AF=0.5716;SAS_AF=0.5706;AA=A|||;VT=SNP
2	173195660	rs7591203	T	C	100	PASS	AC=1085;AF=0.216653;AN=5008;NS=2504;DP=19913;EAS_AF=0.0913;AMR_AF=0.2017;AFR_AF=0.2557;EUR_AF=0.2406;SAS_AF=0.2791;AA=T|||;VT=SNP
2	173195703	rs80299051	C	A	100	PASS	AC=78;AF=0.0155751;AN=5008;NS=2504;DP=19779;EAS_AF=0.0169;AMR_AF=0.0375;AFR_AF=0.0015;EUR_AF=0.0189;SAS_AF=0.0143;AA=C|||;VT=SNP
2	173196378	rs57200533	T	C	100	PASS	AC=1086;AF=0.216853;AN=5008;NS=2504;DP=16310;EAS_AF=0.0913;AMR_AF=0.2032;AFR_AF=0.2557;EUR_AF=0.2406;SAS_AF=0.2791;AA=T|||;VT=SNP
2	173196415	rs144669425	A	G	100	PASS	AC=34;AF=0.00678914;AN=5008;NS=2504;DP=16003;EAS_AF=0.0298;AMR_AF=0.0014;AFR_AF=0;EUR_AF=0;SAS_AF=0.0031;AA=A|||;VT=SNP
2	173196630	rs59279316	C	T	100	PASS	AC=1083;AF=0.216254;AN=5008;NS=2504;DP=15826;EAS_AF=0.0913;AMR_AF=0.2003;AFR_AF=0.2549;EUR_AF=0.2406;SAS_AF=0.2791;AA=C|||;VT=SNP
2	173196654	rs58198619	A	G	100	PASS	AC=1086;AF=0.216853;AN=5008;NS=2504;DP=15003;EAS_AF=0.0913;AMR_AF=0.2032;AFR_AF=0.2557;EUR_AF=0.2406;SAS_AF=0.2791;AA=G|||;VT=SNP
2	173196864	rs72886051	C	T	100	PASS	AC=610;AF=0.121805;AN=5008;NS=2504;DP=16004;EAS_AF=0.0546;AMR_AF=0.0951;AFR_AF=0.0681;EUR_AF=0.1759;SAS_AF=0.227;AA=C|||;VT=SNP
2	173197051	rs59465816	T	C	100	PASS	AC=1086;AF=0.216853;AN=5008;NS=2504;DP=17618;EAS_AF=0.0913;AMR_AF=0.2032;AFR_AF=0.2557;EUR_AF=0.2406;SAS_AF=0.2791;AA=C|||;VT=SNP
2	173197200	rs61071477	A	C	100	PASS	AC=1086;AF=0.216853;AN=5008;NS=2504;DP=19938;EAS_AF=0.0913;AMR_AF=0.2032;AFR_AF=0.2557;EUR_AF=0.2406;SAS_AF=0.2791;AA=A|||;VT=SNP
2	173197449	rs12991317	C	T	100	PASS	AC=2858;AF=0.570687;AN=5008;NS=2504;DP=19611;EAS_AF=0.7748;AMR_AF=0.598;AFR_AF=0.4002;EUR_AF=0.5716;SAS_AF=0.5706;AA=C|||;VT=SNP
2	173197574	rs140550013	T	C	100	PASS	AC=34;AF=0.00678914;AN=5008;NS=2504;DP=21217;EAS_AF=0.0298;AMR_AF=0.0014;AFR_AF=0;EUR_AF=0;SAS_AF=0.0031;AA=T|||;VT=SNP
2	173197762	rs12996815	A	G	100	PASS	AC=4060;AF=0.810703;AN=5008;NS=2504;DP=21984;EAS_AF=0.8958;AMR_AF=0.8141;AFR_AF=0.708;EUR_AF=0.8171;SAS_AF=0.8528;AA=G|||;VT=SNP
2	173197867	rs61286863	A	C	100	PASS	AC=1086;AF=0.216853;AN=5008;NS=2504;DP=20800;EAS_AF=0.0913;AMR_AF=0.2032;AFR_AF=0.2557;EUR_AF=0.2406;SAS_AF=0.2791;AA=A|||;VT=SNP
2	173198011	rs59847846	G	A	100	PASS	AC=379;AF=0.0756789;AN=5008;NS=2504;DP=20133;EAS_AF=0.0367;AMR_AF=0.1037;AFR_AF=0.1165;EUR_AF=0.0656;SAS_AF=0.0511;AA=G|||;VT=SNP
2	173198175	rs7425380	T	C	100	PASS	AC=4179;AF=0.834465;AN=5008;NS=2504;DP=22210;EAS_AF=0.8958;AMR_AF=0.8199;AFR_AF=0.795;EUR_AF=0.8171;SAS_AF=0.8528;AA=C|||;VT=SNP
2	173198591	rs7602327	T	G	100	PASS	AC=1086;AF=0.216853;AN=5008;NS=2504;DP=13727;EAS_AF=0.0913;AMR_AF=0.2032;AFR_AF=0.2557;EUR_AF=0.2406;SAS_AF=0.2791;AA=G|||;VT=SNP
2	173198600	rs7588553	G	C	100	PASS	AC=1086;AF=0.216853;AN=5008;NS=2504;DP=13498;EAS_AF=0.0913;AMR_AF=0.2032;AFR_AF=0.2557;EUR_AF=0.2406;SAS_AF=0.2791;AA=G|||;VT=SNP
2	173199087	rs6742648	G	A	100	PASS	AC=1085;AF=0.216653;AN=5008;NS=2504;DP=14305;EAS_AF=0.0913;AMR_AF=0.2017;AFR_AF=0.2557;EUR_AF=0.2406;SAS_AF=0.2791;AA=G|||;VT=SNP
2	173199114	rs6757748	T	C	100	PASS	AC=4155;AF=0.829673;AN=5008;NS=2504;DP=15158;EAS_AF=0.8958;AMR_AF=0.817;AFR_AF=0.7799;EUR_AF=0.8151;SAS_AF=0.8528;AA=t|||;VT=SNP
2	173199359	rs76747715	C	T	100	PASS	AC=38;AF=0.00758786;AN=5008;NS=2504;DP=16951;EAS_AF=0.0198;AMR_AF=0.0101;AFR_AF=0.0008;EUR_AF=0.0099;SAS_AF=0;AA=C|||;VT=SNP
2	173199424	rs150474992	A	G	100	PASS	AC=172;AF=0.034345;AN=5008;NS=2504;DP=18249;EAS_AF=0.0536;AMR_AF=0.0346;AFR_AF=0.0038;EUR_AF=0.0537;SAS_AF=0.0358;AA=A|||;VT=SNP
2	173199705	rs56004424	C	T	100	PASS	AC=1085;AF=0.216653;AN=5008;NS=2504;DP=19506;EAS_AF=0.0913;AMR_AF=0.2032;AFR_AF=0.2557;EUR_AF=0.2406;SAS_AF=0.2781;AA=T|||;VT=SNP
2	173199938	rs6717736	A	G	100	PASS	AC=4182;AF=0.835064;AN=5008;NS=2504;DP=18944;EAS_AF=0.8968;AMR_AF=0.8213;AFR_AF=0.7958;EUR_AF=0.8171;SAS_AF=0.8528;AA=G|||;VT=SNP
2	173200407	rs56011402	A	G	100	PASS	AC=983;AF=0.196286;AN=5008;NS=2504;DP=22450;EAS_AF=0.0923;AMR_AF=0.134;AFR_AF=0.2481;EUR_AF=0.2008;SAS_AF=0.273;AA=G|||;VT=SNP
2	173200478	rs66486916	C	G	100	PASS	AC=987;AF=0.197085;AN=5008;NS=2504;DP=21721;EAS_AF=0.0923;AMR_AF=0.134;AFR_AF=0.2504;EUR_AF=0.2008;SAS_AF=0.274;AA=G|||;VT=SNP
2	173200846	rs6729116	G	A	100	PASS	AC=2724;AF=0.54393;AN=5008;NS=2504;DP=19871;EAS_AF=0.7718;AMR_AF=0.6066;AFR_AF=0.4085;EUR_AF=0.496;SAS_AF=0.4969;AA=G|||;VT=SNP
2	173200905	rs57540835	A	G	100	PASS	AC=979;AF=0.195487;AN=5008;NS=2504;DP=18388;EAS_AF=0.0933;AMR_AF=0.1354;AFR_AF=0.2549;EUR_AF=0.1948;SAS_AF=0.2638;AA=A|||;VT=SNP
2	173201204	rs10209443	C	T	100	PASS	AC=1026;AF=0.204872;AN=5008;NS=2504;DP=15005;EAS_AF=0.0883;AMR_AF=0.1354;AFR_AF=0.3207;EUR_AF=0.1829;SAS_AF=0.2403;AA=C|||;VT=SNP
2	173201269	rs6729717	G	A	100	PASS	AC=3974;AF=0.79353;AN=5008;NS=2504;DP=15034;EAS_AF=0.8611;AMR_AF=0.8213;AFR_AF=0.6785;EUR_AF=0.8201;SAS_AF=0.8323;AA=A|||;VT=SNP
2	173201288	rs67153018	A	G	100	PASS	AC=1029;AF=0.205471;AN=5008;NS=2504;DP=15875;EAS_AF=0.0883;AMR_AF=0.1383;AFR_AF=0.3215;EUR_AF=0.1829;SAS_AF=0.2403;AA=G|||;VT=SNP
2	173201354	rs68139840	C	G	100	PASS	AC=1027;AF=0.205072;AN=5008;NS=2504;DP=19303;EAS_AF=0.0883;AMR_AF=0.1383;AFR_AF=0.32;EUR_AF=0.1829;SAS_AF=0.2403;AA=C|||;VT=SNP
2	173201476	rs6729987	G	C	100	PASS	AC=4098;AF=0.818291;AN=5008;NS=2504;DP=19157;EAS_AF=0.8919;AMR_AF=0.8314;AFR_AF=0.7375;EUR_AF=0.8231;SAS_AF=0.8374;AA=C|||;VT=SNP
2	173201650	rs12614920	T	G	100	PASS	AC=1351;AF=0.269768;AN=5008;NS=2504;DP=21025;EAS_AF=0.6915;AMR_AF=0.1758;AFR_AF=0.0424;EUR_AF=0.1183;SAS_AF=0.365;AA=T|||;VT=SNP
2	173202047	rs7583083	G	A	100	PASS	AC=4098;AF=0.818291;AN=5008;NS=2504;DP=21058;EAS_AF=0.8909;AMR_AF=0.8314;AFR_AF=0.7383;EUR_AF=0.8231;SAS_AF=0.8374;AA=A|||;VT=SNP
2	173202280	rs7556723	A	G	100	PASS	AC=2669;AF=0.532947;AN=5008;NS=2504;DP=19433;EAS_AF=0.8085;AMR_AF=0.3732;AFR_AF=0.3911;EUR_AF=0.4085;SAS_AF=0.682;AA=A|||;VT=SNP
2	173202455	rs4972502	A	G	100	PASS	AC=4081;AF=0.814896;AN=5008;NS=2504;DP=20276;EAS_AF=0.8909;AMR_AF=0.8314;AFR_AF=0.7398;EUR_AF=0.8221;SAS_AF=0.819;AA=G|||;VT=SNP
2	173202557	rs7597418	T	C	100	PASS	AC=876;AF=0.17492;AN=5008;NS=2504;DP=19731;EAS_AF=0.0635;AMR_AF=0.1052;AFR_AF=0.3253;EUR_AF=0.1322;SAS_AF=0.18;AA=T|||;VT=SNP
2	173202804	rs143136638	C	T	100	PASS	AC=30;AF=0.00599042;AN=5008;NS=2504;DP=17898;EAS_AF=0.0268;AMR_AF=0.0014;AFR_AF=0;EUR_AF=0;SAS_AF=0.002;AA=C|||;VT=SNP
2	173203198	rs78034869	A	G	100	PASS	AC=318;AF=0.0634984;AN=5008;NS=2504;DP=18664;EAS_AF=0.0317;AMR_AF=0.0389;AFR_AF=0.087;EUR_AF=0.0278;SAS_AF=0.1186;AA=A|||;VT=SNP
2	173203254	rs4972802	T	C	100	PASS	AC=3957;AF=0.790136;AN=5008;NS=2504;DP=16414;EAS_AF=0.8641;AMR_AF=0.8242;AFR_AF=0.6732;EUR_AF=0.8201;SAS_AF=0.817;AA=T|||;VT=SNP
2	173203427	rs12465038	G	A	100	PASS	AC=1091;AF=0.217851;AN=5008;NS=2504;DP=16296;EAS_AF=0.0516;AMR_AF=0.4712;AFR_AF=0.1165;EUR_AF=0.4115;SAS_AF=0.1472;AA=G|||;VT=SNP
2	173203581	rs60223509	T	C	100	PASS	AC=1870;AF=0.373403;AN=5008;NS=2504;DP=16384;EAS_AF=0.7708;AMR_AF=0.2767;AFR_AF=0.1021;EUR_AF=0.2833;SAS_AF=0.4918;AA=T|||;VT=SNP
2	173203584	rs146187214	T	C	100	PASS	AC=30;AF=0.00599042;AN=5008;NS=2504;DP=16248;EAS_AF=0.0268;AMR_AF=0.0014;AFR_AF=0;EUR_AF=0;SAS_AF=0.002;AA=T|||;VT=SNP
2	173204897	rs6716471	A	G	100	PASS	AC=3923;AF=0.783347;AN=5008;NS=2504;DP=17093;EAS_AF=0.8482;AMR_AF=0.8228;AFR_AF=0.6664;EUR_AF=0.8151;SAS_AF=0.8139;AA=A|||;VT=SNP
2	173205214	rs12614473	G	T	100	PASS	AC=1809;AF=0.361222;AN=5008;NS=2504;DP=18561;EAS_AF=0.7321;AMR_AF=0.2738;AFR_AF=0.09;EUR_AF=0.2823;SAS_AF=0.4888;AA=g|||;VT=SNP
2	173205249	rs73024854	C	G	100	PASS	AC=430;AF=0.0858626;AN=5008;NS=2504;DP=18273;EAS_AF=0.0794;AMR_AF=0.0533;AFR_AF=0.1225;EUR_AF=0.0974;SAS_AF=0.0542;AA=G|||;VT=SNP
2	173205527	rs10930550	C	A	100	PASS	AC=4070;AF=0.8127;AN=5008;NS=2504;DP=18987;EAS_AF=0.8958;AMR_AF=0.83;AFR_AF=0.7345;EUR_AF=0.8191;SAS_AF=0.8139;AA=A|||;VT=SNP
2	173205631	rs13397317	G	T	100	PASS	AC=302;AF=0.0603035;AN=5008;NS=2504;DP=18610;EAS_AF=0.0476;AMR_AF=0.0144;AFR_AF=0.18;EUR_AF=0.002;SAS_AF=0.0041;AA=T|||;VT=SNP
2	173205646	rs13410700	T	C	100	PASS	AC=427;AF=0.0852636;AN=5008;NS=2504;DP=18487;EAS_AF=0.0476;AMR_AF=0.0274;AFR_AF=0.2595;EUR_AF=0.004;SAS_AF=0.0133;AA=T|||;VT=SNP
2	173205744	rs62169679	C	G	100	PASS	AC=233;AF=0.0465256;AN=5008;NS=2504;DP=19356;EAS_AF=0.0317;AMR_AF=0.0461;AFR_AF=0.0189;EUR_AF=0.0944;SAS_AF=0.0501;AA=C|||;VT=SNP
2	173205871	rs13397362	C	G	100	PASS	AC=262;AF=0.0523163;AN=5008;NS=2504;DP=18644;EAS_AF=0.0476;AMR_AF=0.013;AFR_AF=0.1505;EUR_AF=0.002;SAS_AF=0.0041;AA=a|||;VT=SNP
2	173206086	rs76932710	C	T	100	PASS	AC=215;AF=0.0429313;AN=5008;NS=2504;DP=17622;EAS_AF=0.0476;AMR_AF=0.0101;AFR_AF=0.1165;EUR_AF=0.002;SAS_AF=0.0041;AA=C|||;VT=SNP
2	173206287	rs146897227	C	T	100	PASS	AC=214;AF=0.0427316;AN=5008;NS=2504;DP=16211;EAS_AF=0.0476;AMR_AF=0.0115;AFR_AF=0.115;EUR_AF=0.002;SAS_AF=0.0041;AA=C|||;VT=SNP
2	173206512	rs147878115	C	T	100	PASS	AC=37;AF=0.00738818;AN=5008;NS=2504;DP=17613;EAS_AF=0.0357;AMR_AF=0;AFR_AF=0;EUR_AF=0;SAS_AF=0.001;AA=C|||;VT=SNP
2	173206553	rs77665628	A	G	100	PASS	AC=53;AF=0.0105831;AN=5008;NS=2504;DP=18782;EAS_AF=0.0476;AMR_AF=0.0014;AFR_AF=0;EUR_AF=0;SAS_AF=0.0041;AA=A|||;VT=SNP
2	173207116	rs10182389	G	A	100	PASS	AC=213;AF=0.0425319;AN=5008;NS=2504;DP=16250;EAS_AF=0.0476;AMR_AF=0.0101;AFR_AF=0.115;EUR_AF=0.002;SAS_AF=0.0041;AA=G|||;VT=SNP
2	173207151	rs10205762	A	G	100	PASS	AC=213;AF=0.0425319;AN=5008;NS=2504;DP=14989;EAS_AF=0.0476;AMR_AF=0.0101;AFR_AF=0.115;EUR_AF=0.002;SAS_AF=0.0041;AA=G|||;VT=SNP
2	173207242	rs76561584	C	T	100	PASS	AC=1221;AF=0.24381;AN=5008;NS=2504;DP=12067;EAS_AF=0.6766;AMR_AF=0.17;AFR_AF=0.0219;EUR_AF=0.1173;SAS_AF=0.2802;AA=C|||;VT=SNP
2	173207441	rs10182528	C	T	100	PASS	AC=213;AF=0.0425319;AN=5008;NS=2504;DP=17315;EAS_AF=0.0476;AMR_AF=0.0101;AFR_AF=0.115;EUR_AF=0.002;SAS_AF=0.0041;AA=C|||;VT=SNP
2	173207576	rs10206186	A	G	100	PASS	AC=213;AF=0.0425319;AN=5008;NS=2504;DP=17439;EAS_AF=0.0476;AMR_AF=0.0101;AFR_AF=0.115;EUR_AF=0.002;SAS_AF=0.0041;AA=G|||;VT=SNP
2	173207781	rs7605224	G	T	100	PASS	AC=3797;AF=0.758187;AN=5008;NS=2504;DP=20487;EAS_AF=0.8482;AMR_AF=0.817;AFR_AF=0.5726;EUR_AF=0.8171;SAS_AF=0.8139;AA=G|||;VT=SNP
2	173208099	rs190236223	T	G	100	PASS	AC=20;AF=0.00399361;AN=5008;NS=2504;DP=20819;EAS_AF=0.0198;AMR_AF=0;AFR_AF=0;EUR_AF=0;SAS_AF=0;AA=T|||;VT=SNP
2	173208427	rs73024858	A	G	100	PASS	AC=270;AF=0.0539137;AN=5008;NS=2504;DP=18523;EAS_AF=0.0476;AMR_AF=0.013;AFR_AF=0.1566;EUR_AF=0.002;SAS_AF=0.0041;AA=G|||;VT=SNP
2	173208555	rs73024860	C	T	100	PASS	AC=245;AF=0.0489217;AN=5008;NS=2504;DP=18698;EAS_AF=0.0476;AMR_AF=0.013;AFR_AF=0.1377;EUR_AF=0.002;SAS_AF=0.0041;AA=T|||;VT=SNP
2	173209082	rs6761574	C	T	100	PASS	AC=269;AF=0.0537141;AN=5008;NS=2504;DP=18725;EAS_AF=0.0476;AMR_AF=0.013;AFR_AF=0.1558;EUR_AF=0.002;SAS_AF=0.0041;AA=C|||;VT=SNP
2	173209097	rs4131382	T	C	100	PASS	AC=1417;AF=0.282947;AN=5008;NS=2504;DP=18940;EAS_AF=0.0833;AMR_AF=0.4741;AFR_AF=0.2678;EUR_AF=0.4125;SAS_AF=0.2403;AA=T|||;VT=SNP
2	173209376	rs6719962	T	C	100	PASS	AC=4073;AF=0.813299;AN=5008;NS=2504;DP=16067;EAS_AF=0.8909;AMR_AF=0.83;AFR_AF=0.736;EUR_AF=0.8201;SAS_AF=0.819;AA=C|||;VT=SNP
2	173209541	rs6733461	A	G	100	PASS	AC=269;AF=0.0537141;AN=5008;NS=2504;DP=15730;EAS_AF=0.0476;AMR_AF=0.013;AFR_AF=0.1558;EUR_AF=0.002;SAS_AF=0.0041;AA=A|||;VT=SNP
2	173209641	rs6720201	T	C	100	PASS	AC=213;AF=0.0425319;AN=5008;NS=2504;DP=15231;EAS_AF=0.0476;AMR_AF=0.0101;AFR_AF=0.115;EUR_AF=0.002;SAS_AF=0.0041;AA=C|||;VT=SNP
2	173209735	rs147029758	C	A	100	PASS	AC=161;AF=0.0321486;AN=5008;NS=2504;DP=9409;EAS_AF=0.0476;AMR_AF=0.0072;AFR_AF=0.0772;EUR_AF=0.002;SAS_AF=0.0041;AA=C|||;VT=SNP
2	173209982	rs11686765	G	T	100	PASS	AC=1089;AF=0.217452;AN=5008;NS=2504;DP=17881;EAS_AF=0.0526;AMR_AF=0.4409;AFR_AF=0.1324;EUR_AF=0.4076;SAS_AF=0.1483;AA=G|||;VT=SNP
2	173210022	rs77249804	T	C	100	PASS	AC=23;AF=0.00459265;AN=5008;NS=2504;DP=18354;EAS_AF=0.0208;AMR_AF=0;AFR_AF=0;EUR_AF=0;SAS_AF=0.002;AA=T|||;VT=SNP
2	173210082	rs115353474	C	T	100	PASS	AC=57;AF=0.0113818;AN=5008;NS=2504;DP=17122;EAS_AF=0.0218;AMR_AF=0.0043;AFR_AF=0.0227;EUR_AF=0;SAS_AF=0.002;AA=C|||;VT=SNP
2	173210225	rs73024866	A	G	100	PASS	AC=269;AF=0.0537141;AN=5008;NS=2504;DP=16199;EAS_AF=0.0476;AMR_AF=0.013;AFR_AF=0.1558;EUR_AF=0.002;SAS_AF=0.0041;AA=G|||;VT=SNP
2	173210309	rs76508007	C	T	100	PASS	AC=213;AF=0.0425319;AN=5008;NS=2504;DP=16163;EAS_AF=0.0476;AMR_AF=0.0101;AFR_AF=0.115;EUR_AF=0.002;SAS_AF=0.0041;AA=C|||;VT=SNP
2	173210570	rs35703952	T	G	100	PASS	AC=3562;AF=0.711262;AN=5008;NS=2504;DP=18109;EAS_AF=0.8125;AMR_AF=0.7738;AFR_AF=0.5514;EUR_AF=0.7237;SAS_AF=0.7658;AA=T|||;VT=SNP
2	173210592	rs77820166	G	T	100	PASS	AC=200;AF=0.0399361;AN=5008;NS=2504;DP=17615;EAS_AF=0.0496;AMR_AF=0.0144;AFR_AF=0.0976;EUR_AF=0.002;SAS_AF=0.0092;AA=T|||;VT=SNP
2	173210878	rs76641017	T	C	100	PASS	AC=215;AF=0.0429313;AN=5008;NS=2504;DP=21062;EAS_AF=0.0476;AMR_AF=0.0101;AFR_AF=0.1165;EUR_AF=0.002;SAS_AF=0.0041;AA=C|||;VT=SNP
2	173211139	rs78428865	T	C	100	PASS	AC=53;AF=0.0105831;AN=5008;NS=2504;DP=21477;EAS_AF=0.0476;AMR_AF=0.0014;AFR_AF=0;EUR_AF=0;SAS_AF=0.0041;AA=T|||;VT=SNP
2	173211191	rs72886087	G	C	100	PASS	AC=1932;AF=0.385783;AN=5008;NS=2504;DP=20871;EAS_AF=0.7292;AMR_AF=0.281;AFR_AF=0.143;EUR_AF=0.3082;SAS_AF=0.5143;AA=G|||;VT=SNP
2	173211266	rs7570443	A	G	100	PASS	AC=215;AF=0.0429313;AN=5008;NS=2504;DP=19954;EAS_AF=0.0476;AMR_AF=0.0101;AFR_AF=0.1165;EUR_AF=0.002;SAS_AF=0.0041;AA=G|||;VT=SNP
2	173211294	rs62169682	T	C	100	PASS	AC=242;AF=0.0483227;AN=5008;NS=2504;DP=19590;EAS_AF=0.0308;AMR_AF=0.0447;AFR_AF=0.028;EUR_AF=0.0944;SAS_AF=0.0491;AA=T|||;VT=SNP
2	173211511	rs7597248	C	T	100	PASS	AC=191;AF=0.038139;AN=5008;NS=2504;DP=17548;EAS_AF=0.0476;AMR_AF=0.0101;AFR_AF=0.0983;EUR_AF=0.002;SAS_AF=0.0041;AA=T|||;VT=SNP
2	173211526	rs4552157	G	A	100	PASS	AC=3821;AF=0.762979;AN=5008;NS=2504;DP=17470;EAS_AF=0.8433;AMR_AF=0.817;AFR_AF=0.5938;EUR_AF=0.8171;SAS_AF=0.8149;AA=G|||;VT=SNP
2	173211700	rs7600301	G	C	100	PASS	AC=191;AF=0.038139;AN=5008;NS=2504;DP=9050;EAS_AF=0.0476;AMR_AF=0.0101;AFR_AF=0.0983;EUR_AF=0.002;SAS_AF=0.0041;AA=C|||;VT=SNP
2	173211748	rs4484005	A	G	100	PASS	AC=4071;AF=0.812899;AN=5008;NS=2504;DP=15116;EAS_AF=0.8909;AMR_AF=0.83;AFR_AF=0.7352;EUR_AF=0.8191;SAS_AF=0.819;AA=G|||;VT=SNP
2	173211973	rs6433352	A	T	100	PASS	AC=192;AF=0.0383387;AN=5008;NS=2504;DP=18350;EAS_AF=0.0476;AMR_AF=0.0115;AFR_AF=0.0983;EUR_AF=0.002;SAS_AF=0.0041;AA=a|||;VT=SNP
2	173212407	rs6710573	T	C	100	PASS	AC=215;AF=0.0429313;AN=5008;NS=2504;DP=17378;EAS_AF=0.0476;AMR_AF=0.0101;AFR_AF=0.1165;EUR_AF=0.002;SAS_AF=0.0041;AA=T|||;VT=SNP
2	173212808	rs28446437	T	C	100	PASS	AC=215;AF=0.0429313;AN=5008;NS=2504;DP=17616;EAS_AF=0.0476;AMR_AF=0.0101;AFR_AF=0.1165;EUR_AF=0.002;SAS_AF=0.0041;AA=T|||;VT=SNP
2	173212983	rs4487062	G	A	100	PASS	AC=4066;AF=0.811901;AN=5008;NS=2504;DP=19306;EAS_AF=0.8909;AMR_AF=0.83;AFR_AF=0.733;EUR_AF=0.8191;SAS_AF=0.817;AA=A|||;VT=SNP
2	173213016	rs13417240	T	C	100	PASS	AC=216;AF=0.043131;AN=5008;NS=2504;DP=20073;EAS_AF=0.0476;AMR_AF=0.0101;AFR_AF=0.1165;EUR_AF=0.003;SAS_AF=0.0041;AA=C|||;VT=SNP
2	173213031	rs76653979	T	C	100	PASS	AC=77;AF=0.0153754;AN=5008;NS=2504;DP=20087;EAS_AF=0.0476;AMR_AF=0.0014;AFR_AF=0.0182;EUR_AF=0;SAS_AF=0.0041;AA=T|||;VT=SNP
2	173213234	rs76739189	C	G	100	PASS	AC=77;AF=0.0153754;AN=5008;NS=2504;DP=18696;EAS_AF=0.0476;AMR_AF=0.0014;AFR_AF=0.0182;EUR_AF=0;SAS_AF=0.0041;AA=C|||;VT=SNP
2	173213284	rs62169683	G	A	100	PASS	AC=3553;AF=0.709465;AN=5008;NS=2504;DP=18380;EAS_AF=0.8125;AMR_AF=0.7723;AFR_AF=0.5484;EUR_AF=0.7227;SAS_AF=0.7628;AA=G|||;VT=SNP
2	173213490	rs75260418	T	A	100	PASS	AC=215;AF=0.0429313;AN=5008;NS=2504;DP=17140;EAS_AF=0.0476;AMR_AF=0.0101;AFR_AF=0.1165;EUR_AF=0.002;SAS_AF=0.0041;AA=A|||;VT=SNP
2	173213640	rs13407052	G	A	100	PASS	AC=191;AF=0.038139;AN=5008;NS=2504;DP=18049;EAS_AF=0.0476;AMR_AF=0.0101;AFR_AF=0.0983;EUR_AF=0.002;SAS_AF=0.0041;AA=A|||;VT=SNP
2	173213650	rs13432301	A	G	100	PASS	AC=191;AF=0.038139;AN=5008;NS=2504;DP=17841;EAS_AF=0.0476;AMR_AF=0.0101;AFR_AF=0.0983;EUR_AF=0.002;SAS_AF=0.0041;AA=A|||;VT=SNP
2	173213672	rs77072569	A	C	100	PASS	AC=191;AF=0.038139;AN=5008;NS=2504;DP=17815;EAS_AF=0.0476;AMR_AF=0.0101;AFR_AF=0.0983;EUR_AF=0.002;SAS_AF=0.0041;AA=A|||;VT=SNP
2	173213756	rs78792954	C	T	100	PASS	AC=191;AF=0.038139;AN=5008;NS=2504;DP=18046;EAS_AF=0.0476;AMR_AF=0.0101;AFR_AF=0.0983;EUR_AF=0.002;SAS_AF=0.0041;AA=C|||;VT=SNP
2	173213985	rs78478070	G	C	100	PASS	AC=53;AF=0.0105831;AN=5008;NS=2504;DP=21004;EAS_AF=0.0476;AMR_AF=0.0014;AFR_AF=0;EUR_AF=0;SAS_AF=0.0041;AA=G|||;VT=SNP
2	173214006	rs77381749	G	A	100	PASS	AC=316;AF=0.063099;AN=5008;NS=2504;DP=20804;EAS_AF=0.0308;AMR_AF=0.0375;AFR_AF=0.0847;EUR_AF=0.0278;SAS_AF=0.1217;AA=A|||;VT=SNP
2	173214377	rs62169684	A	G	100	PASS	AC=230;AF=0.0459265;AN=5008;NS=2504;DP=16060;EAS_AF=0.0308;AMR_AF=0.0447;AFR_AF=0.0182;EUR_AF=0.0944;SAS_AF=0.0501;AA=A|||;VT=SNP
2	173214418	rs13382231	A	C	100	PASS	AC=215;AF=0.0429313;AN=5008;NS=2504;DP=15720;EAS_AF=0.0476;AMR_AF=0.0101;AFR_AF=0.1165;EUR_AF=0.002;SAS_AF=0.0041;AA=A|||;VT=SNP
2	173214500	rs75643518	C	T	100	PASS	AC=215;AF=0.0429313;AN=5008;NS=2504;DP=14571;EAS_AF=0.0476;AMR_AF=0.0101;AFR_AF=0.1165;EUR_AF=0.002;SAS_AF=0.0041;AA=C|||;VT=SNP
2	173214529	rs79009767	C	T	100	PASS	AC=217;AF=0.0433307;AN=5008;NS=2504;DP=13589;EAS_AF=0.0476;AMR_AF=0.0101;AFR_AF=0.118;EUR_AF=0.002;SAS_AF=0.0041;AA=T|||;VT=SNP
2	173214815	rs6433353	G	A	100	PASS	AC=312;AF=0.0623003;AN=5008;NS=2504;DP=12594;EAS_AF=0.0308;AMR_AF=0.0375;AFR_AF=0.0832;EUR_AF=0.0288;SAS_AF=0.1186;AA=G|||;VT=SNP
2	173214847	rs4972807	G	A	100	PASS	AC=3551;AF=0.709065;AN=5008;NS=2504;DP=13262;EAS_AF=0.8125;AMR_AF=0.7723;AFR_AF=0.5477;EUR_AF=0.7227;SAS_AF=0.7618;AA=G|||;VT=SNP
2	173215091	rs13411249	G	A	100	PASS	AC=191;AF=0.038139;AN=5008;NS=2504;DP=16836;EAS_AF=0.0476;AMR_AF=0.0101;AFR_AF=0.0983;EUR_AF=0.002;SAS_AF=0.0041;AA=A|||;VT=SNP
2	173215244	rs78932488	T	C	100	PASS	AC=130;AF=0.0259585;AN=5008;NS=2504;DP=19825;EAS_AF=0.0476;AMR_AF=0.0072;AFR_AF=0.0552;EUR_AF=0;SAS_AF=0.0041;AA=T|||;VT=SNP
2	173215610	rs4246624	A	C	100	PASS	AC=4100;AF=0.81869;AN=5008;NS=2504;DP=17778;EAS_AF=0.8919;AMR_AF=0.8314;AFR_AF=0.7572;EUR_AF=0.8191;SAS_AF=0.817;AA=C|||;VT=SNP
2	173215857	rs4246625	C	T	100	PASS	AC=3022;AF=0.603435;AN=5008;NS=2504;DP=18221;EAS_AF=0.8294;AMR_AF=0.6715;AFR_AF=0.3026;EUR_AF=0.6918;SAS_AF=0.638;AA=T|||;VT=SNP
2	173216136	rs6433354	A	G	100	PASS	AC=4049;AF=0.808506;AN=5008;NS=2504;DP=19810;EAS_AF=0.8919;AMR_AF=0.83;AFR_AF=0.7209;EUR_AF=0.8181;SAS_AF=0.816;AA=G|||;VT=SNP
2	173216401	rs147513729	T	A	100	PASS	AC=22;AF=0.00439297;AN=5008;NS=2504;DP=21027;EAS_AF=0.0218;AMR_AF=0;AFR_AF=0;EUR_AF=0;SAS_AF=0;AA=T|||;VT=SNP
2	173216405	rs11688011	C	T	100	PASS	AC=723;AF=0.144369;AN=5008;NS=2504;DP=20990;EAS_AF=0.0397;AMR_AF=0.0994;AFR_AF=0.2791;EUR_AF=0.0984;SAS_AF=0.1493;AA=C|||;VT=SNP
2	173216700	rs75907748	C	G	100	PASS	AC=33;AF=0.00658946;AN=5008;NS=2504;DP=18993;EAS_AF=0.0288;AMR_AF=0;AFR_AF=0;EUR_AF=0;SAS_AF=0.0041;AA=G|||;VT=SNP
2	173216970	rs148727841	C	T	100	PASS	AC=24;AF=0.00479233;AN=5008;NS=2504;DP=20515;EAS_AF=0.0238;AMR_AF=0;AFR_AF=0;EUR_AF=0;SAS_AF=0;AA=C|||;VT=SNP
2	173216979	rs4972808	T	C	100	PASS	AC=3417;AF=0.682308;AN=5008;NS=2504;DP=20427;EAS_AF=0.2788;AMR_AF=0.7954;AFR_AF=0.8275;EUR_AF=0.8757;SAS_AF=0.6227;AA=C|||;VT=SNP
2	173217091	rs4972809	A	G	100	PASS	AC=3289;AF=0.656749;AN=5008;NS=2504;DP=17200;EAS_AF=0.25;AMR_AF=0.7896;AFR_AF=0.7534;EUR_AF=0.8777;SAS_AF=0.6237;AA=A|||;VT=SNP
2	173217889	rs4972810	A	G	100	PASS	AC=3400;AF=0.678914;AN=5008;NS=2504;DP=19384;EAS_AF=0.2619;AMR_AF=0.7954;AFR_AF=0.8283;EUR_AF=0.8767;SAS_AF=0.6207;AA=G|||;VT=SNP
2	173217958	rs118185219	C	T	100	PASS	AC=43;AF=0.00858626;AN=5008;NS=2504;DP=19754;EAS_AF=0.0377;AMR_AF=0;AFR_AF=0;EUR_AF=0;SAS_AF=0.0051;AA=C|||;VT=SNP
2	173218169	rs72888108	T	C	100	PASS	AC=594;AF=0.11861;AN=5008;NS=2504;DP=19202;EAS_AF=0.0575;AMR_AF=0.1009;AFR_AF=0.0522;EUR_AF=0.1859;SAS_AF=0.2147;AA=T|||;VT=SNP
2	173219192	rs118066093	C	T	100	PASS	AC=43;AF=0.00858626;AN=5008;NS=2504;DP=17961;EAS_AF=0.0377;AMR_AF=0;AFR_AF=0;EUR_AF=0;SAS_AF=0.0051;AA=C|||;VT=SNP
2	173219252	rs13425570	C	T	100	PASS	AC=1199;AF=0.239417;AN=5008;NS=2504;DP=19736;EAS_AF=0.1528;AMR_AF=0.2277;AFR_AF=0.3056;EUR_AF=0.2724;SAS_AF=0.2137;AA=C|||;VT=SNP
2	173219317	rs112605599	C	T	100	PASS	AC=90;AF=0.0179712;AN=5008;NS=2504;DP=22448;EAS_AF=0.0377;AMR_AF=0.0058;AFR_AF=0.0318;EUR_AF=0.001;SAS_AF=0.0051;AA=C|||;VT=SNP
2	173219523	rs13426078	G	A	100	PASS	AC=1199;AF=0.239417;AN=5008;NS=2504;DP=25181;EAS_AF=0.1528;AMR_AF=0.2248;AFR_AF=0.3064;EUR_AF=0.2724;SAS_AF=0.2147;AA=G|||;VT=SNP
2	173219858	rs13428743	C	T	100	PASS	AC=1007;AF=0.201078;AN=5008;NS=2504;DP=21042;EAS_AF=0.0387;AMR_AF=0.1873;AFR_AF=0.292;EUR_AF=0.2624;SAS_AF=0.1922;AA=C|||;VT=SNP
2	173220116	rs13391645	T	C	100	PASS	AC=1018;AF=0.203275;AN=5008;NS=2504;DP=18361;EAS_AF=0.0387;AMR_AF=0.1873;AFR_AF=0.2852;EUR_AF=0.2624;SAS_AF=0.2127;AA=T|||;VT=SNP
2	173220247	rs78821068	T	C	100	PASS	AC=108;AF=0.0215655;AN=5008;NS=2504;DP=16271;EAS_AF=0.0367;AMR_AF=0.0043;AFR_AF=0.0461;EUR_AF=0.003;SAS_AF=0.0041;AA=T|||;VT=SNP
2	173220266	rs117728725	G	A	100	PASS	AC=18;AF=0.00359425;AN=5008;NS=2504;DP=16861;EAS_AF=0.0149;AMR_AF=0.0029;AFR_AF=0.0008;EUR_AF=0;SAS_AF=0;AA=G|||;VT=SNP
2	173220538	rs6728041	C	T	100	PASS	AC=2957;AF=0.590455;AN=5008;NS=2504;DP=19126;EAS_AF=0.1835;AMR_AF=0.7104;AFR_AF=0.6256;EUR_AF=0.8479;SAS_AF=0.6125;AA=T|||;VT=SNP
2	173220875	rs72888113	A	G	100	PASS	AC=367;AF=0.0732827;AN=5008;NS=2504;DP=19885;EAS_AF=0.0556;AMR_AF=0.0562;AFR_AF=0.0651;EUR_AF=0.0885;SAS_AF=0.0992;AA=A|||;VT=SNP
2	173220880	rs117301264	C	T	100	PASS	AC=41;AF=0.0081869;AN=5008;NS=2504;DP=19762;EAS_AF=0.0367;AMR_AF=0;AFR_AF=0;EUR_AF=0;SAS_AF=0.0041;AA=C|||;VT=SNP
2	173220900	rs72888115	G	A	100	PASS	AC=468;AF=0.0934505;AN=5008;NS=2504;DP=19807;EAS_AF=0.0913;AMR_AF=0.0605;AFR_AF=0.1067;EUR_AF=0.0915;SAS_AF=0.1033;AA=A|||;VT=SNP
2	173220939	rs78300855	A	G	100	PASS	AC=367;AF=0.0732827;AN=5008;NS=2504;DP=20907;EAS_AF=0.0556;AMR_AF=0.0562;AFR_AF=0.0651;EUR_AF=0.0885;SAS_AF=0.0992;AA=A|||;VT=SNP
2	173221222	rs80257150	C	T	100	PASS	AC=43;AF=0.00858626;AN=5008;NS=2504;DP=19427;EAS_AF=0.0367;AMR_AF=0;AFR_AF=0;EUR_AF=0.002;SAS_AF=0.0041;AA=C|||;VT=SNP
2	173221247	rs12998355	C	T	100	PASS	AC=1061;AF=0.211861;AN=5008;NS=2504;DP=19374;EAS_AF=0.0486;AMR_AF=0.4049;AFR_AF=0.1006;EUR_AF=0.4155;SAS_AF=0.184;AA=C|||;VT=SNP
2	173221757	rs115108917	C	G	100	PASS	AC=364;AF=0.0726837;AN=5008;NS=2504;DP=22945;EAS_AF=0.0556;AMR_AF=0.0562;AFR_AF=0.0628;EUR_AF=0.0885;SAS_AF=0.0992;AA=G|||;VT=SNP
2	173222099	rs6729310	T	A	100	PASS	AC=1274;AF=0.254393;AN=5008;NS=2504;DP=20612;EAS_AF=0.0694;AMR_AF=0.2406;AFR_AF=0.3018;EUR_AF=0.3449;SAS_AF=0.2975;AA=T|||;VT=SNP
2	173223198	rs13012568	C	G	100	PASS	AC=1110;AF=0.221645;AN=5008;NS=2504;DP=17011;EAS_AF=0.0496;AMR_AF=0.4049;AFR_AF=0.1316;EUR_AF=0.4125;SAS_AF=0.1943;AA=G|||;VT=SNP
2	173223225	rs13012592	C	T	100	PASS	AC=1031;AF=0.205871;AN=5008;NS=2504;DP=17015;EAS_AF=0.0496;AMR_AF=0.4035;AFR_AF=0.0809;EUR_AF=0.4125;SAS_AF=0.183;AA=C|||;VT=SNP
2	173223794	rs6736946	T	C	100	PASS	AC=3006;AF=0.60024;AN=5008;NS=2504;DP=17531;EAS_AF=0.2093;AMR_AF=0.7248;AFR_AF=0.6293;EUR_AF=0.8658;SAS_AF=0.6022;AA=C|||;VT=SNP
2	173224008	rs13019289	G	A	100	PASS	AC=1104;AF=0.220447;AN=5008;NS=2504;DP=17626;EAS_AF=0.0486;AMR_AF=0.4063;AFR_AF=0.1256;EUR_AF=0.4145;SAS_AF=0.1943;AA=G|||;VT=SNP
2	173224047	rs189701344	C	A	100	PASS	AC=35;AF=0.00698882;AN=5008;NS=2504;DP=16065;EAS_AF=0.0337;AMR_AF=0;AFR_AF=0;EUR_AF=0;SAS_AF=0.001;AA=C|||;VT=SNP
2	173224471	rs146100508	C	T	100	PASS	AC=20;AF=0.00399361;AN=5008;NS=2504;DP=15927;EAS_AF=0.0198;AMR_AF=0;AFR_AF=0;EUR_AF=0;SAS_AF=0;AA=C|||;VT=SNP
2	173225767	rs138898706	C	T	100	PASS	AC=27;AF=0.00539137;AN=5008;NS=2504;DP=17792;EAS_AF=0.0248;AMR_AF=0;AFR_AF=0;EUR_AF=0;SAS_AF=0.002;AA=C|||;VT=SNP
2	173225814	rs10930551	T	G	100	PASS	AC=1109;AF=0.221446;AN=5008;NS=2504;DP=16813;EAS_AF=0.0496;AMR_AF=0.4063;AFR_AF=0.1263;EUR_AF=0.4165;SAS_AF=0.1953;AA=T|||;VT=SNP
2	173225944	rs7606413	A	C	100	PASS	AC=2493;AF=0.497804;AN=5008;NS=2504;DP=18109;EAS_AF=0.1706;AMR_AF=0.6369;AFR_AF=0.5635;EUR_AF=0.7197;SAS_AF=0.4192;AA=A|||;VT=SNP
2	173226141	rs7580264	C	G	100	PASS	AC=2467;AF=0.492612;AN=5008;NS=2504;DP=18285;EAS_AF=0.1706;AMR_AF=0.6326;AFR_AF=0.5635;EUR_AF=0.7018;SAS_AF=0.4141;AA=C|||;VT=SNP
2	173226674	rs72888132	G	A	100	PASS	AC=307;AF=0.0613019;AN=5008;NS=2504;DP=15057;EAS_AF=0.0556;AMR_AF=0.0548;AFR_AF=0.0038;EUR_AF=0.1054;SAS_AF=0.1043;AA=G|||;VT=SNP
2	173226955	rs118015238	A	G	100	PASS	AC=41;AF=0.0081869;AN=5008;NS=2504;DP=14846;EAS_AF=0.0367;AMR_AF=0;AFR_AF=0;EUR_AF=0;SAS_AF=0.0041;AA=A|||;VT=SNP
2	173226962	rs10178789	T	C	100	PASS	AC=1176;AF=0.234824;AN=5008;NS=2504;DP=14743;EAS_AF=0.122;AMR_AF=0.2075;AFR_AF=0.3033;EUR_AF=0.3062;SAS_AF=0.2045;AA=C|||;VT=SNP
2	173227010	rs10178876	T	G	100	PASS	AC=1414;AF=0.282348;AN=5008;NS=2504;DP=11190;EAS_AF=0.1587;AMR_AF=0.219;AFR_AF=0.4365;EUR_AF=0.3091;SAS_AF=0.2188;AA=T|||;VT=SNP
2	173227371	rs4972811	C	T	100	PASS	AC=1256;AF=0.250799;AN=5008;NS=2504;DP=19939;EAS_AF=0.0496;AMR_AF=0.4265;AFR_AF=0.239;EUR_AF=0.4115;SAS_AF=0.184;AA=C|||;VT=SNP
2	173227542	rs62169687	C	A	100	PASS	AC=1188;AF=0.23722;AN=5008;NS=2504;DP=19262;EAS_AF=0.121;AMR_AF=0.2104;AFR_AF=0.3116;EUR_AF=0.3082;SAS_AF=0.2025;AA=C|||;VT=SNP
2	173227849	rs4972812	G	A	100	PASS	AC=2646;AF=0.528355;AN=5008;NS=2504;DP=22327;EAS_AF=0.1954;AMR_AF=0.6527;AFR_AF=0.6626;EUR_AF=0.7256;SAS_AF=0.3988;AA=A|||;VT=SNP
2	173227854	rs4972813	C	T	100	PASS	AC=1230;AF=0.245607;AN=5008;NS=2504;DP=22526;EAS_AF=0.0387;AMR_AF=0.4265;AFR_AF=0.2269;EUR_AF=0.4115;SAS_AF=0.1851;AA=C|||;VT=SNP
2	173227933	rs6738142	C	T	100	PASS	AC=1318;AF=0.263179;AN=5008;NS=2504;DP=23002;EAS_AF=0.0724;AMR_AF=0.219;AFR_AF=0.4342;EUR_AF=0.3082;SAS_AF=0.2137;AA=C|||;VT=SNP
2	173227941	rs76576944	C	T	100	PASS	AC=42;AF=0.00838658;AN=5008;NS=2504;DP=23489;EAS_AF=0.0357;AMR_AF=0;AFR_AF=0.0015;EUR_AF=0;SAS_AF=0.0041;AA=C|||;VT=SNP
2	173228077	rs73024153	C	T	100	PASS	AC=99;AF=0.0197684;AN=5008;NS=2504;DP=9729;EAS_AF=0.0337;AMR_AF=0.0014;AFR_AF=0.0454;EUR_AF=0;SAS_AF=0.0041;AA=T|||;VT=SNP
2	173228163	rs73024156	A	G	100	PASS	AC=76;AF=0.0151757;AN=5008;NS=2504;DP=18907;EAS_AF=0.0387;AMR_AF=0.0216;AFR_AF=0.0144;EUR_AF=0.001;SAS_AF=0.002;AA=A|||;VT=SNP
2	173228373	rs193112934	G	T	100	PASS	AC=84;AF=0.0167732;AN=5008;NS=2504;DP=17838;EAS_AF=0.0327;AMR_AF=0.0014;AFR_AF=0.0348;EUR_AF=0;SAS_AF=0.0041;AA=G|||;VT=SNP
2	173228381	rs111995854	G	T	100	PASS	AC=96;AF=0.0191693;AN=5008;NS=2504;DP=17703;EAS_AF=0.0327;AMR_AF=0.0014;AFR_AF=0.0439;EUR_AF=0;SAS_AF=0.0041;AA=T|||;VT=SNP
2	173228410	rs73024158	T	C	100	PASS	AC=97;AF=0.019369;AN=5008;NS=2504;DP=18416;EAS_AF=0.0327;AMR_AF=0.0014;AFR_AF=0.0446;EUR_AF=0;SAS_AF=0.0041;AA=C|||;VT=SNP
2	173228498	rs58903557	G	T	100	PASS	AC=98;AF=0.0195687;AN=5008;NS=2504;DP=18159;EAS_AF=0.0357;AMR_AF=0.0014;AFR_AF=0.0439;EUR_AF=0;SAS_AF=0.0031;AA=G|||;VT=SNP
2	173228540	rs60955305	G	T	100	PASS	AC=102;AF=0.0203674;AN=5008;NS=2504;DP=17905;EAS_AF=0.0347;AMR_AF=0.0014;AFR_AF=0.0477;EUR_AF=0;SAS_AF=0.0031;AA=C|||;VT=SNP
2	173228629	rs10930552	C	T	100	PASS	AC=1509;AF=0.301318;AN=5008;NS=2504;DP=20373;EAS_AF=0.0536;AMR_AF=0.4683;AFR_AF=0.3253;EUR_AF=0.4771;SAS_AF=0.2249;AA=T|||;VT=SNP
2	173228695	rs79688966	G	A	100	PASS	AC=95;AF=0.0189696;AN=5008;NS=2504;DP=18346;EAS_AF=0.0417;AMR_AF=0.0014;AFR_AF=0.0371;EUR_AF=0;SAS_AF=0.0031;AA=A|||;VT=SNP
2	173228818	rs112876797	C	T	100	PASS	AC=96;AF=0.0191693;AN=5008;NS=2504;DP=16876;EAS_AF=0.0417;AMR_AF=0.0014;AFR_AF=0.0378;EUR_AF=0;SAS_AF=0.0031;AA=C|||;VT=SNP
2	173229416	rs79975067	T	G	100	PASS	AC=211;AF=0.0421326;AN=5008;NS=2504;DP=22477;EAS_AF=0.0417;AMR_AF=0.0159;AFR_AF=0.1165;EUR_AF=0.001;SAS_AF=0.0031;AA=T|||;VT=SNP
2	173229418	rs74640178	C	T	100	PASS	AC=211;AF=0.0421326;AN=5008;NS=2504;DP=22456;EAS_AF=0.0417;AMR_AF=0.0159;AFR_AF=0.1165;EUR_AF=0.001;SAS_AF=0.0031;AA=T|||;VT=SNP
2	173229472	rs10173487	C	T	100	PASS	AC=2109;AF=0.421126;AN=5008;NS=2504;DP=20548;EAS_AF=0.1141;AMR_AF=0.5677;AFR_AF=0.5499;EUR_AF=0.5905;SAS_AF=0.2853;AA=T|||;VT=SNP
2	173229639	rs76495540	G	C	100	PASS	AC=253;AF=0.0505192;AN=5008;NS=2504;DP=20401;EAS_AF=0.0417;AMR_AF=0.0173;AFR_AF=0.1475;EUR_AF=0.001;SAS_AF=0.0031;AA=C|||;VT=SNP
2	173229950	rs78643483	G	A	100	PASS	AC=253;AF=0.0505192;AN=5008;NS=2504;DP=15294;EAS_AF=0.0417;AMR_AF=0.0173;AFR_AF=0.1475;EUR_AF=0.001;SAS_AF=0.0031;AA=A|||;VT=SNP
2	173229951	rs75166913	A	G	100	PASS	AC=253;AF=0.0505192;AN=5008;NS=2504;DP=15204;EAS_AF=0.0417;AMR_AF=0.0173;AFR_AF=0.1475;EUR_AF=0.001;SAS_AF=0.0031;AA=G|||;VT=SNP
2	173230045	rs112791556	G	A	100	PASS	AC=88;AF=0.0175719;AN=5008;NS=2504;DP=13344;EAS_AF=0.0417;AMR_AF=0.0014;AFR_AF=0.0318;EUR_AF=0;SAS_AF=0.0031;AA=G|||;VT=SNP
2	173230060	rs111587180	T	C	100	PASS	AC=253;AF=0.0505192;AN=5008;NS=2504;DP=13511;EAS_AF=0.0417;AMR_AF=0.0173;AFR_AF=0.1475;EUR_AF=0.001;SAS_AF=0.0031;AA=C|||;VT=SNP
2	173230167	rs182752289	C	T	100	PASS	AC=253;AF=0.0505192;AN=5008;NS=2504;DP=12265;EAS_AF=0.0417;AMR_AF=0.0173;AFR_AF=0.1475;EUR_AF=0.001;SAS_AF=0.0031;AA=T|||;VT=SNP
2	173230385	rs74417687	T	C	100	PASS	AC=253;AF=0.0505192;AN=5008;NS=2504;DP=18784;EAS_AF=0.0417;AMR_AF=0.0173;AFR_AF=0.1475;EUR_AF=0.001;SAS_AF=0.0031;AA=C|||;VT=SNP
2	173230476	rs78563916	G	A	100	PASS	AC=88;AF=0.0175719;AN=5008;NS=2504;DP=18702;EAS_AF=0.0417;AMR_AF=0.0014;AFR_AF=0.0318;EUR_AF=0;SAS_AF=0.0031;AA=G|||;VT=SNP
2	173230484	rs78773362	C	T	100	PASS	AC=253;AF=0.0505192;AN=5008;NS=2504;DP=18429;EAS_AF=0.0417;AMR_AF=0.0173;AFR_AF=0.1475;EUR_AF=0.001;SAS_AF=0.0031;AA=T|||;VT=SNP
2	173230699	rs79609614	A	T	100	PASS	AC=253;AF=0.0505192;AN=5008;NS=2504;DP=20448;EAS_AF=0.0417;AMR_AF=0.0173;AFR_AF=0.1475;EUR_AF=0.001;SAS_AF=0.0031;AA=T|||;VT=SNP
2	173230882	rs75627508	A	G	100	PASS	AC=54;AF=0.0107827;AN=5008;NS=2504;DP=19884;EAS_AF=0.0496;AMR_AF=0;AFR_AF=0;EUR_AF=0;SAS_AF=0.0041;AA=A|||;VT=SNP
2	173231072	rs78409073	G	C	100	PASS	AC=253;AF=0.0505192;AN=5008;NS=2504;DP=23101;EAS_AF=0.0417;AMR_AF=0.0173;AFR_AF=0.1475;EUR_AF=0.001;SAS_AF=0.0031;AA=C|||;VT=SNP
2	173231389	rs76045396	C	A	100	PASS	AC=34;AF=0.00678914;AN=5008;NS=2504;DP=20424;EAS_AF=0.0238;AMR_AF=0.013;AFR_AF=0;EUR_AF=0;SAS_AF=0.001;AA=C|||;VT=SNP
2	173231603	rs74464141	C	T	100	PASS	AC=242;AF=0.0483227;AN=5008;NS=2504;DP=20419;EAS_AF=0.0417;AMR_AF=0.0173;AFR_AF=0.1392;EUR_AF=0.001;SAS_AF=0.0031;AA=C|||;VT=SNP
2	173231869	rs62169699	G	T	100	PASS	AC=240;AF=0.0479233;AN=5008;NS=2504;DP=17343;EAS_AF=0.0506;AMR_AF=0.0663;AFR_AF=0.0015;EUR_AF=0.0885;SAS_AF=0.0532;AA=G|||;VT=SNP
2	173232124	rs114502825	C	T	100	PASS	AC=86;AF=0.0171725;AN=5008;NS=2504;DP=20095;EAS_AF=0.0417;AMR_AF=0.0014;AFR_AF=0.0303;EUR_AF=0;SAS_AF=0.0031;AA=C|||;VT=SNP
2	173232954	rs113296238	C	T	100	PASS	AC=47;AF=0.00938498;AN=5008;NS=2504;DP=17341;EAS_AF=0.0417;AMR_AF=0;AFR_AF=0.0015;EUR_AF=0;SAS_AF=0.0031;AA=C|||;VT=SNP
2	173233008	rs4595936	A	G	100	PASS	AC=3181;AF=0.635184;AN=5008;NS=2504;DP=18407;EAS_AF=0.1696;AMR_AF=0.6916;AFR_AF=0.9251;EUR_AF=0.7555;SAS_AF=0.5593;AA=G|||;VT=SNP
2	173233149	rs117477056	A	G	100	PASS	AC=45;AF=0.00898562;AN=5008;NS=2504;DP=16086;EAS_AF=0.0417;AMR_AF=0;AFR_AF=0;EUR_AF=0;SAS_AF=0.0031;AA=A|||;VT=SNP
2	173233183	rs74451856	C	T	100	PASS	AC=86;AF=0.0171725;AN=5008;NS=2504;DP=18628;EAS_AF=0.0417;AMR_AF=0.0014;AFR_AF=0.0303;EUR_AF=0;SAS_AF=0.0031;AA=C|||;VT=SNP
2	173233203	rs79180073	C	T	100	PASS	AC=86;AF=0.0171725;AN=5008;NS=2504;DP=18966;EAS_AF=0.0417;AMR_AF=0.0014;AFR_AF=0.0303;EUR_AF=0;SAS_AF=0.0031;AA=C|||;VT=SNP
2	173233232	rs112546275	A	C	100	PASS	AC=244;AF=0.048722;AN=5008;NS=2504;DP=19529;EAS_AF=0.0417;AMR_AF=0.0173;AFR_AF=0.1407;EUR_AF=0.001;SAS_AF=0.0031;AA=A|||;VT=SNP
2	173233681	rs111557365	C	T	100	PASS	AC=88;AF=0.0175719;AN=5008;NS=2504;DP=21190;EAS_AF=0.0417;AMR_AF=0.0014;AFR_AF=0.0318;EUR_AF=0;SAS_AF=0.0031;AA=T|||;VT=SNP
2	173233840	rs112435236	G	A	100	PASS	AC=88;AF=0.0175719;AN=5008;NS=2504;DP=20922;EAS_AF=0.0417;AMR_AF=0.0014;AFR_AF=0.0318;EUR_AF=0;SAS_AF=0.0031;AA=A|||;VT=SNP
2	173233916	rs80311199	A	T	100	PASS	AC=203;AF=0.0405351;AN=5008;NS=2504;DP=21076;EAS_AF=0.0417;AMR_AF=0.0159;AFR_AF=0.1104;EUR_AF=0.001;SAS_AF=0.0031;AA=T|||;VT=SNP
2	173234389	rs79749421	C	T	100	PASS	AC=88;AF=0.0175719;AN=5008;NS=2504;DP=19673;EAS_AF=0.0417;AMR_AF=0.0014;AFR_AF=0.0318;EUR_AF=0;SAS_AF=0.0031;AA=T|||;VT=SNP
2	173234400	rs13390731	C	T	100	PASS	AC=548;AF=0.109425;AN=5008;NS=2504;DP=19497;EAS_AF=0.0595;AMR_AF=0.0937;AFR_AF=0.1944;EUR_AF=0.1093;SAS_AF=0.0573;AA=C|||;VT=SNP
2	173234595	rs112252221	G	A	100	PASS	AC=243;AF=0.0485224;AN=5008;NS=2504;DP=18695;EAS_AF=0.0417;AMR_AF=0.0173;AFR_AF=0.1399;EUR_AF=0.001;SAS_AF=0.0031;AA=A|||;VT=SNP
2	173235476	rs74965640	C	T	100	PASS	AC=86;AF=0.0171725;AN=5008;NS=2504;DP=18328;EAS_AF=0.0417;AMR_AF=0.0014;AFR_AF=0.0303;EUR_AF=0;SAS_AF=0.0031;AA=T|||;VT=SNP
2	173235748	rs78776641	G	T	100	PASS	AC=83;AF=0.0165735;AN=5008;NS=2504;DP=20475;EAS_AF=0.0417;AMR_AF=0.0043;AFR_AF=0.0265;EUR_AF=0;SAS_AF=0.0031;AA=G|||;VT=SNP
2	173235796	rs76298327	C	T	100	PASS	AC=125;AF=0.0249601;AN=5008;NS=2504;DP=21402;EAS_AF=0.0417;AMR_AF=0.0058;AFR_AF=0.0575;EUR_AF=0;SAS_AF=0.0031;AA=C|||;VT=SNP
2	173235833	rs75840965	A	G	100	PASS	AC=45;AF=0.00898562;AN=5008;NS=2504;DP=21936;EAS_AF=0.0417;AMR_AF=0;AFR_AF=0;EUR_AF=0;SAS_AF=0.0031;AA=A|||;VT=SNP
2	173236691	rs117762478	T	C	100	PASS	AC=86;AF=0.0171725;AN=5008;NS=2504;DP=20097;EAS_AF=0.0417;AMR_AF=0.0014;AFR_AF=0.0303;EUR_AF=0;SAS_AF=0.0031;AA=T|||;VT=SNP
2	173236958	rs6711079	T	C	100	PASS	AC=1071;AF=0.213858;AN=5008;NS=2504;DP=18077;EAS_AF=0.0972;AMR_AF=0.1542;AFR_AF=0.3238;EUR_AF=0.169;SAS_AF=0.274;AA=C|||;VT=SNP
2	173237150	rs6711304	T	C	100	PASS	AC=1070;AF=0.213658;AN=5008;NS=2504;DP=20598;EAS_AF=0.0972;AMR_AF=0.1542;AFR_AF=0.323;EUR_AF=0.169;SAS_AF=0.274;AA=T|||;VT=SNP
2	173237175	rs11687888	T	C	100	PASS	AC=1122;AF=0.224042;AN=5008;NS=2504;DP=20166;EAS_AF=0.0119;AMR_AF=0.4582;AFR_AF=0.0741;EUR_AF=0.4742;SAS_AF=0.2219;AA=T|||;VT=SNP
2	173237199	rs6711415	T	C	100	PASS	AC=1070;AF=0.213658;AN=5008;NS=2504;DP=19576;EAS_AF=0.0972;AMR_AF=0.1542;AFR_AF=0.323;EUR_AF=0.169;SAS_AF=0.274;AA=C|||;VT=SNP
2	173237201	rs34285339	T	C	100	PASS	AC=946;AF=0.188898;AN=5008;NS=2504;DP=19655;EAS_AF=0.0556;AMR_AF=0.1484;AFR_AF=0.2663;EUR_AF=0.169;SAS_AF=0.271;AA=T|||;VT=SNP
2	173237498	rs6725142	A	G	100	PASS	AC=1069;AF=0.213458;AN=5008;NS=2504;DP=19423;EAS_AF=0.0972;AMR_AF=0.1542;AFR_AF=0.3222;EUR_AF=0.169;SAS_AF=0.274;AA=A|||;VT=SNP
2	173237510	rs4300796	G	A	100	PASS	AC=1069;AF=0.213458;AN=5008;NS=2504;DP=19462;EAS_AF=0.0972;AMR_AF=0.1542;AFR_AF=0.3222;EUR_AF=0.169;SAS_AF=0.274;AA=G|||;VT=SNP
2	173237577	rs4491699	C	G	100	PASS	AC=1031;AF=0.205871;AN=5008;NS=2504;DP=18683;EAS_AF=0.0972;AMR_AF=0.1499;AFR_AF=0.2958;EUR_AF=0.169;SAS_AF=0.274;AA=C|||;VT=SNP
2	173238040	rs34275547	G	A	100	PASS	AC=1025;AF=0.204673;AN=5008;NS=2504;DP=18961;EAS_AF=0.0466;AMR_AF=0.121;AFR_AF=0.3487;EUR_AF=0.168;SAS_AF=0.2699;AA=A|||;VT=SNP
2	173238105	rs34553112	G	A	100	PASS	AC=1034;AF=0.20647;AN=5008;NS=2504;DP=18826;EAS_AF=0.0466;AMR_AF=0.121;AFR_AF=0.3555;EUR_AF=0.168;SAS_AF=0.2699;AA=A|||;VT=SNP
2	173238221	rs74492567	A	G	100	PASS	AC=164;AF=0.0327476;AN=5008;NS=2504;DP=16261;EAS_AF=0.0417;AMR_AF=0.0058;AFR_AF=0.0862;EUR_AF=0.001;SAS_AF=0.0031;AA=A|||;VT=SNP
2	173238265	rs10185752	G	A	100	PASS	AC=2406;AF=0.480431;AN=5008;NS=2504;DP=16003;EAS_AF=0.1617;AMR_AF=0.611;AFR_AF=0.5613;EUR_AF=0.661;SAS_AF=0.4213;AA=A|||;VT=SNP
2	173238283	rs7579015	A	C	100	PASS	AC=1872;AF=0.373802;AN=5008;NS=2504;DP=16259;EAS_AF=0.1151;AMR_AF=0.549;AFR_AF=0.3865;EUR_AF=0.5835;SAS_AF=0.2832;AA=C|||;VT=SNP
2	173239058	rs4246627	G	A	100	PASS	AC=3014;AF=0.601837;AN=5008;NS=2504;DP=22232;EAS_AF=0.123;AMR_AF=0.6902;AFR_AF=0.8427;EUR_AF=0.7535;SAS_AF=0.5511;AA=g|||;VT=SNP
2	173239127	rs146657682	C	A	100	PASS	AC=26;AF=0.00519169;AN=5008;NS=2504;DP=21500;EAS_AF=0.0129;AMR_AF=0;AFR_AF=0;EUR_AF=0.003;SAS_AF=0.0102;AA=C|||;VT=SNP
2	173239238	rs139119985	G	C	100	PASS	AC=14;AF=0.00279553;AN=5008;NS=2504;DP=20640;EAS_AF=0.0119;AMR_AF=0;AFR_AF=0.0008;EUR_AF=0;SAS_AF=0.001;AA=G|||;VT=SNP
2	173239471	rs59620164	A	C	100	PASS	AC=90;AF=0.0179712;AN=5008;NS=2504;DP=20701;EAS_AF=0.0417;AMR_AF=0;AFR_AF=0.034;EUR_AF=0;SAS_AF=0.0031;AA=C|||;VT=SNP
2	173239722	rs4283388	C	T	100	PASS	AC=1363;AF=0.272165;AN=5008;NS=2504;DP=20139;EAS_AF=0.0516;AMR_AF=0.2752;AFR_AF=0.3351;EUR_AF=0.334;SAS_AF=0.3487;AA=C|||;VT=SNP
2	173240147	rs6736756	A	G	100	PASS	AC=3171;AF=0.633187;AN=5008;NS=2504;DP=18331;EAS_AF=0.1706;AMR_AF=0.6931;AFR_AF=0.9198;EUR_AF=0.7545;SAS_AF=0.5552;AA=G|||;VT=SNP
2	173240998	rs74886308	C	T	100	PASS	AC=552;AF=0.110224;AN=5008;NS=2504;DP=19247;EAS_AF=0.0595;AMR_AF=0.0908;AFR_AF=0.1982;EUR_AF=0.1074;SAS_AF=0.0603;AA=c|||;VT=SNP
2	173241117	rs76956369	C	T	100	PASS	AC=93;AF=0.0185703;AN=5008;NS=2504;DP=21335;EAS_AF=0.0595;AMR_AF=0.0346;AFR_AF=0;EUR_AF=0.008;SAS_AF=0.001;AA=C|||;VT=SNP
2	173241675	rs71415292	G	A	100	PASS	AC=185;AF=0.0369409;AN=5008;NS=2504;DP=17413;EAS_AF=0.0179;AMR_AF=0.0403;AFR_AF=0.0204;EUR_AF=0.0746;SAS_AF=0.0378;AA=G|||;VT=SNP
2	173241753	rs13020542	A	C	100	PASS	AC=1113;AF=0.222244;AN=5008;NS=2504;DP=17766;EAS_AF=0.0119;AMR_AF=0.4496;AFR_AF=0.0696;EUR_AF=0.4771;SAS_AF=0.2219;AA=A|||;VT=SNP
2	173242212	rs4299310	C	T	100	PASS	AC=2100;AF=0.419329;AN=5008;NS=2504;DP=21277;EAS_AF=0.1121;AMR_AF=0.5634;AFR_AF=0.553;EUR_AF=0.5835;SAS_AF=0.2843;AA=T|||;VT=SNP
2	173243005	rs146221563	C	T	100	PASS	AC=158;AF=0.0315495;AN=5008;NS=2504;DP=11579;EAS_AF=0.0417;AMR_AF=0.0086;AFR_AF=0.0802;EUR_AF=0.001;SAS_AF=0.0031;AA=C|||;VT=SNP
2	173243266	rs117910224	C	T	100	PASS	AC=45;AF=0.00898562;AN=5008;NS=2504;DP=16010;EAS_AF=0.0417;AMR_AF=0;AFR_AF=0;EUR_AF=0;SAS_AF=0.0031;AA=C|||;VT=SNP
2	173243616	rs75290185	G	A	100	PASS	AC=46;AF=0.0091853;AN=5008;NS=2504;DP=21020;EAS_AF=0.0278;AMR_AF=0.013;AFR_AF=0;EUR_AF=0;SAS_AF=0.0092;AA=G|||;VT=SNP
2	173244178	rs62169702	A	G	100	PASS	AC=600;AF=0.119808;AN=5008;NS=2504;DP=21194;EAS_AF=0.0645;AMR_AF=0.0951;AFR_AF=0.2231;EUR_AF=0.1143;SAS_AF=0.0603;AA=A|||;VT=SNP
2	173244480	rs6712051	A	G	100	PASS	AC=1063;AF=0.21226;AN=5008;NS=2504;DP=11753;EAS_AF=0.1062;AMR_AF=0.1153;AFR_AF=0.528;EUR_AF=0.1153;SAS_AF=0.0634;AA=G|||;VT=SNP
2	173244488	rs117699469	G	A	100	PASS	AC=45;AF=0.00898562;AN=5008;NS=2504;DP=13349;EAS_AF=0.0417;AMR_AF=0;AFR_AF=0;EUR_AF=0;SAS_AF=0.0031;AA=G|||;VT=SNP
2	173244730	rs4972814	G	A	100	PASS	AC=1113;AF=0.222244;AN=5008;NS=2504;DP=17350;EAS_AF=0.0109;AMR_AF=0.4496;AFR_AF=0.0696;EUR_AF=0.4751;SAS_AF=0.2249;AA=G|||;VT=SNP
2	173244994	rs4972815	C	A	100	PASS	AC=1112;AF=0.222045;AN=5008;NS=2504;DP=18501;EAS_AF=0.0109;AMR_AF=0.4481;AFR_AF=0.0696;EUR_AF=0.4751;SAS_AF=0.2249;AA=C|||;VT=SNP
2	173245234	rs7593562	G	T	100	PASS	AC=836;AF=0.166933;AN=5008;NS=2504;DP=20873;EAS_AF=0.0486;AMR_AF=0.1095;AFR_AF=0.2171;EUR_AF=0.16;SAS_AF=0.2689;AA=G|||;VT=SNP
2	173245680	rs7596457	C	T	100	PASS	AC=840;AF=0.167732;AN=5008;NS=2504;DP=19082;EAS_AF=0.0486;AMR_AF=0.111;AFR_AF=0.2163;EUR_AF=0.164;SAS_AF=0.2689;AA=C|||;VT=SNP
2	173245726	rs12477699	T	G	100	PASS	AC=1112;AF=0.222045;AN=5008;NS=2504;DP=19127;EAS_AF=0.0109;AMR_AF=0.4481;AFR_AF=0.0688;EUR_AF=0.4751;SAS_AF=0.226;AA=T|||;VT=SNP
2	173245780	rs7557725	T	G	100	PASS	AC=1857;AF=0.370807;AN=5008;NS=2504;DP=19262;EAS_AF=0.1161;AMR_AF=0.232;AFR_AF=0.7421;EUR_AF=0.2744;SAS_AF=0.3292;AA=T|||;VT=SNP
2	173245806	rs10930553	C	T	100	PASS	AC=1112;AF=0.222045;AN=5008;NS=2504;DP=19318;EAS_AF=0.0109;AMR_AF=0.4481;AFR_AF=0.0688;EUR_AF=0.4751;SAS_AF=0.226;AA=C|||;VT=SNP
2	173246494	rs117597161	G	A	100	PASS	AC=68;AF=0.0135783;AN=5008;NS=2504;DP=22450;EAS_AF=0.0407;AMR_AF=0.0101;AFR_AF=0;EUR_AF=0.0109;SAS_AF=0.0092;AA=G|||;VT=SNP
2	173246705	rs4972816	A	G	100	PASS	AC=3210;AF=0.640974;AN=5008;NS=2504;DP=18944;EAS_AF=0.1677;AMR_AF=0.7017;AFR_AF=0.9327;EUR_AF=0.7624;SAS_AF=0.5665;AA=G|||;VT=SNP
2	173246768	rs4972817	G	T	100	PASS	AC=1108;AF=0.221246;AN=5008;NS=2504;DP=20004;EAS_AF=0.0119;AMR_AF=0.4467;AFR_AF=0.0673;EUR_AF=0.4732;SAS_AF=0.226;AA=G|||;VT=SNP
2	173246918	rs148572562	C	T	100	PASS	AC=27;AF=0.00539137;AN=5008;NS=2504;DP=19705;EAS_AF=0.0268;AMR_AF=0;AFR_AF=0;EUR_AF=0;SAS_AF=0;AA=C|||;VT=SNP
2	173246962	rs7600756	G	A	100	PASS	AC=1464;AF=0.292332;AN=5008;NS=2504;DP=19296;EAS_AF=0.1151;AMR_AF=0.2017;AFR_AF=0.4607;EUR_AF=0.2734;SAS_AF=0.3313;AA=G|||;VT=SNP
2	173246998	rs7573993	A	G	100	PASS	AC=1856;AF=0.370607;AN=5008;NS=2504;DP=18530;EAS_AF=0.1151;AMR_AF=0.232;AFR_AF=0.7405;EUR_AF=0.2744;SAS_AF=0.3313;AA=A|||;VT=SNP
2	173247471	rs9752420	C	G	100	PASS	AC=3208;AF=0.640575;AN=5008;NS=2504;DP=17651;EAS_AF=0.1696;AMR_AF=0.6945;AFR_AF=0.9448;EUR_AF=0.7535;SAS_AF=0.5603;AA=G|||;VT=SNP
2	173247503	rs4972818	A	G	100	PASS	AC=1112;AF=0.222045;AN=5008;NS=2504;DP=18409;EAS_AF=0.0119;AMR_AF=0.4481;AFR_AF=0.0666;EUR_AF=0.4771;SAS_AF=0.226;AA=A|||;VT=SNP
2	173247720	rs117642621	C	T	100	PASS	AC=68;AF=0.0135783;AN=5008;NS=2504;DP=18830;EAS_AF=0.0407;AMR_AF=0.0101;AFR_AF=0;EUR_AF=0.0109;SAS_AF=0.0092;AA=C|||;VT=SNP
2	173247741	rs12693000	A	T	100	PASS	AC=1930;AF=0.385383;AN=5008;NS=2504;DP=18767;EAS_AF=0.1558;AMR_AF=0.2406;AFR_AF=0.7504;EUR_AF=0.2803;SAS_AF=0.3395;AA=a|||;VT=SNP
2	173247937	rs4972819	G	T	100	PASS	AC=1106;AF=0.220847;AN=5008;NS=2504;DP=20524;EAS_AF=0.0109;AMR_AF=0.4467;AFR_AF=0.0666;EUR_AF=0.4732;SAS_AF=0.226;AA=G|||;VT=SNP
2	173248302	rs77964385	A	G	100	PASS	AC=42;AF=0.00838658;AN=5008;NS=2504;DP=19644;EAS_AF=0.0387;AMR_AF=0;AFR_AF=0;EUR_AF=0;SAS_AF=0.0031;AA=A|||;VT=SNP
2	173248909	rs12997279	T	C	100	PASS	AC=1450;AF=0.289537;AN=5008;NS=2504;DP=11703;EAS_AF=0.0397;AMR_AF=0.4841;AFR_AF=0.1536;EUR_AF=0.5348;SAS_AF=0.3405;AA=T|||;VT=SNP
2	173248951	rs10204482	G	A	100	PASS	AC=773;AF=0.154353;AN=5008;NS=2504;DP=14419;EAS_AF=0.0863;AMR_AF=0.1326;AFR_AF=0.2398;EUR_AF=0.1799;SAS_AF=0.0982;AA=G|||;VT=SNP
2	173249050	rs7608333	G	A	100	PASS	AC=2067;AF=0.41274;AN=5008;NS=2504;DP=18014;EAS_AF=0.1548;AMR_AF=0.2421;AFR_AF=0.8638;EUR_AF=0.2734;SAS_AF=0.3333;AA=A|||;VT=SNP
2	173249130	rs10169835	T	C	100	PASS	AC=1020;AF=0.203674;AN=5008;NS=2504;DP=18334;EAS_AF=0.0863;AMR_AF=0.1513;AFR_AF=0.4153;EUR_AF=0.1819;SAS_AF=0.0982;AA=T|||;VT=SNP
2	173249153	rs7581662	A	G	100	PASS	AC=3198;AF=0.638578;AN=5008;NS=2504;DP=17811;EAS_AF=0.1677;AMR_AF=0.6873;AFR_AF=0.9455;EUR_AF=0.7505;SAS_AF=0.5593;AA=G|||;VT=SNP
2	173249256	rs77667871	G	A	100	PASS	AC=44;AF=0.00878594;AN=5008;NS=2504;DP=17843;EAS_AF=0.0407;AMR_AF=0;AFR_AF=0;EUR_AF=0;SAS_AF=0.0031;AA=G|||;VT=SNP
2	173249622	rs75050644	A	T	100	PASS	AC=576;AF=0.115016;AN=5008;NS=2504;DP=16807;EAS_AF=0.0397;AMR_AF=0.0865;AFR_AF=0.1316;EUR_AF=0.1521;SAS_AF=0.1524;AA=A|||;VT=SNP
2	173249676	rs6706830	G	A	100	PASS	AC=1164;AF=0.232428;AN=5008;NS=2504;DP=15378;EAS_AF=0.0754;AMR_AF=0.1744;AFR_AF=0.4123;EUR_AF=0.2127;SAS_AF=0.2127;AA=G|||;VT=SNP
2	173249873	rs367785461	G	A	100	PASS	AC=13;AF=0.00259585;AN=5008;NS=2504;DP=13486;EAS_AF=0.0129;AMR_AF=0;AFR_AF=0;EUR_AF=0;SAS_AF=0;AA=G|||;VT=SNP
2	173249964	rs13027402	A	G	100	PASS	AC=1111;AF=0.221845;AN=5008;NS=2504;DP=17271;EAS_AF=0.0119;AMR_AF=0.4467;AFR_AF=0.0673;EUR_AF=0.4781;SAS_AF=0.2239;AA=A|||;VT=SNP
2	173250022	rs147305591	T	C	100	PASS	AC=40;AF=0.00798722;AN=5008;NS=2504;DP=19480;EAS_AF=0.0397;AMR_AF=0;AFR_AF=0;EUR_AF=0;SAS_AF=0;AA=T|||;VT=SNP
2	173250044	rs10207752	C	T	100	PASS	AC=1188;AF=0.23722;AN=5008;NS=2504;DP=19745;EAS_AF=0.0109;AMR_AF=0.4524;AFR_AF=0.1233;EUR_AF=0.4781;SAS_AF=0.2239;AA=C|||;VT=SNP
2	173250267	rs13028213	C	T	100	PASS	AC=1125;AF=0.224641;AN=5008;NS=2504;DP=18872;EAS_AF=0.0179;AMR_AF=0.4467;AFR_AF=0.0703;EUR_AF=0.4821;SAS_AF=0.2239;AA=C|||;VT=SNP
2	173250431	rs7559409	G	A	100	PASS	AC=2204;AF=0.440096;AN=5008;NS=2504;DP=22201;EAS_AF=0.1181;AMR_AF=0.304;AFR_AF=0.7458;EUR_AF=0.4175;SAS_AF=0.4785;AA=G|||;VT=SNP
2	173250869	rs143322989	G	A	100	PASS	AC=42;AF=0.00838658;AN=5008;NS=2504;DP=18869;EAS_AF=0.0377;AMR_AF=0;AFR_AF=0;EUR_AF=0;SAS_AF=0.0041;AA=G|||;VT=SNP
2	173250948	rs10193384	C	A	100	PASS	AC=2068;AF=0.412939;AN=5008;NS=2504;DP=17565;EAS_AF=0.0883;AMR_AF=0.5231;AFR_AF=0.5908;EUR_AF=0.5179;SAS_AF=0.3211;AA=A|||;VT=SNP
2	173250988	rs10169749	A	C	100	PASS	AC=717;AF=0.143171;AN=5008;NS=2504;DP=16547;EAS_AF=0.0268;AMR_AF=0.0432;AFR_AF=0.3585;EUR_AF=0.0467;SAS_AF=0.1421;AA=A|||;VT=SNP
2	173251060	rs117470498	G	T	100	PASS	AC=68;AF=0.0135783;AN=5008;NS=2504;DP=16901;EAS_AF=0.0456;AMR_AF=0.0231;AFR_AF=0.0008;EUR_AF=0;SAS_AF=0.0051;AA=G|||;VT=SNP
2	173251618	rs185125325	G	A	100	PASS	AC=17;AF=0.00339457;AN=5008;NS=2504;DP=19434;EAS_AF=0.0169;AMR_AF=0;AFR_AF=0;EUR_AF=0;SAS_AF=0;AA=G|||;VT=SNP
2	173251770	rs150388772	G	A	100	PASS	AC=27;AF=0.00539137;AN=5008;NS=2504;DP=20810;EAS_AF=0.0198;AMR_AF=0.0014;AFR_AF=0.0038;EUR_AF=0;SAS_AF=0.001;AA=G|||;VT=SNP
2	173251804	rs6433355	C	T	100	PASS	AC=1396;AF=0.278754;AN=5008;NS=2504;DP=20682;EAS_AF=0.0843;AMR_AF=0.196;AFR_AF=0.4501;EUR_AF=0.2853;SAS_AF=0.2996;AA=T|||;VT=SNP
2	173252294	rs76262218	T	G	100	PASS	AC=59;AF=0.0117812;AN=5008;NS=2504;DP=21486;EAS_AF=0.0377;AMR_AF=0.0231;AFR_AF=0;EUR_AF=0;SAS_AF=0.0051;AA=T|||;VT=SNP
2	173252433	rs6722935	A	G	100	PASS	AC=689;AF=0.13758;AN=5008;NS=2504;DP=20435;EAS_AF=0.0268;AMR_AF=0.072;AFR_AF=0.2216;EUR_AF=0.1392;SAS_AF=0.183;AA=A|||;VT=SNP
2	173252938	rs75678322	G	A	100	PASS	AC=59;AF=0.0117812;AN=5008;NS=2504;DP=20313;EAS_AF=0.0377;AMR_AF=0.0231;AFR_AF=0;EUR_AF=0;SAS_AF=0.0051;AA=G|||;VT=SNP
2	173253033	rs13011908	C	T	100	PASS	AC=680;AF=0.135783;AN=5008;NS=2504;DP=20879;EAS_AF=0.0268;AMR_AF=0.0735;AFR_AF=0.2451;EUR_AF=0.1193;SAS_AF=0.1616;AA=T|||;VT=SNP
2	173253372	rs6727015	A	G	100	PASS	AC=713;AF=0.142372;AN=5008;NS=2504;DP=18252;EAS_AF=0.0268;AMR_AF=0.0735;AFR_AF=0.2436;EUR_AF=0.1382;SAS_AF=0.1779;AA=A|||;VT=SNP
2	173253943	rs17220266	C	G	100	PASS	AC=697;AF=0.139177;AN=5008;NS=2504;DP=15974;EAS_AF=0.0645;AMR_AF=0.0922;AFR_AF=0.1891;EUR_AF=0.1382;SAS_AF=0.183;AA=G|||;VT=SNP
2	173254368	rs71415297	T	G	100	PASS	AC=726;AF=0.144968;AN=5008;NS=2504;DP=19676;EAS_AF=0.0268;AMR_AF=0.1095;AFR_AF=0.177;EUR_AF=0.1938;SAS_AF=0.1984;AA=T|||;VT=SNP
2	173254589	rs74436445	C	A	100	PASS	AC=59;AF=0.0117812;AN=5008;NS=2504;DP=20471;EAS_AF=0.0377;AMR_AF=0.0231;AFR_AF=0;EUR_AF=0;SAS_AF=0.0051;AA=C|||;VT=SNP
2	173254900	rs4972822	A	T	100	PASS	AC=1160;AF=0.231629;AN=5008;NS=2504;DP=18330;EAS_AF=0.0169;AMR_AF=0.4438;AFR_AF=0.1241;EUR_AF=0.4533;SAS_AF=0.2198;AA=A|||;VT=SNP
2	173255059	rs35160861	C	T	100	PASS	AC=565;AF=0.112819;AN=5008;NS=2504;DP=18852;EAS_AF=0.0268;AMR_AF=0.0634;AFR_AF=0.1377;EUR_AF=0.1372;SAS_AF=0.1779;AA=C|||;VT=SNP
2	173255627	rs2884228	C	T	100	PASS	AC=655;AF=0.130791;AN=5008;NS=2504;DP=17088;EAS_AF=0.0645;AMR_AF=0.098;AFR_AF=0.1884;EUR_AF=0.1113;SAS_AF=0.1646;AA=T|||;VT=SNP
2	173255696	rs139335839	C	T	100	PASS	AC=24;AF=0.00479233;AN=5008;NS=2504;DP=19643;EAS_AF=0.0159;AMR_AF=0;AFR_AF=0.0053;EUR_AF=0;SAS_AF=0.001;AA=C|||;VT=SNP
2	173255909	rs62169704	G	A	100	PASS	AC=1438;AF=0.287141;AN=5008;NS=2504;DP=15089;EAS_AF=0.0238;AMR_AF=0.4308;AFR_AF=0.3343;EUR_AF=0.4503;SAS_AF=0.2249;AA=G|||;VT=SNP
2	173255930	rs1997435	T	C	100	PASS	AC=2743;AF=0.547724;AN=5008;NS=2504;DP=14910;EAS_AF=0.1012;AMR_AF=0.6916;AFR_AF=0.6248;EUR_AF=0.7982;SAS_AF=0.544;AA=C|||;VT=SNP
2	173256273	rs36091681	A	C	100	PASS	AC=438;AF=0.0874601;AN=5008;NS=2504;DP=17771;EAS_AF=0.0258;AMR_AF=0.0576;AFR_AF=0.0802;EUR_AF=0.1103;SAS_AF=0.1585;AA=A|||;VT=SNP
2	173256383	rs17286255	A	G	100	PASS	AC=1320;AF=0.263578;AN=5008;NS=2504;DP=18841;EAS_AF=0.0179;AMR_AF=0.451;AFR_AF=0.2352;EUR_AF=0.4563;SAS_AF=0.2239;AA=A|||;VT=SNP
2	173257025	rs146969033	G	A	100	PASS	AC=70;AF=0.0139776;AN=5008;NS=2504;DP=17172;EAS_AF=0.0377;AMR_AF=0.0231;AFR_AF=0;EUR_AF=0;SAS_AF=0.0164;AA=A|||;VT=SNP
2	173257064	rs78627633	A	G	100	PASS	AC=59;AF=0.0117812;AN=5008;NS=2504;DP=17851;EAS_AF=0.0377;AMR_AF=0.0231;AFR_AF=0;EUR_AF=0;SAS_AF=0.0051;AA=A|||;VT=SNP
2	173257130	rs1882165	A	G	100	PASS	AC=1172;AF=0.234026;AN=5008;NS=2504;DP=16900;EAS_AF=0.0179;AMR_AF=0.4467;AFR_AF=0.1233;EUR_AF=0.4583;SAS_AF=0.2249;AA=A|||;VT=SNP
2	173257319	rs16860288	T	C	100	PASS	AC=2030;AF=0.405351;AN=5008;NS=2504;DP=13724;EAS_AF=0.0387;AMR_AF=0.5893;AFR_AF=0.4002;EUR_AF=0.6799;SAS_AF=0.3773;AA=T|||;VT=SNP
2	173257338	rs17220454	T	C	100	PASS	AC=1174;AF=0.234425;AN=5008;NS=2504;DP=14159;EAS_AF=0.0179;AMR_AF=0.4481;AFR_AF=0.1241;EUR_AF=0.4583;SAS_AF=0.2249;AA=T|||;VT=SNP
2	173257612	rs6743261	A	T	100	PASS	AC=2769;AF=0.552915;AN=5008;NS=2504;DP=15466;EAS_AF=0.1022;AMR_AF=0.6902;AFR_AF=0.6256;EUR_AF=0.8111;SAS_AF=0.5562;AA=T|||;VT=SNP
2	173257690	rs12996569	C	T	100	PASS	AC=493;AF=0.0984425;AN=5008;NS=2504;DP=14800;EAS_AF=0.0258;AMR_AF=0.0634;AFR_AF=0.1188;EUR_AF=0.1113;SAS_AF=0.1575;AA=c|||;VT=SNP
2	173257987	rs138838378	G	C	100	PASS	AC=15;AF=0.00299521;AN=5008;NS=2504;DP=18147;EAS_AF=0.0149;AMR_AF=0;AFR_AF=0;EUR_AF=0;SAS_AF=0;AA=G|||;VT=SNP
2	173258222	rs75609796	C	T	100	PASS	AC=59;AF=0.0117812;AN=5008;NS=2504;DP=19540;EAS_AF=0.0377;AMR_AF=0.0231;AFR_AF=0;EUR_AF=0;SAS_AF=0.0051;AA=C|||;VT=SNP
2	173259273	rs13005010	G	A	100	PASS	AC=494;AF=0.0986422;AN=5008;NS=2504;DP=18421;EAS_AF=0.0268;AMR_AF=0.0648;AFR_AF=0.1188;EUR_AF=0.1113;SAS_AF=0.1564;AA=G|||;VT=SNP
2	173260842	rs141153962	A	G	100	PASS	AC=47;AF=0.00938498;AN=5008;NS=2504;DP=9096;EAS_AF=0.0288;AMR_AF=0.0231;AFR_AF=0;EUR_AF=0;SAS_AF=0.002;AA=A|||;VT=SNP
2	173261758	rs74330887	C	T	100	PASS	AC=26;AF=0.00519169;AN=5008;NS=2504;DP=23819;EAS_AF=0.0238;AMR_AF=0;AFR_AF=0;EUR_AF=0;SAS_AF=0.002;AA=C|||;VT=SNP
2	173262339	rs12373564	C	T	100	PASS	AC=2673;AF=0.533746;AN=5008;NS=2504;DP=15933;EAS_AF=0.0913;AMR_AF=0.6599;AFR_AF=0.6195;EUR_AF=0.7783;SAS_AF=0.5327;AA=T|||;VT=SNP
2	173262950	rs149190764	G	T	100	PASS	AC=24;AF=0.00479233;AN=5008;NS=2504;DP=19206;EAS_AF=0.0228;AMR_AF=0;AFR_AF=0;EUR_AF=0;SAS_AF=0.001;AA=G|||;VT=SNP
2	173262978	rs1920980	C	T	100	PASS	AC=2755;AF=0.55012;AN=5008;NS=2504;DP=19516;EAS_AF=0.1032;AMR_AF=0.6916;AFR_AF=0.652;EUR_AF=0.7823;SAS_AF=0.5337;AA=T|||;VT=SNP
2	173263090	rs1920981	T	A	100	PASS	AC=1156;AF=0.230831;AN=5008;NS=2504;DP=19568;EAS_AF=0.0188;AMR_AF=0.4438;AFR_AF=0.1203;EUR_AF=0.4483;SAS_AF=0.2239;AA=T|||;VT=SNP
2	173263236	rs78945057	G	A	100	PASS	AC=59;AF=0.0117812;AN=5008;NS=2504;DP=16706;EAS_AF=0.0377;AMR_AF=0.0231;AFR_AF=0;EUR_AF=0;SAS_AF=0.0051;AA=G|||;VT=SNP
2	173263256	rs139007747	A	T	100	PASS	AC=19;AF=0.00379393;AN=5008;NS=2504;DP=15979;EAS_AF=0.0179;AMR_AF=0;AFR_AF=0;EUR_AF=0;SAS_AF=0.001;AA=A|||;VT=SNP
2	173263673	rs187599142	A	G	100	PASS	AC=17;AF=0.00339457;AN=5008;NS=2504;DP=13034;EAS_AF=0.0169;AMR_AF=0;AFR_AF=0;EUR_AF=0;SAS_AF=0;AA=A|||;VT=SNP
2	173264568	rs4972507	T	C	100	PASS	AC=1118;AF=0.223243;AN=5008;NS=2504;DP=20586;EAS_AF=0.0089;AMR_AF=0.4164;AFR_AF=0.1225;EUR_AF=0.4453;SAS_AF=0.2147;AA=T|||;VT=SNP
2	173264702	rs4972824	G	A	100	PASS	AC=1120;AF=0.223642;AN=5008;NS=2504;DP=21510;EAS_AF=0.0089;AMR_AF=0.4164;AFR_AF=0.1225;EUR_AF=0.4463;SAS_AF=0.2157;AA=G|||;VT=SNP
2	173264705	rs139592693	T	C	100	PASS	AC=24;AF=0.00479233;AN=5008;NS=2504;DP=21709;EAS_AF=0.0159;AMR_AF=0;AFR_AF=0.0053;EUR_AF=0;SAS_AF=0.001;AA=T|||;VT=SNP
2	173264741	rs4972825	A	C	100	PASS	AC=1119;AF=0.223442;AN=5008;NS=2504;DP=21042;EAS_AF=0.0089;AMR_AF=0.4164;AFR_AF=0.1225;EUR_AF=0.4463;SAS_AF=0.2147;AA=A|||;VT=SNP
2	173264743	rs4972508	T	C	100	PASS	AC=1310;AF=0.261581;AN=5008;NS=2504;DP=21104;EAS_AF=0.0089;AMR_AF=0.4265;AFR_AF=0.261;EUR_AF=0.4473;SAS_AF=0.2147;AA=T|||;VT=SNP
2	173265013	rs117972261	G	A	100	PASS	AC=14;AF=0.00279553;AN=5008;NS=2504;DP=21286;EAS_AF=0.0119;AMR_AF=0;AFR_AF=0;EUR_AF=0.002;SAS_AF=0;AA=G|||;VT=SNP
2	173265462	rs10497382	T	C	100	PASS	AC=2732;AF=0.545527;AN=5008;NS=2504;DP=22049;EAS_AF=0.1052;AMR_AF=0.6888;AFR_AF=0.6059;EUR_AF=0.8111;SAS_AF=0.5429;AA=C|||;VT=SNP
2	173265831	rs2141699	A	C	100	PASS	AC=1529;AF=0.305312;AN=5008;NS=2504;DP=21055;EAS_AF=0.0238;AMR_AF=0.5274;AFR_AF=0.1362;EUR_AF=0.6183;SAS_AF=0.3446;AA=A|||;VT=SNP
2	173266368	rs34924026	G	A	100	PASS	AC=1057;AF=0.211062;AN=5008;NS=2504;DP=16808;EAS_AF=0.0188;AMR_AF=0.4395;AFR_AF=0.053;EUR_AF=0.4493;SAS_AF=0.2157;AA=G|||;VT=SNP
2	173267081	rs10930554	A	G	100	PASS	AC=1531;AF=0.305711;AN=5008;NS=2504;DP=19687;EAS_AF=0.0238;AMR_AF=0.5274;AFR_AF=0.1354;EUR_AF=0.6203;SAS_AF=0.3456;AA=A|||;VT=SNP
2	173267613	rs7597542	T	G	100	PASS	AC=554;AF=0.110623;AN=5008;NS=2504;DP=21745;EAS_AF=0.0298;AMR_AF=0.0634;AFR_AF=0.1286;EUR_AF=0.1392;SAS_AF=0.1738;AA=T|||;VT=SNP
2	173268097	rs117476190	C	T	100	PASS	AC=57;AF=0.0113818;AN=5008;NS=2504;DP=19918;EAS_AF=0.0357;AMR_AF=0.0231;AFR_AF=0;EUR_AF=0;SAS_AF=0.0051;AA=C|||;VT=SNP
2	173271634	rs10180569	C	T	100	PASS	AC=307;AF=0.0613019;AN=5008;NS=2504;DP=15858;EAS_AF=0.0258;AMR_AF=0.0043;AFR_AF=0.1074;EUR_AF=0.005;SAS_AF=0.1339;AA=C|||;VT=SNP
2	173272715	rs187454952	A	G	100	PASS	AC=19;AF=0.00379393;AN=5008;NS=2504;DP=18996;EAS_AF=0.0188;AMR_AF=0;AFR_AF=0;EUR_AF=0;SAS_AF=0;AA=A|||;VT=SNP
2	173273509	rs10184828	C	G	100	PASS	AC=2375;AF=0.474241;AN=5008;NS=2504;DP=20476;EAS_AF=0.1448;AMR_AF=0.6023;AFR_AF=0.5166;EUR_AF=0.663;SAS_AF=0.4714;AA=G|||;VT=SNP
2	173273546	rs6707676	A	C	100	PASS	AC=1928;AF=0.384984;AN=5008;NS=2504;DP=21035;EAS_AF=0.8591;AMR_AF=0.2594;AFR_AF=0.292;EUR_AF=0.1213;SAS_AF=0.3824;AA=A|||;VT=SNP
2	173274360	rs74758414	T	C	100	PASS	AC=47;AF=0.00938498;AN=5008;NS=2504;DP=18613;EAS_AF=0.0278;AMR_AF=0.0231;AFR_AF=0;EUR_AF=0;SAS_AF=0.0031;AA=T|||;VT=SNP
2	173274643	rs66572984	A	G	100	PASS	AC=1910;AF=0.38139;AN=5008;NS=2504;DP=19442;EAS_AF=0.8571;AMR_AF=0.2565;AFR_AF=0.2905;EUR_AF=0.1163;SAS_AF=0.3753;AA=A|||;VT=SNP
2	173274973	rs4972826	A	G	100	PASS	AC=4555;AF=0.909545;AN=5008;NS=2504;DP=18370;EAS_AF=0.9692;AMR_AF=0.8905;AFR_AF=0.9448;EUR_AF=0.8519;SAS_AF=0.8732;AA=G|||;VT=SNP
2	173275164	rs4972828	A	G	100	PASS	AC=4550;AF=0.908546;AN=5008;NS=2504;DP=20722;EAS_AF=0.9692;AMR_AF=0.8876;AFR_AF=0.9425;EUR_AF=0.8519;SAS_AF=0.8732;AA=A|||;VT=SNP
2	173275293	rs7424223	C	T	100	PASS	AC=1915;AF=0.382388;AN=5008;NS=2504;DP=21856;EAS_AF=0.8562;AMR_AF=0.2608;AFR_AF=0.2852;EUR_AF=0.1233;SAS_AF=0.3783;AA=C|||;VT=SNP
2	173276569	rs60795268	G	A	100	PASS	AC=1921;AF=0.383586;AN=5008;NS=2504;DP=15222;EAS_AF=0.8542;AMR_AF=0.2622;AFR_AF=0.2897;EUR_AF=0.1252;SAS_AF=0.3773;AA=G|||;VT=SNP
2	173276723	rs142433178	G	C	100	PASS	AC=48;AF=0.00958466;AN=5008;NS=2504;DP=14940;EAS_AF=0.0288;AMR_AF=0.0231;AFR_AF=0;EUR_AF=0;SAS_AF=0.0031;AA=G|||;VT=SNP
2	173277084	rs6710213	T	C	100	PASS	AC=400;AF=0.0798722;AN=5008;NS=2504;DP=17305;EAS_AF=0.0446;AMR_AF=0.0187;AFR_AF=0.1225;EUR_AF=0.0179;SAS_AF=0.1656;AA=T|||;VT=SNP
2	173277361	rs16860321	G	T	100	PASS	AC=1902;AF=0.379792;AN=5008;NS=2504;DP=17998;EAS_AF=0.8552;AMR_AF=0.2622;AFR_AF=0.2844;EUR_AF=0.1153;SAS_AF=0.3742;AA=G|||;VT=SNP
2	173277783	rs12621273	C	T	100	PASS	AC=2726;AF=0.544329;AN=5008;NS=2504;DP=19944;EAS_AF=0.8849;AMR_AF=0.402;AFR_AF=0.5673;EUR_AF=0.2962;SAS_AF=0.5184;AA=T|||;VT=SNP
2	173277911	rs4972829	C	G	100	PASS	AC=1309;AF=0.261382;AN=5008;NS=2504;DP=21955;EAS_AF=0.0685;AMR_AF=0.4769;AFR_AF=0.0469;EUR_AF=0.5567;SAS_AF=0.2935;AA=C|||;VT=SNP
2	173278522	rs112211807	G	A	100	PASS	AC=158;AF=0.0315495;AN=5008;NS=2504;DP=16260;EAS_AF=0.0139;AMR_AF=0.0346;AFR_AF=0.0023;EUR_AF=0.0527;SAS_AF=0.0654;AA=G|||;VT=SNP
2	173278777	rs2884179	T	C	100	PASS	AC=2326;AF=0.464457;AN=5008;NS=2504;DP=16186;EAS_AF=0.0833;AMR_AF=0.5879;AFR_AF=0.5053;EUR_AF=0.7147;SAS_AF=0.4571;AA=T|||;VT=SNP
2	173278957	rs138558758	T	C	100	PASS	AC=40;AF=0.00798722;AN=5008;NS=2504;DP=17618;EAS_AF=0.0169;AMR_AF=0.0231;AFR_AF=0;EUR_AF=0;SAS_AF=0.0072;AA=T|||;VT=SNP
2	173278984	rs13020971	G	A	100	PASS	AC=1068;AF=0.213259;AN=5008;NS=2504;DP=18100;EAS_AF=0.0149;AMR_AF=0.3213;AFR_AF=0.1944;EUR_AF=0.3807;SAS_AF=0.1943;AA=A|||;VT=SNP
2	173279182	rs75106707	G	A	100	PASS	AC=163;AF=0.0325479;AN=5008;NS=2504;DP=16078;EAS_AF=0.0079;AMR_AF=0.0432;AFR_AF=0.0015;EUR_AF=0.0616;SAS_AF=0.0624;AA=G|||;VT=SNP
2	173279296	rs13021092	A	G	100	PASS	AC=2511;AF=0.501398;AN=5008;NS=2504;DP=16824;EAS_AF=0.1359;AMR_AF=0.6225;AFR_AF=0.525;EUR_AF=0.7714;SAS_AF=0.4826;AA=A|||;VT=SNP
2	173279650	rs17726737	T	C	100	PASS	AC=489;AF=0.0976438;AN=5008;NS=2504;DP=17150;EAS_AF=0.0109;AMR_AF=0.0778;AFR_AF=0.0613;EUR_AF=0.169;SAS_AF=0.1769;AA=T|||;VT=SNP
2	173279824	rs76698112	A	G	100	PASS	AC=173;AF=0.0345447;AN=5008;NS=2504;DP=20242;EAS_AF=0.1478;AMR_AF=0.0245;AFR_AF=0;EUR_AF=0;SAS_AF=0.0072;AA=G|||;VT=SNP
2	173280280	rs17726833	G	A	100	PASS	AC=908;AF=0.18131;AN=5008;NS=2504;DP=19427;EAS_AF=0.0169;AMR_AF=0.2939;AFR_AF=0.0703;EUR_AF=0.3867;SAS_AF=0.2096;AA=G|||;VT=SNP
2	173280778	rs145864685	G	A	100	PASS	AC=23;AF=0.00459265;AN=5008;NS=2504;DP=18975;EAS_AF=0.0218;AMR_AF=0;AFR_AF=0;EUR_AF=0;SAS_AF=0.001;AA=G|||;VT=SNP
2	173282051	rs4972831	A	G	100	PASS	AC=1718;AF=0.343051;AN=5008;NS=2504;DP=14675;EAS_AF=0.0456;AMR_AF=0.5159;AFR_AF=0.2564;EUR_AF=0.6402;SAS_AF=0.3384;AA=A|||;VT=SNP
2	173282542	rs12474493	C	T	100	PASS	AC=1861;AF=0.371605;AN=5008;NS=2504;DP=17016;EAS_AF=0.7956;AMR_AF=0.3429;AFR_AF=0.1566;EUR_AF=0.2107;SAS_AF=0.411;AA=C|||;VT=SNP
2	173283726	rs13018053	C	A	100	PASS	AC=1547;AF=0.308906;AN=5008;NS=2504;DP=20396;EAS_AF=0.0238;AMR_AF=0.4352;AFR_AF=0.2428;EUR_AF=0.6034;SAS_AF=0.2996;AA=C|||;VT=SNP
2	173284088	rs12476677	C	T	100	PASS	AC=1733;AF=0.346046;AN=5008;NS=2504;DP=21111;EAS_AF=0.7927;AMR_AF=0.3343;AFR_AF=0.0688;EUR_AF=0.2078;SAS_AF=0.411;AA=C|||;VT=SNP
2	173285361	rs79688163	G	A	100	PASS	AC=171;AF=0.0341454;AN=5008;NS=2504;DP=19602;EAS_AF=0.1458;AMR_AF=0.0231;AFR_AF=0;EUR_AF=0;SAS_AF=0.0082;AA=G|||;VT=SNP
2	173286320	rs6738839	A	T	100	PASS	AC=1647;AF=0.328874;AN=5008;NS=2504;DP=19142;EAS_AF=0.0357;AMR_AF=0.4496;AFR_AF=0.3056;EUR_AF=0.6034;SAS_AF=0.2945;AA=a|||;VT=SNP
2	173286438	rs12617512	A	G	100	PASS	AC=1459;AF=0.291334;AN=5008;NS=2504;DP=18271;EAS_AF=0.751;AMR_AF=0.2233;AFR_AF=0.0794;EUR_AF=0.0855;SAS_AF=0.364;AA=A|||;VT=SNP
2	173287024	rs12989747	A	G	100	PASS	AC=2115;AF=0.422324;AN=5008;NS=2504;DP=17060;EAS_AF=0.2867;AMR_AF=0.562;AFR_AF=0.2352;EUR_AF=0.663;SAS_AF=0.4683;AA=G|||;VT=SNP
2	173287607	rs11686909	A	G	100	PASS	AC=1305;AF=0.260583;AN=5008;NS=2504;DP=18011;EAS_AF=0.0486;AMR_AF=0.4409;AFR_AF=0.0855;EUR_AF=0.5676;SAS_AF=0.272;AA=A|||;VT=SNP
2	173287628	rs62167762	G	A	100	PASS	AC=122;AF=0.024361;AN=5008;NS=2504;DP=17817;EAS_AF=0.0099;AMR_AF=0.0202;AFR_AF=0.0061;EUR_AF=0.0338;SAS_AF=0.0573;AA=G|||;VT=SNP
2	173287832	rs11687010	A	G	100	PASS	AC=1288;AF=0.257188;AN=5008;NS=2504;DP=17662;EAS_AF=0.0486;AMR_AF=0.4424;AFR_AF=0.0855;EUR_AF=0.5666;SAS_AF=0.2546;AA=A|||;VT=SNP
2	173288337	rs2008518	T	A	100	PASS	AC=353;AF=0.0704872;AN=5008;NS=2504;DP=21461;EAS_AF=0.1925;AMR_AF=0.0663;AFR_AF=0.0015;EUR_AF=0.0318;SAS_AF=0.0808;AA=A|||;VT=SNP
2	173288474	rs1976943	G	A	100	PASS	AC=255;AF=0.0509185;AN=5008;NS=2504;DP=17545;EAS_AF=0.0238;AMR_AF=0.0375;AFR_AF=0.0113;EUR_AF=0.0586;SAS_AF=0.1339;AA=G|||;VT=SNP
2	173288543	rs3856431	C	T	100	PASS	AC=49;AF=0.00978435;AN=5008;NS=2504;DP=17316;EAS_AF=0.0169;AMR_AF=0.0274;AFR_AF=0;EUR_AF=0;SAS_AF=0.0133;AA=C|||;VT=SNP
2	173288817	rs2178476	C	T	100	PASS	AC=354;AF=0.0706869;AN=5008;NS=2504;DP=17178;EAS_AF=0.1925;AMR_AF=0.0663;AFR_AF=0.0015;EUR_AF=0.0328;SAS_AF=0.0808;AA=T|||;VT=SNP
2	173288850	rs62167763	T	G	100	PASS	AC=127;AF=0.0253594;AN=5008;NS=2504;DP=16371;EAS_AF=0.0109;AMR_AF=0.0202;AFR_AF=0.0091;EUR_AF=0.0338;SAS_AF=0.0573;AA=T|||;VT=SNP
2	173289239	rs1001926	T	C	100	PASS	AC=349;AF=0.0696885;AN=5008;NS=2504;DP=16074;EAS_AF=0.1925;AMR_AF=0.0663;AFR_AF=0.0023;EUR_AF=0.0318;SAS_AF=0.0757;AA=T|||;VT=SNP
2	173289625	rs78582092	G	C	100	PASS	AC=355;AF=0.0708866;AN=5008;NS=2504;DP=12787;EAS_AF=0.1935;AMR_AF=0.0677;AFR_AF=0.0015;EUR_AF=0.0318;SAS_AF=0.0808;AA=G|||;VT=SNP
2	173289736	rs10930555	G	A	100	PASS	AC=3393;AF=0.677516;AN=5008;NS=2504;DP=16235;EAS_AF=0.7063;AMR_AF=0.8026;AFR_AF=0.593;EUR_AF=0.7783;SAS_AF=0.5695;AA=G|||;VT=SNP
2	173290287	rs2272496	C	T	100	PASS	AC=349;AF=0.0696885;AN=5008;NS=2504;DP=18989;EAS_AF=0.1935;AMR_AF=0.0663;AFR_AF=0.0015;EUR_AF=0.0318;SAS_AF=0.0757;AA=T|||;VT=SNP
2	173290395	rs2141698	T	C	100	PASS	AC=4089;AF=0.816494;AN=5008;NS=2504;DP=19489;EAS_AF=0.9028;AMR_AF=0.9006;AFR_AF=0.8298;EUR_AF=0.8171;SAS_AF=0.6493;AA=C|||;VT=SNP
2	173290562	rs76058534	G	A	100	PASS	AC=352;AF=0.0702875;AN=5008;NS=2504;DP=21485;EAS_AF=0.1935;AMR_AF=0.0692;AFR_AF=0.0015;EUR_AF=0.0318;SAS_AF=0.0767;AA=A|||;VT=SNP
2	173292379	rs144682022	G	A	100	PASS	AC=351;AF=0.0700879;AN=5008;NS=2504;DP=9654;EAS_AF=0.1915;AMR_AF=0.0663;AFR_AF=0.0015;EUR_AF=0.0288;SAS_AF=0.0828;AA=G|||;VT=SNP
2	173292709	rs6744873	A	G	100	PASS	AC=2507;AF=0.500599;AN=5008;NS=2504;DP=8148;EAS_AF=0.8839;AMR_AF=0.4568;AFR_AF=0.5212;EUR_AF=0.2306;SAS_AF=0.3865;AA=G|||;VT=SNP;EX_TARGET
2	173292713	rs6716540	C	T	100	PASS	AC=2449;AF=0.489018;AN=5008;NS=2504;DP=8066;EAS_AF=0.8591;AMR_AF=0.4265;AFR_AF=0.5182;EUR_AF=0.2296;SAS_AF=0.3793;AA=C|||;VT=SNP;EX_TARGET
2	173292728	rs6731763	T	C	100	PASS	AC=2501;AF=0.499401;AN=5008;NS=2504;DP=7905;EAS_AF=0.8829;AMR_AF=0.4568;AFR_AF=0.5197;EUR_AF=0.2326;SAS_AF=0.3814;AA=C|||;VT=SNP
2	173292885	rs6716781	C	T	100	PASS	AC=2453;AF=0.489816;AN=5008;NS=2504;DP=7951;EAS_AF=0.8621;AMR_AF=0.4251;AFR_AF=0.5159;EUR_AF=0.2316;SAS_AF=0.3824;AA=C|||;VT=SNP
2	173292994	rs139934767	C	T	100	PASS	AC=11;AF=0.00219649;AN=5008;NS=2504;DP=12132;EAS_AF=0.0109;AMR_AF=0;AFR_AF=0;EUR_AF=0;SAS_AF=0;AA=C|||;VT=SNP
2	173293117	rs58343482	C	T	100	PASS	AC=126;AF=0.0251597;AN=5008;NS=2504;DP=10702;EAS_AF=0.1181;AMR_AF=0.0072;AFR_AF=0;EUR_AF=0;SAS_AF=0.002;AA=C|||;VT=SNP
2	173293362	rs372116803	G	A	100	PASS	AC=20;AF=0.00399361;AN=5008;NS=2504;DP=14825;EAS_AF=0.0188;AMR_AF=0.0014;AFR_AF=0;EUR_AF=0;SAS_AF=0;AA=G|||;VT=SNP
2	173293419	rs12475433	G	T	100	PASS	AC=746;AF=0.148962;AN=5008;NS=2504;DP=14212;EAS_AF=0.2163;AMR_AF=0.2205;AFR_AF=0.0386;EUR_AF=0.1789;SAS_AF=0.1472;AA=G|||;VT=SNP
2	173293526	rs3115743	A	G	100	PASS	AC=1186;AF=0.236821;AN=5008;NS=2504;DP=15975;EAS_AF=0.1032;AMR_AF=0.2478;AFR_AF=0.2209;EUR_AF=0.2346;SAS_AF=0.3906;AA=A|||;VT=SNP
2	173293562	rs79121204	T	C	100	PASS	AC=399;AF=0.0796725;AN=5008;NS=2504;DP=16202;EAS_AF=0.2014;AMR_AF=0.0648;AFR_AF=0.0287;EUR_AF=0.0308;SAS_AF=0.0838;AA=T|||;VT=SNP
2	173293584	rs76862931	G	T	100	PASS	AC=311;AF=0.0621006;AN=5008;NS=2504;DP=16842;EAS_AF=0.1796;AMR_AF=0.0403;AFR_AF=0.0015;EUR_AF=0.0308;SAS_AF=0.0706;AA=G|||;VT=SNP
2	173293669	rs78794133	G	C	100	PASS	AC=425;AF=0.0848642;AN=5008;NS=2504;DP=18314;EAS_AF=0.0575;AMR_AF=0.1066;AFR_AF=0.028;EUR_AF=0.0795;SAS_AF=0.18;AA=G|||;VT=SNP
2	173293957	rs3115744	G	C	100	PASS	AC=420;AF=0.0838658;AN=5008;NS=2504;DP=16847;EAS_AF=0.1399;AMR_AF=0.0965;AFR_AF=0.0015;EUR_AF=0.1004;SAS_AF=0.1115;AA=G|||;VT=SNP
2	173294454	rs6721624	G	A	100	PASS	AC=2510;AF=0.501198;AN=5008;NS=2504;DP=19648;EAS_AF=0.247;AMR_AF=0.5173;AFR_AF=0.7973;EUR_AF=0.5457;SAS_AF=0.3057;AA=A|||;VT=SNP
2	173294690	rs79336862	G	T	100	PASS	AC=441;AF=0.0880591;AN=5008;NS=2504;DP=19415;EAS_AF=0.0417;AMR_AF=0.0288;AFR_AF=0.0802;EUR_AF=0.0835;SAS_AF=0.1933;AA=G|||;VT=SNP
2	173295297	rs3108779	G	T	100	PASS	AC=3009;AF=0.600839;AN=5008;NS=2504;DP=18670;EAS_AF=0.745;AMR_AF=0.5216;AFR_AF=0.5582;EUR_AF=0.4821;SAS_AF=0.6881;AA=T|||;VT=SNP
2	173295405	rs12053442	G	C	100	PASS	AC=406;AF=0.0810703;AN=5008;NS=2504;DP=18100;EAS_AF=0.2401;AMR_AF=0.062;AFR_AF=0.0015;EUR_AF=0.0358;SAS_AF=0.0849;AA=G|||;VT=SNP
2	173295549	rs6433356	T	A	100	PASS	AC=1792;AF=0.357827;AN=5008;NS=2504;DP=18186;EAS_AF=0.6885;AMR_AF=0.402;AFR_AF=0.0961;EUR_AF=0.3032;SAS_AF=0.3957;AA=T|||;VT=SNP
2	173295550	rs6433357	C	A	100	PASS	AC=1793;AF=0.358027;AN=5008;NS=2504;DP=18334;EAS_AF=0.6885;AMR_AF=0.402;AFR_AF=0.0968;EUR_AF=0.3032;SAS_AF=0.3957;AA=C|||;VT=SNP
2	173295749	rs75918631	C	T	100	PASS	AC=370;AF=0.0738818;AN=5008;NS=2504;DP=18676;EAS_AF=0.0417;AMR_AF=0.0259;AFR_AF=0.0212;EUR_AF=0.0855;SAS_AF=0.2004;AA=C|||;VT=SNP
2	173295793	rs3108780	A	T	100	PASS	AC=539;AF=0.107628;AN=5008;NS=2504;DP=18034;EAS_AF=0.0159;AMR_AF=0.0807;AFR_AF=0.202;EUR_AF=0.1014;SAS_AF=0.1002;AA=A|||;VT=SNP
2	173296164	rs6757785	A	G	100	PASS	AC=1856;AF=0.370607;AN=5008;NS=2504;DP=20977;EAS_AF=0.6885;AMR_AF=0.4251;AFR_AF=0.1014;EUR_AF=0.335;SAS_AF=0.4049;AA=A|||;VT=SNP
2	173296252	rs76264695	G	A	100	PASS	AC=406;AF=0.0810703;AN=5008;NS=2504;DP=18678;EAS_AF=0.2401;AMR_AF=0.0648;AFR_AF=0.0015;EUR_AF=0.0358;SAS_AF=0.0828;AA=G|||;VT=SNP
2	173296624	rs3115745	A	T	100	PASS	AC=3448;AF=0.688498;AN=5008;NS=2504;DP=18239;EAS_AF=0.9861;AMR_AF=0.5893;AFR_AF=0.5651;EUR_AF=0.5298;SAS_AF=0.7822;AA=T|||;VT=SNP
2	173296850	rs36055280	G	A	100	PASS	AC=700;AF=0.139776;AN=5008;NS=2504;DP=19801;EAS_AF=0.0139;AMR_AF=0.2781;AFR_AF=0.0295;EUR_AF=0.327;SAS_AF=0.1278;AA=G|||;VT=SNP
2	173297206	rs10930556	C	G	100	PASS	AC=2091;AF=0.417532;AN=5008;NS=2504;DP=21532;EAS_AF=0.0556;AMR_AF=0.4467;AFR_AF=0.5628;EUR_AF=0.5646;SAS_AF=0.4223;AA=C|||;VT=SNP
2	173297388	rs56200204	C	T	100	PASS	AC=416;AF=0.0830671;AN=5008;NS=2504;DP=20582;EAS_AF=0.0387;AMR_AF=0.0389;AFR_AF=0.059;EUR_AF=0.0736;SAS_AF=0.2025;AA=C|||;VT=SNP
2	173297425	rs1920984	T	C	100	PASS	AC=1311;AF=0.261781;AN=5008;NS=2504;DP=19831;EAS_AF=0.5694;AMR_AF=0.3617;AFR_AF=0.0106;EUR_AF=0.2157;SAS_AF=0.2607;AA=T|||;VT=SNP
2	173297548	rs77078272	C	T	100	PASS	AC=652;AF=0.130192;AN=5008;NS=2504;DP=17627;EAS_AF=0.1319;AMR_AF=0.0591;AFR_AF=0.0499;EUR_AF=0.1511;SAS_AF=0.2658;AA=T|||;VT=SNP
2	173297783	rs75166599	G	A	100	PASS	AC=385;AF=0.076877;AN=5008;NS=2504;DP=18124;EAS_AF=0.2411;AMR_AF=0.0634;AFR_AF=0.0015;EUR_AF=0.0328;SAS_AF=0.0644;AA=G|||;VT=SNP
2	173297871	rs77282844	G	A	100	PASS	AC=563;AF=0.11242;AN=5008;NS=2504;DP=18002;EAS_AF=0.254;AMR_AF=0.0749;AFR_AF=0.084;EUR_AF=0.0517;SAS_AF=0.0941;AA=A|||;VT=SNP
2	173298008	rs2077921	T	C	100	PASS	AC=1894;AF=0.378195;AN=5008;NS=2504;DP=21136;EAS_AF=0.5923;AMR_AF=0.3934;AFR_AF=0.2731;EUR_AF=0.2366;SAS_AF=0.4346;AA=T|||;VT=SNP
2	173298225	rs28464102	A	G	100	PASS	AC=1782;AF=0.355831;AN=5008;NS=2504;DP=21929;EAS_AF=0.5655;AMR_AF=0.3934;AFR_AF=0.2209;EUR_AF=0.2286;SAS_AF=0.4264;AA=A|||;VT=SNP
2	173298761	rs10171775	C	A	100	PASS	AC=1039;AF=0.207468;AN=5008;NS=2504;DP=20273;EAS_AF=0.5208;AMR_AF=0.2118;AFR_AF=0.0991;EUR_AF=0.0557;SAS_AF=0.184;AA=C|||;VT=SNP
2	173298996	rs10184567	T	C	100	PASS	AC=1444;AF=0.288339;AN=5008;NS=2504;DP=19363;EAS_AF=0.5516;AMR_AF=0.245;AFR_AF=0.2383;EUR_AF=0.0736;SAS_AF=0.3364;AA=C|||;VT=SNP
2	173299202	rs7604441	T	G	100	PASS	AC=1590;AF=0.317492;AN=5008;NS=2504;DP=19157;EAS_AF=0.5506;AMR_AF=0.2911;AFR_AF=0.2716;EUR_AF=0.1322;SAS_AF=0.3487;AA=G|||;VT=SNP
2	173299266	rs75979419	C	T	100	PASS	AC=568;AF=0.113419;AN=5008;NS=2504;DP=19637;EAS_AF=0.2659;AMR_AF=0.0706;AFR_AF=0.0915;EUR_AF=0.0388;SAS_AF=0.093;AA=C|||;VT=SNP
2	173299348	rs10195932	A	T	100	PASS	AC=1003;AF=0.20028;AN=5008;NS=2504;DP=19394;EAS_AF=0.5198;AMR_AF=0.2075;AFR_AF=0.0764;EUR_AF=0.0557;SAS_AF=0.182;AA=A|||;VT=SNP
2	173299861	rs7567159	A	G	100	PASS	AC=1502;AF=0.29992;AN=5008;NS=2504;DP=19535;EAS_AF=0.5496;AMR_AF=0.2824;AFR_AF=0.2133;EUR_AF=0.1292;SAS_AF=0.3476;AA=A|||;VT=SNP
2	173300053	rs7608097	T	C	100	PASS	AC=1950;AF=0.389377;AN=5008;NS=2504;DP=17538;EAS_AF=0.7847;AMR_AF=0.3444;AFR_AF=0.3011;EUR_AF=0.168;SAS_AF=0.3609;AA=C|||;VT=SNP
2	173300222	rs10175670	C	T	100	PASS	AC=1382;AF=0.275958;AN=5008;NS=2504;DP=17245;EAS_AF=0.5188;AMR_AF=0.2723;AFR_AF=0.2088;EUR_AF=0.1292;SAS_AF=0.2699;AA=C|||;VT=SNP
2	173300808	rs78341162	G	A	100	PASS	AC=1287;AF=0.256989;AN=5008;NS=2504;DP=19640;EAS_AF=0.5159;AMR_AF=0.2723;AFR_AF=0.1392;EUR_AF=0.1292;SAS_AF=0.2699;AA=A|||;VT=SNP
2	173300939	rs75689576	G	A	100	PASS	AC=441;AF=0.0880591;AN=5008;NS=2504;DP=17816;EAS_AF=0.2669;AMR_AF=0.0605;AFR_AF=0.0015;EUR_AF=0.0388;SAS_AF=0.091;AA=G|||;VT=SNP
2	173301175	rs80002558	G	A	100	PASS	AC=1275;AF=0.254593;AN=5008;NS=2504;DP=19680;EAS_AF=0.5149;AMR_AF=0.2709;AFR_AF=0.1316;EUR_AF=0.1292;SAS_AF=0.2699;AA=g|||;VT=SNP
2	173301275	rs59454075	G	A	100	PASS	AC=570;AF=0.113818;AN=5008;NS=2504;DP=19633;EAS_AF=0.2679;AMR_AF=0.072;AFR_AF=0.0923;EUR_AF=0.0388;SAS_AF=0.091;AA=g|||;VT=SNP
2	173301379	rs3934627	C	T	100	PASS	AC=1279;AF=0.255391;AN=5008;NS=2504;DP=18946;EAS_AF=0.5159;AMR_AF=0.2723;AFR_AF=0.1331;EUR_AF=0.1292;SAS_AF=0.2699;AA=C|||;VT=SNP
2	173301445	rs146066649	A	G	100	PASS	AC=11;AF=0.00219649;AN=5008;NS=2504;DP=18575;EAS_AF=0.0099;AMR_AF=0;AFR_AF=0.0008;EUR_AF=0;SAS_AF=0;AA=A|||;VT=SNP
2	173301562	rs118036343	C	T	100	PASS	AC=11;AF=0.00219649;AN=5008;NS=2504;DP=20888;EAS_AF=0.0109;AMR_AF=0;AFR_AF=0;EUR_AF=0;SAS_AF=0;AA=C|||;VT=SNP
2	173302006	rs79160711	A	G	100	PASS	AC=444;AF=0.0886581;AN=5008;NS=2504;DP=21804;EAS_AF=0.2679;AMR_AF=0.0605;AFR_AF=0.0015;EUR_AF=0.0388;SAS_AF=0.093;AA=a|||;VT=SNP
2	173303031	rs28485589	A	G	100	PASS	AC=667;AF=0.133187;AN=5008;NS=2504;DP=19554;EAS_AF=0.2669;AMR_AF=0.0749;AFR_AF=0.1634;EUR_AF=0.0408;SAS_AF=0.091;AA=A|||;VT=SNP
2	173303047	rs57878744	G	A	100	PASS	AC=575;AF=0.114816;AN=5008;NS=2504;DP=19315;EAS_AF=0.2669;AMR_AF=0.0749;AFR_AF=0.0938;EUR_AF=0.0408;SAS_AF=0.091;AA=G|||;VT=SNP
2	173303065	rs56892098	C	T	100	PASS	AC=575;AF=0.114816;AN=5008;NS=2504;DP=19542;EAS_AF=0.2669;AMR_AF=0.0749;AFR_AF=0.0938;EUR_AF=0.0408;SAS_AF=0.091;AA=C|||;VT=SNP
2	173303176	rs28540552	G	A	100	PASS	AC=1333;AF=0.266174;AN=5008;NS=2504;DP=19548;EAS_AF=0.5466;AMR_AF=0.2205;AFR_AF=0.1891;EUR_AF=0.0527;SAS_AF=0.3333;AA=G|||;VT=SNP
2	173303251	rs74483274	A	G	100	PASS	AC=577;AF=0.115216;AN=5008;NS=2504;DP=21034;EAS_AF=0.2669;AMR_AF=0.0749;AFR_AF=0.0938;EUR_AF=0.0427;SAS_AF=0.091;AA=A|||;VT=SNP
2	173303310	rs80010354	G	A	100	PASS	AC=575;AF=0.114816;AN=5008;NS=2504;DP=20892;EAS_AF=0.2669;AMR_AF=0.0749;AFR_AF=0.0923;EUR_AF=0.0427;SAS_AF=0.091;AA=G|||;VT=SNP
2	173303391	rs76837457	G	T	100	PASS	AC=578;AF=0.115415;AN=5008;NS=2504;DP=19672;EAS_AF=0.2669;AMR_AF=0.0749;AFR_AF=0.0938;EUR_AF=0.0427;SAS_AF=0.092;AA=G|||;VT=SNP
2	173303412	rs55726436	C	T	100	PASS	AC=526;AF=0.105032;AN=5008;NS=2504;DP=18911;EAS_AF=0.0347;AMR_AF=0.1268;AFR_AF=0.0454;EUR_AF=0.1809;SAS_AF=0.1646;AA=C|||;VT=SNP
2	173303531	rs78181761	A	G	100	PASS	AC=525;AF=0.104832;AN=5008;NS=2504;DP=17948;EAS_AF=0.2669;AMR_AF=0.0677;AFR_AF=0.0598;EUR_AF=0.0408;SAS_AF=0.091;AA=A|||;VT=SNP
2	173303800	rs79416408	C	T	100	PASS	AC=577;AF=0.115216;AN=5008;NS=2504;DP=19836;EAS_AF=0.2669;AMR_AF=0.0749;AFR_AF=0.0938;EUR_AF=0.0427;SAS_AF=0.091;AA=C|||;VT=SNP
2	173304036	rs12469875	T	C	100	PASS	AC=993;AF=0.198283;AN=5008;NS=2504;DP=21847;EAS_AF=0.5198;AMR_AF=0.1888;AFR_AF=0.093;EUR_AF=0.0348;SAS_AF=0.184;AA=T|||;VT=SNP
2	173304302	rs13414928	A	G	100	PASS	AC=822;AF=0.164137;AN=5008;NS=2504;DP=20337;EAS_AF=0.2966;AMR_AF=0.0865;AFR_AF=0.1944;EUR_AF=0.0427;SAS_AF=0.1667;AA=G|||;VT=SNP
2	173304482	rs13389764	C	T	100	PASS	AC=246;AF=0.0491214;AN=5008;NS=2504;DP=19941;EAS_AF=0.0308;AMR_AF=0.0115;AFR_AF=0.1006;EUR_AF=0;SAS_AF=0.0757;AA=C|||;VT=SNP
2	173304907	rs78946653	T	G	100	PASS	AC=120;AF=0.0239617;AN=5008;NS=2504;DP=19456;EAS_AF=0.0308;AMR_AF=0.0101;AFR_AF=0.0061;EUR_AF=0;SAS_AF=0.0757;AA=T|||;VT=SNP
2	173305040	rs16860377	C	T	100	PASS	AC=1191;AF=0.237819;AN=5008;NS=2504;DP=18938;EAS_AF=0.5149;AMR_AF=0.232;AFR_AF=0.1384;EUR_AF=0.0746;SAS_AF=0.2587;AA=T|||;VT=SNP
2	173305173	rs58514604	G	T	100	PASS	AC=1768;AF=0.353035;AN=5008;NS=2504;DP=18089;EAS_AF=0.7827;AMR_AF=0.3055;AFR_AF=0.2345;EUR_AF=0.1153;SAS_AF=0.3487;AA=G|||;VT=SNP
2	173305382	rs4405725	T	A	100	PASS	AC=577;AF=0.115216;AN=5008;NS=2504;DP=18385;EAS_AF=0.2669;AMR_AF=0.0735;AFR_AF=0.0961;EUR_AF=0.0408;SAS_AF=0.091;AA=A|||;VT=SNP
2	173305530	rs10497381	G	A	100	PASS	AC=1040;AF=0.207668;AN=5008;NS=2504;DP=20509;EAS_AF=0.5159;AMR_AF=0.2219;AFR_AF=0.0287;EUR_AF=0.0746;SAS_AF=0.2587;AA=G|||;VT=SNP
2	173305731	rs7596259	C	T	100	PASS	AC=1816;AF=0.36262;AN=5008;NS=2504;DP=18217;EAS_AF=0.7827;AMR_AF=0.3084;AFR_AF=0.2663;EUR_AF=0.1173;SAS_AF=0.3507;AA=T|||;VT=SNP
2	173305847	rs3762618	G	C	100	PASS	AC=535;AF=0.106829;AN=5008;NS=2504;DP=17608;EAS_AF=0.2669;AMR_AF=0.0663;AFR_AF=0.0681;EUR_AF=0.0388;SAS_AF=0.093;AA=G|||;VT=SNP
2	173305885	rs3762619	G	A	100	PASS	AC=940;AF=0.1877;AN=5008;NS=2504;DP=18281;EAS_AF=0.5159;AMR_AF=0.2104;AFR_AF=0.0295;EUR_AF=0.0567;SAS_AF=0.182;AA=G|||;VT=SNP
2	173306131	rs3762620	A	T	100	PASS	AC=525;AF=0.104832;AN=5008;NS=2504;DP=14644;EAS_AF=0.0357;AMR_AF=0.1254;AFR_AF=0.0439;EUR_AF=0.1849;SAS_AF=0.1616;AA=A|||;VT=SNP
2	173306140	rs3762621	C	T	100	PASS	AC=521;AF=0.104034;AN=5008;NS=2504;DP=14747;EAS_AF=0.0357;AMR_AF=0.1254;AFR_AF=0.0439;EUR_AF=0.1809;SAS_AF=0.1616;AA=C|||;VT=SNP
2	173307432	rs141876196	G	A	100	PASS	AC=14;AF=0.00279553;AN=5008;NS=2504;DP=20117;EAS_AF=0.0139;AMR_AF=0;AFR_AF=0;EUR_AF=0;SAS_AF=0;AA=G|||;VT=SNP
2	173307573	rs9287954	C	T	100	PASS	AC=1838;AF=0.367013;AN=5008;NS=2504;DP=18453;EAS_AF=0.8175;AMR_AF=0.3069;AFR_AF=0.2057;EUR_AF=0.1163;SAS_AF=0.4213;AA=T|||;VT=SNP
2	173307726	rs10207640	A	G	100	PASS	AC=529;AF=0.105631;AN=5008;NS=2504;DP=17459;EAS_AF=0.2679;AMR_AF=0.0605;AFR_AF=0.0666;EUR_AF=0.0388;SAS_AF=0.092;AA=A|||;VT=SNP
2	173307756	rs10207654	A	G	100	PASS	AC=529;AF=0.105631;AN=5008;NS=2504;DP=17589;EAS_AF=0.2679;AMR_AF=0.0605;AFR_AF=0.0666;EUR_AF=0.0388;SAS_AF=0.092;AA=G|||;VT=SNP
2	173308194	rs16860397	G	T	100	PASS	AC=387;AF=0.0772764;AN=5008;NS=2504;DP=17235;EAS_AF=0.2341;AMR_AF=0.0403;AFR_AF=0.0015;EUR_AF=0.0388;SAS_AF=0.0838;AA=G|||;VT=SNP
2	173308318	rs7604404	C	A	100	PASS	AC=1802;AF=0.359824;AN=5008;NS=2504;DP=17880;EAS_AF=0.8155;AMR_AF=0.304;AFR_AF=0.1823;EUR_AF=0.1153;SAS_AF=0.4213;AA=A|||;VT=SNP
2	173308571	rs74994420	C	T	100	PASS	AC=905;AF=0.180711;AN=5008;NS=2504;DP=17123;EAS_AF=0.5179;AMR_AF=0.2075;AFR_AF=0.0061;EUR_AF=0.0567;SAS_AF=0.1779;AA=C|||;VT=SNP
2	173308615	rs10187564	G	A	100	PASS	AC=528;AF=0.105431;AN=5008;NS=2504;DP=18879;EAS_AF=0.2669;AMR_AF=0.0605;AFR_AF=0.0666;EUR_AF=0.0388;SAS_AF=0.092;AA=A|||;VT=SNP
2	173308990	rs56680945	T	C	100	PASS	AC=256;AF=0.0511182;AN=5008;NS=2504;DP=18659;EAS_AF=0.0863;AMR_AF=0.0375;AFR_AF=0.0113;EUR_AF=0.0616;SAS_AF=0.0675;AA=T|||;VT=SNP
2	173309352	rs114351915	A	C	100	PASS	AC=261;AF=0.0521166;AN=5008;NS=2504;DP=10097;EAS_AF=0.0308;AMR_AF=0.0231;AFR_AF=0.1044;EUR_AF=0.002;SAS_AF=0.0757;AA=A|||;VT=SNP
2	173309402	rs80353656	T	C	100	PASS	AC=387;AF=0.0772764;AN=5008;NS=2504;DP=11852;EAS_AF=0.2341;AMR_AF=0.0403;AFR_AF=0.0015;EUR_AF=0.0388;SAS_AF=0.0838;AA=T|||;VT=SNP
2	173309618	rs13410475	C	A	100	PASS	AC=528;AF=0.105431;AN=5008;NS=2504;DP=15813;EAS_AF=0.2669;AMR_AF=0.0605;AFR_AF=0.0666;EUR_AF=0.0388;SAS_AF=0.092;AA=C|||;VT=SNP
2	173309803	rs146618443	G	T	100	PASS	AC=528;AF=0.105431;AN=5008;NS=2504;DP=12086;EAS_AF=0.2669;AMR_AF=0.0605;AFR_AF=0.0666;EUR_AF=0.0388;SAS_AF=0.092;AA=T|||;VT=SNP
2	173309819	rs111728262	A	G	100	PASS	AC=1996;AF=0.398562;AN=5008;NS=2504;DP=12039;EAS_AF=0.8165;AMR_AF=0.317;AFR_AF=0.32;EUR_AF=0.1173;SAS_AF=0.4213;AA=G|||;VT=SNP
2	173310331	rs4993283	T	C	100	PASS	AC=1202;AF=0.240016;AN=5008;NS=2504;DP=9811;EAS_AF=0.5188;AMR_AF=0.2363;AFR_AF=0.1422;EUR_AF=0.0785;SAS_AF=0.2536;AA=C|||;VT=SNP
2	173310356	rs4993282	G	A	100	PASS	AC=1202;AF=0.240016;AN=5008;NS=2504;DP=9632;EAS_AF=0.5188;AMR_AF=0.2363;AFR_AF=0.1422;EUR_AF=0.0785;SAS_AF=0.2536;AA=G|||;VT=SNP
2	173310475	rs4281870	A	G	100	PASS	AC=935;AF=0.186701;AN=5008;NS=2504;DP=16380;EAS_AF=0.5188;AMR_AF=0.2089;AFR_AF=0.0234;EUR_AF=0.0586;SAS_AF=0.181;AA=A|||;VT=SNP
2	173310545	rs4480959	C	T	100	PASS	AC=1202;AF=0.240016;AN=5008;NS=2504;DP=15380;EAS_AF=0.5188;AMR_AF=0.2363;AFR_AF=0.1415;EUR_AF=0.0785;SAS_AF=0.2546;AA=T|||;VT=SNP
2	173311003	rs76128279	T	C	100	PASS	AC=1042;AF=0.208067;AN=5008;NS=2504;DP=15685;EAS_AF=0.5188;AMR_AF=0.2219;AFR_AF=0.0287;EUR_AF=0.0765;SAS_AF=0.2556;AA=T|||;VT=SNP
2	173311089	rs75397932	A	G	100	PASS	AC=1045;AF=0.208666;AN=5008;NS=2504;DP=16549;EAS_AF=0.5188;AMR_AF=0.2233;AFR_AF=0.0287;EUR_AF=0.0765;SAS_AF=0.2577;AA=A|||;VT=SNP
2	173311553	rs12621278	A	G	100	PASS	AC=440;AF=0.0878594;AN=5008;NS=2504;DP=19596;EAS_AF=0.2669;AMR_AF=0.0605;AFR_AF=0.0015;EUR_AF=0.0388;SAS_AF=0.09;AA=A|||;VT=SNP
2	173311682	rs12615596	G	A	100	PASS	AC=774;AF=0.154553;AN=5008;NS=2504;DP=13910;EAS_AF=0.2679;AMR_AF=0.0821;AFR_AF=0.2269;EUR_AF=0.0417;SAS_AF=0.1074;AA=G|||;VT=SNP
2	173311774	rs149590445	C	T	100	PASS	AC=54;AF=0.0107827;AN=5008;NS=2504;DP=12086;EAS_AF=0.0317;AMR_AF=0.0202;AFR_AF=0;EUR_AF=0;SAS_AF=0.0082;AA=C|||;VT=SNP
2	173312681	rs76911281	C	T	100	PASS	AC=907;AF=0.18111;AN=5008;NS=2504;DP=20075;EAS_AF=0.5188;AMR_AF=0.2075;AFR_AF=0.0061;EUR_AF=0.0567;SAS_AF=0.1789;AA=C|||;VT=SNP
2	173312955	rs12469788	C	A	100	PASS	AC=556;AF=0.111022;AN=5008;NS=2504;DP=22836;EAS_AF=0.0347;AMR_AF=0.1282;AFR_AF=0.0711;EUR_AF=0.1789;SAS_AF=0.1616;AA=C|||;VT=SNP
2	173313453	rs1574259	C	T	100	PASS	AC=441;AF=0.0880591;AN=5008;NS=2504;DP=17525;EAS_AF=0.2669;AMR_AF=0.062;AFR_AF=0.0015;EUR_AF=0.0388;SAS_AF=0.09;AA=C|||;VT=SNP
2	173313965	rs1574256	G	C	100	PASS	AC=442;AF=0.0882588;AN=5008;NS=2504;DP=19504;EAS_AF=0.2669;AMR_AF=0.0605;AFR_AF=0.0015;EUR_AF=0.0388;SAS_AF=0.092;AA=G|||;VT=SNP
2	173314080	rs77838572	C	T	100	PASS	AC=241;AF=0.048123;AN=5008;NS=2504;DP=21162;EAS_AF=0.0853;AMR_AF=0.0346;AFR_AF=0.0038;EUR_AF=0.0596;SAS_AF=0.0675;AA=C|||;VT=SNP
2	173314339	rs10210544	A	G	100	PASS	AC=1124;AF=0.224441;AN=5008;NS=2504;DP=18961;EAS_AF=0.2937;AMR_AF=0.1311;AFR_AF=0.3343;EUR_AF=0.0994;SAS_AF=0.1994;AA=G|||;VT=SNP
2	173314589	rs10202179	T	C	100	PASS	AC=3342;AF=0.667332;AN=5008;NS=2504;DP=15051;EAS_AF=0.8472;AMR_AF=0.5216;AFR_AF=0.8691;EUR_AF=0.3698;SAS_AF=0.6186;AA=C|||;VT=SNP
2	173314608	rs2178471	C	T	100	PASS	AC=3339;AF=0.666733;AN=5008;NS=2504;DP=13973;EAS_AF=0.8472;AMR_AF=0.5202;AFR_AF=0.8691;EUR_AF=0.3678;SAS_AF=0.6186;AA=c|||;VT=SNP
2	173314713	rs12052253	A	T	100	PASS	AC=443;AF=0.0884585;AN=5008;NS=2504;DP=17671;EAS_AF=0.2669;AMR_AF=0.0605;AFR_AF=0.0023;EUR_AF=0.0388;SAS_AF=0.092;AA=A|||;VT=SNP
2	173315545	rs6721597	T	A	100	PASS	AC=1785;AF=0.35643;AN=5008;NS=2504;DP=6133;EAS_AF=0.5536;AMR_AF=0.3501;AFR_AF=0.2988;EUR_AF=0.2525;SAS_AF=0.3425;AA=T|||;VT=SNP
2	173315717	rs13387602	A	G	100	PASS	AC=1357;AF=0.270966;AN=5008;NS=2504;DP=7539;EAS_AF=0.2937;AMR_AF=0.1412;AFR_AF=0.5061;EUR_AF=0.0994;SAS_AF=0.1984;AA=A|||;VT=SNP
2	173315752	rs7587375	A	G	100	PASS	AC=3337;AF=0.666334;AN=5008;NS=2504;DP=9058;EAS_AF=0.8482;AMR_AF=0.5216;AFR_AF=0.8616;EUR_AF=0.3748;SAS_AF=0.6176;AA=G|||;VT=SNP
2	173316217	rs12052385	A	G	100	PASS	AC=388;AF=0.077476;AN=5008;NS=2504;DP=17479;EAS_AF=0.2351;AMR_AF=0.0403;AFR_AF=0.0015;EUR_AF=0.0388;SAS_AF=0.0838;AA=A|||;VT=SNP
2	173316788	rs16860416	G	A	100	PASS	AC=1147;AF=0.229034;AN=5008;NS=2504;DP=19875;EAS_AF=0.2946;AMR_AF=0.1383;AFR_AF=0.3495;EUR_AF=0.0974;SAS_AF=0.1984;AA=G|||;VT=SNP
2	173317373	rs7565670	G	A	100	PASS	AC=790;AF=0.157748;AN=5008;NS=2504;DP=19649;EAS_AF=0.0347;AMR_AF=0.1441;AFR_AF=0.2277;EUR_AF=0.1948;SAS_AF=0.1616;AA=G|||;VT=SNP
2	173317410	rs10197251	C	A	100	PASS	AC=1102;AF=0.220048;AN=5008;NS=2504;DP=19921;EAS_AF=0.5188;AMR_AF=0.2205;AFR_AF=0.0764;EUR_AF=0.0746;SAS_AF=0.2556;AA=C|||;VT=SNP
2	173317497	rs118181990	C	T	100	PASS	AC=59;AF=0.0117812;AN=5008;NS=2504;DP=20748;EAS_AF=0.0317;AMR_AF=0.0216;AFR_AF=0;EUR_AF=0.003;SAS_AF=0.0092;AA=C|||;VT=SNP
2	173317498	rs59979740	G	T	100	PASS	AC=656;AF=0.13099;AN=5008;NS=2504;DP=20681;EAS_AF=0.0278;AMR_AF=0.072;AFR_AF=0.3124;EUR_AF=0.0606;SAS_AF=0.1063;AA=T|||;VT=SNP
2	173317826	rs16860419	G	C	100	PASS	AC=387;AF=0.0772764;AN=5008;NS=2504;DP=18803;EAS_AF=0.2341;AMR_AF=0.0403;AFR_AF=0.0015;EUR_AF=0.0388;SAS_AF=0.0838;AA=G|||;VT=SNP
2	173317827	rs7594889	A	G	100	PASS	AC=789;AF=0.157548;AN=5008;NS=2504;DP=18868;EAS_AF=0.0347;AMR_AF=0.1441;AFR_AF=0.2269;EUR_AF=0.1948;SAS_AF=0.1616;AA=A|||;VT=SNP
2	173317863	rs16860422	A	G	100	PASS	AC=656;AF=0.13099;AN=5008;NS=2504;DP=19956;EAS_AF=0.0278;AMR_AF=0.072;AFR_AF=0.3124;EUR_AF=0.0606;SAS_AF=0.1063;AA=G|||;VT=SNP
2	173317864	rs6717877	C	T	100	PASS	AC=556;AF=0.111022;AN=5008;NS=2504;DP=19943;EAS_AF=0.0347;AMR_AF=0.1311;AFR_AF=0.0703;EUR_AF=0.1789;SAS_AF=0.1605;AA=C|||;VT=SNP
2	173317946	rs6433358	T	A	100	PASS	AC=797;AF=0.159145;AN=5008;NS=2504;DP=18553;EAS_AF=0.0347;AMR_AF=0.1441;AFR_AF=0.233;EUR_AF=0.1948;SAS_AF=0.1616;AA=T|||;VT=SNP
2	173318034	rs56791382	C	T	100	PASS	AC=26;AF=0.00519169;AN=5008;NS=2504;DP=17318;EAS_AF=0.0238;AMR_AF=0;AFR_AF=0;EUR_AF=0;SAS_AF=0.002;AA=C|||;VT=SNP
2	173318061	rs6718033	C	T	100	PASS	AC=790;AF=0.157748;AN=5008;NS=2504;DP=16906;EAS_AF=0.0347;AMR_AF=0.1441;AFR_AF=0.2277;EUR_AF=0.1948;SAS_AF=0.1616;AA=C|||;VT=SNP
2	173318179	rs115112210	G	T	100	PASS	AC=441;AF=0.0880591;AN=5008;NS=2504;DP=18036;EAS_AF=0.2659;AMR_AF=0.0605;AFR_AF=0.0015;EUR_AF=0.0388;SAS_AF=0.092;AA=G|||;VT=SNP
2	173318244	rs114161133	G	T	100	PASS	AC=441;AF=0.0880591;AN=5008;NS=2504;DP=18823;EAS_AF=0.2659;AMR_AF=0.0605;AFR_AF=0.0015;EUR_AF=0.0388;SAS_AF=0.092;AA=G|||;VT=SNP
2	173318571	rs13421350	G	A	100	PASS	AC=1060;AF=0.211661;AN=5008;NS=2504;DP=19521;EAS_AF=0.2946;AMR_AF=0.1326;AFR_AF=0.2859;EUR_AF=0.0984;SAS_AF=0.1984;AA=A|||;VT=SNP
2	173318867	rs12622044	G	A	100	PASS	AC=908;AF=0.18131;AN=5008;NS=2504;DP=16202;EAS_AF=0.5188;AMR_AF=0.2075;AFR_AF=0.0061;EUR_AF=0.0567;SAS_AF=0.18;AA=G|||;VT=SNP
2	173319112	rs16860426	A	T	100	PASS	AC=445;AF=0.0888578;AN=5008;NS=2504;DP=19096;EAS_AF=0.2679;AMR_AF=0.0605;AFR_AF=0.0015;EUR_AF=0.0398;SAS_AF=0.093;AA=G|||;VT=SNP
2	173319388	rs11901314	C	T	100	PASS	AC=729;AF=0.145567;AN=5008;NS=2504;DP=20247;EAS_AF=0.0268;AMR_AF=0.0778;AFR_AF=0.3714;EUR_AF=0.0706;SAS_AF=0.0879;AA=C|||;VT=SNP
2	173319509	rs59360025	A	T	100	PASS	AC=730;AF=0.145767;AN=5008;NS=2504;DP=20691;EAS_AF=0.0278;AMR_AF=0.0778;AFR_AF=0.3714;EUR_AF=0.0706;SAS_AF=0.0879;AA=A|||;VT=SNP
2	173319930	rs77167534	C	T	100	PASS	AC=438;AF=0.0874601;AN=5008;NS=2504;DP=22563;EAS_AF=0.2579;AMR_AF=0.0663;AFR_AF=0.0015;EUR_AF=0.0398;SAS_AF=0.092;AA=C|||;VT=SNP
2	173320380	rs6726739	G	A	100	PASS	AC=1167;AF=0.233027;AN=5008;NS=2504;DP=20479;EAS_AF=0.2857;AMR_AF=0.1441;AFR_AF=0.3714;EUR_AF=0.1103;SAS_AF=0.181;AA=A|||;VT=SNP
2	173320520	rs6755175	A	G	100	PASS	AC=731;AF=0.145966;AN=5008;NS=2504;DP=20007;EAS_AF=0.0278;AMR_AF=0.0778;AFR_AF=0.3707;EUR_AF=0.0706;SAS_AF=0.09;AA=A|||;VT=SNP
2	173320956	rs28595036	C	T	100	PASS	AC=1170;AF=0.233626;AN=5008;NS=2504;DP=20856;EAS_AF=0.2857;AMR_AF=0.1441;AFR_AF=0.3729;EUR_AF=0.1103;SAS_AF=0.182;AA=T|||;VT=SNP
2	173321012	rs79679498	A	G	100	PASS	AC=36;AF=0.0071885;AN=5008;NS=2504;DP=20870;EAS_AF=0.0337;AMR_AF=0;AFR_AF=0;EUR_AF=0;SAS_AF=0.002;AA=A|||;VT=SNP
2	173321021	rs16860435	A	G	100	PASS	AC=569;AF=0.113618;AN=5008;NS=2504;DP=20925;EAS_AF=0.0278;AMR_AF=0.0605;AFR_AF=0.2685;EUR_AF=0.0567;SAS_AF=0.089;AA=A|||;VT=SNP
2	173321413	rs16860438	A	T	100	PASS	AC=438;AF=0.0874601;AN=5008;NS=2504;DP=19109;EAS_AF=0.2579;AMR_AF=0.0663;AFR_AF=0.0015;EUR_AF=0.0398;SAS_AF=0.092;AA=A|||;VT=SNP
2	173321791	rs116532339	T	G	100	PASS	AC=438;AF=0.0874601;AN=5008;NS=2504;DP=16528;EAS_AF=0.2579;AMR_AF=0.0663;AFR_AF=0.0015;EUR_AF=0.0398;SAS_AF=0.092;AA=G|||;VT=SNP
2	173321883	rs10208194	T	A	100	PASS	AC=1172;AF=0.234026;AN=5008;NS=2504;DP=14225;EAS_AF=0.2857;AMR_AF=0.1441;AFR_AF=0.3729;EUR_AF=0.1123;SAS_AF=0.182;AA=A|||;VT=SNP
2	173321944	rs12473999	C	T	100	PASS	AC=1602;AF=0.319888;AN=5008;NS=2504;DP=15204;EAS_AF=0.5367;AMR_AF=0.3516;AFR_AF=0.1339;EUR_AF=0.2565;SAS_AF=0.3906;AA=C|||;VT=SNP
2	173322326	rs7564416	G	A	100	PASS	AC=1166;AF=0.232827;AN=5008;NS=2504;DP=17123;EAS_AF=0.2847;AMR_AF=0.1427;AFR_AF=0.3699;EUR_AF=0.1133;SAS_AF=0.181;AA=A|||;VT=SNP
2	173322793	rs1950099	A	G	100	PASS	AC=827;AF=0.165136;AN=5008;NS=2504;DP=16335;EAS_AF=0.0248;AMR_AF=0.0893;AFR_AF=0.4357;EUR_AF=0.0726;SAS_AF=0.093;AA=A|||;VT=SNP
2	173322809	rs17676243	G	A	100	PASS	AC=620;AF=0.123802;AN=5008;NS=2504;DP=16359;EAS_AF=0.0377;AMR_AF=0.1441;AFR_AF=0.0847;EUR_AF=0.2038;SAS_AF=0.1687;AA=g|||;VT=SNP
2	173322927	rs35783685	C	T	100	PASS	AC=1081;AF=0.215855;AN=5008;NS=2504;DP=18943;EAS_AF=0.2946;AMR_AF=0.2104;AFR_AF=0.1089;EUR_AF=0.2366;SAS_AF=0.2618;AA=T|||;VT=SNP
2	173323005	rs35821653	A	G	100	PASS	AC=1126;AF=0.22484;AN=5008;NS=2504;DP=13710;EAS_AF=0.2966;AMR_AF=0.2118;AFR_AF=0.1263;EUR_AF=0.2316;SAS_AF=0.2863;AA=G|||;VT=SNP
2	173323113	rs117974080	G	A	100	PASS	AC=58;AF=0.0115815;AN=5008;NS=2504;DP=15436;EAS_AF=0.0327;AMR_AF=0.0245;AFR_AF=0;EUR_AF=0;SAS_AF=0.0082;AA=G|||;VT=SNP
2	173323194	rs12693001	G	C	100	PASS	AC=3434;AF=0.685703;AN=5008;NS=2504;DP=18071;EAS_AF=0.8323;AMR_AF=0.5447;AFR_AF=0.8964;EUR_AF=0.3767;SAS_AF=0.6677;AA=C|||;VT=SNP
2	173323838	rs12464480	T	C	100	PASS	AC=1113;AF=0.222244;AN=5008;NS=2504;DP=20157;EAS_AF=0.2927;AMR_AF=0.2104;AFR_AF=0.121;EUR_AF=0.2336;SAS_AF=0.2832;AA=T|||;VT=SNP
2	173323989	rs35180608	T	C	100	PASS	AC=1112;AF=0.222045;AN=5008;NS=2504;DP=19954;EAS_AF=0.2927;AMR_AF=0.2104;AFR_AF=0.121;EUR_AF=0.2336;SAS_AF=0.2822;AA=C|||;VT=SNP
2	173323994	rs10202463	C	T	100	PASS	AC=454;AF=0.090655;AN=5008;NS=2504;DP=19848;EAS_AF=0.0248;AMR_AF=0.0605;AFR_AF=0.1823;EUR_AF=0.0586;SAS_AF=0.089;AA=C|||;VT=SNP
2	173323998	rs36040769	A	G	100	PASS	AC=1112;AF=0.222045;AN=5008;NS=2504;DP=19910;EAS_AF=0.2927;AMR_AF=0.2104;AFR_AF=0.121;EUR_AF=0.2336;SAS_AF=0.2822;AA=G|||;VT=SNP
2	173324013	rs35700760	C	T	100	PASS	AC=1112;AF=0.222045;AN=5008;NS=2504;DP=19551;EAS_AF=0.2927;AMR_AF=0.2104;AFR_AF=0.121;EUR_AF=0.2336;SAS_AF=0.2822;AA=C|||;VT=SNP
2	173324218	rs68069880	A	G	100	PASS	AC=1115;AF=0.222644;AN=5008;NS=2504;DP=18984;EAS_AF=0.2927;AMR_AF=0.2104;AFR_AF=0.121;EUR_AF=0.2336;SAS_AF=0.2853;AA=G|||;VT=SNP
2	173324256	rs75888567	G	A	100	PASS	AC=490;AF=0.0978435;AN=5008;NS=2504;DP=20589;EAS_AF=0.255;AMR_AF=0.0677;AFR_AF=0.0272;EUR_AF=0.0398;SAS_AF=0.1125;AA=A|||;VT=SNP
2	173324272	rs34526119	A	C	100	PASS	AC=1117;AF=0.223043;AN=5008;NS=2504;DP=20846;EAS_AF=0.2946;AMR_AF=0.2104;AFR_AF=0.121;EUR_AF=0.2356;SAS_AF=0.2832;AA=A|||;VT=SNP
2	173324357	rs35861954	T	C	100	PASS	AC=1114;AF=0.222444;AN=5008;NS=2504;DP=20698;EAS_AF=0.2937;AMR_AF=0.2104;AFR_AF=0.121;EUR_AF=0.2336;SAS_AF=0.2832;AA=C|||;VT=SNP
2	173324817	rs16860450	G	A	100	PASS	AC=1114;AF=0.222444;AN=5008;NS=2504;DP=22595;EAS_AF=0.2937;AMR_AF=0.2104;AFR_AF=0.121;EUR_AF=0.2336;SAS_AF=0.2832;AA=G|||;VT=SNP
2	173324908	rs12622724	G	A	100	PASS	AC=490;AF=0.0978435;AN=5008;NS=2504;DP=20334;EAS_AF=0.255;AMR_AF=0.0677;AFR_AF=0.0272;EUR_AF=0.0398;SAS_AF=0.1125;AA=A|||;VT=SNP
2	173325122	rs12616256	A	G	100	PASS	AC=1114;AF=0.222444;AN=5008;NS=2504;DP=19754;EAS_AF=0.2937;AMR_AF=0.2104;AFR_AF=0.121;EUR_AF=0.2336;SAS_AF=0.2832;AA=A|||;VT=SNP
2	173325198	rs12622816	G	A	100	PASS	AC=1114;AF=0.222444;AN=5008;NS=2504;DP=19116;EAS_AF=0.2937;AMR_AF=0.2104;AFR_AF=0.121;EUR_AF=0.2336;SAS_AF=0.2832;AA=A|||;VT=SNP
2	173325244	rs12613307	T	G	100	PASS	AC=490;AF=0.0978435;AN=5008;NS=2504;DP=17699;EAS_AF=0.255;AMR_AF=0.0677;AFR_AF=0.0272;EUR_AF=0.0398;SAS_AF=0.1125;AA=T|||;VT=SNP
2	173325356	rs12477594	G	A	100	PASS	AC=936;AF=0.186901;AN=5008;NS=2504;DP=17955;EAS_AF=0.503;AMR_AF=0.2118;AFR_AF=0.0121;EUR_AF=0.0567;SAS_AF=0.2137;AA=G|||;VT=SNP
2	173325708	rs118087385	A	G	100	PASS	AC=62;AF=0.0123802;AN=5008;NS=2504;DP=19024;EAS_AF=0.0308;AMR_AF=0.0029;AFR_AF=0;EUR_AF=0;SAS_AF=0.0297;AA=A|||;VT=SNP
2	173325876	rs35288169	A	G	100	PASS	AC=1115;AF=0.222644;AN=5008;NS=2504;DP=19873;EAS_AF=0.2937;AMR_AF=0.2089;AFR_AF=0.121;EUR_AF=0.2346;SAS_AF=0.2843;AA=A|||;VT=SNP
2	173326199	rs36002642	G	A	100	PASS	AC=623;AF=0.124401;AN=5008;NS=2504;DP=20126;EAS_AF=0.0387;AMR_AF=0.1412;AFR_AF=0.0938;EUR_AF=0.1928;SAS_AF=0.1718;AA=G|||;VT=SNP
2	173326246	rs13430568	C	T	100	PASS	AC=511;AF=0.102037;AN=5008;NS=2504;DP=20734;EAS_AF=0.0248;AMR_AF=0.0605;AFR_AF=0.2224;EUR_AF=0.0596;SAS_AF=0.092;AA=C|||;VT=SNP
2	173326436	rs1076594	A	G	100	PASS	AC=1623;AF=0.324081;AN=5008;NS=2504;DP=21255;EAS_AF=0.3185;AMR_AF=0.2695;AFR_AF=0.3434;EUR_AF=0.2922;SAS_AF=0.3753;AA=G|||;VT=SNP
2	173326619	rs1076595	T	C	100	PASS	AC=1129;AF=0.225439;AN=5008;NS=2504;DP=21019;EAS_AF=0.5139;AMR_AF=0.2262;AFR_AF=0.0598;EUR_AF=0.0746;SAS_AF=0.3067;AA=T|||;VT=SNP
2	173326891	rs10165273	G	T	100	PASS	AC=513;AF=0.102436;AN=5008;NS=2504;DP=20435;EAS_AF=0.0248;AMR_AF=0.062;AFR_AF=0.2231;EUR_AF=0.0596;SAS_AF=0.092;AA=G|||;VT=SNP
2	173326919	rs2357411	A	G	100	PASS	AC=1592;AF=0.317891;AN=5008;NS=2504;DP=20200;EAS_AF=0.3264;AMR_AF=0.2637;AFR_AF=0.3268;EUR_AF=0.2783;SAS_AF=0.3763;AA=A|||;VT=SNP
2	173327032	rs10188909	A	G	100	PASS	AC=457;AF=0.091254;AN=5008;NS=2504;DP=18679;EAS_AF=0.0268;AMR_AF=0.0504;AFR_AF=0.1853;EUR_AF=0.0596;SAS_AF=0.092;AA=A|||;VT=SNP
2	173327168	rs10165340	C	T	100	PASS	AC=513;AF=0.102436;AN=5008;NS=2504;DP=19917;EAS_AF=0.0258;AMR_AF=0.0605;AFR_AF=0.2224;EUR_AF=0.0586;SAS_AF=0.0941;AA=C|||;VT=SNP
2	173327249	rs1076596	G	A	100	PASS	AC=1103;AF=0.220248;AN=5008;NS=2504;DP=20707;EAS_AF=0.2937;AMR_AF=0.2075;AFR_AF=0.112;EUR_AF=0.2336;SAS_AF=0.2863;AA=G|||;VT=SNP
2	173327273	rs1076597	C	T	100	PASS	AC=2317;AF=0.46266;AN=5008;NS=2504;DP=21044;EAS_AF=0.8065;AMR_AF=0.4409;AFR_AF=0.2617;EUR_AF=0.2962;SAS_AF=0.5665;AA=C|||;VT=SNP
2	173327823	rs74461567	C	T	100	PASS	AC=429;AF=0.0856629;AN=5008;NS=2504;DP=22336;EAS_AF=0.249;AMR_AF=0.0663;AFR_AF=0.0015;EUR_AF=0.0398;SAS_AF=0.092;AA=C|||;VT=SNP
2	173329714	rs12620581	A	G	100	PASS	AC=1757;AF=0.350839;AN=5008;NS=2504;DP=18596;EAS_AF=0.7619;AMR_AF=0.2983;AFR_AF=0.2769;EUR_AF=0.0974;SAS_AF=0.3252;AA=A|||;VT=SNP
2	173329965	rs12471315	T	A	100	PASS	AC=2626;AF=0.524361;AN=5008;NS=2504;DP=19145;EAS_AF=0.7986;AMR_AF=0.4568;AFR_AF=0.4985;EUR_AF=0.2922;SAS_AF=0.5634;AA=A|||;VT=SNP
2	173331074	rs2701267	T	G	100	PASS	AC=4468;AF=0.892173;AN=5008;NS=2504;DP=19601;EAS_AF=0.9772;AMR_AF=0.9568;AFR_AF=0.7708;EUR_AF=0.9632;SAS_AF=0.8497;AA=G|||;VT=SNP
2	173331076	rs116108611	G	A	100	PASS	AC=430;AF=0.0858626;AN=5008;NS=2504;DP=19584;EAS_AF=0.2569;AMR_AF=0.062;AFR_AF=0.0015;EUR_AF=0.0358;SAS_AF=0.092;AA=G|||;VT=SNP
2	173331139	rs6728123	G	A	100	PASS	AC=557;AF=0.111222;AN=5008;NS=2504;DP=19153;EAS_AF=0.0397;AMR_AF=0.1225;AFR_AF=0.0817;EUR_AF=0.159;SAS_AF=0.1677;AA=G|||;VT=SNP
2	173331275	rs146479038	G	C	100	PASS	AC=63;AF=0.0125799;AN=5008;NS=2504;DP=18030;EAS_AF=0.0377;AMR_AF=0.0245;AFR_AF=0;EUR_AF=0;SAS_AF=0.0082;AA=G|||;VT=SNP
2	173331436	rs12616959	A	T	100	PASS	AC=2284;AF=0.45607;AN=5008;NS=2504;DP=19636;EAS_AF=0.7877;AMR_AF=0.3415;AFR_AF=0.4917;EUR_AF=0.1372;SAS_AF=0.4755;AA=A|||;VT=SNP
2	173331545	rs6728419	C	T	100	PASS	AC=582;AF=0.116214;AN=5008;NS=2504;DP=18247;EAS_AF=0.0397;AMR_AF=0.1239;AFR_AF=0.0998;EUR_AF=0.159;SAS_AF=0.1677;AA=T|||;VT=SNP
2	173331754	rs6731691	G	A	100	PASS	AC=581;AF=0.116014;AN=5008;NS=2504;DP=19159;EAS_AF=0.0397;AMR_AF=0.1239;AFR_AF=0.0991;EUR_AF=0.159;SAS_AF=0.1677;AA=A|||;VT=SNP
2	173331936	rs6433359	C	T	100	PASS	AC=581;AF=0.116014;AN=5008;NS=2504;DP=20377;EAS_AF=0.0397;AMR_AF=0.1239;AFR_AF=0.0991;EUR_AF=0.159;SAS_AF=0.1677;AA=C|||;VT=SNP
2	173331972	rs2272497	A	C	100	PASS	AC=63;AF=0.0125799;AN=5008;NS=2504;DP=20062;EAS_AF=0.0377;AMR_AF=0.0245;AFR_AF=0;EUR_AF=0;SAS_AF=0.0082;AA=A|||;VT=SNP
2	173331974	rs2272498	A	T	100	PASS	AC=581;AF=0.116014;AN=5008;NS=2504;DP=20026;EAS_AF=0.0397;AMR_AF=0.1239;AFR_AF=0.0991;EUR_AF=0.159;SAS_AF=0.1677;AA=A|||;VT=SNP
2	173332015	rs6433360	G	T	100	PASS	AC=581;AF=0.116014;AN=5008;NS=2504;DP=19901;EAS_AF=0.0397;AMR_AF=0.1239;AFR_AF=0.0991;EUR_AF=0.159;SAS_AF=0.1677;AA=T|||;VT=SNP
2	173332115	rs2272499	G	A	100	PASS	AC=2865;AF=0.572085;AN=5008;NS=2504;DP=20733;EAS_AF=0.8274;AMR_AF=0.4654;AFR_AF=0.5908;EUR_AF=0.2962;SAS_AF=0.6431;AA=A|||;VT=SNP
2	173332725	rs7584977	C	T	100	PASS	AC=2441;AF=0.48742;AN=5008;NS=2504;DP=18133;EAS_AF=0.7867;AMR_AF=0.353;AFR_AF=0.6051;EUR_AF=0.1372;SAS_AF=0.4755;AA=C|||;VT=SNP
2	173332829	rs3792254	C	A	100	PASS	AC=2257;AF=0.450679;AN=5008;NS=2504;DP=15972;EAS_AF=0.7867;AMR_AF=0.3415;AFR_AF=0.4864;EUR_AF=0.1372;SAS_AF=0.456;AA=A|||;VT=SNP
2	173332947	rs3792255	G	C	100	PASS	AC=581;AF=0.116014;AN=5008;NS=2504;DP=16089;EAS_AF=0.0397;AMR_AF=0.1239;AFR_AF=0.0991;EUR_AF=0.159;SAS_AF=0.1677;AA=G|||;VT=SNP
2	173333047	rs3792256	T	C	100	PASS	AC=581;AF=0.116014;AN=5008;NS=2504;DP=16752;EAS_AF=0.0397;AMR_AF=0.1239;AFR_AF=0.0991;EUR_AF=0.159;SAS_AF=0.1677;AA=C|||;VT=SNP
2	173333199	rs3828342	G	A	100	PASS	AC=581;AF=0.116014;AN=5008;NS=2504;DP=18463;EAS_AF=0.0397;AMR_AF=0.1239;AFR_AF=0.0991;EUR_AF=0.159;SAS_AF=0.1677;AA=A|||;VT=SNP
2	173333227	rs17727678	T	G	100	PASS	AC=581;AF=0.116014;AN=5008;NS=2504;DP=18550;EAS_AF=0.0397;AMR_AF=0.1239;AFR_AF=0.0991;EUR_AF=0.159;SAS_AF=0.1677;AA=G|||;VT=SNP
2	173333347	rs10497383	A	C	100	PASS	AC=581;AF=0.116014;AN=5008;NS=2504;DP=19496;EAS_AF=0.0397;AMR_AF=0.1239;AFR_AF=0.0991;EUR_AF=0.159;SAS_AF=0.1677;AA=A|||;VT=SNP
2	173333424	rs10497384	G	A	100	PASS	AC=581;AF=0.116014;AN=5008;NS=2504;DP=19207;EAS_AF=0.0397;AMR_AF=0.1239;AFR_AF=0.0991;EUR_AF=0.159;SAS_AF=0.1677;AA=G|||;VT=SNP
2	173333463	rs17727732	A	T	100	PASS	AC=580;AF=0.115815;AN=5008;NS=2504;DP=19225;EAS_AF=0.0397;AMR_AF=0.1239;AFR_AF=0.0983;EUR_AF=0.159;SAS_AF=0.1677;AA=A|||;VT=SNP
2	173333720	rs17676773	G	A	100	PASS	AC=582;AF=0.116214;AN=5008;NS=2504;DP=19220;EAS_AF=0.0397;AMR_AF=0.1239;AFR_AF=0.0991;EUR_AF=0.16;SAS_AF=0.1677;AA=A|||;VT=SNP
2	173333840	rs1574028	C	A	100	PASS	AC=207;AF=0.0413339;AN=5008;NS=2504;DP=20263;EAS_AF=0.0119;AMR_AF=0.0937;AFR_AF=0.0061;EUR_AF=0.0656;SAS_AF=0.0573;AA=C|||;VT=SNP;EX_TARGET
2	173334505	rs6755605	T	G	100	PASS	AC=614;AF=0.122604;AN=5008;NS=2504;DP=16569;EAS_AF=0.0407;AMR_AF=0.1239;AFR_AF=0.1044;EUR_AF=0.159;SAS_AF=0.1933;AA=T|||;VT=SNP
2	173334716	rs16860478	T	G	100	PASS	AC=430;AF=0.0858626;AN=5008;NS=2504;DP=18390;EAS_AF=0.2579;AMR_AF=0.062;AFR_AF=0.0015;EUR_AF=0.0348;SAS_AF=0.092;AA=T|||;VT=SNP
2	173334826	rs6743724	G	T	100	PASS	AC=3020;AF=0.603035;AN=5008;NS=2504;DP=18547;EAS_AF=0.8274;AMR_AF=0.4755;AFR_AF=0.6997;EUR_AF=0.2932;SAS_AF=0.6503;AA=T|||;VT=SNP
2	173335120	rs6715294	A	G	100	PASS	AC=562;AF=0.11222;AN=5008;NS=2504;DP=16767;EAS_AF=0.0397;AMR_AF=0.1225;AFR_AF=0.0817;EUR_AF=0.159;SAS_AF=0.1728;AA=A|||;VT=SNP
2	173336557	rs10930557	G	C	100	PASS	AC=653;AF=0.130391;AN=5008;NS=2504;DP=18160;EAS_AF=0.0526;AMR_AF=0.1009;AFR_AF=0.2216;EUR_AF=0.1183;SAS_AF=0.1207;AA=G|||;VT=SNP
2	173336792	rs6723030	A	G	100	PASS	AC=3333;AF=0.665535;AN=5008;NS=2504;DP=18099;EAS_AF=0.8591;AMR_AF=0.5576;AFR_AF=0.7655;EUR_AF=0.3966;SAS_AF=0.684;AA=G|||;VT=SNP
2	173337141	rs4972832	A	G	100	PASS	AC=560;AF=0.111821;AN=5008;NS=2504;DP=20720;EAS_AF=0.0397;AMR_AF=0.1225;AFR_AF=0.0817;EUR_AF=0.162;SAS_AF=0.1677;AA=A|||;VT=SNP
2	173337495	rs16860497	C	T	100	PASS	AC=1354;AF=0.270367;AN=5008;NS=2504;DP=19295;EAS_AF=0.7282;AMR_AF=0.255;AFR_AF=0.0461;EUR_AF=0.0944;SAS_AF=0.2935;AA=C|||;VT=SNP
2	173337618	rs74728869	G	A	100	PASS	AC=69;AF=0.013778;AN=5008;NS=2504;DP=19270;EAS_AF=0.0298;AMR_AF=0.0029;AFR_AF=0.0045;EUR_AF=0;SAS_AF=0.0317;AA=G|||;VT=SNP;EX_TARGET
2	173337681	rs16860498	G	T	100	PASS	AC=985;AF=0.196685;AN=5008;NS=2504;DP=17971;EAS_AF=0.5069;AMR_AF=0.2176;AFR_AF=0.0446;EUR_AF=0.0596;SAS_AF=0.2086;AA=G|||;VT=SNP
2	173338045	rs11898288	T	G	100	PASS	AC=3291;AF=0.657149;AN=5008;NS=2504;DP=19959;EAS_AF=0.8601;AMR_AF=0.5533;AFR_AF=0.7489;EUR_AF=0.3787;SAS_AF=0.684;AA=G|||;VT=SNP
2	173338486	rs6714597	T	C	100	PASS	AC=1305;AF=0.260583;AN=5008;NS=2504;DP=19182;EAS_AF=0.13;AMR_AF=0.2493;AFR_AF=0.3207;EUR_AF=0.2813;SAS_AF=0.3006;AA=T|||;VT=SNP
2	173339216	rs62167774	A	T	100	PASS	AC=830;AF=0.165735;AN=5008;NS=2504;DP=17767;EAS_AF=0.0129;AMR_AF=0.3112;AFR_AF=0.0356;EUR_AF=0.3966;SAS_AF=0.1585;AA=a|||;VT=SNP
2	173339808	rs11895564	G	A	100	PASS	AC=1260;AF=0.251597;AN=5008;NS=2504;DP=18864;EAS_AF=0.0933;AMR_AF=0.2248;AFR_AF=0.3253;EUR_AF=0.2793;SAS_AF=0.3057;AA=G|||;VT=SNP;EX_TARGET
2	173340209	rs55867175	A	C	100	PASS	AC=431;AF=0.0860623;AN=5008;NS=2504;DP=17067;EAS_AF=0.2579;AMR_AF=0.062;AFR_AF=0.0015;EUR_AF=0.0348;SAS_AF=0.093;AA=A|||;VT=SNP
2	173341396	rs55667609	A	G	100	PASS	AC=63;AF=0.0125799;AN=5008;NS=2504;DP=17125;EAS_AF=0.0377;AMR_AF=0.0245;AFR_AF=0;EUR_AF=0;SAS_AF=0.0082;AA=A|||;VT=SNP
2	173341828	rs6730905	G	A	100	PASS	AC=2347;AF=0.46865;AN=5008;NS=2504;DP=16264;EAS_AF=0.6012;AMR_AF=0.4524;AFR_AF=0.444;EUR_AF=0.336;SAS_AF=0.5133;AA=A|||;VT=SNP
2	173341984	rs6759316	A	G	100	PASS	AC=2568;AF=0.51278;AN=5008;NS=2504;DP=15010;EAS_AF=0.6389;AMR_AF=0.4885;AFR_AF=0.5567;EUR_AF=0.337;SAS_AF=0.5215;AA=G|||;VT=SNP
2	173341994	rs34094408	G	A	100	PASS	AC=1168;AF=0.233227;AN=5008;NS=2504;DP=14907;EAS_AF=0.5079;AMR_AF=0.2392;AFR_AF=0.1233;EUR_AF=0.0795;SAS_AF=0.2526;AA=G|||;VT=SNP
2	173342163	rs72889963	C	T	100	PASS	AC=582;AF=0.116214;AN=5008;NS=2504;DP=15057;EAS_AF=0.0397;AMR_AF=0.1239;AFR_AF=0.0991;EUR_AF=0.161;SAS_AF=0.1667;AA=C|||;VT=SNP
2	173342164	rs6759557	A	G	100	PASS	AC=2347;AF=0.46865;AN=5008;NS=2504;DP=15098;EAS_AF=0.6012;AMR_AF=0.4524;AFR_AF=0.444;EUR_AF=0.336;SAS_AF=0.5133;AA=A|||;VT=SNP
2	173342367	rs16860513	T	A	100	PASS	AC=618;AF=0.123403;AN=5008;NS=2504;DP=18282;EAS_AF=0.2579;AMR_AF=0.0807;AFR_AF=0.0825;EUR_AF=0.0368;SAS_AF=0.1595;AA=T|||;VT=SNP
2	173342416	rs16860515	C	T	100	PASS	AC=430;AF=0.0858626;AN=5008;NS=2504;DP=18581;EAS_AF=0.2569;AMR_AF=0.062;AFR_AF=0.0015;EUR_AF=0.0348;SAS_AF=0.093;AA=C|||;VT=SNP
2	173343336	rs12469958	G	A	100	PASS	AC=1016;AF=0.202875;AN=5008;NS=2504;DP=20072;EAS_AF=0.5079;AMR_AF=0.2176;AFR_AF=0.0507;EUR_AF=0.0596;SAS_AF=0.2311;AA=G|||;VT=SNP
2	173343788	rs7587940	C	T	100	PASS	AC=1973;AF=0.39397;AN=5008;NS=2504;DP=19957;EAS_AF=0.3512;AMR_AF=0.3112;AFR_AF=0.5023;EUR_AF=0.3091;SAS_AF=0.4376;AA=T|||;VT=SNP
2	173343823	rs3828343	G	T	100	PASS	AC=1229;AF=0.245407;AN=5008;NS=2504;DP=18681;EAS_AF=0.0923;AMR_AF=0.2248;AFR_AF=0.3275;EUR_AF=0.2724;SAS_AF=0.2791;AA=G|||;VT=SNP
2	173344128	rs9636257	G	A	100	PASS	AC=429;AF=0.0856629;AN=5008;NS=2504;DP=16423;EAS_AF=0.2569;AMR_AF=0.062;AFR_AF=0.0015;EUR_AF=0.0348;SAS_AF=0.092;AA=G|||;VT=SNP
2	173344151	rs145073859	C	T	100	PASS	AC=56;AF=0.0111821;AN=5008;NS=2504;DP=15680;EAS_AF=0.0526;AMR_AF=0;AFR_AF=0.0008;EUR_AF=0.001;SAS_AF=0.001;AA=C|||;VT=SNP
2	173344474	rs1920979	A	G	100	PASS	AC=2039;AF=0.407149;AN=5008;NS=2504;DP=16966;EAS_AF=0.3512;AMR_AF=0.317;AFR_AF=0.5287;EUR_AF=0.3111;SAS_AF=0.4632;AA=G|||;VT=SNP;EX_TARGET
2	173344680	rs2293647	A	C	100	PASS	AC=368;AF=0.0734824;AN=5008;NS=2504;DP=20166;EAS_AF=0.2202;AMR_AF=0.0375;AFR_AF=0.0015;EUR_AF=0.0368;SAS_AF=0.0828;AA=A|||;VT=SNP;EX_TARGET
2	173344846	rs55767844	C	T	100	PASS	AC=63;AF=0.0125799;AN=5008;NS=2504;DP=17231;EAS_AF=0.0377;AMR_AF=0.0245;AFR_AF=0;EUR_AF=0;SAS_AF=0.0082;AA=C|||;VT=SNP
2	173345396	rs17677404	G	A	100	PASS	AC=564;AF=0.11262;AN=5008;NS=2504;DP=17288;EAS_AF=0.0407;AMR_AF=0.121;AFR_AF=0.0802;EUR_AF=0.1581;SAS_AF=0.1779;AA=G|||;VT=SNP
2	173345469	rs6433362	C	G	100	PASS	AC=3252;AF=0.649361;AN=5008;NS=2504;DP=18917;EAS_AF=0.8591;AMR_AF=0.549;AFR_AF=0.7405;EUR_AF=0.3718;SAS_AF=0.6667;AA=G|||;VT=SNP
2	173345518	rs77935471	G	A	100	PASS	AC=404;AF=0.0806709;AN=5008;NS=2504;DP=18189;EAS_AF=0.0387;AMR_AF=0.0432;AFR_AF=0.1959;EUR_AF=0.003;SAS_AF=0.0746;AA=A|||;VT=SNP
2	173346067	rs6718477	A	G	100	PASS	AC=1150;AF=0.229633;AN=5008;NS=2504;DP=19588;EAS_AF=0.5089;AMR_AF=0.2277;AFR_AF=0.1452;EUR_AF=0.0606;SAS_AF=0.2311;AA=A|||;VT=SNP
2	173346359	rs11896937	G	A	100	PASS	AC=563;AF=0.11242;AN=5008;NS=2504;DP=18762;EAS_AF=0.0397;AMR_AF=0.1225;AFR_AF=0.0825;EUR_AF=0.159;SAS_AF=0.1728;AA=G|||;VT=SNP
2	173346361	rs79437690	C	T	100	PASS	AC=972;AF=0.194089;AN=5008;NS=2504;DP=18774;EAS_AF=0.5079;AMR_AF=0.2176;AFR_AF=0.0166;EUR_AF=0.0606;SAS_AF=0.2311;AA=C|||;VT=SNP
2	173346500	rs12465295	A	G	100	PASS	AC=1009;AF=0.201478;AN=5008;NS=2504;DP=19725;EAS_AF=0.5099;AMR_AF=0.2233;AFR_AF=0.0371;EUR_AF=0.0606;SAS_AF=0.2352;AA=A|||;VT=SNP
2	173346522	rs11897024	G	T	100	PASS	AC=563;AF=0.11242;AN=5008;NS=2504;DP=20546;EAS_AF=0.0397;AMR_AF=0.1225;AFR_AF=0.0825;EUR_AF=0.159;SAS_AF=0.1728;AA=G|||;VT=SNP
2	173347698	rs116873711	A	G	100	PASS	AC=66;AF=0.0131789;AN=5008;NS=2504;DP=21978;EAS_AF=0.0377;AMR_AF=0.0245;AFR_AF=0;EUR_AF=0;SAS_AF=0.0112;AA=A|||;VT=SNP
2	173348835	rs13398305	A	G	100	PASS	AC=1083;AF=0.216254;AN=5008;NS=2504;DP=16469;EAS_AF=0.0575;AMR_AF=0.1254;AFR_AF=0.4887;EUR_AF=0.1143;SAS_AF=0.181;AA=G|||;VT=SNP
2	173349025	rs10930558	G	A	100	PASS	AC=2084;AF=0.416134;AN=5008;NS=2504;DP=19438;EAS_AF=0.8026;AMR_AF=0.4121;AFR_AF=0.1899;EUR_AF=0.2565;SAS_AF=0.4908;AA=G|||;VT=SNP
2	173350494	rs2701270	T	C	100	PASS	AC=1014;AF=0.202476;AN=5008;NS=2504;DP=20088;EAS_AF=0.0575;AMR_AF=0.1182;AFR_AF=0.4803;EUR_AF=0.1173;SAS_AF=0.1237;AA=C|||;VT=SNP
2	173350668	rs147183428	G	T	100	PASS	AC=16;AF=0.00319489;AN=5008;NS=2504;DP=18437;EAS_AF=0.0159;AMR_AF=0;AFR_AF=0;EUR_AF=0;SAS_AF=0;AA=G|||;VT=SNP
2	173350781	rs3108778	A	G	100	PASS	AC=3275;AF=0.653954;AN=5008;NS=2504;DP=16586;EAS_AF=0.8591;AMR_AF=0.5519;AFR_AF=0.7405;EUR_AF=0.3797;SAS_AF=0.68;AA=G|||;VT=SNP
2	173350831	rs13412041	C	G	100	PASS	AC=856;AF=0.170927;AN=5008;NS=2504;DP=16731;EAS_AF=0.0575;AMR_AF=0.1052;AFR_AF=0.3767;EUR_AF=0.1123;SAS_AF=0.1166;AA=G|||;VT=SNP
2	173351169	rs2701269	A	G	100	PASS	AC=841;AF=0.167931;AN=5008;NS=2504;DP=19778;EAS_AF=0.0575;AMR_AF=0.1138;AFR_AF=0.3472;EUR_AF=0.1183;SAS_AF=0.1288;AA=A|||;VT=SNP
2	173351176	rs16860543	G	A	100	PASS	AC=919;AF=0.183506;AN=5008;NS=2504;DP=19851;EAS_AF=0.501;AMR_AF=0.2147;AFR_AF=0.0008;EUR_AF=0.0606;SAS_AF=0.2076;AA=G|||;VT=SNP
2	173351199	rs2701268	G	A	100	PASS	AC=1537;AF=0.306909;AN=5008;NS=2504;DP=19625;EAS_AF=0.3175;AMR_AF=0.1859;AFR_AF=0.5408;EUR_AF=0.1541;SAS_AF=0.2229;AA=A|||;VT=SNP
2	173351390	rs2737084	A	G	100	PASS	AC=820;AF=0.163738;AN=5008;NS=2504;DP=21653;EAS_AF=0.0575;AMR_AF=0.1124;AFR_AF=0.3328;EUR_AF=0.1173;SAS_AF=0.1288;AA=A|||;VT=SNP
2	173352103	rs2293649	C	T	100	PASS	AC=1736;AF=0.346645;AN=5008;NS=2504;DP=20446;EAS_AF=0.5417;AMR_AF=0.3617;AFR_AF=0.202;EUR_AF=0.2217;SAS_AF=0.4591;AA=C|||;VT=SNP;EX_TARGET
2	173352157	rs2293648	A	T	100	PASS	AC=436;AF=0.0870607;AN=5008;NS=2504;DP=19898;EAS_AF=0.2599;AMR_AF=0.062;AFR_AF=0.0015;EUR_AF=0.0368;SAS_AF=0.0941;AA=A|||;VT=SNP;EX_TARGET
2	173352824	rs10930559	C	T	100	PASS	AC=445;AF=0.0888578;AN=5008;NS=2504;DP=20253;EAS_AF=0.2599;AMR_AF=0.0634;AFR_AF=0.0091;EUR_AF=0.0348;SAS_AF=0.0941;AA=C|||;VT=SNP
2	173353060	rs1319059	G	A	100	PASS	AC=3274;AF=0.653754;AN=5008;NS=2504;DP=19513;EAS_AF=0.8591;AMR_AF=0.5504;AFR_AF=0.7579;EUR_AF=0.3708;SAS_AF=0.6656;AA=A|||;VT=SNP
2	173353318	rs1344272	G	A	100	PASS	AC=1662;AF=0.331869;AN=5008;NS=2504;DP=21949;EAS_AF=0.5407;AMR_AF=0.3588;AFR_AF=0.149;EUR_AF=0.2227;SAS_AF=0.4571;AA=G|||;VT=SNP
2	173353457	rs76031681	C	T	100	PASS	AC=24;AF=0.00479233;AN=5008;NS=2504;DP=22167;EAS_AF=0.0228;AMR_AF=0;AFR_AF=0;EUR_AF=0;SAS_AF=0.001;AA=C|||;VT=SNP
2	173353853	rs2178475	A	G	100	PASS	AC=554;AF=0.110623;AN=5008;NS=2504;DP=19069;EAS_AF=0.0407;AMR_AF=0.1239;AFR_AF=0.0779;EUR_AF=0.16;SAS_AF=0.1667;AA=A|||;VT=SNP
2	173354957	rs7609465	C	T	100	PASS	AC=1662;AF=0.331869;AN=5008;NS=2504;DP=18455;EAS_AF=0.5427;AMR_AF=0.3588;AFR_AF=0.1475;EUR_AF=0.2217;SAS_AF=0.4581;AA=C|||;VT=SNP
2	173355011	rs7582972	A	G	100	PASS	AC=1549;AF=0.309305;AN=5008;NS=2504;DP=17580;EAS_AF=0.5427;AMR_AF=0.3429;AFR_AF=0.121;EUR_AF=0.2197;SAS_AF=0.3916;AA=A|||;VT=SNP
2	173355059	rs60275829	C	G	100	PASS	AC=969;AF=0.19349;AN=5008;NS=2504;DP=19346;EAS_AF=0.5129;AMR_AF=0.2147;AFR_AF=0.0166;EUR_AF=0.0606;SAS_AF=0.2249;AA=C|||;VT=SNP
2	173355089	rs191077417	C	T	100	PASS	AC=20;AF=0.00399361;AN=5008;NS=2504;DP=19381;EAS_AF=0.0198;AMR_AF=0;AFR_AF=0;EUR_AF=0;SAS_AF=0;AA=C|||;VT=SNP
2	173355104	rs17739735	C	A	100	PASS	AC=553;AF=0.110423;AN=5008;NS=2504;DP=19504;EAS_AF=0.0397;AMR_AF=0.1239;AFR_AF=0.0779;EUR_AF=0.159;SAS_AF=0.1677;AA=C|||;VT=SNP
2	173355337	rs2737086	T	G	100	PASS	AC=2853;AF=0.569688;AN=5008;NS=2504;DP=21430;EAS_AF=0.8601;AMR_AF=0.5274;AFR_AF=0.4349;EUR_AF=0.3767;SAS_AF=0.681;AA=T|||;VT=SNP
2	173355907	rs56084828	A	C	100	PASS	AC=918;AF=0.183307;AN=5008;NS=2504;DP=19021;EAS_AF=0.504;AMR_AF=0.2147;AFR_AF=0.0008;EUR_AF=0.0596;SAS_AF=0.2045;AA=A|||;VT=SNP
2	173356903	rs4972510	C	G	100	PASS	AC=583;AF=0.116414;AN=5008;NS=2504;DP=17542;EAS_AF=0.0397;AMR_AF=0.1268;AFR_AF=0.0991;EUR_AF=0.159;SAS_AF=0.1677;AA=C|||;VT=SNP
2	173357266	rs78340400	A	G	100	PASS	AC=989;AF=0.197484;AN=5008;NS=2504;DP=20299;EAS_AF=0.502;AMR_AF=0.2205;AFR_AF=0.0371;EUR_AF=0.0606;SAS_AF=0.2249;AA=A|||;VT=SNP
2	173357401	rs7564654	G	A	100	PASS	AC=1661;AF=0.331669;AN=5008;NS=2504;DP=19843;EAS_AF=0.5417;AMR_AF=0.3588;AFR_AF=0.149;EUR_AF=0.2207;SAS_AF=0.4571;AA=G|||;VT=SNP
2	173357527	rs7564591	C	G	100	PASS	AC=1591;AF=0.317692;AN=5008;NS=2504;DP=20734;EAS_AF=0.5516;AMR_AF=0.3487;AFR_AF=0.1415;EUR_AF=0.2187;SAS_AF=0.3947;AA=C|||;VT=SNP
2	173358225	rs2357635	G	A	100	PASS	AC=3250;AF=0.648962;AN=5008;NS=2504;DP=19168;EAS_AF=0.8581;AMR_AF=0.5504;AFR_AF=0.7413;EUR_AF=0.3688;SAS_AF=0.6667;AA=A|||;VT=SNP
2	173358257	rs2357634	C	T	100	PASS	AC=3273;AF=0.653554;AN=5008;NS=2504;DP=19652;EAS_AF=0.8581;AMR_AF=0.5519;AFR_AF=0.7579;EUR_AF=0.3688;SAS_AF=0.6667;AA=T|||;VT=SNP
2	173358485	rs4619573	C	T	100	PASS	AC=1550;AF=0.309505;AN=5008;NS=2504;DP=19194;EAS_AF=0.5417;AMR_AF=0.3444;AFR_AF=0.121;EUR_AF=0.2187;SAS_AF=0.3937;AA=C|||;VT=SNP
2	173358734	rs17739946	C	G	100	PASS	AC=563;AF=0.11242;AN=5008;NS=2504;DP=18750;EAS_AF=0.0397;AMR_AF=0.1282;AFR_AF=0.0817;EUR_AF=0.161;SAS_AF=0.1677;AA=C|||;VT=SNP
2	173358964	rs10497385	C	G	100	PASS	AC=434;AF=0.0866613;AN=5008;NS=2504;DP=19453;EAS_AF=0.1875;AMR_AF=0.1095;AFR_AF=0;EUR_AF=0.0567;SAS_AF=0.1145;AA=C|||;VT=SNP
2	173361566	rs12693002	G	A	100	PASS	AC=916;AF=0.182907;AN=5008;NS=2504;DP=20012;EAS_AF=0.0575;AMR_AF=0.1095;AFR_AF=0.4213;EUR_AF=0.1123;SAS_AF=0.1145;AA=G|||;VT=SNP
2	173361567	rs12693003	C	T	100	PASS	AC=916;AF=0.182907;AN=5008;NS=2504;DP=19994;EAS_AF=0.0575;AMR_AF=0.1095;AFR_AF=0.4213;EUR_AF=0.1123;SAS_AF=0.1145;AA=C|||;VT=SNP
2	173361931	rs13012115	T	A	100	PASS	AC=1058;AF=0.211262;AN=5008;NS=2504;DP=17246;EAS_AF=0.0575;AMR_AF=0.1196;AFR_AF=0.5234;EUR_AF=0.1123;SAS_AF=0.1145;AA=A|||;VT=SNP
2	173362046	rs79474289	C	A	100	PASS	AC=433;AF=0.0864617;AN=5008;NS=2504;DP=16574;EAS_AF=0.2579;AMR_AF=0.0605;AFR_AF=0.0015;EUR_AF=0.0368;SAS_AF=0.0941;AA=C|||;VT=SNP
2	173362078	rs144750135	T	C	100	PASS	AC=26;AF=0.00519169;AN=5008;NS=2504;DP=15375;EAS_AF=0.0248;AMR_AF=0;AFR_AF=0;EUR_AF=0;SAS_AF=0.001;AA=T|||;VT=SNP
2	173362970	rs3792259	G	C	100	PASS	AC=1025;AF=0.204673;AN=5008;NS=2504;DP=18286;EAS_AF=0.0575;AMR_AF=0.1182;AFR_AF=0.5015;EUR_AF=0.1123;SAS_AF=0.1115;AA=G|||;VT=SNP
2	173364048	rs7570417	C	T	100	PASS	AC=3262;AF=0.651358;AN=5008;NS=2504;DP=18200;EAS_AF=0.869;AMR_AF=0.5504;AFR_AF=0.7413;EUR_AF=0.3698;SAS_AF=0.6667;AA=T|||;VT=SNP
2	173364385	rs5015856	C	T	100	PASS	AC=3185;AF=0.635982;AN=5008;NS=2504;DP=17783;EAS_AF=0.8681;AMR_AF=0.5418;AFR_AF=0.6891;EUR_AF=0.3688;SAS_AF=0.6667;AA=T|||;VT=SNP
2	173364852	rs17740327	T	C	100	PASS	AC=650;AF=0.129792;AN=5008;NS=2504;DP=16530;EAS_AF=0.0575;AMR_AF=0.0994;AFR_AF=0.2254;EUR_AF=0.1123;SAS_AF=0.1145;AA=T|||;VT=SNP
2	173365069	rs59424951	G	A	100	PASS	AC=753;AF=0.150359;AN=5008;NS=2504;DP=17079;EAS_AF=0.0575;AMR_AF=0.1023;AFR_AF=0.3018;EUR_AF=0.1123;SAS_AF=0.1145;AA=G|||;VT=SNP
2	173365408	rs28463972	C	T	100	PASS	AC=951;AF=0.189896;AN=5008;NS=2504;DP=19322;EAS_AF=0.0575;AMR_AF=0.1124;AFR_AF=0.4448;EUR_AF=0.1123;SAS_AF=0.1166;AA=T|||;VT=SNP
2	173365538	rs28480655	C	T	100	PASS	AC=950;AF=0.189696;AN=5008;NS=2504;DP=18801;EAS_AF=0.0575;AMR_AF=0.1124;AFR_AF=0.4455;EUR_AF=0.1123;SAS_AF=0.1145;AA=C|||;VT=SNP
2	173366869	rs2293646	C	T	100	PASS	AC=927;AF=0.185104;AN=5008;NS=2504;DP=20906;EAS_AF=0.5139;AMR_AF=0.2147;AFR_AF=0.0008;EUR_AF=0.0606;SAS_AF=0.2025;AA=C|||;VT=SNP
2	173366960	rs2293645	C	T	100	PASS	AC=463;AF=0.0924521;AN=5008;NS=2504;DP=20836;EAS_AF=0.2579;AMR_AF=0.0634;AFR_AF=0.0242;EUR_AF=0.0348;SAS_AF=0.0941;AA=C|||;VT=SNP
2	173367159	rs13021042	A	C	100	PASS	AC=802;AF=0.160144;AN=5008;NS=2504;DP=19970;EAS_AF=0.0575;AMR_AF=0.1081;AFR_AF=0.3313;EUR_AF=0.1123;SAS_AF=0.1207;AA=A|||;VT=SNP
2	173367801	rs3792260	A	G	100	PASS	AC=982;AF=0.196086;AN=5008;NS=2504;DP=14741;EAS_AF=0.5149;AMR_AF=0.2161;AFR_AF=0.0212;EUR_AF=0.0616;SAS_AF=0.228;AA=A|||;VT=SNP
2	173368358	rs16860634	T	G	100	PASS	AC=434;AF=0.0866613;AN=5008;NS=2504;DP=15277;EAS_AF=0.2579;AMR_AF=0.062;AFR_AF=0.0015;EUR_AF=0.0368;SAS_AF=0.0941;AA=T|||;VT=SNP
2	173369231	rs17664	A	G	100	PASS	AC=3175;AF=0.633986;AN=5008;NS=2504;DP=21308;EAS_AF=0.87;AMR_AF=0.5389;AFR_AF=0.6778;EUR_AF=0.3728;SAS_AF=0.6677;AA=G|||;VT=SNP
2	173369391	rs114005087	C	T	100	PASS	AC=388;AF=0.077476;AN=5008;NS=2504;DP=19571;EAS_AF=0.1726;AMR_AF=0.0735;AFR_AF=0;EUR_AF=0.0567;SAS_AF=0.1084;AA=C|||;VT=SNP
2	173371278	rs16860643	A	G	100	PASS	AC=505;AF=0.100839;AN=5008;NS=2504;DP=11281;EAS_AF=0.2579;AMR_AF=0.0648;AFR_AF=0.0545;EUR_AF=0.0368;SAS_AF=0.093;AA=A|||;VT=SNP
2	173371347	rs2884226	C	T	100	PASS	AC=947;AF=0.189097;AN=5008;NS=2504;DP=10588;EAS_AF=0.0575;AMR_AF=0.111;AFR_AF=0.444;EUR_AF=0.1123;SAS_AF=0.1145;AA=C|||;VT=SNP
2	173371838	rs7580589	G	A	100	PASS	AC=788;AF=0.157348;AN=5008;NS=2504;DP=15185;EAS_AF=0.0575;AMR_AF=0.1066;AFR_AF=0.3283;EUR_AF=0.1093;SAS_AF=0.1145;AA=A|||;VT=SNP
2	173371899	rs141203733	A	G	100	PASS	AC=21;AF=0.00419329;AN=5008;NS=2504;DP=16714;EAS_AF=0.0208;AMR_AF=0;AFR_AF=0;EUR_AF=0;SAS_AF=0;AA=A|||;VT=SNP
2	173372109	rs78785265	G	A	100	PASS	AC=958;AF=0.191294;AN=5008;NS=2504;DP=19814;EAS_AF=0.505;AMR_AF=0.2147;AFR_AF=0.0166;EUR_AF=0.0606;SAS_AF=0.2219;AA=G|||;VT=SNP
2	173372751	rs4972511	C	G	100	PASS	AC=560;AF=0.111821;AN=5008;NS=2504;DP=21197;EAS_AF=0.0397;AMR_AF=0.1268;AFR_AF=0.0817;EUR_AF=0.159;SAS_AF=0.1677;AA=C|||;VT=SNP
2	173372993	rs2357415	C	T	100	PASS	AC=970;AF=0.19369;AN=5008;NS=2504;DP=21611;EAS_AF=0.5149;AMR_AF=0.2147;AFR_AF=0.0166;EUR_AF=0.0606;SAS_AF=0.2239;AA=C|||;VT=SNP
2	173373190	rs1574257	A	G	100	PASS	AC=2551;AF=0.509385;AN=5008;NS=2504;DP=22450;EAS_AF=0.8304;AMR_AF=0.4063;AFR_AF=0.5461;EUR_AF=0.2137;SAS_AF=0.5061;AA=G|||;VT=SNP
2	173373441	rs1574258	A	T	100	PASS	AC=576;AF=0.115016;AN=5008;NS=2504;DP=22193;EAS_AF=0.0397;AMR_AF=0.1268;AFR_AF=0.0938;EUR_AF=0.159;SAS_AF=0.1677;AA=A|||;VT=SNP
2	173373790	rs4074913	G	A	100	PASS	AC=580;AF=0.115815;AN=5008;NS=2504;DP=19397;EAS_AF=0.0397;AMR_AF=0.1268;AFR_AF=0.0953;EUR_AF=0.159;SAS_AF=0.1697;AA=G|||;VT=SNP
2	173373831	rs114997784	C	G	100	PASS	AC=368;AF=0.0734824;AN=5008;NS=2504;DP=18267;EAS_AF=0.2192;AMR_AF=0.036;AFR_AF=0.0015;EUR_AF=0.0388;SAS_AF=0.0828;AA=C|||;VT=SNP
2	173374076	rs1574247	C	T	100	PASS	AC=1000;AF=0.199681;AN=5008;NS=2504;DP=19806;EAS_AF=0.5149;AMR_AF=0.2205;AFR_AF=0.0371;EUR_AF=0.0606;SAS_AF=0.2229;AA=C|||;VT=SNP
2	173374179	rs1574246	A	G	100	PASS	AC=1669;AF=0.333267;AN=5008;NS=2504;DP=19148;EAS_AF=0.0972;AMR_AF=0.2493;AFR_AF=0.5847;EUR_AF=0.2753;SAS_AF=0.3558;AA=A|||;VT=SNP
2	173374288	rs75030362	G	C	100	PASS	AC=87;AF=0.0173722;AN=5008;NS=2504;DP=17713;EAS_AF=0.0208;AMR_AF=0.0014;AFR_AF=0.0038;EUR_AF=0;SAS_AF=0.0613;AA=G|||;VT=SNP
2	173374424	rs78534109	C	G	100	PASS	AC=435;AF=0.086861;AN=5008;NS=2504;DP=15466;EAS_AF=0.2579;AMR_AF=0.0605;AFR_AF=0.0015;EUR_AF=0.0388;SAS_AF=0.0941;AA=C|||;VT=SNP
2	173374433	rs34237921	G	A	100	PASS	AC=2010;AF=0.401358;AN=5008;NS=2504;DP=14789;EAS_AF=0.5724;AMR_AF=0.3429;AFR_AF=0.469;EUR_AF=0.172;SAS_AF=0.411;AA=A|||;VT=SNP
2	173374862	rs7591883	G	C	100	PASS	AC=1156;AF=0.230831;AN=5008;NS=2504;DP=16205;EAS_AF=0.5149;AMR_AF=0.2248;AFR_AF=0.1467;EUR_AF=0.0676;SAS_AF=0.2239;AA=C|||;VT=SNP
2	173375004	rs7565216	A	G	100	PASS	AC=1156;AF=0.230831;AN=5008;NS=2504;DP=19479;EAS_AF=0.5149;AMR_AF=0.2248;AFR_AF=0.1467;EUR_AF=0.0676;SAS_AF=0.2239;AA=G|||;VT=SNP
2	173375391	rs60096331	C	G	100	PASS	AC=364;AF=0.0726837;AN=5008;NS=2504;DP=21913;EAS_AF=0.2192;AMR_AF=0.036;AFR_AF=0.0015;EUR_AF=0.0348;SAS_AF=0.0828;AA=C|||;VT=SNP
2	173375472	rs2178474	A	G	100	PASS	AC=1229;AF=0.245407;AN=5008;NS=2504;DP=20870;EAS_AF=0.5149;AMR_AF=0.2291;AFR_AF=0.1997;EUR_AF=0.0676;SAS_AF=0.2239;AA=a|||;VT=SNP
2	173375690	rs10205409	T	C	100	PASS	AC=1662;AF=0.331869;AN=5008;NS=2504;DP=22372;EAS_AF=0.7728;AMR_AF=0.2896;AFR_AF=0.2012;EUR_AF=0.1024;SAS_AF=0.32;AA=C|||;VT=SNP
2	173375915	rs10193201	C	G	100	PASS	AC=3208;AF=0.640575;AN=5008;NS=2504;DP=20404;EAS_AF=0.87;AMR_AF=0.5403;AFR_AF=0.6959;EUR_AF=0.3767;SAS_AF=0.6718;AA=G|||;VT=SNP
2	173376035	rs12622687	T	C	100	PASS	AC=1005;AF=0.200679;AN=5008;NS=2504;DP=22486;EAS_AF=0.5149;AMR_AF=0.2205;AFR_AF=0.0371;EUR_AF=0.0646;SAS_AF=0.2239;AA=T|||;VT=SNP
2	173376080	rs12619242	G	T	100	PASS	AC=1005;AF=0.200679;AN=5008;NS=2504;DP=22169;EAS_AF=0.5149;AMR_AF=0.2205;AFR_AF=0.0371;EUR_AF=0.0646;SAS_AF=0.2239;AA=G|||;VT=SNP
2	173376215	rs146326830	A	C	100	PASS	AC=25;AF=0.00499201;AN=5008;NS=2504;DP=20687;EAS_AF=0.0238;AMR_AF=0;AFR_AF=0;EUR_AF=0;SAS_AF=0.001;AA=A|||;VT=SNP
2	173376230	rs76262416	C	G	100	PASS	AC=1007;AF=0.201078;AN=5008;NS=2504;DP=20781;EAS_AF=0.5149;AMR_AF=0.2205;AFR_AF=0.0371;EUR_AF=0.0646;SAS_AF=0.226;AA=C|||;VT=SNP
2	173376319	rs59476799	T	C	100	PASS	AC=649;AF=0.129593;AN=5008;NS=2504;DP=21772;EAS_AF=0.2579;AMR_AF=0.0692;AFR_AF=0.1596;EUR_AF=0.0378;SAS_AF=0.0941;AA=T|||;VT=SNP
2	173376484	rs60446415	C	T	100	PASS	AC=1156;AF=0.230831;AN=5008;NS=2504;DP=20201;EAS_AF=0.5149;AMR_AF=0.2248;AFR_AF=0.1467;EUR_AF=0.0676;SAS_AF=0.2239;AA=T|||;VT=SNP
2	173377277	rs57404607	G	T	100	PASS	AC=364;AF=0.0726837;AN=5008;NS=2504;DP=18790;EAS_AF=0.2192;AMR_AF=0.036;AFR_AF=0.0015;EUR_AF=0.0348;SAS_AF=0.0828;AA=G|||;VT=SNP
2	173377302	rs59374567	C	T	100	PASS	AC=364;AF=0.0726837;AN=5008;NS=2504;DP=19135;EAS_AF=0.2192;AMR_AF=0.036;AFR_AF=0.0015;EUR_AF=0.0348;SAS_AF=0.0828;AA=C|||;VT=SNP
2	173377384	rs10803874	A	G	100	PASS	AC=1544;AF=0.308307;AN=5008;NS=2504;DP=18135;EAS_AF=0.6607;AMR_AF=0.2896;AFR_AF=0.1989;EUR_AF=0.1024;SAS_AF=0.318;AA=A|||;VT=SNP
2	173377586	rs61486827	G	C	100	PASS	AC=652;AF=0.130192;AN=5008;NS=2504;DP=19480;EAS_AF=0.0575;AMR_AF=0.0994;AFR_AF=0.2292;EUR_AF=0.1093;SAS_AF=0.1145;AA=G|||;VT=SNP
2	173377761	rs76258544	G	A	100	PASS	AC=1006;AF=0.200879;AN=5008;NS=2504;DP=19585;EAS_AF=0.5149;AMR_AF=0.2205;AFR_AF=0.0371;EUR_AF=0.0646;SAS_AF=0.2249;AA=G|||;VT=SNP
2	173378038	rs12467358	A	G	100	PASS	AC=1008;AF=0.201278;AN=5008;NS=2504;DP=20766;EAS_AF=0.5149;AMR_AF=0.2205;AFR_AF=0.0378;EUR_AF=0.0646;SAS_AF=0.226;AA=A|||;VT=SNP
2	173378145	rs6755100	C	T	100	PASS	AC=1150;AF=0.229633;AN=5008;NS=2504;DP=21711;EAS_AF=0.5119;AMR_AF=0.2248;AFR_AF=0.1452;EUR_AF=0.0646;SAS_AF=0.226;AA=C|||;VT=SNP
2	173378148	rs10451559	C	A	100	PASS	AC=893;AF=0.178315;AN=5008;NS=2504;DP=21650;EAS_AF=0.0575;AMR_AF=0.1196;AFR_AF=0.3487;EUR_AF=0.1143;SAS_AF=0.18;AA=C|||;VT=SNP
2	173378190	rs72892573	A	C	100	PASS	AC=576;AF=0.115016;AN=5008;NS=2504;DP=20235;EAS_AF=0.0397;AMR_AF=0.1297;AFR_AF=0.0825;EUR_AF=0.164;SAS_AF=0.1759;AA=A|||;VT=SNP
2	173378344	rs59970483	G	A	100	PASS	AC=395;AF=0.0788738;AN=5008;NS=2504;DP=17640;EAS_AF=0.2192;AMR_AF=0.0375;AFR_AF=0.0242;EUR_AF=0.0348;SAS_AF=0.0828;AA=G|||;VT=SNP
2	173378764	rs34532264	G	A	100	PASS	AC=364;AF=0.0726837;AN=5008;NS=2504;DP=19000;EAS_AF=0.0585;AMR_AF=0.0793;AFR_AF=0.0287;EUR_AF=0.1024;SAS_AF=0.1115;AA=G|||;VT=SNP
2	173378821	rs13398175	A	G	100	PASS	AC=2549;AF=0.508986;AN=5008;NS=2504;DP=19513;EAS_AF=0.8304;AMR_AF=0.4092;AFR_AF=0.5484;EUR_AF=0.2127;SAS_AF=0.5;AA=G|||;VT=SNP
2	173379017	rs34938988	G	A	100	PASS	AC=647;AF=0.129193;AN=5008;NS=2504;DP=19032;EAS_AF=0.0575;AMR_AF=0.1009;AFR_AF=0.2239;EUR_AF=0.1113;SAS_AF=0.1135;AA=G|||;VT=SNP
2	173379222	rs191444880	G	A	100	PASS	AC=58;AF=0.0115815;AN=5008;NS=2504;DP=15005;EAS_AF=0.0536;AMR_AF=0;AFR_AF=0;EUR_AF=0.001;SAS_AF=0.0031;AA=G|||;VT=SNP
2	173379230	rs78623829	G	A	100	PASS	AC=363;AF=0.072484;AN=5008;NS=2504;DP=15135;EAS_AF=0.2183;AMR_AF=0.036;AFR_AF=0.0015;EUR_AF=0.0348;SAS_AF=0.0828;AA=G|||;VT=SNP
2	173379251	rs34926868	G	A	100	PASS	AC=364;AF=0.0726837;AN=5008;NS=2504;DP=15426;EAS_AF=0.0575;AMR_AF=0.0793;AFR_AF=0.0287;EUR_AF=0.1024;SAS_AF=0.1125;AA=G|||;VT=SNP
2	173379258	rs58044442	A	C	100	PASS	AC=1008;AF=0.201278;AN=5008;NS=2504;DP=15729;EAS_AF=0.5149;AMR_AF=0.2219;AFR_AF=0.0371;EUR_AF=0.0646;SAS_AF=0.226;AA=A|||;VT=SNP
2	173379286	rs72892577	A	G	100	PASS	AC=584;AF=0.116613;AN=5008;NS=2504;DP=16413;EAS_AF=0.0397;AMR_AF=0.1268;AFR_AF=0.0938;EUR_AF=0.162;SAS_AF=0.1728;AA=G|||;VT=SNP
2	173379333	rs34153243	G	C	100	PASS	AC=657;AF=0.13119;AN=5008;NS=2504;DP=18204;EAS_AF=0.0575;AMR_AF=0.1009;AFR_AF=0.2322;EUR_AF=0.1113;SAS_AF=0.1125;AA=G|||;VT=SNP
2	173379845	rs61194109	T	A	100	PASS	AC=66;AF=0.0131789;AN=5008;NS=2504;DP=18015;EAS_AF=0.0387;AMR_AF=0.0231;AFR_AF=0;EUR_AF=0;SAS_AF=0.0112;AA=T|||;VT=SNP
2	173380048	rs13402061	A	G	100	PASS	AC=1225;AF=0.244609;AN=5008;NS=2504;DP=18539;EAS_AF=0.5149;AMR_AF=0.2291;AFR_AF=0.1982;EUR_AF=0.0646;SAS_AF=0.2249;AA=A|||;VT=SNP
2	173380152	rs79095690	C	T	100	PASS	AC=1006;AF=0.200879;AN=5008;NS=2504;DP=19483;EAS_AF=0.5149;AMR_AF=0.2205;AFR_AF=0.0371;EUR_AF=0.0646;SAS_AF=0.2249;AA=C|||;VT=SNP
2	173381084	rs79346771	C	G	100	PASS	AC=1151;AF=0.229832;AN=5008;NS=2504;DP=21805;EAS_AF=0.5149;AMR_AF=0.2248;AFR_AF=0.1452;EUR_AF=0.0646;SAS_AF=0.2239;AA=G|||;VT=SNP
2	173381095	rs79594061	A	T	100	PASS	AC=1152;AF=0.230032;AN=5008;NS=2504;DP=22026;EAS_AF=0.5159;AMR_AF=0.2248;AFR_AF=0.1452;EUR_AF=0.0646;SAS_AF=0.2239;AA=A|||;VT=SNP
2	173381436	rs6746243	G	A	100	PASS	AC=885;AF=0.176717;AN=5008;NS=2504;DP=20601;EAS_AF=0.0575;AMR_AF=0.1182;AFR_AF=0.3427;EUR_AF=0.1143;SAS_AF=0.181;AA=G|||;VT=SNP
2	173381549	rs57957394	G	A	100	PASS	AC=936;AF=0.186901;AN=5008;NS=2504;DP=21274;EAS_AF=0.5149;AMR_AF=0.2147;AFR_AF=0.0023;EUR_AF=0.0646;SAS_AF=0.2045;AA=G|||;VT=SNP
2	173382300	rs11688498	C	T	100	PASS	AC=826;AF=0.164936;AN=5008;NS=2504;DP=23941;EAS_AF=0.0129;AMR_AF=0.3098;AFR_AF=0.0401;EUR_AF=0.3976;SAS_AF=0.1483;AA=c|||;VT=SNP
2	173382404	rs12474168	G	A	100	PASS	AC=1007;AF=0.201078;AN=5008;NS=2504;DP=20482;EAS_AF=0.5149;AMR_AF=0.2219;AFR_AF=0.0371;EUR_AF=0.0646;SAS_AF=0.2249;AA=g|||;VT=SNP
2	173382583	rs12474995	G	C	100	PASS	AC=1007;AF=0.201078;AN=5008;NS=2504;DP=23974;EAS_AF=0.5139;AMR_AF=0.2233;AFR_AF=0.0371;EUR_AF=0.0646;SAS_AF=0.2249;AA=g|||;VT=SNP
2	173382746	rs7575064	A	C	100	PASS	AC=3275;AF=0.653954;AN=5008;NS=2504;DP=22650;EAS_AF=0.869;AMR_AF=0.549;AFR_AF=0.7421;EUR_AF=0.3767;SAS_AF=0.6728;AA=c|||;VT=SNP
2	173382777	rs115142421	T	A	100	PASS	AC=503;AF=0.100439;AN=5008;NS=2504;DP=22182;EAS_AF=0.2569;AMR_AF=0.0648;AFR_AF=0.0545;EUR_AF=0.0348;SAS_AF=0.0941;AA=t|||;VT=SNP
2	173382788	rs7562753	T	C	100	PASS	AC=2038;AF=0.406949;AN=5008;NS=2504;DP=22026;EAS_AF=0.5714;AMR_AF=0.3444;AFR_AF=0.4887;EUR_AF=0.1789;SAS_AF=0.4059;AA=c|||;VT=SNP
2	173382865	rs7562865	T	C	100	PASS	AC=2039;AF=0.407149;AN=5008;NS=2504;DP=21496;EAS_AF=0.5724;AMR_AF=0.3444;AFR_AF=0.4887;EUR_AF=0.1789;SAS_AF=0.4059;AA=C|||;VT=SNP
2	173382986	rs76738244	G	A	100	PASS	AC=364;AF=0.0726837;AN=5008;NS=2504;DP=23465;EAS_AF=0.2183;AMR_AF=0.0375;AFR_AF=0.0015;EUR_AF=0.0348;SAS_AF=0.0828;AA=G|||;VT=SNP
2	173383041	rs4972834	A	G	100	PASS	AC=3229;AF=0.644768;AN=5008;NS=2504;DP=23830;EAS_AF=0.869;AMR_AF=0.5447;AFR_AF=0.7095;EUR_AF=0.3767;SAS_AF=0.6728;AA=G|||;VT=SNP
2	173383054	rs34401899	T	G	100	PASS	AC=651;AF=0.129992;AN=5008;NS=2504;DP=24113;EAS_AF=0.0575;AMR_AF=0.1009;AFR_AF=0.2269;EUR_AF=0.1123;SAS_AF=0.1125;AA=T|||;VT=SNP
2	173383074	rs4972835	A	G	100	PASS	AC=3228;AF=0.644569;AN=5008;NS=2504;DP=24502;EAS_AF=0.8681;AMR_AF=0.5447;AFR_AF=0.7095;EUR_AF=0.3767;SAS_AF=0.6728;AA=G|||;VT=SNP
2	173383667	rs12476126	C	A	100	PASS	AC=1155;AF=0.230631;AN=5008;NS=2504;DP=17223;EAS_AF=0.5149;AMR_AF=0.2277;AFR_AF=0.1452;EUR_AF=0.0646;SAS_AF=0.226;AA=C|||;VT=SNP
2	173384622	rs12477247	C	A	100	PASS	AC=1153;AF=0.230232;AN=5008;NS=2504;DP=19535;EAS_AF=0.5159;AMR_AF=0.2248;AFR_AF=0.1445;EUR_AF=0.0646;SAS_AF=0.226;AA=C|||;VT=SNP
2	173384741	rs12465442	T	C	100	PASS	AC=1010;AF=0.201677;AN=5008;NS=2504;DP=19382;EAS_AF=0.5159;AMR_AF=0.2233;AFR_AF=0.0371;EUR_AF=0.0646;SAS_AF=0.226;AA=T|||;VT=SNP
2	173385946	rs12478465	C	T	100	PASS	AC=1008;AF=0.201278;AN=5008;NS=2504;DP=21956;EAS_AF=0.5149;AMR_AF=0.2233;AFR_AF=0.0371;EUR_AF=0.0646;SAS_AF=0.2249;AA=C|||;VT=SNP
2	173386534	rs10174809	T	C	100	PASS	AC=2024;AF=0.404153;AN=5008;NS=2504;DP=19478;EAS_AF=0.5694;AMR_AF=0.3329;AFR_AF=0.5416;EUR_AF=0.1511;SAS_AF=0.3589;AA=T|||;VT=SNP
2	173386819	rs11883720	G	C	100	PASS	AC=583;AF=0.116414;AN=5008;NS=2504;DP=20169;EAS_AF=0.0417;AMR_AF=0.1254;AFR_AF=0.0938;EUR_AF=0.16;SAS_AF=0.1728;AA=G|||;VT=SNP
2	173387360	rs13383151	C	A	100	PASS	AC=1232;AF=0.246006;AN=5008;NS=2504;DP=21984;EAS_AF=0.5149;AMR_AF=0.232;AFR_AF=0.202;EUR_AF=0.0646;SAS_AF=0.2249;AA=C|||;VT=SNP
2	173387668	rs4075604	C	T	100	PASS	AC=2541;AF=0.507388;AN=5008;NS=2504;DP=20879;EAS_AF=0.8274;AMR_AF=0.4107;AFR_AF=0.5431;EUR_AF=0.2137;SAS_AF=0.5;AA=T|||;VT=SNP
2	173387776	rs35981026	C	T	100	PASS	AC=361;AF=0.0720847;AN=5008;NS=2504;DP=20319;EAS_AF=0.0556;AMR_AF=0.0778;AFR_AF=0.0287;EUR_AF=0.1034;SAS_AF=0.1115;AA=C|||;VT=SNP
2	173387994	rs4246629	A	G	100	PASS	AC=3296;AF=0.658147;AN=5008;NS=2504;DP=17944;EAS_AF=0.869;AMR_AF=0.5519;AFR_AF=0.7579;EUR_AF=0.3748;SAS_AF=0.6728;AA=G|||;VT=SNP
2	173388099	rs76246006	C	T	100	PASS	AC=1008;AF=0.201278;AN=5008;NS=2504;DP=19733;EAS_AF=0.5149;AMR_AF=0.2233;AFR_AF=0.0371;EUR_AF=0.0646;SAS_AF=0.2249;AA=C|||;VT=SNP
2	173388148	rs77655885	C	A	100	PASS	AC=1008;AF=0.201278;AN=5008;NS=2504;DP=20245;EAS_AF=0.5149;AMR_AF=0.2233;AFR_AF=0.0371;EUR_AF=0.0646;SAS_AF=0.2249;AA=c|||;VT=SNP
2	173388341	rs4246630	A	G	100	PASS	AC=3302;AF=0.659345;AN=5008;NS=2504;DP=18233;EAS_AF=0.869;AMR_AF=0.5519;AFR_AF=0.7625;EUR_AF=0.3748;SAS_AF=0.6728;AA=N|||;VT=SNP
2	173388342	rs77546188	C	T	100	PASS	AC=1159;AF=0.23143;AN=5008;NS=2504;DP=18327;EAS_AF=0.5149;AMR_AF=0.2277;AFR_AF=0.149;EUR_AF=0.0646;SAS_AF=0.2249;AA=c|||;VT=SNP
2	173388456	rs143777267	A	C	100	PASS	AC=32;AF=0.00638978;AN=5008;NS=2504;DP=18518;EAS_AF=0.0159;AMR_AF=0.0231;AFR_AF=0;EUR_AF=0;SAS_AF=0;AA=a|||;VT=SNP
2	173388819	rs148203056	A	G	100	PASS	AC=34;AF=0.00678914;AN=5008;NS=2504;DP=18855;EAS_AF=0.0169;AMR_AF=0.0231;AFR_AF=0;EUR_AF=0.001;SAS_AF=0;AA=a|||;VT=SNP
2	173388962	rs11892462	T	C	100	PASS	AC=879;AF=0.175519;AN=5008;NS=2504;DP=22135;EAS_AF=0.0556;AMR_AF=0.1182;AFR_AF=0.3396;EUR_AF=0.1143;SAS_AF=0.181;AA=t|||;VT=SNP
2	173389645	rs77403951	T	G	100	PASS	AC=1009;AF=0.201478;AN=5008;NS=2504;DP=19218;EAS_AF=0.5149;AMR_AF=0.2248;AFR_AF=0.0371;EUR_AF=0.0646;SAS_AF=0.2249;AA=T|||;VT=SNP
2	173390343	rs12052921	T	C	100	PASS	AC=1190;AF=0.23762;AN=5008;NS=2504;DP=20727;EAS_AF=0.2996;AMR_AF=0.1974;AFR_AF=0.2209;EUR_AF=0.1968;SAS_AF=0.2669;AA=C|||;VT=SNP
2	173390775	rs4308101	C	T	100	PASS	AC=1008;AF=0.201278;AN=5008;NS=2504;DP=18923;EAS_AF=0.5149;AMR_AF=0.2233;AFR_AF=0.0371;EUR_AF=0.0646;SAS_AF=0.2249;AA=C|||;VT=SNP
2	173390783	rs59300838	T	G	100	PASS	AC=1190;AF=0.23762;AN=5008;NS=2504;DP=18565;EAS_AF=0.2996;AMR_AF=0.1974;AFR_AF=0.2209;EUR_AF=0.1968;SAS_AF=0.2669;AA=T|||;VT=SNP
2	173390826	rs11895820	G	A	100	PASS	AC=638;AF=0.127396;AN=5008;NS=2504;DP=18012;EAS_AF=0.0556;AMR_AF=0.098;AFR_AF=0.2201;EUR_AF=0.1123;SAS_AF=0.1125;AA=G|||;VT=SNP
2	173390879	rs150131599	C	T	100	PASS	AC=20;AF=0.00399361;AN=5008;NS=2504;DP=18202;EAS_AF=0.0169;AMR_AF=0;AFR_AF=0;EUR_AF=0;SAS_AF=0.0031;AA=C|||;VT=SNP
2	173390936	rs60442917	G	A	100	PASS	AC=1694;AF=0.338259;AN=5008;NS=2504;DP=16951;EAS_AF=0.5565;AMR_AF=0.3559;AFR_AF=0.2035;EUR_AF=0.2266;SAS_AF=0.3978;AA=G|||;VT=SNP
2	173390968	rs59524026	C	T	100	PASS	AC=1694;AF=0.338259;AN=5008;NS=2504;DP=17516;EAS_AF=0.5565;AMR_AF=0.3559;AFR_AF=0.2035;EUR_AF=0.2266;SAS_AF=0.3978;AA=C|||;VT=SNP
2	173391025	rs59610589	C	T	100	PASS	AC=936;AF=0.186901;AN=5008;NS=2504;DP=17149;EAS_AF=0.5129;AMR_AF=0.2176;AFR_AF=0.0015;EUR_AF=0.0646;SAS_AF=0.2055;AA=C|||;VT=SNP
2	173391126	rs58016698	C	T	100	PASS	AC=1008;AF=0.201278;AN=5008;NS=2504;DP=15884;EAS_AF=0.5149;AMR_AF=0.2233;AFR_AF=0.0371;EUR_AF=0.0646;SAS_AF=0.2249;AA=C|||;VT=SNP
2	173391172	rs72892596	C	T	100	PASS	AC=688;AF=0.13738;AN=5008;NS=2504;DP=16712;EAS_AF=0.0417;AMR_AF=0.1326;AFR_AF=0.1664;EUR_AF=0.163;SAS_AF=0.1738;AA=C|||;VT=SNP
2	173391176	rs142505993	C	T	100	PASS	AC=67;AF=0.0133786;AN=5008;NS=2504;DP=16604;EAS_AF=0.0327;AMR_AF=0.0029;AFR_AF=0;EUR_AF=0;SAS_AF=0.0327;AA=C|||;VT=SNP
2	173391734	rs72892601	T	G	100	PASS	AC=670;AF=0.133786;AN=5008;NS=2504;DP=16772;EAS_AF=0.0417;AMR_AF=0.1311;AFR_AF=0.1551;EUR_AF=0.162;SAS_AF=0.1728;AA=T|||;VT=SNP
2	173391851	rs142975632	C	T	100	PASS	AC=223;AF=0.0445288;AN=5008;NS=2504;DP=18010;EAS_AF=0.2153;AMR_AF=0;AFR_AF=0;EUR_AF=0;SAS_AF=0.0061;AA=C|||;VT=SNP
2	173391917	rs112538018	A	C	100	PASS	AC=567;AF=0.113219;AN=5008;NS=2504;DP=9710;EAS_AF=0.0417;AMR_AF=0.1239;AFR_AF=0.0817;EUR_AF=0.161;SAS_AF=0.1728;AA=A|||;VT=SNP
2	173392236	rs186345866	G	A	100	PASS	AC=1008;AF=0.201278;AN=5008;NS=2504;DP=22210;EAS_AF=0.5149;AMR_AF=0.2233;AFR_AF=0.0371;EUR_AF=0.0646;SAS_AF=0.2249;AA=G|||;VT=SNP
2	173392285	rs75537290	G	A	100	PASS	AC=648;AF=0.129393;AN=5008;NS=2504;DP=21466;EAS_AF=0.0556;AMR_AF=0.0994;AFR_AF=0.2269;EUR_AF=0.1123;SAS_AF=0.1125;AA=G|||;VT=SNP
2	173392502	rs151185243	A	T	100	PASS	AC=66;AF=0.0131789;AN=5008;NS=2504;DP=22913;EAS_AF=0.0387;AMR_AF=0.0231;AFR_AF=0;EUR_AF=0;SAS_AF=0.0112;AA=A|||;VT=SNP
2	173392657	rs77055029	T	C	100	PASS	AC=1008;AF=0.201278;AN=5008;NS=2504;DP=19770;EAS_AF=0.5149;AMR_AF=0.2233;AFR_AF=0.0371;EUR_AF=0.0646;SAS_AF=0.2249;AA=T|||;VT=SNP
2	173392797	rs13033614	T	A	100	PASS	AC=1030;AF=0.205671;AN=5008;NS=2504;DP=20663;EAS_AF=0.0556;AMR_AF=0.1225;AFR_AF=0.4516;EUR_AF=0.1143;SAS_AF=0.181;AA=T|||;VT=SNP
2	173392830	rs11898822	G	A	100	PASS	AC=684;AF=0.136581;AN=5008;NS=2504;DP=19515;EAS_AF=0.0417;AMR_AF=0.1326;AFR_AF=0.1657;EUR_AF=0.161;SAS_AF=0.1728;AA=G|||;VT=SNP
2	173392942	rs183141927	T	A	100	PASS	AC=430;AF=0.0858626;AN=5008;NS=2504;DP=19394;EAS_AF=0.2569;AMR_AF=0.0605;AFR_AF=0.0015;EUR_AF=0.0348;SAS_AF=0.0941;AA=T|||;VT=SNP
2	173393605	rs57244773	G	C	100	PASS	AC=430;AF=0.0858626;AN=5008;NS=2504;DP=22146;EAS_AF=0.2569;AMR_AF=0.0605;AFR_AF=0.0015;EUR_AF=0.0348;SAS_AF=0.0941;AA=G|||;VT=SNP
2	173393903	rs147233048	T	C	100	PASS	AC=430;AF=0.0858626;AN=5008;NS=2504;DP=20388;EAS_AF=0.2569;AMR_AF=0.0605;AFR_AF=0.0015;EUR_AF=0.0348;SAS_AF=0.0941;AA=T|||;VT=SNP
2	173394201	rs142731545	T	C	100	PASS	AC=502;AF=0.10024;AN=5008;NS=2504;DP=20341;EAS_AF=0.2569;AMR_AF=0.0648;AFR_AF=0.0537;EUR_AF=0.0348;SAS_AF=0.0941;AA=T|||;VT=SNP
2	173394287	rs148098821	T	C	100	PASS	AC=1008;AF=0.201278;AN=5008;NS=2504;DP=18468;EAS_AF=0.5149;AMR_AF=0.2233;AFR_AF=0.0371;EUR_AF=0.0646;SAS_AF=0.2249;AA=T|||;VT=SNP
2	173395052	rs11886058	T	C	100	PASS	AC=1022;AF=0.204073;AN=5008;NS=2504;DP=20447;EAS_AF=0.0556;AMR_AF=0.1225;AFR_AF=0.4455;EUR_AF=0.1143;SAS_AF=0.181;AA=C|||;VT=SNP
2	173395347	rs78645316	T	G	100	PASS	AC=359;AF=0.0716853;AN=5008;NS=2504;DP=20419;EAS_AF=0.1875;AMR_AF=0.111;AFR_AF=0.0008;EUR_AF=0.0507;SAS_AF=0.0419;AA=T|||;VT=SNP
2	173395365	rs72894305	A	T	100	PASS	AC=684;AF=0.136581;AN=5008;NS=2504;DP=20247;EAS_AF=0.0417;AMR_AF=0.1326;AFR_AF=0.1657;EUR_AF=0.161;SAS_AF=0.1728;AA=T|||;VT=SNP
2	173395373	rs75669437	G	A	100	PASS	AC=431;AF=0.0860623;AN=5008;NS=2504;DP=20097;EAS_AF=0.2569;AMR_AF=0.0605;AFR_AF=0.0015;EUR_AF=0.0348;SAS_AF=0.0951;AA=G|||;VT=SNP
2	173395763	rs4972836	C	T	100	PASS	AC=684;AF=0.136581;AN=5008;NS=2504;DP=20566;EAS_AF=0.0417;AMR_AF=0.1326;AFR_AF=0.1657;EUR_AF=0.161;SAS_AF=0.1728;AA=C|||;VT=SNP
2	173396150	rs10208469	G	T	100	PASS	AC=1657;AF=0.330871;AN=5008;NS=2504;DP=19199;EAS_AF=0.7718;AMR_AF=0.2925;AFR_AF=0.1997;EUR_AF=0.0994;SAS_AF=0.319;AA=T|||;VT=SNP
2	173396329	rs4972837	C	T	100	PASS	AC=566;AF=0.113019;AN=5008;NS=2504;DP=17882;EAS_AF=0.0417;AMR_AF=0.1239;AFR_AF=0.0817;EUR_AF=0.16;SAS_AF=0.1728;AA=C|||;VT=SNP
2	173396823	rs75073297	A	G	100	PASS	AC=1657;AF=0.330871;AN=5008;NS=2504;DP=17861;EAS_AF=0.7718;AMR_AF=0.2925;AFR_AF=0.1997;EUR_AF=0.0994;SAS_AF=0.319;AA=G|||;VT=SNP
2	173396868	rs13012170	T	C	100	PASS	AC=4696;AF=0.9377;AN=5008;NS=2504;DP=18406;EAS_AF=0.9048;AMR_AF=0.9582;AFR_AF=0.9682;EUR_AF=0.9215;SAS_AF=0.9325;AA=T|||;VT=SNP
2	173397099	rs13012842	T	C	100	PASS	AC=1568;AF=0.313099;AN=5008;NS=2504;DP=13104;EAS_AF=0.0972;AMR_AF=0.2507;AFR_AF=0.5091;EUR_AF=0.2753;SAS_AF=0.3538;AA=C|||;VT=SNP
2	173397100	rs12986606	G	A	100	PASS	AC=1568;AF=0.313099;AN=5008;NS=2504;DP=13112;EAS_AF=0.0972;AMR_AF=0.2507;AFR_AF=0.5091;EUR_AF=0.2753;SAS_AF=0.3538;AA=G|||;VT=SNP
2	173397674	rs59391745	G	A	100	PASS	AC=1568;AF=0.313099;AN=5008;NS=2504;DP=15600;EAS_AF=0.0972;AMR_AF=0.2507;AFR_AF=0.5091;EUR_AF=0.2753;SAS_AF=0.3538;AA=A|||;VT=SNP
2	173397690	rs12615584	T	C	100	PASS	AC=431;AF=0.0860623;AN=5008;NS=2504;DP=15815;EAS_AF=0.2579;AMR_AF=0.0605;AFR_AF=0.0015;EUR_AF=0.0348;SAS_AF=0.0941;AA=T|||;VT=SNP
2	173398027	rs2178477	G	T	100	PASS	AC=1656;AF=0.330671;AN=5008;NS=2504;DP=19579;EAS_AF=0.7718;AMR_AF=0.2911;AFR_AF=0.1997;EUR_AF=0.0994;SAS_AF=0.319;AA=T|||;VT=SNP
2	173398271	rs80350104	G	T	100	PASS	AC=1008;AF=0.201278;AN=5008;NS=2504;DP=16089;EAS_AF=0.5149;AMR_AF=0.2233;AFR_AF=0.0371;EUR_AF=0.0646;SAS_AF=0.2249;AA=G|||;VT=SNP
2	173398691	rs6710725	A	C	100	PASS	AC=3225;AF=0.64397;AN=5008;NS=2504;DP=20981;EAS_AF=0.869;AMR_AF=0.5418;AFR_AF=0.7088;EUR_AF=0.3757;SAS_AF=0.6728;AA=C|||;VT=SNP
2	173398740	rs11892037	T	C	100	PASS	AC=567;AF=0.113219;AN=5008;NS=2504;DP=21119;EAS_AF=0.0417;AMR_AF=0.1239;AFR_AF=0.0817;EUR_AF=0.161;SAS_AF=0.1728;AA=T|||;VT=SNP
2	173398759	rs6739419	C	T	100	PASS	AC=884;AF=0.176518;AN=5008;NS=2504;DP=20500;EAS_AF=0.0556;AMR_AF=0.1182;AFR_AF=0.3434;EUR_AF=0.1143;SAS_AF=0.181;AA=C|||;VT=SNP
2	173399343	rs34839347	G	A	100	PASS	AC=1569;AF=0.313299;AN=5008;NS=2504;DP=17122;EAS_AF=0.0972;AMR_AF=0.2507;AFR_AF=0.5091;EUR_AF=0.2763;SAS_AF=0.3538;AA=A|||;VT=SNP
2	173399388	rs182237684	T	C	100	PASS	AC=15;AF=0.00299521;AN=5008;NS=2504;DP=17754;EAS_AF=0.0139;AMR_AF=0;AFR_AF=0;EUR_AF=0;SAS_AF=0.001;AA=T|||;VT=SNP
2	173399422	rs190657789	T	C	100	PASS	AC=9;AF=0.00179712;AN=5008;NS=2504;DP=17491;EAS_AF=0.004;AMR_AF=0;AFR_AF=0;EUR_AF=0.005;SAS_AF=0;AA=T|||;VT=SNP
2	173399428	rs182888281	T	G	100	PASS	AC=9;AF=0.00179712;AN=5008;NS=2504;DP=17334;EAS_AF=0.004;AMR_AF=0;AFR_AF=0;EUR_AF=0.005;SAS_AF=0;AA=T|||;VT=SNP
2	173399767	rs57587465	T	C	100	PASS	AC=430;AF=0.0858626;AN=5008;NS=2504;DP=20543;EAS_AF=0.2569;AMR_AF=0.0605;AFR_AF=0.0015;EUR_AF=0.0348;SAS_AF=0.0941;AA=T|||;VT=SNP
2	173400192	rs6715425	A	G	100	PASS	AC=3228;AF=0.644569;AN=5008;NS=2504;DP=19179;EAS_AF=0.869;AMR_AF=0.5418;AFR_AF=0.711;EUR_AF=0.3757;SAS_AF=0.6728;AA=G|||;VT=SNP
2	173400500	rs72894375	T	C	100	PASS	AC=584;AF=0.116613;AN=5008;NS=2504;DP=18538;EAS_AF=0.0417;AMR_AF=0.1254;AFR_AF=0.0938;EUR_AF=0.161;SAS_AF=0.1728;AA=T|||;VT=SNP
2	173401123	rs6741759	T	C	100	PASS	AC=503;AF=0.100439;AN=5008;NS=2504;DP=19680;EAS_AF=0.2569;AMR_AF=0.0648;AFR_AF=0.0545;EUR_AF=0.0348;SAS_AF=0.0941;AA=T|||;VT=SNP
2	173401228	rs13027362	G	C	100	PASS	AC=884;AF=0.176518;AN=5008;NS=2504;DP=16937;EAS_AF=0.0556;AMR_AF=0.1182;AFR_AF=0.3434;EUR_AF=0.1143;SAS_AF=0.181;AA=G|||;VT=SNP
2	173401264	rs79481012	T	G	100	PASS	AC=365;AF=0.0728834;AN=5008;NS=2504;DP=17350;EAS_AF=0.2192;AMR_AF=0.0375;AFR_AF=0.0015;EUR_AF=0.0348;SAS_AF=0.0828;AA=T|||;VT=SNP
2	173401348	rs56882727	A	G	100	PASS	AC=430;AF=0.0858626;AN=5008;NS=2504;DP=17639;EAS_AF=0.2569;AMR_AF=0.0605;AFR_AF=0.0015;EUR_AF=0.0348;SAS_AF=0.0941;AA=A|||;VT=SNP
2	173401399	rs13027432	C	G	100	PASS	AC=657;AF=0.13119;AN=5008;NS=2504;DP=19127;EAS_AF=0.0556;AMR_AF=0.0994;AFR_AF=0.233;EUR_AF=0.1133;SAS_AF=0.1125;AA=C|||;VT=SNP
2	173401494	rs6727229	C	T	100	PASS	AC=1656;AF=0.330671;AN=5008;NS=2504;DP=19847;EAS_AF=0.7718;AMR_AF=0.2911;AFR_AF=0.1997;EUR_AF=0.0994;SAS_AF=0.319;AA=T|||;VT=SNP
2	173401666	rs6730284	C	T	100	PASS	AC=503;AF=0.100439;AN=5008;NS=2504;DP=16871;EAS_AF=0.2569;AMR_AF=0.0648;AFR_AF=0.0545;EUR_AF=0.0348;SAS_AF=0.0941;AA=C|||;VT=SNP
2	173401903	rs6730763	G	C	100	PASS	AC=2540;AF=0.507188;AN=5008;NS=2504;DP=18921;EAS_AF=0.8274;AMR_AF=0.4092;AFR_AF=0.5431;EUR_AF=0.2137;SAS_AF=0.5;AA=-|||;VT=SNP
2	173401934	rs148484373	C	T	100	PASS	AC=59;AF=0.0117812;AN=5008;NS=2504;DP=17680;EAS_AF=0.0546;AMR_AF=0;AFR_AF=0;EUR_AF=0.001;SAS_AF=0.0031;AA=-|||;VT=SNP
2	173402091	rs4405727	G	A	100	PASS	AC=566;AF=0.113019;AN=5008;NS=2504;DP=17771;EAS_AF=0.0417;AMR_AF=0.1239;AFR_AF=0.0817;EUR_AF=0.16;SAS_AF=0.1728;AA=-|||;VT=SNP
2	173402181	rs7580740	C	T	100	PASS	AC=583;AF=0.116414;AN=5008;NS=2504;DP=18448;EAS_AF=0.0417;AMR_AF=0.1254;AFR_AF=0.0938;EUR_AF=0.16;SAS_AF=0.1728;AA=-|||;VT=SNP
2	173402473	rs141274555	G	A	100	PASS	AC=644;AF=0.128594;AN=5008;NS=2504;DP=11585;EAS_AF=0.0556;AMR_AF=0.0994;AFR_AF=0.2239;EUR_AF=0.1123;SAS_AF=0.1125;AA=-|||;VT=SNP
2	173402799	rs375148045	G	A	100	PASS	AC=39;AF=0.00778754;AN=5008;NS=2504;DP=6530;EAS_AF=0.0268;AMR_AF=0;AFR_AF=0.0053;EUR_AF=0;SAS_AF=0.0051;AA=-|||;VT=SNP
2	173403247	rs374304075	C	T	100	PASS	AC=66;AF=0.0131789;AN=5008;NS=2504;DP=11976;EAS_AF=0.0377;AMR_AF=0.0245;AFR_AF=0;EUR_AF=0;SAS_AF=0.0112;AA=-|||;VT=SNP
2	173404026	rs117791813	G	A	100	PASS	AC=41;AF=0.0081869;AN=5008;NS=2504;DP=12392;EAS_AF=0.0357;AMR_AF=0;AFR_AF=0;EUR_AF=0.005;SAS_AF=0;AA=T|||;VT=SNP
2	173404167	rs62167823	G	A	100	PASS	AC=666;AF=0.132987;AN=5008;NS=2504;DP=14756;EAS_AF=0.0575;AMR_AF=0.0994;AFR_AF=0.239;EUR_AF=0.1123;SAS_AF=0.1125;AA=-|||;VT=SNP
2	173404262	rs55802347	T	C	100	PASS	AC=581;AF=0.116014;AN=5008;NS=2504;DP=16665;EAS_AF=0.0397;AMR_AF=0.1254;AFR_AF=0.0938;EUR_AF=0.16;SAS_AF=0.1728;AA=T|||;VT=SNP
2	173404804	rs12052479	C	A	100	PASS	AC=2542;AF=0.507588;AN=5008;NS=2504;DP=17494;EAS_AF=0.8294;AMR_AF=0.4092;AFR_AF=0.5431;EUR_AF=0.2137;SAS_AF=0.5;AA=C|||;VT=SNP
2	173404886	rs7591769	G	A	100	PASS	AC=1084;AF=0.216454;AN=5008;NS=2504;DP=17790;EAS_AF=0.2966;AMR_AF=0.1902;AFR_AF=0.1483;EUR_AF=0.1948;SAS_AF=0.2669;AA=C|||;VT=SNP
2	173405330	rs6743174	G	T	100	PASS	AC=649;AF=0.129593;AN=5008;NS=2504;DP=17545;EAS_AF=0.2569;AMR_AF=0.0692;AFR_AF=0.1626;EUR_AF=0.0348;SAS_AF=0.0941;AA=G|||;VT=SNP
2	173405445	rs74615753	G	C	100	PASS	AC=1007;AF=0.201078;AN=5008;NS=2504;DP=16523;EAS_AF=0.5149;AMR_AF=0.2219;AFR_AF=0.0371;EUR_AF=0.0646;SAS_AF=0.2249;AA=G|||;VT=SNP
2	173405587	rs79341997	C	T	100	PASS	AC=1007;AF=0.201078;AN=5008;NS=2504;DP=17997;EAS_AF=0.5149;AMR_AF=0.2219;AFR_AF=0.0371;EUR_AF=0.0646;SAS_AF=0.2249;AA=C|||;VT=SNP
2	173405721	rs75623910	G	C	100	PASS	AC=1007;AF=0.201078;AN=5008;NS=2504;DP=17492;EAS_AF=0.5149;AMR_AF=0.2219;AFR_AF=0.0371;EUR_AF=0.0646;SAS_AF=0.2249;AA=G|||;VT=SNP
2	173405918	rs11679477	G	A	100	PASS	AC=905;AF=0.180711;AN=5008;NS=2504;DP=16289;EAS_AF=0.0506;AMR_AF=0.3372;AFR_AF=0.0469;EUR_AF=0.4006;SAS_AF=0.1585;AA=G|||;VT=SNP
2	173405994	rs189478353	C	T	100	PASS	AC=15;AF=0.00299521;AN=5008;NS=2504;DP=15517;EAS_AF=0.0139;AMR_AF=0;AFR_AF=0;EUR_AF=0;SAS_AF=0.001;AA=C|||;VT=SNP
2	173406017	rs112457972	C	T	100	PASS	AC=212;AF=0.0423323;AN=5008;NS=2504;DP=15121;EAS_AF=0.0129;AMR_AF=0.0937;AFR_AF=0.0068;EUR_AF=0.0656;SAS_AF=0.0603;AA=C|||;VT=SNP
2	173406018	rs147340898	G	A	100	PASS	AC=366;AF=0.0730831;AN=5008;NS=2504;DP=14933;EAS_AF=0.2192;AMR_AF=0.0375;AFR_AF=0.0023;EUR_AF=0.0348;SAS_AF=0.0828;AA=G|||;VT=SNP
2	173406152	rs13012928	G	A	100	PASS	AC=364;AF=0.0726837;AN=5008;NS=2504;DP=11744;EAS_AF=0.0575;AMR_AF=0.0778;AFR_AF=0.0295;EUR_AF=0.1034;SAS_AF=0.1115;AA=g|||;VT=SNP
2	173406153	rs12988961	T	C	100	PASS	AC=3224;AF=0.64377;AN=5008;NS=2504;DP=11770;EAS_AF=0.869;AMR_AF=0.5403;AFR_AF=0.7095;EUR_AF=0.3748;SAS_AF=0.6728;AA=T|||;VT=SNP
2	173406154	rs113815251	G	A	100	PASS	AC=666;AF=0.132987;AN=5008;NS=2504;DP=11733;EAS_AF=0.0397;AMR_AF=0.1311;AFR_AF=0.1543;EUR_AF=0.161;SAS_AF=0.1728;AA=G|||;VT=SNP
2	173406270	rs72894386	C	T	100	PASS	AC=1690;AF=0.33746;AN=5008;NS=2504;DP=16965;EAS_AF=0.5546;AMR_AF=0.3545;AFR_AF=0.2035;EUR_AF=0.2256;SAS_AF=0.3978;AA=T|||;VT=SNP
2	173406336	rs62167825	T	C	100	PASS	AC=3273;AF=0.653554;AN=5008;NS=2504;DP=14631;EAS_AF=0.869;AMR_AF=0.549;AFR_AF=0.7421;EUR_AF=0.3748;SAS_AF=0.6728;AA=C|||;VT=SNP
2	173406396	rs79916089	A	C	100	PASS	AC=1008;AF=0.201278;AN=5008;NS=2504;DP=14663;EAS_AF=0.5149;AMR_AF=0.2219;AFR_AF=0.0371;EUR_AF=0.0646;SAS_AF=0.226;AA=A|||;VT=SNP
2	173406444	rs72894389	T	A	100	PASS	AC=683;AF=0.136382;AN=5008;NS=2504;DP=14691;EAS_AF=0.0397;AMR_AF=0.1326;AFR_AF=0.1664;EUR_AF=0.161;SAS_AF=0.1728;AA=T|||;VT=SNP
2	173407137	rs6433365	T	G	100	PASS	AC=1033;AF=0.20627;AN=5008;NS=2504;DP=20117;EAS_AF=0.0575;AMR_AF=0.1225;AFR_AF=0.4516;EUR_AF=0.1143;SAS_AF=0.182;AA=t|||;VT=SNP
2	173407248	rs113098645	G	A	100	PASS	AC=684;AF=0.136581;AN=5008;NS=2504;DP=18061;EAS_AF=0.0397;AMR_AF=0.1326;AFR_AF=0.1664;EUR_AF=0.161;SAS_AF=0.1738;AA=g|||;VT=SNP
2	173407281	rs7560501	T	C	100	PASS	AC=2726;AF=0.544329;AN=5008;NS=2504;DP=17832;EAS_AF=0.6121;AMR_AF=0.4769;AFR_AF=0.6566;EUR_AF=0.34;SAS_AF=0.5808;AA=c|||;VT=SNP
2	173407305	rs115921034	C	T	100	PASS	AC=55;AF=0.0109824;AN=5008;NS=2504;DP=17254;EAS_AF=0.0109;AMR_AF=0.0202;AFR_AF=0;EUR_AF=0.0258;SAS_AF=0.0041;AA=c|||;VT=SNP
2	173407444	rs138935309	C	T	100	PASS	AC=1008;AF=0.201278;AN=5008;NS=2504;DP=16388;EAS_AF=0.5159;AMR_AF=0.2219;AFR_AF=0.0371;EUR_AF=0.0646;SAS_AF=0.2249;AA=c|||;VT=SNP
2	173407711	rs183127697	T	C	100	PASS	AC=46;AF=0.0091853;AN=5008;NS=2504;DP=16041;EAS_AF=0.0347;AMR_AF=0.0029;AFR_AF=0.0008;EUR_AF=0;SAS_AF=0.0082;AA=t|||;VT=SNP
2	173407712	rs139429426	G	A	100	PASS	AC=1007;AF=0.201078;AN=5008;NS=2504;DP=16002;EAS_AF=0.5149;AMR_AF=0.2219;AFR_AF=0.0371;EUR_AF=0.0646;SAS_AF=0.2249;AA=g|||;VT=SNP
2	173407978	rs35968313	G	A	100	PASS	AC=3226;AF=0.644169;AN=5008;NS=2504;DP=18713;EAS_AF=0.869;AMR_AF=0.5418;AFR_AF=0.7095;EUR_AF=0.3748;SAS_AF=0.6738;AA=a|||;VT=SNP
2	173408133	rs112667335	G	A	100	PASS	AC=582;AF=0.116214;AN=5008;NS=2504;DP=18301;EAS_AF=0.0397;AMR_AF=0.1254;AFR_AF=0.0938;EUR_AF=0.16;SAS_AF=0.1738;AA=g|||;VT=SNP
2	173408269	rs34277286	C	A	100	PASS	AC=363;AF=0.072484;AN=5008;NS=2504;DP=2934;EAS_AF=0.0575;AMR_AF=0.0778;AFR_AF=0.0287;EUR_AF=0.1034;SAS_AF=0.1115;AA=c|||;VT=SNP
2	173408345	rs56832945	A	G	100	PASS	AC=2542;AF=0.507588;AN=5008;NS=2504;DP=16981;EAS_AF=0.8294;AMR_AF=0.4092;AFR_AF=0.5431;EUR_AF=0.2137;SAS_AF=0.5;AA=g|||;VT=SNP
2	173408545	rs61194385	G	A	100	PASS	AC=2541;AF=0.507388;AN=5008;NS=2504;DP=19930;EAS_AF=0.8294;AMR_AF=0.4092;AFR_AF=0.5431;EUR_AF=0.2127;SAS_AF=0.5;AA=g|||;VT=SNP
2	173408788	rs55966259	A	G	100	PASS	AC=2542;AF=0.507588;AN=5008;NS=2504;DP=18424;EAS_AF=0.8294;AMR_AF=0.4092;AFR_AF=0.5431;EUR_AF=0.2137;SAS_AF=0.5;AA=g|||;VT=SNP
2	173408807	rs59020762	G	A	100	PASS	AC=1007;AF=0.201078;AN=5008;NS=2504;DP=18219;EAS_AF=0.5149;AMR_AF=0.2219;AFR_AF=0.0371;EUR_AF=0.0646;SAS_AF=0.2249;AA=g|||;VT=SNP
2	173408946	rs186026134	C	T	100	PASS	AC=26;AF=0.00519169;AN=5008;NS=2504;DP=19420;EAS_AF=0.0258;AMR_AF=0;AFR_AF=0;EUR_AF=0;SAS_AF=0;AA=c|||;VT=SNP
2	173408980	rs55978548	T	C	100	PASS	AC=3227;AF=0.644369;AN=5008;NS=2504;DP=19408;EAS_AF=0.869;AMR_AF=0.5418;AFR_AF=0.7095;EUR_AF=0.3757;SAS_AF=0.6738;AA=c|||;VT=SNP
2	173408993	rs72894396	T	C	100	PASS	AC=565;AF=0.112819;AN=5008;NS=2504;DP=19765;EAS_AF=0.0397;AMR_AF=0.1239;AFR_AF=0.0817;EUR_AF=0.16;SAS_AF=0.1738;AA=t|||;VT=SNP
2	173409320	rs138822454	A	G	100	PASS	AC=366;AF=0.0730831;AN=5008;NS=2504;DP=21651;EAS_AF=0.2202;AMR_AF=0.0375;AFR_AF=0.0015;EUR_AF=0.0348;SAS_AF=0.0828;AA=a|||;VT=SNP
2	173410108	rs11685833	G	A	100	PASS	AC=834;AF=0.166534;AN=5008;NS=2504;DP=17521;EAS_AF=0.0129;AMR_AF=0.3098;AFR_AF=0.0469;EUR_AF=0.3986;SAS_AF=0.1462;AA=g|||;VT=SNP
2	173410163	rs76382989	G	C	100	PASS	AC=1007;AF=0.201078;AN=5008;NS=2504;DP=16408;EAS_AF=0.5149;AMR_AF=0.2219;AFR_AF=0.0371;EUR_AF=0.0646;SAS_AF=0.2249;AA=g|||;VT=SNP
2	173410168	rs74355465	G	A	100	PASS	AC=503;AF=0.100439;AN=5008;NS=2504;DP=16474;EAS_AF=0.2569;AMR_AF=0.0648;AFR_AF=0.0545;EUR_AF=0.0348;SAS_AF=0.0941;AA=g|||;VT=SNP
2	173410420	rs34871211	A	G	100	PASS	AC=2541;AF=0.507388;AN=5008;NS=2504;DP=18256;EAS_AF=0.8284;AMR_AF=0.4092;AFR_AF=0.5431;EUR_AF=0.2137;SAS_AF=0.5;AA=a|||;VT=SNP
2	173410530	rs150496972	T	C	100	PASS	AC=65;AF=0.0129792;AN=5008;NS=2504;DP=19287;EAS_AF=0.0377;AMR_AF=0.0231;AFR_AF=0;EUR_AF=0;SAS_AF=0.0112;AA=T|||;VT=SNP
2	173410651	rs77090411	G	A	100	PASS	AC=75;AF=0.014976;AN=5008;NS=2504;DP=18932;EAS_AF=0.0347;AMR_AF=0.0029;AFR_AF=0.0045;EUR_AF=0;SAS_AF=0.0327;AA=A|||;VT=SNP
2	173410756	rs80176582	C	T	100	PASS	AC=1006;AF=0.200879;AN=5008;NS=2504;DP=18710;EAS_AF=0.5149;AMR_AF=0.2219;AFR_AF=0.0371;EUR_AF=0.0646;SAS_AF=0.2239;AA=C|||;VT=SNP
2	173410860	rs4972839	C	A	100	PASS	AC=1691;AF=0.33766;AN=5008;NS=2504;DP=19185;EAS_AF=0.5546;AMR_AF=0.3545;AFR_AF=0.2035;EUR_AF=0.2256;SAS_AF=0.3988;AA=A|||;VT=SNP
2	173411004	rs115160117	G	C	100	PASS	AC=503;AF=0.100439;AN=5008;NS=2504;DP=20032;EAS_AF=0.2569;AMR_AF=0.0648;AFR_AF=0.0545;EUR_AF=0.0348;SAS_AF=0.0941;AA=G|||;VT=SNP
2	173411514	rs72894400	T	C	100	PASS	AC=581;AF=0.116014;AN=5008;NS=2504;DP=16804;EAS_AF=0.0397;AMR_AF=0.1254;AFR_AF=0.0938;EUR_AF=0.16;SAS_AF=0.1728;AA=T|||;VT=SNP
2	173411566	rs6746138	C	G	100	PASS	AC=686;AF=0.136981;AN=5008;NS=2504;DP=17795;EAS_AF=0.0397;AMR_AF=0.1326;AFR_AF=0.1687;EUR_AF=0.161;SAS_AF=0.1728;AA=C|||;VT=SNP
2	173411740	rs6749369	G	A	100	PASS	AC=3272;AF=0.653355;AN=5008;NS=2504;DP=17692;EAS_AF=0.869;AMR_AF=0.549;AFR_AF=0.7413;EUR_AF=0.3748;SAS_AF=0.6728;AA=A|||;VT=SNP
2	173411774	rs112660314	C	T	100	PASS	AC=579;AF=0.115615;AN=5008;NS=2504;DP=17577;EAS_AF=0.0397;AMR_AF=0.1239;AFR_AF=0.093;EUR_AF=0.16;SAS_AF=0.1728;AA=C|||;VT=SNP
2	173411957	rs112509861	C	T	100	PASS	AC=757;AF=0.151158;AN=5008;NS=2504;DP=17860;EAS_AF=0.0407;AMR_AF=0.1354;AFR_AF=0.2201;EUR_AF=0.161;SAS_AF=0.1728;AA=C|||;VT=SNP
2	173412163	rs75612195	G	A	100	PASS	AC=1007;AF=0.201078;AN=5008;NS=2504;DP=20519;EAS_AF=0.5149;AMR_AF=0.2219;AFR_AF=0.0371;EUR_AF=0.0646;SAS_AF=0.2249;AA=G|||;VT=SNP
2	173412858	rs35022330	A	G	100	PASS	AC=2542;AF=0.507588;AN=5008;NS=2504;DP=16324;EAS_AF=0.8294;AMR_AF=0.4092;AFR_AF=0.5431;EUR_AF=0.2137;SAS_AF=0.5;AA=g|||;VT=SNP
2	173413411	rs34970908	C	T	100	PASS	AC=885;AF=0.176717;AN=5008;NS=2504;DP=18783;EAS_AF=0.0575;AMR_AF=0.1182;AFR_AF=0.3427;EUR_AF=0.1143;SAS_AF=0.181;AA=C|||;VT=SNP
2	173413478	rs4972841	T	C	100	PASS	AC=2638;AF=0.526757;AN=5008;NS=2504;DP=19292;EAS_AF=0.6121;AMR_AF=0.4669;AFR_AF=0.649;EUR_AF=0.338;SAS_AF=0.5102;AA=C|||;VT=SNP
2	173413646	rs72896105	C	T	100	PASS	AC=681;AF=0.135982;AN=5008;NS=2504;DP=16229;EAS_AF=0.0407;AMR_AF=0.1311;AFR_AF=0.1649;EUR_AF=0.161;SAS_AF=0.1728;AA=C|||;VT=SNP
2	173414077	rs10460364	A	G	100	PASS	AC=3227;AF=0.644369;AN=5008;NS=2504;DP=18599;EAS_AF=0.869;AMR_AF=0.5418;AFR_AF=0.7088;EUR_AF=0.3757;SAS_AF=0.6748;AA=a|||;VT=SNP
2	173414375	rs117622639	G	A	100	PASS	AC=17;AF=0.00339457;AN=5008;NS=2504;DP=16938;EAS_AF=0.0149;AMR_AF=0;AFR_AF=0;EUR_AF=0.002;SAS_AF=0;AA=G|||;VT=SNP
2	173414693	rs12475916	T	C	100	PASS	AC=933;AF=0.186302;AN=5008;NS=2504;DP=18297;EAS_AF=0.5119;AMR_AF=0.2176;AFR_AF=0.0008;EUR_AF=0.0646;SAS_AF=0.2045;AA=T|||;VT=SNP
2	173414770	rs148715496	C	T	100	PASS	AC=67;AF=0.0133786;AN=5008;NS=2504;DP=17451;EAS_AF=0.0645;AMR_AF=0;AFR_AF=0;EUR_AF=0;SAS_AF=0.002;AA=C|||;VT=SNP
2	173414959	rs116860308	T	C	100	PASS	AC=66;AF=0.0131789;AN=5008;NS=2504;DP=18353;EAS_AF=0.0387;AMR_AF=0.0231;AFR_AF=0;EUR_AF=0;SAS_AF=0.0112;AA=T|||;VT=SNP
2	173415560	rs12151618	C	T	100	PASS	AC=2044;AF=0.408147;AN=5008;NS=2504;DP=17139;EAS_AF=0.3304;AMR_AF=0.2954;AFR_AF=0.6944;EUR_AF=0.2028;SAS_AF=0.3926;AA=T|||;VT=SNP
2	173415706	rs78647569	C	G	100	PASS	AC=437;AF=0.0872604;AN=5008;NS=2504;DP=17886;EAS_AF=0.2351;AMR_AF=0.0994;AFR_AF=0.0015;EUR_AF=0.0358;SAS_AF=0.0951;AA=C|||;VT=SNP
2	173415896	rs1920978	A	G	100	PASS	AC=2450;AF=0.489217;AN=5008;NS=2504;DP=16601;EAS_AF=0.5536;AMR_AF=0.6153;AFR_AF=0.264;EUR_AF=0.6103;SAS_AF=0.5133;AA=A|||;VT=SNP
2	173417651	rs61542159	T	C	100	PASS	AC=988;AF=0.197284;AN=5008;NS=2504;DP=17245;EAS_AF=0.5258;AMR_AF=0.1816;AFR_AF=0.031;EUR_AF=0.0646;SAS_AF=0.2311;AA=T|||;VT=SNP
2	173418939	rs10178654	A	C	100	PASS	AC=552;AF=0.110224;AN=5008;NS=2504;DP=19726;EAS_AF=0.0218;AMR_AF=0.098;AFR_AF=0.2012;EUR_AF=0.1133;SAS_AF=0.0838;AA=A|||;VT=SNP
2	173418990	rs10202550	G	A	100	PASS	AC=350;AF=0.0698882;AN=5008;NS=2504;DP=21218;EAS_AF=0.0218;AMR_AF=0.0807;AFR_AF=0.0628;EUR_AF=0.1074;SAS_AF=0.0828;AA=G|||;VT=SNP
2	173419009	rs74807097	G	A	100	PASS	AC=62;AF=0.0123802;AN=5008;NS=2504;DP=20967;EAS_AF=0.0327;AMR_AF=0.0231;AFR_AF=0;EUR_AF=0;SAS_AF=0.0133;AA=G|||;VT=SNP
2	173419768	rs79240914	C	T	100	PASS	AC=74;AF=0.0147764;AN=5008;NS=2504;DP=18979;EAS_AF=0.0714;AMR_AF=0;AFR_AF=0;EUR_AF=0;SAS_AF=0.002;AA=C|||;VT=SNP
2	173419805	rs10181851	A	G	100	PASS	AC=1518;AF=0.303115;AN=5008;NS=2504;DP=18953;EAS_AF=0.245;AMR_AF=0.232;AFR_AF=0.5507;EUR_AF=0.1521;SAS_AF=0.2342;AA=G|||;VT=SNP
2	173420254	rs3765065	T	A	100	PASS	AC=1518;AF=0.303115;AN=5008;NS=2504;DP=17131;EAS_AF=0.245;AMR_AF=0.232;AFR_AF=0.5507;EUR_AF=0.1521;SAS_AF=0.2342;AA=A|||;VT=SNP
2	173420609	rs114945843	G	C	100	PASS	AC=222;AF=0.0443291;AN=5008;NS=2504;DP=9363;EAS_AF=0.0238;AMR_AF=0.0216;AFR_AF=0.0015;EUR_AF=0.0785;SAS_AF=0.1043;AA=G|||;VT=SNP
2	173420746	rs62167832	G	A	100	PASS	AC=350;AF=0.0698882;AN=5008;NS=2504;DP=8942;EAS_AF=0.0218;AMR_AF=0.0807;AFR_AF=0.0628;EUR_AF=0.1074;SAS_AF=0.0828;AA=G|||;VT=SNP
2	173421249	rs10930561	C	T	100	PASS	AC=383;AF=0.0764776;AN=5008;NS=2504;DP=14834;EAS_AF=0.2222;AMR_AF=0.085;AFR_AF=0;EUR_AF=0.0179;SAS_AF=0.0838;AA=C|||;VT=SNP
2	173421865	rs77842539	C	T	100	PASS	AC=907;AF=0.18111;AN=5008;NS=2504;DP=20145;EAS_AF=0.5159;AMR_AF=0.1758;AFR_AF=0.0008;EUR_AF=0.0646;SAS_AF=0.2035;AA=C|||;VT=SNP
2	173422459	rs79289120	C	T	100	PASS	AC=979;AF=0.195487;AN=5008;NS=2504;DP=17421;EAS_AF=0.5169;AMR_AF=0.1816;AFR_AF=0.034;EUR_AF=0.0646;SAS_AF=0.227;AA=C|||;VT=SNP
2	173423066	rs8179584	G	T	100	PASS	AC=459;AF=0.0916534;AN=5008;NS=2504;DP=19838;EAS_AF=0.2222;AMR_AF=0.0893;AFR_AF=0.0552;EUR_AF=0.0179;SAS_AF=0.0838;AA=G|||;VT=SNP
2	173424075	rs78279758	A	T	100	PASS	AC=383;AF=0.0764776;AN=5008;NS=2504;DP=18054;EAS_AF=0.2222;AMR_AF=0.085;AFR_AF=0;EUR_AF=0.0179;SAS_AF=0.0838;AA=A|||;VT=SNP
2	173424337	rs143004280	A	G	100	PASS	AC=62;AF=0.0123802;AN=5008;NS=2504;DP=17698;EAS_AF=0.0327;AMR_AF=0.0231;AFR_AF=0;EUR_AF=0;SAS_AF=0.0133;AA=A|||;VT=SNP
2	173424407	rs151175749	C	G	100	PASS	AC=459;AF=0.0916534;AN=5008;NS=2504;DP=16707;EAS_AF=0.2222;AMR_AF=0.0893;AFR_AF=0.0552;EUR_AF=0.0179;SAS_AF=0.0838;AA=C|||;VT=SNP
2	173424409	rs78044438	G	A	100	PASS	AC=915;AF=0.182708;AN=5008;NS=2504;DP=16653;EAS_AF=0.0456;AMR_AF=0.2075;AFR_AF=0.1793;EUR_AF=0.2942;SAS_AF=0.1963;AA=G|||;VT=SNP
2	173425255	rs6752257	A	G	100	PASS	AC=982;AF=0.196086;AN=5008;NS=2504;DP=17968;EAS_AF=0.0218;AMR_AF=0.1254;AFR_AF=0.4486;EUR_AF=0.1312;SAS_AF=0.1513;AA=G|||;VT=SNP
2	173425349	rs6752386	A	G	100	PASS	AC=1504;AF=0.300319;AN=5008;NS=2504;DP=19376;EAS_AF=0.244;AMR_AF=0.2248;AFR_AF=0.5461;EUR_AF=0.1491;SAS_AF=0.2352;AA=G|||;VT=SNP
2	173425952	rs10208151	G	A	100	PASS	AC=748;AF=0.149361;AN=5008;NS=2504;DP=20033;EAS_AF=0.0218;AMR_AF=0.1138;AFR_AF=0.2784;EUR_AF=0.1302;SAS_AF=0.1513;AA=A|||;VT=SNP
2	173427053	rs10176813	T	G	100	PASS	AC=350;AF=0.0698882;AN=5008;NS=2504;DP=18525;EAS_AF=0.0218;AMR_AF=0.0807;AFR_AF=0.0628;EUR_AF=0.1074;SAS_AF=0.0828;AA=T|||;VT=SNP
2	173427727	rs74265085	A	T	100	PASS	AC=62;AF=0.0123802;AN=5008;NS=2504;DP=20497;EAS_AF=0.0327;AMR_AF=0.0231;AFR_AF=0;EUR_AF=0;SAS_AF=0.0133;AA=A|||;VT=SNP
2	173428578	rs117668431	T	A	100	PASS	AC=16;AF=0.00319489;AN=5008;NS=2504;DP=17975;EAS_AF=0.0159;AMR_AF=0;AFR_AF=0;EUR_AF=0;SAS_AF=0;AA=T|||;VT=SNP
2	173428874	rs6433368	C	T	100	PASS	AC=1718;AF=0.343051;AN=5008;NS=2504;DP=16541;EAS_AF=0.3611;AMR_AF=0.2421;AFR_AF=0.5817;EUR_AF=0.1541;SAS_AF=0.2679;AA=T|||;VT=SNP
2	173430399	rs75443341	G	A	100	PASS	AC=86;AF=0.0171725;AN=5008;NS=2504;DP=20867;EAS_AF=0.0278;AMR_AF=0;AFR_AF=0.003;EUR_AF=0.001;SAS_AF=0.0542;AA=G|||;VT=SNP
2	173430468	rs13007707	A	G	100	PASS	AC=748;AF=0.149361;AN=5008;NS=2504;DP=20106;EAS_AF=0.0218;AMR_AF=0.1138;AFR_AF=0.2784;EUR_AF=0.1302;SAS_AF=0.1513;AA=A|||;VT=SNP
2	173430707	rs10930562	C	T	100	PASS	AC=1376;AF=0.27476;AN=5008;NS=2504;DP=18364;EAS_AF=0.244;AMR_AF=0.2147;AFR_AF=0.4539;EUR_AF=0.1491;SAS_AF=0.2362;AA=T|||;VT=SNP
2	173431040	rs10930563	T	C	100	PASS	AC=383;AF=0.0764776;AN=5008;NS=2504;DP=17764;EAS_AF=0.2222;AMR_AF=0.085;AFR_AF=0;EUR_AF=0.0179;SAS_AF=0.0838;AA=T|||;VT=SNP
2	173432354	rs3769321	A	G	100	PASS	AC=1528;AF=0.305112;AN=5008;NS=2504;DP=20994;EAS_AF=0.244;AMR_AF=0.2248;AFR_AF=0.5643;EUR_AF=0.1491;SAS_AF=0.2352;AA=G|||;VT=SNP
2	173433186	rs2290563	A	T	100	PASS	AC=2543;AF=0.507788;AN=5008;NS=2504;DP=17604;EAS_AF=0.7718;AMR_AF=0.4063;AFR_AF=0.6157;EUR_AF=0.2147;SAS_AF=0.4632;AA=T|||;VT=SNP
2	173433829	rs13023751	T	G	100	PASS	AC=552;AF=0.110224;AN=5008;NS=2504;DP=18631;EAS_AF=0.0218;AMR_AF=0.098;AFR_AF=0.2012;EUR_AF=0.1133;SAS_AF=0.0838;AA=T|||;VT=SNP
2	173434765	rs11887454	G	C	100	PASS	AC=744;AF=0.148562;AN=5008;NS=2504;DP=19095;EAS_AF=0.0218;AMR_AF=0.1138;AFR_AF=0.2753;EUR_AF=0.1302;SAS_AF=0.1513;AA=G|||;VT=SNP
2	173435092	rs57418091	T	A	100	PASS	AC=921;AF=0.183906;AN=5008;NS=2504;DP=16333;EAS_AF=0.5268;AMR_AF=0.1744;AFR_AF=0.0008;EUR_AF=0.0656;SAS_AF=0.2065;AA=T|||;VT=SNP
2	173435374	rs13417334	A	G	100	PASS	AC=745;AF=0.148762;AN=5008;NS=2504;DP=17082;EAS_AF=0.0218;AMR_AF=0.1138;AFR_AF=0.2753;EUR_AF=0.1302;SAS_AF=0.1524;AA=A|||;VT=SNP
2	173435757	rs13394924	C	T	100	PASS	AC=351;AF=0.0700879;AN=5008;NS=2504;DP=14786;EAS_AF=0.0218;AMR_AF=0.0807;AFR_AF=0.0635;EUR_AF=0.1074;SAS_AF=0.0828;AA=C|||;VT=SNP
2	173437161	rs10180021	C	G	100	PASS	AC=552;AF=0.110224;AN=5008;NS=2504;DP=17611;EAS_AF=0.0218;AMR_AF=0.098;AFR_AF=0.2012;EUR_AF=0.1133;SAS_AF=0.0838;AA=C|||;VT=SNP
2	173437490	rs59990001	A	T	100	PASS	AC=62;AF=0.0123802;AN=5008;NS=2504;DP=19759;EAS_AF=0.0327;AMR_AF=0.0231;AFR_AF=0;EUR_AF=0;SAS_AF=0.0133;AA=A|||;VT=SNP
2	173437615	rs13401980	C	G	100	PASS	AC=811;AF=0.161941;AN=5008;NS=2504;DP=18297;EAS_AF=0.0218;AMR_AF=0.1239;AFR_AF=0.3207;EUR_AF=0.1302;SAS_AF=0.1513;AA=C|||;VT=SNP
2	173437965	rs75325681	G	A	100	PASS	AC=88;AF=0.0175719;AN=5008;NS=2504;DP=18368;EAS_AF=0.0863;AMR_AF=0;AFR_AF=0;EUR_AF=0;SAS_AF=0.001;AA=G|||;VT=SNP
2	173438379	rs56953655	C	T	100	PASS	AC=810;AF=0.161741;AN=5008;NS=2504;DP=13853;EAS_AF=0.0218;AMR_AF=0.1239;AFR_AF=0.32;EUR_AF=0.1302;SAS_AF=0.1513;AA=C|||;VT=SNP
2	173439274	rs10186869	C	T	100	PASS	AC=744;AF=0.148562;AN=5008;NS=2504;DP=16975;EAS_AF=0.0218;AMR_AF=0.1138;AFR_AF=0.2753;EUR_AF=0.1302;SAS_AF=0.1513;AA=C|||;VT=SNP
2	173439659	rs35809888	T	A	100	PASS	AC=811;AF=0.161941;AN=5008;NS=2504;DP=17811;EAS_AF=0.0218;AMR_AF=0.1239;AFR_AF=0.3207;EUR_AF=0.1302;SAS_AF=0.1513;AA=T|||;VT=SNP
2	173440330	rs12990751	A	C	100	PASS	AC=812;AF=0.162141;AN=5008;NS=2504;DP=14131;EAS_AF=0.0218;AMR_AF=0.1254;AFR_AF=0.3207;EUR_AF=0.1302;SAS_AF=0.1513;AA=A|||;VT=SNP
2	173440606	rs13008835	A	C	100	PASS	AC=810;AF=0.161741;AN=5008;NS=2504;DP=16332;EAS_AF=0.0218;AMR_AF=0.1239;AFR_AF=0.32;EUR_AF=0.1302;SAS_AF=0.1513;AA=A|||;VT=SNP
2	173440945	rs12467086	C	T	100	PASS	AC=321;AF=0.0640974;AN=5008;NS=2504;DP=16508;EAS_AF=0.1895;AMR_AF=0.062;AFR_AF=0;EUR_AF=0.0179;SAS_AF=0.0706;AA=C|||;VT=SNP
2	173441141	rs34888332	C	T	100	PASS	AC=811;AF=0.161941;AN=5008;NS=2504;DP=15401;EAS_AF=0.0218;AMR_AF=0.1239;AFR_AF=0.3207;EUR_AF=0.1302;SAS_AF=0.1513;AA=T|||;VT=SNP
2	173441448	rs62167835	C	T	100	PASS	AC=1515;AF=0.302516;AN=5008;NS=2504;DP=19448;EAS_AF=0.244;AMR_AF=0.2248;AFR_AF=0.5545;EUR_AF=0.1491;SAS_AF=0.2352;AA=T|||;VT=SNP
2	173442089	rs11890159	C	T	100	PASS	AC=816;AF=0.162939;AN=5008;NS=2504;DP=14367;EAS_AF=0.0218;AMR_AF=0.1239;AFR_AF=0.3245;EUR_AF=0.1302;SAS_AF=0.1513;AA=T|||;VT=SNP
2	173442601	rs11897165	T	G	100	PASS	AC=811;AF=0.161941;AN=5008;NS=2504;DP=17749;EAS_AF=0.0218;AMR_AF=0.1239;AFR_AF=0.3207;EUR_AF=0.1302;SAS_AF=0.1513;AA=T|||;VT=SNP
2	173443890	rs142698703	C	G	100	PASS	AC=16;AF=0.00319489;AN=5008;NS=2504;DP=19461;EAS_AF=0.0159;AMR_AF=0;AFR_AF=0;EUR_AF=0;SAS_AF=0;AA=C|||;VT=SNP
2	173444462	rs6738196	C	T	100	PASS	AC=1508;AF=0.301118;AN=5008;NS=2504;DP=14502;EAS_AF=0.244;AMR_AF=0.2248;AFR_AF=0.5492;EUR_AF=0.1491;SAS_AF=0.2352;AA=T|||;VT=SNP
2	173444953	rs17299956	T	C	100	PASS	AC=552;AF=0.110224;AN=5008;NS=2504;DP=14332;EAS_AF=0.0218;AMR_AF=0.098;AFR_AF=0.2012;EUR_AF=0.1133;SAS_AF=0.0838;AA=T|||;VT=SNP
2	173445325	rs12476089	T	C	100	PASS	AC=2544;AF=0.507987;AN=5008;NS=2504;DP=19671;EAS_AF=0.7718;AMR_AF=0.4063;AFR_AF=0.6165;EUR_AF=0.2147;SAS_AF=0.4632;AA=C|||;VT=SNP
2	173445563	rs146154498	C	A	100	PASS	AC=19;AF=0.00379393;AN=5008;NS=2504;DP=18379;EAS_AF=0.0188;AMR_AF=0;AFR_AF=0;EUR_AF=0;SAS_AF=0;AA=C|||;VT=SNP
2	173445943	rs113110686	C	T	100	PASS	AC=203;AF=0.0405351;AN=5008;NS=2504;DP=13225;EAS_AF=0.0417;AMR_AF=0.1066;AFR_AF=0.0091;EUR_AF=0.0348;SAS_AF=0.0409;AA=C|||;VT=SNP
2	173446115	rs10930564	A	T	100	PASS	AC=321;AF=0.0640974;AN=5008;NS=2504;DP=16767;EAS_AF=0.1895;AMR_AF=0.062;AFR_AF=0;EUR_AF=0.0179;SAS_AF=0.0706;AA=A|||;VT=SNP
2	173446266	rs1869922	A	G	100	PASS	AC=619;AF=0.123602;AN=5008;NS=2504;DP=16553;EAS_AF=0.0218;AMR_AF=0.1081;AFR_AF=0.2466;EUR_AF=0.1133;SAS_AF=0.0838;AA=A|||;VT=SNP
2	173446286	rs11686903	C	T	100	PASS	AC=697;AF=0.139177;AN=5008;NS=2504;DP=16547;EAS_AF=0.0109;AMR_AF=0.1988;AFR_AF=0.034;EUR_AF=0.3529;SAS_AF=0.1513;AA=C|||;VT=SNP
2	173446418	rs57696969	C	G	100	PASS	AC=166;AF=0.033147;AN=5008;NS=2504;DP=16584;EAS_AF=0.0883;AMR_AF=0.0504;AFR_AF=0;EUR_AF=0.0249;SAS_AF=0.0174;AA=C|||;VT=SNP
2	173446638	rs36118221	T	G	100	PASS	AC=1049;AF=0.209465;AN=5008;NS=2504;DP=18165;EAS_AF=0.0258;AMR_AF=0.1354;AFR_AF=0.4917;EUR_AF=0.1302;SAS_AF=0.1513;AA=G|||;VT=SNP
2	173447128	rs35880823	A	G	100	PASS	AC=978;AF=0.195288;AN=5008;NS=2504;DP=18722;EAS_AF=0.0218;AMR_AF=0.1254;AFR_AF=0.4463;EUR_AF=0.1302;SAS_AF=0.1513;AA=A|||;VT=SNP
2	173448264	rs116975897	C	T	100	PASS	AC=366;AF=0.0730831;AN=5008;NS=2504;DP=12677;EAS_AF=0.3095;AMR_AF=0.062;AFR_AF=0.0008;EUR_AF=0.002;SAS_AF=0.0082;AA=C|||;VT=SNP
2	173448383	rs74265086	T	G	100	PASS	AC=383;AF=0.0764776;AN=5008;NS=2504;DP=14969;EAS_AF=0.2222;AMR_AF=0.085;AFR_AF=0;EUR_AF=0.0179;SAS_AF=0.0838;AA=T|||;VT=SNP
2	173448518	rs10199472	C	T	100	PASS	AC=810;AF=0.161741;AN=5008;NS=2504;DP=12431;EAS_AF=0.0218;AMR_AF=0.1239;AFR_AF=0.32;EUR_AF=0.1302;SAS_AF=0.1513;AA=C|||;VT=SNP
2	173448901	rs13385403	T	C	100	PASS	AC=1050;AF=0.209665;AN=5008;NS=2504;DP=14970;EAS_AF=0.0218;AMR_AF=0.1354;AFR_AF=0.4947;EUR_AF=0.1312;SAS_AF=0.1513;AA=C|||;VT=SNP
2	173450587	rs11901110	T	C	100	PASS	AC=812;AF=0.162141;AN=5008;NS=2504;DP=17870;EAS_AF=0.0218;AMR_AF=0.1239;AFR_AF=0.3207;EUR_AF=0.1302;SAS_AF=0.1524;AA=T|||;VT=SNP
2	173450756	rs11884789	A	G	100	PASS	AC=2538;AF=0.506789;AN=5008;NS=2504;DP=14744;EAS_AF=0.7708;AMR_AF=0.4063;AFR_AF=0.6135;EUR_AF=0.2137;SAS_AF=0.4632;AA=a|||;VT=SNP
2	173452006	rs118107311	G	A	100	PASS	AC=383;AF=0.0764776;AN=5008;NS=2504;DP=21240;EAS_AF=0.2222;AMR_AF=0.085;AFR_AF=0;EUR_AF=0.0179;SAS_AF=0.0838;AA=G|||;VT=SNP
2	173452156	rs11902810	T	C	100	PASS	AC=811;AF=0.161941;AN=5008;NS=2504;DP=19457;EAS_AF=0.0218;AMR_AF=0.1239;AFR_AF=0.3207;EUR_AF=0.1302;SAS_AF=0.1513;AA=T|||;VT=SNP
2	173452332	rs11897495	G	A	100	PASS	AC=811;AF=0.161941;AN=5008;NS=2504;DP=20475;EAS_AF=0.0218;AMR_AF=0.1239;AFR_AF=0.3207;EUR_AF=0.1302;SAS_AF=0.1513;AA=G|||;VT=SNP
2	173452347	rs11902907	T	C	100	PASS	AC=552;AF=0.110224;AN=5008;NS=2504;DP=20263;EAS_AF=0.0218;AMR_AF=0.098;AFR_AF=0.2012;EUR_AF=0.1133;SAS_AF=0.0838;AA=T|||;VT=SNP
2	173452354	rs74747026	G	T	100	PASS	AC=921;AF=0.183906;AN=5008;NS=2504;DP=19977;EAS_AF=0.5258;AMR_AF=0.1744;AFR_AF=0.0015;EUR_AF=0.0656;SAS_AF=0.2065;AA=G|||;VT=SNP
2	173452380	rs111423746	C	T	100	PASS	AC=201;AF=0.0401358;AN=5008;NS=2504;DP=15176;EAS_AF=0.0427;AMR_AF=0.1066;AFR_AF=0.0106;EUR_AF=0.0258;SAS_AF=0.045;AA=C|||;VT=SNP
2	173452555	rs11897582	G	A	100	PASS	AC=326;AF=0.0650958;AN=5008;NS=2504;DP=20293;EAS_AF=0.0218;AMR_AF=0.0764;AFR_AF=0.0477;EUR_AF=0.1064;SAS_AF=0.0828;AA=G|||;VT=SNP
2	173452754	rs6710129	T	C	100	PASS	AC=1509;AF=0.301318;AN=5008;NS=2504;DP=20073;EAS_AF=0.244;AMR_AF=0.2248;AFR_AF=0.5499;EUR_AF=0.1491;SAS_AF=0.2352;AA=C|||;VT=SNP
2	173453018	rs6723872	A	G	100	PASS	AC=1050;AF=0.209665;AN=5008;NS=2504;DP=20050;EAS_AF=0.0218;AMR_AF=0.1354;AFR_AF=0.4947;EUR_AF=0.1312;SAS_AF=0.1513;AA=G|||;VT=SNP
2	173453027	rs139384576	G	A	100	PASS	AC=39;AF=0.00778754;AN=5008;NS=2504;DP=19518;EAS_AF=0.0347;AMR_AF=0;AFR_AF=0.0008;EUR_AF=0;SAS_AF=0.0031;AA=G|||;VT=SNP
2	173453165	rs10210546	T	G	100	PASS	AC=552;AF=0.110224;AN=5008;NS=2504;DP=21685;EAS_AF=0.0218;AMR_AF=0.098;AFR_AF=0.2012;EUR_AF=0.1133;SAS_AF=0.0838;AA=T|||;VT=SNP
2	173453278	rs16860693	T	C	100	PASS	AC=459;AF=0.0916534;AN=5008;NS=2504;DP=22972;EAS_AF=0.2222;AMR_AF=0.0893;AFR_AF=0.0552;EUR_AF=0.0179;SAS_AF=0.0838;AA=T|||;VT=SNP
2	173453471	rs117897460	A	G	100	PASS	AC=383;AF=0.0764776;AN=5008;NS=2504;DP=20395;EAS_AF=0.2222;AMR_AF=0.085;AFR_AF=0;EUR_AF=0.0179;SAS_AF=0.0838;AA=A|||;VT=SNP
2	173453737	rs10201129	G	A	100	PASS	AC=552;AF=0.110224;AN=5008;NS=2504;DP=22397;EAS_AF=0.0218;AMR_AF=0.098;AFR_AF=0.2012;EUR_AF=0.1133;SAS_AF=0.0838;AA=G|||;VT=SNP
2	173454235	rs10930565	A	G	100	PASS	AC=1518;AF=0.303115;AN=5008;NS=2504;DP=19175;EAS_AF=0.244;AMR_AF=0.2248;AFR_AF=0.5567;EUR_AF=0.1491;SAS_AF=0.2352;AA=G|||;VT=SNP
2	173454364	rs76624092	C	T	100	PASS	AC=384;AF=0.0766773;AN=5008;NS=2504;DP=20396;EAS_AF=0.2222;AMR_AF=0.085;AFR_AF=0.0008;EUR_AF=0.0179;SAS_AF=0.0838;AA=C|||;VT=SNP
2	173454491	rs16860696	A	G	100	PASS	AC=983;AF=0.196286;AN=5008;NS=2504;DP=22341;EAS_AF=0.0218;AMR_AF=0.1254;AFR_AF=0.4493;EUR_AF=0.1312;SAS_AF=0.1513;AA=A|||;VT=SNP
2	173455072	rs35999155	G	A	100	PASS	AC=557;AF=0.111222;AN=5008;NS=2504;DP=19927;EAS_AF=0.0258;AMR_AF=0.098;AFR_AF=0.202;EUR_AF=0.1133;SAS_AF=0.0838;AA=G|||;VT=SNP
2	173455243	rs11891127	A	G	100	PASS	AC=1050;AF=0.209665;AN=5008;NS=2504;DP=19146;EAS_AF=0.0218;AMR_AF=0.1354;AFR_AF=0.4947;EUR_AF=0.1312;SAS_AF=0.1513;AA=G|||;VT=SNP
2	173455878	rs79246370	G	T	100	PASS	AC=399;AF=0.0796725;AN=5008;NS=2504;DP=19099;EAS_AF=0.2222;AMR_AF=0.0865;AFR_AF=0;EUR_AF=0.0268;SAS_AF=0.09;AA=G|||;VT=SNP
2	173456039	rs77843385	C	T	100	PASS	AC=423;AF=0.0844649;AN=5008;NS=2504;DP=19453;EAS_AF=0.2222;AMR_AF=0.0908;AFR_AF=0.0159;EUR_AF=0.0268;SAS_AF=0.09;AA=C|||;VT=SNP
2	173456331	rs118073244	C	T	100	PASS	AC=62;AF=0.0123802;AN=5008;NS=2504;DP=18214;EAS_AF=0.0615;AMR_AF=0;AFR_AF=0;EUR_AF=0;SAS_AF=0;AA=C|||;VT=SNP
```
