## Supplementary material for "Characterization of shared and ancestry-specific signals driving complex traits using multi-ancestry fine-mapping": mesusieoutput

```
                 eur          afr      eur_afr
   [1,] 1.184170e-04 9.947633e-05 2.874668e-05
   [2,] 1.470495e-04 1.736041e-04 8.743847e-05
   [3,] 1.470495e-04 1.736041e-04 8.743847e-05
   [4,] 1.184170e-04 9.947633e-05 2.874668e-05
   [5,] 1.458504e-04 1.736041e-04 8.633363e-05
   [6,] 1.186150e-04 9.947633e-05 2.882981e-05
   [7,] 1.186150e-04 9.947633e-05 2.882981e-05
   [8,] 1.479185e-04 1.728979e-04 8.767704e-05
   [9,] 1.112798e-04 2.848681e-04 5.523192e-05
  [10,] 1.491557e-04 1.751894e-04 9.004477e-05
  [11,] 1.186150e-04 9.984261e-05 2.890572e-05
  [12,] 1.443392e-04 1.740921e-04 8.500326e-05
  [13,] 1.180347e-04 9.907239e-05 2.841652e-05
  [14,] 1.491557e-04 1.762978e-04 9.064222e-05
  [15,] 1.491557e-04 1.728979e-04 8.880693e-05
  [16,] 1.491557e-04 1.740921e-04 8.945250e-05
  [17,] 1.479185e-04 1.740921e-04 8.831164e-05
  [18,] 1.099723e-04 3.628777e-04 6.340855e-05
  [19,] 1.504156e-04 1.753519e-04 9.130476e-05
  [20,] 1.186150e-04 9.922400e-05 2.870516e-05
  [21,] 1.184170e-04 9.922400e-05 2.862392e-05
  [22,] 1.032797e-04 1.740608e-04 2.759286e-05
  [23,] 1.467036e-04 1.762978e-04 8.833966e-05
  [24,] 1.032797e-04 1.751574e-04 2.767621e-05
  [25,] 1.479185e-04 1.762978e-04 8.948111e-05
  [26,] 1.188176e-04 9.907239e-05 2.873714e-05
  [27,] 1.491557e-04 1.762978e-04 9.064222e-05
  [28,] 1.188176e-04 9.907239e-05 2.873714e-05
  [29,] 1.188176e-04 9.914364e-05 2.871616e-05
  [30,] 1.188176e-04 9.914364e-05 2.871616e-05
  [31,] 1.504156e-04 1.799211e-04 9.380454e-05
  [32,] 1.190247e-04 9.899709e-05 2.874850e-05
  [33,] 1.491557e-04 1.799211e-04 9.258949e-05
  [34,] 1.190247e-04 9.914364e-05 2.879812e-05
  [35,] 1.109080e-04 3.594158e-04 6.696099e-05
  [36,] 1.537595e-04 1.839756e-04 9.934057e-05
  [37,] 1.429024e-04 1.135548e-04 3.323936e-05
  [38,] 1.190247e-04 9.899709e-05 2.874850e-05
  [39,] 1.105084e-04 2.220432e-04 4.411678e-05
  [40,] 1.190247e-04 9.899709e-05 2.874850e-05
  [41,] 1.190247e-04 9.899709e-05 2.874850e-05
  [42,] 1.030457e-04 1.837926e-04 2.845173e-05
  [43,] 1.190247e-04 9.883782e-05 2.869432e-05
  [44,] 1.162878e-04 8.894006e-05 2.486470e-05
  [45,] 1.455107e-04 1.798741e-04 8.888529e-05
  [46,] 1.104407e-04 3.604531e-04 6.676684e-05
  [47,] 1.443392e-04 1.834608e-04 8.953876e-05
  [48,] 1.019511e-04 1.809436e-04 2.912276e-05
  [49,] 1.445527e-04 1.834608e-04 8.971953e-05
  [50,] 1.190247e-04 9.850605e-05 2.853262e-05
  [51,] 1.110023e-04 3.574029e-04 6.728769e-05
  [52,] 1.476123e-04 2.007524e-04 1.017658e-04
  [53,] 1.197175e-04 9.823791e-05 2.869615e-05
  [54,] 1.019933e-04 1.857552e-04 2.948076e-05
  [55,] 1.190906e-04 9.823791e-05 2.846866e-05
  [56,] 1.429044e-04 1.883806e-04 9.054283e-05
  [57,] 1.440494e-04 2.020012e-04 9.837570e-05
  [58,] 1.440494e-04 2.018200e-04 9.828793e-05
  [59,] 1.440494e-04 2.018200e-04 9.828793e-05
  [60,] 1.440494e-04 2.003301e-04 9.756534e-05
  [61,] 1.606770e-04 9.755244e-05 2.730760e-05
  [62,] 1.603724e-04 9.694187e-05 2.750561e-05
  [63,] 1.190247e-04 9.807224e-05 2.833028e-05
  [64,] 1.592839e-04 9.717641e-05 2.731410e-05
  [65,] 1.452154e-04 1.912465e-04 9.436044e-05
  [66,] 1.452154e-04 1.912465e-04 9.436044e-05
  [67,] 1.192365e-04 9.794698e-05 2.836118e-05
  [68,] 1.192365e-04 9.770121e-05 2.827138e-05
  [69,] 1.192365e-04 9.770121e-05 2.827138e-05
  [70,] 1.192365e-04 9.770121e-05 2.827138e-05
  [71,] 1.452154e-04 1.896119e-04 9.354375e-05
  [72,] 1.112394e-04 2.606147e-04 5.155134e-05
  [73,] 2.402855e-04 3.572871e-04 3.665594e-04
  [74,] 1.186531e-04 9.711425e-05 2.785800e-05
  [75,] 1.749612e-04 9.696047e-05 2.910650e-05
  [76,] 1.614776e-04 9.696047e-05 2.781118e-05
  [77,] 1.614776e-04 9.696047e-05 2.781118e-05
  [78,] 1.186150e-04 9.734435e-05 2.792326e-05
  [79,] 1.603724e-04 9.696047e-05 2.770476e-05
  [80,] 1.186150e-04 9.734435e-05 2.792326e-05
  [81,] 1.192365e-04 9.746173e-05 2.818291e-05
  [82,] 1.446164e-04 1.935094e-04 9.483916e-05
  [83,] 1.469911e-04 1.935094e-04 9.737537e-05
  [84,] 1.186531e-04 9.687932e-05 2.777177e-05
  [85,] 1.614776e-04 9.674089e-05 2.790615e-05
  [86,] 1.192365e-04 9.758873e-05 2.817523e-05
  [87,] 1.446164e-04 1.949222e-04 9.553556e-05
  [88,] 1.550874e-04 1.962204e-04 1.074763e-04
  [89,] 1.564561e-04 1.975319e-04 1.097156e-04
  [90,] 1.176704e-04 9.702037e-05 2.742382e-05
  [91,] 1.564476e-04 1.975319e-04 1.097157e-04
  [92,] 1.182236e-04 9.651461e-05 2.743235e-05
  [93,] 8.327951e-04 5.366230e-04 2.018946e-03
  [94,] 1.116680e-04 2.450848e-04 5.176149e-05
  [95,] 1.546667e-04 1.978706e-04 1.077732e-04
  [96,] 1.180347e-04 9.665870e-05 2.736757e-05
  [97,] 9.760605e-04 4.748934e-04 2.199531e-03
  [98,] 1.117151e-04 2.419121e-04 5.147225e-05
  [99,] 1.192365e-04 9.656199e-05 2.771642e-05
 [100,] 1.119936e-04 3.326898e-04 6.935970e-05
 [101,] 1.602025e-04 9.633554e-05 2.844324e-05
 [102,] 1.188176e-04 9.627153e-05 2.746839e-05
 [103,] 1.468042e-04 1.993184e-04 9.974984e-05
 [104,] 1.196965e-04 9.681864e-05 2.789884e-05
 [105,] 1.591166e-04 9.634876e-05 2.832107e-05
 [106,] 1.125187e-04 2.403014e-04 5.413814e-05
 [107,] 1.111663e-04 3.511706e-04 6.756223e-05
 [108,] 1.191300e-04 9.618104e-05 2.745927e-05
 [109,] 1.512738e-04 2.041153e-04 1.074903e-04
 [110,] 1.193443e-04 9.636061e-05 2.752806e-05
 [111,] 1.198109e-04 9.652816e-05 2.774213e-05
 [112,] 1.561667e-04 9.703664e-05 2.790030e-05
 [113,] 1.572078e-04 9.666979e-05 2.819044e-05
 [114,] 1.328910e-04 1.351749e-04 3.978073e-05
 [115,] 1.329231e-04 1.373699e-04 4.089439e-05
 [116,] 1.126124e-04 2.449613e-04 5.390137e-05
 [117,] 1.552405e-04 2.314492e-04 1.272594e-04
 [118,] 1.566114e-04 2.331125e-04 1.300342e-04
 [119,] 1.125711e-04 2.549647e-04 5.531043e-05
 [120,] 1.193443e-04 9.654246e-05 2.753422e-05
 [121,] 1.191300e-04 1.005237e-04 2.884032e-05
 [122,] 1.271108e-04 2.312111e-04 8.936523e-05
 [123,] 1.122125e-04 3.565889e-04 7.407228e-05
 [124,] 1.130946e-04 3.596304e-04 7.841817e-05
 [125,] 1.552356e-04 2.224174e-04 1.222186e-04
 [126,] 1.706657e-04 2.169430e-04 1.381458e-04
 [127,] 1.583933e-04 3.662964e-04 2.024687e-04
 [128,] 1.758754e-04 3.603251e-04 2.402790e-04
 [129,] 2.256180e-04 3.737617e-04 3.556785e-04
 [130,] 1.789866e-04 3.631523e-04 2.496479e-04
 [131,] 2.990459e-04 1.230557e-04 7.882983e-05
 [132,] 1.789594e-04 3.603251e-04 2.476580e-04
 [133,] 1.595238e-04 3.631523e-04 2.034321e-04
 [134,] 1.655620e-04 3.572487e-04 2.143254e-04
 [135,] 1.603716e-04 3.631523e-04 2.052908e-04
 [136,] 1.013418e-04 3.612245e-04 5.249053e-05
 [137,] 1.633611e-04 3.544822e-04 2.077519e-04
 [138,] 1.646541e-04 3.603251e-04 2.141381e-04
 [139,] 1.645677e-04 3.603251e-04 2.138564e-04
 [140,] 1.239156e-04 3.487647e-04 1.152330e-04
 [141,] 1.658805e-04 3.648193e-04 2.200155e-04
 [142,] 1.638258e-04 3.619506e-04 2.130679e-04
 [143,] 1.648908e-04 3.616704e-04 2.158880e-04
 [144,] 1.659681e-04 3.619506e-04 2.186183e-04
 [145,] 1.665074e-04 3.619506e-04 2.194363e-04
 [146,] 9.929028e-05 3.630307e-04 5.397200e-05
 [147,] 1.350366e-04 1.611161e-04 4.293372e-05
 [148,] 1.873283e-04 3.619506e-04 2.694372e-04
 [149,] 1.672146e-04 3.619506e-04 2.215214e-04
 [150,] 1.686607e-04 3.544822e-04 2.201137e-04
 [151,] 3.717781e-04 2.365912e-04 5.796446e-05
 [152,] 1.728660e-04 3.691860e-04 2.394015e-04
 [153,] 2.583534e-04 1.314713e-04 7.235227e-05
 [154,] 9.997439e-05 1.148695e-04 2.446715e-05
 [155,] 1.435240e-04 1.213324e-04 3.931108e-05
 [156,] 1.388061e-04 1.230145e-04 3.720217e-05
 [157,] 1.256719e-04 1.314263e-04 3.464299e-05
 [158,] 1.387494e-04 1.304059e-04 3.849771e-05
 [159,] 1.453623e-04 1.327487e-04 3.848682e-05
 [160,] 2.791016e-04 1.344656e-04 6.086726e-05
 [161,] 2.823773e-04 1.356523e-04 5.956594e-05
 [162,] 9.913141e-05 2.494347e-04 3.965563e-05
 [163,] 2.448753e-04 1.637962e-04 1.078996e-04
 [164,] 1.275551e-04 1.312309e-04 3.522475e-05
 [165,] 1.263951e-04 1.312461e-04 3.483720e-05
 [166,] 1.250914e-04 1.314895e-04 3.461707e-05
 [167,] 1.456048e-04 1.334893e-04 3.720513e-05
 [168,] 2.465899e-04 1.639011e-04 1.089697e-04
 [169,] 1.080538e-04 2.242376e-04 6.062185e-05
 [170,] 1.437352e-04 1.305888e-04 4.308759e-05
 [171,] 1.433410e-04 1.329154e-04 3.716978e-05
 [172,] 2.380427e-04 1.643576e-04 1.054474e-04
 [173,] 1.521783e-04 1.637846e-04 4.482319e-05
 [174,] 1.115216e-04 2.178364e-04 6.431205e-05
 [175,] 1.094677e-04 1.245332e-04 3.512416e-05
 [176,] 1.569672e-04 1.337916e-04 3.960435e-05
 [177,] 1.456048e-04 1.332040e-04 3.736808e-05
 [178,] 1.569672e-04 1.334431e-04 4.016794e-05
 [179,] 1.120508e-04 2.210027e-04 6.582912e-05
 [180,] 1.093467e-04 1.293906e-04 3.398707e-05
 [181,] 1.120508e-04 2.210027e-04 6.582912e-05
 [182,] 1.115216e-04 2.210027e-04 6.507392e-05
 [183,] 1.439365e-04 1.331573e-04 4.412012e-05
 [184,] 1.569672e-04 1.334218e-04 4.038006e-05
 [185,] 1.089881e-04 2.242376e-04 6.206363e-05
 [186,] 1.085286e-04 2.242376e-04 6.136924e-05
 [187,] 1.462736e-04 1.334218e-04 3.759548e-05
 [188,] 1.443511e-04 1.326186e-04 4.477666e-05
 [189,] 1.079865e-04 2.258026e-04 6.086841e-05
 [190,] 1.440380e-04 1.341943e-04 4.464668e-05
 [191,] 1.436505e-04 1.333802e-04 3.697540e-05
 [192,] 1.148770e-04 2.242376e-04 7.065265e-05
 [193,] 1.444330e-04 1.341943e-04 4.544726e-05
 [194,] 1.085286e-04 2.353519e-04 6.390863e-05
 [195,] 1.423281e-04 1.333199e-04 3.670729e-05
 [196,] 1.137098e-04 2.336740e-04 7.156533e-05
 [197,] 1.441402e-04 1.358683e-04 4.538816e-05
 [198,] 2.024572e-04 1.428561e-04 8.341171e-05
 [199,] 1.457309e-04 1.276852e-04 4.347104e-05
 [200,] 1.262191e-04 9.224492e-05 2.597209e-05
 [201,] 1.089881e-04 2.389325e-04 6.541845e-05
 [202,] 1.515690e-04 1.336099e-04 3.860660e-05
 [203,] 1.515690e-04 1.335129e-04 3.871432e-05
 [204,] 1.405023e-04 1.331618e-04 3.612374e-05
 [205,] 1.440692e-04 1.369520e-04 4.562381e-05
 [206,] 2.386099e-04 1.443953e-04 1.013689e-04
 [207,] 1.085918e-04 1.305259e-04 3.404405e-05
 [208,] 1.443464e-04 1.388088e-04 4.691041e-05
 [209,] 1.289408e-04 1.574148e-04 3.815229e-05
 [210,] 1.135151e-04 2.425922e-04 7.345150e-05
 [211,] 1.281699e-04 9.158977e-05 2.645110e-05
 [212,] 2.633023e-04 1.641612e-04 1.178171e-04
 [213,] 2.593335e-04 1.637929e-04 1.151939e-04
 [214,] 1.115241e-04 1.305259e-04 3.565760e-05
 [215,] 1.110222e-04 1.320583e-04 3.576625e-05
 [216,] 1.446907e-04 1.369520e-04 4.680502e-05
 [217,] 2.711282e-04 1.640074e-04 1.215066e-04
 [218,] 1.140882e-04 2.443633e-04 7.479248e-05
 [219,] 1.523327e-04 1.334893e-04 3.891263e-05
 [220,] 1.447431e-04 1.386422e-04 4.720854e-05
 [221,] 1.245956e-04 1.329234e-04 3.551264e-05
 [222,] 1.603820e-04 1.595232e-04 4.968725e-05
 [223,] 1.082055e-04 1.325017e-04 3.430182e-05
 [224,] 1.214983e-04 1.332364e-04 3.427353e-05
 [225,] 1.515856e-04 1.336099e-04 3.858881e-05
 [226,] 1.117977e-04 2.615969e-04 7.540286e-05
 [227,] 1.443210e-04 1.392353e-04 4.685836e-05
 [228,] 1.446495e-04 1.392353e-04 4.739962e-05
 [229,] 1.508480e-04 1.336856e-04 3.832528e-05
 [230,] 1.112743e-04 2.655978e-04 7.540077e-05
 [231,] 2.652256e-04 1.638601e-04 1.182217e-04
 [232,] 1.457158e-04 1.386422e-04 4.855836e-05
 [233,] 1.515856e-04 1.337114e-04 3.848158e-05
 [234,] 1.508480e-04 1.336856e-04 3.832528e-05
 [235,] 2.576801e-04 1.634519e-04 1.133463e-04
 [236,] 1.445657e-04 1.403770e-04 4.765625e-05
 [237,] 1.515856e-04 1.336348e-04 3.856193e-05
 [238,] 1.508480e-04 1.336680e-04 3.848979e-05
 [239,] 2.652256e-04 1.623827e-04 1.153133e-04
 [240,] 1.957997e-04 1.455044e-04 8.310225e-05
 [241,] 1.238212e-04 1.345851e-04 3.582514e-05
 [242,] 1.444040e-04 1.409858e-04 4.758650e-05
 [243,] 1.448677e-04 1.409858e-04 4.836416e-05
 [244,] 1.091939e-04 2.515837e-04 6.867340e-05
 [245,] 1.442452e-04 1.409858e-04 4.731496e-05
 [246,] 1.444040e-04 1.409858e-04 4.758650e-05
 [247,] 1.239102e-04 1.337611e-04 3.549267e-05
 [248,] 1.501342e-04 1.334288e-04 3.878468e-05
 [249,] 1.439651e-04 1.422073e-04 4.697280e-05
 [250,] 1.494305e-04 1.333343e-04 3.873519e-05
 [251,] 1.494305e-04 1.333343e-04 3.873519e-05
 [252,] 1.442080e-04 1.415938e-04 4.743252e-05
 [253,] 1.445751e-04 1.505266e-04 5.097675e-05
 [254,] 1.446558e-04 1.512199e-04 5.137183e-05
 [255,] 1.446558e-04 1.512199e-04 5.137183e-05
 [256,] 2.593499e-04 1.320307e-04 7.176662e-05
 [257,] 1.246506e-04 1.323678e-04 3.500953e-05
 [258,] 1.111629e-04 2.598015e-04 7.368836e-05
 [259,] 1.446558e-04 1.518162e-04 5.155655e-05
 [260,] 1.494305e-04 1.332858e-04 3.925083e-05
 [261,] 1.107625e-04 2.598015e-04 7.300113e-05
 [262,] 1.106536e-04 2.598015e-04 7.280498e-05
 [263,] 1.501342e-04 1.332340e-04 3.955409e-05
 [264,] 1.501342e-04 1.332340e-04 3.955409e-05
 [265,] 2.294347e-04 1.465502e-04 9.970728e-05
 [266,] 2.294347e-04 1.465502e-04 9.970728e-05
 [267,] 1.243994e-04 1.332839e-04 3.538590e-05
 [268,] 1.494305e-04 1.332097e-04 3.941654e-05
 [269,] 2.352263e-04 1.468903e-04 1.028052e-04
 [270,] 1.444962e-04 1.525144e-04 5.147405e-05
 [271,] 1.494305e-04 1.331135e-04 3.966864e-05
 [272,] 1.243994e-04 1.332110e-04 3.534653e-05
 [273,] 1.445875e-04 1.538581e-04 5.193746e-05
 [274,] 1.111629e-04 2.598015e-04 7.368836e-05
 [275,] 2.603092e-04 1.616423e-04 1.113550e-04
 [276,] 2.603092e-04 1.616423e-04 1.113550e-04
 [277,] 1.446653e-04 1.545745e-04 5.234265e-05
 [278,] 1.121245e-04 2.617541e-04 7.581965e-05
 [279,] 1.313026e-04 1.636067e-04 2.499622e-05
 [280,] 1.111629e-04 2.617541e-04 7.412941e-05
 [281,] 1.243994e-04 1.333481e-04 3.537341e-05
 [282,] 2.294347e-04 1.477283e-04 1.011327e-04
 [283,] 1.447050e-04 1.531037e-04 5.190313e-05
 [284,] 1.487357e-04 1.331009e-04 3.998011e-05
 [285,] 1.122165e-04 2.639259e-04 7.646218e-05
 [286,] 2.582824e-04 1.622174e-04 1.114818e-04
 [287,] 1.343105e-04 1.528462e-04 2.375483e-05
 [288,] 1.252871e-04 1.334581e-04 3.582518e-05
 [289,] 1.453286e-04 1.332753e-04 3.969503e-05
 [290,] 2.486479e-04 1.707295e-04 1.210763e-04
 [291,] 1.250249e-04 1.334953e-04 3.573152e-05
 [292,] 1.143674e-04 2.524678e-04 7.713163e-05
 [293,] 2.461229e-04 1.709989e-04 1.200394e-04
 [294,] 1.459791e-04 1.374879e-04 4.476390e-05
 [295,] 1.137883e-04 2.524678e-04 7.618969e-05
 [296,] 1.137883e-04 2.524678e-04 7.618969e-05
 [297,] 1.137883e-04 2.524678e-04 7.618969e-05
 [298,] 2.461229e-04 1.717758e-04 1.212115e-04
 [299,] 1.144551e-04 2.506290e-04 7.642063e-05
 [300,] 1.446867e-04 1.333317e-04 3.997314e-05
 [301,] 2.354098e-04 1.425789e-04 1.096278e-04
 [302,] 2.444584e-04 1.737847e-04 1.231945e-04
 [303,] 1.315040e-04 1.328107e-04 2.350372e-05
 [304,] 1.133494e-04 2.453557e-04 7.314676e-05
 [305,] 1.243524e-04 1.331242e-04 3.585986e-05
 [306,] 2.113536e-04 1.459436e-04 1.011055e-04
 [307,] 1.255944e-04 1.336883e-04 3.663260e-05
 [308,] 1.307881e-04 2.508927e-04 1.018369e-04
 [309,] 1.272102e-04 1.344467e-04 2.406330e-05
 [310,] 1.150258e-04 2.338001e-04 7.283602e-05
 [311,] 1.258251e-04 1.261573e-04 2.378986e-05
 [312,] 2.386694e-04 1.535794e-04 1.240751e-04
 [313,] 1.258251e-04 1.259376e-04 2.377952e-05
 [314,] 2.220648e-04 1.523057e-04 1.134915e-04
 [315,] 2.294202e-04 1.787497e-04 1.206605e-04
 [316,] 1.163212e-04 2.664110e-04 8.337270e-05
 [317,] 2.145403e-04 1.837742e-04 1.406242e-04
 [318,] 1.652948e-04 1.726017e-04 9.198427e-05
 [319,] 1.521136e-04 1.604422e-04 4.695967e-05
 [320,] 1.483063e-04 1.675199e-04 7.771684e-05
 [321,] 2.409210e-04 4.783382e-04 3.986890e-04
 [322,] 1.098526e-04 1.064086e-04 2.783532e-05
 [323,] 1.434781e-04 9.943126e-05 2.464659e-05
 [324,] 1.992050e-04 1.047354e-04 2.755988e-05
 [325,] 1.640325e-04 3.430388e-04 1.808686e-04
 [326,] 1.494030e-04 2.966621e-04 1.365104e-04
 [327,] 1.519582e-04 3.449797e-04 1.637731e-04
 [328,] 1.427323e-04 1.593004e-04 3.469329e-05
 [329,] 1.560433e-04 2.158941e-04 1.040768e-04
 [330,] 1.225733e-04 9.266530e-05 2.682832e-05
 [331,] 1.391516e-04 9.569969e-05 3.630425e-05
 [332,] 1.304507e-04 1.916858e-04 4.934064e-05
 [333,] 1.186117e-04 8.906085e-05 2.504291e-05
 [334,] 1.196373e-04 8.882031e-05 2.543054e-05
 [335,] 1.232646e-04 1.324061e-04 3.617337e-05
 [336,] 1.246672e-04 1.323944e-04 3.808583e-05
 [337,] 1.045468e-04 2.851179e-04 7.337189e-05
 [338,] 1.188823e-04 9.073365e-05 2.583026e-05
 [339,] 1.186432e-04 9.003837e-05 2.551365e-05
 [340,] 1.077895e-04 8.782714e-05 2.311693e-05
 [341,] 1.182882e-04 1.043253e-04 3.362095e-05
 [342,] 1.159737e-04 1.006813e-04 3.141195e-05
 [343,] 1.229709e-04 9.796157e-05 3.337319e-05
 [344,] 1.087817e-04 8.075478e-05 2.207692e-05
 [345,] 1.029471e-04 2.695221e-04 6.863820e-05
 [346,] 1.079535e-04 8.051746e-05 2.184847e-05
 [347,] 1.080728e-04 8.043853e-05 2.186427e-05
 [348,] 1.081968e-04 8.040203e-05 2.188593e-05
 [349,] 1.029046e-04 2.425448e-04 6.255363e-05
 [350,] 1.083796e-04 8.024661e-05 2.186676e-05
 [351,] 1.082014e-04 8.101483e-05 2.207005e-05
 [352,] 1.047265e-04 2.378655e-04 6.384510e-05
 [353,] 1.026329e-04 2.425448e-04 6.215945e-05
 [354,] 1.043996e-04 2.444344e-04 6.510318e-05
 [355,] 1.080728e-04 8.033183e-05 2.183055e-05
 [356,] 1.035336e-04 2.428080e-04 6.348396e-05
 [357,] 1.083013e-04 8.084111e-05 2.205334e-05
 [358,] 1.220604e-04 9.397807e-05 3.136471e-05
 [359,] 1.081320e-04 8.095490e-05 2.202967e-05
 [360,] 1.085112e-04 8.089699e-05 2.213307e-05
 [361,] 1.081320e-04 8.119943e-05 2.209404e-05
 [362,] 1.081320e-04 8.101483e-05 2.204569e-05
 [363,] 1.079535e-04 8.068063e-05 2.189040e-05
 [364,] 1.079535e-04 8.068063e-05 2.189040e-05
 [365,] 1.079535e-04 8.068063e-05 2.189040e-05
 [366,] 1.079535e-04 8.063297e-05 2.187836e-05
 [367,] 1.079996e-04 8.068063e-05 2.190813e-05
 [368,] 1.079535e-04 8.063297e-05 2.187836e-05
 [369,] 1.079210e-04 8.102061e-05 2.193383e-05
 [370,] 1.079996e-04 8.102061e-05 2.196781e-05
 [371,] 1.079996e-04 8.102061e-05 2.196781e-05
 [372,] 1.079996e-04 8.097359e-05 2.195542e-05
 [373,] 1.080511e-04 8.092855e-05 2.196079e-05
 [374,] 1.068821e-04 8.050000e-05 2.176097e-05
 [375,] 1.095012e-04 9.727739e-04 2.632771e-04
 [376,] 1.120817e-04 3.280314e-04 9.981653e-05
 [377,] 1.108038e-04 3.142969e-04 9.378502e-05
 [378,] 1.130344e-04 3.301060e-04 1.020260e-04
 [379,] 1.147689e-04 3.481305e-04 1.103769e-04
 [380,] 1.009081e-04 1.022701e-03 2.167608e-04
 [381,] 1.122216e-04 1.255005e-04 3.618269e-05
 [382,] 1.052597e-04 8.677847e-04 2.149855e-04
 [383,] 1.006066e-04 1.521598e-03 3.046144e-04
 [384,] 1.101084e-04 1.357220e-04 3.638680e-05
 [385,] 9.985956e-05 6.183930e-04 1.343545e-04
 [386,] 2.061588e-04 2.027420e-04 1.424087e-04
 [387,] 9.991528e-05 1.197921e-03 2.359472e-04
 [388,] 9.942816e-05 1.202124e-03 2.334207e-04
 [389,] 1.003486e-04 1.810283e-03 3.512103e-04
 [390,] 1.116463e-04 1.528502e-04 4.201501e-05
 [391,] 1.007884e-04 1.239052e-03 2.533348e-04
 [392,] 9.888397e-05 5.146190e-04 1.111528e-04
 [393,] 9.889741e-05 1.247410e-03 2.323246e-04
 [394,] 1.006042e-04 8.684020e-04 1.839868e-04
 [395,] 1.012004e-04 1.276113e-03 2.647183e-04
 [396,] 1.027522e-04 5.151470e-04 1.292115e-04
 [397,] 1.009861e-04 1.140473e-03 2.380067e-04
 [398,] 1.022047e-04 1.103380e-03 2.419512e-04
 [399,] 1.018498e-04 1.203253e-03 2.586491e-04
 [400,] 1.019571e-04 1.357428e-03 2.896637e-04
 [401,] 9.993347e-05 4.665905e-04 1.074549e-04
 [402,] 1.159123e-04 1.205593e-04 3.270955e-05
 [403,] 1.151707e-04 1.233556e-04 3.231135e-05
 [404,] 1.007742e-04 1.521800e-03 3.073059e-04
 [405,] 9.945520e-05 1.073087e-03 2.320943e-04
 [406,] 1.091315e-04 1.787411e-04 4.328558e-05
 [407,] 1.030007e-04 2.706713e-03 5.940318e-04
 [408,] 1.093589e-04 6.322409e-04 1.840438e-04
 [409,] 1.184284e-04 6.195202e-04 2.089390e-04
 [410,] 1.045021e-04 2.295652e-03 5.409148e-04
 [411,] 1.096152e-04 2.477362e-03 6.606912e-04
 [412,] 1.105971e-04 2.459884e-03 6.708480e-04
 [413,] 1.063696e-04 2.397597e-03 5.927550e-04
 [414,] 1.048555e-04 1.268789e-03 3.285682e-04
 [415,] 1.059758e-04 2.109907e-03 5.205624e-04
 [416,] 1.087909e-04 2.357767e-04 5.197366e-05
 [417,] 1.076135e-04 2.183371e-03 5.607276e-04
 [418,] 1.082260e-04 2.216316e-03 5.760052e-04
 [419,] 1.051462e-04 8.817494e-04 2.339766e-04
 [420,] 1.051487e-04 2.245543e-03 5.407646e-04
 [421,] 1.092228e-04 2.036314e-03 5.401366e-04
 [422,] 1.082260e-04 2.192868e-03 5.708089e-04
 [423,] 1.086331e-04 2.206992e-03 5.797918e-04
 [424,] 1.059387e-04 8.284695e-04 2.243318e-04
 [425,] 1.094225e-04 1.921051e-03 5.187702e-04
 [426,] 1.096152e-04 2.122535e-03 5.715106e-04
 [427,] 1.030853e-04 1.870193e-03 4.290929e-04
 [428,] 1.051456e-04 2.221218e-03 5.341370e-04
 [429,] 1.022832e-04 2.109022e-03 4.667962e-04
 [430,] 1.083780e-04 8.135962e-04 2.319686e-04
 [431,] 1.027635e-04 1.577652e-03 3.621019e-04
 [432,] 1.030612e-04 1.741204e-03 4.000403e-04
 [433,] 1.021299e-04 1.505036e-03 3.386675e-04
 [434,] 1.018570e-04 1.550882e-03 3.450069e-04
 [435,] 1.018570e-04 1.569668e-03 3.488575e-04
 [436,] 9.974111e-05 1.495982e-03 3.077182e-04
 [437,] 1.053968e-04 9.078226e-04 2.412987e-04
 [438,] 1.057743e-04 8.249306e-04 2.220107e-04
 [439,] 1.010610e-04 1.558865e-03 3.366119e-04
 [440,] 1.013054e-04 1.477218e-03 3.232624e-04
 [441,] 1.006981e-04 1.319799e-03 2.850040e-04
 [442,] 1.101041e-04 8.424348e-05 2.302041e-05
 [443,] 1.021798e-04 1.479721e-03 3.342851e-04
 [444,] 2.311826e-04 2.639929e-04 2.318514e-04
 [445,] 1.077536e-04 3.071340e-04 7.560630e-05
 [446,] 2.263451e-04 2.698231e-04 2.289215e-04
 [447,] 1.126118e-04 1.321838e-04 3.347178e-05
 [448,] 1.124485e-04 1.311128e-04 3.311202e-05
 [449,] 1.115523e-04 8.484211e-05 2.430905e-05
 [450,] 1.065119e-04 1.949235e-04 4.736648e-05
 [451,] 1.976435e-04 3.642923e-04 2.739909e-04
 [452,] 1.987354e-04 3.669935e-04 2.784315e-04
 [453,] 1.110817e-04 2.693726e-04 6.644322e-05
 [454,] 1.005957e-04 2.121809e-04 5.232241e-05
 [455,] 9.968001e-05 2.078218e-04 5.000788e-05
 [456,] 1.966705e-04 3.910957e-04 2.945853e-04
 [457,] 1.005957e-04 2.099848e-04 5.181536e-05
 [458,] 1.937104e-04 4.022590e-04 2.970224e-04
 [459,] 1.126118e-04 1.407795e-04 3.514782e-05
 [460,] 1.008219e-04 2.082607e-04 5.170036e-05
 [461,] 1.124485e-04 1.459823e-04 3.592784e-05
 [462,] 1.003785e-04 2.111705e-04 5.176700e-05
 [463,] 1.002646e-04 2.006987e-04 4.921318e-05
 [464,] 1.002646e-04 2.061332e-04 5.045604e-05
 [465,] 1.117224e-04 8.457388e-05 2.428330e-05
 [466,] 1.100670e-04 8.254841e-05 2.266901e-05
 [467,] 1.009482e-04 2.126132e-04 5.288346e-05
 [468,] 9.895499e-05 2.015730e-04 4.746846e-05
 [469,] 1.004950e-04 2.090081e-04 5.143303e-05
 [470,] 2.185288e-04 4.041962e-04 3.544933e-04
 [471,] 1.101930e-04 8.367627e-05 2.304510e-05
 [472,] 1.103062e-04 2.875086e-04 7.169017e-05
 [473,] 1.005957e-04 2.020373e-04 4.995825e-05
 [474,] 1.559456e-04 1.660464e-04 5.469410e-05
 [475,] 1.100212e-04 2.940698e-04 7.362189e-05
 [476,] 1.355611e-04 9.851804e-05 2.959850e-05
 [477,] 1.967449e-04 4.469439e-04 3.413968e-04
 [478,] 1.125262e-04 1.457019e-04 3.592427e-05
 [479,] 1.123661e-04 1.457019e-04 3.574167e-05
 [480,] 1.123661e-04 1.460933e-04 3.581193e-05
 [481,] 1.013463e-04 2.313409e-04 5.777847e-05
 [482,] 1.988920e-04 4.627097e-04 3.604570e-04
 [483,] 1.017284e-04 2.354877e-04 5.930628e-05
 [484,] 1.947464e-04 4.663571e-04 3.522411e-04
 [485,] 1.956881e-04 4.730185e-04 3.603621e-04
 [486,] 1.597700e-04 1.042222e-04 3.766178e-05
 [487,] 1.085858e-04 2.111118e-04 5.486969e-05
 [488,] 1.339069e-04 2.169620e-04 8.553968e-05
 [489,] 1.262970e-04 1.456591e-04 2.791409e-05
 [490,] 1.362179e-04 2.279662e-04 9.223259e-05
 [491,] 1.978129e-04 4.722413e-04 3.656261e-04
 [492,] 1.967449e-04 4.722413e-04 3.626515e-04
 [493,] 1.121793e-04 8.554369e-05 2.459694e-05
 [494,] 1.125439e-04 8.496667e-05 2.453893e-05
 [495,] 1.111940e-04 8.740603e-05 2.432022e-05
 [496,] 1.132334e-04 8.567838e-05 2.502028e-05
 [497,] 1.019977e-04 2.628869e-04 6.551251e-05
 [498,] 1.015241e-04 2.589553e-04 6.378463e-05
 [499,] 1.122113e-04 1.274856e-04 3.217706e-05
 [500,] 1.222250e-04 1.042846e-04 2.571167e-05
 [501,] 1.068235e-04 1.059955e-04 2.394556e-05
 [502,] 1.253720e-04 1.920641e-04 6.714383e-05
 [503,] 1.539875e-04 1.567975e-04 4.917793e-05
 [504,] 1.062653e-04 1.075645e-04 2.397865e-05
 [505,] 1.167624e-04 2.018886e-04 6.424881e-05
 [506,] 1.211576e-04 1.570786e-04 5.473596e-05
 [507,] 1.043989e-04 9.295953e-05 2.297363e-05
 [508,] 1.239725e-04 1.061795e-04 2.543958e-05
 [509,] 1.059338e-04 1.073306e-04 2.415809e-05
 [510,] 1.059338e-04 1.059955e-04 2.399614e-05
 [511,] 1.045016e-04 9.250466e-05 2.279519e-05
 [512,] 1.183510e-04 1.898007e-04 6.006542e-05
 [513,] 1.183510e-04 1.906973e-04 6.063833e-05
 [514,] 1.363625e-04 1.035882e-04 2.872390e-05
 [515,] 1.215344e-04 1.915587e-04 6.386940e-05
 [516,] 1.239158e-04 1.083562e-04 2.520741e-05
 [517,] 1.056223e-04 1.001076e-04 2.418556e-05
 [518,] 2.498035e-04 1.550537e-04 1.281630e-04
 [519,] 1.140917e-04 1.883772e-04 5.593033e-05
 [520,] 2.447422e-04 1.601722e-04 1.315537e-04
 [521,] 1.539809e-04 1.435510e-04 4.564413e-05
 [522,] 2.191731e-04 1.909754e-04 1.538078e-04
 [523,] 2.359280e-04 1.686285e-04 1.436700e-04
 [524,] 1.052542e-04 2.485192e-04 6.059715e-05
 [525,] 1.054041e-04 2.492949e-04 6.109006e-05
 [526,] 1.042118e-04 2.347438e-04 5.634151e-05
 [527,] 2.216773e-04 1.949912e-04 1.598913e-04
 [528,] 1.100293e-04 1.341978e-04 3.180651e-05
 [529,] 1.096785e-04 1.343030e-04 3.245496e-05
 [530,] 2.167134e-04 1.997746e-04 1.605245e-04
 [531,] 1.095906e-04 1.244583e-04 3.046110e-05
 [532,] 1.044589e-04 2.595796e-04 6.234990e-05
 [533,] 1.094375e-04 1.351087e-04 3.103624e-05
 [534,] 1.993820e-04 2.070588e-04 1.515546e-04
 [535,] 1.272533e-04 1.051206e-04 2.381099e-05
 [536,] 2.084919e-04 2.195802e-04 1.714227e-04
 [537,] 1.039982e-04 2.089325e-04 4.955469e-05
 [538,] 1.037822e-04 2.064738e-04 4.857379e-05
 [539,] 1.275849e-04 9.699718e-05 2.350735e-05
 [540,] 1.549584e-04 1.437214e-04 4.559291e-05
 [541,] 1.131258e-04 2.415488e-04 7.361244e-05
 [542,] 1.904010e-04 1.800959e-04 1.326380e-04
 [543,] 1.039846e-04 2.090989e-04 4.959129e-05
 [544,] 1.041021e-04 2.086360e-04 4.972963e-05
 [545,] 1.567830e-04 1.442083e-04 4.684511e-05
 [546,] 1.041021e-04 2.076233e-04 4.951235e-05
 [547,] 1.353686e-04 1.112397e-04 4.615623e-05
 [548,] 1.038740e-04 2.086360e-04 4.925946e-05
 [549,] 1.038740e-04 2.028046e-04 4.802462e-05
 [550,] 1.040841e-04 2.018354e-04 4.823393e-05
 [551,] 2.312294e-04 1.836277e-04 1.666818e-04
 [552,] 1.039846e-04 2.081287e-04 4.938472e-05
 [553,] 1.162749e-04 1.684916e-04 4.945899e-05
 [554,] 1.152130e-04 1.675720e-04 4.813323e-05
 [555,] 1.237432e-04 9.197211e-05 2.765135e-05
 [556,] 1.368423e-04 1.176279e-04 5.013896e-05
 [557,] 1.359901e-04 1.176279e-04 4.969340e-05
 [558,] 2.239876e-04 2.021748e-04 1.687622e-04
 [559,] 1.300280e-04 2.133692e-04 9.023800e-05
 [560,] 1.235873e-04 9.264090e-05 2.783865e-05
 [561,] 2.343454e-04 1.872178e-04 1.731050e-04
 [562,] 1.237432e-04 9.308310e-05 2.805655e-05
 [563,] 1.223680e-04 9.586966e-05 2.849603e-05
 [564,] 2.137887e-04 1.657638e-04 1.245997e-04
 [565,] 1.023572e-04 1.997438e-04 4.636671e-05
 [566,] 2.009316e-04 2.012002e-04 1.594630e-04
 [567,] 1.325646e-04 1.228819e-04 5.033911e-05
 [568,] 2.234505e-04 2.092071e-04 1.752524e-04
 [569,] 1.332833e-04 1.223217e-04 5.049162e-05
 [570,] 1.226208e-04 9.329710e-05 2.767449e-05
 [571,] 1.295594e-04 1.067862e-04 4.126586e-05
 [572,] 1.018062e-04 2.093712e-04 4.498009e-05
 [573,] 2.093202e-04 1.696194e-04 1.253894e-04
 [574,] 1.552319e-04 1.001920e-04 4.304339e-05
 [575,] 1.558309e-04 1.000466e-04 4.309140e-05
 [576,] 1.413025e-04 8.471023e-05 3.264742e-05
 [577,] 1.211623e-04 8.655820e-05 2.478491e-05
 [578,] 1.619250e-04 1.022027e-04 4.705586e-05
 [579,] 1.599659e-04 9.793511e-05 4.244015e-05
 [580,] 1.254792e-04 8.664520e-05 2.492441e-05
 [581,] 1.027300e-04 2.203803e-04 4.485665e-05
 [582,] 1.473095e-04 8.643581e-05 3.537064e-05
 [583,] 1.026373e-04 2.195320e-04 4.481601e-05
 [584,] 1.679334e-04 9.754007e-05 4.417134e-05
 [585,] 1.210648e-04 8.685284e-05 2.480401e-05
 [586,] 1.695451e-04 9.703259e-05 4.400821e-05
 [587,] 1.217576e-04 8.684222e-05 2.475277e-05
 [588,] 1.252956e-04 8.662391e-05 2.492769e-05
 [589,] 1.619250e-04 9.644487e-05 4.135745e-05
 [590,] 2.193306e-04 1.541667e-04 1.164331e-04
 [591,] 1.212541e-04 8.684265e-05 2.482020e-05
 [592,] 1.665081e-04 1.001915e-04 4.638802e-05
 [593,] 1.231741e-04 8.697060e-05 2.474664e-05
 [594,] 1.277792e-04 1.536590e-04 5.720309e-05
 [595,] 1.679334e-04 9.972869e-05 4.633186e-05
 [596,] 1.526482e-04 8.148741e-05 3.183589e-05
 [597,] 1.212541e-04 8.683419e-05 2.480614e-05
 [598,] 1.537605e-04 8.178504e-05 3.236894e-05
 [599,] 1.285246e-04 8.701803e-05 2.528680e-05
 [600,] 1.571387e-04 8.166578e-05 3.283368e-05
 [601,] 1.042915e-04 2.086224e-04 4.161206e-05
 [602,] 1.844236e-04 9.191201e-05 3.520568e-05
 [603,] 1.219638e-04 8.685284e-05 2.493790e-05
 [604,] 1.225523e-04 8.686475e-05 2.504812e-05
 [605,] 1.765943e-04 1.020375e-04 5.115483e-05
 [606,] 1.844236e-04 9.175949e-05 3.574281e-05
 [607,] 1.264542e-04 8.720230e-05 2.492868e-05
 [608,] 1.494189e-04 8.451935e-05 3.400484e-05
 [609,] 1.244771e-04 8.707188e-05 2.481132e-05
 [610,] 1.032673e-04 2.136335e-04 4.306109e-05
 [611,] 1.908805e-04 1.603659e-04 1.047738e-04
 [612,] 1.912814e-04 1.601697e-04 1.048561e-04
 [613,] 1.213725e-04 8.687839e-05 2.487070e-05
 [614,] 1.789768e-04 1.000702e-04 4.925296e-05
 [615,] 1.256944e-04 8.713531e-05 2.489353e-05
 [616,] 1.874743e-04 1.002044e-04 5.182027e-05
 [617,] 1.966866e-04 1.617757e-04 1.094840e-04
 [618,] 1.036711e-04 2.108716e-04 4.305059e-05
 [619,] 2.034519e-04 1.645913e-04 1.162866e-04
 [620,] 1.524484e-04 8.503300e-05 3.491841e-05
 [621,] 1.039441e-04 2.241714e-04 4.493821e-05
 [622,] 1.211745e-04 9.424646e-05 2.455546e-05
 [623,] 1.229466e-04 9.162680e-05 2.463806e-05
 [624,] 3.147238e-04 2.928042e-04 3.896221e-04
 [625,] 1.975819e-04 9.342761e-05 5.336172e-05
 [626,] 2.836075e-04 2.108176e-04 2.299933e-04
 [627,] 1.206265e-04 8.392253e-05 2.410331e-05
 [628,] 2.061268e-04 1.592178e-04 5.718400e-05
 [629,] 1.223602e-04 8.360109e-05 2.431579e-05
 [630,] 2.573294e-04 2.441586e-04 2.454610e-04
 [631,] 3.186015e-04 2.115811e-04 2.641336e-04
 [632,] 2.266153e-04 8.194430e-05 4.352725e-05
 [633,] 2.490334e-04 8.247013e-05 4.719340e-05
 [634,] 1.206265e-04 8.333554e-05 2.400766e-05
 [635,] 2.820051e-04 2.235484e-04 2.461796e-04
 [636,] 1.205334e-04 8.523511e-05 2.435045e-05
 [637,] 1.219050e-04 8.333554e-05 2.423361e-05
 [638,] 1.848641e-04 9.151162e-05 4.946905e-05
 [639,] 1.230716e-04 8.455504e-05 2.451503e-05
 [640,] 1.234073e-04 8.520490e-05 2.490657e-05
 [641,] 2.902600e-04 1.320551e-04 1.255517e-04
 [642,] 4.014725e-04 2.147281e-04 3.491230e-04
 [643,] 1.792760e-04 1.584268e-04 7.327588e-05
 [644,] 1.009960e-04 1.139831e-04 2.735382e-05
 [645,] 1.011873e-04 1.139831e-04 2.749998e-05
 [646,] 4.642351e-04 2.229272e-04 4.312054e-04
 [647,] 1.781055e-04 1.593922e-04 7.369509e-05
 [648,] 1.016386e-04 1.188082e-04 2.871929e-05
 [649,] 1.308304e-04 9.783791e-05 2.861478e-05
 [650,] 1.166953e-04 1.580172e-04 4.866601e-05
 [651,] 1.173071e-04 1.560123e-04 4.861254e-05
 [652,] 1.228807e-04 8.592556e-05 2.473410e-05
 [653,] 2.906710e-04 1.430129e-04 8.970037e-05
 [654,] 2.626849e-04 1.435874e-04 8.368696e-05
 [655,] 5.417642e-04 2.179737e-04 4.935007e-04
 [656,] 2.580062e-04 1.437035e-04 8.289375e-05
 [657,] 3.193804e-04 1.514542e-04 1.737009e-04
 [658,] 1.306526e-04 9.350229e-05 2.740148e-05
 [659,] 2.508769e-04 1.437261e-04 8.078602e-05
 [660,] 1.205792e-04 1.422979e-04 4.698506e-05
 [661,] 1.205792e-04 1.422979e-04 4.698506e-05
 [662,] 2.508769e-04 1.437261e-04 8.078602e-05
 [663,] 2.112974e-04 1.638936e-04 9.496261e-05
 [664,] 5.916245e-04 2.208001e-04 5.520881e-04
 [665,] 5.907727e-04 2.268858e-04 5.733529e-04
 [666,] 2.128893e-04 1.658374e-04 9.805622e-05
 [667,] 1.228737e-04 8.712072e-05 2.470849e-05
 [668,] 6.642111e-04 2.208001e-04 6.237503e-04
 [669,] 5.361069e-04 2.201654e-04 4.950575e-04
 [670,] 3.490098e-04 1.582220e-04 9.186264e-05
 [671,] 2.990437e-04 1.502600e-04 1.606966e-04
 [672,] 1.232486e-04 8.676411e-05 2.464027e-05
 [673,] 1.774651e-04 2.235261e-04 1.153062e-04
 [674,] 3.921901e-04 1.482528e-04 2.058777e-04
 [675,] 3.994322e-04 1.477605e-04 2.084649e-04
 [676,] 2.175118e-04 1.452195e-04 7.373928e-05
 [677,] 2.193724e-04 1.452778e-04 7.448713e-05
 [678,] 2.449423e-04 8.919517e-05 2.706850e-04
 [679,] 3.858203e-04 1.477605e-04 2.015640e-04
 [680,] 1.231174e-04 8.675986e-05 2.464898e-05
 [681,] 2.175118e-04 1.453367e-04 7.398753e-05
 [682,] 2.175118e-04 1.453679e-04 7.405309e-05
 [683,] 2.268862e-04 1.451986e-04 7.682214e-05
 [684,] 2.156774e-04 1.453679e-04 7.343500e-05
 [685,] 2.156774e-04 1.453679e-04 7.343500e-05
 [686,] 2.156774e-04 1.453679e-04 7.343500e-05
 [687,] 2.156774e-04 1.453679e-04 7.343500e-05
 [688,] 3.921901e-04 1.474275e-04 2.042310e-04
 [689,] 1.336260e-04 1.427383e-04 5.601620e-05
 [690,] 8.473955e-04 2.191155e-04 7.930671e-04
 [691,] 1.305690e-04 8.748910e-05 2.823327e-05
 [692,] 2.654816e-04 8.935099e-05 4.174252e-04
 [693,] 1.305853e-04 9.328789e-05 2.752159e-05
 [694,] 2.611050e-04 8.644325e-05 2.481327e-04
 [695,] 2.547702e-04 8.664530e-05 2.256115e-04
 [696,] 1.911997e-04 1.672024e-04 8.758523e-05
 [697,] 1.911997e-04 1.669133e-04 8.731258e-05
 [698,] 3.721503e-04 1.500046e-04 1.993859e-04
 [699,] 1.899002e-04 1.670611e-04 8.673691e-05
 [700,] 3.789031e-04 1.453787e-04 1.931871e-04
 [701,] 3.858203e-04 1.449025e-04 1.955677e-04
 [702,] 1.886167e-04 1.676509e-04 8.657128e-05
 [703,] 4.354818e-03 2.186588e-04 3.979985e-03
 [704,] 2.087654e-04 1.451921e-04 7.075327e-05
 [705,] 3.834317e-04 1.419654e-04 1.880873e-04
 [706,] 3.705372e-04 1.424710e-04 1.830583e-04
 [707,] 2.070534e-04 1.450332e-04 6.974897e-05
 [708,] 8.546379e-04 2.086995e-04 7.410864e-04
 [709,] 1.225002e-04 8.556173e-05 2.456026e-05
 [710,] 3.705372e-04 1.424710e-04 1.830583e-04
 [711,] 1.386662e-04 1.346015e-04 5.546198e-05
 [712,] 1.861318e-04 1.683298e-04 8.579354e-05
 [713,] 2.469338e-04 8.534171e-05 1.776704e-04
 [714,] 2.070534e-04 1.446576e-04 6.896244e-05
 [715,] 8.633127e-04 2.095278e-04 7.534443e-04
 [716,] 3.765717e-04 1.387285e-04 1.780160e-04
 [717,] 2.053652e-04 1.445299e-04 6.813747e-05
 [718,] 1.225315e-04 8.556173e-05 2.455712e-05
 [719,] 2.053652e-04 1.444778e-04 6.802375e-05
 [720,] 1.887771e-04 1.665497e-04 8.564632e-05
 [721,] 3.721503e-04 1.360823e-04 1.702947e-04
 [722,] 2.053652e-04 1.441898e-04 6.737641e-05
 [723,] 3.858203e-04 1.352307e-04 1.743228e-04
 [724,] 1.226026e-04 8.567751e-05 2.456036e-05
 [725,] 2.053652e-04 1.441042e-04 6.704013e-05
 [726,] 2.053652e-04 1.440379e-04 6.688064e-05
 [727,] 1.351433e-04 1.357192e-04 5.392022e-05
 [728,] 1.364271e-04 1.362093e-04 5.490479e-05
 [729,] 2.037007e-04 1.439952e-04 6.625447e-05
 [730,] 3.721503e-04 1.352653e-04 1.685740e-04
 [731,] 2.037007e-04 1.438467e-04 6.588904e-05
 [732,] 1.374289e-04 1.349842e-04 5.493783e-05
 [733,] 2.053652e-04 1.437276e-04 6.609873e-05
 [734,] 2.708442e-04 8.502684e-05 2.516753e-04
 [735,] 8.340986e-04 2.072228e-04 7.149114e-04
 [736,] 3.748862e-04 1.595365e-04 1.493727e-04
 [737,] 3.424655e-04 1.331795e-04 1.518146e-04
 [738,] 2.053652e-04 1.435190e-04 6.553365e-05
 [739,] 9.187844e-04 1.865223e-04 6.620708e-04
 [740,] 1.812417e-04 1.685188e-04 8.314614e-05
 [741,] 2.053652e-04 1.433427e-04 6.502418e-05
 [742,] 1.219097e-04 8.412535e-05 2.226830e-05
 [743,] 2.053652e-04 1.432607e-04 6.477474e-05
 [744,] 1.315002e-04 8.700741e-05 2.832954e-05
 [745,] 1.304556e-04 8.672065e-05 2.792007e-05
 [746,] 1.291636e-04 8.726434e-05 2.784858e-05
 [747,] 2.053652e-04 1.433603e-04 6.507637e-05
 [748,] 1.609413e-04 1.663617e-04 7.013924e-05
 [749,] 1.287089e-04 8.751599e-05 2.785373e-05
 [750,] 1.282894e-04 8.854607e-05 2.815069e-05
 [751,] 1.280847e-04 8.854607e-05 2.809174e-05
 [752,] 4.208823e-04 1.278196e-04 1.709286e-04
 [753,] 4.131288e-04 1.278196e-04 1.680582e-04
 [754,] 1.789029e-04 1.683991e-04 8.158817e-05
 [755,] 1.437642e-04 1.286522e-04 5.520831e-05
 [756,] 3.662097e-04 1.307943e-04 1.567332e-04
 [757,] 5.857638e-04 1.931073e-04 4.462697e-04
 [758,] 1.382553e-04 1.493752e-04 4.607281e-05
 [759,] 1.206755e-04 1.931786e-04 6.299985e-05
 [760,] 2.800920e-04 8.591971e-05 2.495699e-03
 [761,] 1.523176e-04 1.490664e-04 5.249978e-05
 [762,] 4.305703e-04 2.986904e-04 5.859497e-04
 [763,] 1.251457e-04 1.338348e-04 4.097005e-05
 [764,] 1.534767e-04 1.494704e-04 5.332935e-05
 [765,] 3.944184e-04 2.974164e-04 5.255028e-04
 [766,] 1.544076e-04 1.495427e-04 5.375936e-05
 [767,] 1.542698e-04 1.496154e-04 5.376842e-05
 [768,] 1.063230e-04 1.863266e-04 4.346442e-05
 [769,] 1.282774e-04 1.327833e-04 3.783789e-05
 [770,] 2.209205e-04 2.805657e-04 1.822772e-04
 [771,] 1.296212e-04 1.328155e-04 3.833903e-05
 [772,] 1.304306e-04 1.325394e-04 3.841276e-05
 [773,] 1.062269e-04 1.130590e-04 3.088216e-05
 [774,] 2.510186e-04 1.628323e-04 1.127772e-04
 [775,] 2.723923e-04 1.619049e-04 1.220572e-04
 [776,] 1.613466e-04 1.510600e-04 5.790474e-05
 [777,] 1.072813e-04 1.151828e-04 3.200514e-05
 [778,] 1.625731e-04 1.511829e-04 5.852093e-05
 [779,] 1.625731e-04 1.511829e-04 5.852093e-05
 [780,] 1.269711e-04 1.324080e-04 3.715289e-05
 [781,] 2.334945e-04 1.617178e-04 1.024727e-04
 [782,] 1.625731e-04 1.513919e-04 5.871237e-05
 [783,] 1.304306e-04 1.315838e-04 3.756567e-05
 [784,] 4.556924e-04 2.353908e-04 4.536118e-04
 [785,] 1.548188e-04 9.249916e-05 3.336914e-05
 [786,] 1.698949e-04 1.518245e-04 6.219106e-05
 [787,] 1.636742e-04 1.518662e-04 5.960341e-05
 [788,] 1.636742e-04 1.520390e-04 5.976011e-05
 [789,] 1.631211e-04 1.521285e-04 5.960689e-05
 [790,] 2.341017e-04 1.602370e-04 1.006669e-04
 [791,] 1.641763e-04 1.522186e-04 6.013488e-05
 [792,] 2.542655e-04 1.628067e-04 1.147157e-04
 [793,] 1.261384e-04 1.318824e-04 3.645470e-05
 [794,] 2.418005e-04 1.640434e-04 1.102507e-04
 [795,] 1.284795e-04 1.329725e-04 3.819485e-05
 [796,] 1.282166e-04 1.319093e-04 3.723246e-05
 [797,] 1.279299e-04 1.329364e-04 3.794319e-05
 [798,] 1.276714e-04 1.319093e-04 3.702454e-05
 [799,] 1.658050e-04 1.511451e-04 5.980207e-05
 [800,] 1.284795e-04 1.326624e-04 3.793734e-05
 [801,] 1.296062e-04 1.325962e-04 3.832652e-05
 [802,] 3.572463e-04 1.588532e-04 1.490105e-04
 [803,] 2.650575e-04 1.628517e-04 1.203880e-04
 [804,] 2.603462e-04 1.612320e-04 1.152191e-04
 [805,] 1.282166e-04 1.316811e-04 3.699041e-05
 [806,] 2.557353e-04 1.631597e-04 1.161630e-04
 [807,] 9.118638e-04 1.569495e-04 3.152888e-04
 [808,] 2.435218e-04 1.635972e-04 1.105929e-04
 [809,] 1.268577e-04 1.324705e-04 3.713022e-05
 [810,] 1.236993e-04 1.327299e-04 3.607975e-05
 [811,] 2.409638e-04 1.629757e-04 1.083709e-04
 [812,] 1.663907e-04 1.517297e-04 6.052874e-05
 [813,] 2.277057e-04 1.566969e-04 9.251215e-05
 [814,] 4.079051e-04 1.541545e-04 1.352418e-04
 [815,] 2.290538e-04 1.620482e-04 1.010195e-04
 [816,] 2.348885e-04 1.621873e-04 1.041708e-04
 [817,] 1.230072e-04 1.320100e-04 3.524133e-05
 [818,] 2.415604e-04 1.580693e-04 1.009007e-04
 [819,] 1.234718e-04 1.319835e-04 3.539682e-05
 [820,] 2.296060e-04 1.580212e-04 9.537037e-05
 [821,] 1.704274e-04 1.011211e-04 2.898056e-05
 [822,] 1.653068e-04 1.513925e-04 5.972683e-05
 [823,] 1.653068e-04 1.513139e-04 5.965150e-05
 [824,] 1.653068e-04 1.513139e-04 5.965150e-05
 [825,] 2.296060e-04 1.582218e-04 9.561866e-05
 [826,] 2.277057e-04 1.582218e-04 9.474826e-05
 [827,] 2.321783e-04 1.601199e-04 9.987340e-05
 [828,] 1.653068e-04 1.511109e-04 5.945579e-05
 [829,] 1.230134e-04 1.300404e-04 3.429799e-05
 [830,] 5.150499e-04 2.545974e-04 5.821249e-04
 [831,] 1.653068e-04 1.510714e-04 5.937821e-05
 [832,] 1.647390e-04 1.511138e-04 5.918876e-05
 [833,] 1.234782e-04 1.322157e-04 3.550934e-05
 [834,] 2.359245e-04 1.600611e-04 1.015794e-04
 [835,] 2.138215e-04 1.650783e-04 1.018150e-04
 [836,] 1.279831e-04 1.318645e-04 3.687117e-05
 [837,] 1.274418e-04 1.320328e-04 3.684983e-05
 [838,] 2.653725e-04 1.561031e-04 1.079136e-04
 [839,] 1.274418e-04 1.320075e-04 3.682348e-05
 [840,] 1.279831e-04 1.320328e-04 3.705483e-05
 [841,] 1.264451e-04 1.320843e-04 3.651857e-05
 [842,] 1.653068e-04 1.504482e-04 5.876293e-05
 [843,] 2.629896e-04 1.566124e-04 1.077994e-04
 [844,] 1.269093e-04 1.320075e-04 3.662212e-05
 [845,] 2.583205e-04 1.566569e-04 1.058301e-04
 [846,] 2.583205e-04 1.565680e-04 1.056635e-04
 [847,] 1.658223e-04 1.503362e-04 5.885405e-05
 [848,] 1.665780e-04 1.503362e-04 5.915230e-05
 [849,] 2.540015e-04 1.564311e-04 1.035155e-04
 [850,] 2.540015e-04 1.564311e-04 1.035155e-04
 [851,] 1.647390e-04 1.513289e-04 5.962446e-05
 [852,] 5.625194e-04 1.105839e-04 1.254089e-04
 [853,] 1.658223e-04 1.503005e-04 5.881772e-05
 [854,] 1.653068e-04 1.503005e-04 5.861434e-05
 [855,] 1.204658e-03 8.250067e-05 5.597381e-01
 [856,] 2.583205e-04 1.564311e-04 1.054060e-04
 [857,] 1.263858e-04 1.320843e-04 3.650066e-05
 [858,] 6.314609e-04 1.111130e-04 1.397870e-04
 [859,] 1.259221e-04 1.321638e-04 3.639994e-05
 [860,] 1.269093e-04 1.321370e-04 3.675229e-05
 [861,] 2.125016e-04 1.760739e-04 1.128123e-04
 [862,] 1.263858e-04 1.321883e-04 3.660106e-05
 [863,] 1.653068e-04 1.501861e-04 5.849847e-05
 [864,] 1.269093e-04 1.321848e-04 3.669902e-05
 [865,] 1.653068e-04 1.502354e-04 5.850654e-05
 [866,] 2.752382e-04 1.551681e-04 1.101365e-04
 [867,] 2.677883e-04 1.561168e-04 1.089201e-04
 [868,] 1.213872e-04 9.759393e-05 2.841918e-05
 [869,] 2.677883e-04 1.560875e-04 1.087914e-04
 [870,] 1.269093e-04 1.324260e-04 3.693177e-05
 [871,] 1.225966e-04 1.327248e-04 3.540896e-05
 [872,] 1.225966e-04 1.325234e-04 3.525091e-05
 [873,] 2.677883e-04 1.560446e-04 1.087049e-04
 [874,] 1.658223e-04 1.501157e-04 5.862883e-05
 [875,] 2.702375e-04 1.559122e-04 1.094934e-04
 [876,] 1.658223e-04 1.496100e-04 5.810166e-05
 [877,] 1.274418e-04 1.322369e-04 3.695434e-05
 [878,] 7.763071e-04 1.590367e-04 2.742674e-04
 [879,] 1.269093e-04 1.321340e-04 3.664728e-05
 [880,] 2.727206e-04 1.557283e-04 1.100345e-04
 [881,] 1.653068e-04 1.499687e-04 5.827619e-05
 [882,] 2.727206e-04 1.562611e-04 1.110738e-04
 [883,] 1.653068e-04 1.499687e-04 5.827619e-05
 [884,] 2.653725e-04 1.556775e-04 1.067141e-04
 [885,] 1.269093e-04 1.328481e-04 3.721864e-05
 [886,] 7.186554e-04 1.095505e-04 1.457476e-04
 [887,] 1.337234e-04 8.569771e-05 2.501391e-05
 [888,] 2.702375e-04 1.576162e-04 1.127100e-04
 [889,] 6.564264e-04 1.514548e-04 3.144524e-04
 [890,] 1.294532e-04 1.331061e-04 3.846536e-05
 [891,] 1.293116e-04 1.070622e-04 3.084293e-05
 [892,] 2.752382e-04 1.568808e-04 1.134551e-04
 [893,] 1.283314e-04 1.329084e-04 3.784554e-05
 [894,] 1.614514e-04 1.497320e-04 5.643554e-05
 [895,] 1.283314e-04 1.330059e-04 3.792999e-05
 [896,] 1.283314e-04 1.330059e-04 3.792999e-05
 [897,] 2.653725e-04 1.583338e-04 1.118232e-04
 [898,] 1.852251e-04 1.492999e-04 6.504683e-05
 [899,] 1.635173e-04 1.497320e-04 5.723691e-05
 [900,] 2.727206e-04 1.576726e-04 1.138717e-04
 [901,] 2.677883e-04 1.585319e-04 1.133038e-04
 [902,] 2.653725e-04 1.588230e-04 1.126779e-04
 [903,] 1.257695e-04 1.332712e-04 3.702974e-05
 [904,] 2.611551e-04 9.226530e-05 4.986112e-05
 [905,] 1.288877e-04 1.333831e-04 3.846799e-05
 [906,] 1.629807e-04 1.494895e-04 5.678257e-05
 [907,] 7.164052e-04 1.097744e-04 1.459218e-04
 [908,] 1.334234e-04 8.569449e-05 2.499112e-05
 [909,] 4.540039e-04 8.168973e-05 1.853923e-01
 [910,] 2.653725e-04 1.595255e-04 1.139773e-04
 [911,] 1.596074e-04 1.496472e-04 5.567640e-05
 [912,] 2.653725e-04 1.595255e-04 1.139773e-04
 [913,] 2.677883e-04 1.595747e-04 1.152024e-04
 [914,] 1.577856e-04 1.499303e-04 5.522728e-05
 [915,] 2.653725e-04 1.597776e-04 1.144389e-04
 [916,] 1.696354e-04 1.499303e-04 5.985820e-05
 [917,] 1.696354e-04 1.498959e-04 5.982062e-05
 [918,] 2.677883e-04 1.600876e-04 1.161511e-04
 [919,] 1.696354e-04 1.498237e-04 5.974147e-05
 [920,] 1.696354e-04 1.498578e-04 5.977893e-05
 [921,] 1.702321e-04 1.498578e-04 6.000916e-05
 [922,] 1.275682e-04 1.337969e-04 3.822742e-05
 [923,] 2.474983e-04 9.297147e-05 4.986471e-05
 [924,] 1.690440e-04 1.498578e-04 5.955055e-05
 [925,] 1.690440e-04 1.498237e-04 5.951338e-05
 [926,] 2.629896e-04 1.604015e-04 1.144311e-04
 [927,] 2.653725e-04 1.585961e-04 1.122538e-04
 [928,] 1.690440e-04 1.498237e-04 5.951338e-05
 [929,] 1.690440e-04 1.497897e-04 5.947627e-05
 [930,] 1.393575e-04 1.270900e-04 4.027611e-05
 [931,] 2.629896e-04 1.610523e-04 1.156378e-04
 [932,] 1.685163e-04 1.497520e-04 5.923193e-05
 [933,] 1.281119e-04 1.345066e-04 3.895320e-05
 [934,] 2.653725e-04 1.612558e-04 1.170999e-04
 [935,] 1.685163e-04 1.497182e-04 5.919519e-05
 [936,] 1.679348e-04 1.497182e-04 5.897147e-05
 [937,] 2.653725e-04 1.539192e-04 1.035108e-04
 [938,] 1.270335e-04 1.344942e-04 3.841900e-05
 [939,] 2.629896e-04 1.611507e-04 1.157548e-04
 [940,] 1.679348e-04 1.497655e-04 5.897747e-05
 [941,] 2.629896e-04 1.610409e-04 1.155619e-04
 [942,] 1.275682e-04 1.346269e-04 3.873742e-05
 [943,] 1.673585e-04 1.498029e-04 5.879555e-05
 [944,] 2.629896e-04 1.609887e-04 1.154702e-04
 [945,] 2.606391e-04 1.608796e-04 1.141418e-04
 [946,] 1.197385e-04 9.828082e-05 2.863525e-05
 [947,] 1.270335e-04 1.344942e-04 3.841900e-05
 [948,] 1.563735e-04 1.478720e-04 5.288619e-05
 [949,] 1.275682e-04 1.344942e-04 3.864891e-05
 [950,] 3.936258e-04 8.108220e-05 9.405462e-02
 [951,] 1.668442e-04 1.498367e-04 5.863286e-05
 [952,] 2.583205e-04 1.611627e-04 1.135600e-04
 [953,] 1.668442e-04 1.498367e-04 5.863286e-05
 [954,] 1.662775e-04 1.504564e-04 5.905417e-05
 [955,] 2.583205e-04 1.609999e-04 1.132820e-04
 [956,] 2.583205e-04 1.609999e-04 1.132820e-04
 [957,] 1.315081e-04 1.345732e-04 4.046276e-05
 [958,] 1.315081e-04 1.352552e-04 4.088225e-05
 [959,] 1.562838e-04 1.486259e-04 5.337636e-05
 [960,] 1.571917e-04 1.485931e-04 5.368394e-05
 [961,] 1.447101e-04 1.538796e-04 5.201467e-05
 [962,] 1.558123e-04 1.486259e-04 5.319938e-05
 [963,] 8.009133e-04 1.508435e-04 3.732383e-04
 [964,] 1.558123e-04 1.487186e-04 5.328905e-05
 [965,] 2.629896e-04 1.612558e-04 1.159389e-04
 [966,] 1.320552e-04 1.352552e-04 4.112344e-05
 [967,] 1.323478e-04 1.346269e-04 4.080052e-05
 [968,] 1.553916e-04 1.487821e-04 5.319099e-05
 [969,] 1.320552e-04 1.351579e-04 4.105501e-05
 [970,] 2.668792e-04 9.267689e-05 5.409195e-05
 [971,] 2.560733e-04 1.609887e-04 1.121198e-04
 [972,] 1.320552e-04 1.351097e-04 4.102089e-05
 [973,] 1.332994e-04 1.352064e-04 4.163612e-05
 [974,] 1.545149e-04 1.484695e-04 5.256201e-05
 [975,] 2.629896e-04 1.611507e-04 1.157548e-04
 [976,] 1.545149e-04 1.485852e-04 5.263161e-05
 [977,] 1.309093e-04 1.352552e-04 4.061812e-05
 [978,] 2.583205e-04 1.609887e-04 1.132083e-04
 [979,] 2.583205e-04 1.591346e-04 1.099771e-04
 [980,] 2.583205e-04 1.608277e-04 1.129323e-04
 [981,] 1.315081e-04 1.354536e-04 4.101799e-05
 [982,] 1.540596e-04 1.486556e-04 5.256776e-05
 [983,] 2.583205e-04 1.605599e-04 1.124713e-04
 [984,] 1.528739e-04 1.487487e-04 5.220464e-05
 [985,] 1.278433e-04 1.346049e-04 3.883868e-05
 [986,] 1.295154e-04 1.347858e-04 3.968457e-05
 [987,] 1.295154e-04 1.348318e-04 3.971610e-05
 [988,] 2.454776e-04 1.603506e-04 1.059733e-04
 [989,] 1.300912e-04 1.347858e-04 3.993417e-05
 [990,] 1.324281e-04 1.344830e-04 4.078743e-05
 [991,] 1.532062e-04 1.490247e-04 5.254376e-05
 [992,] 2.517728e-04 1.610409e-04 1.101225e-04
 [993,] 1.536085e-04 1.492219e-04 5.287644e-05
 [994,] 2.606391e-04 1.593735e-04 1.114845e-04
 [995,] 1.318149e-04 1.349463e-04 4.086118e-05
 [996,] 1.536085e-04 1.494559e-04 5.308494e-05
 [997,] 1.284116e-04 1.337129e-04 3.913804e-05
 [998,] 1.047234e-03 1.401911e-04 4.032811e-04
 [999,] 2.129778e-04 1.364955e-04 7.028609e-05
[1000,] 2.497916e-04 1.598874e-04 1.073235e-04
[1001,] 1.569018e-04 1.470093e-04 5.216955e-05
[1002,] 1.540596e-04 1.491210e-04 5.295904e-05
[1003,] 2.476200e-04 1.611048e-04 1.082627e-04
[1004,] 1.532062e-04 1.492535e-04 5.274891e-05
[1005,] 1.532062e-04 1.492851e-04 5.277705e-05
[1006,] 2.476200e-04 1.606867e-04 1.076445e-04
[1007,] 1.324281e-04 1.334563e-04 3.995644e-05
[1008,] 1.310306e-04 9.234721e-05 2.599071e-05
[1009,] 1.532062e-04 1.513574e-04 5.451121e-05
[1010,] 1.330511e-04 1.330724e-04 3.985695e-05
[1011,] 1.561139e-04 1.489429e-04 5.387004e-05
[1012,] 1.532062e-04 1.514388e-04 5.457574e-05
[1013,] 1.532062e-04 1.514388e-04 5.457574e-05
[1014,] 1.532062e-04 1.514776e-04 5.460637e-05
[1015,] 2.629896e-04 1.595323e-04 1.129892e-04
[1016,] 1.324281e-04 1.333112e-04 3.982797e-05
[1017,] 2.629896e-04 1.594777e-04 1.128905e-04
[1018,] 1.506360e-04 1.515207e-04 5.322178e-05
[1019,] 1.445066e-04 1.696999e-04 4.629957e-05
[1020,] 2.606391e-04 1.605777e-04 1.137276e-04
[1021,] 1.336840e-04 1.329084e-04 3.994701e-05
[1022,] 1.336840e-04 1.329084e-04 3.994701e-05
[1023,] 1.330511e-04 1.332055e-04 3.998251e-05
[1024,] 2.540000e-04 1.593788e-04 1.085018e-04
[1025,] 1.532062e-04 1.516818e-04 5.476704e-05
[1026,] 1.549028e-04 1.491804e-04 5.362341e-05
[1027,] 2.562590e-04 1.593245e-04 1.094651e-04
[1028,] 2.629896e-04 1.604691e-04 1.146653e-04
[1029,] 1.532062e-04 1.516428e-04 5.476725e-05
[1030,] 1.532062e-04 1.516825e-04 5.479826e-05
[1031,] 1.539954e-04 1.491477e-04 5.324213e-05
[1032,] 1.366894e-04 8.554628e-05 2.672171e-05
[1033,] 1.539954e-04 1.492170e-04 5.330409e-05
[1034,] 1.527630e-04 1.524075e-04 5.516427e-05
[1035,] 4.137457e-04 1.304739e-04 3.836256e-05
[1036,] 3.126301e-04 8.878812e-05 3.941321e-05
[1037,] 1.527630e-04 1.524494e-04 5.519586e-05
[1038,] 1.315042e-04 1.331401e-04 3.930445e-05
[1039,] 1.328067e-04 1.331401e-04 3.980726e-05
[1040,] 2.629896e-04 1.596913e-04 1.133344e-04
[1041,] 1.527630e-04 1.525312e-04 5.522848e-05
[1042,] 1.246092e-04 1.339467e-04 3.634753e-05
[1043,] 1.241999e-04 1.339171e-04 3.615909e-05
[1044,] 1.527630e-04 1.525779e-04 5.526356e-05
[1045,] 3.641769e-04 1.329674e-04 7.774045e-05
[1046,] 1.314215e-04 9.802435e-05 3.202303e-05
[1047,] 1.305458e-04 9.786667e-05 3.159435e-05
[1048,] 1.528540e-04 1.327833e-04 4.750666e-05
[1049,] 1.538076e-04 1.330463e-04 4.826459e-05
[1050,] 2.774547e-04 1.620390e-04 1.248760e-04
[1051,] 1.338609e-04 1.322851e-04 3.934371e-05
[1052,] 1.589170e-04 1.521906e-04 5.770622e-05
[1053,] 1.520121e-04 1.530672e-04 5.525934e-05
[1054,] 1.520121e-04 1.530672e-04 5.525934e-05
[1055,] 1.546780e-04 1.330724e-04 4.850894e-05
[1056,] 1.278476e-04 9.795992e-05 3.106789e-05
[1057,] 1.441730e-04 1.707353e-04 4.808288e-05
[1058,] 1.451191e-04 1.325145e-04 4.382968e-05
[1059,] 1.517266e-04 1.532910e-04 5.522847e-05
[1060,] 1.517266e-04 1.532910e-04 5.522847e-05
[1061,] 1.517266e-04 1.533401e-04 5.526361e-05
[1062,] 1.509122e-04 1.533401e-04 5.471157e-05
[1063,] 2.880047e-04 1.603499e-04 1.267482e-04
[1064,] 1.517266e-04 1.533843e-04 5.529528e-05
[1065,] 2.777906e-04 1.590268e-04 1.190111e-04
[1066,] 1.305458e-04 9.781983e-05 3.152723e-05
[1067,] 1.568223e-04 1.327858e-04 4.887042e-05
[1068,] 1.476548e-04 1.320472e-04 4.416242e-05
[1069,] 2.777906e-04 1.597921e-04 1.205153e-04
[1070,] 1.517266e-04 1.536177e-04 5.546140e-05
[1071,] 1.517266e-04 1.536627e-04 5.549335e-05
[1072,] 1.517266e-04 1.537129e-04 5.552890e-05
[1073,] 2.856632e-04 1.585764e-04 1.217353e-04
[1074,] 2.942474e-04 8.749123e-05 4.293926e-05
[1075,] 1.387372e-04 1.320282e-04 4.078426e-05
[1076,] 1.539203e-04 1.325234e-04 4.735319e-05
[1077,] 1.517266e-04 1.538037e-04 5.559303e-05
[1078,] 1.517266e-04 1.538037e-04 5.559303e-05
[1079,] 2.803786e-04 1.591248e-04 1.204108e-04
[1080,] 1.638075e-04 1.331660e-04 5.240131e-05
[1081,] 2.830026e-04 1.589243e-04 1.212247e-04
[1082,] 2.803786e-04 1.577988e-04 1.177124e-04
[1083,] 7.393432e-04 1.080969e-04 1.357434e-04
[1084,] 1.638075e-04 1.317863e-04 4.907565e-05
[1085,] 2.883610e-04 1.575182e-04 1.207094e-04
[1086,] 1.563134e-04 1.316808e-04 4.674257e-05
[1087,] 2.806591e-04 1.572502e-04 1.169777e-04
[1088,] 2.664295e-04 1.565043e-04 1.082065e-04
[1089,] 1.609172e-04 1.320867e-04 4.895615e-05
[1090,] 1.501177e-04 1.544062e-04 5.491355e-05
[1091,] 1.611733e-04 1.313745e-04 4.713375e-05
[1092,] 2.759736e-04 1.576603e-04 1.154360e-04
[1093,] 2.734808e-04 1.565110e-04 1.119774e-04
[1094,] 3.206307e-04 8.715255e-05 4.442678e-05
[1095,] 2.935792e-04 1.583162e-04 1.251669e-04
[1096,] 1.495813e-04 1.551318e-04 5.502813e-05
[1097,] 1.532473e-03 1.087042e-04 2.641166e-04
[1098,] 1.230489e-04 9.850291e-05 3.066732e-05
[1099,] 1.562202e-03 1.087881e-04 2.691902e-04
[1100,] 3.294073e-04 1.541005e-04 1.298589e-04
[1101,] 1.485876e-04 1.533711e-04 5.324887e-05
[1102,] 1.402232e-04 9.936084e-05 3.613196e-05
[1103,] 1.230489e-04 9.870472e-05 3.084599e-05
[1104,] 1.222537e-04 9.892490e-05 3.081594e-05
[1105,] 1.222537e-04 9.877904e-05 3.069496e-05
[1106,] 1.483315e-04 1.536300e-04 5.326261e-05
[1107,] 1.485570e-04 1.137546e-04 3.275803e-05
[1108,] 1.230489e-04 9.884785e-05 3.096853e-05
[1109,] 1.711889e-03 1.082846e-04 2.805827e-04
[1110,] 1.711889e-03 1.085392e-04 2.846359e-04
[1111,] 1.490841e-04 1.136292e-04 3.286454e-05
[1112,] 1.423601e-04 9.046440e-05 2.630209e-05
[1113,] 1.437846e-04 9.046440e-05 2.647304e-05
[1114,] 1.261114e-04 9.080033e-05 2.420920e-05
[1115,] 1.435013e-04 9.010944e-05 2.667670e-05
[1116,] 1.461311e-04 1.134407e-04 3.256121e-05
[1117,] 1.246131e-04 9.930057e-05 3.177373e-05
[1118,] 1.237861e-04 9.906085e-05 3.134819e-05
[1119,] 1.488199e-04 1.555334e-04 5.477551e-05
[1120,] 1.237843e-04 1.008580e-04 2.916615e-05
[1121,] 1.424472e-04 9.956553e-05 3.695534e-05
[1122,] 1.480778e-04 1.557983e-04 5.439386e-05
[1123,] 1.608635e-03 1.081133e-04 2.651095e-04
[1124,] 1.053011e-04 1.076022e-04 7.715803e-02
[1125,] 3.196624e-04 1.510130e-04 1.159548e-04
[1126,] 1.495813e-04 1.558564e-04 5.553139e-05
[1127,] 1.200250e-04 1.008119e-04 2.797827e-05
[1128,] 3.228390e-04 1.516653e-04 1.191611e-04
[1129,] 1.480778e-04 1.554437e-04 5.415918e-05
[1130,] 3.263731e-04 8.697942e-05 4.656909e-05
[1131,] 3.298840e-04 8.695617e-05 4.663535e-05
[1132,] 1.193988e-04 1.008119e-04 2.784383e-05
[1133,] 1.215450e-04 9.916031e-05 3.064066e-05
[1134,] 1.230197e-04 1.008402e-04 2.890851e-05
[1135,] 1.056128e-04 1.062945e-04 7.316418e-02
[1136,] 1.187844e-04 1.008135e-04 2.763714e-05
[1137,] 1.223380e-04 1.008402e-04 2.875800e-05
[1138,] 1.380798e-04 9.939071e-05 3.536102e-05
[1139,] 3.381534e-04 1.012216e-04 5.812371e-05
[1140,] 3.564297e-04 1.325430e-04 9.065309e-05
[1141,] 1.472553e-04 1.555516e-04 5.366308e-05
[1142,] 1.483962e-03 1.073854e-04 2.334586e-04
[1143,] 1.936049e-04 1.019854e-04 3.896889e-05
[1144,] 1.635230e-04 1.077023e-04 3.059853e-05
[1145,] 1.575097e-04 1.542453e-04 5.876174e-05
[1146,] 1.420580e-04 1.505707e-04 4.692615e-05
[1147,] 2.529120e-04 9.797571e-05 4.485480e-05
[1148,] 2.529120e-04 9.771521e-05 4.462614e-05
[1149,] 1.619451e-04 1.057342e-04 3.116767e-05
[1150,] 3.049392e-04 9.676622e-05 5.395676e-05
[1151,] 1.587617e-04 1.536300e-04 5.891138e-05
[1152,] 2.979066e-04 9.677930e-05 5.277075e-05
[1153,] 4.658015e-04 1.069007e-04 6.608163e-05
[1154,] 1.624288e-04 1.529199e-04 5.990159e-05
[1155,] 1.625197e-04 1.529199e-04 5.994107e-05
[1156,] 2.491251e-04 9.788781e-05 4.357464e-05
[1157,] 2.979066e-04 9.695232e-05 5.083319e-05
[1158,] 1.559179e-04 1.529064e-04 5.705158e-05
[1159,] 2.385501e-04 9.840613e-05 4.187038e-05
[1160,] 1.505831e-04 1.542934e-04 5.522835e-05
[1161,] 1.505831e-04 1.536111e-04 5.476788e-05
[1162,] 2.628565e-04 9.839126e-05 5.513494e-05
[1163,] 3.947763e-04 1.075492e-04 6.724074e-05
[1164,] 1.516438e-04 1.551349e-04 5.651931e-05
[1165,] 1.401712e-04 2.051543e-04 3.141610e-05
[1166,] 2.710516e-04 9.842591e-05 5.654923e-05
[1167,] 1.602407e-04 1.054998e-04 3.256732e-05
[1168,] 1.187169e-04 1.464263e-04 2.937655e-05
[1169,] 1.534562e-04 1.571427e-04 5.673069e-05
[1170,] 2.229199e-04 1.842643e-04 3.516023e-05
[1171,] 1.343352e-04 1.519937e-04 4.316459e-05
[1172,] 1.341701e-04 1.520222e-04 4.306761e-05
[1173,] 3.016554e-04 1.281636e-04 2.779093e-05
[1174,] 1.195000e-04 1.191139e-04 2.653820e-05
[1175,] 1.410366e-04 1.563767e-04 5.058961e-05
[1176,] 2.864906e-04 1.252086e-04 2.736123e-05
[1177,] 1.413358e-04 1.563837e-04 5.086006e-05
[1178,] 1.422698e-04 1.568872e-04 5.181235e-05
[1179,] 4.574505e-04 8.045296e-05 2.545087e-03
[1180,] 1.409271e-04 1.570076e-04 5.105393e-05
[1181,] 1.120381e-03 1.004013e-04 7.313952e-05
[1182,] 1.434443e-04 1.586818e-04 5.373011e-05
[1183,] 7.249036e-04 1.253587e-04 4.275672e-05
[1184,] 1.540257e-04 1.598473e-04 5.882012e-05
[1185,] 1.431783e-04 1.633060e-04 5.563290e-05
[1186,] 1.462393e-04 1.633060e-04 5.822148e-05
[1187,] 1.439844e-04 1.628539e-04 5.611549e-05
[1188,] 1.431783e-04 1.641263e-04 5.600050e-05
[1189,] 1.465250e-04 1.643089e-04 5.896449e-05
[1190,] 1.415697e-04 1.626832e-04 5.413508e-05
[1191,] 1.439844e-04 1.645845e-04 5.691160e-05
[1192,] 1.544717e-04 1.607441e-04 5.962418e-05
[1193,] 9.663434e-04 9.582641e-05 7.711281e-05
[1194,] 1.385641e-04 1.647339e-04 5.228832e-05
[1195,] 1.404823e-04 1.639346e-04 5.353507e-05
[1196,] 3.308743e-04 1.003166e-04 3.620542e-05
[1197,] 1.135785e-04 1.361912e-04 3.022190e-05
[1198,] 1.135244e-04 1.366876e-04 3.045949e-05
[1199,] 1.410898e-04 1.546573e-04 4.899367e-05
[1200,] 1.272599e-04 1.451190e-04 3.758357e-05
[1201,] 9.531738e-04 1.209117e-04 4.971076e-05
[1202,] 1.418526e-04 1.552608e-04 4.993939e-05
[1203,] 1.132223e-04 1.361451e-04 2.995568e-05
[1204,] 1.436529e-04 1.554101e-04 5.128803e-05
[1205,] 1.609741e-04 1.640072e-04 6.544921e-05
[1206,] 1.132656e-04 1.364138e-04 2.994682e-05
[1207,] 1.415968e-04 1.553736e-04 4.977229e-05
[1208,] 1.436529e-04 1.558178e-04 5.155915e-05
[1209,] 1.623456e-04 1.630914e-04 6.565265e-05
[1210,] 1.423867e-04 1.561342e-04 5.083553e-05
[1211,] 1.421182e-04 1.561727e-04 5.066954e-05
[1212,] 1.133135e-04 1.358892e-04 2.989115e-05
[1213,] 1.132656e-04 1.359560e-04 2.991855e-05
[1214,] 1.606938e-04 1.637970e-04 6.514468e-05
[1215,] 1.442357e-04 1.561342e-04 5.215557e-05
[1216,] 1.623456e-04 1.626026e-04 6.532160e-05
[1217,] 1.626076e-04 1.626026e-04 6.547304e-05
[1218,] 1.445315e-04 1.558594e-04 5.218878e-05
[1219,] 1.606938e-04 1.635806e-04 6.500375e-05
[1220,] 5.571232e-04 1.346187e-04 7.178004e-05
[1221,] 1.135624e-04 1.347040e-04 2.974497e-05
[1222,] 1.429043e-04 1.555853e-04 5.087178e-05
[1223,] 3.351633e-04 9.655625e-05 3.917997e-05
[1224,] 2.485084e-03 1.268680e-04 6.654208e-05
[1225,] 1.207064e-04 1.325215e-04 3.193214e-05
[1226,] 1.448991e-04 1.557011e-04 5.231343e-05
[1227,] 1.434601e-04 1.558973e-04 5.144307e-05
[1228,] 1.644585e-04 1.151702e-04 3.353132e-05
[1229,] 1.634627e-04 1.614426e-04 6.511648e-05
[1230,] 9.782623e-04 1.132738e-04 5.524063e-05
[1231,] 1.423507e-04 1.559082e-04 5.060373e-05
[1232,] 1.640318e-04 1.609159e-04 6.503902e-05
[1233,] 1.403086e-04 1.572941e-04 4.979265e-05
[1234,] 1.135411e-04 1.334373e-04 3.022059e-05
[1235,] 1.670047e-04 1.613699e-04 6.704801e-05
[1236,] 1.676249e-04 1.610478e-04 6.714552e-05
[1237,] 1.448889e-04 1.657286e-04 5.833417e-05
[1238,] 1.185051e-04 1.032544e-04 2.921938e-05
[1239,] 1.688800e-04 1.600972e-04 6.705555e-05
[1240,] 1.390039e-04 1.576772e-04 4.891677e-05
[1241,] 9.719218e-04 1.134228e-04 5.495057e-05
[1242,] 1.446136e-04 1.667251e-04 5.852729e-05
[1243,] 1.395600e-04 1.582351e-04 4.968281e-05
[1244,] 1.688800e-04 1.608486e-04 6.759651e-05
[1245,] 1.136549e-04 1.338560e-04 3.043979e-05
[1246,] 1.858846e-04 1.678603e-04 5.035403e-05
[1247,] 1.454196e-04 1.678552e-04 5.975348e-05
[1248,] 3.484279e-04 9.647451e-05 4.034909e-05
[1249,] 1.668773e-04 1.640202e-04 6.886908e-05
[1250,] 1.400803e-04 1.617154e-04 5.091613e-05
[1251,] 1.370092e-04 1.594239e-04 4.816856e-05
[1252,] 1.405686e-04 1.613782e-04 5.132888e-05
[1253,] 1.380761e-04 1.589762e-04 4.884016e-05
[1254,] 1.377740e-04 1.621805e-04 4.887909e-05
[1255,] 1.692138e-04 1.638242e-04 6.998046e-05
[1256,] 1.165504e-04 1.323162e-04 3.058405e-05
[1257,] 1.372677e-04 1.593276e-04 4.834097e-05
[1258,] 1.688800e-04 1.649115e-04 7.058361e-05
[1259,] 1.673394e-04 1.662362e-04 7.065115e-05
[1260,] 1.692138e-04 1.650499e-04 7.088416e-05
[1261,] 1.374663e-04 1.612731e-04 4.931714e-05
[1262,] 1.364362e-04 1.590522e-04 4.752781e-05
[1263,] 1.367049e-04 1.599538e-04 4.813789e-05
[1264,] 2.027267e-04 1.559667e-04 7.916501e-05
[1265,] 1.685814e-04 1.685216e-04 7.303041e-05
[1266,] 2.032216e-04 1.556892e-04 7.899532e-05
[1267,] 2.032216e-04 1.556892e-04 7.899532e-05
[1268,] 1.708150e-04 1.691728e-04 7.486852e-05
[1269,] 2.033629e-04 1.554981e-04 7.878953e-05
[1270,] 1.704748e-04 1.700436e-04 7.529429e-05
[1271,] 1.772456e-04 1.702910e-04 7.980929e-05
[1272,] 1.794897e-04 1.712691e-04 8.206079e-05
[1273,] 1.391391e-04 1.154950e-04 3.142855e-05
[1274,] 1.333227e-04 1.364456e-04 3.246313e-05
[1275,] 1.806325e-04 1.720950e-04 8.349833e-05
[1276,] 1.449142e-04 1.734297e-04 6.040898e-05
[1277,] 1.222857e-04 2.037292e-04 3.229060e-05
[1278,] 1.802362e-04 1.729471e-04 8.394840e-05
[1279,] 1.780223e-04 1.745169e-04 8.372982e-05
[1280,] 1.447399e-04 1.746322e-04 6.070835e-05
[1281,] 1.780223e-04 1.752285e-04 8.429857e-05
[1282,] 1.738915e-04 1.737201e-04 8.034878e-05
[1283,] 1.430550e-04 1.752038e-04 5.918263e-05
[1284,] 1.809913e-04 1.738069e-04 8.517344e-05
[1285,] 1.893440e-04 9.237569e-05 3.321173e-05
[1286,] 1.446795e-04 2.101514e-04 6.289949e-05
[1287,] 1.722040e-04 1.754983e-04 8.054155e-05
[1288,] 2.028685e-04 1.547140e-04 7.747174e-05
[1289,] 1.435979e-04 1.759975e-04 6.011582e-05
[1290,] 1.441711e-04 1.759975e-04 6.069828e-05
[1291,] 1.443634e-04 1.761119e-04 6.096460e-05
[1292,] 1.760420e-04 1.740853e-04 8.208129e-05
[1293,] 8.705244e-04 1.036179e-04 6.476315e-05
[1294,] 1.715025e-04 1.801513e-04 8.328214e-05
[1295,] 2.034499e-04 1.551555e-04 7.836883e-05
[1296,] 1.878385e-04 1.012789e-04 8.206835e-04
[1297,] 1.732038e-04 1.823653e-04 8.619212e-05
[1298,] 2.058658e-04 1.559246e-04 8.048023e-05
[1299,] 1.441711e-04 1.868511e-04 6.566154e-05
[1300,] 2.030389e-04 1.560153e-04 7.932120e-05
[1301,] 2.113909e-04 1.561412e-04 8.309943e-05
[1302,] 2.904331e-04 1.245451e-04 7.465817e-05
[1303,] 1.574348e-04 1.657837e-04 2.636698e-05
[1304,] 1.929839e-04 1.590717e-04 8.183531e-05
[1305,] 1.559584e-04 1.143871e-04 5.700305e-05
[1306,] 1.352391e-04 9.310035e-05 3.282266e-05
[1307,] 4.010421e-04 1.426498e-04 1.581094e-04
[1308,] 5.445581e-04 1.207141e-04 1.743989e-04
[1309,] 1.387069e-04 1.546356e-04 5.066585e-05
[1310,] 1.523453e-04 1.414588e-04 5.232205e-05
[1311,] 4.407495e-04 1.199012e-04 1.387471e-04
[1312,] 4.351201e-04 1.207141e-04 1.393804e-04
[1313,] 1.071066e-04 9.668660e-05 2.663933e-05
[1314,] 4.145909e-04 1.204410e-04 1.332110e-04
[1315,] 1.060921e-04 9.755284e-05 2.662419e-05
[1316,] 3.199121e-04 1.439381e-04 1.260166e-04
[1317,] 3.343537e-04 1.438061e-04 1.312975e-04
[1318,] 4.089807e-04 1.186143e-04 1.272741e-04
[1319,] 4.301361e-04 1.201700e-04 1.366637e-04
[1320,] 4.301361e-04 1.209617e-04 1.386819e-04
[1321,] 1.388043e-04 1.636956e-04 5.469424e-05
[1322,] 1.645181e-04 1.459008e-04 6.198336e-05
[1323,] 1.074523e-04 9.720467e-05 2.697597e-05
[1324,] 1.380391e-04 1.633907e-04 5.389641e-05
[1325,] 1.073956e-04 9.696467e-05 2.693461e-05
[1326,] 4.351201e-04 1.206882e-04 1.395000e-04
[1327,] 4.407495e-04 1.209387e-04 1.416490e-04
[1328,] 1.655565e-04 1.524890e-04 6.650844e-05
[1329,] 1.667660e-04 1.453486e-04 6.246557e-05
[1330,] 1.382129e-04 1.628696e-04 5.391038e-05
[1331,] 1.057301e-04 9.767214e-05 2.659628e-05
[1332,] 1.057301e-04 9.816768e-05 2.677189e-05
[1333,] 1.398668e-04 1.664914e-04 5.688472e-05
[1334,] 1.081454e-04 9.781931e-05 2.756210e-05
[1335,] 1.073937e-04 9.769746e-05 2.723733e-05
[1336,] 1.057333e-04 9.856919e-05 2.691833e-05
[1337,] 1.063598e-04 9.870200e-05 2.721678e-05
[1338,] 1.063598e-04 9.870200e-05 2.721678e-05
[1339,] 4.715685e-04 1.258482e-04 1.634314e-04
[1340,] 1.396540e-04 1.673221e-04 5.701594e-05
[1341,] 1.399647e-04 1.667276e-04 5.704375e-05
[1342,] 1.060423e-04 9.939032e-05 2.732485e-05
[1343,] 1.428376e-04 1.662816e-04 5.933894e-05
[1344,] 1.663969e-04 1.604484e-04 6.795433e-05
[1345,] 1.641380e-04 1.602641e-04 6.665905e-05
[1346,] 1.725100e-04 1.498763e-04 6.900408e-05
[1347,] 1.725100e-04 1.498763e-04 6.900408e-05
[1348,] 1.057333e-04 9.969160e-05 2.729493e-05
[1349,] 1.051184e-04 9.983763e-05 2.707116e-05
[1350,] 1.410660e-04 1.652551e-04 5.735419e-05
[1351,] 1.054031e-04 1.007646e-04 2.749262e-05
[1352,] 4.654094e-04 1.311049e-04 1.758385e-04
[1353,] 4.654094e-04 1.311049e-04 1.758385e-04
[1354,] 1.057333e-04 1.015715e-04 2.789284e-05
[1355,] 1.071595e-04 1.270744e-04 3.575633e-05
[1356,] 1.769150e-04 1.557217e-04 7.467905e-05
[1357,] 1.068212e-04 1.340736e-04 3.716691e-05
[1358,] 1.078949e-04 1.379212e-04 3.897743e-05
[1359,] 4.654094e-04 2.272865e-04 4.329121e-04
[1360,] 1.731510e-04 1.505582e-04 6.981989e-05
[1361,] 1.054928e-04 1.389462e-04 3.706699e-05
[1362,] 1.760079e-04 1.510215e-04 7.151185e-05
[1363,] 1.443520e-04 1.687169e-04 6.178830e-05
[1364,] 1.745686e-04 1.510215e-04 7.085903e-05
[1365,] 4.654094e-04 2.482580e-04 4.902701e-04
[1366,] 1.449510e-04 1.360968e-04 6.893238e-05
[1367,] 1.461771e-04 1.367739e-04 7.018624e-05
[1368,] 1.490672e-04 1.360968e-04 7.176233e-05
[1369,] 3.943864e-04 1.461430e-04 1.592758e-04
[1370,] 1.386138e-04 8.521990e-05 2.982733e-05
[1371,] 1.370780e-04 8.511117e-05 2.943681e-05
[1372,] 1.375829e-04 8.596617e-05 3.015195e-05
[1373,] 4.835718e-04 2.397466e-04 4.860553e-04
[1374,] 1.375829e-04 8.538278e-05 2.973779e-05
[1375,] 1.802145e-04 1.501854e-04 7.271010e-05
[1376,] 4.861483e-04 2.469916e-04 5.097191e-04
[1377,] 1.473123e-04 1.450156e-04 7.604420e-05
[1378,] 4.772045e-04 2.557778e-04 5.247681e-04
[1379,] 4.943913e-04 2.597301e-04 5.565886e-04
[1380,] 1.055760e-04 8.046552e-05 2.168671e-05
[1381,] 4.900520e-04 2.605504e-04 5.533169e-04
[1382,] 1.497611e-04 1.483014e-04 7.993645e-05
[1383,] 4.900520e-04 2.660805e-04 5.695919e-04
[1384,] 4.959825e-04 2.660805e-04 5.769460e-04
[1385,] 4.900520e-04 2.675271e-04 5.738552e-04
[1386,] 4.959825e-04 2.675271e-04 5.812732e-04
[1387,] 4.959825e-04 2.619517e-04 5.646094e-04
[1388,] 4.959825e-04 2.646458e-04 5.726566e-04
[1389,] 3.137312e-04 1.980675e-04 1.690183e-04
[1390,] 8.530827e-04 2.850434e-04 1.122249e-03
[1391,] 8.794096e-04 2.881005e-04 1.175706e-03
[1392,] 8.922299e-04 2.881005e-04 1.193135e-03
[1393,] 8.922299e-04 2.881005e-04 1.193135e-03
[1394,] 8.777489e-04 2.897290e-04 1.183153e-03
[1395,] 9.067459e-04 2.897290e-04 1.222921e-03
[1396,] 8.654302e-04 2.897290e-04 1.166229e-03
[1397,] 8.794096e-04 2.913710e-04 1.195253e-03
[1398,] 9.067459e-04 2.928605e-04 1.242327e-03
[1399,] 9.067459e-04 2.960419e-04 1.262086e-03
[1400,] 8.922299e-04 2.913710e-04 1.213009e-03
[1401,] 1.685636e-04 1.564895e-04 5.180415e-05
[1402,] 9.215536e-04 3.027319e-04 1.325564e-03
[1403,] 8.794096e-04 3.027319e-04 1.263487e-03
[1404,] 8.922299e-04 3.060710e-04 1.302884e-03
[1405,] 8.383891e-04 3.091076e-04 1.237180e-03
[1406,] 1.942185e-04 1.534109e-04 1.115205e-04
[1407,] 9.009365e-04 3.058462e-04 1.317132e-03
[1408,] 1.900886e-04 1.562607e-04 1.115291e-04
[1409,] 1.433857e-04 8.759902e-05 3.243402e-05
[1410,] 1.437769e-04 8.701780e-05 3.209571e-05
[1411,] 1.420148e-04 1.059689e-04 4.407728e-05
[1412,] 1.273775e-04 3.970810e-04 6.716212e-05
[1413,] 2.599232e-04 6.026500e-04 6.631293e-04
[1414,] 1.437015e-04 1.055814e-04 4.462701e-05
[1415,] 2.535550e-04 4.237873e-04 4.779352e-04
[1416,] 2.359509e-04 5.697945e-04 5.508566e-04
[1417,] 2.410920e-04 5.752122e-04 5.723185e-04
[1418,] 4.512819e-04 8.762827e-04 2.094305e-03
[1419,] 1.373360e-04 1.059774e-04 4.227534e-05
[1420,] 2.437279e-04 5.649718e-04 5.735742e-04
[1421,] 2.410920e-04 5.649718e-04 5.646847e-04
[1422,] 2.336929e-04 5.549530e-04 5.326687e-04
[1423,] 2.426055e-04 4.299946e-04 4.587931e-04
[1424,] 2.359509e-04 5.497671e-04 5.363659e-04
[1425,] 4.355980e-04 8.762827e-04 2.005987e-03
[1426,] 2.437279e-04 5.451504e-04 5.583903e-04
[1427,] 2.385000e-04 5.112597e-04 5.107323e-04
[1428,] 2.426055e-04 4.165064e-04 4.437507e-04
[1429,] 2.461383e-04 5.231189e-04 5.474684e-04
[1430,] 2.154748e-04 5.209268e-04 4.492360e-04
[1431,] 2.234575e-04 4.242702e-04 4.077480e-04
[1432,] 2.174590e-04 5.143410e-04 4.495559e-04
[1433,] 1.396908e-04 1.113891e-04 4.613877e-05
[1434,] 1.296332e-04 3.720232e-04 6.197988e-05
[1435,] 2.164892e-04 4.284114e-04 3.953831e-04
[1436,] 2.242898e-04 5.078644e-04 4.643430e-04
[1437,] 2.194076e-04 4.242702e-04 3.982959e-04
[1438,] 2.219751e-04 5.014950e-04 4.515573e-04
[1439,] 2.174590e-04 5.014950e-04 4.382130e-04
[1440,] 2.264060e-04 4.875830e-04 4.510304e-04
[1441,] 1.625779e-04 1.120667e-04 5.525919e-05
[1442,] 1.393770e-04 1.131472e-04 4.688767e-05
[1443,] 2.158656e-04 3.339853e-04 2.153541e-04
[1444,] 7.502766e-04 1.259550e-04 2.812037e-04
[1445,] 2.186348e-04 3.280339e-04 2.169815e-04
[1446,] 2.595664e-04 7.957038e-05 3.533664e-05
[1447,] 2.788326e-04 7.957711e-05 3.660723e-05
[1448,] 3.227058e-04 1.012490e-04 7.888427e-05
[1449,] 2.633389e-04 7.962980e-05 3.530940e-05
[1450,] 2.595664e-04 7.962980e-05 3.505392e-05
[1451,] 1.319812e-04 1.617645e-04 4.828409e-05
[1452,] 1.319812e-04 1.618764e-04 4.832080e-05
[1453,] 2.851992e-04 8.016905e-05 3.622005e-05
[1454,] 2.984373e-04 8.016905e-05 3.704848e-05
[1455,] 3.280754e-04 9.877034e-05 7.460603e-05
[1456,] 7.979124e-04 1.173067e-04 2.536067e-04
[1457,] 2.727787e-04 8.080810e-05 3.480292e-05
[1458,] 1.560027e-04 1.530471e-04 7.696218e-05
[1459,] 8.217005e-04 9.192382e-05 1.048279e-04
[1460,] 8.382078e-04 9.171774e-05 1.024872e-04
[1461,] 1.501728e-04 1.580344e-04 5.788992e-05
[1462,] 1.513561e-04 1.542302e-04 7.409472e-05
[1463,] 2.423778e-04 1.492983e-04 2.655344e-05
[1464,] 2.340845e-04 1.484581e-04 2.606053e-05
[1465,] 1.537429e-04 1.628077e-04 8.101182e-05
[1466,] 2.376034e-04 1.510903e-04 2.663678e-05
[1467,] 1.070944e-04 4.272143e-03 8.666672e-04
[1468,] 9.102326e-04 9.124563e-05 9.493113e-05
[1469,] 9.308132e-04 9.125678e-05 9.577764e-05
[1470,] 9.568278e-04 9.127067e-05 9.689028e-05
[1471,] 2.340845e-04 1.568564e-04 2.739012e-05
[1472,] 8.559599e-04 9.131728e-05 8.917391e-05
[1473,] 9.631177e-04 9.130033e-05 9.632460e-05
[1474,] 2.283802e-04 1.578848e-04 2.730682e-05
[1475,] 8.390302e-04 9.131728e-05 8.809042e-05
[1476,] 1.552020e-04 1.694839e-04 8.621269e-05
[1477,] 1.530272e-04 1.684742e-04 8.363437e-05
[1478,] 1.530272e-04 1.694839e-04 8.419772e-05
[1479,] 1.530272e-04 1.694839e-04 8.419772e-05
[1480,] 2.340845e-04 1.588296e-04 2.770919e-05
[1481,] 2.352108e-04 1.608453e-04 2.808800e-05
[1482,] 1.530272e-04 1.714310e-04 8.528280e-05
[1483,] 6.075387e-04 9.215062e-05 7.037396e-05
[1484,] 1.566229e-04 1.723667e-04 8.921792e-05
[1485,] 2.317441e-04 1.618202e-04 2.808794e-05
[1486,] 5.950475e-04 9.213264e-05 7.015745e-05
[1487,] 9.308132e-04 9.151879e-05 1.153164e-04
[1488,] 2.352108e-04 1.608453e-04 2.808800e-05
[1489,] 1.537429e-04 1.754412e-04 8.821293e-05
[1490,] 1.537429e-04 1.734165e-04 8.707581e-05
[1491,] 9.308132e-04 9.123590e-05 9.672719e-05
[1492,] 2.306423e-04 1.608453e-04 2.787872e-05
[1493,] 9.500106e-04 9.123590e-05 9.795640e-05
[1494,] 2.623986e-04 1.628551e-04 2.967586e-05
[1495,] 2.412009e-04 1.618202e-04 2.851615e-05
[1496,] 9.789279e-04 9.122758e-05 1.002902e-04
[1497,] 1.543098e-04 1.743706e-04 8.812968e-05
[1498,] 1.550419e-04 1.764142e-04 9.000617e-05
[1499,] 4.180322e-04 9.223707e-05 5.518740e-05
[1500,] 1.412464e-04 1.554243e-04 2.254449e-05
[1501,] 4.283970e-04 9.120748e-05 6.205140e-05
[1502,] 1.401918e-04 1.564019e-04 2.261785e-05
[1503,] 1.391559e-04 1.572908e-04 2.267952e-05
[1504,] 1.391559e-04 1.564019e-04 2.255146e-05
[1505,] 1.602735e-04 1.743706e-04 9.386256e-05
[1506,] 4.200280e-04 9.091692e-05 6.191347e-05
[1507,] 1.412464e-04 1.544574e-04 2.240501e-05
[1508,] 1.605750e-04 1.734165e-04 9.344430e-05
[1509,] 1.605750e-04 1.734165e-04 9.344430e-05
[1510,] 1.610814e-04 1.734165e-04 9.403878e-05
[1511,] 1.627277e-04 1.734165e-04 9.559498e-05
[1512,] 1.443988e-04 1.472661e-04 2.156855e-05
[1513,] 4.462070e-04 9.134468e-05 6.730681e-05
[1514,] 1.379249e-04 1.456851e-04 2.093531e-05
[1515,] 1.720857e-04 1.714310e-04 1.022470e-04
[1516,] 4.524543e-04 9.133067e-05 6.770326e-05
[1517,] 1.435339e-04 7.193469e-04 1.603101e-04
[1518,] 4.439398e-04 9.120993e-05 6.379489e-05
[1519,] 4.524543e-04 9.131270e-05 6.741428e-05
[1520,] 5.119991e-04 9.212715e-05 6.686155e-05
[1521,] 4.153200e-04 9.131270e-05 6.379453e-05
[1522,] 5.119991e-04 9.212715e-05 6.686155e-05
[1523,] 1.671622e-04 1.614971e-04 9.164520e-05
[1524,] 1.427061e-04 1.518319e-04 4.411820e-05
[1525,] 4.289834e-04 9.131270e-05 6.513955e-05
[1526,] 1.399702e-04 1.475923e-04 2.134600e-05
[1527,] 1.654059e-04 1.811661e-04 1.031890e-04
[1528,] 2.187341e-04 1.656061e-04 8.462673e-05
[1529,] 4.684825e-04 9.131270e-05 6.894313e-05
[1530,] 4.695407e-04 9.122492e-05 6.694285e-05
[1531,] 1.671622e-04 1.655356e-04 9.439062e-05
[1532,] 1.662785e-04 1.624158e-04 9.152384e-05
[1533,] 1.672461e-04 1.805491e-04 1.045209e-04
[1534,] 1.389384e-04 1.566724e-04 2.258528e-05
[1535,] 1.654059e-04 1.779222e-04 1.010529e-04
[1536,] 2.059259e-04 1.716764e-04 1.243611e-04
[1537,] 4.439398e-04 9.097022e-05 6.555690e-05
[1538,] 4.077012e-04 9.095701e-05 6.182675e-05
[1539,] 1.421981e-04 1.566724e-04 2.279487e-05
[1540,] 4.439398e-04 9.095701e-05 6.527865e-05
[1541,] 4.524543e-04 9.103930e-05 6.753722e-05
[1542,] 5.081390e-04 9.090225e-05 6.834051e-05
[1543,] 4.741223e-04 9.121310e-05 6.675630e-05
[1544,] 4.903602e-04 9.090630e-05 6.626178e-05
[1545,] 1.671622e-04 1.655480e-04 9.439905e-05
[1546,] 1.671622e-04 1.655480e-04 9.439905e-05
[1547,] 1.496279e-04 1.527722e-04 2.276011e-05
[1548,] 5.182676e-04 9.123381e-05 6.789509e-05
[1549,] 1.753277e-04 1.646749e-04 9.948285e-05
[1550,] 1.484257e-04 1.519270e-04 2.255907e-05
[1551,] 4.817685e-04 9.121922e-05 6.543086e-05
[1552,] 4.903602e-04 9.121029e-05 6.672157e-05
[1553,] 4.594872e-04 9.213015e-05 6.000093e-05
[1554,] 1.671622e-04 1.646749e-04 9.380611e-05
[1555,] 1.753277e-04 1.637141e-04 9.877621e-05
[1556,] 1.484257e-04 1.519270e-04 2.255907e-05
[1557,] 1.505926e-04 1.517539e-04 2.267177e-05
[1558,] 1.484257e-04 1.519270e-04 2.255907e-05
[1559,] 1.484257e-04 1.519270e-04 2.255907e-05
[1560,] 1.484257e-04 1.519270e-04 2.255907e-05
[1561,] 1.654059e-04 1.622923e-04 9.070341e-05
[1562,] 5.182676e-04 9.121405e-05 6.877796e-05
[1563,] 1.480904e-04 1.519270e-04 2.253755e-05
[1564,] 4.817685e-04 9.122581e-05 6.515542e-05
[1565,] 1.484257e-04 1.527722e-04 2.268268e-05
[1566,] 1.740219e-04 1.637141e-04 9.795744e-05
[1567,] 5.000846e-04 9.124322e-05 6.612271e-05
[1568,] 1.449444e-04 1.527722e-04 2.245898e-05
[1569,] 1.496279e-04 1.537211e-04 2.289925e-05
[1570,] 1.265456e-04 1.268177e-04 3.923771e-05
[1571,] 1.742780e-04 1.655480e-04 9.945468e-05
[1572,] 1.449444e-04 1.537211e-04 2.259713e-05
[1573,] 1.496279e-04 1.465865e-04 2.185580e-05
[1574,] 1.496279e-04 1.474678e-04 2.198434e-05
[1575,] 1.450569e-04 6.546855e-04 1.400029e-04
[1576,] 1.673379e-04 1.584208e-04 8.966641e-05
[1577,] 1.518336e-04 1.490518e-04 2.235673e-05
[1578,] 1.518336e-04 1.465865e-04 2.199493e-05
[1579,] 1.518336e-04 1.483586e-04 2.225441e-05
[1580,] 1.559969e-04 1.483586e-04 2.250794e-05
[1581,] 1.545121e-04 1.483586e-04 2.242461e-05
[1582,] 5.081390e-04 9.121922e-05 6.764349e-05
[1583,] 5.081390e-04 9.121922e-05 6.764349e-05
[1584,] 1.532243e-04 1.482648e-04 2.233076e-05
[1585,] 1.532243e-04 1.483586e-04 2.234276e-05
[1586,] 1.270454e-04 1.239507e-04 3.858187e-05
[1587,] 1.518336e-04 1.474678e-04 2.212392e-05
[1588,] 1.518336e-04 1.483586e-04 2.225441e-05
[1589,] 1.264866e-04 1.236529e-04 3.798675e-05
[1590,] 1.589421e-04 1.601513e-04 8.395352e-05
[1591,] 1.518336e-04 1.483586e-04 2.225441e-05
[1592,] 4.991487e-04 9.121029e-05 6.746824e-05
[1593,] 1.532243e-04 1.483586e-04 2.234276e-05
[1594,] 1.545121e-04 1.521615e-04 2.298046e-05
[1595,] 1.621414e-04 1.614508e-04 8.734460e-05
[1596,] 1.575262e-04 1.665276e-04 8.646446e-05
[1597,] 4.725389e-04 9.121029e-05 6.519200e-05
[1598,] 1.545121e-04 1.509976e-04 2.281340e-05
[1599,] 1.545121e-04 1.509976e-04 2.281340e-05
[1600,] 4.991487e-04 9.122581e-05 6.660963e-05
[1601,] 4.991487e-04 9.121922e-05 6.689409e-05
[1602,] 1.559969e-04 1.527722e-04 2.316004e-05
[1603,] 1.550974e-04 1.517387e-04 2.288383e-05
[1604,] 1.505926e-04 1.530711e-04 2.286927e-05
[1605,] 1.518336e-04 1.530711e-04 2.294943e-05
[1606,] 4.725389e-04 9.090225e-05 6.530110e-05
[1607,] 4.643445e-04 9.091046e-05 6.377691e-05
[1608,] 1.577452e-04 1.537211e-04 2.338707e-05
[1609,] 1.518336e-04 1.537211e-04 2.304199e-05
[1610,] 1.577452e-04 1.546804e-04 2.352953e-05
[1611,] 1.518336e-04 1.546804e-04 2.318325e-05
[1612,] 1.518336e-04 1.546804e-04 2.318325e-05
[1613,] 1.532243e-04 1.546804e-04 2.327364e-05
[1614,] 1.518336e-04 1.555528e-04 2.331179e-05
[1615,] 1.591162e-04 1.695044e-04 8.981141e-05
[1616,] 1.532243e-04 1.565322e-04 2.354722e-05
[1617,] 1.532243e-04 1.565322e-04 2.354722e-05
[1618,] 1.599097e-04 1.648027e-04 8.763692e-05
[1619,] 1.606324e-04 1.672391e-04 8.978687e-05
[1620,] 1.532243e-04 1.584229e-04 2.382692e-05
[1621,] 1.316744e-04 1.832989e-04 6.071927e-05
[1622,] 1.595283e-04 1.614895e-04 2.463427e-05
[1623,] 4.725389e-04 9.128142e-05 6.302028e-05
[1624,] 1.554986e-04 1.624293e-04 2.456835e-05
[1625,] 5.155587e-04 9.129665e-05 6.621693e-05
[1626,] 1.572373e-04 1.620877e-04 2.453193e-05
[1627,] 1.572373e-04 1.620877e-04 2.453193e-05
[1628,] 1.614450e-04 1.671657e-04 9.039330e-05
[1629,] 1.572373e-04 1.632944e-04 2.466782e-05
[1630,] 1.572373e-04 1.632944e-04 2.466782e-05
[1631,] 4.594872e-04 9.233913e-05 5.691081e-05
[1632,] 1.572373e-04 1.632944e-04 2.466782e-05
[1633,] 1.572373e-04 1.632944e-04 2.466782e-05
[1634,] 1.572373e-04 1.632944e-04 2.466782e-05
[1635,] 1.808621e-04 1.510762e-04 2.399880e-05
[1636,] 5.063998e-04 9.135046e-05 6.467287e-05
[1637,] 1.261898e-04 1.261238e-04 3.875549e-05
[1638,] 1.261898e-04 1.264578e-04 3.885655e-05
[1639,] 1.626641e-04 1.545129e-04 2.355913e-05
[1640,] 4.661440e-04 9.212743e-05 6.061198e-05
[1641,] 1.263287e-04 1.260011e-04 3.888368e-05
[1642,] 1.645457e-04 1.642610e-04 2.509350e-05
[1643,] 1.263287e-04 1.260011e-04 3.888368e-05
[1644,] 1.361788e-04 1.575288e-04 4.692348e-05
[1645,] 1.263220e-04 1.263073e-04 3.896966e-05
[1646,] 1.261833e-04 1.263073e-04 3.883609e-05
[1647,] 5.249289e-04 9.091135e-05 6.878196e-05
[1648,] 1.263287e-04 1.266466e-04 3.908057e-05
[1649,] 5.453190e-04 9.093323e-05 6.951122e-05
[1650,] 5.453190e-04 9.093323e-05 6.951122e-05
[1651,] 1.264704e-04 1.269573e-04 3.931151e-05
[1652,] 1.264704e-04 1.269573e-04 3.931151e-05
[1653,] 1.264704e-04 1.272703e-04 3.940740e-05
[1654,] 1.264704e-04 1.276170e-04 3.951350e-05
[1655,] 1.266025e-04 1.276170e-04 3.964286e-05
[1656,] 1.264749e-04 1.267616e-04 3.922176e-05
[1657,] 3.177571e-04 1.010871e-04 2.636679e-05
[1658,] 1.567652e-04 5.793071e-04 1.050469e-04
[1659,] 3.124075e-04 1.014251e-04 2.615241e-05
[1660,] 5.354868e-04 9.133434e-05 6.715689e-05
[1661,] 1.269126e-04 1.280406e-04 4.003249e-05
[1662,] 1.270811e-04 1.280406e-04 4.019013e-05
[1663,] 1.270811e-04 1.280406e-04 4.019013e-05
[1664,] 5.354868e-04 9.142435e-05 6.599314e-05
[1665,] 3.025807e-04 1.017667e-04 2.581872e-05
[1666,] 1.270811e-04 1.283894e-04 4.030011e-05
[1667,] 5.553800e-04 9.144994e-05 6.718558e-05
[1668,] 3.124075e-04 1.022914e-04 2.620600e-05
[1669,] 5.772800e-04 9.142435e-05 6.908137e-05
[1670,] 3.288398e-04 1.022914e-04 2.664680e-05
[1671,] 1.272373e-04 1.287089e-04 4.054692e-05
[1672,] 1.476316e-04 5.551785e-04 9.870629e-05
[1673,] 1.272373e-04 1.290306e-04 4.064887e-05
[1674,] 3.127087e-04 1.529483e-04 1.359988e-04
[1675,] 1.426179e-04 5.075389e-04 8.882380e-05
[1676,] 1.531474e-04 3.908746e-04 2.178259e-04
[1677,] 1.542082e-04 3.946639e-04 2.228530e-04
[1678,] 4.851035e-04 9.135408e-05 6.294755e-05
[1679,] 1.415728e-04 5.706540e-04 1.011398e-04
[1680,] 4.851035e-04 9.143901e-05 6.199644e-05
[1681,] 1.435877e-04 5.652742e-04 1.002722e-04
[1682,] 1.277232e-04 1.318945e-04 4.198497e-05
[1683,] 4.851035e-04 9.137744e-05 6.266093e-05
[1684,] 4.937746e-04 9.135408e-05 6.363334e-05
[1685,] 1.269126e-04 1.325769e-04 4.140288e-05
[1686,] 1.425715e-04 5.756004e-04 1.022180e-04
[1687,] 1.552856e-04 4.020313e-04 2.299753e-04
[1688,] 1.552856e-04 4.020313e-04 2.299753e-04
[1689,] 1.435877e-04 5.756004e-04 1.023199e-04
[1690,] 1.396271e-04 5.811034e-04 1.030353e-04
[1691,] 1.873496e-04 1.560579e-04 7.453244e-05
[1692,] 1.550288e-04 1.774053e-04 9.038555e-05
[1693,] 1.571092e-04 3.871325e-04 2.264554e-04
[1694,] 1.429942e-04 5.866722e-04 1.044608e-04
[1695,] 1.560036e-04 4.020313e-04 2.317484e-04
[1696,] 1.560036e-04 3.946639e-04 2.276285e-04
[1697,] 1.550288e-04 1.753624e-04 8.922058e-05
[1698,] 5.126371e-04 9.169516e-05 6.501818e-05
[1699,] 1.560036e-04 3.981502e-04 2.295793e-04
[1700,] 1.560036e-04 3.906532e-04 2.253812e-04
[1701,] 1.549150e-04 3.906532e-04 2.223491e-04
[1702,] 1.329167e-04 1.794493e-04 5.891356e-05
[1703,] 5.026445e-04 9.203628e-05 6.417966e-05
[1704,] 1.432580e-04 5.811034e-04 1.036749e-04
[1705,] 1.657214e-04 3.842830e-04 2.453974e-04
[1706,] 1.386764e-04 5.536855e-04 9.803383e-05
[1707,] 1.542965e-04 1.693134e-04 8.500676e-05
[1708,] 4.937746e-04 9.196552e-05 6.429833e-05
[1709,] 1.396000e-04 5.339343e-04 9.418771e-05
[1710,] 1.531027e-04 3.685440e-04 2.050174e-04
[1711,] 1.531027e-04 3.583544e-04 1.994962e-04
[1712,] 1.531027e-04 3.651092e-04 2.031587e-04
[1713,] 1.541388e-04 3.651092e-04 2.058328e-04
[1714,] 1.531027e-04 3.651092e-04 2.031587e-04
[1715,] 1.530421e-04 3.586679e-04 1.996148e-04
[1716,] 1.573739e-04 3.430648e-04 2.016729e-04
[1717,] 1.679413e-04 2.524281e-04 1.629638e-04
[1718,] 5.334485e-04 9.517619e-05 5.338777e-05
[1719,] 1.745367e-04 2.818928e-04 1.795247e-04
[1720,] 1.170830e-04 1.827732e-04 6.000742e-05
[1721,] 1.241132e-04 1.341342e-04 3.600777e-05
[1722,] 7.408137e-04 1.020341e-04 1.434167e-04
[1723,] 1.409757e-04 2.041627e-04 9.628458e-05
[1724,] 1.539519e-04 1.946862e-04 1.082861e-04
[1725,] 1.760885e-04 1.897814e-04 1.272403e-04
[1726,] 2.424307e-04 2.477009e-04 4.583974e-05
[1727,] 1.264024e-04 1.324606e-04 3.235511e-05
[1728,] 1.012365e-04 1.730641e-04 2.667429e-05
[1729,] 1.010757e-04 1.742907e-04 2.686694e-05
[1730,] 1.274723e-04 1.327752e-04 3.247654e-05
[1731,] 1.013204e-04 1.730641e-04 2.662892e-05
[1732,] 1.773308e-04 1.600819e-04 1.040688e-04
[1733,] 1.010757e-04 1.718948e-04 2.669554e-05
[1734,] 1.860964e-04 8.663176e-05 3.682724e-05
[1735,] 2.609336e-04 2.515039e-04 4.759090e-05
[1736,] 2.269449e-04 9.201257e-05 3.368673e-05
[1737,] 1.017329e-04 1.708140e-04 2.623410e-05
[1738,] 1.740256e-04 1.559809e-04 9.884582e-05
[1739,] 1.665851e-04 1.589272e-04 9.637280e-05
[1740,] 2.645205e-04 2.503376e-04 4.780805e-05
[1741,] 1.023041e-04 1.706649e-04 2.593048e-05
[1742,] 1.025903e-04 1.731579e-04 2.598573e-05
[1743,] 2.980810e-04 2.531344e-04 5.019279e-05
[1744,] 2.980810e-04 2.418554e-04 4.796429e-05
[1745,] 2.980810e-04 2.418554e-04 4.796429e-05
[1746,] 1.771539e-04 8.726887e-05 3.668278e-05
[1747,] 1.028337e-04 1.754773e-04 2.602342e-05
[1748,] 2.464567e-04 9.114755e-05 3.579510e-05
[1749,] 1.029351e-04 1.697846e-04 2.561524e-05
[1750,] 2.893865e-04 2.321279e-04 4.560099e-05
[1751,] 3.017055e-04 2.261033e-04 4.503953e-05
[1752,] 1.025378e-04 1.697829e-04 2.578795e-05
[1753,] 2.419009e-04 9.090975e-05 3.599636e-05
[1754,] 3.017055e-04 2.245263e-04 4.472838e-05
[1755,] 1.035573e-04 1.666300e-04 2.515411e-05
[1756,] 3.197441e-04 2.231650e-04 4.543920e-05
[1757,] 2.397023e-04 9.043823e-05 3.610192e-05
[1758,] 1.587296e-04 1.579421e-04 9.001483e-05
[1759,] 2.397023e-04 9.045516e-05 3.605422e-05
[1760,] 2.397023e-04 9.045516e-05 3.605422e-05
[1761,] 1.617815e-04 1.579421e-04 9.252364e-05
[1762,] 1.042175e-04 1.666300e-04 2.490735e-05
[1763,] 1.565620e-04 1.588568e-04 8.877135e-05
[1764,] 1.037788e-04 1.709409e-04 2.533140e-05
[1765,] 1.036149e-04 1.697846e-04 2.532990e-05
[1766,] 1.032975e-04 1.697846e-04 2.545909e-05
[1767,] 2.509145e-04 9.053330e-05 3.673975e-05
[1768,] 1.610839e-04 1.618669e-04 9.465346e-05
[1769,] 1.731912e-04 8.528783e-05 3.345791e-05
[1770,] 1.032975e-04 1.709355e-04 2.553264e-05
[1771,] 2.557412e-04 9.053330e-05 3.708539e-05
[1772,] 3.290953e-04 2.292765e-04 4.712537e-05
[1773,] 1.032975e-04 1.731579e-04 2.567421e-05
[1774,] 1.622897e-04 1.608180e-04 9.498589e-05
[1775,] 3.294214e-04 2.260692e-04 4.655736e-05
[1776,] 1.045561e-04 1.712514e-04 2.519507e-05
[1777,] 1.948141e-04 9.567366e-05 2.744286e-05
[1778,] 1.992685e-04 1.683967e-04 1.253258e-04
[1779,] 1.751174e-04 1.554654e-04 9.911589e-05
[1780,] 1.538584e-04 1.395686e-04 4.175257e-05
[1781,] 1.992740e-04 1.485511e-04 1.071133e-04
[1782,] 1.976773e-04 9.586900e-05 2.875919e-05
[1783,] 1.560785e-04 3.228289e-04 6.568702e-05
[1784,] 1.737193e-04 8.561253e-05 2.762772e-05
[1785,] 1.789800e-04 8.561253e-05 2.795216e-05
[1786,] 1.299391e-04 3.535274e-04 1.162820e-04
[1787,] 1.516046e-04 1.394506e-04 4.115122e-05
[1788,] 1.763800e-04 8.607871e-05 2.742292e-05
[1789,] 1.737193e-04 8.607871e-05 2.726679e-05
[1790,] 1.750400e-04 8.607871e-05 2.734440e-05
[1791,] 1.737193e-04 8.607871e-05 2.726679e-05
[1792,] 1.724174e-04 8.584113e-05 2.736306e-05
[1793,] 1.284504e-04 3.245658e-04 1.033544e-04
[1794,] 1.597296e-04 1.388772e-04 4.465072e-05
[1795,] 1.063057e-04 8.564527e-05 2.385220e-05
[1796,] 1.059606e-04 8.564527e-05 2.376417e-05
[1797,] 9.945350e-05 1.298269e-04 2.513389e-05
[1798,] 1.711342e-04 8.625213e-05 2.699905e-05
[1799,] 1.302841e-04 3.019339e-04 9.711175e-05
[1800,] 1.302841e-04 3.019339e-04 9.711175e-05
[1801,] 1.597296e-04 1.389048e-04 4.544250e-05
[1802,] 1.350850e-04 1.484413e-04 4.602287e-05
[1803,] 9.958665e-05 1.278405e-04 2.482037e-05
[1804,] 1.056246e-04 8.615385e-05 2.381048e-05
[1805,] 2.007528e-04 1.007171e-04 2.763790e-05
[1806,] 1.056246e-04 8.624924e-05 2.385248e-05
[1807,] 7.362846e-04 2.882464e-04 7.296889e-05
[1808,] 1.687465e-04 8.665497e-05 2.692625e-05
[1809,] 2.000145e-04 1.009048e-04 2.755799e-05
[1810,] 1.056246e-04 8.606048e-05 2.376884e-05
[1811,] 1.304241e-04 2.958239e-04 9.411881e-05
[1812,] 1.293128e-04 2.942462e-04 9.161638e-05
[1813,] 1.305959e-04 2.865597e-04 9.059469e-05
[1814,] 1.677517e-04 8.602813e-05 2.728588e-05
[1815,] 1.349129e-04 1.502070e-04 4.641208e-05
[1816,] 9.914754e-05 1.185681e-04 2.427043e-05
[1817,] 1.865173e-04 1.216467e-04 7.694013e-05
[1818,] 1.539409e-04 1.394789e-04 4.259336e-05
[1819,] 1.584350e-04 1.394899e-04 4.394198e-05
[1820,] 5.394264e-04 4.100510e-04 9.519378e-05
[1821,] 9.910667e-05 1.313877e-04 2.786405e-05
[1822,] 1.516682e-04 1.398490e-04 4.160420e-05
[1823,] 2.170778e-04 8.640045e-05 3.078076e-05
[1824,] 2.069199e-04 8.584579e-05 3.414619e-05
[1825,] 1.571661e-04 1.400241e-04 4.295678e-05
[1826,] 1.879357e-04 1.031425e-04 2.521384e-05
[1827,] 2.014774e-04 9.600655e-05 3.130484e-05
[1828,] 4.907095e-04 4.570251e-04 1.036059e-04
[1829,] 2.014774e-04 9.573203e-05 3.150231e-05
[1830,] 1.408322e-04 1.911391e-04 5.671885e-05
[1831,] 1.386329e-04 2.636569e-04 5.088910e-05
[1832,] 1.642361e-04 9.690866e-05 2.856631e-05
[1833,] 1.626186e-04 9.641402e-05 2.864319e-05
[1834,] 1.340627e-04 2.889019e-04 9.977007e-05
[1835,] 1.331106e-04 2.820069e-04 9.500824e-05
[1836,] 1.736430e-04 1.059553e-04 2.486717e-05
[1837,] 1.642361e-04 9.631966e-05 2.884266e-05
[1838,] 6.198695e-04 5.279799e-04 1.285267e-04
[1839,] 3.620969e-04 1.128867e-04 2.768505e-05
[1840,] 1.317077e-04 3.100964e-04 1.038053e-04
[1841,] 1.611886e-04 1.426732e-04 4.113355e-05
[1842,] 1.667270e-04 9.542370e-05 2.990260e-05
[1843,] 1.374666e-04 8.999311e-05 2.815992e-05
[1844,] 1.552551e-04 1.378227e-04 4.534597e-05
[1845,] 1.310229e-04 4.957563e-04 1.645776e-04
[1846,] 1.558126e-04 9.593382e-05 2.870754e-05
[1847,] 1.339972e-04 4.000303e-04 1.393055e-04
[1848,] 1.259786e-04 3.355917e-04 6.685263e-05
[1849,] 1.791350e-04 1.399011e-04 4.752075e-05
[1850,] 9.548597e-04 1.112164e-03 2.292830e-04
[1851,] 1.826403e-04 1.607953e-04 6.466972e-05
[1852,] 1.269837e-04 2.862130e-04 5.821790e-05
[1853,] 2.068606e-04 1.929016e-04 3.406074e-05
[1854,] 1.615920e-04 1.408357e-04 4.364612e-05
[1855,] 1.277195e-04 1.266171e-04 3.303780e-05
[1856,] 3.056776e-04 1.450283e-04 1.287821e-04
[1857,] 1.487332e-04 8.327379e-05 2.931948e-05
[1858,] 1.420409e-04 1.852788e-04 5.890706e-05
[1859,] 1.057792e-04 8.670053e-05 2.325174e-05
[1860,] 1.526117e-04 8.319595e-05 2.897042e-05
[1861,] 1.443843e-04 8.305088e-05 2.758649e-05
[1862,] 1.523009e-04 8.168510e-05 2.819441e-05
[1863,] 1.020072e-04 9.300557e-05 2.165244e-05
[1864,] 1.196270e-04 1.445160e-04 4.036055e-05
[1865,] 1.131389e-04 1.184514e-04 2.785696e-05
[1866,] 1.274534e-04 1.406143e-04 4.498224e-05
[1867,] 1.232747e-04 1.409026e-04 4.254056e-05
[1868,] 1.426694e-04 8.284158e-05 2.654441e-05
[1869,] 1.149316e-04 1.174474e-04 2.801086e-05
[1870,] 1.072050e-04 1.228152e-04 3.265929e-05
[1871,] 1.263685e-04 1.403507e-04 4.428122e-05
[1872,] 1.225204e-04 1.410098e-04 4.137496e-05
[1873,] 1.266768e-04 1.401487e-04 4.374677e-05
[1874,] 1.220109e-04 1.390401e-04 4.137879e-05
[1875,] 1.123020e-04 1.194891e-04 2.785379e-05
[1876,] 1.197707e-04 1.406043e-04 4.065932e-05
[1877,] 1.118586e-04 1.253625e-04 2.792546e-05
[1878,] 1.205054e-04 1.385760e-04 4.040146e-05
[1879,] 1.010317e-04 8.209313e-05 2.091467e-05
[1880,] 1.230688e-04 1.397900e-04 4.162025e-05
[1881,] 1.120506e-04 1.271807e-04 2.797085e-05
[1882,] 1.061920e-04 1.416050e-04 3.631306e-05
[1883,] 1.264924e-04 8.831224e-05 2.806695e-05
[1884,] 1.122381e-04 1.268263e-04 2.789338e-05
[1885,] 1.259133e-04 1.711013e-04 4.142259e-05
[1886,] 1.155409e-04 1.016419e-04 2.579092e-05
[1887,] 1.220333e-04 1.426289e-04 4.177250e-05
[1888,] 1.195250e-04 1.403908e-04 4.044231e-05
[1889,] 1.107933e-04 1.431257e-04 3.523354e-05
[1890,] 1.423460e-04 1.346642e-04 3.874205e-05
[1891,] 1.421154e-04 1.797928e-04 5.146950e-05
[1892,] 1.073337e-04 2.606477e-04 5.088903e-05
[1893,] 1.284381e-04 1.709085e-03 4.853435e-04
[1894,] 1.283612e-04 1.687993e-03 4.776979e-04
[1895,] 1.282136e-04 1.647313e-03 4.632341e-04
[1896,] 1.419362e-04 1.555886e-04 4.638830e-05
[1897,] 1.036753e-04 2.470257e-04 4.311695e-05
[1898,] 1.011814e-04 8.100005e-05 2.025255e-05
[1899,] 1.036966e-04 1.709815e-04 3.309417e-05
[1900,] 1.113055e-04 1.279691e-04 2.758197e-05
[1901,] 1.272787e-04 1.473060e-03 3.899171e-04
[1902,] 9.990596e-05 8.065139e-05 2.059466e-05
[1903,] 1.036521e-04 2.598917e-04 4.708399e-05
[1904,] 9.960379e-05 8.098932e-05 2.092155e-05
[1905,] 1.123848e-04 8.019544e-05 2.207720e-05
[1906,] 1.081225e-04 2.035672e-04 4.524580e-05
[1907,] 1.098632e-04 1.180985e-04 2.705214e-05
[1908,] 9.982791e-05 7.924484e-05 2.051389e-05
[1909,] 1.268704e-04 1.969137e-03 5.067686e-04
[1910,] 1.270404e-04 1.981813e-03 5.195932e-04
[1911,] 9.978761e-05 8.103184e-05 2.078237e-05
[1912,] 1.087082e-04 2.003336e-04 4.615353e-05
[1913,] 9.927051e-05 7.916420e-05 2.031208e-05
[1914,] 1.076464e-04 1.316127e-04 3.257474e-05
[1915,] 9.814750e-05 1.748139e-04 3.459392e-05
[1916,] 9.915266e-05 7.914099e-05 2.033149e-05
[1917,] 9.933423e-05 8.773301e-05 2.212555e-05
[1918,] 1.203547e-04 2.072060e-03 5.379933e-04
[1919,] 1.271190e-04 1.970933e-03 5.057538e-04
[1920,] 9.985429e-05 8.085090e-05 2.082431e-05
[1921,] 9.985429e-05 8.085090e-05 2.082431e-05
[1922,] 1.271716e-04 2.132398e-03 5.492136e-04
[1923,] 9.777953e-05 1.812464e-04 3.366066e-05
[1924,] 1.204111e-04 2.279467e-03 5.807258e-04
[1925,] 9.985429e-05 8.099121e-05 2.085121e-05
[1926,] 9.910325e-05 8.534194e-05 2.131285e-05
[1927,] 1.271443e-04 1.836528e-03 4.745755e-04
[1928,] 1.306577e-04 1.472087e-03 4.670756e-04
[1929,] 1.267694e-04 2.476454e-03 6.186020e-04
[1930,] 9.937291e-05 8.676496e-05 2.197827e-05
[1931,] 9.963929e-05 8.154612e-05 2.109972e-05
[1932,] 1.093673e-04 2.174491e-04 5.056397e-05
[1933,] 1.109296e-04 1.601607e-04 3.497005e-05
[1934,] 1.266792e-04 1.679509e-03 4.190011e-04
[1935,] 9.940178e-05 7.883487e-05 2.029786e-05
[1936,] 1.203398e-04 1.813233e-03 4.733798e-04
[1937,] 1.200811e-04 2.245543e-03 5.718583e-04
[1938,] 9.975455e-05 8.028562e-05 2.033805e-05
[1939,] 1.149493e-04 1.519682e-03 3.359525e-04
[1940,] 1.227379e-04 1.426747e-03 3.025063e-04
[1941,] 1.004590e-04 7.904150e-05 2.053409e-05
[1942,] 1.225717e-04 1.383052e-03 2.962688e-04
[1943,] 1.110243e-04 1.656149e-04 3.506957e-05
[1944,] 1.225983e-04 1.383052e-03 2.958913e-04
[1945,] 1.079882e-04 2.240589e-04 4.822745e-05
[1946,] 1.154398e-04 1.977361e-03 4.188627e-04
[1947,] 1.225983e-04 1.460912e-03 3.111463e-04
[1948,] 1.072504e-04 1.415093e-04 3.359793e-05
[1949,] 1.155144e-04 1.719541e-03 3.626022e-04
[1950,] 1.156635e-04 1.753468e-03 3.623804e-04
[1951,] 1.227547e-04 1.498282e-03 3.161452e-04
[1952,] 1.149447e-04 1.708403e-03 3.726015e-04
[1953,] 1.074287e-04 1.430650e-04 3.424217e-05
[1954,] 1.153490e-04 1.813092e-03 3.667316e-04
[1955,] 1.153490e-04 1.825033e-03 3.689400e-04
[1956,] 1.037289e-04 1.346211e-04 3.005132e-05
[1957,] 1.112505e-04 8.237698e-05 2.302649e-05
[1958,] 1.067432e-04 1.429995e-04 3.229888e-05
[1959,] 1.225983e-04 1.444289e-03 3.078948e-04
[1960,] 1.069901e-04 2.286720e-04 4.523804e-05
[1961,] 1.100474e-04 1.187624e-04 2.706639e-05
[1962,] 1.067432e-04 1.362081e-04 3.125494e-05
[1963,] 1.069901e-04 2.298907e-04 4.539998e-05
[1964,] 1.022997e-04 8.471822e-05 2.275434e-05
[1965,] 1.071275e-04 2.254382e-04 4.545303e-05
[1966,] 1.099740e-04 1.711403e-04 3.340595e-05
[1967,] 1.033674e-04 8.360447e-05 2.268427e-05
[1968,] 1.003439e-04 8.072916e-05 2.032028e-05
[1969,] 1.074713e-04 2.240589e-04 4.659458e-05
[1970,] 1.226751e-04 1.472087e-03 3.121980e-04
[1971,] 1.420353e-04 1.277792e-04 3.718558e-05
[1972,] 1.098076e-04 1.193659e-04 2.719308e-05
[1973,] 1.067432e-04 1.429995e-04 3.229888e-05
[1974,] 1.069300e-04 2.311620e-04 4.524209e-05
[1975,] 1.069300e-04 2.311620e-04 4.524209e-05
[1976,] 1.068756e-04 2.264759e-04 4.431125e-05
[1977,] 1.227547e-04 1.536977e-03 3.236222e-04
[1978,] 1.234384e-04 1.566898e-03 3.155179e-04
[1979,] 1.066867e-04 1.405655e-04 3.159893e-05
[1980,] 1.096467e-04 1.212219e-04 2.743651e-05
[1981,] 1.067121e-04 1.420370e-04 3.198447e-05
[1982,] 1.014127e-04 7.866592e-05 2.060958e-05
[1983,] 1.226751e-04 1.576661e-03 3.324865e-04
[1984,] 1.099109e-04 1.202106e-04 2.721460e-05
[1985,] 1.226751e-04 1.596403e-03 3.363044e-04
[1986,] 1.228373e-04 1.616436e-03 3.376944e-04
[1987,] 1.021065e-04 8.392061e-05 2.242622e-05
[1988,] 1.067121e-04 1.412977e-04 3.187275e-05
[1989,] 1.015744e-04 7.866803e-05 2.060660e-05
[1990,] 1.069300e-04 2.249942e-04 4.443082e-05
[1991,] 1.099842e-04 1.197208e-04 2.715582e-05
[1992,] 1.067121e-04 1.412977e-04 3.187275e-05
[1993,] 9.965710e-05 8.124477e-05 2.042308e-05
[1994,] 1.002562e-04 8.225134e-05 2.148781e-05
[1995,] 1.253023e-04 1.228960e-03 2.419545e-04
[1996,] 1.231025e-04 1.657399e-03 3.417781e-04
[1997,] 1.067121e-04 1.386564e-04 3.147190e-05
[1998,] 1.067121e-04 1.393697e-04 3.158043e-05
[1999,] 9.989005e-05 7.900064e-05 2.030741e-05
[2000,] 1.066618e-04 1.398405e-04 3.127519e-05
[2001,] 1.230112e-04 1.657399e-03 3.430180e-04
[2002,] 1.070560e-04 2.233809e-04 4.484914e-05
[2003,] 1.068223e-04 1.405655e-04 3.226246e-05
[2004,] 1.067121e-04 1.415735e-04 3.191446e-05
[2005,] 1.222664e-04 1.800480e-03 3.745262e-04
[2006,] 1.067121e-04 1.398405e-04 3.165194e-05
[2007,] 1.067121e-04 1.398405e-04 3.165194e-05
[2008,] 1.067121e-04 1.398405e-04 3.165194e-05
[2009,] 9.941240e-05 9.183064e-05 2.171240e-05
[2010,] 1.229926e-04 1.733274e-03 3.576327e-04
[2011,] 1.067121e-04 1.390510e-04 3.153196e-05
[2012,] 1.067113e-04 1.383405e-04 3.142058e-05
[2013,] 1.236296e-04 1.700777e-03 3.434194e-04
[2014,] 1.066867e-04 1.390510e-04 3.137168e-05
[2015,] 1.230112e-04 1.733274e-03 3.573609e-04
[2016,] 1.067678e-04 1.398405e-04 3.193215e-05
[2017,] 1.067678e-04 1.398405e-04 3.193215e-05
[2018,] 1.066867e-04 1.398405e-04 3.149025e-05
[2019,] 1.231025e-04 1.744268e-03 3.581235e-04
[2020,] 1.230833e-04 1.777744e-03 3.646817e-04
[2021,] 1.066867e-04 1.363775e-04 3.096839e-05
[2022,] 1.066531e-04 1.336687e-04 3.026105e-05
[2023,] 1.231025e-04 1.777744e-03 3.644045e-04
[2024,] 1.066531e-04 1.336687e-04 3.026105e-05
[2025,] 9.978365e-05 7.961591e-05 2.030186e-05
[2026,] 1.066671e-04 1.336687e-04 3.040810e-05
[2027,] 1.066671e-04 1.330100e-04 3.030877e-05
[2028,] 1.066671e-04 1.330100e-04 3.030877e-05
[2029,] 1.066531e-04 1.329530e-04 3.015441e-05
[2030,] 1.066867e-04 1.329530e-04 3.044769e-05
[2031,] 1.066671e-04 1.329530e-04 3.030018e-05
[2032,] 1.099742e-04 1.610438e-04 3.213799e-05
[2033,] 1.066531e-04 1.330100e-04 3.016290e-05
[2034,] 1.066671e-04 1.325701e-04 3.021120e-05
[2035,] 1.066531e-04 1.318736e-04 2.996301e-05
[2036,] 9.989005e-05 8.023032e-05 2.036070e-05
[2037,] 1.066531e-04 1.319292e-04 2.997131e-05
[2038,] 1.066447e-04 1.312314e-04 2.972684e-05
[2039,] 9.948604e-05 9.609763e-05 2.216030e-05
[2040,] 1.066447e-04 1.311763e-04 2.971871e-05
[2041,] 1.066447e-04 1.311763e-04 2.971871e-05
[2042,] 1.066447e-04 1.299274e-04 2.953421e-05
[2043,] 1.231025e-04 2.011008e-03 4.079127e-04
[2044,] 1.066447e-04 1.299274e-04 2.953421e-05
[2045,] 9.978365e-05 8.070477e-05 2.038980e-05
[2046,] 1.066447e-04 1.286946e-04 2.935148e-05
[2047,] 1.066447e-04 1.269193e-04 2.908723e-05
[2048,] 1.066490e-04 1.269193e-04 2.915251e-05
[2049,] 1.066447e-04 1.247878e-04 2.876825e-05
[2050,] 1.066447e-04 1.263326e-04 2.899962e-05
[2051,] 1.066531e-04 1.274930e-04 2.930647e-05
[2052,] 1.066531e-04 1.269009e-04 2.921710e-05
[2053,] 1.005211e-04 8.550356e-05 2.135608e-05
[2054,] 1.066531e-04 1.233257e-04 2.867439e-05
[2055,] 1.066531e-04 1.244823e-04 2.885057e-05
[2056,] 1.001843e-04 8.155572e-05 2.040476e-05
[2057,] 1.066531e-04 1.245317e-04 2.885809e-05
[2058,] 1.066447e-04 1.228017e-04 2.846930e-05
[2059,] 1.108605e-04 1.278644e-04 2.775071e-05
[2060,] 1.066421e-04 1.222546e-04 2.826409e-05
[2061,] 1.066447e-04 1.222546e-04 2.838664e-05
[2062,] 1.105186e-04 1.296572e-04 2.806537e-05
[2063,] 1.557242e-04 1.062844e-04 2.497290e-05
[2064,] 1.018151e-04 7.977722e-05 2.090140e-05
[2065,] 1.151471e-04 1.100385e-04 2.296576e-05
[2066,] 1.062188e-04 1.770015e-04 3.272596e-05
[2067,] 1.062440e-04 1.810406e-04 3.368618e-05
[2068,] 1.409114e-04 1.179565e-04 3.779437e-05
[2069,] 1.291681e-04 1.947963e-04 5.042210e-05
[2070,] 9.781187e-05 1.032758e-04 2.392216e-05
[2071,] 9.901531e-05 1.023528e-04 2.492972e-05
[2072,] 1.222874e-04 2.053189e-03 4.225210e-04
[2073,] 9.883513e-05 1.034836e-04 2.487983e-05
[2074,] 1.087637e-04 1.307608e-04 2.989552e-05
[2075,] 1.227500e-04 1.909117e-03 4.042878e-04
[2076,] 1.212366e-04 2.243681e-03 5.157893e-04
[2077,] 1.212429e-04 2.258523e-03 5.212723e-04
[2078,] 1.212429e-04 2.409421e-03 5.538292e-04
[2079,] 1.075043e-04 1.289649e-04 2.870503e-05
[2080,] 1.212429e-04 2.303738e-03 5.310417e-04
[2081,] 1.134749e-04 1.186684e-04 2.792743e-05
[2082,] 1.212366e-04 2.350006e-03 5.386360e-04
[2083,] 1.212366e-04 2.365667e-03 5.419956e-04
[2084,] 1.083958e-04 9.058792e-05 2.194679e-05
[2085,] 1.212366e-04 2.397354e-03 5.487885e-04
[2086,] 1.082290e-04 9.012420e-05 2.193572e-05
[2087,] 1.212366e-04 2.393423e-03 5.479461e-04
[2088,] 1.385347e-04 1.274230e-04 3.783954e-05
[2089,] 1.080825e-04 9.042525e-05 2.114533e-05
[2090,] 1.212429e-04 2.394218e-03 5.500428e-04
[2091,] 1.212366e-04 2.480590e-03 5.666053e-04
[2092,] 1.212366e-04 2.613330e-03 5.949398e-04
[2093,] 1.212366e-04 2.444238e-03 5.583017e-04
[2094,] 1.026680e-04 8.454828e-05 2.235211e-05
[2095,] 1.304775e-04 1.725391e-04 4.838890e-05
[2096,] 1.212429e-04 2.527183e-03 5.785995e-04
[2097,] 1.038433e-04 9.910454e-05 2.758664e-05
[2098,] 1.044738e-04 1.012240e-04 2.845183e-05
[2099,] 1.098130e-04 8.694927e-05 2.091179e-05
[2100,] 1.080318e-04 1.305052e-04 2.950950e-05
[2101,] 1.041539e-04 9.877014e-05 2.766233e-05
[2102,] 1.212429e-04 2.578512e-03 5.895973e-04
[2103,] 1.041539e-04 9.878680e-05 2.766657e-05
[2104,] 1.099616e-04 9.077566e-05 2.172491e-05
[2105,] 1.035273e-04 8.467052e-05 2.275583e-05
[2106,] 1.077510e-04 1.309480e-04 2.926606e-05
[2107,] 1.051419e-04 9.891210e-05 2.819299e-05
[2108,] 1.212522e-04 2.666760e-03 6.112359e-04
[2109,] 1.456379e-04 2.479402e-03 7.731489e-04
[2110,] 1.076665e-04 1.315965e-04 2.924819e-05
[2111,] 1.212522e-04 2.535168e-03 5.829272e-04
[2112,] 1.033919e-04 8.359599e-05 2.258579e-05
[2113,] 1.432287e-04 1.291826e-04 4.145458e-05
[2114,] 1.213396e-04 2.730309e-03 6.390971e-04
[2115,] 1.414453e-04 1.451229e-04 4.727692e-05
[2116,] 1.210588e-04 3.166174e-03 7.427274e-04
[2117,] 1.035120e-04 8.252983e-05 2.229807e-05
[2118,] 1.072353e-04 1.384576e-04 2.870454e-05
[2119,] 1.019077e-04 9.786075e-05 2.628451e-05
[2120,] 1.024641e-04 9.786075e-05 2.659934e-05
[2121,] 1.034142e-04 9.755471e-05 2.702864e-05
[2122,] 1.034142e-04 9.755471e-05 2.702864e-05
[2123,] 1.083217e-04 9.287450e-05 2.216703e-05
[2124,] 1.438691e-04 1.296213e-04 4.214624e-05
[2125,] 1.069744e-04 9.284939e-05 2.259618e-05
[2126,] 1.210313e-04 3.609321e-03 8.368548e-04
[2127,] 1.023160e-04 9.823916e-05 2.660077e-05
[2128,] 1.023160e-04 9.721054e-05 2.636087e-05
[2129,] 1.073183e-04 9.281085e-05 2.245172e-05
[2130,] 1.034399e-04 8.325614e-05 2.250468e-05
[2131,] 1.023160e-04 9.960678e-05 2.691652e-05
[2132,] 1.026601e-04 9.691116e-05 2.648555e-05
[2133,] 1.416207e-04 1.522919e-04 4.990357e-05
[2134,] 1.031474e-04 8.229535e-05 2.211594e-05
[2135,] 1.067276e-04 8.823172e-05 2.110166e-05
[2136,] 1.037596e-04 8.229535e-05 2.230057e-05
[2137,] 1.213507e-04 3.748984e-03 8.627994e-04
[2138,] 1.074488e-04 8.845318e-05 2.105123e-05
[2139,] 1.412259e-04 1.560427e-04 5.027377e-05
[2140,] 1.068169e-04 9.100476e-05 2.244168e-05
[2141,] 1.060608e-04 1.282603e-04 2.895176e-05
[2142,] 1.025771e-04 1.003096e-04 2.723073e-05
[2143,] 1.018206e-04 1.006668e-04 2.685679e-05
[2144,] 1.413207e-04 1.578067e-04 5.099455e-05
[2145,] 1.025771e-04 1.044689e-04 2.818066e-05
[2146,] 1.210654e-04 4.229907e-03 9.764188e-04
[2147,] 1.210654e-04 4.385490e-03 1.010183e-03
[2148,] 1.041103e-04 8.337278e-05 2.275643e-05
[2149,] 1.034142e-04 1.025660e-04 2.824735e-05
[2150,] 1.082383e-04 8.892467e-05 2.101869e-05
[2151,] 1.085168e-04 8.892467e-05 2.100038e-05
[2152,] 1.071975e-04 9.428649e-05 2.267096e-05
[2153,] 1.209412e-04 4.449536e-03 1.002574e-03
[2154,] 1.072409e-04 1.450511e-04 2.926535e-05
[2155,] 1.034142e-04 9.922662e-05 2.744074e-05
```
