## Supplementary material for "Characterization of shared and ancestry-specific signals driving complex traits using multi-ancestry fine-mapping": s2_remaining_snps.pvar

```
##FILTER=<ID=PASS,Description="All filters passed">
##reference=ftp://ftp.1000genomes.ebi.ac.uk//vol1/ftp/technical/reference/phase2_reference_assembly_sequence/hs37d5.fa.gz
##contig=<ID=2,assembly=b37,length=243199373>
##ALT=<ID=CNV,Description="Copy Number Polymorphism">
##ALT=<ID=DEL,Description="Deletion">
##ALT=<ID=DUP,Description="Duplication">
##ALT=<ID=INS:ME:ALU,Description="Insertion of ALU element">
##ALT=<ID=INS:ME:LINE1,Description="Insertion of LINE1 element">
##ALT=<ID=INS:ME:SVA,Description="Insertion of SVA element">
##ALT=<ID=INS:MT,Description="Nuclear Mitochondrial Insertion">
##ALT=<ID=INV,Description="Inversion">
##ALT=<ID=CN0,Description="Copy number allele: 0 copies">
##ALT=<ID=CN1,Description="Copy number allele: 1 copy">
##ALT=<ID=CN2,Description="Copy number allele: 2 copies">
##ALT=<ID=CN3,Description="Copy number allele: 3 copies">
##ALT=<ID=CN4,Description="Copy number allele: 4 copies">
##ALT=<ID=CN5,Description="Copy number allele: 5 copies">
##ALT=<ID=CN6,Description="Copy number allele: 6 copies">
##ALT=<ID=CN7,Description="Copy number allele: 7 copies">
##ALT=<ID=CN8,Description="Copy number allele: 8 copies">
##ALT=<ID=CN9,Description="Copy number allele: 9 copies">
##ALT=<ID=CN10,Description="Copy number allele: 10 copies">
##ALT=<ID=CN11,Description="Copy number allele: 11 copies">
##ALT=<ID=CN12,Description="Copy number allele: 12 copies">
##ALT=<ID=CN13,Description="Copy number allele: 13 copies">
##ALT=<ID=CN14,Description="Copy number allele: 14 copies">
##ALT=<ID=CN15,Description="Copy number allele: 15 copies">
##ALT=<ID=CN16,Description="Copy number allele: 16 copies">
##ALT=<ID=CN17,Description="Copy number allele: 17 copies">
##ALT=<ID=CN18,Description="Copy number allele: 18 copies">
##ALT=<ID=CN19,Description="Copy number allele: 19 copies">
##ALT=<ID=CN20,Description="Copy number allele: 20 copies">
##ALT=<ID=CN21,Description="Copy number allele: 21 copies">
##ALT=<ID=CN22,Description="Copy number allele: 22 copies">
##ALT=<ID=CN23,Description="Copy number allele: 23 copies">
##ALT=<ID=CN24,Description="Copy number allele: 24 copies">
##ALT=<ID=CN25,Description="Copy number allele: 25 copies">
##ALT=<ID=CN26,Description="Copy number allele: 26 copies">
##ALT=<ID=CN27,Description="Copy number allele: 27 copies">
##ALT=<ID=CN28,Description="Copy number allele: 28 copies">
##ALT=<ID=CN29,Description="Copy number allele: 29 copies">
##ALT=<ID=CN30,Description="Copy number allele: 30 copies">
##ALT=<ID=CN31,Description="Copy number allele: 31 copies">
##ALT=<ID=CN32,Description="Copy number allele: 32 copies">
##ALT=<ID=CN33,Description="Copy number allele: 33 copies">
##ALT=<ID=CN34,Description="Copy number allele: 34 copies">
##ALT=<ID=CN35,Description="Copy number allele: 35 copies">
##ALT=<ID=CN36,Description="Copy number allele: 36 copies">
##ALT=<ID=CN37,Description="Copy number allele: 37 copies">
##ALT=<ID=CN38,Description="Copy number allele: 38 copies">
##ALT=<ID=CN39,Description="Copy number allele: 39 copies">
##ALT=<ID=CN40,Description="Copy number allele: 40 copies">
##ALT=<ID=CN41,Description="Copy number allele: 41 copies">
##ALT=<ID=CN42,Description="Copy number allele: 42 copies">
##ALT=<ID=CN43,Description="Copy number allele: 43 copies">
##ALT=<ID=CN44,Description="Copy number allele: 44 copies">
##ALT=<ID=CN45,Description="Copy number allele: 45 copies">
##ALT=<ID=CN46,Description="Copy number allele: 46 copies">
##ALT=<ID=CN47,Description="Copy number allele: 47 copies">
##ALT=<ID=CN48,Description="Copy number allele: 48 copies">
##ALT=<ID=CN49,Description="Copy number allele: 49 copies">
##ALT=<ID=CN50,Description="Copy number allele: 50 copies">
##ALT=<ID=CN51,Description="Copy number allele: 51 copies">
##ALT=<ID=CN52,Description="Copy number allele: 52 copies">
##ALT=<ID=CN53,Description="Copy number allele: 53 copies">
##ALT=<ID=CN54,Description="Copy number allele: 54 copies">
##ALT=<ID=CN55,Description="Copy number allele: 55 copies">
##ALT=<ID=CN56,Description="Copy number allele: 56 copies">
##ALT=<ID=CN57,Description="Copy number allele: 57 copies">
##ALT=<ID=CN58,Description="Copy number allele: 58 copies">
##ALT=<ID=CN59,Description="Copy number allele: 59 copies">
##ALT=<ID=CN60,Description="Copy number allele: 60 copies">
##ALT=<ID=CN61,Description="Copy number allele: 61 copies">
##ALT=<ID=CN62,Description="Copy number allele: 62 copies">
##ALT=<ID=CN63,Description="Copy number allele: 63 copies">
##ALT=<ID=CN64,Description="Copy number allele: 64 copies">
##ALT=<ID=CN65,Description="Copy number allele: 65 copies">
##ALT=<ID=CN66,Description="Copy number allele: 66 copies">
##ALT=<ID=CN67,Description="Copy number allele: 67 copies">
##ALT=<ID=CN68,Description="Copy number allele: 68 copies">
##ALT=<ID=CN69,Description="Copy number allele: 69 copies">
##ALT=<ID=CN70,Description="Copy number allele: 70 copies">
##ALT=<ID=CN71,Description="Copy number allele: 71 copies">
##ALT=<ID=CN72,Description="Copy number allele: 72 copies">
##ALT=<ID=CN73,Description="Copy number allele: 73 copies">
##ALT=<ID=CN74,Description="Copy number allele: 74 copies">
##ALT=<ID=CN75,Description="Copy number allele: 75 copies">
##ALT=<ID=CN76,Description="Copy number allele: 76 copies">
##ALT=<ID=CN77,Description="Copy number allele: 77 copies">
##ALT=<ID=CN78,Description="Copy number allele: 78 copies">
##ALT=<ID=CN79,Description="Copy number allele: 79 copies">
##ALT=<ID=CN80,Description="Copy number allele: 80 copies">
##ALT=<ID=CN81,Description="Copy number allele: 81 copies">
##ALT=<ID=CN82,Description="Copy number allele: 82 copies">
##ALT=<ID=CN83,Description="Copy number allele: 83 copies">
##ALT=<ID=CN84,Description="Copy number allele: 84 copies">
##ALT=<ID=CN85,Description="Copy number allele: 85 copies">
##ALT=<ID=CN86,Description="Copy number allele: 86 copies">
##ALT=<ID=CN87,Description="Copy number allele: 87 copies">
##ALT=<ID=CN88,Description="Copy number allele: 88 copies">
##ALT=<ID=CN89,Description="Copy number allele: 89 copies">
##ALT=<ID=CN90,Description="Copy number allele: 90 copies">
##ALT=<ID=CN91,Description="Copy number allele: 91 copies">
##ALT=<ID=CN92,Description="Copy number allele: 92 copies">
##ALT=<ID=CN93,Description="Copy number allele: 93 copies">
##ALT=<ID=CN94,Description="Copy number allele: 94 copies">
##ALT=<ID=CN95,Description="Copy number allele: 95 copies">
##ALT=<ID=CN96,Description="Copy number allele: 96 copies">
##ALT=<ID=CN97,Description="Copy number allele: 97 copies">
##ALT=<ID=CN98,Description="Copy number allele: 98 copies">
##ALT=<ID=CN99,Description="Copy number allele: 99 copies">
##ALT=<ID=CN100,Description="Copy number allele: 100 copies">
##ALT=<ID=CN101,Description="Copy number allele: 101 copies">
##ALT=<ID=CN102,Description="Copy number allele: 102 copies">
##ALT=<ID=CN103,Description="Copy number allele: 103 copies">
##ALT=<ID=CN104,Description="Copy number allele: 104 copies">
##ALT=<ID=CN105,Description="Copy number allele: 105 copies">
##ALT=<ID=CN106,Description="Copy number allele: 106 copies">
##ALT=<ID=CN107,Description="Copy number allele: 107 copies">
##ALT=<ID=CN108,Description="Copy number allele: 108 copies">
##ALT=<ID=CN109,Description="Copy number allele: 109 copies">
##ALT=<ID=CN110,Description="Copy number allele: 110 copies">
##ALT=<ID=CN111,Description="Copy number allele: 111 copies">
##ALT=<ID=CN112,Description="Copy number allele: 112 copies">
##ALT=<ID=CN113,Description="Copy number allele: 113 copies">
##ALT=<ID=CN114,Description="Copy number allele: 114 copies">
##ALT=<ID=CN115,Description="Copy number allele: 115 copies">
##ALT=<ID=CN116,Description="Copy number allele: 116 copies">
##ALT=<ID=CN117,Description="Copy number allele: 117 copies">
##ALT=<ID=CN118,Description="Copy number allele: 118 copies">
##ALT=<ID=CN119,Description="Copy number allele: 119 copies">
##ALT=<ID=CN120,Description="Copy number allele: 120 copies">
##ALT=<ID=CN121,Description="Copy number allele: 121 copies">
##ALT=<ID=CN122,Description="Copy number allele: 122 copies">
##ALT=<ID=CN123,Description="Copy number allele: 123 copies">
##ALT=<ID=CN124,Description="Copy number allele: 124 copies">
##INFO=<ID=CIEND,Number=2,Type=Integer,Description="Confidence interval around END for imprecise variants">
##INFO=<ID=CIPOS,Number=2,Type=Integer,Description="Confidence interval around POS for imprecise variants">
##INFO=<ID=CS,Number=1,Type=String,Description="Source call set.">
##INFO=<ID=END,Number=1,Type=Integer,Description="End coordinate of this variant">
##INFO=<ID=IMPRECISE,Number=0,Type=Flag,Description="Imprecise structural variation">
##INFO=<ID=MC,Number=.,Type=String,Description="Merged calls.">
##INFO=<ID=MEINFO,Number=4,Type=String,Description="Mobile element info of the form NAME,START,END<POLARITY; If there is only 5' OR 3' support for this call, will be NULL NULL for START and END">
##INFO=<ID=MEND,Number=1,Type=Integer,Description="Mitochondrial end coordinate of inserted sequence">
##INFO=<ID=MLEN,Number=1,Type=Integer,Description="Estimated length of mitochondrial insert">
##INFO=<ID=MSTART,Number=1,Type=Integer,Description="Mitochondrial start coordinate of inserted sequence">
##INFO=<ID=SVLEN,Number=.,Type=Integer,Description="SV length. It is only calculated for structural variation MEIs. For other types of SVs; one may calculate the SV length by INFO:END-START+1, or by finding the difference between lengthes of REF and ALT alleles">
##INFO=<ID=SVTYPE,Number=1,Type=String,Description="Type of structural variant">
##INFO=<ID=TSD,Number=1,Type=String,Description="Precise Target Site Duplication for bases, if unknown, value will be NULL">
##INFO=<ID=AC,Number=A,Type=Integer,Description="Total number of alternate alleles in called genotypes">
##INFO=<ID=AF,Number=A,Type=Float,Description="Estimated allele frequency in the range (0,1)">
##INFO=<ID=NS,Number=1,Type=Integer,Description="Number of samples with data">
##INFO=<ID=AN,Number=1,Type=Integer,Description="Total number of alleles in called genotypes">
##INFO=<ID=EAS_AF,Number=A,Type=Float,Description="Allele frequency in the EAS populations calculated from AC and AN, in the range (0,1)">
##INFO=<ID=EUR_AF,Number=A,Type=Float,Description="Allele frequency in the EUR populations calculated from AC and AN, in the range (0,1)">
##INFO=<ID=AFR_AF,Number=A,Type=Float,Description="Allele frequency in the AFR populations calculated from AC and AN, in the range (0,1)">
##INFO=<ID=AMR_AF,Number=A,Type=Float,Description="Allele frequency in the AMR populations calculated from AC and AN, in the range (0,1)">
##INFO=<ID=SAS_AF,Number=A,Type=Float,Description="Allele frequency in the SAS populations calculated from AC and AN, in the range (0,1)">
##INFO=<ID=DP,Number=1,Type=Integer,Description="Total read depth; only low coverage data were counted towards the DP, exome data were not used">
##INFO=<ID=AA,Number=1,Type=String,Description="Ancestral Allele. Format: AA|REF|ALT|IndelType. AA: Ancestral allele, REF:Reference Allele, ALT:Alternate Allele, IndelType:Type of Indel (REF, ALT and IndelType are only defined for indels)">
##INFO=<ID=VT,Number=.,Type=String,Description="indicates what type of variant the line represents">
##INFO=<ID=EX_TARGET,Number=0,Type=Flag,Description="indicates whether a variant is within the exon pull down target boundaries">
##INFO=<ID=MULTI_ALLELIC,Number=0,Type=Flag,Description="indicates whether a site is multi-allelic">
#CHROM	POS	ID	REF	ALT	QUAL	FILTER	INFO
2	185101436	rs35453312	G	T	100	PASS	AC=705;AF=0.140775;AN=5008;NS=2504;DP=19180;EAS_AF=0.1974;AMR_AF=0.1138;AFR_AF=0.1165;EUR_AF=0.1501;SAS_AF=0.1247;AA=G|||;VT=SNP
2	185104151	rs60870675	T	A	100	PASS	AC=2174;AF=0.434105;AN=5008;NS=2504;DP=20090;EAS_AF=0.4454;AMR_AF=0.5865;AFR_AF=0.2057;EUR_AF=0.5249;SAS_AF=0.5297;AA=T|||;VT=SNP
2	185104261	rs67219359	C	A	100	PASS	AC=2174;AF=0.434105;AN=5008;NS=2504;DP=18991;EAS_AF=0.4454;AMR_AF=0.5865;AFR_AF=0.2057;EUR_AF=0.5249;SAS_AF=0.5297;AA=C|||;VT=SNP
2	185104555	rs34378931	C	T	100	PASS	AC=703;AF=0.140375;AN=5008;NS=2504;DP=16592;EAS_AF=0.1974;AMR_AF=0.1138;AFR_AF=0.115;EUR_AF=0.1501;SAS_AF=0.1247;AA=C|||;VT=SNP
2	185104678	rs13010985	A	G	100	PASS	AC=2182;AF=0.435703;AN=5008;NS=2504;DP=16044;EAS_AF=0.4454;AMR_AF=0.585;AFR_AF=0.2126;EUR_AF=0.5249;SAS_AF=0.5297;AA=A|||;VT=SNP
2	185105294	rs13012486	A	T	100	PASS	AC=703;AF=0.140375;AN=5008;NS=2504;DP=13815;EAS_AF=0.1974;AMR_AF=0.1138;AFR_AF=0.115;EUR_AF=0.1501;SAS_AF=0.1247;AA=A|||;VT=SNP
2	185106149	rs3886202	T	A	100	PASS	AC=708;AF=0.141374;AN=5008;NS=2504;DP=14330;EAS_AF=0.1974;AMR_AF=0.1153;AFR_AF=0.118;EUR_AF=0.1501;SAS_AF=0.1247;AA=T|||;VT=SNP
2	185106389	rs12476793	A	G	100	PASS	AC=1931;AF=0.385583;AN=5008;NS=2504;DP=12899;EAS_AF=0.4454;AMR_AF=0.5764;AFR_AF=0.0287;EUR_AF=0.5229;SAS_AF=0.5297;AA=A|||;VT=SNP
2	185106990	rs10195766	T	G	100	PASS	AC=3899;AF=0.778554;AN=5008;NS=2504;DP=16178;EAS_AF=0.6885;AMR_AF=0.7867;AFR_AF=0.8782;EUR_AF=0.7734;SAS_AF=0.7362;AA=G|||;VT=SNP
2	185107332	rs1455882	A	G	100	PASS	AC=2045;AF=0.408347;AN=5008;NS=2504;DP=18324;EAS_AF=0.4454;AMR_AF=0.5821;AFR_AF=0.112;EUR_AF=0.5229;SAS_AF=0.5297;AA=A|||;VT=SNP
2	185107933	rs34281530	A	G	100	PASS	AC=705;AF=0.140775;AN=5008;NS=2504;DP=18577;EAS_AF=0.1984;AMR_AF=0.1138;AFR_AF=0.1157;EUR_AF=0.1501;SAS_AF=0.1247;AA=A|||;VT=SNP
2	185109256	rs4666965	G	A	100	PASS	AC=1931;AF=0.385583;AN=5008;NS=2504;DP=20862;EAS_AF=0.4454;AMR_AF=0.5764;AFR_AF=0.0287;EUR_AF=0.5229;SAS_AF=0.5297;AA=G|||;VT=SNP
2	185109674	rs76376012	A	C	100	PASS	AC=704;AF=0.140575;AN=5008;NS=2504;DP=20412;EAS_AF=0.1974;AMR_AF=0.1138;AFR_AF=0.1157;EUR_AF=0.1501;SAS_AF=0.1247;AA=A|||;VT=SNP
2	185109812	rs146556421	G	A	100	PASS	AC=1930;AF=0.385383;AN=5008;NS=2504;DP=19735;EAS_AF=0.4454;AMR_AF=0.5764;AFR_AF=0.0287;EUR_AF=0.5229;SAS_AF=0.5286;AA=G|||;VT=SNP
2	185109822	rs116200287	A	G	100	PASS	AC=1930;AF=0.385383;AN=5008;NS=2504;DP=19916;EAS_AF=0.4454;AMR_AF=0.5764;AFR_AF=0.0287;EUR_AF=0.5229;SAS_AF=0.5286;AA=A|||;VT=SNP
2	185111607	rs985364	A	C	100	PASS	AC=1931;AF=0.385583;AN=5008;NS=2504;DP=14630;EAS_AF=0.4454;AMR_AF=0.5764;AFR_AF=0.0287;EUR_AF=0.5229;SAS_AF=0.5297;AA=A|||;VT=SNP
2	185111854	rs985365	T	C	100	PASS	AC=1931;AF=0.385583;AN=5008;NS=2504;DP=14303;EAS_AF=0.4454;AMR_AF=0.5764;AFR_AF=0.0287;EUR_AF=0.5229;SAS_AF=0.5297;AA=T|||;VT=SNP
2	185111870	rs985366	C	T	100	PASS	AC=3247;AF=0.648363;AN=5008;NS=2504;DP=14030;EAS_AF=0.6448;AMR_AF=0.755;AFR_AF=0.4508;EUR_AF=0.7674;SAS_AF=0.7209;AA=G|||;VT=SNP
2	185112559	rs4666966	A	C	100	PASS	AC=1931;AF=0.385583;AN=5008;NS=2504;DP=14230;EAS_AF=0.4464;AMR_AF=0.5764;AFR_AF=0.028;EUR_AF=0.5229;SAS_AF=0.5297;AA=A|||;VT=SNP
2	185112616	rs17616273	C	A	100	PASS	AC=704;AF=0.140575;AN=5008;NS=2504;DP=14769;EAS_AF=0.1974;AMR_AF=0.1138;AFR_AF=0.1157;EUR_AF=0.1501;SAS_AF=0.1247;AA=C|||;VT=SNP
2	185112752	rs58955428	G	T	100	PASS	AC=704;AF=0.140575;AN=5008;NS=2504;DP=16221;EAS_AF=0.1974;AMR_AF=0.1138;AFR_AF=0.1157;EUR_AF=0.1501;SAS_AF=0.1247;AA=G|||;VT=SNP
2	185112978	rs13030431	A	G	100	PASS	AC=2545;AF=0.508187;AN=5008;NS=2504;DP=15496;EAS_AF=0.4464;AMR_AF=0.6412;AFR_AF=0.3381;EUR_AF=0.6173;SAS_AF=0.5951;AA=G|||;VT=SNP
2	185113480	rs13008429	T	G	100	PASS	AC=1931;AF=0.385583;AN=5008;NS=2504;DP=16745;EAS_AF=0.4454;AMR_AF=0.5764;AFR_AF=0.0287;EUR_AF=0.5229;SAS_AF=0.5297;AA=T|||;VT=SNP
2	185113520	rs13031852	C	T	100	PASS	AC=2545;AF=0.508187;AN=5008;NS=2504;DP=18071;EAS_AF=0.4464;AMR_AF=0.6412;AFR_AF=0.3381;EUR_AF=0.6173;SAS_AF=0.5951;AA=T|||;VT=SNP
2	185114098	rs12611642	A	G	100	PASS	AC=1930;AF=0.385383;AN=5008;NS=2504;DP=13052;EAS_AF=0.4454;AMR_AF=0.5764;AFR_AF=0.0287;EUR_AF=0.5229;SAS_AF=0.5286;AA=A|||;VT=SNP
2	185114248	rs35559717	A	T	100	PASS	AC=704;AF=0.140575;AN=5008;NS=2504;DP=13424;EAS_AF=0.1974;AMR_AF=0.1138;AFR_AF=0.1157;EUR_AF=0.1501;SAS_AF=0.1247;AA=a|||;VT=SNP
2	185114368	rs12988831	C	T	100	PASS	AC=1930;AF=0.385383;AN=5008;NS=2504;DP=15238;EAS_AF=0.4454;AMR_AF=0.5764;AFR_AF=0.0287;EUR_AF=0.5229;SAS_AF=0.5286;AA=C|||;VT=SNP
2	185114479	rs36072037	A	C	100	PASS	AC=704;AF=0.140575;AN=5008;NS=2504;DP=14493;EAS_AF=0.1974;AMR_AF=0.1138;AFR_AF=0.1157;EUR_AF=0.1501;SAS_AF=0.1247;AA=A|||;VT=SNP
2	185115506	rs13022582	T	G	100	PASS	AC=706;AF=0.140974;AN=5008;NS=2504;DP=13395;EAS_AF=0.1974;AMR_AF=0.1138;AFR_AF=0.1165;EUR_AF=0.1501;SAS_AF=0.1258;AA=T|||;VT=SNP
2	185115584	rs13001255	C	T	100	PASS	AC=704;AF=0.140575;AN=5008;NS=2504;DP=12531;EAS_AF=0.1974;AMR_AF=0.1138;AFR_AF=0.115;EUR_AF=0.1501;SAS_AF=0.1258;AA=C|||;VT=SNP
2	185116373	rs1378672	C	T	100	PASS	AC=1930;AF=0.385383;AN=5008;NS=2504;DP=18921;EAS_AF=0.4454;AMR_AF=0.5764;AFR_AF=0.0287;EUR_AF=0.5229;SAS_AF=0.5286;AA=C|||;VT=SNP
2	185117189	rs34955339	A	G	100	PASS	AC=705;AF=0.140775;AN=5008;NS=2504;DP=16285;EAS_AF=0.1974;AMR_AF=0.1138;AFR_AF=0.1165;EUR_AF=0.1501;SAS_AF=0.1247;AA=A|||;VT=SNP
2	185117293	rs56112436	T	C	100	PASS	AC=1930;AF=0.385383;AN=5008;NS=2504;DP=14603;EAS_AF=0.4454;AMR_AF=0.5764;AFR_AF=0.0287;EUR_AF=0.5229;SAS_AF=0.5286;AA=T|||;VT=SNP
2	185118065	rs16825757	T	C	100	PASS	AC=705;AF=0.140775;AN=5008;NS=2504;DP=15972;EAS_AF=0.1974;AMR_AF=0.1138;AFR_AF=0.1165;EUR_AF=0.1501;SAS_AF=0.1247;AA=T|||;VT=SNP
2	185118489	rs7585856	T	C	100	PASS	AC=3835;AF=0.765775;AN=5008;NS=2504;DP=15777;EAS_AF=0.6438;AMR_AF=0.7882;AFR_AF=0.8775;EUR_AF=0.7694;SAS_AF=0.7209;AA=C|||;VT=SNP
2	185121286	rs10931128	A	C	100	PASS	AC=1968;AF=0.392971;AN=5008;NS=2504;DP=13405;EAS_AF=0.4464;AMR_AF=0.5807;AFR_AF=0.0537;EUR_AF=0.5239;SAS_AF=0.5286;AA=A|||;VT=SNP
2	185121367	rs12623178	T	C	100	PASS	AC=376;AF=0.0750799;AN=5008;NS=2504;DP=14911;EAS_AF=0.1687;AMR_AF=0.1326;AFR_AF=0.0038;EUR_AF=0.0755;SAS_AF=0.0337;AA=T|||;VT=SNP
2	185122468	rs5021561	C	T	100	PASS	AC=705;AF=0.140775;AN=5008;NS=2504;DP=18069;EAS_AF=0.1974;AMR_AF=0.1138;AFR_AF=0.1165;EUR_AF=0.1501;SAS_AF=0.1247;AA=C|||;VT=SNP
2	185122501	rs7580981	T	C	100	PASS	AC=3853;AF=0.769369;AN=5008;NS=2504;DP=18511;EAS_AF=0.6627;AMR_AF=0.7882;AFR_AF=0.8767;EUR_AF=0.7694;SAS_AF=0.7209;AA=C|||;VT=SNP
2	185123284	rs17616326	T	C	100	PASS	AC=705;AF=0.140775;AN=5008;NS=2504;DP=14036;EAS_AF=0.1974;AMR_AF=0.1138;AFR_AF=0.1165;EUR_AF=0.1501;SAS_AF=0.1247;AA=T|||;VT=SNP
2	185123318	rs34909680	T	A	100	PASS	AC=705;AF=0.140775;AN=5008;NS=2504;DP=14184;EAS_AF=0.1974;AMR_AF=0.1138;AFR_AF=0.1165;EUR_AF=0.1501;SAS_AF=0.1247;AA=T|||;VT=SNP
2	185123705	rs1037620	A	T	100	PASS	AC=2548;AF=0.508786;AN=5008;NS=2504;DP=9883;EAS_AF=0.4464;AMR_AF=0.6412;AFR_AF=0.3396;EUR_AF=0.6173;SAS_AF=0.5961;AA=T|||;VT=SNP
2	185124945	rs13027778	A	G	100	PASS	AC=705;AF=0.140775;AN=5008;NS=2504;DP=16028;EAS_AF=0.1974;AMR_AF=0.1138;AFR_AF=0.1165;EUR_AF=0.1501;SAS_AF=0.1247;AA=A|||;VT=SNP
2	185126769	rs6735475	G	A	100	PASS	AC=1556;AF=0.310703;AN=5008;NS=2504;DP=13563;EAS_AF=0.2421;AMR_AF=0.1571;AFR_AF=0.6868;EUR_AF=0.1571;SAS_AF=0.1401;AA=A|||;VT=SNP
2	185127391	rs12472546	A	G	100	PASS	AC=1930;AF=0.385383;AN=5008;NS=2504;DP=14542;EAS_AF=0.4464;AMR_AF=0.5735;AFR_AF=0.0287;EUR_AF=0.5229;SAS_AF=0.5297;AA=a|||;VT=SNP
2	185128121	rs1350109	T	C	100	PASS	AC=3058;AF=0.610623;AN=5008;NS=2504;DP=15430;EAS_AF=0.6448;AMR_AF=0.7464;AFR_AF=0.3132;EUR_AF=0.7664;SAS_AF=0.7209;AA=C|||;VT=SNP
2	185129674	rs34147693	G	C	100	PASS	AC=1930;AF=0.385383;AN=5008;NS=2504;DP=15316;EAS_AF=0.4464;AMR_AF=0.5749;AFR_AF=0.0287;EUR_AF=0.5229;SAS_AF=0.5286;AA=G|||;VT=SNP
2	185129767	rs7557221	T	C	100	PASS	AC=2353;AF=0.469848;AN=5008;NS=2504;DP=16535;EAS_AF=0.4474;AMR_AF=0.6311;AFR_AF=0.1982;EUR_AF=0.6163;SAS_AF=0.5951;AA=C|||;VT=SNP
2	185130361	rs4666968	C	T	100	PASS	AC=1931;AF=0.385583;AN=5008;NS=2504;DP=19095;EAS_AF=0.4464;AMR_AF=0.5749;AFR_AF=0.0287;EUR_AF=0.5239;SAS_AF=0.5286;AA=C|||;VT=SNP
2	185130567	rs13015358	G	A	100	PASS	AC=705;AF=0.140775;AN=5008;NS=2504;DP=17760;EAS_AF=0.1974;AMR_AF=0.1153;AFR_AF=0.1157;EUR_AF=0.1501;SAS_AF=0.1247;AA=G|||;VT=SNP
2	185130889	rs7606514	A	G	100	PASS	AC=3608;AF=0.720447;AN=5008;NS=2504;DP=18022;EAS_AF=0.6448;AMR_AF=0.7781;AFR_AF=0.7103;EUR_AF=0.7704;SAS_AF=0.7198;AA=G|||;VT=SNP
2	185132244	rs1378670	A	C	100	PASS	AC=1937;AF=0.386781;AN=5008;NS=2504;DP=17681;EAS_AF=0.4474;AMR_AF=0.5749;AFR_AF=0.0287;EUR_AF=0.5239;SAS_AF=0.5337;AA=A|||;VT=SNP
2	185134045	rs13004575	C	T	100	PASS	AC=705;AF=0.140775;AN=5008;NS=2504;DP=17692;EAS_AF=0.1974;AMR_AF=0.1153;AFR_AF=0.115;EUR_AF=0.1511;SAS_AF=0.1247;AA=C|||;VT=SNP
2	185134237	rs13005060	C	T	100	PASS	AC=2352;AF=0.469649;AN=5008;NS=2504;DP=18737;EAS_AF=0.4474;AMR_AF=0.6311;AFR_AF=0.1967;EUR_AF=0.6173;SAS_AF=0.5951;AA=T|||;VT=SNP
2	185134472	rs17582652	C	T	100	PASS	AC=705;AF=0.140775;AN=5008;NS=2504;DP=19619;EAS_AF=0.1974;AMR_AF=0.1153;AFR_AF=0.115;EUR_AF=0.1511;SAS_AF=0.1247;AA=C|||;VT=SNP
2	185134528	rs13005737	C	T	100	PASS	AC=1931;AF=0.385583;AN=5008;NS=2504;DP=19426;EAS_AF=0.4464;AMR_AF=0.5749;AFR_AF=0.0287;EUR_AF=0.5239;SAS_AF=0.5286;AA=C|||;VT=SNP
2	185134620	rs13010727	A	G	100	PASS	AC=1932;AF=0.385783;AN=5008;NS=2504;DP=19301;EAS_AF=0.4474;AMR_AF=0.5749;AFR_AF=0.0287;EUR_AF=0.5239;SAS_AF=0.5286;AA=A|||;VT=SNP
2	185134645	rs13010926	C	T	100	PASS	AC=1932;AF=0.385783;AN=5008;NS=2504;DP=19950;EAS_AF=0.4464;AMR_AF=0.5749;AFR_AF=0.0287;EUR_AF=0.5239;SAS_AF=0.5297;AA=C|||;VT=SNP
2	185134867	rs13011224	A	G	100	PASS	AC=1931;AF=0.385583;AN=5008;NS=2504;DP=19944;EAS_AF=0.4464;AMR_AF=0.5749;AFR_AF=0.0287;EUR_AF=0.5239;SAS_AF=0.5286;AA=A|||;VT=SNP
2	185134937	rs13011943	G	T	100	PASS	AC=1931;AF=0.385583;AN=5008;NS=2504;DP=19100;EAS_AF=0.4464;AMR_AF=0.5749;AFR_AF=0.0287;EUR_AF=0.5239;SAS_AF=0.5286;AA=G|||;VT=SNP
2	185137075	rs13025515	A	T	100	PASS	AC=1504;AF=0.300319;AN=5008;NS=2504;DP=18162;EAS_AF=0.1984;AMR_AF=0.1945;AFR_AF=0.5575;EUR_AF=0.2435;SAS_AF=0.1912;AA=A|||;VT=SNP
2	185138026	rs6716598	T	C	100	PASS	AC=1593;AF=0.318091;AN=5008;NS=2504;DP=15719;EAS_AF=0.1984;AMR_AF=0.1974;AFR_AF=0.6218;EUR_AF=0.2455;SAS_AF=0.1912;AA=T|||;VT=SNP
2	185139659	rs12996639	G	T	100	PASS	AC=702;AF=0.140176;AN=5008;NS=2504;DP=15571;EAS_AF=0.1974;AMR_AF=0.1153;AFR_AF=0.1135;EUR_AF=0.1501;SAS_AF=0.1247;AA=G|||;VT=SNP
2	185139854	rs7574799	T	A	100	PASS	AC=1701;AF=0.339657;AN=5008;NS=2504;DP=12357;EAS_AF=0.1984;AMR_AF=0.2089;AFR_AF=0.6974;EUR_AF=0.2455;SAS_AF=0.1912;AA=A|||;VT=SNP
2	185139877	rs56289413	G	T	100	PASS	AC=1930;AF=0.385383;AN=5008;NS=2504;DP=12109;EAS_AF=0.4474;AMR_AF=0.572;AFR_AF=0.0287;EUR_AF=0.5239;SAS_AF=0.5286;AA=G|||;VT=SNP
2	185139909	rs17582708	C	T	100	PASS	AC=1930;AF=0.385383;AN=5008;NS=2504;DP=11598;EAS_AF=0.4474;AMR_AF=0.572;AFR_AF=0.0287;EUR_AF=0.5239;SAS_AF=0.5286;AA=C|||;VT=SNP
2	185141033	rs17582722	G	A	100	PASS	AC=702;AF=0.140176;AN=5008;NS=2504;DP=18752;EAS_AF=0.1974;AMR_AF=0.1153;AFR_AF=0.1135;EUR_AF=0.1501;SAS_AF=0.1247;AA=G|||;VT=SNP
2	185142324	rs17616410	A	C	100	PASS	AC=703;AF=0.140375;AN=5008;NS=2504;DP=17843;EAS_AF=0.1974;AMR_AF=0.1153;AFR_AF=0.1142;EUR_AF=0.1501;SAS_AF=0.1247;AA=A|||;VT=SNP
2	185142474	rs17616422	T	C	100	PASS	AC=703;AF=0.140375;AN=5008;NS=2504;DP=17676;EAS_AF=0.1974;AMR_AF=0.1153;AFR_AF=0.1142;EUR_AF=0.1501;SAS_AF=0.1247;AA=T|||;VT=SNP
2	185142749	rs34982547	A	G	100	PASS	AC=703;AF=0.140375;AN=5008;NS=2504;DP=18531;EAS_AF=0.1974;AMR_AF=0.1153;AFR_AF=0.1142;EUR_AF=0.1501;SAS_AF=0.1247;AA=A|||;VT=SNP
2	185143062	rs12617183	G	A	100	PASS	AC=1928;AF=0.384984;AN=5008;NS=2504;DP=19753;EAS_AF=0.4464;AMR_AF=0.572;AFR_AF=0.028;EUR_AF=0.5239;SAS_AF=0.5286;AA=G|||;VT=SNP
2	185144672	rs7608058	T	A	100	PASS	AC=3909;AF=0.780551;AN=5008;NS=2504;DP=18513;EAS_AF=0.6905;AMR_AF=0.7911;AFR_AF=0.8828;EUR_AF=0.7734;SAS_AF=0.7352;AA=A|||;VT=SNP
2	185145397	rs7424464	G	A	100	PASS	AC=2798;AF=0.558706;AN=5008;NS=2504;DP=20679;EAS_AF=0.6438;AMR_AF=0.6974;AFR_AF=0.2632;EUR_AF=0.675;SAS_AF=0.6524;AA=G|||;VT=SNP
2	185145760	rs79191357	C	A	100	PASS	AC=1391;AF=0.277756;AN=5008;NS=2504;DP=20145;EAS_AF=0.1974;AMR_AF=0.1599;AFR_AF=0.6097;EUR_AF=0.1521;SAS_AF=0.1247;AA=C|||;VT=SNP
2	185145893	rs35408372	G	A	100	PASS	AC=1901;AF=0.379593;AN=5008;NS=2504;DP=20119;EAS_AF=0.1984;AMR_AF=0.219;AFR_AF=0.8427;EUR_AF=0.2465;SAS_AF=0.1912;AA=A|||;VT=SNP
2	185146271	rs10172042	A	G	100	PASS	AC=1703;AF=0.340056;AN=5008;NS=2504;DP=18857;EAS_AF=0.1984;AMR_AF=0.2089;AFR_AF=0.6989;EUR_AF=0.2455;SAS_AF=0.1912;AA=G|||;VT=SNP
2	185146624	rs10198670	G	C	100	PASS	AC=1703;AF=0.340056;AN=5008;NS=2504;DP=17373;EAS_AF=0.1984;AMR_AF=0.2089;AFR_AF=0.6989;EUR_AF=0.2455;SAS_AF=0.1912;AA=C|||;VT=SNP
2	185146845	rs34132897	A	G	100	PASS	AC=703;AF=0.140375;AN=5008;NS=2504;DP=18562;EAS_AF=0.1974;AMR_AF=0.1153;AFR_AF=0.1142;EUR_AF=0.1501;SAS_AF=0.1247;AA=A|||;VT=SNP
2	185147129	rs35624355	A	T	100	PASS	AC=1703;AF=0.340056;AN=5008;NS=2504;DP=20473;EAS_AF=0.1984;AMR_AF=0.2089;AFR_AF=0.6989;EUR_AF=0.2455;SAS_AF=0.1912;AA=T|||;VT=SNP
2	185147435	rs13010002	C	T	100	PASS	AC=703;AF=0.140375;AN=5008;NS=2504;DP=20648;EAS_AF=0.1974;AMR_AF=0.1153;AFR_AF=0.1142;EUR_AF=0.1501;SAS_AF=0.1247;AA=C|||;VT=SNP
2	185147775	rs7578793	A	T	100	PASS	AC=787;AF=0.157149;AN=5008;NS=2504;DP=19459;EAS_AF=0.1974;AMR_AF=0.1225;AFR_AF=0.174;EUR_AF=0.1501;SAS_AF=0.1247;AA=a|||;VT=SNP
2	185148001	rs17616428	A	G	100	PASS	AC=1928;AF=0.384984;AN=5008;NS=2504;DP=15898;EAS_AF=0.4464;AMR_AF=0.572;AFR_AF=0.028;EUR_AF=0.5229;SAS_AF=0.5297;AA=A|||;VT=SNP
2	185148318	rs35215142	T	C	100	PASS	AC=1927;AF=0.384784;AN=5008;NS=2504;DP=16148;EAS_AF=0.4464;AMR_AF=0.572;AFR_AF=0.028;EUR_AF=0.5229;SAS_AF=0.5286;AA=T|||;VT=SNP
2	185148619	rs10931129	T	C	100	PASS	AC=1391;AF=0.277756;AN=5008;NS=2504;DP=21173;EAS_AF=0.1974;AMR_AF=0.1599;AFR_AF=0.6097;EUR_AF=0.1521;SAS_AF=0.1247;AA=T|||;VT=SNP
2	185148983	rs9753048	G	T	100	PASS	AC=1703;AF=0.340056;AN=5008;NS=2504;DP=20701;EAS_AF=0.1984;AMR_AF=0.2089;AFR_AF=0.6989;EUR_AF=0.2455;SAS_AF=0.1912;AA=T|||;VT=SNP
2	185149638	rs71430137	C	T	100	PASS	AC=790;AF=0.157748;AN=5008;NS=2504;DP=18337;EAS_AF=0.1974;AMR_AF=0.1225;AFR_AF=0.1762;EUR_AF=0.1501;SAS_AF=0.1247;AA=C|||;VT=SNP
2	185150130	rs66805122	T	G	100	PASS	AC=1942;AF=0.38778;AN=5008;NS=2504;DP=19094;EAS_AF=0.4464;AMR_AF=0.572;AFR_AF=0.0393;EUR_AF=0.5229;SAS_AF=0.5286;AA=T|||;VT=SNP
2	185152526	rs34335736	T	A	100	PASS	AC=1941;AF=0.38758;AN=5008;NS=2504;DP=14669;EAS_AF=0.4464;AMR_AF=0.572;AFR_AF=0.0393;EUR_AF=0.5219;SAS_AF=0.5286;AA=T|||;VT=SNP
2	185152755	rs12475866	G	A	100	PASS	AC=1926;AF=0.384585;AN=5008;NS=2504;DP=16166;EAS_AF=0.4464;AMR_AF=0.572;AFR_AF=0.028;EUR_AF=0.5219;SAS_AF=0.5286;AA=G|||;VT=SNP
2	185153304	rs71430138	G	T	100	PASS	AC=702;AF=0.140176;AN=5008;NS=2504;DP=18024;EAS_AF=0.1974;AMR_AF=0.1153;AFR_AF=0.1127;EUR_AF=0.1501;SAS_AF=0.1258;AA=G|||;VT=SNP
2	185153664	rs67783340	C	T	100	PASS	AC=1926;AF=0.384585;AN=5008;NS=2504;DP=12496;EAS_AF=0.4464;AMR_AF=0.572;AFR_AF=0.028;EUR_AF=0.5219;SAS_AF=0.5286;AA=C|||;VT=SNP
2	185157849	rs13025307	T	C	100	PASS	AC=785;AF=0.156749;AN=5008;NS=2504;DP=15113;EAS_AF=0.1964;AMR_AF=0.1239;AFR_AF=0.171;EUR_AF=0.1501;SAS_AF=0.1268;AA=T|||;VT=SNP
2	185158374	rs1455885	G	A	100	PASS	AC=703;AF=0.140375;AN=5008;NS=2504;DP=15863;EAS_AF=0.125;AMR_AF=0.1196;AFR_AF=0.0061;EUR_AF=0.2435;SAS_AF=0.2464;AA=G|||;VT=SNP
2	185159605	rs1455884	G	A	100	PASS	AC=3910;AF=0.780751;AN=5008;NS=2504;DP=15228;EAS_AF=0.6895;AMR_AF=0.7911;AFR_AF=0.8835;EUR_AF=0.7734;SAS_AF=0.7362;AA=A|||;VT=SNP
2	185161362	rs12479091	G	A	100	PASS	AC=1926;AF=0.384585;AN=5008;NS=2504;DP=17799;EAS_AF=0.4464;AMR_AF=0.572;AFR_AF=0.028;EUR_AF=0.5219;SAS_AF=0.5286;AA=G|||;VT=SNP
2	185161604	rs34137255	C	T	100	PASS	AC=703;AF=0.140375;AN=5008;NS=2504;DP=16803;EAS_AF=0.1974;AMR_AF=0.1153;AFR_AF=0.1135;EUR_AF=0.1501;SAS_AF=0.1258;AA=C|||;VT=SNP
2	185162380	rs35391567	A	G	100	PASS	AC=703;AF=0.140375;AN=5008;NS=2504;DP=16879;EAS_AF=0.125;AMR_AF=0.1196;AFR_AF=0.0061;EUR_AF=0.2425;SAS_AF=0.2474;AA=a|||;VT=SNP
2	185163509	rs1378667	T	C	100	PASS	AC=3909;AF=0.780551;AN=5008;NS=2504;DP=16771;EAS_AF=0.6895;AMR_AF=0.7911;AFR_AF=0.882;EUR_AF=0.7744;SAS_AF=0.7362;AA=C|||;VT=SNP
2	185164544	rs17582837	G	A	100	PASS	AC=777;AF=0.155152;AN=5008;NS=2504;DP=15982;EAS_AF=0.1974;AMR_AF=0.1225;AFR_AF=0.1657;EUR_AF=0.1501;SAS_AF=0.1258;AA=G|||;VT=SNP
2	185164916	rs4666970	G	A	100	PASS	AC=3636;AF=0.726038;AN=5008;NS=2504;DP=13705;EAS_AF=0.6448;AMR_AF=0.781;AFR_AF=0.73;EUR_AF=0.7694;SAS_AF=0.7209;AA=A|||;VT=SNP
2	185166416	rs1455878	A	C	100	PASS	AC=1695;AF=0.338458;AN=5008;NS=2504;DP=18348;EAS_AF=0.1984;AMR_AF=0.2089;AFR_AF=0.6906;EUR_AF=0.2475;SAS_AF=0.1922;AA=C|||;VT=SNP
2	185166472	rs1455879	G	T	100	PASS	AC=693;AF=0.138379;AN=5008;NS=2504;DP=19200;EAS_AF=0.1974;AMR_AF=0.1153;AFR_AF=0.1059;EUR_AF=0.1501;SAS_AF=0.1258;AA=G|||;VT=SNP
2	185166726	rs970039	C	A	100	PASS	AC=1932;AF=0.385783;AN=5008;NS=2504;DP=16819;EAS_AF=0.4464;AMR_AF=0.5749;AFR_AF=0.0303;EUR_AF=0.5229;SAS_AF=0.5286;AA=C|||;VT=SNP
2	185167549	rs13003128	T	A	100	PASS	AC=780;AF=0.155751;AN=5008;NS=2504;DP=15750;EAS_AF=0.1974;AMR_AF=0.1225;AFR_AF=0.1679;EUR_AF=0.1501;SAS_AF=0.1258;AA=T|||;VT=SNP
2	185169317	rs9283491	A	T	100	PASS	AC=1701;AF=0.339657;AN=5008;NS=2504;DP=18060;EAS_AF=0.1994;AMR_AF=0.2089;AFR_AF=0.6944;EUR_AF=0.2475;SAS_AF=0.1922;AA=T|||;VT=SNP
2	185170579	rs6747393	G	A	100	PASS	AC=3912;AF=0.78115;AN=5008;NS=2504;DP=13848;EAS_AF=0.6885;AMR_AF=0.7911;AFR_AF=0.8843;EUR_AF=0.7744;SAS_AF=0.7372;AA=A|||;VT=SNP
2	185171057	rs9808115	C	T	100	PASS	AC=3847;AF=0.768171;AN=5008;NS=2504;DP=18658;EAS_AF=0.6438;AMR_AF=0.7911;AFR_AF=0.8835;EUR_AF=0.7704;SAS_AF=0.7219;AA=T|||;VT=SNP
2	185171936	rs34819685	T	C	100	PASS	AC=629;AF=0.125599;AN=5008;NS=2504;DP=17999;EAS_AF=0.1974;AMR_AF=0.1095;AFR_AF=0.062;EUR_AF=0.1481;SAS_AF=0.1258;AA=T|||;VT=SNP
2	185172065	rs7597071	T	C	100	PASS	AC=1929;AF=0.385184;AN=5008;NS=2504;DP=17319;EAS_AF=0.4454;AMR_AF=0.572;AFR_AF=0.0287;EUR_AF=0.5239;SAS_AF=0.5297;AA=T|||;VT=SNP
2	185174454	rs77206382	A	T	100	PASS	AC=630;AF=0.125799;AN=5008;NS=2504;DP=12901;EAS_AF=0.1974;AMR_AF=0.1095;AFR_AF=0.0628;EUR_AF=0.1481;SAS_AF=0.1258;AA=a|||;VT=SNP
2	185176267	rs17616577	T	A	100	PASS	AC=795;AF=0.158746;AN=5008;NS=2504;DP=17463;EAS_AF=0.1974;AMR_AF=0.1196;AFR_AF=0.1808;EUR_AF=0.1501;SAS_AF=0.1258;AA=T|||;VT=SNP
2	185177463	rs13394020	A	C	100	PASS	AC=1654;AF=0.330272;AN=5008;NS=2504;DP=14305;EAS_AF=0.1964;AMR_AF=0.2061;AFR_AF=0.6664;EUR_AF=0.2435;SAS_AF=0.1912;AA=C|||;VT=SNP
2	185177465	rs13433033	T	A	100	PASS	AC=1678;AF=0.335064;AN=5008;NS=2504;DP=14192;EAS_AF=0.1974;AMR_AF=0.2089;AFR_AF=0.6823;EUR_AF=0.2435;SAS_AF=0.1912;AA=A|||;VT=SNP
2	185179203	rs62176429	T	G	100	PASS	AC=388;AF=0.077476;AN=5008;NS=2504;DP=15571;EAS_AF=0.0605;AMR_AF=0.0879;AFR_AF=0.0507;EUR_AF=0.1322;SAS_AF=0.0675;AA=T|||;VT=SNP
2	185180076	rs76165554	G	A	100	PASS	AC=317;AF=0.0632987;AN=5008;NS=2504;DP=13345;EAS_AF=0.0585;AMR_AF=0.0793;AFR_AF=0.0045;EUR_AF=0.1302;SAS_AF=0.0675;AA=G|||;VT=SNP
2	185180148	rs6708577	G	A	100	PASS	AC=3913;AF=0.78135;AN=5008;NS=2504;DP=11034;EAS_AF=0.6885;AMR_AF=0.7911;AFR_AF=0.885;EUR_AF=0.7744;SAS_AF=0.7372;AA=A|||;VT=SNP
2	185183571	rs1037618	T	G	100	PASS	AC=1950;AF=0.389377;AN=5008;NS=2504;DP=14523;EAS_AF=0.4484;AMR_AF=0.572;AFR_AF=0.0416;EUR_AF=0.5239;SAS_AF=0.5307;AA=T|||;VT=SNP
2	185185167	rs35628116	G	A	100	PASS	AC=1933;AF=0.385982;AN=5008;NS=2504;DP=15777;EAS_AF=0.4484;AMR_AF=0.572;AFR_AF=0.0295;EUR_AF=0.5239;SAS_AF=0.5297;AA=G|||;VT=SNP
2	185186285	rs28455799	T	C	100	PASS	AC=3917;AF=0.782149;AN=5008;NS=2504;DP=11928;EAS_AF=0.6915;AMR_AF=0.7911;AFR_AF=0.885;EUR_AF=0.7753;SAS_AF=0.7372;AA=C|||;VT=SNP
2	185186484	rs71430140	T	C	100	PASS	AC=629;AF=0.125599;AN=5008;NS=2504;DP=10849;EAS_AF=0.1974;AMR_AF=0.1095;AFR_AF=0.062;EUR_AF=0.1481;SAS_AF=0.1258;AA=T|||;VT=SNP
2	185186670	rs4143776	C	T	100	PASS	AC=536;AF=0.107029;AN=5008;NS=2504;DP=13575;EAS_AF=0.1806;AMR_AF=0.1023;AFR_AF=0.0174;EUR_AF=0.1481;SAS_AF=0.1135;AA=C|||;VT=SNP
2	185187144	rs719736	G	A	100	PASS	AC=1912;AF=0.381789;AN=5008;NS=2504;DP=16023;EAS_AF=0.4464;AMR_AF=0.5677;AFR_AF=0.028;EUR_AF=0.5129;SAS_AF=0.5266;AA=G|||;VT=SNP
2	185188572	rs10183564	T	C	100	PASS	AC=3522;AF=0.703275;AN=5008;NS=2504;DP=18714;EAS_AF=0.6438;AMR_AF=0.7752;AFR_AF=0.6452;EUR_AF=0.7704;SAS_AF=0.7229;AA=C|||;VT=SNP
2	185188590	rs10173537	C	T	100	PASS	AC=3624;AF=0.723642;AN=5008;NS=2504;DP=18793;EAS_AF=0.6438;AMR_AF=0.781;AFR_AF=0.7186;EUR_AF=0.7704;SAS_AF=0.7239;AA=T|||;VT=SNP
2	185188599	rs12470720	T	C	100	PASS	AC=1929;AF=0.385184;AN=5008;NS=2504;DP=18816;EAS_AF=0.4454;AMR_AF=0.572;AFR_AF=0.0272;EUR_AF=0.5239;SAS_AF=0.5317;AA=T|||;VT=SNP
2	185189715	rs72904822	G	A	100	PASS	AC=1928;AF=0.384984;AN=5008;NS=2504;DP=16604;EAS_AF=0.4444;AMR_AF=0.5735;AFR_AF=0.0272;EUR_AF=0.5249;SAS_AF=0.5297;AA=G|||;VT=SNP
2	185190493	rs12467899	G	C	100	PASS	AC=3559;AF=0.710663;AN=5008;NS=2504;DP=16913;EAS_AF=0.6429;AMR_AF=0.7378;AFR_AF=0.8245;EUR_AF=0.667;SAS_AF=0.6524;AA=C|||;VT=SNP
2	185190513	rs12475925	A	T	100	PASS	AC=3252;AF=0.649361;AN=5008;NS=2504;DP=16983;EAS_AF=0.6429;AMR_AF=0.7248;AFR_AF=0.6014;EUR_AF=0.664;SAS_AF=0.6524;AA=A|||;VT=SNP
2	185190616	rs12465090	A	G	100	PASS	AC=3579;AF=0.714657;AN=5008;NS=2504;DP=16552;EAS_AF=0.6438;AMR_AF=0.7435;AFR_AF=0.8253;EUR_AF=0.6769;SAS_AF=0.6564;AA=g|||;VT=SNP
2	185190874	rs4666971	T	C	100	PASS	AC=2583;AF=0.515775;AN=5008;NS=2504;DP=18460;EAS_AF=0.6429;AMR_AF=0.6801;AFR_AF=0.121;EUR_AF=0.661;SAS_AF=0.6524;AA=t|||;VT=SNP
2	185191161	rs12998742	G	A	100	PASS	AC=480;AF=0.0958466;AN=5008;NS=2504;DP=18290;EAS_AF=0.0466;AMR_AF=0.121;AFR_AF=0.0174;EUR_AF=0.2008;SAS_AF=0.1268;AA=G|||;VT=SNP
2	185191288	rs7588228	A	G	100	PASS	AC=3256;AF=0.65016;AN=5008;NS=2504;DP=19359;EAS_AF=0.6429;AMR_AF=0.7248;AFR_AF=0.6044;EUR_AF=0.664;SAS_AF=0.6524;AA=A|||;VT=SNP
2	185192086	rs10209504	T	G	100	PASS	AC=3478;AF=0.694489;AN=5008;NS=2504;DP=9500;EAS_AF=0.6429;AMR_AF=0.7349;AFR_AF=0.7663;EUR_AF=0.665;SAS_AF=0.6524;AA=T|||;VT=SNP
2	185192742	rs13011519	A	G	100	PASS	AC=3508;AF=0.700479;AN=5008;NS=2504;DP=8441;EAS_AF=0.6429;AMR_AF=0.7363;AFR_AF=0.7844;EUR_AF=0.668;SAS_AF=0.6544;AA=G|||;VT=SNP
2	185192753	rs12621107	G	A	100	PASS	AC=3480;AF=0.694888;AN=5008;NS=2504;DP=8911;EAS_AF=0.6429;AMR_AF=0.7349;AFR_AF=0.7655;EUR_AF=0.666;SAS_AF=0.6544;AA=g|||;VT=SNP
2	185193148	rs12614706	A	C	100	PASS	AC=2002;AF=0.39976;AN=5008;NS=2504;DP=16001;EAS_AF=0.5804;AMR_AF=0.5504;AFR_AF=0.0522;EUR_AF=0.4602;SAS_AF=0.5143;AA=A|||;VT=SNP
2	185194107	rs2045285	G	A	100	PASS	AC=3560;AF=0.710863;AN=5008;NS=2504;DP=15075;EAS_AF=0.6429;AMR_AF=0.7378;AFR_AF=0.8253;EUR_AF=0.667;SAS_AF=0.6524;AA=A|||;VT=SNP
2	185194719	rs2045284	G	A	100	PASS	AC=3628;AF=0.724441;AN=5008;NS=2504;DP=17400;EAS_AF=0.6429;AMR_AF=0.7421;AFR_AF=0.8744;EUR_AF=0.667;SAS_AF=0.6524;AA=A|||;VT=SNP
2	185195132	rs2369192	G	A	100	PASS	AC=3459;AF=0.690695;AN=5008;NS=2504;DP=14827;EAS_AF=0.6429;AMR_AF=0.7349;AFR_AF=0.7519;EUR_AF=0.665;SAS_AF=0.6524;AA=G|||;VT=SNP
2	185195472	rs13026881	A	G	100	PASS	AC=3640;AF=0.726837;AN=5008;NS=2504;DP=10139;EAS_AF=0.6429;AMR_AF=0.7435;AFR_AF=0.8699;EUR_AF=0.6839;SAS_AF=0.6524;AA=G|||;VT=SNP
2	185195951	rs10439305	G	A	100	PASS	AC=3459;AF=0.690695;AN=5008;NS=2504;DP=16952;EAS_AF=0.6429;AMR_AF=0.7349;AFR_AF=0.7519;EUR_AF=0.665;SAS_AF=0.6524;AA=G|||;VT=SNP
2	185196453	rs2887461	C	G	100	PASS	AC=3459;AF=0.690695;AN=5008;NS=2504;DP=14674;EAS_AF=0.6429;AMR_AF=0.7349;AFR_AF=0.7519;EUR_AF=0.665;SAS_AF=0.6524;AA=C|||;VT=SNP
2	185196480	rs2369343	G	T	100	PASS	AC=3561;AF=0.711062;AN=5008;NS=2504;DP=14888;EAS_AF=0.6419;AMR_AF=0.7378;AFR_AF=0.826;EUR_AF=0.666;SAS_AF=0.6544;AA=T|||;VT=SNP
2	185196800	rs1378666	T	C	100	PASS	AC=3628;AF=0.724441;AN=5008;NS=2504;DP=14336;EAS_AF=0.6429;AMR_AF=0.7421;AFR_AF=0.8744;EUR_AF=0.667;SAS_AF=0.6524;AA=C|||;VT=SNP
2	185197430	rs7423030	C	T	100	PASS	AC=3458;AF=0.690495;AN=5008;NS=2504;DP=14584;EAS_AF=0.6429;AMR_AF=0.7349;AFR_AF=0.7511;EUR_AF=0.665;SAS_AF=0.6524;AA=C|||;VT=SNP
2	185198135	rs12465214	C	A	100	PASS	AC=1991;AF=0.397564;AN=5008;NS=2504;DP=15787;EAS_AF=0.5804;AMR_AF=0.5461;AFR_AF=0.0522;EUR_AF=0.4592;SAS_AF=0.5072;AA=C|||;VT=SNP
2	185198153	rs17429424	A	T	100	PASS	AC=115;AF=0.0229633;AN=5008;NS=2504;DP=15970;EAS_AF=0.002;AMR_AF=0.0245;AFR_AF=0.0053;EUR_AF=0.0527;SAS_AF=0.0368;AA=A|||;VT=SNP
2	185198425	rs12616371	T	A	100	PASS	AC=2606;AF=0.520367;AN=5008;NS=2504;DP=15238;EAS_AF=0.6429;AMR_AF=0.683;AFR_AF=0.1362;EUR_AF=0.661;SAS_AF=0.6534;AA=T|||;VT=SNP
2	185198456	rs7561599	A	C	100	PASS	AC=3460;AF=0.690895;AN=5008;NS=2504;DP=15427;EAS_AF=0.6429;AMR_AF=0.7378;AFR_AF=0.7511;EUR_AF=0.665;SAS_AF=0.6524;AA=A|||;VT=SNP
2	185198788	rs4666972	G	A	100	PASS	AC=3562;AF=0.711262;AN=5008;NS=2504;DP=14619;EAS_AF=0.6429;AMR_AF=0.7406;AFR_AF=0.8253;EUR_AF=0.667;SAS_AF=0.6524;AA=G|||;VT=SNP
2	185198948	rs17501315	C	T	100	PASS	AC=287;AF=0.0573083;AN=5008;NS=2504;DP=15001;EAS_AF=0.003;AMR_AF=0.0965;AFR_AF=0.0166;EUR_AF=0.1392;SAS_AF=0.0562;AA=C|||;VT=SNP
2	185199294	rs1455877	G	T	100	PASS	AC=3564;AF=0.711661;AN=5008;NS=2504;DP=15638;EAS_AF=0.6429;AMR_AF=0.7421;AFR_AF=0.8253;EUR_AF=0.667;SAS_AF=0.6534;AA=T|||;VT=SNP
2	185201225	rs34568398	A	G	100	PASS	AC=659;AF=0.131589;AN=5008;NS=2504;DP=12294;EAS_AF=0.0367;AMR_AF=0.1311;AFR_AF=0.0976;EUR_AF=0.2256;SAS_AF=0.1789;AA=A|||;VT=SNP
2	185201390	rs10186072	A	C	100	PASS	AC=1592;AF=0.317891;AN=5008;NS=2504;DP=15798;EAS_AF=0.2222;AMR_AF=0.3674;AFR_AF=0.1876;EUR_AF=0.5139;SAS_AF=0.3558;AA=C|||;VT=SNP
2	185201899	rs6733345	G	C	100	PASS	AC=758;AF=0.151358;AN=5008;NS=2504;DP=18098;EAS_AF=0.2728;AMR_AF=0.0403;AFR_AF=0.1634;EUR_AF=0.0527;SAS_AF=0.1902;AA=G|||;VT=SNP
2	185202063	rs6748312	T	A	100	PASS	AC=789;AF=0.157548;AN=5008;NS=2504;DP=14594;EAS_AF=0.2728;AMR_AF=0.0504;AFR_AF=0.1687;EUR_AF=0.0666;SAS_AF=0.1933;AA=T|||;VT=SNP
2	185202299	rs17429465	T	A	100	PASS	AC=408;AF=0.0814696;AN=5008;NS=2504;DP=13557;EAS_AF=0.0655;AMR_AF=0.085;AFR_AF=0.053;EUR_AF=0.1441;SAS_AF=0.0695;AA=T|||;VT=SNP
2	185203302	rs73038462	C	G	100	PASS	AC=781;AF=0.15595;AN=5008;NS=2504;DP=12243;EAS_AF=0.2718;AMR_AF=0.0504;AFR_AF=0.1619;EUR_AF=0.0666;SAS_AF=0.1953;AA=C|||;VT=SNP
2	185203547	rs13400857	T	G	100	PASS	AC=709;AF=0.141573;AN=5008;NS=2504;DP=15914;EAS_AF=0.0456;AMR_AF=0.121;AFR_AF=0.1936;EUR_AF=0.168;SAS_AF=0.1575;AA=T|||;VT=SNP
2	185204609	rs35809014	A	C	100	PASS	AC=571;AF=0.114018;AN=5008;NS=2504;DP=16700;EAS_AF=0.0446;AMR_AF=0.1225;AFR_AF=0.0666;EUR_AF=0.1988;SAS_AF=0.1564;AA=A|||;VT=SNP
2	185206196	rs12693374	A	G	100	PASS	AC=669;AF=0.133586;AN=5008;NS=2504;DP=14289;EAS_AF=0.0446;AMR_AF=0.1268;AFR_AF=0.1384;EUR_AF=0.1988;SAS_AF=0.1564;AA=A|||;VT=SNP
2	185207198	rs1455888	G	A	100	PASS	AC=1854;AF=0.370208;AN=5008;NS=2504;DP=19491;EAS_AF=0.5208;AMR_AF=0.5605;AFR_AF=0.0257;EUR_AF=0.4702;SAS_AF=0.4427;AA=G|||;VT=SNP
2	185207504	rs971784	A	G	100	PASS	AC=4435;AF=0.885583;AN=5008;NS=2504;DP=19259;EAS_AF=0.9802;AMR_AF=0.8631;AFR_AF=0.8427;EUR_AF=0.8728;SAS_AF=0.8753;AA=G|||;VT=SNP
2	185207573	rs971783	T	C	100	PASS	AC=416;AF=0.0830671;AN=5008;NS=2504;DP=18423;EAS_AF=0.0655;AMR_AF=0.0865;AFR_AF=0.0582;EUR_AF=0.1441;SAS_AF=0.0695;AA=T|||;VT=SNP
2	185207659	rs971782	T	G	100	PASS	AC=413;AF=0.0824681;AN=5008;NS=2504;DP=19662;EAS_AF=0.0655;AMR_AF=0.085;AFR_AF=0.056;EUR_AF=0.1451;SAS_AF=0.0695;AA=T|||;VT=SNP
2	185208768	rs11685073	G	T	100	PASS	AC=417;AF=0.0832668;AN=5008;NS=2504;DP=12143;EAS_AF=0.0655;AMR_AF=0.0879;AFR_AF=0.0582;EUR_AF=0.1441;SAS_AF=0.0695;AA=G|||;VT=SNP
2	185209279	rs12327924	A	G	100	PASS	AC=614;AF=0.122604;AN=5008;NS=2504;DP=15129;EAS_AF=0.0446;AMR_AF=0.1009;AFR_AF=0.1384;EUR_AF=0.165;SAS_AF=0.1534;AA=A|||;VT=SNP
2	185209669	rs2168382	C	G	100	PASS	AC=4434;AF=0.885383;AN=5008;NS=2504;DP=16340;EAS_AF=0.9802;AMR_AF=0.8631;AFR_AF=0.8427;EUR_AF=0.8728;SAS_AF=0.8742;AA=G|||;VT=SNP
2	185209930	rs12464743	A	G	100	PASS	AC=1919;AF=0.383187;AN=5008;NS=2504;DP=17159;EAS_AF=0.5218;AMR_AF=0.5908;AFR_AF=0.0257;EUR_AF=0.507;SAS_AF=0.4489;AA=A|||;VT=SNP
2	185209989	rs993147	T	C	100	PASS	AC=748;AF=0.149361;AN=5008;NS=2504;DP=17298;EAS_AF=0.2698;AMR_AF=0.0389;AFR_AF=0.1596;EUR_AF=0.0507;SAS_AF=0.1912;AA=T|||;VT=SNP
2	185210610	rs12328731	T	G	100	PASS	AC=613;AF=0.122404;AN=5008;NS=2504;DP=16503;EAS_AF=0.0446;AMR_AF=0.1009;AFR_AF=0.1384;EUR_AF=0.164;SAS_AF=0.1534;AA=T|||;VT=SNP
2	185210745	rs1455887	T	C	100	PASS	AC=4434;AF=0.885383;AN=5008;NS=2504;DP=16543;EAS_AF=0.9802;AMR_AF=0.8631;AFR_AF=0.8427;EUR_AF=0.8728;SAS_AF=0.8742;AA=C|||;VT=SNP
2	185211017	rs113292544	G	A	100	PASS	AC=136;AF=0.0271565;AN=5008;NS=2504;DP=20390;EAS_AF=0.002;AMR_AF=0.036;AFR_AF=0.0068;EUR_AF=0.0626;SAS_AF=0.0378;AA=G|||;VT=SNP
2	185211705	rs2198717	T	C	100	PASS	AC=1914;AF=0.382188;AN=5008;NS=2504;DP=20873;EAS_AF=0.5218;AMR_AF=0.5865;AFR_AF=0.0257;EUR_AF=0.505;SAS_AF=0.4489;AA=T|||;VT=SNP
2	185211739	rs2219224	G	A	100	PASS	AC=2677;AF=0.534545;AN=5008;NS=2504;DP=20702;EAS_AF=0.7927;AMR_AF=0.6268;AFR_AF=0.1936;EUR_AF=0.5577;SAS_AF=0.6401;AA=G|||;VT=SNP
2	185212246	rs2198715	T	C	100	PASS	AC=611;AF=0.122005;AN=5008;NS=2504;DP=17080;EAS_AF=0.0446;AMR_AF=0.0994;AFR_AF=0.1384;EUR_AF=0.164;SAS_AF=0.1524;AA=T|||;VT=SNP
2	185212419	rs76777147	A	G	100	PASS	AC=514;AF=0.102636;AN=5008;NS=2504;DP=15962;EAS_AF=0.0446;AMR_AF=0.0965;AFR_AF=0.0666;EUR_AF=0.165;SAS_AF=0.1513;AA=A|||;VT=SNP
2	185213008	rs71430144	C	T	100	PASS	AC=609;AF=0.121605;AN=5008;NS=2504;DP=15933;EAS_AF=0.0446;AMR_AF=0.0994;AFR_AF=0.1384;EUR_AF=0.164;SAS_AF=0.1503;AA=C|||;VT=SNP
2	185213131	rs1378676	C	G	100	PASS	AC=1913;AF=0.381989;AN=5008;NS=2504;DP=16636;EAS_AF=0.5218;AMR_AF=0.5865;AFR_AF=0.0257;EUR_AF=0.505;SAS_AF=0.4479;AA=C|||;VT=SNP
2	185213344	rs1378675	A	G	100	PASS	AC=2789;AF=0.556909;AN=5008;NS=2504;DP=16442;EAS_AF=0.87;AMR_AF=0.6311;AFR_AF=0.2035;EUR_AF=0.5616;SAS_AF=0.6544;AA=G|||;VT=SNP
2	185213404	rs1378674	T	A	100	PASS	AC=1913;AF=0.381989;AN=5008;NS=2504;DP=15801;EAS_AF=0.5218;AMR_AF=0.5865;AFR_AF=0.0257;EUR_AF=0.505;SAS_AF=0.4479;AA=T|||;VT=SNP
2	185213412	rs1378673	T	A	100	PASS	AC=1913;AF=0.381989;AN=5008;NS=2504;DP=15906;EAS_AF=0.5218;AMR_AF=0.5865;AFR_AF=0.0257;EUR_AF=0.505;SAS_AF=0.4479;AA=T|||;VT=SNP
2	185213969	rs56735653	C	A	100	PASS	AC=758;AF=0.151358;AN=5008;NS=2504;DP=16922;EAS_AF=0.2708;AMR_AF=0.0403;AFR_AF=0.1619;EUR_AF=0.0527;SAS_AF=0.1943;AA=C|||;VT=SNP
2	185214225	rs71430145	C	T	100	PASS	AC=511;AF=0.102037;AN=5008;NS=2504;DP=17541;EAS_AF=0.0446;AMR_AF=0.0951;AFR_AF=0.0666;EUR_AF=0.164;SAS_AF=0.1503;AA=C|||;VT=SNP
2	185214641	rs1598498	G	A	100	PASS	AC=1916;AF=0.382588;AN=5008;NS=2504;DP=17242;EAS_AF=0.5218;AMR_AF=0.5879;AFR_AF=0.0257;EUR_AF=0.506;SAS_AF=0.4489;AA=G|||;VT=SNP
2	185214699	rs1598497	C	T	100	PASS	AC=1916;AF=0.382588;AN=5008;NS=2504;DP=17651;EAS_AF=0.5218;AMR_AF=0.5879;AFR_AF=0.0257;EUR_AF=0.506;SAS_AF=0.4489;AA=C|||;VT=SNP
2	185215055	rs35424521	G	A	100	PASS	AC=514;AF=0.102636;AN=5008;NS=2504;DP=17132;EAS_AF=0.0446;AMR_AF=0.0965;AFR_AF=0.0666;EUR_AF=0.165;SAS_AF=0.1513;AA=G|||;VT=SNP
2	185215228	rs1455886	A	G	100	PASS	AC=764;AF=0.152556;AN=5008;NS=2504;DP=18485;EAS_AF=0.2708;AMR_AF=0.0403;AFR_AF=0.1679;EUR_AF=0.0527;SAS_AF=0.1922;AA=A|||;VT=SNP
2	185215376	rs34553303	A	G	100	PASS	AC=1917;AF=0.382788;AN=5008;NS=2504;DP=18582;EAS_AF=0.5218;AMR_AF=0.5879;AFR_AF=0.0257;EUR_AF=0.507;SAS_AF=0.4489;AA=A|||;VT=SNP
2	185216956	rs73038473	G	A	100	PASS	AC=763;AF=0.152356;AN=5008;NS=2504;DP=16716;EAS_AF=0.2708;AMR_AF=0.0403;AFR_AF=0.1679;EUR_AF=0.0527;SAS_AF=0.1912;AA=G|||;VT=SNP
2	185217017	rs10174203	A	G	100	PASS	AC=611;AF=0.122005;AN=5008;NS=2504;DP=15271;EAS_AF=0.0446;AMR_AF=0.098;AFR_AF=0.1384;EUR_AF=0.165;SAS_AF=0.1524;AA=A|||;VT=SNP
2	185217338	rs13008055	G	A	100	PASS	AC=1915;AF=0.382388;AN=5008;NS=2504;DP=14196;EAS_AF=0.5218;AMR_AF=0.5893;AFR_AF=0.0257;EUR_AF=0.505;SAS_AF=0.4479;AA=G|||;VT=SNP
2	185220324	rs6728015	G	T	100	PASS	AC=755;AF=0.150759;AN=5008;NS=2504;DP=13939;EAS_AF=0.2708;AMR_AF=0.0403;AFR_AF=0.1619;EUR_AF=0.0527;SAS_AF=0.1912;AA=G|||;VT=SNP
2	185220706	rs12465092	A	G	100	PASS	AC=1918;AF=0.382987;AN=5008;NS=2504;DP=13718;EAS_AF=0.5218;AMR_AF=0.5908;AFR_AF=0.0257;EUR_AF=0.506;SAS_AF=0.4489;AA=A|||;VT=SNP
2	185221268	rs17501385	T	C	100	PASS	AC=514;AF=0.102636;AN=5008;NS=2504;DP=14757;EAS_AF=0.0446;AMR_AF=0.0965;AFR_AF=0.0666;EUR_AF=0.165;SAS_AF=0.1513;AA=T|||;VT=SNP
2	185221379	rs12998972	G	A	100	PASS	AC=1913;AF=0.381989;AN=5008;NS=2504;DP=15715;EAS_AF=0.5218;AMR_AF=0.5865;AFR_AF=0.0257;EUR_AF=0.505;SAS_AF=0.4479;AA=G|||;VT=SNP
2	185221572	rs17583152	C	A	100	PASS	AC=763;AF=0.152356;AN=5008;NS=2504;DP=16367;EAS_AF=0.2708;AMR_AF=0.0403;AFR_AF=0.1679;EUR_AF=0.0527;SAS_AF=0.1912;AA=C|||;VT=SNP
2	185221959	rs10209231	T	G	100	PASS	AC=3716;AF=0.742013;AN=5008;NS=2504;DP=18432;EAS_AF=0.9147;AMR_AF=0.7565;AFR_AF=0.5666;EUR_AF=0.7276;SAS_AF=0.8057;AA=G|||;VT=SNP
2	185222421	rs10497648	G	C	100	PASS	AC=474;AF=0.0946486;AN=5008;NS=2504;DP=16253;EAS_AF=0.244;AMR_AF=0.0303;AFR_AF=0.003;EUR_AF=0.0437;SAS_AF=0.1626;AA=G|||;VT=SNP
2	185222597	rs112007611	G	A	100	PASS	AC=864;AF=0.172524;AN=5008;NS=2504;DP=10617;EAS_AF=0.2679;AMR_AF=0.3199;AFR_AF=0.0121;EUR_AF=0.1859;SAS_AF=0.1728;AA=G|||;VT=SNP
2	185222643	rs12611587	T	G	100	PASS	AC=1916;AF=0.382588;AN=5008;NS=2504;DP=13001;EAS_AF=0.5218;AMR_AF=0.5879;AFR_AF=0.0257;EUR_AF=0.506;SAS_AF=0.4489;AA=T|||;VT=SNP
2	185223403	rs17429535	T	C	100	PASS	AC=511;AF=0.102037;AN=5008;NS=2504;DP=16894;EAS_AF=0.0446;AMR_AF=0.0951;AFR_AF=0.0666;EUR_AF=0.164;SAS_AF=0.1503;AA=T|||;VT=SNP
2	185224396	rs10203961	C	T	100	PASS	AC=607;AF=0.121206;AN=5008;NS=2504;DP=16315;EAS_AF=0.0446;AMR_AF=0.0965;AFR_AF=0.1384;EUR_AF=0.164;SAS_AF=0.1503;AA=C|||;VT=SNP
2	185225000	rs17501434	A	G	100	PASS	AC=512;AF=0.102236;AN=5008;NS=2504;DP=15193;EAS_AF=0.0446;AMR_AF=0.0937;AFR_AF=0.0666;EUR_AF=0.165;SAS_AF=0.1513;AA=A|||;VT=SNP
2	185225303	rs17616825	G	A	100	PASS	AC=755;AF=0.150759;AN=5008;NS=2504;DP=18691;EAS_AF=0.2708;AMR_AF=0.0403;AFR_AF=0.1619;EUR_AF=0.0527;SAS_AF=0.1912;AA=G|||;VT=SNP
2	185226984	rs1443021	T	A	100	PASS	AC=3400;AF=0.678914;AN=5008;NS=2504;DP=16904;EAS_AF=0.9147;AMR_AF=0.7305;AFR_AF=0.3419;EUR_AF=0.7266;SAS_AF=0.8057;AA=A|||;VT=SNP
2	185227071	rs1443022	C	T	100	PASS	AC=2792;AF=0.557508;AN=5008;NS=2504;DP=16058;EAS_AF=0.87;AMR_AF=0.6326;AFR_AF=0.2035;EUR_AF=0.5626;SAS_AF=0.6554;AA=T|||;VT=SNP
2	185227239	rs17583216	A	C	100	PASS	AC=751;AF=0.14996;AN=5008;NS=2504;DP=15328;EAS_AF=0.2718;AMR_AF=0.0389;AFR_AF=0.1604;EUR_AF=0.0507;SAS_AF=0.1912;AA=A|||;VT=SNP
2	185227863	rs62177062	C	A	100	PASS	AC=153;AF=0.0305511;AN=5008;NS=2504;DP=16331;EAS_AF=0.002;AMR_AF=0.0562;AFR_AF=0.003;EUR_AF=0.0944;SAS_AF=0.0133;AA=C|||;VT=SNP
2	185228030	rs12997790	G	T	100	PASS	AC=1919;AF=0.383187;AN=5008;NS=2504;DP=18165;EAS_AF=0.5218;AMR_AF=0.5879;AFR_AF=0.0272;EUR_AF=0.507;SAS_AF=0.4489;AA=G|||;VT=SNP
2	185228736	rs12466190	G	T	100	PASS	AC=871;AF=0.173922;AN=5008;NS=2504;DP=17317;EAS_AF=0.2688;AMR_AF=0.3199;AFR_AF=0.0121;EUR_AF=0.1849;SAS_AF=0.18;AA=G|||;VT=SNP
2	185228828	rs7605147	T	A	100	PASS	AC=4434;AF=0.885383;AN=5008;NS=2504;DP=16898;EAS_AF=0.9802;AMR_AF=0.8631;AFR_AF=0.8427;EUR_AF=0.8728;SAS_AF=0.8742;AA=A|||;VT=SNP
2	185229120	rs4666975	G	T	100	PASS	AC=4433;AF=0.885184;AN=5008;NS=2504;DP=18004;EAS_AF=0.9802;AMR_AF=0.8631;AFR_AF=0.8419;EUR_AF=0.8728;SAS_AF=0.8742;AA=T|||;VT=SNP
2	185229307	rs4666976	G	A	100	PASS	AC=2791;AF=0.557308;AN=5008;NS=2504;DP=17810;EAS_AF=0.87;AMR_AF=0.6326;AFR_AF=0.2035;EUR_AF=0.5626;SAS_AF=0.6544;AA=A|||;VT=SNP
2	185229509	rs4666977	A	C	100	PASS	AC=2792;AF=0.557508;AN=5008;NS=2504;DP=18546;EAS_AF=0.87;AMR_AF=0.6311;AFR_AF=0.2042;EUR_AF=0.5636;SAS_AF=0.6544;AA=C|||;VT=SNP
2	185229946	rs60781654	A	T	100	PASS	AC=763;AF=0.152356;AN=5008;NS=2504;DP=17063;EAS_AF=0.2708;AMR_AF=0.0403;AFR_AF=0.1679;EUR_AF=0.0527;SAS_AF=0.1912;AA=A|||;VT=SNP
2	185229980	rs10176508	G	A	100	PASS	AC=4435;AF=0.885583;AN=5008;NS=2504;DP=17708;EAS_AF=0.9802;AMR_AF=0.8631;AFR_AF=0.8427;EUR_AF=0.8728;SAS_AF=0.8753;AA=A|||;VT=SNP
2	185230446	rs1443023	C	G	100	PASS	AC=1917;AF=0.382788;AN=5008;NS=2504;DP=17054;EAS_AF=0.5218;AMR_AF=0.5879;AFR_AF=0.0257;EUR_AF=0.507;SAS_AF=0.4489;AA=C|||;VT=SNP
2	185230499	rs10200357	A	T	100	PASS	AC=607;AF=0.121206;AN=5008;NS=2504;DP=15809;EAS_AF=0.0446;AMR_AF=0.0965;AFR_AF=0.1384;EUR_AF=0.164;SAS_AF=0.1503;AA=A|||;VT=SNP
2	185230912	rs73038494	G	T	100	PASS	AC=761;AF=0.151957;AN=5008;NS=2504;DP=14752;EAS_AF=0.2708;AMR_AF=0.0403;AFR_AF=0.1679;EUR_AF=0.0517;SAS_AF=0.1902;AA=G|||;VT=SNP
2	185231203	rs11695126	G	A	100	PASS	AC=417;AF=0.0832668;AN=5008;NS=2504;DP=19102;EAS_AF=0.0655;AMR_AF=0.0865;AFR_AF=0.059;EUR_AF=0.1431;SAS_AF=0.0706;AA=G|||;VT=SNP
2	185231581	rs113241539	C	A	100	PASS	AC=138;AF=0.0275559;AN=5008;NS=2504;DP=19116;EAS_AF=0.002;AMR_AF=0.036;AFR_AF=0.0068;EUR_AF=0.0646;SAS_AF=0.0378;AA=C|||;VT=SNP
2	185231928	rs34376643	A	G	100	PASS	AC=2797;AF=0.558506;AN=5008;NS=2504;DP=16806;EAS_AF=0.87;AMR_AF=0.6354;AFR_AF=0.2042;EUR_AF=0.5646;SAS_AF=0.6554;AA=G|||;VT=SNP
2	185232019	rs62177067	C	T	100	PASS	AC=736;AF=0.146965;AN=5008;NS=2504;DP=17830;EAS_AF=0.0655;AMR_AF=0.1095;AFR_AF=0.2882;EUR_AF=0.1441;SAS_AF=0.0695;AA=T|||;VT=SNP
2	185232216	rs13015290	T	A	100	PASS	AC=509;AF=0.101637;AN=5008;NS=2504;DP=16435;EAS_AF=0.0446;AMR_AF=0.0922;AFR_AF=0.0666;EUR_AF=0.164;SAS_AF=0.1503;AA=T|||;VT=SNP
2	185232665	rs28876978	G	A	100	PASS	AC=1919;AF=0.383187;AN=5008;NS=2504;DP=16477;EAS_AF=0.5218;AMR_AF=0.5908;AFR_AF=0.0257;EUR_AF=0.507;SAS_AF=0.4489;AA=G|||;VT=SNP
2	185232666	rs55869038	T	C	100	PASS	AC=754;AF=0.150559;AN=5008;NS=2504;DP=16485;EAS_AF=0.2708;AMR_AF=0.0403;AFR_AF=0.1626;EUR_AF=0.0507;SAS_AF=0.1912;AA=T|||;VT=SNP
2	185233001	rs61196908	A	G	100	PASS	AC=764;AF=0.152556;AN=5008;NS=2504;DP=18301;EAS_AF=0.2708;AMR_AF=0.0403;AFR_AF=0.1687;EUR_AF=0.0527;SAS_AF=0.1912;AA=A|||;VT=SNP
2	185233191	rs13387150	G	A	100	PASS	AC=606;AF=0.121006;AN=5008;NS=2504;DP=20067;EAS_AF=0.0446;AMR_AF=0.0951;AFR_AF=0.1384;EUR_AF=0.164;SAS_AF=0.1503;AA=G|||;VT=SNP
2	185234102	rs7349369	C	T	100	PASS	AC=1920;AF=0.383387;AN=5008;NS=2504;DP=19351;EAS_AF=0.5218;AMR_AF=0.5908;AFR_AF=0.0257;EUR_AF=0.507;SAS_AF=0.4499;AA=C|||;VT=SNP
2	185234256	rs7349432	T	A	100	PASS	AC=4434;AF=0.885383;AN=5008;NS=2504;DP=18949;EAS_AF=0.9802;AMR_AF=0.8631;AFR_AF=0.8427;EUR_AF=0.8728;SAS_AF=0.8742;AA=A|||;VT=SNP
2	185234932	rs74269778	A	T	100	PASS	AC=534;AF=0.106629;AN=5008;NS=2504;DP=14624;EAS_AF=0.2708;AMR_AF=0.0303;AFR_AF=0.003;EUR_AF=0.0487;SAS_AF=0.1912;AA=A|||;VT=SNP
2	185235166	rs35071123	A	G	100	PASS	AC=509;AF=0.101637;AN=5008;NS=2504;DP=15513;EAS_AF=0.0446;AMR_AF=0.0922;AFR_AF=0.0666;EUR_AF=0.164;SAS_AF=0.1503;AA=A|||;VT=SNP
2	185235230	rs71430148	C	A	100	PASS	AC=606;AF=0.121006;AN=5008;NS=2504;DP=16682;EAS_AF=0.0446;AMR_AF=0.0951;AFR_AF=0.1384;EUR_AF=0.164;SAS_AF=0.1503;AA=C|||;VT=SNP
2	185235861	rs1372949	T	C	100	PASS	AC=506;AF=0.101038;AN=5008;NS=2504;DP=19545;EAS_AF=0.0198;AMR_AF=0.134;AFR_AF=0.1089;EUR_AF=0.1252;SAS_AF=0.1258;AA=T|||;VT=SNP
2	185235987	rs73035481	C	A	100	PASS	AC=763;AF=0.152356;AN=5008;NS=2504;DP=18753;EAS_AF=0.2708;AMR_AF=0.0403;AFR_AF=0.1687;EUR_AF=0.0527;SAS_AF=0.1902;AA=C|||;VT=SNP
2	185236742	rs71430149	C	T	100	PASS	AC=508;AF=0.101438;AN=5008;NS=2504;DP=18254;EAS_AF=0.0446;AMR_AF=0.0908;AFR_AF=0.0666;EUR_AF=0.164;SAS_AF=0.1503;AA=C|||;VT=SNP
2	185237961	rs71430150	G	A	100	PASS	AC=511;AF=0.102037;AN=5008;NS=2504;DP=12859;EAS_AF=0.0446;AMR_AF=0.0922;AFR_AF=0.0681;EUR_AF=0.164;SAS_AF=0.1503;AA=T|||;VT=SNP
2	185238681	rs7582066	A	G	100	PASS	AC=4434;AF=0.885383;AN=5008;NS=2504;DP=19011;EAS_AF=0.9802;AMR_AF=0.8631;AFR_AF=0.8427;EUR_AF=0.8728;SAS_AF=0.8742;AA=G|||;VT=SNP
2	185239448	rs1596269	G	T	100	PASS	AC=3695;AF=0.737819;AN=5008;NS=2504;DP=19360;EAS_AF=0.9147;AMR_AF=0.7522;AFR_AF=0.553;EUR_AF=0.7286;SAS_AF=0.8047;AA=T|||;VT=SNP
2	185239457	rs56061105	C	T	100	PASS	AC=417;AF=0.0832668;AN=5008;NS=2504;DP=19296;EAS_AF=0.0665;AMR_AF=0.0865;AFR_AF=0.0582;EUR_AF=0.1441;SAS_AF=0.0695;AA=C|||;VT=SNP
2	185240097	rs2369583	A	G	100	PASS	AC=755;AF=0.150759;AN=5008;NS=2504;DP=16589;EAS_AF=0.2708;AMR_AF=0.0403;AFR_AF=0.1626;EUR_AF=0.0527;SAS_AF=0.1902;AA=A|||;VT=SNP
2	185241181	rs59306717	A	G	100	PASS	AC=763;AF=0.152356;AN=5008;NS=2504;DP=16946;EAS_AF=0.2708;AMR_AF=0.0403;AFR_AF=0.1687;EUR_AF=0.0527;SAS_AF=0.1902;AA=A|||;VT=SNP
2	185241622	rs716544	T	G	100	PASS	AC=1922;AF=0.383786;AN=5008;NS=2504;DP=16259;EAS_AF=0.5218;AMR_AF=0.5908;AFR_AF=0.0272;EUR_AF=0.508;SAS_AF=0.4489;AA=T|||;VT=SNP
2	185241773	rs716545	T	C	100	PASS	AC=753;AF=0.150359;AN=5008;NS=2504;DP=16364;EAS_AF=0.2708;AMR_AF=0.0403;AFR_AF=0.1626;EUR_AF=0.0507;SAS_AF=0.1902;AA=T|||;VT=SNP
2	185241884	rs73035491	G	T	100	PASS	AC=755;AF=0.150759;AN=5008;NS=2504;DP=16226;EAS_AF=0.2708;AMR_AF=0.0403;AFR_AF=0.1626;EUR_AF=0.0527;SAS_AF=0.1902;AA=G|||;VT=SNP
2	185242840	rs72890013	C	T	100	PASS	AC=411;AF=0.0820687;AN=5008;NS=2504;DP=20044;EAS_AF=0.0655;AMR_AF=0.085;AFR_AF=0.056;EUR_AF=0.1431;SAS_AF=0.0695;AA=C|||;VT=SNP
2	185242856	rs13028278	G	A	100	PASS	AC=508;AF=0.101438;AN=5008;NS=2504;DP=19814;EAS_AF=0.0446;AMR_AF=0.0908;AFR_AF=0.0666;EUR_AF=0.164;SAS_AF=0.1503;AA=G|||;VT=SNP
2	185243509	rs73035493	G	A	100	PASS	AC=753;AF=0.150359;AN=5008;NS=2504;DP=16990;EAS_AF=0.2708;AMR_AF=0.0403;AFR_AF=0.1626;EUR_AF=0.0507;SAS_AF=0.1902;AA=G|||;VT=SNP
2	185243700	rs12693375	C	T	100	PASS	AC=605;AF=0.120807;AN=5008;NS=2504;DP=16741;EAS_AF=0.0446;AMR_AF=0.0951;AFR_AF=0.1377;EUR_AF=0.164;SAS_AF=0.1503;AA=C|||;VT=SNP
2	185244259	rs13036001	C	T	100	PASS	AC=507;AF=0.101238;AN=5008;NS=2504;DP=13373;EAS_AF=0.0446;AMR_AF=0.0908;AFR_AF=0.0666;EUR_AF=0.164;SAS_AF=0.1493;AA=C|||;VT=SNP
2	185244435	rs60929313	G	C	100	PASS	AC=752;AF=0.15016;AN=5008;NS=2504;DP=14539;EAS_AF=0.2708;AMR_AF=0.0403;AFR_AF=0.1619;EUR_AF=0.0507;SAS_AF=0.1902;AA=G|||;VT=SNP
2	185246350	rs58391394	A	G	100	PASS	AC=752;AF=0.15016;AN=5008;NS=2504;DP=13523;EAS_AF=0.2698;AMR_AF=0.0403;AFR_AF=0.1611;EUR_AF=0.0527;SAS_AF=0.1902;AA=A|||;VT=SNP
2	185246887	rs73035497	C	T	100	PASS	AC=772;AF=0.154153;AN=5008;NS=2504;DP=16294;EAS_AF=0.2698;AMR_AF=0.0403;AFR_AF=0.1762;EUR_AF=0.0527;SAS_AF=0.1902;AA=C|||;VT=SNP
2	185247017	rs73035500	A	G	100	PASS	AC=772;AF=0.154153;AN=5008;NS=2504;DP=16371;EAS_AF=0.2698;AMR_AF=0.0403;AFR_AF=0.1762;EUR_AF=0.0527;SAS_AF=0.1902;AA=A|||;VT=SNP
2	185247257	rs36012782	C	G	100	PASS	AC=607;AF=0.121206;AN=5008;NS=2504;DP=16026;EAS_AF=0.0446;AMR_AF=0.1758;AFR_AF=0.0756;EUR_AF=0.1909;SAS_AF=0.1513;AA=C|||;VT=SNP
2	185247681	rs72890016	T	A	100	PASS	AC=419;AF=0.0836661;AN=5008;NS=2504;DP=11302;EAS_AF=0.0665;AMR_AF=0.0865;AFR_AF=0.0605;EUR_AF=0.1431;SAS_AF=0.0695;AA=T|||;VT=SNP
2	185249000	rs12468883	A	G	100	PASS	AC=1922;AF=0.383786;AN=5008;NS=2504;DP=15681;EAS_AF=0.5218;AMR_AF=0.5922;AFR_AF=0.0265;EUR_AF=0.508;SAS_AF=0.4489;AA=A|||;VT=SNP
2	185250066	rs58886342	T	C	100	PASS	AC=777;AF=0.155152;AN=5008;NS=2504;DP=15939;EAS_AF=0.2698;AMR_AF=0.0403;AFR_AF=0.18;EUR_AF=0.0527;SAS_AF=0.1902;AA=T|||;VT=SNP
2	185250200	rs35690105	A	T	100	PASS	AC=509;AF=0.101637;AN=5008;NS=2504;DP=17722;EAS_AF=0.0446;AMR_AF=0.0908;AFR_AF=0.0673;EUR_AF=0.164;SAS_AF=0.1503;AA=A|||;VT=SNP
2	185250355	rs12478223	C	A	100	PASS	AC=1920;AF=0.383387;AN=5008;NS=2504;DP=18676;EAS_AF=0.5218;AMR_AF=0.5908;AFR_AF=0.0265;EUR_AF=0.507;SAS_AF=0.4489;AA=C|||;VT=SNP
2	185250673	rs12473165	G	A	100	PASS	AC=1921;AF=0.383586;AN=5008;NS=2504;DP=20596;EAS_AF=0.5218;AMR_AF=0.5908;AFR_AF=0.0265;EUR_AF=0.508;SAS_AF=0.4489;AA=G|||;VT=SNP
2	185251050	rs35656673	T	C	100	PASS	AC=509;AF=0.101637;AN=5008;NS=2504;DP=20658;EAS_AF=0.0446;AMR_AF=0.0908;AFR_AF=0.0673;EUR_AF=0.164;SAS_AF=0.1503;AA=T|||;VT=SNP
2	185251751	rs35943580	C	T	100	PASS	AC=509;AF=0.101637;AN=5008;NS=2504;DP=20077;EAS_AF=0.0446;AMR_AF=0.0908;AFR_AF=0.0673;EUR_AF=0.164;SAS_AF=0.1503;AA=C|||;VT=SNP
2	185251767	rs1596270	T	C	100	PASS	AC=3434;AF=0.685703;AN=5008;NS=2504;DP=19862;EAS_AF=0.9137;AMR_AF=0.7291;AFR_AF=0.3684;EUR_AF=0.7286;SAS_AF=0.8047;AA=C|||;VT=SNP
2	185251841	rs1596271	C	T	100	PASS	AC=3430;AF=0.684904;AN=5008;NS=2504;DP=19285;EAS_AF=0.9137;AMR_AF=0.7291;AFR_AF=0.3654;EUR_AF=0.7286;SAS_AF=0.8047;AA=T|||;VT=SNP
2	185252129	rs6751401	G	T	100	PASS	AC=413;AF=0.0824681;AN=5008;NS=2504;DP=19660;EAS_AF=0.0665;AMR_AF=0.085;AFR_AF=0.0567;EUR_AF=0.1431;SAS_AF=0.0695;AA=G|||;VT=SNP
2	185252168	rs35371490	A	G	100	PASS	AC=510;AF=0.101837;AN=5008;NS=2504;DP=20186;EAS_AF=0.0446;AMR_AF=0.0922;AFR_AF=0.0673;EUR_AF=0.164;SAS_AF=0.1503;AA=A|||;VT=SNP
2	185252515	rs1579762	G	A	100	PASS	AC=3434;AF=0.685703;AN=5008;NS=2504;DP=18263;EAS_AF=0.9137;AMR_AF=0.7291;AFR_AF=0.3684;EUR_AF=0.7286;SAS_AF=0.8047;AA=A|||;VT=SNP
2	185252749	rs1579763	A	C	100	PASS	AC=779;AF=0.155551;AN=5008;NS=2504;DP=17425;EAS_AF=0.2698;AMR_AF=0.0403;AFR_AF=0.1815;EUR_AF=0.0527;SAS_AF=0.1902;AA=A|||;VT=SNP
2	185253044	rs34768597	G	A	100	PASS	AC=509;AF=0.101637;AN=5008;NS=2504;DP=17563;EAS_AF=0.0446;AMR_AF=0.0908;AFR_AF=0.0673;EUR_AF=0.164;SAS_AF=0.1503;AA=G|||;VT=SNP
2	185254137	rs11680948	A	G	100	PASS	AC=414;AF=0.0826677;AN=5008;NS=2504;DP=18500;EAS_AF=0.0665;AMR_AF=0.085;AFR_AF=0.0575;EUR_AF=0.1431;SAS_AF=0.0695;AA=A|||;VT=SNP
2	185254281	rs59153068	T	C	100	PASS	AC=770;AF=0.153754;AN=5008;NS=2504;DP=17076;EAS_AF=0.2698;AMR_AF=0.0403;AFR_AF=0.1747;EUR_AF=0.0527;SAS_AF=0.1902;AA=T|||;VT=SNP
2	185254406	rs12615674	A	G	100	PASS	AC=1921;AF=0.383586;AN=5008;NS=2504;DP=16548;EAS_AF=0.5218;AMR_AF=0.5908;AFR_AF=0.0265;EUR_AF=0.508;SAS_AF=0.4489;AA=A|||;VT=SNP
2	185254891	rs1584013	G	A	100	PASS	AC=4415;AF=0.881589;AN=5008;NS=2504;DP=15765;EAS_AF=0.9802;AMR_AF=0.8588;AFR_AF=0.8306;EUR_AF=0.8728;SAS_AF=0.8742;AA=A|||;VT=SNP
2	185255174	rs10183205	A	G	100	PASS	AC=4414;AF=0.88139;AN=5008;NS=2504;DP=16795;EAS_AF=0.9802;AMR_AF=0.8588;AFR_AF=0.8298;EUR_AF=0.8728;SAS_AF=0.8742;AA=G|||;VT=SNP
2	185256342	rs1348340	T	C	100	PASS	AC=769;AF=0.153554;AN=5008;NS=2504;DP=13079;EAS_AF=0.2698;AMR_AF=0.0403;AFR_AF=0.174;EUR_AF=0.0527;SAS_AF=0.1902;AA=T|||;VT=SNP
2	185256366	rs1372950	A	G	100	PASS	AC=1922;AF=0.383786;AN=5008;NS=2504;DP=13456;EAS_AF=0.5218;AMR_AF=0.5908;AFR_AF=0.0265;EUR_AF=0.5089;SAS_AF=0.4489;AA=A|||;VT=SNP
2	185256424	rs1348341	C	T	100	PASS	AC=1398;AF=0.279153;AN=5008;NS=2504;DP=15119;EAS_AF=0.3919;AMR_AF=0.1354;AFR_AF=0.2564;EUR_AF=0.2207;SAS_AF=0.3558;AA=T|||;VT=SNP
2	185256619	rs4666978	C	A	100	PASS	AC=1921;AF=0.383586;AN=5008;NS=2504;DP=15485;EAS_AF=0.5218;AMR_AF=0.5908;AFR_AF=0.0265;EUR_AF=0.508;SAS_AF=0.4489;AA=C|||;VT=SNP
2	185257203	rs62177069	A	G	100	PASS	AC=410;AF=0.081869;AN=5008;NS=2504;DP=16106;EAS_AF=0.0665;AMR_AF=0.085;AFR_AF=0.0545;EUR_AF=0.1431;SAS_AF=0.0695;AA=A|||;VT=SNP
2	185257415	rs981091	G	A	100	PASS	AC=3321;AF=0.663139;AN=5008;NS=2504;DP=16322;EAS_AF=0.9137;AMR_AF=0.7262;AFR_AF=0.2844;EUR_AF=0.7286;SAS_AF=0.8047;AA=A|||;VT=SNP
2	185257591	rs73981607	A	C	100	PASS	AC=891;AF=0.177915;AN=5008;NS=2504;DP=16423;EAS_AF=0.2698;AMR_AF=0.0432;AFR_AF=0.2648;EUR_AF=0.0527;SAS_AF=0.1902;AA=A|||;VT=SNP
2	185257639	rs34617802	G	A	100	PASS	AC=509;AF=0.101637;AN=5008;NS=2504;DP=16703;EAS_AF=0.0446;AMR_AF=0.0908;AFR_AF=0.0673;EUR_AF=0.164;SAS_AF=0.1503;AA=G|||;VT=SNP
2	185258495	rs35545995	A	G	100	PASS	AC=1921;AF=0.383586;AN=5008;NS=2504;DP=11477;EAS_AF=0.5218;AMR_AF=0.5908;AFR_AF=0.0265;EUR_AF=0.508;SAS_AF=0.4489;AA=A|||;VT=SNP
2	185258714	rs10931132	G	A	100	PASS	AC=4419;AF=0.882388;AN=5008;NS=2504;DP=12862;EAS_AF=0.9802;AMR_AF=0.8602;AFR_AF=0.8328;EUR_AF=0.8728;SAS_AF=0.8742;AA=A|||;VT=SNP
2	185260061	rs57809381	T	C	100	PASS	AC=1870;AF=0.373403;AN=5008;NS=2504;DP=16750;EAS_AF=0.3919;AMR_AF=0.1628;AFR_AF=0.5991;EUR_AF=0.2207;SAS_AF=0.3558;AA=C|||;VT=SNP
2	185261835	rs60575740	C	T	100	PASS	AC=414;AF=0.0826677;AN=5008;NS=2504;DP=14343;EAS_AF=0.0665;AMR_AF=0.0865;AFR_AF=0.0598;EUR_AF=0.1421;SAS_AF=0.0665;AA=C|||;VT=SNP
2	185262202	rs71430151	A	G	100	PASS	AC=510;AF=0.101837;AN=5008;NS=2504;DP=12777;EAS_AF=0.0446;AMR_AF=0.0922;AFR_AF=0.0673;EUR_AF=0.164;SAS_AF=0.1503;AA=A|||;VT=SNP
2	185262236	rs894528	A	C	100	PASS	AC=4412;AF=0.88099;AN=5008;NS=2504;DP=12381;EAS_AF=0.9802;AMR_AF=0.8602;AFR_AF=0.829;EUR_AF=0.8718;SAS_AF=0.8732;AA=C|||;VT=SNP
2	185262305	rs57981874	C	T	100	PASS	AC=415;AF=0.0828674;AN=5008;NS=2504;DP=12655;EAS_AF=0.0665;AMR_AF=0.0865;AFR_AF=0.0598;EUR_AF=0.1421;SAS_AF=0.0675;AA=C|||;VT=SNP
2	185262687	rs12464712	C	T	100	PASS	AC=1932;AF=0.385783;AN=5008;NS=2504;DP=16117;EAS_AF=0.5198;AMR_AF=0.5937;AFR_AF=0.034;EUR_AF=0.5089;SAS_AF=0.4489;AA=C|||;VT=SNP
2	185262732	rs7593965	A	C	100	PASS	AC=4417;AF=0.881989;AN=5008;NS=2504;DP=16289;EAS_AF=0.9802;AMR_AF=0.8588;AFR_AF=0.8328;EUR_AF=0.8718;SAS_AF=0.8742;AA=C|||;VT=SNP
2	185263248	rs71430152	C	A	100	PASS	AC=420;AF=0.0838658;AN=5008;NS=2504;DP=17332;EAS_AF=0.0347;AMR_AF=0.0836;AFR_AF=0.0204;EUR_AF=0.164;SAS_AF=0.138;AA=C|||;VT=SNP
2	185263801	rs1596275	T	A	100	PASS	AC=1934;AF=0.386182;AN=5008;NS=2504;DP=16231;EAS_AF=0.5198;AMR_AF=0.5937;AFR_AF=0.0348;EUR_AF=0.5089;SAS_AF=0.4499;AA=T|||;VT=SNP
2	185263900	rs10931133	C	T	100	PASS	AC=1934;AF=0.386182;AN=5008;NS=2504;DP=16798;EAS_AF=0.5198;AMR_AF=0.5937;AFR_AF=0.0348;EUR_AF=0.5089;SAS_AF=0.4499;AA=C|||;VT=SNP
2	185264003	rs1596276	C	G	100	PASS	AC=1934;AF=0.386182;AN=5008;NS=2504;DP=15532;EAS_AF=0.5198;AMR_AF=0.5937;AFR_AF=0.0348;EUR_AF=0.5089;SAS_AF=0.4499;AA=C|||;VT=SNP
2	185264159	rs1596277	A	C	100	PASS	AC=4418;AF=0.882188;AN=5008;NS=2504;DP=15853;EAS_AF=0.9802;AMR_AF=0.8588;AFR_AF=0.8336;EUR_AF=0.8718;SAS_AF=0.8742;AA=C|||;VT=SNP
2	185264292	rs72890056	A	G	100	PASS	AC=1934;AF=0.386182;AN=5008;NS=2504;DP=13677;EAS_AF=0.5198;AMR_AF=0.5937;AFR_AF=0.0348;EUR_AF=0.5089;SAS_AF=0.4499;AA=A|||;VT=SNP
2	185264629	rs71430153	T	C	100	PASS	AC=508;AF=0.101438;AN=5008;NS=2504;DP=13665;EAS_AF=0.0446;AMR_AF=0.0908;AFR_AF=0.0666;EUR_AF=0.164;SAS_AF=0.1503;AA=T|||;VT=SNP
2	185264965	rs2369337	C	T	100	PASS	AC=3634;AF=0.725639;AN=5008;NS=2504;DP=13824;EAS_AF=0.8323;AMR_AF=0.7536;AFR_AF=0.5825;EUR_AF=0.7256;SAS_AF=0.7894;AA=T|||;VT=SNP
2	185265742	rs958506	T	C	100	PASS	AC=4433;AF=0.885184;AN=5008;NS=2504;DP=16405;EAS_AF=0.9802;AMR_AF=0.8631;AFR_AF=0.8434;EUR_AF=0.8718;SAS_AF=0.8732;AA=C|||;VT=SNP
2	185268339	rs73037226	C	A	100	PASS	AC=1805;AF=0.360423;AN=5008;NS=2504;DP=13395;EAS_AF=0.3125;AMR_AF=0.1628;AFR_AF=0.6248;EUR_AF=0.2167;SAS_AF=0.3405;AA=A|||;VT=SNP
2	185270105	rs7594397	G	A	100	PASS	AC=1933;AF=0.385982;AN=5008;NS=2504;DP=14908;EAS_AF=0.5188;AMR_AF=0.5937;AFR_AF=0.034;EUR_AF=0.5089;SAS_AF=0.4509;AA=G|||;VT=SNP
2	185270454	rs59248537	A	T	100	PASS	AC=407;AF=0.08127;AN=5008;NS=2504;DP=15313;EAS_AF=0.0724;AMR_AF=0.085;AFR_AF=0.0492;EUR_AF=0.1421;SAS_AF=0.0685;AA=A|||;VT=SNP
2	185272346	rs2887457	T	A	100	PASS	AC=3920;AF=0.782748;AN=5008;NS=2504;DP=16713;EAS_AF=0.8323;AMR_AF=0.7723;AFR_AF=0.7874;EUR_AF=0.7266;SAS_AF=0.7904;AA=a|||;VT=SNP
2	185272710	rs11694125	A	G	100	PASS	AC=408;AF=0.0814696;AN=5008;NS=2504;DP=16649;EAS_AF=0.0724;AMR_AF=0.0865;AFR_AF=0.0514;EUR_AF=0.1421;SAS_AF=0.0654;AA=A|||;VT=SNP
2	185273128	rs1304514	C	T	100	PASS	AC=1948;AF=0.388978;AN=5008;NS=2504;DP=16625;EAS_AF=0.5188;AMR_AF=0.6052;AFR_AF=0.0356;EUR_AF=0.5149;SAS_AF=0.4499;AA=c|||;VT=SNP
2	185273227	rs34826481	A	T	100	PASS	AC=1269;AF=0.253395;AN=5008;NS=2504;DP=16437;EAS_AF=0.3145;AMR_AF=0.134;AFR_AF=0.233;EUR_AF=0.2167;SAS_AF=0.3405;AA=A|||;VT=SNP
2	185273621	rs13034795	G	A	100	PASS	AC=1934;AF=0.386182;AN=5008;NS=2504;DP=16165;EAS_AF=0.5188;AMR_AF=0.5937;AFR_AF=0.0356;EUR_AF=0.5089;SAS_AF=0.4499;AA=g|||;VT=SNP
2	185275320	rs67721100	C	A	100	PASS	AC=1266;AF=0.252796;AN=5008;NS=2504;DP=16250;EAS_AF=0.3135;AMR_AF=0.134;AFR_AF=0.2322;EUR_AF=0.2167;SAS_AF=0.3395;AA=C|||;VT=SNP
2	185275344	rs2034059	T	A	100	PASS	AC=3746;AF=0.748003;AN=5008;NS=2504;DP=16263;EAS_AF=0.8333;AMR_AF=0.7579;AFR_AF=0.6626;EUR_AF=0.7266;SAS_AF=0.7904;AA=A|||;VT=SNP
2	185276003	rs6748031	C	T	100	PASS	AC=1801;AF=0.359625;AN=5008;NS=2504;DP=16242;EAS_AF=0.3145;AMR_AF=0.1628;AFR_AF=0.621;EUR_AF=0.2167;SAS_AF=0.3395;AA=c|||;VT=SNP
2	185276674	rs2034058	C	A	100	PASS	AC=3742;AF=0.747204;AN=5008;NS=2504;DP=13238;EAS_AF=0.8353;AMR_AF=0.7579;AFR_AF=0.6581;EUR_AF=0.7266;SAS_AF=0.7904;AA=A|||;VT=SNP
2	185276786	rs2034057	C	T	100	PASS	AC=4424;AF=0.883387;AN=5008;NS=2504;DP=9485;EAS_AF=0.9802;AMR_AF=0.8617;AFR_AF=0.8389;EUR_AF=0.8698;SAS_AF=0.8732;AA=T|||;VT=SNP
2	185277167	rs4363994	T	C	100	PASS	AC=1936;AF=0.386581;AN=5008;NS=2504;DP=10405;EAS_AF=0.5149;AMR_AF=0.5965;AFR_AF=0.0356;EUR_AF=0.5109;SAS_AF=0.4519;AA=T|||;VT=SNP
2	185277576	rs1443033	T	C	100	PASS	AC=3741;AF=0.747005;AN=5008;NS=2504;DP=18593;EAS_AF=0.8284;AMR_AF=0.7594;AFR_AF=0.6619;EUR_AF=0.7266;SAS_AF=0.7904;AA=C|||;VT=SNP
2	185279087	rs10204602	G	A	100	PASS	AC=3723;AF=0.743411;AN=5008;NS=2504;DP=17187;EAS_AF=0.8135;AMR_AF=0.7983;AFR_AF=0.6611;EUR_AF=0.7197;SAS_AF=0.7679;AA=A|||;VT=SNP
2	185279284	rs75418006	C	T	100	PASS	AC=235;AF=0.0469249;AN=5008;NS=2504;DP=11510;EAS_AF=0.0347;AMR_AF=0.0173;AFR_AF=0.0817;EUR_AF=0.0278;SAS_AF=0.0532;AA=T|||;VT=SNP
2	185279320	rs10204810	G	A	100	PASS	AC=3381;AF=0.67512;AN=5008;NS=2504;DP=12391;EAS_AF=0.6855;AMR_AF=0.7896;AFR_AF=0.5855;EUR_AF=0.7038;SAS_AF=0.6748;AA=A|||;VT=SNP
2	185279829	rs72890074	G	T	100	PASS	AC=514;AF=0.102636;AN=5008;NS=2504;DP=17286;EAS_AF=0.0139;AMR_AF=0.1153;AFR_AF=0.0734;EUR_AF=0.1928;SAS_AF=0.1319;AA=G|||;VT=SNP
2	185280179	rs13027676	A	G	100	PASS	AC=1262;AF=0.251997;AN=5008;NS=2504;DP=18320;EAS_AF=0.2937;AMR_AF=0.2594;AFR_AF=0.0348;EUR_AF=0.3668;SAS_AF=0.3793;AA=A|||;VT=SNP
2	185280417	rs10931138	C	T	100	PASS	AC=1804;AF=0.360224;AN=5008;NS=2504;DP=18992;EAS_AF=0.625;AMR_AF=0.4654;AFR_AF=0.1188;EUR_AF=0.3588;SAS_AF=0.3405;AA=C|||;VT=SNP
2	185281089	rs2369346	C	T	100	PASS	AC=1819;AF=0.363219;AN=5008;NS=2504;DP=17009;EAS_AF=0.6339;AMR_AF=0.4669;AFR_AF=0.1188;EUR_AF=0.3559;SAS_AF=0.3487;AA=C|||;VT=SNP
2	185281705	rs75702296	G	A	100	PASS	AC=1118;AF=0.223243;AN=5008;NS=2504;DP=12351;EAS_AF=0.0575;AMR_AF=0.3199;AFR_AF=0.0832;EUR_AF=0.3946;SAS_AF=0.3384;AA=G|||;VT=SNP
2	185281730	rs72890082	C	T	100	PASS	AC=1240;AF=0.247604;AN=5008;NS=2504;DP=12478;EAS_AF=0.0575;AMR_AF=0.3285;AFR_AF=0.1755;EUR_AF=0.3897;SAS_AF=0.3374;AA=T|||;VT=SNP
2	185281789	rs13430188	T	G	100	PASS	AC=1127;AF=0.22504;AN=5008;NS=2504;DP=12777;EAS_AF=0.0615;AMR_AF=0.3228;AFR_AF=0.0923;EUR_AF=0.3917;SAS_AF=0.3323;AA=T|||;VT=SNP
2	185281970	rs34143243	A	C	100	PASS	AC=963;AF=0.192292;AN=5008;NS=2504;DP=12624;EAS_AF=0.0675;AMR_AF=0.111;AFR_AF=0.4251;EUR_AF=0.1292;SAS_AF=0.1288;AA=A|||;VT=SNP
2	185282179	rs2034055	T	C	100	PASS	AC=4292;AF=0.857029;AN=5008;NS=2504;DP=11173;EAS_AF=0.8978;AMR_AF=0.9409;AFR_AF=0.7806;EUR_AF=0.8966;SAS_AF=0.818;AA=T|||;VT=SNP
2	185282393	rs12623744	T	A	100	PASS	AC=954;AF=0.190495;AN=5008;NS=2504;DP=7620;EAS_AF=0.3333;AMR_AF=0.1758;AFR_AF=0.062;EUR_AF=0.1859;SAS_AF=0.2321;AA=T|||;VT=SNP
2	185282410	rs5027800	T	G	100	PASS	AC=1400;AF=0.279553;AN=5008;NS=2504;DP=8051;EAS_AF=0.5466;AMR_AF=0.2752;AFR_AF=0.0711;EUR_AF=0.2634;SAS_AF=0.3057;AA=T|||;VT=SNP
2	185282546	rs13430946	T	C	100	PASS	AC=4182;AF=0.835064;AN=5008;NS=2504;DP=10502;EAS_AF=0.9028;AMR_AF=0.8141;AFR_AF=0.708;EUR_AF=0.9085;SAS_AF=0.8763;AA=C|||;VT=SNP
2	185282792	rs62177074	G	A	100	PASS	AC=794;AF=0.158546;AN=5008;NS=2504;DP=16674;EAS_AF=0.3651;AMR_AF=0.0865;AFR_AF=0.0091;EUR_AF=0.174;SAS_AF=0.183;AA=G|||;VT=SNP
2	185282940	rs35943449	A	G	100	PASS	AC=854;AF=0.170527;AN=5008;NS=2504;DP=17527;EAS_AF=0.3641;AMR_AF=0.1671;AFR_AF=0.0091;EUR_AF=0.175;SAS_AF=0.1871;AA=A|||;VT=SNP
2	185283055	rs12475586	G	C	100	PASS	AC=775;AF=0.154752;AN=5008;NS=2504;DP=16430;EAS_AF=0.249;AMR_AF=0.2118;AFR_AF=0.093;EUR_AF=0.1372;SAS_AF=0.1186;AA=G|||;VT=SNP
2	185283405	rs10200549	G	A	100	PASS	AC=1232;AF=0.246006;AN=5008;NS=2504;DP=16493;EAS_AF=0.251;AMR_AF=0.2464;AFR_AF=0.4191;EUR_AF=0.1392;SAS_AF=0.1166;AA=G|||;VT=SNP
2	185283563	rs72890091	C	A	100	PASS	AC=1348;AF=0.269169;AN=5008;NS=2504;DP=16022;EAS_AF=0.0575;AMR_AF=0.4697;AFR_AF=0.0991;EUR_AF=0.4414;SAS_AF=0.3978;AA=C|||;VT=SNP
2	185283979	rs1596274	T	C	100	PASS	AC=795;AF=0.158746;AN=5008;NS=2504;DP=17377;EAS_AF=0.3621;AMR_AF=0.0865;AFR_AF=0.0091;EUR_AF=0.175;SAS_AF=0.1861;AA=T|||;VT=SNP
2	185284301	rs6759504	C	G	100	PASS	AC=1167;AF=0.233027;AN=5008;NS=2504;DP=18877;EAS_AF=0.3651;AMR_AF=0.1138;AFR_AF=0.2731;EUR_AF=0.1759;SAS_AF=0.1861;AA=c|||;VT=SNP
2	185284429	rs6759838	G	A	100	PASS	AC=3137;AF=0.626398;AN=5008;NS=2504;DP=18825;EAS_AF=0.6716;AMR_AF=0.7752;AFR_AF=0.3782;EUR_AF=0.7386;SAS_AF=0.6943;AA=G|||;VT=SNP
2	185286325	rs35238455	C	T	100	PASS	AC=1047;AF=0.209065;AN=5008;NS=2504;DP=11783;EAS_AF=0.3562;AMR_AF=0.1398;AFR_AF=0.0477;EUR_AF=0.2386;SAS_AF=0.2945;AA=C|||;VT=SNP
2	185286545	rs35120899	A	G	100	PASS	AC=1331;AF=0.265775;AN=5008;NS=2504;DP=14944;EAS_AF=0.3651;AMR_AF=0.1628;AFR_AF=0.2315;EUR_AF=0.2515;SAS_AF=0.2975;AA=A|||;VT=SNP
2	185287387	rs1443029	A	G	100	PASS	AC=1100;AF=0.219649;AN=5008;NS=2504;DP=15797;EAS_AF=0.3651;AMR_AF=0.1311;AFR_AF=0.062;EUR_AF=0.2445;SAS_AF=0.32;AA=A|||;VT=SNP
2	185288923	rs2053561	C	T	100	PASS	AC=1281;AF=0.255791;AN=5008;NS=2504;DP=18179;EAS_AF=0.5595;AMR_AF=0.2767;AFR_AF=0.0272;EUR_AF=0.2455;SAS_AF=0.2474;AA=T|||;VT=SNP
2	185288944	rs57887412	T	C	100	PASS	AC=1598;AF=0.319089;AN=5008;NS=2504;DP=18806;EAS_AF=0.0575;AMR_AF=0.5072;AFR_AF=0.2239;EUR_AF=0.496;SAS_AF=0.4018;AA=T|||;VT=SNP
2	185289177	rs10931139	A	G	100	PASS	AC=1317;AF=0.262979;AN=5008;NS=2504;DP=19113;EAS_AF=0.5595;AMR_AF=0.3545;AFR_AF=0.0129;EUR_AF=0.2465;SAS_AF=0.2474;AA=A|||;VT=SNP
2	185289796	rs12467320	G	A	100	PASS	AC=1338;AF=0.267173;AN=5008;NS=2504;DP=14959;EAS_AF=0.5595;AMR_AF=0.3588;AFR_AF=0.0272;EUR_AF=0.2455;SAS_AF=0.2474;AA=A|||;VT=SNP
2	185290272	rs62177078	G	A	100	PASS	AC=1314;AF=0.26238;AN=5008;NS=2504;DP=16501;EAS_AF=0.5595;AMR_AF=0.3516;AFR_AF=0.0129;EUR_AF=0.2455;SAS_AF=0.2474;AA=G|||;VT=SNP
2	185290461	rs72891806	C	T	100	PASS	AC=1528;AF=0.305112;AN=5008;NS=2504;DP=17719;EAS_AF=0.0575;AMR_AF=0.4265;AFR_AF=0.2171;EUR_AF=0.495;SAS_AF=0.3978;AA=C|||;VT=SNP
2	185290469	rs62177116	G	C	100	PASS	AC=1342;AF=0.267971;AN=5008;NS=2504;DP=17779;EAS_AF=0.5595;AMR_AF=0.3573;AFR_AF=0.0272;EUR_AF=0.2465;SAS_AF=0.2515;AA=G|||;VT=SNP
2	185290507	rs62177117	T	C	100	PASS	AC=1345;AF=0.26857;AN=5008;NS=2504;DP=18100;EAS_AF=0.5615;AMR_AF=0.3573;AFR_AF=0.0272;EUR_AF=0.2475;SAS_AF=0.2515;AA=T|||;VT=SNP
2	185291065	rs72891809	C	T	100	PASS	AC=1332;AF=0.265974;AN=5008;NS=2504;DP=17008;EAS_AF=0.0575;AMR_AF=0.4164;AFR_AF=0.0741;EUR_AF=0.495;SAS_AF=0.3978;AA=C|||;VT=SNP
2	185291191	rs72891812	C	T	100	PASS	AC=1528;AF=0.305112;AN=5008;NS=2504;DP=17047;EAS_AF=0.0575;AMR_AF=0.4265;AFR_AF=0.2171;EUR_AF=0.495;SAS_AF=0.3978;AA=C|||;VT=SNP
2	185291297	rs72891817	A	G	100	PASS	AC=1332;AF=0.265974;AN=5008;NS=2504;DP=15797;EAS_AF=0.0575;AMR_AF=0.4164;AFR_AF=0.0741;EUR_AF=0.495;SAS_AF=0.3978;AA=A|||;VT=SNP
2	185291398	rs12997115	G	T	100	PASS	AC=1340;AF=0.267572;AN=5008;NS=2504;DP=14862;EAS_AF=0.5595;AMR_AF=0.3573;AFR_AF=0.0272;EUR_AF=0.2455;SAS_AF=0.2505;AA=G|||;VT=SNP
2	185292644	rs1020275	G	C	100	PASS	AC=1336;AF=0.266773;AN=5008;NS=2504;DP=12939;EAS_AF=0.0575;AMR_AF=0.4164;AFR_AF=0.0756;EUR_AF=0.497;SAS_AF=0.3978;AA=G|||;VT=SNP
2	185293075	rs12986601	T	C	100	PASS	AC=1344;AF=0.268371;AN=5008;NS=2504;DP=12395;EAS_AF=0.5615;AMR_AF=0.3573;AFR_AF=0.0272;EUR_AF=0.2465;SAS_AF=0.2515;AA=C|||;VT=SNP
2	185293581	rs1020276	G	A	100	PASS	AC=3738;AF=0.746406;AN=5008;NS=2504;DP=12516;EAS_AF=0.6389;AMR_AF=0.8602;AFR_AF=0.8101;EUR_AF=0.7555;SAS_AF=0.681;AA=A|||;VT=SNP
2	185293646	rs10931140	C	T	100	PASS	AC=1316;AF=0.26278;AN=5008;NS=2504;DP=13580;EAS_AF=0.5615;AMR_AF=0.3516;AFR_AF=0.0129;EUR_AF=0.2455;SAS_AF=0.2474;AA=C|||;VT=SNP
2	185293916	rs11691711	G	A	100	PASS	AC=1394;AF=0.278355;AN=5008;NS=2504;DP=13661;EAS_AF=0.5615;AMR_AF=0.3631;AFR_AF=0.0658;EUR_AF=0.2455;SAS_AF=0.2474;AA=A|||;VT=SNP
2	185294366	rs35348384	G	A	100	PASS	AC=1316;AF=0.26278;AN=5008;NS=2504;DP=20426;EAS_AF=0.5605;AMR_AF=0.3516;AFR_AF=0.0129;EUR_AF=0.2455;SAS_AF=0.2485;AA=G|||;VT=SNP
2	185294447	rs35182289	C	T	100	PASS	AC=1338;AF=0.267173;AN=5008;NS=2504;DP=19644;EAS_AF=0.5615;AMR_AF=0.3559;AFR_AF=0.0272;EUR_AF=0.2455;SAS_AF=0.2474;AA=T|||;VT=SNP
2	185294807	rs35528973	T	C	100	PASS	AC=1344;AF=0.268371;AN=5008;NS=2504;DP=16442;EAS_AF=0.5615;AMR_AF=0.3573;AFR_AF=0.0272;EUR_AF=0.2465;SAS_AF=0.2515;AA=T|||;VT=SNP
2	185295053	rs13023807	A	G	100	PASS	AC=1344;AF=0.268371;AN=5008;NS=2504;DP=13314;EAS_AF=0.5615;AMR_AF=0.3573;AFR_AF=0.0272;EUR_AF=0.2465;SAS_AF=0.2515;AA=a|||;VT=SNP
2	185295084	rs4542807	A	C	100	PASS	AC=1344;AF=0.268371;AN=5008;NS=2504;DP=14580;EAS_AF=0.5615;AMR_AF=0.3573;AFR_AF=0.0272;EUR_AF=0.2465;SAS_AF=0.2515;AA=C|||;VT=SNP
2	185295352	rs12469495	A	G	100	PASS	AC=1346;AF=0.26877;AN=5008;NS=2504;DP=15130;EAS_AF=0.5615;AMR_AF=0.3573;AFR_AF=0.028;EUR_AF=0.2465;SAS_AF=0.2526;AA=A|||;VT=SNP
2	185295361	rs12465756	T	C	100	PASS	AC=1322;AF=0.263978;AN=5008;NS=2504;DP=15011;EAS_AF=0.5615;AMR_AF=0.353;AFR_AF=0.0129;EUR_AF=0.2465;SAS_AF=0.2515;AA=T|||;VT=SNP
2	185295412	rs7425409	A	G	100	PASS	AC=1344;AF=0.268371;AN=5008;NS=2504;DP=14539;EAS_AF=0.5615;AMR_AF=0.3573;AFR_AF=0.0272;EUR_AF=0.2465;SAS_AF=0.2515;AA=G|||;VT=SNP
2	185295690	rs13007054	T	A	100	PASS	AC=1346;AF=0.26877;AN=5008;NS=2504;DP=18248;EAS_AF=0.5615;AMR_AF=0.3573;AFR_AF=0.0272;EUR_AF=0.2485;SAS_AF=0.2515;AA=A|||;VT=SNP
2	185295893	rs13007491	T	C	100	PASS	AC=1322;AF=0.263978;AN=5008;NS=2504;DP=18181;EAS_AF=0.5615;AMR_AF=0.353;AFR_AF=0.0129;EUR_AF=0.2465;SAS_AF=0.2515;AA=T|||;VT=SNP
2	185296097	rs13031180	C	T	100	PASS	AC=1344;AF=0.268371;AN=5008;NS=2504;DP=19885;EAS_AF=0.5615;AMR_AF=0.3573;AFR_AF=0.0272;EUR_AF=0.2465;SAS_AF=0.2515;AA=C|||;VT=SNP
2	185296258	rs13008156	T	C	100	PASS	AC=1344;AF=0.268371;AN=5008;NS=2504;DP=19739;EAS_AF=0.5615;AMR_AF=0.3573;AFR_AF=0.0272;EUR_AF=0.2465;SAS_AF=0.2515;AA=C|||;VT=SNP
2	185296336	rs13031629	C	G	100	PASS	AC=1346;AF=0.26877;AN=5008;NS=2504;DP=19058;EAS_AF=0.5615;AMR_AF=0.3573;AFR_AF=0.0272;EUR_AF=0.2465;SAS_AF=0.2536;AA=C|||;VT=SNP
2	185297967	rs12693376	A	G	100	PASS	AC=1986;AF=0.396565;AN=5008;NS=2504;DP=14090;EAS_AF=0.5615;AMR_AF=0.4539;AFR_AF=0.4145;EUR_AF=0.2913;SAS_AF=0.2699;AA=A|||;VT=SNP
2	185298579	rs13400786	T	G	100	PASS	AC=1793;AF=0.358027;AN=5008;NS=2504;DP=17058;EAS_AF=0.0407;AMR_AF=0.4597;AFR_AF=0.4175;EUR_AF=0.504;SAS_AF=0.3824;AA=T|||;VT=SNP
2	185299081	rs56356754	G	T	100	PASS	AC=1851;AF=0.369609;AN=5008;NS=2504;DP=18899;EAS_AF=0.0595;AMR_AF=0.4265;AFR_AF=0.4758;EUR_AF=0.4722;SAS_AF=0.3998;AA=T|||;VT=SNP
2	185299226	rs13002540	A	C	100	PASS	AC=2792;AF=0.557508;AN=5008;NS=2504;DP=18628;EAS_AF=0.9405;AMR_AF=0.5476;AFR_AF=0.2625;EUR_AF=0.5268;SAS_AF=0.6002;AA=C|||;VT=SNP
2	185299618	rs981320	T	G	100	PASS	AC=3070;AF=0.613019;AN=5008;NS=2504;DP=16816;EAS_AF=0.9405;AMR_AF=0.5764;AFR_AF=0.4576;EUR_AF=0.5268;SAS_AF=0.6002;AA=T|||;VT=SNP
2	185299754	rs55878663	T	C	100	PASS	AC=1713;AF=0.342053;AN=5008;NS=2504;DP=16248;EAS_AF=0.0595;AMR_AF=0.4078;AFR_AF=0.3812;EUR_AF=0.4722;SAS_AF=0.3998;AA=C|||;VT=SNP
2	185300641	rs10207872	C	A	100	PASS	AC=3232;AF=0.645367;AN=5008;NS=2504;DP=17497;EAS_AF=0.9583;AMR_AF=0.5634;AFR_AF=0.5749;EUR_AF=0.506;SAS_AF=0.6196;AA=A|||;VT=SNP
2	185300983	rs17616904	C	A	100	PASS	AC=1172;AF=0.234026;AN=5008;NS=2504;DP=15590;EAS_AF=0.377;AMR_AF=0.134;AFR_AF=0.0976;EUR_AF=0.2475;SAS_AF=0.3282;AA=C|||;VT=SNP
2	185302013	rs13036089	C	G	100	PASS	AC=2561;AF=0.511382;AN=5008;NS=2504;DP=16332;EAS_AF=0.9583;AMR_AF=0.4885;AFR_AF=0.1218;EUR_AF=0.4881;SAS_AF=0.6176;AA=C|||;VT=SNP
2	185303406	rs10931141	C	T	100	PASS	AC=3403;AF=0.679513;AN=5008;NS=2504;DP=15187;EAS_AF=0.9583;AMR_AF=0.5735;AFR_AF=0.702;EUR_AF=0.505;SAS_AF=0.6166;AA=T|||;VT=SNP
2	185303702	rs13000020	G	C	100	PASS	AC=1067;AF=0.213059;AN=5008;NS=2504;DP=14658;EAS_AF=0.378;AMR_AF=0.134;AFR_AF=0.0182;EUR_AF=0.2475;SAS_AF=0.3272;AA=G|||;VT=SNP
2	185304341	rs72891853	C	T	100	PASS	AC=1493;AF=0.298123;AN=5008;NS=2504;DP=15279;EAS_AF=0.0585;AMR_AF=0.3818;AFR_AF=0.2451;EUR_AF=0.4553;SAS_AF=0.3957;AA=T|||;VT=SNP
2	185304367	rs80240045	T	G	100	PASS	AC=471;AF=0.0940495;AN=5008;NS=2504;DP=15703;EAS_AF=0.1855;AMR_AF=0.0432;AFR_AF=0.0045;EUR_AF=0.0994;SAS_AF=0.1513;AA=T|||;VT=SNP
2	185304929	rs72891857	C	T	100	PASS	AC=1609;AF=0.321286;AN=5008;NS=2504;DP=13552;EAS_AF=0.0417;AMR_AF=0.3919;AFR_AF=0.3563;EUR_AF=0.4602;SAS_AF=0.3691;AA=c|||;VT=SNP
2	185304946	rs13406273	T	C	100	PASS	AC=1938;AF=0.386981;AN=5008;NS=2504;DP=12972;EAS_AF=0.0427;AMR_AF=0.4481;AFR_AF=0.5333;EUR_AF=0.499;SAS_AF=0.3855;AA=c|||;VT=SNP
2	185305031	rs72891861	A	G	100	PASS	AC=1346;AF=0.26877;AN=5008;NS=2504;DP=13471;EAS_AF=0.0417;AMR_AF=0.4063;AFR_AF=0.1142;EUR_AF=0.493;SAS_AF=0.3834;AA=A|||;VT=SNP
2	185305321	rs12620514	A	G	100	PASS	AC=1065;AF=0.21266;AN=5008;NS=2504;DP=13452;EAS_AF=0.379;AMR_AF=0.1326;AFR_AF=0.0182;EUR_AF=0.2465;SAS_AF=0.3262;AA=A|||;VT=SNP
2	185305386	rs56307538	G	T	100	PASS	AC=1259;AF=0.251398;AN=5008;NS=2504;DP=14521;EAS_AF=0.0417;AMR_AF=0.3689;AFR_AF=0.1036;EUR_AF=0.4602;SAS_AF=0.3691;AA=G|||;VT=SNP
2	185305804	rs17501536	C	T	100	PASS	AC=2257;AF=0.450679;AN=5008;NS=2504;DP=15185;EAS_AF=0.0595;AMR_AF=0.4424;AFR_AF=0.7738;EUR_AF=0.4662;SAS_AF=0.407;AA=T|||;VT=SNP
2	185305957	rs28676657	A	G	100	PASS	AC=2197;AF=0.438698;AN=5008;NS=2504;DP=15927;EAS_AF=0.0427;AMR_AF=0.4755;AFR_AF=0.7141;EUR_AF=0.5;SAS_AF=0.3855;AA=A|||;VT=SNP
2	185306320	rs10190639	T	C	100	PASS	AC=1906;AF=0.380591;AN=5008;NS=2504;DP=16327;EAS_AF=0.0427;AMR_AF=0.428;AFR_AF=0.5552;EUR_AF=0.4672;SAS_AF=0.3701;AA=T|||;VT=SNP
2	185306991	rs72891867	A	G	100	PASS	AC=1259;AF=0.251398;AN=5008;NS=2504;DP=14877;EAS_AF=0.0417;AMR_AF=0.3703;AFR_AF=0.1036;EUR_AF=0.4602;SAS_AF=0.3681;AA=A|||;VT=SNP
2	185307758	rs13028074	G	A	100	PASS	AC=2378;AF=0.47484;AN=5008;NS=2504;DP=16828;EAS_AF=0.9405;AMR_AF=0.487;AFR_AF=0.0303;EUR_AF=0.4851;SAS_AF=0.5767;AA=G|||;VT=SNP
2	185311095	rs72891873	C	T	100	PASS	AC=1192;AF=0.238019;AN=5008;NS=2504;DP=16932;EAS_AF=0.0446;AMR_AF=0.366;AFR_AF=0.0582;EUR_AF=0.4573;SAS_AF=0.364;AA=C|||;VT=SNP
2	185311425	rs72891877	G	C	100	PASS	AC=1260;AF=0.251597;AN=5008;NS=2504;DP=16189;EAS_AF=0.0446;AMR_AF=0.3689;AFR_AF=0.1036;EUR_AF=0.4592;SAS_AF=0.3681;AA=G|||;VT=SNP
2	185312560	rs111955967	G	A	100	PASS	AC=1401;AF=0.279752;AN=5008;NS=2504;DP=7940;EAS_AF=0.0437;AMR_AF=0.3818;AFR_AF=0.2027;EUR_AF=0.4602;SAS_AF=0.3691;AA=G|||;VT=SNP
2	185313182	rs4581864	T	C	100	PASS	AC=1261;AF=0.251797;AN=5008;NS=2504;DP=7196;EAS_AF=0.0437;AMR_AF=0.3703;AFR_AF=0.1029;EUR_AF=0.4592;SAS_AF=0.3701;AA=T|||;VT=SNP
2	185313859	rs2053564	G	C	100	PASS	AC=2612;AF=0.521565;AN=5008;NS=2504;DP=16249;EAS_AF=0.9385;AMR_AF=0.5461;AFR_AF=0.1301;EUR_AF=0.5328;SAS_AF=0.592;AA=G|||;VT=SNP
2	185314106	rs34414873	G	A	100	PASS	AC=803;AF=0.160343;AN=5008;NS=2504;DP=18338;EAS_AF=0.3085;AMR_AF=0.2089;AFR_AF=0.0091;EUR_AF=0.1948;SAS_AF=0.1421;AA=G|||;VT=SNP
2	185316457	rs12998657	C	T	100	PASS	AC=814;AF=0.16254;AN=5008;NS=2504;DP=19244;EAS_AF=0.3085;AMR_AF=0.2089;AFR_AF=0.0174;EUR_AF=0.1948;SAS_AF=0.1421;AA=C|||;VT=SNP
2	185316880	rs12474365	G	C	100	PASS	AC=3086;AF=0.616214;AN=5008;NS=2504;DP=22051;EAS_AF=0.9563;AMR_AF=0.5778;AFR_AF=0.4259;EUR_AF=0.5388;SAS_AF=0.6299;AA=G|||;VT=SNP
2	185318914	rs1443032	T	G	100	PASS	AC=2927;AF=0.584465;AN=5008;NS=2504;DP=17017;EAS_AF=0.9276;AMR_AF=0.5706;AFR_AF=0.3616;EUR_AF=0.5358;SAS_AF=0.592;AA=T|||;VT=SNP
2	185319446	rs12612676	T	C	100	PASS	AC=1065;AF=0.21266;AN=5008;NS=2504;DP=3156;EAS_AF=0.377;AMR_AF=0.1326;AFR_AF=0.0174;EUR_AF=0.2475;SAS_AF=0.3282;AA=T|||;VT=SNP
2	185319770	rs112630861	T	A	100	PASS	AC=1276;AF=0.254792;AN=5008;NS=2504;DP=14029;EAS_AF=0.0556;AMR_AF=0.3703;AFR_AF=0.1036;EUR_AF=0.4592;SAS_AF=0.3722;AA=T|||;VT=SNP
2	185321078	rs28535247	G	C	100	PASS	AC=2441;AF=0.48742;AN=5008;NS=2504;DP=15199;EAS_AF=0.9266;AMR_AF=0.5231;AFR_AF=0.0318;EUR_AF=0.5249;SAS_AF=0.5869;AA=G|||;VT=SNP
2	185321888	rs12465889	A	T	100	PASS	AC=2456;AF=0.490415;AN=5008;NS=2504;DP=13354;EAS_AF=0.9266;AMR_AF=0.5187;AFR_AF=0.0439;EUR_AF=0.5239;SAS_AF=0.59;AA=A|||;VT=SNP
2	185322491	rs10172686	A	G	100	PASS	AC=3057;AF=0.610423;AN=5008;NS=2504;DP=18293;EAS_AF=0.9444;AMR_AF=0.5677;AFR_AF=0.4138;EUR_AF=0.5437;SAS_AF=0.6309;AA=A|||;VT=SNP
2	185322513	rs72893704	C	G	100	PASS	AC=1274;AF=0.254393;AN=5008;NS=2504;DP=18645;EAS_AF=0.0556;AMR_AF=0.3761;AFR_AF=0.1051;EUR_AF=0.4543;SAS_AF=0.3691;AA=C|||;VT=SNP
2	185322637	rs72893707	G	A	100	PASS	AC=1274;AF=0.254393;AN=5008;NS=2504;DP=18670;EAS_AF=0.0556;AMR_AF=0.3761;AFR_AF=0.1051;EUR_AF=0.4543;SAS_AF=0.3691;AA=G|||;VT=SNP
2	185322899	rs10211526	T	C	100	PASS	AC=3058;AF=0.610623;AN=5008;NS=2504;DP=14708;EAS_AF=0.9435;AMR_AF=0.5692;AFR_AF=0.4145;EUR_AF=0.5437;SAS_AF=0.6309;AA=T|||;VT=SNP
2	185323400	rs12614489	A	G	100	PASS	AC=2887;AF=0.576478;AN=5008;NS=2504;DP=14403;EAS_AF=0.9276;AMR_AF=0.562;AFR_AF=0.3238;EUR_AF=0.5437;SAS_AF=0.6002;AA=A|||;VT=SNP
2	185324609	rs12622636	G	A	100	PASS	AC=3232;AF=0.645367;AN=5008;NS=2504;DP=16637;EAS_AF=0.9444;AMR_AF=0.5778;AFR_AF=0.5424;EUR_AF=0.5437;SAS_AF=0.6288;AA=A|||;VT=SNP
2	185325073	rs34023681	C	T	100	PASS	AC=1093;AF=0.218251;AN=5008;NS=2504;DP=15406;EAS_AF=0.3889;AMR_AF=0.1354;AFR_AF=0.0318;EUR_AF=0.2445;SAS_AF=0.3262;AA=C|||;VT=SNP
2	185325171	rs6740184	T	A	100	PASS	AC=3235;AF=0.645966;AN=5008;NS=2504;DP=17058;EAS_AF=0.9444;AMR_AF=0.5807;AFR_AF=0.5431;EUR_AF=0.5437;SAS_AF=0.6288;AA=-|||;VT=SNP
2	185326026	rs72893713	C	A	100	PASS	AC=1276;AF=0.254792;AN=5008;NS=2504;DP=14562;EAS_AF=0.0556;AMR_AF=0.3761;AFR_AF=0.1051;EUR_AF=0.4543;SAS_AF=0.3712;AA=C|||;VT=SNP
2	185326251	rs12693377	C	T	100	PASS	AC=2782;AF=0.555511;AN=5008;NS=2504;DP=13353;EAS_AF=0.9256;AMR_AF=0.5519;AFR_AF=0.2579;EUR_AF=0.5417;SAS_AF=0.593;AA=C|||;VT=SNP
2	185326455	rs1966770	T	G	100	PASS	AC=3023;AF=0.603634;AN=5008;NS=2504;DP=9440;EAS_AF=0.9444;AMR_AF=0.5648;AFR_AF=0.3896;EUR_AF=0.5457;SAS_AF=0.6288;AA=T|||;VT=SNP
2	185326526	rs1966769	G	A	100	PASS	AC=3053;AF=0.609625;AN=5008;NS=2504;DP=10731;EAS_AF=0.9444;AMR_AF=0.5634;AFR_AF=0.4138;EUR_AF=0.5437;SAS_AF=0.6299;AA=G|||;VT=SNP
2	185326664	rs1992515	A	G	100	PASS	AC=1320;AF=0.263578;AN=5008;NS=2504;DP=12107;EAS_AF=0.0556;AMR_AF=0.3862;AFR_AF=0.1278;EUR_AF=0.4543;SAS_AF=0.3783;AA=A|||;VT=SNP
2	185326899	rs72893716	C	A	100	PASS	AC=1327;AF=0.264976;AN=5008;NS=2504;DP=14371;EAS_AF=0.0556;AMR_AF=0.389;AFR_AF=0.1278;EUR_AF=0.4553;SAS_AF=0.3824;AA=C|||;VT=SNP
2	185327466	rs6733780	G	T	100	PASS	AC=2770;AF=0.553115;AN=5008;NS=2504;DP=16705;EAS_AF=0.9256;AMR_AF=0.5476;AFR_AF=0.2587;EUR_AF=0.5427;SAS_AF=0.5818;AA=G|||;VT=SNP
2	185327680	rs6751688	T	C	100	PASS	AC=3224;AF=0.64377;AN=5008;NS=2504;DP=16889;EAS_AF=0.9444;AMR_AF=0.5749;AFR_AF=0.5461;EUR_AF=0.5437;SAS_AF=0.6176;AA=C|||;VT=SNP
2	185327700	rs72893721	T	C	100	PASS	AC=1325;AF=0.264577;AN=5008;NS=2504;DP=16950;EAS_AF=0.0556;AMR_AF=0.3876;AFR_AF=0.1278;EUR_AF=0.4543;SAS_AF=0.3824;AA=T|||;VT=SNP
2	185328149	rs1443027	G	A	100	PASS	AC=3221;AF=0.643171;AN=5008;NS=2504;DP=19163;EAS_AF=0.9444;AMR_AF=0.572;AFR_AF=0.5439;EUR_AF=0.5457;SAS_AF=0.6176;AA=G|||;VT=SNP
2	185329691	rs768352	G	A	100	PASS	AC=1264;AF=0.252396;AN=5008;NS=2504;DP=15149;EAS_AF=0.0556;AMR_AF=0.3847;AFR_AF=0.084;EUR_AF=0.4523;SAS_AF=0.3834;AA=G|||;VT=SNP
2	185331317	rs11678101	T	G	100	PASS	AC=1328;AF=0.265176;AN=5008;NS=2504;DP=18674;EAS_AF=0.0556;AMR_AF=0.3905;AFR_AF=0.1271;EUR_AF=0.4553;SAS_AF=0.3834;AA=T|||;VT=SNP
2	185333717	rs10170741	C	T	100	PASS	AC=2602;AF=0.519569;AN=5008;NS=2504;DP=19223;EAS_AF=0.9256;AMR_AF=0.5259;AFR_AF=0.1589;EUR_AF=0.5288;SAS_AF=0.5746;AA=C|||;VT=SNP
2	185334098	rs4666982	T	A	100	PASS	AC=3384;AF=0.675719;AN=5008;NS=2504;DP=16914;EAS_AF=0.9444;AMR_AF=0.5922;AFR_AF=0.6604;EUR_AF=0.5447;SAS_AF=0.6135;AA=A|||;VT=SNP
2	185334256	rs11676821	C	T	100	PASS	AC=1270;AF=0.253594;AN=5008;NS=2504;DP=17589;EAS_AF=0.0546;AMR_AF=0.3833;AFR_AF=0.087;EUR_AF=0.4533;SAS_AF=0.3865;AA=C|||;VT=SNP
2	185337562	rs7574316	A	G	100	PASS	AC=1312;AF=0.261981;AN=5008;NS=2504;DP=17485;EAS_AF=0.0565;AMR_AF=0.3905;AFR_AF=0.1346;EUR_AF=0.4543;SAS_AF=0.3569;AA=A|||;VT=SNP
2	185339333	rs56242339	C	T	100	PASS	AC=1309;AF=0.261382;AN=5008;NS=2504;DP=16727;EAS_AF=0.0565;AMR_AF=0.3905;AFR_AF=0.1339;EUR_AF=0.4543;SAS_AF=0.3548;AA=C|||;VT=SNP
2	185339475	rs7608388	C	T	100	PASS	AC=1309;AF=0.261382;AN=5008;NS=2504;DP=16072;EAS_AF=0.0565;AMR_AF=0.3905;AFR_AF=0.1339;EUR_AF=0.4543;SAS_AF=0.3548;AA=C|||;VT=SNP
2	185339921	rs1036872	A	C	100	PASS	AC=3041;AF=0.607228;AN=5008;NS=2504;DP=17477;EAS_AF=0.9425;AMR_AF=0.562;AFR_AF=0.3956;EUR_AF=0.5437;SAS_AF=0.6452;AA=A|||;VT=SNP
2	185341872	rs13019088	G	A	100	PASS	AC=2758;AF=0.550719;AN=5008;NS=2504;DP=18689;EAS_AF=0.9256;AMR_AF=0.5389;AFR_AF=0.2398;EUR_AF=0.5318;SAS_AF=0.6125;AA=G|||;VT=SNP
2	185342042	rs11692149	A	G	100	PASS	AC=2758;AF=0.550719;AN=5008;NS=2504;DP=16448;EAS_AF=0.9256;AMR_AF=0.5375;AFR_AF=0.2405;EUR_AF=0.5318;SAS_AF=0.6125;AA=A|||;VT=SNP
2	185342775	rs72893744	C	T	100	PASS	AC=1405;AF=0.280551;AN=5008;NS=2504;DP=16305;EAS_AF=0.0575;AMR_AF=0.3934;AFR_AF=0.2073;EUR_AF=0.4523;SAS_AF=0.3528;AA=C|||;VT=SNP
2	185343545	rs72893752	C	T	100	PASS	AC=1308;AF=0.261182;AN=5008;NS=2504;DP=18844;EAS_AF=0.0575;AMR_AF=0.3919;AFR_AF=0.1354;EUR_AF=0.4523;SAS_AF=0.3517;AA=c|||;VT=SNP
2	185345461	rs7592419	C	T	100	PASS	AC=1405;AF=0.280551;AN=5008;NS=2504;DP=17485;EAS_AF=0.0575;AMR_AF=0.3934;AFR_AF=0.2073;EUR_AF=0.4533;SAS_AF=0.3517;AA=C|||;VT=SNP
2	185346202	rs4146075	G	C	100	PASS	AC=1276;AF=0.254792;AN=5008;NS=2504;DP=20800;EAS_AF=0.5407;AMR_AF=0.3617;AFR_AF=0.0121;EUR_AF=0.2237;SAS_AF=0.2444;AA=G|||;VT=SNP
2	185346283	rs1820538	A	G	100	PASS	AC=1424;AF=0.284345;AN=5008;NS=2504;DP=19388;EAS_AF=0.0585;AMR_AF=0.3963;AFR_AF=0.2216;EUR_AF=0.4513;SAS_AF=0.3507;AA=A|||;VT=SNP
2	185346426	rs76643097	C	T	100	PASS	AC=560;AF=0.111821;AN=5008;NS=2504;DP=19674;EAS_AF=0.1488;AMR_AF=0.0476;AFR_AF=0.0272;EUR_AF=0.0905;SAS_AF=0.2556;AA=C|||;VT=SNP
2	185346581	rs72893759	A	G	100	PASS	AC=714;AF=0.142572;AN=5008;NS=2504;DP=20878;EAS_AF=0.0506;AMR_AF=0.1657;AFR_AF=0.093;EUR_AF=0.2714;SAS_AF=0.1554;AA=A|||;VT=SNP
2	185348508	rs77357807	C	T	100	PASS	AC=477;AF=0.0952476;AN=5008;NS=2504;DP=13739;EAS_AF=0.1716;AMR_AF=0.0432;AFR_AF=0.0038;EUR_AF=0.0875;SAS_AF=0.1851;AA=C|||;VT=SNP
2	185349505	rs1348342	G	A	100	PASS	AC=4195;AF=0.83766;AN=5008;NS=2504;DP=19453;EAS_AF=0.8522;AMR_AF=0.879;AFR_AF=0.8071;EUR_AF=0.7903;SAS_AF=0.8834;AA=A|||;VT=SNP
2	185350592	rs1372953	C	G	100	PASS	AC=4195;AF=0.83766;AN=5008;NS=2504;DP=18666;EAS_AF=0.8522;AMR_AF=0.879;AFR_AF=0.8064;EUR_AF=0.7903;SAS_AF=0.8845;AA=G|||;VT=SNP
2	185350602	rs1992514	G	A	100	PASS	AC=2021;AF=0.403554;AN=5008;NS=2504;DP=18458;EAS_AF=0.5685;AMR_AF=0.4236;AFR_AF=0.4932;EUR_AF=0.2386;SAS_AF=0.2679;AA=G|||;VT=SNP
2	185350711	rs1372952	G	A	100	PASS	AC=693;AF=0.138379;AN=5008;NS=2504;DP=17506;EAS_AF=0.0506;AMR_AF=0.1657;AFR_AF=0.0877;EUR_AF=0.2644;SAS_AF=0.1483;AA=G|||;VT=SNP
2	185350744	rs17616975	C	T	100	PASS	AC=673;AF=0.134385;AN=5008;NS=2504;DP=17431;EAS_AF=0.2312;AMR_AF=0.049;AFR_AF=0.0265;EUR_AF=0.1044;SAS_AF=0.272;AA=C|||;VT=SNP
2	185351514	rs17616987	G	A	100	PASS	AC=673;AF=0.134385;AN=5008;NS=2504;DP=14570;EAS_AF=0.2312;AMR_AF=0.049;AFR_AF=0.0265;EUR_AF=0.1044;SAS_AF=0.272;AA=G|||;VT=SNP
2	185352219	rs1427149	C	A	100	PASS	AC=2677;AF=0.534545;AN=5008;NS=2504;DP=15185;EAS_AF=0.7966;AMR_AF=0.4697;AFR_AF=0.5106;EUR_AF=0.3429;SAS_AF=0.5399;AA=C|||;VT=SNP
2	185353473	rs1014024	T	G	100	PASS	AC=1336;AF=0.266773;AN=5008;NS=2504;DP=18750;EAS_AF=0.0526;AMR_AF=0.3977;AFR_AF=0.1672;EUR_AF=0.4463;SAS_AF=0.3446;AA=T|||;VT=SNP
2	185354840	rs11891415	A	G	100	PASS	AC=1475;AF=0.294529;AN=5008;NS=2504;DP=16031;EAS_AF=0.0526;AMR_AF=0.4063;AFR_AF=0.267;EUR_AF=0.4473;SAS_AF=0.3446;AA=G|||;VT=SNP
2	185354919	rs77013086	G	T	100	PASS	AC=673;AF=0.134385;AN=5008;NS=2504;DP=17534;EAS_AF=0.2312;AMR_AF=0.049;AFR_AF=0.0265;EUR_AF=0.1044;SAS_AF=0.272;AA=G|||;VT=SNP
2	185355695	rs3902438	C	T	100	PASS	AC=1335;AF=0.266573;AN=5008;NS=2504;DP=17948;EAS_AF=0.0526;AMR_AF=0.3977;AFR_AF=0.1664;EUR_AF=0.4463;SAS_AF=0.3446;AA=C|||;VT=SNP
2	185355748	rs78499510	G	A	100	PASS	AC=673;AF=0.134385;AN=5008;NS=2504;DP=17613;EAS_AF=0.2312;AMR_AF=0.049;AFR_AF=0.0265;EUR_AF=0.1044;SAS_AF=0.272;AA=G|||;VT=SNP
2	185357149	rs12471708	A	C	100	PASS	AC=4190;AF=0.836661;AN=5008;NS=2504;DP=18624;EAS_AF=0.8492;AMR_AF=0.879;AFR_AF=0.8048;EUR_AF=0.7903;SAS_AF=0.8845;AA=A|||;VT=SNP
2	185357532	rs2162455	C	A	100	PASS	AC=1335;AF=0.266573;AN=5008;NS=2504;DP=17311;EAS_AF=0.0526;AMR_AF=0.3977;AFR_AF=0.1664;EUR_AF=0.4463;SAS_AF=0.3446;AA=C|||;VT=SNP
2	185357716	rs1443026	C	T	100	PASS	AC=4191;AF=0.836861;AN=5008;NS=2504;DP=13626;EAS_AF=0.8492;AMR_AF=0.879;AFR_AF=0.8056;EUR_AF=0.7903;SAS_AF=0.8845;AA=T|||;VT=SNP
2	185358084	rs72893780	T	C	100	PASS	AC=1248;AF=0.249201;AN=5008;NS=2504;DP=15805;EAS_AF=0.0526;AMR_AF=0.3948;AFR_AF=0.1021;EUR_AF=0.4463;SAS_AF=0.3446;AA=T|||;VT=SNP
2	185358265	rs2369586	T	G	100	PASS	AC=1384;AF=0.276358;AN=5008;NS=2504;DP=16729;EAS_AF=0.0526;AMR_AF=0.4049;AFR_AF=0.1989;EUR_AF=0.4473;SAS_AF=0.3446;AA=G|||;VT=SNP
2	185359598	rs7572199	C	T	100	PASS	AC=1384;AF=0.276358;AN=5008;NS=2504;DP=15760;EAS_AF=0.0526;AMR_AF=0.4049;AFR_AF=0.1989;EUR_AF=0.4473;SAS_AF=0.3446;AA=C|||;VT=SNP
2	185359645	rs10187380	T	C	100	PASS	AC=1993;AF=0.397963;AN=5008;NS=2504;DP=15228;EAS_AF=0.5685;AMR_AF=0.4193;AFR_AF=0.4743;EUR_AF=0.2386;SAS_AF=0.2679;AA=T|||;VT=SNP
2	185360176	rs12467081	G	A	100	PASS	AC=1592;AF=0.317891;AN=5008;NS=2504;DP=17644;EAS_AF=0.5486;AMR_AF=0.3905;AFR_AF=0.2398;EUR_AF=0.2256;SAS_AF=0.229;AA=G|||;VT=SNP
2	185360281	rs113532664	A	T	100	PASS	AC=1337;AF=0.266973;AN=5008;NS=2504;DP=18085;EAS_AF=0.0526;AMR_AF=0.3977;AFR_AF=0.1672;EUR_AF=0.4473;SAS_AF=0.3446;AA=A|||;VT=SNP
2	185361548	rs2114548	C	T	100	PASS	AC=3363;AF=0.671526;AN=5008;NS=2504;DP=16545;EAS_AF=0.9474;AMR_AF=0.5821;AFR_AF=0.6112;EUR_AF=0.5517;SAS_AF=0.6554;AA=C|||;VT=SNP
2	185361579	rs1596267	A	G	100	PASS	AC=1335;AF=0.266573;AN=5008;NS=2504;DP=17075;EAS_AF=0.0516;AMR_AF=0.3963;AFR_AF=0.1672;EUR_AF=0.4473;SAS_AF=0.3446;AA=A|||;VT=SNP
2	185361939	rs76142318	T	C	100	PASS	AC=676;AF=0.134984;AN=5008;NS=2504;DP=17909;EAS_AF=0.2331;AMR_AF=0.049;AFR_AF=0.0265;EUR_AF=0.1044;SAS_AF=0.273;AA=T|||;VT=SNP
2	185362149	rs12467551	T	C	100	PASS	AC=1396;AF=0.278754;AN=5008;NS=2504;DP=18974;EAS_AF=0.5476;AMR_AF=0.3674;AFR_AF=0.1059;EUR_AF=0.2237;SAS_AF=0.229;AA=T|||;VT=SNP
2	185362244	rs12467583	T	C	100	PASS	AC=2601;AF=0.519369;AN=5008;NS=2504;DP=18572;EAS_AF=0.7986;AMR_AF=0.464;AFR_AF=0.4546;EUR_AF=0.3419;SAS_AF=0.5409;AA=T|||;VT=SNP
2	185362483	rs17429906	G	T	100	PASS	AC=1332;AF=0.265974;AN=5008;NS=2504;DP=18125;EAS_AF=0.0526;AMR_AF=0.3948;AFR_AF=0.1664;EUR_AF=0.4463;SAS_AF=0.3436;AA=G|||;VT=SNP
2	185363866	rs17617005	A	T	100	PASS	AC=167;AF=0.0333466;AN=5008;NS=2504;DP=11374;EAS_AF=0.0595;AMR_AF=0.0058;AFR_AF=0.0008;EUR_AF=0.0169;SAS_AF=0.0869;AA=A|||;VT=SNP
2	185364279	rs10194642	A	G	100	PASS	AC=2600;AF=0.519169;AN=5008;NS=2504;DP=13646;EAS_AF=0.7986;AMR_AF=0.464;AFR_AF=0.4531;EUR_AF=0.3429;SAS_AF=0.5409;AA=A|||;VT=SNP
2	185365463	rs75955552	C	A	100	PASS	AC=528;AF=0.105431;AN=5008;NS=2504;DP=13406;EAS_AF=0.2589;AMR_AF=0.1369;AFR_AF=0.0023;EUR_AF=0.0716;SAS_AF=0.0992;AA=C|||;VT=SNP
2	185365578	rs78845317	A	G	100	PASS	AC=670;AF=0.133786;AN=5008;NS=2504;DP=13607;EAS_AF=0.2302;AMR_AF=0.049;AFR_AF=0.0265;EUR_AF=0.1044;SAS_AF=0.2699;AA=A|||;VT=SNP
2	185366965	rs6434084	C	A	100	PASS	AC=761;AF=0.151957;AN=5008;NS=2504;DP=20942;EAS_AF=0.1478;AMR_AF=0.1196;AFR_AF=0.1558;EUR_AF=0.2087;SAS_AF=0.1155;AA=C|||;VT=SNP
2	185367006	rs6434085	T	C	100	PASS	AC=762;AF=0.152157;AN=5008;NS=2504;DP=20906;EAS_AF=0.1478;AMR_AF=0.1196;AFR_AF=0.1558;EUR_AF=0.2087;SAS_AF=0.1166;AA=T|||;VT=SNP
2	185368791	rs7562340	A	G	100	PASS	AC=760;AF=0.151757;AN=5008;NS=2504;DP=15983;EAS_AF=0.1488;AMR_AF=0.1196;AFR_AF=0.1543;EUR_AF=0.2087;SAS_AF=0.1155;AA=A|||;VT=SNP
2	185368838	rs1348339	T	C	100	PASS	AC=1336;AF=0.266773;AN=5008;NS=2504;DP=16666;EAS_AF=0.0526;AMR_AF=0.3948;AFR_AF=0.1679;EUR_AF=0.4483;SAS_AF=0.3436;AA=T|||;VT=SNP
2	185369623	rs17583433	G	T	100	PASS	AC=671;AF=0.133986;AN=5008;NS=2504;DP=15708;EAS_AF=0.2302;AMR_AF=0.049;AFR_AF=0.0265;EUR_AF=0.1044;SAS_AF=0.271;AA=G|||;VT=SNP
2	185369649	rs1867187	G	A	100	PASS	AC=1324;AF=0.264377;AN=5008;NS=2504;DP=16311;EAS_AF=0.0526;AMR_AF=0.3948;AFR_AF=0.1596;EUR_AF=0.4473;SAS_AF=0.3436;AA=G|||;VT=SNP
2	185370786	rs17583446	A	G	100	PASS	AC=671;AF=0.133986;AN=5008;NS=2504;DP=15894;EAS_AF=0.2302;AMR_AF=0.0504;AFR_AF=0.0265;EUR_AF=0.1044;SAS_AF=0.2699;AA=A|||;VT=SNP
2	185371145	rs17583453	C	T	100	PASS	AC=670;AF=0.133786;AN=5008;NS=2504;DP=15713;EAS_AF=0.2302;AMR_AF=0.049;AFR_AF=0.0265;EUR_AF=0.1044;SAS_AF=0.2699;AA=c|||;VT=SNP
2	185371897	rs72625290	G	A	100	PASS	AC=498;AF=0.0994409;AN=5008;NS=2504;DP=11400;EAS_AF=0.2847;AMR_AF=0.1571;AFR_AF=0.0045;EUR_AF=0.0358;SAS_AF=0.0613;AA=G|||;VT=SNP
2	185372578	rs17508064	T	C	100	PASS	AC=577;AF=0.115216;AN=5008;NS=2504;DP=15630;EAS_AF=0.0496;AMR_AF=0.1513;AFR_AF=0.0113;EUR_AF=0.2634;SAS_AF=0.1452;AA=T|||;VT=SNP
2	185372983	rs28709986	G	A	100	PASS	AC=1456;AF=0.290735;AN=5008;NS=2504;DP=18241;EAS_AF=0.0526;AMR_AF=0.4193;AFR_AF=0.2005;EUR_AF=0.504;SAS_AF=0.3476;AA=A|||;VT=SNP
2	185373152	rs35334414	A	G	100	PASS	AC=687;AF=0.137181;AN=5008;NS=2504;DP=17515;EAS_AF=0.1488;AMR_AF=0.1023;AFR_AF=0.1528;EUR_AF=0.1541;SAS_AF=0.1115;AA=A|||;VT=SNP
2	185373189	rs56766078	T	C	100	PASS	AC=1315;AF=0.26258;AN=5008;NS=2504;DP=17087;EAS_AF=0.0526;AMR_AF=0.4078;AFR_AF=0.1006;EUR_AF=0.503;SAS_AF=0.3476;AA=T|||;VT=SNP
2	185373513	rs1978953	C	T	100	PASS	AC=670;AF=0.133786;AN=5008;NS=2504;DP=15405;EAS_AF=0.2302;AMR_AF=0.049;AFR_AF=0.0265;EUR_AF=0.1044;SAS_AF=0.2699;AA=C|||;VT=SNP
2	185374342	rs75179641	C	A	100	PASS	AC=670;AF=0.133786;AN=5008;NS=2504;DP=19207;EAS_AF=0.2302;AMR_AF=0.049;AFR_AF=0.0265;EUR_AF=0.1044;SAS_AF=0.2699;AA=C|||;VT=SNP
2	185374996	rs12472136	G	T	100	PASS	AC=1927;AF=0.384784;AN=5008;NS=2504;DP=15729;EAS_AF=0.5675;AMR_AF=0.4135;AFR_AF=0.4266;EUR_AF=0.2376;SAS_AF=0.271;AA=G|||;VT=SNP
2	185375026	rs10931143	T	G	100	PASS	AC=1928;AF=0.384984;AN=5008;NS=2504;DP=15548;EAS_AF=0.5675;AMR_AF=0.415;AFR_AF=0.4266;EUR_AF=0.2376;SAS_AF=0.271;AA=T|||;VT=SNP
2	185375265	rs12472209	G	T	100	PASS	AC=1386;AF=0.276757;AN=5008;NS=2504;DP=16038;EAS_AF=0.5466;AMR_AF=0.366;AFR_AF=0.1059;EUR_AF=0.2207;SAS_AF=0.2239;AA=G|||;VT=SNP
2	185376297	rs1443024	T	A	100	PASS	AC=1930;AF=0.385383;AN=5008;NS=2504;DP=18086;EAS_AF=0.5694;AMR_AF=0.4121;AFR_AF=0.4274;EUR_AF=0.2386;SAS_AF=0.271;AA=T|||;VT=SNP
2	185376560	rs6747376	C	T	100	PASS	AC=1379;AF=0.275359;AN=5008;NS=2504;DP=17804;EAS_AF=0.0526;AMR_AF=0.402;AFR_AF=0.1967;EUR_AF=0.4493;SAS_AF=0.3425;AA=T|||;VT=SNP
2	185376667	rs6750654	G	C	100	PASS	AC=1380;AF=0.275559;AN=5008;NS=2504;DP=17923;EAS_AF=0.0526;AMR_AF=0.402;AFR_AF=0.1974;EUR_AF=0.4493;SAS_AF=0.3425;AA=G|||;VT=SNP
2	185378612	rs13423710	G	A	100	PASS	AC=760;AF=0.151757;AN=5008;NS=2504;DP=18097;EAS_AF=0.1488;AMR_AF=0.1196;AFR_AF=0.1551;EUR_AF=0.2087;SAS_AF=0.1145;AA=G|||;VT=SNP
2	185379772	rs34370146	T	C	100	PASS	AC=817;AF=0.163139;AN=5008;NS=2504;DP=15526;EAS_AF=0.1935;AMR_AF=0.1398;AFR_AF=0.1785;EUR_AF=0.1799;SAS_AF=0.1104;AA=T|||;VT=SNP
2	185380164	rs66495417	T	G	100	PASS	AC=1656;AF=0.330671;AN=5008;NS=2504;DP=14351;EAS_AF=0.5635;AMR_AF=0.3689;AFR_AF=0.2141;EUR_AF=0.2704;SAS_AF=0.2832;AA=T|||;VT=SNP
2	185380362	rs2033138	G	A	100	PASS	AC=769;AF=0.153554;AN=5008;NS=2504;DP=13833;EAS_AF=0.0466;AMR_AF=0.1902;AFR_AF=0.0719;EUR_AF=0.333;SAS_AF=0.1636;AA=A|||;VT=SNP
2	185380482	rs79115101	G	A	100	PASS	AC=246;AF=0.0491214;AN=5008;NS=2504;DP=15492;EAS_AF=0.0645;AMR_AF=0.062;AFR_AF=0.0212;EUR_AF=0.0179;SAS_AF=0.0941;AA=G|||;VT=SNP
2	185380682	rs10931144	C	G	100	PASS	AC=1961;AF=0.391573;AN=5008;NS=2504;DP=15582;EAS_AF=0.5833;AMR_AF=0.379;AFR_AF=0.3896;EUR_AF=0.2704;SAS_AF=0.3303;AA=C|||;VT=SNP
2	185381508	rs6717688	A	C	100	PASS	AC=1943;AF=0.387979;AN=5008;NS=2504;DP=13502;EAS_AF=0.372;AMR_AF=0.3934;AFR_AF=0.3033;EUR_AF=0.3956;SAS_AF=0.5072;AA=A|||;VT=SNP
2	185381651	rs1365714	T	A	100	PASS	AC=1694;AF=0.338259;AN=5008;NS=2504;DP=14171;EAS_AF=0.3056;AMR_AF=0.3329;AFR_AF=0.2806;EUR_AF=0.3777;SAS_AF=0.4131;AA=T|||;VT=SNP
2	185382736	rs7562669	T	C	100	PASS	AC=1898;AF=0.378994;AN=5008;NS=2504;DP=16005;EAS_AF=0.629;AMR_AF=0.428;AFR_AF=0.233;EUR_AF=0.2883;SAS_AF=0.3773;AA=T|||;VT=SNP
2	185382961	rs1582823	T	C	100	PASS	AC=755;AF=0.150759;AN=5008;NS=2504;DP=15983;EAS_AF=0.1875;AMR_AF=0.1311;AFR_AF=0.1437;EUR_AF=0.1799;SAS_AF=0.1063;AA=T|||;VT=SNP
2	185383451	rs12620876	G	A	100	PASS	AC=1449;AF=0.289337;AN=5008;NS=2504;DP=17649;EAS_AF=0.5635;AMR_AF=0.3516;AFR_AF=0.0681;EUR_AF=0.2674;SAS_AF=0.2843;AA=G|||;VT=SNP
2	185383712	rs7425839	G	C	100	PASS	AC=1447;AF=0.288938;AN=5008;NS=2504;DP=17443;EAS_AF=0.5635;AMR_AF=0.3516;AFR_AF=0.0673;EUR_AF=0.2674;SAS_AF=0.2832;AA=G|||;VT=SNP
2	185383985	rs10931145	A	T	100	PASS	AC=1897;AF=0.378794;AN=5008;NS=2504;DP=15144;EAS_AF=0.629;AMR_AF=0.428;AFR_AF=0.2322;EUR_AF=0.2873;SAS_AF=0.3783;AA=A|||;VT=SNP
2	185384091	rs35550367	C	A	100	PASS	AC=769;AF=0.153554;AN=5008;NS=2504;DP=14479;EAS_AF=0.0466;AMR_AF=0.1902;AFR_AF=0.0726;EUR_AF=0.333;SAS_AF=0.1626;AA=C|||;VT=SNP
2	185384875	rs34140534	G	A	100	PASS	AC=769;AF=0.153554;AN=5008;NS=2504;DP=14255;EAS_AF=0.0466;AMR_AF=0.1902;AFR_AF=0.0726;EUR_AF=0.333;SAS_AF=0.1626;AA=G|||;VT=SNP
2	185389027	rs76977894	G	T	100	PASS	AC=555;AF=0.110823;AN=5008;NS=2504;DP=19416;EAS_AF=0.2748;AMR_AF=0.1455;AFR_AF=0.0053;EUR_AF=0.0765;SAS_AF=0.0951;AA=G|||;VT=SNP
2	185389700	rs35005555	C	T	100	PASS	AC=768;AF=0.153355;AN=5008;NS=2504;DP=20766;EAS_AF=0.0466;AMR_AF=0.1888;AFR_AF=0.0726;EUR_AF=0.333;SAS_AF=0.1626;AA=C|||;VT=SNP
2	185390094	rs4666659	T	C	100	PASS	AC=755;AF=0.150759;AN=5008;NS=2504;DP=21826;EAS_AF=0.1835;AMR_AF=0.1297;AFR_AF=0.1475;EUR_AF=0.1799;SAS_AF=0.1063;AA=T|||;VT=SNP
2	185390885	rs68171887	C	G	100	PASS	AC=1461;AF=0.291733;AN=5008;NS=2504;DP=17510;EAS_AF=0.5655;AMR_AF=0.3559;AFR_AF=0.0741;EUR_AF=0.2664;SAS_AF=0.2843;AA=C|||;VT=SNP
2	185391309	rs11686547	C	G	100	PASS	AC=940;AF=0.1877;AN=5008;NS=2504;DP=15868;EAS_AF=0.12;AMR_AF=0.2003;AFR_AF=0.1369;EUR_AF=0.1978;SAS_AF=0.3067;AA=C|||;VT=SNP
2	185392280	rs35335408	A	G	100	PASS	AC=725;AF=0.144768;AN=5008;NS=2504;DP=17889;EAS_AF=0.0466;AMR_AF=0.183;AFR_AF=0.0408;EUR_AF=0.336;SAS_AF=0.1626;AA=A|||;VT=SNP
2	185393429	rs77413801	T	A	100	PASS	AC=942;AF=0.188099;AN=5008;NS=2504;DP=18669;EAS_AF=0.12;AMR_AF=0.2003;AFR_AF=0.1377;EUR_AF=0.1978;SAS_AF=0.3078;AA=T|||;VT=SNP
2	185394672	rs74489441	C	A	100	PASS	AC=240;AF=0.0479233;AN=5008;NS=2504;DP=17106;EAS_AF=0.0675;AMR_AF=0.0562;AFR_AF=0.0182;EUR_AF=0.0179;SAS_AF=0.093;AA=C|||;VT=SNP
2	185395223	rs4519476	G	A	100	PASS	AC=1249;AF=0.249401;AN=5008;NS=2504;DP=18643;EAS_AF=0.1786;AMR_AF=0.1599;AFR_AF=0.2579;EUR_AF=0.2435;SAS_AF=0.3804;AA=G|||;VT=SNP
2	185395311	rs1593662	G	A	100	PASS	AC=1643;AF=0.328075;AN=5008;NS=2504;DP=19079;EAS_AF=0.1964;AMR_AF=0.1801;AFR_AF=0.4939;EUR_AF=0.2455;SAS_AF=0.4294;AA=G|||;VT=SNP
2	185395523	rs72895640	A	T	100	PASS	AC=705;AF=0.140775;AN=5008;NS=2504;DP=19516;EAS_AF=0.0456;AMR_AF=0.1931;AFR_AF=0.0401;EUR_AF=0.3072;SAS_AF=0.1667;AA=A|||;VT=SNP
2	185395525	rs72895642	C	A	100	PASS	AC=705;AF=0.140775;AN=5008;NS=2504;DP=19570;EAS_AF=0.0456;AMR_AF=0.1931;AFR_AF=0.0401;EUR_AF=0.3072;SAS_AF=0.1667;AA=C|||;VT=SNP
2	185395707	rs35419204	G	C	100	PASS	AC=707;AF=0.141174;AN=5008;NS=2504;DP=18209;EAS_AF=0.0466;AMR_AF=0.1931;AFR_AF=0.0401;EUR_AF=0.3082;SAS_AF=0.1667;AA=G|||;VT=SNP
2	185395708	rs1593663	T	C	100	PASS	AC=1244;AF=0.248403;AN=5008;NS=2504;DP=18257;EAS_AF=0.1786;AMR_AF=0.1599;AFR_AF=0.2542;EUR_AF=0.2435;SAS_AF=0.3804;AA=T|||;VT=SNP
2	185396103	rs72625291	G	T	100	PASS	AC=1388;AF=0.277157;AN=5008;NS=2504;DP=9145;EAS_AF=0.5119;AMR_AF=0.3228;AFR_AF=0.1634;EUR_AF=0.2197;SAS_AF=0.2157;AA=G|||;VT=SNP
2	185397561	rs10177416	T	C	100	PASS	AC=1359;AF=0.271366;AN=5008;NS=2504;DP=16061;EAS_AF=0.5119;AMR_AF=0.3213;AFR_AF=0.1422;EUR_AF=0.2197;SAS_AF=0.2157;AA=T|||;VT=SNP
2	185398287	rs57589450	C	T	100	PASS	AC=1239;AF=0.247404;AN=5008;NS=2504;DP=18200;EAS_AF=0.1776;AMR_AF=0.1599;AFR_AF=0.2504;EUR_AF=0.2435;SAS_AF=0.3814;AA=C|||;VT=SNP
2	185398324	rs12615746	T	C	100	PASS	AC=1359;AF=0.271366;AN=5008;NS=2504;DP=17810;EAS_AF=0.5109;AMR_AF=0.3213;AFR_AF=0.1422;EUR_AF=0.2197;SAS_AF=0.2168;AA=T|||;VT=SNP
2	185399079	rs62174928	C	G	100	PASS	AC=725;AF=0.144768;AN=5008;NS=2504;DP=16517;EAS_AF=0.0466;AMR_AF=0.1873;AFR_AF=0.0643;EUR_AF=0.2992;SAS_AF=0.1656;AA=C|||;VT=SNP
2	185399821	rs1427148	A	T	100	PASS	AC=1657;AF=0.330871;AN=5008;NS=2504;DP=15702;EAS_AF=0.5417;AMR_AF=0.3199;AFR_AF=0.2927;EUR_AF=0.2247;SAS_AF=0.2822;AA=A|||;VT=SNP
2	185400303	rs13393271	G	A	100	PASS	AC=1270;AF=0.253594;AN=5008;NS=2504;DP=15909;EAS_AF=0.1706;AMR_AF=0.1758;AFR_AF=0.2746;EUR_AF=0.2495;SAS_AF=0.3701;AA=G|||;VT=SNP
2	185400705	rs12477814	C	T	100	PASS	AC=863;AF=0.172324;AN=5008;NS=2504;DP=17608;EAS_AF=0.2401;AMR_AF=0.2608;AFR_AF=0.1006;EUR_AF=0.1909;SAS_AF=0.1176;AA=C|||;VT=SNP
2	185401265	rs17430153	A	C	100	PASS	AC=1205;AF=0.240615;AN=5008;NS=2504;DP=14422;EAS_AF=0.1726;AMR_AF=0.1715;AFR_AF=0.2269;EUR_AF=0.2495;SAS_AF=0.3691;AA=A|||;VT=SNP
2	185402361	rs55865515	C	T	100	PASS	AC=749;AF=0.149561;AN=5008;NS=2504;DP=13563;EAS_AF=0.0377;AMR_AF=0.1916;AFR_AF=0.0877;EUR_AF=0.3002;SAS_AF=0.1636;AA=C|||;VT=SNP
2	185403998	rs35993772	T	G	100	PASS	AC=713;AF=0.142372;AN=5008;NS=2504;DP=16991;EAS_AF=0.0377;AMR_AF=0.1859;AFR_AF=0.0635;EUR_AF=0.3002;SAS_AF=0.1636;AA=T|||;VT=SNP
2	185404182	rs62174932	C	G	100	PASS	AC=3876;AF=0.773962;AN=5008;NS=2504;DP=16904;EAS_AF=0.748;AMR_AF=0.7219;AFR_AF=0.7163;EUR_AF=0.8082;SAS_AF=0.8804;AA=G|||;VT=SNP
2	185404338	rs75254889	G	A	100	PASS	AC=337;AF=0.0672923;AN=5008;NS=2504;DP=16851;EAS_AF=0.0585;AMR_AF=0.0144;AFR_AF=0.1135;EUR_AF=0.0189;SAS_AF=0.1012;AA=G|||;VT=SNP
2	185404920	rs6742715	G	T	100	PASS	AC=2707;AF=0.540535;AN=5008;NS=2504;DP=17600;EAS_AF=0.5694;AMR_AF=0.5548;AFR_AF=0.5166;EUR_AF=0.5596;SAS_AF=0.5133;AA=T|||;VT=SNP
2	185405580	rs2033137	T	C	100	PASS	AC=2821;AF=0.563299;AN=5008;NS=2504;DP=17934;EAS_AF=0.5794;AMR_AF=0.5807;AFR_AF=0.5212;EUR_AF=0.6312;SAS_AF=0.5215;AA=C|||;VT=SNP
2	185406298	rs34566897	T	C	100	PASS	AC=717;AF=0.143171;AN=5008;NS=2504;DP=15312;EAS_AF=0.0387;AMR_AF=0.1859;AFR_AF=0.0681;EUR_AF=0.2982;SAS_AF=0.1626;AA=T|||;VT=SNP
2	185406531	rs6747233	C	A	100	PASS	AC=716;AF=0.142971;AN=5008;NS=2504;DP=15935;EAS_AF=0.0387;AMR_AF=0.1859;AFR_AF=0.0673;EUR_AF=0.2982;SAS_AF=0.1626;AA=C|||;VT=SNP
2	185406592	rs75912018	A	T	100	PASS	AC=363;AF=0.072484;AN=5008;NS=2504;DP=15772;EAS_AF=0.0585;AMR_AF=0.0144;AFR_AF=0.1324;EUR_AF=0.0189;SAS_AF=0.1022;AA=A|||;VT=SNP
2	185406768	rs6721856	A	G	100	PASS	AC=721;AF=0.14397;AN=5008;NS=2504;DP=16987;EAS_AF=0.0387;AMR_AF=0.1859;AFR_AF=0.0711;EUR_AF=0.2982;SAS_AF=0.1626;AA=A|||;VT=SNP
2	185406883	rs17617133	C	T	100	PASS	AC=1329;AF=0.265375;AN=5008;NS=2504;DP=17945;EAS_AF=0.5218;AMR_AF=0.3357;AFR_AF=0.0234;EUR_AF=0.3022;SAS_AF=0.2403;AA=C|||;VT=SNP
2	185407768	rs13025371	A	T	100	PASS	AC=716;AF=0.142971;AN=5008;NS=2504;DP=12281;EAS_AF=0.0387;AMR_AF=0.1859;AFR_AF=0.0673;EUR_AF=0.2982;SAS_AF=0.1626;AA=A|||;VT=SNP
2	185410499	rs7584439	A	G	100	PASS	AC=716;AF=0.142971;AN=5008;NS=2504;DP=16514;EAS_AF=0.0387;AMR_AF=0.1859;AFR_AF=0.0673;EUR_AF=0.2982;SAS_AF=0.1626;AA=A|||;VT=SNP
2	185410563	rs7558116	C	T	100	PASS	AC=749;AF=0.149561;AN=5008;NS=2504;DP=17280;EAS_AF=0.0387;AMR_AF=0.1888;AFR_AF=0.0893;EUR_AF=0.3002;SAS_AF=0.1626;AA=C|||;VT=SNP
2	185410634	rs1593661	G	A	100	PASS	AC=2831;AF=0.565296;AN=5008;NS=2504;DP=17812;EAS_AF=0.5784;AMR_AF=0.5922;AFR_AF=0.5197;EUR_AF=0.6412;SAS_AF=0.5164;AA=A|||;VT=SNP
2	185410800	rs6434087	A	G	100	PASS	AC=716;AF=0.142971;AN=5008;NS=2504;DP=15937;EAS_AF=0.0387;AMR_AF=0.1859;AFR_AF=0.0673;EUR_AF=0.2982;SAS_AF=0.1626;AA=A|||;VT=SNP
2	185410834	rs6434088	C	T	100	PASS	AC=1014;AF=0.202476;AN=5008;NS=2504;DP=15998;EAS_AF=0.0387;AMR_AF=0.2262;AFR_AF=0.1944;EUR_AF=0.335;SAS_AF=0.229;AA=T|||;VT=SNP
2	185411029	rs6434089	T	G	100	PASS	AC=1016;AF=0.202875;AN=5008;NS=2504;DP=16638;EAS_AF=0.0387;AMR_AF=0.2262;AFR_AF=0.1959;EUR_AF=0.335;SAS_AF=0.229;AA=G|||;VT=SNP
2	185411232	rs10497654	G	T	100	PASS	AC=787;AF=0.157149;AN=5008;NS=2504;DP=15291;EAS_AF=0.25;AMR_AF=0.2406;AFR_AF=0.0983;EUR_AF=0.1203;SAS_AF=0.1196;AA=G|||;VT=SNP
2	185411685	rs719281	A	T	100	PASS	AC=1618;AF=0.323083;AN=5008;NS=2504;DP=14449;EAS_AF=0.5387;AMR_AF=0.3545;AFR_AF=0.1815;EUR_AF=0.3052;SAS_AF=0.2883;AA=A|||;VT=SNP
2	185412099	rs1030430	A	G	100	PASS	AC=1619;AF=0.323283;AN=5008;NS=2504;DP=16030;EAS_AF=0.5387;AMR_AF=0.3545;AFR_AF=0.1823;EUR_AF=0.3052;SAS_AF=0.2883;AA=A|||;VT=SNP
2	185414218	rs55732877	C	T	100	PASS	AC=1131;AF=0.225839;AN=5008;NS=2504;DP=16431;EAS_AF=0.1726;AMR_AF=0.1499;AFR_AF=0.1952;EUR_AF=0.2386;SAS_AF=0.363;AA=C|||;VT=SNP
2	185414279	rs7566980	T	A	100	PASS	AC=2179;AF=0.435104;AN=5008;NS=2504;DP=16091;EAS_AF=0.5784;AMR_AF=0.5317;AFR_AF=0.1362;EUR_AF=0.6024;SAS_AF=0.4509;AA=T|||;VT=SNP
2	185414977	rs1427151	T	A	100	PASS	AC=786;AF=0.156949;AN=5008;NS=2504;DP=16797;EAS_AF=0.25;AMR_AF=0.2406;AFR_AF=0.0976;EUR_AF=0.1203;SAS_AF=0.1196;AA=T|||;VT=SNP
2	185415420	rs2162456	A	T	100	PASS	AC=2834;AF=0.565895;AN=5008;NS=2504;DP=11381;EAS_AF=0.5784;AMR_AF=0.5922;AFR_AF=0.5212;EUR_AF=0.6412;SAS_AF=0.5174;AA=a|||;VT=SNP
2	185417194	rs13002655	A	T	100	PASS	AC=787;AF=0.157149;AN=5008;NS=2504;DP=15668;EAS_AF=0.25;AMR_AF=0.2406;AFR_AF=0.0976;EUR_AF=0.1203;SAS_AF=0.1207;AA=A|||;VT=SNP
2	185418782	rs7585187	T	A	100	PASS	AC=3966;AF=0.791933;AN=5008;NS=2504;DP=15239;EAS_AF=0.75;AMR_AF=0.7406;AFR_AF=0.7194;EUR_AF=0.8797;SAS_AF=0.8793;AA=A|||;VT=SNP
2	185420901	rs4399684	G	C	100	PASS	AC=1127;AF=0.22504;AN=5008;NS=2504;DP=15391;EAS_AF=0.1746;AMR_AF=0.1513;AFR_AF=0.1876;EUR_AF=0.2366;SAS_AF=0.3681;AA=G|||;VT=SNP
2	185421228	rs1896235	C	G	100	PASS	AC=760;AF=0.151757;AN=5008;NS=2504;DP=16236;EAS_AF=0.0397;AMR_AF=0.1988;AFR_AF=0.0673;EUR_AF=0.3201;SAS_AF=0.1748;AA=C|||;VT=SNP
2	185421299	rs4592808	A	G	100	PASS	AC=2819;AF=0.562899;AN=5008;NS=2504;DP=15990;EAS_AF=0.5774;AMR_AF=0.5879;AFR_AF=0.5166;EUR_AF=0.6412;SAS_AF=0.5123;AA=A|||;VT=SNP
2	185421477	rs4389295	T	C	100	PASS	AC=1620;AF=0.323482;AN=5008;NS=2504;DP=16024;EAS_AF=0.5377;AMR_AF=0.3516;AFR_AF=0.1853;EUR_AF=0.3062;SAS_AF=0.2873;AA=T|||;VT=SNP
2	185422549	rs58500675	A	G	100	PASS	AC=1132;AF=0.226038;AN=5008;NS=2504;DP=10594;EAS_AF=0.1726;AMR_AF=0.1513;AFR_AF=0.1929;EUR_AF=0.2366;SAS_AF=0.3681;AA=A|||;VT=SNP
2	185422672	rs67398881	T	G	100	PASS	AC=1617;AF=0.322883;AN=5008;NS=2504;DP=13231;EAS_AF=0.5377;AMR_AF=0.3501;AFR_AF=0.1838;EUR_AF=0.3062;SAS_AF=0.2873;AA=T|||;VT=SNP
2	185423691	rs13013957	A	G	100	PASS	AC=788;AF=0.157348;AN=5008;NS=2504;DP=20978;EAS_AF=0.251;AMR_AF=0.2421;AFR_AF=0.0976;EUR_AF=0.1203;SAS_AF=0.1196;AA=A|||;VT=SNP
2	185426237	rs62174934	G	A	100	PASS	AC=1320;AF=0.263578;AN=5008;NS=2504;DP=18048;EAS_AF=0.5188;AMR_AF=0.3329;AFR_AF=0.0212;EUR_AF=0.3022;SAS_AF=0.2393;AA=G|||;VT=SNP
2	185426310	rs62174935	G	A	100	PASS	AC=759;AF=0.151558;AN=5008;NS=2504;DP=18241;EAS_AF=0.0397;AMR_AF=0.1988;AFR_AF=0.0673;EUR_AF=0.3201;SAS_AF=0.1738;AA=G|||;VT=SNP
2	185426647	rs111256056	A	G	100	PASS	AC=1140;AF=0.227636;AN=5008;NS=2504;DP=18021;EAS_AF=0.1716;AMR_AF=0.1499;AFR_AF=0.1974;EUR_AF=0.2366;SAS_AF=0.3722;AA=A|||;VT=SNP
2	185426964	rs4371322	T	G	100	PASS	AC=2080;AF=0.415335;AN=5008;NS=2504;DP=21488;EAS_AF=0.2093;AMR_AF=0.3646;AFR_AF=0.3994;EUR_AF=0.5567;SAS_AF=0.5399;AA=T|||;VT=SNP
2	185426976	rs3953016	T	C	100	PASS	AC=1892;AF=0.377796;AN=5008;NS=2504;DP=21373;EAS_AF=0.2093;AMR_AF=0.353;AFR_AF=0.264;EUR_AF=0.5557;SAS_AF=0.5399;AA=T|||;VT=SNP
2	185428312	rs56833097	G	A	100	PASS	AC=1456;AF=0.290735;AN=5008;NS=2504;DP=14774;EAS_AF=0.5347;AMR_AF=0.3386;AFR_AF=0.0681;EUR_AF=0.3052;SAS_AF=0.2914;AA=G|||;VT=SNP
2	185428946	rs10803976	T	C	100	PASS	AC=3923;AF=0.783347;AN=5008;NS=2504;DP=17467;EAS_AF=0.747;AMR_AF=0.732;AFR_AF=0.6952;EUR_AF=0.8787;SAS_AF=0.8783;AA=C|||;VT=SNP
2	185429140	rs11682677	T	A	100	PASS	AC=1891;AF=0.377596;AN=5008;NS=2504;DP=17439;EAS_AF=0.2113;AMR_AF=0.353;AFR_AF=0.2632;EUR_AF=0.5547;SAS_AF=0.5389;AA=T|||;VT=SNP
2	185430182	rs10803977	C	T	100	PASS	AC=2079;AF=0.415136;AN=5008;NS=2504;DP=12255;EAS_AF=0.2113;AMR_AF=0.3646;AFR_AF=0.3979;EUR_AF=0.5557;SAS_AF=0.5399;AA=T|||;VT=SNP
2	185431751	rs10803978	T	A	100	PASS	AC=3767;AF=0.752196;AN=5008;NS=2504;DP=17290;EAS_AF=0.746;AMR_AF=0.7161;AFR_AF=0.6331;EUR_AF=0.8628;SAS_AF=0.8313;AA=A|||;VT=SNP
2	185432834	rs17430209	A	C	100	PASS	AC=753;AF=0.150359;AN=5008;NS=2504;DP=16698;EAS_AF=0.0367;AMR_AF=0.2003;AFR_AF=0.0666;EUR_AF=0.3211;SAS_AF=0.1697;AA=A|||;VT=SNP
2	185433550	rs62174937	T	C	100	PASS	AC=1491;AF=0.297724;AN=5008;NS=2504;DP=12273;EAS_AF=0.5347;AMR_AF=0.3401;AFR_AF=0.093;EUR_AF=0.3062;SAS_AF=0.2914;AA=T|||;VT=SNP
2	185434062	rs17508275	G	A	100	PASS	AC=753;AF=0.150359;AN=5008;NS=2504;DP=13045;EAS_AF=0.0367;AMR_AF=0.2003;AFR_AF=0.0673;EUR_AF=0.3201;SAS_AF=0.1697;AA=G|||;VT=SNP
2	185434426	rs34814232	T	G	100	PASS	AC=1892;AF=0.377796;AN=5008;NS=2504;DP=14060;EAS_AF=0.2113;AMR_AF=0.353;AFR_AF=0.2632;EUR_AF=0.5547;SAS_AF=0.5399;AA=T|||;VT=SNP
2	185434533	rs359876	C	G	100	PASS	AC=1083;AF=0.216254;AN=5008;NS=2504;DP=15292;EAS_AF=0.254;AMR_AF=0.268;AFR_AF=0.3041;EUR_AF=0.1213;SAS_AF=0.1196;AA=C|||;VT=SNP
2	185434554	rs12999003	C	A	100	PASS	AC=1892;AF=0.377796;AN=5008;NS=2504;DP=15547;EAS_AF=0.2113;AMR_AF=0.353;AFR_AF=0.2632;EUR_AF=0.5547;SAS_AF=0.5399;AA=C|||;VT=SNP
2	185434783	rs12466285	G	C	100	PASS	AC=671;AF=0.133986;AN=5008;NS=2504;DP=15806;EAS_AF=0.254;AMR_AF=0.2349;AFR_AF=0.0098;EUR_AF=0.1213;SAS_AF=0.1196;AA=G|||;VT=SNP
2	185434906	rs7605500	T	G	100	PASS	AC=3769;AF=0.752596;AN=5008;NS=2504;DP=16296;EAS_AF=0.746;AMR_AF=0.7161;AFR_AF=0.6339;EUR_AF=0.8638;SAS_AF=0.8313;AA=G|||;VT=SNP
2	185435836	rs34862490	T	C	100	PASS	AC=1892;AF=0.377796;AN=5008;NS=2504;DP=14951;EAS_AF=0.2113;AMR_AF=0.353;AFR_AF=0.2632;EUR_AF=0.5547;SAS_AF=0.5399;AA=t|||;VT=SNP
2	185436262	rs17430279	A	G	100	PASS	AC=1137;AF=0.227037;AN=5008;NS=2504;DP=16526;EAS_AF=0.1746;AMR_AF=0.1527;AFR_AF=0.1944;EUR_AF=0.2346;SAS_AF=0.3701;AA=A|||;VT=SNP
2	185436658	rs359877	T	C	100	PASS	AC=1084;AF=0.216454;AN=5008;NS=2504;DP=12658;EAS_AF=0.254;AMR_AF=0.268;AFR_AF=0.3048;EUR_AF=0.1213;SAS_AF=0.1196;AA=T|||;VT=SNP
2	185437346	rs6751008	C	T	100	PASS	AC=1870;AF=0.373403;AN=5008;NS=2504;DP=13761;EAS_AF=0.2113;AMR_AF=0.3501;AFR_AF=0.2481;EUR_AF=0.5547;SAS_AF=0.5399;AA=C|||;VT=SNP
2	185437832	rs1469337	A	G	100	PASS	AC=3771;AF=0.752995;AN=5008;NS=2504;DP=14092;EAS_AF=0.746;AMR_AF=0.719;AFR_AF=0.6339;EUR_AF=0.8638;SAS_AF=0.8313;AA=G|||;VT=SNP
2	185438949	rs359878	T	C	100	PASS	AC=3752;AF=0.749201;AN=5008;NS=2504;DP=18069;EAS_AF=0.8254;AMR_AF=0.8372;AFR_AF=0.7678;EUR_AF=0.7505;SAS_AF=0.5818;AA=T|||;VT=SNP
2	185439065	rs55781342	G	T	100	PASS	AC=1870;AF=0.373403;AN=5008;NS=2504;DP=19318;EAS_AF=0.2113;AMR_AF=0.3501;AFR_AF=0.2489;EUR_AF=0.5547;SAS_AF=0.5389;AA=G|||;VT=SNP
2	185439307	rs62174940	G	A	100	PASS	AC=1342;AF=0.267971;AN=5008;NS=2504;DP=19711;EAS_AF=0.5169;AMR_AF=0.3329;AFR_AF=0.0356;EUR_AF=0.3032;SAS_AF=0.2434;AA=G|||;VT=SNP
2	185439359	rs359880	T	C	100	PASS	AC=1050;AF=0.209665;AN=5008;NS=2504;DP=16795;EAS_AF=0.254;AMR_AF=0.2608;AFR_AF=0.2829;EUR_AF=0.1213;SAS_AF=0.1196;AA=T|||;VT=SNP
2	185439634	rs11691444	T	C	100	PASS	AC=1343;AF=0.268171;AN=5008;NS=2504;DP=19256;EAS_AF=0.5179;AMR_AF=0.3329;AFR_AF=0.0356;EUR_AF=0.3032;SAS_AF=0.2434;AA=T|||;VT=SNP
2	185440309	rs9678515	G	A	100	PASS	AC=3539;AF=0.706669;AN=5008;NS=2504;DP=16169;EAS_AF=0.746;AMR_AF=0.7017;AFR_AF=0.4697;EUR_AF=0.8608;SAS_AF=0.8313;AA=G|||;VT=SNP
2	185441009	rs72625292	G	A	100	PASS	AC=1338;AF=0.267173;AN=5008;NS=2504;DP=14387;EAS_AF=0.5139;AMR_AF=0.3329;AFR_AF=0.0356;EUR_AF=0.3042;SAS_AF=0.2413;AA=G|||;VT=SNP
2	185442031	rs35574370	G	C	100	PASS	AC=758;AF=0.151358;AN=5008;NS=2504;DP=17365;EAS_AF=0.0367;AMR_AF=0.2017;AFR_AF=0.0673;EUR_AF=0.3241;SAS_AF=0.1697;AA=G|||;VT=SNP
2	185442770	rs79754244	G	A	100	PASS	AC=680;AF=0.135783;AN=5008;NS=2504;DP=16975;EAS_AF=0.253;AMR_AF=0.1873;AFR_AF=0.0272;EUR_AF=0.1581;SAS_AF=0.1022;AA=G|||;VT=SNP
2	185442920	rs367464	T	A	100	PASS	AC=1082;AF=0.216054;AN=5008;NS=2504;DP=19258;EAS_AF=0.254;AMR_AF=0.2666;AFR_AF=0.3033;EUR_AF=0.1213;SAS_AF=0.1207;AA=T|||;VT=SNP
2	185443205	rs414068	C	A	100	PASS	AC=1049;AF=0.209465;AN=5008;NS=2504;DP=15858;EAS_AF=0.254;AMR_AF=0.2608;AFR_AF=0.2814;EUR_AF=0.1213;SAS_AF=0.1207;AA=C|||;VT=SNP
2	185443672	rs7586860	G	A	100	PASS	AC=2089;AF=0.417133;AN=5008;NS=2504;DP=17647;EAS_AF=0.2163;AMR_AF=0.366;AFR_AF=0.4002;EUR_AF=0.5567;SAS_AF=0.5399;AA=G|||;VT=SNP
2	185444073	rs75786365	T	G	100	PASS	AC=662;AF=0.132188;AN=5008;NS=2504;DP=15835;EAS_AF=0.253;AMR_AF=0.1873;AFR_AF=0.0129;EUR_AF=0.1581;SAS_AF=0.1033;AA=T|||;VT=SNP
2	185444506	rs10198713	T	C	100	PASS	AC=3640;AF=0.726837;AN=5008;NS=2504;DP=12955;EAS_AF=0.746;AMR_AF=0.7104;AFR_AF=0.5408;EUR_AF=0.8628;SAS_AF=0.8303;AA=T|||;VT=SNP
2	185445333	rs12618211	G	A	100	PASS	AC=1550;AF=0.309505;AN=5008;NS=2504;DP=16583;EAS_AF=0.5298;AMR_AF=0.3429;AFR_AF=0.1407;EUR_AF=0.3062;SAS_AF=0.2904;AA=G|||;VT=SNP
2	185446205	rs974729	T	C	100	PASS	AC=3770;AF=0.752796;AN=5008;NS=2504;DP=19044;EAS_AF=0.746;AMR_AF=0.7176;AFR_AF=0.6346;EUR_AF=0.8638;SAS_AF=0.8303;AA=C|||;VT=SNP
2	185446748	rs34651316	T	C	100	PASS	AC=758;AF=0.151358;AN=5008;NS=2504;DP=16460;EAS_AF=0.0367;AMR_AF=0.2017;AFR_AF=0.0673;EUR_AF=0.3241;SAS_AF=0.1697;AA=T|||;VT=SNP
2	185446749	rs10931148	T	C	100	PASS	AC=1102;AF=0.220048;AN=5008;NS=2504;DP=16476;EAS_AF=0.1806;AMR_AF=0.1455;AFR_AF=0.1702;EUR_AF=0.2306;SAS_AF=0.3701;AA=T|||;VT=SNP
2	185447148	rs1365718	A	T	100	PASS	AC=1138;AF=0.227236;AN=5008;NS=2504;DP=12521;EAS_AF=0.1796;AMR_AF=0.1513;AFR_AF=0.1944;EUR_AF=0.2316;SAS_AF=0.3701;AA=A|||;VT=SNP
2	185448231	rs359899	A	C	100	PASS	AC=1051;AF=0.209864;AN=5008;NS=2504;DP=19552;EAS_AF=0.254;AMR_AF=0.2622;AFR_AF=0.2821;EUR_AF=0.1213;SAS_AF=0.1207;AA=A|||;VT=SNP
2	185449963	rs1593664	A	C	100	PASS	AC=1899;AF=0.379193;AN=5008;NS=2504;DP=18604;EAS_AF=0.2163;AMR_AF=0.353;AFR_AF=0.264;EUR_AF=0.5557;SAS_AF=0.5399;AA=A|||;VT=SNP
2	185450208	rs1834732	T	G	100	PASS	AC=3641;AF=0.727037;AN=5008;NS=2504;DP=19562;EAS_AF=0.746;AMR_AF=0.7104;AFR_AF=0.5416;EUR_AF=0.8628;SAS_AF=0.8303;AA=T|||;VT=SNP
2	185450305	rs13023840	A	G	100	PASS	AC=1897;AF=0.378794;AN=5008;NS=2504;DP=22919;EAS_AF=0.2163;AMR_AF=0.353;AFR_AF=0.2617;EUR_AF=0.5567;SAS_AF=0.5399;AA=A|||;VT=SNP
2	185450657	rs76926829	T	A	100	PASS	AC=1102;AF=0.220048;AN=5008;NS=2504;DP=21344;EAS_AF=0.1796;AMR_AF=0.1455;AFR_AF=0.171;EUR_AF=0.2306;SAS_AF=0.3701;AA=T|||;VT=SNP
2	185450792	rs35759594	C	A	100	PASS	AC=758;AF=0.151358;AN=5008;NS=2504;DP=20136;EAS_AF=0.0367;AMR_AF=0.2017;AFR_AF=0.0673;EUR_AF=0.3241;SAS_AF=0.1697;AA=C|||;VT=SNP
2	185451515	rs74928904	C	G	100	PASS	AC=1138;AF=0.227236;AN=5008;NS=2504;DP=7360;EAS_AF=0.1796;AMR_AF=0.1513;AFR_AF=0.1944;EUR_AF=0.2316;SAS_AF=0.3701;AA=C|||;VT=SNP
2	185452799	rs10469726	A	G	100	PASS	AC=1551;AF=0.309704;AN=5008;NS=2504;DP=18077;EAS_AF=0.5308;AMR_AF=0.3429;AFR_AF=0.1392;EUR_AF=0.3062;SAS_AF=0.2924;AA=A|||;VT=SNP
2	185453159	rs13007925	G	A	100	PASS	AC=755;AF=0.150759;AN=5008;NS=2504;DP=19638;EAS_AF=0.0367;AMR_AF=0.2017;AFR_AF=0.0673;EUR_AF=0.3231;SAS_AF=0.1677;AA=G|||;VT=SNP
2	185454461	rs1021041	T	C	100	PASS	AC=3775;AF=0.753794;AN=5008;NS=2504;DP=14647;EAS_AF=0.752;AMR_AF=0.7176;AFR_AF=0.6339;EUR_AF=0.8638;SAS_AF=0.8303;AA=C|||;VT=SNP
2	185454836	rs359902	T	C	100	PASS	AC=3839;AF=0.766573;AN=5008;NS=2504;DP=12363;EAS_AF=0.747;AMR_AF=0.7349;AFR_AF=0.6755;EUR_AF=0.8757;SAS_AF=0.82;AA=T|||;VT=SNP
2	185455455	rs10432495	A	T	100	PASS	AC=966;AF=0.192891;AN=5008;NS=2504;DP=18466;EAS_AF=0.1141;AMR_AF=0.1585;AFR_AF=0.1581;EUR_AF=0.2505;SAS_AF=0.2863;AA=A|||;VT=SNP
2	185455629	rs1019706	A	G	100	PASS	AC=1356;AF=0.270767;AN=5008;NS=2504;DP=15399;EAS_AF=0.5;AMR_AF=0.3026;AFR_AF=0.0492;EUR_AF=0.3042;SAS_AF=0.2771;AA=A|||;VT=SNP
2	185455751	rs2052794	T	A	100	PASS	AC=1092;AF=0.218051;AN=5008;NS=2504;DP=14247;EAS_AF=0.1151;AMR_AF=0.1614;AFR_AF=0.2337;EUR_AF=0.2565;SAS_AF=0.3037;AA=T|||;VT=SNP
2	185456133	rs12470178	A	G	100	PASS	AC=868;AF=0.173323;AN=5008;NS=2504;DP=12474;EAS_AF=0.3175;AMR_AF=0.2651;AFR_AF=0.0446;EUR_AF=0.1123;SAS_AF=0.1963;AA=A|||;VT=SNP
2	185456897	rs75747525	G	A	100	PASS	AC=374;AF=0.0746805;AN=5008;NS=2504;DP=16321;EAS_AF=0.003;AMR_AF=0.0922;AFR_AF=0.0045;EUR_AF=0.169;SAS_AF=0.1339;AA=G|||;VT=SNP
2	185457788	rs12992164	C	T	100	PASS	AC=897;AF=0.179113;AN=5008;NS=2504;DP=15585;EAS_AF=0.3185;AMR_AF=0.268;AFR_AF=0.0635;EUR_AF=0.1133;SAS_AF=0.1963;AA=C|||;VT=SNP
2	185458209	rs16826057	G	C	100	PASS	AC=1434;AF=0.286342;AN=5008;NS=2504;DP=13002;EAS_AF=0.1141;AMR_AF=0.1859;AFR_AF=0.4743;EUR_AF=0.2594;SAS_AF=0.3088;AA=G|||;VT=SNP
2	185458441	rs4366862	T	A	100	PASS	AC=1107;AF=0.221046;AN=5008;NS=2504;DP=14520;EAS_AF=0.1131;AMR_AF=0.1599;AFR_AF=0.2428;EUR_AF=0.2575;SAS_AF=0.3088;AA=T|||;VT=SNP
2	185459544	rs1978573	C	T	100	PASS	AC=1665;AF=0.332468;AN=5008;NS=2504;DP=18390;EAS_AF=0.4901;AMR_AF=0.3271;AFR_AF=0.2806;EUR_AF=0.3091;SAS_AF=0.2679;AA=C|||;VT=SNP
2	185460295	rs11888068	C	A	100	PASS	AC=1492;AF=0.297923;AN=5008;NS=2504;DP=17692;EAS_AF=0.4891;AMR_AF=0.304;AFR_AF=0.1626;EUR_AF=0.3072;SAS_AF=0.2699;AA=C|||;VT=SNP
2	185460397	rs17617267	G	A	100	PASS	AC=867;AF=0.173123;AN=5008;NS=2504;DP=18585;EAS_AF=0.3185;AMR_AF=0.2651;AFR_AF=0.0431;EUR_AF=0.1123;SAS_AF=0.1963;AA=G|||;VT=SNP
2	185460423	rs73041376	C	T	100	PASS	AC=1099;AF=0.219449;AN=5008;NS=2504;DP=18441;EAS_AF=0.1131;AMR_AF=0.1614;AFR_AF=0.2421;EUR_AF=0.2555;SAS_AF=0.3027;AA=C|||;VT=SNP
2	185460842	rs13026173	G	C	100	PASS	AC=757;AF=0.151158;AN=5008;NS=2504;DP=13933;EAS_AF=0.2976;AMR_AF=0.2594;AFR_AF=0.0144;EUR_AF=0.1113;SAS_AF=0.1493;AA=G|||;VT=SNP
2	185461136	rs17617285	G	A	100	PASS	AC=904;AF=0.180511;AN=5008;NS=2504;DP=14464;EAS_AF=0.3185;AMR_AF=0.2695;AFR_AF=0.0681;EUR_AF=0.1133;SAS_AF=0.1963;AA=G|||;VT=SNP
2	185462041	rs10497655	T	C	100	PASS	AC=1372;AF=0.273962;AN=5008;NS=2504;DP=19304;EAS_AF=0.503;AMR_AF=0.3055;AFR_AF=0.0522;EUR_AF=0.3151;SAS_AF=0.273;AA=T|||;VT=SNP
2	185462469	rs34714481	A	G	100	PASS	AC=894;AF=0.178514;AN=5008;NS=2504;DP=17662;EAS_AF=0.3194;AMR_AF=0.2651;AFR_AF=0.0673;EUR_AF=0.1064;SAS_AF=0.1963;AA=A|||;VT=SNP
2	185463120	rs2279266	C	T	100	PASS	AC=1101;AF=0.219848;AN=5008;NS=2504;DP=5397;EAS_AF=0.3185;AMR_AF=0.2867;AFR_AF=0.2126;EUR_AF=0.1064;SAS_AF=0.1973;AA=C|||;VT=SNP
2	185463185	rs359895	T	A	100	PASS	AC=2368;AF=0.472843;AN=5008;NS=2504;DP=6829;EAS_AF=0.1438;AMR_AF=0.3919;AFR_AF=0.6914;EUR_AF=0.5716;SAS_AF=0.4724;AA=T|||;VT=SNP
2	185463535	rs73041379	G	A	100	PASS	AC=1088;AF=0.217252;AN=5008;NS=2504;DP=8832;EAS_AF=0.122;AMR_AF=0.1599;AFR_AF=0.2315;EUR_AF=0.2555;SAS_AF=0.2975;AA=G|||;VT=SNP
2	185466008	rs12693380	A	T	100	PASS	AC=484;AF=0.0966454;AN=5008;NS=2504;DP=15410;EAS_AF=0.0208;AMR_AF=0.1182;AFR_AF=0.1014;EUR_AF=0.1561;SAS_AF=0.092;AA=A|||;VT=SNP
2	185466837	rs10203158	A	T	100	PASS	AC=2731;AF=0.545327;AN=5008;NS=2504;DP=14371;EAS_AF=0.8105;AMR_AF=0.6844;AFR_AF=0.2632;EUR_AF=0.5795;SAS_AF=0.5194;AA=A|||;VT=SNP
2	185466909	rs12693381	A	T	100	PASS	AC=2732;AF=0.545527;AN=5008;NS=2504;DP=4731;EAS_AF=0.8105;AMR_AF=0.6859;AFR_AF=0.2632;EUR_AF=0.5795;SAS_AF=0.5194;AA=A|||;VT=SNP
2	185467609	rs60269985	G	A	100	PASS	AC=1119;AF=0.223442;AN=5008;NS=2504;DP=15113;EAS_AF=0.122;AMR_AF=0.1643;AFR_AF=0.2511;EUR_AF=0.2555;SAS_AF=0.2996;AA=G|||;VT=SNP
2	185467661	rs12693382	G	A	100	PASS	AC=484;AF=0.0966454;AN=5008;NS=2504;DP=16802;EAS_AF=0.0208;AMR_AF=0.1182;AFR_AF=0.1021;EUR_AF=0.1561;SAS_AF=0.091;AA=G|||;VT=SNP
2	185468863	rs12693383	A	T	100	PASS	AC=2695;AF=0.538139;AN=5008;NS=2504;DP=10557;EAS_AF=0.8115;AMR_AF=0.6801;AFR_AF=0.2383;EUR_AF=0.5775;SAS_AF=0.5204;AA=A|||;VT=SNP
2	185469031	rs76878347	G	A	100	PASS	AC=517;AF=0.103235;AN=5008;NS=2504;DP=11155;EAS_AF=0.2163;AMR_AF=0.072;AFR_AF=0.0083;EUR_AF=0.1014;SAS_AF=0.1391;AA=G|||;VT=SNP
2	185469302	rs435822	T	A	100	PASS	AC=2058;AF=0.410942;AN=5008;NS=2504;DP=16608;EAS_AF=0.1429;AMR_AF=0.2983;AFR_AF=0.6868;EUR_AF=0.4145;SAS_AF=0.3906;AA=T|||;VT=SNP
2	185470013	rs430040	T	C	100	PASS	AC=2061;AF=0.411542;AN=5008;NS=2504;DP=13657;EAS_AF=0.1429;AMR_AF=0.2983;AFR_AF=0.6868;EUR_AF=0.4145;SAS_AF=0.3937;AA=T|||;VT=SNP
2	185471113	rs10931149	A	G	100	PASS	AC=760;AF=0.151757;AN=5008;NS=2504;DP=17409;EAS_AF=0.2996;AMR_AF=0.255;AFR_AF=0.0204;EUR_AF=0.1054;SAS_AF=0.1513;AA=A|||;VT=SNP
2	185471168	rs72897732	C	A	100	PASS	AC=357;AF=0.0712859;AN=5008;NS=2504;DP=18572;EAS_AF=0.0159;AMR_AF=0.0922;AFR_AF=0.0038;EUR_AF=0.164;SAS_AF=0.1094;AA=C|||;VT=SNP
2	185471738	rs72897733	G	A	100	PASS	AC=343;AF=0.0684904;AN=5008;NS=2504;DP=17599;EAS_AF=0.0159;AMR_AF=0.0922;AFR_AF=0.0038;EUR_AF=0.166;SAS_AF=0.093;AA=G|||;VT=SNP
2	185472113	rs1014959	A	G	100	PASS	AC=1364;AF=0.272364;AN=5008;NS=2504;DP=17500;EAS_AF=0.124;AMR_AF=0.1844;AFR_AF=0.4213;EUR_AF=0.2594;SAS_AF=0.2996;AA=A|||;VT=SNP
2	185474789	rs72897737	A	G	100	PASS	AC=343;AF=0.0684904;AN=5008;NS=2504;DP=17451;EAS_AF=0.0159;AMR_AF=0.0922;AFR_AF=0.0038;EUR_AF=0.166;SAS_AF=0.093;AA=A|||;VT=SNP
2	185475579	rs403115	T	C	100	PASS	AC=2436;AF=0.486422;AN=5008;NS=2504;DP=19890;EAS_AF=0.1607;AMR_AF=0.4006;AFR_AF=0.711;EUR_AF=0.5815;SAS_AF=0.4816;AA=C|||;VT=SNP
2	185476009	rs722384	T	G	100	PASS	AC=512;AF=0.102236;AN=5008;NS=2504;DP=19181;EAS_AF=0.2133;AMR_AF=0.0706;AFR_AF=0.0023;EUR_AF=0.1004;SAS_AF=0.1472;AA=T|||;VT=SNP
2	185476050	rs722385	C	T	100	PASS	AC=350;AF=0.0698882;AN=5008;NS=2504;DP=19196;EAS_AF=0.0159;AMR_AF=0.0922;AFR_AF=0.0091;EUR_AF=0.166;SAS_AF=0.093;AA=C|||;VT=SNP
2	185477677	rs13393273	A	G	100	PASS	AC=1770;AF=0.353435;AN=5008;NS=2504;DP=17880;EAS_AF=0.1448;AMR_AF=0.2853;AFR_AF=0.4781;EUR_AF=0.4135;SAS_AF=0.3865;AA=A|||;VT=SNP
2	185478036	rs12693384	G	A	100	PASS	AC=1769;AF=0.353235;AN=5008;NS=2504;DP=18870;EAS_AF=0.1448;AMR_AF=0.2853;AFR_AF=0.4781;EUR_AF=0.4135;SAS_AF=0.3855;AA=G|||;VT=SNP
2	185478566	rs148516959	C	T	100	PASS	AC=343;AF=0.0684904;AN=5008;NS=2504;DP=17672;EAS_AF=0.0159;AMR_AF=0.0922;AFR_AF=0.0038;EUR_AF=0.166;SAS_AF=0.093;AA=C|||;VT=SNP
2	185479343	rs10202700	G	A	100	PASS	AC=476;AF=0.0950479;AN=5008;NS=2504;DP=18148;EAS_AF=0.0208;AMR_AF=0.111;AFR_AF=0.1021;EUR_AF=0.1551;SAS_AF=0.089;AA=G|||;VT=SNP
2	185479385	rs73041394	A	G	100	PASS	AC=1296;AF=0.258786;AN=5008;NS=2504;DP=19038;EAS_AF=0.124;AMR_AF=0.1744;AFR_AF=0.3759;EUR_AF=0.2584;SAS_AF=0.2996;AA=A|||;VT=SNP
2	185480633	rs1427150	T	C	100	PASS	AC=1002;AF=0.20008;AN=5008;NS=2504;DP=17913;EAS_AF=0.124;AMR_AF=0.1571;AFR_AF=0.1634;EUR_AF=0.2575;SAS_AF=0.2996;AA=T|||;VT=SNP
2	185481215	rs6715977	A	G	100	PASS	AC=476;AF=0.0950479;AN=5008;NS=2504;DP=16543;EAS_AF=0.0208;AMR_AF=0.111;AFR_AF=0.1021;EUR_AF=0.1551;SAS_AF=0.089;AA=A|||;VT=SNP
2	185482155	rs17617356	T	G	100	PASS	AC=761;AF=0.151957;AN=5008;NS=2504;DP=14108;EAS_AF=0.3006;AMR_AF=0.2594;AFR_AF=0.0212;EUR_AF=0.1064;SAS_AF=0.1462;AA=T|||;VT=SNP
2	185483108	rs17508595	C	G	100	PASS	AC=1128;AF=0.22524;AN=5008;NS=2504;DP=16156;EAS_AF=0.124;AMR_AF=0.1715;AFR_AF=0.2511;EUR_AF=0.2575;SAS_AF=0.2996;AA=C|||;VT=SNP
2	185483812	rs11900132	G	C	100	PASS	AC=1291;AF=0.257788;AN=5008;NS=2504;DP=14355;EAS_AF=0.125;AMR_AF=0.1744;AFR_AF=0.3729;EUR_AF=0.2584;SAS_AF=0.2975;AA=G|||;VT=SNP
2	185483816	rs74942702	T	A	100	PASS	AC=372;AF=0.0742812;AN=5008;NS=2504;DP=14317;EAS_AF=0.004;AMR_AF=0.0937;AFR_AF=0.0045;EUR_AF=0.169;SAS_AF=0.1299;AA=T|||;VT=SNP
2	185483858	rs359882	G	A	100	PASS	AC=2432;AF=0.485623;AN=5008;NS=2504;DP=14983;EAS_AF=0.1617;AMR_AF=0.3948;AFR_AF=0.711;EUR_AF=0.5825;SAS_AF=0.4796;AA=A|||;VT=SNP
2	185484811	rs17617408	C	T	100	PASS	AC=753;AF=0.150359;AN=5008;NS=2504;DP=12616;EAS_AF=0.2927;AMR_AF=0.2594;AFR_AF=0.0212;EUR_AF=0.1064;SAS_AF=0.1462;AA=C|||;VT=SNP
2	185485836	rs74954231	G	A	100	PASS	AC=153;AF=0.0305511;AN=5008;NS=2504;DP=13043;EAS_AF=0.0407;AMR_AF=0.0447;AFR_AF=0.0015;EUR_AF=0.0467;SAS_AF=0.0327;AA=g|||;VT=SNP
2	185486334	rs359884	T	C	100	PASS	AC=2389;AF=0.477037;AN=5008;NS=2504;DP=14935;EAS_AF=0.1607;AMR_AF=0.3847;AFR_AF=0.6868;EUR_AF=0.5775;SAS_AF=0.4816;AA=C|||;VT=SNP
2	185487473	rs359885	A	C	100	PASS	AC=2385;AF=0.476238;AN=5008;NS=2504;DP=16645;EAS_AF=0.1607;AMR_AF=0.3847;AFR_AF=0.6868;EUR_AF=0.5775;SAS_AF=0.4775;AA=T|||;VT=SNP
2	185487715	rs17508623	T	C	100	PASS	AC=344;AF=0.0686901;AN=5008;NS=2504;DP=15806;EAS_AF=0.0159;AMR_AF=0.0922;AFR_AF=0.0038;EUR_AF=0.167;SAS_AF=0.093;AA=T|||;VT=SNP
2	185488676	rs72897742	C	T	100	PASS	AC=344;AF=0.0686901;AN=5008;NS=2504;DP=19166;EAS_AF=0.0159;AMR_AF=0.0922;AFR_AF=0.0038;EUR_AF=0.167;SAS_AF=0.093;AA=C|||;VT=SNP
2	185489221	rs12613195	C	G	100	PASS	AC=1359;AF=0.271366;AN=5008;NS=2504;DP=16920;EAS_AF=0.4851;AMR_AF=0.3112;AFR_AF=0.053;EUR_AF=0.3072;SAS_AF=0.2812;AA=C|||;VT=SNP
2	185489407	rs359886	G	A	100	PASS	AC=2421;AF=0.483427;AN=5008;NS=2504;DP=16913;EAS_AF=0.1607;AMR_AF=0.3905;AFR_AF=0.711;EUR_AF=0.5775;SAS_AF=0.4775;AA=A|||;VT=SNP
2	185489430	rs17617468	C	T	100	PASS	AC=755;AF=0.150759;AN=5008;NS=2504;DP=16667;EAS_AF=0.2927;AMR_AF=0.2594;AFR_AF=0.0212;EUR_AF=0.1074;SAS_AF=0.1472;AA=C|||;VT=SNP
2	185491014	rs17508644	T	C	100	PASS	AC=345;AF=0.0688898;AN=5008;NS=2504;DP=13526;EAS_AF=0.0159;AMR_AF=0.0922;AFR_AF=0.0038;EUR_AF=0.167;SAS_AF=0.0941;AA=T|||;VT=SNP
2	185491232	rs17430586	T	A	100	PASS	AC=344;AF=0.0686901;AN=5008;NS=2504;DP=13229;EAS_AF=0.0159;AMR_AF=0.0922;AFR_AF=0.0038;EUR_AF=0.167;SAS_AF=0.093;AA=T|||;VT=SNP
2	185491847	rs17508671	A	G	100	PASS	AC=346;AF=0.0690895;AN=5008;NS=2504;DP=16951;EAS_AF=0.0169;AMR_AF=0.0922;AFR_AF=0.0038;EUR_AF=0.167;SAS_AF=0.0941;AA=A|||;VT=SNP
2	185492469	rs17430621	A	T	100	PASS	AC=344;AF=0.0686901;AN=5008;NS=2504;DP=15663;EAS_AF=0.0159;AMR_AF=0.0922;AFR_AF=0.0038;EUR_AF=0.167;SAS_AF=0.093;AA=A|||;VT=SNP
2	185496490	rs17430628	T	C	100	PASS	AC=344;AF=0.0686901;AN=5008;NS=2504;DP=17434;EAS_AF=0.0159;AMR_AF=0.0922;AFR_AF=0.0038;EUR_AF=0.167;SAS_AF=0.093;AA=T|||;VT=SNP
2	185496638	rs17430635	A	G	100	PASS	AC=344;AF=0.0686901;AN=5008;NS=2504;DP=16902;EAS_AF=0.0159;AMR_AF=0.0922;AFR_AF=0.0038;EUR_AF=0.167;SAS_AF=0.093;AA=A|||;VT=SNP
2	185497170	rs72897758	C	T	100	PASS	AC=344;AF=0.0686901;AN=5008;NS=2504;DP=15680;EAS_AF=0.0159;AMR_AF=0.0922;AFR_AF=0.0038;EUR_AF=0.167;SAS_AF=0.093;AA=c|||;VT=SNP
2	185497226	rs359891	A	G	100	PASS	AC=2389;AF=0.477037;AN=5008;NS=2504;DP=15694;EAS_AF=0.1607;AMR_AF=0.3847;AFR_AF=0.6868;EUR_AF=0.5775;SAS_AF=0.4816;AA=G|||;VT=SNP
2	185497327	rs359892	T	C	100	PASS	AC=2044;AF=0.408147;AN=5008;NS=2504;DP=15085;EAS_AF=0.1448;AMR_AF=0.2911;AFR_AF=0.6831;EUR_AF=0.4105;SAS_AF=0.3885;AA=T|||;VT=SNP
2	185497804	rs75685699	T	C	100	PASS	AC=1282;AF=0.25599;AN=5008;NS=2504;DP=15432;EAS_AF=0.124;AMR_AF=0.1671;AFR_AF=0.3729;EUR_AF=0.2535;SAS_AF=0.2996;AA=T|||;VT=SNP
2	185498003	rs6434092	C	G	100	PASS	AC=4004;AF=0.799521;AN=5008;NS=2504;DP=17784;EAS_AF=0.6538;AMR_AF=0.7248;AFR_AF=0.9092;EUR_AF=0.8877;SAS_AF=0.7638;AA=G|||;VT=SNP
2	185498238	rs7557843	A	C	100	PASS	AC=1406;AF=0.280751;AN=5008;NS=2504;DP=16336;EAS_AF=0.4931;AMR_AF=0.3127;AFR_AF=0.0772;EUR_AF=0.3082;SAS_AF=0.2863;AA=A|||;VT=SNP
2	185499138	rs72625293	T	C	100	PASS	AC=523;AF=0.104433;AN=5008;NS=2504;DP=16331;EAS_AF=0.2133;AMR_AF=0.0735;AFR_AF=0.0083;EUR_AF=0.1014;SAS_AF=0.1472;AA=T|||;VT=SNP
2	185499482	rs62176172	C	T	100	PASS	AC=1565;AF=0.3125;AN=5008;NS=2504;DP=16821;EAS_AF=0.4851;AMR_AF=0.3329;AFR_AF=0.1952;EUR_AF=0.3101;SAS_AF=0.2812;AA=C|||;VT=SNP
2	185499540	rs62176173	G	T	100	PASS	AC=1361;AF=0.271765;AN=5008;NS=2504;DP=16610;EAS_AF=0.4851;AMR_AF=0.3112;AFR_AF=0.053;EUR_AF=0.3082;SAS_AF=0.2822;AA=G|||;VT=SNP
2	185499580	rs35068933	A	T	100	PASS	AC=479;AF=0.095647;AN=5008;NS=2504;DP=15825;EAS_AF=0.0208;AMR_AF=0.1095;AFR_AF=0.1051;EUR_AF=0.1551;SAS_AF=0.089;AA=A|||;VT=SNP
2	185500146	rs7591757	C	G	100	PASS	AC=479;AF=0.095647;AN=5008;NS=2504;DP=15203;EAS_AF=0.0208;AMR_AF=0.1095;AFR_AF=0.1051;EUR_AF=0.1551;SAS_AF=0.089;AA=C|||;VT=SNP
2	185500162	rs6434094	A	C	100	PASS	AC=2425;AF=0.484225;AN=5008;NS=2504;DP=15362;EAS_AF=0.1617;AMR_AF=0.3905;AFR_AF=0.7103;EUR_AF=0.5775;SAS_AF=0.4816;AA=C|||;VT=SNP
2	185500279	rs35431480	T	C	100	PASS	AC=479;AF=0.095647;AN=5008;NS=2504;DP=14451;EAS_AF=0.0208;AMR_AF=0.1095;AFR_AF=0.1044;EUR_AF=0.1551;SAS_AF=0.09;AA=T|||;VT=SNP
2	185501950	rs2054549	C	A	100	PASS	AC=2383;AF=0.475839;AN=5008;NS=2504;DP=14411;EAS_AF=0.1607;AMR_AF=0.3833;AFR_AF=0.6861;EUR_AF=0.5775;SAS_AF=0.4775;AA=A|||;VT=SNP
2	185502024	rs2054548	C	T	100	PASS	AC=2383;AF=0.475839;AN=5008;NS=2504;DP=14922;EAS_AF=0.1607;AMR_AF=0.3833;AFR_AF=0.6861;EUR_AF=0.5775;SAS_AF=0.4775;AA=C|||;VT=SNP
2	185503912	rs7600673	T	A	100	PASS	AC=478;AF=0.0954473;AN=5008;NS=2504;DP=16080;EAS_AF=0.0208;AMR_AF=0.1095;AFR_AF=0.1044;EUR_AF=0.1551;SAS_AF=0.089;AA=T|||;VT=SNP
2	185504506	rs146041840	G	A	100	PASS	AC=1906;AF=0.380591;AN=5008;NS=2504;DP=10431;EAS_AF=0.1399;AMR_AF=0.2738;AFR_AF=0.5817;EUR_AF=0.4225;SAS_AF=0.3896;AA=G|||;VT=SNP
2	185504805	rs72897775	C	A	100	PASS	AC=343;AF=0.0684904;AN=5008;NS=2504;DP=11552;EAS_AF=0.0159;AMR_AF=0.0908;AFR_AF=0.0038;EUR_AF=0.167;SAS_AF=0.093;AA=C|||;VT=SNP
2	185505380	rs7564347	A	T	100	PASS	AC=2384;AF=0.476038;AN=5008;NS=2504;DP=12791;EAS_AF=0.1607;AMR_AF=0.3833;AFR_AF=0.6861;EUR_AF=0.5785;SAS_AF=0.4775;AA=T|||;VT=SNP
2	185505556	rs1480478	T	A	100	PASS	AC=2421;AF=0.483427;AN=5008;NS=2504;DP=14328;EAS_AF=0.1607;AMR_AF=0.3905;AFR_AF=0.7103;EUR_AF=0.5785;SAS_AF=0.4775;AA=A|||;VT=SNP
2	185506728	rs72897782	T	A	100	PASS	AC=344;AF=0.0686901;AN=5008;NS=2504;DP=16266;EAS_AF=0.0159;AMR_AF=0.0922;AFR_AF=0.0038;EUR_AF=0.167;SAS_AF=0.093;AA=T|||;VT=SNP
2	185506877	rs11890128	G	T	100	PASS	AC=1277;AF=0.254992;AN=5008;NS=2504;DP=16635;EAS_AF=0.124;AMR_AF=0.1657;AFR_AF=0.3722;EUR_AF=0.2545;SAS_AF=0.2955;AA=G|||;VT=SNP
2	185506949	rs35230759	A	G	100	PASS	AC=763;AF=0.152356;AN=5008;NS=2504;DP=17447;EAS_AF=0.3016;AMR_AF=0.2594;AFR_AF=0.0212;EUR_AF=0.1064;SAS_AF=0.1472;AA=A|||;VT=SNP
2	185507229	rs12693385	C	T	100	PASS	AC=2421;AF=0.483427;AN=5008;NS=2504;DP=18912;EAS_AF=0.1607;AMR_AF=0.3905;AFR_AF=0.7103;EUR_AF=0.5785;SAS_AF=0.4775;AA=T|||;VT=SNP
2	185507421	rs1021043	A	G	100	PASS	AC=1754;AF=0.35024;AN=5008;NS=2504;DP=16672;EAS_AF=0.1448;AMR_AF=0.2781;AFR_AF=0.4773;EUR_AF=0.4095;SAS_AF=0.3804;AA=A|||;VT=SNP
2	185508271	rs62176207	A	G	100	PASS	AC=479;AF=0.095647;AN=5008;NS=2504;DP=13384;EAS_AF=0.0208;AMR_AF=0.1095;AFR_AF=0.1044;EUR_AF=0.1561;SAS_AF=0.089;AA=A|||;VT=SNP
2	185508496	rs57159364	A	G	100	PASS	AC=1397;AF=0.278954;AN=5008;NS=2504;DP=10596;EAS_AF=0.4851;AMR_AF=0.3127;AFR_AF=0.0772;EUR_AF=0.3072;SAS_AF=0.2863;AA=A|||;VT=SNP
2	185508536	rs72897790	A	G	100	PASS	AC=344;AF=0.0686901;AN=5008;NS=2504;DP=10209;EAS_AF=0.0159;AMR_AF=0.0922;AFR_AF=0.0038;EUR_AF=0.167;SAS_AF=0.093;AA=A|||;VT=SNP
2	185508751	rs76627958	C	A	100	PASS	AC=1279;AF=0.255391;AN=5008;NS=2504;DP=11346;EAS_AF=0.124;AMR_AF=0.1686;AFR_AF=0.3729;EUR_AF=0.2535;SAS_AF=0.2955;AA=C|||;VT=SNP
2	185508842	rs10198049	T	C	100	PASS	AC=2421;AF=0.483427;AN=5008;NS=2504;DP=11098;EAS_AF=0.1607;AMR_AF=0.3905;AFR_AF=0.7103;EUR_AF=0.5785;SAS_AF=0.4775;AA=C|||;VT=SNP
2	185509934	rs72897793	C	A	100	PASS	AC=344;AF=0.0686901;AN=5008;NS=2504;DP=16276;EAS_AF=0.0159;AMR_AF=0.0922;AFR_AF=0.0038;EUR_AF=0.167;SAS_AF=0.093;AA=C|||;VT=SNP
2	185509985	rs994653	G	A	100	PASS	AC=752;AF=0.15016;AN=5008;NS=2504;DP=15859;EAS_AF=0.3016;AMR_AF=0.2579;AFR_AF=0.0136;EUR_AF=0.1064;SAS_AF=0.1472;AA=G|||;VT=SNP
2	185510280	rs72897795	A	G	100	PASS	AC=344;AF=0.0686901;AN=5008;NS=2504;DP=14768;EAS_AF=0.0159;AMR_AF=0.0922;AFR_AF=0.0038;EUR_AF=0.167;SAS_AF=0.093;AA=A|||;VT=SNP
2	185511577	rs34934597	A	G	100	PASS	AC=647;AF=0.129193;AN=5008;NS=2504;DP=18613;EAS_AF=0.0208;AMR_AF=0.1182;AFR_AF=0.2269;EUR_AF=0.1561;SAS_AF=0.089;AA=A|||;VT=SNP
2	185512838	rs13021843	G	A	100	PASS	AC=2421;AF=0.483427;AN=5008;NS=2504;DP=15729;EAS_AF=0.1607;AMR_AF=0.3919;AFR_AF=0.7103;EUR_AF=0.5775;SAS_AF=0.4775;AA=A|||;VT=SNP
2	185513142	rs72897799	T	G	100	PASS	AC=344;AF=0.0686901;AN=5008;NS=2504;DP=16997;EAS_AF=0.0159;AMR_AF=0.0922;AFR_AF=0.0038;EUR_AF=0.167;SAS_AF=0.093;AA=T|||;VT=SNP
2	185513327	rs6434095	G	A	100	PASS	AC=2387;AF=0.476637;AN=5008;NS=2504;DP=18154;EAS_AF=0.1607;AMR_AF=0.3876;AFR_AF=0.6868;EUR_AF=0.5775;SAS_AF=0.4775;AA=A|||;VT=SNP
2	185513496	rs12469299	G	A	100	PASS	AC=751;AF=0.14996;AN=5008;NS=2504;DP=17919;EAS_AF=0.3016;AMR_AF=0.2565;AFR_AF=0.0136;EUR_AF=0.1064;SAS_AF=0.1472;AA=G|||;VT=SNP
2	185514314	rs72897802	A	G	100	PASS	AC=344;AF=0.0686901;AN=5008;NS=2504;DP=16321;EAS_AF=0.0159;AMR_AF=0.0922;AFR_AF=0.0038;EUR_AF=0.167;SAS_AF=0.093;AA=A|||;VT=SNP
2	185514927	rs72899904	A	C	100	PASS	AC=344;AF=0.0686901;AN=5008;NS=2504;DP=18948;EAS_AF=0.0159;AMR_AF=0.0922;AFR_AF=0.0038;EUR_AF=0.167;SAS_AF=0.093;AA=A|||;VT=SNP
2	185514937	rs7608284	G	A	100	PASS	AC=2044;AF=0.408147;AN=5008;NS=2504;DP=18911;EAS_AF=0.1448;AMR_AF=0.2925;AFR_AF=0.6823;EUR_AF=0.4115;SAS_AF=0.3875;AA=A|||;VT=SNP
2	185514989	rs7608194	C	T	100	PASS	AC=2040;AF=0.407348;AN=5008;NS=2504;DP=19085;EAS_AF=0.1458;AMR_AF=0.2911;AFR_AF=0.6823;EUR_AF=0.4105;SAS_AF=0.3845;AA=C|||;VT=SNP
2	185515793	rs72899906	A	C	100	PASS	AC=344;AF=0.0686901;AN=5008;NS=2504;DP=18177;EAS_AF=0.0159;AMR_AF=0.0922;AFR_AF=0.0038;EUR_AF=0.167;SAS_AF=0.093;AA=A|||;VT=SNP
2	185516724	rs6434096	T	C	100	PASS	AC=2422;AF=0.483626;AN=5008;NS=2504;DP=19691;EAS_AF=0.1617;AMR_AF=0.389;AFR_AF=0.7118;EUR_AF=0.5775;SAS_AF=0.4775;AA=C|||;VT=SNP
2	185517482	rs139561322	C	T	100	PASS	AC=344;AF=0.0686901;AN=5008;NS=2504;DP=15897;EAS_AF=0.0159;AMR_AF=0.0922;AFR_AF=0.0038;EUR_AF=0.167;SAS_AF=0.093;AA=C|||;VT=SNP
2	185517836	rs10197925	C	T	100	PASS	AC=2039;AF=0.407149;AN=5008;NS=2504;DP=16487;EAS_AF=0.1448;AMR_AF=0.2911;AFR_AF=0.6823;EUR_AF=0.4105;SAS_AF=0.3845;AA=C|||;VT=SNP
2	185519085	rs990844	T	G	100	PASS	AC=344;AF=0.0686901;AN=5008;NS=2504;DP=19053;EAS_AF=0.0159;AMR_AF=0.0922;AFR_AF=0.0038;EUR_AF=0.167;SAS_AF=0.093;AA=T|||;VT=SNP
2	185519428	rs62176209	T	C	100	PASS	AC=1369;AF=0.273363;AN=5008;NS=2504;DP=20455;EAS_AF=0.4881;AMR_AF=0.3112;AFR_AF=0.053;EUR_AF=0.3091;SAS_AF=0.2863;AA=T|||;VT=SNP
2	185519645	rs73043234	C	A	100	PASS	AC=1084;AF=0.216454;AN=5008;NS=2504;DP=18633;EAS_AF=0.124;AMR_AF=0.1643;AFR_AF=0.2277;EUR_AF=0.2535;SAS_AF=0.2955;AA=C|||;VT=SNP
2	185520300	rs76629295	G	T	100	PASS	AC=235;AF=0.0469249;AN=5008;NS=2504;DP=17182;EAS_AF=0.0208;AMR_AF=0.0706;AFR_AF=0.0015;EUR_AF=0.1064;SAS_AF=0.0573;AA=G|||;VT=SNP
2	185520787	rs55764167	G	T	100	PASS	AC=2571;AF=0.513379;AN=5008;NS=2504;DP=13477;EAS_AF=0.1607;AMR_AF=0.4121;AFR_AF=0.8116;EUR_AF=0.5795;SAS_AF=0.4775;AA=T|||;VT=SNP
2	185521066	rs72899915	T	C	100	PASS	AC=344;AF=0.0686901;AN=5008;NS=2504;DP=17017;EAS_AF=0.0159;AMR_AF=0.0922;AFR_AF=0.0038;EUR_AF=0.167;SAS_AF=0.093;AA=T|||;VT=SNP
2	185522052	rs73043238	G	A	100	PASS	AC=731;AF=0.145966;AN=5008;NS=2504;DP=17603;EAS_AF=0.1121;AMR_AF=0.1383;AFR_AF=0.0378;EUR_AF=0.2386;SAS_AF=0.2372;AA=G|||;VT=SNP
2	185522156	rs6738793	A	C	100	PASS	AC=478;AF=0.0954473;AN=5008;NS=2504;DP=18790;EAS_AF=0.0208;AMR_AF=0.1095;AFR_AF=0.1044;EUR_AF=0.1551;SAS_AF=0.089;AA=A|||;VT=SNP
2	185523458	rs72899918	T	C	100	PASS	AC=344;AF=0.0686901;AN=5008;NS=2504;DP=18556;EAS_AF=0.0159;AMR_AF=0.0922;AFR_AF=0.0038;EUR_AF=0.167;SAS_AF=0.093;AA=T|||;VT=SNP
2	185523868	rs35979599	T	C	100	PASS	AC=3234;AF=0.645767;AN=5008;NS=2504;DP=16600;EAS_AF=0.63;AMR_AF=0.598;AFR_AF=0.6127;EUR_AF=0.7167;SAS_AF=0.6677;AA=T|||;VT=SNP
2	185524591	rs17508706	G	A	100	PASS	AC=344;AF=0.0686901;AN=5008;NS=2504;DP=18233;EAS_AF=0.0159;AMR_AF=0.0922;AFR_AF=0.0038;EUR_AF=0.167;SAS_AF=0.093;AA=G|||;VT=SNP
2	185524642	rs2369593	A	G	100	PASS	AC=3748;AF=0.748403;AN=5008;NS=2504;DP=17753;EAS_AF=0.6468;AMR_AF=0.6945;AFR_AF=0.739;EUR_AF=0.8847;SAS_AF=0.7638;AA=A|||;VT=SNP
2	185525988	rs899845	T	C	100	PASS	AC=3748;AF=0.748403;AN=5008;NS=2504;DP=15827;EAS_AF=0.6468;AMR_AF=0.6945;AFR_AF=0.739;EUR_AF=0.8847;SAS_AF=0.7638;AA=C|||;VT=SNP
2	185526003	rs899846	T	C	100	PASS	AC=3996;AF=0.797923;AN=5008;NS=2504;DP=15947;EAS_AF=0.6458;AMR_AF=0.7248;AFR_AF=0.9092;EUR_AF=0.8877;SAS_AF=0.7638;AA=T|||;VT=SNP
2	185526272	rs72899932	G	A	100	PASS	AC=344;AF=0.0686901;AN=5008;NS=2504;DP=19402;EAS_AF=0.0159;AMR_AF=0.0922;AFR_AF=0.0038;EUR_AF=0.167;SAS_AF=0.093;AA=G|||;VT=SNP
2	185527505	rs60170726	G	A	100	PASS	AC=470;AF=0.0938498;AN=5008;NS=2504;DP=15718;EAS_AF=0.0208;AMR_AF=0.1081;AFR_AF=0.1044;EUR_AF=0.1531;SAS_AF=0.0838;AA=g|||;VT=SNP
2	185527631	rs7581009	C	T	100	PASS	AC=3994;AF=0.797524;AN=5008;NS=2504;DP=18402;EAS_AF=0.6458;AMR_AF=0.7262;AFR_AF=0.9092;EUR_AF=0.8877;SAS_AF=0.7607;AA=T|||;VT=SNP
2	185528929	rs1480479	C	T	100	PASS	AC=3993;AF=0.797324;AN=5008;NS=2504;DP=14863;EAS_AF=0.6458;AMR_AF=0.7248;AFR_AF=0.9092;EUR_AF=0.8877;SAS_AF=0.7607;AA=T|||;VT=SNP
2	185529538	rs2035320	G	C	100	PASS	AC=3995;AF=0.797724;AN=5008;NS=2504;DP=14642;EAS_AF=0.6458;AMR_AF=0.7248;AFR_AF=0.9092;EUR_AF=0.8877;SAS_AF=0.7628;AA=C|||;VT=SNP
2	185529712	rs9678203	T	C	100	PASS	AC=2392;AF=0.477636;AN=5008;NS=2504;DP=15468;EAS_AF=0.1607;AMR_AF=0.3876;AFR_AF=0.6876;EUR_AF=0.5815;SAS_AF=0.4775;AA=T|||;VT=SNP
2	185529731	rs2035321	C	G	100	PASS	AC=2391;AF=0.477436;AN=5008;NS=2504;DP=15882;EAS_AF=0.1607;AMR_AF=0.3876;AFR_AF=0.6868;EUR_AF=0.5815;SAS_AF=0.4775;AA=G|||;VT=SNP
2	185530164	rs17508713	T	G	100	PASS	AC=478;AF=0.0954473;AN=5008;NS=2504;DP=18395;EAS_AF=0.0208;AMR_AF=0.1095;AFR_AF=0.1044;EUR_AF=0.1551;SAS_AF=0.089;AA=T|||;VT=SNP
2	185530269	rs13405270	T	C	100	PASS	AC=1757;AF=0.350839;AN=5008;NS=2504;DP=19272;EAS_AF=0.1448;AMR_AF=0.2767;AFR_AF=0.4773;EUR_AF=0.4095;SAS_AF=0.3845;AA=T|||;VT=SNP
2	185530491	rs899847	G	A	100	PASS	AC=2384;AF=0.476038;AN=5008;NS=2504;DP=17238;EAS_AF=0.1607;AMR_AF=0.3847;AFR_AF=0.6861;EUR_AF=0.5775;SAS_AF=0.4775;AA=A|||;VT=SNP
2	185531003	rs11891662	A	T	100	PASS	AC=1401;AF=0.279752;AN=5008;NS=2504;DP=14608;EAS_AF=0.124;AMR_AF=0.1758;AFR_AF=0.4569;EUR_AF=0.2555;SAS_AF=0.2996;AA=A|||;VT=SNP
2	185532849	rs72899938	C	T	100	PASS	AC=331;AF=0.0660942;AN=5008;NS=2504;DP=12053;EAS_AF=0.0952;AMR_AF=0.1455;AFR_AF=0.0076;EUR_AF=0.0437;SAS_AF=0.0818;AA=C|||;VT=SNP
2	185532918	rs7609208	A	G	100	PASS	AC=2062;AF=0.411741;AN=5008;NS=2504;DP=12067;EAS_AF=0.1597;AMR_AF=0.2983;AFR_AF=0.6626;EUR_AF=0.4354;SAS_AF=0.3885;AA=G|||;VT=SNP
2	185533580	rs7597593	T	C	100	PASS	AC=2496;AF=0.498403;AN=5008;NS=2504;DP=16908;EAS_AF=0.5665;AMR_AF=0.5793;AFR_AF=0.3207;EUR_AF=0.6143;SAS_AF=0.4918;AA=T|||;VT=SNP
2	185533973	rs72899945	T	A	100	PASS	AC=162;AF=0.0323482;AN=5008;NS=2504;DP=17853;EAS_AF=0.0159;AMR_AF=0.0288;AFR_AF=0.0008;EUR_AF=0.0716;SAS_AF=0.0542;AA=T|||;VT=SNP
2	185535322	rs6756881	T	A	100	PASS	AC=834;AF=0.166534;AN=5008;NS=2504;DP=14699;EAS_AF=0.126;AMR_AF=0.1239;AFR_AF=0.1354;EUR_AF=0.1968;SAS_AF=0.2495;AA=T|||;VT=SNP
2	185535621	rs6742182	G	C	100	PASS	AC=3802;AF=0.759185;AN=5008;NS=2504;DP=16915;EAS_AF=0.7073;AMR_AF=0.7522;AFR_AF=0.6793;EUR_AF=0.8847;SAS_AF=0.7965;AA=C|||;VT=SNP
2	185535807	rs17508767	A	G	100	PASS	AC=162;AF=0.0323482;AN=5008;NS=2504;DP=18048;EAS_AF=0.0159;AMR_AF=0.0288;AFR_AF=0.0008;EUR_AF=0.0716;SAS_AF=0.0542;AA=A|||;VT=SNP
2	185535866	rs6745295	G	T	100	PASS	AC=1119;AF=0.223442;AN=5008;NS=2504;DP=17209;EAS_AF=0.126;AMR_AF=0.1412;AFR_AF=0.3404;EUR_AF=0.1988;SAS_AF=0.2495;AA=G|||;VT=SNP
2	185536384	rs72899950	G	T	100	PASS	AC=162;AF=0.0323482;AN=5008;NS=2504;DP=18909;EAS_AF=0.0159;AMR_AF=0.0288;AFR_AF=0.0008;EUR_AF=0.0716;SAS_AF=0.0542;AA=G|||;VT=SNP
2	185538154	rs72899952	G	A	100	PASS	AC=159;AF=0.0317492;AN=5008;NS=2504;DP=19508;EAS_AF=0.0159;AMR_AF=0.0288;AFR_AF=0.0008;EUR_AF=0.0706;SAS_AF=0.0521;AA=G|||;VT=SNP
2	185538930	rs6728764	A	G	100	PASS	AC=1883;AF=0.375998;AN=5008;NS=2504;DP=13559;EAS_AF=0.1448;AMR_AF=0.2839;AFR_AF=0.6225;EUR_AF=0.3847;SAS_AF=0.3374;AA=A|||;VT=SNP
2	185542928	rs11901640	A	G	100	PASS	AC=1411;AF=0.281749;AN=5008;NS=2504;DP=14270;EAS_AF=0.0347;AMR_AF=0.2061;AFR_AF=0.6248;EUR_AF=0.2535;SAS_AF=0.1554;AA=G|||;VT=SNP
2	185542953	rs34713272	A	G	100	PASS	AC=683;AF=0.136382;AN=5008;NS=2504;DP=14306;EAS_AF=0.0645;AMR_AF=0.121;AFR_AF=0.1339;EUR_AF=0.1769;SAS_AF=0.183;AA=A|||;VT=SNP
2	185543913	rs10184629	G	A	100	PASS	AC=1378;AF=0.27516;AN=5008;NS=2504;DP=17388;EAS_AF=0.0347;AMR_AF=0.1916;AFR_AF=0.612;EUR_AF=0.2495;SAS_AF=0.1534;AA=A|||;VT=SNP
2	185544254	rs11892742	C	T	100	PASS	AC=1398;AF=0.279153;AN=5008;NS=2504;DP=17971;EAS_AF=0.0347;AMR_AF=0.196;AFR_AF=0.6241;EUR_AF=0.2505;SAS_AF=0.1534;AA=T|||;VT=SNP
2	185545033	rs10188162	G	A	100	PASS	AC=2421;AF=0.483427;AN=5008;NS=2504;DP=20506;EAS_AF=0.7927;AMR_AF=0.6441;AFR_AF=0.0862;EUR_AF=0.5437;SAS_AF=0.5256;AA=G|||;VT=SNP
2	185545310	rs6755921	T	C	100	PASS	AC=561;AF=0.112021;AN=5008;NS=2504;DP=23988;EAS_AF=0.0198;AMR_AF=0.1196;AFR_AF=0.1346;EUR_AF=0.1769;SAS_AF=0.1043;AA=T|||;VT=SNP
2	185545844	rs2199882	G	C	100	PASS	AC=1099;AF=0.219449;AN=5008;NS=2504;DP=20368;EAS_AF=0.0198;AMR_AF=0.1571;AFR_AF=0.5234;EUR_AF=0.1769;SAS_AF=0.1022;AA=C|||;VT=SNP
2	185547456	rs72899961	C	T	100	PASS	AC=156;AF=0.0311502;AN=5008;NS=2504;DP=16587;EAS_AF=0.0149;AMR_AF=0.0288;AFR_AF=0.0008;EUR_AF=0.0696;SAS_AF=0.0511;AA=C|||;VT=SNP
2	185547462	rs1480481	C	T	100	PASS	AC=2433;AF=0.485823;AN=5008;NS=2504;DP=16745;EAS_AF=0.7927;AMR_AF=0.6513;AFR_AF=0.0908;EUR_AF=0.5447;SAS_AF=0.5256;AA=C|||;VT=SNP
2	185547491	rs72899964	T	C	100	PASS	AC=156;AF=0.0311502;AN=5008;NS=2504;DP=16830;EAS_AF=0.0149;AMR_AF=0.0288;AFR_AF=0.0008;EUR_AF=0.0706;SAS_AF=0.0501;AA=T|||;VT=SNP
2	185547750	rs72899966	G	A	100	PASS	AC=157;AF=0.0313498;AN=5008;NS=2504;DP=16363;EAS_AF=0.0149;AMR_AF=0.0288;AFR_AF=0.0008;EUR_AF=0.0706;SAS_AF=0.0511;AA=G|||;VT=SNP
2	185547962	rs6723680	A	G	100	PASS	AC=1411;AF=0.281749;AN=5008;NS=2504;DP=15377;EAS_AF=0.0347;AMR_AF=0.2046;AFR_AF=0.6248;EUR_AF=0.2545;SAS_AF=0.1554;AA=G|||;VT=SNP
2	185548026	rs12693387	T	C	100	PASS	AC=563;AF=0.11242;AN=5008;NS=2504;DP=16215;EAS_AF=0.0198;AMR_AF=0.1196;AFR_AF=0.1346;EUR_AF=0.1789;SAS_AF=0.1043;AA=T|||;VT=SNP
2	185549119	rs72899969	T	C	100	PASS	AC=157;AF=0.0313498;AN=5008;NS=2504;DP=14495;EAS_AF=0.0149;AMR_AF=0.0288;AFR_AF=0.0008;EUR_AF=0.0706;SAS_AF=0.0511;AA=T|||;VT=SNP
2	185550104	rs6718759	T	A	100	PASS	AC=1399;AF=0.279353;AN=5008;NS=2504;DP=18436;EAS_AF=0.0347;AMR_AF=0.196;AFR_AF=0.6248;EUR_AF=0.2505;SAS_AF=0.1534;AA=A|||;VT=SNP
2	185550441	rs55782979	C	T	100	PASS	AC=827;AF=0.165136;AN=5008;NS=2504;DP=19795;EAS_AF=0.127;AMR_AF=0.1268;AFR_AF=0.143;EUR_AF=0.1978;SAS_AF=0.228;AA=C|||;VT=SNP
2	185550465	rs78880814	A	G	100	PASS	AC=852;AF=0.170128;AN=5008;NS=2504;DP=19943;EAS_AF=0.2163;AMR_AF=0.2176;AFR_AF=0.0076;EUR_AF=0.2266;SAS_AF=0.2505;AA=A|||;VT=SNP
2	185550610	rs72899975	C	T	100	PASS	AC=157;AF=0.0313498;AN=5008;NS=2504;DP=18961;EAS_AF=0.0149;AMR_AF=0.0288;AFR_AF=0.0008;EUR_AF=0.0706;SAS_AF=0.0511;AA=C|||;VT=SNP
2	185550807	rs72899976	C	G	100	PASS	AC=157;AF=0.0313498;AN=5008;NS=2504;DP=20292;EAS_AF=0.0149;AMR_AF=0.0288;AFR_AF=0.0008;EUR_AF=0.0706;SAS_AF=0.0511;AA=C|||;VT=SNP
2	185551554	rs72899981	G	T	100	PASS	AC=157;AF=0.0313498;AN=5008;NS=2504;DP=19643;EAS_AF=0.0149;AMR_AF=0.0288;AFR_AF=0.0008;EUR_AF=0.0706;SAS_AF=0.0511;AA=g|||;VT=SNP
2	185552032	rs72899983	C	T	100	PASS	AC=157;AF=0.0313498;AN=5008;NS=2504;DP=18388;EAS_AF=0.0149;AMR_AF=0.0288;AFR_AF=0.0008;EUR_AF=0.0706;SAS_AF=0.0511;AA=C|||;VT=SNP
2	185552659	rs2127698	A	G	100	PASS	AC=604;AF=0.120607;AN=5008;NS=2504;DP=12892;EAS_AF=0.0198;AMR_AF=0.1254;AFR_AF=0.1641;EUR_AF=0.1769;SAS_AF=0.1043;AA=A|||;VT=SNP
2	185552977	rs72899986	G	A	100	PASS	AC=157;AF=0.0313498;AN=5008;NS=2504;DP=12672;EAS_AF=0.0149;AMR_AF=0.0288;AFR_AF=0.0008;EUR_AF=0.0706;SAS_AF=0.0511;AA=G|||;VT=SNP
2	185553100	rs10197098	C	T	100	PASS	AC=1115;AF=0.222644;AN=5008;NS=2504;DP=11087;EAS_AF=0.0218;AMR_AF=0.1657;AFR_AF=0.5257;EUR_AF=0.1799;SAS_AF=0.1043;AA=T|||;VT=SNP
2	185553260	rs10173509	A	T	100	PASS	AC=1410;AF=0.28155;AN=5008;NS=2504;DP=12848;EAS_AF=0.0347;AMR_AF=0.2046;AFR_AF=0.6248;EUR_AF=0.2535;SAS_AF=0.1554;AA=T|||;VT=SNP
2	185556071	rs17508877	A	C	100	PASS	AC=638;AF=0.127396;AN=5008;NS=2504;DP=12288;EAS_AF=0.0198;AMR_AF=0.134;AFR_AF=0.1838;EUR_AF=0.1779;SAS_AF=0.1053;AA=A|||;VT=SNP
2	185557271	rs1038197	G	A	100	PASS	AC=1202;AF=0.240016;AN=5008;NS=2504;DP=17425;EAS_AF=0.0347;AMR_AF=0.1816;AFR_AF=0.4856;EUR_AF=0.2475;SAS_AF=0.1534;AA=G|||;VT=SNP
2	185557343	rs1038198	G	T	100	PASS	AC=1400;AF=0.279553;AN=5008;NS=2504;DP=15799;EAS_AF=0.0347;AMR_AF=0.1974;AFR_AF=0.6248;EUR_AF=0.2505;SAS_AF=0.1534;AA=T|||;VT=SNP
2	185557590	rs7588753	A	G	100	PASS	AC=1202;AF=0.240016;AN=5008;NS=2504;DP=15425;EAS_AF=0.0347;AMR_AF=0.1816;AFR_AF=0.4856;EUR_AF=0.2475;SAS_AF=0.1534;AA=A|||;VT=SNP
2	185558080	rs16826158	C	T	100	PASS	AC=1401;AF=0.279752;AN=5008;NS=2504;DP=14304;EAS_AF=0.0347;AMR_AF=0.1988;AFR_AF=0.6248;EUR_AF=0.2505;SAS_AF=0.1534;AA=T|||;VT=SNP
2	185558405	rs17508905	A	G	100	PASS	AC=157;AF=0.0313498;AN=5008;NS=2504;DP=15946;EAS_AF=0.0149;AMR_AF=0.0288;AFR_AF=0.0008;EUR_AF=0.0706;SAS_AF=0.0511;AA=A|||;VT=SNP
2	185558816	rs12104591	C	T	100	PASS	AC=1203;AF=0.240216;AN=5008;NS=2504;DP=13602;EAS_AF=0.0347;AMR_AF=0.1844;AFR_AF=0.4856;EUR_AF=0.2475;SAS_AF=0.1524;AA=c|||;VT=SNP
2	185559043	rs4308093	T	C	100	PASS	AC=1238;AF=0.247204;AN=5008;NS=2504;DP=15397;EAS_AF=0.0347;AMR_AF=0.1859;AFR_AF=0.5106;EUR_AF=0.2475;SAS_AF=0.1534;AA=t|||;VT=SNP
2	185562421	rs10186035	A	C	100	PASS	AC=1040;AF=0.207668;AN=5008;NS=2504;DP=15046;EAS_AF=0.0198;AMR_AF=0.1427;AFR_AF=0.5091;EUR_AF=0.1551;SAS_AF=0.0941;AA=A|||;VT=SNP
2	185564593	rs7568756	C	A	100	PASS	AC=1099;AF=0.219449;AN=5008;NS=2504;DP=16974;EAS_AF=0.0198;AMR_AF=0.1556;AFR_AF=0.5242;EUR_AF=0.1769;SAS_AF=0.1022;AA=A|||;VT=SNP
2	185564834	rs7585738	T	C	100	PASS	AC=627;AF=0.1252;AN=5008;NS=2504;DP=17857;EAS_AF=0.0198;AMR_AF=0.1268;AFR_AF=0.1838;EUR_AF=0.175;SAS_AF=0.1022;AA=T|||;VT=SNP
2	185565463	rs2199883	T	C	100	PASS	AC=1400;AF=0.279553;AN=5008;NS=2504;DP=17618;EAS_AF=0.0347;AMR_AF=0.1974;AFR_AF=0.6248;EUR_AF=0.2505;SAS_AF=0.1534;AA=C|||;VT=SNP
2	185566077	rs16826169	G	C	100	PASS	AC=1045;AF=0.208666;AN=5008;NS=2504;DP=15799;EAS_AF=0.0198;AMR_AF=0.1527;AFR_AF=0.4849;EUR_AF=0.1769;SAS_AF=0.1022;AA=G|||;VT=SNP
2	185567029	rs76167860	T	C	100	PASS	AC=311;AF=0.0621006;AN=5008;NS=2504;DP=15959;EAS_AF=0.0198;AMR_AF=0.0778;AFR_AF=0.0408;EUR_AF=0.1282;SAS_AF=0.0552;AA=T|||;VT=SNP
2	185567451	rs6730122	G	A	100	PASS	AC=1046;AF=0.208866;AN=5008;NS=2504;DP=18624;EAS_AF=0.0198;AMR_AF=0.1527;AFR_AF=0.4849;EUR_AF=0.1779;SAS_AF=0.1022;AA=G|||;VT=SNP
2	185567912	rs1383309	T	G	100	PASS	AC=1204;AF=0.240415;AN=5008;NS=2504;DP=14587;EAS_AF=0.0347;AMR_AF=0.1844;AFR_AF=0.4856;EUR_AF=0.2475;SAS_AF=0.1534;AA=T|||;VT=SNP
2	185568639	rs7583953	G	A	100	PASS	AC=1201;AF=0.239816;AN=5008;NS=2504;DP=13031;EAS_AF=0.0347;AMR_AF=0.1816;AFR_AF=0.4856;EUR_AF=0.2465;SAS_AF=0.1534;AA=G|||;VT=SNP
2	185569891	rs34494944	C	T	100	PASS	AC=1098;AF=0.219249;AN=5008;NS=2504;DP=17861;EAS_AF=0.0198;AMR_AF=0.1556;AFR_AF=0.5242;EUR_AF=0.1759;SAS_AF=0.1022;AA=T|||;VT=SNP
2	185571361	rs17509003	T	C	100	PASS	AC=157;AF=0.0313498;AN=5008;NS=2504;DP=19724;EAS_AF=0.0149;AMR_AF=0.0288;AFR_AF=0.0008;EUR_AF=0.0706;SAS_AF=0.0511;AA=T|||;VT=SNP
2	185572847	rs10180958	C	T	100	PASS	AC=552;AF=0.110224;AN=5008;NS=2504;DP=18957;EAS_AF=0.0208;AMR_AF=0.1124;AFR_AF=0.1354;EUR_AF=0.173;SAS_AF=0.1022;AA=C|||;VT=SNP
2	185573098	rs79896103	G	A	100	PASS	AC=317;AF=0.0632987;AN=5008;NS=2504;DP=15449;EAS_AF=0.0188;AMR_AF=0.0778;AFR_AF=0.0431;EUR_AF=0.1312;SAS_AF=0.0562;AA=G|||;VT=SNP
2	185574627	rs7586454	C	T	100	PASS	AC=1045;AF=0.208666;AN=5008;NS=2504;DP=7670;EAS_AF=0.0198;AMR_AF=0.1527;AFR_AF=0.4856;EUR_AF=0.1759;SAS_AF=0.1022;AA=C|||;VT=SNP
2	185575353	rs11894318	G	A	100	PASS	AC=1100;AF=0.219649;AN=5008;NS=2504;DP=14054;EAS_AF=0.0198;AMR_AF=0.1556;AFR_AF=0.5257;EUR_AF=0.1759;SAS_AF=0.1022;AA=A|||;VT=SNP
2	185575587	rs11895541	G	A	100	PASS	AC=1401;AF=0.279752;AN=5008;NS=2504;DP=18909;EAS_AF=0.0347;AMR_AF=0.1974;AFR_AF=0.6256;EUR_AF=0.2495;SAS_AF=0.1544;AA=A|||;VT=SNP
2	185577032	rs13389014	A	G	100	PASS	AC=551;AF=0.110024;AN=5008;NS=2504;DP=16350;EAS_AF=0.0198;AMR_AF=0.1124;AFR_AF=0.1354;EUR_AF=0.173;SAS_AF=0.1022;AA=A|||;VT=SNP
2	185577236	rs13389241	A	T	100	PASS	AC=1401;AF=0.279752;AN=5008;NS=2504;DP=17461;EAS_AF=0.0347;AMR_AF=0.1974;AFR_AF=0.6256;EUR_AF=0.2495;SAS_AF=0.1544;AA=T|||;VT=SNP
2	185577340	rs13414832	C	A	100	PASS	AC=551;AF=0.110024;AN=5008;NS=2504;DP=16860;EAS_AF=0.0198;AMR_AF=0.1124;AFR_AF=0.1354;EUR_AF=0.173;SAS_AF=0.1022;AA=C|||;VT=SNP
2	185577558	rs75368853	C	A	100	PASS	AC=764;AF=0.152556;AN=5008;NS=2504;DP=16515;EAS_AF=0.1796;AMR_AF=0.147;AFR_AF=0.0136;EUR_AF=0.2197;SAS_AF=0.2474;AA=C|||;VT=SNP
2	185578086	rs17430952	T	C	100	PASS	AC=158;AF=0.0315495;AN=5008;NS=2504;DP=18302;EAS_AF=0.0149;AMR_AF=0.0288;AFR_AF=0.0008;EUR_AF=0.0706;SAS_AF=0.0521;AA=T|||;VT=SNP
2	185578344	rs17430973	T	C	100	PASS	AC=158;AF=0.0315495;AN=5008;NS=2504;DP=18109;EAS_AF=0.0149;AMR_AF=0.0288;AFR_AF=0.0008;EUR_AF=0.0706;SAS_AF=0.0521;AA=T|||;VT=SNP
2	185578987	rs72901814	C	T	100	PASS	AC=158;AF=0.0315495;AN=5008;NS=2504;DP=15337;EAS_AF=0.0149;AMR_AF=0.0288;AFR_AF=0.0008;EUR_AF=0.0706;SAS_AF=0.0521;AA=C|||;VT=SNP
2	185579871	rs1480477	C	G	100	PASS	AC=550;AF=0.109824;AN=5008;NS=2504;DP=17772;EAS_AF=0.0198;AMR_AF=0.111;AFR_AF=0.1354;EUR_AF=0.173;SAS_AF=0.1022;AA=C|||;VT=SNP
2	185579987	rs1480476	G	A	100	PASS	AC=551;AF=0.110024;AN=5008;NS=2504;DP=18239;EAS_AF=0.0198;AMR_AF=0.1124;AFR_AF=0.1354;EUR_AF=0.173;SAS_AF=0.1022;AA=G|||;VT=SNP
2	185580597	rs13383910	A	G	100	PASS	AC=1221;AF=0.24381;AN=5008;NS=2504;DP=16099;EAS_AF=0.0198;AMR_AF=0.1628;AFR_AF=0.6127;EUR_AF=0.1769;SAS_AF=0.1022;AA=A|||;VT=SNP
2	185582336	rs72901817	G	T	100	PASS	AC=158;AF=0.0315495;AN=5008;NS=2504;DP=17248;EAS_AF=0.0149;AMR_AF=0.0288;AFR_AF=0.0008;EUR_AF=0.0706;SAS_AF=0.0521;AA=G|||;VT=SNP
2	185582551	rs6747844	G	A	100	PASS	AC=1388;AF=0.277157;AN=5008;NS=2504;DP=15963;EAS_AF=0.0417;AMR_AF=0.1916;AFR_AF=0.6135;EUR_AF=0.2475;SAS_AF=0.1564;AA=A|||;VT=SNP
2	185582833	rs113747911	G	A	100	PASS	AC=605;AF=0.120807;AN=5008;NS=2504;DP=18923;EAS_AF=0.1161;AMR_AF=0.1138;AFR_AF=0.0386;EUR_AF=0.1849;SAS_AF=0.1759;AA=G|||;VT=SNP
2	185583504	rs72901820	T	C	100	PASS	AC=158;AF=0.0315495;AN=5008;NS=2504;DP=19234;EAS_AF=0.0149;AMR_AF=0.0288;AFR_AF=0.0008;EUR_AF=0.0706;SAS_AF=0.0521;AA=T|||;VT=SNP
2	185584606	rs116676375	G	T	100	PASS	AC=158;AF=0.0315495;AN=5008;NS=2504;DP=21189;EAS_AF=0.0149;AMR_AF=0.0288;AFR_AF=0.0008;EUR_AF=0.0706;SAS_AF=0.0521;AA=G|||;VT=SNP
2	185586382	rs1600578	G	A	100	PASS	AC=1378;AF=0.27516;AN=5008;NS=2504;DP=18537;EAS_AF=0.0347;AMR_AF=0.1916;AFR_AF=0.6127;EUR_AF=0.2475;SAS_AF=0.1544;AA=A|||;VT=SNP
2	185586483	rs1600577	A	G	100	PASS	AC=1115;AF=0.222644;AN=5008;NS=2504;DP=20025;EAS_AF=0.0198;AMR_AF=0.1571;AFR_AF=0.5363;EUR_AF=0.1759;SAS_AF=0.1022;AA=A|||;VT=SNP
2	185587494	rs17430987	G	A	100	PASS	AC=169;AF=0.033746;AN=5008;NS=2504;DP=17903;EAS_AF=0.0417;AMR_AF=0.0504;AFR_AF=0.0023;EUR_AF=0.0507;SAS_AF=0.0389;AA=G|||;VT=SNP
2	185587759	rs6742299	A	G	100	PASS	AC=1526;AF=0.304712;AN=5008;NS=2504;DP=16831;EAS_AF=0.0347;AMR_AF=0.2032;AFR_AF=0.7186;EUR_AF=0.2495;SAS_AF=0.1524;AA=G|||;VT=SNP
2	185588807	rs7582887	T	C	100	PASS	AC=1526;AF=0.304712;AN=5008;NS=2504;DP=15607;EAS_AF=0.0347;AMR_AF=0.2032;AFR_AF=0.7186;EUR_AF=0.2495;SAS_AF=0.1524;AA=C|||;VT=SNP
2	185589013	rs7569229	G	A	100	PASS	AC=591;AF=0.118011;AN=5008;NS=2504;DP=17649;EAS_AF=0.0198;AMR_AF=0.1153;AFR_AF=0.1649;EUR_AF=0.172;SAS_AF=0.1022;AA=G|||;VT=SNP
2	185589397	rs7569699	G	A	100	PASS	AC=1526;AF=0.304712;AN=5008;NS=2504;DP=17914;EAS_AF=0.0347;AMR_AF=0.2032;AFR_AF=0.7186;EUR_AF=0.2495;SAS_AF=0.1524;AA=A|||;VT=SNP
2	185590264	rs1383308	C	T	100	PASS	AC=1526;AF=0.304712;AN=5008;NS=2504;DP=14534;EAS_AF=0.0347;AMR_AF=0.2032;AFR_AF=0.7186;EUR_AF=0.2495;SAS_AF=0.1524;AA=T|||;VT=SNP
2	185591496	rs16826178	C	T	100	PASS	AC=1504;AF=0.300319;AN=5008;NS=2504;DP=12616;EAS_AF=0.0347;AMR_AF=0.1974;AFR_AF=0.7065;EUR_AF=0.2475;SAS_AF=0.1524;AA=T|||;VT=SNP
2	185592151	rs34202603	G	A	100	PASS	AC=159;AF=0.0317492;AN=5008;NS=2504;DP=14985;EAS_AF=0.0149;AMR_AF=0.0303;AFR_AF=0.0023;EUR_AF=0.0706;SAS_AF=0.0501;AA=G|||;VT=SNP
2	185593612	rs1383307	G	A	100	PASS	AC=555;AF=0.110823;AN=5008;NS=2504;DP=17090;EAS_AF=0.0198;AMR_AF=0.1124;AFR_AF=0.1392;EUR_AF=0.172;SAS_AF=0.1022;AA=G|||;VT=SNP
2	185594637	rs7568655	C	T	100	PASS	AC=1526;AF=0.304712;AN=5008;NS=2504;DP=17984;EAS_AF=0.0347;AMR_AF=0.2032;AFR_AF=0.7186;EUR_AF=0.2495;SAS_AF=0.1524;AA=T|||;VT=SNP
2	185594655	rs7568843	G	C	100	PASS	AC=555;AF=0.110823;AN=5008;NS=2504;DP=18376;EAS_AF=0.0198;AMR_AF=0.1124;AFR_AF=0.1392;EUR_AF=0.172;SAS_AF=0.1022;AA=G|||;VT=SNP
2	185595844	rs6725125	G	A	100	PASS	AC=555;AF=0.110823;AN=5008;NS=2504;DP=12901;EAS_AF=0.0198;AMR_AF=0.1124;AFR_AF=0.1392;EUR_AF=0.172;SAS_AF=0.1022;AA=G|||;VT=SNP
2	185597040	rs72901831	T	A	100	PASS	AC=158;AF=0.0315495;AN=5008;NS=2504;DP=17649;EAS_AF=0.0149;AMR_AF=0.0303;AFR_AF=0.0008;EUR_AF=0.0706;SAS_AF=0.0511;AA=T|||;VT=SNP
2	185598054	rs72901834	C	T	100	PASS	AC=161;AF=0.0321486;AN=5008;NS=2504;DP=16633;EAS_AF=0.0149;AMR_AF=0.0303;AFR_AF=0.003;EUR_AF=0.0716;SAS_AF=0.0501;AA=C|||;VT=SNP
2	185598108	rs10165596	C	T	100	PASS	AC=585;AF=0.116813;AN=5008;NS=2504;DP=15875;EAS_AF=0.0198;AMR_AF=0.1124;AFR_AF=0.1626;EUR_AF=0.172;SAS_AF=0.1012;AA=C|||;VT=SNP
2	185598425	rs35328100	A	G	100	PASS	AC=586;AF=0.117013;AN=5008;NS=2504;DP=14887;EAS_AF=0.0198;AMR_AF=0.1124;AFR_AF=0.1626;EUR_AF=0.172;SAS_AF=0.1022;AA=A|||;VT=SNP
2	185599046	rs72901836	G	A	100	PASS	AC=158;AF=0.0315495;AN=5008;NS=2504;DP=17307;EAS_AF=0.0159;AMR_AF=0.0303;AFR_AF=0.0008;EUR_AF=0.0706;SAS_AF=0.0501;AA=T|||;VT=SNP
2	185599568	rs2170202	G	C	100	PASS	AC=3979;AF=0.794529;AN=5008;NS=2504;DP=19341;EAS_AF=0.8512;AMR_AF=0.8573;AFR_AF=0.7995;EUR_AF=0.7982;SAS_AF=0.681;AA=C|||;VT=SNP
2	185600227	rs149063513	G	T	100	PASS	AC=157;AF=0.0313498;AN=5008;NS=2504;DP=16183;EAS_AF=0.0149;AMR_AF=0.0303;AFR_AF=0.0008;EUR_AF=0.0706;SAS_AF=0.0501;AA=G|||;VT=SNP
2	185600802	rs72901840	G	C	100	PASS	AC=158;AF=0.0315495;AN=5008;NS=2504;DP=18562;EAS_AF=0.0149;AMR_AF=0.0303;AFR_AF=0.0015;EUR_AF=0.0706;SAS_AF=0.0501;AA=G|||;VT=SNP
2	185601420	rs11693094	C	T	100	PASS	AC=1702;AF=0.339856;AN=5008;NS=2504;DP=15799;EAS_AF=0.5;AMR_AF=0.4294;AFR_AF=0.0605;EUR_AF=0.4225;SAS_AF=0.4039;AA=C|||;VT=SNP
2	185601503	rs13023106	A	G	100	PASS	AC=586;AF=0.117013;AN=5008;NS=2504;DP=15637;EAS_AF=0.0198;AMR_AF=0.1124;AFR_AF=0.1626;EUR_AF=0.172;SAS_AF=0.1022;AA=A|||;VT=SNP
2	185602002	rs7578333	G	A	100	PASS	AC=1526;AF=0.304712;AN=5008;NS=2504;DP=13255;EAS_AF=0.0347;AMR_AF=0.2032;AFR_AF=0.7186;EUR_AF=0.2495;SAS_AF=0.1524;AA=A|||;VT=SNP
2	185602681	rs7581514	C	T	100	PASS	AC=3980;AF=0.794728;AN=5008;NS=2504;DP=14302;EAS_AF=0.8512;AMR_AF=0.8573;AFR_AF=0.7995;EUR_AF=0.7972;SAS_AF=0.683;AA=T|||;VT=SNP
2	185603817	rs10167859	G	A	100	PASS	AC=1526;AF=0.304712;AN=5008;NS=2504;DP=15407;EAS_AF=0.0347;AMR_AF=0.2032;AFR_AF=0.7186;EUR_AF=0.2495;SAS_AF=0.1524;AA=A|||;VT=SNP
2	185604339	rs1480483	A	G	100	PASS	AC=1526;AF=0.304712;AN=5008;NS=2504;DP=17397;EAS_AF=0.0347;AMR_AF=0.2032;AFR_AF=0.7186;EUR_AF=0.2495;SAS_AF=0.1524;AA=G|||;VT=SNP
2	185604892	rs79761896	A	G	100	PASS	AC=170;AF=0.0339457;AN=5008;NS=2504;DP=17246;EAS_AF=0.0417;AMR_AF=0.049;AFR_AF=0.0023;EUR_AF=0.0517;SAS_AF=0.0399;AA=A|||;VT=SNP
2	185605401	rs13001215	A	T	100	PASS	AC=1526;AF=0.304712;AN=5008;NS=2504;DP=13504;EAS_AF=0.0347;AMR_AF=0.2032;AFR_AF=0.7186;EUR_AF=0.2495;SAS_AF=0.1524;AA=T|||;VT=SNP
2	185605471	rs72901849	T	C	100	PASS	AC=157;AF=0.0313498;AN=5008;NS=2504;DP=14454;EAS_AF=0.0149;AMR_AF=0.0303;AFR_AF=0.0008;EUR_AF=0.0706;SAS_AF=0.0501;AA=T|||;VT=SNP
2	185606004	rs6434100	A	G	100	PASS	AC=1526;AF=0.304712;AN=5008;NS=2504;DP=18450;EAS_AF=0.0347;AMR_AF=0.2032;AFR_AF=0.7186;EUR_AF=0.2495;SAS_AF=0.1524;AA=G|||;VT=SNP
2	185606694	rs72901852	T	A	100	PASS	AC=159;AF=0.0317492;AN=5008;NS=2504;DP=13248;EAS_AF=0.0149;AMR_AF=0.0303;AFR_AF=0.0023;EUR_AF=0.0706;SAS_AF=0.0501;AA=T|||;VT=SNP
2	185607418	rs62176236	T	C	100	PASS	AC=588;AF=0.117412;AN=5008;NS=2504;DP=11192;EAS_AF=0.0198;AMR_AF=0.1153;AFR_AF=0.1626;EUR_AF=0.172;SAS_AF=0.1022;AA=T|||;VT=SNP
2	185607757	rs34481141	A	G	100	PASS	AC=555;AF=0.110823;AN=5008;NS=2504;DP=14519;EAS_AF=0.0198;AMR_AF=0.1124;AFR_AF=0.1392;EUR_AF=0.172;SAS_AF=0.1022;AA=a|||;VT=SNP
2	185609004	rs2170203	T	C	100	PASS	AC=2456;AF=0.490415;AN=5008;NS=2504;DP=18722;EAS_AF=0.8185;AMR_AF=0.6542;AFR_AF=0.0809;EUR_AF=0.5487;SAS_AF=0.5297;AA=T|||;VT=SNP
2	185609219	rs13404024	C	T	100	PASS	AC=586;AF=0.117013;AN=5008;NS=2504;DP=15896;EAS_AF=0.0198;AMR_AF=0.1124;AFR_AF=0.1626;EUR_AF=0.172;SAS_AF=0.1022;AA=C|||;VT=SNP
2	185609510	rs1480484	T	C	100	PASS	AC=1525;AF=0.304513;AN=5008;NS=2504;DP=17745;EAS_AF=0.0347;AMR_AF=0.2032;AFR_AF=0.7186;EUR_AF=0.2495;SAS_AF=0.1513;AA=C|||;VT=SNP
2	185609755	rs1480485	T	G	100	PASS	AC=1525;AF=0.304513;AN=5008;NS=2504;DP=17415;EAS_AF=0.0347;AMR_AF=0.2032;AFR_AF=0.7186;EUR_AF=0.2495;SAS_AF=0.1513;AA=G|||;VT=SNP
2	185609756	rs1480486	T	A	100	PASS	AC=1525;AF=0.304513;AN=5008;NS=2504;DP=17468;EAS_AF=0.0347;AMR_AF=0.2032;AFR_AF=0.7186;EUR_AF=0.2495;SAS_AF=0.1513;AA=A|||;VT=SNP
2	185610069	rs62176237	G	A	100	PASS	AC=584;AF=0.116613;AN=5008;NS=2504;DP=17072;EAS_AF=0.0198;AMR_AF=0.111;AFR_AF=0.1626;EUR_AF=0.172;SAS_AF=0.1012;AA=G|||;VT=SNP
2	185612603	rs72901857	C	T	100	PASS	AC=157;AF=0.0313498;AN=5008;NS=2504;DP=16850;EAS_AF=0.0149;AMR_AF=0.0303;AFR_AF=0.0008;EUR_AF=0.0706;SAS_AF=0.0501;AA=C|||;VT=SNP
2	185616128	rs13384546	A	C	100	PASS	AC=588;AF=0.117412;AN=5008;NS=2504;DP=17946;EAS_AF=0.0198;AMR_AF=0.1124;AFR_AF=0.1657;EUR_AF=0.172;SAS_AF=0.1002;AA=A|||;VT=SNP
2	185617806	rs72901862	T	C	100	PASS	AC=158;AF=0.0315495;AN=5008;NS=2504;DP=13692;EAS_AF=0.0149;AMR_AF=0.0303;AFR_AF=0.0008;EUR_AF=0.0706;SAS_AF=0.0511;AA=T|||;VT=SNP
2	185618111	rs13417466	G	A	100	PASS	AC=1525;AF=0.304513;AN=5008;NS=2504;DP=15864;EAS_AF=0.0347;AMR_AF=0.2017;AFR_AF=0.7194;EUR_AF=0.2495;SAS_AF=0.1513;AA=A|||;VT=SNP
2	185619499	rs76046974	T	A	100	PASS	AC=313;AF=0.0625;AN=5008;NS=2504;DP=14883;EAS_AF=0.0198;AMR_AF=0.0778;AFR_AF=0.0454;EUR_AF=0.1252;SAS_AF=0.0542;AA=T|||;VT=SNP
2	185621495	rs10190062	G	A	100	PASS	AC=1525;AF=0.304513;AN=5008;NS=2504;DP=16952;EAS_AF=0.0347;AMR_AF=0.2017;AFR_AF=0.7194;EUR_AF=0.2495;SAS_AF=0.1513;AA=A|||;VT=SNP
2	185623051	rs10172363	A	G	100	PASS	AC=589;AF=0.117612;AN=5008;NS=2504;DP=15751;EAS_AF=0.0198;AMR_AF=0.1138;AFR_AF=0.1657;EUR_AF=0.172;SAS_AF=0.1002;AA=A|||;VT=SNP
2	185624557	rs147921164	G	A	100	PASS	AC=157;AF=0.0313498;AN=5008;NS=2504;DP=14972;EAS_AF=0.0149;AMR_AF=0.0303;AFR_AF=0.0008;EUR_AF=0.0706;SAS_AF=0.0501;AA=G|||;VT=SNP
2	185625091	rs73978096	A	G	100	PASS	AC=590;AF=0.117812;AN=5008;NS=2504;DP=15713;EAS_AF=0.0198;AMR_AF=0.1138;AFR_AF=0.1657;EUR_AF=0.172;SAS_AF=0.1012;AA=A|||;VT=SNP
2	185625279	rs72901873	A	T	100	PASS	AC=157;AF=0.0313498;AN=5008;NS=2504;DP=16886;EAS_AF=0.0149;AMR_AF=0.0303;AFR_AF=0.0008;EUR_AF=0.0706;SAS_AF=0.0501;AA=A|||;VT=SNP
2	185626176	rs10206254	G	A	100	PASS	AC=555;AF=0.110823;AN=5008;NS=2504;DP=17792;EAS_AF=0.0208;AMR_AF=0.1124;AFR_AF=0.1392;EUR_AF=0.172;SAS_AF=0.1012;AA=G|||;VT=SNP
2	185626298	rs10206426	G	C	100	PASS	AC=1527;AF=0.304912;AN=5008;NS=2504;DP=17192;EAS_AF=0.0347;AMR_AF=0.2032;AFR_AF=0.7194;EUR_AF=0.2495;SAS_AF=0.1524;AA=C|||;VT=SNP
2	185626426	rs2369595	C	T	100	PASS	AC=3961;AF=0.790935;AN=5008;NS=2504;DP=18716;EAS_AF=0.8512;AMR_AF=0.8314;AFR_AF=0.7988;EUR_AF=0.7982;SAS_AF=0.682;AA=T|||;VT=SNP
2	185627257	rs77224444	C	G	100	PASS	AC=724;AF=0.144569;AN=5008;NS=2504;DP=12274;EAS_AF=0.3155;AMR_AF=0.2032;AFR_AF=0.0113;EUR_AF=0.1312;SAS_AF=0.1207;AA=C|||;VT=SNP
2	185627999	rs13396662	T	G	100	PASS	AC=586;AF=0.117013;AN=5008;NS=2504;DP=15425;EAS_AF=0.0198;AMR_AF=0.1124;AFR_AF=0.1626;EUR_AF=0.172;SAS_AF=0.1022;AA=T|||;VT=SNP
2	185628514	rs55701066	C	T	100	PASS	AC=551;AF=0.110024;AN=5008;NS=2504;DP=11640;EAS_AF=0.0913;AMR_AF=0.1383;AFR_AF=0.0068;EUR_AF=0.1839;SAS_AF=0.1728;AA=C|||;VT=SNP
2	185629633	rs4278895	C	G	100	PASS	AC=1522;AF=0.303914;AN=5008;NS=2504;DP=13726;EAS_AF=0.0347;AMR_AF=0.2032;AFR_AF=0.7186;EUR_AF=0.2455;SAS_AF=0.1524;AA=G|||;VT=SNP
2	185629709	rs72901884	A	C	100	PASS	AC=443;AF=0.0884585;AN=5008;NS=2504;DP=13861;EAS_AF=0.1825;AMR_AF=0.1686;AFR_AF=0.0098;EUR_AF=0.0994;SAS_AF=0.0297;AA=A|||;VT=SNP
2	185629756	rs6712125	A	G	100	PASS	AC=596;AF=0.11901;AN=5008;NS=2504;DP=16371;EAS_AF=0.0198;AMR_AF=0.1153;AFR_AF=0.1687;EUR_AF=0.172;SAS_AF=0.1022;AA=A|||;VT=SNP
2	185630128	rs2887514	A	C	100	PASS	AC=1522;AF=0.303914;AN=5008;NS=2504;DP=17297;EAS_AF=0.0347;AMR_AF=0.2032;AFR_AF=0.7186;EUR_AF=0.2455;SAS_AF=0.1524;AA=C|||;VT=SNP
2	185632346	rs72901889	A	T	100	PASS	AC=153;AF=0.0305511;AN=5008;NS=2504;DP=16303;EAS_AF=0.0149;AMR_AF=0.0303;AFR_AF=0.0008;EUR_AF=0.0666;SAS_AF=0.0501;AA=A|||;VT=SNP
2	185632513	rs6728615	C	G	100	PASS	AC=1522;AF=0.303914;AN=5008;NS=2504;DP=14936;EAS_AF=0.0347;AMR_AF=0.2032;AFR_AF=0.7186;EUR_AF=0.2455;SAS_AF=0.1524;AA=G|||;VT=SNP
2	185633046	rs10177035	T	C	100	PASS	AC=1522;AF=0.303914;AN=5008;NS=2504;DP=15198;EAS_AF=0.0347;AMR_AF=0.2032;AFR_AF=0.7186;EUR_AF=0.2455;SAS_AF=0.1524;AA=C|||;VT=SNP
2	185633109	rs6732176	C	T	100	PASS	AC=555;AF=0.110823;AN=5008;NS=2504;DP=15535;EAS_AF=0.0198;AMR_AF=0.1124;AFR_AF=0.1392;EUR_AF=0.172;SAS_AF=0.1022;AA=C|||;VT=SNP
2	185633794	rs72901891	C	T	100	PASS	AC=668;AF=0.133387;AN=5008;NS=2504;DP=18839;EAS_AF=0.0149;AMR_AF=0.0591;AFR_AF=0.3729;EUR_AF=0.0696;SAS_AF=0.0501;AA=T|||;VT=SNP
2	185634241	rs72901893	G	A	100	PASS	AC=153;AF=0.0305511;AN=5008;NS=2504;DP=16920;EAS_AF=0.0149;AMR_AF=0.0303;AFR_AF=0.0008;EUR_AF=0.0666;SAS_AF=0.0501;AA=G|||;VT=SNP
2	185634659	rs10194277	A	G	100	PASS	AC=592;AF=0.118211;AN=5008;NS=2504;DP=17017;EAS_AF=0.0198;AMR_AF=0.1153;AFR_AF=0.1657;EUR_AF=0.172;SAS_AF=0.1022;AA=A|||;VT=SNP
2	185634674	rs10194285	A	G	100	PASS	AC=586;AF=0.117013;AN=5008;NS=2504;DP=16726;EAS_AF=0.0198;AMR_AF=0.1124;AFR_AF=0.1626;EUR_AF=0.172;SAS_AF=0.1022;AA=A|||;VT=SNP
2	185635853	rs10174301	C	A	100	PASS	AC=556;AF=0.111022;AN=5008;NS=2504;DP=16734;EAS_AF=0.0198;AMR_AF=0.1138;AFR_AF=0.1392;EUR_AF=0.172;SAS_AF=0.1022;AA=C|||;VT=SNP
2	185636177	rs6759491	T	C	100	PASS	AC=1526;AF=0.304712;AN=5008;NS=2504;DP=14387;EAS_AF=0.0357;AMR_AF=0.2046;AFR_AF=0.7186;EUR_AF=0.2475;SAS_AF=0.1524;AA=C|||;VT=SNP
2	185636567	rs62176239	T	C	100	PASS	AC=796;AF=0.158946;AN=5008;NS=2504;DP=16223;EAS_AF=0.2847;AMR_AF=0.2017;AFR_AF=0.0166;EUR_AF=0.1938;SAS_AF=0.1554;AA=T|||;VT=SNP
2	185636617	rs6716151	A	G	100	PASS	AC=1523;AF=0.304113;AN=5008;NS=2504;DP=16896;EAS_AF=0.0347;AMR_AF=0.2046;AFR_AF=0.7186;EUR_AF=0.2455;SAS_AF=0.1524;AA=G|||;VT=SNP
2	185637164	rs72901901	T	A	100	PASS	AC=153;AF=0.0305511;AN=5008;NS=2504;DP=16010;EAS_AF=0.0149;AMR_AF=0.0303;AFR_AF=0.0008;EUR_AF=0.0666;SAS_AF=0.0501;AA=T|||;VT=SNP
2	185637684	rs12693388	A	G	100	PASS	AC=3944;AF=0.78754;AN=5008;NS=2504;DP=11724;EAS_AF=0.8512;AMR_AF=0.8285;AFR_AF=0.7882;EUR_AF=0.7972;SAS_AF=0.682;AA=A|||;VT=SNP
2	185638875	rs17617913	T	C	100	PASS	AC=729;AF=0.145567;AN=5008;NS=2504;DP=16005;EAS_AF=0.3165;AMR_AF=0.2032;AFR_AF=0.0113;EUR_AF=0.1312;SAS_AF=0.1247;AA=T|||;VT=SNP
2	185640728	rs10196799	A	T	100	PASS	AC=1701;AF=0.339657;AN=5008;NS=2504;DP=16686;EAS_AF=0.5;AMR_AF=0.4236;AFR_AF=0.0628;EUR_AF=0.4215;SAS_AF=0.4049;AA=A|||;VT=SNP
2	185641495	rs12693389	T	G	100	PASS	AC=555;AF=0.110823;AN=5008;NS=2504;DP=16463;EAS_AF=0.0198;AMR_AF=0.1124;AFR_AF=0.1392;EUR_AF=0.172;SAS_AF=0.1022;AA=T|||;VT=SNP
2	185641564	rs72903709	C	T	100	PASS	AC=154;AF=0.0307508;AN=5008;NS=2504;DP=17117;EAS_AF=0.0149;AMR_AF=0.0303;AFR_AF=0.0008;EUR_AF=0.0676;SAS_AF=0.0501;AA=C|||;VT=SNP
2	185641635	rs10176668	G	T	100	PASS	AC=555;AF=0.110823;AN=5008;NS=2504;DP=17434;EAS_AF=0.0198;AMR_AF=0.1124;AFR_AF=0.1392;EUR_AF=0.172;SAS_AF=0.1022;AA=G|||;VT=SNP
2	185641920	rs7603313	A	C	100	PASS	AC=554;AF=0.110623;AN=5008;NS=2504;DP=17066;EAS_AF=0.0198;AMR_AF=0.1124;AFR_AF=0.1384;EUR_AF=0.172;SAS_AF=0.1022;AA=A|||;VT=SNP
2	185642960	rs17431119	A	G	100	PASS	AC=155;AF=0.0309505;AN=5008;NS=2504;DP=15732;EAS_AF=0.0149;AMR_AF=0.0303;AFR_AF=0.0008;EUR_AF=0.0686;SAS_AF=0.0501;AA=A|||;VT=SNP
2	185644113	rs17431132	T	C	100	PASS	AC=554;AF=0.110623;AN=5008;NS=2504;DP=19641;EAS_AF=0.0198;AMR_AF=0.1124;AFR_AF=0.1384;EUR_AF=0.172;SAS_AF=0.1022;AA=T|||;VT=SNP
2	185644845	rs17431153	C	T	100	PASS	AC=154;AF=0.0307508;AN=5008;NS=2504;DP=16519;EAS_AF=0.0149;AMR_AF=0.0303;AFR_AF=0.0008;EUR_AF=0.0676;SAS_AF=0.0501;AA=C|||;VT=SNP
2	185645840	rs10497657	A	G	100	PASS	AC=154;AF=0.0307508;AN=5008;NS=2504;DP=19727;EAS_AF=0.0149;AMR_AF=0.0303;AFR_AF=0.0008;EUR_AF=0.0676;SAS_AF=0.0501;AA=A|||;VT=SNP
2	185646076	rs13017390	T	A	100	PASS	AC=605;AF=0.120807;AN=5008;NS=2504;DP=17433;EAS_AF=0.0198;AMR_AF=0.1153;AFR_AF=0.1755;EUR_AF=0.172;SAS_AF=0.1022;AA=T|||;VT=SNP
2	185647351	rs72903719	G	T	100	PASS	AC=154;AF=0.0307508;AN=5008;NS=2504;DP=15376;EAS_AF=0.0149;AMR_AF=0.0303;AFR_AF=0.0008;EUR_AF=0.0676;SAS_AF=0.0501;AA=G|||;VT=SNP
2	185647475	rs72903720	A	C	100	PASS	AC=154;AF=0.0307508;AN=5008;NS=2504;DP=10522;EAS_AF=0.0149;AMR_AF=0.0303;AFR_AF=0.0008;EUR_AF=0.0676;SAS_AF=0.0501;AA=A|||;VT=SNP
2	185647588	rs72903723	A	T	100	PASS	AC=154;AF=0.0307508;AN=5008;NS=2504;DP=10305;EAS_AF=0.0149;AMR_AF=0.0303;AFR_AF=0.0008;EUR_AF=0.0676;SAS_AF=0.0501;AA=A|||;VT=SNP
2	185647595	rs1987025	T	A	100	PASS	AC=1520;AF=0.303514;AN=5008;NS=2504;DP=10386;EAS_AF=0.0347;AMR_AF=0.2046;AFR_AF=0.7156;EUR_AF=0.2465;SAS_AF=0.1524;AA=A|||;VT=SNP
2	185647985	rs17584494	G	A	100	PASS	AC=824;AF=0.164537;AN=5008;NS=2504;DP=9628;EAS_AF=0.2817;AMR_AF=0.2061;AFR_AF=0.0363;EUR_AF=0.1938;SAS_AF=0.1575;AA=G|||;VT=SNP
2	185648256	rs10497659	G	A	100	PASS	AC=154;AF=0.0307508;AN=5008;NS=2504;DP=16092;EAS_AF=0.0149;AMR_AF=0.0303;AFR_AF=0.0008;EUR_AF=0.0676;SAS_AF=0.0501;AA=G|||;VT=SNP
2	185649196	rs10497660	C	A	100	PASS	AC=154;AF=0.0307508;AN=5008;NS=2504;DP=17526;EAS_AF=0.0149;AMR_AF=0.0303;AFR_AF=0.0008;EUR_AF=0.0676;SAS_AF=0.0501;AA=C|||;VT=SNP
2	185649555	rs1317210	T	C	100	PASS	AC=554;AF=0.110623;AN=5008;NS=2504;DP=20715;EAS_AF=0.0198;AMR_AF=0.111;AFR_AF=0.1392;EUR_AF=0.172;SAS_AF=0.1022;AA=T|||;VT=SNP
2	185650005	rs1320080	A	G	100	PASS	AC=587;AF=0.117212;AN=5008;NS=2504;DP=14652;EAS_AF=0.0208;AMR_AF=0.1124;AFR_AF=0.1626;EUR_AF=0.172;SAS_AF=0.1022;AA=A|||;VT=SNP
2	185650079	rs17431258	A	G	100	PASS	AC=154;AF=0.0307508;AN=5008;NS=2504;DP=15145;EAS_AF=0.0149;AMR_AF=0.0303;AFR_AF=0.0008;EUR_AF=0.0676;SAS_AF=0.0501;AA=A|||;VT=SNP
2	185650668	rs72903735	C	T	100	PASS	AC=154;AF=0.0307508;AN=5008;NS=2504;DP=17662;EAS_AF=0.0149;AMR_AF=0.0303;AFR_AF=0.0008;EUR_AF=0.0676;SAS_AF=0.0501;AA=C|||;VT=SNP
2	185651328	rs72903737	C	T	100	PASS	AC=334;AF=0.0666933;AN=5008;NS=2504;DP=12973;EAS_AF=0.0992;AMR_AF=0.1326;AFR_AF=0.0083;EUR_AF=0.0447;SAS_AF=0.0879;AA=C|||;VT=SNP
2	185652653	rs10195510	C	T	100	PASS	AC=606;AF=0.121006;AN=5008;NS=2504;DP=18217;EAS_AF=0.0198;AMR_AF=0.1138;AFR_AF=0.177;EUR_AF=0.172;SAS_AF=0.1022;AA=C|||;VT=SNP
2	185654253	rs72903738	C	A	100	PASS	AC=154;AF=0.0307508;AN=5008;NS=2504;DP=18136;EAS_AF=0.0149;AMR_AF=0.0303;AFR_AF=0.0008;EUR_AF=0.0676;SAS_AF=0.0501;AA=C|||;VT=SNP
2	185655092	rs6716235	T	C	100	PASS	AC=1523;AF=0.304113;AN=5008;NS=2504;DP=12180;EAS_AF=0.0347;AMR_AF=0.2046;AFR_AF=0.7186;EUR_AF=0.2465;SAS_AF=0.1513;AA=g|||;VT=SNP
2	185655189	rs12693391	T	C	100	PASS	AC=558;AF=0.111422;AN=5008;NS=2504;DP=12013;EAS_AF=0.0198;AMR_AF=0.111;AFR_AF=0.1422;EUR_AF=0.172;SAS_AF=0.1022;AA=t|||;VT=SNP
2	185655317	rs4635495	A	C	100	PASS	AC=154;AF=0.0307508;AN=5008;NS=2504;DP=11806;EAS_AF=0.0149;AMR_AF=0.0303;AFR_AF=0.0008;EUR_AF=0.0676;SAS_AF=0.0501;AA=A|||;VT=SNP
2	185655758	rs4275993	T	A	100	PASS	AC=154;AF=0.0307508;AN=5008;NS=2504;DP=18458;EAS_AF=0.0149;AMR_AF=0.0303;AFR_AF=0.0008;EUR_AF=0.0676;SAS_AF=0.0501;AA=T|||;VT=SNP
2	185656085	rs34327168	G	A	100	PASS	AC=555;AF=0.110823;AN=5008;NS=2504;DP=18211;EAS_AF=0.0208;AMR_AF=0.111;AFR_AF=0.1392;EUR_AF=0.172;SAS_AF=0.1022;AA=G|||;VT=SNP
2	185656366	rs34963004	T	C	100	PASS	AC=1492;AF=0.297923;AN=5008;NS=2504;DP=17002;EAS_AF=0.0347;AMR_AF=0.2032;AFR_AF=0.6952;EUR_AF=0.2465;SAS_AF=0.1524;AA=C|||;VT=SNP
2	185656920	rs34452663	G	A	100	PASS	AC=605;AF=0.120807;AN=5008;NS=2504;DP=18481;EAS_AF=0.0198;AMR_AF=0.1138;AFR_AF=0.1762;EUR_AF=0.172;SAS_AF=0.1022;AA=G|||;VT=SNP
2	185658601	rs72903748	A	T	100	PASS	AC=154;AF=0.0307508;AN=5008;NS=2504;DP=20699;EAS_AF=0.0149;AMR_AF=0.0303;AFR_AF=0.0008;EUR_AF=0.0676;SAS_AF=0.0501;AA=A|||;VT=SNP
2	185658811	rs12693392	C	T	100	PASS	AC=607;AF=0.121206;AN=5008;NS=2504;DP=18576;EAS_AF=0.0198;AMR_AF=0.1153;AFR_AF=0.177;EUR_AF=0.172;SAS_AF=0.1022;AA=C|||;VT=SNP
2	185658962	rs2369596	A	T	100	PASS	AC=1524;AF=0.304313;AN=5008;NS=2504;DP=18827;EAS_AF=0.0347;AMR_AF=0.2046;AFR_AF=0.7186;EUR_AF=0.2465;SAS_AF=0.1524;AA=T|||;VT=SNP
2	185659789	rs72903752	A	C	100	PASS	AC=154;AF=0.0307508;AN=5008;NS=2504;DP=18334;EAS_AF=0.0149;AMR_AF=0.0303;AFR_AF=0.0008;EUR_AF=0.0676;SAS_AF=0.0501;AA=A|||;VT=SNP
2	185659951	rs62176258	C	T	100	PASS	AC=586;AF=0.117013;AN=5008;NS=2504;DP=19609;EAS_AF=0.0198;AMR_AF=0.1124;AFR_AF=0.1626;EUR_AF=0.172;SAS_AF=0.1022;AA=C|||;VT=SNP
2	185660672	rs58159162	G	A	100	PASS	AC=585;AF=0.116813;AN=5008;NS=2504;DP=18049;EAS_AF=0.0198;AMR_AF=0.1124;AFR_AF=0.1619;EUR_AF=0.172;SAS_AF=0.1022;AA=g|||;VT=SNP
2	185661400	rs10170664	T	C	100	PASS	AC=2435;AF=0.486222;AN=5008;NS=2504;DP=19127;EAS_AF=0.8175;AMR_AF=0.6268;AFR_AF=0.0802;EUR_AF=0.5517;SAS_AF=0.5266;AA=T|||;VT=SNP
2	185661580	rs12693394	A	C	100	PASS	AC=1524;AF=0.304313;AN=5008;NS=2504;DP=18522;EAS_AF=0.0347;AMR_AF=0.2046;AFR_AF=0.7186;EUR_AF=0.2465;SAS_AF=0.1524;AA=C|||;VT=SNP
2	185661854	rs72903757	G	A	100	PASS	AC=371;AF=0.0740815;AN=5008;NS=2504;DP=17567;EAS_AF=0.0149;AMR_AF=0.0591;AFR_AF=0.1467;EUR_AF=0.0716;SAS_AF=0.0501;AA=A|||;VT=SNP
2	185661907	rs13028549	C	G	100	PASS	AC=1524;AF=0.304313;AN=5008;NS=2504;DP=17862;EAS_AF=0.0347;AMR_AF=0.2046;AFR_AF=0.7186;EUR_AF=0.2465;SAS_AF=0.1524;AA=G|||;VT=SNP
2	185663304	rs4666990	T	C	100	PASS	AC=1700;AF=0.339457;AN=5008;NS=2504;DP=17499;EAS_AF=0.501;AMR_AF=0.4236;AFR_AF=0.0613;EUR_AF=0.4225;SAS_AF=0.4039;AA=T|||;VT=SNP
2	185663591	rs72903763	T	C	100	PASS	AC=154;AF=0.0307508;AN=5008;NS=2504;DP=19429;EAS_AF=0.0149;AMR_AF=0.0303;AFR_AF=0.0008;EUR_AF=0.0676;SAS_AF=0.0501;AA=T|||;VT=SNP
2	185664579	rs4294964	T	A	100	PASS	AC=553;AF=0.110423;AN=5008;NS=2504;DP=15524;EAS_AF=0.0198;AMR_AF=0.1095;AFR_AF=0.1392;EUR_AF=0.172;SAS_AF=0.1022;AA=T|||;VT=SNP
2	185664802	rs72903765	A	G	100	PASS	AC=154;AF=0.0307508;AN=5008;NS=2504;DP=16038;EAS_AF=0.0149;AMR_AF=0.0303;AFR_AF=0.0008;EUR_AF=0.0676;SAS_AF=0.0501;AA=A|||;VT=SNP
2	185665389	rs72903769	C	T	100	PASS	AC=154;AF=0.0307508;AN=5008;NS=2504;DP=11541;EAS_AF=0.0149;AMR_AF=0.0303;AFR_AF=0.0008;EUR_AF=0.0676;SAS_AF=0.0501;AA=C|||;VT=SNP
2	185669127	rs6751335	T	C	100	PASS	AC=586;AF=0.117013;AN=5008;NS=2504;DP=17439;EAS_AF=0.0198;AMR_AF=0.1124;AFR_AF=0.1626;EUR_AF=0.172;SAS_AF=0.1022;AA=T|||;VT=SNP
2	185670083	rs10211213	A	C	100	PASS	AC=606;AF=0.121006;AN=5008;NS=2504;DP=17419;EAS_AF=0.0198;AMR_AF=0.1138;AFR_AF=0.177;EUR_AF=0.172;SAS_AF=0.1022;AA=A|||;VT=SNP
2	185670332	rs13012893	T	A	100	PASS	AC=1528;AF=0.305112;AN=5008;NS=2504;DP=16622;EAS_AF=0.0357;AMR_AF=0.2046;AFR_AF=0.7179;EUR_AF=0.2465;SAS_AF=0.1564;AA=A|||;VT=SNP
2	185672183	rs13012514	A	C	100	PASS	AC=1525;AF=0.304513;AN=5008;NS=2504;DP=16308;EAS_AF=0.0357;AMR_AF=0.2046;AFR_AF=0.7186;EUR_AF=0.2465;SAS_AF=0.1524;AA=C|||;VT=SNP
2	185672750	rs72903776	A	G	100	PASS	AC=155;AF=0.0309505;AN=5008;NS=2504;DP=12765;EAS_AF=0.0159;AMR_AF=0.0303;AFR_AF=0.0008;EUR_AF=0.0676;SAS_AF=0.0501;AA=A|||;VT=SNP
2	185673214	rs72903778	C	T	100	PASS	AC=155;AF=0.0309505;AN=5008;NS=2504;DP=11385;EAS_AF=0.0159;AMR_AF=0.0303;AFR_AF=0.0008;EUR_AF=0.0676;SAS_AF=0.0501;AA=C|||;VT=SNP
2	185673390	rs72903783	A	C	100	PASS	AC=226;AF=0.0451278;AN=5008;NS=2504;DP=11251;EAS_AF=0.0238;AMR_AF=0.0389;AFR_AF=0.0356;EUR_AF=0.0706;SAS_AF=0.0583;AA=a|||;VT=SNP
2	185674302	rs72903786	T	C	100	PASS	AC=155;AF=0.0309505;AN=5008;NS=2504;DP=12070;EAS_AF=0.0159;AMR_AF=0.0303;AFR_AF=0.0008;EUR_AF=0.0676;SAS_AF=0.0501;AA=T|||;VT=SNP
2	185675346	rs56341618	T	A	100	PASS	AC=550;AF=0.109824;AN=5008;NS=2504;DP=10731;EAS_AF=0.0913;AMR_AF=0.1369;AFR_AF=0.0076;EUR_AF=0.1839;SAS_AF=0.1718;AA=T|||;VT=SNP
2	185677806	rs17509336	T	G	100	PASS	AC=155;AF=0.0309505;AN=5008;NS=2504;DP=15984;EAS_AF=0.0159;AMR_AF=0.0303;AFR_AF=0.0008;EUR_AF=0.0676;SAS_AF=0.0501;AA=T|||;VT=SNP
2	185678006	rs17431278	A	G	100	PASS	AC=555;AF=0.110823;AN=5008;NS=2504;DP=15908;EAS_AF=0.0198;AMR_AF=0.111;AFR_AF=0.1392;EUR_AF=0.172;SAS_AF=0.1033;AA=A|||;VT=SNP
2	185680799	rs10201360	T	C	100	PASS	AC=1525;AF=0.304513;AN=5008;NS=2504;DP=19973;EAS_AF=0.0357;AMR_AF=0.2046;AFR_AF=0.7186;EUR_AF=0.2465;SAS_AF=0.1524;AA=C|||;VT=SNP
2	185681052	rs13408744	C	T	100	PASS	AC=1525;AF=0.304513;AN=5008;NS=2504;DP=17673;EAS_AF=0.0347;AMR_AF=0.2046;AFR_AF=0.7186;EUR_AF=0.2475;SAS_AF=0.1524;AA=T|||;VT=SNP
2	185681546	rs72903798	G	A	100	PASS	AC=158;AF=0.0315495;AN=5008;NS=2504;DP=17809;EAS_AF=0.0159;AMR_AF=0.0303;AFR_AF=0.003;EUR_AF=0.0676;SAS_AF=0.0501;AA=G|||;VT=SNP
2	185681713	rs7608386	T	A	100	PASS	AC=1525;AF=0.304513;AN=5008;NS=2504;DP=19089;EAS_AF=0.0357;AMR_AF=0.2046;AFR_AF=0.7186;EUR_AF=0.2465;SAS_AF=0.1524;AA=A|||;VT=SNP
2	185681730	rs17584522	C	G	100	PASS	AC=883;AF=0.176318;AN=5008;NS=2504;DP=19276;EAS_AF=0.3175;AMR_AF=0.2075;AFR_AF=0.0545;EUR_AF=0.1938;SAS_AF=0.1554;AA=C|||;VT=SNP
2	185681984	rs13386789	A	G	100	PASS	AC=770;AF=0.153754;AN=5008;NS=2504;DP=15965;EAS_AF=0.0198;AMR_AF=0.1239;AFR_AF=0.295;EUR_AF=0.173;SAS_AF=0.1022;AA=A|||;VT=SNP
2	185682700	rs6720863	A	G	100	PASS	AC=1525;AF=0.304513;AN=5008;NS=2504;DP=18573;EAS_AF=0.0357;AMR_AF=0.2046;AFR_AF=0.7186;EUR_AF=0.2465;SAS_AF=0.1524;AA=G|||;VT=SNP
2	185682739	rs6749691	G	A	100	PASS	AC=1525;AF=0.304513;AN=5008;NS=2504;DP=17738;EAS_AF=0.0357;AMR_AF=0.2046;AFR_AF=0.7186;EUR_AF=0.2465;SAS_AF=0.1524;AA=A|||;VT=SNP
2	185683614	rs72905708	T	C	100	PASS	AC=155;AF=0.0309505;AN=5008;NS=2504;DP=18520;EAS_AF=0.0159;AMR_AF=0.0303;AFR_AF=0.0008;EUR_AF=0.0676;SAS_AF=0.0501;AA=T|||;VT=SNP
2	185683942	rs2369589	A	C	100	PASS	AC=554;AF=0.110623;AN=5008;NS=2504;DP=19897;EAS_AF=0.0198;AMR_AF=0.111;AFR_AF=0.1392;EUR_AF=0.172;SAS_AF=0.1022;AA=A|||;VT=SNP
2	185685333	rs72905711	A	G	100	PASS	AC=155;AF=0.0309505;AN=5008;NS=2504;DP=19709;EAS_AF=0.0159;AMR_AF=0.0303;AFR_AF=0.0008;EUR_AF=0.0676;SAS_AF=0.0501;AA=A|||;VT=SNP
2	185685591	rs4614893	A	G	100	PASS	AC=1522;AF=0.303914;AN=5008;NS=2504;DP=17070;EAS_AF=0.0357;AMR_AF=0.2046;AFR_AF=0.7163;EUR_AF=0.2465;SAS_AF=0.1524;AA=G|||;VT=SNP
2	185685607	rs4458174	A	G	100	PASS	AC=588;AF=0.117412;AN=5008;NS=2504;DP=17304;EAS_AF=0.0198;AMR_AF=0.1124;AFR_AF=0.1641;EUR_AF=0.172;SAS_AF=0.1022;AA=A|||;VT=SNP
2	185686895	rs35071909	C	T	100	PASS	AC=589;AF=0.117612;AN=5008;NS=2504;DP=23650;EAS_AF=0.0208;AMR_AF=0.1124;AFR_AF=0.1641;EUR_AF=0.172;SAS_AF=0.1022;AA=C|||;VT=SNP
2	185687954	rs62174661	G	C	100	PASS	AC=588;AF=0.117412;AN=5008;NS=2504;DP=16966;EAS_AF=0.0198;AMR_AF=0.1124;AFR_AF=0.1641;EUR_AF=0.172;SAS_AF=0.1022;AA=G|||;VT=SNP
2	185688076	rs13396495	T	A	100	PASS	AC=1522;AF=0.303914;AN=5008;NS=2504;DP=18740;EAS_AF=0.0357;AMR_AF=0.2046;AFR_AF=0.7163;EUR_AF=0.2465;SAS_AF=0.1524;AA=A|||;VT=SNP
2	185688786	rs35105890	A	G	100	PASS	AC=156;AF=0.0311502;AN=5008;NS=2504;DP=13471;EAS_AF=0.0159;AMR_AF=0.0303;AFR_AF=0.0015;EUR_AF=0.0676;SAS_AF=0.0501;AA=A|||;VT=SNP
2	185689671	rs4544394	G	A	100	PASS	AC=590;AF=0.117812;AN=5008;NS=2504;DP=16408;EAS_AF=0.0198;AMR_AF=0.1138;AFR_AF=0.1649;EUR_AF=0.172;SAS_AF=0.1022;AA=G|||;VT=SNP
2	185690060	rs72905716	A	G	100	PASS	AC=156;AF=0.0311502;AN=5008;NS=2504;DP=16508;EAS_AF=0.0159;AMR_AF=0.0303;AFR_AF=0.0008;EUR_AF=0.0686;SAS_AF=0.0501;AA=A|||;VT=SNP
2	185690630	rs9973969	A	G	100	PASS	AC=1445;AF=0.288538;AN=5008;NS=2504;DP=11656;EAS_AF=0.0357;AMR_AF=0.1988;AFR_AF=0.6619;EUR_AF=0.2455;SAS_AF=0.1524;AA=G|||;VT=SNP
2	185690911	rs9973631	C	A	100	PASS	AC=1441;AF=0.28774;AN=5008;NS=2504;DP=11754;EAS_AF=0.0357;AMR_AF=0.1988;AFR_AF=0.6589;EUR_AF=0.2455;SAS_AF=0.1524;AA=A|||;VT=SNP
2	185691625	rs13424507	T	C	100	PASS	AC=1440;AF=0.28754;AN=5008;NS=2504;DP=15003;EAS_AF=0.0357;AMR_AF=0.1988;AFR_AF=0.6581;EUR_AF=0.2455;SAS_AF=0.1524;AA=C|||;VT=SNP
2	185692497	rs9973668	G	T	100	PASS	AC=639;AF=0.127596;AN=5008;NS=2504;DP=10981;EAS_AF=0.0198;AMR_AF=0.1167;AFR_AF=0.1997;EUR_AF=0.173;SAS_AF=0.1022;AA=G|||;VT=SNP
2	185693549	rs13028349	T	C	100	PASS	AC=1441;AF=0.28774;AN=5008;NS=2504;DP=15216;EAS_AF=0.0357;AMR_AF=0.1988;AFR_AF=0.6589;EUR_AF=0.2455;SAS_AF=0.1524;AA=C|||;VT=SNP
2	185696114	rs16826219	A	G	100	PASS	AC=1441;AF=0.28774;AN=5008;NS=2504;DP=17166;EAS_AF=0.0357;AMR_AF=0.1988;AFR_AF=0.6589;EUR_AF=0.2455;SAS_AF=0.1524;AA=G|||;VT=SNP
2	185696271	rs72905730	T	C	100	PASS	AC=155;AF=0.0309505;AN=5008;NS=2504;DP=2917;EAS_AF=0.0159;AMR_AF=0.0303;AFR_AF=0.0008;EUR_AF=0.0676;SAS_AF=0.0501;AA=T|||;VT=SNP
2	185696607	rs12693395	A	G	100	PASS	AC=553;AF=0.110423;AN=5008;NS=2504;DP=16334;EAS_AF=0.0198;AMR_AF=0.111;AFR_AF=0.1384;EUR_AF=0.172;SAS_AF=0.1022;AA=A|||;VT=SNP
2	185700607	rs17509517	C	G	100	PASS	AC=155;AF=0.0309505;AN=5008;NS=2504;DP=18261;EAS_AF=0.0159;AMR_AF=0.0303;AFR_AF=0.0008;EUR_AF=0.0676;SAS_AF=0.0501;AA=C|||;VT=SNP
2	185700770	rs62174663	T	C	100	PASS	AC=553;AF=0.110423;AN=5008;NS=2504;DP=17868;EAS_AF=0.0198;AMR_AF=0.111;AFR_AF=0.1384;EUR_AF=0.172;SAS_AF=0.1022;AA=T|||;VT=SNP
2	185705856	rs7605689	T	C	100	PASS	AC=1440;AF=0.28754;AN=5008;NS=2504;DP=18179;EAS_AF=0.0357;AMR_AF=0.1988;AFR_AF=0.6581;EUR_AF=0.2455;SAS_AF=0.1524;AA=C|||;VT=SNP
2	185706202	rs72905739	A	G	100	PASS	AC=155;AF=0.0309505;AN=5008;NS=2504;DP=14404;EAS_AF=0.0159;AMR_AF=0.0303;AFR_AF=0.0008;EUR_AF=0.0676;SAS_AF=0.0501;AA=A|||;VT=SNP
2	185707251	rs72905741	A	T	100	PASS	AC=1550;AF=0.309505;AN=5008;NS=2504;DP=14014;EAS_AF=0.0427;AMR_AF=0.2161;AFR_AF=0.6838;EUR_AF=0.2744;SAS_AF=0.181;AA=A|||;VT=SNP
2	185708081	rs56049830	C	T	100	PASS	AC=561;AF=0.112021;AN=5008;NS=2504;DP=15725;EAS_AF=0.0893;AMR_AF=0.1369;AFR_AF=0.0076;EUR_AF=0.1849;SAS_AF=0.184;AA=C|||;VT=SNP
2	185708165	rs4494699	T	G	100	PASS	AC=1197;AF=0.239018;AN=5008;NS=2504;DP=13800;EAS_AF=0.0694;AMR_AF=0.1801;AFR_AF=0.5257;EUR_AF=0.1998;SAS_AF=0.1084;AA=T|||;VT=SNP
2	185708432	rs10180597	C	T	100	PASS	AC=636;AF=0.126997;AN=5008;NS=2504;DP=19297;EAS_AF=0.0198;AMR_AF=0.1167;AFR_AF=0.1974;EUR_AF=0.173;SAS_AF=0.1022;AA=C|||;VT=SNP
2	185708987	rs7603015	C	T	100	PASS	AC=748;AF=0.149361;AN=5008;NS=2504;DP=15019;EAS_AF=0.0159;AMR_AF=0.0778;AFR_AF=0.4198;EUR_AF=0.0736;SAS_AF=0.0501;AA=T|||;VT=SNP
2	185710079	rs72905749	T	G	100	PASS	AC=155;AF=0.0309505;AN=5008;NS=2504;DP=15724;EAS_AF=0.0159;AMR_AF=0.0303;AFR_AF=0.0008;EUR_AF=0.0676;SAS_AF=0.0501;AA=T|||;VT=SNP
2	185710178	rs10187190	G	T	100	PASS	AC=634;AF=0.126597;AN=5008;NS=2504;DP=15719;EAS_AF=0.0198;AMR_AF=0.1167;AFR_AF=0.1959;EUR_AF=0.173;SAS_AF=0.1022;AA=G|||;VT=SNP
2	185713166	rs72905751	C	G	100	PASS	AC=155;AF=0.0309505;AN=5008;NS=2504;DP=17675;EAS_AF=0.0159;AMR_AF=0.0303;AFR_AF=0.0008;EUR_AF=0.0676;SAS_AF=0.0501;AA=C|||;VT=SNP
2	185713304	rs72905753	C	G	100	PASS	AC=155;AF=0.0309505;AN=5008;NS=2504;DP=17933;EAS_AF=0.0159;AMR_AF=0.0303;AFR_AF=0.0008;EUR_AF=0.0676;SAS_AF=0.0501;AA=C|||;VT=SNP
2	185717491	rs6709440	G	A	100	PASS	AC=634;AF=0.126597;AN=5008;NS=2504;DP=16613;EAS_AF=0.0198;AMR_AF=0.1167;AFR_AF=0.1959;EUR_AF=0.173;SAS_AF=0.1022;AA=G|||;VT=SNP
2	185718167	rs7578316	T	A	100	PASS	AC=1439;AF=0.28734;AN=5008;NS=2504;DP=16903;EAS_AF=0.0347;AMR_AF=0.1988;AFR_AF=0.6581;EUR_AF=0.2455;SAS_AF=0.1524;AA=A|||;VT=SNP
2	185719122	rs80268465	A	G	100	PASS	AC=801;AF=0.159944;AN=5008;NS=2504;DP=18139;EAS_AF=0.2173;AMR_AF=0.1974;AFR_AF=0.0061;EUR_AF=0.2097;SAS_AF=0.2311;AA=A|||;VT=SNP
2	185719125	rs72905760	T	C	100	PASS	AC=154;AF=0.0307508;AN=5008;NS=2504;DP=18097;EAS_AF=0.0149;AMR_AF=0.0303;AFR_AF=0.0008;EUR_AF=0.0676;SAS_AF=0.0501;AA=T|||;VT=SNP
2	185719174	rs12693396	C	T	100	PASS	AC=1439;AF=0.28734;AN=5008;NS=2504;DP=18631;EAS_AF=0.0347;AMR_AF=0.1988;AFR_AF=0.6581;EUR_AF=0.2455;SAS_AF=0.1524;AA=T|||;VT=SNP
2	185719686	rs6748925	A	T	100	PASS	AC=749;AF=0.149561;AN=5008;NS=2504;DP=19899;EAS_AF=0.0149;AMR_AF=0.0778;AFR_AF=0.4213;EUR_AF=0.0736;SAS_AF=0.0501;AA=T|||;VT=SNP
2	185720926	rs55941754	T	C	100	PASS	AC=154;AF=0.0307508;AN=5008;NS=2504;DP=16791;EAS_AF=0.0149;AMR_AF=0.0303;AFR_AF=0.0008;EUR_AF=0.0676;SAS_AF=0.0501;AA=T|||;VT=SNP
2	185721111	rs56217433	T	G	100	PASS	AC=154;AF=0.0307508;AN=5008;NS=2504;DP=16043;EAS_AF=0.0149;AMR_AF=0.0303;AFR_AF=0.0008;EUR_AF=0.0676;SAS_AF=0.0501;AA=T|||;VT=SNP
2	185721279	rs72905774	C	A	100	PASS	AC=154;AF=0.0307508;AN=5008;NS=2504;DP=17432;EAS_AF=0.0149;AMR_AF=0.0303;AFR_AF=0.0008;EUR_AF=0.0676;SAS_AF=0.0501;AA=C|||;VT=SNP
2	185721319	rs62174664	G	A	100	PASS	AC=553;AF=0.110423;AN=5008;NS=2504;DP=17884;EAS_AF=0.0198;AMR_AF=0.111;AFR_AF=0.1384;EUR_AF=0.172;SAS_AF=0.1022;AA=G|||;VT=SNP
2	185721692	rs35321501	T	C	100	PASS	AC=1439;AF=0.28734;AN=5008;NS=2504;DP=17457;EAS_AF=0.0347;AMR_AF=0.1988;AFR_AF=0.6581;EUR_AF=0.2455;SAS_AF=0.1524;AA=C|||;VT=SNP
2	185722380	rs13386192	A	G	100	PASS	AC=552;AF=0.110224;AN=5008;NS=2504;DP=14607;EAS_AF=0.0198;AMR_AF=0.111;AFR_AF=0.1377;EUR_AF=0.172;SAS_AF=0.1022;AA=A|||;VT=SNP
2	185722863	rs72905777	T	C	100	PASS	AC=155;AF=0.0309505;AN=5008;NS=2504;DP=14723;EAS_AF=0.0149;AMR_AF=0.0303;AFR_AF=0.0015;EUR_AF=0.0676;SAS_AF=0.0501;AA=T|||;VT=SNP
2	185723002	rs7589314	A	G	100	PASS	AC=4683;AF=0.935104;AN=5008;NS=2504;DP=12601;EAS_AF=0.9573;AMR_AF=0.987;AFR_AF=0.9085;EUR_AF=0.9712;SAS_AF=0.8742;AA=G|||;VT=SNP
2	185723188	rs13415342	G	A	100	PASS	AC=554;AF=0.110623;AN=5008;NS=2504;DP=9529;EAS_AF=0.0198;AMR_AF=0.111;AFR_AF=0.1384;EUR_AF=0.172;SAS_AF=0.1033;AA=G|||;VT=SNP
2	185723479	rs7577581	T	G	100	PASS	AC=1439;AF=0.28734;AN=5008;NS=2504;DP=15395;EAS_AF=0.0347;AMR_AF=0.1988;AFR_AF=0.6581;EUR_AF=0.2455;SAS_AF=0.1524;AA=G|||;VT=SNP
2	185724193	rs7593307	A	G	100	PASS	AC=1438;AF=0.287141;AN=5008;NS=2504;DP=13275;EAS_AF=0.0347;AMR_AF=0.1988;AFR_AF=0.6573;EUR_AF=0.2455;SAS_AF=0.1524;AA=G|||;VT=SNP
2	185724435	rs12693397	A	G	100	PASS	AC=1439;AF=0.28734;AN=5008;NS=2504;DP=18143;EAS_AF=0.0347;AMR_AF=0.1988;AFR_AF=0.6581;EUR_AF=0.2455;SAS_AF=0.1524;AA=G|||;VT=SNP
2	185724450	rs12693398	A	G	100	PASS	AC=635;AF=0.126797;AN=5008;NS=2504;DP=18700;EAS_AF=0.0198;AMR_AF=0.1167;AFR_AF=0.1967;EUR_AF=0.173;SAS_AF=0.1022;AA=A|||;VT=SNP
2	185724464	rs72905782	G	C	100	PASS	AC=154;AF=0.0307508;AN=5008;NS=2504;DP=19263;EAS_AF=0.0149;AMR_AF=0.0303;AFR_AF=0.0008;EUR_AF=0.0676;SAS_AF=0.0501;AA=G|||;VT=SNP
2	185724642	rs72905784	C	T	100	PASS	AC=747;AF=0.149161;AN=5008;NS=2504;DP=19094;EAS_AF=0.0149;AMR_AF=0.0778;AFR_AF=0.4206;EUR_AF=0.0726;SAS_AF=0.0501;AA=T|||;VT=SNP
2	185725062	rs13396624	A	G	100	PASS	AC=635;AF=0.126797;AN=5008;NS=2504;DP=19793;EAS_AF=0.0198;AMR_AF=0.1167;AFR_AF=0.1967;EUR_AF=0.173;SAS_AF=0.1022;AA=A|||;VT=SNP
2	185725088	rs13422256	C	T	100	PASS	AC=552;AF=0.110224;AN=5008;NS=2504;DP=21138;EAS_AF=0.0198;AMR_AF=0.111;AFR_AF=0.1377;EUR_AF=0.172;SAS_AF=0.1022;AA=C|||;VT=SNP
2	185725119	rs72905785	T	G	100	PASS	AC=154;AF=0.0307508;AN=5008;NS=2504;DP=21764;EAS_AF=0.0149;AMR_AF=0.0303;AFR_AF=0.0008;EUR_AF=0.0676;SAS_AF=0.0501;AA=T|||;VT=SNP
2	185725574	rs72905786	G	A	100	PASS	AC=154;AF=0.0307508;AN=5008;NS=2504;DP=20699;EAS_AF=0.0149;AMR_AF=0.0303;AFR_AF=0.0008;EUR_AF=0.0676;SAS_AF=0.0501;AA=G|||;VT=SNP
2	185725617	rs7585171	T	C	100	PASS	AC=748;AF=0.149361;AN=5008;NS=2504;DP=19559;EAS_AF=0.0149;AMR_AF=0.0778;AFR_AF=0.4213;EUR_AF=0.0726;SAS_AF=0.0501;AA=C|||;VT=SNP
2	185726138	rs72905792	G	A	100	PASS	AC=696;AF=0.138978;AN=5008;NS=2504;DP=20268;EAS_AF=0.2847;AMR_AF=0.2061;AFR_AF=0.0106;EUR_AF=0.1302;SAS_AF=0.1237;AA=G|||;VT=SNP
2	185726221	rs72905794	G	C	100	PASS	AC=746;AF=0.148962;AN=5008;NS=2504;DP=20311;EAS_AF=0.0149;AMR_AF=0.0749;AFR_AF=0.4213;EUR_AF=0.0726;SAS_AF=0.0501;AA=C|||;VT=SNP
2	185727333	rs72905795	T	G	100	PASS	AC=154;AF=0.0307508;AN=5008;NS=2504;DP=15455;EAS_AF=0.0149;AMR_AF=0.0303;AFR_AF=0.0008;EUR_AF=0.0676;SAS_AF=0.0501;AA=T|||;VT=SNP
2	185727353	rs62200787	T	A	100	PASS	AC=432;AF=0.086262;AN=5008;NS=2504;DP=15057;EAS_AF=0.2192;AMR_AF=0.0634;AFR_AF=0.0083;EUR_AF=0.1243;SAS_AF=0.0317;AA=T|||;VT=SNP
2	185727845	rs62200788	C	A	100	PASS	AC=758;AF=0.151358;AN=5008;NS=2504;DP=16773;EAS_AF=0.3175;AMR_AF=0.1988;AFR_AF=0.0159;EUR_AF=0.165;SAS_AF=0.1155;AA=C|||;VT=SNP
2	185727861	rs72905797	T	C	100	PASS	AC=154;AF=0.0307508;AN=5008;NS=2504;DP=15985;EAS_AF=0.0149;AMR_AF=0.0303;AFR_AF=0.0008;EUR_AF=0.0676;SAS_AF=0.0501;AA=T|||;VT=SNP
2	185729162	rs7558878	A	G	100	PASS	AC=1438;AF=0.287141;AN=5008;NS=2504;DP=18902;EAS_AF=0.0347;AMR_AF=0.1988;AFR_AF=0.6589;EUR_AF=0.2445;SAS_AF=0.1513;AA=G|||;VT=SNP
2	185729304	rs11890843	T	C	100	PASS	AC=1441;AF=0.28774;AN=5008;NS=2504;DP=17817;EAS_AF=0.0347;AMR_AF=0.1988;AFR_AF=0.6589;EUR_AF=0.2465;SAS_AF=0.1524;AA=C|||;VT=SNP
2	185730587	rs13398732	A	C	100	PASS	AC=553;AF=0.110423;AN=5008;NS=2504;DP=16423;EAS_AF=0.0198;AMR_AF=0.1124;AFR_AF=0.1377;EUR_AF=0.172;SAS_AF=0.1022;AA=A|||;VT=SNP
2	185731591	rs114523990	A	G	100	PASS	AC=154;AF=0.0307508;AN=5008;NS=2504;DP=9760;EAS_AF=0.0149;AMR_AF=0.0303;AFR_AF=0.0008;EUR_AF=0.0676;SAS_AF=0.0501;AA=A|||;VT=SNP
2	185731605	rs62200789	G	A	100	PASS	AC=1437;AF=0.286941;AN=5008;NS=2504;DP=9541;EAS_AF=0.0347;AMR_AF=0.1988;AFR_AF=0.6566;EUR_AF=0.2455;SAS_AF=0.1524;AA=A|||;VT=SNP
2	185731622	rs62200790	C	A	100	PASS	AC=1437;AF=0.286941;AN=5008;NS=2504;DP=9455;EAS_AF=0.0347;AMR_AF=0.1988;AFR_AF=0.6566;EUR_AF=0.2455;SAS_AF=0.1524;AA=G|||;VT=SNP
2	185731901	rs17509601	T	G	100	PASS	AC=155;AF=0.0309505;AN=5008;NS=2504;DP=13364;EAS_AF=0.0149;AMR_AF=0.0303;AFR_AF=0.0008;EUR_AF=0.0676;SAS_AF=0.0511;AA=T|||;VT=SNP
2	185732578	rs17509608	C	T	100	PASS	AC=381;AF=0.0760783;AN=5008;NS=2504;DP=18373;EAS_AF=0.0506;AMR_AF=0.0648;AFR_AF=0.0045;EUR_AF=0.1362;SAS_AF=0.1452;AA=C|||;VT=SNP
2	185734704	rs13388087	G	C	100	PASS	AC=2312;AF=0.461661;AN=5008;NS=2504;DP=17226;EAS_AF=0.8185;AMR_AF=0.6052;AFR_AF=0.0779;EUR_AF=0.503;SAS_AF=0.4683;AA=G|||;VT=SNP
2	185734749	rs13401381	T	C	100	PASS	AC=2313;AF=0.461861;AN=5008;NS=2504;DP=16961;EAS_AF=0.8194;AMR_AF=0.6052;AFR_AF=0.0779;EUR_AF=0.503;SAS_AF=0.4683;AA=T|||;VT=SNP
2	185735599	rs7588907	G	T	100	PASS	AC=1448;AF=0.289137;AN=5008;NS=2504;DP=16992;EAS_AF=0.0347;AMR_AF=0.2003;AFR_AF=0.6596;EUR_AF=0.2495;SAS_AF=0.1544;AA=T|||;VT=SNP
2	185735813	rs7564941	A	G	100	PASS	AC=1449;AF=0.289337;AN=5008;NS=2504;DP=16764;EAS_AF=0.0347;AMR_AF=0.2003;AFR_AF=0.6604;EUR_AF=0.2495;SAS_AF=0.1544;AA=G|||;VT=SNP
2	185736625	rs10199843	A	G	100	PASS	AC=821;AF=0.163938;AN=5008;NS=2504;DP=12713;EAS_AF=0.0198;AMR_AF=0.1441;AFR_AF=0.323;EUR_AF=0.174;SAS_AF=0.1012;AA=A|||;VT=SNP
2	185738633	rs6709436	T	C	100	PASS	AC=1347;AF=0.26897;AN=5008;NS=2504;DP=13344;EAS_AF=0.0347;AMR_AF=0.1945;AFR_AF=0.59;EUR_AF=0.2465;SAS_AF=0.1524;AA=C|||;VT=SNP
2	185738735	rs11902536	A	T	100	PASS	AC=524;AF=0.104633;AN=5008;NS=2504;DP=14830;EAS_AF=0.0149;AMR_AF=0.0504;AFR_AF=0.267;EUR_AF=0.0706;SAS_AF=0.0511;AA=T|||;VT=SNP
2	185739015	rs17431582	A	C	100	PASS	AC=155;AF=0.0309505;AN=5008;NS=2504;DP=15347;EAS_AF=0.0149;AMR_AF=0.0303;AFR_AF=0.0008;EUR_AF=0.0676;SAS_AF=0.0511;AA=A|||;VT=SNP
2	185739226	rs1366845	A	G	100	PASS	AC=154;AF=0.0307508;AN=5008;NS=2504;DP=15636;EAS_AF=0.0149;AMR_AF=0.0303;AFR_AF=0.0008;EUR_AF=0.0676;SAS_AF=0.0501;AA=A|||;VT=SNP
2	185739347	rs1366844	G	A	100	PASS	AC=1449;AF=0.289337;AN=5008;NS=2504;DP=14473;EAS_AF=0.0347;AMR_AF=0.2003;AFR_AF=0.6604;EUR_AF=0.2495;SAS_AF=0.1544;AA=A|||;VT=SNP
2	185740015	rs10210216	A	G	100	PASS	AC=2312;AF=0.461661;AN=5008;NS=2504;DP=19550;EAS_AF=0.8194;AMR_AF=0.6052;AFR_AF=0.0772;EUR_AF=0.503;SAS_AF=0.4683;AA=A|||;VT=SNP
2	185741079	rs77689531	C	T	100	PASS	AC=203;AF=0.0405351;AN=5008;NS=2504;DP=16772;EAS_AF=0.0437;AMR_AF=0.0058;AFR_AF=0.0015;EUR_AF=0.0288;SAS_AF=0.1268;AA=C|||;VT=SNP
2	185741134	rs11892843	T	C	100	PASS	AC=1226;AF=0.244808;AN=5008;NS=2504;DP=16788;EAS_AF=0.0347;AMR_AF=0.1744;AFR_AF=0.5068;EUR_AF=0.2475;SAS_AF=0.1544;AA=C|||;VT=SNP
2	185741744	rs17431603	A	T	100	PASS	AC=154;AF=0.0307508;AN=5008;NS=2504;DP=14946;EAS_AF=0.0149;AMR_AF=0.0303;AFR_AF=0.0008;EUR_AF=0.0676;SAS_AF=0.0501;AA=A|||;VT=SNP
2	185742038	rs72907715	A	G	100	PASS	AC=154;AF=0.0307508;AN=5008;NS=2504;DP=12091;EAS_AF=0.0149;AMR_AF=0.0303;AFR_AF=0.0008;EUR_AF=0.0676;SAS_AF=0.0501;AA=A|||;VT=SNP
2	185742271	rs1366843	A	G	100	PASS	AC=155;AF=0.0309505;AN=5008;NS=2504;DP=14411;EAS_AF=0.0149;AMR_AF=0.0303;AFR_AF=0.0015;EUR_AF=0.0676;SAS_AF=0.0501;AA=A|||;VT=SNP
2	185742474	rs1820847	A	G	100	PASS	AC=154;AF=0.0307508;AN=5008;NS=2504;DP=16688;EAS_AF=0.0149;AMR_AF=0.0303;AFR_AF=0.0008;EUR_AF=0.0676;SAS_AF=0.0501;AA=A|||;VT=SNP
2	185742794	rs4586602	T	C	100	PASS	AC=821;AF=0.163938;AN=5008;NS=2504;DP=19615;EAS_AF=0.0198;AMR_AF=0.1441;AFR_AF=0.3222;EUR_AF=0.174;SAS_AF=0.1022;AA=T|||;VT=SNP
2	185742905	rs72907717	C	T	100	PASS	AC=154;AF=0.0307508;AN=5008;NS=2504;DP=19377;EAS_AF=0.0149;AMR_AF=0.0303;AFR_AF=0.0008;EUR_AF=0.0676;SAS_AF=0.0501;AA=C|||;VT=SNP
2	185743241	rs13411652	T	C	100	PASS	AC=554;AF=0.110623;AN=5008;NS=2504;DP=16762;EAS_AF=0.0198;AMR_AF=0.1124;AFR_AF=0.1384;EUR_AF=0.172;SAS_AF=0.1022;AA=T|||;VT=SNP
2	185743953	rs1429427	G	A	100	PASS	AC=2313;AF=0.461861;AN=5008;NS=2504;DP=16399;EAS_AF=0.8194;AMR_AF=0.6066;AFR_AF=0.0772;EUR_AF=0.503;SAS_AF=0.4683;AA=G|||;VT=SNP
2	185744352	rs10206265	A	G	100	PASS	AC=1447;AF=0.288938;AN=5008;NS=2504;DP=18783;EAS_AF=0.0347;AMR_AF=0.2003;AFR_AF=0.6596;EUR_AF=0.2485;SAS_AF=0.1544;AA=A|||;VT=SNP
2	185745195	rs66983648	T	A	100	PASS	AC=1319;AF=0.263379;AN=5008;NS=2504;DP=16358;EAS_AF=0.0327;AMR_AF=0.1844;AFR_AF=0.5832;EUR_AF=0.2386;SAS_AF=0.1503;AA=T|||;VT=SNP
2	185745869	rs34945978	A	T	100	PASS	AC=554;AF=0.110623;AN=5008;NS=2504;DP=17761;EAS_AF=0.0198;AMR_AF=0.1124;AFR_AF=0.1384;EUR_AF=0.172;SAS_AF=0.1022;AA=A|||;VT=SNP
2	185748032	rs72907724	C	A	100	PASS	AC=154;AF=0.0307508;AN=5008;NS=2504;DP=17617;EAS_AF=0.0149;AMR_AF=0.0303;AFR_AF=0.0008;EUR_AF=0.0676;SAS_AF=0.0501;AA=C|||;VT=SNP
2	185748802	rs72907727	A	G	100	PASS	AC=154;AF=0.0307508;AN=5008;NS=2504;DP=19656;EAS_AF=0.0149;AMR_AF=0.0303;AFR_AF=0.0008;EUR_AF=0.0676;SAS_AF=0.0501;AA=a|||;VT=SNP
2	185749875	rs72907728	C	T	100	PASS	AC=154;AF=0.0307508;AN=5008;NS=2504;DP=19961;EAS_AF=0.0149;AMR_AF=0.0303;AFR_AF=0.0008;EUR_AF=0.0676;SAS_AF=0.0501;AA=C|||;VT=SNP
2	185750030	rs34044253	C	T	100	PASS	AC=555;AF=0.110823;AN=5008;NS=2504;DP=21015;EAS_AF=0.0198;AMR_AF=0.1124;AFR_AF=0.1392;EUR_AF=0.172;SAS_AF=0.1022;AA=C|||;VT=SNP
2	185750642	rs62200793	T	C	100	PASS	AC=762;AF=0.152157;AN=5008;NS=2504;DP=18781;EAS_AF=0.3175;AMR_AF=0.1988;AFR_AF=0.0159;EUR_AF=0.167;SAS_AF=0.1176;AA=T|||;VT=SNP
2	185750706	rs11894088	C	A	100	PASS	AC=1346;AF=0.26877;AN=5008;NS=2504;DP=18957;EAS_AF=0.0347;AMR_AF=0.1945;AFR_AF=0.5908;EUR_AF=0.2445;SAS_AF=0.1524;AA=A|||;VT=SNP
2	185750720	rs11904676	A	T	100	PASS	AC=1450;AF=0.289537;AN=5008;NS=2504;DP=19742;EAS_AF=0.0347;AMR_AF=0.2003;AFR_AF=0.6611;EUR_AF=0.2485;SAS_AF=0.1554;AA=T|||;VT=SNP
2	185751309	rs139794794	C	T	100	PASS	AC=154;AF=0.0307508;AN=5008;NS=2504;DP=20810;EAS_AF=0.0149;AMR_AF=0.0303;AFR_AF=0.0008;EUR_AF=0.0676;SAS_AF=0.0501;AA=C|||;VT=SNP
2	185751960	rs56310614	C	T	100	PASS	AC=153;AF=0.0305511;AN=5008;NS=2504;DP=19158;EAS_AF=0.0149;AMR_AF=0.0303;AFR_AF=0.0008;EUR_AF=0.0676;SAS_AF=0.0491;AA=C|||;VT=SNP
2	185752599	rs55914275	C	A	100	PASS	AC=598;AF=0.119409;AN=5008;NS=2504;DP=17786;EAS_AF=0.0198;AMR_AF=0.1182;AFR_AF=0.1687;EUR_AF=0.172;SAS_AF=0.1022;AA=C|||;VT=SNP
2	185754482	rs11899082	G	A	100	PASS	AC=1454;AF=0.290335;AN=5008;NS=2504;DP=14394;EAS_AF=0.0387;AMR_AF=0.2017;AFR_AF=0.6604;EUR_AF=0.2495;SAS_AF=0.1544;AA=A|||;VT=SNP
2	185756725	rs13429132	G	T	100	PASS	AC=555;AF=0.110823;AN=5008;NS=2504;DP=14334;EAS_AF=0.0198;AMR_AF=0.1124;AFR_AF=0.1384;EUR_AF=0.172;SAS_AF=0.1033;AA=G|||;VT=SNP
2	185756744	rs13428955	C	T	100	PASS	AC=598;AF=0.119409;AN=5008;NS=2504;DP=14685;EAS_AF=0.0198;AMR_AF=0.1182;AFR_AF=0.1687;EUR_AF=0.172;SAS_AF=0.1022;AA=C|||;VT=SNP
2	185757011	rs12693399	A	T	100	PASS	AC=4114;AF=0.821486;AN=5008;NS=2504;DP=14733;EAS_AF=0.8681;AMR_AF=0.8487;AFR_AF=0.8994;EUR_AF=0.7843;SAS_AF=0.6871;AA=T|||;VT=SNP
2	185758412	rs12693400	G	A	100	PASS	AC=1449;AF=0.289337;AN=5008;NS=2504;DP=14308;EAS_AF=0.0357;AMR_AF=0.2003;AFR_AF=0.6604;EUR_AF=0.2495;SAS_AF=0.1534;AA=A|||;VT=SNP
2	185758901	rs6715910	G	T	100	PASS	AC=554;AF=0.110623;AN=5008;NS=2504;DP=14223;EAS_AF=0.0198;AMR_AF=0.1124;AFR_AF=0.1384;EUR_AF=0.172;SAS_AF=0.1022;AA=G|||;VT=SNP
2	185759669	rs12999617	G	C	100	PASS	AC=1452;AF=0.289936;AN=5008;NS=2504;DP=12924;EAS_AF=0.0347;AMR_AF=0.2003;AFR_AF=0.6604;EUR_AF=0.2525;SAS_AF=0.1544;AA=C|||;VT=SNP
2	185759675	rs12999259	C	G	100	PASS	AC=825;AF=0.164736;AN=5008;NS=2504;DP=13283;EAS_AF=0.0198;AMR_AF=0.1427;AFR_AF=0.3238;EUR_AF=0.1769;SAS_AF=0.1022;AA=c|||;VT=SNP
2	185759964	rs13402566	T	A	100	PASS	AC=602;AF=0.120208;AN=5008;NS=2504;DP=14577;EAS_AF=0.0198;AMR_AF=0.1196;AFR_AF=0.1687;EUR_AF=0.175;SAS_AF=0.1022;AA=T|||;VT=SNP
2	185761264	rs6718067	T	G	100	PASS	AC=1449;AF=0.289337;AN=5008;NS=2504;DP=16419;EAS_AF=0.0347;AMR_AF=0.2003;AFR_AF=0.6604;EUR_AF=0.2495;SAS_AF=0.1544;AA=G|||;VT=SNP
2	185761731	rs72907741	C	G	100	PASS	AC=154;AF=0.0307508;AN=5008;NS=2504;DP=16783;EAS_AF=0.0149;AMR_AF=0.0303;AFR_AF=0.0008;EUR_AF=0.0676;SAS_AF=0.0501;AA=C|||;VT=SNP
2	185761922	rs7584503	A	T	100	PASS	AC=1449;AF=0.289337;AN=5008;NS=2504;DP=17123;EAS_AF=0.0357;AMR_AF=0.2003;AFR_AF=0.6596;EUR_AF=0.2485;SAS_AF=0.1554;AA=T|||;VT=SNP
2	185762587	rs6722425	T	C	100	PASS	AC=553;AF=0.110423;AN=5008;NS=2504;DP=15897;EAS_AF=0.0198;AMR_AF=0.1124;AFR_AF=0.1384;EUR_AF=0.171;SAS_AF=0.1022;AA=T|||;VT=SNP
2	185762811	rs6710286	C	T	100	PASS	AC=554;AF=0.110623;AN=5008;NS=2504;DP=17474;EAS_AF=0.0198;AMR_AF=0.1124;AFR_AF=0.1392;EUR_AF=0.171;SAS_AF=0.1022;AA=C|||;VT=SNP
2	185763376	rs3931790	A	C	100	PASS	AC=755;AF=0.150759;AN=5008;NS=2504;DP=14972;EAS_AF=0.3155;AMR_AF=0.1974;AFR_AF=0.0151;EUR_AF=0.168;SAS_AF=0.1135;AA=A|||;VT=SNP
2	185763445	rs7562384	C	G	100	PASS	AC=825;AF=0.164736;AN=5008;NS=2504;DP=14544;EAS_AF=0.0198;AMR_AF=0.1441;AFR_AF=0.323;EUR_AF=0.173;SAS_AF=0.1063;AA=C|||;VT=SNP
2	185765063	rs72907747	G	A	100	PASS	AC=156;AF=0.0311502;AN=5008;NS=2504;DP=16034;EAS_AF=0.0149;AMR_AF=0.0317;AFR_AF=0.0008;EUR_AF=0.0676;SAS_AF=0.0511;AA=G|||;VT=SNP
2	185766001	rs1344707	G	A	100	PASS	AC=3740;AF=0.746805;AN=5008;NS=2504;DP=20028;EAS_AF=0.8552;AMR_AF=0.8055;AFR_AF=0.7216;EUR_AF=0.7525;SAS_AF=0.6217;AA=A|||;VT=SNP
2	185766816	rs7603001	A	G	100	PASS	AC=2287;AF=0.456669;AN=5008;NS=2504;DP=16504;EAS_AF=0.8204;AMR_AF=0.6009;AFR_AF=0.0582;EUR_AF=0.503;SAS_AF=0.4703;AA=A|||;VT=SNP
2	185766912	rs7590852	T	C	100	PASS	AC=3739;AF=0.746605;AN=5008;NS=2504;DP=18718;EAS_AF=0.8562;AMR_AF=0.8026;AFR_AF=0.7216;EUR_AF=0.7525;SAS_AF=0.6217;AA=C|||;VT=SNP
2	185767283	rs12693401	T	C	100	PASS	AC=568;AF=0.113419;AN=5008;NS=2504;DP=19679;EAS_AF=0.0198;AMR_AF=0.1124;AFR_AF=0.152;EUR_AF=0.172;SAS_AF=0.0982;AA=T|||;VT=SNP
2	185767291	rs72907756	C	A	100	PASS	AC=157;AF=0.0313498;AN=5008;NS=2504;DP=19607;EAS_AF=0.0159;AMR_AF=0.0317;AFR_AF=0.0008;EUR_AF=0.0676;SAS_AF=0.0511;AA=C|||;VT=SNP
2	185767854	rs1366840	C	T	100	PASS	AC=2365;AF=0.472244;AN=5008;NS=2504;DP=17547;EAS_AF=0.8194;AMR_AF=0.6052;AFR_AF=0.1112;EUR_AF=0.508;SAS_AF=0.4714;AA=C|||;VT=SNP
2	185768559	rs10931155	C	A	100	PASS	AC=2285;AF=0.45627;AN=5008;NS=2504;DP=16398;EAS_AF=0.8204;AMR_AF=0.5994;AFR_AF=0.0575;EUR_AF=0.503;SAS_AF=0.4703;AA=C|||;VT=SNP
2	185769129	rs72907759	T	C	100	PASS	AC=2285;AF=0.45627;AN=5008;NS=2504;DP=14975;EAS_AF=0.8204;AMR_AF=0.5994;AFR_AF=0.0575;EUR_AF=0.503;SAS_AF=0.4703;AA=T|||;VT=SNP
2	185769130	rs72907760	C	T	100	PASS	AC=2285;AF=0.45627;AN=5008;NS=2504;DP=14960;EAS_AF=0.8204;AMR_AF=0.5994;AFR_AF=0.0575;EUR_AF=0.503;SAS_AF=0.4703;AA=C|||;VT=SNP
2	185769199	rs10497661	A	G	100	PASS	AC=157;AF=0.0313498;AN=5008;NS=2504;DP=15340;EAS_AF=0.0159;AMR_AF=0.0317;AFR_AF=0.0008;EUR_AF=0.0676;SAS_AF=0.0511;AA=A|||;VT=SNP
2	185769921	rs10497662	T	C	100	PASS	AC=244;AF=0.048722;AN=5008;NS=2504;DP=16834;EAS_AF=0.0962;AMR_AF=0.0317;AFR_AF=0.0008;EUR_AF=0.0696;SAS_AF=0.0552;AA=T|||;VT=SNP
2	185770241	rs1835172	C	G	100	PASS	AC=2286;AF=0.45647;AN=5008;NS=2504;DP=17172;EAS_AF=0.8204;AMR_AF=0.5994;AFR_AF=0.0582;EUR_AF=0.503;SAS_AF=0.4703;AA=C|||;VT=SNP
2	185771745	rs4666994	G	A	100	PASS	AC=3722;AF=0.743211;AN=5008;NS=2504;DP=18518;EAS_AF=0.8542;AMR_AF=0.8012;AFR_AF=0.7103;EUR_AF=0.7535;SAS_AF=0.6217;AA=A|||;VT=SNP
2	185771790	rs4666995	A	G	100	PASS	AC=3723;AF=0.743411;AN=5008;NS=2504;DP=17985;EAS_AF=0.8542;AMR_AF=0.8012;AFR_AF=0.711;EUR_AF=0.7535;SAS_AF=0.6217;AA=G|||;VT=SNP
2	185772976	rs72907766	A	C	100	PASS	AC=244;AF=0.048722;AN=5008;NS=2504;DP=17172;EAS_AF=0.0962;AMR_AF=0.0317;AFR_AF=0.0008;EUR_AF=0.0696;SAS_AF=0.0552;AA=A|||;VT=SNP
2	185773132	rs66970879	C	A	100	PASS	AC=2279;AF=0.455072;AN=5008;NS=2504;DP=18639;EAS_AF=0.7401;AMR_AF=0.6052;AFR_AF=0.1089;EUR_AF=0.507;SAS_AF=0.4693;AA=C|||;VT=SNP
2	185773141	rs66726164	C	A	100	PASS	AC=2277;AF=0.454673;AN=5008;NS=2504;DP=19005;EAS_AF=0.7401;AMR_AF=0.6052;AFR_AF=0.1082;EUR_AF=0.507;SAS_AF=0.4683;AA=C|||;VT=SNP
2	185773243	rs66473204	G	A	100	PASS	AC=2197;AF=0.438698;AN=5008;NS=2504;DP=19569;EAS_AF=0.7401;AMR_AF=0.5994;AFR_AF=0.0567;EUR_AF=0.501;SAS_AF=0.4663;AA=G|||;VT=SNP
2	185773401	rs17431742	C	G	100	PASS	AC=2280;AF=0.455272;AN=5008;NS=2504;DP=17288;EAS_AF=0.7421;AMR_AF=0.6052;AFR_AF=0.1104;EUR_AF=0.506;SAS_AF=0.4673;AA=C|||;VT=SNP
2	185774139	rs1114248	C	A	100	PASS	AC=248;AF=0.0495208;AN=5008;NS=2504;DP=14877;EAS_AF=0.0962;AMR_AF=0.0331;AFR_AF=0.0015;EUR_AF=0.0696;SAS_AF=0.0573;AA=T|||;VT=SNP
2	185775819	rs2115622	G	A	100	PASS	AC=2289;AF=0.457069;AN=5008;NS=2504;DP=17552;EAS_AF=0.8234;AMR_AF=0.6009;AFR_AF=0.0575;EUR_AF=0.503;SAS_AF=0.4703;AA=G|||;VT=SNP
2	185775827	rs2115621	T	C	100	PASS	AC=2290;AF=0.457268;AN=5008;NS=2504;DP=17359;EAS_AF=0.8234;AMR_AF=0.6023;AFR_AF=0.0575;EUR_AF=0.503;SAS_AF=0.4703;AA=T|||;VT=SNP
2	185776039	rs72893061	C	T	100	PASS	AC=158;AF=0.0315495;AN=5008;NS=2504;DP=16765;EAS_AF=0.0159;AMR_AF=0.0317;AFR_AF=0.0015;EUR_AF=0.0676;SAS_AF=0.0511;AA=C|||;VT=SNP
2	185776345	rs6757288	T	C	100	PASS	AC=3155;AF=0.629992;AN=5008;NS=2504;DP=16224;EAS_AF=0.8383;AMR_AF=0.6916;AFR_AF=0.5552;EUR_AF=0.5805;SAS_AF=0.5235;AA=C|||;VT=SNP
2	185777207	rs7594906	G	T	100	PASS	AC=2367;AF=0.472644;AN=5008;NS=2504;DP=17034;EAS_AF=0.8224;AMR_AF=0.6052;AFR_AF=0.1097;EUR_AF=0.508;SAS_AF=0.4724;AA=G|||;VT=SNP
2	185778156	rs72893066	G	T	100	PASS	AC=157;AF=0.0313498;AN=5008;NS=2504;DP=17820;EAS_AF=0.0159;AMR_AF=0.0317;AFR_AF=0.0008;EUR_AF=0.0676;SAS_AF=0.0511;AA=G|||;VT=SNP
2	185778262	rs725617	G	A	100	PASS	AC=3741;AF=0.747005;AN=5008;NS=2504;DP=16722;EAS_AF=0.8562;AMR_AF=0.8055;AFR_AF=0.7209;EUR_AF=0.7535;SAS_AF=0.6217;AA=A|||;VT=SNP
2	185778428	rs1344706	A	C	100	PASS	AC=1525;AF=0.304513;AN=5008;NS=2504;DP=19965;EAS_AF=0.5169;AMR_AF=0.3343;AFR_AF=0.0401;EUR_AF=0.3777;SAS_AF=0.3466;AA=A|||;VT=SNP
2	185778602	rs13009002	G	T	100	PASS	AC=567;AF=0.113219;AN=5008;NS=2504;DP=20554;EAS_AF=0.0179;AMR_AF=0.1124;AFR_AF=0.152;EUR_AF=0.173;SAS_AF=0.0982;AA=G|||;VT=SNP
2	185778772	rs72893068	C	T	100	PASS	AC=157;AF=0.0313498;AN=5008;NS=2504;DP=19480;EAS_AF=0.0159;AMR_AF=0.0317;AFR_AF=0.0008;EUR_AF=0.0676;SAS_AF=0.0511;AA=C|||;VT=SNP
2	185780221	rs4666998	C	G	100	PASS	AC=2897;AF=0.578474;AN=5008;NS=2504;DP=15432;EAS_AF=0.8383;AMR_AF=0.6628;AFR_AF=0.3775;EUR_AF=0.5775;SAS_AF=0.5235;AA=G|||;VT=SNP
2	185780225	rs13423388	G	A	100	PASS	AC=567;AF=0.113219;AN=5008;NS=2504;DP=15399;EAS_AF=0.0179;AMR_AF=0.1124;AFR_AF=0.1528;EUR_AF=0.173;SAS_AF=0.0971;AA=G|||;VT=SNP
2	185781197	rs72893071	A	G	100	PASS	AC=157;AF=0.0313498;AN=5008;NS=2504;DP=15743;EAS_AF=0.0159;AMR_AF=0.0317;AFR_AF=0.0008;EUR_AF=0.0676;SAS_AF=0.0511;AA=A|||;VT=SNP
2	185782312	rs7593816	C	T	100	PASS	AC=793;AF=0.158347;AN=5008;NS=2504;DP=15381;EAS_AF=0.3234;AMR_AF=0.2003;AFR_AF=0.0333;EUR_AF=0.167;SAS_AF=0.1186;AA=C|||;VT=SNP
2	185783141	rs1583048	T	C	100	PASS	AC=768;AF=0.153355;AN=5008;NS=2504;DP=17909;EAS_AF=0.3234;AMR_AF=0.1988;AFR_AF=0.0151;EUR_AF=0.167;SAS_AF=0.1186;AA=T|||;VT=SNP
2	185783666	rs1366839	T	C	100	PASS	AC=2898;AF=0.578674;AN=5008;NS=2504;DP=16538;EAS_AF=0.8383;AMR_AF=0.6657;AFR_AF=0.3775;EUR_AF=0.5775;SAS_AF=0.5225;AA=C|||;VT=SNP
2	185783896	rs1366838	T	C	100	PASS	AC=2288;AF=0.456869;AN=5008;NS=2504;DP=20083;EAS_AF=0.8234;AMR_AF=0.6009;AFR_AF=0.0575;EUR_AF=0.503;SAS_AF=0.4693;AA=T|||;VT=SNP
2	185785610	rs11901504	C	A	100	PASS	AC=3157;AF=0.630391;AN=5008;NS=2504;DP=18563;EAS_AF=0.8383;AMR_AF=0.6931;AFR_AF=0.556;EUR_AF=0.5805;SAS_AF=0.5235;AA=A|||;VT=SNP
2	185785791	rs11681373	A	G	100	PASS	AC=1523;AF=0.304113;AN=5008;NS=2504;DP=16579;EAS_AF=0.5179;AMR_AF=0.3329;AFR_AF=0.0386;EUR_AF=0.3777;SAS_AF=0.3466;AA=A|||;VT=SNP
2	185785947	rs2059924	T	G	100	PASS	AC=2896;AF=0.578275;AN=5008;NS=2504;DP=15831;EAS_AF=0.8383;AMR_AF=0.6628;AFR_AF=0.3767;EUR_AF=0.5775;SAS_AF=0.5235;AA=G|||;VT=SNP
2	185785974	rs2059923	C	A	100	PASS	AC=3156;AF=0.630192;AN=5008;NS=2504;DP=15820;EAS_AF=0.8383;AMR_AF=0.6931;AFR_AF=0.5552;EUR_AF=0.5805;SAS_AF=0.5235;AA=A|||;VT=SNP
2	185786030	rs56213902	G	A	100	PASS	AC=2367;AF=0.472644;AN=5008;NS=2504;DP=15087;EAS_AF=0.8214;AMR_AF=0.6066;AFR_AF=0.1097;EUR_AF=0.508;SAS_AF=0.4724;AA=G|||;VT=SNP
2	185787586	rs1594166	G	T	100	PASS	AC=3065;AF=0.612021;AN=5008;NS=2504;DP=17166;EAS_AF=0.8353;AMR_AF=0.6988;AFR_AF=0.4138;EUR_AF=0.6491;SAS_AF=0.5501;AA=G|||;VT=SNP
2	185787591	rs78706988	T	A	100	PASS	AC=380;AF=0.0758786;AN=5008;NS=2504;DP=17096;EAS_AF=0.0516;AMR_AF=0.0634;AFR_AF=0.0045;EUR_AF=0.1362;SAS_AF=0.1442;AA=T|||;VT=SNP
2	185789236	rs7580993	T	C	100	PASS	AC=544;AF=0.108626;AN=5008;NS=2504;DP=15883;EAS_AF=0.0159;AMR_AF=0.0591;AFR_AF=0.2776;EUR_AF=0.0696;SAS_AF=0.0511;AA=T|||;VT=SNP
2	185789332	rs1583050	A	T	100	PASS	AC=3741;AF=0.747005;AN=5008;NS=2504;DP=15541;EAS_AF=0.8562;AMR_AF=0.8069;AFR_AF=0.7209;EUR_AF=0.7535;SAS_AF=0.6207;AA=T|||;VT=SNP
2	185792818	rs1583049	A	G	100	PASS	AC=3488;AF=0.696486;AN=5008;NS=2504;DP=19784;EAS_AF=0.8393;AMR_AF=0.7536;AFR_AF=0.6263;EUR_AF=0.6779;SAS_AF=0.6227;AA=G|||;VT=SNP
2	185794216	rs4666999	G	A	100	PASS	AC=3515;AF=0.701877;AN=5008;NS=2504;DP=12993;EAS_AF=0.8542;AMR_AF=0.755;AFR_AF=0.6157;EUR_AF=0.6889;SAS_AF=0.637;AA=G|||;VT=SNP
2	185794772	rs17431776	T	C	100	PASS	AC=177;AF=0.0353435;AN=5008;NS=2504;DP=15641;EAS_AF=0.0159;AMR_AF=0.0331;AFR_AF=0.0159;EUR_AF=0.0666;SAS_AF=0.0511;AA=T|||;VT=SNP
2	185795563	rs13012303	C	T	100	PASS	AC=397;AF=0.0792732;AN=5008;NS=2504;DP=17361;EAS_AF=0.0179;AMR_AF=0.0764;AFR_AF=0.115;EUR_AF=0.1024;SAS_AF=0.0726;AA=C|||;VT=SNP
2	185796345	rs6722992	C	T	100	PASS	AC=2683;AF=0.535743;AN=5008;NS=2504;DP=18205;EAS_AF=0.8353;AMR_AF=0.6614;AFR_AF=0.1422;EUR_AF=0.6173;SAS_AF=0.5859;AA=C|||;VT=SNP
2	185796501	rs6723392	G	A	100	PASS	AC=2666;AF=0.532348;AN=5008;NS=2504;DP=19359;EAS_AF=0.8353;AMR_AF=0.6599;AFR_AF=0.1301;EUR_AF=0.6173;SAS_AF=0.5859;AA=G|||;VT=SNP
2	185796571	rs6751736	A	C	100	PASS	AC=3509;AF=0.700679;AN=5008;NS=2504;DP=18578;EAS_AF=0.8532;AMR_AF=0.7536;AFR_AF=0.6127;EUR_AF=0.6889;SAS_AF=0.637;AA=C|||;VT=SNP
2	185796842	rs6726421	C	G	100	PASS	AC=2444;AF=0.488019;AN=5008;NS=2504;DP=18774;EAS_AF=0.8224;AMR_AF=0.634;AFR_AF=0.0582;EUR_AF=0.5885;SAS_AF=0.5174;AA=C|||;VT=SNP
2	185796995	rs72893092	A	G	100	PASS	AC=567;AF=0.113219;AN=5008;NS=2504;DP=20136;EAS_AF=0.0159;AMR_AF=0.062;AFR_AF=0.2943;EUR_AF=0.0686;SAS_AF=0.0511;AA=G|||;VT=SNP
2	185797159	rs13025111	A	G	100	PASS	AC=2438;AF=0.486821;AN=5008;NS=2504;DP=19304;EAS_AF=0.8224;AMR_AF=0.634;AFR_AF=0.0582;EUR_AF=0.5825;SAS_AF=0.5174;AA=A|||;VT=SNP
2	185797228	rs6755404	A	C	100	PASS	AC=4149;AF=0.828474;AN=5008;NS=2504;DP=18016;EAS_AF=0.869;AMR_AF=0.8487;AFR_AF=0.9017;EUR_AF=0.7932;SAS_AF=0.7096;AA=C|||;VT=SNP
2	185797408	rs17509873	A	G	100	PASS	AC=189;AF=0.0377396;AN=5008;NS=2504;DP=18918;EAS_AF=0.0159;AMR_AF=0.0346;AFR_AF=0.0242;EUR_AF=0.0666;SAS_AF=0.0511;AA=A|||;VT=SNP
2	185797580	rs17431804	C	A	100	PASS	AC=178;AF=0.0355431;AN=5008;NS=2504;DP=17207;EAS_AF=0.0159;AMR_AF=0.0331;AFR_AF=0.0159;EUR_AF=0.0676;SAS_AF=0.0511;AA=C|||;VT=SNP
2	185797687	rs10931156	G	A	100	PASS	AC=2679;AF=0.534944;AN=5008;NS=2504;DP=16184;EAS_AF=0.8353;AMR_AF=0.6614;AFR_AF=0.1392;EUR_AF=0.6173;SAS_AF=0.5859;AA=G|||;VT=SNP
2	185798504	rs4667000	A	C	100	PASS	AC=2440;AF=0.48722;AN=5008;NS=2504;DP=15504;EAS_AF=0.8244;AMR_AF=0.6326;AFR_AF=0.0582;EUR_AF=0.5825;SAS_AF=0.5184;AA=A|||;VT=SNP;EX_TARGET
2	185798766	rs72893100	T	G	100	PASS	AC=570;AF=0.113818;AN=5008;NS=2504;DP=15529;EAS_AF=0.0159;AMR_AF=0.062;AFR_AF=0.2965;EUR_AF=0.0686;SAS_AF=0.0511;AA=T|||;VT=SNP
2	185800905	rs12476147	A	T	100	PASS	AC=3101;AF=0.619209;AN=5008;NS=2504;DP=18897;EAS_AF=0.8373;AMR_AF=0.6945;AFR_AF=0.438;EUR_AF=0.6193;SAS_AF=0.5859;AA=T|||;VT=SNP;EX_TARGET
2	185801559	rs35676856	A	G	100	PASS	AC=177;AF=0.0353435;AN=5008;NS=2504;DP=17452;EAS_AF=0.0159;AMR_AF=0.0331;AFR_AF=0.0159;EUR_AF=0.0666;SAS_AF=0.0511;AA=A|||;VT=SNP;EX_TARGET
2	185801597	rs61739290	A	G	100	PASS	AC=177;AF=0.0353435;AN=5008;NS=2504;DP=17924;EAS_AF=0.0159;AMR_AF=0.0331;AFR_AF=0.0159;EUR_AF=0.0666;SAS_AF=0.0511;AA=A|||;VT=SNP;EX_TARGET
2	185801747	rs4667001	G	A	100	PASS	AC=2455;AF=0.490216;AN=5008;NS=2504;DP=17582;EAS_AF=0.8383;AMR_AF=0.6326;AFR_AF=0.0582;EUR_AF=0.5825;SAS_AF=0.5194;AA=G|||;VT=SNP;EX_TARGET
2	185801755	rs4667002	A	G	100	PASS	AC=3940;AF=0.786741;AN=5008;NS=2504;DP=17559;EAS_AF=0.8839;AMR_AF=0.8242;AFR_AF=0.7587;EUR_AF=0.7783;SAS_AF=0.7065;AA=G|||;VT=SNP;EX_TARGET
2	185801756	rs61739288	G	A	100	PASS	AC=156;AF=0.0311502;AN=5008;NS=2504;DP=17535;EAS_AF=0.0159;AMR_AF=0.0317;AFR_AF=0.0008;EUR_AF=0.0666;SAS_AF=0.0511;AA=G|||;VT=SNP;EX_TARGET
2	185801917	rs728534	A	G	100	PASS	AC=798;AF=0.159345;AN=5008;NS=2504;DP=18012;EAS_AF=0.2312;AMR_AF=0.1326;AFR_AF=0.0076;EUR_AF=0.2147;SAS_AF=0.2526;AA=A|||;VT=SNP;EX_TARGET
2	185802243	rs1366842	C	A	100	PASS	AC=2454;AF=0.490016;AN=5008;NS=2504;DP=20026;EAS_AF=0.8383;AMR_AF=0.6326;AFR_AF=0.059;EUR_AF=0.5825;SAS_AF=0.5174;AA=C|||;VT=SNP;EX_TARGET
2	185802363	rs12477430	A	G	100	PASS	AC=3527;AF=0.704273;AN=5008;NS=2504;DP=19493;EAS_AF=0.8671;AMR_AF=0.7507;AFR_AF=0.6157;EUR_AF=0.6889;SAS_AF=0.6391;AA=G|||;VT=SNP;EX_TARGET
2	185803364	rs3731834	C	G	100	PASS	AC=773;AF=0.154353;AN=5008;NS=2504;DP=20558;EAS_AF=0.2044;AMR_AF=0.1239;AFR_AF=0.034;EUR_AF=0.1819;SAS_AF=0.2587;AA=C|||;VT=SNP;EX_TARGET
2	185805087	rs144576268	G	A	100	PASS	AC=130;AF=0.0259585;AN=5008;NS=2504;DP=15621;EAS_AF=0.0149;AMR_AF=0.0259;AFR_AF=0.0008;EUR_AF=0.0527;SAS_AF=0.044;AA=G|||;VT=SNP
2	185805453	rs10931157	G	A	100	PASS	AC=3396;AF=0.678115;AN=5008;NS=2504;DP=14762;EAS_AF=0.7887;AMR_AF=0.732;AFR_AF=0.5991;EUR_AF=0.6809;SAS_AF=0.6299;AA=A|||;VT=SNP
2	185805900	rs34221271	G	A	100	PASS	AC=433;AF=0.0864617;AN=5008;NS=2504;DP=15572;EAS_AF=0.0188;AMR_AF=0.0865;AFR_AF=0.1172;EUR_AF=0.1093;SAS_AF=0.091;AA=G|||;VT=SNP
2	185806340	rs62198468	T	C	100	PASS	AC=433;AF=0.0864617;AN=5008;NS=2504;DP=17912;EAS_AF=0.0188;AMR_AF=0.0865;AFR_AF=0.1172;EUR_AF=0.1093;SAS_AF=0.091;AA=T|||;VT=SNP
2	185807024	rs6745533	C	T	100	PASS	AC=2794;AF=0.557907;AN=5008;NS=2504;DP=18461;EAS_AF=0.7609;AMR_AF=0.6571;AFR_AF=0.3487;EUR_AF=0.6014;SAS_AF=0.5164;AA=C|||;VT=SNP
2	185808079	rs12693402	C	T	100	PASS	AC=1041;AF=0.207867;AN=5008;NS=2504;DP=14777;EAS_AF=0.3224;AMR_AF=0.281;AFR_AF=0.174;EUR_AF=0.1551;SAS_AF=0.138;AA=C|||;VT=SNP
2	185809292	rs72894907	A	C	100	PASS	AC=312;AF=0.0623003;AN=5008;NS=2504;DP=11625;EAS_AF=0.0278;AMR_AF=0.0519;AFR_AF=0.0469;EUR_AF=0.0755;SAS_AF=0.1125;AA=A|||;VT=SNP
2	185809565	rs10931158	C	T	100	PASS	AC=2407;AF=0.480631;AN=5008;NS=2504;DP=8864;EAS_AF=0.7609;AMR_AF=0.6297;AFR_AF=0.0726;EUR_AF=0.5984;SAS_AF=0.5164;AA=C|||;VT=SNP
2	185809746	rs72894910	T	A	100	PASS	AC=772;AF=0.154153;AN=5008;NS=2504;DP=12863;EAS_AF=0.0278;AMR_AF=0.0821;AFR_AF=0.3759;EUR_AF=0.0795;SAS_AF=0.1125;AA=A|||;VT=SNP
2	185811831	rs72894912	G	A	100	PASS	AC=769;AF=0.153554;AN=5008;NS=2504;DP=16473;EAS_AF=0.0278;AMR_AF=0.0807;AFR_AF=0.3744;EUR_AF=0.0795;SAS_AF=0.1125;AA=A|||;VT=SNP
2	185811940	rs4380187	A	C	100	PASS	AC=1601;AF=0.319688;AN=5008;NS=2504;DP=13128;EAS_AF=0.4415;AMR_AF=0.3732;AFR_AF=0.0499;EUR_AF=0.4543;SAS_AF=0.3824;AA=-|||;VT=SNP
2	185821339	rs10210173	C	T	100	PASS	AC=1005;AF=0.200679;AN=5008;NS=2504;DP=18036;EAS_AF=0.0278;AMR_AF=0.111;AFR_AF=0.5318;EUR_AF=0.0825;SAS_AF=0.1166;AA=T|||;VT=SNP
2	185822703	rs1429428	C	T	100	PASS	AC=2853;AF=0.569688;AN=5008;NS=2504;DP=14896;EAS_AF=0.7996;AMR_AF=0.7061;AFR_AF=0.1906;EUR_AF=0.7078;SAS_AF=0.6063;AA=C|||;VT=SNP
2	185823466	rs6434107	G	A	100	PASS	AC=770;AF=0.153754;AN=5008;NS=2504;DP=18159;EAS_AF=0.0278;AMR_AF=0.0893;AFR_AF=0.3684;EUR_AF=0.0795;SAS_AF=0.1155;AA=A|||;VT=SNP
2	185823879	rs7591741	A	G	100	PASS	AC=3878;AF=0.774361;AN=5008;NS=2504;DP=20104;EAS_AF=0.8274;AMR_AF=0.8184;AFR_AF=0.7368;EUR_AF=0.7903;SAS_AF=0.7229;AA=G|||;VT=SNP
2	185824814	rs72894918	T	C	100	PASS	AC=121;AF=0.0241613;AN=5008;NS=2504;DP=16099;EAS_AF=0.0149;AMR_AF=0.0231;AFR_AF=0.0008;EUR_AF=0.0457;SAS_AF=0.044;AA=T|||;VT=SNP
2	185825253	rs7569641	G	A	100	PASS	AC=773;AF=0.154353;AN=5008;NS=2504;DP=12347;EAS_AF=0.0278;AMR_AF=0.0937;AFR_AF=0.3684;EUR_AF=0.0795;SAS_AF=0.1155;AA=A|||;VT=SNP
2	185825290	rs72894920	T	A	100	PASS	AC=341;AF=0.0680911;AN=5008;NS=2504;DP=10579;EAS_AF=0.0278;AMR_AF=0.062;AFR_AF=0.0613;EUR_AF=0.0755;SAS_AF=0.1155;AA=T|||;VT=SNP
2	185826405	rs72894921	T	C	100	PASS	AC=770;AF=0.153754;AN=5008;NS=2504;DP=17602;EAS_AF=0.0278;AMR_AF=0.0893;AFR_AF=0.3684;EUR_AF=0.0795;SAS_AF=0.1155;AA=T|||;VT=SNP
2	185826524	rs72894925	C	A	100	PASS	AC=772;AF=0.154153;AN=5008;NS=2504;DP=18584;EAS_AF=0.0278;AMR_AF=0.0922;AFR_AF=0.3684;EUR_AF=0.0795;SAS_AF=0.1155;AA=A|||;VT=SNP
2	185826749	rs72894927	A	C	100	PASS	AC=341;AF=0.0680911;AN=5008;NS=2504;DP=14748;EAS_AF=0.0278;AMR_AF=0.062;AFR_AF=0.0613;EUR_AF=0.0755;SAS_AF=0.1155;AA=A|||;VT=SNP
2	185827400	rs7591202	T	A	100	PASS	AC=1008;AF=0.201278;AN=5008;NS=2504;DP=10672;EAS_AF=0.0278;AMR_AF=0.1124;AFR_AF=0.5333;EUR_AF=0.0825;SAS_AF=0.1166;AA=A|||;VT=SNP
2	185827952	rs1346652	T	C	100	PASS	AC=773;AF=0.154353;AN=5008;NS=2504;DP=16466;EAS_AF=0.0278;AMR_AF=0.0893;AFR_AF=0.3691;EUR_AF=0.0795;SAS_AF=0.1176;AA=C|||;VT=SNP
2	185828840	rs72894930	G	A	100	PASS	AC=121;AF=0.0241613;AN=5008;NS=2504;DP=17146;EAS_AF=0.0149;AMR_AF=0.0231;AFR_AF=0.0008;EUR_AF=0.0457;SAS_AF=0.044;AA=G|||;VT=SNP
2	185829672	rs6709418	A	G	100	PASS	AC=2853;AF=0.569688;AN=5008;NS=2504;DP=16063;EAS_AF=0.7996;AMR_AF=0.7061;AFR_AF=0.1906;EUR_AF=0.7068;SAS_AF=0.6074;AA=A|||;VT=SNP
2	185829780	rs7561051	A	T	100	PASS	AC=1009;AF=0.201478;AN=5008;NS=2504;DP=16337;EAS_AF=0.0278;AMR_AF=0.1124;AFR_AF=0.5333;EUR_AF=0.0835;SAS_AF=0.1166;AA=C|||;VT=SNP
2	185831412	rs1579466	T	G	100	PASS	AC=771;AF=0.153954;AN=5008;NS=2504;DP=16566;EAS_AF=0.0278;AMR_AF=0.0893;AFR_AF=0.3684;EUR_AF=0.0805;SAS_AF=0.1155;AA=G|||;VT=SNP
2	185834395	rs7583540	C	T	100	PASS	AC=2418;AF=0.482827;AN=5008;NS=2504;DP=15735;EAS_AF=0.7798;AMR_AF=0.6268;AFR_AF=0.0605;EUR_AF=0.5994;SAS_AF=0.5256;AA=C|||;VT=SNP
2	185834987	rs6737634	G	C	100	PASS	AC=1192;AF=0.238019;AN=5008;NS=2504;DP=12397;EAS_AF=0.0466;AMR_AF=0.1715;AFR_AF=0.4864;EUR_AF=0.1879;SAS_AF=0.1984;AA=C|||;VT=SNP
2	185834996	rs6737640	G	A	100	PASS	AC=763;AF=0.152356;AN=5008;NS=2504;DP=12428;EAS_AF=0.0466;AMR_AF=0.1441;AFR_AF=0.1793;EUR_AF=0.1839;SAS_AF=0.1984;AA=G|||;VT=SNP
2	185835695	rs6712373	A	C	100	PASS	AC=451;AF=0.0900559;AN=5008;NS=2504;DP=14486;EAS_AF=0.0179;AMR_AF=0.0821;AFR_AF=0.1415;EUR_AF=0.1064;SAS_AF=0.0838;AA=A|||;VT=SNP
2	185835898	rs6741522	G	A	100	PASS	AC=610;AF=0.121805;AN=5008;NS=2504;DP=15106;EAS_AF=0.0308;AMR_AF=0.1153;AFR_AF=0.1589;EUR_AF=0.1372;SAS_AF=0.1544;AA=G|||;VT=SNP
2	185836107	rs4667003	A	C	100	PASS	AC=4090;AF=0.816693;AN=5008;NS=2504;DP=17218;EAS_AF=0.8254;AMR_AF=0.8386;AFR_AF=0.8843;EUR_AF=0.7922;SAS_AF=0.726;AA=c|||;VT=SNP
2	185837870	rs6749374	C	T	100	PASS	AC=469;AF=0.0936502;AN=5008;NS=2504;DP=19170;EAS_AF=0.0179;AMR_AF=0.0879;AFR_AF=0.1498;EUR_AF=0.1093;SAS_AF=0.0838;AA=C|||;VT=SNP
2	185838138	rs11884728	T	C	100	PASS	AC=1201;AF=0.239816;AN=5008;NS=2504;DP=17965;EAS_AF=0.0456;AMR_AF=0.1772;AFR_AF=0.4894;EUR_AF=0.1889;SAS_AF=0.1994;AA=C|||;VT=SNP
2	185838374	rs11900566	C	A	100	PASS	AC=805;AF=0.160743;AN=5008;NS=2504;DP=14183;EAS_AF=0.0179;AMR_AF=0.1066;AFR_AF=0.3941;EUR_AF=0.1093;SAS_AF=0.0838;AA=C|||;VT=SNP
2	185841895	rs72894933	A	T	100	PASS	AC=155;AF=0.0309505;AN=5008;NS=2504;DP=16509;EAS_AF=0.0149;AMR_AF=0.0288;AFR_AF=0.0219;EUR_AF=0.0477;SAS_AF=0.044;AA=A|||;VT=SNP
2	185841959	rs6709701	T	A	100	PASS	AC=1202;AF=0.240016;AN=5008;NS=2504;DP=16560;EAS_AF=0.0456;AMR_AF=0.1772;AFR_AF=0.4902;EUR_AF=0.1889;SAS_AF=0.1994;AA=A|||;VT=SNP
2	185842287	rs62198493	T	C	100	PASS	AC=419;AF=0.0836661;AN=5008;NS=2504;DP=18545;EAS_AF=0.0179;AMR_AF=0.0793;AFR_AF=0.1188;EUR_AF=0.1064;SAS_AF=0.0838;AA=T|||;VT=SNP
2	185842653	rs2043020	G	A	100	PASS	AC=806;AF=0.160942;AN=5008;NS=2504;DP=20903;EAS_AF=0.0179;AMR_AF=0.1066;AFR_AF=0.3949;EUR_AF=0.1093;SAS_AF=0.0838;AA=G|||;VT=SNP
2	185842957	rs17510039	C	T	100	PASS	AC=154;AF=0.0307508;AN=5008;NS=2504;DP=20158;EAS_AF=0.0149;AMR_AF=0.0259;AFR_AF=0.0219;EUR_AF=0.0477;SAS_AF=0.045;AA=C|||;VT=SNP
2	185844791	rs721567	A	G	100	PASS	AC=469;AF=0.0936502;AN=5008;NS=2504;DP=17615;EAS_AF=0.0179;AMR_AF=0.0879;AFR_AF=0.1498;EUR_AF=0.1093;SAS_AF=0.0838;AA=A|||;VT=SNP
2	185845123	rs721569	C	G	100	PASS	AC=468;AF=0.0934505;AN=5008;NS=2504;DP=19458;EAS_AF=0.0179;AMR_AF=0.0879;AFR_AF=0.1498;EUR_AF=0.1093;SAS_AF=0.0828;AA=C|||;VT=SNP
2	185845151	rs721568	C	T	100	PASS	AC=1200;AF=0.239617;AN=5008;NS=2504;DP=19260;EAS_AF=0.0456;AMR_AF=0.1772;AFR_AF=0.4894;EUR_AF=0.1889;SAS_AF=0.1984;AA=C|||;VT=SNP
2	185846132	rs1366841	C	T	100	PASS	AC=1200;AF=0.239617;AN=5008;NS=2504;DP=18564;EAS_AF=0.0456;AMR_AF=0.1772;AFR_AF=0.4894;EUR_AF=0.1889;SAS_AF=0.1984;AA=T|||;VT=SNP
2	185846706	rs72894940	A	G	100	PASS	AC=155;AF=0.0309505;AN=5008;NS=2504;DP=12341;EAS_AF=0.0149;AMR_AF=0.0288;AFR_AF=0.0219;EUR_AF=0.0477;SAS_AF=0.044;AA=A|||;VT=SNP
2	185846843	rs6729996	T	A	100	PASS	AC=804;AF=0.160543;AN=5008;NS=2504;DP=13147;EAS_AF=0.0179;AMR_AF=0.1066;AFR_AF=0.3941;EUR_AF=0.1093;SAS_AF=0.0828;AA=T|||;VT=SNP
2	185846953	rs72894942	G	C	100	PASS	AC=123;AF=0.0245607;AN=5008;NS=2504;DP=15823;EAS_AF=0.0149;AMR_AF=0.0231;AFR_AF=0.0008;EUR_AF=0.0477;SAS_AF=0.044;AA=G|||;VT=SNP
2	185848906	rs72894943	G	C	100	PASS	AC=153;AF=0.0305511;AN=5008;NS=2504;DP=16813;EAS_AF=0.0149;AMR_AF=0.0259;AFR_AF=0.0219;EUR_AF=0.0477;SAS_AF=0.044;AA=G|||;VT=SNP
2	185850355	rs13013980	G	A	100	PASS	AC=785;AF=0.156749;AN=5008;NS=2504;DP=14342;EAS_AF=0.0179;AMR_AF=0.1052;AFR_AF=0.3805;EUR_AF=0.1093;SAS_AF=0.0828;AA=G|||;VT=SNP
2	185851678	rs72894946	A	T	100	PASS	AC=155;AF=0.0309505;AN=5008;NS=2504;DP=16523;EAS_AF=0.0149;AMR_AF=0.0288;AFR_AF=0.0219;EUR_AF=0.0477;SAS_AF=0.044;AA=A|||;VT=SNP
2	185852178	rs76594857	T	G	100	PASS	AC=354;AF=0.0706869;AN=5008;NS=2504;DP=18475;EAS_AF=0.0635;AMR_AF=0.0706;AFR_AF=0.0045;EUR_AF=0.1252;SAS_AF=0.1115;AA=T|||;VT=SNP
2	185852563	rs6714752	G	C	100	PASS	AC=1432;AF=0.285942;AN=5008;NS=2504;DP=15607;EAS_AF=0.0456;AMR_AF=0.196;AFR_AF=0.6528;EUR_AF=0.1909;SAS_AF=0.1994;AA=C|||;VT=SNP
2	185852816	rs34679083	A	G	100	PASS	AC=468;AF=0.0934505;AN=5008;NS=2504;DP=17462;EAS_AF=0.0179;AMR_AF=0.0879;AFR_AF=0.1498;EUR_AF=0.1093;SAS_AF=0.0828;AA=A|||;VT=SNP
2	185853355	rs2163065	C	T	100	PASS	AC=2440;AF=0.48722;AN=5008;NS=2504;DP=19231;EAS_AF=0.7788;AMR_AF=0.621;AFR_AF=0.0598;EUR_AF=0.6044;SAS_AF=0.5491;AA=C|||;VT=SNP
2	185853465	rs2115623	T	A	100	PASS	AC=842;AF=0.168131;AN=5008;NS=2504;DP=19713;EAS_AF=0.245;AMR_AF=0.2363;AFR_AF=0.0151;EUR_AF=0.2495;SAS_AF=0.1636;AA=T|||;VT=SNP
2	185854624	rs13394337	G	C	100	PASS	AC=1193;AF=0.238219;AN=5008;NS=2504;DP=17826;EAS_AF=0.0327;AMR_AF=0.1542;AFR_AF=0.5779;EUR_AF=0.159;SAS_AF=0.1319;AA=C|||;VT=SNP
2	185854968	rs35022003	G	A	100	PASS	AC=804;AF=0.160543;AN=5008;NS=2504;DP=18884;EAS_AF=0.0179;AMR_AF=0.1066;AFR_AF=0.3941;EUR_AF=0.1093;SAS_AF=0.0828;AA=G|||;VT=SNP
2	185856337	rs34423083	G	A	100	PASS	AC=468;AF=0.0934505;AN=5008;NS=2504;DP=15453;EAS_AF=0.0179;AMR_AF=0.0879;AFR_AF=0.1498;EUR_AF=0.1093;SAS_AF=0.0828;AA=G|||;VT=SNP
2	185856955	rs12053131	T	A	100	PASS	AC=4467;AF=0.891973;AN=5008;NS=2504;DP=14118;EAS_AF=0.8869;AMR_AF=0.9078;AFR_AF=0.8896;EUR_AF=0.9205;SAS_AF=0.8599;AA=A|||;VT=SNP
2	185858430	rs72894953	T	A	100	PASS	AC=151;AF=0.0301518;AN=5008;NS=2504;DP=15323;EAS_AF=0.0149;AMR_AF=0.0259;AFR_AF=0.0204;EUR_AF=0.0477;SAS_AF=0.044;AA=t|||;VT=SNP
2	185858846	rs1346650	A	G	100	PASS	AC=4114;AF=0.821486;AN=5008;NS=2504;DP=16285;EAS_AF=0.8244;AMR_AF=0.8372;AFR_AF=0.8858;EUR_AF=0.7952;SAS_AF=0.7474;AA=G|||;VT=SNP
2	185858913	rs35920644	G	A	100	PASS	AC=417;AF=0.0832668;AN=5008;NS=2504;DP=13545;EAS_AF=0.0179;AMR_AF=0.0793;AFR_AF=0.118;EUR_AF=0.1064;SAS_AF=0.0828;AA=G|||;VT=SNP
2	185861331	rs72894955	T	C	100	PASS	AC=151;AF=0.0301518;AN=5008;NS=2504;DP=15721;EAS_AF=0.0149;AMR_AF=0.0259;AFR_AF=0.0204;EUR_AF=0.0477;SAS_AF=0.044;AA=T|||;VT=SNP
2	185861862	rs35479953	T	C	100	PASS	AC=465;AF=0.0928514;AN=5008;NS=2504;DP=14135;EAS_AF=0.0179;AMR_AF=0.0879;AFR_AF=0.1498;EUR_AF=0.1064;SAS_AF=0.0828;AA=T|||;VT=SNP
2	185862252	rs6761601	A	G	100	PASS	AC=1463;AF=0.292133;AN=5008;NS=2504;DP=16013;EAS_AF=0.0456;AMR_AF=0.1974;AFR_AF=0.6785;EUR_AF=0.1869;SAS_AF=0.1994;AA=G|||;VT=SNP
2	185862591	rs72894957	A	G	100	PASS	AC=152;AF=0.0303514;AN=5008;NS=2504;DP=18901;EAS_AF=0.0149;AMR_AF=0.0288;AFR_AF=0.0197;EUR_AF=0.0477;SAS_AF=0.044;AA=A|||;VT=SNP
2	185864784	rs72894958	T	C	100	PASS	AC=153;AF=0.0305511;AN=5008;NS=2504;DP=20647;EAS_AF=0.0149;AMR_AF=0.0288;AFR_AF=0.0204;EUR_AF=0.0477;SAS_AF=0.044;AA=T|||;VT=SNP
2	185865400	rs13386401	A	G	100	PASS	AC=630;AF=0.125799;AN=5008;NS=2504;DP=20790;EAS_AF=0.0278;AMR_AF=0.0893;AFR_AF=0.2602;EUR_AF=0.0815;SAS_AF=0.1166;AA=G|||;VT=SNP
2	185865740	rs12477914	T	G	100	PASS	AC=816;AF=0.162939;AN=5008;NS=2504;DP=18248;EAS_AF=0.3522;AMR_AF=0.2536;AFR_AF=0.0098;EUR_AF=0.1392;SAS_AF=0.135;AA=T|||;VT=SNP
2	185866282	rs72894960	G	A	100	PASS	AC=151;AF=0.0301518;AN=5008;NS=2504;DP=18630;EAS_AF=0.0149;AMR_AF=0.0259;AFR_AF=0.0204;EUR_AF=0.0477;SAS_AF=0.044;AA=G|||;VT=SNP
2	185868852	rs35301347	T	C	100	PASS	AC=413;AF=0.0824681;AN=5008;NS=2504;DP=10145;EAS_AF=0.0179;AMR_AF=0.0793;AFR_AF=0.118;EUR_AF=0.1024;SAS_AF=0.0828;AA=T|||;VT=SNP
2	185868877	rs1429423	C	T	100	PASS	AC=3906;AF=0.779952;AN=5008;NS=2504;DP=12119;EAS_AF=0.8234;AMR_AF=0.8199;AFR_AF=0.7383;EUR_AF=0.7942;SAS_AF=0.7485;AA=T|||;VT=SNP
2	185869758	rs10184392	A	C	100	PASS	AC=629;AF=0.125599;AN=5008;NS=2504;DP=15079;EAS_AF=0.0278;AMR_AF=0.0893;AFR_AF=0.2595;EUR_AF=0.0815;SAS_AF=0.1166;AA=C|||;VT=SNP
2	185869891	rs62198501	A	C	100	PASS	AC=464;AF=0.0926518;AN=5008;NS=2504;DP=17256;EAS_AF=0.0179;AMR_AF=0.0879;AFR_AF=0.1498;EUR_AF=0.1054;SAS_AF=0.0828;AA=A|||;VT=SNP
2	185870109	rs72894963	G	A	100	PASS	AC=152;AF=0.0303514;AN=5008;NS=2504;DP=16415;EAS_AF=0.0149;AMR_AF=0.0259;AFR_AF=0.0204;EUR_AF=0.0477;SAS_AF=0.045;AA=G|||;VT=SNP
2	185872862	rs10165793	T	C	100	PASS	AC=1456;AF=0.290735;AN=5008;NS=2504;DP=20440;EAS_AF=0.0456;AMR_AF=0.1873;AFR_AF=0.6778;EUR_AF=0.1869;SAS_AF=0.2004;AA=C|||;VT=SNP
2	185874634	rs77177636	T	A	100	PASS	AC=163;AF=0.0325479;AN=5008;NS=2504;DP=16086;EAS_AF=0.002;AMR_AF=0.0346;AFR_AF=0.003;EUR_AF=0.0656;SAS_AF=0.0685;AA=T|||;VT=SNP
2	185874887	rs10183560	A	G	100	PASS	AC=627;AF=0.1252;AN=5008;NS=2504;DP=18156;EAS_AF=0.0278;AMR_AF=0.0893;AFR_AF=0.2579;EUR_AF=0.0815;SAS_AF=0.1166;AA=G|||;VT=SNP
2	185876645	rs17510170	A	T	100	PASS	AC=2451;AF=0.489417;AN=5008;NS=2504;DP=15920;EAS_AF=0.7788;AMR_AF=0.6326;AFR_AF=0.0598;EUR_AF=0.6064;SAS_AF=0.5501;AA=A|||;VT=SNP
2	185879446	rs72894970	G	A	100	PASS	AC=154;AF=0.0307508;AN=5008;NS=2504;DP=17123;EAS_AF=0.0169;AMR_AF=0.0259;AFR_AF=0.0197;EUR_AF=0.0497;SAS_AF=0.044;AA=G|||;VT=SNP
2	185880332	rs7577752	G	C	100	PASS	AC=597;AF=0.119209;AN=5008;NS=2504;DP=18462;EAS_AF=0.0268;AMR_AF=0.0735;AFR_AF=0.2572;EUR_AF=0.0726;SAS_AF=0.1084;AA=C|||;VT=SNP
2	185880559	rs62198502	G	A	100	PASS	AC=412;AF=0.0822684;AN=5008;NS=2504;DP=17059;EAS_AF=0.0188;AMR_AF=0.0692;AFR_AF=0.1188;EUR_AF=0.1024;SAS_AF=0.0869;AA=G|||;VT=SNP
2	185881295	rs1429422	A	G	100	PASS	AC=1023;AF=0.204273;AN=5008;NS=2504;DP=16235;EAS_AF=0.0268;AMR_AF=0.0994;AFR_AF=0.5651;EUR_AF=0.0736;SAS_AF=0.1084;AA=G|||;VT=SNP
2	185881678	rs35960173	G	C	100	PASS	AC=462;AF=0.0922524;AN=5008;NS=2504;DP=14465;EAS_AF=0.0179;AMR_AF=0.0778;AFR_AF=0.1505;EUR_AF=0.1054;SAS_AF=0.0869;AA=G|||;VT=SNP
2	185882404	rs13384293	G	A	100	PASS	AC=933;AF=0.186302;AN=5008;NS=2504;DP=10790;EAS_AF=0.0268;AMR_AF=0.0922;AFR_AF=0.5015;EUR_AF=0.0726;SAS_AF=0.1084;AA=A|||;VT=SNP
2	185884768	rs72894975	C	G	100	PASS	AC=150;AF=0.0299521;AN=5008;NS=2504;DP=11439;EAS_AF=0.0149;AMR_AF=0.0259;AFR_AF=0.0197;EUR_AF=0.0477;SAS_AF=0.044;AA=C|||;VT=SNP
2	185886442	rs6730475	C	A	100	PASS	AC=1429;AF=0.285343;AN=5008;NS=2504;DP=14583;EAS_AF=0.0446;AMR_AF=0.1729;AFR_AF=0.6785;EUR_AF=0.1779;SAS_AF=0.1922;AA=A|||;VT=SNP
2	185887898	rs34532936	A	C	100	PASS	AC=459;AF=0.0916534;AN=5008;NS=2504;DP=14988;EAS_AF=0.0179;AMR_AF=0.0778;AFR_AF=0.1505;EUR_AF=0.1054;SAS_AF=0.0838;AA=A|||;VT=SNP
2	185887973	rs72894978	C	G	100	PASS	AC=123;AF=0.0245607;AN=5008;NS=2504;DP=14920;EAS_AF=0.0149;AMR_AF=0.0231;AFR_AF=0.0008;EUR_AF=0.0477;SAS_AF=0.044;AA=C|||;VT=SNP
2	185888026	rs72894979	C	G	100	PASS	AC=152;AF=0.0303514;AN=5008;NS=2504;DP=16296;EAS_AF=0.0149;AMR_AF=0.0288;AFR_AF=0.0197;EUR_AF=0.0477;SAS_AF=0.044;AA=C|||;VT=SNP
2	185888267	rs72894980	A	C	100	PASS	AC=150;AF=0.0299521;AN=5008;NS=2504;DP=16749;EAS_AF=0.0149;AMR_AF=0.0259;AFR_AF=0.0197;EUR_AF=0.0477;SAS_AF=0.044;AA=A|||;VT=SNP
2	185890620	rs35616100	C	T	100	PASS	AC=460;AF=0.091853;AN=5008;NS=2504;DP=13230;EAS_AF=0.0188;AMR_AF=0.0778;AFR_AF=0.1505;EUR_AF=0.1054;SAS_AF=0.0838;AA=C|||;VT=SNP
2	185891667	rs34793964	T	C	100	PASS	AC=408;AF=0.0814696;AN=5008;NS=2504;DP=20604;EAS_AF=0.0179;AMR_AF=0.0692;AFR_AF=0.1188;EUR_AF=0.1024;SAS_AF=0.0838;AA=T|||;VT=SNP
2	185892482	rs35889740	G	A	100	PASS	AC=459;AF=0.0916534;AN=5008;NS=2504;DP=19858;EAS_AF=0.0179;AMR_AF=0.0778;AFR_AF=0.1505;EUR_AF=0.1054;SAS_AF=0.0838;AA=G|||;VT=SNP
2	185893158	rs7600337	T	C	100	PASS	AC=486;AF=0.0970447;AN=5008;NS=2504;DP=15945;EAS_AF=0.0179;AMR_AF=0.0908;AFR_AF=0.1505;EUR_AF=0.1193;SAS_AF=0.0879;AA=T|||;VT=SNP
2	185893692	rs187456748	G	A	100	PASS	AC=153;AF=0.0305511;AN=5008;NS=2504;DP=12689;EAS_AF=0.0159;AMR_AF=0.0288;AFR_AF=0.0197;EUR_AF=0.0477;SAS_AF=0.044;AA=G|||;VT=SNP
2	185896417	rs13017256	G	C	100	PASS	AC=485;AF=0.096845;AN=5008;NS=2504;DP=14921;EAS_AF=0.0179;AMR_AF=0.0908;AFR_AF=0.1505;EUR_AF=0.1183;SAS_AF=0.0879;AA=G|||;VT=SNP
2	185896621	rs13022346	G	T	100	PASS	AC=485;AF=0.096845;AN=5008;NS=2504;DP=14165;EAS_AF=0.0179;AMR_AF=0.0908;AFR_AF=0.1505;EUR_AF=0.1183;SAS_AF=0.0879;AA=G|||;VT=SNP
2	185897668	rs1594165	A	G	100	PASS	AC=151;AF=0.0301518;AN=5008;NS=2504;DP=16048;EAS_AF=0.0159;AMR_AF=0.0259;AFR_AF=0.0197;EUR_AF=0.0477;SAS_AF=0.044;AA=A|||;VT=SNP
2	185900665	rs34839263	G	A	100	PASS	AC=485;AF=0.096845;AN=5008;NS=2504;DP=16071;EAS_AF=0.0179;AMR_AF=0.0908;AFR_AF=0.1505;EUR_AF=0.1203;SAS_AF=0.0859;AA=G|||;VT=SNP
2	185900688	rs72894981	T	C	100	PASS	AC=151;AF=0.0301518;AN=5008;NS=2504;DP=16275;EAS_AF=0.0159;AMR_AF=0.0259;AFR_AF=0.0197;EUR_AF=0.0477;SAS_AF=0.044;AA=T|||;VT=SNP
2	185901048	rs72894983	G	T	100	PASS	AC=151;AF=0.0301518;AN=5008;NS=2504;DP=17827;EAS_AF=0.0159;AMR_AF=0.0259;AFR_AF=0.0197;EUR_AF=0.0477;SAS_AF=0.044;AA=G|||;VT=SNP
2	185903931	rs72894984	C	T	100	PASS	AC=124;AF=0.0247604;AN=5008;NS=2504;DP=18803;EAS_AF=0.0159;AMR_AF=0.0231;AFR_AF=0.0015;EUR_AF=0.0467;SAS_AF=0.044;AA=C|||;VT=SNP
2	185905031	rs263765	A	G	100	PASS	AC=534;AF=0.106629;AN=5008;NS=2504;DP=16754;EAS_AF=0.1121;AMR_AF=0.0937;AFR_AF=0.1067;EUR_AF=0.0775;SAS_AF=0.1401;AA=A|||;VT=SNP
2	185905263	rs10167276	A	C	100	PASS	AC=1436;AF=0.286741;AN=5008;NS=2504;DP=16782;EAS_AF=0.0446;AMR_AF=0.183;AFR_AF=0.6634;EUR_AF=0.1938;SAS_AF=0.1963;AA=C|||;VT=SNP
2	185906047	rs56135141	T	C	100	PASS	AC=150;AF=0.0299521;AN=5008;NS=2504;DP=11558;EAS_AF=0.0159;AMR_AF=0.0259;AFR_AF=0.0197;EUR_AF=0.0467;SAS_AF=0.044;AA=T|||;VT=SNP
2	185906377	rs13428010	T	C	100	PASS	AC=593;AF=0.118411;AN=5008;NS=2504;DP=16417;EAS_AF=0.0268;AMR_AF=0.0735;AFR_AF=0.2542;EUR_AF=0.0726;SAS_AF=0.1084;AA=C|||;VT=SNP
2	185907839	rs79557201	C	G	100	PASS	AC=740;AF=0.147764;AN=5008;NS=2504;DP=17001;EAS_AF=0.1806;AMR_AF=0.1254;AFR_AF=0.0061;EUR_AF=0.2157;SAS_AF=0.2515;AA=C|||;VT=SNP
2	185908326	rs72894992	C	T	100	PASS	AC=150;AF=0.0299521;AN=5008;NS=2504;DP=17894;EAS_AF=0.0159;AMR_AF=0.0259;AFR_AF=0.0197;EUR_AF=0.0467;SAS_AF=0.044;AA=C|||;VT=SNP
2	185909310	rs72894993	C	T	100	PASS	AC=152;AF=0.0303514;AN=5008;NS=2504;DP=12914;EAS_AF=0.0159;AMR_AF=0.0288;AFR_AF=0.0197;EUR_AF=0.0467;SAS_AF=0.044;AA=C|||;VT=SNP
2	185910050	rs13428750	G	A	100	PASS	AC=593;AF=0.118411;AN=5008;NS=2504;DP=16763;EAS_AF=0.0268;AMR_AF=0.0735;AFR_AF=0.2542;EUR_AF=0.0726;SAS_AF=0.1084;AA=A|||;VT=SNP
2	185910985	rs72894995	A	T	100	PASS	AC=152;AF=0.0303514;AN=5008;NS=2504;DP=19407;EAS_AF=0.0159;AMR_AF=0.0288;AFR_AF=0.0197;EUR_AF=0.0467;SAS_AF=0.044;AA=A|||;VT=SNP
2	185911653	rs72894997	T	G	100	PASS	AC=487;AF=0.0972444;AN=5008;NS=2504;DP=17912;EAS_AF=0.0159;AMR_AF=0.0432;AFR_AF=0.2655;EUR_AF=0.0467;SAS_AF=0.044;AA=T|||;VT=SNP
2	185912017	rs13416716	C	T	100	PASS	AC=931;AF=0.185903;AN=5008;NS=2504;DP=15929;EAS_AF=0.0268;AMR_AF=0.0908;AFR_AF=0.5008;EUR_AF=0.0726;SAS_AF=0.1084;AA=C|||;VT=SNP
2	185912119	rs72895000	T	C	100	PASS	AC=123;AF=0.0245607;AN=5008;NS=2504;DP=18670;EAS_AF=0.0159;AMR_AF=0.0231;AFR_AF=0.0008;EUR_AF=0.0467;SAS_AF=0.044;AA=T|||;VT=SNP
2	185915220	rs1429421	T	A	100	PASS	AC=2431;AF=0.485423;AN=5008;NS=2504;DP=16673;EAS_AF=0.7788;AMR_AF=0.6239;AFR_AF=0.062;EUR_AF=0.5944;SAS_AF=0.545;AA=T|||;VT=SNP
2	185915324	rs75082770	A	G	100	PASS	AC=212;AF=0.0423323;AN=5008;NS=2504;DP=16260;EAS_AF=0.0744;AMR_AF=0.0029;AFR_AF=0.0008;EUR_AF=0.0288;SAS_AF=0.1074;AA=A|||;VT=SNP
2	185916620	rs72896903	G	A	100	PASS	AC=523;AF=0.104433;AN=5008;NS=2504;DP=14811;EAS_AF=0.0159;AMR_AF=0.049;AFR_AF=0.2897;EUR_AF=0.0467;SAS_AF=0.044;AA=G|||;VT=SNP
2	185916679	rs62198511	C	T	100	PASS	AC=436;AF=0.0870607;AN=5008;NS=2504;DP=15456;EAS_AF=0.0179;AMR_AF=0.0821;AFR_AF=0.1188;EUR_AF=0.1173;SAS_AF=0.0879;AA=C|||;VT=SNP
2	185916993	rs72896904	T	A	100	PASS	AC=935;AF=0.186701;AN=5008;NS=2504;DP=14681;EAS_AF=0.0268;AMR_AF=0.0908;AFR_AF=0.5038;EUR_AF=0.0726;SAS_AF=0.1084;AA=A|||;VT=SNP
2	185917119	rs72896905	A	C	100	PASS	AC=935;AF=0.186701;AN=5008;NS=2504;DP=13870;EAS_AF=0.0268;AMR_AF=0.0908;AFR_AF=0.5038;EUR_AF=0.0726;SAS_AF=0.1084;AA=C|||;VT=SNP
2	185917475	rs11884425	G	A	100	PASS	AC=935;AF=0.186701;AN=5008;NS=2504;DP=17201;EAS_AF=0.0268;AMR_AF=0.0908;AFR_AF=0.5038;EUR_AF=0.0726;SAS_AF=0.1084;AA=A|||;VT=SNP
2	185920748	rs59173308	G	A	100	PASS	AC=491;AF=0.0980431;AN=5008;NS=2504;DP=16438;EAS_AF=0.0159;AMR_AF=0.0432;AFR_AF=0.2685;EUR_AF=0.0467;SAS_AF=0.044;AA=G|||;VT=SNP
2	185921692	rs263771	C	A	100	PASS	AC=916;AF=0.182907;AN=5008;NS=2504;DP=16996;EAS_AF=0.1766;AMR_AF=0.1758;AFR_AF=0.1135;EUR_AF=0.2117;SAS_AF=0.2587;AA=c|||;VT=SNP
2	185923856	rs4479395	G	A	100	PASS	AC=523;AF=0.104433;AN=5008;NS=2504;DP=19775;EAS_AF=0.0149;AMR_AF=0.0461;AFR_AF=0.292;EUR_AF=0.0467;SAS_AF=0.044;AA=G|||;VT=SNP
2	185926085	rs17438478	C	T	100	PASS	AC=488;AF=0.0974441;AN=5008;NS=2504;DP=15609;EAS_AF=0.0179;AMR_AF=0.0908;AFR_AF=0.149;EUR_AF=0.1203;SAS_AF=0.091;AA=T|||;VT=SNP
2	185926285	rs17584976	G	C	100	PASS	AC=1608;AF=0.321086;AN=5008;NS=2504;DP=16860;EAS_AF=0.4296;AMR_AF=0.3545;AFR_AF=0.0507;EUR_AF=0.4563;SAS_AF=0.4121;AA=G|||;VT=SNP
2	185926922	rs1429426	T	C	100	PASS	AC=489;AF=0.0976438;AN=5008;NS=2504;DP=18368;EAS_AF=0.0149;AMR_AF=0.0432;AFR_AF=0.2678;EUR_AF=0.0467;SAS_AF=0.044;AA=T|||;VT=SNP
2	185928832	rs34512414	C	T	100	PASS	AC=502;AF=0.10024;AN=5008;NS=2504;DP=16241;EAS_AF=0.0179;AMR_AF=0.0951;AFR_AF=0.1596;EUR_AF=0.1203;SAS_AF=0.0879;AA=C|||;VT=SNP
2	185929179	rs72896913	C	T	100	PASS	AC=931;AF=0.185903;AN=5008;NS=2504;DP=14105;EAS_AF=0.0258;AMR_AF=0.0893;AFR_AF=0.5023;EUR_AF=0.0726;SAS_AF=0.1084;AA=T|||;VT=SNP
2	185929365	rs34075879	A	G	100	PASS	AC=494;AF=0.0986422;AN=5008;NS=2504;DP=14858;EAS_AF=0.0179;AMR_AF=0.0965;AFR_AF=0.1589;EUR_AF=0.1123;SAS_AF=0.0879;AA=A|||;VT=SNP
2	185930659	rs965472	A	G	100	PASS	AC=437;AF=0.0872604;AN=5008;NS=2504;DP=17744;EAS_AF=0.0188;AMR_AF=0.0821;AFR_AF=0.1188;EUR_AF=0.1173;SAS_AF=0.0879;AA=T|||;VT=SNP
2	185932256	rs6752032	G	T	100	PASS	AC=849;AF=0.169529;AN=5008;NS=2504;DP=12204;EAS_AF=0.0714;AMR_AF=0.1282;AFR_AF=0.2315;EUR_AF=0.1909;SAS_AF=0.1943;AA=G|||;VT=SNP
2	185932315	rs263767	C	T	100	PASS	AC=3471;AF=0.693091;AN=5008;NS=2504;DP=12426;EAS_AF=0.7728;AMR_AF=0.7896;AFR_AF=0.5794;EUR_AF=0.7515;SAS_AF=0.636;AA=T|||;VT=SNP
2	185932585	rs71430172	C	T	100	PASS	AC=808;AF=0.161342;AN=5008;NS=2504;DP=7875;EAS_AF=0.0298;AMR_AF=0.1009;AFR_AF=0.3752;EUR_AF=0.1133;SAS_AF=0.1002;AA=C|||;VT=SNP
2	185933948	rs13420259	T	C	100	PASS	AC=2752;AF=0.549521;AN=5008;NS=2504;DP=17496;EAS_AF=0.7718;AMR_AF=0.6671;AFR_AF=0.239;EUR_AF=0.6083;SAS_AF=0.5961;AA=C|||;VT=SNP
2	185935405	rs17584997	G	A	100	PASS	AC=754;AF=0.150559;AN=5008;NS=2504;DP=19739;EAS_AF=0.3095;AMR_AF=0.2565;AFR_AF=0.0061;EUR_AF=0.161;SAS_AF=0.0961;AA=G|||;VT=SNP
2	185937040	rs1483247	C	T	100	PASS	AC=401;AF=0.0800719;AN=5008;NS=2504;DP=13988;EAS_AF=0.0625;AMR_AF=0.0821;AFR_AF=0.0061;EUR_AF=0.1521;SAS_AF=0.1227;AA=C|||;VT=SNP
2	185938738	rs13424692	G	A	100	PASS	AC=1197;AF=0.239018;AN=5008;NS=2504;DP=13055;EAS_AF=0.1796;AMR_AF=0.1902;AFR_AF=0.2988;EUR_AF=0.2286;SAS_AF=0.2648;AA=g|||;VT=SNP
2	185939607	rs35451319	T	C	100	PASS	AC=546;AF=0.109026;AN=5008;NS=2504;DP=17328;EAS_AF=0.0298;AMR_AF=0.098;AFR_AF=0.1641;EUR_AF=0.1203;SAS_AF=0.1125;AA=T|||;VT=SNP
2	185941957	rs4143561	A	G	100	PASS	AC=3782;AF=0.755192;AN=5008;NS=2504;DP=12866;EAS_AF=0.9534;AMR_AF=0.8256;AFR_AF=0.5098;EUR_AF=0.8042;SAS_AF=0.7822;AA=G|||;VT=SNP
2	185943483	rs10165431	T	C	100	PASS	AC=1088;AF=0.217252;AN=5008;NS=2504;DP=17529;EAS_AF=0.1796;AMR_AF=0.1686;AFR_AF=0.2693;EUR_AF=0.1799;SAS_AF=0.2587;AA=T|||;VT=SNP
2	185944434	rs75493215	T	C	100	PASS	AC=1088;AF=0.217252;AN=5008;NS=2504;DP=8851;EAS_AF=0.1796;AMR_AF=0.1686;AFR_AF=0.2693;EUR_AF=0.1799;SAS_AF=0.2587;AA=T|||;VT=SNP
2	185944619	rs4667010	G	A	100	PASS	AC=2427;AF=0.484625;AN=5008;NS=2504;DP=10758;EAS_AF=0.7728;AMR_AF=0.6239;AFR_AF=0.059;EUR_AF=0.6223;SAS_AF=0.5225;AA=G|||;VT=SNP
2	185946827	rs10497663	T	C	100	PASS	AC=1088;AF=0.217252;AN=5008;NS=2504;DP=17429;EAS_AF=0.1796;AMR_AF=0.1686;AFR_AF=0.2693;EUR_AF=0.1799;SAS_AF=0.2587;AA=T|||;VT=SNP
2	185947625	rs4667012	A	G	100	PASS	AC=2530;AF=0.505192;AN=5008;NS=2504;DP=20693;EAS_AF=0.7738;AMR_AF=0.6369;AFR_AF=0.1263;EUR_AF=0.6262;SAS_AF=0.5225;AA=A|||;VT=SNP
2	185948301	rs17438590	T	A	100	PASS	AC=329;AF=0.0656949;AN=5008;NS=2504;DP=17140;EAS_AF=0.0625;AMR_AF=0.062;AFR_AF=0.0061;EUR_AF=0.0994;SAS_AF=0.1176;AA=T|||;VT=SNP
2	185949321	rs58794562	A	T	100	PASS	AC=328;AF=0.0654952;AN=5008;NS=2504;DP=17883;EAS_AF=0.0625;AMR_AF=0.062;AFR_AF=0.0061;EUR_AF=0.0994;SAS_AF=0.1166;AA=A|||;VT=SNP
2	185949889	rs10188385	T	C	100	PASS	AC=1213;AF=0.242212;AN=5008;NS=2504;DP=21884;EAS_AF=0.1796;AMR_AF=0.1873;AFR_AF=0.3525;EUR_AF=0.1809;SAS_AF=0.2597;AA=T|||;VT=SNP
2	185950120	rs112496053	T	G	100	PASS	AC=1089;AF=0.217452;AN=5008;NS=2504;DP=17514;EAS_AF=0.1796;AMR_AF=0.1686;AFR_AF=0.27;EUR_AF=0.1799;SAS_AF=0.2587;AA=T|||;VT=SNP
2	185952048	rs57684299	C	T	100	PASS	AC=1088;AF=0.217252;AN=5008;NS=2504;DP=17999;EAS_AF=0.1796;AMR_AF=0.1686;AFR_AF=0.2693;EUR_AF=0.1799;SAS_AF=0.2587;AA=C|||;VT=SNP
2	185952055	rs6727780	T	A	100	PASS	AC=832;AF=0.166134;AN=5008;NS=2504;DP=18095;EAS_AF=0.0298;AMR_AF=0.1095;AFR_AF=0.3737;EUR_AF=0.1213;SAS_AF=0.1125;AA=T|||;VT=SNP
2	185952716	rs1021147	G	T	100	PASS	AC=3781;AF=0.754992;AN=5008;NS=2504;DP=18210;EAS_AF=0.9534;AMR_AF=0.8271;AFR_AF=0.5068;EUR_AF=0.8062;SAS_AF=0.7822;AA=T|||;VT=SNP
2	185955887	rs62198545	G	A	100	PASS	AC=2412;AF=0.481629;AN=5008;NS=2504;DP=19797;EAS_AF=0.7738;AMR_AF=0.621;AFR_AF=0.0484;EUR_AF=0.6223;SAS_AF=0.5225;AA=G|||;VT=SNP
2	185957703	rs13028743	C	T	100	PASS	AC=461;AF=0.0920527;AN=5008;NS=2504;DP=16504;EAS_AF=0.0298;AMR_AF=0.0893;AFR_AF=0.1044;EUR_AF=0.1203;SAS_AF=0.1125;AA=C|||;VT=SNP
2	185961611	rs1813004	T	C	100	PASS	AC=2412;AF=0.481629;AN=5008;NS=2504;DP=15655;EAS_AF=0.7738;AMR_AF=0.621;AFR_AF=0.0477;EUR_AF=0.6233;SAS_AF=0.5225;AA=T|||;VT=SNP
2	185962398	rs73045229	G	T	100	PASS	AC=1090;AF=0.217652;AN=5008;NS=2504;DP=14979;EAS_AF=0.1796;AMR_AF=0.1686;AFR_AF=0.2708;EUR_AF=0.1799;SAS_AF=0.2587;AA=G|||;VT=SNP
2	185963522	rs13429081	A	T	100	PASS	AC=1126;AF=0.22484;AN=5008;NS=2504;DP=17760;EAS_AF=0.1796;AMR_AF=0.17;AFR_AF=0.2973;EUR_AF=0.1799;SAS_AF=0.2587;AA=A|||;VT=SNP
2	185963583	rs2128737	T	C	100	PASS	AC=1004;AF=0.200479;AN=5008;NS=2504;DP=18570;EAS_AF=0.0417;AMR_AF=0.1383;AFR_AF=0.4123;EUR_AF=0.1431;SAS_AF=0.181;AA=T|||;VT=SNP
2	185964345	rs10211053	A	C	100	PASS	AC=3782;AF=0.755192;AN=5008;NS=2504;DP=15744;EAS_AF=0.9534;AMR_AF=0.8256;AFR_AF=0.5083;EUR_AF=0.8072;SAS_AF=0.7812;AA=C|||;VT=SNP
2	185967505	rs13033238	T	C	100	PASS	AC=514;AF=0.102636;AN=5008;NS=2504;DP=17382;EAS_AF=0.0298;AMR_AF=0.0922;AFR_AF=0.143;EUR_AF=0.1203;SAS_AF=0.1125;AA=T|||;VT=SNP
2	185969146	rs62198546	G	T	100	PASS	AC=2531;AF=0.505391;AN=5008;NS=2504;DP=16564;EAS_AF=0.7738;AMR_AF=0.6369;AFR_AF=0.1263;EUR_AF=0.6272;SAS_AF=0.5225;AA=G|||;VT=SNP
2	185969194	rs10204328	G	A	100	PASS	AC=2657;AF=0.530551;AN=5008;NS=2504;DP=16490;EAS_AF=0.7738;AMR_AF=0.6556;AFR_AF=0.211;EUR_AF=0.6272;SAS_AF=0.5235;AA=A|||;VT=SNP
2	185970242	rs1483253	G	A	100	PASS	AC=464;AF=0.0926518;AN=5008;NS=2504;DP=18785;EAS_AF=0.0317;AMR_AF=0.0893;AFR_AF=0.1051;EUR_AF=0.1203;SAS_AF=0.1125;AA=G|||;VT=SNP
2	185973252	rs1601070	G	C	100	PASS	AC=2411;AF=0.48143;AN=5008;NS=2504;DP=18257;EAS_AF=0.7728;AMR_AF=0.621;AFR_AF=0.0477;EUR_AF=0.6233;SAS_AF=0.5225;AA=G|||;VT=SNP
2	185973282	rs1601071	G	A	100	PASS	AC=2411;AF=0.48143;AN=5008;NS=2504;DP=18430;EAS_AF=0.7728;AMR_AF=0.621;AFR_AF=0.0477;EUR_AF=0.6233;SAS_AF=0.5225;AA=G|||;VT=SNP
2	185974770	rs10931159	C	T	100	PASS	AC=2655;AF=0.530152;AN=5008;NS=2504;DP=20811;EAS_AF=0.7738;AMR_AF=0.6585;AFR_AF=0.2095;EUR_AF=0.6262;SAS_AF=0.5225;AA=T|||;VT=SNP
2	185976303	rs6725035	T	C	100	PASS	AC=2655;AF=0.530152;AN=5008;NS=2504;DP=17098;EAS_AF=0.7738;AMR_AF=0.6556;AFR_AF=0.211;EUR_AF=0.6262;SAS_AF=0.5225;AA=C|||;VT=SNP
2	185976478	rs6738633	A	T	100	PASS	AC=2655;AF=0.530152;AN=5008;NS=2504;DP=15511;EAS_AF=0.7738;AMR_AF=0.6556;AFR_AF=0.211;EUR_AF=0.6262;SAS_AF=0.5225;AA=T|||;VT=SNP
2	185977366	rs13384132	G	A	100	PASS	AC=1087;AF=0.217053;AN=5008;NS=2504;DP=13109;EAS_AF=0.1776;AMR_AF=0.1657;AFR_AF=0.27;EUR_AF=0.1809;SAS_AF=0.2597;AA=G|||;VT=SNP
2	185980515	rs7590570	T	A	100	PASS	AC=858;AF=0.171326;AN=5008;NS=2504;DP=15650;EAS_AF=0.0317;AMR_AF=0.111;AFR_AF=0.3888;EUR_AF=0.1233;SAS_AF=0.1135;AA=T|||;VT=SNP
2	185981977	rs12987273	G	T	100	PASS	AC=464;AF=0.0926518;AN=5008;NS=2504;DP=18539;EAS_AF=0.0317;AMR_AF=0.0893;AFR_AF=0.1051;EUR_AF=0.1203;SAS_AF=0.1125;AA=G|||;VT=SNP
2	185983183	rs10931160	T	C	100	PASS	AC=2651;AF=0.529353;AN=5008;NS=2504;DP=15538;EAS_AF=0.7738;AMR_AF=0.6556;AFR_AF=0.2103;EUR_AF=0.6262;SAS_AF=0.5194;AA=C|||;VT=SNP
2	185983551	rs13021573	T	G	100	PASS	AC=833;AF=0.166334;AN=5008;NS=2504;DP=15588;EAS_AF=0.0317;AMR_AF=0.1081;AFR_AF=0.3737;EUR_AF=0.1213;SAS_AF=0.1125;AA=T|||;VT=SNP
2	185984976	rs144161862	C	A	100	PASS	AC=284;AF=0.0567093;AN=5008;NS=2504;DP=21184;EAS_AF=0.0317;AMR_AF=0.0749;AFR_AF=0.003;EUR_AF=0.0934;SAS_AF=0.1043;AA=c|||;VT=SNP
2	185987048	rs34159128	C	T	100	PASS	AC=283;AF=0.0565096;AN=5008;NS=2504;DP=17000;EAS_AF=0.0317;AMR_AF=0.0749;AFR_AF=0.003;EUR_AF=0.0924;SAS_AF=0.1043;AA=C|||;VT=SNP
2	185988017	rs4667013	T	A	100	PASS	AC=3777;AF=0.754193;AN=5008;NS=2504;DP=20105;EAS_AF=0.9504;AMR_AF=0.8228;AFR_AF=0.5068;EUR_AF=0.8091;SAS_AF=0.7812;AA=A|||;VT=SNP
2	185988018	rs4666671	C	G	100	PASS	AC=3777;AF=0.754193;AN=5008;NS=2504;DP=20173;EAS_AF=0.9504;AMR_AF=0.8228;AFR_AF=0.5068;EUR_AF=0.8091;SAS_AF=0.7812;AA=G|||;VT=SNP
2	185991146	rs959130	A	G	100	PASS	AC=2531;AF=0.505391;AN=5008;NS=2504;DP=14450;EAS_AF=0.7738;AMR_AF=0.6383;AFR_AF=0.1263;EUR_AF=0.6262;SAS_AF=0.5225;AA=A|||;VT=SNP
2	185992567	rs4667014	T	C	100	PASS	AC=2532;AF=0.505591;AN=5008;NS=2504;DP=18580;EAS_AF=0.7738;AMR_AF=0.6383;AFR_AF=0.1263;EUR_AF=0.6272;SAS_AF=0.5225;AA=T|||;VT=SNP
2	185992761	rs12991795	C	T	100	PASS	AC=486;AF=0.0970447;AN=5008;NS=2504;DP=16859;EAS_AF=0.0317;AMR_AF=0.0922;AFR_AF=0.1203;EUR_AF=0.1203;SAS_AF=0.1125;AA=C|||;VT=SNP
2	185994883	rs13392265	C	T	100	PASS	AC=2657;AF=0.530551;AN=5008;NS=2504;DP=15454;EAS_AF=0.7738;AMR_AF=0.6585;AFR_AF=0.211;EUR_AF=0.6262;SAS_AF=0.5225;AA=T|||;VT=SNP
2	185995464	rs16826468	T	C	100	PASS	AC=1084;AF=0.216454;AN=5008;NS=2504;DP=15069;EAS_AF=0.1776;AMR_AF=0.1643;AFR_AF=0.2693;EUR_AF=0.1809;SAS_AF=0.2587;AA=T|||;VT=SNP
2	185995792	rs1483232	G	A	100	PASS	AC=1085;AF=0.216653;AN=5008;NS=2504;DP=16206;EAS_AF=0.1776;AMR_AF=0.1643;AFR_AF=0.27;EUR_AF=0.1809;SAS_AF=0.2587;AA=G|||;VT=SNP
2	185997389	rs12615985	G	A	100	PASS	AC=2532;AF=0.505591;AN=5008;NS=2504;DP=11204;EAS_AF=0.7738;AMR_AF=0.6398;AFR_AF=0.1263;EUR_AF=0.6262;SAS_AF=0.5225;AA=G|||;VT=SNP
2	185998085	rs12470085	C	T	100	PASS	AC=2510;AF=0.501198;AN=5008;NS=2504;DP=18991;EAS_AF=0.756;AMR_AF=0.6383;AFR_AF=0.1263;EUR_AF=0.6262;SAS_AF=0.5194;AA=C|||;VT=SNP
2	186001083	rs12988166	T	A	100	PASS	AC=1011;AF=0.201877;AN=5008;NS=2504;DP=15718;EAS_AF=0.0437;AMR_AF=0.1383;AFR_AF=0.4138;EUR_AF=0.1431;SAS_AF=0.184;AA=T|||;VT=SNP
2	186003232	rs62198550	A	G	100	PASS	AC=2510;AF=0.501198;AN=5008;NS=2504;DP=16463;EAS_AF=0.756;AMR_AF=0.6383;AFR_AF=0.1263;EUR_AF=0.6262;SAS_AF=0.5194;AA=A|||;VT=SNP
2	186007214	rs6742147	A	G	100	PASS	AC=2394;AF=0.478035;AN=5008;NS=2504;DP=9607;EAS_AF=0.756;AMR_AF=0.6254;AFR_AF=0.0484;EUR_AF=0.6223;SAS_AF=0.5194;AA=A|||;VT=SNP
2	186007282	rs28659997	G	A	100	PASS	AC=1105;AF=0.220647;AN=5008;NS=2504;DP=12084;EAS_AF=0.1954;AMR_AF=0.1643;AFR_AF=0.2693;EUR_AF=0.1809;SAS_AF=0.2618;AA=G|||;VT=SNP
2	186007591	rs6742605	A	T	100	PASS	AC=3773;AF=0.753395;AN=5008;NS=2504;DP=17190;EAS_AF=0.9514;AMR_AF=0.8228;AFR_AF=0.5045;EUR_AF=0.8072;SAS_AF=0.7812;AA=T|||;VT=SNP
2	186007621	rs4017483	T	C	100	PASS	AC=2512;AF=0.501597;AN=5008;NS=2504;DP=17089;EAS_AF=0.756;AMR_AF=0.6383;AFR_AF=0.1271;EUR_AF=0.6272;SAS_AF=0.5194;AA=T|||;VT=SNP
2	186010475	rs1483235	A	G	100	PASS	AC=3775;AF=0.753794;AN=5008;NS=2504;DP=17287;EAS_AF=0.9514;AMR_AF=0.8228;AFR_AF=0.5061;EUR_AF=0.8072;SAS_AF=0.7812;AA=G|||;VT=SNP
2	186011487	rs11901829	T	C	100	PASS	AC=835;AF=0.166733;AN=5008;NS=2504;DP=14361;EAS_AF=0.0317;AMR_AF=0.1081;AFR_AF=0.3752;EUR_AF=0.1213;SAS_AF=0.1125;AA=T|||;VT=SNP
2	186011568	rs1483238	T	C	100	PASS	AC=3773;AF=0.753395;AN=5008;NS=2504;DP=13366;EAS_AF=0.9514;AMR_AF=0.8228;AFR_AF=0.5045;EUR_AF=0.8072;SAS_AF=0.7812;AA=C|||;VT=SNP
2	186012962	rs2369933	T	G	100	PASS	AC=1104;AF=0.220447;AN=5008;NS=2504;DP=12292;EAS_AF=0.1944;AMR_AF=0.1643;AFR_AF=0.2693;EUR_AF=0.1809;SAS_AF=0.2618;AA=T|||;VT=SNP
2	186015718	rs62198551	G	A	100	PASS	AC=1720;AF=0.34345;AN=5008;NS=2504;DP=15434;EAS_AF=0.4206;AMR_AF=0.3775;AFR_AF=0.1339;EUR_AF=0.4523;SAS_AF=0.411;AA=A|||;VT=SNP
2	186016164	rs55673043	G	T	100	PASS	AC=1699;AF=0.339257;AN=5008;NS=2504;DP=16885;EAS_AF=0.4206;AMR_AF=0.3732;AFR_AF=0.1203;EUR_AF=0.4523;SAS_AF=0.411;AA=G|||;VT=SNP
2	186016192	rs55943397	A	G	100	PASS	AC=1582;AF=0.315895;AN=5008;NS=2504;DP=17073;EAS_AF=0.4206;AMR_AF=0.3588;AFR_AF=0.0424;EUR_AF=0.4483;SAS_AF=0.411;AA=A|||;VT=SNP
2	186016474	rs112047269	T	C	100	PASS	AC=355;AF=0.0708866;AN=5008;NS=2504;DP=19201;EAS_AF=0.0595;AMR_AF=0.062;AFR_AF=0.0061;EUR_AF=0.1004;SAS_AF=0.1462;AA=T|||;VT=SNP
2	186017005	rs10803980	T	C	100	PASS	AC=917;AF=0.183107;AN=5008;NS=2504;DP=15891;EAS_AF=0.3393;AMR_AF=0.2795;AFR_AF=0.0756;EUR_AF=0.174;SAS_AF=0.1084;AA=T|||;VT=SNP
2	186018042	rs4666672	T	C	100	PASS	AC=915;AF=0.182708;AN=5008;NS=2504;DP=10399;EAS_AF=0.3393;AMR_AF=0.2795;AFR_AF=0.0741;EUR_AF=0.174;SAS_AF=0.1084;AA=T|||;VT=SNP
2	186018899	rs67146203	G	A	100	PASS	AC=822;AF=0.164137;AN=5008;NS=2504;DP=14467;EAS_AF=0.3393;AMR_AF=0.2651;AFR_AF=0.0113;EUR_AF=0.174;SAS_AF=0.1084;AA=G|||;VT=SNP
2	186019485	rs10184607	T	A	100	PASS	AC=1098;AF=0.219249;AN=5008;NS=2504;DP=18554;EAS_AF=0.1905;AMR_AF=0.1643;AFR_AF=0.2693;EUR_AF=0.1809;SAS_AF=0.2597;AA=T|||;VT=SNP
2	186021324	rs2170692	A	C	100	PASS	AC=914;AF=0.182508;AN=5008;NS=2504;DP=16152;EAS_AF=0.3383;AMR_AF=0.2795;AFR_AF=0.0741;EUR_AF=0.174;SAS_AF=0.1084;AA=A|||;VT=SNP
2	186022411	rs6732092	G	A	100	PASS	AC=3751;AF=0.749002;AN=5008;NS=2504;DP=15402;EAS_AF=0.9514;AMR_AF=0.8228;AFR_AF=0.4871;EUR_AF=0.8101;SAS_AF=0.7791;AA=A|||;VT=SNP
2	186022709	rs1351711	G	A	100	PASS	AC=881;AF=0.175919;AN=5008;NS=2504;DP=16350;EAS_AF=0.1915;AMR_AF=0.1455;AFR_AF=0.115;EUR_AF=0.1799;SAS_AF=0.2597;AA=G|||;VT=SNP
2	186023261	rs11675150	C	T	100	PASS	AC=1676;AF=0.334665;AN=5008;NS=2504;DP=14716;EAS_AF=0.4216;AMR_AF=0.3718;AFR_AF=0.1029;EUR_AF=0.4523;SAS_AF=0.411;AA=-|||;VT=SNP
2	186023356	rs13410908	A	G	100	PASS	AC=1101;AF=0.219848;AN=5008;NS=2504;DP=14267;EAS_AF=0.1915;AMR_AF=0.1643;AFR_AF=0.2693;EUR_AF=0.1809;SAS_AF=0.2618;AA=A|||;VT=SNP
2	186024388	rs9808014	G	A	100	PASS	AC=1120;AF=0.223642;AN=5008;NS=2504;DP=13086;EAS_AF=0.1915;AMR_AF=0.1686;AFR_AF=0.2821;EUR_AF=0.1819;SAS_AF=0.2597;AA=G|||;VT=SNP
2	186024735	rs11678036	C	T	100	PASS	AC=2803;AF=0.559704;AN=5008;NS=2504;DP=14611;EAS_AF=0.6131;AMR_AF=0.5432;AFR_AF=0.3873;EUR_AF=0.6332;SAS_AF=0.6738;AA=T|||;VT=SNP
2	186025045	rs10174154	G	A	100	PASS	AC=1119;AF=0.223442;AN=5008;NS=2504;DP=13428;EAS_AF=0.1915;AMR_AF=0.1686;AFR_AF=0.2821;EUR_AF=0.1809;SAS_AF=0.2597;AA=G|||;VT=SNP
2	186025072	rs72896988	A	T	100	PASS	AC=1676;AF=0.334665;AN=5008;NS=2504;DP=13876;EAS_AF=0.4216;AMR_AF=0.3718;AFR_AF=0.1029;EUR_AF=0.4523;SAS_AF=0.411;AA=A|||;VT=SNP
2	186025080	rs10173994	C	T	100	PASS	AC=1120;AF=0.223642;AN=5008;NS=2504;DP=14118;EAS_AF=0.1915;AMR_AF=0.17;AFR_AF=0.2821;EUR_AF=0.1809;SAS_AF=0.2597;AA=T|||;VT=SNP
2	186025368	rs9288109	T	C	100	PASS	AC=1121;AF=0.223842;AN=5008;NS=2504;DP=16028;EAS_AF=0.1915;AMR_AF=0.1686;AFR_AF=0.2821;EUR_AF=0.1809;SAS_AF=0.2618;AA=T|||;VT=SNP
2	186025482	rs9288110	T	C	100	PASS	AC=1121;AF=0.223842;AN=5008;NS=2504;DP=17739;EAS_AF=0.1915;AMR_AF=0.1686;AFR_AF=0.2821;EUR_AF=0.1809;SAS_AF=0.2618;AA=T|||;VT=SNP
2	186025521	rs13418284	A	G	100	PASS	AC=1121;AF=0.223842;AN=5008;NS=2504;DP=17286;EAS_AF=0.1915;AMR_AF=0.1686;AFR_AF=0.2821;EUR_AF=0.1809;SAS_AF=0.2618;AA=G|||;VT=SNP
2	186025545	rs2887591	G	A	100	PASS	AC=1120;AF=0.223642;AN=5008;NS=2504;DP=17070;EAS_AF=0.1915;AMR_AF=0.1686;AFR_AF=0.2829;EUR_AF=0.1809;SAS_AF=0.2597;AA=A|||;VT=SNP
2	186025887	rs2128735	T	A	100	PASS	AC=1119;AF=0.223442;AN=5008;NS=2504;DP=15216;EAS_AF=0.1915;AMR_AF=0.1686;AFR_AF=0.2821;EUR_AF=0.1809;SAS_AF=0.2597;AA=A|||;VT=SNP
2	186027175	rs78205749	T	C	100	PASS	AC=153;AF=0.0305511;AN=5008;NS=2504;DP=18370;EAS_AF=0.003;AMR_AF=0.0317;AFR_AF=0.003;EUR_AF=0.0686;SAS_AF=0.0562;AA=T|||;VT=SNP
2	186027367	rs73045259	C	A	100	PASS	AC=1122;AF=0.224042;AN=5008;NS=2504;DP=17844;EAS_AF=0.1915;AMR_AF=0.1715;AFR_AF=0.2814;EUR_AF=0.1829;SAS_AF=0.2597;AA=C|||;VT=SNP
2	186029131	rs73045260	C	A	100	PASS	AC=1123;AF=0.224241;AN=5008;NS=2504;DP=15718;EAS_AF=0.1915;AMR_AF=0.1715;AFR_AF=0.2821;EUR_AF=0.1829;SAS_AF=0.2597;AA=A|||;VT=SNP
2	186029289	rs59660701	C	T	100	PASS	AC=1122;AF=0.224042;AN=5008;NS=2504;DP=12370;EAS_AF=0.1915;AMR_AF=0.1715;AFR_AF=0.2814;EUR_AF=0.1829;SAS_AF=0.2597;AA=C|||;VT=SNP
2	186029326	rs13432460	A	G	100	PASS	AC=1122;AF=0.224042;AN=5008;NS=2504;DP=12500;EAS_AF=0.1915;AMR_AF=0.1715;AFR_AF=0.2814;EUR_AF=0.1829;SAS_AF=0.2597;AA=G|||;VT=SNP
2	186029481	rs13420749	T	C	100	PASS	AC=1123;AF=0.224241;AN=5008;NS=2504;DP=11394;EAS_AF=0.1915;AMR_AF=0.1715;AFR_AF=0.2814;EUR_AF=0.1839;SAS_AF=0.2597;AA=t|||;VT=SNP
2	186029653	rs1038357	T	G	100	PASS	AC=1122;AF=0.224042;AN=5008;NS=2504;DP=18290;EAS_AF=0.1915;AMR_AF=0.1715;AFR_AF=0.2814;EUR_AF=0.1829;SAS_AF=0.2597;AA=G|||;VT=SNP
2	186029742	rs1038358	A	G	100	PASS	AC=1104;AF=0.220447;AN=5008;NS=2504;DP=17425;EAS_AF=0.1915;AMR_AF=0.17;AFR_AF=0.2685;EUR_AF=0.1829;SAS_AF=0.2597;AA=A|||;VT=SNP
2	186029968	rs1038359	T	C	100	PASS	AC=1104;AF=0.220447;AN=5008;NS=2504;DP=17329;EAS_AF=0.1915;AMR_AF=0.17;AFR_AF=0.2685;EUR_AF=0.1829;SAS_AF=0.2597;AA=T|||;VT=SNP
2	186030052	rs2369934	A	C	100	PASS	AC=1122;AF=0.224042;AN=5008;NS=2504;DP=17053;EAS_AF=0.1915;AMR_AF=0.1715;AFR_AF=0.2814;EUR_AF=0.1829;SAS_AF=0.2597;AA=A|||;VT=SNP
2	186030599	rs13419830	A	G	100	PASS	AC=1125;AF=0.224641;AN=5008;NS=2504;DP=12020;EAS_AF=0.1915;AMR_AF=0.1715;AFR_AF=0.2837;EUR_AF=0.1829;SAS_AF=0.2597;AA=G|||;VT=SNP
2	186030629	rs13407979	T	C	100	PASS	AC=1102;AF=0.220048;AN=5008;NS=2504;DP=11323;EAS_AF=0.1915;AMR_AF=0.1671;AFR_AF=0.2685;EUR_AF=0.1829;SAS_AF=0.2597;AA=T|||;VT=SNP
2	186031380	rs1038360	T	C	100	PASS	AC=1104;AF=0.220447;AN=5008;NS=2504;DP=16200;EAS_AF=0.1915;AMR_AF=0.17;AFR_AF=0.2685;EUR_AF=0.1829;SAS_AF=0.2597;AA=T|||;VT=SNP
2	186031490	rs1038361	G	A	100	PASS	AC=1122;AF=0.224042;AN=5008;NS=2504;DP=17293;EAS_AF=0.1915;AMR_AF=0.1715;AFR_AF=0.2814;EUR_AF=0.1829;SAS_AF=0.2597;AA=A|||;VT=SNP
2	186031626	rs6704753	T	C	100	PASS	AC=1104;AF=0.220447;AN=5008;NS=2504;DP=16149;EAS_AF=0.1915;AMR_AF=0.17;AFR_AF=0.2685;EUR_AF=0.1829;SAS_AF=0.2597;AA=T|||;VT=SNP
2	186032667	rs58141156	A	G	100	PASS	AC=1101;AF=0.219848;AN=5008;NS=2504;DP=18225;EAS_AF=0.1915;AMR_AF=0.1657;AFR_AF=0.2685;EUR_AF=0.1829;SAS_AF=0.2597;AA=A|||;VT=SNP
2	186032938	rs56697973	G	T	100	PASS	AC=1105;AF=0.220647;AN=5008;NS=2504;DP=16410;EAS_AF=0.1944;AMR_AF=0.1671;AFR_AF=0.2685;EUR_AF=0.1829;SAS_AF=0.2597;AA=G|||;VT=SNP
2	186033255	rs62198554	T	A	100	PASS	AC=1558;AF=0.311102;AN=5008;NS=2504;DP=14930;EAS_AF=0.4187;AMR_AF=0.3386;AFR_AF=0.059;EUR_AF=0.4225;SAS_AF=0.407;AA=T|||;VT=SNP
2	186035745	rs1483241	T	C	100	PASS	AC=1110;AF=0.221645;AN=5008;NS=2504;DP=15653;EAS_AF=0.1954;AMR_AF=0.1686;AFR_AF=0.27;EUR_AF=0.1839;SAS_AF=0.2597;AA=T|||;VT=SNP
2	186036124	rs62198555	G	T	100	PASS	AC=1529;AF=0.305312;AN=5008;NS=2504;DP=14852;EAS_AF=0.4177;AMR_AF=0.3343;AFR_AF=0.0401;EUR_AF=0.4235;SAS_AF=0.4059;AA=G|||;VT=SNP
2	186036552	rs67792245	C	T	100	PASS	AC=911;AF=0.181909;AN=5008;NS=2504;DP=13378;EAS_AF=0.3363;AMR_AF=0.2781;AFR_AF=0.0749;EUR_AF=0.175;SAS_AF=0.1063;AA=C|||;VT=SNP
2	186036794	rs68131469	A	G	100	PASS	AC=916;AF=0.182907;AN=5008;NS=2504;DP=10276;EAS_AF=0.3393;AMR_AF=0.281;AFR_AF=0.0741;EUR_AF=0.1759;SAS_AF=0.1063;AA=A|||;VT=SNP
2	186041022	rs1015866	A	T	100	PASS	AC=1009;AF=0.201478;AN=5008;NS=2504;DP=13955;EAS_AF=0.3304;AMR_AF=0.3069;AFR_AF=0.0764;EUR_AF=0.2157;SAS_AF=0.1483;AA=A|||;VT=SNP
2	186042615	rs74709121	C	T	100	PASS	AC=700;AF=0.139776;AN=5008;NS=2504;DP=14017;EAS_AF=0.2351;AMR_AF=0.1037;AFR_AF=0.0159;EUR_AF=0.1392;SAS_AF=0.2352;AA=C|||;VT=SNP
2	186042893	rs17403136	G	A	100	PASS	AC=1042;AF=0.208067;AN=5008;NS=2504;DP=14357;EAS_AF=0.1885;AMR_AF=0.1715;AFR_AF=0.211;EUR_AF=0.2058;SAS_AF=0.2526;AA=G|||;VT=SNP
2	186043667	rs4666673	A	G	100	PASS	AC=1015;AF=0.202676;AN=5008;NS=2504;DP=12328;EAS_AF=0.3304;AMR_AF=0.3069;AFR_AF=0.0779;EUR_AF=0.2167;SAS_AF=0.1513;AA=A|||;VT=SNP
2	186044627	rs1483242	G	A	100	PASS	AC=1721;AF=0.34365;AN=5008;NS=2504;DP=17557;EAS_AF=0.4484;AMR_AF=0.3674;AFR_AF=0.0635;EUR_AF=0.4523;SAS_AF=0.4857;AA=G|||;VT=SNP
2	186046316	rs1483243	T	C	100	PASS	AC=1044;AF=0.208466;AN=5008;NS=2504;DP=16178;EAS_AF=0.1885;AMR_AF=0.1729;AFR_AF=0.2118;EUR_AF=0.2058;SAS_AF=0.2526;AA=T|||;VT=SNP
2	186046666	rs1483244	C	T	100	PASS	AC=1044;AF=0.208466;AN=5008;NS=2504;DP=16506;EAS_AF=0.1885;AMR_AF=0.1729;AFR_AF=0.2118;EUR_AF=0.2058;SAS_AF=0.2526;AA=C|||;VT=SNP
2	186047066	rs1483245	A	G	100	PASS	AC=2295;AF=0.458267;AN=5008;NS=2504;DP=16690;EAS_AF=0.4812;AMR_AF=0.4813;AFR_AF=0.2337;EUR_AF=0.5755;SAS_AF=0.6012;AA=A|||;VT=SNP
2	186047798	rs1601066	T	C	100	PASS	AC=3371;AF=0.673123;AN=5008;NS=2504;DP=13353;EAS_AF=0.6696;AMR_AF=0.6585;AFR_AF=0.4713;EUR_AF=0.7813;SAS_AF=0.8487;AA=C|||;VT=SNP
2	186048905	rs11676930	C	T	100	PASS	AC=1044;AF=0.208466;AN=5008;NS=2504;DP=17457;EAS_AF=0.1885;AMR_AF=0.1729;AFR_AF=0.2118;EUR_AF=0.2058;SAS_AF=0.2526;AA=C|||;VT=SNP
2	186049151	rs11677034	C	T	100	PASS	AC=1044;AF=0.208466;AN=5008;NS=2504;DP=21952;EAS_AF=0.1885;AMR_AF=0.1729;AFR_AF=0.2118;EUR_AF=0.2058;SAS_AF=0.2526;AA=C|||;VT=SNP
2	186049723	rs60466570	G	A	100	PASS	AC=1044;AF=0.208466;AN=5008;NS=2504;DP=18512;EAS_AF=0.1885;AMR_AF=0.1729;AFR_AF=0.2118;EUR_AF=0.2058;SAS_AF=0.2526;AA=G|||;VT=SNP
2	186049966	rs6724681	G	A	100	PASS	AC=1720;AF=0.34345;AN=5008;NS=2504;DP=19225;EAS_AF=0.4484;AMR_AF=0.366;AFR_AF=0.0635;EUR_AF=0.4523;SAS_AF=0.4857;AA=G|||;VT=SNP
2	186050186	rs76108712	G	A	100	PASS	AC=1045;AF=0.208666;AN=5008;NS=2504;DP=19843;EAS_AF=0.1885;AMR_AF=0.1729;AFR_AF=0.2126;EUR_AF=0.2058;SAS_AF=0.2526;AA=G|||;VT=SNP
2	186050380	rs1483246	T	C	100	PASS	AC=2288;AF=0.456869;AN=5008;NS=2504;DP=18030;EAS_AF=0.4812;AMR_AF=0.4813;AFR_AF=0.2322;EUR_AF=0.5755;SAS_AF=0.5961;AA=T|||;VT=SNP
2	186050926	rs1601069	G	A	100	PASS	AC=1082;AF=0.216054;AN=5008;NS=2504;DP=17831;EAS_AF=0.1885;AMR_AF=0.1787;AFR_AF=0.2375;EUR_AF=0.2058;SAS_AF=0.2526;AA=A|||;VT=SNP
2	186052439	rs58579771	T	C	100	PASS	AC=1044;AF=0.208466;AN=5008;NS=2504;DP=20153;EAS_AF=0.1885;AMR_AF=0.1729;AFR_AF=0.2118;EUR_AF=0.2058;SAS_AF=0.2526;AA=T|||;VT=SNP
2	186052539	rs56259029	C	A	100	PASS	AC=1744;AF=0.348243;AN=5008;NS=2504;DP=20758;EAS_AF=0.4494;AMR_AF=0.3689;AFR_AF=0.0794;EUR_AF=0.4523;SAS_AF=0.4857;AA=C|||;VT=SNP
2	186052892	rs76585135	T	G	100	PASS	AC=1082;AF=0.216054;AN=5008;NS=2504;DP=21095;EAS_AF=0.1885;AMR_AF=0.1787;AFR_AF=0.2375;EUR_AF=0.2058;SAS_AF=0.2526;AA=G|||;VT=SNP
2	186054933	rs17762018	G	A	100	PASS	AC=1044;AF=0.208466;AN=5008;NS=2504;DP=14536;EAS_AF=0.1885;AMR_AF=0.1729;AFR_AF=0.2118;EUR_AF=0.2058;SAS_AF=0.2526;AA=G|||;VT=SNP
2	186055665	rs62199977	C	G	100	PASS	AC=1751;AF=0.349641;AN=5008;NS=2504;DP=13346;EAS_AF=0.4494;AMR_AF=0.3689;AFR_AF=0.0802;EUR_AF=0.4533;SAS_AF=0.4908;AA=C|||;VT=SNP
2	186055836	rs76224062	G	A	100	PASS	AC=1044;AF=0.208466;AN=5008;NS=2504;DP=13238;EAS_AF=0.1885;AMR_AF=0.1729;AFR_AF=0.2118;EUR_AF=0.2058;SAS_AF=0.2526;AA=G|||;VT=SNP
2	186055970	rs10177337	G	A	100	PASS	AC=1012;AF=0.202077;AN=5008;NS=2504;DP=12636;EAS_AF=0.3304;AMR_AF=0.3069;AFR_AF=0.0764;EUR_AF=0.2157;SAS_AF=0.1513;AA=G|||;VT=SNP
2	186056097	rs149786764	C	A	100	PASS	AC=681;AF=0.135982;AN=5008;NS=2504;DP=12731;EAS_AF=0.2351;AMR_AF=0.098;AFR_AF=0.0061;EUR_AF=0.1392;SAS_AF=0.2331;AA=C|||;VT=SNP
2	186056401	rs56137845	T	A	100	PASS	AC=1743;AF=0.348043;AN=5008;NS=2504;DP=19914;EAS_AF=0.4494;AMR_AF=0.3689;AFR_AF=0.0794;EUR_AF=0.4523;SAS_AF=0.4847;AA=T|||;VT=SNP
2	186057033	rs111308520	C	T	100	PASS	AC=1082;AF=0.216054;AN=5008;NS=2504;DP=18993;EAS_AF=0.1885;AMR_AF=0.1787;AFR_AF=0.2375;EUR_AF=0.2058;SAS_AF=0.2526;AA=T|||;VT=SNP
2	186057716	rs74393351	A	G	100	PASS	AC=1721;AF=0.34365;AN=5008;NS=2504;DP=18528;EAS_AF=0.4494;AMR_AF=0.366;AFR_AF=0.0643;EUR_AF=0.4523;SAS_AF=0.4847;AA=A|||;VT=SNP
2	186057797	rs2220076	A	G	100	PASS	AC=1044;AF=0.208466;AN=5008;NS=2504;DP=18513;EAS_AF=0.1885;AMR_AF=0.1729;AFR_AF=0.2118;EUR_AF=0.2058;SAS_AF=0.2526;AA=A|||;VT=SNP
2	186057936	rs2200199	G	A	100	PASS	AC=1044;AF=0.208466;AN=5008;NS=2504;DP=19339;EAS_AF=0.1885;AMR_AF=0.1729;AFR_AF=0.2118;EUR_AF=0.2058;SAS_AF=0.2526;AA=G|||;VT=SNP
2	186059597	rs2046308	C	T	100	PASS	AC=1044;AF=0.208466;AN=5008;NS=2504;DP=12811;EAS_AF=0.1885;AMR_AF=0.1729;AFR_AF=0.2118;EUR_AF=0.2058;SAS_AF=0.2526;AA=C|||;VT=SNP
2	186060465	rs10931161	G	C	100	PASS	AC=796;AF=0.158946;AN=5008;NS=2504;DP=19108;EAS_AF=0.3254;AMR_AF=0.2637;AFR_AF=0.0061;EUR_AF=0.167;SAS_AF=0.1115;AA=G|||;VT=SNP
2	186061623	rs2291274	G	A	100	PASS	AC=1038;AF=0.207268;AN=5008;NS=2504;DP=20663;EAS_AF=0.3304;AMR_AF=0.3098;AFR_AF=0.0938;EUR_AF=0.2167;SAS_AF=0.1513;AA=G|||;VT=SNP
2	186061890	rs17762120	A	G	100	PASS	AC=348;AF=0.0694888;AN=5008;NS=2504;DP=18584;EAS_AF=0.0575;AMR_AF=0.0706;AFR_AF=0.0068;EUR_AF=0.1163;SAS_AF=0.1176;AA=A|||;VT=SNP
2	186062357	rs13018827	C	T	100	PASS	AC=1589;AF=0.317292;AN=5008;NS=2504;DP=16627;EAS_AF=0.246;AMR_AF=0.3775;AFR_AF=0.2156;EUR_AF=0.4364;SAS_AF=0.363;AA=C|||;VT=SNP
2	186063153	rs17762216	T	C	100	PASS	AC=351;AF=0.0700879;AN=5008;NS=2504;DP=18486;EAS_AF=0.0575;AMR_AF=0.0706;AFR_AF=0.0068;EUR_AF=0.1163;SAS_AF=0.1207;AA=T|||;VT=SNP
2	186063365	rs16826525	A	G	100	PASS	AC=1743;AF=0.348043;AN=5008;NS=2504;DP=14962;EAS_AF=0.4236;AMR_AF=0.2752;AFR_AF=0.2292;EUR_AF=0.3449;SAS_AF=0.4857;AA=A|||;VT=SNP
2	186063996	rs9288111	G	C	100	PASS	AC=1779;AF=0.355232;AN=5008;NS=2504;DP=11211;EAS_AF=0.4226;AMR_AF=0.281;AFR_AF=0.2542;EUR_AF=0.3449;SAS_AF=0.4857;AA=C|||;VT=SNP
2	186064119	rs62199979	A	T	100	PASS	AC=817;AF=0.163139;AN=5008;NS=2504;DP=11477;EAS_AF=0.2024;AMR_AF=0.2219;AFR_AF=0.0212;EUR_AF=0.2684;SAS_AF=0.1646;AA=A|||;VT=SNP
2	186064440	rs10490732	T	G	100	PASS	AC=1742;AF=0.347843;AN=5008;NS=2504;DP=12718;EAS_AF=0.4236;AMR_AF=0.2752;AFR_AF=0.2284;EUR_AF=0.3449;SAS_AF=0.4857;AA=T|||;VT=SNP
2	186064478	rs10490731	A	T	100	PASS	AC=1742;AF=0.347843;AN=5008;NS=2504;DP=12845;EAS_AF=0.4236;AMR_AF=0.2752;AFR_AF=0.2284;EUR_AF=0.3449;SAS_AF=0.4857;AA=A|||;VT=SNP
2	186065239	rs11895034	C	T	100	PASS	AC=543;AF=0.108427;AN=5008;NS=2504;DP=13475;EAS_AF=0.0308;AMR_AF=0.1095;AFR_AF=0.1528;EUR_AF=0.1233;SAS_AF=0.1125;AA=C|||;VT=SNP
2	186065605	rs12995568	A	G	100	PASS	AC=543;AF=0.108427;AN=5008;NS=2504;DP=13480;EAS_AF=0.0308;AMR_AF=0.1095;AFR_AF=0.1528;EUR_AF=0.1233;SAS_AF=0.1125;AA=A|||;VT=SNP
2	186066919	rs16826546	C	T	100	PASS	AC=1744;AF=0.348243;AN=5008;NS=2504;DP=14978;EAS_AF=0.4236;AMR_AF=0.2752;AFR_AF=0.2292;EUR_AF=0.3459;SAS_AF=0.4857;AA=C|||;VT=SNP
2	186067246	rs12613680	A	G	100	PASS	AC=1779;AF=0.355232;AN=5008;NS=2504;DP=16163;EAS_AF=0.4236;AMR_AF=0.281;AFR_AF=0.2526;EUR_AF=0.3459;SAS_AF=0.4857;AA=G|||;VT=SNP
2	186067813	rs17762453	A	G	100	PASS	AC=819;AF=0.163538;AN=5008;NS=2504;DP=16549;EAS_AF=0.2024;AMR_AF=0.2233;AFR_AF=0.0227;EUR_AF=0.2674;SAS_AF=0.1646;AA=A|||;VT=SNP
2	186068037	rs13010556	A	G	100	PASS	AC=1589;AF=0.317292;AN=5008;NS=2504;DP=17975;EAS_AF=0.245;AMR_AF=0.3775;AFR_AF=0.2163;EUR_AF=0.4354;SAS_AF=0.364;AA=A|||;VT=SNP
2	186068514	rs16826556	T	G	100	PASS	AC=1746;AF=0.348642;AN=5008;NS=2504;DP=17185;EAS_AF=0.4236;AMR_AF=0.2752;AFR_AF=0.2284;EUR_AF=0.3459;SAS_AF=0.4888;AA=T|||;VT=SNP
2	186070040	rs10171577	T	C	100	PASS	AC=935;AF=0.186701;AN=5008;NS=2504;DP=18492;EAS_AF=0.3026;AMR_AF=0.2853;AFR_AF=0.1082;EUR_AF=0.166;SAS_AF=0.1247;AA=T|||;VT=SNP
2	186072601	rs56300049	G	A	100	PASS	AC=1128;AF=0.22524;AN=5008;NS=2504;DP=15539;EAS_AF=0.2262;AMR_AF=0.2954;AFR_AF=0.0477;EUR_AF=0.3658;SAS_AF=0.2699;AA=T|||;VT=SNP
2	186074740	rs6732464	A	G	100	PASS	AC=1129;AF=0.225439;AN=5008;NS=2504;DP=20037;EAS_AF=0.2262;AMR_AF=0.2968;AFR_AF=0.0477;EUR_AF=0.3658;SAS_AF=0.2699;AA=A|||;VT=SNP
2	186076220	rs71430179	T	C	100	PASS	AC=285;AF=0.0569089;AN=5008;NS=2504;DP=14328;EAS_AF=0.0298;AMR_AF=0.0793;AFR_AF=0.0045;EUR_AF=0.0934;SAS_AF=0.1022;AA=T|||;VT=SNP
2	186077879	rs6716432	G	A	100	PASS	AC=890;AF=0.177716;AN=5008;NS=2504;DP=17007;EAS_AF=0.3056;AMR_AF=0.281;AFR_AF=0.0734;EUR_AF=0.167;SAS_AF=0.1247;AA=G|||;VT=SNP
2	186081430	rs6736030	A	G	100	PASS	AC=2319;AF=0.463059;AN=5008;NS=2504;DP=14042;EAS_AF=0.4683;AMR_AF=0.3718;AFR_AF=0.4039;EUR_AF=0.4612;SAS_AF=0.6043;AA=G|||;VT=SNP
2	186081572	rs6707738	G	T	100	PASS	AC=2190;AF=0.4373;AN=5008;NS=2504;DP=11560;EAS_AF=0.4683;AMR_AF=0.3602;AFR_AF=0.3132;EUR_AF=0.4602;SAS_AF=0.6043;AA=G|||;VT=SNP
2	186082058	rs12467365	T	C	100	PASS	AC=923;AF=0.184305;AN=5008;NS=2504;DP=13790;EAS_AF=0.3056;AMR_AF=0.2839;AFR_AF=0.0961;EUR_AF=0.167;SAS_AF=0.1258;AA=T|||;VT=SNP
2	186084101	rs6734473	T	A	100	PASS	AC=2190;AF=0.4373;AN=5008;NS=2504;DP=18511;EAS_AF=0.4683;AMR_AF=0.3602;AFR_AF=0.3132;EUR_AF=0.4602;SAS_AF=0.6043;AA=T|||;VT=SNP
2	186084222	rs6747787	A	G	100	PASS	AC=1088;AF=0.217252;AN=5008;NS=2504;DP=18630;EAS_AF=0.25;AMR_AF=0.1945;AFR_AF=0.0961;EUR_AF=0.2465;SAS_AF=0.3333;AA=A|||;VT=SNP
2	186084439	rs62199983	C	T	100	PASS	AC=1125;AF=0.224641;AN=5008;NS=2504;DP=14789;EAS_AF=0.2262;AMR_AF=0.2968;AFR_AF=0.0446;EUR_AF=0.3658;SAS_AF=0.2699;AA=C|||;VT=SNP
2	186084657	rs72898954	T	C	100	PASS	AC=1131;AF=0.225839;AN=5008;NS=2504;DP=14667;EAS_AF=0.2262;AMR_AF=0.2983;AFR_AF=0.0484;EUR_AF=0.3658;SAS_AF=0.2699;AA=T|||;VT=SNP
2	186086798	rs17711915	C	T	100	PASS	AC=1124;AF=0.224441;AN=5008;NS=2504;DP=17650;EAS_AF=0.2262;AMR_AF=0.2968;AFR_AF=0.0446;EUR_AF=0.3648;SAS_AF=0.2699;AA=C|||;VT=SNP
2	186087018	rs10931162	G	T	100	PASS	AC=2182;AF=0.435703;AN=5008;NS=2504;DP=17416;EAS_AF=0.4683;AMR_AF=0.3602;AFR_AF=0.3071;EUR_AF=0.4602;SAS_AF=0.6043;AA=G|||;VT=SNP
2	186087349	rs4666675	T	C	100	PASS	AC=1216;AF=0.242812;AN=5008;NS=2504;DP=17134;EAS_AF=0.2262;AMR_AF=0.3098;AFR_AF=0.1029;EUR_AF=0.3708;SAS_AF=0.2699;AA=T|||;VT=SNP
2	186088292	rs62199984	T	A	100	PASS	AC=1132;AF=0.226038;AN=5008;NS=2504;DP=18250;EAS_AF=0.2262;AMR_AF=0.2983;AFR_AF=0.0484;EUR_AF=0.3668;SAS_AF=0.2699;AA=T|||;VT=SNP
2	186088401	rs11683056	G	T	100	PASS	AC=2178;AF=0.434904;AN=5008;NS=2504;DP=19321;EAS_AF=0.4683;AMR_AF=0.3602;AFR_AF=0.3033;EUR_AF=0.4612;SAS_AF=0.6043;AA=G|||;VT=SNP
2	186092092	rs752777	A	T	100	PASS	AC=1216;AF=0.242812;AN=5008;NS=2504;DP=13456;EAS_AF=0.2262;AMR_AF=0.3098;AFR_AF=0.1036;EUR_AF=0.3708;SAS_AF=0.2689;AA=A|||;VT=SNP
2	186094561	rs13401782	T	C	100	PASS	AC=950;AF=0.189696;AN=5008;NS=2504;DP=18940;EAS_AF=0.3056;AMR_AF=0.2867;AFR_AF=0.1142;EUR_AF=0.167;SAS_AF=0.1268;AA=C|||;VT=SNP
2	186094820	rs2042493	A	T	100	PASS	AC=892;AF=0.178115;AN=5008;NS=2504;DP=17435;EAS_AF=0.3056;AMR_AF=0.281;AFR_AF=0.0741;EUR_AF=0.167;SAS_AF=0.1258;AA=A|||;VT=SNP
2	186096049	rs12471710	T	C	100	PASS	AC=923;AF=0.184305;AN=5008;NS=2504;DP=12306;EAS_AF=0.3056;AMR_AF=0.2839;AFR_AF=0.0961;EUR_AF=0.167;SAS_AF=0.1258;AA=T|||;VT=SNP
2	186096696	rs61679252	A	G	100	PASS	AC=923;AF=0.184305;AN=5008;NS=2504;DP=14262;EAS_AF=0.3056;AMR_AF=0.2839;AFR_AF=0.0961;EUR_AF=0.167;SAS_AF=0.1258;AA=A|||;VT=SNP
2	186098005	rs13025179	A	G	100	PASS	AC=2173;AF=0.433906;AN=5008;NS=2504;DP=7227;EAS_AF=0.4683;AMR_AF=0.3588;AFR_AF=0.3003;EUR_AF=0.4602;SAS_AF=0.6053;AA=A|||;VT=SNP
2	186099376	rs13033517	G	T	100	PASS	AC=2229;AF=0.445088;AN=5008;NS=2504;DP=16750;EAS_AF=0.4683;AMR_AF=0.3617;AFR_AF=0.3404;EUR_AF=0.4612;SAS_AF=0.6053;AA=T|||;VT=SNP
2	186099963	rs2369928	C	G	100	PASS	AC=924;AF=0.184505;AN=5008;NS=2504;DP=16351;EAS_AF=0.3056;AMR_AF=0.2839;AFR_AF=0.0968;EUR_AF=0.167;SAS_AF=0.1258;AA=C|||;VT=SNP
2	186100156	rs56382904	A	G	100	PASS	AC=820;AF=0.163738;AN=5008;NS=2504;DP=14599;EAS_AF=0.2133;AMR_AF=0.2233;AFR_AF=0.0129;EUR_AF=0.2714;SAS_AF=0.1636;AA=A|||;VT=SNP
2	186100947	rs2194475	G	A	100	PASS	AC=952;AF=0.190096;AN=5008;NS=2504;DP=18777;EAS_AF=0.3056;AMR_AF=0.2867;AFR_AF=0.115;EUR_AF=0.167;SAS_AF=0.1278;AA=A|||;VT=SNP
2	186102323	rs11890214	G	T	100	PASS	AC=2231;AF=0.445487;AN=5008;NS=2504;DP=17926;EAS_AF=0.4683;AMR_AF=0.3617;AFR_AF=0.3419;EUR_AF=0.4612;SAS_AF=0.6053;AA=G|||;VT=SNP
2	186102815	rs2194476	C	T	100	PASS	AC=820;AF=0.163738;AN=5008;NS=2504;DP=18865;EAS_AF=0.2133;AMR_AF=0.2233;AFR_AF=0.0129;EUR_AF=0.2704;SAS_AF=0.1646;AA=C|||;VT=SNP
2	186103012	rs2216836	T	C	100	PASS	AC=1134;AF=0.226438;AN=5008;NS=2504;DP=18679;EAS_AF=0.2351;AMR_AF=0.2968;AFR_AF=0.0446;EUR_AF=0.3658;SAS_AF=0.2699;AA=T|||;VT=SNP
2	186103275	rs12693403	C	G	100	PASS	AC=2227;AF=0.444688;AN=5008;NS=2504;DP=18171;EAS_AF=0.4683;AMR_AF=0.3602;AFR_AF=0.3404;EUR_AF=0.4612;SAS_AF=0.6043;AA=C|||;VT=SNP
2	186103968	rs2216837	A	G	100	PASS	AC=923;AF=0.184305;AN=5008;NS=2504;DP=15468;EAS_AF=0.3056;AMR_AF=0.2839;AFR_AF=0.0961;EUR_AF=0.167;SAS_AF=0.1258;AA=A|||;VT=SNP
2	186104398	rs2194478	C	T	100	PASS	AC=923;AF=0.184305;AN=5008;NS=2504;DP=15722;EAS_AF=0.3056;AMR_AF=0.2839;AFR_AF=0.0961;EUR_AF=0.167;SAS_AF=0.1258;AA=C|||;VT=SNP
2	186104461	rs62199986	T	A	100	PASS	AC=1125;AF=0.224641;AN=5008;NS=2504;DP=16815;EAS_AF=0.2262;AMR_AF=0.2968;AFR_AF=0.0446;EUR_AF=0.3658;SAS_AF=0.2699;AA=T|||;VT=SNP
2	186105302	rs4618010	A	G	100	PASS	AC=2174;AF=0.434105;AN=5008;NS=2504;DP=15515;EAS_AF=0.4683;AMR_AF=0.3588;AFR_AF=0.3018;EUR_AF=0.4602;SAS_AF=0.6043;AA=A|||;VT=SNP
2	186105910	rs72898986	C	T	100	PASS	AC=1131;AF=0.225839;AN=5008;NS=2504;DP=10716;EAS_AF=0.2262;AMR_AF=0.2983;AFR_AF=0.0484;EUR_AF=0.3658;SAS_AF=0.2699;AA=c|||;VT=SNP
2	186106391	rs6708416	C	T	100	PASS	AC=2237;AF=0.446685;AN=5008;NS=2504;DP=15854;EAS_AF=0.5317;AMR_AF=0.6037;AFR_AF=0.2678;EUR_AF=0.5457;SAS_AF=0.3875;AA=T|||;VT=SNP
2	186106512	rs9288112	G	A	100	PASS	AC=2179;AF=0.435104;AN=5008;NS=2504;DP=13932;EAS_AF=0.4683;AMR_AF=0.3588;AFR_AF=0.2995;EUR_AF=0.4602;SAS_AF=0.6125;AA=G|||;VT=SNP
2	186107423	rs7590299	A	G	100	PASS	AC=1129;AF=0.225439;AN=5008;NS=2504;DP=20907;EAS_AF=0.2262;AMR_AF=0.2968;AFR_AF=0.0484;EUR_AF=0.3648;SAS_AF=0.2699;AA=A|||;VT=SNP
2	186108439	rs13432986	T	C	100	PASS	AC=915;AF=0.182708;AN=5008;NS=2504;DP=17744;EAS_AF=0.3056;AMR_AF=0.2839;AFR_AF=0.0961;EUR_AF=0.168;SAS_AF=0.1166;AA=T|||;VT=SNP
2	186108812	rs16826580	A	C	100	PASS	AC=915;AF=0.182708;AN=5008;NS=2504;DP=18196;EAS_AF=0.3056;AMR_AF=0.2839;AFR_AF=0.0961;EUR_AF=0.168;SAS_AF=0.1166;AA=A|||;VT=SNP
2	186109320	rs17712328	G	A	100	PASS	AC=817;AF=0.163139;AN=5008;NS=2504;DP=19752;EAS_AF=0.2133;AMR_AF=0.2233;AFR_AF=0.0136;EUR_AF=0.2664;SAS_AF=0.1646;AA=G|||;VT=SNP
2	186109364	rs6735842	T	C	100	PASS	AC=2260;AF=0.451278;AN=5008;NS=2504;DP=19054;EAS_AF=0.5327;AMR_AF=0.611;AFR_AF=0.2632;EUR_AF=0.5636;SAS_AF=0.3926;AA=C|||;VT=SNP
2	186110190	rs62199988	C	G	100	PASS	AC=1170;AF=0.233626;AN=5008;NS=2504;DP=16898;EAS_AF=0.2272;AMR_AF=0.3084;AFR_AF=0.0499;EUR_AF=0.3887;SAS_AF=0.2761;AA=C|||;VT=SNP
2	186111022	rs4667021	T	C	100	PASS	AC=2259;AF=0.451078;AN=5008;NS=2504;DP=17977;EAS_AF=0.5327;AMR_AF=0.611;AFR_AF=0.2625;EUR_AF=0.5636;SAS_AF=0.3926;AA=C|||;VT=SNP
2	186111219	rs6706974	C	A	100	PASS	AC=2259;AF=0.451078;AN=5008;NS=2504;DP=15334;EAS_AF=0.5327;AMR_AF=0.611;AFR_AF=0.2625;EUR_AF=0.5636;SAS_AF=0.3926;AA=A|||;VT=SNP
2	186111410	rs6735898	A	C	100	PASS	AC=2259;AF=0.451078;AN=5008;NS=2504;DP=15359;EAS_AF=0.5327;AMR_AF=0.611;AFR_AF=0.2625;EUR_AF=0.5636;SAS_AF=0.3926;AA=C|||;VT=SNP
2	186115717	rs7576997	C	T	100	PASS	AC=912;AF=0.182109;AN=5008;NS=2504;DP=11920;EAS_AF=0.3056;AMR_AF=0.281;AFR_AF=0.0953;EUR_AF=0.168;SAS_AF=0.1166;AA=C|||;VT=SNP
2	186115979	rs72898998	C	T	100	PASS	AC=1175;AF=0.234625;AN=5008;NS=2504;DP=10955;EAS_AF=0.2272;AMR_AF=0.3127;AFR_AF=0.0499;EUR_AF=0.3897;SAS_AF=0.2771;AA=C|||;VT=SNP
2	186116077	rs7577666	G	A	100	PASS	AC=2254;AF=0.45008;AN=5008;NS=2504;DP=11188;EAS_AF=0.5327;AMR_AF=0.6124;AFR_AF=0.2564;EUR_AF=0.5636;SAS_AF=0.3947;AA=A|||;VT=SNP
2	186116442	rs13429244	C	T	100	PASS	AC=880;AF=0.175719;AN=5008;NS=2504;DP=14069;EAS_AF=0.3056;AMR_AF=0.2781;AFR_AF=0.0726;EUR_AF=0.168;SAS_AF=0.1166;AA=C|||;VT=SNP
2	186116473	rs13429446	G	C	100	PASS	AC=880;AF=0.175719;AN=5008;NS=2504;DP=14443;EAS_AF=0.3056;AMR_AF=0.2781;AFR_AF=0.0726;EUR_AF=0.168;SAS_AF=0.1166;AA=G|||;VT=SNP
2	186116625	rs10210591	C	G	100	PASS	AC=880;AF=0.175719;AN=5008;NS=2504;DP=16748;EAS_AF=0.3056;AMR_AF=0.2781;AFR_AF=0.0726;EUR_AF=0.168;SAS_AF=0.1166;AA=C|||;VT=SNP
2	186117111	rs10176515	T	C	100	PASS	AC=912;AF=0.182109;AN=5008;NS=2504;DP=17110;EAS_AF=0.3056;AMR_AF=0.281;AFR_AF=0.0953;EUR_AF=0.168;SAS_AF=0.1166;AA=T|||;VT=SNP
2	186118681	rs10170185	C	T	100	PASS	AC=2294;AF=0.458067;AN=5008;NS=2504;DP=18363;EAS_AF=0.5327;AMR_AF=0.6182;AFR_AF=0.2874;EUR_AF=0.5606;SAS_AF=0.3926;AA=C|||;VT=SNP
2	186119460	rs62200003	A	G	100	PASS	AC=1173;AF=0.234225;AN=5008;NS=2504;DP=18068;EAS_AF=0.2282;AMR_AF=0.3127;AFR_AF=0.0499;EUR_AF=0.3867;SAS_AF=0.2771;AA=A|||;VT=SNP
2	186120083	rs13392489	G	A	100	PASS	AC=2315;AF=0.46226;AN=5008;NS=2504;DP=17736;EAS_AF=0.5337;AMR_AF=0.6196;AFR_AF=0.3011;EUR_AF=0.5606;SAS_AF=0.3937;AA=A|||;VT=SNP
2	186120486	rs13392851	C	T	100	PASS	AC=912;AF=0.182109;AN=5008;NS=2504;DP=12916;EAS_AF=0.3056;AMR_AF=0.281;AFR_AF=0.0953;EUR_AF=0.168;SAS_AF=0.1166;AA=C|||;VT=SNP
2	186124709	rs1559510	C	T	100	PASS	AC=1169;AF=0.233427;AN=5008;NS=2504;DP=14006;EAS_AF=0.2262;AMR_AF=0.3098;AFR_AF=0.0499;EUR_AF=0.3867;SAS_AF=0.2771;AA=c|||;VT=SNP
2	186125006	rs16826599	G	A	100	PASS	AC=611;AF=0.122005;AN=5008;NS=2504;DP=11572;EAS_AF=0.2202;AMR_AF=0.0865;AFR_AF=0.0144;EUR_AF=0.1004;SAS_AF=0.2137;AA=G|||;VT=SNP
2	186126485	rs11679554	G	A	100	PASS	AC=1164;AF=0.232428;AN=5008;NS=2504;DP=16252;EAS_AF=0.2262;AMR_AF=0.3098;AFR_AF=0.0461;EUR_AF=0.3867;SAS_AF=0.2771;AA=G|||;VT=SNP
2	186126915	rs115919021	T	A	100	PASS	AC=1169;AF=0.233427;AN=5008;NS=2504;DP=8734;EAS_AF=0.2262;AMR_AF=0.3098;AFR_AF=0.0499;EUR_AF=0.3867;SAS_AF=0.2771;AA=T|||;VT=SNP
2	186127906	rs17763513	T	A	100	PASS	AC=813;AF=0.16234;AN=5008;NS=2504;DP=14736;EAS_AF=0.2123;AMR_AF=0.2248;AFR_AF=0.0136;EUR_AF=0.2624;SAS_AF=0.1646;AA=T|||;VT=SNP
2	186127953	rs62200004	A	C	100	PASS	AC=1400;AF=0.279553;AN=5008;NS=2504;DP=15672;EAS_AF=0.2262;AMR_AF=0.3357;AFR_AF=0.2073;EUR_AF=0.3926;SAS_AF=0.2761;AA=C|||;VT=SNP
2	186128320	rs62200005	A	G	100	PASS	AC=813;AF=0.16234;AN=5008;NS=2504;DP=19307;EAS_AF=0.2123;AMR_AF=0.2248;AFR_AF=0.0136;EUR_AF=0.2624;SAS_AF=0.1646;AA=A|||;VT=SNP
2	186128694	rs55801101	T	A	100	PASS	AC=915;AF=0.182708;AN=5008;NS=2504;DP=18181;EAS_AF=0.3056;AMR_AF=0.2839;AFR_AF=0.0953;EUR_AF=0.168;SAS_AF=0.1176;AA=T|||;VT=SNP
2	186129247	rs77485394	C	T	100	PASS	AC=182;AF=0.0363419;AN=5008;NS=2504;DP=19990;EAS_AF=0.0526;AMR_AF=0.0029;AFR_AF=0.0008;EUR_AF=0.0278;SAS_AF=0.1002;AA=C|||;VT=SNP
2	186129655	rs62200006	C	T	100	PASS	AC=1168;AF=0.233227;AN=5008;NS=2504;DP=18194;EAS_AF=0.2262;AMR_AF=0.3098;AFR_AF=0.0499;EUR_AF=0.3867;SAS_AF=0.2761;AA=C|||;VT=SNP
2	186130436	rs4666677	G	A	100	PASS	AC=2314;AF=0.462061;AN=5008;NS=2504;DP=19326;EAS_AF=0.5317;AMR_AF=0.6182;AFR_AF=0.3026;EUR_AF=0.5606;SAS_AF=0.3937;AA=C|||;VT=SNP
2	186132106	rs67548106	C	A	100	PASS	AC=882;AF=0.176118;AN=5008;NS=2504;DP=17646;EAS_AF=0.3056;AMR_AF=0.2795;AFR_AF=0.0726;EUR_AF=0.168;SAS_AF=0.1176;AA=C|||;VT=SNP
2	186132403	rs111832461	T	A	100	PASS	AC=140;AF=0.0279553;AN=5008;NS=2504;DP=14882;EAS_AF=0.002;AMR_AF=0.0245;AFR_AF=0;EUR_AF=0.0636;SAS_AF=0.0583;AA=T|||;VT=SNP
2	186132462	rs62200007	A	G	100	PASS	AC=1170;AF=0.233626;AN=5008;NS=2504;DP=14283;EAS_AF=0.2262;AMR_AF=0.3127;AFR_AF=0.0499;EUR_AF=0.3867;SAS_AF=0.2761;AA=A|||;VT=SNP
2	186132827	rs62200008	A	G	100	PASS	AC=1169;AF=0.233427;AN=5008;NS=2504;DP=14606;EAS_AF=0.2262;AMR_AF=0.3098;AFR_AF=0.0499;EUR_AF=0.3877;SAS_AF=0.2761;AA=A|||;VT=SNP
2	186132887	rs12622560	A	G	100	PASS	AC=915;AF=0.182708;AN=5008;NS=2504;DP=14761;EAS_AF=0.3065;AMR_AF=0.2824;AFR_AF=0.0953;EUR_AF=0.168;SAS_AF=0.1176;AA=A|||;VT=SNP
2	186135537	rs13408932	G	A	100	PASS	AC=882;AF=0.176118;AN=5008;NS=2504;DP=16292;EAS_AF=0.3056;AMR_AF=0.2795;AFR_AF=0.0726;EUR_AF=0.168;SAS_AF=0.1176;AA=G|||;VT=SNP
2	186136680	rs10207383	T	C	100	PASS	AC=915;AF=0.182708;AN=5008;NS=2504;DP=18605;EAS_AF=0.3065;AMR_AF=0.2824;AFR_AF=0.0953;EUR_AF=0.168;SAS_AF=0.1176;AA=T|||;VT=SNP
2	186137132	rs13415646	G	A	100	PASS	AC=2273;AF=0.453874;AN=5008;NS=2504;DP=18629;EAS_AF=0.5317;AMR_AF=0.611;AFR_AF=0.2753;EUR_AF=0.5606;SAS_AF=0.3937;AA=A|||;VT=SNP
2	186137261	rs13429093	T	C	100	PASS	AC=881;AF=0.175919;AN=5008;NS=2504;DP=20473;EAS_AF=0.3056;AMR_AF=0.2795;AFR_AF=0.0719;EUR_AF=0.168;SAS_AF=0.1176;AA=T|||;VT=SNP
2	186137472	rs13429304	T	A	100	PASS	AC=900;AF=0.179712;AN=5008;NS=2504;DP=16657;EAS_AF=0.2986;AMR_AF=0.2781;AFR_AF=0.0946;EUR_AF=0.165;SAS_AF=0.1176;AA=-|||;VT=SNP
2	186138361	rs62200009	C	T	100	PASS	AC=1167;AF=0.233027;AN=5008;NS=2504;DP=17671;EAS_AF=0.2272;AMR_AF=0.3069;AFR_AF=0.0499;EUR_AF=0.3867;SAS_AF=0.2761;AA=C|||;VT=SNP
2	186138376	rs62200010	G	A	100	PASS	AC=1349;AF=0.269369;AN=5008;NS=2504;DP=16420;EAS_AF=0.2272;AMR_AF=0.3256;AFR_AF=0.1732;EUR_AF=0.3926;SAS_AF=0.2761;AA=A|||;VT=SNP
2	186139826	rs10205057	C	T	100	PASS	AC=2232;AF=0.445687;AN=5008;NS=2504;DP=17771;EAS_AF=0.5317;AMR_AF=0.6081;AFR_AF=0.2458;EUR_AF=0.5606;SAS_AF=0.3937;AA=T|||;VT=SNP
2	186140309	rs17763597	G	A	100	PASS	AC=1168;AF=0.233227;AN=5008;NS=2504;DP=14057;EAS_AF=0.2272;AMR_AF=0.3084;AFR_AF=0.0499;EUR_AF=0.3867;SAS_AF=0.2761;AA=G|||;VT=SNP
2	186140393	rs17712737	T	C	100	PASS	AC=1186;AF=0.236821;AN=5008;NS=2504;DP=13917;EAS_AF=0.2272;AMR_AF=0.3084;AFR_AF=0.0499;EUR_AF=0.3867;SAS_AF=0.2945;AA=T|||;VT=SNP
2	186141363	rs10931166	C	G	100	PASS	AC=1173;AF=0.234225;AN=5008;NS=2504;DP=17158;EAS_AF=0.2272;AMR_AF=0.3084;AFR_AF=0.056;EUR_AF=0.3857;SAS_AF=0.274;AA=C|||;VT=SNP
2	186141413	rs10931167	T	A	100	PASS	AC=1376;AF=0.27476;AN=5008;NS=2504;DP=16543;EAS_AF=0.2272;AMR_AF=0.3271;AFR_AF=0.1815;EUR_AF=0.3917;SAS_AF=0.2924;AA=A|||;VT=SNP
2	186144250	rs11690994	C	G	100	PASS	AC=1172;AF=0.234026;AN=5008;NS=2504;DP=14359;EAS_AF=0.2272;AMR_AF=0.3084;AFR_AF=0.056;EUR_AF=0.3857;SAS_AF=0.273;AA=C|||;VT=SNP
2	186144406	rs1030291	A	C	100	PASS	AC=873;AF=0.174321;AN=5008;NS=2504;DP=13986;EAS_AF=0.3046;AMR_AF=0.281;AFR_AF=0.0658;EUR_AF=0.168;SAS_AF=0.1176;AA=A|||;VT=SNP
2	186144982	rs13425009	C	T	100	PASS	AC=873;AF=0.174321;AN=5008;NS=2504;DP=17642;EAS_AF=0.3046;AMR_AF=0.281;AFR_AF=0.0658;EUR_AF=0.168;SAS_AF=0.1176;AA=C|||;VT=SNP
2	186145591	rs2161838	G	A	100	PASS	AC=2226;AF=0.444489;AN=5008;NS=2504;DP=15355;EAS_AF=0.5317;AMR_AF=0.6095;AFR_AF=0.2443;EUR_AF=0.5596;SAS_AF=0.3896;AA=g|||;VT=SNP
2	186145762	rs17763801	A	G	100	PASS	AC=1173;AF=0.234225;AN=5008;NS=2504;DP=14647;EAS_AF=0.2272;AMR_AF=0.3112;AFR_AF=0.056;EUR_AF=0.3857;SAS_AF=0.272;AA=A|||;VT=SNP
2	186145882	rs2113501	T	A	100	PASS	AC=1053;AF=0.210264;AN=5008;NS=2504;DP=14814;EAS_AF=0.3046;AMR_AF=0.2983;AFR_AF=0.1884;EUR_AF=0.174;SAS_AF=0.1176;AA=T|||;VT=SNP
2	186146248	rs13391505	T	G	100	PASS	AC=2226;AF=0.444489;AN=5008;NS=2504;DP=14922;EAS_AF=0.5317;AMR_AF=0.6095;AFR_AF=0.2443;EUR_AF=0.5596;SAS_AF=0.3896;AA=G|||;VT=SNP
2	186146452	rs56165353	C	T	100	PASS	AC=1173;AF=0.234225;AN=5008;NS=2504;DP=12764;EAS_AF=0.2272;AMR_AF=0.3112;AFR_AF=0.056;EUR_AF=0.3857;SAS_AF=0.272;AA=C|||;VT=SNP
2	186146726	rs72900954	G	A	100	PASS	AC=1171;AF=0.233826;AN=5008;NS=2504;DP=13155;EAS_AF=0.2272;AMR_AF=0.3084;AFR_AF=0.056;EUR_AF=0.3857;SAS_AF=0.272;AA=G|||;VT=SNP
2	186147147	rs11679301	T	C	100	PASS	AC=813;AF=0.16234;AN=5008;NS=2504;DP=14986;EAS_AF=0.2133;AMR_AF=0.2233;AFR_AF=0.0144;EUR_AF=0.2624;SAS_AF=0.1636;AA=T|||;VT=SNP
2	186147541	rs13432852	C	A	100	PASS	AC=870;AF=0.173722;AN=5008;NS=2504;DP=18124;EAS_AF=0.3046;AMR_AF=0.281;AFR_AF=0.0635;EUR_AF=0.168;SAS_AF=0.1176;AA=C|||;VT=SNP
2	186147898	rs6730298	T	C	100	PASS	AC=1053;AF=0.210264;AN=5008;NS=2504;DP=15890;EAS_AF=0.3046;AMR_AF=0.2983;AFR_AF=0.1884;EUR_AF=0.174;SAS_AF=0.1176;AA=T|||;VT=SNP
2	186148001	rs4384741	T	A	100	PASS	AC=2226;AF=0.444489;AN=5008;NS=2504;DP=16032;EAS_AF=0.5317;AMR_AF=0.6095;AFR_AF=0.2443;EUR_AF=0.5596;SAS_AF=0.3896;AA=T|||;VT=SNP
2	186148024	rs4531894	A	C	100	PASS	AC=2223;AF=0.44389;AN=5008;NS=2504;DP=15696;EAS_AF=0.5308;AMR_AF=0.6081;AFR_AF=0.2443;EUR_AF=0.5606;SAS_AF=0.3875;AA=C|||;VT=SNP
2	186148062	rs4560075	C	T	100	PASS	AC=2226;AF=0.444489;AN=5008;NS=2504;DP=14574;EAS_AF=0.5317;AMR_AF=0.6095;AFR_AF=0.2443;EUR_AF=0.5596;SAS_AF=0.3896;AA=A|||;VT=SNP
2	186148230	rs4487060	G	A	100	PASS	AC=2226;AF=0.444489;AN=5008;NS=2504;DP=13571;EAS_AF=0.5317;AMR_AF=0.6095;AFR_AF=0.2443;EUR_AF=0.5596;SAS_AF=0.3896;AA=A|||;VT=SNP
2	186148310	rs4352199	G	A	100	PASS	AC=2226;AF=0.444489;AN=5008;NS=2504;DP=13037;EAS_AF=0.5317;AMR_AF=0.6095;AFR_AF=0.2443;EUR_AF=0.5596;SAS_AF=0.3896;AA=A|||;VT=SNP
2	186148995	rs7596294	A	C	100	PASS	AC=872;AF=0.174121;AN=5008;NS=2504;DP=18057;EAS_AF=0.3056;AMR_AF=0.281;AFR_AF=0.0635;EUR_AF=0.168;SAS_AF=0.1186;AA=A|||;VT=SNP
2	186149165	rs56269130	T	C	100	PASS	AC=1171;AF=0.233826;AN=5008;NS=2504;DP=18115;EAS_AF=0.2272;AMR_AF=0.3084;AFR_AF=0.056;EUR_AF=0.3857;SAS_AF=0.272;AA=T|||;VT=SNP
2	186149314	rs13389141	G	A	100	PASS	AC=2227;AF=0.444688;AN=5008;NS=2504;DP=18716;EAS_AF=0.5317;AMR_AF=0.6095;AFR_AF=0.2443;EUR_AF=0.5606;SAS_AF=0.3896;AA=A|||;VT=SNP
2	186149734	rs62200012	C	T	100	PASS	AC=1173;AF=0.234225;AN=5008;NS=2504;DP=18870;EAS_AF=0.2272;AMR_AF=0.3112;AFR_AF=0.056;EUR_AF=0.3857;SAS_AF=0.272;AA=C|||;VT=SNP
2	186149999	rs6738404	T	C	100	PASS	AC=2226;AF=0.444489;AN=5008;NS=2504;DP=18266;EAS_AF=0.5317;AMR_AF=0.6095;AFR_AF=0.2443;EUR_AF=0.5596;SAS_AF=0.3896;AA=C|||;VT=SNP
2	186150016	rs6723447	G	A	100	PASS	AC=1053;AF=0.210264;AN=5008;NS=2504;DP=18444;EAS_AF=0.3046;AMR_AF=0.2983;AFR_AF=0.1884;EUR_AF=0.174;SAS_AF=0.1176;AA=G|||;VT=SNP
2	186150287	rs4667025	G	A	100	PASS	AC=1173;AF=0.234225;AN=5008;NS=2504;DP=16610;EAS_AF=0.2272;AMR_AF=0.3084;AFR_AF=0.0567;EUR_AF=0.3867;SAS_AF=0.272;AA=G|||;VT=SNP
2	186151389	rs10207042	C	A	100	PASS	AC=2225;AF=0.444289;AN=5008;NS=2504;DP=14758;EAS_AF=0.5317;AMR_AF=0.6095;AFR_AF=0.2436;EUR_AF=0.5596;SAS_AF=0.3896;AA=C|||;VT=SNP
2	186151487	rs10207304	G	A	100	PASS	AC=2225;AF=0.444289;AN=5008;NS=2504;DP=14286;EAS_AF=0.5317;AMR_AF=0.6095;AFR_AF=0.2436;EUR_AF=0.5596;SAS_AF=0.3896;AA=A|||;VT=SNP
2	186152022	rs10210078	G	T	100	PASS	AC=3857;AF=0.770168;AN=5008;NS=2504;DP=15491;EAS_AF=0.8423;AMR_AF=0.8674;AFR_AF=0.5038;EUR_AF=0.8976;SAS_AF=0.8558;AA=T|||;VT=SNP
2	186152408	rs2161836	A	G	100	PASS	AC=1054;AF=0.210463;AN=5008;NS=2504;DP=16981;EAS_AF=0.3046;AMR_AF=0.2983;AFR_AF=0.1884;EUR_AF=0.175;SAS_AF=0.1176;AA=A|||;VT=SNP
2	186152716	rs2113493	C	T	100	PASS	AC=2226;AF=0.444489;AN=5008;NS=2504;DP=15997;EAS_AF=0.5317;AMR_AF=0.6095;AFR_AF=0.2443;EUR_AF=0.5596;SAS_AF=0.3896;AA=C|||;VT=SNP
2	186152942	rs7565172	G	A	100	PASS	AC=2226;AF=0.444489;AN=5008;NS=2504;DP=15451;EAS_AF=0.5317;AMR_AF=0.6095;AFR_AF=0.2443;EUR_AF=0.5596;SAS_AF=0.3896;AA=A|||;VT=SNP
2	186153929	rs4666678	T	C	100	PASS	AC=2226;AF=0.444489;AN=5008;NS=2504;DP=16500;EAS_AF=0.5317;AMR_AF=0.6095;AFR_AF=0.2443;EUR_AF=0.5596;SAS_AF=0.3896;AA=T|||;VT=SNP
2	186154075	rs12612763	C	T	100	PASS	AC=619;AF=0.123602;AN=5008;NS=2504;DP=15598;EAS_AF=0.2222;AMR_AF=0.0893;AFR_AF=0.0151;EUR_AF=0.1014;SAS_AF=0.2157;AA=C|||;VT=SNP
2	186154554	rs12473239	A	T	100	PASS	AC=1054;AF=0.210463;AN=5008;NS=2504;DP=19468;EAS_AF=0.3046;AMR_AF=0.2983;AFR_AF=0.1884;EUR_AF=0.175;SAS_AF=0.1176;AA=A|||;VT=SNP
2	186154684	rs12466047	C	T	100	PASS	AC=2226;AF=0.444489;AN=5008;NS=2504;DP=19084;EAS_AF=0.5308;AMR_AF=0.6095;AFR_AF=0.2443;EUR_AF=0.5606;SAS_AF=0.3896;AA=C|||;VT=SNP
2	186155566	rs13417063	A	G	100	PASS	AC=2226;AF=0.444489;AN=5008;NS=2504;DP=17740;EAS_AF=0.5317;AMR_AF=0.6095;AFR_AF=0.2436;EUR_AF=0.5606;SAS_AF=0.3896;AA=G|||;VT=SNP
2	186155710	rs13394591	G	C	100	PASS	AC=2226;AF=0.444489;AN=5008;NS=2504;DP=17047;EAS_AF=0.5317;AMR_AF=0.6095;AFR_AF=0.2436;EUR_AF=0.5606;SAS_AF=0.3896;AA=G|||;VT=SNP
2	186155971	rs55913275	T	A	100	PASS	AC=2226;AF=0.444489;AN=5008;NS=2504;DP=17122;EAS_AF=0.5317;AMR_AF=0.6095;AFR_AF=0.2436;EUR_AF=0.5606;SAS_AF=0.3896;AA=T|||;VT=SNP
2	186156005	rs13408211	T	C	100	PASS	AC=2226;AF=0.444489;AN=5008;NS=2504;DP=17408;EAS_AF=0.5317;AMR_AF=0.6095;AFR_AF=0.2436;EUR_AF=0.5606;SAS_AF=0.3896;AA=C|||;VT=SNP
2	186156180	rs56065350	C	A	100	PASS	AC=1173;AF=0.234225;AN=5008;NS=2504;DP=20578;EAS_AF=0.2272;AMR_AF=0.3112;AFR_AF=0.056;EUR_AF=0.3857;SAS_AF=0.272;AA=C|||;VT=SNP
2	186156228	rs56107470	C	T	100	PASS	AC=1173;AF=0.234225;AN=5008;NS=2504;DP=21985;EAS_AF=0.2272;AMR_AF=0.3112;AFR_AF=0.056;EUR_AF=0.3857;SAS_AF=0.272;AA=C|||;VT=SNP
2	186156367	rs13408565	T	C	100	PASS	AC=2225;AF=0.444289;AN=5008;NS=2504;DP=19454;EAS_AF=0.5308;AMR_AF=0.6095;AFR_AF=0.2436;EUR_AF=0.5606;SAS_AF=0.3896;AA=C|||;VT=SNP
2	186156401	rs13408663	T	C	100	PASS	AC=2226;AF=0.444489;AN=5008;NS=2504;DP=18852;EAS_AF=0.5317;AMR_AF=0.6095;AFR_AF=0.2436;EUR_AF=0.5606;SAS_AF=0.3896;AA=T|||;VT=SNP
2	186156485	rs113021708	A	G	100	PASS	AC=720;AF=0.14377;AN=5008;NS=2504;DP=17570;EAS_AF=0.1587;AMR_AF=0.1052;AFR_AF=0.1831;EUR_AF=0.1014;SAS_AF=0.1462;AA=A|||;VT=SNP
2	186156738	rs13423346	A	G	100	PASS	AC=2226;AF=0.444489;AN=5008;NS=2504;DP=19101;EAS_AF=0.5317;AMR_AF=0.6095;AFR_AF=0.2436;EUR_AF=0.5606;SAS_AF=0.3896;AA=a|||;VT=SNP
2	186156766	rs13398144	G	C	100	PASS	AC=2226;AF=0.444489;AN=5008;NS=2504;DP=18878;EAS_AF=0.5317;AMR_AF=0.6095;AFR_AF=0.2436;EUR_AF=0.5606;SAS_AF=0.3896;AA=C|||;VT=SNP
2	186156826	rs10179451	G	A	100	PASS	AC=721;AF=0.14397;AN=5008;NS=2504;DP=18368;EAS_AF=0.1587;AMR_AF=0.1052;AFR_AF=0.1838;EUR_AF=0.1014;SAS_AF=0.1462;AA=G|||;VT=SNP
2	186156901	rs13423527	A	C	100	PASS	AC=871;AF=0.173922;AN=5008;NS=2504;DP=18669;EAS_AF=0.3046;AMR_AF=0.281;AFR_AF=0.0628;EUR_AF=0.17;SAS_AF=0.1176;AA=A|||;VT=SNP
2	186157028	rs13423645	A	G	100	PASS	AC=2226;AF=0.444489;AN=5008;NS=2504;DP=20094;EAS_AF=0.5317;AMR_AF=0.6095;AFR_AF=0.2436;EUR_AF=0.5606;SAS_AF=0.3896;AA=g|||;VT=SNP
2	186157051	rs62200016	G	A	100	PASS	AC=1165;AF=0.232628;AN=5008;NS=2504;DP=19352;EAS_AF=0.2272;AMR_AF=0.3084;AFR_AF=0.053;EUR_AF=0.3857;SAS_AF=0.2699;AA=G|||;VT=SNP
2	186157275	rs151111219	A	G	100	PASS	AC=2224;AF=0.444089;AN=5008;NS=2504;DP=18610;EAS_AF=0.5317;AMR_AF=0.6095;AFR_AF=0.2436;EUR_AF=0.5606;SAS_AF=0.3875;AA=G|||;VT=SNP
2	186158137	rs12477633	A	G	100	PASS	AC=2225;AF=0.444289;AN=5008;NS=2504;DP=19435;EAS_AF=0.5327;AMR_AF=0.6095;AFR_AF=0.2436;EUR_AF=0.5606;SAS_AF=0.3875;AA=a|||;VT=SNP
2	186158399	rs111662408	A	G	100	PASS	AC=763;AF=0.152356;AN=5008;NS=2504;DP=19682;EAS_AF=0.3016;AMR_AF=0.2666;AFR_AF=0.0076;EUR_AF=0.169;SAS_AF=0.0961;AA=a|||;VT=SNP
2	186158422	rs151039438	C	A	100	PASS	AC=869;AF=0.173522;AN=5008;NS=2504;DP=19545;EAS_AF=0.3046;AMR_AF=0.281;AFR_AF=0.0628;EUR_AF=0.169;SAS_AF=0.1166;AA=c|||;VT=SNP
2	186158561	rs62200017	G	A	100	PASS	AC=1169;AF=0.233427;AN=5008;NS=2504;DP=18327;EAS_AF=0.2272;AMR_AF=0.3084;AFR_AF=0.056;EUR_AF=0.3857;SAS_AF=0.2699;AA=g|||;VT=SNP
2	186158841	rs13418781	T	C	100	PASS	AC=2224;AF=0.444089;AN=5008;NS=2504;DP=17773;EAS_AF=0.5317;AMR_AF=0.6095;AFR_AF=0.2436;EUR_AF=0.5606;SAS_AF=0.3875;AA=N|||;VT=SNP
2	186159166	rs4260201	C	T	100	PASS	AC=2225;AF=0.444289;AN=5008;NS=2504;DP=18611;EAS_AF=0.5317;AMR_AF=0.6095;AFR_AF=0.2443;EUR_AF=0.5606;SAS_AF=0.3875;AA=T|||;VT=SNP
2	186159757	rs62200018	G	A	100	PASS	AC=1171;AF=0.233826;AN=5008;NS=2504;DP=21176;EAS_AF=0.2272;AMR_AF=0.3112;AFR_AF=0.056;EUR_AF=0.3857;SAS_AF=0.2699;AA=G|||;VT=SNP
2	186160032	rs62200019	C	A	100	PASS	AC=1172;AF=0.234026;AN=5008;NS=2504;DP=20645;EAS_AF=0.2272;AMR_AF=0.3112;AFR_AF=0.0567;EUR_AF=0.3857;SAS_AF=0.2699;AA=C|||;VT=SNP
2	186160159	rs150582434	A	G	100	PASS	AC=2224;AF=0.444089;AN=5008;NS=2504;DP=21256;EAS_AF=0.5317;AMR_AF=0.6095;AFR_AF=0.2436;EUR_AF=0.5606;SAS_AF=0.3875;AA=G|||;VT=SNP
2	186160573	rs13409923	G	T	100	PASS	AC=2222;AF=0.44369;AN=5008;NS=2504;DP=19451;EAS_AF=0.5308;AMR_AF=0.6095;AFR_AF=0.2436;EUR_AF=0.5596;SAS_AF=0.3875;AA=g|||;VT=SNP
2	186160947	rs10175123	C	T	100	PASS	AC=2224;AF=0.444089;AN=5008;NS=2504;DP=20001;EAS_AF=0.5317;AMR_AF=0.6095;AFR_AF=0.2436;EUR_AF=0.5606;SAS_AF=0.3875;AA=C|||;VT=SNP
2	186160955	rs10175127	C	T	100	PASS	AC=2225;AF=0.444289;AN=5008;NS=2504;DP=20122;EAS_AF=0.5317;AMR_AF=0.6095;AFR_AF=0.2443;EUR_AF=0.5606;SAS_AF=0.3875;AA=T|||;VT=SNP
2	186161945	rs72901002	C	T	100	PASS	AC=1164;AF=0.232428;AN=5008;NS=2504;DP=11148;EAS_AF=0.2272;AMR_AF=0.3069;AFR_AF=0.053;EUR_AF=0.3857;SAS_AF=0.2699;AA=C|||;VT=SNP
2	186161946	rs72902704	A	G	100	PASS	AC=1170;AF=0.233626;AN=5008;NS=2504;DP=11177;EAS_AF=0.2272;AMR_AF=0.3098;AFR_AF=0.056;EUR_AF=0.3857;SAS_AF=0.2699;AA=A|||;VT=SNP
2	186162043	rs4666679	T	C	100	PASS	AC=2223;AF=0.44389;AN=5008;NS=2504;DP=13089;EAS_AF=0.5317;AMR_AF=0.6081;AFR_AF=0.2436;EUR_AF=0.5606;SAS_AF=0.3875;AA=C|||;VT=SNP
2	186162416	rs9679239	A	T	100	PASS	AC=2223;AF=0.44389;AN=5008;NS=2504;DP=20448;EAS_AF=0.5317;AMR_AF=0.6081;AFR_AF=0.2436;EUR_AF=0.5606;SAS_AF=0.3875;AA=T|||;VT=SNP
2	186162731	rs7608802	A	G	100	PASS	AC=2223;AF=0.44389;AN=5008;NS=2504;DP=20332;EAS_AF=0.5317;AMR_AF=0.6081;AFR_AF=0.2436;EUR_AF=0.5606;SAS_AF=0.3875;AA=A|||;VT=SNP
2	186162774	rs7608891	A	G	100	PASS	AC=2223;AF=0.44389;AN=5008;NS=2504;DP=19239;EAS_AF=0.5317;AMR_AF=0.6081;AFR_AF=0.2436;EUR_AF=0.5606;SAS_AF=0.3875;AA=A|||;VT=SNP
2	186163252	rs13401297	G	A	100	PASS	AC=2223;AF=0.44389;AN=5008;NS=2504;DP=16265;EAS_AF=0.5317;AMR_AF=0.6081;AFR_AF=0.2436;EUR_AF=0.5606;SAS_AF=0.3875;AA=G|||;VT=SNP
2	186163570	rs2113495	G	A	100	PASS	AC=2224;AF=0.444089;AN=5008;NS=2504;DP=17272;EAS_AF=0.5317;AMR_AF=0.6081;AFR_AF=0.2436;EUR_AF=0.5606;SAS_AF=0.3885;AA=G|||;VT=SNP
2	186163878	rs12470414	G	A	100	PASS	AC=2223;AF=0.44389;AN=5008;NS=2504;DP=16315;EAS_AF=0.5317;AMR_AF=0.6081;AFR_AF=0.2436;EUR_AF=0.5606;SAS_AF=0.3875;AA=A|||;VT=SNP
2	186164423	rs10931168	A	G	100	PASS	AC=1053;AF=0.210264;AN=5008;NS=2504;DP=16714;EAS_AF=0.3046;AMR_AF=0.2983;AFR_AF=0.1876;EUR_AF=0.175;SAS_AF=0.1176;AA=A|||;VT=SNP
2	186164665	rs889906	A	G	100	PASS	AC=2223;AF=0.44389;AN=5008;NS=2504;DP=16840;EAS_AF=0.5317;AMR_AF=0.6081;AFR_AF=0.2436;EUR_AF=0.5606;SAS_AF=0.3875;AA=G|||;VT=SNP
2	186164706	rs889907	T	C	100	PASS	AC=2223;AF=0.44389;AN=5008;NS=2504;DP=17965;EAS_AF=0.5317;AMR_AF=0.6081;AFR_AF=0.2436;EUR_AF=0.5606;SAS_AF=0.3875;AA=C|||;VT=SNP
2	186164824	rs2059349	T	C	100	PASS	AC=1053;AF=0.210264;AN=5008;NS=2504;DP=19281;EAS_AF=0.3046;AMR_AF=0.2983;AFR_AF=0.1876;EUR_AF=0.175;SAS_AF=0.1176;AA=T|||;VT=SNP
2	186164898	rs2059350	T	C	100	PASS	AC=1075;AF=0.214657;AN=5008;NS=2504;DP=18612;EAS_AF=0.3036;AMR_AF=0.2983;AFR_AF=0.205;EUR_AF=0.175;SAS_AF=0.1176;AA=T|||;VT=SNP
2	186165081	rs889908	T	C	100	PASS	AC=2224;AF=0.444089;AN=5008;NS=2504;DP=19817;EAS_AF=0.5317;AMR_AF=0.6081;AFR_AF=0.2443;EUR_AF=0.5606;SAS_AF=0.3875;AA=C|||;VT=SNP
2	186165258	rs6712589	A	G	100	PASS	AC=482;AF=0.096246;AN=5008;NS=2504;DP=19966;EAS_AF=0.0298;AMR_AF=0.1023;AFR_AF=0.1112;EUR_AF=0.1223;SAS_AF=0.1135;AA=A|||;VT=SNP
2	186165480	rs889909	T	G	100	PASS	AC=2227;AF=0.444688;AN=5008;NS=2504;DP=18953;EAS_AF=0.5317;AMR_AF=0.611;AFR_AF=0.2451;EUR_AF=0.5606;SAS_AF=0.3875;AA=G|||;VT=SNP
2	186165639	rs4600609	G	A	100	PASS	AC=1168;AF=0.233227;AN=5008;NS=2504;DP=18871;EAS_AF=0.2272;AMR_AF=0.3069;AFR_AF=0.056;EUR_AF=0.3857;SAS_AF=0.2699;AA=G|||;VT=SNP
2	186166093	rs6716595	A	C	100	PASS	AC=2267;AF=0.452676;AN=5008;NS=2504;DP=14888;EAS_AF=0.5317;AMR_AF=0.6138;AFR_AF=0.2731;EUR_AF=0.5616;SAS_AF=0.3875;AA=T|||;VT=SNP
2	186166152	rs11686701	G	A	100	PASS	AC=1170;AF=0.233626;AN=5008;NS=2504;DP=15953;EAS_AF=0.2272;AMR_AF=0.3069;AFR_AF=0.056;EUR_AF=0.3867;SAS_AF=0.271;AA=G|||;VT=SNP
2	186166532	rs4667026	C	T	100	PASS	AC=2229;AF=0.445088;AN=5008;NS=2504;DP=20405;EAS_AF=0.5288;AMR_AF=0.6124;AFR_AF=0.2474;EUR_AF=0.5616;SAS_AF=0.3875;AA=T|||;VT=SNP
2	186166539	rs4667027	C	G	100	PASS	AC=2229;AF=0.445088;AN=5008;NS=2504;DP=20497;EAS_AF=0.5288;AMR_AF=0.6124;AFR_AF=0.2474;EUR_AF=0.5616;SAS_AF=0.3875;AA=C|||;VT=SNP
2	186166660	rs4667028	G	A	100	PASS	AC=1061;AF=0.211861;AN=5008;NS=2504;DP=19582;EAS_AF=0.3016;AMR_AF=0.3026;AFR_AF=0.1936;EUR_AF=0.175;SAS_AF=0.1176;AA=G|||;VT=SNP
2	186167176	rs6749543	G	A	100	PASS	AC=2231;AF=0.445487;AN=5008;NS=2504;DP=18429;EAS_AF=0.5298;AMR_AF=0.6124;AFR_AF=0.2474;EUR_AF=0.5616;SAS_AF=0.3885;AA=G|||;VT=SNP
2	186167320	rs12473912	C	G	100	PASS	AC=2231;AF=0.445487;AN=5008;NS=2504;DP=18606;EAS_AF=0.5298;AMR_AF=0.6124;AFR_AF=0.2474;EUR_AF=0.5616;SAS_AF=0.3885;AA=G|||;VT=SNP
2	186167338	rs62200032	G	A	100	PASS	AC=810;AF=0.161741;AN=5008;NS=2504;DP=18036;EAS_AF=0.2133;AMR_AF=0.2219;AFR_AF=0.0136;EUR_AF=0.2624;SAS_AF=0.1626;AA=G|||;VT=SNP
2	186167610	rs7559348	T	C	100	PASS	AC=2230;AF=0.445288;AN=5008;NS=2504;DP=17762;EAS_AF=0.5298;AMR_AF=0.611;AFR_AF=0.2474;EUR_AF=0.5616;SAS_AF=0.3885;AA=T|||;VT=SNP
2	186167931	rs7601297	C	T	100	PASS	AC=2230;AF=0.445288;AN=5008;NS=2504;DP=16278;EAS_AF=0.5298;AMR_AF=0.611;AFR_AF=0.2474;EUR_AF=0.5616;SAS_AF=0.3885;AA=C|||;VT=SNP
2	186168202	rs7562717	T	A	100	PASS	AC=2230;AF=0.445288;AN=5008;NS=2504;DP=16035;EAS_AF=0.5298;AMR_AF=0.611;AFR_AF=0.2474;EUR_AF=0.5616;SAS_AF=0.3885;AA=A|||;VT=SNP
2	186168463	rs13393770	A	G	100	PASS	AC=2214;AF=0.442093;AN=5008;NS=2504;DP=16314;EAS_AF=0.5208;AMR_AF=0.611;AFR_AF=0.2474;EUR_AF=0.5557;SAS_AF=0.3875;AA=G|||;VT=SNP
2	186169599	rs17713084	T	C	100	PASS	AC=1166;AF=0.232827;AN=5008;NS=2504;DP=17982;EAS_AF=0.2282;AMR_AF=0.3069;AFR_AF=0.0522;EUR_AF=0.3867;SAS_AF=0.271;AA=T|||;VT=SNP
2	186169624	rs2216833	C	T	100	PASS	AC=3889;AF=0.776558;AN=5008;NS=2504;DP=18231;EAS_AF=0.8373;AMR_AF=0.8718;AFR_AF=0.5295;EUR_AF=0.8986;SAS_AF=0.8548;AA=c|||;VT=SNP
2	186169801	rs6434121	C	T	100	PASS	AC=3887;AF=0.776158;AN=5008;NS=2504;DP=17536;EAS_AF=0.8373;AMR_AF=0.8703;AFR_AF=0.5295;EUR_AF=0.8986;SAS_AF=0.8538;AA=T|||;VT=SNP
2	186169825	rs7569786	T	C	100	PASS	AC=2236;AF=0.446486;AN=5008;NS=2504;DP=17537;EAS_AF=0.5337;AMR_AF=0.611;AFR_AF=0.2489;EUR_AF=0.5616;SAS_AF=0.3885;AA=t|||;VT=SNP
2	186170085	rs55955629	A	C	100	PASS	AC=815;AF=0.16274;AN=5008;NS=2504;DP=18228;EAS_AF=0.2173;AMR_AF=0.2219;AFR_AF=0.0136;EUR_AF=0.2624;SAS_AF=0.1636;AA=A|||;VT=SNP
2	186170163	rs1160125	A	T	100	PASS	AC=3847;AF=0.768171;AN=5008;NS=2504;DP=17141;EAS_AF=0.8373;AMR_AF=0.8674;AFR_AF=0.5008;EUR_AF=0.8986;SAS_AF=0.8538;AA=T|||;VT=SNP
2	186170204	rs6434122	T	C	100	PASS	AC=2230;AF=0.445288;AN=5008;NS=2504;DP=16551;EAS_AF=0.5337;AMR_AF=0.611;AFR_AF=0.2413;EUR_AF=0.5616;SAS_AF=0.3926;AA=C|||;VT=SNP
2	186170698	rs6434123	T	C	100	PASS	AC=3842;AF=0.767173;AN=5008;NS=2504;DP=19656;EAS_AF=0.8373;AMR_AF=0.866;AFR_AF=0.4977;EUR_AF=0.8986;SAS_AF=0.8538;AA=T|||;VT=SNP
2	186171221	rs35433875	G	T	100	PASS	AC=333;AF=0.0664936;AN=5008;NS=2504;DP=19354;EAS_AF=0.0268;AMR_AF=0.0821;AFR_AF=0.0356;EUR_AF=0.0994;SAS_AF=0.1043;AA=G|||;VT=SNP
2	186171229	rs12472448	C	T	100	PASS	AC=3843;AF=0.767372;AN=5008;NS=2504;DP=19442;EAS_AF=0.8373;AMR_AF=0.8646;AFR_AF=0.497;EUR_AF=0.8996;SAS_AF=0.8558;AA=T|||;VT=SNP
2	186171240	rs12464394	A	G	100	PASS	AC=3843;AF=0.767372;AN=5008;NS=2504;DP=19443;EAS_AF=0.8373;AMR_AF=0.8646;AFR_AF=0.497;EUR_AF=0.8996;SAS_AF=0.8558;AA=a|||;VT=SNP
2	186171939	rs7421031	A	C	100	PASS	AC=1174;AF=0.234425;AN=5008;NS=2504;DP=17276;EAS_AF=0.2312;AMR_AF=0.3084;AFR_AF=0.0522;EUR_AF=0.3867;SAS_AF=0.2751;AA=A|||;VT=SNP
2	186172102	rs7596831	G	T	100	PASS	AC=3841;AF=0.766973;AN=5008;NS=2504;DP=19354;EAS_AF=0.8373;AMR_AF=0.866;AFR_AF=0.497;EUR_AF=0.8986;SAS_AF=0.8538;AA=G|||;VT=SNP
2	186172142	rs7557829	T	C	100	PASS	AC=1176;AF=0.234824;AN=5008;NS=2504;DP=18713;EAS_AF=0.2312;AMR_AF=0.3112;AFR_AF=0.0522;EUR_AF=0.3867;SAS_AF=0.2751;AA=T|||;VT=SNP
2	186172416	rs7570449	A	G	100	PASS	AC=1176;AF=0.234824;AN=5008;NS=2504;DP=16537;EAS_AF=0.2312;AMR_AF=0.3112;AFR_AF=0.0522;EUR_AF=0.3867;SAS_AF=0.2751;AA=A|||;VT=SNP
2	186172467	rs1364479	C	T	100	PASS	AC=3841;AF=0.766973;AN=5008;NS=2504;DP=17143;EAS_AF=0.8373;AMR_AF=0.866;AFR_AF=0.497;EUR_AF=0.8986;SAS_AF=0.8538;AA=T|||;VT=SNP
2	186173063	rs10197781	G	A	100	PASS	AC=3841;AF=0.766973;AN=5008;NS=2504;DP=17732;EAS_AF=0.8373;AMR_AF=0.866;AFR_AF=0.497;EUR_AF=0.8986;SAS_AF=0.8538;AA=A|||;VT=SNP
2	186173267	rs7600650	C	T	100	PASS	AC=3841;AF=0.766973;AN=5008;NS=2504;DP=17098;EAS_AF=0.8373;AMR_AF=0.866;AFR_AF=0.497;EUR_AF=0.8986;SAS_AF=0.8538;AA=T|||;VT=SNP
2	186173326	rs7600661	C	G	100	PASS	AC=3841;AF=0.766973;AN=5008;NS=2504;DP=17163;EAS_AF=0.8373;AMR_AF=0.866;AFR_AF=0.497;EUR_AF=0.8986;SAS_AF=0.8538;AA=G|||;VT=SNP
2	186174434	rs2370125	T	G	100	PASS	AC=3837;AF=0.766174;AN=5008;NS=2504;DP=15736;EAS_AF=0.8373;AMR_AF=0.866;AFR_AF=0.4962;EUR_AF=0.8996;SAS_AF=0.8497;AA=G|||;VT=SNP
2	186174597	rs850859	A	T	100	PASS	AC=721;AF=0.14397;AN=5008;NS=2504;DP=14637;EAS_AF=0.1627;AMR_AF=0.1037;AFR_AF=0.18;EUR_AF=0.1004;SAS_AF=0.1493;AA=A|||;VT=SNP
2	186175229	rs1424536	C	T	100	PASS	AC=2662;AF=0.53155;AN=5008;NS=2504;DP=16587;EAS_AF=0.6062;AMR_AF=0.5548;AFR_AF=0.4448;EUR_AF=0.5119;SAS_AF=0.5757;AA=C|||;VT=SNP
2	186175449	rs12151783	C	A	100	PASS	AC=1607;AF=0.320887;AN=5008;NS=2504;DP=16095;EAS_AF=0.3026;AMR_AF=0.255;AFR_AF=0.2549;EUR_AF=0.335;SAS_AF=0.4611;AA=C|||;VT=SNP
2	186175741	rs9808030	T	C	100	PASS	AC=2662;AF=0.53155;AN=5008;NS=2504;DP=15901;EAS_AF=0.6062;AMR_AF=0.5548;AFR_AF=0.4448;EUR_AF=0.5119;SAS_AF=0.5757;AA=C|||;VT=SNP
2	186176136	rs4667029	C	G	100	PASS	AC=1174;AF=0.234425;AN=5008;NS=2504;DP=15689;EAS_AF=0.2312;AMR_AF=0.3084;AFR_AF=0.0522;EUR_AF=0.3867;SAS_AF=0.2751;AA=C|||;VT=SNP
2	186176139	rs1160448	C	T	100	PASS	AC=3838;AF=0.766374;AN=5008;NS=2504;DP=15157;EAS_AF=0.8373;AMR_AF=0.866;AFR_AF=0.497;EUR_AF=0.8986;SAS_AF=0.8507;AA=T|||;VT=SNP
2	186176372	rs1160449	C	T	100	PASS	AC=3838;AF=0.766374;AN=5008;NS=2504;DP=16405;EAS_AF=0.8373;AMR_AF=0.866;AFR_AF=0.497;EUR_AF=0.8986;SAS_AF=0.8507;AA=T|||;VT=SNP
2	186176849	rs1424535	A	C	100	PASS	AC=3839;AF=0.766573;AN=5008;NS=2504;DP=14632;EAS_AF=0.8373;AMR_AF=0.866;AFR_AF=0.4977;EUR_AF=0.8986;SAS_AF=0.8507;AA=C|||;VT=SNP
2	186176928	rs11679155	T	A	100	PASS	AC=1176;AF=0.234824;AN=5008;NS=2504;DP=15115;EAS_AF=0.2312;AMR_AF=0.3112;AFR_AF=0.0522;EUR_AF=0.3867;SAS_AF=0.2751;AA=T|||;VT=SNP
2	186177109	rs1424534	A	G	100	PASS	AC=2661;AF=0.53135;AN=5008;NS=2504;DP=14489;EAS_AF=0.6062;AMR_AF=0.5548;AFR_AF=0.444;EUR_AF=0.5119;SAS_AF=0.5757;AA=A|||;VT=SNP
2	186177298	rs1424533	G	T	100	PASS	AC=3837;AF=0.766174;AN=5008;NS=2504;DP=13876;EAS_AF=0.8373;AMR_AF=0.866;AFR_AF=0.4962;EUR_AF=0.8986;SAS_AF=0.8507;AA=T|||;VT=SNP
2	186177399	rs34233446	A	G	100	PASS	AC=1176;AF=0.234824;AN=5008;NS=2504;DP=14095;EAS_AF=0.2312;AMR_AF=0.3112;AFR_AF=0.0522;EUR_AF=0.3867;SAS_AF=0.2751;AA=A|||;VT=SNP
2	186177410	rs12479351	G	A	100	PASS	AC=2661;AF=0.53135;AN=5008;NS=2504;DP=13544;EAS_AF=0.6062;AMR_AF=0.5548;AFR_AF=0.444;EUR_AF=0.5119;SAS_AF=0.5757;AA=A|||;VT=SNP
2	186177455	rs72902780	A	G	100	PASS	AC=1176;AF=0.234824;AN=5008;NS=2504;DP=13817;EAS_AF=0.2312;AMR_AF=0.3112;AFR_AF=0.0522;EUR_AF=0.3867;SAS_AF=0.2751;AA=A|||;VT=SNP
2	186177460	rs2059360	T	G	100	PASS	AC=2661;AF=0.53135;AN=5008;NS=2504;DP=14065;EAS_AF=0.6062;AMR_AF=0.5548;AFR_AF=0.444;EUR_AF=0.5119;SAS_AF=0.5757;AA=T|||;VT=SNP
2	186177545	rs1582630	G	A	100	PASS	AC=3837;AF=0.766174;AN=5008;NS=2504;DP=15612;EAS_AF=0.8373;AMR_AF=0.866;AFR_AF=0.4962;EUR_AF=0.8986;SAS_AF=0.8507;AA=A|||;VT=SNP
2	186177691	rs1582629	A	T	100	PASS	AC=1719;AF=0.343251;AN=5008;NS=2504;DP=17952;EAS_AF=0.3026;AMR_AF=0.2651;AFR_AF=0.329;EUR_AF=0.3419;SAS_AF=0.4611;AA=A|||;VT=SNP
2	186177775	rs1582628	C	G	100	PASS	AC=3838;AF=0.766374;AN=5008;NS=2504;DP=19424;EAS_AF=0.8373;AMR_AF=0.866;AFR_AF=0.497;EUR_AF=0.8986;SAS_AF=0.8507;AA=G|||;VT=SNP
2	186178601	rs1075143	G	A	100	PASS	AC=534;AF=0.106629;AN=5008;NS=2504;DP=9365;EAS_AF=0.0516;AMR_AF=0.0764;AFR_AF=0.1339;EUR_AF=0.1223;SAS_AF=0.1319;AA=A|||;VT=SNP
2	186178814	rs1424532	A	G	100	PASS	AC=1743;AF=0.348043;AN=5008;NS=2504;DP=9635;EAS_AF=0.3026;AMR_AF=0.2767;AFR_AF=0.3336;EUR_AF=0.3509;SAS_AF=0.4622;AA=A|||;VT=SNP
2	186178889	rs1364478	G	A	100	PASS	AC=2956;AF=0.590256;AN=5008;NS=2504;DP=10940;EAS_AF=0.5337;AMR_AF=0.5836;AFR_AF=0.4236;EUR_AF=0.7286;SAS_AF=0.7362;AA=g|||;VT=SNP
2	186178928	rs1424531	A	G	100	PASS	AC=2956;AF=0.590256;AN=5008;NS=2504;DP=10782;EAS_AF=0.5337;AMR_AF=0.5836;AFR_AF=0.4236;EUR_AF=0.7286;SAS_AF=0.7362;AA=G|||;VT=SNP
2	186179341	rs62200034	T	A	100	PASS	AC=1174;AF=0.234425;AN=5008;NS=2504;DP=14172;EAS_AF=0.2312;AMR_AF=0.3084;AFR_AF=0.0522;EUR_AF=0.3867;SAS_AF=0.2751;AA=T|||;VT=SNP
2	186179745	rs13005569	G	C	100	PASS	AC=1759;AF=0.351238;AN=5008;NS=2504;DP=16056;EAS_AF=0.3026;AMR_AF=0.2709;AFR_AF=0.3563;EUR_AF=0.3419;SAS_AF=0.4611;AA=G|||;VT=SNP
2	186179807	rs4666680	C	T	100	PASS	AC=1175;AF=0.234625;AN=5008;NS=2504;DP=15729;EAS_AF=0.2321;AMR_AF=0.3084;AFR_AF=0.0522;EUR_AF=0.3867;SAS_AF=0.2751;AA=C|||;VT=SNP
2	186179898	rs13005616	C	T	100	PASS	AC=1740;AF=0.347444;AN=5008;NS=2504;DP=15377;EAS_AF=0.3026;AMR_AF=0.2666;AFR_AF=0.3442;EUR_AF=0.3419;SAS_AF=0.4611;AA=C|||;VT=SNP
2	186180191	rs12474566	A	G	100	PASS	AC=3820;AF=0.76278;AN=5008;NS=2504;DP=13666;EAS_AF=0.8373;AMR_AF=0.8646;AFR_AF=0.4841;EUR_AF=0.8986;SAS_AF=0.8507;AA=G|||;VT=SNP
2	186180657	rs62198770	A	G	100	PASS	AC=1174;AF=0.234425;AN=5008;NS=2504;DP=15024;EAS_AF=0.2312;AMR_AF=0.3084;AFR_AF=0.0522;EUR_AF=0.3867;SAS_AF=0.2751;AA=G|||;VT=SNP
2	186180975	rs2113496	T	C	100	PASS	AC=1174;AF=0.234425;AN=5008;NS=2504;DP=19719;EAS_AF=0.2312;AMR_AF=0.3084;AFR_AF=0.0522;EUR_AF=0.3867;SAS_AF=0.2751;AA=C|||;VT=SNP
2	186181146	rs2113497	C	T	100	PASS	AC=3885;AF=0.775759;AN=5008;NS=2504;DP=18882;EAS_AF=0.8373;AMR_AF=0.8718;AFR_AF=0.5295;EUR_AF=0.8986;SAS_AF=0.8507;AA=T|||;VT=SNP
2	186181349	rs12623015	C	T	100	PASS	AC=1758;AF=0.351038;AN=5008;NS=2504;DP=18845;EAS_AF=0.3026;AMR_AF=0.2695;AFR_AF=0.3563;EUR_AF=0.3419;SAS_AF=0.4611;AA=C|||;VT=SNP
2	186181894	rs4667031	A	C	100	PASS	AC=2932;AF=0.585463;AN=5008;NS=2504;DP=17325;EAS_AF=0.5337;AMR_AF=0.5778;AFR_AF=0.4085;EUR_AF=0.7286;SAS_AF=0.7362;AA=A|||;VT=SNP
2	186181992	rs7575327	T	C	100	PASS	AC=2932;AF=0.585463;AN=5008;NS=2504;DP=17004;EAS_AF=0.5337;AMR_AF=0.5778;AFR_AF=0.4085;EUR_AF=0.7286;SAS_AF=0.7362;AA=C|||;VT=SNP
2	186182262	rs13033166	G	A	100	PASS	AC=1758;AF=0.351038;AN=5008;NS=2504;DP=20041;EAS_AF=0.3026;AMR_AF=0.2695;AFR_AF=0.3563;EUR_AF=0.3419;SAS_AF=0.4611;AA=G|||;VT=SNP
2	186183016	rs12989637	C	T	100	PASS	AC=1758;AF=0.351038;AN=5008;NS=2504;DP=18436;EAS_AF=0.3026;AMR_AF=0.2695;AFR_AF=0.3563;EUR_AF=0.3419;SAS_AF=0.4611;AA=C|||;VT=SNP
2	186183982	rs117789796	G	A	100	PASS	AC=87;AF=0.0173722;AN=5008;NS=2504;DP=17280;EAS_AF=0.0585;AMR_AF=0.0173;AFR_AF=0.0008;EUR_AF=0.0089;SAS_AF=0.0061;AA=A|||;VT=SNP
2	186184030	rs1364477	A	G	100	PASS	AC=879;AF=0.175519;AN=5008;NS=2504;DP=18253;EAS_AF=0.3036;AMR_AF=0.2824;AFR_AF=0.0696;EUR_AF=0.172;SAS_AF=0.1145;AA=A|||;VT=SNP
2	186184047	rs6746292	A	G	100	PASS	AC=2931;AF=0.585264;AN=5008;NS=2504;DP=18652;EAS_AF=0.5337;AMR_AF=0.5793;AFR_AF=0.4085;EUR_AF=0.7266;SAS_AF=0.7362;AA=G|||;VT=SNP
2	186184294	rs12997698	G	T	100	PASS	AC=1757;AF=0.350839;AN=5008;NS=2504;DP=16399;EAS_AF=0.3026;AMR_AF=0.2709;AFR_AF=0.3563;EUR_AF=0.34;SAS_AF=0.4611;AA=G|||;VT=SNP
2	186184378	rs12997247	A	G	100	PASS	AC=2929;AF=0.584864;AN=5008;NS=2504;DP=18891;EAS_AF=0.5337;AMR_AF=0.5793;AFR_AF=0.4085;EUR_AF=0.7266;SAS_AF=0.7342;AA=A|||;VT=SNP
2	186184601	rs11683254	T	C	100	PASS	AC=2932;AF=0.585463;AN=5008;NS=2504;DP=18009;EAS_AF=0.5337;AMR_AF=0.5807;AFR_AF=0.4085;EUR_AF=0.7266;SAS_AF=0.7362;AA=T|||;VT=SNP
2	186184916	rs12466097	C	T	100	PASS	AC=879;AF=0.175519;AN=5008;NS=2504;DP=18606;EAS_AF=0.3036;AMR_AF=0.2824;AFR_AF=0.0696;EUR_AF=0.172;SAS_AF=0.1145;AA=C|||;VT=SNP
2	186185061	rs2370130	C	G	100	PASS	AC=1174;AF=0.234425;AN=5008;NS=2504;DP=18422;EAS_AF=0.2312;AMR_AF=0.3084;AFR_AF=0.0522;EUR_AF=0.3867;SAS_AF=0.2751;AA=C|||;VT=SNP
2	186185502	rs1364476	C	T	100	PASS	AC=2931;AF=0.585264;AN=5008;NS=2504;DP=17627;EAS_AF=0.5337;AMR_AF=0.5793;AFR_AF=0.4085;EUR_AF=0.7266;SAS_AF=0.7362;AA=C|||;VT=SNP
2	186185653	rs1364475	C	T	100	PASS	AC=2933;AF=0.585663;AN=5008;NS=2504;DP=15838;EAS_AF=0.5347;AMR_AF=0.5807;AFR_AF=0.4085;EUR_AF=0.7266;SAS_AF=0.7362;AA=T|||;VT=SNP
2	186185662	rs1364474	A	G	100	PASS	AC=2933;AF=0.585663;AN=5008;NS=2504;DP=15807;EAS_AF=0.5347;AMR_AF=0.5807;AFR_AF=0.4085;EUR_AF=0.7266;SAS_AF=0.7362;AA=A|||;VT=SNP
2	186185924	rs12987154	T	C	100	PASS	AC=476;AF=0.0950479;AN=5008;NS=2504;DP=16397;EAS_AF=0.0268;AMR_AF=0.1037;AFR_AF=0.1127;EUR_AF=0.1203;SAS_AF=0.1094;AA=T|||;VT=SNP
2	186185951	rs7576335	G	A	100	PASS	AC=1174;AF=0.234425;AN=5008;NS=2504;DP=16644;EAS_AF=0.2312;AMR_AF=0.3084;AFR_AF=0.0522;EUR_AF=0.3867;SAS_AF=0.2751;AA=G|||;VT=SNP
2	186186445	rs13011781	C	T	100	PASS	AC=1757;AF=0.350839;AN=5008;NS=2504;DP=14351;EAS_AF=0.3026;AMR_AF=0.2709;AFR_AF=0.3563;EUR_AF=0.34;SAS_AF=0.4611;AA=C|||;VT=SNP
2	186187295	rs6745420	T	C	100	PASS	AC=2937;AF=0.586462;AN=5008;NS=2504;DP=15480;EAS_AF=0.5337;AMR_AF=0.5807;AFR_AF=0.4085;EUR_AF=0.7316;SAS_AF=0.7362;AA=T|||;VT=SNP
2	186187392	rs6745548	T	C	100	PASS	AC=1610;AF=0.321486;AN=5008;NS=2504;DP=18068;EAS_AF=0.3026;AMR_AF=0.255;AFR_AF=0.2557;EUR_AF=0.337;SAS_AF=0.4611;AA=T|||;VT=SNP
2	186187832	rs6704925	A	G	100	PASS	AC=879;AF=0.175519;AN=5008;NS=2504;DP=9614;EAS_AF=0.3036;AMR_AF=0.2824;AFR_AF=0.0696;EUR_AF=0.172;SAS_AF=0.1145;AA=A|||;VT=SNP
2	186187920	rs2161837	A	G	100	PASS	AC=1174;AF=0.234425;AN=5008;NS=2504;DP=16934;EAS_AF=0.2312;AMR_AF=0.3084;AFR_AF=0.0522;EUR_AF=0.3867;SAS_AF=0.2751;AA=A|||;VT=SNP
2	186188010	rs1582627	G	C	100	PASS	AC=1610;AF=0.321486;AN=5008;NS=2504;DP=15564;EAS_AF=0.3026;AMR_AF=0.255;AFR_AF=0.2557;EUR_AF=0.337;SAS_AF=0.4611;AA=G|||;VT=SNP
2	186188372	rs10803982	A	G	100	PASS	AC=2931;AF=0.585264;AN=5008;NS=2504;DP=17130;EAS_AF=0.5337;AMR_AF=0.5793;AFR_AF=0.4085;EUR_AF=0.7266;SAS_AF=0.7362;AA=A|||;VT=SNP
2	186188807	rs1364473	A	T	100	PASS	AC=2933;AF=0.585663;AN=5008;NS=2504;DP=21483;EAS_AF=0.5347;AMR_AF=0.5793;AFR_AF=0.4085;EUR_AF=0.7266;SAS_AF=0.7372;AA=T|||;VT=SNP
2	186189193	rs7561033	A	T	100	PASS	AC=2931;AF=0.585264;AN=5008;NS=2504;DP=20004;EAS_AF=0.5337;AMR_AF=0.5793;AFR_AF=0.4085;EUR_AF=0.7266;SAS_AF=0.7362;AA=T|||;VT=SNP
2	186189299	rs6434124	G	A	100	PASS	AC=2931;AF=0.585264;AN=5008;NS=2504;DP=19452;EAS_AF=0.5337;AMR_AF=0.5793;AFR_AF=0.4085;EUR_AF=0.7266;SAS_AF=0.7362;AA=G|||;VT=SNP
2	186189341	rs6434125	C	T	100	PASS	AC=2931;AF=0.585264;AN=5008;NS=2504;DP=18042;EAS_AF=0.5337;AMR_AF=0.5793;AFR_AF=0.4085;EUR_AF=0.7266;SAS_AF=0.7362;AA=C|||;VT=SNP
2	186189411	rs6709795	A	G	100	PASS	AC=2815;AF=0.562101;AN=5008;NS=2504;DP=17271;EAS_AF=0.5337;AMR_AF=0.5706;AFR_AF=0.3238;EUR_AF=0.7256;SAS_AF=0.7393;AA=G|||;VT=SNP
2	186189586	rs6738842	C	G	100	PASS	AC=2937;AF=0.586462;AN=5008;NS=2504;DP=15607;EAS_AF=0.5337;AMR_AF=0.5778;AFR_AF=0.4062;EUR_AF=0.7286;SAS_AF=0.7444;AA=C|||;VT=SNP
2	186189784	rs6713145	A	G	100	PASS	AC=2969;AF=0.592851;AN=5008;NS=2504;DP=13678;EAS_AF=0.5605;AMR_AF=0.5764;AFR_AF=0.4085;EUR_AF=0.7286;SAS_AF=0.7474;AA=A|||;VT=SNP
2	186189829	rs62198772	T	A	100	PASS	AC=1199;AF=0.239417;AN=5008;NS=2504;DP=14273;EAS_AF=0.2361;AMR_AF=0.317;AFR_AF=0.0325;EUR_AF=0.4066;SAS_AF=0.2955;AA=T|||;VT=SNP
2	186189948	rs7591301	G	C	100	PASS	AC=776;AF=0.154952;AN=5008;NS=2504;DP=10811;EAS_AF=0.2153;AMR_AF=0.2622;AFR_AF=0.0764;EUR_AF=0.172;SAS_AF=0.1053;AA=G|||;VT=SNP
2	186190015	rs6757353	T	C	100	PASS	AC=2720;AF=0.543131;AN=5008;NS=2504;DP=14682;EAS_AF=0.6161;AMR_AF=0.513;AFR_AF=0.4039;EUR_AF=0.5944;SAS_AF=0.6247;AA=C|||;VT=SNP
2	186190060	rs71430182	G	A	100	PASS	AC=993;AF=0.198283;AN=5008;NS=2504;DP=14461;EAS_AF=0.0774;AMR_AF=0.1513;AFR_AF=0.3608;EUR_AF=0.163;SAS_AF=0.1728;AA=g|||;VT=SNP
2	186190221	rs7370700	C	T	100	PASS	AC=781;AF=0.15595;AN=5008;NS=2504;DP=15369;EAS_AF=0.2133;AMR_AF=0.2291;AFR_AF=0.0136;EUR_AF=0.2535;SAS_AF=0.137;AA=C|||;VT=SNP
2	186190302	rs13016340	T	A	100	PASS	AC=2509;AF=0.500998;AN=5008;NS=2504;DP=18170;EAS_AF=0.5357;AMR_AF=0.4798;AFR_AF=0.3775;EUR_AF=0.5626;SAS_AF=0.5838;AA=T|||;VT=SNP
2	186190449	rs850861	C	T	100	PASS	AC=1757;AF=0.350839;AN=5008;NS=2504;DP=15489;EAS_AF=0.4454;AMR_AF=0.3876;AFR_AF=0.4017;EUR_AF=0.2644;SAS_AF=0.2474;AA=C|||;VT=SNP
2	186190465	rs13016602	T	C	100	PASS	AC=2571;AF=0.513379;AN=5008;NS=2504;DP=15116;EAS_AF=0.5407;AMR_AF=0.4914;AFR_AF=0.3941;EUR_AF=0.5765;SAS_AF=0.5971;AA=T|||;VT=SNP
2	186190812	rs13023579	G	A	100	PASS	AC=1574;AF=0.314297;AN=5008;NS=2504;DP=13680;EAS_AF=0.2986;AMR_AF=0.2392;AFR_AF=0.2799;EUR_AF=0.3091;SAS_AF=0.4356;AA=G|||;VT=SNP
2	186191292	rs13000878	T	C	100	PASS	AC=508;AF=0.101438;AN=5008;NS=2504;DP=15404;EAS_AF=0.0526;AMR_AF=0.1066;AFR_AF=0.1104;EUR_AF=0.1441;SAS_AF=0.092;AA=T|||;VT=SNP
2	186191472	rs10490730	G	C	100	PASS	AC=2340;AF=0.467252;AN=5008;NS=2504;DP=17574;EAS_AF=0.5427;AMR_AF=0.4553;AFR_AF=0.2943;EUR_AF=0.506;SAS_AF=0.592;AA=G|||;VT=SNP
2	186191908	rs13030793	G	C	100	PASS	AC=2338;AF=0.466853;AN=5008;NS=2504;DP=17578;EAS_AF=0.5417;AMR_AF=0.4553;AFR_AF=0.2943;EUR_AF=0.504;SAS_AF=0.593;AA=G|||;VT=SNP
2	186192400	rs13031319	A	G	100	PASS	AC=508;AF=0.101438;AN=5008;NS=2504;DP=14118;EAS_AF=0.0536;AMR_AF=0.1066;AFR_AF=0.1104;EUR_AF=0.1431;SAS_AF=0.092;AA=A|||;VT=SNP
2	186192661	rs12467719	T	A	100	PASS	AC=2337;AF=0.466653;AN=5008;NS=2504;DP=13489;EAS_AF=0.5427;AMR_AF=0.4539;AFR_AF=0.2935;EUR_AF=0.504;SAS_AF=0.593;AA=T|||;VT=SNP
2	186192754	rs850863	C	G	100	PASS	AC=1773;AF=0.354034;AN=5008;NS=2504;DP=15955;EAS_AF=0.4435;AMR_AF=0.3919;AFR_AF=0.4138;EUR_AF=0.2634;SAS_AF=0.2474;AA=C|||;VT=SNP
2	186192757	rs36074491	C	T	100	PASS	AC=2337;AF=0.466653;AN=5008;NS=2504;DP=15998;EAS_AF=0.5427;AMR_AF=0.4539;AFR_AF=0.2935;EUR_AF=0.504;SAS_AF=0.593;AA=C|||;VT=SNP
2	186192858	rs12467781	T	C	100	PASS	AC=885;AF=0.176717;AN=5008;NS=2504;DP=14434;EAS_AF=0.2857;AMR_AF=0.2882;AFR_AF=0.0741;EUR_AF=0.175;SAS_AF=0.1258;AA=T|||;VT=SNP
2	186193810	rs13020990	T	C	100	PASS	AC=1574;AF=0.314297;AN=5008;NS=2504;DP=17709;EAS_AF=0.2986;AMR_AF=0.2392;AFR_AF=0.2806;EUR_AF=0.3082;SAS_AF=0.4356;AA=T|||;VT=SNP
2	186193858	rs1593205	A	T	100	PASS	AC=758;AF=0.151358;AN=5008;NS=2504;DP=16855;EAS_AF=0.244;AMR_AF=0.2118;AFR_AF=0.0106;EUR_AF=0.1958;SAS_AF=0.1575;AA=A|||;VT=SNP
2	186194003	rs1100827	C	A	100	PASS	AC=2417;AF=0.482628;AN=5008;NS=2504;DP=16932;EAS_AF=0.4573;AMR_AF=0.5245;AFR_AF=0.528;EUR_AF=0.493;SAS_AF=0.407;AA=C|||;VT=SNP
2	186194765	rs1100828	T	C	100	PASS	AC=1768;AF=0.353035;AN=5008;NS=2504;DP=12465;EAS_AF=0.4425;AMR_AF=0.3919;AFR_AF=0.4115;EUR_AF=0.2624;SAS_AF=0.2474;AA=T|||;VT=SNP
2	186195271	rs1100829	A	G	100	PASS	AC=1761;AF=0.351637;AN=5008;NS=2504;DP=17027;EAS_AF=0.4444;AMR_AF=0.3919;AFR_AF=0.4054;EUR_AF=0.2614;SAS_AF=0.2474;AA=A|||;VT=SNP
2	186195774	rs2113498	C	A	100	PASS	AC=1582;AF=0.315895;AN=5008;NS=2504;DP=16611;EAS_AF=0.2976;AMR_AF=0.2392;AFR_AF=0.2874;EUR_AF=0.3082;SAS_AF=0.4356;AA=C|||;VT=SNP
2	186196804	rs850865	T	A	100	PASS	AC=2412;AF=0.481629;AN=5008;NS=2504;DP=20603;EAS_AF=0.4583;AMR_AF=0.5245;AFR_AF=0.5234;EUR_AF=0.493;SAS_AF=0.407;AA=T|||;VT=SNP
2	186197972	rs850867	G	A	100	PASS	AC=2412;AF=0.481629;AN=5008;NS=2504;DP=13784;EAS_AF=0.4583;AMR_AF=0.5245;AFR_AF=0.5234;EUR_AF=0.493;SAS_AF=0.407;AA=G|||;VT=SNP
2	186198929	rs6715005	T	C	100	PASS	AC=1581;AF=0.315695;AN=5008;NS=2504;DP=19206;EAS_AF=0.2966;AMR_AF=0.2406;AFR_AF=0.2882;EUR_AF=0.3062;SAS_AF=0.4356;AA=T|||;VT=SNP
2	186199020	rs6757185	C	T	100	PASS	AC=1582;AF=0.315895;AN=5008;NS=2504;DP=18583;EAS_AF=0.2976;AMR_AF=0.2406;AFR_AF=0.2882;EUR_AF=0.3062;SAS_AF=0.4356;AA=C|||;VT=SNP
2	186199224	rs1582626	C	T	100	PASS	AC=1580;AF=0.315495;AN=5008;NS=2504;DP=18862;EAS_AF=0.2976;AMR_AF=0.2406;AFR_AF=0.2882;EUR_AF=0.3062;SAS_AF=0.4335;AA=C|||;VT=SNP
2	186199614	rs67218200	C	A	100	PASS	AC=759;AF=0.151558;AN=5008;NS=2504;DP=17868;EAS_AF=0.2827;AMR_AF=0.2709;AFR_AF=0.0106;EUR_AF=0.171;SAS_AF=0.1022;AA=C|||;VT=SNP
2	186200874	rs10931169	A	G	100	PASS	AC=2336;AF=0.466454;AN=5008;NS=2504;DP=16915;EAS_AF=0.5397;AMR_AF=0.4524;AFR_AF=0.2965;EUR_AF=0.503;SAS_AF=0.593;AA=A|||;VT=SNP
2	186201048	rs4667032	A	C	100	PASS	AC=756;AF=0.150958;AN=5008;NS=2504;DP=16538;EAS_AF=0.244;AMR_AF=0.2118;AFR_AF=0.0083;EUR_AF=0.1968;SAS_AF=0.1575;AA=A|||;VT=SNP
2	186201216	rs850872	G	A	100	PASS	AC=2417;AF=0.482628;AN=5008;NS=2504;DP=17068;EAS_AF=0.4583;AMR_AF=0.5274;AFR_AF=0.5265;EUR_AF=0.492;SAS_AF=0.407;AA=G|||;VT=SNP
2	186202776	rs6751584	C	T	100	PASS	AC=1572;AF=0.313898;AN=5008;NS=2504;DP=19399;EAS_AF=0.2976;AMR_AF=0.2406;AFR_AF=0.2791;EUR_AF=0.3072;SAS_AF=0.4366;AA=C|||;VT=SNP
2	186203532	rs11681671	C	T	100	PASS	AC=1584;AF=0.316294;AN=5008;NS=2504;DP=20072;EAS_AF=0.2976;AMR_AF=0.2406;AFR_AF=0.2882;EUR_AF=0.3072;SAS_AF=0.4366;AA=C|||;VT=SNP
2	186203705	rs4666681	C	T	100	PASS	AC=2340;AF=0.467252;AN=5008;NS=2504;DP=17828;EAS_AF=0.5417;AMR_AF=0.4524;AFR_AF=0.2965;EUR_AF=0.503;SAS_AF=0.5951;AA=C|||;VT=SNP
2	186203743	rs4666682	G	A	100	PASS	AC=757;AF=0.151158;AN=5008;NS=2504;DP=17573;EAS_AF=0.244;AMR_AF=0.2133;AFR_AF=0.0083;EUR_AF=0.1958;SAS_AF=0.1585;AA=A|||;VT=SNP
2	186203864	rs11694167	A	T	100	PASS	AC=1585;AF=0.316494;AN=5008;NS=2504;DP=16924;EAS_AF=0.2976;AMR_AF=0.2421;AFR_AF=0.2882;EUR_AF=0.3072;SAS_AF=0.4366;AA=A|||;VT=SNP
2	186204216	rs850878	C	T	100	PASS	AC=2414;AF=0.482029;AN=5008;NS=2504;DP=9002;EAS_AF=0.4583;AMR_AF=0.5245;AFR_AF=0.5265;EUR_AF=0.492;SAS_AF=0.4059;AA=C|||;VT=SNP
2	186204586	rs13034332	C	A	100	PASS	AC=1585;AF=0.316494;AN=5008;NS=2504;DP=18116;EAS_AF=0.2976;AMR_AF=0.2421;AFR_AF=0.2882;EUR_AF=0.3072;SAS_AF=0.4366;AA=C|||;VT=SNP
2	186205161	rs16826669	C	T	100	PASS	AC=755;AF=0.150759;AN=5008;NS=2504;DP=18557;EAS_AF=0.245;AMR_AF=0.2118;AFR_AF=0.0083;EUR_AF=0.1958;SAS_AF=0.1564;AA=C|||;VT=SNP
2	186205189	rs850880	T	C	100	PASS	AC=1762;AF=0.351837;AN=5008;NS=2504;DP=18944;EAS_AF=0.4435;AMR_AF=0.3905;AFR_AF=0.4077;EUR_AF=0.2614;SAS_AF=0.2474;AA=T|||;VT=SNP
2	186205528	rs72904785	C	T	100	PASS	AC=754;AF=0.150559;AN=5008;NS=2504;DP=19082;EAS_AF=0.244;AMR_AF=0.2118;AFR_AF=0.0083;EUR_AF=0.1958;SAS_AF=0.1564;AA=C|||;VT=SNP
2	186205724	rs72904786	G	A	100	PASS	AC=754;AF=0.150559;AN=5008;NS=2504;DP=19506;EAS_AF=0.244;AMR_AF=0.2118;AFR_AF=0.0083;EUR_AF=0.1958;SAS_AF=0.1564;AA=G|||;VT=SNP
2	186206027	rs850881	G	A	100	PASS	AC=1763;AF=0.352037;AN=5008;NS=2504;DP=20819;EAS_AF=0.4435;AMR_AF=0.3905;AFR_AF=0.4077;EUR_AF=0.2624;SAS_AF=0.2474;AA=G|||;VT=SNP
2	186206092	rs850882	C	T	100	PASS	AC=2416;AF=0.482428;AN=5008;NS=2504;DP=17720;EAS_AF=0.4583;AMR_AF=0.5259;AFR_AF=0.5265;EUR_AF=0.492;SAS_AF=0.407;AA=C|||;VT=SNP
2	186206558	rs850885	A	C	100	PASS	AC=1762;AF=0.351837;AN=5008;NS=2504;DP=12363;EAS_AF=0.4435;AMR_AF=0.3905;AFR_AF=0.4077;EUR_AF=0.2614;SAS_AF=0.2474;AA=A|||;VT=SNP
2	186207375	rs11687947	G	T	100	PASS	AC=2340;AF=0.467252;AN=5008;NS=2504;DP=16602;EAS_AF=0.5417;AMR_AF=0.4539;AFR_AF=0.2965;EUR_AF=0.503;SAS_AF=0.5941;AA=G|||;VT=SNP
2	186208217	rs850888	C	G	100	PASS	AC=2391;AF=0.477436;AN=5008;NS=2504;DP=15886;EAS_AF=0.4583;AMR_AF=0.5231;AFR_AF=0.5113;EUR_AF=0.4911;SAS_AF=0.4049;AA=C|||;VT=SNP
2	186208248	rs850889	C	T	100	PASS	AC=2391;AF=0.477436;AN=5008;NS=2504;DP=15269;EAS_AF=0.4583;AMR_AF=0.5231;AFR_AF=0.5113;EUR_AF=0.4911;SAS_AF=0.4049;AA=C|||;VT=SNP
2	186208354	rs16826685	T	C	100	PASS	AC=770;AF=0.153754;AN=5008;NS=2504;DP=14671;EAS_AF=0.244;AMR_AF=0.2147;AFR_AF=0.0189;EUR_AF=0.1958;SAS_AF=0.1564;AA=t|||;VT=SNP
2	186208391	rs850890	A	G	100	PASS	AC=1821;AF=0.363618;AN=5008;NS=2504;DP=14286;EAS_AF=0.4435;AMR_AF=0.3948;AFR_AF=0.4501;EUR_AF=0.2614;SAS_AF=0.2474;AA=A|||;VT=SNP
2	186208531	rs10174465	A	G	100	PASS	AC=886;AF=0.176917;AN=5008;NS=2504;DP=14533;EAS_AF=0.2907;AMR_AF=0.2867;AFR_AF=0.0734;EUR_AF=0.174;SAS_AF=0.1247;AA=A|||;VT=SNP
2	186208532	rs850891	A	C	100	PASS	AC=2391;AF=0.477436;AN=5008;NS=2504;DP=14547;EAS_AF=0.4583;AMR_AF=0.5231;AFR_AF=0.5113;EUR_AF=0.4911;SAS_AF=0.4049;AA=A|||;VT=SNP
2	186208756	rs1159985	C	T	100	PASS	AC=770;AF=0.153754;AN=5008;NS=2504;DP=14847;EAS_AF=0.244;AMR_AF=0.2147;AFR_AF=0.0189;EUR_AF=0.1958;SAS_AF=0.1564;AA=C|||;VT=SNP
2	186209004	rs1364471	A	C	100	PASS	AC=1589;AF=0.317292;AN=5008;NS=2504;DP=16074;EAS_AF=0.2976;AMR_AF=0.2421;AFR_AF=0.2897;EUR_AF=0.3072;SAS_AF=0.4387;AA=A|||;VT=SNP
2	186209310	rs850892	T	C	100	PASS	AC=2389;AF=0.477037;AN=5008;NS=2504;DP=16189;EAS_AF=0.4583;AMR_AF=0.5245;AFR_AF=0.5113;EUR_AF=0.4911;SAS_AF=0.4018;AA=T|||;VT=SNP
2	186209612	rs850893	A	G	100	PASS	AC=1822;AF=0.363818;AN=5008;NS=2504;DP=14263;EAS_AF=0.4435;AMR_AF=0.3963;AFR_AF=0.4501;EUR_AF=0.2614;SAS_AF=0.2474;AA=A|||;VT=SNP
2	186210402	rs850894	A	T	100	PASS	AC=3162;AF=0.63139;AN=5008;NS=2504;DP=15495;EAS_AF=0.7024;AMR_AF=0.7378;AFR_AF=0.5348;EUR_AF=0.6819;SAS_AF=0.5613;AA=T|||;VT=SNP
2	186211067	rs850895	C	A	100	PASS	AC=2368;AF=0.472843;AN=5008;NS=2504;DP=18935;EAS_AF=0.4573;AMR_AF=0.5029;AFR_AF=0.5053;EUR_AF=0.4911;SAS_AF=0.4049;AA=C|||;VT=SNP
2	186211398	rs72906803	A	T	100	PASS	AC=781;AF=0.15595;AN=5008;NS=2504;DP=19506;EAS_AF=0.2679;AMR_AF=0.2118;AFR_AF=0.0106;EUR_AF=0.1998;SAS_AF=0.1524;AA=A|||;VT=SNP
2	186211576	rs850896	A	C	100	PASS	AC=1832;AF=0.365815;AN=5008;NS=2504;DP=20746;EAS_AF=0.4385;AMR_AF=0.3963;AFR_AF=0.4554;EUR_AF=0.2604;SAS_AF=0.2566;AA=A|||;VT=SNP
2	186211841	rs850897	T	C	100	PASS	AC=1818;AF=0.363019;AN=5008;NS=2504;DP=19868;EAS_AF=0.4385;AMR_AF=0.3963;AFR_AF=0.4448;EUR_AF=0.2604;SAS_AF=0.2566;AA=T|||;VT=SNP
2	186212386	rs2081321	G	A	100	PASS	AC=340;AF=0.0678914;AN=5008;NS=2504;DP=13580;EAS_AF=0.0456;AMR_AF=0.0865;AFR_AF=0.0333;EUR_AF=0.1143;SAS_AF=0.0767;AA=G|||;VT=SNP
2	186212808	rs850898	C	A	100	PASS	AC=1808;AF=0.361022;AN=5008;NS=2504;DP=16300;EAS_AF=0.4395;AMR_AF=0.3963;AFR_AF=0.444;EUR_AF=0.2604;SAS_AF=0.2464;AA=C|||;VT=SNP
2	186212857	rs72906809	C	A	100	PASS	AC=722;AF=0.144169;AN=5008;NS=2504;DP=16816;EAS_AF=0.2431;AMR_AF=0.2046;AFR_AF=0.0106;EUR_AF=0.1829;SAS_AF=0.1401;AA=C|||;VT=SNP
2	186213494	rs850899	T	A	100	PASS	AC=1415;AF=0.282548;AN=5008;NS=2504;DP=17406;EAS_AF=0.1607;AMR_AF=0.232;AFR_AF=0.3638;EUR_AF=0.325;SAS_AF=0.2904;AA=T|||;VT=SNP
2	186213755	rs10199689	C	T	100	PASS	AC=963;AF=0.192292;AN=5008;NS=2504;DP=16402;EAS_AF=0.2927;AMR_AF=0.2896;AFR_AF=0.1309;EUR_AF=0.173;SAS_AF=0.1227;AA=C|||;VT=SNP
2	186214020	rs16826702	G	A	100	PASS	AC=926;AF=0.184904;AN=5008;NS=2504;DP=14232;EAS_AF=0.2927;AMR_AF=0.2896;AFR_AF=0.1029;EUR_AF=0.173;SAS_AF=0.1227;AA=G|||;VT=SNP
2	186214568	rs850900	G	C	100	PASS	AC=882;AF=0.176118;AN=5008;NS=2504;DP=12470;EAS_AF=0.1468;AMR_AF=0.1066;AFR_AF=0.3411;EUR_AF=0.0875;SAS_AF=0.1237;AA=G|||;VT=SNP
2	186214921	rs1862986	C	T	100	PASS	AC=315;AF=0.0628994;AN=5008;NS=2504;DP=12483;EAS_AF=0.0466;AMR_AF=0.085;AFR_AF=0.0129;EUR_AF=0.1143;SAS_AF=0.0787;AA=c|||;VT=SNP
2	186216101	rs12465904	T	C	100	PASS	AC=925;AF=0.184704;AN=5008;NS=2504;DP=18305;EAS_AF=0.2927;AMR_AF=0.2896;AFR_AF=0.1029;EUR_AF=0.173;SAS_AF=0.1217;AA=T|||;VT=SNP
2	186216520	rs13428225	C	G	100	PASS	AC=924;AF=0.184505;AN=5008;NS=2504;DP=17168;EAS_AF=0.2927;AMR_AF=0.2896;AFR_AF=0.1029;EUR_AF=0.173;SAS_AF=0.1207;AA=C|||;VT=SNP
2	186216568	rs13402679	A	C	100	PASS	AC=925;AF=0.184704;AN=5008;NS=2504;DP=18172;EAS_AF=0.2927;AMR_AF=0.2896;AFR_AF=0.1029;EUR_AF=0.173;SAS_AF=0.1217;AA=A|||;VT=SNP
2	186216686	rs16826724	A	T	100	PASS	AC=926;AF=0.184904;AN=5008;NS=2504;DP=18397;EAS_AF=0.2927;AMR_AF=0.2896;AFR_AF=0.1036;EUR_AF=0.173;SAS_AF=0.1217;AA=A|||;VT=SNP
2	186216747	rs16826727	T	G	100	PASS	AC=925;AF=0.184704;AN=5008;NS=2504;DP=20143;EAS_AF=0.2927;AMR_AF=0.2896;AFR_AF=0.1029;EUR_AF=0.173;SAS_AF=0.1217;AA=T|||;VT=SNP
2	186217242	rs850902	T	G	100	PASS	AC=622;AF=0.124201;AN=5008;NS=2504;DP=15849;EAS_AF=0.1458;AMR_AF=0.0908;AFR_AF=0.1528;EUR_AF=0.0875;SAS_AF=0.1247;AA=T|||;VT=SNP
2	186217358	rs17765519	A	T	100	PASS	AC=315;AF=0.0628994;AN=5008;NS=2504;DP=15941;EAS_AF=0.0466;AMR_AF=0.085;AFR_AF=0.0129;EUR_AF=0.1143;SAS_AF=0.0787;AA=A|||;VT=SNP
2	186217659	rs13396960	T	C	100	PASS	AC=1480;AF=0.295527;AN=5008;NS=2504;DP=14806;EAS_AF=0.3065;AMR_AF=0.4193;AFR_AF=0.1407;EUR_AF=0.4105;SAS_AF=0.2873;AA=T|||;VT=SNP
2	186217685	rs13383811	G	A	100	PASS	AC=1482;AF=0.295927;AN=5008;NS=2504;DP=14605;EAS_AF=0.3065;AMR_AF=0.4193;AFR_AF=0.1415;EUR_AF=0.4105;SAS_AF=0.2883;AA=G|||;VT=SNP
2	186217883	rs850903	C	T	100	PASS	AC=2361;AF=0.471446;AN=5008;NS=2504;DP=13867;EAS_AF=0.4524;AMR_AF=0.5245;AFR_AF=0.4826;EUR_AF=0.498;SAS_AF=0.411;AA=T|||;VT=SNP
2	186218539	rs67432574	A	G	100	PASS	AC=925;AF=0.184704;AN=5008;NS=2504;DP=16377;EAS_AF=0.2927;AMR_AF=0.2896;AFR_AF=0.1029;EUR_AF=0.173;SAS_AF=0.1217;AA=A|||;VT=SNP
2	186218774	rs850905	C	T	100	PASS	AC=882;AF=0.176118;AN=5008;NS=2504;DP=13181;EAS_AF=0.1458;AMR_AF=0.1066;AFR_AF=0.3419;EUR_AF=0.0875;SAS_AF=0.1237;AA=c|||;VT=SNP
2	186218867	rs850906	T	G	100	PASS	AC=882;AF=0.176118;AN=5008;NS=2504;DP=11872;EAS_AF=0.1458;AMR_AF=0.1066;AFR_AF=0.3419;EUR_AF=0.0875;SAS_AF=0.1237;AA=T|||;VT=SNP
2	186219012	rs12997318	G	T	100	PASS	AC=308;AF=0.0615016;AN=5008;NS=2504;DP=11559;EAS_AF=0.0466;AMR_AF=0.085;AFR_AF=0.0076;EUR_AF=0.1143;SAS_AF=0.0787;AA=G|||;VT=SNP
2	186219387	rs114503532	T	C	100	PASS	AC=338;AF=0.067492;AN=5008;NS=2504;DP=12344;EAS_AF=0.0615;AMR_AF=0.0576;AFR_AF=0.0061;EUR_AF=0.0994;SAS_AF=0.1309;AA=T|||;VT=SNP
2	186219656	rs850907	G	A	100	PASS	AC=2426;AF=0.484425;AN=5008;NS=2504;DP=13199;EAS_AF=0.4524;AMR_AF=0.5259;AFR_AF=0.531;EUR_AF=0.498;SAS_AF=0.411;AA=A|||;VT=SNP
2	186219709	rs959013	T	C	100	PASS	AC=1479;AF=0.295327;AN=5008;NS=2504;DP=14219;EAS_AF=0.3065;AMR_AF=0.4179;AFR_AF=0.1407;EUR_AF=0.4105;SAS_AF=0.2873;AA=T|||;VT=SNP
2	186220456	rs4667034	A	G	100	PASS	AC=724;AF=0.144569;AN=5008;NS=2504;DP=10845;EAS_AF=0.2431;AMR_AF=0.2046;AFR_AF=0.0113;EUR_AF=0.1829;SAS_AF=0.1411;AA=A|||;VT=SNP
2	186220510	rs6757866	T	C	100	PASS	AC=1479;AF=0.295327;AN=5008;NS=2504;DP=12094;EAS_AF=0.3065;AMR_AF=0.4179;AFR_AF=0.1407;EUR_AF=0.4105;SAS_AF=0.2873;AA=C|||;VT=SNP
2	186220642	rs850908	C	A	100	PASS	AC=3631;AF=0.72504;AN=5008;NS=2504;DP=15642;EAS_AF=0.7421;AMR_AF=0.8343;AFR_AF=0.6672;EUR_AF=0.8002;SAS_AF=0.6309;AA=A|||;VT=SNP
2	186220822	rs4544389	C	T	100	PASS	AC=925;AF=0.184704;AN=5008;NS=2504;DP=16914;EAS_AF=0.2927;AMR_AF=0.2896;AFR_AF=0.1029;EUR_AF=0.173;SAS_AF=0.1217;AA=C|||;VT=SNP
2	186221039	rs55725117	C	T	100	PASS	AC=724;AF=0.144569;AN=5008;NS=2504;DP=16296;EAS_AF=0.2431;AMR_AF=0.2046;AFR_AF=0.0113;EUR_AF=0.1829;SAS_AF=0.1411;AA=C|||;VT=SNP
2	186221097	rs6739889	T	G	100	PASS	AC=1481;AF=0.295727;AN=5008;NS=2504;DP=16371;EAS_AF=0.3065;AMR_AF=0.4179;AFR_AF=0.1422;EUR_AF=0.4105;SAS_AF=0.2873;AA=T|||;VT=SNP
2	186221427	rs850909	A	C	100	PASS	AC=880;AF=0.175719;AN=5008;NS=2504;DP=12747;EAS_AF=0.1458;AMR_AF=0.1066;AFR_AF=0.3404;EUR_AF=0.0875;SAS_AF=0.1237;AA=A|||;VT=SNP
2	186221717	rs850911	C	G	100	PASS	AC=822;AF=0.164137;AN=5008;NS=2504;DP=12067;EAS_AF=0.1458;AMR_AF=0.1023;AFR_AF=0.2988;EUR_AF=0.0875;SAS_AF=0.1237;AA=C|||;VT=SNP
2	186221885	rs850912	T	C	100	PASS	AC=857;AF=0.171126;AN=5008;NS=2504;DP=13997;EAS_AF=0.1458;AMR_AF=0.1066;AFR_AF=0.3404;EUR_AF=0.0875;SAS_AF=0.1002;AA=T|||;VT=SNP
2	186222311	rs12470588	A	G	100	PASS	AC=926;AF=0.184904;AN=5008;NS=2504;DP=12676;EAS_AF=0.2937;AMR_AF=0.2896;AFR_AF=0.1029;EUR_AF=0.173;SAS_AF=0.1217;AA=A|||;VT=SNP
2	186222851	rs57855339	A	T	100	PASS	AC=335;AF=0.066893;AN=5008;NS=2504;DP=15019;EAS_AF=0.0615;AMR_AF=0.0576;AFR_AF=0.0038;EUR_AF=0.0994;SAS_AF=0.1309;AA=A|||;VT=SNP
2	186223316	rs850913	T	C	100	PASS	AC=2364;AF=0.472045;AN=5008;NS=2504;DP=16100;EAS_AF=0.4534;AMR_AF=0.5259;AFR_AF=0.4841;EUR_AF=0.497;SAS_AF=0.411;AA=C|||;VT=SNP
2	186223503	rs850914	A	G	100	PASS	AC=1805;AF=0.360423;AN=5008;NS=2504;DP=15407;EAS_AF=0.4395;AMR_AF=0.3963;AFR_AF=0.4433;EUR_AF=0.2594;SAS_AF=0.2454;AA=A|||;VT=SNP
2	186224664	rs11676956	C	T	100	PASS	AC=316;AF=0.063099;AN=5008;NS=2504;DP=16263;EAS_AF=0.0466;AMR_AF=0.085;AFR_AF=0.0129;EUR_AF=0.1153;SAS_AF=0.0787;AA=C|||;VT=SNP
2	186224712	rs11677074	G	A	100	PASS	AC=316;AF=0.063099;AN=5008;NS=2504;DP=16189;EAS_AF=0.0466;AMR_AF=0.085;AFR_AF=0.0129;EUR_AF=0.1153;SAS_AF=0.0787;AA=G|||;VT=SNP
2	186225350	rs850915	T	C	100	PASS	AC=3630;AF=0.72484;AN=5008;NS=2504;DP=15858;EAS_AF=0.7411;AMR_AF=0.8329;AFR_AF=0.6687;EUR_AF=0.7982;SAS_AF=0.6319;AA=C|||;VT=SNP
2	186225476	rs850916	A	G	100	PASS	AC=2369;AF=0.473043;AN=5008;NS=2504;DP=16941;EAS_AF=0.4524;AMR_AF=0.5216;AFR_AF=0.4909;EUR_AF=0.496;SAS_AF=0.4121;AA=A|||;VT=SNP
2	186226182	rs11678812	C	T	100	PASS	AC=315;AF=0.0628994;AN=5008;NS=2504;DP=20897;EAS_AF=0.0466;AMR_AF=0.085;AFR_AF=0.0121;EUR_AF=0.1153;SAS_AF=0.0787;AA=C|||;VT=SNP
2	186226317	rs67204668	T	C	100	PASS	AC=922;AF=0.184105;AN=5008;NS=2504;DP=21200;EAS_AF=0.2917;AMR_AF=0.2867;AFR_AF=0.1029;EUR_AF=0.171;SAS_AF=0.1237;AA=T|||;VT=SNP
2	186226575	rs68080970	A	G	100	PASS	AC=902;AF=0.180112;AN=5008;NS=2504;DP=22370;EAS_AF=0.2817;AMR_AF=0.2839;AFR_AF=0.0983;EUR_AF=0.17;SAS_AF=0.1227;AA=A|||;VT=SNP
2	186226604	rs71430183	G	A	100	PASS	AC=310;AF=0.061901;AN=5008;NS=2504;DP=22712;EAS_AF=0.0466;AMR_AF=0.085;AFR_AF=0.0083;EUR_AF=0.1153;SAS_AF=0.0787;AA=G|||;VT=SNP
2	186226978	rs72906847	C	T	100	PASS	AC=844;AF=0.16853;AN=5008;NS=2504;DP=20850;EAS_AF=0.3442;AMR_AF=0.2046;AFR_AF=0.0106;EUR_AF=0.1978;SAS_AF=0.1452;AA=C|||;VT=SNP
2	186227126	rs73047263	C	T	100	PASS	AC=801;AF=0.159944;AN=5008;NS=2504;DP=21171;EAS_AF=0.1905;AMR_AF=0.2867;AFR_AF=0.1044;EUR_AF=0.1571;SAS_AF=0.1166;AA=C|||;VT=SNP
2	186227374	rs1100830	T	C	100	PASS	AC=3635;AF=0.725839;AN=5008;NS=2504;DP=18388;EAS_AF=0.7411;AMR_AF=0.8329;AFR_AF=0.6717;EUR_AF=0.7982;SAS_AF=0.6329;AA=C|||;VT=SNP
2	186227554	rs67225722	G	A	100	PASS	AC=801;AF=0.159944;AN=5008;NS=2504;DP=19731;EAS_AF=0.1905;AMR_AF=0.2867;AFR_AF=0.1044;EUR_AF=0.1571;SAS_AF=0.1166;AA=G|||;VT=SNP
2	186229004	rs4308095	C	T	100	PASS	AC=166;AF=0.033147;AN=5008;NS=2504;DP=19615;EAS_AF=0.0377;AMR_AF=0.013;AFR_AF=0.0015;EUR_AF=0.0358;SAS_AF=0.0828;AA=C|||;VT=SNP
2	186229055	rs2216848	G	A	100	PASS	AC=3589;AF=0.716653;AN=5008;NS=2504;DP=19128;EAS_AF=0.8403;AMR_AF=0.7695;AFR_AF=0.6316;EUR_AF=0.6769;SAS_AF=0.7076;AA=G|||;VT=SNP
2	186230350	rs10189108	G	A	100	PASS	AC=807;AF=0.161142;AN=5008;NS=2504;DP=15156;EAS_AF=0.1915;AMR_AF=0.2896;AFR_AF=0.1044;EUR_AF=0.159;SAS_AF=0.1176;AA=G|||;VT=SNP
2	186231618	rs7593549	G	C	100	PASS	AC=808;AF=0.161342;AN=5008;NS=2504;DP=15533;EAS_AF=0.1915;AMR_AF=0.2896;AFR_AF=0.1044;EUR_AF=0.159;SAS_AF=0.1186;AA=G|||;VT=SNP
2	186231718	rs1579344	T	C	100	PASS	AC=4118;AF=0.822284;AN=5008;NS=2504;DP=15752;EAS_AF=0.8542;AMR_AF=0.8919;AFR_AF=0.6543;EUR_AF=0.9115;SAS_AF=0.8753;AA=C|||;VT=SNP
2	186232469	rs1834164	T	C	100	PASS	AC=4119;AF=0.822484;AN=5008;NS=2504;DP=13169;EAS_AF=0.8542;AMR_AF=0.8919;AFR_AF=0.6551;EUR_AF=0.9125;SAS_AF=0.8742;AA=C|||;VT=SNP
2	186232792	rs55782410	T	C	100	PASS	AC=843;AF=0.168331;AN=5008;NS=2504;DP=18976;EAS_AF=0.3442;AMR_AF=0.2046;AFR_AF=0.0106;EUR_AF=0.1978;SAS_AF=0.1442;AA=T|||;VT=SNP
2	186233799	rs10183964	C	T	100	PASS	AC=808;AF=0.161342;AN=5008;NS=2504;DP=15447;EAS_AF=0.1915;AMR_AF=0.2896;AFR_AF=0.1051;EUR_AF=0.159;SAS_AF=0.1176;AA=C|||;VT=SNP
2	186234233	rs7604055	C	T	100	PASS	AC=1370;AF=0.273562;AN=5008;NS=2504;DP=16747;EAS_AF=0.2569;AMR_AF=0.1643;AFR_AF=0.3306;EUR_AF=0.1998;SAS_AF=0.3671;AA=C|||;VT=SNP
2	186234448	rs13028532	A	G	100	PASS	AC=1162;AF=0.232029;AN=5008;NS=2504;DP=16634;EAS_AF=0.3938;AMR_AF=0.2896;AFR_AF=0.0227;EUR_AF=0.3131;SAS_AF=0.2239;AA=A|||;VT=SNP
2	186234733	rs4667038	A	T	100	PASS	AC=4132;AF=0.82508;AN=5008;NS=2504;DP=19228;EAS_AF=0.8641;AMR_AF=0.8919;AFR_AF=0.6566;EUR_AF=0.9125;SAS_AF=0.8753;AA=c|||;VT=SNP
2	186234867	rs13034426	A	T	100	PASS	AC=321;AF=0.0640974;AN=5008;NS=2504;DP=20472;EAS_AF=0.0546;AMR_AF=0.085;AFR_AF=0.0106;EUR_AF=0.1153;SAS_AF=0.0787;AA=A|||;VT=SNP
2	186235182	rs66774798	G	A	100	PASS	AC=812;AF=0.162141;AN=5008;NS=2504;DP=18988;EAS_AF=0.1925;AMR_AF=0.2882;AFR_AF=0.1059;EUR_AF=0.1581;SAS_AF=0.1217;AA=G|||;VT=SNP
2	186235233	rs1364470	A	T	100	PASS	AC=1942;AF=0.38778;AN=5008;NS=2504;DP=18509;EAS_AF=0.2609;AMR_AF=0.5245;AFR_AF=0.354;EUR_AF=0.5109;SAS_AF=0.3405;AA=T|||;VT=SNP
2	186236595	rs36086988	C	T	100	PASS	AC=352;AF=0.0702875;AN=5008;NS=2504;DP=15225;EAS_AF=0.0625;AMR_AF=0.0879;AFR_AF=0.0424;EUR_AF=0.1163;SAS_AF=0.0562;AA=C|||;VT=SNP
2	186239607	rs1424528	A	G	100	PASS	AC=4257;AF=0.85004;AN=5008;NS=2504;DP=16778;EAS_AF=0.875;AMR_AF=0.8963;AFR_AF=0.7405;EUR_AF=0.9125;SAS_AF=0.8753;AA=a|||;VT=SNP
2	186240504	rs9288114	G	A	100	PASS	AC=773;AF=0.154353;AN=5008;NS=2504;DP=14399;EAS_AF=0.1915;AMR_AF=0.2867;AFR_AF=0.0809;EUR_AF=0.1581;SAS_AF=0.1176;AA=G|||;VT=SNP
2	186240664	rs10189609	C	T	100	PASS	AC=4224;AF=0.84345;AN=5008;NS=2504;DP=13630;EAS_AF=0.873;AMR_AF=0.8963;AFR_AF=0.7171;EUR_AF=0.9125;SAS_AF=0.8753;AA=T|||;VT=SNP
2	186241518	rs2194507	A	T	100	PASS	AC=3615;AF=0.721845;AN=5008;NS=2504;DP=18910;EAS_AF=0.8591;AMR_AF=0.768;AFR_AF=0.6309;EUR_AF=0.6809;SAS_AF=0.7127;AA=A|||;VT=SNP
2	186241788	rs34317053	G	T	100	PASS	AC=308;AF=0.0615016;AN=5008;NS=2504;DP=17969;EAS_AF=0.0635;AMR_AF=0.085;AFR_AF=0.0098;EUR_AF=0.1163;SAS_AF=0.0562;AA=G|||;VT=SNP
2	186242437	rs115979227	A	G	100	PASS	AC=649;AF=0.129593;AN=5008;NS=2504;DP=16249;EAS_AF=0.2431;AMR_AF=0.0692;AFR_AF=0.0461;EUR_AF=0.0696;SAS_AF=0.2301;AA=A|||;VT=SNP
2	186243561	rs7599860	C	A	100	PASS	AC=519;AF=0.103634;AN=5008;NS=2504;DP=18411;EAS_AF=0.0129;AMR_AF=0.1225;AFR_AF=0.025;EUR_AF=0.2276;SAS_AF=0.1626;AA=C|||;VT=SNP
2	186244158	rs4667039	G	A	100	PASS	AC=3597;AF=0.718251;AN=5008;NS=2504;DP=16206;EAS_AF=0.8542;AMR_AF=0.7622;AFR_AF=0.6225;EUR_AF=0.6809;SAS_AF=0.7147;AA=G|||;VT=SNP
2	186244816	rs142174908	G	A	100	PASS	AC=739;AF=0.147564;AN=5008;NS=2504;DP=20273;EAS_AF=0.247;AMR_AF=0.2017;AFR_AF=0.0091;EUR_AF=0.1978;SAS_AF=0.1421;AA=G|||;VT=SNP
2	186245161	rs66585748	T	C	100	PASS	AC=396;AF=0.0790735;AN=5008;NS=2504;DP=18008;EAS_AF=0.0655;AMR_AF=0.0865;AFR_AF=0.0749;EUR_AF=0.1143;SAS_AF=0.0573;AA=T|||;VT=SNP
2	186245653	rs17403192	T	C	100	PASS	AC=487;AF=0.0972444;AN=5008;NS=2504;DP=15511;EAS_AF=0.0863;AMR_AF=0.062;AFR_AF=0.0613;EUR_AF=0.1093;SAS_AF=0.1697;AA=T|||;VT=SNP
2	186246372	rs12469739	A	T	100	PASS	AC=534;AF=0.106629;AN=5008;NS=2504;DP=19394;EAS_AF=0.0972;AMR_AF=0.1196;AFR_AF=0.0144;EUR_AF=0.16;SAS_AF=0.1769;AA=A|||;VT=SNP
2	186247512	rs72906872	C	G	100	PASS	AC=1246;AF=0.248802;AN=5008;NS=2504;DP=14760;EAS_AF=0.4187;AMR_AF=0.1513;AFR_AF=0.2042;EUR_AF=0.1511;SAS_AF=0.3037;AA=C|||;VT=SNP
2	186247637	rs10931170	C	T	100	PASS	AC=4421;AF=0.882788;AN=5008;NS=2504;DP=13670;EAS_AF=0.9444;AMR_AF=0.8689;AFR_AF=0.7315;EUR_AF=0.9483;SAS_AF=0.9663;AA=T|||;VT=SNP
2	186248429	rs7565672	G	A	100	PASS	AC=1692;AF=0.337859;AN=5008;NS=2504;DP=15732;EAS_AF=0.3304;AMR_AF=0.3991;AFR_AF=0.2973;EUR_AF=0.4026;SAS_AF=0.2904;AA=G|||;VT=SNP
2	186248838	rs1345930	C	G	100	PASS	AC=1206;AF=0.240815;AN=5008;NS=2504;DP=13170;EAS_AF=0.371;AMR_AF=0.1513;AFR_AF=0.2065;EUR_AF=0.1511;SAS_AF=0.3088;AA=G|||;VT=SNP
2	186249405	rs12997946	G	A	100	PASS	AC=1092;AF=0.218051;AN=5008;NS=2504;DP=14621;EAS_AF=0.369;AMR_AF=0.147;AFR_AF=0.1225;EUR_AF=0.1531;SAS_AF=0.3088;AA=G|||;VT=SNP
2	186249631	rs16823795	A	C	100	PASS	AC=1145;AF=0.228634;AN=5008;NS=2504;DP=19826;EAS_AF=0.4167;AMR_AF=0.1441;AFR_AF=0.1271;EUR_AF=0.1531;SAS_AF=0.3098;AA=A|||;VT=SNP
2	186250164	rs1364469	T	G	100	PASS	AC=2835;AF=0.566094;AN=5008;NS=2504;DP=19011;EAS_AF=0.62;AMR_AF=0.5072;AFR_AF=0.4349;EUR_AF=0.5855;SAS_AF=0.7096;AA=T|||;VT=SNP
2	186251114	rs10931171	G	C	100	PASS	AC=692;AF=0.138179;AN=5008;NS=2504;DP=15474;EAS_AF=0.0794;AMR_AF=0.1282;AFR_AF=0.0946;EUR_AF=0.2048;SAS_AF=0.1963;AA=G|||;VT=SNP
2	186251125	rs72906889	G	T	100	PASS	AC=646;AF=0.128994;AN=5008;NS=2504;DP=14891;EAS_AF=0.1171;AMR_AF=0.1844;AFR_AF=0.0303;EUR_AF=0.1928;SAS_AF=0.1697;AA=G|||;VT=SNP
2	186253148	rs55635316	C	T	100	PASS	AC=989;AF=0.197484;AN=5008;NS=2504;DP=15414;EAS_AF=0.0863;AMR_AF=0.1772;AFR_AF=0.2383;EUR_AF=0.2406;SAS_AF=0.227;AA=C|||;VT=SNP
2	186253296	rs17403226	T	C	100	PASS	AC=811;AF=0.161941;AN=5008;NS=2504;DP=18233;EAS_AF=0.0853;AMR_AF=0.1614;AFR_AF=0.1135;EUR_AF=0.2406;SAS_AF=0.226;AA=T|||;VT=SNP
2	186253749	rs75608411	A	T	100	PASS	AC=1096;AF=0.21885;AN=5008;NS=2504;DP=15443;EAS_AF=0.371;AMR_AF=0.1441;AFR_AF=0.1233;EUR_AF=0.1531;SAS_AF=0.3119;AA=A|||;VT=SNP
2	186253890	rs72906893	C	T	100	PASS	AC=638;AF=0.127396;AN=5008;NS=2504;DP=14606;EAS_AF=0.1161;AMR_AF=0.183;AFR_AF=0.0303;EUR_AF=0.1889;SAS_AF=0.1677;AA=C|||;VT=SNP
2	186253895	rs58010872	T	A	100	PASS	AC=1670;AF=0.333466;AN=5008;NS=2504;DP=14389;EAS_AF=0.2024;AMR_AF=0.3617;AFR_AF=0.3003;EUR_AF=0.4294;SAS_AF=0.3947;AA=A|||;VT=SNP
2	186255088	rs16826790	C	G	100	PASS	AC=915;AF=0.182708;AN=5008;NS=2504;DP=18727;EAS_AF=0.0863;AMR_AF=0.17;AFR_AF=0.1861;EUR_AF=0.2406;SAS_AF=0.227;AA=G|||;VT=SNP
2	186255764	rs1862993	T	C	100	PASS	AC=690;AF=0.13778;AN=5008;NS=2504;DP=15087;EAS_AF=0.0794;AMR_AF=0.1282;AFR_AF=0.0946;EUR_AF=0.2058;SAS_AF=0.1933;AA=T|||;VT=SNP
2	186257095	rs1424540	G	A	100	PASS	AC=689;AF=0.13758;AN=5008;NS=2504;DP=13545;EAS_AF=0.0794;AMR_AF=0.1282;AFR_AF=0.0953;EUR_AF=0.2038;SAS_AF=0.1933;AA=G|||;VT=SNP
2	186258098	rs72908810	C	T	100	PASS	AC=794;AF=0.158546;AN=5008;NS=2504;DP=17137;EAS_AF=0.0863;AMR_AF=0.1499;AFR_AF=0.1127;EUR_AF=0.2425;SAS_AF=0.2147;AA=C|||;VT=SNP
2	186258409	rs17403303	C	A	100	PASS	AC=757;AF=0.151158;AN=5008;NS=2504;DP=14251;EAS_AF=0.1062;AMR_AF=0.2017;AFR_AF=0.1157;EUR_AF=0.1948;SAS_AF=0.1646;AA=C|||;VT=SNP
2	186259319	rs2059358	T	C	100	PASS	AC=790;AF=0.157748;AN=5008;NS=2504;DP=13046;EAS_AF=0.0863;AMR_AF=0.147;AFR_AF=0.1097;EUR_AF=0.2445;SAS_AF=0.2147;AA=T|||;VT=SNP
2	186259368	rs11689459	T	A	100	PASS	AC=750;AF=0.14976;AN=5008;NS=2504;DP=14064;EAS_AF=0.1081;AMR_AF=0.1974;AFR_AF=0.1104;EUR_AF=0.1918;SAS_AF=0.1687;AA=T|||;VT=SNP
2	186259653	rs2059359	C	T	100	PASS	AC=777;AF=0.155152;AN=5008;NS=2504;DP=14708;EAS_AF=0.0853;AMR_AF=0.147;AFR_AF=0.1014;EUR_AF=0.2445;SAS_AF=0.2137;AA=C|||;VT=SNP
2	186260445	rs10497664	G	T	100	PASS	AC=1781;AF=0.355631;AN=5008;NS=2504;DP=17325;EAS_AF=0.4187;AMR_AF=0.4078;AFR_AF=0.2746;EUR_AF=0.4046;SAS_AF=0.3129;AA=G|||;VT=SNP
2	186260603	rs17331432	T	G	100	PASS	AC=667;AF=0.133187;AN=5008;NS=2504;DP=16149;EAS_AF=0.0794;AMR_AF=0.1124;AFR_AF=0.093;EUR_AF=0.2078;SAS_AF=0.181;AA=T|||;VT=SNP
2	186260685	rs6751674	A	G	100	PASS	AC=754;AF=0.150559;AN=5008;NS=2504;DP=14788;EAS_AF=0.1091;AMR_AF=0.1974;AFR_AF=0.112;EUR_AF=0.1918;SAS_AF=0.1697;AA=A|||;VT=SNP
2	186261429	rs60943176	A	G	100	PASS	AC=1561;AF=0.311701;AN=5008;NS=2504;DP=18586;EAS_AF=0.1954;AMR_AF=0.3444;AFR_AF=0.2368;EUR_AF=0.4334;SAS_AF=0.3845;AA=G|||;VT=SNP
2	186262364	rs7592271	T	C	100	PASS	AC=1055;AF=0.210663;AN=5008;NS=2504;DP=16616;EAS_AF=0.3373;AMR_AF=0.1427;AFR_AF=0.1286;EUR_AF=0.1501;SAS_AF=0.3016;AA=T|||;VT=SNP
2	186262443	rs13396562	C	G	100	PASS	AC=637;AF=0.127196;AN=5008;NS=2504;DP=17141;EAS_AF=0.1091;AMR_AF=0.1859;AFR_AF=0.0318;EUR_AF=0.1899;SAS_AF=0.1687;AA=C|||;VT=SNP
2	186262739	rs1013801	C	T	100	PASS	AC=336;AF=0.0670927;AN=5008;NS=2504;DP=18842;EAS_AF=0.0129;AMR_AF=0.098;AFR_AF=0.003;EUR_AF=0.1213;SAS_AF=0.1319;AA=C|||;VT=SNP
2	186263008	rs1559529	T	A	100	PASS	AC=3510;AF=0.700879;AN=5008;NS=2504;DP=18967;EAS_AF=0.8651;AMR_AF=0.7378;AFR_AF=0.4607;EUR_AF=0.7455;SAS_AF=0.7843;AA=T|||;VT=SNP
2	186263063	rs7581657	C	T	100	PASS	AC=665;AF=0.132788;AN=5008;NS=2504;DP=18400;EAS_AF=0.0794;AMR_AF=0.1138;AFR_AF=0.0923;EUR_AF=0.2068;SAS_AF=0.18;AA=C|||;VT=SNP
2	186263487	rs72908838	C	T	100	PASS	AC=777;AF=0.155152;AN=5008;NS=2504;DP=14723;EAS_AF=0.0863;AMR_AF=0.147;AFR_AF=0.1006;EUR_AF=0.2435;SAS_AF=0.2147;AA=C|||;VT=SNP
2	186265033	rs6711108	A	G	100	PASS	AC=799;AF=0.159545;AN=5008;NS=2504;DP=17098;EAS_AF=0.0873;AMR_AF=0.1441;AFR_AF=0.1104;EUR_AF=0.2445;SAS_AF=0.2239;AA=A|||;VT=SNP
2	186265044	rs78281653	T	C	100	PASS	AC=606;AF=0.121006;AN=5008;NS=2504;DP=16673;EAS_AF=0.2857;AMR_AF=0.0548;AFR_AF=0.0083;EUR_AF=0.0477;SAS_AF=0.226;AA=T|||;VT=SNP
2	186265054	rs77102591	A	C	100	PASS	AC=674;AF=0.134585;AN=5008;NS=2504;DP=16846;EAS_AF=0.2381;AMR_AF=0.0634;AFR_AF=0.0915;EUR_AF=0.0477;SAS_AF=0.226;AA=A|||;VT=SNP
2	186266549	rs16826807	G	T	100	PASS	AC=1209;AF=0.241414;AN=5008;NS=2504;DP=15714;EAS_AF=0.3115;AMR_AF=0.1571;AFR_AF=0.1006;EUR_AF=0.2455;SAS_AF=0.4151;AA=G|||;VT=SNP
2	186266652	rs72908844	T	C	100	PASS	AC=310;AF=0.061901;AN=5008;NS=2504;DP=16991;EAS_AF=0.0506;AMR_AF=0.0677;AFR_AF=0.0545;EUR_AF=0.0905;SAS_AF=0.0501;AA=T|||;VT=SNP
2	186266890	rs72908847	C	T	100	PASS	AC=307;AF=0.0613019;AN=5008;NS=2504;DP=15175;EAS_AF=0.0506;AMR_AF=0.0663;AFR_AF=0.053;EUR_AF=0.0905;SAS_AF=0.0501;AA=C|||;VT=SNP
2	186267633	rs72908849	C	T	100	PASS	AC=323;AF=0.0644968;AN=5008;NS=2504;DP=13813;EAS_AF=0.0486;AMR_AF=0.0663;AFR_AF=0.0666;EUR_AF=0.0905;SAS_AF=0.0501;AA=C|||;VT=SNP
2	186267677	rs76955665	A	C	100	PASS	AC=610;AF=0.121805;AN=5008;NS=2504;DP=13751;EAS_AF=0.2312;AMR_AF=0.0548;AFR_AF=0.0477;EUR_AF=0.0497;SAS_AF=0.2311;AA=A|||;VT=SNP
2	186267878	rs72908855	G	A	100	PASS	AC=1325;AF=0.264577;AN=5008;NS=2504;DP=15519;EAS_AF=0.3224;AMR_AF=0.183;AFR_AF=0.1082;EUR_AF=0.2843;SAS_AF=0.454;AA=G|||;VT=SNP
2	186267921	rs13006333	G	T	100	PASS	AC=1815;AF=0.36242;AN=5008;NS=2504;DP=15262;EAS_AF=0.4683;AMR_AF=0.428;AFR_AF=0.2398;EUR_AF=0.4165;SAS_AF=0.317;AA=G|||;VT=SNP
2	186268075	rs16826813	C	T	100	PASS	AC=1463;AF=0.292133;AN=5008;NS=2504;DP=18511;EAS_AF=0.3651;AMR_AF=0.1902;AFR_AF=0.1762;EUR_AF=0.2843;SAS_AF=0.454;AA=T|||;VT=SNP
2	186268225	rs11689336	C	T	100	PASS	AC=656;AF=0.13099;AN=5008;NS=2504;DP=16680;EAS_AF=0.1121;AMR_AF=0.1945;AFR_AF=0.0303;EUR_AF=0.1938;SAS_AF=0.1769;AA=C|||;VT=SNP
2	186268429	rs72908864	G	A	100	PASS	AC=241;AF=0.048123;AN=5008;NS=2504;DP=17154;EAS_AF=0.0486;AMR_AF=0.0648;AFR_AF=0.0045;EUR_AF=0.0915;SAS_AF=0.0501;AA=g|||;VT=SNP
2	186268512	rs56327018	C	T	100	PASS	AC=1939;AF=0.387181;AN=5008;NS=2504;DP=14784;EAS_AF=0.4147;AMR_AF=0.2666;AFR_AF=0.351;EUR_AF=0.3767;SAS_AF=0.5041;AA=T|||;VT=SNP
2	186269899	rs10931172	G	A	100	PASS	AC=1319;AF=0.263379;AN=5008;NS=2504;DP=18414;EAS_AF=0.3175;AMR_AF=0.183;AFR_AF=0.1082;EUR_AF=0.2843;SAS_AF=0.453;AA=G|||;VT=SNP
2	186272059	rs16826817	C	T	100	PASS	AC=1856;AF=0.370607;AN=5008;NS=2504;DP=17360;EAS_AF=0.3929;AMR_AF=0.268;AFR_AF=0.3086;EUR_AF=0.3748;SAS_AF=0.5;AA=T|||;VT=SNP
2	186272255	rs12622713	T	G	100	PASS	AC=1109;AF=0.221446;AN=5008;NS=2504;DP=15273;EAS_AF=0.4315;AMR_AF=0.2824;AFR_AF=0.0197;EUR_AF=0.2744;SAS_AF=0.18;AA=T|||;VT=SNP
2	186272657	rs61375786	C	G	100	PASS	AC=1338;AF=0.267173;AN=5008;NS=2504;DP=11970;EAS_AF=0.3373;AMR_AF=0.1643;AFR_AF=0.1778;EUR_AF=0.2445;SAS_AF=0.4121;AA=C|||;VT=SNP
2	186275499	rs13387015	T	C	100	PASS	AC=775;AF=0.154752;AN=5008;NS=2504;DP=19823;EAS_AF=0.1151;AMR_AF=0.2032;AFR_AF=0.1104;EUR_AF=0.1968;SAS_AF=0.1779;AA=T|||;VT=SNP
2	186275756	rs1424537	C	T	100	PASS	AC=1897;AF=0.378794;AN=5008;NS=2504;DP=18760;EAS_AF=0.4375;AMR_AF=0.2651;AFR_AF=0.3086;EUR_AF=0.3738;SAS_AF=0.499;AA=T|||;VT=SNP
2	186276714	rs72892408	C	G	100	PASS	AC=325;AF=0.0648962;AN=5008;NS=2504;DP=16968;EAS_AF=0.0486;AMR_AF=0.0692;AFR_AF=0.0673;EUR_AF=0.0895;SAS_AF=0.0501;AA=C|||;VT=SNP
2	186276769	rs72892409	T	C	100	PASS	AC=325;AF=0.0648962;AN=5008;NS=2504;DP=16839;EAS_AF=0.0486;AMR_AF=0.0692;AFR_AF=0.0673;EUR_AF=0.0895;SAS_AF=0.0501;AA=T|||;VT=SNP
2	186278153	rs149449763	G	A	100	PASS	AC=1857;AF=0.370807;AN=5008;NS=2504;DP=19496;EAS_AF=0.3929;AMR_AF=0.2666;AFR_AF=0.3101;EUR_AF=0.3738;SAS_AF=0.501;AA=A|||;VT=SNP
2	186278498	rs113238145	G	A	100	PASS	AC=1379;AF=0.275359;AN=5008;NS=2504;DP=16339;EAS_AF=0.3393;AMR_AF=0.17;AFR_AF=0.2042;EUR_AF=0.2445;SAS_AF=0.4121;AA=G|||;VT=SNP
2	186278714	rs2161852	T	C	100	PASS	AC=2565;AF=0.512181;AN=5008;NS=2504;DP=14595;EAS_AF=0.5536;AMR_AF=0.4611;AFR_AF=0.3396;EUR_AF=0.5706;SAS_AF=0.6789;AA=C|||;VT=SNP
2	186278865	rs78169746	G	A	100	PASS	AC=1276;AF=0.254792;AN=5008;NS=2504;DP=14272;EAS_AF=0.3849;AMR_AF=0.1585;AFR_AF=0.0976;EUR_AF=0.2445;SAS_AF=0.4121;AA=G|||;VT=SNP
2	186280606	rs7599476	A	T	100	PASS	AC=2090;AF=0.417332;AN=5008;NS=2504;DP=18582;EAS_AF=0.499;AMR_AF=0.366;AFR_AF=0.2352;EUR_AF=0.4414;SAS_AF=0.591;AA=A|||;VT=SNP
2	186281516	rs2194509	G	A	100	PASS	AC=2561;AF=0.511382;AN=5008;NS=2504;DP=17084;EAS_AF=0.5526;AMR_AF=0.4611;AFR_AF=0.3374;EUR_AF=0.5706;SAS_AF=0.6789;AA=A|||;VT=SNP
2	186281523	rs1364480	T	A	100	PASS	AC=1901;AF=0.379593;AN=5008;NS=2504;DP=17322;EAS_AF=0.3958;AMR_AF=0.4395;AFR_AF=0.3525;EUR_AF=0.4175;SAS_AF=0.318;AA=T|||;VT=SNP
2	186282227	rs17403498	A	G	100	PASS	AC=474;AF=0.0946486;AN=5008;NS=2504;DP=19974;EAS_AF=0.0526;AMR_AF=0.0965;AFR_AF=0.1029;EUR_AF=0.1312;SAS_AF=0.0879;AA=A|||;VT=SNP
2	186282310	rs72892419	C	A	100	PASS	AC=325;AF=0.0648962;AN=5008;NS=2504;DP=19775;EAS_AF=0.0486;AMR_AF=0.0692;AFR_AF=0.0673;EUR_AF=0.0895;SAS_AF=0.0501;AA=C|||;VT=SNP
2	186282807	rs6712463	G	A	100	PASS	AC=1860;AF=0.371406;AN=5008;NS=2504;DP=16921;EAS_AF=0.3958;AMR_AF=0.2666;AFR_AF=0.3101;EUR_AF=0.3738;SAS_AF=0.501;AA=A|||;VT=SNP
2	186282856	rs6712480	G	A	100	PASS	AC=1860;AF=0.371406;AN=5008;NS=2504;DP=17416;EAS_AF=0.3958;AMR_AF=0.2666;AFR_AF=0.3101;EUR_AF=0.3738;SAS_AF=0.501;AA=g|||;VT=SNP
2	186283088	rs72892423	C	A	100	PASS	AC=324;AF=0.0646965;AN=5008;NS=2504;DP=20664;EAS_AF=0.0486;AMR_AF=0.0692;AFR_AF=0.0673;EUR_AF=0.0895;SAS_AF=0.0491;AA=C|||;VT=SNP
2	186283241	rs10177733	T	C	100	PASS	AC=2095;AF=0.418331;AN=5008;NS=2504;DP=19232;EAS_AF=0.501;AMR_AF=0.3674;AFR_AF=0.236;EUR_AF=0.4433;SAS_AF=0.59;AA=T|||;VT=SNP
2	186283318	rs17331619	G	T	100	PASS	AC=468;AF=0.0934505;AN=5008;NS=2504;DP=21885;EAS_AF=0.0526;AMR_AF=0.0937;AFR_AF=0.1029;EUR_AF=0.1272;SAS_AF=0.0879;AA=G|||;VT=SNP
2	186283545	rs72892430	C	T	100	PASS	AC=1861;AF=0.371605;AN=5008;NS=2504;DP=18074;EAS_AF=0.3958;AMR_AF=0.2666;AFR_AF=0.3101;EUR_AF=0.3738;SAS_AF=0.502;AA=T|||;VT=SNP
2	186283756	rs9288115	G	C	100	PASS	AC=2608;AF=0.520767;AN=5008;NS=2504;DP=18430;EAS_AF=0.5536;AMR_AF=0.6354;AFR_AF=0.382;EUR_AF=0.6143;SAS_AF=0.4969;AA=G|||;VT=SNP
2	186283865	rs72892433	T	A	100	PASS	AC=325;AF=0.0648962;AN=5008;NS=2504;DP=12581;EAS_AF=0.0486;AMR_AF=0.0692;AFR_AF=0.0673;EUR_AF=0.0895;SAS_AF=0.0501;AA=T|||;VT=SNP
2	186284016	rs140617151	G	A	100	PASS	AC=327;AF=0.0652955;AN=5008;NS=2504;DP=8583;EAS_AF=0.0486;AMR_AF=0.0692;AFR_AF=0.0658;EUR_AF=0.0915;SAS_AF=0.0521;AA=G|||;VT=SNP
2	186289830	rs143613147	G	C	100	PASS	AC=279;AF=0.0557109;AN=5008;NS=2504;DP=17851;EAS_AF=0.0486;AMR_AF=0.0677;AFR_AF=0.0318;EUR_AF=0.0924;SAS_AF=0.0491;AA=G|||;VT=SNP
2	186289842	rs6740604	C	T	100	PASS	AC=1746;AF=0.348642;AN=5008;NS=2504;DP=18607;EAS_AF=0.3948;AMR_AF=0.4265;AFR_AF=0.2428;EUR_AF=0.4175;SAS_AF=0.318;AA=C|||;VT=SNP
2	186289960	rs150671604	G	A	100	PASS	AC=1862;AF=0.371805;AN=5008;NS=2504;DP=17212;EAS_AF=0.3968;AMR_AF=0.2666;AFR_AF=0.3101;EUR_AF=0.3757;SAS_AF=0.5;AA=A|||;VT=SNP
2	186290142	rs151190202	G	A	100	PASS	AC=1387;AF=0.276957;AN=5008;NS=2504;DP=15150;EAS_AF=0.3433;AMR_AF=0.17;AFR_AF=0.208;EUR_AF=0.2435;SAS_AF=0.4121;AA=G|||;VT=SNP
2	186290480	rs17331626	A	G	100	PASS	AC=589;AF=0.117612;AN=5008;NS=2504;DP=16237;EAS_AF=0.0804;AMR_AF=0.1009;AFR_AF=0.0477;EUR_AF=0.1938;SAS_AF=0.184;AA=A|||;VT=SNP
2	186290687	rs72892438	G	A	100	PASS	AC=327;AF=0.0652955;AN=5008;NS=2504;DP=17027;EAS_AF=0.0486;AMR_AF=0.0706;AFR_AF=0.0666;EUR_AF=0.0924;SAS_AF=0.0491;AA=G|||;VT=SNP
2	186290998	rs72892440	T	G	100	PASS	AC=1801;AF=0.359625;AN=5008;NS=2504;DP=17068;EAS_AF=0.4405;AMR_AF=0.2608;AFR_AF=0.233;EUR_AF=0.3757;SAS_AF=0.501;AA=G|||;VT=SNP
2	186291074	rs72892443	T	C	100	PASS	AC=472;AF=0.0942492;AN=5008;NS=2504;DP=17270;EAS_AF=0.0526;AMR_AF=0.0965;AFR_AF=0.1014;EUR_AF=0.1322;SAS_AF=0.0869;AA=C|||;VT=SNP
2	186291818	rs17403547	T	G	100	PASS	AC=473;AF=0.0944489;AN=5008;NS=2504;DP=17947;EAS_AF=0.0526;AMR_AF=0.0951;AFR_AF=0.1036;EUR_AF=0.1302;SAS_AF=0.0879;AA=T|||;VT=SNP
2	186293022	rs1477454	G	A	100	PASS	AC=2581;AF=0.515375;AN=5008;NS=2504;DP=19948;EAS_AF=0.5407;AMR_AF=0.6225;AFR_AF=0.407;EUR_AF=0.5865;SAS_AF=0.4867;AA=G|||;VT=SNP
2	186293179	rs17331682	A	G	100	PASS	AC=515;AF=0.102835;AN=5008;NS=2504;DP=19278;EAS_AF=0.0526;AMR_AF=0.111;AFR_AF=0.1021;EUR_AF=0.1581;SAS_AF=0.093;AA=G|||;VT=SNP
2	186293219	rs67638453	G	T	100	PASS	AC=281;AF=0.0561102;AN=5008;NS=2504;DP=19621;EAS_AF=0.0486;AMR_AF=0.0793;AFR_AF=0.0038;EUR_AF=0.1173;SAS_AF=0.0552;AA=G|||;VT=SNP
2	186293335	rs13036091	A	G	100	PASS	AC=1870;AF=0.373403;AN=5008;NS=2504;DP=19006;EAS_AF=0.4345;AMR_AF=0.4092;AFR_AF=0.3464;EUR_AF=0.3847;SAS_AF=0.3098;AA=A|||;VT=SNP
2	186293415	rs35815004	C	G	100	PASS	AC=373;AF=0.0744808;AN=5008;NS=2504;DP=17236;EAS_AF=0.0486;AMR_AF=0.0836;AFR_AF=0.0696;EUR_AF=0.1193;SAS_AF=0.0552;AA=C|||;VT=SNP
2	186293599	rs17403617	C	T	100	PASS	AC=590;AF=0.117812;AN=5008;NS=2504;DP=19825;EAS_AF=0.0804;AMR_AF=0.1009;AFR_AF=0.0477;EUR_AF=0.1938;SAS_AF=0.1851;AA=C|||;VT=SNP
2	186293851	rs67992386	A	G	100	PASS	AC=372;AF=0.0742812;AN=5008;NS=2504;DP=15432;EAS_AF=0.0486;AMR_AF=0.085;AFR_AF=0.0688;EUR_AF=0.1183;SAS_AF=0.0552;AA=A|||;VT=SNP
2	186293980	rs6735605	C	T	100	PASS	AC=1283;AF=0.25619;AN=5008;NS=2504;DP=16322;EAS_AF=0.3423;AMR_AF=0.1657;AFR_AF=0.1293;EUR_AF=0.2435;SAS_AF=0.4162;AA=C|||;VT=SNP
2	186294563	rs17403638	C	A	100	PASS	AC=511;AF=0.102037;AN=5008;NS=2504;DP=13823;EAS_AF=0.0526;AMR_AF=0.1066;AFR_AF=0.1029;EUR_AF=0.1541;SAS_AF=0.0951;AA=C|||;VT=SNP
2	186295052	rs11676655	C	G	100	PASS	AC=373;AF=0.0744808;AN=5008;NS=2504;DP=14339;EAS_AF=0.0496;AMR_AF=0.0836;AFR_AF=0.0688;EUR_AF=0.1183;SAS_AF=0.0562;AA=C|||;VT=SNP
2	186297074	rs2113533	T	C	100	PASS	AC=1289;AF=0.257388;AN=5008;NS=2504;DP=16682;EAS_AF=0.3869;AMR_AF=0.1599;AFR_AF=0.1036;EUR_AF=0.2435;SAS_AF=0.4151;AA=T|||;VT=SNP
2	186297215	rs13014885	G	A	100	PASS	AC=514;AF=0.102636;AN=5008;NS=2504;DP=16166;EAS_AF=0.0536;AMR_AF=0.1095;AFR_AF=0.1021;EUR_AF=0.1561;SAS_AF=0.0941;AA=g|||;VT=SNP
2	186297338	rs13015110	G	C	100	PASS	AC=512;AF=0.102236;AN=5008;NS=2504;DP=15714;EAS_AF=0.0536;AMR_AF=0.1095;AFR_AF=0.1014;EUR_AF=0.1561;SAS_AF=0.093;AA=C|||;VT=SNP
2	186297357	rs13014616	A	T	100	PASS	AC=372;AF=0.0742812;AN=5008;NS=2504;DP=15727;EAS_AF=0.0496;AMR_AF=0.0836;AFR_AF=0.0688;EUR_AF=0.1183;SAS_AF=0.0552;AA=A|||;VT=SNP
2	186297783	rs35630311	T	C	100	PASS	AC=516;AF=0.103035;AN=5008;NS=2504;DP=15836;EAS_AF=0.0536;AMR_AF=0.1095;AFR_AF=0.1014;EUR_AF=0.1581;SAS_AF=0.0951;AA=T|||;VT=SNP
2	186297979	rs77126608	C	T	100	PASS	AC=1328;AF=0.265176;AN=5008;NS=2504;DP=18045;EAS_AF=0.3859;AMR_AF=0.1657;AFR_AF=0.1309;EUR_AF=0.2435;SAS_AF=0.4151;AA=T|||;VT=SNP
2	186299068	rs66941454	T	C	100	PASS	AC=516;AF=0.103035;AN=5008;NS=2504;DP=17640;EAS_AF=0.0536;AMR_AF=0.1095;AFR_AF=0.1014;EUR_AF=0.1561;SAS_AF=0.0971;AA=T|||;VT=SNP
2	186299518	rs66759141	A	G	100	PASS	AC=516;AF=0.103035;AN=5008;NS=2504;DP=15627;EAS_AF=0.0536;AMR_AF=0.1095;AFR_AF=0.1014;EUR_AF=0.1561;SAS_AF=0.0971;AA=G|||;VT=SNP
2	186299721	rs12617672	G	C	100	PASS	AC=1470;AF=0.29353;AN=5008;NS=2504;DP=19376;EAS_AF=0.3899;AMR_AF=0.1931;AFR_AF=0.1619;EUR_AF=0.2833;SAS_AF=0.454;AA=C|||;VT=SNP
2	186299896	rs2113532	T	C	100	PASS	AC=1054;AF=0.210463;AN=5008;NS=2504;DP=20410;EAS_AF=0.3829;AMR_AF=0.2795;AFR_AF=0.0197;EUR_AF=0.2734;SAS_AF=0.1769;AA=T|||;VT=SNP
2	186300162	rs79048301	T	C	100	PASS	AC=1327;AF=0.264976;AN=5008;NS=2504;DP=21734;EAS_AF=0.3869;AMR_AF=0.1671;AFR_AF=0.1293;EUR_AF=0.2455;SAS_AF=0.4121;AA=T|||;VT=SNP
2	186300310	rs6731674	A	C	100	PASS	AC=371;AF=0.0740815;AN=5008;NS=2504;DP=20002;EAS_AF=0.0486;AMR_AF=0.0836;AFR_AF=0.0688;EUR_AF=0.1183;SAS_AF=0.0552;AA=A|||;VT=SNP
2	186301501	rs4347782	G	A	100	PASS	AC=1282;AF=0.25599;AN=5008;NS=2504;DP=14851;EAS_AF=0.3423;AMR_AF=0.1671;AFR_AF=0.1293;EUR_AF=0.2455;SAS_AF=0.4121;AA=G|||;VT=SNP
2	186302078	rs13395388	G	T	100	PASS	AC=660;AF=0.131789;AN=5008;NS=2504;DP=16645;EAS_AF=0.1052;AMR_AF=0.2075;AFR_AF=0.0303;EUR_AF=0.1948;SAS_AF=0.1779;AA=G|||;VT=SNP
2	186302101	rs75702452	T	C	100	PASS	AC=1326;AF=0.264776;AN=5008;NS=2504;DP=16401;EAS_AF=0.3859;AMR_AF=0.1671;AFR_AF=0.1293;EUR_AF=0.2455;SAS_AF=0.4121;AA=T|||;VT=SNP
2	186303297	rs16826853	A	G	100	PASS	AC=1284;AF=0.25639;AN=5008;NS=2504;DP=17393;EAS_AF=0.3442;AMR_AF=0.1671;AFR_AF=0.1293;EUR_AF=0.2455;SAS_AF=0.4121;AA=A|||;VT=SNP
2	186303385	rs72894403	G	A	100	PASS	AC=1652;AF=0.329872;AN=5008;NS=2504;DP=16875;EAS_AF=0.3909;AMR_AF=0.2507;AFR_AF=0.1982;EUR_AF=0.3638;SAS_AF=0.4663;AA=A|||;VT=SNP
2	186303487	rs767036	T	C	100	PASS	AC=1245;AF=0.248602;AN=5008;NS=2504;DP=17398;EAS_AF=0.3433;AMR_AF=0.1614;AFR_AF=0.1036;EUR_AF=0.2455;SAS_AF=0.4121;AA=T|||;VT=SNP
2	186303530	rs767037	A	G	100	PASS	AC=591;AF=0.118011;AN=5008;NS=2504;DP=16554;EAS_AF=0.0804;AMR_AF=0.1023;AFR_AF=0.0484;EUR_AF=0.1958;SAS_AF=0.182;AA=A|||;VT=SNP
2	186304128	rs2113531	G	A	100	PASS	AC=1652;AF=0.329872;AN=5008;NS=2504;DP=14485;EAS_AF=0.3919;AMR_AF=0.2507;AFR_AF=0.1982;EUR_AF=0.3628;SAS_AF=0.4663;AA=A|||;VT=SNP
2	186304200	rs2042507	T	C	100	PASS	AC=2541;AF=0.507388;AN=5008;NS=2504;DP=15594;EAS_AF=0.5397;AMR_AF=0.6182;AFR_AF=0.3782;EUR_AF=0.5875;SAS_AF=0.4877;AA=T|||;VT=SNP
2	186304202	rs2113530	G	A	100	PASS	AC=1282;AF=0.25599;AN=5008;NS=2504;DP=15575;EAS_AF=0.3423;AMR_AF=0.1671;AFR_AF=0.1293;EUR_AF=0.2455;SAS_AF=0.4121;AA=g|||;VT=SNP
2	186304307	rs35920523	G	A	100	PASS	AC=370;AF=0.0738818;AN=5008;NS=2504;DP=15471;EAS_AF=0.0486;AMR_AF=0.0836;AFR_AF=0.0688;EUR_AF=0.1183;SAS_AF=0.0542;AA=G|||;VT=SNP
2	186305011	rs77477595	G	T	100	PASS	AC=587;AF=0.117212;AN=5008;NS=2504;DP=17876;EAS_AF=0.2629;AMR_AF=0.0548;AFR_AF=0.0068;EUR_AF=0.0497;SAS_AF=0.2301;AA=G|||;VT=SNP
2	186305376	rs7607003	C	G	100	PASS	AC=619;AF=0.123602;AN=5008;NS=2504;DP=15616;EAS_AF=0.1052;AMR_AF=0.1988;AFR_AF=0.0053;EUR_AF=0.1938;SAS_AF=0.1769;AA=C|||;VT=SNP
2	186305497	rs79900440	A	G	100	PASS	AC=1327;AF=0.264976;AN=5008;NS=2504;DP=15759;EAS_AF=0.3869;AMR_AF=0.1671;AFR_AF=0.1293;EUR_AF=0.2455;SAS_AF=0.4121;AA=A|||;VT=SNP
2	186307420	rs76049423	T	C	100	PASS	AC=1288;AF=0.257188;AN=5008;NS=2504;DP=17633;EAS_AF=0.3442;AMR_AF=0.1686;AFR_AF=0.1316;EUR_AF=0.2455;SAS_AF=0.4121;AA=C|||;VT=SNP
2	186307477	rs79647816	G	A	100	PASS	AC=1284;AF=0.25639;AN=5008;NS=2504;DP=17713;EAS_AF=0.3442;AMR_AF=0.1671;AFR_AF=0.1293;EUR_AF=0.2455;SAS_AF=0.4121;AA=G|||;VT=SNP
2	186307963	rs76964621	G	A	100	PASS	AC=1246;AF=0.248802;AN=5008;NS=2504;DP=14274;EAS_AF=0.3442;AMR_AF=0.1614;AFR_AF=0.1036;EUR_AF=0.2455;SAS_AF=0.4121;AA=g|||;VT=SNP
2	186308166	rs71430186	C	A	100	PASS	AC=370;AF=0.0738818;AN=5008;NS=2504;DP=16469;EAS_AF=0.0486;AMR_AF=0.0836;AFR_AF=0.0688;EUR_AF=0.1183;SAS_AF=0.0542;AA=c|||;VT=SNP
2	186308604	rs34969380	C	T	100	PASS	AC=394;AF=0.0786741;AN=5008;NS=2504;DP=17953;EAS_AF=0.0486;AMR_AF=0.0965;AFR_AF=0.0779;EUR_AF=0.1203;SAS_AF=0.0552;AA=c|||;VT=SNP
2	186309682	rs1364484	A	G	100	PASS	AC=1290;AF=0.257588;AN=5008;NS=2504;DP=16523;EAS_AF=0.3879;AMR_AF=0.1614;AFR_AF=0.1036;EUR_AF=0.2455;SAS_AF=0.4121;AA=a|||;VT=SNP
2	186309738	rs10202955	C	T	100	PASS	AC=657;AF=0.13119;AN=5008;NS=2504;DP=15926;EAS_AF=0.1052;AMR_AF=0.2075;AFR_AF=0.0295;EUR_AF=0.1948;SAS_AF=0.1759;AA=c|||;VT=SNP
2	186310248	rs80351194	A	C	100	PASS	AC=1329;AF=0.265375;AN=5008;NS=2504;DP=17236;EAS_AF=0.3879;AMR_AF=0.1686;AFR_AF=0.1293;EUR_AF=0.2455;SAS_AF=0.4121;AA=a|||;VT=SNP
2	186310619	rs66554560	T	C	100	PASS	AC=1703;AF=0.340056;AN=5008;NS=2504;DP=15011;EAS_AF=0.4365;AMR_AF=0.2522;AFR_AF=0.2005;EUR_AF=0.3638;SAS_AF=0.4673;AA=N|||;VT=SNP
2	186311159	rs12988744	G	A	100	PASS	AC=371;AF=0.0740815;AN=5008;NS=2504;DP=15510;EAS_AF=0.0486;AMR_AF=0.0836;AFR_AF=0.0688;EUR_AF=0.1183;SAS_AF=0.0552;AA=g|||;VT=SNP
2	186311320	rs2161851	T	A	100	PASS	AC=656;AF=0.13099;AN=5008;NS=2504;DP=15594;EAS_AF=0.1052;AMR_AF=0.2075;AFR_AF=0.0295;EUR_AF=0.1938;SAS_AF=0.1759;AA=t|||;VT=SNP
2	186311990	rs11675629	A	T	100	PASS	AC=371;AF=0.0740815;AN=5008;NS=2504;DP=14670;EAS_AF=0.0486;AMR_AF=0.0836;AFR_AF=0.0688;EUR_AF=0.1183;SAS_AF=0.0552;AA=a|||;VT=SNP
2	186312255	rs11686861	C	T	100	PASS	AC=371;AF=0.0740815;AN=5008;NS=2504;DP=10426;EAS_AF=0.0486;AMR_AF=0.0836;AFR_AF=0.0688;EUR_AF=0.1183;SAS_AF=0.0552;AA=c|||;VT=SNP
2	186312326	rs11686896	C	T	100	PASS	AC=1658;AF=0.33107;AN=5008;NS=2504;DP=9613;EAS_AF=0.3919;AMR_AF=0.2522;AFR_AF=0.2005;EUR_AF=0.3638;SAS_AF=0.4673;AA=t|||;VT=SNP
2	186313084	rs79314518	T	C	100	PASS	AC=1328;AF=0.265176;AN=5008;NS=2504;DP=13500;EAS_AF=0.3879;AMR_AF=0.1671;AFR_AF=0.1293;EUR_AF=0.2455;SAS_AF=0.4121;AA=t|||;VT=SNP
2	186313151	rs13028718	T	C	100	PASS	AC=1703;AF=0.340056;AN=5008;NS=2504;DP=12297;EAS_AF=0.4365;AMR_AF=0.2522;AFR_AF=0.2005;EUR_AF=0.3638;SAS_AF=0.4673;AA=N|||;VT=SNP
2	186313290	rs78682630	G	A	100	PASS	AC=1284;AF=0.25639;AN=5008;NS=2504;DP=11642;EAS_AF=0.3442;AMR_AF=0.1671;AFR_AF=0.1293;EUR_AF=0.2455;SAS_AF=0.4121;AA=g|||;VT=SNP
2	186313994	rs6716739	G	A	100	PASS	AC=658;AF=0.13139;AN=5008;NS=2504;DP=14246;EAS_AF=0.1071;AMR_AF=0.2075;AFR_AF=0.0295;EUR_AF=0.1938;SAS_AF=0.1759;AA=g|||;VT=SNP
2	186314118	rs78760044	T	C	100	PASS	AC=1332;AF=0.265974;AN=5008;NS=2504;DP=12416;EAS_AF=0.3879;AMR_AF=0.1686;AFR_AF=0.1316;EUR_AF=0.2455;SAS_AF=0.4121;AA=N|||;VT=SNP
2	186314795	rs10931174	G	A	100	PASS	AC=2538;AF=0.506789;AN=5008;NS=2504;DP=14471;EAS_AF=0.5387;AMR_AF=0.6167;AFR_AF=0.379;EUR_AF=0.5865;SAS_AF=0.4867;AA=g|||;VT=SNP
2	186314864	rs10803984	C	T	100	PASS	AC=1804;AF=0.360224;AN=5008;NS=2504;DP=12782;EAS_AF=0.3978;AMR_AF=0.2781;AFR_AF=0.233;EUR_AF=0.4016;SAS_AF=0.5092;AA=t|||;VT=SNP
2	186314913	rs11691490	C	A	100	PASS	AC=371;AF=0.0740815;AN=5008;NS=2504;DP=13759;EAS_AF=0.0486;AMR_AF=0.0836;AFR_AF=0.0688;EUR_AF=0.1183;SAS_AF=0.0552;AA=c|||;VT=SNP
2	186315022	rs11691615	G	A	100	PASS	AC=371;AF=0.0740815;AN=5008;NS=2504;DP=16882;EAS_AF=0.0486;AMR_AF=0.0836;AFR_AF=0.0688;EUR_AF=0.1183;SAS_AF=0.0552;AA=g|||;VT=SNP
2	186315252	rs55748350	C	T	100	PASS	AC=1330;AF=0.265575;AN=5008;NS=2504;DP=18434;EAS_AF=0.3889;AMR_AF=0.1671;AFR_AF=0.1293;EUR_AF=0.2455;SAS_AF=0.4131;AA=c|||;VT=SNP
2	186315289	rs77869108	A	G	100	PASS	AC=1329;AF=0.265375;AN=5008;NS=2504;DP=18101;EAS_AF=0.3889;AMR_AF=0.1671;AFR_AF=0.1293;EUR_AF=0.2455;SAS_AF=0.4121;AA=a|||;VT=SNP
2	186315291	rs12151403	T	C	100	PASS	AC=1847;AF=0.36881;AN=5008;NS=2504;DP=18146;EAS_AF=0.4415;AMR_AF=0.2781;AFR_AF=0.233;EUR_AF=0.4016;SAS_AF=0.5082;AA=N|||;VT=SNP
2	186315978	rs75301389	G	C	100	PASS	AC=1327;AF=0.264976;AN=5008;NS=2504;DP=20656;EAS_AF=0.3879;AMR_AF=0.1671;AFR_AF=0.1293;EUR_AF=0.2445;SAS_AF=0.4121;AA=g|||;VT=SNP
2	186316002	rs11681870	A	C	100	PASS	AC=372;AF=0.0742812;AN=5008;NS=2504;DP=21364;EAS_AF=0.0486;AMR_AF=0.0836;AFR_AF=0.0696;EUR_AF=0.1183;SAS_AF=0.0552;AA=a|||;VT=SNP
2	186316115	rs76503610	G	A	100	PASS	AC=1284;AF=0.25639;AN=5008;NS=2504;DP=20302;EAS_AF=0.3442;AMR_AF=0.1671;AFR_AF=0.1293;EUR_AF=0.2455;SAS_AF=0.4121;AA=g|||;VT=SNP
2	186316131	rs79833814	A	T	100	PASS	AC=1328;AF=0.265176;AN=5008;NS=2504;DP=20091;EAS_AF=0.3879;AMR_AF=0.1671;AFR_AF=0.1293;EUR_AF=0.2455;SAS_AF=0.4121;AA=a|||;VT=SNP
2	186316140	rs79522237	A	G	100	PASS	AC=1329;AF=0.265375;AN=5008;NS=2504;DP=19684;EAS_AF=0.3859;AMR_AF=0.1686;AFR_AF=0.1316;EUR_AF=0.2455;SAS_AF=0.411;AA=N|||;VT=SNP
2	186316173	rs11693233	C	T	100	PASS	AC=373;AF=0.0744808;AN=5008;NS=2504;DP=18653;EAS_AF=0.0486;AMR_AF=0.0836;AFR_AF=0.0688;EUR_AF=0.1203;SAS_AF=0.0552;AA=t|||;VT=SNP
2	186316386	rs76102271	C	T	100	PASS	AC=1328;AF=0.265176;AN=5008;NS=2504;DP=19938;EAS_AF=0.3879;AMR_AF=0.1671;AFR_AF=0.1293;EUR_AF=0.2455;SAS_AF=0.4121;AA=c|||;VT=SNP
2	186316662	rs78021644	A	G	100	PASS	AC=1332;AF=0.265974;AN=5008;NS=2504;DP=18387;EAS_AF=0.3879;AMR_AF=0.1686;AFR_AF=0.1316;EUR_AF=0.2455;SAS_AF=0.4121;AA=N|||;VT=SNP
2	186316684	rs76961862	G	C	100	PASS	AC=1332;AF=0.265974;AN=5008;NS=2504;DP=18460;EAS_AF=0.3879;AMR_AF=0.1686;AFR_AF=0.1316;EUR_AF=0.2455;SAS_AF=0.4121;AA=c|||;VT=SNP
2	186316802	rs12478484	G	T	100	PASS	AC=2494;AF=0.498003;AN=5008;NS=2504;DP=19379;EAS_AF=0.495;AMR_AF=0.6167;AFR_AF=0.379;EUR_AF=0.5865;SAS_AF=0.4867;AA=g|||;VT=SNP
2	186316827	rs35066265	G	A	100	PASS	AC=281;AF=0.0561102;AN=5008;NS=2504;DP=20044;EAS_AF=0.0486;AMR_AF=0.0793;AFR_AF=0.0038;EUR_AF=0.1173;SAS_AF=0.0552;AA=g|||;VT=SNP
2	186316952	rs111588818	T	C	100	PASS	AC=1328;AF=0.265176;AN=5008;NS=2504;DP=20010;EAS_AF=0.3879;AMR_AF=0.1671;AFR_AF=0.1293;EUR_AF=0.2455;SAS_AF=0.4121;AA=t|||;VT=SNP
2	186318214	rs74972575	G	T	100	PASS	AC=1329;AF=0.265375;AN=5008;NS=2504;DP=16573;EAS_AF=0.3879;AMR_AF=0.1671;AFR_AF=0.1293;EUR_AF=0.2465;SAS_AF=0.4121;AA=g|||;VT=SNP
2	186318515	rs35871462	C	T	100	PASS	AC=372;AF=0.0742812;AN=5008;NS=2504;DP=19201;EAS_AF=0.0486;AMR_AF=0.0836;AFR_AF=0.0688;EUR_AF=0.1193;SAS_AF=0.0552;AA=c|||;VT=SNP
2	186319543	rs76159867	C	A	100	PASS	AC=1328;AF=0.265176;AN=5008;NS=2504;DP=13294;EAS_AF=0.3879;AMR_AF=0.1671;AFR_AF=0.1293;EUR_AF=0.2455;SAS_AF=0.4121;AA=c|||;VT=SNP
2	186319705	rs34087779	T	C	100	PASS	AC=371;AF=0.0740815;AN=5008;NS=2504;DP=14150;EAS_AF=0.0486;AMR_AF=0.0836;AFR_AF=0.0688;EUR_AF=0.1183;SAS_AF=0.0552;AA=t|||;VT=SNP
2	186319952	rs78848339	A	G	100	PASS	AC=1330;AF=0.265575;AN=5008;NS=2504;DP=13567;EAS_AF=0.3879;AMR_AF=0.1671;AFR_AF=0.1293;EUR_AF=0.2475;SAS_AF=0.4121;AA=a|||;VT=SNP
2	186319959	rs77831983	C	T	100	PASS	AC=1330;AF=0.265575;AN=5008;NS=2504;DP=13462;EAS_AF=0.3879;AMR_AF=0.1671;AFR_AF=0.1293;EUR_AF=0.2475;SAS_AF=0.4121;AA=c|||;VT=SNP
2	186320135	rs1424541	G	A	100	PASS	AC=1332;AF=0.265974;AN=5008;NS=2504;DP=15466;EAS_AF=0.3879;AMR_AF=0.1686;AFR_AF=0.1316;EUR_AF=0.2455;SAS_AF=0.4121;AA=N|||;VT=SNP
2	186320445	rs34826735	C	T	100	PASS	AC=371;AF=0.0740815;AN=5008;NS=2504;DP=17384;EAS_AF=0.0486;AMR_AF=0.0836;AFR_AF=0.0688;EUR_AF=0.1183;SAS_AF=0.0552;AA=N|||;VT=SNP
2	186320486	rs34537855	A	G	100	PASS	AC=281;AF=0.0561102;AN=5008;NS=2504;DP=17468;EAS_AF=0.0486;AMR_AF=0.0793;AFR_AF=0.0038;EUR_AF=0.1173;SAS_AF=0.0552;AA=-|||;VT=SNP
2	186320863	rs79369717	C	T	100	PASS	AC=1331;AF=0.265775;AN=5008;NS=2504;DP=18662;EAS_AF=0.3869;AMR_AF=0.1686;AFR_AF=0.1316;EUR_AF=0.2455;SAS_AF=0.4121;AA=N|||;VT=SNP
2	186322221	rs77636249	C	T	100	PASS	AC=1292;AF=0.257987;AN=5008;NS=2504;DP=13070;EAS_AF=0.3859;AMR_AF=0.1628;AFR_AF=0.1059;EUR_AF=0.2455;SAS_AF=0.4121;AA=t|||;VT=SNP
2	186322516	rs67432566	A	T	100	PASS	AC=372;AF=0.0742812;AN=5008;NS=2504;DP=11568;EAS_AF=0.0486;AMR_AF=0.0836;AFR_AF=0.0688;EUR_AF=0.1183;SAS_AF=0.0562;AA=a|||;VT=SNP
2	186322647	rs74557835	G	A	100	PASS	AC=1292;AF=0.257987;AN=5008;NS=2504;DP=11758;EAS_AF=0.3859;AMR_AF=0.1628;AFR_AF=0.1059;EUR_AF=0.2455;SAS_AF=0.4121;AA=a|||;VT=SNP
2	186323067	rs67102416	T	C	100	PASS	AC=1808;AF=0.361022;AN=5008;NS=2504;DP=15534;EAS_AF=0.4395;AMR_AF=0.2723;AFR_AF=0.2073;EUR_AF=0.4016;SAS_AF=0.5092;AA=N|||;VT=SNP
2	186323170	rs79966696	T	A	100	PASS	AC=1288;AF=0.257188;AN=5008;NS=2504;DP=15946;EAS_AF=0.3859;AMR_AF=0.1614;AFR_AF=0.1036;EUR_AF=0.2455;SAS_AF=0.4121;AA=t|||;VT=SNP
2	186323502	rs74438079	C	T	100	PASS	AC=1288;AF=0.257188;AN=5008;NS=2504;DP=15577;EAS_AF=0.3859;AMR_AF=0.1614;AFR_AF=0.1036;EUR_AF=0.2455;SAS_AF=0.4121;AA=c|||;VT=SNP
2	186324105	rs7585436	G	A	100	PASS	AC=1288;AF=0.257188;AN=5008;NS=2504;DP=10663;EAS_AF=0.3859;AMR_AF=0.1614;AFR_AF=0.1036;EUR_AF=0.2455;SAS_AF=0.4121;AA=t|||;VT=SNP
2	186324919	rs79272513	C	T	100	PASS	AC=1289;AF=0.257388;AN=5008;NS=2504;DP=13702;EAS_AF=0.3869;AMR_AF=0.1614;AFR_AF=0.1036;EUR_AF=0.2455;SAS_AF=0.4121;AA=C|||;VT=SNP
2	186325129	rs76192928	C	T	100	PASS	AC=1289;AF=0.257388;AN=5008;NS=2504;DP=14282;EAS_AF=0.3869;AMR_AF=0.1614;AFR_AF=0.1036;EUR_AF=0.2455;SAS_AF=0.4121;AA=C|||;VT=SNP
2	186325761	rs6758475	T	A	100	PASS	AC=1289;AF=0.257388;AN=5008;NS=2504;DP=16786;EAS_AF=0.3869;AMR_AF=0.1614;AFR_AF=0.1036;EUR_AF=0.2455;SAS_AF=0.4121;AA=T|||;VT=SNP
2	186325812	rs79061010	A	C	100	PASS	AC=592;AF=0.118211;AN=5008;NS=2504;DP=17586;EAS_AF=0.0813;AMR_AF=0.1023;AFR_AF=0.0484;EUR_AF=0.1958;SAS_AF=0.182;AA=A|||;VT=SNP
2	186325949	rs2059357	C	G	100	PASS	AC=1288;AF=0.257188;AN=5008;NS=2504;DP=16144;EAS_AF=0.3859;AMR_AF=0.1614;AFR_AF=0.1036;EUR_AF=0.2455;SAS_AF=0.4121;AA=C|||;VT=SNP
2	186326540	rs79576314	C	T	100	PASS	AC=1288;AF=0.257188;AN=5008;NS=2504;DP=14517;EAS_AF=0.3859;AMR_AF=0.1614;AFR_AF=0.1036;EUR_AF=0.2455;SAS_AF=0.4121;AA=C|||;VT=SNP
2	186326715	rs75109151	T	C	100	PASS	AC=1289;AF=0.257388;AN=5008;NS=2504;DP=11745;EAS_AF=0.3869;AMR_AF=0.1614;AFR_AF=0.1036;EUR_AF=0.2455;SAS_AF=0.4121;AA=T|||;VT=SNP
2	186326993	rs12990307	T	G	100	PASS	AC=1808;AF=0.361022;AN=5008;NS=2504;DP=10719;EAS_AF=0.4395;AMR_AF=0.2723;AFR_AF=0.2073;EUR_AF=0.4016;SAS_AF=0.5092;AA=G|||;VT=SNP
2	186327067	rs78156093	A	T	100	PASS	AC=1289;AF=0.257388;AN=5008;NS=2504;DP=8604;EAS_AF=0.3859;AMR_AF=0.1628;AFR_AF=0.1036;EUR_AF=0.2455;SAS_AF=0.4121;AA=T|||;VT=SNP
2	186327663	rs12622171	A	G	100	PASS	AC=1288;AF=0.257188;AN=5008;NS=2504;DP=11135;EAS_AF=0.3859;AMR_AF=0.1614;AFR_AF=0.1036;EUR_AF=0.2455;SAS_AF=0.4121;AA=G|||;VT=SNP
2	186327997	rs1424542	T	C	100	PASS	AC=2634;AF=0.525958;AN=5008;NS=2504;DP=16230;EAS_AF=0.497;AMR_AF=0.6297;AFR_AF=0.4766;EUR_AF=0.5865;SAS_AF=0.4867;AA=T|||;VT=SNP
2	186328225	rs12615888	C	T	100	PASS	AC=1293;AF=0.258187;AN=5008;NS=2504;DP=15720;EAS_AF=0.3869;AMR_AF=0.1628;AFR_AF=0.1059;EUR_AF=0.2455;SAS_AF=0.4121;AA=T|||;VT=SNP
2	186328257	rs12622329	A	G	100	PASS	AC=1293;AF=0.258187;AN=5008;NS=2504;DP=16917;EAS_AF=0.3869;AMR_AF=0.1628;AFR_AF=0.1059;EUR_AF=0.2455;SAS_AF=0.4121;AA=G|||;VT=SNP
2	186328610	rs7561783	T	C	100	PASS	AC=1289;AF=0.257388;AN=5008;NS=2504;DP=15957;EAS_AF=0.3869;AMR_AF=0.1614;AFR_AF=0.1036;EUR_AF=0.2455;SAS_AF=0.4121;AA=t|||;VT=SNP
2	186328639	rs34420134	C	A	100	PASS	AC=371;AF=0.0740815;AN=5008;NS=2504;DP=15535;EAS_AF=0.0486;AMR_AF=0.0836;AFR_AF=0.0688;EUR_AF=0.1183;SAS_AF=0.0552;AA=c|||;VT=SNP
2	186328778	rs7576993	A	T	100	PASS	AC=1289;AF=0.257388;AN=5008;NS=2504;DP=13072;EAS_AF=0.3869;AMR_AF=0.1614;AFR_AF=0.1036;EUR_AF=0.2455;SAS_AF=0.4121;AA=a|||;VT=SNP
2	186329727	rs2370390	A	G	100	PASS	AC=1808;AF=0.361022;AN=5008;NS=2504;DP=14239;EAS_AF=0.4405;AMR_AF=0.2723;AFR_AF=0.2065;EUR_AF=0.4016;SAS_AF=0.5092;AA=a|||;VT=SNP
2	186330271	rs78861260	G	A	100	PASS	AC=1287;AF=0.256989;AN=5008;NS=2504;DP=18723;EAS_AF=0.3859;AMR_AF=0.1614;AFR_AF=0.1029;EUR_AF=0.2455;SAS_AF=0.4121;AA=A|||;VT=SNP
2	186330433	rs56245818	A	G	100	PASS	AC=1293;AF=0.258187;AN=5008;NS=2504;DP=18330;EAS_AF=0.3869;AMR_AF=0.1628;AFR_AF=0.1051;EUR_AF=0.2455;SAS_AF=0.4131;AA=a|||;VT=SNP
2	186330796	rs56224157	G	T	100	PASS	AC=1295;AF=0.258586;AN=5008;NS=2504;DP=18027;EAS_AF=0.3869;AMR_AF=0.1628;AFR_AF=0.1059;EUR_AF=0.2465;SAS_AF=0.4131;AA=T|||;VT=SNP
2	186331171	rs78986812	C	T	100	PASS	AC=1289;AF=0.257388;AN=5008;NS=2504;DP=17831;EAS_AF=0.3869;AMR_AF=0.1614;AFR_AF=0.1036;EUR_AF=0.2455;SAS_AF=0.4121;AA=T|||;VT=SNP
2	186331598	rs2370392	A	G	100	PASS	AC=1294;AF=0.258387;AN=5008;NS=2504;DP=20379;EAS_AF=0.3869;AMR_AF=0.1628;AFR_AF=0.1059;EUR_AF=0.2455;SAS_AF=0.4131;AA=G|||;VT=SNP
2	186331687	rs2370393	C	T	100	PASS	AC=1288;AF=0.257188;AN=5008;NS=2504;DP=19070;EAS_AF=0.3859;AMR_AF=0.1614;AFR_AF=0.1036;EUR_AF=0.2455;SAS_AF=0.4121;AA=C|||;VT=SNP
2	186331806	rs2370394	T	A	100	PASS	AC=1288;AF=0.257188;AN=5008;NS=2504;DP=16751;EAS_AF=0.3859;AMR_AF=0.1614;AFR_AF=0.1036;EUR_AF=0.2455;SAS_AF=0.4121;AA=T|||;VT=SNP
2	186332120	rs12475533	A	G	100	PASS	AC=1723;AF=0.34405;AN=5008;NS=2504;DP=18344;EAS_AF=0.3909;AMR_AF=0.3991;AFR_AF=0.2678;EUR_AF=0.3926;SAS_AF=0.3098;AA=A|||;VT=SNP
2	186334020	rs77407910	A	G	100	PASS	AC=1290;AF=0.257588;AN=5008;NS=2504;DP=17458;EAS_AF=0.3879;AMR_AF=0.1614;AFR_AF=0.1036;EUR_AF=0.2455;SAS_AF=0.4121;AA=A|||;VT=SNP
2	186334274	rs12619869	T	G	100	PASS	AC=1289;AF=0.257388;AN=5008;NS=2504;DP=18048;EAS_AF=0.3869;AMR_AF=0.1614;AFR_AF=0.1036;EUR_AF=0.2455;SAS_AF=0.4121;AA=T|||;VT=SNP
2	186334338	rs10931175	G	A	100	PASS	AC=1806;AF=0.360623;AN=5008;NS=2504;DP=16942;EAS_AF=0.4395;AMR_AF=0.2723;AFR_AF=0.2065;EUR_AF=0.4006;SAS_AF=0.5092;AA=A|||;VT=SNP
2	186334401	rs12616598	C	A	100	PASS	AC=1291;AF=0.257788;AN=5008;NS=2504;DP=15524;EAS_AF=0.3859;AMR_AF=0.1628;AFR_AF=0.1051;EUR_AF=0.2455;SAS_AF=0.4121;AA=A|||;VT=SNP
2	186335988	rs34348999	G	C	100	PASS	AC=1290;AF=0.257588;AN=5008;NS=2504;DP=13948;EAS_AF=0.3859;AMR_AF=0.1614;AFR_AF=0.1059;EUR_AF=0.2455;SAS_AF=0.411;AA=C|||;VT=SNP
2	186336045	rs10202317	T	C	100	PASS	AC=661;AF=0.131989;AN=5008;NS=2504;DP=15019;EAS_AF=0.1062;AMR_AF=0.2089;AFR_AF=0.0295;EUR_AF=0.1958;SAS_AF=0.1769;AA=T|||;VT=SNP
2	186336360	rs79645853	C	T	100	PASS	AC=1288;AF=0.257188;AN=5008;NS=2504;DP=17042;EAS_AF=0.3859;AMR_AF=0.1614;AFR_AF=0.1036;EUR_AF=0.2455;SAS_AF=0.4121;AA=T|||;VT=SNP
2	186336529	rs731374	C	T	100	PASS	AC=1288;AF=0.257188;AN=5008;NS=2504;DP=16400;EAS_AF=0.3859;AMR_AF=0.1614;AFR_AF=0.1036;EUR_AF=0.2455;SAS_AF=0.4121;AA=C|||;VT=SNP
2	186336720	rs72894499	T	C	100	PASS	AC=763;AF=0.152356;AN=5008;NS=2504;DP=14049;EAS_AF=0.1062;AMR_AF=0.2176;AFR_AF=0.1006;EUR_AF=0.1978;SAS_AF=0.1769;AA=T|||;VT=SNP
2	186337317	rs79577526	A	T	100	PASS	AC=965;AF=0.192692;AN=5008;NS=2504;DP=16912;EAS_AF=0.379;AMR_AF=0.0865;AFR_AF=0.1029;EUR_AF=0.1024;SAS_AF=0.2904;AA=A|||;VT=SNP
2	186337702	rs1345931	C	T	100	PASS	AC=2444;AF=0.488019;AN=5008;NS=2504;DP=15908;EAS_AF=0.5446;AMR_AF=0.5115;AFR_AF=0.202;EUR_AF=0.6123;SAS_AF=0.6718;AA=T|||;VT=SNP
2	186337739	rs79833693	G	A	100	PASS	AC=1244;AF=0.248403;AN=5008;NS=2504;DP=16733;EAS_AF=0.3819;AMR_AF=0.1571;AFR_AF=0.0908;EUR_AF=0.2435;SAS_AF=0.3937;AA=G|||;VT=SNP
2	186338119	rs3937506	T	C	100	PASS	AC=1067;AF=0.213059;AN=5008;NS=2504;DP=17171;EAS_AF=0.1587;AMR_AF=0.3285;AFR_AF=0.0847;EUR_AF=0.332;SAS_AF=0.2382;AA=t|||;VT=SNP
2	186338274	rs2081326	A	G	100	PASS	AC=1069;AF=0.213458;AN=5008;NS=2504;DP=16518;EAS_AF=0.1607;AMR_AF=0.3285;AFR_AF=0.0862;EUR_AF=0.332;SAS_AF=0.2362;AA=a|||;VT=SNP
2	186339902	rs76001789	C	T	100	PASS	AC=657;AF=0.13119;AN=5008;NS=2504;DP=14714;EAS_AF=0.3194;AMR_AF=0.062;AFR_AF=0.0061;EUR_AF=0.0527;SAS_AF=0.2362;AA=c|||;VT=SNP
2	186340190	rs72896417	G	A	100	PASS	AC=261;AF=0.0521166;AN=5008;NS=2504;DP=16842;EAS_AF=0.0069;AMR_AF=0.0562;AFR_AF=0.003;EUR_AF=0.1014;SAS_AF=0.1115;AA=G|||;VT=SNP
2	186340255	rs7586523	T	A	100	PASS	AC=2432;AF=0.485623;AN=5008;NS=2504;DP=14387;EAS_AF=0.4415;AMR_AF=0.4813;AFR_AF=0.5658;EUR_AF=0.5199;SAS_AF=0.3906;AA=A|||;VT=SNP
2	186341789	rs4667040	C	G	100	PASS	AC=2548;AF=0.508786;AN=5008;NS=2504;DP=15169;EAS_AF=0.496;AMR_AF=0.6037;AFR_AF=0.4319;EUR_AF=0.5845;SAS_AF=0.4806;AA=c|||;VT=SNP
2	186342140	rs67629903	C	T	100	PASS	AC=390;AF=0.0778754;AN=5008;NS=2504;DP=20543;EAS_AF=0.0496;AMR_AF=0.085;AFR_AF=0.0847;EUR_AF=0.1163;SAS_AF=0.0532;AA=c|||;VT=SNP
2	186342420	rs10803985	A	G	100	PASS	AC=2549;AF=0.508986;AN=5008;NS=2504;DP=20556;EAS_AF=0.496;AMR_AF=0.6037;AFR_AF=0.4327;EUR_AF=0.5845;SAS_AF=0.4806;AA=a|||;VT=SNP
2	186344614	rs59486260	C	T	100	PASS	AC=665;AF=0.132788;AN=5008;NS=2504;DP=17871;EAS_AF=0.1032;AMR_AF=0.2363;AFR_AF=0.0045;EUR_AF=0.2137;SAS_AF=0.18;AA=c|||;VT=SNP
2	186345148	rs11675192	T	G	100	PASS	AC=379;AF=0.0756789;AN=5008;NS=2504;DP=15013;EAS_AF=0.0496;AMR_AF=0.0821;AFR_AF=0.0809;EUR_AF=0.1123;SAS_AF=0.0532;AA=T|||;VT=SNP
2	186348745	rs34661485	T	C	100	PASS	AC=361;AF=0.0720847;AN=5008;NS=2504;DP=19247;EAS_AF=0.0476;AMR_AF=0.0807;AFR_AF=0.0658;EUR_AF=0.1153;SAS_AF=0.0552;AA=t|||;VT=SNP
2	186349345	rs11681517	T	G	100	PASS	AC=379;AF=0.0756789;AN=5008;NS=2504;DP=19243;EAS_AF=0.0476;AMR_AF=0.0807;AFR_AF=0.0794;EUR_AF=0.1153;SAS_AF=0.0552;AA=T|||;VT=SNP
2	186350002	rs36012390	T	C	100	PASS	AC=382;AF=0.076278;AN=5008;NS=2504;DP=20443;EAS_AF=0.0486;AMR_AF=0.0821;AFR_AF=0.0794;EUR_AF=0.1153;SAS_AF=0.0562;AA=T|||;VT=SNP
2	186350457	rs72896445	T	G	100	PASS	AC=823;AF=0.164337;AN=5008;NS=2504;DP=17617;EAS_AF=0.1091;AMR_AF=0.2579;AFR_AF=0.0968;EUR_AF=0.2197;SAS_AF=0.1892;AA=t|||;VT=SNP
2	186350498	rs13002265	A	G	100	PASS	AC=379;AF=0.0756789;AN=5008;NS=2504;DP=18297;EAS_AF=0.0476;AMR_AF=0.0807;AFR_AF=0.0794;EUR_AF=0.1153;SAS_AF=0.0552;AA=N|||;VT=SNP
2	186351073	rs78305523	G	A	100	PASS	AC=590;AF=0.117812;AN=5008;NS=2504;DP=15403;EAS_AF=0.0665;AMR_AF=0.1052;AFR_AF=0.056;EUR_AF=0.1978;SAS_AF=0.181;AA=G|||;VT=SNP
2	186352607	rs6708098	G	C	100	PASS	AC=380;AF=0.0758786;AN=5008;NS=2504;DP=8673;EAS_AF=0.0476;AMR_AF=0.0807;AFR_AF=0.0802;EUR_AF=0.1153;SAS_AF=0.0552;AA=G|||;VT=SNP
2	186352952	rs6739732	A	C	100	PASS	AC=380;AF=0.0758786;AN=5008;NS=2504;DP=13307;EAS_AF=0.0476;AMR_AF=0.0807;AFR_AF=0.0802;EUR_AF=0.1153;SAS_AF=0.0552;AA=A|||;VT=SNP
2	186352959	rs1424523	G	A	100	PASS	AC=3348;AF=0.66853;AN=5008;NS=2504;DP=13530;EAS_AF=0.5516;AMR_AF=0.7464;AFR_AF=0.73;EUR_AF=0.7396;SAS_AF=0.5777;AA=A|||;VT=SNP
2	186354606	rs67035495	C	A	100	PASS	AC=380;AF=0.0758786;AN=5008;NS=2504;DP=13317;EAS_AF=0.0476;AMR_AF=0.0807;AFR_AF=0.0802;EUR_AF=0.1153;SAS_AF=0.0552;AA=c|||;VT=SNP
2	186355014	rs10931176	C	T	100	PASS	AC=3352;AF=0.669329;AN=5008;NS=2504;DP=9908;EAS_AF=0.5526;AMR_AF=0.7464;AFR_AF=0.7322;EUR_AF=0.7396;SAS_AF=0.5777;AA=c|||;VT=SNP
2	186356315	rs72896456	T	G	100	PASS	AC=383;AF=0.0764776;AN=5008;NS=2504;DP=14908;EAS_AF=0.0486;AMR_AF=0.0821;AFR_AF=0.0802;EUR_AF=0.1153;SAS_AF=0.0562;AA=t|||;VT=SNP
2	186356520	rs116694898	C	A	100	PASS	AC=251;AF=0.0501198;AN=5008;NS=2504;DP=16528;EAS_AF=0.0645;AMR_AF=0.0331;AFR_AF=0.0023;EUR_AF=0.0577;SAS_AF=0.1043;AA=C|||;VT=SNP
2	186358562	rs6434131	C	G	100	PASS	AC=3134;AF=0.625799;AN=5008;NS=2504;DP=16461;EAS_AF=0.5486;AMR_AF=0.7161;AFR_AF=0.6437;EUR_AF=0.7028;SAS_AF=0.5378;AA=N|||;VT=SNP
2	186358877	rs35201815	C	T	100	PASS	AC=362;AF=0.0722843;AN=5008;NS=2504;DP=20143;EAS_AF=0.0476;AMR_AF=0.0807;AFR_AF=0.0666;EUR_AF=0.1153;SAS_AF=0.0552;AA=c|||;VT=SNP
2	186359287	rs11683123	G	T	100	PASS	AC=380;AF=0.0758786;AN=5008;NS=2504;DP=19734;EAS_AF=0.0476;AMR_AF=0.0807;AFR_AF=0.0802;EUR_AF=0.1153;SAS_AF=0.0552;AA=g|||;VT=SNP
2	186359638	rs67784166	C	T	100	PASS	AC=385;AF=0.076877;AN=5008;NS=2504;DP=16299;EAS_AF=0.0486;AMR_AF=0.0821;AFR_AF=0.0817;EUR_AF=0.1153;SAS_AF=0.0562;AA=t|||;VT=SNP
2	186360115	rs35047001	C	A	100	PASS	AC=380;AF=0.0758786;AN=5008;NS=2504;DP=13614;EAS_AF=0.0476;AMR_AF=0.0807;AFR_AF=0.0802;EUR_AF=0.1153;SAS_AF=0.0552;AA=C|||;VT=SNP
2	186360789	rs13003900	C	T	100	PASS	AC=1712;AF=0.341853;AN=5008;NS=2504;DP=19091;EAS_AF=0.3909;AMR_AF=0.3444;AFR_AF=0.3207;EUR_AF=0.3678;SAS_AF=0.2914;AA=c|||;VT=SNP
2	186360932	rs115307036	T	A	100	PASS	AC=253;AF=0.0505192;AN=5008;NS=2504;DP=17688;EAS_AF=0.0069;AMR_AF=0.0562;AFR_AF=0.003;EUR_AF=0.0934;SAS_AF=0.1115;AA=t|||;VT=SNP
2	186365149	rs34152682	T	C	100	PASS	AC=380;AF=0.0758786;AN=5008;NS=2504;DP=17438;EAS_AF=0.0476;AMR_AF=0.0807;AFR_AF=0.0802;EUR_AF=0.1153;SAS_AF=0.0552;AA=T|||;VT=SNP
2	186366568	rs13384417	A	G	100	PASS	AC=2752;AF=0.549521;AN=5008;NS=2504;DP=8615;EAS_AF=0.5;AMR_AF=0.6354;AFR_AF=0.5628;EUR_AF=0.5875;SAS_AF=0.4826;AA=-|||;VT=SNP
2	186367469	rs6747256	G	A	100	PASS	AC=2750;AF=0.549121;AN=5008;NS=2504;DP=16328;EAS_AF=0.5;AMR_AF=0.634;AFR_AF=0.562;EUR_AF=0.5875;SAS_AF=0.4826;AA=-|||;VT=SNP
2	186367652	rs11688628	G	A	100	PASS	AC=3132;AF=0.625399;AN=5008;NS=2504;DP=13212;EAS_AF=0.5476;AMR_AF=0.7161;AFR_AF=0.643;EUR_AF=0.7028;SAS_AF=0.5378;AA=-|||;VT=SNP
2	186368026	rs72896480	G	A	100	PASS	AC=686;AF=0.136981;AN=5008;NS=2504;DP=5325;EAS_AF=0.1091;AMR_AF=0.2392;AFR_AF=0.0045;EUR_AF=0.2157;SAS_AF=0.1912;AA=N|||;VT=SNP
2	186368152	rs7599179	C	A	100	PASS	AC=2581;AF=0.515375;AN=5008;NS=2504;DP=16584;EAS_AF=0.5;AMR_AF=0.6153;AFR_AF=0.444;EUR_AF=0.5875;SAS_AF=0.4826;AA=C|||;VT=SNP
2	186369129	rs13011116	A	C	100	PASS	AC=362;AF=0.0722843;AN=5008;NS=2504;DP=20714;EAS_AF=0.0476;AMR_AF=0.0807;AFR_AF=0.0666;EUR_AF=0.1153;SAS_AF=0.0552;AA=A|||;VT=SNP
2	186369911	rs13018197	G	A	100	PASS	AC=2579;AF=0.514976;AN=5008;NS=2504;DP=11478;EAS_AF=0.499;AMR_AF=0.6138;AFR_AF=0.444;EUR_AF=0.5875;SAS_AF=0.4826;AA=N|||;VT=SNP
2	186371332	rs7564190	A	G	100	PASS	AC=3351;AF=0.669129;AN=5008;NS=2504;DP=16285;EAS_AF=0.5536;AMR_AF=0.745;AFR_AF=0.7307;EUR_AF=0.7396;SAS_AF=0.5787;AA=a|||;VT=SNP
2	186372584	rs11897513	G	C	100	PASS	AC=1716;AF=0.342652;AN=5008;NS=2504;DP=17279;EAS_AF=0.3929;AMR_AF=0.3458;AFR_AF=0.3215;EUR_AF=0.3668;SAS_AF=0.2924;AA=G|||;VT=SNP
2	186372623	rs11694100	T	A	100	PASS	AC=820;AF=0.163738;AN=5008;NS=2504;DP=17464;EAS_AF=0.1081;AMR_AF=0.2565;AFR_AF=0.0953;EUR_AF=0.2187;SAS_AF=0.1912;AA=T|||;VT=SNP
2	186374432	rs4306683	A	G	100	PASS	AC=2583;AF=0.515775;AN=5008;NS=2504;DP=17660;EAS_AF=0.501;AMR_AF=0.6138;AFR_AF=0.4448;EUR_AF=0.5875;SAS_AF=0.4836;AA=A|||;VT=SNP
2	186374591	rs13015041	A	C	100	PASS	AC=364;AF=0.0726837;AN=5008;NS=2504;DP=19044;EAS_AF=0.0476;AMR_AF=0.0807;AFR_AF=0.0666;EUR_AF=0.1153;SAS_AF=0.0573;AA=A|||;VT=SNP
2	186375647	rs35061410	A	G	100	PASS	AC=107;AF=0.0213658;AN=5008;NS=2504;DP=18063;EAS_AF=0.0466;AMR_AF=0.0331;AFR_AF=0;EUR_AF=0.0249;SAS_AF=0.0123;AA=A|||;VT=SNP
2	186377253	rs10209067	G	A	100	PASS	AC=818;AF=0.163339;AN=5008;NS=2504;DP=12455;EAS_AF=0.1071;AMR_AF=0.255;AFR_AF=0.0961;EUR_AF=0.2177;SAS_AF=0.1912;AA=G|||;VT=SNP
2	186377486	rs13007661	T	C	100	PASS	AC=363;AF=0.072484;AN=5008;NS=2504;DP=10790;EAS_AF=0.0486;AMR_AF=0.0807;AFR_AF=0.0666;EUR_AF=0.1153;SAS_AF=0.0552;AA=T|||;VT=SNP
2	186380129	rs13001443	C	T	100	PASS	AC=1714;AF=0.342252;AN=5008;NS=2504;DP=16054;EAS_AF=0.3909;AMR_AF=0.3444;AFR_AF=0.3215;EUR_AF=0.3678;SAS_AF=0.2924;AA=C|||;VT=SNP
2	186380180	rs116430528	A	G	100	PASS	AC=253;AF=0.0505192;AN=5008;NS=2504;DP=15908;EAS_AF=0.0655;AMR_AF=0.0331;AFR_AF=0.0023;EUR_AF=0.0577;SAS_AF=0.1053;AA=A|||;VT=SNP
2	186380622	rs35207414	T	C	100	PASS	AC=381;AF=0.0760783;AN=5008;NS=2504;DP=17969;EAS_AF=0.0486;AMR_AF=0.0807;AFR_AF=0.0802;EUR_AF=0.1153;SAS_AF=0.0552;AA=T|||;VT=SNP
2	186382778	rs12617597	A	G	100	PASS	AC=722;AF=0.144169;AN=5008;NS=2504;DP=20046;EAS_AF=0.3194;AMR_AF=0.0663;AFR_AF=0.0545;EUR_AF=0.0527;SAS_AF=0.2342;AA=-|||;VT=SNP
2	186386889	rs34571837	T	C	100	PASS	AC=380;AF=0.0758786;AN=5008;NS=2504;DP=17555;EAS_AF=0.0476;AMR_AF=0.0807;AFR_AF=0.0802;EUR_AF=0.1153;SAS_AF=0.0552;AA=T|||;VT=SNP
2	186387129	rs10931178	T	C	100	PASS	AC=1719;AF=0.343251;AN=5008;NS=2504;DP=17502;EAS_AF=0.3938;AMR_AF=0.3458;AFR_AF=0.3207;EUR_AF=0.3688;SAS_AF=0.2935;AA=T|||;VT=SNP
2	186388059	rs10180772	G	A	100	PASS	AC=810;AF=0.161741;AN=5008;NS=2504;DP=16959;EAS_AF=0.1091;AMR_AF=0.2536;AFR_AF=0.0893;EUR_AF=0.2167;SAS_AF=0.1922;AA=G|||;VT=SNP
2	186389800	rs10199557	T	G	100	PASS	AC=2575;AF=0.514177;AN=5008;NS=2504;DP=17402;EAS_AF=0.495;AMR_AF=0.6138;AFR_AF=0.4425;EUR_AF=0.5875;SAS_AF=0.4847;AA=T|||;VT=SNP
2	186390038	rs10210704	A	T	100	PASS	AC=2574;AF=0.513978;AN=5008;NS=2504;DP=12835;EAS_AF=0.495;AMR_AF=0.6138;AFR_AF=0.4425;EUR_AF=0.5865;SAS_AF=0.4847;AA=A|||;VT=SNP
2	186392940	rs4377305	G	A	100	PASS	AC=2572;AF=0.513578;AN=5008;NS=2504;DP=19339;EAS_AF=0.494;AMR_AF=0.6138;AFR_AF=0.4425;EUR_AF=0.5855;SAS_AF=0.4847;AA=G|||;VT=SNP
2	186393183	rs4549042	C	T	100	PASS	AC=2572;AF=0.513578;AN=5008;NS=2504;DP=18450;EAS_AF=0.494;AMR_AF=0.6138;AFR_AF=0.4425;EUR_AF=0.5855;SAS_AF=0.4847;AA=C|||;VT=SNP
2	186394606	rs4309546	A	T	100	PASS	AC=3389;AF=0.676717;AN=5008;NS=2504;DP=17505;EAS_AF=0.5456;AMR_AF=0.7478;AFR_AF=0.7602;EUR_AF=0.7406;SAS_AF=0.5828;AA=T|||;VT=SNP
2	186395289	rs74544932	T	G	100	PASS	AC=250;AF=0.0499201;AN=5008;NS=2504;DP=12218;EAS_AF=0.0655;AMR_AF=0.0331;AFR_AF=0.0023;EUR_AF=0.0577;SAS_AF=0.1022;AA=T|||;VT=SNP
2	186396694	rs10931180	T	A	100	PASS	AC=3280;AF=0.654952;AN=5008;NS=2504;DP=17659;EAS_AF=0.5446;AMR_AF=0.7421;AFR_AF=0.6838;EUR_AF=0.7406;SAS_AF=0.5798;AA=A|||;VT=SNP
2	186398105	rs7599251	G	A	100	PASS	AC=384;AF=0.0766773;AN=5008;NS=2504;DP=16533;EAS_AF=0.0466;AMR_AF=0.0807;AFR_AF=0.0809;EUR_AF=0.1183;SAS_AF=0.0562;AA=A|||;VT=SNP
2	186399312	rs10206949	A	G	100	PASS	AC=2574;AF=0.513978;AN=5008;NS=2504;DP=16761;EAS_AF=0.496;AMR_AF=0.6124;AFR_AF=0.444;EUR_AF=0.5855;SAS_AF=0.4836;AA=A|||;VT=SNP
2	186399355	rs10196025	T	C	100	PASS	AC=2572;AF=0.513578;AN=5008;NS=2504;DP=17213;EAS_AF=0.495;AMR_AF=0.611;AFR_AF=0.444;EUR_AF=0.5855;SAS_AF=0.4836;AA=T|||;VT=SNP
2	186400222	rs4425049	C	T	100	PASS	AC=3388;AF=0.676518;AN=5008;NS=2504;DP=15481;EAS_AF=0.5486;AMR_AF=0.745;AFR_AF=0.7602;EUR_AF=0.7406;SAS_AF=0.5808;AA=T|||;VT=SNP
2	186401494	rs11898011	A	G	100	PASS	AC=1716;AF=0.342652;AN=5008;NS=2504;DP=12372;EAS_AF=0.3869;AMR_AF=0.3444;AFR_AF=0.326;EUR_AF=0.3668;SAS_AF=0.2935;AA=A|||;VT=SNP
2	186401903	rs13393941	C	T	100	PASS	AC=2571;AF=0.513379;AN=5008;NS=2504;DP=11069;EAS_AF=0.494;AMR_AF=0.6124;AFR_AF=0.4433;EUR_AF=0.5855;SAS_AF=0.4836;AA=C|||;VT=SNP
2	186403718	rs7601391	G	A	100	PASS	AC=2570;AF=0.513179;AN=5008;NS=2504;DP=13710;EAS_AF=0.494;AMR_AF=0.6138;AFR_AF=0.4425;EUR_AF=0.5845;SAS_AF=0.4836;AA=G|||;VT=SNP
2	186404542	rs12619670	T	A	100	PASS	AC=727;AF=0.145168;AN=5008;NS=2504;DP=11893;EAS_AF=0.3244;AMR_AF=0.0663;AFR_AF=0.0545;EUR_AF=0.0527;SAS_AF=0.2342;AA=T|||;VT=SNP
2	186405558	rs10931181	A	T	100	PASS	AC=1714;AF=0.342252;AN=5008;NS=2504;DP=11704;EAS_AF=0.3869;AMR_AF=0.3444;AFR_AF=0.3253;EUR_AF=0.3658;SAS_AF=0.2935;AA=A|||;VT=SNP
2	186405839	rs10188730	C	T	100	PASS	AC=3167;AF=0.632388;AN=5008;NS=2504;DP=12149;EAS_AF=0.5407;AMR_AF=0.7161;AFR_AF=0.6725;EUR_AF=0.7038;SAS_AF=0.5399;AA=T|||;VT=SNP
2	186407415	rs11896364	C	A	100	PASS	AC=1714;AF=0.342252;AN=5008;NS=2504;DP=16720;EAS_AF=0.3869;AMR_AF=0.3458;AFR_AF=0.3245;EUR_AF=0.3648;SAS_AF=0.2945;AA=C|||;VT=SNP
2	186408456	rs35847686	C	G	100	PASS	AC=276;AF=0.0551118;AN=5008;NS=2504;DP=17148;EAS_AF=0.0456;AMR_AF=0.0749;AFR_AF=0.0045;EUR_AF=0.1173;SAS_AF=0.0552;AA=C|||;VT=SNP
2	186408967	rs4667042	C	G	100	PASS	AC=3169;AF=0.632788;AN=5008;NS=2504;DP=13777;EAS_AF=0.5407;AMR_AF=0.7176;AFR_AF=0.6725;EUR_AF=0.7038;SAS_AF=0.5409;AA=G|||;VT=SNP
2	186410095	rs12232985	A	G	100	PASS	AC=664;AF=0.132588;AN=5008;NS=2504;DP=12997;EAS_AF=0.3264;AMR_AF=0.0634;AFR_AF=0.0061;EUR_AF=0.0537;SAS_AF=0.2342;AA=A|||;VT=SNP
2	186411049	rs6718332	T	C	100	PASS	AC=3281;AF=0.655152;AN=5008;NS=2504;DP=12479;EAS_AF=0.5446;AMR_AF=0.745;AFR_AF=0.6831;EUR_AF=0.7396;SAS_AF=0.5808;AA=t|||;VT=SNP
2	186412410	rs61751900	A	G	100	PASS	AC=1314;AF=0.26238;AN=5008;NS=2504;DP=18820;EAS_AF=0.3929;AMR_AF=0.17;AFR_AF=0.1089;EUR_AF=0.2495;SAS_AF=0.4141;AA=A|||;VT=SNP;EX_TARGET
2	186412592	rs4233785	G	A	100	PASS	AC=2572;AF=0.513578;AN=5008;NS=2504;DP=13623;EAS_AF=0.494;AMR_AF=0.6153;AFR_AF=0.4418;EUR_AF=0.5855;SAS_AF=0.4847;AA=G|||;VT=SNP
2	186413124	rs4300794	C	T	100	PASS	AC=2573;AF=0.513778;AN=5008;NS=2504;DP=14209;EAS_AF=0.494;AMR_AF=0.6153;AFR_AF=0.4425;EUR_AF=0.5855;SAS_AF=0.4847;AA=C|||;VT=SNP
2	186413814	rs79768625	A	T	100	PASS	AC=662;AF=0.132188;AN=5008;NS=2504;DP=16421;EAS_AF=0.3244;AMR_AF=0.062;AFR_AF=0.0068;EUR_AF=0.0527;SAS_AF=0.2352;AA=A|||;VT=SNP
2	186414550	rs7593254	A	G	100	PASS	AC=2785;AF=0.55611;AN=5008;NS=2504;DP=15109;EAS_AF=0.495;AMR_AF=0.6369;AFR_AF=0.5908;EUR_AF=0.5855;SAS_AF=0.4847;AA=A|||;VT=SNP
2	186417315	rs35062319	T	A	100	PASS	AC=381;AF=0.0760783;AN=5008;NS=2504;DP=10670;EAS_AF=0.0456;AMR_AF=0.0807;AFR_AF=0.0802;EUR_AF=0.1183;SAS_AF=0.0552;AA=T|||;VT=SNP
2	186421247	rs35781787	A	G	100	PASS	AC=381;AF=0.0760783;AN=5008;NS=2504;DP=12382;EAS_AF=0.0456;AMR_AF=0.0807;AFR_AF=0.0802;EUR_AF=0.1183;SAS_AF=0.0552;AA=A|||;VT=SNP
2	186421280	rs12622188	G	C	100	PASS	AC=1712;AF=0.341853;AN=5008;NS=2504;DP=13254;EAS_AF=0.3869;AMR_AF=0.3458;AFR_AF=0.323;EUR_AF=0.3658;SAS_AF=0.2935;AA=G|||;VT=SNP
2	186421690	rs4667044	C	T	100	PASS	AC=2788;AF=0.556709;AN=5008;NS=2504;DP=15725;EAS_AF=0.495;AMR_AF=0.6369;AFR_AF=0.5915;EUR_AF=0.5855;SAS_AF=0.4867;AA=T|||;VT=SNP
2	186422585	rs7577283	G	A	100	PASS	AC=3169;AF=0.632788;AN=5008;NS=2504;DP=15987;EAS_AF=0.5417;AMR_AF=0.7176;AFR_AF=0.6717;EUR_AF=0.7038;SAS_AF=0.5409;AA=A|||;VT=SNP
2	186422662	rs7591127	T	C	100	PASS	AC=3170;AF=0.632987;AN=5008;NS=2504;DP=15559;EAS_AF=0.5417;AMR_AF=0.7176;AFR_AF=0.6725;EUR_AF=0.7038;SAS_AF=0.5409;AA=C|||;VT=SNP
2	186423207	rs10445775	C	T	100	PASS	AC=3388;AF=0.676518;AN=5008;NS=2504;DP=15092;EAS_AF=0.5446;AMR_AF=0.7493;AFR_AF=0.7602;EUR_AF=0.7406;SAS_AF=0.5818;AA=T|||;VT=SNP
2	186425062	rs34877204	A	G	100	PASS	AC=274;AF=0.0547125;AN=5008;NS=2504;DP=16802;EAS_AF=0.0456;AMR_AF=0.0749;AFR_AF=0.0045;EUR_AF=0.1163;SAS_AF=0.0542;AA=A|||;VT=SNP
2	186425309	rs35119381	G	A	100	PASS	AC=686;AF=0.136981;AN=5008;NS=2504;DP=11999;EAS_AF=0.1071;AMR_AF=0.2392;AFR_AF=0.0061;EUR_AF=0.2157;SAS_AF=0.1912;AA=G|||;VT=SNP
2	186425731	rs4319900	C	A	100	PASS	AC=2571;AF=0.513379;AN=5008;NS=2504;DP=9168;EAS_AF=0.494;AMR_AF=0.6153;AFR_AF=0.441;EUR_AF=0.5855;SAS_AF=0.4847;AA=c|||;VT=SNP
```
