## Supplementary material for "Characterization of shared and ancestry-specific signals driving complex traits using multi-ancestry fine-mapping": mesusiecsinfo

```
*************************************************************

  Multiple Ancestry Sum of Single Effect Model (MESuSiE)          

   Visit http://www.xzlab.org/software.html For Update            

            (C) 2022 Boran Gao, Xiang Zhou                        

              GNU General Public License                          

*************************************************************
# Start data processing for sufficient statistics 
# Create MESuSiE object 
# Start data analysis 

# Data analysis is done, and now generates result 

Potential causal SNPs with PIP > 0.5:  

Credible sets for effects: 
$cs
$cs$L1
 [1] 620 621 625 626 628 629 630 631 632 633 634 635 636 637 638 639 640 646 648
[20] 649 652 657 658 662 663 665 666 667 668 669 670 671 672 675 681 686 689 706
[39] 710 717 719 722 724 727 728 729 734 738 740 742 744 746 747 752 753 754 755
[58] 756 757 765 767 771 772 775 777 778 787 790 793 795 796 798 800 801 802


$cs_category
       L1 
"eur_afr" 

$purity
   min.abs.corr mean.abs.corr median.abs.corr
L1     0.636159     0.9750886        0.985692

$cs_index
[1] 1

$coverage
[1] 0.9511063

$requested_coverage
[1] 0.95


 Use MESuSiE_Plot() for visualization
# Total time used for the analysis: 0.04 mins
```
