## Supplementary material for "Characterization of shared and ancestry-specific signals driving complex traits using multi-ancestry fine-mapping": s2_remaining_snps.pvar

```
##FILTER=<ID=PASS,Description="All filters passed">
##reference=ftp://ftp.1000genomes.ebi.ac.uk//vol1/ftp/technical/reference/phase2_reference_assembly_sequence/hs37d5.fa.gz
##contig=<ID=2,assembly=b37,length=243199373>
##ALT=<ID=CNV,Description="Copy Number Polymorphism">
##ALT=<ID=DEL,Description="Deletion">
##ALT=<ID=DUP,Description="Duplication">
##ALT=<ID=INS:ME:ALU,Description="Insertion of ALU element">
##ALT=<ID=INS:ME:LINE1,Description="Insertion of LINE1 element">
##ALT=<ID=INS:ME:SVA,Description="Insertion of SVA element">
##ALT=<ID=INS:MT,Description="Nuclear Mitochondrial Insertion">
##ALT=<ID=INV,Description="Inversion">
##ALT=<ID=CN0,Description="Copy number allele: 0 copies">
##ALT=<ID=CN1,Description="Copy number allele: 1 copy">
##ALT=<ID=CN2,Description="Copy number allele: 2 copies">
##ALT=<ID=CN3,Description="Copy number allele: 3 copies">
##ALT=<ID=CN4,Description="Copy number allele: 4 copies">
##ALT=<ID=CN5,Description="Copy number allele: 5 copies">
##ALT=<ID=CN6,Description="Copy number allele: 6 copies">
##ALT=<ID=CN7,Description="Copy number allele: 7 copies">
##ALT=<ID=CN8,Description="Copy number allele: 8 copies">
##ALT=<ID=CN9,Description="Copy number allele: 9 copies">
##ALT=<ID=CN10,Description="Copy number allele: 10 copies">
##ALT=<ID=CN11,Description="Copy number allele: 11 copies">
##ALT=<ID=CN12,Description="Copy number allele: 12 copies">
##ALT=<ID=CN13,Description="Copy number allele: 13 copies">
##ALT=<ID=CN14,Description="Copy number allele: 14 copies">
##ALT=<ID=CN15,Description="Copy number allele: 15 copies">
##ALT=<ID=CN16,Description="Copy number allele: 16 copies">
##ALT=<ID=CN17,Description="Copy number allele: 17 copies">
##ALT=<ID=CN18,Description="Copy number allele: 18 copies">
##ALT=<ID=CN19,Description="Copy number allele: 19 copies">
##ALT=<ID=CN20,Description="Copy number allele: 20 copies">
##ALT=<ID=CN21,Description="Copy number allele: 21 copies">
##ALT=<ID=CN22,Description="Copy number allele: 22 copies">
##ALT=<ID=CN23,Description="Copy number allele: 23 copies">
##ALT=<ID=CN24,Description="Copy number allele: 24 copies">
##ALT=<ID=CN25,Description="Copy number allele: 25 copies">
##ALT=<ID=CN26,Description="Copy number allele: 26 copies">
##ALT=<ID=CN27,Description="Copy number allele: 27 copies">
##ALT=<ID=CN28,Description="Copy number allele: 28 copies">
##ALT=<ID=CN29,Description="Copy number allele: 29 copies">
##ALT=<ID=CN30,Description="Copy number allele: 30 copies">
##ALT=<ID=CN31,Description="Copy number allele: 31 copies">
##ALT=<ID=CN32,Description="Copy number allele: 32 copies">
##ALT=<ID=CN33,Description="Copy number allele: 33 copies">
##ALT=<ID=CN34,Description="Copy number allele: 34 copies">
##ALT=<ID=CN35,Description="Copy number allele: 35 copies">
##ALT=<ID=CN36,Description="Copy number allele: 36 copies">
##ALT=<ID=CN37,Description="Copy number allele: 37 copies">
##ALT=<ID=CN38,Description="Copy number allele: 38 copies">
##ALT=<ID=CN39,Description="Copy number allele: 39 copies">
##ALT=<ID=CN40,Description="Copy number allele: 40 copies">
##ALT=<ID=CN41,Description="Copy number allele: 41 copies">
##ALT=<ID=CN42,Description="Copy number allele: 42 copies">
##ALT=<ID=CN43,Description="Copy number allele: 43 copies">
##ALT=<ID=CN44,Description="Copy number allele: 44 copies">
##ALT=<ID=CN45,Description="Copy number allele: 45 copies">
##ALT=<ID=CN46,Description="Copy number allele: 46 copies">
##ALT=<ID=CN47,Description="Copy number allele: 47 copies">
##ALT=<ID=CN48,Description="Copy number allele: 48 copies">
##ALT=<ID=CN49,Description="Copy number allele: 49 copies">
##ALT=<ID=CN50,Description="Copy number allele: 50 copies">
##ALT=<ID=CN51,Description="Copy number allele: 51 copies">
##ALT=<ID=CN52,Description="Copy number allele: 52 copies">
##ALT=<ID=CN53,Description="Copy number allele: 53 copies">
##ALT=<ID=CN54,Description="Copy number allele: 54 copies">
##ALT=<ID=CN55,Description="Copy number allele: 55 copies">
##ALT=<ID=CN56,Description="Copy number allele: 56 copies">
##ALT=<ID=CN57,Description="Copy number allele: 57 copies">
##ALT=<ID=CN58,Description="Copy number allele: 58 copies">
##ALT=<ID=CN59,Description="Copy number allele: 59 copies">
##ALT=<ID=CN60,Description="Copy number allele: 60 copies">
##ALT=<ID=CN61,Description="Copy number allele: 61 copies">
##ALT=<ID=CN62,Description="Copy number allele: 62 copies">
##ALT=<ID=CN63,Description="Copy number allele: 63 copies">
##ALT=<ID=CN64,Description="Copy number allele: 64 copies">
##ALT=<ID=CN65,Description="Copy number allele: 65 copies">
##ALT=<ID=CN66,Description="Copy number allele: 66 copies">
##ALT=<ID=CN67,Description="Copy number allele: 67 copies">
##ALT=<ID=CN68,Description="Copy number allele: 68 copies">
##ALT=<ID=CN69,Description="Copy number allele: 69 copies">
##ALT=<ID=CN70,Description="Copy number allele: 70 copies">
##ALT=<ID=CN71,Description="Copy number allele: 71 copies">
##ALT=<ID=CN72,Description="Copy number allele: 72 copies">
##ALT=<ID=CN73,Description="Copy number allele: 73 copies">
##ALT=<ID=CN74,Description="Copy number allele: 74 copies">
##ALT=<ID=CN75,Description="Copy number allele: 75 copies">
##ALT=<ID=CN76,Description="Copy number allele: 76 copies">
##ALT=<ID=CN77,Description="Copy number allele: 77 copies">
##ALT=<ID=CN78,Description="Copy number allele: 78 copies">
##ALT=<ID=CN79,Description="Copy number allele: 79 copies">
##ALT=<ID=CN80,Description="Copy number allele: 80 copies">
##ALT=<ID=CN81,Description="Copy number allele: 81 copies">
##ALT=<ID=CN82,Description="Copy number allele: 82 copies">
##ALT=<ID=CN83,Description="Copy number allele: 83 copies">
##ALT=<ID=CN84,Description="Copy number allele: 84 copies">
##ALT=<ID=CN85,Description="Copy number allele: 85 copies">
##ALT=<ID=CN86,Description="Copy number allele: 86 copies">
##ALT=<ID=CN87,Description="Copy number allele: 87 copies">
##ALT=<ID=CN88,Description="Copy number allele: 88 copies">
##ALT=<ID=CN89,Description="Copy number allele: 89 copies">
##ALT=<ID=CN90,Description="Copy number allele: 90 copies">
##ALT=<ID=CN91,Description="Copy number allele: 91 copies">
##ALT=<ID=CN92,Description="Copy number allele: 92 copies">
##ALT=<ID=CN93,Description="Copy number allele: 93 copies">
##ALT=<ID=CN94,Description="Copy number allele: 94 copies">
##ALT=<ID=CN95,Description="Copy number allele: 95 copies">
##ALT=<ID=CN96,Description="Copy number allele: 96 copies">
##ALT=<ID=CN97,Description="Copy number allele: 97 copies">
##ALT=<ID=CN98,Description="Copy number allele: 98 copies">
##ALT=<ID=CN99,Description="Copy number allele: 99 copies">
##ALT=<ID=CN100,Description="Copy number allele: 100 copies">
##ALT=<ID=CN101,Description="Copy number allele: 101 copies">
##ALT=<ID=CN102,Description="Copy number allele: 102 copies">
##ALT=<ID=CN103,Description="Copy number allele: 103 copies">
##ALT=<ID=CN104,Description="Copy number allele: 104 copies">
##ALT=<ID=CN105,Description="Copy number allele: 105 copies">
##ALT=<ID=CN106,Description="Copy number allele: 106 copies">
##ALT=<ID=CN107,Description="Copy number allele: 107 copies">
##ALT=<ID=CN108,Description="Copy number allele: 108 copies">
##ALT=<ID=CN109,Description="Copy number allele: 109 copies">
##ALT=<ID=CN110,Description="Copy number allele: 110 copies">
##ALT=<ID=CN111,Description="Copy number allele: 111 copies">
##ALT=<ID=CN112,Description="Copy number allele: 112 copies">
##ALT=<ID=CN113,Description="Copy number allele: 113 copies">
##ALT=<ID=CN114,Description="Copy number allele: 114 copies">
##ALT=<ID=CN115,Description="Copy number allele: 115 copies">
##ALT=<ID=CN116,Description="Copy number allele: 116 copies">
##ALT=<ID=CN117,Description="Copy number allele: 117 copies">
##ALT=<ID=CN118,Description="Copy number allele: 118 copies">
##ALT=<ID=CN119,Description="Copy number allele: 119 copies">
##ALT=<ID=CN120,Description="Copy number allele: 120 copies">
##ALT=<ID=CN121,Description="Copy number allele: 121 copies">
##ALT=<ID=CN122,Description="Copy number allele: 122 copies">
##ALT=<ID=CN123,Description="Copy number allele: 123 copies">
##ALT=<ID=CN124,Description="Copy number allele: 124 copies">
##INFO=<ID=CIEND,Number=2,Type=Integer,Description="Confidence interval around END for imprecise variants">
##INFO=<ID=CIPOS,Number=2,Type=Integer,Description="Confidence interval around POS for imprecise variants">
##INFO=<ID=CS,Number=1,Type=String,Description="Source call set.">
##INFO=<ID=END,Number=1,Type=Integer,Description="End coordinate of this variant">
##INFO=<ID=IMPRECISE,Number=0,Type=Flag,Description="Imprecise structural variation">
##INFO=<ID=MC,Number=.,Type=String,Description="Merged calls.">
##INFO=<ID=MEINFO,Number=4,Type=String,Description="Mobile element info of the form NAME,START,END<POLARITY; If there is only 5' OR 3' support for this call, will be NULL NULL for START and END">
##INFO=<ID=MEND,Number=1,Type=Integer,Description="Mitochondrial end coordinate of inserted sequence">
##INFO=<ID=MLEN,Number=1,Type=Integer,Description="Estimated length of mitochondrial insert">
##INFO=<ID=MSTART,Number=1,Type=Integer,Description="Mitochondrial start coordinate of inserted sequence">
##INFO=<ID=SVLEN,Number=.,Type=Integer,Description="SV length. It is only calculated for structural variation MEIs. For other types of SVs; one may calculate the SV length by INFO:END-START+1, or by finding the difference between lengthes of REF and ALT alleles">
##INFO=<ID=SVTYPE,Number=1,Type=String,Description="Type of structural variant">
##INFO=<ID=TSD,Number=1,Type=String,Description="Precise Target Site Duplication for bases, if unknown, value will be NULL">
##INFO=<ID=AC,Number=A,Type=Integer,Description="Total number of alternate alleles in called genotypes">
##INFO=<ID=AF,Number=A,Type=Float,Description="Estimated allele frequency in the range (0,1)">
##INFO=<ID=NS,Number=1,Type=Integer,Description="Number of samples with data">
##INFO=<ID=AN,Number=1,Type=Integer,Description="Total number of alleles in called genotypes">
##INFO=<ID=EAS_AF,Number=A,Type=Float,Description="Allele frequency in the EAS populations calculated from AC and AN, in the range (0,1)">
##INFO=<ID=EUR_AF,Number=A,Type=Float,Description="Allele frequency in the EUR populations calculated from AC and AN, in the range (0,1)">
##INFO=<ID=AFR_AF,Number=A,Type=Float,Description="Allele frequency in the AFR populations calculated from AC and AN, in the range (0,1)">
##INFO=<ID=AMR_AF,Number=A,Type=Float,Description="Allele frequency in the AMR populations calculated from AC and AN, in the range (0,1)">
##INFO=<ID=SAS_AF,Number=A,Type=Float,Description="Allele frequency in the SAS populations calculated from AC and AN, in the range (0,1)">
##INFO=<ID=DP,Number=1,Type=Integer,Description="Total read depth; only low coverage data were counted towards the DP, exome data were not used">
##INFO=<ID=AA,Number=1,Type=String,Description="Ancestral Allele. Format: AA|REF|ALT|IndelType. AA: Ancestral allele, REF:Reference Allele, ALT:Alternate Allele, IndelType:Type of Indel (REF, ALT and IndelType are only defined for indels)">
##INFO=<ID=VT,Number=.,Type=String,Description="indicates what type of variant the line represents">
##INFO=<ID=EX_TARGET,Number=0,Type=Flag,Description="indicates whether a variant is within the exon pull down target boundaries">
##INFO=<ID=MULTI_ALLELIC,Number=0,Type=Flag,Description="indicates whether a site is multi-allelic">
#CHROM	POS	ID	REF	ALT	QUAL	FILTER	INFO
2	197783391	rs75766689	G	A	100	PASS	AC=125;AF=0.0249601;AN=5008;NS=2504;DP=18131;EAS_AF=0.1022;AMR_AF=0.0072;AFR_AF=0.0008;EUR_AF=0.0109;SAS_AF=0.0051;AA=G|||;VT=SNP
2	197788056	rs10211384	C	G	100	PASS	AC=3394;AF=0.677716;AN=5008;NS=2504;DP=16039;EAS_AF=0.9226;AMR_AF=0.7824;AFR_AF=0.4902;EUR_AF=0.6491;SAS_AF=0.6339;AA=C|||;VT=SNP
2	197788439	rs6740630	A	C	100	PASS	AC=4584;AF=0.915335;AN=5008;NS=2504;DP=13793;EAS_AF=0.9752;AMR_AF=0.9467;AFR_AF=0.9153;EUR_AF=0.8887;SAS_AF=0.8589;AA=C|||;VT=SNP
2	197789642	rs16859494	A	G	100	PASS	AC=751;AF=0.14996;AN=5008;NS=2504;DP=17169;EAS_AF=0.0526;AMR_AF=0.0836;AFR_AF=0.2995;EUR_AF=0.0785;SAS_AF=0.1687;AA=G|||;VT=SNP
2	197792566	rs12693801	C	T	100	PASS	AC=4537;AF=0.90595;AN=5008;NS=2504;DP=19410;EAS_AF=0.9762;AMR_AF=0.9366;AFR_AF=0.8986;EUR_AF=0.8797;SAS_AF=0.8487;AA=T|||;VT=SNP
2	197793304	rs10182318	T	C	100	PASS	AC=4586;AF=0.915735;AN=5008;NS=2504;DP=14853;EAS_AF=0.9762;AMR_AF=0.9481;AFR_AF=0.9175;EUR_AF=0.8917;SAS_AF=0.8528;AA=t|||;VT=SNP
2	197793496	rs61433904	G	A	100	PASS	AC=588;AF=0.117412;AN=5008;NS=2504;DP=15463;EAS_AF=0.0337;AMR_AF=0.0764;AFR_AF=0.1982;EUR_AF=0.0785;SAS_AF=0.1636;AA=G|||;VT=SNP
2	197794166	rs4241192	G	T	100	PASS	AC=4586;AF=0.915735;AN=5008;NS=2504;DP=19507;EAS_AF=0.9762;AMR_AF=0.9481;AFR_AF=0.9175;EUR_AF=0.8917;SAS_AF=0.8528;AA=T|||;VT=SNP
2	197797058	rs189635145	A	T	100	PASS	AC=115;AF=0.0229633;AN=5008;NS=2504;DP=18455;EAS_AF=0.0367;AMR_AF=0.0144;AFR_AF=0.0038;EUR_AF=0.0239;SAS_AF=0.0399;AA=A|||;VT=SNP
2	197797061	rs11693566	A	G	100	PASS	AC=4403;AF=0.879193;AN=5008;NS=2504;DP=18261;EAS_AF=0.9692;AMR_AF=0.9063;AFR_AF=0.7466;EUR_AF=0.8708;SAS_AF=0.955;AA=A|||;VT=SNP
2	197797224	rs10931765	T	C	100	PASS	AC=3574;AF=0.713658;AN=5008;NS=2504;DP=15111;EAS_AF=0.8532;AMR_AF=0.7594;AFR_AF=0.4713;EUR_AF=0.7545;SAS_AF=0.8231;AA=T|||;VT=SNP
2	197797302	rs58676838	A	G	100	PASS	AC=367;AF=0.0732827;AN=5008;NS=2504;DP=18736;EAS_AF=0.1161;AMR_AF=0.0937;AFR_AF=0.0356;EUR_AF=0.0547;SAS_AF=0.0849;AA=A|||;VT=SNP
2	197798697	rs16859560	G	T	100	PASS	AC=605;AF=0.120807;AN=5008;NS=2504;DP=17196;EAS_AF=0.1161;AMR_AF=0.1398;AFR_AF=0.0953;EUR_AF=0.1302;SAS_AF=0.137;AA=G|||;VT=SNP
2	197799124	rs6749960	T	C	100	PASS	AC=606;AF=0.121006;AN=5008;NS=2504;DP=18465;EAS_AF=0.1161;AMR_AF=0.1398;AFR_AF=0.0961;EUR_AF=0.1302;SAS_AF=0.137;AA=T|||;VT=SNP
2	197799591	rs6735635	G	A	100	PASS	AC=605;AF=0.120807;AN=5008;NS=2504;DP=15231;EAS_AF=0.1161;AMR_AF=0.1398;AFR_AF=0.0953;EUR_AF=0.1302;SAS_AF=0.137;AA=G|||;VT=SNP
2	197800672	rs4278949	A	G	100	PASS	AC=608;AF=0.121406;AN=5008;NS=2504;DP=20067;EAS_AF=0.1161;AMR_AF=0.1398;AFR_AF=0.0953;EUR_AF=0.1302;SAS_AF=0.1401;AA=A|||;VT=SNP
2	197801780	rs113553166	G	A	100	PASS	AC=608;AF=0.121406;AN=5008;NS=2504;DP=11098;EAS_AF=0.1161;AMR_AF=0.1398;AFR_AF=0.0953;EUR_AF=0.1302;SAS_AF=0.1401;AA=G|||;VT=SNP
2	197806584	rs1550240	G	T	100	PASS	AC=4171;AF=0.832867;AN=5008;NS=2504;DP=20808;EAS_AF=0.9692;AMR_AF=0.8963;AFR_AF=0.5658;EUR_AF=0.8807;SAS_AF=0.9591;AA=G|||;VT=SNP
2	197808980	rs78012089	A	G	100	PASS	AC=435;AF=0.086861;AN=5008;NS=2504;DP=15135;EAS_AF=0.1161;AMR_AF=0.1052;AFR_AF=0.0371;EUR_AF=0.0666;SAS_AF=0.1319;AA=A|||;VT=SNP
2	197809934	rs1837134	C	T	100	PASS	AC=3383;AF=0.675519;AN=5008;NS=2504;DP=12108;EAS_AF=0.8254;AMR_AF=0.719;AFR_AF=0.4266;EUR_AF=0.7296;SAS_AF=0.771;AA=C|||;VT=SNP
2	197809976	rs12693802	A	C	100	PASS	AC=3294;AF=0.657748;AN=5008;NS=2504;DP=12175;EAS_AF=0.8254;AMR_AF=0.7104;AFR_AF=0.3638;EUR_AF=0.7296;SAS_AF=0.771;AA=A|||;VT=SNP
2	197810202	rs7579398	A	G	100	PASS	AC=4108;AF=0.820288;AN=5008;NS=2504;DP=15649;EAS_AF=0.9692;AMR_AF=0.8919;AFR_AF=0.5166;EUR_AF=0.8847;SAS_AF=0.9601;AA=A|||;VT=SNP
2	197813869	rs6434889	C	T	100	PASS	AC=3658;AF=0.730431;AN=5008;NS=2504;DP=19357;EAS_AF=0.8462;AMR_AF=0.7709;AFR_AF=0.4962;EUR_AF=0.8141;SAS_AF=0.8129;AA=C|||;VT=SNP
2	197813873	rs2053259	G	T	100	PASS	AC=569;AF=0.113618;AN=5008;NS=2504;DP=19554;EAS_AF=0.123;AMR_AF=0.1239;AFR_AF=0.1127;EUR_AF=0.0666;SAS_AF=0.1462;AA=G|||;VT=SNP
2	197813927	rs6434890	G	T	100	PASS	AC=3663;AF=0.73143;AN=5008;NS=2504;DP=20657;EAS_AF=0.8462;AMR_AF=0.7709;AFR_AF=0.5;EUR_AF=0.8141;SAS_AF=0.8129;AA=g|||;VT=SNP
2	197813929	rs2053260	T	C	100	PASS	AC=569;AF=0.113618;AN=5008;NS=2504;DP=20688;EAS_AF=0.123;AMR_AF=0.1239;AFR_AF=0.1127;EUR_AF=0.0666;SAS_AF=0.1462;AA=T|||;VT=SNP
2	197814330	rs2376186	A	G	100	PASS	AC=3658;AF=0.730431;AN=5008;NS=2504;DP=15970;EAS_AF=0.8462;AMR_AF=0.7709;AFR_AF=0.4962;EUR_AF=0.8141;SAS_AF=0.8129;AA=A|||;VT=SNP
2	197814575	rs138186928	T	C	100	PASS	AC=464;AF=0.0926518;AN=5008;NS=2504;DP=16379;EAS_AF=0.123;AMR_AF=0.1196;AFR_AF=0.0356;EUR_AF=0.0666;SAS_AF=0.1462;AA=T|||;VT=SNP
2	197814763	rs74264969	C	T	100	PASS	AC=467;AF=0.0932508;AN=5008;NS=2504;DP=17246;EAS_AF=0.123;AMR_AF=0.121;AFR_AF=0.0371;EUR_AF=0.0666;SAS_AF=0.1462;AA=C|||;VT=SNP
2	197815069	rs1025694	G	C	100	PASS	AC=3665;AF=0.731829;AN=5008;NS=2504;DP=18684;EAS_AF=0.8462;AMR_AF=0.7709;AFR_AF=0.5015;EUR_AF=0.8141;SAS_AF=0.8129;AA=G|||;VT=SNP
2	197815182	rs6756895	C	T	100	PASS	AC=3659;AF=0.730631;AN=5008;NS=2504;DP=18682;EAS_AF=0.8462;AMR_AF=0.7709;AFR_AF=0.497;EUR_AF=0.8141;SAS_AF=0.8129;AA=C|||;VT=SNP
2	197815482	rs6434891	T	A	100	PASS	AC=3664;AF=0.731629;AN=5008;NS=2504;DP=18747;EAS_AF=0.8462;AMR_AF=0.7709;AFR_AF=0.5008;EUR_AF=0.8141;SAS_AF=0.8129;AA=T|||;VT=SNP
2	197816178	rs10931767	G	A	100	PASS	AC=3514;AF=0.701677;AN=5008;NS=2504;DP=15991;EAS_AF=0.8353;AMR_AF=0.7392;AFR_AF=0.4667;EUR_AF=0.7505;SAS_AF=0.8047;AA=G|||;VT=SNP
2	197816181	rs12617661	A	C	100	PASS	AC=3277;AF=0.654353;AN=5008;NS=2504;DP=15945;EAS_AF=0.8085;AMR_AF=0.7075;AFR_AF=0.3782;EUR_AF=0.7276;SAS_AF=0.7556;AA=a|||;VT=SNP
2	197816284	rs2376187	C	T	100	PASS	AC=675;AF=0.134784;AN=5008;NS=2504;DP=16621;EAS_AF=0.1339;AMR_AF=0.1556;AFR_AF=0.1135;EUR_AF=0.1302;SAS_AF=0.1544;AA=C|||;VT=SNP
2	197816450	rs2376188	T	C	100	PASS	AC=667;AF=0.133187;AN=5008;NS=2504;DP=18168;EAS_AF=0.1379;AMR_AF=0.1542;AFR_AF=0.1059;EUR_AF=0.1302;SAS_AF=0.1534;AA=T|||;VT=SNP
2	197818157	rs6740139	A	T	100	PASS	AC=3037;AF=0.60643;AN=5008;NS=2504;DP=15124;EAS_AF=0.8214;AMR_AF=0.6744;AFR_AF=0.2829;EUR_AF=0.6938;SAS_AF=0.684;AA=A|||;VT=SNP
2	197818247	rs10194142	A	G	100	PASS	AC=4131;AF=0.82488;AN=5008;NS=2504;DP=13972;EAS_AF=0.997;AMR_AF=0.9164;AFR_AF=0.4841;EUR_AF=0.9195;SAS_AF=0.9458;AA=G|||;VT=SNP
2	197818399	rs10194335	A	T	100	PASS	AC=3044;AF=0.607827;AN=5008;NS=2504;DP=12858;EAS_AF=0.8214;AMR_AF=0.6801;AFR_AF=0.2852;EUR_AF=0.6938;SAS_AF=0.684;AA=A|||;VT=SNP
2	197820052	rs13013214	C	A	100	PASS	AC=3040;AF=0.607029;AN=5008;NS=2504;DP=21495;EAS_AF=0.8224;AMR_AF=0.6787;AFR_AF=0.2837;EUR_AF=0.6928;SAS_AF=0.683;AA=C|||;VT=SNP
2	197820645	rs6434894	G	A	100	PASS	AC=3039;AF=0.606829;AN=5008;NS=2504;DP=22852;EAS_AF=0.8224;AMR_AF=0.6787;AFR_AF=0.2829;EUR_AF=0.6928;SAS_AF=0.683;AA=A|||;VT=SNP
2	197821340	rs112382228	C	T	100	PASS	AC=211;AF=0.0421326;AN=5008;NS=2504;DP=18317;EAS_AF=0.0139;AMR_AF=0.0389;AFR_AF=0.0325;EUR_AF=0.0775;SAS_AF=0.0501;AA=C|||;VT=SNP
2	197822312	rs78049377	G	A	100	PASS	AC=886;AF=0.176917;AN=5008;NS=2504;DP=10190;EAS_AF=0.1468;AMR_AF=0.2089;AFR_AF=0.1846;EUR_AF=0.1819;SAS_AF=0.1697;AA=G|||;VT=SNP
2	197823015	rs4850736	A	C	100	PASS	AC=522;AF=0.104233;AN=5008;NS=2504;DP=19815;EAS_AF=0.1438;AMR_AF=0.1297;AFR_AF=0.0658;EUR_AF=0.0666;SAS_AF=0.136;AA=A|||;VT=SNP
2	197823595	rs72920897	A	G	100	PASS	AC=211;AF=0.0421326;AN=5008;NS=2504;DP=18087;EAS_AF=0.0139;AMR_AF=0.0389;AFR_AF=0.0325;EUR_AF=0.0775;SAS_AF=0.0501;AA=A|||;VT=SNP
2	197823816	rs6714155	C	T	100	PASS	AC=522;AF=0.104233;AN=5008;NS=2504;DP=17927;EAS_AF=0.1438;AMR_AF=0.1282;AFR_AF=0.0658;EUR_AF=0.0666;SAS_AF=0.137;AA=C|||;VT=SNP
2	197823848	rs6742587	A	C	100	PASS	AC=523;AF=0.104433;AN=5008;NS=2504;DP=16931;EAS_AF=0.1438;AMR_AF=0.1297;AFR_AF=0.0658;EUR_AF=0.0666;SAS_AF=0.137;AA=A|||;VT=SNP
2	197825753	rs6750551	A	G	100	PASS	AC=3960;AF=0.790735;AN=5008;NS=2504;DP=12424;EAS_AF=0.995;AMR_AF=0.8876;AFR_AF=0.4697;EUR_AF=0.8757;SAS_AF=0.8579;AA=G|||;VT=SNP
2	197827038	rs79200666	T	C	100	PASS	AC=442;AF=0.0882588;AN=5008;NS=2504;DP=20976;EAS_AF=0.003;AMR_AF=0.111;AFR_AF=0.121;EUR_AF=0.16;SAS_AF=0.0419;AA=T|||;VT=SNP
2	197827130	rs4850738	T	A	100	PASS	AC=524;AF=0.104633;AN=5008;NS=2504;DP=19725;EAS_AF=0.1438;AMR_AF=0.1297;AFR_AF=0.0673;EUR_AF=0.0656;SAS_AF=0.137;AA=T|||;VT=SNP
2	197828651	rs6434895	A	G	100	PASS	AC=1279;AF=0.255391;AN=5008;NS=2504;DP=20838;EAS_AF=0.1647;AMR_AF=0.2032;AFR_AF=0.236;EUR_AF=0.3032;SAS_AF=0.363;AA=A|||;VT=SNP
2	197832589	rs3901037	G	A	100	PASS	AC=2989;AF=0.596845;AN=5008;NS=2504;DP=18504;EAS_AF=0.8274;AMR_AF=0.719;AFR_AF=0.1884;EUR_AF=0.6938;SAS_AF=0.7249;AA=G|||;VT=SNP
2	197833381	rs76761050	C	A	100	PASS	AC=67;AF=0.0133786;AN=5008;NS=2504;DP=21587;EAS_AF=0.0179;AMR_AF=0.0389;AFR_AF=0.0015;EUR_AF=0.0169;SAS_AF=0.0031;AA=C|||;VT=SNP
2	197833530	rs2376100	T	C	100	PASS	AC=757;AF=0.151158;AN=5008;NS=2504;DP=21929;EAS_AF=0.1369;AMR_AF=0.1455;AFR_AF=0.1755;EUR_AF=0.162;SAS_AF=0.1258;AA=T|||;VT=SNP
2	197834551	rs6734285	G	A	100	PASS	AC=1347;AF=0.26897;AN=5008;NS=2504;DP=18792;EAS_AF=0.1389;AMR_AF=0.2075;AFR_AF=0.444;EUR_AF=0.2475;SAS_AF=0.2321;AA=A|||;VT=SNP
2	197834719	rs6434896	C	T	100	PASS	AC=2986;AF=0.596246;AN=5008;NS=2504;DP=18466;EAS_AF=0.8274;AMR_AF=0.719;AFR_AF=0.1868;EUR_AF=0.6938;SAS_AF=0.7239;AA=C|||;VT=SNP
2	197835760	rs35812339	C	T	100	PASS	AC=793;AF=0.158347;AN=5008;NS=2504;DP=18121;EAS_AF=0.1369;AMR_AF=0.147;AFR_AF=0.202;EUR_AF=0.162;SAS_AF=0.1258;AA=C|||;VT=SNP
2	197836358	rs2889288	G	C	100	PASS	AC=795;AF=0.158746;AN=5008;NS=2504;DP=16506;EAS_AF=0.1379;AMR_AF=0.147;AFR_AF=0.2027;EUR_AF=0.162;SAS_AF=0.1258;AA=G|||;VT=SNP
2	197836360	rs7591162	G	A	100	PASS	AC=2986;AF=0.596246;AN=5008;NS=2504;DP=16475;EAS_AF=0.8274;AMR_AF=0.719;AFR_AF=0.1868;EUR_AF=0.6938;SAS_AF=0.7239;AA=G|||;VT=SNP
2	197838216	rs6749795	C	T	100	PASS	AC=3034;AF=0.605831;AN=5008;NS=2504;DP=14188;EAS_AF=0.8274;AMR_AF=0.7334;AFR_AF=0.1868;EUR_AF=0.7207;SAS_AF=0.7352;AA=C|||;VT=SNP
2	197838753	rs58719755	G	A	100	PASS	AC=711;AF=0.141973;AN=5008;NS=2504;DP=21132;EAS_AF=0.1379;AMR_AF=0.1311;AFR_AF=0.1755;EUR_AF=0.1362;SAS_AF=0.1145;AA=G|||;VT=SNP
2	197841058	rs10206667	T	C	100	PASS	AC=1311;AF=0.261781;AN=5008;NS=2504;DP=13716;EAS_AF=0.1389;AMR_AF=0.1974;AFR_AF=0.4501;EUR_AF=0.2217;SAS_AF=0.2209;AA=C|||;VT=SNP
2	197841491	rs4524134	T	C	100	PASS	AC=3035;AF=0.60603;AN=5008;NS=2504;DP=15810;EAS_AF=0.8274;AMR_AF=0.7334;AFR_AF=0.1868;EUR_AF=0.7217;SAS_AF=0.7352;AA=T|||;VT=SNP
2	197843973	rs72491064	A	C	100	PASS	AC=711;AF=0.141973;AN=5008;NS=2504;DP=10931;EAS_AF=0.1369;AMR_AF=0.1311;AFR_AF=0.177;EUR_AF=0.1352;SAS_AF=0.1145;AA=a|||;VT=SNP
2	197845389	rs72922625	T	C	100	PASS	AC=866;AF=0.172923;AN=5008;NS=2504;DP=16564;EAS_AF=0.1706;AMR_AF=0.1398;AFR_AF=0.2595;EUR_AF=0.1362;SAS_AF=0.1196;AA=C|||;VT=SNP
2	197845449	rs6735887	A	G	100	PASS	AC=3031;AF=0.605232;AN=5008;NS=2504;DP=17053;EAS_AF=0.8284;AMR_AF=0.7334;AFR_AF=0.1831;EUR_AF=0.7217;SAS_AF=0.7352;AA=A|||;VT=SNP
2	197846458	rs13035678	G	A	100	PASS	AC=3029;AF=0.604832;AN=5008;NS=2504;DP=14107;EAS_AF=0.8274;AMR_AF=0.7334;AFR_AF=0.1823;EUR_AF=0.7217;SAS_AF=0.7352;AA=G|||;VT=SNP
2	197848993	rs16860088	A	G	100	PASS	AC=166;AF=0.033147;AN=5008;NS=2504;DP=17267;EAS_AF=0.0992;AMR_AF=0.0648;AFR_AF=0.0015;EUR_AF=0.0129;SAS_AF=0.0061;AA=A|||;VT=SNP
2	197849141	rs80104968	C	G	100	PASS	AC=127;AF=0.0253594;AN=5008;NS=2504;DP=21270;EAS_AF=0.1022;AMR_AF=0.0072;AFR_AF=0.0015;EUR_AF=0.0099;SAS_AF=0.0072;AA=C|||;VT=SNP
2	197850176	rs16860099	T	C	100	PASS	AC=821;AF=0.163938;AN=5008;NS=2504;DP=19900;EAS_AF=0.1736;AMR_AF=0.1311;AFR_AF=0.2307;EUR_AF=0.1362;SAS_AF=0.1155;AA=C|||;VT=SNP
2	197850652	rs11888210	T	C	100	PASS	AC=1067;AF=0.213059;AN=5008;NS=2504;DP=19404;EAS_AF=0.1736;AMR_AF=0.1542;AFR_AF=0.4017;EUR_AF=0.1362;SAS_AF=0.1196;AA=C|||;VT=SNP
2	197850691	rs16860103	T	A	100	PASS	AC=837;AF=0.167133;AN=5008;NS=2504;DP=20102;EAS_AF=0.1736;AMR_AF=0.1354;AFR_AF=0.2375;EUR_AF=0.1362;SAS_AF=0.1196;AA=A|||;VT=SNP
2	197850738	rs72922638	T	C	100	PASS	AC=836;AF=0.166933;AN=5008;NS=2504;DP=20624;EAS_AF=0.1736;AMR_AF=0.1354;AFR_AF=0.2368;EUR_AF=0.1362;SAS_AF=0.1196;AA=C|||;VT=SNP
2	197853567	rs2256931	A	G	100	PASS	AC=3037;AF=0.60643;AN=5008;NS=2504;DP=19812;EAS_AF=0.8254;AMR_AF=0.7349;AFR_AF=0.1884;EUR_AF=0.7177;SAS_AF=0.7403;AA=A|||;VT=SNP
2	197854023	rs13003938	G	A	100	PASS	AC=3036;AF=0.60623;AN=5008;NS=2504;DP=15086;EAS_AF=0.8254;AMR_AF=0.7349;AFR_AF=0.1884;EUR_AF=0.7167;SAS_AF=0.7403;AA=A|||;VT=SNP
2	197855152	rs715185	T	C	100	PASS	AC=3611;AF=0.721046;AN=5008;NS=2504;DP=19324;EAS_AF=0.8284;AMR_AF=0.7968;AFR_AF=0.4425;EUR_AF=0.8052;SAS_AF=0.8466;AA=C|||;VT=SNP
2	197857070	rs10931768	C	T	100	PASS	AC=2632;AF=0.525559;AN=5008;NS=2504;DP=21053;EAS_AF=0.7937;AMR_AF=0.5879;AFR_AF=0.1483;EUR_AF=0.5557;SAS_AF=0.684;AA=C|||;VT=SNP
2	197858129	rs1036542	T	C	100	PASS	AC=3454;AF=0.689696;AN=5008;NS=2504;DP=20515;EAS_AF=0.9583;AMR_AF=0.8156;AFR_AF=0.2163;EUR_AF=0.7932;SAS_AF=0.8569;AA=T|||;VT=SNP
2	197859234	rs2376207	C	T	100	PASS	AC=3524;AF=0.703674;AN=5008;NS=2504;DP=17669;EAS_AF=0.8095;AMR_AF=0.7089;AFR_AF=0.562;EUR_AF=0.7187;SAS_AF=0.7669;AA=C|||;VT=SNP
2	197859719	rs1469963	A	C	100	PASS	AC=4046;AF=0.807907;AN=5008;NS=2504;DP=16201;EAS_AF=0.9593;AMR_AF=0.8646;AFR_AF=0.5855;EUR_AF=0.8479;SAS_AF=0.8712;AA=C|||;VT=SNP
2	197859867	rs1437867	G	C	100	PASS	AC=4056;AF=0.809904;AN=5008;NS=2504;DP=16685;EAS_AF=0.9683;AMR_AF=0.866;AFR_AF=0.5855;EUR_AF=0.8479;SAS_AF=0.8712;AA=C|||;VT=SNP
2	197860406	rs7595528	G	C	100	PASS	AC=2573;AF=0.513778;AN=5008;NS=2504;DP=16073;EAS_AF=0.7976;AMR_AF=0.5951;AFR_AF=0.0499;EUR_AF=0.5974;SAS_AF=0.7045;AA=G|||;VT=SNP
2	197862277	rs111744640	G	A	100	PASS	AC=547;AF=0.109225;AN=5008;NS=2504;DP=11097;EAS_AF=0.1518;AMR_AF=0.1628;AFR_AF=0.0257;EUR_AF=0.1392;SAS_AF=0.1094;AA=G|||;VT=SNP
2	197862903	rs2376209	T	C	100	PASS	AC=3756;AF=0.75;AN=5008;NS=2504;DP=19207;EAS_AF=0.9683;AMR_AF=0.853;AFR_AF=0.3661;EUR_AF=0.8469;SAS_AF=0.8712;AA=T|||;VT=SNP
2	197863214	rs1966703	C	T	100	PASS	AC=3468;AF=0.692492;AN=5008;NS=2504;DP=18018;EAS_AF=0.9663;AMR_AF=0.8184;AFR_AF=0.2201;EUR_AF=0.7922;SAS_AF=0.8569;AA=C|||;VT=SNP
2	197865047	rs2305251	C	T	100	PASS	AC=523;AF=0.104433;AN=5008;NS=2504;DP=17290;EAS_AF=0.1518;AMR_AF=0.1571;AFR_AF=0.0234;EUR_AF=0.1282;SAS_AF=0.1033;AA=C|||;VT=SNP
2	197865773	rs2376210	T	A	100	PASS	AC=4139;AF=0.826478;AN=5008;NS=2504;DP=18990;EAS_AF=0.9613;AMR_AF=0.8876;AFR_AF=0.5696;EUR_AF=0.8917;SAS_AF=0.9243;AA=A|||;VT=SNP
2	197866470	rs12478175	T	A	100	PASS	AC=3734;AF=0.745607;AN=5008;NS=2504;DP=19557;EAS_AF=0.9603;AMR_AF=0.853;AFR_AF=0.3555;EUR_AF=0.8469;SAS_AF=0.8712;AA=T|||;VT=SNP;EX_TARGET
2	197868101	rs6757462	G	C	100	PASS	AC=3867;AF=0.772165;AN=5008;NS=2504;DP=19469;EAS_AF=0.9692;AMR_AF=0.8718;AFR_AF=0.3654;EUR_AF=0.8926;SAS_AF=0.9243;AA=C|||;VT=SNP
2	197870808	rs2376211	A	G	100	PASS	AC=2910;AF=0.58107;AN=5008;NS=2504;DP=21784;EAS_AF=0.8145;AMR_AF=0.6556;AFR_AF=0.1861;EUR_AF=0.6541;SAS_AF=0.7464;AA=A|||;VT=SNP
2	197870971	rs4850743	C	T	100	PASS	AC=509;AF=0.101637;AN=5008;NS=2504;DP=19354;EAS_AF=0.1518;AMR_AF=0.1542;AFR_AF=0.0144;EUR_AF=0.1282;SAS_AF=0.1033;AA=C|||;VT=SNP
2	197871011	rs118105536	T	A	100	PASS	AC=130;AF=0.0259585;AN=5008;NS=2504;DP=18926;EAS_AF=0.1002;AMR_AF=0.013;AFR_AF=0.0015;EUR_AF=0.0099;SAS_AF=0.0082;AA=T|||;VT=SNP
2	197871626	rs6706307	T	C	100	PASS	AC=4099;AF=0.81849;AN=5008;NS=2504;DP=20885;EAS_AF=0.9692;AMR_AF=0.8847;AFR_AF=0.534;EUR_AF=0.8926;SAS_AF=0.9243;AA=C|||;VT=SNP
2	197871721	rs13005801	G	C	100	PASS	AC=3278;AF=0.654553;AN=5008;NS=2504;DP=19487;EAS_AF=0.8155;AMR_AF=0.6931;AFR_AF=0.357;EUR_AF=0.7097;SAS_AF=0.8067;AA=G|||;VT=SNP
2	197874228	rs13425253	G	A	100	PASS	AC=872;AF=0.174121;AN=5008;NS=2504;DP=21975;EAS_AF=0.1528;AMR_AF=0.1844;AFR_AF=0.2617;EUR_AF=0.1282;SAS_AF=0.1176;AA=G|||;VT=SNP
2	197874791	rs4850745	C	T	100	PASS	AC=872;AF=0.174121;AN=5008;NS=2504;DP=16689;EAS_AF=0.1528;AMR_AF=0.183;AFR_AF=0.2625;EUR_AF=0.1282;SAS_AF=0.1176;AA=C|||;VT=SNP
2	197874965	rs13027173	G	A	100	PASS	AC=3001;AF=0.599241;AN=5008;NS=2504;DP=18070;EAS_AF=0.8075;AMR_AF=0.6729;AFR_AF=0.1876;EUR_AF=0.7038;SAS_AF=0.7812;AA=G|||;VT=SNP
2	197875148	rs4850407	G	A	100	PASS	AC=553;AF=0.110423;AN=5008;NS=2504;DP=15843;EAS_AF=0.1538;AMR_AF=0.1571;AFR_AF=0.034;EUR_AF=0.1282;SAS_AF=0.1176;AA=G|||;VT=SNP
2	197876929	rs6730027	T	C	100	PASS	AC=3523;AF=0.703474;AN=5008;NS=2504;DP=18770;EAS_AF=0.9603;AMR_AF=0.83;AFR_AF=0.208;EUR_AF=0.833;SAS_AF=0.8855;AA=T|||;VT=SNP
2	197878584	rs7584406	T	A	100	PASS	AC=4089;AF=0.816494;AN=5008;NS=2504;DP=18418;EAS_AF=0.9623;AMR_AF=0.8847;AFR_AF=0.5318;EUR_AF=0.8926;SAS_AF=0.9243;AA=A|||;VT=SNP
2	197879255	rs62185246	T	C	100	PASS	AC=526;AF=0.105032;AN=5008;NS=2504;DP=16912;EAS_AF=0.1518;AMR_AF=0.1571;AFR_AF=0.0234;EUR_AF=0.1292;SAS_AF=0.1053;AA=T|||;VT=SNP
2	197879697	rs11894702	T	G	100	PASS	AC=4170;AF=0.832668;AN=5008;NS=2504;DP=15945;EAS_AF=0.9702;AMR_AF=0.889;AFR_AF=0.5847;EUR_AF=0.8926;SAS_AF=0.9243;AA=G|||;VT=SNP
2	197881214	rs7561281	C	A	100	PASS	AC=3518;AF=0.702476;AN=5008;NS=2504;DP=15949;EAS_AF=0.9603;AMR_AF=0.8271;AFR_AF=0.2073;EUR_AF=0.831;SAS_AF=0.8855;AA=C|||;VT=SNP
2	197881357	rs7561423	C	T	100	PASS	AC=3896;AF=0.777955;AN=5008;NS=2504;DP=16629;EAS_AF=0.9623;AMR_AF=0.8703;AFR_AF=0.3941;EUR_AF=0.8917;SAS_AF=0.9243;AA=T|||;VT=SNP
2	197881375	rs7575641	T	A	100	PASS	AC=3518;AF=0.702476;AN=5008;NS=2504;DP=16440;EAS_AF=0.9603;AMR_AF=0.8271;AFR_AF=0.2073;EUR_AF=0.831;SAS_AF=0.8855;AA=T|||;VT=SNP
2	197881926	rs4241193	A	C	100	PASS	AC=4268;AF=0.852236;AN=5008;NS=2504;DP=16515;EAS_AF=0.9623;AMR_AF=0.9006;AFR_AF=0.6596;EUR_AF=0.8917;SAS_AF=0.9243;AA=C|||;VT=SNP
2	197882236	rs10497802	G	T	100	PASS	AC=931;AF=0.185903;AN=5008;NS=2504;DP=18325;EAS_AF=0.1558;AMR_AF=0.2075;AFR_AF=0.2103;EUR_AF=0.2028;SAS_AF=0.1513;AA=T|||;VT=SNP
2	197883048	rs4850747	A	G	100	PASS	AC=533;AF=0.10643;AN=5008;NS=2504;DP=19355;EAS_AF=0.1538;AMR_AF=0.1571;AFR_AF=0.0227;EUR_AF=0.1322;SAS_AF=0.1084;AA=A|||;VT=SNP
2	197884141	rs12470435	T	C	100	PASS	AC=3872;AF=0.773163;AN=5008;NS=2504;DP=21879;EAS_AF=0.9702;AMR_AF=0.8631;AFR_AF=0.3949;EUR_AF=0.8877;SAS_AF=0.8998;AA=T|||;VT=SNP
2	197886086	rs62185247	T	C	100	PASS	AC=532;AF=0.10623;AN=5008;NS=2504;DP=22146;EAS_AF=0.1538;AMR_AF=0.1571;AFR_AF=0.0227;EUR_AF=0.1322;SAS_AF=0.1074;AA=t|||;VT=SNP
2	197886276	rs6730564	G	T	100	PASS	AC=3907;AF=0.780152;AN=5008;NS=2504;DP=22487;EAS_AF=0.9702;AMR_AF=0.8703;AFR_AF=0.3964;EUR_AF=0.8917;SAS_AF=0.9243;AA=t|||;VT=SNP
2	197886849	rs13000710	T	G	100	PASS	AC=3909;AF=0.780551;AN=5008;NS=2504;DP=16774;EAS_AF=0.9702;AMR_AF=0.8703;AFR_AF=0.3971;EUR_AF=0.8926;SAS_AF=0.9243;AA=G|||;VT=SNP
2	197887407	rs78588598	A	G	100	PASS	AC=383;AF=0.0764776;AN=5008;NS=2504;DP=21093;EAS_AF=0.1419;AMR_AF=0.1254;AFR_AF=0.0008;EUR_AF=0.0358;SAS_AF=0.1186;AA=A|||;VT=SNP
2	197888490	rs730200	T	A	100	PASS	AC=531;AF=0.10603;AN=5008;NS=2504;DP=20728;EAS_AF=0.1538;AMR_AF=0.1571;AFR_AF=0.0227;EUR_AF=0.1312;SAS_AF=0.1074;AA=T|||;VT=SNP
2	197889022	rs13015419	T	C	100	PASS	AC=4140;AF=0.826677;AN=5008;NS=2504;DP=22784;EAS_AF=0.9702;AMR_AF=0.8833;AFR_AF=0.5658;EUR_AF=0.8917;SAS_AF=0.9243;AA=C|||;VT=SNP
2	197889125	rs10427280	C	T	100	PASS	AC=2978;AF=0.594649;AN=5008;NS=2504;DP=19988;EAS_AF=0.8145;AMR_AF=0.6643;AFR_AF=0.1868;EUR_AF=0.6899;SAS_AF=0.772;AA=C|||;VT=SNP
2	197889134	rs10427282	G	A	100	PASS	AC=3530;AF=0.704872;AN=5008;NS=2504;DP=19874;EAS_AF=0.9683;AMR_AF=0.8271;AFR_AF=0.2103;EUR_AF=0.831;SAS_AF=0.8855;AA=G|||;VT=SNP
2	197890001	rs62185248	C	T	100	PASS	AC=517;AF=0.103235;AN=5008;NS=2504;DP=20533;EAS_AF=0.1538;AMR_AF=0.1542;AFR_AF=0.0136;EUR_AF=0.1312;SAS_AF=0.1074;AA=C|||;VT=SNP;EX_TARGET
2	197890364	rs2376212	T	C	100	PASS	AC=4141;AF=0.826877;AN=5008;NS=2504;DP=17709;EAS_AF=0.9702;AMR_AF=0.8833;AFR_AF=0.5658;EUR_AF=0.8926;SAS_AF=0.9243;AA=C|||;VT=SNP
2	197890457	rs62185249	G	A	100	PASS	AC=517;AF=0.103235;AN=5008;NS=2504;DP=20111;EAS_AF=0.1538;AMR_AF=0.1542;AFR_AF=0.0136;EUR_AF=0.1322;SAS_AF=0.1063;AA=G|||;VT=SNP
2	197891999	rs6732830	C	T	100	PASS	AC=3534;AF=0.705671;AN=5008;NS=2504;DP=20843;EAS_AF=0.9603;AMR_AF=0.8213;AFR_AF=0.23;EUR_AF=0.8101;SAS_AF=0.8967;AA=T|||;VT=SNP
2	197892487	rs4850408	A	T	100	PASS	AC=4221;AF=0.842851;AN=5008;NS=2504;DP=17362;EAS_AF=0.9633;AMR_AF=0.8847;AFR_AF=0.6604;EUR_AF=0.8668;SAS_AF=0.911;AA=T|||;VT=SNP
2	197897560	rs13426748	A	G	100	PASS	AC=1537;AF=0.306909;AN=5008;NS=2504;DP=19914;EAS_AF=0.1607;AMR_AF=0.2478;AFR_AF=0.6422;EUR_AF=0.2028;SAS_AF=0.1534;AA=G|||;VT=SNP
2	197897885	rs16860886	T	C	100	PASS	AC=1169;AF=0.233427;AN=5008;NS=2504;DP=21561;EAS_AF=0.1607;AMR_AF=0.219;AFR_AF=0.379;EUR_AF=0.2028;SAS_AF=0.1534;AA=t|||;VT=SNP
2	197897907	rs16860887	A	C	100	PASS	AC=939;AF=0.1875;AN=5008;NS=2504;DP=21318;EAS_AF=0.1607;AMR_AF=0.2061;AFR_AF=0.2118;EUR_AF=0.2028;SAS_AF=0.1534;AA=C|||;VT=SNP
2	197901015	rs62279176	C	T	100	PASS	AC=552;AF=0.110224;AN=5008;NS=2504;DP=18769;EAS_AF=0.1538;AMR_AF=0.1628;AFR_AF=0.0234;EUR_AF=0.1412;SAS_AF=0.1135;AA=C|||;VT=SNP
2	197901083	rs11690931	A	G	100	PASS	AC=3035;AF=0.60603;AN=5008;NS=2504;DP=19090;EAS_AF=0.8145;AMR_AF=0.6657;AFR_AF=0.2292;EUR_AF=0.6899;SAS_AF=0.772;AA=A|||;VT=SNP
2	197902246	rs62279177	T	A	100	PASS	AC=552;AF=0.110224;AN=5008;NS=2504;DP=19663;EAS_AF=0.1538;AMR_AF=0.1628;AFR_AF=0.0234;EUR_AF=0.1412;SAS_AF=0.1135;AA=T|||;VT=SNP
2	197904195	rs16860949	C	T	100	PASS	AC=1572;AF=0.313898;AN=5008;NS=2504;DP=20473;EAS_AF=0.1915;AMR_AF=0.2478;AFR_AF=0.6422;EUR_AF=0.2018;SAS_AF=0.1585;AA=T|||;VT=SNP
2	197904500	rs58060083	C	A	100	PASS	AC=1289;AF=0.257388;AN=5008;NS=2504;DP=17063;EAS_AF=0.1558;AMR_AF=0.2349;AFR_AF=0.4667;EUR_AF=0.2018;SAS_AF=0.1524;AA=A|||;VT=SNP
2	197904939	rs62279181	G	A	100	PASS	AC=553;AF=0.110423;AN=5008;NS=2504;DP=15882;EAS_AF=0.1538;AMR_AF=0.1628;AFR_AF=0.0234;EUR_AF=0.1412;SAS_AF=0.1145;AA=G|||;VT=SNP
2	197905620	rs62279182	A	G	100	PASS	AC=552;AF=0.110224;AN=5008;NS=2504;DP=17065;EAS_AF=0.1548;AMR_AF=0.1628;AFR_AF=0.0234;EUR_AF=0.1412;SAS_AF=0.1125;AA=A|||;VT=SNP
2	197905669	rs62279183	C	T	100	PASS	AC=555;AF=0.110823;AN=5008;NS=2504;DP=16940;EAS_AF=0.1548;AMR_AF=0.1628;AFR_AF=0.0257;EUR_AF=0.1412;SAS_AF=0.1125;AA=C|||;VT=SNP
2	197907294	rs4850749	C	T	100	PASS	AC=513;AF=0.102436;AN=5008;NS=2504;DP=13643;EAS_AF=0.124;AMR_AF=0.1182;AFR_AF=0.0303;EUR_AF=0.1243;SAS_AF=0.1442;AA=T|||;VT=SNP
2	197908096	rs12990099	T	G	100	PASS	AC=3004;AF=0.59984;AN=5008;NS=2504;DP=14379;EAS_AF=0.8512;AMR_AF=0.6931;AFR_AF=0.1732;EUR_AF=0.6978;SAS_AF=0.7505;AA=T|||;VT=SNP
2	197908105	rs12693804	A	T	100	PASS	AC=3629;AF=0.724641;AN=5008;NS=2504;DP=14183;EAS_AF=0.8641;AMR_AF=0.7421;AFR_AF=0.5794;EUR_AF=0.7217;SAS_AF=0.7679;AA=T|||;VT=SNP
2	197908178	rs13013812	C	G	100	PASS	AC=3007;AF=0.600439;AN=5008;NS=2504;DP=15351;EAS_AF=0.8512;AMR_AF=0.6931;AFR_AF=0.174;EUR_AF=0.6988;SAS_AF=0.7515;AA=c|||;VT=SNP
2	197908675	rs13019481	C	A	100	PASS	AC=3392;AF=0.677316;AN=5008;NS=2504;DP=16443;EAS_AF=0.8641;AMR_AF=0.7291;AFR_AF=0.407;EUR_AF=0.7217;SAS_AF=0.7679;AA=A|||;VT=SNP
2	197909347	rs12997637	T	G	100	PASS	AC=3266;AF=0.652157;AN=5008;NS=2504;DP=18728;EAS_AF=0.8512;AMR_AF=0.7118;AFR_AF=0.3585;EUR_AF=0.6998;SAS_AF=0.7526;AA=T|||;VT=SNP
2	197910266	rs62279184	C	T	100	PASS	AC=597;AF=0.119209;AN=5008;NS=2504;DP=18041;EAS_AF=0.1339;AMR_AF=0.1571;AFR_AF=0.0348;EUR_AF=0.1879;SAS_AF=0.1207;AA=C|||;VT=SNP
2	197910432	rs6434900	C	A	100	PASS	AC=2764;AF=0.551917;AN=5008;NS=2504;DP=18299;EAS_AF=0.6667;AMR_AF=0.6542;AFR_AF=0.1755;EUR_AF=0.6809;SAS_AF=0.7372;AA=C|||;VT=SNP
2	197911151	rs4850750	T	A	100	PASS	AC=595;AF=0.11881;AN=5008;NS=2504;DP=16731;EAS_AF=0.1339;AMR_AF=0.1542;AFR_AF=0.0348;EUR_AF=0.1879;SAS_AF=0.1207;AA=T|||;VT=SNP
2	197911784	rs6434901	A	C	100	PASS	AC=3636;AF=0.726038;AN=5008;NS=2504;DP=15996;EAS_AF=0.8641;AMR_AF=0.745;AFR_AF=0.5817;EUR_AF=0.7237;SAS_AF=0.7679;AA=C|||;VT=SNP
2	197911996	rs62279185	G	A	100	PASS	AC=595;AF=0.11881;AN=5008;NS=2504;DP=15651;EAS_AF=0.1339;AMR_AF=0.1542;AFR_AF=0.0348;EUR_AF=0.1879;SAS_AF=0.1207;AA=G|||;VT=SNP
2	197912645	rs12467178	A	G	100	PASS	AC=589;AF=0.117612;AN=5008;NS=2504;DP=14629;EAS_AF=0.1339;AMR_AF=0.1542;AFR_AF=0.0303;EUR_AF=0.1879;SAS_AF=0.1207;AA=A|||;VT=SNP
2	197912886	rs7582411	T	C	100	PASS	AC=3396;AF=0.678115;AN=5008;NS=2504;DP=15599;EAS_AF=0.8641;AMR_AF=0.7334;AFR_AF=0.407;EUR_AF=0.7227;SAS_AF=0.7679;AA=T|||;VT=SNP
2	197913328	rs4277542	G	A	100	PASS	AC=3393;AF=0.677516;AN=5008;NS=2504;DP=24094;EAS_AF=0.8641;AMR_AF=0.7334;AFR_AF=0.4047;EUR_AF=0.7227;SAS_AF=0.7679;AA=A|||;VT=SNP
2	197913359	rs10931769	T	G	100	PASS	AC=588;AF=0.117412;AN=5008;NS=2504;DP=24159;EAS_AF=0.1339;AMR_AF=0.1527;AFR_AF=0.0303;EUR_AF=0.1879;SAS_AF=0.1207;AA=T|||;VT=SNP
2	197914758	rs7575709	C	A	100	PASS	AC=3052;AF=0.609425;AN=5008;NS=2504;DP=19104;EAS_AF=0.8492;AMR_AF=0.6945;AFR_AF=0.2148;EUR_AF=0.6998;SAS_AF=0.7423;AA=C|||;VT=SNP
2	197914852	rs7575813	C	T	100	PASS	AC=2937;AF=0.586462;AN=5008;NS=2504;DP=17646;EAS_AF=0.8651;AMR_AF=0.6801;AFR_AF=0.1732;EUR_AF=0.6819;SAS_AF=0.6933;AA=C|||;VT=SNP
2	197915295	rs4850751	C	T	100	PASS	AC=3630;AF=0.72484;AN=5008;NS=2504;DP=17150;EAS_AF=0.8671;AMR_AF=0.8141;AFR_AF=0.4554;EUR_AF=0.8052;SAS_AF=0.7965;AA=T|||;VT=SNP
2	197915534	rs4850409	T	C	100	PASS	AC=3638;AF=0.726438;AN=5008;NS=2504;DP=18736;EAS_AF=0.8671;AMR_AF=0.8141;AFR_AF=0.4607;EUR_AF=0.8052;SAS_AF=0.7975;AA=T|||;VT=SNP
2	197916264	rs10175453	T	C	100	PASS	AC=3637;AF=0.726238;AN=5008;NS=2504;DP=19294;EAS_AF=0.8671;AMR_AF=0.8141;AFR_AF=0.4607;EUR_AF=0.8052;SAS_AF=0.7965;AA=C|||;VT=SNP
2	197917990	rs7601193	T	G	100	PASS	AC=3634;AF=0.725639;AN=5008;NS=2504;DP=18372;EAS_AF=0.8671;AMR_AF=0.8141;AFR_AF=0.4584;EUR_AF=0.8042;SAS_AF=0.7975;AA=G|||;VT=SNP
2	197920007	rs62279187	G	T	100	PASS	AC=520;AF=0.103834;AN=5008;NS=2504;DP=18737;EAS_AF=0.131;AMR_AF=0.1009;AFR_AF=0.0287;EUR_AF=0.161;SAS_AF=0.1207;AA=G|||;VT=SNP
2	197920169	rs4850410	C	T	100	PASS	AC=3602;AF=0.719249;AN=5008;NS=2504;DP=18336;EAS_AF=0.8671;AMR_AF=0.8127;AFR_AF=0.438;EUR_AF=0.8032;SAS_AF=0.7945;AA=T|||;VT=SNP
2	197920268	rs62279188	C	T	100	PASS	AC=551;AF=0.110024;AN=5008;NS=2504;DP=19290;EAS_AF=0.131;AMR_AF=0.1023;AFR_AF=0.0507;EUR_AF=0.161;SAS_AF=0.1217;AA=T|||;VT=SNP
2	197921055	rs1437872	A	G	100	PASS	AC=3640;AF=0.726837;AN=5008;NS=2504;DP=14091;EAS_AF=0.8671;AMR_AF=0.8141;AFR_AF=0.4644;EUR_AF=0.8032;SAS_AF=0.7965;AA=G|||;VT=SNP
2	197922496	rs72924642	C	T	100	PASS	AC=514;AF=0.102636;AN=5008;NS=2504;DP=14579;EAS_AF=0.131;AMR_AF=0.1009;AFR_AF=0.0242;EUR_AF=0.161;SAS_AF=0.1207;AA=C|||;VT=SNP
2	197922571	rs11674298	G	A	100	PASS	AC=3605;AF=0.719848;AN=5008;NS=2504;DP=15685;EAS_AF=0.8671;AMR_AF=0.8127;AFR_AF=0.4387;EUR_AF=0.8032;SAS_AF=0.7965;AA=G|||;VT=SNP
2	197923494	rs78033464	G	A	100	PASS	AC=88;AF=0.0175719;AN=5008;NS=2504;DP=20483;EAS_AF=0.0308;AMR_AF=0.0403;AFR_AF=0.0015;EUR_AF=0.0209;SAS_AF=0.0061;AA=G|||;VT=SNP
2	197923801	rs6755622	T	C	100	PASS	AC=3608;AF=0.720447;AN=5008;NS=2504;DP=16414;EAS_AF=0.8671;AMR_AF=0.8127;AFR_AF=0.441;EUR_AF=0.8032;SAS_AF=0.7965;AA=T|||;VT=SNP
2	197924367	rs72924648	A	G	100	PASS	AC=515;AF=0.102835;AN=5008;NS=2504;DP=19844;EAS_AF=0.1319;AMR_AF=0.1009;AFR_AF=0.0242;EUR_AF=0.161;SAS_AF=0.1207;AA=A|||;VT=SNP
2	197925677	rs6748296	C	T	100	PASS	AC=3607;AF=0.720248;AN=5008;NS=2504;DP=20629;EAS_AF=0.8671;AMR_AF=0.8127;AFR_AF=0.441;EUR_AF=0.8032;SAS_AF=0.7955;AA=T|||;VT=SNP
2	197926353	rs4372926	G	A	100	PASS	AC=3229;AF=0.644768;AN=5008;NS=2504;DP=18329;EAS_AF=0.8522;AMR_AF=0.7608;AFR_AF=0.2632;EUR_AF=0.7455;SAS_AF=0.7607;AA=G|||;VT=SNP
2	197926603	rs4850752	C	A	100	PASS	AC=3607;AF=0.720248;AN=5008;NS=2504;DP=17723;EAS_AF=0.8671;AMR_AF=0.8127;AFR_AF=0.441;EUR_AF=0.8032;SAS_AF=0.7955;AA=C|||;VT=SNP
2	197926645	rs4850753	C	T	100	PASS	AC=3144;AF=0.627796;AN=5008;NS=2504;DP=17706;EAS_AF=0.8522;AMR_AF=0.7507;AFR_AF=0.2231;EUR_AF=0.7266;SAS_AF=0.7546;AA=C|||;VT=SNP
2	197927277	rs4850754	G	A	100	PASS	AC=3155;AF=0.629992;AN=5008;NS=2504;DP=19448;EAS_AF=0.8512;AMR_AF=0.7507;AFR_AF=0.2322;EUR_AF=0.7266;SAS_AF=0.7546;AA=G|||;VT=SNP
2	197927372	rs4850755	C	T	100	PASS	AC=3630;AF=0.72484;AN=5008;NS=2504;DP=20181;EAS_AF=0.8661;AMR_AF=0.8141;AFR_AF=0.4584;EUR_AF=0.8032;SAS_AF=0.7955;AA=C|||;VT=SNP
2	197927411	rs4410311	A	G	100	PASS	AC=3631;AF=0.72504;AN=5008;NS=2504;DP=19939;EAS_AF=0.8661;AMR_AF=0.8141;AFR_AF=0.4592;EUR_AF=0.8032;SAS_AF=0.7955;AA=G|||;VT=SNP
2	197927763	rs4295027	C	T	100	PASS	AC=3194;AF=0.63778;AN=5008;NS=2504;DP=19136;EAS_AF=0.8651;AMR_AF=0.7522;AFR_AF=0.2428;EUR_AF=0.7296;SAS_AF=0.7618;AA=C|||;VT=SNP
2	197928063	rs62279191	C	G	100	PASS	AC=519;AF=0.103634;AN=5008;NS=2504;DP=22548;EAS_AF=0.131;AMR_AF=0.1009;AFR_AF=0.0287;EUR_AF=0.161;SAS_AF=0.1196;AA=C|||;VT=SNP
2	197930961	rs149539971	C	T	100	PASS	AC=519;AF=0.103634;AN=5008;NS=2504;DP=21575;EAS_AF=0.131;AMR_AF=0.1009;AFR_AF=0.0287;EUR_AF=0.161;SAS_AF=0.1196;AA=C|||;VT=SNP
2	197930982	rs144110579	C	G	100	PASS	AC=186;AF=0.0371406;AN=5008;NS=2504;DP=21323;EAS_AF=0.002;AMR_AF=0.062;AFR_AF=0.0038;EUR_AF=0.0915;SAS_AF=0.045;AA=C|||;VT=SNP
2	197933268	rs9712211	A	C	100	PASS	AC=3610;AF=0.720847;AN=5008;NS=2504;DP=11672;EAS_AF=0.8661;AMR_AF=0.8112;AFR_AF=0.4425;EUR_AF=0.8032;SAS_AF=0.7986;AA=-|||;VT=SNP
2	197934210	rs62279193	C	T	100	PASS	AC=513;AF=0.102436;AN=5008;NS=2504;DP=13764;EAS_AF=0.131;AMR_AF=0.1009;AFR_AF=0.0242;EUR_AF=0.161;SAS_AF=0.1196;AA=C|||;VT=SNP
2	197936610	rs79814218	A	G	100	PASS	AC=130;AF=0.0259585;AN=5008;NS=2504;DP=18041;EAS_AF=0.0952;AMR_AF=0.0115;AFR_AF=0.0015;EUR_AF=0.0179;SAS_AF=0.0061;AA=A|||;VT=SNP
2	197938108	rs75165901	C	G	100	PASS	AC=651;AF=0.129992;AN=5008;NS=2504;DP=21126;EAS_AF=0.131;AMR_AF=0.1326;AFR_AF=0.0499;EUR_AF=0.2147;SAS_AF=0.1483;AA=G|||;VT=SNP
2	197938198	rs62279194	C	T	100	PASS	AC=519;AF=0.103634;AN=5008;NS=2504;DP=20902;EAS_AF=0.131;AMR_AF=0.1009;AFR_AF=0.0287;EUR_AF=0.161;SAS_AF=0.1196;AA=C|||;VT=SNP
2	197939364	rs4850414	C	T	100	PASS	AC=3195;AF=0.637979;AN=5008;NS=2504;DP=18234;EAS_AF=0.8661;AMR_AF=0.7522;AFR_AF=0.2421;EUR_AF=0.7296;SAS_AF=0.7628;AA=C|||;VT=SNP
2	197941141	rs62279195	T	C	100	PASS	AC=543;AF=0.108427;AN=5008;NS=2504;DP=18532;EAS_AF=0.1448;AMR_AF=0.1023;AFR_AF=0.0287;EUR_AF=0.164;SAS_AF=0.1258;AA=T|||;VT=SNP
2	197941417	rs10931771	C	T	100	PASS	AC=781;AF=0.15595;AN=5008;NS=2504;DP=20293;EAS_AF=0.1458;AMR_AF=0.1196;AFR_AF=0.1982;EUR_AF=0.165;SAS_AF=0.1258;AA=C|||;VT=SNP
2	197941935	rs1437866	A	G	100	PASS	AC=3085;AF=0.616014;AN=5008;NS=2504;DP=21826;EAS_AF=0.8522;AMR_AF=0.7493;AFR_AF=0.1778;EUR_AF=0.7266;SAS_AF=0.7566;AA=A|||;VT=SNP
2	197942033	rs62279196	G	A	100	PASS	AC=520;AF=0.103834;AN=5008;NS=2504;DP=21196;EAS_AF=0.131;AMR_AF=0.1023;AFR_AF=0.0287;EUR_AF=0.161;SAS_AF=0.1196;AA=G|||;VT=SNP
2	197942535	rs35808940	G	A	100	PASS	AC=513;AF=0.102436;AN=5008;NS=2504;DP=18556;EAS_AF=0.131;AMR_AF=0.1009;AFR_AF=0.0242;EUR_AF=0.161;SAS_AF=0.1196;AA=G|||;VT=SNP
2	197942576	rs12478675	T	G	100	PASS	AC=513;AF=0.102436;AN=5008;NS=2504;DP=17548;EAS_AF=0.131;AMR_AF=0.1009;AFR_AF=0.0242;EUR_AF=0.161;SAS_AF=0.1196;AA=T|||;VT=SNP
2	197942832	rs4850415	C	T	100	PASS	AC=3086;AF=0.616214;AN=5008;NS=2504;DP=18624;EAS_AF=0.8522;AMR_AF=0.7493;AFR_AF=0.1785;EUR_AF=0.7266;SAS_AF=0.7566;AA=C|||;VT=SNP
2	197943050	rs4850416	C	T	100	PASS	AC=4051;AF=0.808906;AN=5008;NS=2504;DP=15988;EAS_AF=0.9812;AMR_AF=0.9063;AFR_AF=0.4365;EUR_AF=0.9602;SAS_AF=0.91;AA=C|||;VT=SNP
2	197946733	rs58682267	A	G	100	PASS	AC=521;AF=0.104034;AN=5008;NS=2504;DP=18774;EAS_AF=0.1329;AMR_AF=0.1009;AFR_AF=0.0287;EUR_AF=0.161;SAS_AF=0.1196;AA=A|||;VT=SNP
2	197946851	rs17386201	G	A	100	PASS	AC=521;AF=0.104034;AN=5008;NS=2504;DP=19431;EAS_AF=0.1329;AMR_AF=0.1009;AFR_AF=0.0287;EUR_AF=0.161;SAS_AF=0.1196;AA=A|||;VT=SNP
2	197947389	rs12464023	C	T	100	PASS	AC=521;AF=0.104034;AN=5008;NS=2504;DP=19836;EAS_AF=0.1329;AMR_AF=0.1009;AFR_AF=0.0287;EUR_AF=0.161;SAS_AF=0.1196;AA=C|||;VT=SNP
2	197949243	rs59045310	A	C	100	PASS	AC=522;AF=0.104233;AN=5008;NS=2504;DP=18571;EAS_AF=0.1329;AMR_AF=0.1009;AFR_AF=0.0287;EUR_AF=0.161;SAS_AF=0.1207;AA=A|||;VT=SNP
2	197950027	rs12467303	G	A	100	PASS	AC=515;AF=0.102835;AN=5008;NS=2504;DP=18379;EAS_AF=0.1329;AMR_AF=0.1009;AFR_AF=0.0242;EUR_AF=0.161;SAS_AF=0.1196;AA=G|||;VT=SNP
2	197950058	rs893401	A	G	100	PASS	AC=3154;AF=0.629792;AN=5008;NS=2504;DP=17520;EAS_AF=0.8502;AMR_AF=0.7493;AFR_AF=0.2315;EUR_AF=0.7256;SAS_AF=0.7577;AA=A|||;VT=SNP
2	197952851	rs4850759	A	G	100	PASS	AC=2650;AF=0.529153;AN=5008;NS=2504;DP=17086;EAS_AF=0.8482;AMR_AF=0.6599;AFR_AF=0.0325;EUR_AF=0.6292;SAS_AF=0.6759;AA=A|||;VT=SNP
2	197955799	rs76193515	C	T	100	PASS	AC=520;AF=0.103834;AN=5008;NS=2504;DP=20593;EAS_AF=0.131;AMR_AF=0.1009;AFR_AF=0.0287;EUR_AF=0.161;SAS_AF=0.1207;AA=c|||;VT=SNP
2	197955877	rs62279205	A	T	100	PASS	AC=518;AF=0.103435;AN=5008;NS=2504;DP=19575;EAS_AF=0.131;AMR_AF=0.1009;AFR_AF=0.028;EUR_AF=0.161;SAS_AF=0.1196;AA=t|||;VT=SNP
2	197957149	rs62279206	G	C	100	PASS	AC=519;AF=0.103634;AN=5008;NS=2504;DP=20889;EAS_AF=0.131;AMR_AF=0.1009;AFR_AF=0.0287;EUR_AF=0.161;SAS_AF=0.1196;AA=G|||;VT=SNP
2	197957316	rs10205395	A	G	100	PASS	AC=3143;AF=0.627596;AN=5008;NS=2504;DP=19075;EAS_AF=0.8522;AMR_AF=0.7507;AFR_AF=0.2201;EUR_AF=0.7266;SAS_AF=0.7577;AA=A|||;VT=SNP
2	197959205	rs6712325	A	G	100	PASS	AC=3165;AF=0.631989;AN=5008;NS=2504;DP=21374;EAS_AF=0.8472;AMR_AF=0.7536;AFR_AF=0.239;EUR_AF=0.7266;SAS_AF=0.7577;AA=A|||;VT=SNP
2	197961323	rs2289313	G	A	100	PASS	AC=3137;AF=0.626398;AN=5008;NS=2504;DP=17766;EAS_AF=0.8492;AMR_AF=0.7507;AFR_AF=0.2186;EUR_AF=0.7266;SAS_AF=0.7566;AA=G|||;VT=SNP
2	197961349	rs2289312	G	T	100	PASS	AC=3155;AF=0.629992;AN=5008;NS=2504;DP=18130;EAS_AF=0.8492;AMR_AF=0.7536;AFR_AF=0.2307;EUR_AF=0.7266;SAS_AF=0.7566;AA=G|||;VT=SNP
2	197962177	rs62279209	G	A	100	PASS	AC=524;AF=0.104633;AN=5008;NS=2504;DP=19499;EAS_AF=0.1359;AMR_AF=0.1009;AFR_AF=0.0287;EUR_AF=0.161;SAS_AF=0.1196;AA=g|||;VT=SNP
2	197962598	rs4387815	C	T	100	PASS	AC=3925;AF=0.783746;AN=5008;NS=2504;DP=20655;EAS_AF=0.9841;AMR_AF=0.8718;AFR_AF=0.4365;EUR_AF=0.8887;SAS_AF=0.8763;AA=T|||;VT=SNP
2	197963110	rs62279210	G	A	100	PASS	AC=524;AF=0.104633;AN=5008;NS=2504;DP=18141;EAS_AF=0.1359;AMR_AF=0.1009;AFR_AF=0.0287;EUR_AF=0.161;SAS_AF=0.1196;AA=G|||;VT=SNP
2	197963368	rs78674851	G	A	100	PASS	AC=524;AF=0.104633;AN=5008;NS=2504;DP=16134;EAS_AF=0.1359;AMR_AF=0.1009;AFR_AF=0.0287;EUR_AF=0.161;SAS_AF=0.1196;AA=g|||;VT=SNP
2	197963574	rs62279211	T	C	100	PASS	AC=525;AF=0.104832;AN=5008;NS=2504;DP=18092;EAS_AF=0.1359;AMR_AF=0.1009;AFR_AF=0.0287;EUR_AF=0.161;SAS_AF=0.1207;AA=C|||;VT=SNP
2	197964689	rs56077856	G	A	100	PASS	AC=525;AF=0.104832;AN=5008;NS=2504;DP=19296;EAS_AF=0.1369;AMR_AF=0.1009;AFR_AF=0.0287;EUR_AF=0.161;SAS_AF=0.1196;AA=G|||;VT=SNP
2	197965163	rs60391487	A	C	100	PASS	AC=525;AF=0.104832;AN=5008;NS=2504;DP=17394;EAS_AF=0.1369;AMR_AF=0.1009;AFR_AF=0.0287;EUR_AF=0.161;SAS_AF=0.1196;AA=A|||;VT=SNP
2	197966125	rs62279213	T	G	100	PASS	AC=521;AF=0.104034;AN=5008;NS=2504;DP=18613;EAS_AF=0.1379;AMR_AF=0.1009;AFR_AF=0.025;EUR_AF=0.161;SAS_AF=0.1196;AA=T|||;VT=SNP
2	197967049	rs72924689	A	C	100	PASS	AC=456;AF=0.0910543;AN=5008;NS=2504;DP=20484;EAS_AF=0.0377;AMR_AF=0.0807;AFR_AF=0.059;EUR_AF=0.17;SAS_AF=0.1155;AA=A|||;VT=SNP
2	197967691	rs112399247	T	C	100	PASS	AC=99;AF=0.0197684;AN=5008;NS=2504;DP=14237;EAS_AF=0.0188;AMR_AF=0.0159;AFR_AF=0.034;EUR_AF=0.0119;SAS_AF=0.0123;AA=T|||;VT=SNP
2	197967710	rs10200320	C	T	100	PASS	AC=3542;AF=0.707268;AN=5008;NS=2504;DP=14504;EAS_AF=0.9653;AMR_AF=0.7997;AFR_AF=0.3933;EUR_AF=0.7127;SAS_AF=0.7945;AA=T|||;VT=SNP
2	197967781	rs10176754	A	G	100	PASS	AC=3437;AF=0.686302;AN=5008;NS=2504;DP=13732;EAS_AF=0.9643;AMR_AF=0.8026;AFR_AF=0.3396;EUR_AF=0.7147;SAS_AF=0.7566;AA=A|||;VT=SNP
2	197967843	rs10165722	T	C	100	PASS	AC=3717;AF=0.742212;AN=5008;NS=2504;DP=14221;EAS_AF=0.9861;AMR_AF=0.8646;AFR_AF=0.2542;EUR_AF=0.8867;SAS_AF=0.9151;AA=T|||;VT=SNP
2	197968251	rs12621335	G	A	100	PASS	AC=3583;AF=0.715455;AN=5008;NS=2504;DP=16415;EAS_AF=0.9563;AMR_AF=0.7983;AFR_AF=0.4576;EUR_AF=0.7177;SAS_AF=0.7546;AA=G|||;VT=SNP
2	197968275	rs12614828	A	G	100	PASS	AC=4148;AF=0.828275;AN=5008;NS=2504;DP=16369;EAS_AF=0.9722;AMR_AF=0.8746;AFR_AF=0.7247;EUR_AF=0.8062;SAS_AF=0.8098;AA=A|||;VT=SNP
2	197970654	rs7559008	C	T	100	PASS	AC=3906;AF=0.779952;AN=5008;NS=2504;DP=17065;EAS_AF=0.9861;AMR_AF=0.8948;AFR_AF=0.3298;EUR_AF=0.9334;SAS_AF=0.9366;AA=C|||;VT=SNP
2	197971374	rs4850761	C	T	100	PASS	AC=3985;AF=0.795727;AN=5008;NS=2504;DP=10388;EAS_AF=0.9861;AMR_AF=0.9049;AFR_AF=0.385;EUR_AF=0.9324;SAS_AF=0.9366;AA=C|||;VT=SNP
2	197971583	rs13413519	C	T	100	PASS	AC=473;AF=0.0944489;AN=5008;NS=2504;DP=10292;EAS_AF=0.0298;AMR_AF=0.0764;AFR_AF=0.0855;EUR_AF=0.1322;SAS_AF=0.1472;AA=C|||;VT=SNP
2	197971732	rs4241194	G	A	100	PASS	AC=3233;AF=0.645567;AN=5008;NS=2504;DP=13807;EAS_AF=0.9563;AMR_AF=0.781;AFR_AF=0.174;EUR_AF=0.7465;SAS_AF=0.7628;AA=G|||;VT=SNP
2	197974504	rs2579405	A	T	100	PASS	AC=4589;AF=0.916334;AN=5008;NS=2504;DP=18598;EAS_AF=0.9871;AMR_AF=0.9467;AFR_AF=0.7776;EUR_AF=0.9622;SAS_AF=0.9622;AA=A|||;VT=SNP
2	197974776	rs2579404	G	C	100	PASS	AC=4589;AF=0.916334;AN=5008;NS=2504;DP=16497;EAS_AF=0.9871;AMR_AF=0.9467;AFR_AF=0.7776;EUR_AF=0.9622;SAS_AF=0.9622;AA=C|||;VT=SNP
2	197974841	rs2579403	T	C	100	PASS	AC=3957;AF=0.790136;AN=5008;NS=2504;DP=16444;EAS_AF=0.9861;AMR_AF=0.8948;AFR_AF=0.3691;EUR_AF=0.9324;SAS_AF=0.9366;AA=T|||;VT=SNP
2	197976089	rs4395261	G	A	100	PASS	AC=3228;AF=0.644569;AN=5008;NS=2504;DP=18535;EAS_AF=0.9563;AMR_AF=0.781;AFR_AF=0.1717;EUR_AF=0.7455;SAS_AF=0.7618;AA=G|||;VT=SNP
2	197976676	rs4395262	G	A	100	PASS	AC=3228;AF=0.644569;AN=5008;NS=2504;DP=13872;EAS_AF=0.9563;AMR_AF=0.781;AFR_AF=0.1717;EUR_AF=0.7455;SAS_AF=0.7618;AA=G|||;VT=SNP
2	197978625	rs2697269	G	T	100	PASS	AC=3941;AF=0.786941;AN=5008;NS=2504;DP=19783;EAS_AF=0.9861;AMR_AF=0.8919;AFR_AF=0.3585;EUR_AF=0.9324;SAS_AF=0.9366;AA=G|||;VT=SNP
2	197979685	rs10804080	G	A	100	PASS	AC=3230;AF=0.644968;AN=5008;NS=2504;DP=21630;EAS_AF=0.9563;AMR_AF=0.781;AFR_AF=0.174;EUR_AF=0.7445;SAS_AF=0.7618;AA=G|||;VT=SNP
2	197980702	rs2918627	T	A	100	PASS	AC=3911;AF=0.78095;AN=5008;NS=2504;DP=19495;EAS_AF=0.9861;AMR_AF=0.8905;AFR_AF=0.3366;EUR_AF=0.9324;SAS_AF=0.9366;AA=T|||;VT=SNP
2	197981404	rs2950820	A	G	100	PASS	AC=4560;AF=0.910543;AN=5008;NS=2504;DP=20581;EAS_AF=0.9871;AMR_AF=0.9467;AFR_AF=0.7557;EUR_AF=0.9622;SAS_AF=0.9622;AA=G|||;VT=SNP
2	197981406	rs2950821	G	A	100	PASS	AC=3277;AF=0.654353;AN=5008;NS=2504;DP=20592;EAS_AF=0.9563;AMR_AF=0.781;AFR_AF=0.2095;EUR_AF=0.7445;SAS_AF=0.7618;AA=G|||;VT=SNP
2	197983206	rs4586644	C	T	100	PASS	AC=3915;AF=0.781749;AN=5008;NS=2504;DP=14380;EAS_AF=0.9861;AMR_AF=0.8905;AFR_AF=0.3396;EUR_AF=0.9324;SAS_AF=0.9366;AA=C|||;VT=SNP
2	197985370	rs13008943	C	T	100	PASS	AC=2797;AF=0.558506;AN=5008;NS=2504;DP=16939;EAS_AF=0.9534;AMR_AF=0.6354;AFR_AF=0.1543;EUR_AF=0.5368;SAS_AF=0.6656;AA=C|||;VT=SNP
2	197986048	rs2697270	T	C	100	PASS	AC=4588;AF=0.916134;AN=5008;NS=2504;DP=23445;EAS_AF=0.9871;AMR_AF=0.9467;AFR_AF=0.7769;EUR_AF=0.9622;SAS_AF=0.9622;AA=T|||;VT=SNP;EX_TARGET
2	197986501	rs2579399	T	G	100	PASS	AC=3284;AF=0.655751;AN=5008;NS=2504;DP=20958;EAS_AF=0.9563;AMR_AF=0.781;AFR_AF=0.2133;EUR_AF=0.7455;SAS_AF=0.7628;AA=T|||;VT=SNP
2	197986674	rs2697271	G	A	100	PASS	AC=3280;AF=0.654952;AN=5008;NS=2504;DP=17840;EAS_AF=0.9563;AMR_AF=0.781;AFR_AF=0.211;EUR_AF=0.7445;SAS_AF=0.7628;AA=G|||;VT=SNP
2	197988554	rs17452754	T	C	100	PASS	AC=2799;AF=0.558906;AN=5008;NS=2504;DP=14442;EAS_AF=0.9534;AMR_AF=0.6354;AFR_AF=0.1543;EUR_AF=0.5378;SAS_AF=0.6667;AA=T|||;VT=SNP
2	197988584	rs2376292	T	A	100	PASS	AC=233;AF=0.0465256;AN=5008;NS=2504;DP=15593;EAS_AF=0.0288;AMR_AF=0.0389;AFR_AF=0.0038;EUR_AF=0.0736;SAS_AF=0.1002;AA=T|||;VT=SNP
2	197989012	rs2579396	C	T	100	PASS	AC=4293;AF=0.857228;AN=5008;NS=2504;DP=17068;EAS_AF=0.9861;AMR_AF=0.9121;AFR_AF=0.6142;EUR_AF=0.9324;SAS_AF=0.9366;AA=C|||;VT=SNP
2	197989554	rs2697267	G	A	100	PASS	AC=4556;AF=0.909744;AN=5008;NS=2504;DP=15661;EAS_AF=0.9871;AMR_AF=0.9467;AFR_AF=0.7526;EUR_AF=0.9622;SAS_AF=0.9622;AA=G|||;VT=SNP
2	197989945	rs2579395	T	C	100	PASS	AC=4590;AF=0.916534;AN=5008;NS=2504;DP=18194;EAS_AF=0.9881;AMR_AF=0.9467;AFR_AF=0.7769;EUR_AF=0.9622;SAS_AF=0.9632;AA=C|||;VT=SNP
2	197990509	rs2579394	G	A	100	PASS	AC=3410;AF=0.680911;AN=5008;NS=2504;DP=22012;EAS_AF=0.9563;AMR_AF=0.8084;AFR_AF=0.2352;EUR_AF=0.8002;SAS_AF=0.7863;AA=G|||;VT=SNP
2	197991182	rs62279220	G	A	100	PASS	AC=459;AF=0.0916534;AN=5008;NS=2504;DP=21024;EAS_AF=0.0298;AMR_AF=0.0735;AFR_AF=0.0756;EUR_AF=0.1322;SAS_AF=0.1483;AA=G|||;VT=SNP
2	197991526	rs4850763	T	C	100	PASS	AC=2802;AF=0.559505;AN=5008;NS=2504;DP=18812;EAS_AF=0.9534;AMR_AF=0.6369;AFR_AF=0.1573;EUR_AF=0.5388;SAS_AF=0.6636;AA=T|||;VT=SNP
2	197992602	rs2579393	C	A	100	PASS	AC=3267;AF=0.652356;AN=5008;NS=2504;DP=19582;EAS_AF=0.9563;AMR_AF=0.768;AFR_AF=0.2224;EUR_AF=0.7326;SAS_AF=0.7556;AA=C|||;VT=SNP
2	197992792	rs4850765	T	C	100	PASS	AC=3251;AF=0.649161;AN=5008;NS=2504;DP=24797;EAS_AF=0.9563;AMR_AF=0.781;AFR_AF=0.1861;EUR_AF=0.7485;SAS_AF=0.7628;AA=T|||;VT=SNP
2	197993336	rs2579392	C	A	100	PASS	AC=3297;AF=0.658347;AN=5008;NS=2504;DP=17035;EAS_AF=0.9563;AMR_AF=0.7824;AFR_AF=0.2231;EUR_AF=0.7455;SAS_AF=0.7618;AA=C|||;VT=SNP
2	197996500	rs2579391	A	G	100	PASS	AC=4591;AF=0.916733;AN=5008;NS=2504;DP=17811;EAS_AF=0.9871;AMR_AF=0.9467;AFR_AF=0.7784;EUR_AF=0.9632;SAS_AF=0.9622;AA=A|||;VT=SNP
2	197998327	rs2697263	A	T	100	PASS	AC=4561;AF=0.910743;AN=5008;NS=2504;DP=17363;EAS_AF=0.9871;AMR_AF=0.9467;AFR_AF=0.7557;EUR_AF=0.9632;SAS_AF=0.9622;AA=C|||;VT=SNP
2	197998380	rs2141373	G	A	100	PASS	AC=3313;AF=0.661542;AN=5008;NS=2504;DP=15976;EAS_AF=0.9563;AMR_AF=0.7839;AFR_AF=0.2322;EUR_AF=0.7455;SAS_AF=0.7648;AA=G|||;VT=SNP
2	197998738	rs12471109	C	T	100	PASS	AC=3264;AF=0.651757;AN=5008;NS=2504;DP=13225;EAS_AF=0.9563;AMR_AF=0.7839;AFR_AF=0.1952;EUR_AF=0.7465;SAS_AF=0.7638;AA=C|||;VT=SNP
2	197999079	rs10187660	G	C	100	PASS	AC=488;AF=0.0974441;AN=5008;NS=2504;DP=21908;EAS_AF=0.0298;AMR_AF=0.0764;AFR_AF=0.0976;EUR_AF=0.1312;SAS_AF=0.1472;AA=G|||;VT=SNP
2	197999585	rs11674756	A	T	100	PASS	AC=3252;AF=0.649361;AN=5008;NS=2504;DP=18695;EAS_AF=0.9563;AMR_AF=0.781;AFR_AF=0.1876;EUR_AF=0.7465;SAS_AF=0.7638;AA=A|||;VT=SNP
2	198000250	rs10191006	C	A	100	PASS	AC=457;AF=0.091254;AN=5008;NS=2504;DP=22243;EAS_AF=0.0298;AMR_AF=0.0749;AFR_AF=0.0749;EUR_AF=0.1312;SAS_AF=0.1472;AA=C|||;VT=SNP
2	198001319	rs3731569	A	G	100	PASS	AC=1633;AF=0.326078;AN=5008;NS=2504;DP=19780;EAS_AF=0.2153;AMR_AF=0.2997;AFR_AF=0.5862;EUR_AF=0.2247;SAS_AF=0.2117;AA=a|||;VT=SNP;EX_TARGET
2	198001443	rs2579387	C	T	100	PASS	AC=3929;AF=0.784545;AN=5008;NS=2504;DP=19662;EAS_AF=0.9861;AMR_AF=0.8934;AFR_AF=0.351;EUR_AF=0.9334;SAS_AF=0.9325;AA=C|||;VT=SNP
2	198002374	rs2579386	A	T	100	PASS	AC=4560;AF=0.910543;AN=5008;NS=2504;DP=20971;EAS_AF=0.9871;AMR_AF=0.9467;AFR_AF=0.7549;EUR_AF=0.9632;SAS_AF=0.9622;AA=A|||;VT=SNP
2	198003950	rs10186575	G	A	100	PASS	AC=459;AF=0.0916534;AN=5008;NS=2504;DP=20059;EAS_AF=0.0298;AMR_AF=0.0749;AFR_AF=0.0756;EUR_AF=0.1322;SAS_AF=0.1472;AA=G|||;VT=SNP
2	198005048	rs2697260	T	C	100	PASS	AC=3304;AF=0.659744;AN=5008;NS=2504;DP=16643;EAS_AF=0.9563;AMR_AF=0.781;AFR_AF=0.2315;EUR_AF=0.7475;SAS_AF=0.7566;AA=T|||;VT=SNP
2	198005440	rs56413601	A	C	100	PASS	AC=165;AF=0.0329473;AN=5008;NS=2504;DP=19369;EAS_AF=0.002;AMR_AF=0.0418;AFR_AF=0.0045;EUR_AF=0.0915;SAS_AF=0.0368;AA=A|||;VT=SNP
2	198006058	rs4850767	T	C	100	PASS	AC=3246;AF=0.648163;AN=5008;NS=2504;DP=18813;EAS_AF=0.9563;AMR_AF=0.7795;AFR_AF=0.1876;EUR_AF=0.7475;SAS_AF=0.7577;AA=T|||;VT=SNP
2	198006719	rs6728379	T	G	100	PASS	AC=483;AF=0.0964457;AN=5008;NS=2504;DP=20970;EAS_AF=0.0298;AMR_AF=0.0793;AFR_AF=0.0862;EUR_AF=0.1322;SAS_AF=0.1544;AA=T|||;VT=SNP
2	198009811	rs2697257	C	A	100	PASS	AC=3308;AF=0.660543;AN=5008;NS=2504;DP=14269;EAS_AF=0.9544;AMR_AF=0.7853;AFR_AF=0.2345;EUR_AF=0.7455;SAS_AF=0.7577;AA=C|||;VT=SNP
2	198011878	rs2272407	G	A	100	PASS	AC=235;AF=0.0469249;AN=5008;NS=2504;DP=17960;EAS_AF=0.1766;AMR_AF=0.0187;AFR_AF=0.0015;EUR_AF=0.0268;SAS_AF=0.0153;AA=G|||;VT=SNP
2	198011904	rs2249470	G	A	100	PASS	AC=4346;AF=0.867812;AN=5008;NS=2504;DP=18721;EAS_AF=0.9861;AMR_AF=0.9222;AFR_AF=0.6089;EUR_AF=0.9622;SAS_AF=0.9601;AA=g|||;VT=SNP
2	198012407	rs11688574	G	T	100	PASS	AC=3217;AF=0.642372;AN=5008;NS=2504;DP=20135;EAS_AF=0.9435;AMR_AF=0.7795;AFR_AF=0.1846;EUR_AF=0.7425;SAS_AF=0.7505;AA=G|||;VT=SNP
2	198017432	rs62279226	G	A	100	PASS	AC=291;AF=0.058107;AN=5008;NS=2504;DP=21174;EAS_AF=0.0298;AMR_AF=0.0562;AFR_AF=0.0083;EUR_AF=0.1024;SAS_AF=0.1104;AA=G|||;VT=SNP
2	198019689	rs13406574	T	A	100	PASS	AC=575;AF=0.114816;AN=5008;NS=2504;DP=17866;EAS_AF=0.0308;AMR_AF=0.1037;AFR_AF=0.0953;EUR_AF=0.16;SAS_AF=0.1892;AA=T|||;VT=SNP
2	198021715	rs4850768	G	A	100	PASS	AC=3238;AF=0.646565;AN=5008;NS=2504;DP=17536;EAS_AF=0.9554;AMR_AF=0.781;AFR_AF=0.18;EUR_AF=0.7505;SAS_AF=0.7566;AA=G|||;VT=SNP
2	198022927	rs7584832	C	T	100	PASS	AC=3239;AF=0.646765;AN=5008;NS=2504;DP=20341;EAS_AF=0.9554;AMR_AF=0.781;AFR_AF=0.18;EUR_AF=0.7515;SAS_AF=0.7566;AA=C|||;VT=SNP
2	198024335	rs1881399	T	C	100	PASS	AC=3237;AF=0.646366;AN=5008;NS=2504;DP=19342;EAS_AF=0.9554;AMR_AF=0.781;AFR_AF=0.1785;EUR_AF=0.7515;SAS_AF=0.7566;AA=T|||;VT=SNP
2	198025901	rs10497803	G	C	100	PASS	AC=3343;AF=0.667532;AN=5008;NS=2504;DP=16679;EAS_AF=0.9554;AMR_AF=0.7925;AFR_AF=0.2542;EUR_AF=0.7505;SAS_AF=0.7556;AA=G|||;VT=SNP
2	198026528	rs1569154	C	T	100	PASS	AC=3683;AF=0.735423;AN=5008;NS=2504;DP=20657;EAS_AF=0.9554;AMR_AF=0.8271;AFR_AF=0.4342;EUR_AF=0.8052;SAS_AF=0.7791;AA=C|||;VT=SNP
2	198026894	rs1534540	C	T	100	PASS	AC=3683;AF=0.735423;AN=5008;NS=2504;DP=24168;EAS_AF=0.9554;AMR_AF=0.8271;AFR_AF=0.4334;EUR_AF=0.8062;SAS_AF=0.7791;AA=T|||;VT=SNP
2	198027506	rs4850769	G	C	100	PASS	AC=3238;AF=0.646565;AN=5008;NS=2504;DP=21508;EAS_AF=0.9554;AMR_AF=0.781;AFR_AF=0.1808;EUR_AF=0.7505;SAS_AF=0.7556;AA=G|||;VT=SNP
2	198027799	rs62279228	C	T	100	PASS	AC=239;AF=0.0477236;AN=5008;NS=2504;DP=20937;EAS_AF=0.0298;AMR_AF=0.0403;AFR_AF=0.0038;EUR_AF=0.0726;SAS_AF=0.1053;AA=C|||;VT=SNP
2	198030920	rs7594879	C	T	100	PASS	AC=568;AF=0.113419;AN=5008;NS=2504;DP=19723;EAS_AF=0.0268;AMR_AF=0.1037;AFR_AF=0.0953;EUR_AF=0.159;SAS_AF=0.1871;AA=C|||;VT=SNP
2	198031285	rs7595352	C	A	100	PASS	AC=567;AF=0.113219;AN=5008;NS=2504;DP=19837;EAS_AF=0.0268;AMR_AF=0.1037;AFR_AF=0.0946;EUR_AF=0.159;SAS_AF=0.1871;AA=C|||;VT=SNP
2	198032711	rs62279229	A	G	100	PASS	AC=235;AF=0.0469249;AN=5008;NS=2504;DP=21056;EAS_AF=0.0258;AMR_AF=0.0403;AFR_AF=0.0038;EUR_AF=0.0736;SAS_AF=0.1043;AA=A|||;VT=SNP
2	198035615	rs1881398	T	G	100	PASS	AC=709;AF=0.141573;AN=5008;NS=2504;DP=16114;EAS_AF=0.0278;AMR_AF=0.111;AFR_AF=0.1982;EUR_AF=0.16;SAS_AF=0.1851;AA=T|||;VT=SNP
2	198035668	rs4013863	T	A	100	PASS	AC=3928;AF=0.784345;AN=5008;NS=2504;DP=17092;EAS_AF=0.9732;AMR_AF=0.8602;AFR_AF=0.5356;EUR_AF=0.841;SAS_AF=0.8139;AA=A|||;VT=SNP
2	198037641	rs2697246	C	T	100	PASS	AC=1082;AF=0.216054;AN=5008;NS=2504;DP=19997;EAS_AF=0.0923;AMR_AF=0.1787;AFR_AF=0.4107;EUR_AF=0.1392;SAS_AF=0.1861;AA=T|||;VT=SNP
2	198038174	rs75312089	C	T	100	PASS	AC=109;AF=0.0217652;AN=5008;NS=2504;DP=16768;EAS_AF=0.0357;AMR_AF=0.0346;AFR_AF=0.0008;EUR_AF=0.0159;SAS_AF=0.0327;AA=C|||;VT=SNP
2	198038562	rs6718328	G	A	100	PASS	AC=988;AF=0.197284;AN=5008;NS=2504;DP=15859;EAS_AF=0.0913;AMR_AF=0.17;AFR_AF=0.2292;EUR_AF=0.2276;SAS_AF=0.2515;AA=G|||;VT=SNP
2	198038613	rs2697245	C	T	100	PASS	AC=2909;AF=0.580871;AN=5008;NS=2504;DP=15502;EAS_AF=0.874;AMR_AF=0.7089;AFR_AF=0.112;EUR_AF=0.7038;SAS_AF=0.6953;AA=C|||;VT=SNP
2	198038650	rs59405902	G	A	100	PASS	AC=1348;AF=0.269169;AN=5008;NS=2504;DP=15969;EAS_AF=0.0893;AMR_AF=0.1988;AFR_AF=0.4871;EUR_AF=0.2276;SAS_AF=0.2526;AA=G|||;VT=SNP
2	198038932	rs2697244	T	C	100	PASS	AC=4271;AF=0.852835;AN=5008;NS=2504;DP=16867;EAS_AF=0.9633;AMR_AF=0.9092;AFR_AF=0.6089;EUR_AF=0.9314;SAS_AF=0.9479;AA=C|||;VT=SNP
2	198039468	rs1528106	G	A	100	PASS	AC=2916;AF=0.582268;AN=5008;NS=2504;DP=19919;EAS_AF=0.872;AMR_AF=0.7104;AFR_AF=0.1195;EUR_AF=0.7028;SAS_AF=0.6943;AA=G|||;VT=SNP
2	198039827	rs2697242	C	T	100	PASS	AC=2902;AF=0.579473;AN=5008;NS=2504;DP=17486;EAS_AF=0.872;AMR_AF=0.7089;AFR_AF=0.1097;EUR_AF=0.7028;SAS_AF=0.6943;AA=C|||;VT=SNP
2	198040055	rs17388217	G	T	100	PASS	AC=990;AF=0.197684;AN=5008;NS=2504;DP=21631;EAS_AF=0.0913;AMR_AF=0.17;AFR_AF=0.2284;EUR_AF=0.2296;SAS_AF=0.2526;AA=G|||;VT=SNP
2	198040500	rs16862851	T	C	100	PASS	AC=1356;AF=0.270767;AN=5008;NS=2504;DP=22906;EAS_AF=0.0913;AMR_AF=0.1988;AFR_AF=0.4894;EUR_AF=0.2286;SAS_AF=0.2546;AA=G|||;VT=SNP
2	198040584	rs1534463	C	T	100	PASS	AC=2917;AF=0.582468;AN=5008;NS=2504;DP=23418;EAS_AF=0.872;AMR_AF=0.7104;AFR_AF=0.1195;EUR_AF=0.7038;SAS_AF=0.6943;AA=C|||;VT=SNP
2	198041441	rs6745939	G	A	100	PASS	AC=1355;AF=0.270567;AN=5008;NS=2504;DP=17994;EAS_AF=0.0913;AMR_AF=0.1988;AFR_AF=0.4894;EUR_AF=0.2286;SAS_AF=0.2536;AA=A|||;VT=SNP
2	198041459	rs2697240	A	G	100	PASS	AC=2919;AF=0.582867;AN=5008;NS=2504;DP=17644;EAS_AF=0.872;AMR_AF=0.7104;AFR_AF=0.1218;EUR_AF=0.7028;SAS_AF=0.6943;AA=A|||;VT=SNP
2	198042431	rs2697238	A	G	100	PASS	AC=2911;AF=0.58127;AN=5008;NS=2504;DP=14163;EAS_AF=0.872;AMR_AF=0.7089;AFR_AF=0.1165;EUR_AF=0.7028;SAS_AF=0.6943;AA=A|||;VT=SNP
2	198043786	rs60161827	C	T	100	PASS	AC=1353;AF=0.270168;AN=5008;NS=2504;DP=16555;EAS_AF=0.0913;AMR_AF=0.1988;AFR_AF=0.4894;EUR_AF=0.2286;SAS_AF=0.2515;AA=C|||;VT=SNP
2	198043908	rs146525680	C	G	100	PASS	AC=114;AF=0.0227636;AN=5008;NS=2504;DP=19361;EAS_AF=0.0357;AMR_AF=0.0346;AFR_AF=0.0008;EUR_AF=0.0199;SAS_AF=0.0337;AA=C|||;VT=SNP
2	198044078	rs11900623	G	A	100	PASS	AC=1352;AF=0.269968;AN=5008;NS=2504;DP=16930;EAS_AF=0.0913;AMR_AF=0.1974;AFR_AF=0.4902;EUR_AF=0.2276;SAS_AF=0.2515;AA=G|||;VT=SNP
2	198044643	rs60697753	G	C	100	PASS	AC=987;AF=0.197085;AN=5008;NS=2504;DP=19163;EAS_AF=0.0913;AMR_AF=0.1686;AFR_AF=0.23;EUR_AF=0.2276;SAS_AF=0.2505;AA=G|||;VT=SNP
2	198044985	rs11901946	C	T	100	PASS	AC=1908;AF=0.38099;AN=5008;NS=2504;DP=20523;EAS_AF=0.127;AMR_AF=0.2608;AFR_AF=0.8094;EUR_AF=0.2485;SAS_AF=0.2853;AA=T|||;VT=SNP
2	198045530	rs7570752	T	C	100	PASS	AC=1350;AF=0.269569;AN=5008;NS=2504;DP=15885;EAS_AF=0.0913;AMR_AF=0.1974;AFR_AF=0.4879;EUR_AF=0.2276;SAS_AF=0.2526;AA=T|||;VT=SNP
2	198045952	rs6736733	A	T	100	PASS	AC=2862;AF=0.571486;AN=5008;NS=2504;DP=16527;EAS_AF=0.872;AMR_AF=0.7046;AFR_AF=0.0802;EUR_AF=0.7038;SAS_AF=0.6953;AA=a|||;VT=SNP
2	198045953	rs11887815	T	A	100	PASS	AC=1343;AF=0.268171;AN=5008;NS=2504;DP=16519;EAS_AF=0.0913;AMR_AF=0.1974;AFR_AF=0.4826;EUR_AF=0.2276;SAS_AF=0.2526;AA=T|||;VT=SNP
2	198047963	rs80270012	T	C	100	PASS	AC=114;AF=0.0227636;AN=5008;NS=2504;DP=20682;EAS_AF=0.0357;AMR_AF=0.0346;AFR_AF=0.0008;EUR_AF=0.0199;SAS_AF=0.0337;AA=T|||;VT=SNP
2	198048140	rs2697232	C	T	100	PASS	AC=2902;AF=0.579473;AN=5008;NS=2504;DP=18444;EAS_AF=0.872;AMR_AF=0.7089;AFR_AF=0.1082;EUR_AF=0.7048;SAS_AF=0.6943;AA=C|||;VT=SNP
2	198048418	rs7420789	G	T	100	PASS	AC=989;AF=0.197484;AN=5008;NS=2504;DP=19247;EAS_AF=0.0913;AMR_AF=0.1686;AFR_AF=0.2307;EUR_AF=0.2266;SAS_AF=0.2526;AA=G|||;VT=SNP
2	198048448	rs11896142	A	G	100	PASS	AC=1363;AF=0.272165;AN=5008;NS=2504;DP=20065;EAS_AF=0.0913;AMR_AF=0.1988;AFR_AF=0.4894;EUR_AF=0.2366;SAS_AF=0.2536;AA=G|||;VT=SNP
2	198048758	rs13389482	C	T	100	PASS	AC=569;AF=0.113618;AN=5008;NS=2504;DP=22083;EAS_AF=0.0357;AMR_AF=0.0648;AFR_AF=0.3283;EUR_AF=0.0209;SAS_AF=0.0337;AA=C|||;VT=SNP
2	198049032	rs116868483	T	C	100	PASS	AC=114;AF=0.0227636;AN=5008;NS=2504;DP=19802;EAS_AF=0.0357;AMR_AF=0.0346;AFR_AF=0.0008;EUR_AF=0.0199;SAS_AF=0.0337;AA=T|||;VT=SNP
2	198049461	rs17388610	T	C	100	PASS	AC=579;AF=0.115615;AN=5008;NS=2504;DP=17780;EAS_AF=0.0903;AMR_AF=0.1138;AFR_AF=0.0582;EUR_AF=0.1789;SAS_AF=0.1554;AA=T|||;VT=SNP
2	198050197	rs16863000	C	T	100	PASS	AC=1353;AF=0.270168;AN=5008;NS=2504;DP=20591;EAS_AF=0.0923;AMR_AF=0.196;AFR_AF=0.4894;EUR_AF=0.2276;SAS_AF=0.2536;AA=C|||;VT=SNP
2	198050222	rs117019911	A	G	100	PASS	AC=114;AF=0.0227636;AN=5008;NS=2504;DP=20001;EAS_AF=0.0357;AMR_AF=0.0346;AFR_AF=0.0008;EUR_AF=0.0199;SAS_AF=0.0337;AA=A|||;VT=SNP
2	198050476	rs16863002	A	G	100	PASS	AC=1355;AF=0.270567;AN=5008;NS=2504;DP=19355;EAS_AF=0.0923;AMR_AF=0.1974;AFR_AF=0.4902;EUR_AF=0.2286;SAS_AF=0.2526;AA=A|||;VT=SNP
2	198050682	rs144919480	T	C	100	PASS	AC=114;AF=0.0227636;AN=5008;NS=2504;DP=20308;EAS_AF=0.0357;AMR_AF=0.0346;AFR_AF=0.0008;EUR_AF=0.0199;SAS_AF=0.0337;AA=T|||;VT=SNP
2	198051205	rs2712895	T	C	100	PASS	AC=2916;AF=0.582268;AN=5008;NS=2504;DP=15045;EAS_AF=0.871;AMR_AF=0.7104;AFR_AF=0.1195;EUR_AF=0.7038;SAS_AF=0.6943;AA=t|||;VT=SNP
2	198051678	rs143452840	A	G	100	PASS	AC=114;AF=0.0227636;AN=5008;NS=2504;DP=16352;EAS_AF=0.0357;AMR_AF=0.0346;AFR_AF=0.0008;EUR_AF=0.0199;SAS_AF=0.0337;AA=A|||;VT=SNP;EX_TARGET
2	198052206	rs10211215	C	A	100	PASS	AC=1929;AF=0.385184;AN=5008;NS=2504;DP=19795;EAS_AF=0.128;AMR_AF=0.2608;AFR_AF=0.8238;EUR_AF=0.2485;SAS_AF=0.2863;AA=A|||;VT=SNP
2	198054680	rs12466392	C	T	100	PASS	AC=2869;AF=0.572883;AN=5008;NS=2504;DP=21561;EAS_AF=0.871;AMR_AF=0.7061;AFR_AF=0.0862;EUR_AF=0.7038;SAS_AF=0.6943;AA=C|||;VT=SNP
2	198054772	rs9288272	T	C	100	PASS	AC=1931;AF=0.385583;AN=5008;NS=2504;DP=21063;EAS_AF=0.128;AMR_AF=0.2608;AFR_AF=0.8245;EUR_AF=0.2485;SAS_AF=0.2873;AA=C|||;VT=SNP
2	198054958	rs10497804	A	G	100	PASS	AC=993;AF=0.198283;AN=5008;NS=2504;DP=20781;EAS_AF=0.0923;AMR_AF=0.1686;AFR_AF=0.2322;EUR_AF=0.2276;SAS_AF=0.2526;AA=A|||;VT=SNP
2	198055562	rs117867840	C	T	100	PASS	AC=114;AF=0.0227636;AN=5008;NS=2504;DP=17447;EAS_AF=0.0357;AMR_AF=0.0346;AFR_AF=0.0008;EUR_AF=0.0199;SAS_AF=0.0337;AA=C|||;VT=SNP
2	198056041	rs2579412	G	A	100	PASS	AC=2908;AF=0.580671;AN=5008;NS=2504;DP=18531;EAS_AF=0.871;AMR_AF=0.7104;AFR_AF=0.1135;EUR_AF=0.7038;SAS_AF=0.6943;AA=G|||;VT=SNP
2	198056683	rs2579411	T	C	100	PASS	AC=1956;AF=0.390575;AN=5008;NS=2504;DP=20375;EAS_AF=0.128;AMR_AF=0.2651;AFR_AF=0.8411;EUR_AF=0.2485;SAS_AF=0.2873;AA=C|||;VT=SNP
2	198056786	rs10180332	C	G	100	PASS	AC=940;AF=0.1877;AN=5008;NS=2504;DP=19780;EAS_AF=0.0357;AMR_AF=0.0922;AFR_AF=0.5938;EUR_AF=0.0209;SAS_AF=0.0348;AA=C|||;VT=SNP
2	198057349	rs7581683	C	G	100	PASS	AC=1928;AF=0.384984;AN=5008;NS=2504;DP=20713;EAS_AF=0.128;AMR_AF=0.2594;AFR_AF=0.823;EUR_AF=0.2485;SAS_AF=0.2873;AA=G|||;VT=SNP
2	198057426	rs7581983	G	C	100	PASS	AC=1927;AF=0.384784;AN=5008;NS=2504;DP=18193;EAS_AF=0.128;AMR_AF=0.2594;AFR_AF=0.823;EUR_AF=0.2485;SAS_AF=0.2863;AA=C|||;VT=SNP
2	198058482	rs13403513	C	T	100	PASS	AC=1929;AF=0.385184;AN=5008;NS=2504;DP=10632;EAS_AF=0.128;AMR_AF=0.2608;AFR_AF=0.8238;EUR_AF=0.2485;SAS_AF=0.2863;AA=T|||;VT=SNP
2	198059480	rs6711427	A	G	100	PASS	AC=957;AF=0.191094;AN=5008;NS=2504;DP=17108;EAS_AF=0.0923;AMR_AF=0.1671;AFR_AF=0.2065;EUR_AF=0.2276;SAS_AF=0.2515;AA=A|||;VT=SNP
2	198059986	rs6758791	T	C	100	PASS	AC=1010;AF=0.201677;AN=5008;NS=2504;DP=18084;EAS_AF=0.0923;AMR_AF=0.17;AFR_AF=0.2443;EUR_AF=0.2276;SAS_AF=0.2526;AA=T|||;VT=SNP
2	198060885	rs6726315	G	C	100	PASS	AC=1052;AF=0.210064;AN=5008;NS=2504;DP=17794;EAS_AF=0.0923;AMR_AF=0.1729;AFR_AF=0.2746;EUR_AF=0.2276;SAS_AF=0.2526;AA=G|||;VT=SNP
2	198061162	rs11894584	T	C	100	PASS	AC=995;AF=0.198682;AN=5008;NS=2504;DP=17283;EAS_AF=0.0923;AMR_AF=0.1715;AFR_AF=0.2322;EUR_AF=0.2276;SAS_AF=0.2526;AA=t|||;VT=SNP
2	198062094	rs78373972	G	A	100	PASS	AC=471;AF=0.0940495;AN=5008;NS=2504;DP=19998;EAS_AF=0.0357;AMR_AF=0.0576;AFR_AF=0.2549;EUR_AF=0.0209;SAS_AF=0.0378;AA=g|||;VT=SNP
2	198062232	rs17389141	A	G	100	PASS	AC=979;AF=0.195487;AN=5008;NS=2504;DP=19273;EAS_AF=0.0923;AMR_AF=0.1686;AFR_AF=0.2216;EUR_AF=0.2276;SAS_AF=0.2526;AA=A|||;VT=SNP
2	198062308	rs6434915	G	A	100	PASS	AC=2864;AF=0.571885;AN=5008;NS=2504;DP=17300;EAS_AF=0.871;AMR_AF=0.7046;AFR_AF=0.0855;EUR_AF=0.7048;SAS_AF=0.6902;AA=G|||;VT=SNP
2	198062326	rs113411472	G	A	100	PASS	AC=398;AF=0.0794728;AN=5008;NS=2504;DP=17041;EAS_AF=0.0357;AMR_AF=0.0533;AFR_AF=0.202;EUR_AF=0.0209;SAS_AF=0.0378;AA=G|||;VT=SNP
2	198063003	rs2030997	T	C	100	PASS	AC=979;AF=0.195487;AN=5008;NS=2504;DP=19690;EAS_AF=0.0923;AMR_AF=0.1686;AFR_AF=0.2216;EUR_AF=0.2276;SAS_AF=0.2526;AA=T|||;VT=SNP
2	198063380	rs146548357	G	C	100	PASS	AC=198;AF=0.0395367;AN=5008;NS=2504;DP=13840;EAS_AF=0.0357;AMR_AF=0.0375;AFR_AF=0.0598;EUR_AF=0.0199;SAS_AF=0.0378;AA=G|||;VT=SNP
2	198064285	rs1881407	G	C	100	PASS	AC=3828;AF=0.764377;AN=5008;NS=2504;DP=18665;EAS_AF=0.9067;AMR_AF=0.8012;AFR_AF=0.6959;EUR_AF=0.7247;SAS_AF=0.7249;AA=G|||;VT=SNP
2	198065053	rs7591636	G	A	100	PASS	AC=2863;AF=0.571685;AN=5008;NS=2504;DP=21839;EAS_AF=0.87;AMR_AF=0.7061;AFR_AF=0.0847;EUR_AF=0.7048;SAS_AF=0.6902;AA=G|||;VT=SNP
2	198065054	rs6434916	G	T	100	PASS	AC=3558;AF=0.710463;AN=5008;NS=2504;DP=21849;EAS_AF=0.9058;AMR_AF=0.7824;AFR_AF=0.503;EUR_AF=0.7237;SAS_AF=0.7249;AA=G|||;VT=SNP
2	198065217	rs6742768	G	A	100	PASS	AC=969;AF=0.19349;AN=5008;NS=2504;DP=20121;EAS_AF=0.0933;AMR_AF=0.1686;AFR_AF=0.211;EUR_AF=0.2286;SAS_AF=0.2546;AA=G|||;VT=SNP
2	198065324	rs6757999	T	A	100	PASS	AC=3561;AF=0.711062;AN=5008;NS=2504;DP=18568;EAS_AF=0.9058;AMR_AF=0.7824;AFR_AF=0.5045;EUR_AF=0.7237;SAS_AF=0.726;AA=A|||;VT=SNP
2	198066004	rs16863140	A	G	100	PASS	AC=1692;AF=0.337859;AN=5008;NS=2504;DP=21252;EAS_AF=0.129;AMR_AF=0.2464;AFR_AF=0.649;EUR_AF=0.2475;SAS_AF=0.2904;AA=A|||;VT=SNP
2	198066286	rs117835653	G	A	100	PASS	AC=123;AF=0.0245607;AN=5008;NS=2504;DP=20759;EAS_AF=0.0357;AMR_AF=0.0331;AFR_AF=0.0091;EUR_AF=0.0189;SAS_AF=0.0337;AA=G|||;VT=SNP
2	198068162	rs11679126	A	G	100	PASS	AC=2868;AF=0.572684;AN=5008;NS=2504;DP=19965;EAS_AF=0.87;AMR_AF=0.7075;AFR_AF=0.0862;EUR_AF=0.7058;SAS_AF=0.6912;AA=A|||;VT=SNP
2	198068988	rs6758626	C	G	100	PASS	AC=720;AF=0.14377;AN=5008;NS=2504;DP=14441;EAS_AF=0.0933;AMR_AF=0.1484;AFR_AF=0.0953;EUR_AF=0.2008;SAS_AF=0.1994;AA=C|||;VT=SNP
2	198069350	rs1881405	A	G	100	PASS	AC=2856;AF=0.570288;AN=5008;NS=2504;DP=15174;EAS_AF=0.87;AMR_AF=0.7061;AFR_AF=0.0862;EUR_AF=0.7028;SAS_AF=0.683;AA=A|||;VT=SNP
2	198070787	rs11885072	A	G	100	PASS	AC=952;AF=0.190096;AN=5008;NS=2504;DP=23409;EAS_AF=0.0923;AMR_AF=0.1686;AFR_AF=0.1982;EUR_AF=0.2296;SAS_AF=0.2546;AA=A|||;VT=SNP
2	198071331	rs2697311	T	C	100	PASS	AC=1293;AF=0.258187;AN=5008;NS=2504;DP=17151;EAS_AF=0.0734;AMR_AF=0.1945;AFR_AF=0.4561;EUR_AF=0.2296;SAS_AF=0.2556;AA=T|||;VT=SNP
2	198071437	rs55701600	G	A	100	PASS	AC=955;AF=0.190695;AN=5008;NS=2504;DP=20171;EAS_AF=0.0734;AMR_AF=0.17;AFR_AF=0.2148;EUR_AF=0.2286;SAS_AF=0.2546;AA=G|||;VT=SNP
2	198071738	rs4850772	A	C	100	PASS	AC=3036;AF=0.60623;AN=5008;NS=2504;DP=19356;EAS_AF=0.9256;AMR_AF=0.7421;AFR_AF=0.1135;EUR_AF=0.7247;SAS_AF=0.7249;AA=A|||;VT=SNP
2	198074282	rs1406223	A	G	100	PASS	AC=1004;AF=0.200479;AN=5008;NS=2504;DP=21218;EAS_AF=0.0724;AMR_AF=0.1844;AFR_AF=0.2186;EUR_AF=0.2565;SAS_AF=0.2618;AA=A|||;VT=SNP
2	198074384	rs2579406	T	G	100	PASS	AC=1566;AF=0.3127;AN=5008;NS=2504;DP=23098;EAS_AF=0.0724;AMR_AF=0.2219;AFR_AF=0.6225;EUR_AF=0.2575;SAS_AF=0.2628;AA=T|||;VT=SNP
2	198075146	rs62279235	T	A	100	PASS	AC=1176;AF=0.234824;AN=5008;NS=2504;DP=22176;EAS_AF=0.0724;AMR_AF=0.183;AFR_AF=0.3752;EUR_AF=0.2286;SAS_AF=0.2556;AA=T|||;VT=SNP
2	198075465	rs2697307	C	T	100	PASS	AC=2920;AF=0.583067;AN=5008;NS=2504;DP=22319;EAS_AF=0.8363;AMR_AF=0.5014;AFR_AF=0.5053;EUR_AF=0.496;SAS_AF=0.5746;AA=C|||;VT=SNP
2	198075674	rs2697306	G	A	100	PASS	AC=1597;AF=0.31889;AN=5008;NS=2504;DP=21188;EAS_AF=0.1121;AMR_AF=0.2334;AFR_AF=0.5756;EUR_AF=0.2724;SAS_AF=0.2935;AA=G|||;VT=SNP
2	198076664	rs2697303	C	T	100	PASS	AC=1602;AF=0.319888;AN=5008;NS=2504;DP=20665;EAS_AF=0.1974;AMR_AF=0.2349;AFR_AF=0.5091;EUR_AF=0.2734;SAS_AF=0.2986;AA=C|||;VT=SNP
2	198077025	rs1406222	G	A	100	PASS	AC=1595;AF=0.31849;AN=5008;NS=2504;DP=21061;EAS_AF=0.1974;AMR_AF=0.232;AFR_AF=0.5076;EUR_AF=0.2724;SAS_AF=0.2965;AA=G|||;VT=SNP
2	198077813	rs2712904	T	A	100	PASS	AC=866;AF=0.172923;AN=5008;NS=2504;DP=18086;EAS_AF=0.0427;AMR_AF=0.0821;AFR_AF=0.4781;EUR_AF=0.0308;SAS_AF=0.1053;AA=A|||;VT=SNP
2	198077877	rs12993399	A	G	100	PASS	AC=2070;AF=0.413339;AN=5008;NS=2504;DP=18365;EAS_AF=0.6766;AMR_AF=0.4986;AFR_AF=0.031;EUR_AF=0.5338;SAS_AF=0.4744;AA=A|||;VT=SNP
2	198077950	rs9283513	C	A	100	PASS	AC=2696;AF=0.538339;AN=5008;NS=2504;DP=19017;EAS_AF=0.7718;AMR_AF=0.6614;AFR_AF=0.2511;EUR_AF=0.5855;SAS_AF=0.5501;AA=A|||;VT=SNP
2	198079211	rs1881404	A	G	100	PASS	AC=1884;AF=0.376198;AN=5008;NS=2504;DP=17379;EAS_AF=0.1657;AMR_AF=0.2565;AFR_AF=0.6868;EUR_AF=0.337;SAS_AF=0.2986;AA=A|||;VT=SNP
2	198080076	rs9677643	G	A	100	PASS	AC=1047;AF=0.209065;AN=5008;NS=2504;DP=19068;EAS_AF=0.2063;AMR_AF=0.2536;AFR_AF=0.2073;EUR_AF=0.2127;SAS_AF=0.1789;AA=G|||;VT=SNP
2	198080380	rs2697300	C	T	100	PASS	AC=1042;AF=0.208067;AN=5008;NS=2504;DP=19507;EAS_AF=0.1429;AMR_AF=0.1513;AFR_AF=0.2852;EUR_AF=0.2068;SAS_AF=0.2127;AA=C|||;VT=SNP
2	198081078	rs2697299	A	G	100	PASS	AC=2906;AF=0.580272;AN=5008;NS=2504;DP=21290;EAS_AF=0.3571;AMR_AF=0.4942;AFR_AF=0.8941;EUR_AF=0.5507;SAS_AF=0.4775;AA=A|||;VT=SNP
2	198081584	rs2697298	C	T	100	PASS	AC=2785;AF=0.55611;AN=5008;NS=2504;DP=13428;EAS_AF=0.3641;AMR_AF=0.5;AFR_AF=0.7935;EUR_AF=0.5507;SAS_AF=0.4785;AA=C|||;VT=SNP
2	198081830	rs1590061	G	A	100	PASS	AC=1787;AF=0.356829;AN=5008;NS=2504;DP=19938;EAS_AF=0.6032;AMR_AF=0.4352;AFR_AF=0.0272;EUR_AF=0.4195;SAS_AF=0.4284;AA=G|||;VT=SNP
2	198081998	rs7588858	A	G	100	PASS	AC=1050;AF=0.209665;AN=5008;NS=2504;DP=18239;EAS_AF=0.2063;AMR_AF=0.2536;AFR_AF=0.2073;EUR_AF=0.2157;SAS_AF=0.1789;AA=A|||;VT=SNP
2	198082197	rs7589095	A	G	100	PASS	AC=1051;AF=0.209864;AN=5008;NS=2504;DP=19876;EAS_AF=0.2073;AMR_AF=0.2536;AFR_AF=0.2073;EUR_AF=0.2157;SAS_AF=0.1789;AA=A|||;VT=SNP
2	198082503	rs6434917	C	T	100	PASS	AC=1032;AF=0.20607;AN=5008;NS=2504;DP=18379;EAS_AF=0.2063;AMR_AF=0.2522;AFR_AF=0.1944;EUR_AF=0.2157;SAS_AF=0.1789;AA=T|||;VT=SNP
2	198082707	rs6715021	G	A	100	PASS	AC=1050;AF=0.209665;AN=5008;NS=2504;DP=18287;EAS_AF=0.2063;AMR_AF=0.2536;AFR_AF=0.2073;EUR_AF=0.2157;SAS_AF=0.1789;AA=G|||;VT=SNP
2	198083775	rs13388326	C	T	100	PASS	AC=771;AF=0.153954;AN=5008;NS=2504;DP=14039;EAS_AF=0.1935;AMR_AF=0.2392;AFR_AF=0.0688;EUR_AF=0.2147;SAS_AF=0.1053;AA=C|||;VT=SNP
2	198083833	rs139113579	C	T	100	PASS	AC=183;AF=0.0365415;AN=5008;NS=2504;DP=12273;EAS_AF=0.0248;AMR_AF=0.0519;AFR_AF=0.0008;EUR_AF=0.0298;SAS_AF=0.093;AA=C|||;VT=SNP
2	198084218	rs6734623	T	C	100	PASS	AC=1175;AF=0.234625;AN=5008;NS=2504;DP=17461;EAS_AF=0.2063;AMR_AF=0.2622;AFR_AF=0.2973;EUR_AF=0.2157;SAS_AF=0.1789;AA=T|||;VT=SNP
2	198084684	rs2697295	A	G	100	PASS	AC=2958;AF=0.590655;AN=5008;NS=2504;DP=14152;EAS_AF=0.372;AMR_AF=0.5115;AFR_AF=0.9123;EUR_AF=0.5507;SAS_AF=0.4785;AA=G|||;VT=SNP
2	198085837	rs12693814	T	C	100	PASS	AC=3987;AF=0.796126;AN=5008;NS=2504;DP=16827;EAS_AF=0.8651;AMR_AF=0.8646;AFR_AF=0.7141;EUR_AF=0.7932;SAS_AF=0.7904;AA=C|||;VT=SNP
2	198086005	rs11685528	T	C	100	PASS	AC=2117;AF=0.422724;AN=5008;NS=2504;DP=17202;EAS_AF=0.6587;AMR_AF=0.5115;AFR_AF=0.0885;EUR_AF=0.4592;SAS_AF=0.5307;AA=T|||;VT=SNP
2	198087711	rs56063204	A	G	100	PASS	AC=1052;AF=0.210064;AN=5008;NS=2504;DP=12271;EAS_AF=0.2063;AMR_AF=0.2536;AFR_AF=0.2095;EUR_AF=0.2147;SAS_AF=0.1789;AA=A|||;VT=SNP
2	198087907	rs1881401	G	A	100	PASS	AC=2815;AF=0.562101;AN=5008;NS=2504;DP=17606;EAS_AF=0.372;AMR_AF=0.4971;AFR_AF=0.8245;EUR_AF=0.5408;SAS_AF=0.4714;AA=A|||;VT=SNP
2	198088063	rs1881400	G	A	100	PASS	AC=2936;AF=0.586262;AN=5008;NS=2504;DP=17120;EAS_AF=0.371;AMR_AF=0.5058;AFR_AF=0.9123;EUR_AF=0.5408;SAS_AF=0.4714;AA=A|||;VT=SNP
2	198088391	rs79548072	A	C	100	PASS	AC=190;AF=0.0379393;AN=5008;NS=2504;DP=18703;EAS_AF=0.0248;AMR_AF=0.0519;AFR_AF=0.0061;EUR_AF=0.0298;SAS_AF=0.093;AA=A|||;VT=SNP
2	198089908	rs78185335	T	G	100	PASS	AC=183;AF=0.0365415;AN=5008;NS=2504;DP=18895;EAS_AF=0.0248;AMR_AF=0.0519;AFR_AF=0.0008;EUR_AF=0.0298;SAS_AF=0.093;AA=T|||;VT=SNP
2	198090099	rs2712874	G	A	100	PASS	AC=1049;AF=0.209465;AN=5008;NS=2504;DP=19193;EAS_AF=0.1498;AMR_AF=0.1412;AFR_AF=0.2784;EUR_AF=0.2167;SAS_AF=0.2188;AA=G|||;VT=SNP
2	198090655	rs6744133	C	T	100	PASS	AC=1035;AF=0.206669;AN=5008;NS=2504;DP=17008;EAS_AF=0.2063;AMR_AF=0.2522;AFR_AF=0.1967;EUR_AF=0.2157;SAS_AF=0.1789;AA=C|||;VT=SNP
2	198090919	rs2697237	A	G	100	PASS	AC=1090;AF=0.217652;AN=5008;NS=2504;DP=16506;EAS_AF=0.1657;AMR_AF=0.1585;AFR_AF=0.2882;EUR_AF=0.2167;SAS_AF=0.2188;AA=A|||;VT=SNP
2	198091132	rs6726473	G	A	100	PASS	AC=1035;AF=0.206669;AN=5008;NS=2504;DP=18622;EAS_AF=0.2063;AMR_AF=0.2522;AFR_AF=0.1967;EUR_AF=0.2157;SAS_AF=0.1789;AA=G|||;VT=SNP
2	198091254	rs2712871	G	A	100	PASS	AC=1069;AF=0.213458;AN=5008;NS=2504;DP=17490;EAS_AF=0.1577;AMR_AF=0.1585;AFR_AF=0.2784;EUR_AF=0.2167;SAS_AF=0.2188;AA=G|||;VT=SNP
2	198091866	rs2049680	C	T	100	PASS	AC=1035;AF=0.206669;AN=5008;NS=2504;DP=20273;EAS_AF=0.2063;AMR_AF=0.2522;AFR_AF=0.1967;EUR_AF=0.2157;SAS_AF=0.1789;AA=C|||;VT=SNP
2	198092854	rs2697319	A	G	100	PASS	AC=1062;AF=0.212061;AN=5008;NS=2504;DP=17956;EAS_AF=0.1498;AMR_AF=0.1412;AFR_AF=0.2882;EUR_AF=0.2167;SAS_AF=0.2188;AA=A|||;VT=SNP
2	198092910	rs2697318	A	C	100	PASS	AC=1063;AF=0.21226;AN=5008;NS=2504;DP=19210;EAS_AF=0.1498;AMR_AF=0.1412;AFR_AF=0.289;EUR_AF=0.2167;SAS_AF=0.2188;AA=A|||;VT=SNP
2	198093346	rs16863455	C	G	100	PASS	AC=718;AF=0.143371;AN=5008;NS=2504;DP=19527;EAS_AF=0.1925;AMR_AF=0.2392;AFR_AF=0.0303;EUR_AF=0.2147;SAS_AF=0.1043;AA=C|||;VT=SNP
2	198093627	rs2697313	T	C	100	PASS	AC=2928;AF=0.584665;AN=5008;NS=2504;DP=20225;EAS_AF=0.3552;AMR_AF=0.4928;AFR_AF=0.9123;EUR_AF=0.5507;SAS_AF=0.4785;AA=C|||;VT=SNP
2	198093628	rs2712905	G	A	100	PASS	AC=1035;AF=0.206669;AN=5008;NS=2504;DP=20218;EAS_AF=0.1339;AMR_AF=0.1412;AFR_AF=0.2784;EUR_AF=0.2177;SAS_AF=0.2198;AA=G|||;VT=SNP
2	198093900	rs2252542	C	T	100	PASS	AC=2738;AF=0.546725;AN=5008;NS=2504;DP=21221;EAS_AF=0.3413;AMR_AF=0.4784;AFR_AF=0.8011;EUR_AF=0.5408;SAS_AF=0.4693;AA=T|||;VT=SNP
2	198094771	rs17390362	C	T	100	PASS	AC=1783;AF=0.35603;AN=5008;NS=2504;DP=21552;EAS_AF=0.6012;AMR_AF=0.4352;AFR_AF=0.0265;EUR_AF=0.4195;SAS_AF=0.4274;AA=C|||;VT=SNP
2	198095767	rs4435471	G	A	100	PASS	AC=1046;AF=0.208866;AN=5008;NS=2504;DP=18936;EAS_AF=0.1468;AMR_AF=0.1412;AFR_AF=0.2784;EUR_AF=0.2167;SAS_AF=0.2188;AA=G|||;VT=SNP
2	198095987	rs7568476	A	T	100	PASS	AC=1173;AF=0.234225;AN=5008;NS=2504;DP=16812;EAS_AF=0.2073;AMR_AF=0.2622;AFR_AF=0.295;EUR_AF=0.2157;SAS_AF=0.1789;AA=A|||;VT=SNP
2	198096156	rs116803931	A	T	100	PASS	AC=182;AF=0.0363419;AN=5008;NS=2504;DP=18704;EAS_AF=0.0248;AMR_AF=0.0519;AFR_AF=0.0008;EUR_AF=0.0288;SAS_AF=0.093;AA=A|||;VT=SNP
2	198096603	rs13423442	A	G	100	PASS	AC=1088;AF=0.217252;AN=5008;NS=2504;DP=23495;EAS_AF=0.2073;AMR_AF=0.255;AFR_AF=0.2345;EUR_AF=0.2157;SAS_AF=0.1789;AA=A|||;VT=SNP
2	198096952	rs7559692	T	C	100	PASS	AC=1088;AF=0.217252;AN=5008;NS=2504;DP=20813;EAS_AF=0.2073;AMR_AF=0.255;AFR_AF=0.2345;EUR_AF=0.2157;SAS_AF=0.1789;AA=T|||;VT=SNP
2	198096987	rs7598988	G	C	100	PASS	AC=1087;AF=0.217053;AN=5008;NS=2504;DP=18327;EAS_AF=0.2073;AMR_AF=0.255;AFR_AF=0.2337;EUR_AF=0.2157;SAS_AF=0.1789;AA=G|||;VT=SNP
2	198097363	rs7560201	T	C	100	PASS	AC=1176;AF=0.234824;AN=5008;NS=2504;DP=18905;EAS_AF=0.2073;AMR_AF=0.2622;AFR_AF=0.2973;EUR_AF=0.2157;SAS_AF=0.1789;AA=T|||;VT=SNP
2	198098097	rs141038917	C	T	100	PASS	AC=183;AF=0.0365415;AN=5008;NS=2504;DP=14569;EAS_AF=0.0248;AMR_AF=0.0519;AFR_AF=0.0008;EUR_AF=0.0298;SAS_AF=0.093;AA=C|||;VT=SNP
2	198098196	rs7602870	G	A	100	PASS	AC=1055;AF=0.210663;AN=5008;NS=2504;DP=15658;EAS_AF=0.2073;AMR_AF=0.2536;AFR_AF=0.2103;EUR_AF=0.2157;SAS_AF=0.1789;AA=G|||;VT=SNP
2	198099625	rs13409147	G	A	100	PASS	AC=1036;AF=0.206869;AN=5008;NS=2504;DP=19945;EAS_AF=0.2073;AMR_AF=0.2522;AFR_AF=0.1967;EUR_AF=0.2157;SAS_AF=0.1789;AA=G|||;VT=SNP
2	198100208	rs7557386	C	T	100	PASS	AC=780;AF=0.155751;AN=5008;NS=2504;DP=13145;EAS_AF=0.1944;AMR_AF=0.2392;AFR_AF=0.0749;EUR_AF=0.2147;SAS_AF=0.1053;AA=c|||;VT=SNP
2	198100459	rs2376294	A	G	100	PASS	AC=1036;AF=0.206869;AN=5008;NS=2504;DP=14438;EAS_AF=0.2073;AMR_AF=0.2522;AFR_AF=0.1967;EUR_AF=0.2157;SAS_AF=0.1789;AA=a|||;VT=SNP
2	198101834	rs12162325	C	T	100	PASS	AC=1783;AF=0.35603;AN=5008;NS=2504;DP=18483;EAS_AF=0.6022;AMR_AF=0.4337;AFR_AF=0.0265;EUR_AF=0.4195;SAS_AF=0.4274;AA=C|||;VT=SNP
2	198103817	rs7604929	C	T	100	PASS	AC=1055;AF=0.210663;AN=5008;NS=2504;DP=19695;EAS_AF=0.2073;AMR_AF=0.2536;AFR_AF=0.2118;EUR_AF=0.2137;SAS_AF=0.1789;AA=C|||;VT=SNP
2	198104361	rs7422256	A	G	100	PASS	AC=1817;AF=0.362819;AN=5008;NS=2504;DP=21141;EAS_AF=0.6181;AMR_AF=0.4524;AFR_AF=0.0272;EUR_AF=0.4215;SAS_AF=0.4294;AA=A|||;VT=SNP
2	198104737	rs3929618	A	G	100	PASS	AC=1070;AF=0.213658;AN=5008;NS=2504;DP=15591;EAS_AF=0.2073;AMR_AF=0.2536;AFR_AF=0.2224;EUR_AF=0.2137;SAS_AF=0.18;AA=A|||;VT=SNP
2	198105912	rs10204429	T	A	100	PASS	AC=810;AF=0.161741;AN=5008;NS=2504;DP=18301;EAS_AF=0.1944;AMR_AF=0.2406;AFR_AF=0.0976;EUR_AF=0.2127;SAS_AF=0.1063;AA=T|||;VT=SNP
2	198106007	rs4850775	G	A	100	PASS	AC=1789;AF=0.357228;AN=5008;NS=2504;DP=18724;EAS_AF=0.6022;AMR_AF=0.4352;AFR_AF=0.0265;EUR_AF=0.4215;SAS_AF=0.4305;AA=G|||;VT=SNP
2	198106655	rs13389576	A	G	100	PASS	AC=1071;AF=0.213858;AN=5008;NS=2504;DP=13852;EAS_AF=0.2073;AMR_AF=0.2536;AFR_AF=0.2231;EUR_AF=0.2137;SAS_AF=0.18;AA=A|||;VT=SNP
2	198106829	rs2091542	T	C	100	PASS	AC=1090;AF=0.217652;AN=5008;NS=2504;DP=13410;EAS_AF=0.1657;AMR_AF=0.1585;AFR_AF=0.2874;EUR_AF=0.2167;SAS_AF=0.2198;AA=T|||;VT=SNP
2	198108977	rs2712885	G	A	100	PASS	AC=1044;AF=0.208466;AN=5008;NS=2504;DP=20865;EAS_AF=0.1319;AMR_AF=0.1412;AFR_AF=0.2897;EUR_AF=0.2167;SAS_AF=0.2168;AA=G|||;VT=SNP
2	198109002	rs72928744	T	C	100	PASS	AC=718;AF=0.143371;AN=5008;NS=2504;DP=21407;EAS_AF=0.1944;AMR_AF=0.2392;AFR_AF=0.0303;EUR_AF=0.2117;SAS_AF=0.1053;AA=T|||;VT=SNP
2	198110068	rs10755015	C	G	100	PASS	AC=1842;AF=0.367812;AN=5008;NS=2504;DP=20087;EAS_AF=0.6181;AMR_AF=0.4553;AFR_AF=0.0272;EUR_AF=0.4254;SAS_AF=0.4489;AA=C|||;VT=SNP
2	198110121	rs4850420	G	A	100	PASS	AC=2322;AF=0.463658;AN=5008;NS=2504;DP=18880;EAS_AF=0.6448;AMR_AF=0.5303;AFR_AF=0.2579;EUR_AF=0.4543;SAS_AF=0.5174;AA=T|||;VT=SNP
2	198110130	rs140850486	T	G	100	PASS	AC=170;AF=0.0339457;AN=5008;NS=2504;DP=18915;EAS_AF=0.0258;AMR_AF=0.0519;AFR_AF=0.0008;EUR_AF=0.0298;SAS_AF=0.0787;AA=T|||;VT=SNP
2	198110332	rs2712886	C	T	100	PASS	AC=1448;AF=0.289137;AN=5008;NS=2504;DP=18066;EAS_AF=0.0933;AMR_AF=0.2176;AFR_AF=0.4138;EUR_AF=0.3509;SAS_AF=0.3098;AA=T|||;VT=SNP
2	198110391	rs2697293	A	G	100	PASS	AC=1337;AF=0.266973;AN=5008;NS=2504;DP=18809;EAS_AF=0.2609;AMR_AF=0.2522;AFR_AF=0.3381;EUR_AF=0.2157;SAS_AF=0.2403;AA=A|||;VT=SNP
2	198111256	rs2697292	T	G	100	PASS	AC=2130;AF=0.425319;AN=5008;NS=2504;DP=15776;EAS_AF=0.128;AMR_AF=0.2839;AFR_AF=0.8071;EUR_AF=0.3519;SAS_AF=0.3916;AA=T|||;VT=SNP
2	198111312	rs2697291	A	G	100	PASS	AC=1206;AF=0.240815;AN=5008;NS=2504;DP=18696;EAS_AF=0.128;AMR_AF=0.1729;AFR_AF=0.323;EUR_AF=0.2316;SAS_AF=0.3037;AA=A|||;VT=SNP
2	198111673	rs6434920	C	G	100	PASS	AC=1813;AF=0.362021;AN=5008;NS=2504;DP=20757;EAS_AF=0.6538;AMR_AF=0.4193;AFR_AF=0.031;EUR_AF=0.3837;SAS_AF=0.4458;AA=C|||;VT=SNP
2	198111693	rs2712887	A	C	100	PASS	AC=1412;AF=0.281949;AN=5008;NS=2504;DP=21153;EAS_AF=0.128;AMR_AF=0.1931;AFR_AF=0.4561;EUR_AF=0.2435;SAS_AF=0.3078;AA=A|||;VT=SNP
2	198111694	rs2712888	T	C	100	PASS	AC=1413;AF=0.282149;AN=5008;NS=2504;DP=21137;EAS_AF=0.128;AMR_AF=0.1931;AFR_AF=0.4561;EUR_AF=0.2445;SAS_AF=0.3078;AA=C|||;VT=SNP
2	198113157	rs2697290	A	G	100	PASS	AC=1668;AF=0.333067;AN=5008;NS=2504;DP=12532;EAS_AF=0.1766;AMR_AF=0.3444;AFR_AF=0.4629;EUR_AF=0.2644;SAS_AF=0.3814;AA=G|||;VT=SNP
2	198120197	rs6434921	G	A	100	PASS	AC=1834;AF=0.366214;AN=5008;NS=2504;DP=21143;EAS_AF=0.6409;AMR_AF=0.4323;AFR_AF=0.0318;EUR_AF=0.4036;SAS_AF=0.4499;AA=g|||;VT=SNP
2	198121206	rs2712890	T	A	100	PASS	AC=1162;AF=0.232029;AN=5008;NS=2504;DP=20049;EAS_AF=0.128;AMR_AF=0.1571;AFR_AF=0.3124;EUR_AF=0.2227;SAS_AF=0.2935;AA=T|||;VT=SNP
2	198121690	rs2712891	G	T	100	PASS	AC=1161;AF=0.231829;AN=5008;NS=2504;DP=18586;EAS_AF=0.128;AMR_AF=0.1571;AFR_AF=0.3116;EUR_AF=0.2227;SAS_AF=0.2935;AA=G|||;VT=SNP
2	198122161	rs16863690	T	C	100	PASS	AC=264;AF=0.0527157;AN=5008;NS=2504;DP=13847;EAS_AF=0.0486;AMR_AF=0.1599;AFR_AF=0.0015;EUR_AF=0.0318;SAS_AF=0.0716;AA=T|||;VT=SNP
2	198122249	rs2712893	G	C	100	PASS	AC=1918;AF=0.382987;AN=5008;NS=2504;DP=13936;EAS_AF=0.1915;AMR_AF=0.3948;AFR_AF=0.466;EUR_AF=0.3887;SAS_AF=0.454;AA=C|||;VT=SNP
2	198122319	rs2712894	A	G	100	PASS	AC=1505;AF=0.300519;AN=5008;NS=2504;DP=15224;EAS_AF=0.1915;AMR_AF=0.3199;AFR_AF=0.3442;EUR_AF=0.2704;SAS_AF=0.3712;AA=G|||;VT=SNP
2	198122357	rs114279581	G	A	100	PASS	AC=289;AF=0.0577077;AN=5008;NS=2504;DP=16160;EAS_AF=0.0486;AMR_AF=0.1599;AFR_AF=0.0053;EUR_AF=0.0477;SAS_AF=0.0757;AA=A|||;VT=SNP
2	198122900	rs2697287	T	C	100	PASS	AC=4257;AF=0.85004;AN=5008;NS=2504;DP=13955;EAS_AF=0.8323;AMR_AF=0.8631;AFR_AF=0.8548;EUR_AF=0.7942;SAS_AF=0.91;AA=C|||;VT=SNP
2	198124451	rs1547590	C	G	100	PASS	AC=263;AF=0.052516;AN=5008;NS=2504;DP=18372;EAS_AF=0.0486;AMR_AF=0.1585;AFR_AF=0.0015;EUR_AF=0.0318;SAS_AF=0.0716;AA=C|||;VT=SNP
2	198126163	rs1976965	A	C	100	PASS	AC=4237;AF=0.846046;AN=5008;NS=2504;DP=13110;EAS_AF=0.8333;AMR_AF=0.8617;AFR_AF=0.8396;EUR_AF=0.7942;SAS_AF=0.91;AA=C|||;VT=SNP
2	198126535	rs1569126	A	T	100	PASS	AC=3831;AF=0.764976;AN=5008;NS=2504;DP=17777;EAS_AF=0.7847;AMR_AF=0.6916;AFR_AF=0.7466;EUR_AF=0.7465;SAS_AF=0.8405;AA=T|||;VT=SNP
2	198126737	rs2697286	G	A	100	PASS	AC=4243;AF=0.847244;AN=5008;NS=2504;DP=19844;EAS_AF=0.8333;AMR_AF=0.8617;AFR_AF=0.8396;EUR_AF=0.7942;SAS_AF=0.9162;AA=A|||;VT=SNP
2	198126797	rs2712873	A	G	100	PASS	AC=4243;AF=0.847244;AN=5008;NS=2504;DP=18937;EAS_AF=0.8333;AMR_AF=0.8617;AFR_AF=0.8396;EUR_AF=0.7942;SAS_AF=0.9162;AA=A|||;VT=SNP
2	198126979	rs12468436	C	T	100	PASS	AC=263;AF=0.052516;AN=5008;NS=2504;DP=16582;EAS_AF=0.0486;AMR_AF=0.1585;AFR_AF=0.0015;EUR_AF=0.0318;SAS_AF=0.0716;AA=C|||;VT=SNP
2	198127129	rs2697285	G	A	100	PASS	AC=4243;AF=0.847244;AN=5008;NS=2504;DP=16561;EAS_AF=0.8333;AMR_AF=0.8617;AFR_AF=0.8396;EUR_AF=0.7942;SAS_AF=0.9162;AA=A|||;VT=SNP
2	198127399	rs2178202	G	A	100	PASS	AC=4243;AF=0.847244;AN=5008;NS=2504;DP=18406;EAS_AF=0.8333;AMR_AF=0.8617;AFR_AF=0.8396;EUR_AF=0.7942;SAS_AF=0.9162;AA=G|||;VT=SNP
2	198127739	rs2178201	T	C	100	PASS	AC=4001;AF=0.798922;AN=5008;NS=2504;DP=21378;EAS_AF=0.7847;AMR_AF=0.7032;AFR_AF=0.854;EUR_AF=0.7624;SAS_AF=0.8446;AA=T|||;VT=SNP
2	198127968	rs2697282	T	C	100	PASS	AC=4255;AF=0.849641;AN=5008;NS=2504;DP=19893;EAS_AF=0.8333;AMR_AF=0.8602;AFR_AF=0.8495;EUR_AF=0.7942;SAS_AF=0.9162;AA=C|||;VT=SNP
2	198128280	rs16863762	A	G	100	PASS	AC=263;AF=0.052516;AN=5008;NS=2504;DP=17816;EAS_AF=0.0486;AMR_AF=0.1585;AFR_AF=0.0015;EUR_AF=0.0318;SAS_AF=0.0716;AA=A|||;VT=SNP
2	198128642	rs2697280	C	T	100	PASS	AC=4256;AF=0.84984;AN=5008;NS=2504;DP=18631;EAS_AF=0.8333;AMR_AF=0.8602;AFR_AF=0.8502;EUR_AF=0.7942;SAS_AF=0.9162;AA=T|||;VT=SNP
2	198128702	rs78048041	G	A	100	PASS	AC=264;AF=0.0527157;AN=5008;NS=2504;DP=17589;EAS_AF=0.0486;AMR_AF=0.1585;AFR_AF=0.0015;EUR_AF=0.0328;SAS_AF=0.0716;AA=G|||;VT=SNP
2	198128741	rs117341830	G	C	100	PASS	AC=263;AF=0.052516;AN=5008;NS=2504;DP=18578;EAS_AF=0.0486;AMR_AF=0.1585;AFR_AF=0.0015;EUR_AF=0.0318;SAS_AF=0.0716;AA=G|||;VT=SNP
2	198128777	rs2697279	G	A	100	PASS	AC=1177;AF=0.235024;AN=5008;NS=2504;DP=18873;EAS_AF=0.1429;AMR_AF=0.1571;AFR_AF=0.3109;EUR_AF=0.2227;SAS_AF=0.2955;AA=G|||;VT=SNP
2	198128894	rs2697278	T	C	100	PASS	AC=4255;AF=0.849641;AN=5008;NS=2504;DP=19850;EAS_AF=0.8333;AMR_AF=0.8602;AFR_AF=0.8495;EUR_AF=0.7942;SAS_AF=0.9162;AA=T|||;VT=SNP
2	198129143	rs2697277	T	A	100	PASS	AC=753;AF=0.150359;AN=5008;NS=2504;DP=21216;EAS_AF=0.1667;AMR_AF=0.1398;AFR_AF=0.1505;EUR_AF=0.2058;SAS_AF=0.0838;AA=T|||;VT=SNP
2	198129160	rs2712870	T	C	100	PASS	AC=753;AF=0.150359;AN=5008;NS=2504;DP=21557;EAS_AF=0.1667;AMR_AF=0.1398;AFR_AF=0.1505;EUR_AF=0.2058;SAS_AF=0.0838;AA=C|||;VT=SNP
2	198129202	rs2564394	G	T	100	PASS	AC=1015;AF=0.202676;AN=5008;NS=2504;DP=22050;EAS_AF=0.2153;AMR_AF=0.2968;AFR_AF=0.152;EUR_AF=0.2376;SAS_AF=0.1554;AA=T|||;VT=SNP
2	198129619	rs962697	C	A	100	PASS	AC=752;AF=0.15016;AN=5008;NS=2504;DP=18493;EAS_AF=0.1677;AMR_AF=0.1369;AFR_AF=0.1505;EUR_AF=0.2058;SAS_AF=0.0838;AA=C|||;VT=SNP
2	198130354	rs2697276	A	G	100	PASS	AC=775;AF=0.154752;AN=5008;NS=2504;DP=19257;EAS_AF=0.1667;AMR_AF=0.1383;AFR_AF=0.1679;EUR_AF=0.2058;SAS_AF=0.0838;AA=G|||;VT=SNP
2	198130582	rs2697275	T	C	100	PASS	AC=775;AF=0.154752;AN=5008;NS=2504;DP=18999;EAS_AF=0.1667;AMR_AF=0.1383;AFR_AF=0.1679;EUR_AF=0.2058;SAS_AF=0.0838;AA=T|||;VT=SNP
2	198131097	rs2564393	G	C	100	PASS	AC=753;AF=0.150359;AN=5008;NS=2504;DP=19615;EAS_AF=0.1667;AMR_AF=0.1383;AFR_AF=0.1513;EUR_AF=0.2058;SAS_AF=0.0838;AA=G|||;VT=SNP
2	198131685	rs2697274	A	G	100	PASS	AC=774;AF=0.154553;AN=5008;NS=2504;DP=18562;EAS_AF=0.1667;AMR_AF=0.1369;AFR_AF=0.1679;EUR_AF=0.2058;SAS_AF=0.0838;AA=A|||;VT=SNP
2	198131760	rs1830286	C	T	100	PASS	AC=1016;AF=0.202875;AN=5008;NS=2504;DP=9157;EAS_AF=0.2153;AMR_AF=0.2968;AFR_AF=0.1528;EUR_AF=0.2376;SAS_AF=0.1554;AA=c|||;VT=SNP
2	198132451	rs4850776	G	A	100	PASS	AC=1819;AF=0.363219;AN=5008;NS=2504;DP=22253;EAS_AF=0.6409;AMR_AF=0.4265;AFR_AF=0.0318;EUR_AF=0.3926;SAS_AF=0.4499;AA=G|||;VT=SNP
2	198132524	rs4850777	G	A	100	PASS	AC=1820;AF=0.363419;AN=5008;NS=2504;DP=21142;EAS_AF=0.6409;AMR_AF=0.4265;AFR_AF=0.0318;EUR_AF=0.3936;SAS_AF=0.4499;AA=G|||;VT=SNP
2	198132572	rs12621811	A	G	100	PASS	AC=264;AF=0.0527157;AN=5008;NS=2504;DP=21519;EAS_AF=0.0486;AMR_AF=0.1599;AFR_AF=0.0015;EUR_AF=0.0318;SAS_AF=0.0716;AA=A|||;VT=SNP
2	198132601	rs1318141	T	G	100	PASS	AC=3810;AF=0.760783;AN=5008;NS=2504;DP=21558;EAS_AF=0.8562;AMR_AF=0.8372;AFR_AF=0.6891;EUR_AF=0.7674;SAS_AF=0.6984;AA=G|||;VT=SNP
2	198133034	rs4850778	A	G	100	PASS	AC=1808;AF=0.361022;AN=5008;NS=2504;DP=22307;EAS_AF=0.6409;AMR_AF=0.4236;AFR_AF=0.0242;EUR_AF=0.3936;SAS_AF=0.4499;AA=A|||;VT=SNP
2	198133408	rs1109476	C	G	100	PASS	AC=784;AF=0.15655;AN=5008;NS=2504;DP=19525;EAS_AF=0.1726;AMR_AF=0.1369;AFR_AF=0.1702;EUR_AF=0.2058;SAS_AF=0.0849;AA=G|||;VT=SNP
2	198133583	rs1109475	T	A	100	PASS	AC=765;AF=0.152756;AN=5008;NS=2504;DP=19818;EAS_AF=0.1667;AMR_AF=0.1354;AFR_AF=0.1619;EUR_AF=0.2058;SAS_AF=0.0838;AA=t|||;VT=SNP
2	198133771	rs149752427	A	C	100	PASS	AC=264;AF=0.0527157;AN=5008;NS=2504;DP=18453;EAS_AF=0.0486;AMR_AF=0.1599;AFR_AF=0.0015;EUR_AF=0.0318;SAS_AF=0.0716;AA=A|||;VT=SNP
2	198134059	rs12617121	G	A	100	PASS	AC=1814;AF=0.36222;AN=5008;NS=2504;DP=18553;EAS_AF=0.6399;AMR_AF=0.4265;AFR_AF=0.0318;EUR_AF=0.3946;SAS_AF=0.4438;AA=G|||;VT=SNP
2	198134188	rs4850779	G	A	100	PASS	AC=1812;AF=0.361821;AN=5008;NS=2504;DP=20819;EAS_AF=0.6409;AMR_AF=0.4265;AFR_AF=0.0318;EUR_AF=0.3936;SAS_AF=0.4417;AA=G|||;VT=SNP
2	198134535	rs4850780	G	A	100	PASS	AC=1889;AF=0.377196;AN=5008;NS=2504;DP=20555;EAS_AF=0.6399;AMR_AF=0.428;AFR_AF=0.0885;EUR_AF=0.3936;SAS_AF=0.4438;AA=G|||;VT=SNP
2	198135144	rs2564391	C	T	100	PASS	AC=3820;AF=0.76278;AN=5008;NS=2504;DP=20730;EAS_AF=0.871;AMR_AF=0.8372;AFR_AF=0.6884;EUR_AF=0.7664;SAS_AF=0.6953;AA=T|||;VT=SNP
2	198135170	rs12471669	C	A	100	PASS	AC=264;AF=0.0527157;AN=5008;NS=2504;DP=20429;EAS_AF=0.0486;AMR_AF=0.1599;AFR_AF=0.0015;EUR_AF=0.0318;SAS_AF=0.0716;AA=C|||;VT=SNP
2	198135412	rs2712867	T	C	100	PASS	AC=737;AF=0.147165;AN=5008;NS=2504;DP=19383;EAS_AF=0.1667;AMR_AF=0.1369;AFR_AF=0.1392;EUR_AF=0.2058;SAS_AF=0.0849;AA=T|||;VT=SNP
2	198136214	rs76041634	A	C	100	PASS	AC=267;AF=0.0533147;AN=5008;NS=2504;DP=20731;EAS_AF=0.0486;AMR_AF=0.1643;AFR_AF=0.0015;EUR_AF=0.0318;SAS_AF=0.0716;AA=A|||;VT=SNP
2	198136382	rs10192338	C	T	100	PASS	AC=3787;AF=0.75619;AN=5008;NS=2504;DP=18928;EAS_AF=0.8562;AMR_AF=0.8372;AFR_AF=0.6762;EUR_AF=0.7664;SAS_AF=0.6933;AA=T|||;VT=SNP
2	198136642	rs13027001	T	C	100	PASS	AC=1834;AF=0.366214;AN=5008;NS=2504;DP=18922;EAS_AF=0.6558;AMR_AF=0.4251;AFR_AF=0.034;EUR_AF=0.3936;SAS_AF=0.4468;AA=T|||;VT=SNP
2	198136650	rs77704283	G	A	100	PASS	AC=264;AF=0.0527157;AN=5008;NS=2504;DP=19009;EAS_AF=0.0486;AMR_AF=0.1599;AFR_AF=0.0015;EUR_AF=0.0318;SAS_AF=0.0716;AA=G|||;VT=SNP
2	198136875	rs35870159	T	C	100	PASS	AC=1163;AF=0.232228;AN=5008;NS=2504;DP=17845;EAS_AF=0.0486;AMR_AF=0.2752;AFR_AF=0.4637;EUR_AF=0.1521;SAS_AF=0.1605;AA=C|||;VT=SNP
2	198137248	rs13390077	A	C	100	PASS	AC=738;AF=0.147364;AN=5008;NS=2504;DP=18280;EAS_AF=0.1726;AMR_AF=0.1513;AFR_AF=0.1014;EUR_AF=0.2177;SAS_AF=0.1084;AA=A|||;VT=SNP
2	198138017	rs13393428	A	G	100	PASS	AC=1159;AF=0.23143;AN=5008;NS=2504;DP=18478;EAS_AF=0.2153;AMR_AF=0.317;AFR_AF=0.2186;EUR_AF=0.2495;SAS_AF=0.1861;AA=A|||;VT=SNP
2	198138210	rs117389217	T	C	100	PASS	AC=268;AF=0.0535144;AN=5008;NS=2504;DP=20373;EAS_AF=0.0486;AMR_AF=0.1643;AFR_AF=0.0015;EUR_AF=0.0318;SAS_AF=0.0726;AA=T|||;VT=SNP
2	198138602	rs12621494	C	A	100	PASS	AC=435;AF=0.086861;AN=5008;NS=2504;DP=10746;EAS_AF=0.0486;AMR_AF=0.1729;AFR_AF=0.1172;EUR_AF=0.0328;SAS_AF=0.0798;AA=A|||;VT=SNP
2	198139103	rs2950823	C	T	100	PASS	AC=3869;AF=0.772564;AN=5008;NS=2504;DP=16323;EAS_AF=0.8571;AMR_AF=0.8357;AFR_AF=0.6785;EUR_AF=0.7714;SAS_AF=0.7689;AA=T|||;VT=SNP
2	198139208	rs13385364	T	C	100	PASS	AC=1132;AF=0.226038;AN=5008;NS=2504;DP=18879;EAS_AF=0.2153;AMR_AF=0.317;AFR_AF=0.1997;EUR_AF=0.2475;SAS_AF=0.1861;AA=T|||;VT=SNP
2	198139261	rs13422791	C	T	100	PASS	AC=695;AF=0.138778;AN=5008;NS=2504;DP=19416;EAS_AF=0.1667;AMR_AF=0.1427;AFR_AF=0.0817;EUR_AF=0.2147;SAS_AF=0.1063;AA=C|||;VT=SNP
2	198139633	rs72928790	T	C	100	PASS	AC=1132;AF=0.226038;AN=5008;NS=2504;DP=18153;EAS_AF=0.2153;AMR_AF=0.317;AFR_AF=0.1997;EUR_AF=0.2475;SAS_AF=0.1861;AA=c|||;VT=SNP
2	198140249	rs10205474	C	A	100	PASS	AC=717;AF=0.143171;AN=5008;NS=2504;DP=17094;EAS_AF=0.1667;AMR_AF=0.1427;AFR_AF=0.0983;EUR_AF=0.2147;SAS_AF=0.1063;AA=C|||;VT=SNP
2	198140386	rs2697288	C	T	100	PASS	AC=2272;AF=0.453674;AN=5008;NS=2504;DP=13507;EAS_AF=0.6409;AMR_AF=0.4539;AFR_AF=0.3056;EUR_AF=0.4245;SAS_AF=0.4908;AA=c|||;VT=SNP
2	198140859	rs147911565	C	T	100	PASS	AC=609;AF=0.121605;AN=5008;NS=2504;DP=13212;EAS_AF=0.129;AMR_AF=0.1066;AFR_AF=0.0174;EUR_AF=0.2008;SAS_AF=0.184;AA=C|||;VT=SNP
2	198140953	rs4850783	C	T	100	PASS	AC=2088;AF=0.416933;AN=5008;NS=2504;DP=12496;EAS_AF=0.6419;AMR_AF=0.4409;AFR_AF=0.1997;EUR_AF=0.4076;SAS_AF=0.4714;AA=C|||;VT=SNP
2	198141168	rs75892983	A	T	100	PASS	AC=271;AF=0.0541134;AN=5008;NS=2504;DP=12897;EAS_AF=0.0496;AMR_AF=0.1628;AFR_AF=0.0015;EUR_AF=0.0268;SAS_AF=0.0808;AA=T|||;VT=SNP
2	198141746	rs2564369	C	G	100	PASS	AC=3946;AF=0.787939;AN=5008;NS=2504;DP=14994;EAS_AF=0.8839;AMR_AF=0.8401;AFR_AF=0.6876;EUR_AF=0.7753;SAS_AF=0.8006;AA=G|||;VT=SNP
2	198142210	rs11693873	T	C	100	PASS	AC=2100;AF=0.419329;AN=5008;NS=2504;DP=19201;EAS_AF=0.7054;AMR_AF=0.5648;AFR_AF=0.034;EUR_AF=0.4036;SAS_AF=0.5583;AA=T|||;VT=SNP
2	198142269	rs6706197	T	C	100	PASS	AC=2945;AF=0.588059;AN=5008;NS=2504;DP=20719;EAS_AF=0.7232;AMR_AF=0.6599;AFR_AF=0.4289;EUR_AF=0.5089;SAS_AF=0.6943;AA=C|||;VT=SNP
2	198142743	rs6434924	G	A	100	PASS	AC=3928;AF=0.784345;AN=5008;NS=2504;DP=21834;EAS_AF=0.8829;AMR_AF=0.8357;AFR_AF=0.6823;EUR_AF=0.7694;SAS_AF=0.7996;AA=A|||;VT=SNP
2	198143380	rs4850784	T	C	100	PASS	AC=2745;AF=0.548123;AN=5008;NS=2504;DP=18628;EAS_AF=0.4692;AMR_AF=0.5677;AFR_AF=0.7141;EUR_AF=0.5239;SAS_AF=0.4162;AA=T|||;VT=SNP
2	198143381	rs13392750	A	G	100	PASS	AC=2247;AF=0.448682;AN=5008;NS=2504;DP=18644;EAS_AF=0.5992;AMR_AF=0.4467;AFR_AF=0.1218;EUR_AF=0.5368;SAS_AF=0.6462;AA=A|||;VT=SNP
2	198143511	rs13007653	C	T	100	PASS	AC=1318;AF=0.263179;AN=5008;NS=2504;DP=18874;EAS_AF=0.4167;AMR_AF=0.4352;AFR_AF=0.059;EUR_AF=0.2445;SAS_AF=0.2781;AA=T|||;VT=SNP
2	198143591	rs10931777	C	T	100	PASS	AC=3709;AF=0.740615;AN=5008;NS=2504;DP=18857;EAS_AF=0.7738;AMR_AF=0.7305;AFR_AF=0.7095;EUR_AF=0.663;SAS_AF=0.8354;AA=T|||;VT=SNP
2	198143871	rs6727480	A	G	100	PASS	AC=785;AF=0.156749;AN=5008;NS=2504;DP=20504;EAS_AF=0.1984;AMR_AF=0.1859;AFR_AF=0.1051;EUR_AF=0.2406;SAS_AF=0.0767;AA=A|||;VT=SNP
2	198144002	rs1429411	A	G	100	PASS	AC=1719;AF=0.343251;AN=5008;NS=2504;DP=20818;EAS_AF=0.6062;AMR_AF=0.5317;AFR_AF=0.0303;EUR_AF=0.3698;SAS_AF=0.3344;AA=A|||;VT=SNP
2	198144539	rs4850785	C	T	100	PASS	AC=3252;AF=0.649361;AN=5008;NS=2504;DP=20159;EAS_AF=0.7143;AMR_AF=0.6686;AFR_AF=0.7534;EUR_AF=0.5825;SAS_AF=0.4969;AA=T|||;VT=SNP
2	198144917	rs6760146	C	T	100	PASS	AC=3269;AF=0.652756;AN=5008;NS=2504;DP=19598;EAS_AF=0.7163;AMR_AF=0.67;AFR_AF=0.7428;EUR_AF=0.5954;SAS_AF=0.5123;AA=T|||;VT=SNP
2	198144923	rs6760318	G	A	100	PASS	AC=3268;AF=0.652556;AN=5008;NS=2504;DP=19672;EAS_AF=0.7163;AMR_AF=0.6686;AFR_AF=0.7428;EUR_AF=0.5954;SAS_AF=0.5123;AA=A|||;VT=SNP
2	198145170	rs58850453	C	T	100	PASS	AC=718;AF=0.143371;AN=5008;NS=2504;DP=20619;EAS_AF=0.0317;AMR_AF=0.0648;AFR_AF=0.385;EUR_AF=0.0368;SAS_AF=0.0971;AA=C|||;VT=SNP
2	198146381	rs2043016	C	T	100	PASS	AC=2398;AF=0.478834;AN=5008;NS=2504;DP=19330;EAS_AF=0.5248;AMR_AF=0.464;AFR_AF=0.6422;EUR_AF=0.3191;SAS_AF=0.3855;AA=T|||;VT=SNP
2	198146698	rs7588530	A	C	100	PASS	AC=3486;AF=0.696086;AN=5008;NS=2504;DP=17028;EAS_AF=0.7282;AMR_AF=0.6787;AFR_AF=0.8926;EUR_AF=0.5825;SAS_AF=0.5266;AA=C|||;VT=SNP
2	198148084	rs6730590	T	C	100	PASS	AC=2663;AF=0.531749;AN=5008;NS=2504;DP=16261;EAS_AF=0.7024;AMR_AF=0.6196;AFR_AF=0.3638;EUR_AF=0.5616;SAS_AF=0.4898;AA=C|||;VT=SNP
2	198148109	rs73988422	C	T	100	PASS	AC=656;AF=0.13099;AN=5008;NS=2504;DP=2263;EAS_AF=0.0258;AMR_AF=0.0519;AFR_AF=0.4062;EUR_AF=0.0209;SAS_AF=0.0368;AA=C|||;VT=SNP
2	198148191	rs12618567	A	T	100	PASS	AC=1698;AF=0.339058;AN=5008;NS=2504;DP=14874;EAS_AF=0.4931;AMR_AF=0.4092;AFR_AF=0.2247;EUR_AF=0.2992;SAS_AF=0.3262;AA=A|||;VT=SNP
2	198148371	rs6715690	C	T	100	PASS	AC=2592;AF=0.517572;AN=5008;NS=2504;DP=16328;EAS_AF=0.6964;AMR_AF=0.6182;AFR_AF=0.3321;EUR_AF=0.5626;SAS_AF=0.4663;AA=T|||;VT=SNP
2	198148522	rs6744206	A	G	100	PASS	AC=3133;AF=0.625599;AN=5008;NS=2504;DP=17883;EAS_AF=0.7282;AMR_AF=0.6571;AFR_AF=0.6558;EUR_AF=0.5716;SAS_AF=0.5123;AA=G|||;VT=SNP
2	198148570	rs6715936	C	T	100	PASS	AC=908;AF=0.18131;AN=5008;NS=2504;DP=17383;EAS_AF=0.2034;AMR_AF=0.2075;AFR_AF=0.1188;EUR_AF=0.2634;SAS_AF=0.1401;AA=G|||;VT=SNP
2	198148629	rs12616329	T	C	100	PASS	AC=2591;AF=0.517372;AN=5008;NS=2504;DP=17704;EAS_AF=0.6964;AMR_AF=0.6182;AFR_AF=0.3321;EUR_AF=0.5616;SAS_AF=0.4663;AA=C|||;VT=SNP
2	198148767	rs12619296	A	G	100	PASS	AC=2662;AF=0.53155;AN=5008;NS=2504;DP=20100;EAS_AF=0.7014;AMR_AF=0.6196;AFR_AF=0.3654;EUR_AF=0.5616;SAS_AF=0.4877;AA=G|||;VT=SNP
2	198148922	rs10931778	C	T	100	PASS	AC=3133;AF=0.625599;AN=5008;NS=2504;DP=17961;EAS_AF=0.7282;AMR_AF=0.6571;AFR_AF=0.6558;EUR_AF=0.5716;SAS_AF=0.5123;AA=T|||;VT=SNP
2	198151148	rs12616484	A	G	100	PASS	AC=906;AF=0.180911;AN=5008;NS=2504;DP=13730;EAS_AF=0.2034;AMR_AF=0.2075;AFR_AF=0.1188;EUR_AF=0.2624;SAS_AF=0.1391;AA=G|||;VT=SNP
2	198152657	rs4850424	C	T	100	PASS	AC=3322;AF=0.663339;AN=5008;NS=2504;DP=15976;EAS_AF=0.7292;AMR_AF=0.6715;AFR_AF=0.7716;EUR_AF=0.5825;SAS_AF=0.5266;AA=c|||;VT=SNP
2	198152786	rs4850425	T	C	100	PASS	AC=3487;AF=0.696286;AN=5008;NS=2504;DP=16718;EAS_AF=0.7292;AMR_AF=0.6787;AFR_AF=0.8926;EUR_AF=0.5825;SAS_AF=0.5266;AA=C|||;VT=SNP
2	198153770	rs72930808	A	C	100	PASS	AC=513;AF=0.102436;AN=5008;NS=2504;DP=18564;EAS_AF=0.1081;AMR_AF=0.1225;AFR_AF=0.0061;EUR_AF=0.0676;SAS_AF=0.2485;AA=A|||;VT=SNP
2	198154547	rs1429419	G	A	100	PASS	AC=3148;AF=0.628594;AN=5008;NS=2504;DP=19471;EAS_AF=0.7282;AMR_AF=0.6499;AFR_AF=0.6853;EUR_AF=0.5656;SAS_AF=0.499;AA=A|||;VT=SNP
2	198155170	rs12617117	T	A	100	PASS	AC=1423;AF=0.284145;AN=5008;NS=2504;DP=17025;EAS_AF=0.4931;AMR_AF=0.3818;AFR_AF=0.0348;EUR_AF=0.2942;SAS_AF=0.3262;AA=T|||;VT=SNP
2	198155776	rs10199410	A	T	100	PASS	AC=2517;AF=0.502596;AN=5008;NS=2504;DP=18305;EAS_AF=0.5238;AMR_AF=0.4669;AFR_AF=0.7201;EUR_AF=0.3151;SAS_AF=0.4049;AA=T|||;VT=SNP
2	198156969	rs77117039	G	A	100	PASS	AC=433;AF=0.0864617;AN=5008;NS=2504;DP=21643;EAS_AF=0.0258;AMR_AF=0.0331;AFR_AF=0.264;EUR_AF=0.0099;SAS_AF=0.0256;AA=G|||;VT=SNP
2	198158151	rs1429418	G	C	100	PASS	AC=1473;AF=0.294129;AN=5008;NS=2504;DP=20638;EAS_AF=0.499;AMR_AF=0.3847;AFR_AF=0.0673;EUR_AF=0.2932;SAS_AF=0.3262;AA=G|||;VT=SNP
2	198158171	rs1429417	T	G	100	PASS	AC=2423;AF=0.483826;AN=5008;NS=2504;DP=20620;EAS_AF=0.5258;AMR_AF=0.4582;AFR_AF=0.6664;EUR_AF=0.3151;SAS_AF=0.3855;AA=G|||;VT=SNP
2	198160501	rs1366837	T	C	100	PASS	AC=2500;AF=0.499201;AN=5008;NS=2504;DP=18650;EAS_AF=0.5258;AMR_AF=0.4669;AFR_AF=0.7194;EUR_AF=0.3151;SAS_AF=0.3865;AA=C|||;VT=SNP
2	198161195	rs2195510	A	G	100	PASS	AC=2502;AF=0.499601;AN=5008;NS=2504;DP=19548;EAS_AF=0.5258;AMR_AF=0.4683;AFR_AF=0.7194;EUR_AF=0.3161;SAS_AF=0.3865;AA=G|||;VT=SNP
2	198162003	rs7593063	T	C	100	PASS	AC=631;AF=0.125998;AN=5008;NS=2504;DP=18895;EAS_AF=0.0258;AMR_AF=0.0519;AFR_AF=0.3873;EUR_AF=0.0209;SAS_AF=0.0368;AA=T|||;VT=SNP
2	198162430	rs1429414	G	A	100	PASS	AC=2074;AF=0.414137;AN=5008;NS=2504;DP=17664;EAS_AF=0.5198;AMR_AF=0.4323;AFR_AF=0.4372;EUR_AF=0.3141;SAS_AF=0.364;AA=G|||;VT=SNP
2	198163328	rs6761919	A	G	100	PASS	AC=2501;AF=0.499401;AN=5008;NS=2504;DP=20847;EAS_AF=0.5258;AMR_AF=0.4669;AFR_AF=0.7201;EUR_AF=0.3151;SAS_AF=0.3865;AA=G|||;VT=SNP
2	198163527	rs7422899	G	C	100	PASS	AC=1424;AF=0.284345;AN=5008;NS=2504;DP=16399;EAS_AF=0.494;AMR_AF=0.3818;AFR_AF=0.0348;EUR_AF=0.2932;SAS_AF=0.3272;AA=G|||;VT=SNP
2	198163699	rs2889363	A	G	100	PASS	AC=2388;AF=0.476837;AN=5008;NS=2504;DP=17833;EAS_AF=0.5258;AMR_AF=0.4539;AFR_AF=0.6415;EUR_AF=0.3151;SAS_AF=0.3865;AA=G|||;VT=SNP
2	198164176	rs13030538	G	A	100	PASS	AC=2022;AF=0.403754;AN=5008;NS=2504;DP=19815;EAS_AF=0.5198;AMR_AF=0.428;AFR_AF=0.3994;EUR_AF=0.3141;SAS_AF=0.365;AA=G|||;VT=SNP
2	198164530	rs1896857	A	G	100	PASS	AC=1829;AF=0.365216;AN=5008;NS=2504;DP=10194;EAS_AF=0.5;AMR_AF=0.415;AFR_AF=0.3018;EUR_AF=0.2942;SAS_AF=0.3497;AA=G|||;VT=SNP
2	198165121	rs6741380	G	A	100	PASS	AC=2446;AF=0.488419;AN=5008;NS=2504;DP=20267;EAS_AF=0.5248;AMR_AF=0.4625;AFR_AF=0.68;EUR_AF=0.3161;SAS_AF=0.3875;AA=A|||;VT=SNP
2	198166053	rs34555121	C	T	100	PASS	AC=1421;AF=0.283746;AN=5008;NS=2504;DP=19282;EAS_AF=0.2728;AMR_AF=0.3242;AFR_AF=0.0265;EUR_AF=0.4205;SAS_AF=0.4734;AA=C|||;VT=SNP
2	198166117	rs1346649	C	A	100	PASS	AC=2442;AF=0.48762;AN=5008;NS=2504;DP=18775;EAS_AF=0.5238;AMR_AF=0.4625;AFR_AF=0.68;EUR_AF=0.3151;SAS_AF=0.3855;AA=A|||;VT=SNP
2	198166565	rs919433	G	A	100	PASS	AC=1940;AF=0.38738;AN=5008;NS=2504;DP=18808;EAS_AF=0.4931;AMR_AF=0.4251;AFR_AF=0.3684;EUR_AF=0.3042;SAS_AF=0.363;AA=A|||;VT=SNP
2	198166825	rs10931779	T	C	100	PASS	AC=2538;AF=0.506789;AN=5008;NS=2504;DP=19034;EAS_AF=0.5238;AMR_AF=0.4755;AFR_AF=0.7216;EUR_AF=0.332;SAS_AF=0.4008;AA=C|||;VT=SNP
2	198168403	rs12693815	T	C	100	PASS	AC=1559;AF=0.311302;AN=5008;NS=2504;DP=16154;EAS_AF=0.494;AMR_AF=0.3977;AFR_AF=0.1301;EUR_AF=0.2922;SAS_AF=0.3262;AA=T|||;VT=SNP
2	198168843	rs2195508	G	A	100	PASS	AC=2498;AF=0.498802;AN=5008;NS=2504;DP=15196;EAS_AF=0.5238;AMR_AF=0.4712;AFR_AF=0.6921;EUR_AF=0.332;SAS_AF=0.4029;AA=A|||;VT=SNP
2	198169749	rs979020	T	C	100	PASS	AC=2217;AF=0.442692;AN=5008;NS=2504;DP=21790;EAS_AF=0.5179;AMR_AF=0.4553;AFR_AF=0.5303;EUR_AF=0.3201;SAS_AF=0.364;AA=T|||;VT=SNP
2	198169772	rs4850428	G	A	100	PASS	AC=1548;AF=0.309105;AN=5008;NS=2504;DP=21772;EAS_AF=0.4871;AMR_AF=0.3963;AFR_AF=0.1286;EUR_AF=0.2922;SAS_AF=0.3252;AA=A|||;VT=SNP
2	198170342	rs7582736	A	G	100	PASS	AC=1476;AF=0.294728;AN=5008;NS=2504;DP=14278;EAS_AF=0.4921;AMR_AF=0.3862;AFR_AF=0.0756;EUR_AF=0.2922;SAS_AF=0.3252;AA=A|||;VT=SNP
2	198171005	rs6744072	G	A	100	PASS	AC=526;AF=0.105032;AN=5008;NS=2504;DP=16381;EAS_AF=0.0258;AMR_AF=0.0504;AFR_AF=0.3018;EUR_AF=0.0278;SAS_AF=0.0389;AA=G|||;VT=SNP
2	198171058	rs12618612	G	T	100	PASS	AC=1476;AF=0.294728;AN=5008;NS=2504;DP=16982;EAS_AF=0.4921;AMR_AF=0.3862;AFR_AF=0.0756;EUR_AF=0.2922;SAS_AF=0.3252;AA=G|||;VT=SNP
2	198171098	rs10153881	T	C	100	PASS	AC=1691;AF=0.33766;AN=5008;NS=2504;DP=19200;EAS_AF=0.4921;AMR_AF=0.4049;AFR_AF=0.2284;EUR_AF=0.2922;SAS_AF=0.3252;AA=T|||;VT=SNP
2	198171770	rs61456829	C	T	100	PASS	AC=526;AF=0.105032;AN=5008;NS=2504;DP=20240;EAS_AF=0.0258;AMR_AF=0.0504;AFR_AF=0.3018;EUR_AF=0.0278;SAS_AF=0.0389;AA=C|||;VT=SNP
2	198172148	rs1366836	T	G	100	PASS	AC=2514;AF=0.501997;AN=5008;NS=2504;DP=16555;EAS_AF=0.5238;AMR_AF=0.4726;AFR_AF=0.7027;EUR_AF=0.332;SAS_AF=0.4039;AA=G|||;VT=SNP
2	198172336	rs2195507	T	C	100	PASS	AC=3320;AF=0.662939;AN=5008;NS=2504;DP=17067;EAS_AF=0.7282;AMR_AF=0.6643;AFR_AF=0.7753;EUR_AF=0.5815;SAS_AF=0.5266;AA=C|||;VT=SNP
2	198173536	rs13033821	T	G	100	PASS	AC=1461;AF=0.291733;AN=5008;NS=2504;DP=19806;EAS_AF=0.4931;AMR_AF=0.3862;AFR_AF=0.0628;EUR_AF=0.2922;SAS_AF=0.3262;AA=T|||;VT=SNP
2	198175297	rs10931780	G	C	100	PASS	AC=2568;AF=0.51278;AN=5008;NS=2504;DP=4202;EAS_AF=0.5248;AMR_AF=0.4769;AFR_AF=0.7413;EUR_AF=0.332;SAS_AF=0.4029;AA=C|||;VT=SNP
2	198176766	rs10804081	G	A	100	PASS	AC=663;AF=0.132388;AN=5008;NS=2504;DP=20860;EAS_AF=0.0308;AMR_AF=0.0562;AFR_AF=0.379;EUR_AF=0.0388;SAS_AF=0.0542;AA=G|||;VT=SNP
2	198177974	rs7592511	A	G	100	PASS	AC=2518;AF=0.502796;AN=5008;NS=2504;DP=21755;EAS_AF=0.5278;AMR_AF=0.4726;AFR_AF=0.7027;EUR_AF=0.332;SAS_AF=0.4039;AA=G|||;VT=SNP
2	198178409	rs4850429	G	A	100	PASS	AC=1551;AF=0.309704;AN=5008;NS=2504;DP=22329;EAS_AF=0.4911;AMR_AF=0.3963;AFR_AF=0.1271;EUR_AF=0.2922;SAS_AF=0.3262;AA=g|||;VT=SNP
2	198178608	rs4850786	C	T	100	PASS	AC=1534;AF=0.30631;AN=5008;NS=2504;DP=19056;EAS_AF=0.4911;AMR_AF=0.3948;AFR_AF=0.115;EUR_AF=0.2922;SAS_AF=0.3262;AA=C|||;VT=SNP
2	198178826	rs12469546	T	C	100	PASS	AC=1478;AF=0.295128;AN=5008;NS=2504;DP=20685;EAS_AF=0.4911;AMR_AF=0.3862;AFR_AF=0.0772;EUR_AF=0.2922;SAS_AF=0.3262;AA=T|||;VT=SNP
2	198181443	rs2007031	A	G	100	PASS	AC=2517;AF=0.502596;AN=5008;NS=2504;DP=20298;EAS_AF=0.5278;AMR_AF=0.4726;AFR_AF=0.702;EUR_AF=0.332;SAS_AF=0.4039;AA=G|||;VT=SNP
2	198181750	rs4850787	G	A	100	PASS	AC=1858;AF=0.371006;AN=5008;NS=2504;DP=20218;EAS_AF=0.497;AMR_AF=0.4164;AFR_AF=0.326;EUR_AF=0.2932;SAS_AF=0.3497;AA=A|||;VT=SNP
2	198182334	rs6738721	A	G	100	PASS	AC=3488;AF=0.696486;AN=5008;NS=2504;DP=18418;EAS_AF=0.7351;AMR_AF=0.6729;AFR_AF=0.8911;EUR_AF=0.5815;SAS_AF=0.5286;AA=G|||;VT=SNP
2	198182432	rs6738836	A	G	100	PASS	AC=1532;AF=0.305911;AN=5008;NS=2504;DP=18210;EAS_AF=0.5;AMR_AF=0.3862;AFR_AF=0.0938;EUR_AF=0.2922;SAS_AF=0.3497;AA=A|||;VT=SNP
2	198182796	rs4850430	A	T	100	PASS	AC=1486;AF=0.296725;AN=5008;NS=2504;DP=16910;EAS_AF=0.4931;AMR_AF=0.3847;AFR_AF=0.0825;EUR_AF=0.2922;SAS_AF=0.3262;AA=A|||;VT=SNP
2	198182940	rs4850788	G	A	100	PASS	AC=2570;AF=0.513179;AN=5008;NS=2504;DP=12530;EAS_AF=0.5298;AMR_AF=0.4755;AFR_AF=0.7398;EUR_AF=0.332;SAS_AF=0.4029;AA=A|||;VT=SNP
2	198183191	rs36071109	C	A	100	PASS	AC=1799;AF=0.359225;AN=5008;NS=2504;DP=16205;EAS_AF=0.4673;AMR_AF=0.4092;AFR_AF=0.295;EUR_AF=0.2992;SAS_AF=0.3609;AA=A|||;VT=SNP
2	198183203	rs66462835	A	C	100	PASS	AC=2005;AF=0.400359;AN=5008;NS=2504;DP=17209;EAS_AF=0.5238;AMR_AF=0.4568;AFR_AF=0.2769;EUR_AF=0.4036;SAS_AF=0.3967;AA=C|||;VT=SNP
2	198183439	rs10166569	G	A	100	PASS	AC=1484;AF=0.296326;AN=5008;NS=2504;DP=19405;EAS_AF=0.4911;AMR_AF=0.3847;AFR_AF=0.0825;EUR_AF=0.2922;SAS_AF=0.3262;AA=G|||;VT=SNP
2	198183465	rs2376407	A	G	100	PASS	AC=3484;AF=0.695687;AN=5008;NS=2504;DP=18948;EAS_AF=0.7321;AMR_AF=0.6715;AFR_AF=0.8918;EUR_AF=0.5805;SAS_AF=0.5286;AA=G|||;VT=SNP
2	198183880	rs59580628	G	A	100	PASS	AC=637;AF=0.127196;AN=5008;NS=2504;DP=18535;EAS_AF=0.1944;AMR_AF=0.1758;AFR_AF=0.0393;EUR_AF=0.2018;SAS_AF=0.0654;AA=G|||;VT=SNP
2	198185078	rs6434926	A	T	100	PASS	AC=528;AF=0.105431;AN=5008;NS=2504;DP=19655;EAS_AF=0.0258;AMR_AF=0.0504;AFR_AF=0.298;EUR_AF=0.0318;SAS_AF=0.0419;AA=A|||;VT=SNP
2	198186086	rs7576377	C	A	100	PASS	AC=527;AF=0.105232;AN=5008;NS=2504;DP=19378;EAS_AF=0.0258;AMR_AF=0.0504;AFR_AF=0.2965;EUR_AF=0.0318;SAS_AF=0.0429;AA=C|||;VT=SNP
2	198187164	rs7594237	T	A	100	PASS	AC=1746;AF=0.348642;AN=5008;NS=2504;DP=18869;EAS_AF=0.2341;AMR_AF=0.2738;AFR_AF=0.6369;EUR_AF=0.2952;SAS_AF=0.1851;AA=A|||;VT=SNP
2	198187903	rs1560277	T	C	100	PASS	AC=2030;AF=0.405351;AN=5008;NS=2504;DP=20406;EAS_AF=0.5139;AMR_AF=0.4222;AFR_AF=0.4327;EUR_AF=0.2922;SAS_AF=0.3609;AA=C|||;VT=SNP
2	198188903	rs2059922	C	G	100	PASS	AC=3425;AF=0.683906;AN=5008;NS=2504;DP=20193;EAS_AF=0.7321;AMR_AF=0.67;AFR_AF=0.8502;EUR_AF=0.5785;SAS_AF=0.5276;AA=G|||;VT=SNP
2	198189346	rs13032495	C	T	100	PASS	AC=1922;AF=0.383786;AN=5008;NS=2504;DP=17762;EAS_AF=0.494;AMR_AF=0.4179;AFR_AF=0.3941;EUR_AF=0.2793;SAS_AF=0.3395;AA=T|||;VT=SNP
2	198189616	rs16864451	G	A	100	PASS	AC=969;AF=0.19349;AN=5008;NS=2504;DP=18068;EAS_AF=0.2063;AMR_AF=0.196;AFR_AF=0.2012;EUR_AF=0.2386;SAS_AF=0.1217;AA=G|||;VT=SNP
2	198190332	rs7591766	G	C	100	PASS	AC=970;AF=0.19369;AN=5008;NS=2504;DP=16713;EAS_AF=0.2063;AMR_AF=0.196;AFR_AF=0.202;EUR_AF=0.2386;SAS_AF=0.1217;AA=G|||;VT=SNP
2	198190894	rs1429412	A	G	100	PASS	AC=1870;AF=0.373403;AN=5008;NS=2504;DP=17823;EAS_AF=0.4931;AMR_AF=0.415;AFR_AF=0.3759;EUR_AF=0.2793;SAS_AF=0.3139;AA=A|||;VT=SNP
2	198195965	rs3843857	T	C	100	PASS	AC=1869;AF=0.373203;AN=5008;NS=2504;DP=21951;EAS_AF=0.495;AMR_AF=0.4135;AFR_AF=0.3744;EUR_AF=0.2793;SAS_AF=0.3139;AA=T|||;VT=SNP
2	198196208	rs3895817	A	G	100	PASS	AC=1924;AF=0.384185;AN=5008;NS=2504;DP=20182;EAS_AF=0.496;AMR_AF=0.4164;AFR_AF=0.3949;EUR_AF=0.2793;SAS_AF=0.3395;AA=G|||;VT=SNP
2	198196234	rs787984	G	C	100	PASS	AC=974;AF=0.194489;AN=5008;NS=2504;DP=20127;EAS_AF=0.2063;AMR_AF=0.196;AFR_AF=0.205;EUR_AF=0.2386;SAS_AF=0.1217;AA=G|||;VT=SNP
2	198196424	rs3980095	A	T	100	PASS	AC=1396;AF=0.278754;AN=5008;NS=2504;DP=15776;EAS_AF=0.4901;AMR_AF=0.3746;AFR_AF=0.0416;EUR_AF=0.2783;SAS_AF=0.3139;AA=a|||;VT=SNP
2	198198277	rs2564377	G	C	100	PASS	AC=935;AF=0.186701;AN=5008;NS=2504;DP=15230;EAS_AF=0.2063;AMR_AF=0.196;AFR_AF=0.1755;EUR_AF=0.2386;SAS_AF=0.1217;AA=G|||;VT=SNP
2	198198489	rs7575389	A	G	100	PASS	AC=2140;AF=0.427316;AN=5008;NS=2504;DP=20362;EAS_AF=0.5089;AMR_AF=0.4236;AFR_AF=0.4992;EUR_AF=0.3111;SAS_AF=0.3681;AA=A|||;VT=SNP
2	198198852	rs7578368	A	G	100	PASS	AC=645;AF=0.128794;AN=5008;NS=2504;DP=20026;EAS_AF=0.1954;AMR_AF=0.1758;AFR_AF=0.0393;EUR_AF=0.2068;SAS_AF=0.0675;AA=A|||;VT=SNP
2	198199163	rs7566373	T	C	100	PASS	AC=645;AF=0.128794;AN=5008;NS=2504;DP=19573;EAS_AF=0.1954;AMR_AF=0.1758;AFR_AF=0.0393;EUR_AF=0.2068;SAS_AF=0.0675;AA=T|||;VT=SNP
2	198199297	rs3097385	G	A	100	PASS	AC=3486;AF=0.696086;AN=5008;NS=2504;DP=20659;EAS_AF=0.7321;AMR_AF=0.6729;AFR_AF=0.8949;EUR_AF=0.5785;SAS_AF=0.5276;AA=A|||;VT=SNP
2	198200739	rs12617426	T	A	100	PASS	AC=2192;AF=0.4377;AN=5008;NS=2504;DP=13889;EAS_AF=0.505;AMR_AF=0.4265;AFR_AF=0.5212;EUR_AF=0.3111;SAS_AF=0.3937;AA=A|||;VT=SNP
2	198200802	rs787988	C	T	100	PASS	AC=3114;AF=0.621805;AN=5008;NS=2504;DP=13784;EAS_AF=0.7004;AMR_AF=0.6225;AFR_AF=0.7587;EUR_AF=0.5179;SAS_AF=0.4622;AA=T|||;VT=SNP
2	198201765	rs79805276	T	G	100	PASS	AC=177;AF=0.0353435;AN=5008;NS=2504;DP=20198;EAS_AF=0.0308;AMR_AF=0.0303;AFR_AF=0.0219;EUR_AF=0.0527;SAS_AF=0.044;AA=T|||;VT=SNP
2	198202793	rs2914982	G	C	100	PASS	AC=3483;AF=0.695487;AN=5008;NS=2504;DP=14813;EAS_AF=0.7302;AMR_AF=0.6729;AFR_AF=0.8933;EUR_AF=0.5785;SAS_AF=0.5286;AA=C|||;VT=SNP
2	198204860	rs6759834	C	T	100	PASS	AC=1389;AF=0.277356;AN=5008;NS=2504;DP=23157;EAS_AF=0.4861;AMR_AF=0.3703;AFR_AF=0.0416;EUR_AF=0.2783;SAS_AF=0.3139;AA=C|||;VT=SNP
2	198205840	rs12472355	C	A	100	PASS	AC=2007;AF=0.400759;AN=5008;NS=2504;DP=14445;EAS_AF=0.4861;AMR_AF=0.4107;AFR_AF=0.4864;EUR_AF=0.2803;SAS_AF=0.3139;AA=C|||;VT=SNP
2	198207607	rs6711624	C	G	100	PASS	AC=2014;AF=0.402157;AN=5008;NS=2504;DP=20252;EAS_AF=0.4911;AMR_AF=0.4107;AFR_AF=0.4879;EUR_AF=0.2803;SAS_AF=0.3139;AA=G|||;VT=SNP
2	198208420	rs12693816	T	A	100	PASS	AC=2017;AF=0.402756;AN=5008;NS=2504;DP=18461;EAS_AF=0.4921;AMR_AF=0.4107;AFR_AF=0.4887;EUR_AF=0.2813;SAS_AF=0.3139;AA=T|||;VT=SNP
2	198208664	rs13013049	C	T	100	PASS	AC=1391;AF=0.277756;AN=5008;NS=2504;DP=17613;EAS_AF=0.4871;AMR_AF=0.3703;AFR_AF=0.0416;EUR_AF=0.2793;SAS_AF=0.3139;AA=C|||;VT=SNP
2	198210558	rs7574271	G	C	100	PASS	AC=1391;AF=0.277756;AN=5008;NS=2504;DP=18467;EAS_AF=0.4871;AMR_AF=0.3703;AFR_AF=0.0416;EUR_AF=0.2803;SAS_AF=0.3129;AA=G|||;VT=SNP
2	198211579	rs10931782	G	A	100	PASS	AC=1854;AF=0.370208;AN=5008;NS=2504;DP=20045;EAS_AF=0.4871;AMR_AF=0.4063;AFR_AF=0.3729;EUR_AF=0.2803;SAS_AF=0.3129;AA=G|||;VT=SNP
2	198213720	rs788001	C	T	100	PASS	AC=2843;AF=0.567692;AN=5008;NS=2504;DP=18542;EAS_AF=0.495;AMR_AF=0.5865;AFR_AF=0.4266;EUR_AF=0.7217;SAS_AF=0.6616;AA=C|||;VT=SNP
2	198214183	rs17405525	G	C	100	PASS	AC=1812;AF=0.361821;AN=5008;NS=2504;DP=18825;EAS_AF=0.2887;AMR_AF=0.3746;AFR_AF=0.2042;EUR_AF=0.4791;SAS_AF=0.5204;AA=G|||;VT=SNP
2	198214396	rs55702914	C	G	100	PASS	AC=1829;AF=0.365216;AN=5008;NS=2504;DP=19689;EAS_AF=0.2867;AMR_AF=0.3775;AFR_AF=0.2171;EUR_AF=0.4791;SAS_AF=0.5204;AA=C|||;VT=SNP
2	198215056	rs787999	A	C	100	PASS	AC=3516;AF=0.702077;AN=5008;NS=2504;DP=16007;EAS_AF=0.506;AMR_AF=0.6282;AFR_AF=0.8828;EUR_AF=0.7247;SAS_AF=0.6892;AA=C|||;VT=SNP
2	198215995	rs56234206	T	A	100	PASS	AC=1808;AF=0.361022;AN=5008;NS=2504;DP=21863;EAS_AF=0.2887;AMR_AF=0.3746;AFR_AF=0.2042;EUR_AF=0.4751;SAS_AF=0.5204;AA=T|||;VT=SNP
2	198216092	rs787998	T	C	100	PASS	AC=2857;AF=0.570487;AN=5008;NS=2504;DP=19321;EAS_AF=0.501;AMR_AF=0.5865;AFR_AF=0.4297;EUR_AF=0.7237;SAS_AF=0.6636;AA=T|||;VT=SNP
2	198216271	rs787997	A	G	100	PASS	AC=2856;AF=0.570288;AN=5008;NS=2504;DP=19762;EAS_AF=0.501;AMR_AF=0.5865;AFR_AF=0.4289;EUR_AF=0.7237;SAS_AF=0.6636;AA=A|||;VT=SNP
2	198216805	rs787996	A	G	100	PASS	AC=2899;AF=0.578874;AN=5008;NS=2504;DP=17102;EAS_AF=0.506;AMR_AF=0.5879;AFR_AF=0.4372;EUR_AF=0.7237;SAS_AF=0.6902;AA=G|||;VT=SNP
2	198216853	rs787995	T	G	100	PASS	AC=2845;AF=0.568091;AN=5008;NS=2504;DP=15888;EAS_AF=0.4891;AMR_AF=0.5865;AFR_AF=0.4289;EUR_AF=0.7237;SAS_AF=0.6646;AA=T|||;VT=SNP
2	198219032	rs788004	C	T	100	PASS	AC=2853;AF=0.569688;AN=5008;NS=2504;DP=16939;EAS_AF=0.499;AMR_AF=0.5865;AFR_AF=0.4297;EUR_AF=0.7217;SAS_AF=0.6636;AA=C|||;VT=SNP
2	198219217	rs56116936	C	A	100	PASS	AC=1555;AF=0.310503;AN=5008;NS=2504;DP=22790;EAS_AF=0.2867;AMR_AF=0.3487;AFR_AF=0.0371;EUR_AF=0.4632;SAS_AF=0.5204;AA=C|||;VT=SNP
2	198222548	rs805497	A	T	100	PASS	AC=3516;AF=0.702077;AN=5008;NS=2504;DP=19683;EAS_AF=0.505;AMR_AF=0.6297;AFR_AF=0.882;EUR_AF=0.7266;SAS_AF=0.6881;AA=T|||;VT=SNP
2	198223121	rs787994	T	C	100	PASS	AC=2911;AF=0.58127;AN=5008;NS=2504;DP=21861;EAS_AF=0.505;AMR_AF=0.5893;AFR_AF=0.4448;EUR_AF=0.7266;SAS_AF=0.6892;AA=C|||;VT=SNP
2	198223754	rs61328028	A	G	100	PASS	AC=1819;AF=0.363219;AN=5008;NS=2504;DP=22012;EAS_AF=0.2887;AMR_AF=0.3761;AFR_AF=0.2073;EUR_AF=0.4801;SAS_AF=0.5215;AA=A|||;VT=SNP
2	198228940	rs788015	G	A	100	PASS	AC=811;AF=0.161941;AN=5008;NS=2504;DP=21332;EAS_AF=0.2103;AMR_AF=0.1888;AFR_AF=0.0825;EUR_AF=0.2386;SAS_AF=0.1217;AA=G|||;VT=SNP
2	198228997	rs788014	G	A	100	PASS	AC=2922;AF=0.583466;AN=5008;NS=2504;DP=21949;EAS_AF=0.505;AMR_AF=0.5893;AFR_AF=0.4546;EUR_AF=0.7247;SAS_AF=0.6892;AA=A|||;VT=SNP
2	198229453	rs67735550	G	A	100	PASS	AC=1812;AF=0.361821;AN=5008;NS=2504;DP=21783;EAS_AF=0.2887;AMR_AF=0.3746;AFR_AF=0.2073;EUR_AF=0.4732;SAS_AF=0.5225;AA=G|||;VT=SNP
2	198229856	rs788012	A	T	100	PASS	AC=2924;AF=0.583866;AN=5008;NS=2504;DP=16415;EAS_AF=0.5069;AMR_AF=0.5908;AFR_AF=0.4546;EUR_AF=0.7266;SAS_AF=0.6861;AA=T|||;VT=SNP
2	198230190	rs68062151	C	T	100	PASS	AC=1760;AF=0.351438;AN=5008;NS=2504;DP=17648;EAS_AF=0.2887;AMR_AF=0.3703;AFR_AF=0.2073;EUR_AF=0.4453;SAS_AF=0.501;AA=c|||;VT=SNP
2	198230771	rs788011	A	G	100	PASS	AC=2880;AF=0.57508;AN=5008;NS=2504;DP=16362;EAS_AF=0.5109;AMR_AF=0.5893;AFR_AF=0.4455;EUR_AF=0.7197;SAS_AF=0.6575;AA=A|||;VT=SNP
2	198230949	rs788010	T	C	100	PASS	AC=2922;AF=0.583466;AN=5008;NS=2504;DP=16487;EAS_AF=0.5159;AMR_AF=0.5908;AFR_AF=0.4539;EUR_AF=0.7197;SAS_AF=0.683;AA=C|||;VT=SNP
2	198231218	rs73050839	T	G	100	PASS	AC=1807;AF=0.360823;AN=5008;NS=2504;DP=22155;EAS_AF=0.2887;AMR_AF=0.3775;AFR_AF=0.2065;EUR_AF=0.4702;SAS_AF=0.5194;AA=T|||;VT=SNP
2	198231472	rs788009	T	A	100	PASS	AC=1050;AF=0.209665;AN=5008;NS=2504;DP=17533;EAS_AF=0.2222;AMR_AF=0.2104;AFR_AF=0.2224;EUR_AF=0.2495;SAS_AF=0.138;AA=T|||;VT=SNP
2	198232639	rs788008	C	T	100	PASS	AC=822;AF=0.164137;AN=5008;NS=2504;DP=14277;EAS_AF=0.2212;AMR_AF=0.1888;AFR_AF=0.0832;EUR_AF=0.2406;SAS_AF=0.1186;AA=C|||;VT=SNP
2	198233575	rs2565165	T	G	100	PASS	AC=2922;AF=0.583466;AN=5008;NS=2504;DP=20947;EAS_AF=0.5169;AMR_AF=0.5908;AFR_AF=0.4531;EUR_AF=0.7197;SAS_AF=0.683;AA=G|||;VT=SNP
2	198233676	rs788007	T	G	100	PASS	AC=2915;AF=0.582069;AN=5008;NS=2504;DP=20988;EAS_AF=0.5159;AMR_AF=0.5893;AFR_AF=0.4493;EUR_AF=0.7197;SAS_AF=0.683;AA=G|||;VT=SNP
2	198234061	rs788005	G	A	100	PASS	AC=824;AF=0.164537;AN=5008;NS=2504;DP=18886;EAS_AF=0.2212;AMR_AF=0.1888;AFR_AF=0.0832;EUR_AF=0.2406;SAS_AF=0.1207;AA=G|||;VT=SNP
2	198235374	rs2564380	G	A	100	PASS	AC=2877;AF=0.574481;AN=5008;NS=2504;DP=12522;EAS_AF=0.5089;AMR_AF=0.5893;AFR_AF=0.4433;EUR_AF=0.7197;SAS_AF=0.6595;AA=G|||;VT=SNP
2	198236103	rs2565158	T	A	100	PASS	AC=2918;AF=0.582668;AN=5008;NS=2504;DP=18774;EAS_AF=0.5139;AMR_AF=0.5908;AFR_AF=0.4539;EUR_AF=0.7197;SAS_AF=0.681;AA=g|||;VT=SNP
2	198236244	rs2565157	A	G	100	PASS	AC=2923;AF=0.583666;AN=5008;NS=2504;DP=17720;EAS_AF=0.5139;AMR_AF=0.5908;AFR_AF=0.4539;EUR_AF=0.7197;SAS_AF=0.6861;AA=G|||;VT=SNP
2	198236334	rs2565156	G	A	100	PASS	AC=2924;AF=0.583866;AN=5008;NS=2504;DP=19007;EAS_AF=0.5139;AMR_AF=0.5908;AFR_AF=0.4539;EUR_AF=0.7207;SAS_AF=0.6861;AA=A|||;VT=SNP
2	198236425	rs2565155	A	G	100	PASS	AC=2923;AF=0.583666;AN=5008;NS=2504;DP=19028;EAS_AF=0.5139;AMR_AF=0.5908;AFR_AF=0.4539;EUR_AF=0.7197;SAS_AF=0.6861;AA=A|||;VT=SNP
2	198236449	rs2564379	C	T	100	PASS	AC=2879;AF=0.57488;AN=5008;NS=2504;DP=18857;EAS_AF=0.5089;AMR_AF=0.5893;AFR_AF=0.444;EUR_AF=0.7197;SAS_AF=0.6605;AA=C|||;VT=SNP
2	198236887	rs3097383	A	G	100	PASS	AC=2924;AF=0.583866;AN=5008;NS=2504;DP=16860;EAS_AF=0.5149;AMR_AF=0.5908;AFR_AF=0.4539;EUR_AF=0.7197;SAS_AF=0.6861;AA=G|||;VT=SNP
2	198236941	rs2043019	G	A	100	PASS	AC=2880;AF=0.57508;AN=5008;NS=2504;DP=15715;EAS_AF=0.5089;AMR_AF=0.5908;AFR_AF=0.444;EUR_AF=0.7197;SAS_AF=0.6605;AA=G|||;VT=SNP
2	198236958	rs2043018	G	A	100	PASS	AC=2924;AF=0.583866;AN=5008;NS=2504;DP=15868;EAS_AF=0.5139;AMR_AF=0.5922;AFR_AF=0.4539;EUR_AF=0.7197;SAS_AF=0.6861;AA=A|||;VT=SNP
2	198238223	rs55725278	C	T	100	PASS	AC=2877;AF=0.574481;AN=5008;NS=2504;DP=14783;EAS_AF=0.5089;AMR_AF=0.5893;AFR_AF=0.444;EUR_AF=0.7197;SAS_AF=0.6585;AA=C|||;VT=SNP
2	198238424	rs11904247	T	G	100	PASS	AC=3540;AF=0.706869;AN=5008;NS=2504;DP=14354;EAS_AF=0.5159;AMR_AF=0.6282;AFR_AF=0.8903;EUR_AF=0.7207;SAS_AF=0.6973;AA=G|||;VT=SNP
2	198239225	rs787980	C	T	100	PASS	AC=2878;AF=0.574681;AN=5008;NS=2504;DP=17561;EAS_AF=0.5079;AMR_AF=0.5893;AFR_AF=0.444;EUR_AF=0.7197;SAS_AF=0.6605;AA=C|||;VT=SNP
2	198242868	rs787979	A	T	100	PASS	AC=2905;AF=0.580072;AN=5008;NS=2504;DP=14734;EAS_AF=0.5139;AMR_AF=0.5879;AFR_AF=0.4418;EUR_AF=0.7197;SAS_AF=0.6861;AA=T|||;VT=SNP
2	198243749	rs11888760	A	T	100	PASS	AC=1931;AF=0.385583;AN=5008;NS=2504;DP=18074;EAS_AF=0.2857;AMR_AF=0.3876;AFR_AF=0.2897;EUR_AF=0.4831;SAS_AF=0.5164;AA=A|||;VT=SNP
2	198244598	rs7603828	G	A	100	PASS	AC=617;AF=0.123203;AN=5008;NS=2504;DP=20800;EAS_AF=0.2143;AMR_AF=0.17;AFR_AF=0.0083;EUR_AF=0.2018;SAS_AF=0.0706;AA=G|||;VT=SNP
2	198245297	rs150345524	G	A	100	PASS	AC=1676;AF=0.334665;AN=5008;NS=2504;DP=17553;EAS_AF=0.2907;AMR_AF=0.3732;AFR_AF=0.1044;EUR_AF=0.4781;SAS_AF=0.5164;AA=G|||;VT=SNP
2	198245965	rs55775495	C	T	100	PASS	AC=2925;AF=0.584065;AN=5008;NS=2504;DP=19799;EAS_AF=0.5099;AMR_AF=0.5764;AFR_AF=0.497;EUR_AF=0.7008;SAS_AF=0.6636;AA=C|||;VT=SNP
2	198246625	rs787977	T	G	100	PASS	AC=734;AF=0.146565;AN=5008;NS=2504;DP=16666;EAS_AF=0.2242;AMR_AF=0.1744;AFR_AF=0.062;EUR_AF=0.2107;SAS_AF=0.0951;AA=T|||;VT=SNP
2	198248128	rs787975	C	T	100	PASS	AC=3590;AF=0.716853;AN=5008;NS=2504;DP=19593;EAS_AF=0.5139;AMR_AF=0.6311;AFR_AF=0.8812;EUR_AF=0.7237;SAS_AF=0.7577;AA=T|||;VT=SNP
2	198250213	rs59757315	T	C	100	PASS	AC=1580;AF=0.315495;AN=5008;NS=2504;DP=16978;EAS_AF=0.2847;AMR_AF=0.366;AFR_AF=0.0356;EUR_AF=0.4861;SAS_AF=0.5143;AA=T|||;VT=SNP
2	198257795	rs4685	T	C	100	PASS	AC=3598;AF=0.71845;AN=5008;NS=2504;DP=18666;EAS_AF=0.5218;AMR_AF=0.6311;AFR_AF=0.8835;EUR_AF=0.7256;SAS_AF=0.7526;AA=C|||;VT=SNP;EX_TARGET
2	198258388	rs3115366	G	A	100	PASS	AC=2178;AF=0.434904;AN=5008;NS=2504;DP=13679;EAS_AF=0.2867;AMR_AF=0.4121;AFR_AF=0.3661;EUR_AF=0.5099;SAS_AF=0.6196;AA=G|||;VT=SNP
2	198258969	rs2333852	C	T	100	PASS	AC=725;AF=0.144768;AN=5008;NS=2504;DP=16718;EAS_AF=0.2262;AMR_AF=0.1715;AFR_AF=0.053;EUR_AF=0.2127;SAS_AF=0.0961;AA=C|||;VT=SNP
2	198259352	rs74265000	G	A	100	PASS	AC=725;AF=0.144768;AN=5008;NS=2504;DP=19151;EAS_AF=0.2262;AMR_AF=0.1715;AFR_AF=0.0537;EUR_AF=0.2127;SAS_AF=0.0951;AA=G|||;VT=SNP
2	198260098	rs2564389	A	T	100	PASS	AC=3584;AF=0.715655;AN=5008;NS=2504;DP=20243;EAS_AF=0.5179;AMR_AF=0.6311;AFR_AF=0.8729;EUR_AF=0.7266;SAS_AF=0.7556;AA=T|||;VT=SNP
2	198261470	rs3769525	A	G	100	PASS	AC=794;AF=0.158546;AN=5008;NS=2504;DP=16690;EAS_AF=0.2262;AMR_AF=0.1758;AFR_AF=0.1036;EUR_AF=0.2127;SAS_AF=0.0951;AA=A|||;VT=SNP
2	198261520	rs3769524	G	C	100	PASS	AC=617;AF=0.123203;AN=5008;NS=2504;DP=17642;EAS_AF=0.2163;AMR_AF=0.1671;AFR_AF=0.0083;EUR_AF=0.2008;SAS_AF=0.0716;AA=G|||;VT=SNP
2	198261596	rs56718086	A	G	100	PASS	AC=2148;AF=0.428914;AN=5008;NS=2504;DP=18715;EAS_AF=0.2798;AMR_AF=0.4135;AFR_AF=0.348;EUR_AF=0.5109;SAS_AF=0.6186;AA=A|||;VT=SNP
2	198263146	rs16865262	T	C	100	PASS	AC=788;AF=0.157348;AN=5008;NS=2504;DP=17820;EAS_AF=0.25;AMR_AF=0.1916;AFR_AF=0.0507;EUR_AF=0.2505;SAS_AF=0.0859;AA=T|||;VT=SNP;EX_TARGET
2	198265350	rs12621129	T	C	100	PASS	AC=1289;AF=0.257388;AN=5008;NS=2504;DP=18606;EAS_AF=0.4782;AMR_AF=0.3631;AFR_AF=0.0318;EUR_AF=0.2724;SAS_AF=0.2444;AA=T|||;VT=SNP
2	198265526	rs788018	A	G	100	PASS	AC=3589;AF=0.716653;AN=5008;NS=2504;DP=17745;EAS_AF=0.5099;AMR_AF=0.6326;AFR_AF=0.8812;EUR_AF=0.7276;SAS_AF=0.7556;AA=G|||;VT=SNP;EX_TARGET
2	198273347	rs77132083	T	C	100	PASS	AC=658;AF=0.13139;AN=5008;NS=2504;DP=19869;EAS_AF=0.2163;AMR_AF=0.17;AFR_AF=0.0378;EUR_AF=0.2008;SAS_AF=0.0716;AA=T|||;VT=SNP
2	198273591	rs12151726	C	T	100	PASS	AC=1570;AF=0.313498;AN=5008;NS=2504;DP=16610;EAS_AF=0.2837;AMR_AF=0.366;AFR_AF=0.0348;EUR_AF=0.4811;SAS_AF=0.5112;AA=C|||;VT=SNP
2	198274929	rs12151767	G	A	100	PASS	AC=2170;AF=0.433307;AN=5008;NS=2504;DP=15703;EAS_AF=0.2857;AMR_AF=0.4121;AFR_AF=0.3608;EUR_AF=0.5109;SAS_AF=0.6186;AA=G|||;VT=SNP
2	198277498	rs35157131	T	C	100	PASS	AC=3595;AF=0.717851;AN=5008;NS=2504;DP=12027;EAS_AF=0.5179;AMR_AF=0.6311;AFR_AF=0.882;EUR_AF=0.7256;SAS_AF=0.7556;AA=N|||;VT=SNP
2	198277551	rs6710530	G	A	100	PASS	AC=3606;AF=0.720048;AN=5008;NS=2504;DP=11685;EAS_AF=0.5179;AMR_AF=0.6311;AFR_AF=0.8903;EUR_AF=0.7256;SAS_AF=0.7556;AA=a|||;VT=SNP
2	198278571	rs55658871	G	A	100	PASS	AC=2158;AF=0.430911;AN=5008;NS=2504;DP=16460;EAS_AF=0.2877;AMR_AF=0.4121;AFR_AF=0.3502;EUR_AF=0.5109;SAS_AF=0.6186;AA=g|||;VT=SNP
2	198278834	rs3097384	T	A	100	PASS	AC=3594;AF=0.717652;AN=5008;NS=2504;DP=19274;EAS_AF=0.5179;AMR_AF=0.6311;AFR_AF=0.882;EUR_AF=0.7247;SAS_AF=0.7556;AA=a|||;VT=SNP
2	198280586	rs788022	T	C	100	PASS	AC=3595;AF=0.717851;AN=5008;NS=2504;DP=10735;EAS_AF=0.5179;AMR_AF=0.6311;AFR_AF=0.882;EUR_AF=0.7256;SAS_AF=0.7556;AA=C|||;VT=SNP
2	198281743	rs699318	T	C	100	PASS	AC=3581;AF=0.715056;AN=5008;NS=2504;DP=19246;EAS_AF=0.5179;AMR_AF=0.6297;AFR_AF=0.8729;EUR_AF=0.7247;SAS_AF=0.7556;AA=C|||;VT=SNP
2	198281776	rs699319	C	A	100	PASS	AC=3596;AF=0.718051;AN=5008;NS=2504;DP=18405;EAS_AF=0.5179;AMR_AF=0.6311;AFR_AF=0.8828;EUR_AF=0.7256;SAS_AF=0.7556;AA=A|||;VT=SNP
2	198283305	rs788023	T	C	100	PASS	AC=3609;AF=0.720647;AN=5008;NS=2504;DP=15197;EAS_AF=0.5179;AMR_AF=0.6326;AFR_AF=0.8903;EUR_AF=0.7276;SAS_AF=0.7556;AA=C|||;VT=SNP;EX_TARGET
2	198285554	rs2565161	C	G	100	PASS	AC=3609;AF=0.720647;AN=5008;NS=2504;DP=17588;EAS_AF=0.5179;AMR_AF=0.6326;AFR_AF=0.8903;EUR_AF=0.7276;SAS_AF=0.7556;AA=G|||;VT=SNP
2	198286474	rs2565160	A	G	100	PASS	AC=3598;AF=0.71845;AN=5008;NS=2504;DP=16097;EAS_AF=0.5179;AMR_AF=0.6326;AFR_AF=0.882;EUR_AF=0.7276;SAS_AF=0.7556;AA=a|||;VT=SNP
2	198286581	rs2244271	C	T	100	PASS	AC=3583;AF=0.715455;AN=5008;NS=2504;DP=16312;EAS_AF=0.5169;AMR_AF=0.6311;AFR_AF=0.8722;EUR_AF=0.7276;SAS_AF=0.7556;AA=T|||;VT=SNP
2	198288002	rs58020244	T	A	100	PASS	AC=616;AF=0.123003;AN=5008;NS=2504;DP=17107;EAS_AF=0.2163;AMR_AF=0.1657;AFR_AF=0.0083;EUR_AF=0.2008;SAS_AF=0.0716;AA=T|||;VT=SNP
2	198289575	rs11683572	C	G	100	PASS	AC=617;AF=0.123203;AN=5008;NS=2504;DP=15992;EAS_AF=0.2163;AMR_AF=0.1671;AFR_AF=0.0083;EUR_AF=0.2008;SAS_AF=0.0716;AA=C|||;VT=SNP
2	198293691	rs788021	T	C	100	PASS	AC=3606;AF=0.720048;AN=5008;NS=2504;DP=16778;EAS_AF=0.5179;AMR_AF=0.6311;AFR_AF=0.8903;EUR_AF=0.7256;SAS_AF=0.7556;AA=C|||;VT=SNP
2	198295171	rs7589336	G	A	100	PASS	AC=725;AF=0.144768;AN=5008;NS=2504;DP=17522;EAS_AF=0.2262;AMR_AF=0.1715;AFR_AF=0.0537;EUR_AF=0.2127;SAS_AF=0.0951;AA=G|||;VT=SNP
2	198296118	rs76204729	A	C	100	PASS	AC=724;AF=0.144569;AN=5008;NS=2504;DP=17406;EAS_AF=0.2262;AMR_AF=0.1715;AFR_AF=0.053;EUR_AF=0.2127;SAS_AF=0.0951;AA=A|||;VT=SNP
2	198297156	rs16865650	C	T	100	PASS	AC=724;AF=0.144569;AN=5008;NS=2504;DP=20149;EAS_AF=0.2262;AMR_AF=0.1715;AFR_AF=0.053;EUR_AF=0.2127;SAS_AF=0.0951;AA=C|||;VT=SNP
2	198300431	rs16865677	G	T	100	PASS	AC=724;AF=0.144569;AN=5008;NS=2504;DP=21191;EAS_AF=0.2262;AMR_AF=0.1715;AFR_AF=0.053;EUR_AF=0.2127;SAS_AF=0.0951;AA=G|||;VT=SNP
2	198303698	rs6434927	G	A	100	PASS	AC=724;AF=0.144569;AN=5008;NS=2504;DP=16421;EAS_AF=0.2262;AMR_AF=0.1715;AFR_AF=0.053;EUR_AF=0.2127;SAS_AF=0.0951;AA=G|||;VT=SNP
2	198304577	rs6434928	G	A	100	PASS	AC=3595;AF=0.717851;AN=5008;NS=2504;DP=10327;EAS_AF=0.5179;AMR_AF=0.6311;AFR_AF=0.882;EUR_AF=0.7256;SAS_AF=0.7556;AA=A|||;VT=SNP
2	198307813	rs2564372	C	T	100	PASS	AC=2092;AF=0.417732;AN=5008;NS=2504;DP=15914;EAS_AF=0.2391;AMR_AF=0.4135;AFR_AF=0.3691;EUR_AF=0.5109;SAS_AF=0.5746;AA=C|||;VT=SNP
2	198308260	rs3849362	G	A	100	PASS	AC=2068;AF=0.412939;AN=5008;NS=2504;DP=14543;EAS_AF=0.2391;AMR_AF=0.4135;AFR_AF=0.3502;EUR_AF=0.5109;SAS_AF=0.5757;AA=G|||;VT=SNP
2	198309841	rs79956080	G	A	100	PASS	AC=657;AF=0.13119;AN=5008;NS=2504;DP=16657;EAS_AF=0.2163;AMR_AF=0.1686;AFR_AF=0.0378;EUR_AF=0.2008;SAS_AF=0.0716;AA=G|||;VT=SNP
2	198310389	rs2565154	G	C	100	PASS	AC=2087;AF=0.416733;AN=5008;NS=2504;DP=22160;EAS_AF=0.2391;AMR_AF=0.4135;AFR_AF=0.3684;EUR_AF=0.507;SAS_AF=0.5746;AA=G|||;VT=SNP
2	198310862	rs2564383	A	G	100	PASS	AC=3504;AF=0.699681;AN=5008;NS=2504;DP=18585;EAS_AF=0.4702;AMR_AF=0.6311;AFR_AF=0.882;EUR_AF=0.7256;SAS_AF=0.7117;AA=G|||;VT=SNP
2	198313300	rs60617652	G	A	100	PASS	AC=2096;AF=0.41853;AN=5008;NS=2504;DP=13402;EAS_AF=0.2391;AMR_AF=0.4135;AFR_AF=0.3722;EUR_AF=0.5109;SAS_AF=0.5746;AA=G|||;VT=SNP
2	198313726	rs7567279	G	A	100	PASS	AC=803;AF=0.160343;AN=5008;NS=2504;DP=14067;EAS_AF=0.2262;AMR_AF=0.1772;AFR_AF=0.1097;EUR_AF=0.2127;SAS_AF=0.0951;AA=G|||;VT=SNP
2	198314568	rs2914983	A	G	100	PASS	AC=3510;AF=0.700879;AN=5008;NS=2504;DP=14543;EAS_AF=0.4722;AMR_AF=0.6326;AFR_AF=0.882;EUR_AF=0.7286;SAS_AF=0.7117;AA=G|||;VT=SNP
2	198315534	rs787982	G	A	100	PASS	AC=2095;AF=0.418331;AN=5008;NS=2504;DP=12952;EAS_AF=0.2411;AMR_AF=0.4135;AFR_AF=0.3691;EUR_AF=0.5109;SAS_AF=0.5757;AA=g|||;VT=SNP
2	198316370	rs11902195	C	G	100	PASS	AC=2070;AF=0.413339;AN=5008;NS=2504;DP=23399;EAS_AF=0.2411;AMR_AF=0.4135;AFR_AF=0.3502;EUR_AF=0.5119;SAS_AF=0.5746;AA=C|||;VT=SNP
2	198317783	rs3731570	C	T	100	PASS	AC=1677;AF=0.334864;AN=5008;NS=2504;DP=19633;EAS_AF=0.2411;AMR_AF=0.3876;AFR_AF=0.1104;EUR_AF=0.507;SAS_AF=0.5204;AA=C|||;VT=SNP
2	198323811	rs16865976	A	G	100	PASS	AC=729;AF=0.145567;AN=5008;NS=2504;DP=22231;EAS_AF=0.2282;AMR_AF=0.1729;AFR_AF=0.053;EUR_AF=0.2147;SAS_AF=0.0951;AA=A|||;VT=SNP
2	198324990	rs787990	A	G	100	PASS	AC=2103;AF=0.419928;AN=5008;NS=2504;DP=15268;EAS_AF=0.245;AMR_AF=0.4135;AFR_AF=0.3729;EUR_AF=0.5109;SAS_AF=0.5746;AA=A|||;VT=SNP
2	198325119	rs787991	G	A	100	PASS	AC=2103;AF=0.419928;AN=5008;NS=2504;DP=16006;EAS_AF=0.245;AMR_AF=0.4135;AFR_AF=0.3729;EUR_AF=0.5109;SAS_AF=0.5746;AA=G|||;VT=SNP
2	198327314	rs3754822	G	A	100	PASS	AC=730;AF=0.145767;AN=5008;NS=2504;DP=16503;EAS_AF=0.2282;AMR_AF=0.1729;AFR_AF=0.053;EUR_AF=0.2157;SAS_AF=0.0951;AA=G|||;VT=SNP;EX_TARGET
2	198329776	rs55766949	A	G	100	PASS	AC=2078;AF=0.414936;AN=5008;NS=2504;DP=14015;EAS_AF=0.245;AMR_AF=0.4135;AFR_AF=0.354;EUR_AF=0.5109;SAS_AF=0.5746;AA=A|||;VT=SNP
2	198329864	rs112612936	C	G	100	PASS	AC=2079;AF=0.415136;AN=5008;NS=2504;DP=16625;EAS_AF=0.245;AMR_AF=0.4135;AFR_AF=0.3548;EUR_AF=0.5109;SAS_AF=0.5746;AA=C|||;VT=SNP
2	198332079	rs74563484	T	C	100	PASS	AC=813;AF=0.16234;AN=5008;NS=2504;DP=16882;EAS_AF=0.2282;AMR_AF=0.1787;AFR_AF=0.1135;EUR_AF=0.2147;SAS_AF=0.0951;AA=T|||;VT=SNP
2	198336085	rs79208422	C	T	100	PASS	AC=799;AF=0.159545;AN=5008;NS=2504;DP=14538;EAS_AF=0.2282;AMR_AF=0.1772;AFR_AF=0.1036;EUR_AF=0.2147;SAS_AF=0.0951;AA=C|||;VT=SNP
2	198338008	rs78572740	G	A	100	PASS	AC=251;AF=0.0501198;AN=5008;NS=2504;DP=9510;EAS_AF=0.002;AMR_AF=0.0749;AFR_AF=0.0083;EUR_AF=0.0954;SAS_AF=0.092;AA=G|||;VT=SNP
2	198339776	rs11070	A	G	100	PASS	AC=812;AF=0.162141;AN=5008;NS=2504;DP=18261;EAS_AF=0.2282;AMR_AF=0.1787;AFR_AF=0.1127;EUR_AF=0.2137;SAS_AF=0.0961;AA=A|||;VT=SNP
2	198341001	rs66730758	A	G	100	PASS	AC=2079;AF=0.415136;AN=5008;NS=2504;DP=16941;EAS_AF=0.2431;AMR_AF=0.4121;AFR_AF=0.357;EUR_AF=0.5109;SAS_AF=0.5746;AA=A|||;VT=SNP
2	198341325	rs11883902	A	T	100	PASS	AC=2078;AF=0.414936;AN=5008;NS=2504;DP=12785;EAS_AF=0.2431;AMR_AF=0.4121;AFR_AF=0.3563;EUR_AF=0.5109;SAS_AF=0.5746;AA=A|||;VT=SNP
2	198344147	rs78506248	G	A	100	PASS	AC=728;AF=0.145367;AN=5008;NS=2504;DP=12329;EAS_AF=0.2282;AMR_AF=0.1729;AFR_AF=0.053;EUR_AF=0.2137;SAS_AF=0.0951;AA=G|||;VT=SNP
2	198345797	rs787983	G	A	100	PASS	AC=3133;AF=0.625599;AN=5008;NS=2504;DP=22229;EAS_AF=0.4712;AMR_AF=0.6167;AFR_AF=0.6399;EUR_AF=0.7256;SAS_AF=0.6687;AA=G|||;VT=SNP
2	198347196	rs805495	C	T	100	PASS	AC=294;AF=0.0587061;AN=5008;NS=2504;DP=17455;EAS_AF=0.002;AMR_AF=0.0821;AFR_AF=0.0378;EUR_AF=0.0954;SAS_AF=0.091;AA=C|||;VT=SNP
2	198349536	rs6745660	A	G	100	PASS	AC=2094;AF=0.418131;AN=5008;NS=2504;DP=19897;EAS_AF=0.2431;AMR_AF=0.415;AFR_AF=0.3661;EUR_AF=0.5129;SAS_AF=0.5736;AA=A|||;VT=SNP
2	198352293	rs788016	G	A	100	PASS	AC=2020;AF=0.403355;AN=5008;NS=2504;DP=20271;EAS_AF=0.2431;AMR_AF=0.4092;AFR_AF=0.3124;EUR_AF=0.5139;SAS_AF=0.5736;AA=G|||;VT=SNP
2	198354414	rs2565163	T	C	100	PASS	AC=3501;AF=0.699081;AN=5008;NS=2504;DP=18129;EAS_AF=0.4772;AMR_AF=0.6326;AFR_AF=0.8903;EUR_AF=0.7266;SAS_AF=0.6881;AA=C|||;VT=SNP
2	198355153	rs11682567	T	G	100	PASS	AC=793;AF=0.158347;AN=5008;NS=2504;DP=19088;EAS_AF=0.2282;AMR_AF=0.1744;AFR_AF=0.1029;EUR_AF=0.2117;SAS_AF=0.0951;AA=T|||;VT=SNP
2	198355384	rs11676748	C	T	100	PASS	AC=725;AF=0.144768;AN=5008;NS=2504;DP=16290;EAS_AF=0.2282;AMR_AF=0.1715;AFR_AF=0.053;EUR_AF=0.2117;SAS_AF=0.0951;AA=C|||;VT=SNP
2	198356065	rs2564384	T	C	100	PASS	AC=2107;AF=0.420727;AN=5008;NS=2504;DP=15640;EAS_AF=0.244;AMR_AF=0.415;AFR_AF=0.3752;EUR_AF=0.5129;SAS_AF=0.5736;AA=T|||;VT=SNP
2	198359027	rs7585486	G	C	100	PASS	AC=615;AF=0.122804;AN=5008;NS=2504;DP=15155;EAS_AF=0.2183;AMR_AF=0.1657;AFR_AF=0.0083;EUR_AF=0.1978;SAS_AF=0.0716;AA=G|||;VT=SNP
2	198360886	rs2340690	A	G	100	PASS	AC=725;AF=0.144768;AN=5008;NS=2504;DP=21297;EAS_AF=0.2282;AMR_AF=0.1715;AFR_AF=0.053;EUR_AF=0.2117;SAS_AF=0.0951;AA=A|||;VT=SNP
2	198361058	rs2340689	C	T	100	PASS	AC=711;AF=0.141973;AN=5008;NS=2504;DP=22050;EAS_AF=0.2282;AMR_AF=0.1686;AFR_AF=0.053;EUR_AF=0.2008;SAS_AF=0.0941;AA=C|||;VT=SNP
2	198362018	rs8539	T	C	100	PASS	AC=3278;AF=0.654553;AN=5008;NS=2504;DP=21266;EAS_AF=0.4722;AMR_AF=0.6225;AFR_AF=0.7474;EUR_AF=0.7256;SAS_AF=0.6667;AA=T|||;VT=SNP;EX_TARGET
2	198362524	rs17730989	C	T	100	PASS	AC=2019;AF=0.403155;AN=5008;NS=2504;DP=20862;EAS_AF=0.244;AMR_AF=0.4107;AFR_AF=0.3132;EUR_AF=0.5119;SAS_AF=0.5716;AA=T|||;VT=SNP
2	198362851	rs2605039	C	A	100	PASS	AC=3486;AF=0.696086;AN=5008;NS=2504;DP=19735;EAS_AF=0.4762;AMR_AF=0.6326;AFR_AF=0.882;EUR_AF=0.7266;SAS_AF=0.6851;AA=A|||;VT=SNP
2	198363504	rs1050347	A	G	100	PASS	AC=792;AF=0.158147;AN=5008;NS=2504;DP=17688;EAS_AF=0.2282;AMR_AF=0.1744;AFR_AF=0.1029;EUR_AF=0.2117;SAS_AF=0.0941;AA=A|||;VT=SNP;EX_TARGET
2	198364518	rs13165	G	A	100	PASS	AC=1168;AF=0.233227;AN=5008;NS=2504;DP=12962;EAS_AF=0.2242;AMR_AF=0.2104;AFR_AF=0.3691;EUR_AF=0.2137;SAS_AF=0.0951;AA=G|||;VT=SNP
2	198365043	rs1116734	C	G	100	PASS	AC=3359;AF=0.670727;AN=5008;NS=2504;DP=12444;EAS_AF=0.4732;AMR_AF=0.6282;AFR_AF=0.789;EUR_AF=0.7266;SAS_AF=0.6871;AA=G|||;VT=SNP
2	198365788	rs2305560	C	T	100	PASS	AC=652;AF=0.130192;AN=5008;NS=2504;DP=20857;EAS_AF=0.2143;AMR_AF=0.1686;AFR_AF=0.0378;EUR_AF=0.1978;SAS_AF=0.0716;AA=C|||;VT=SNP;EX_TARGET
2	198369370	rs6434930	T	C	100	PASS	AC=3364;AF=0.671725;AN=5008;NS=2504;DP=20357;EAS_AF=0.4752;AMR_AF=0.6282;AFR_AF=0.789;EUR_AF=0.7266;SAS_AF=0.6902;AA=C|||;VT=SNP
2	198371687	rs13386066	A	G	100	PASS	AC=1169;AF=0.233427;AN=5008;NS=2504;DP=18221;EAS_AF=0.2202;AMR_AF=0.2104;AFR_AF=0.3737;EUR_AF=0.2127;SAS_AF=0.0951;AA=A|||;VT=SNP
2	198372003	rs112533070	C	T	100	PASS	AC=2013;AF=0.401957;AN=5008;NS=2504;DP=13999;EAS_AF=0.249;AMR_AF=0.4092;AFR_AF=0.3033;EUR_AF=0.5129;SAS_AF=0.5736;AA=C|||;VT=SNP
2	198372035	rs6760600	T	C	100	PASS	AC=3486;AF=0.696086;AN=5008;NS=2504;DP=13851;EAS_AF=0.4752;AMR_AF=0.6326;AFR_AF=0.882;EUR_AF=0.7266;SAS_AF=0.6861;AA=C|||;VT=SNP
2	198375329	rs7605813	C	G	100	PASS	AC=3497;AF=0.698283;AN=5008;NS=2504;DP=18493;EAS_AF=0.4742;AMR_AF=0.634;AFR_AF=0.8903;EUR_AF=0.7266;SAS_AF=0.6861;AA=G|||;VT=SNP
2	198376601	rs13429666	G	A	100	PASS	AC=3241;AF=0.647165;AN=5008;NS=2504;DP=18218;EAS_AF=0.4692;AMR_AF=0.621;AFR_AF=0.7216;EUR_AF=0.7256;SAS_AF=0.6677;AA=G|||;VT=SNP
2	198378056	rs7577835	T	C	100	PASS	AC=718;AF=0.143371;AN=5008;NS=2504;DP=17062;EAS_AF=0.2212;AMR_AF=0.1729;AFR_AF=0.053;EUR_AF=0.2117;SAS_AF=0.0941;AA=T|||;VT=SNP
2	198378546	rs7590697	A	G	100	PASS	AC=649;AF=0.129593;AN=5008;NS=2504;DP=21792;EAS_AF=0.2113;AMR_AF=0.1686;AFR_AF=0.0378;EUR_AF=0.1978;SAS_AF=0.0716;AA=A|||;VT=SNP
2	198379118	rs76341431	G	A	100	PASS	AC=646;AF=0.128994;AN=5008;NS=2504;DP=17515;EAS_AF=0.2083;AMR_AF=0.1686;AFR_AF=0.0378;EUR_AF=0.1978;SAS_AF=0.0716;AA=G|||;VT=SNP
2	198380635	rs75909202	C	T	100	PASS	AC=1335;AF=0.266573;AN=5008;NS=2504;DP=13907;EAS_AF=0.248;AMR_AF=0.3026;AFR_AF=0.0287;EUR_AF=0.4135;SAS_AF=0.4305;AA=c|||;VT=SNP
2	198383381	rs10187815	A	G	100	PASS	AC=3486;AF=0.696086;AN=5008;NS=2504;DP=13155;EAS_AF=0.4752;AMR_AF=0.6326;AFR_AF=0.882;EUR_AF=0.7266;SAS_AF=0.6861;AA=G|||;VT=SNP
2	198387401	rs67657812	A	G	100	PASS	AC=1985;AF=0.396366;AN=5008;NS=2504;DP=14440;EAS_AF=0.2173;AMR_AF=0.4092;AFR_AF=0.3071;EUR_AF=0.5129;SAS_AF=0.5726;AA=A|||;VT=SNP
2	198389172	rs55813500	G	A	100	PASS	AC=2103;AF=0.419928;AN=5008;NS=2504;DP=15412;EAS_AF=0.249;AMR_AF=0.4135;AFR_AF=0.3699;EUR_AF=0.5129;SAS_AF=0.5726;AA=G|||;VT=SNP
2	198390710	rs80201363	A	G	100	PASS	AC=210;AF=0.0419329;AN=5008;NS=2504;DP=17380;EAS_AF=0.0615;AMR_AF=0.1182;AFR_AF=0.0038;EUR_AF=0.0477;SAS_AF=0.0133;AA=A|||;VT=SNP
2	198393497	rs7580864	C	G	100	PASS	AC=3503;AF=0.699481;AN=5008;NS=2504;DP=12556;EAS_AF=0.4752;AMR_AF=0.6326;AFR_AF=0.8896;EUR_AF=0.7266;SAS_AF=0.6933;AA=c|||;VT=SNP
2	198393835	rs150261359	G	A	100	PASS	AC=1286;AF=0.256789;AN=5008;NS=2504;DP=12628;EAS_AF=0.249;AMR_AF=0.2867;AFR_AF=0.0272;EUR_AF=0.3787;SAS_AF=0.4284;AA=G|||;VT=SNP
2	198395099	rs7601800	T	C	100	PASS	AC=3274;AF=0.653754;AN=5008;NS=2504;DP=17305;EAS_AF=0.4752;AMR_AF=0.6225;AFR_AF=0.7277;EUR_AF=0.7256;SAS_AF=0.6861;AA=C|||;VT=SNP
2	198399416	rs111811916	G	A	100	PASS	AC=2035;AF=0.40635;AN=5008;NS=2504;DP=15824;EAS_AF=0.25;AMR_AF=0.4121;AFR_AF=0.3222;EUR_AF=0.5129;SAS_AF=0.5675;AA=G|||;VT=SNP
2	198400668	rs7590010	C	T	100	PASS	AC=3277;AF=0.654353;AN=5008;NS=2504;DP=13083;EAS_AF=0.4742;AMR_AF=0.6225;AFR_AF=0.7277;EUR_AF=0.7256;SAS_AF=0.6902;AA=T|||;VT=SNP
2	198400935	rs72914969	G	A	100	PASS	AC=1281;AF=0.255791;AN=5008;NS=2504;DP=19880;EAS_AF=0.247;AMR_AF=0.2853;AFR_AF=0.0272;EUR_AF=0.3797;SAS_AF=0.4254;AA=G|||;VT=SNP
2	198401483	rs6713113	A	G	100	PASS	AC=3482;AF=0.695288;AN=5008;NS=2504;DP=15719;EAS_AF=0.4742;AMR_AF=0.6326;AFR_AF=0.882;EUR_AF=0.7266;SAS_AF=0.683;AA=G|||;VT=SNP
2	198401610	rs56067932	G	A	100	PASS	AC=2099;AF=0.419129;AN=5008;NS=2504;DP=17216;EAS_AF=0.249;AMR_AF=0.4135;AFR_AF=0.3722;EUR_AF=0.5129;SAS_AF=0.5654;AA=G|||;VT=SNP
2	198403519	rs3792160	G	A	100	PASS	AC=3269;AF=0.652756;AN=5008;NS=2504;DP=20545;EAS_AF=0.4742;AMR_AF=0.6225;AFR_AF=0.7277;EUR_AF=0.7247;SAS_AF=0.683;AA=A|||;VT=SNP
2	198403697	rs3792159	C	T	100	PASS	AC=3453;AF=0.689497;AN=5008;NS=2504;DP=19577;EAS_AF=0.4742;AMR_AF=0.6297;AFR_AF=0.8623;EUR_AF=0.7256;SAS_AF=0.683;AA=T|||;VT=SNP
2	198405636	rs10931784	T	A	100	PASS	AC=2009;AF=0.401158;AN=5008;NS=2504;DP=18992;EAS_AF=0.248;AMR_AF=0.4092;AFR_AF=0.3071;EUR_AF=0.5119;SAS_AF=0.5665;AA=t|||;VT=SNP
2	198407177	rs3792158	A	G	100	PASS	AC=2011;AF=0.401558;AN=5008;NS=2504;DP=19416;EAS_AF=0.249;AMR_AF=0.4092;AFR_AF=0.3079;EUR_AF=0.5119;SAS_AF=0.5665;AA=A|||;VT=SNP
2	198407832	rs74476766	A	G	100	PASS	AC=718;AF=0.143371;AN=5008;NS=2504;DP=20130;EAS_AF=0.2202;AMR_AF=0.1729;AFR_AF=0.053;EUR_AF=0.2117;SAS_AF=0.0951;AA=A|||;VT=SNP
2	198409263	rs11899288	G	T	100	PASS	AC=2036;AF=0.40655;AN=5008;NS=2504;DP=15478;EAS_AF=0.249;AMR_AF=0.4121;AFR_AF=0.3222;EUR_AF=0.5119;SAS_AF=0.5706;AA=G|||;VT=SNP
2	198409392	rs11678929	A	G	100	PASS	AC=3269;AF=0.652756;AN=5008;NS=2504;DP=14729;EAS_AF=0.4752;AMR_AF=0.6225;AFR_AF=0.7277;EUR_AF=0.7237;SAS_AF=0.683;AA=G|||;VT=SNP
2	198409611	rs7568250	G	A	100	PASS	AC=3480;AF=0.694888;AN=5008;NS=2504;DP=18446;EAS_AF=0.4742;AMR_AF=0.6326;AFR_AF=0.8812;EUR_AF=0.7256;SAS_AF=0.683;AA=A|||;VT=SNP
2	198409884	rs11680291	A	G	100	PASS	AC=3259;AF=0.650759;AN=5008;NS=2504;DP=17696;EAS_AF=0.4742;AMR_AF=0.6196;AFR_AF=0.7216;EUR_AF=0.7247;SAS_AF=0.683;AA=A|||;VT=SNP
2	198413692	rs13418032	G	C	100	PASS	AC=3455;AF=0.689896;AN=5008;NS=2504;DP=17689;EAS_AF=0.4762;AMR_AF=0.6297;AFR_AF=0.8623;EUR_AF=0.7256;SAS_AF=0.683;AA=C|||;VT=SNP
2	198414439	rs57602436	G	A	100	PASS	AC=3455;AF=0.689896;AN=5008;NS=2504;DP=12530;EAS_AF=0.4762;AMR_AF=0.6297;AFR_AF=0.8623;EUR_AF=0.7256;SAS_AF=0.683;AA=A|||;VT=SNP
2	198414713	rs1563340	A	T	100	PASS	AC=3495;AF=0.697883;AN=5008;NS=2504;DP=17711;EAS_AF=0.4772;AMR_AF=0.6326;AFR_AF=0.8903;EUR_AF=0.7256;SAS_AF=0.683;AA=T|||;VT=SNP
2	198416859	rs3792157	G	A	100	PASS	AC=608;AF=0.121406;AN=5008;NS=2504;DP=17908;EAS_AF=0.2113;AMR_AF=0.1671;AFR_AF=0.0083;EUR_AF=0.1968;SAS_AF=0.0716;AA=G|||;VT=SNP
2	198417987	rs58837777	G	A	100	PASS	AC=2102;AF=0.419728;AN=5008;NS=2504;DP=16854;EAS_AF=0.249;AMR_AF=0.4135;AFR_AF=0.3714;EUR_AF=0.5119;SAS_AF=0.5706;AA=G|||;VT=SNP
2	198419798	rs17787829	T	C	100	PASS	AC=2118;AF=0.422923;AN=5008;NS=2504;DP=19187;EAS_AF=0.249;AMR_AF=0.4107;AFR_AF=0.3843;EUR_AF=0.5129;SAS_AF=0.5706;AA=T|||;VT=SNP
2	198419911	rs74885211	C	T	100	PASS	AC=787;AF=0.157149;AN=5008;NS=2504;DP=16640;EAS_AF=0.2212;AMR_AF=0.1758;AFR_AF=0.1029;EUR_AF=0.2117;SAS_AF=0.0951;AA=C|||;VT=SNP
2	198422142	rs78133005	G	A	100	PASS	AC=712;AF=0.142173;AN=5008;NS=2504;DP=15673;EAS_AF=0.2143;AMR_AF=0.1729;AFR_AF=0.053;EUR_AF=0.2117;SAS_AF=0.0951;AA=g|||;VT=SNP
2	198423111	rs79207930	G	T	100	PASS	AC=776;AF=0.154952;AN=5008;NS=2504;DP=17983;EAS_AF=0.2143;AMR_AF=0.1758;AFR_AF=0.0991;EUR_AF=0.2117;SAS_AF=0.0961;AA=G|||;VT=SNP
2	198426003	rs4589750	C	T	100	PASS	AC=712;AF=0.142173;AN=5008;NS=2504;DP=20063;EAS_AF=0.2143;AMR_AF=0.1715;AFR_AF=0.0537;EUR_AF=0.2117;SAS_AF=0.0951;AA=c|||;VT=SNP
2	198426960	rs6434933	G	A	100	PASS	AC=3268;AF=0.652556;AN=5008;NS=2504;DP=15961;EAS_AF=0.4683;AMR_AF=0.621;AFR_AF=0.7277;EUR_AF=0.7237;SAS_AF=0.6902;AA=A|||;VT=SNP
2	198428060	rs79776019	A	G	100	PASS	AC=643;AF=0.128395;AN=5008;NS=2504;DP=22009;EAS_AF=0.2063;AMR_AF=0.1671;AFR_AF=0.0378;EUR_AF=0.1978;SAS_AF=0.0716;AA=A|||;VT=SNP
2	198431214	rs68022726	A	G	100	PASS	AC=3485;AF=0.695887;AN=5008;NS=2504;DP=17723;EAS_AF=0.4692;AMR_AF=0.6311;AFR_AF=0.8903;EUR_AF=0.7247;SAS_AF=0.683;AA=G|||;VT=SNP
2	198431258	rs67580728	C	T	100	PASS	AC=3230;AF=0.644968;AN=5008;NS=2504;DP=14290;EAS_AF=0.4633;AMR_AF=0.6196;AFR_AF=0.7216;EUR_AF=0.7237;SAS_AF=0.6656;AA=C|||;VT=SNP
2	198434319	rs11891750	G	A	100	PASS	AC=2102;AF=0.419728;AN=5008;NS=2504;DP=14469;EAS_AF=0.249;AMR_AF=0.4135;AFR_AF=0.3714;EUR_AF=0.5109;SAS_AF=0.5716;AA=G|||;VT=SNP
2	198435280	rs11694913	A	G	100	PASS	AC=1267;AF=0.252995;AN=5008;NS=2504;DP=16000;EAS_AF=0.4911;AMR_AF=0.3588;AFR_AF=0.0136;EUR_AF=0.2525;SAS_AF=0.2566;AA=A|||;VT=SNP
2	198436103	rs7582536	A	G	100	PASS	AC=3477;AF=0.694289;AN=5008;NS=2504;DP=16088;EAS_AF=0.4712;AMR_AF=0.6311;AFR_AF=0.882;EUR_AF=0.7247;SAS_AF=0.684;AA=G|||;VT=SNP
2	198437386	rs6434934	C	G	100	PASS	AC=3275;AF=0.653954;AN=5008;NS=2504;DP=22289;EAS_AF=0.4692;AMR_AF=0.6239;AFR_AF=0.7277;EUR_AF=0.7247;SAS_AF=0.6933;AA=G|||;VT=SNP
2	198438425	rs2340688	T	C	100	PASS	AC=1622;AF=0.323882;AN=5008;NS=2504;DP=18700;EAS_AF=0.248;AMR_AF=0.3818;AFR_AF=0.0696;EUR_AF=0.507;SAS_AF=0.5164;AA=T|||;VT=SNP
2	198444623	rs11899920	C	G	100	PASS	AC=2151;AF=0.429513;AN=5008;NS=2504;DP=19847;EAS_AF=0.2768;AMR_AF=0.4179;AFR_AF=0.3684;EUR_AF=0.5199;SAS_AF=0.5849;AA=C|||;VT=SNP
2	198445601	rs6715105	T	C	100	PASS	AC=3508;AF=0.700479;AN=5008;NS=2504;DP=20007;EAS_AF=0.496;AMR_AF=0.6311;AFR_AF=0.8797;EUR_AF=0.7276;SAS_AF=0.6902;AA=N|||;VT=SNP
2	198445602	rs6757364	G	A	100	PASS	AC=843;AF=0.168331;AN=5008;NS=2504;DP=19937;EAS_AF=0.2143;AMR_AF=0.1844;AFR_AF=0.146;EUR_AF=0.2117;SAS_AF=0.0951;AA=g|||;VT=SNP
2	198446859	rs10172961	T	C	100	PASS	AC=3252;AF=0.649361;AN=5008;NS=2504;DP=21792;EAS_AF=0.4911;AMR_AF=0.6167;AFR_AF=0.711;EUR_AF=0.7266;SAS_AF=0.6728;AA=t|||;VT=SNP
2	198450030	rs13414170	A	T	100	PASS	AC=3481;AF=0.695088;AN=5008;NS=2504;DP=23631;EAS_AF=0.498;AMR_AF=0.6268;AFR_AF=0.8654;EUR_AF=0.7266;SAS_AF=0.684;AA=T|||;VT=SNP
2	198453685	rs7564917	C	T	100	PASS	AC=2024;AF=0.404153;AN=5008;NS=2504;DP=16794;EAS_AF=0.2788;AMR_AF=0.4035;AFR_AF=0.2927;EUR_AF=0.5139;SAS_AF=0.5716;AA=C|||;VT=SNP
2	198454790	rs77615390	C	T	100	PASS	AC=713;AF=0.142372;AN=5008;NS=2504;DP=13450;EAS_AF=0.2143;AMR_AF=0.1715;AFR_AF=0.0537;EUR_AF=0.2127;SAS_AF=0.0951;AA=C|||;VT=SNP
2	198455429	rs57046332	C	G	100	PASS	AC=2110;AF=0.421326;AN=5008;NS=2504;DP=18570;EAS_AF=0.2788;AMR_AF=0.4078;AFR_AF=0.354;EUR_AF=0.5149;SAS_AF=0.5726;AA=C|||;VT=SNP
2	198455607	rs77357334	G	A	100	PASS	AC=642;AF=0.128195;AN=5008;NS=2504;DP=20897;EAS_AF=0.2034;AMR_AF=0.1686;AFR_AF=0.0386;EUR_AF=0.1978;SAS_AF=0.0716;AA=G|||;VT=SNP
2	198456064	rs113990162	T	C	100	PASS	AC=712;AF=0.142173;AN=5008;NS=2504;DP=22938;EAS_AF=0.2143;AMR_AF=0.1715;AFR_AF=0.0537;EUR_AF=0.2117;SAS_AF=0.0951;AA=T|||;VT=SNP
2	198456310	rs113964240	C	A	100	PASS	AC=1662;AF=0.331869;AN=5008;NS=2504;DP=16925;EAS_AF=0.2788;AMR_AF=0.3833;AFR_AF=0.0711;EUR_AF=0.5099;SAS_AF=0.5194;AA=C|||;VT=SNP
2	198460040	rs2340687	T	G	100	PASS	AC=712;AF=0.142173;AN=5008;NS=2504;DP=21467;EAS_AF=0.2143;AMR_AF=0.1715;AFR_AF=0.0537;EUR_AF=0.2117;SAS_AF=0.0951;AA=T|||;VT=SNP
2	198461941	rs10198804	A	C	100	PASS	AC=1127;AF=0.22504;AN=5008;NS=2504;DP=18408;EAS_AF=0.2143;AMR_AF=0.2061;AFR_AF=0.3487;EUR_AF=0.2127;SAS_AF=0.0951;AA=A|||;VT=SNP
2	198463090	rs10178946	G	T	100	PASS	AC=3293;AF=0.657548;AN=5008;NS=2504;DP=21961;EAS_AF=0.4881;AMR_AF=0.6196;AFR_AF=0.7481;EUR_AF=0.7276;SAS_AF=0.6646;AA=G|||;VT=SNP
2	198463691	rs115729683	T	G	100	PASS	AC=204;AF=0.0407348;AN=5008;NS=2504;DP=18793;EAS_AF=0.0575;AMR_AF=0.1182;AFR_AF=0.0038;EUR_AF=0.0477;SAS_AF=0.0112;AA=T|||;VT=SNP
2	198465840	rs17731449	T	C	100	PASS	AC=2104;AF=0.420128;AN=5008;NS=2504;DP=20441;EAS_AF=0.2738;AMR_AF=0.4078;AFR_AF=0.3548;EUR_AF=0.5149;SAS_AF=0.5706;AA=T|||;VT=SNP
2	198466273	rs11900232	T	C	100	PASS	AC=3322;AF=0.663339;AN=5008;NS=2504;DP=18959;EAS_AF=0.4931;AMR_AF=0.6196;AFR_AF=0.7511;EUR_AF=0.7286;SAS_AF=0.684;AA=C|||;VT=SNP
2	198466462	rs11685247	C	A	100	PASS	AC=1158;AF=0.23123;AN=5008;NS=2504;DP=18722;EAS_AF=0.2143;AMR_AF=0.2104;AFR_AF=0.3691;EUR_AF=0.2127;SAS_AF=0.0961;AA=C|||;VT=SNP
2	198467113	rs78002594	A	T	100	PASS	AC=600;AF=0.119808;AN=5008;NS=2504;DP=15758;EAS_AF=0.2024;AMR_AF=0.1671;AFR_AF=0.0083;EUR_AF=0.1978;SAS_AF=0.0716;AA=T|||;VT=SNP
2	198467141	rs13411968	C	T	100	PASS	AC=3295;AF=0.657947;AN=5008;NS=2504;DP=17474;EAS_AF=0.4881;AMR_AF=0.6196;AFR_AF=0.7466;EUR_AF=0.7286;SAS_AF=0.6677;AA=C|||;VT=SNP
2	198470546	rs77353793	C	T	100	PASS	AC=680;AF=0.135783;AN=5008;NS=2504;DP=18699;EAS_AF=0.2321;AMR_AF=0.1686;AFR_AF=0.0386;EUR_AF=0.2048;SAS_AF=0.0736;AA=c|||;VT=SNP
2	198472886	rs6719483	A	G	100	PASS	AC=3302;AF=0.659345;AN=5008;NS=2504;DP=17499;EAS_AF=0.4881;AMR_AF=0.6196;AFR_AF=0.7474;EUR_AF=0.7326;SAS_AF=0.6697;AA=A|||;VT=SNP
2	198474218	rs6723768	A	G	100	PASS	AC=3327;AF=0.664337;AN=5008;NS=2504;DP=19470;EAS_AF=0.4921;AMR_AF=0.621;AFR_AF=0.7496;EUR_AF=0.7326;SAS_AF=0.6871;AA=G|||;VT=SNP
2	198477244	rs75505984	C	T	100	PASS	AC=188;AF=0.0375399;AN=5008;NS=2504;DP=21323;EAS_AF=0.0317;AMR_AF=0.0288;AFR_AF=0.003;EUR_AF=0.0497;SAS_AF=0.0838;AA=C|||;VT=SNP
2	198477606	rs2124317	G	A	100	PASS	AC=3328;AF=0.664537;AN=5008;NS=2504;DP=22022;EAS_AF=0.4921;AMR_AF=0.6196;AFR_AF=0.7511;EUR_AF=0.7326;SAS_AF=0.6871;AA=A|||;VT=SNP
2	198477620	rs4389332	C	A	100	PASS	AC=2028;AF=0.404952;AN=5008;NS=2504;DP=21757;EAS_AF=0.244;AMR_AF=0.4063;AFR_AF=0.3215;EUR_AF=0.5129;SAS_AF=0.5716;AA=C|||;VT=SNP
2	198478320	rs1455653	G	A	100	PASS	AC=3330;AF=0.664936;AN=5008;NS=2504;DP=21818;EAS_AF=0.4921;AMR_AF=0.6196;AFR_AF=0.7519;EUR_AF=0.7336;SAS_AF=0.6871;AA=A|||;VT=SNP
2	198480072	rs6719729	G	A	100	PASS	AC=3245;AF=0.647963;AN=5008;NS=2504;DP=21969;EAS_AF=0.4871;AMR_AF=0.6167;AFR_AF=0.7073;EUR_AF=0.7316;SAS_AF=0.6697;AA=G|||;VT=SNP
2	198485341	rs2045245	A	C	100	PASS	AC=3455;AF=0.689896;AN=5008;NS=2504;DP=16456;EAS_AF=0.4931;AMR_AF=0.6268;AFR_AF=0.8427;EUR_AF=0.7326;SAS_AF=0.6871;AA=C|||;VT=SNP
2	198487278	rs1961558	C	T	100	PASS	AC=3302;AF=0.659345;AN=5008;NS=2504;DP=15843;EAS_AF=0.4871;AMR_AF=0.621;AFR_AF=0.7466;EUR_AF=0.7336;SAS_AF=0.6697;AA=C|||;VT=SNP
2	198488468	rs4435447	G	C	100	PASS	AC=2113;AF=0.421925;AN=5008;NS=2504;DP=18294;EAS_AF=0.244;AMR_AF=0.4107;AFR_AF=0.3835;EUR_AF=0.5129;SAS_AF=0.5716;AA=G|||;VT=SNP
2	198489253	rs34139878	C	T	100	PASS	AC=3301;AF=0.659145;AN=5008;NS=2504;DP=14183;EAS_AF=0.4871;AMR_AF=0.6196;AFR_AF=0.7466;EUR_AF=0.7336;SAS_AF=0.6697;AA=c|||;VT=SNP
2	198489607	rs59341299	A	G	100	PASS	AC=2113;AF=0.421925;AN=5008;NS=2504;DP=16917;EAS_AF=0.244;AMR_AF=0.4107;AFR_AF=0.3835;EUR_AF=0.5129;SAS_AF=0.5716;AA=A|||;VT=SNP
2	198491110	rs55642934	C	T	100	PASS	AC=3328;AF=0.664537;AN=5008;NS=2504;DP=12747;EAS_AF=0.4931;AMR_AF=0.6196;AFR_AF=0.7504;EUR_AF=0.7336;SAS_AF=0.6861;AA=T|||;VT=SNP
2	198491180	rs55852341	C	T	100	PASS	AC=2032;AF=0.405751;AN=5008;NS=2504;DP=10153;EAS_AF=0.244;AMR_AF=0.4063;AFR_AF=0.3253;EUR_AF=0.5119;SAS_AF=0.5716;AA=C|||;VT=SNP
2	198492316	rs72916919	T	G	100	PASS	AC=2190;AF=0.4373;AN=5008;NS=2504;DP=17016;EAS_AF=0.2302;AMR_AF=0.4164;AFR_AF=0.4304;EUR_AF=0.5368;SAS_AF=0.5726;AA=T|||;VT=SNP
2	198492598	rs1902248	C	T	100	PASS	AC=1116;AF=0.222843;AN=5008;NS=2504;DP=7415;EAS_AF=0.2371;AMR_AF=0.2061;AFR_AF=0.3222;EUR_AF=0.2207;SAS_AF=0.0879;AA=C|||;VT=SNP
2	198492826	rs1902247	C	T	100	PASS	AC=1155;AF=0.230631;AN=5008;NS=2504;DP=14299;EAS_AF=0.2371;AMR_AF=0.2075;AFR_AF=0.3411;EUR_AF=0.2227;SAS_AF=0.0992;AA=C|||;VT=SNP
2	198492827	rs1902246	C	T	100	PASS	AC=1158;AF=0.23123;AN=5008;NS=2504;DP=14352;EAS_AF=0.2371;AMR_AF=0.2075;AFR_AF=0.3411;EUR_AF=0.2256;SAS_AF=0.0992;AA=C|||;VT=SNP
2	198492837	rs6728904	C	T	100	PASS	AC=2057;AF=0.410743;AN=5008;NS=2504;DP=14539;EAS_AF=0.2212;AMR_AF=0.402;AFR_AF=0.3964;EUR_AF=0.5129;SAS_AF=0.5266;AA=C|||;VT=SNP
2	198493703	rs13396312	T	A	100	PASS	AC=1981;AF=0.395567;AN=5008;NS=2504;DP=21030;EAS_AF=0.2222;AMR_AF=0.389;AFR_AF=0.3419;EUR_AF=0.5199;SAS_AF=0.5235;AA=T|||;VT=SNP
2	198494468	rs56858593	A	G	100	PASS	AC=2214;AF=0.442093;AN=5008;NS=2504;DP=11988;EAS_AF=0.2222;AMR_AF=0.4063;AFR_AF=0.5091;EUR_AF=0.5199;SAS_AF=0.5235;AA=A|||;VT=SNP
2	198494782	rs74265511	C	T	100	PASS	AC=895;AF=0.178714;AN=5008;NS=2504;DP=17948;EAS_AF=0.2361;AMR_AF=0.1859;AFR_AF=0.1596;EUR_AF=0.2177;SAS_AF=0.1002;AA=C|||;VT=SNP
2	198495431	rs3828317	G	C	100	PASS	AC=2206;AF=0.440495;AN=5008;NS=2504;DP=18481;EAS_AF=0.2222;AMR_AF=0.4035;AFR_AF=0.5053;EUR_AF=0.5199;SAS_AF=0.5225;AA=G|||;VT=SNP
2	198497105	rs59938443	C	T	100	PASS	AC=870;AF=0.173722;AN=5008;NS=2504;DP=18298;EAS_AF=0.2361;AMR_AF=0.1844;AFR_AF=0.1415;EUR_AF=0.2177;SAS_AF=0.1002;AA=C|||;VT=SNP
2	198497512	rs970552	T	G	100	PASS	AC=2339;AF=0.467053;AN=5008;NS=2504;DP=19419;EAS_AF=0.2222;AMR_AF=0.4207;AFR_AF=0.5968;EUR_AF=0.5199;SAS_AF=0.5225;AA=T|||;VT=SNP
2	198497709	rs970551	C	T	100	PASS	AC=2206;AF=0.440495;AN=5008;NS=2504;DP=20243;EAS_AF=0.2222;AMR_AF=0.4035;AFR_AF=0.5053;EUR_AF=0.5199;SAS_AF=0.5225;AA=C|||;VT=SNP
2	198498316	rs1979239	T	G	100	PASS	AC=3410;AF=0.680911;AN=5008;NS=2504;DP=19514;EAS_AF=0.4613;AMR_AF=0.6167;AFR_AF=0.8676;EUR_AF=0.7376;SAS_AF=0.6421;AA=G|||;VT=SNP
2	198499162	rs74965164	C	T	100	PASS	AC=895;AF=0.178714;AN=5008;NS=2504;DP=13982;EAS_AF=0.2361;AMR_AF=0.1859;AFR_AF=0.1596;EUR_AF=0.2177;SAS_AF=0.1002;AA=C|||;VT=SNP
2	198505468	rs144930737	C	T	100	PASS	AC=1252;AF=0.25;AN=5008;NS=2504;DP=18857;EAS_AF=0.2192;AMR_AF=0.2983;AFR_AF=0.0348;EUR_AF=0.3946;SAS_AF=0.3896;AA=c|||;VT=SNP
2	198506466	rs2045244	C	T	100	PASS	AC=777;AF=0.155152;AN=5008;NS=2504;DP=15345;EAS_AF=0.2361;AMR_AF=0.1801;AFR_AF=0.0734;EUR_AF=0.2177;SAS_AF=0.1002;AA=c|||;VT=SNP
2	198507649	rs2045242	G	A	100	PASS	AC=3370;AF=0.672923;AN=5008;NS=2504;DP=16631;EAS_AF=0.4603;AMR_AF=0.6153;AFR_AF=0.8381;EUR_AF=0.7376;SAS_AF=0.6431;AA=G|||;VT=SNP
2	198508016	rs7588831	A	G	100	PASS	AC=2207;AF=0.440695;AN=5008;NS=2504;DP=16382;EAS_AF=0.2222;AMR_AF=0.4035;AFR_AF=0.5053;EUR_AF=0.5199;SAS_AF=0.5235;AA=A|||;VT=SNP
2	198508044	rs80172713	T	C	100	PASS	AC=777;AF=0.155152;AN=5008;NS=2504;DP=17012;EAS_AF=0.2361;AMR_AF=0.1801;AFR_AF=0.0734;EUR_AF=0.2177;SAS_AF=0.1002;AA=T|||;VT=SNP
2	198508951	rs10497806	G	A	100	PASS	AC=3409;AF=0.680711;AN=5008;NS=2504;DP=17244;EAS_AF=0.4603;AMR_AF=0.6167;AFR_AF=0.8676;EUR_AF=0.7376;SAS_AF=0.6421;AA=A|||;VT=SNP;EX_TARGET
2	198509058	rs16866940	C	T	100	PASS	AC=886;AF=0.176917;AN=5008;NS=2504;DP=17194;EAS_AF=0.2361;AMR_AF=0.1844;AFR_AF=0.1536;EUR_AF=0.2177;SAS_AF=0.1002;AA=C|||;VT=SNP
2	198511086	rs16866970	G	A	100	PASS	AC=2327;AF=0.464657;AN=5008;NS=2504;DP=18882;EAS_AF=0.2222;AMR_AF=0.4135;AFR_AF=0.5908;EUR_AF=0.5199;SAS_AF=0.5235;AA=G|||;VT=SNP
2	198511917	rs10166328	A	G	100	PASS	AC=3410;AF=0.680911;AN=5008;NS=2504;DP=18101;EAS_AF=0.4593;AMR_AF=0.6167;AFR_AF=0.8676;EUR_AF=0.7376;SAS_AF=0.6442;AA=G|||;VT=SNP
2	198512849	rs13413470	G	A	100	PASS	AC=2351;AF=0.469449;AN=5008;NS=2504;DP=16144;EAS_AF=0.2222;AMR_AF=0.4222;AFR_AF=0.6044;EUR_AF=0.5199;SAS_AF=0.5235;AA=G|||;VT=SNP
2	198513009	rs16866980	A	C	100	PASS	AC=887;AF=0.177117;AN=5008;NS=2504;DP=18506;EAS_AF=0.2361;AMR_AF=0.1844;AFR_AF=0.1536;EUR_AF=0.2177;SAS_AF=0.1012;AA=A|||;VT=SNP
2	198513877	rs7564924	C	T	100	PASS	AC=3369;AF=0.672724;AN=5008;NS=2504;DP=19743;EAS_AF=0.4593;AMR_AF=0.6138;AFR_AF=0.8381;EUR_AF=0.7376;SAS_AF=0.6442;AA=T|||;VT=SNP
2	198513930	rs10196961	G	A	100	PASS	AC=2215;AF=0.442292;AN=5008;NS=2504;DP=19083;EAS_AF=0.2222;AMR_AF=0.4049;AFR_AF=0.5106;EUR_AF=0.5199;SAS_AF=0.5235;AA=G|||;VT=SNP
2	198514845	rs77773624	G	A	100	PASS	AC=887;AF=0.177117;AN=5008;NS=2504;DP=10929;EAS_AF=0.2361;AMR_AF=0.1844;AFR_AF=0.1536;EUR_AF=0.2177;SAS_AF=0.1012;AA=G|||;VT=SNP
2	198514924	rs11690491	C	T	100	PASS	AC=2327;AF=0.464657;AN=5008;NS=2504;DP=14587;EAS_AF=0.2222;AMR_AF=0.4135;AFR_AF=0.5908;EUR_AF=0.5199;SAS_AF=0.5235;AA=C|||;VT=SNP
2	198515536	rs11690844	G	A	100	PASS	AC=2212;AF=0.441693;AN=5008;NS=2504;DP=19047;EAS_AF=0.2222;AMR_AF=0.4049;AFR_AF=0.5083;EUR_AF=0.5199;SAS_AF=0.5235;AA=G|||;VT=SNP
2	198515658	rs1598469	T	C	100	PASS	AC=3369;AF=0.672724;AN=5008;NS=2504;DP=18972;EAS_AF=0.4593;AMR_AF=0.6153;AFR_AF=0.8374;EUR_AF=0.7376;SAS_AF=0.6442;AA=C|||;VT=SNP
2	198515900	rs10203581	G	A	100	PASS	AC=3370;AF=0.672923;AN=5008;NS=2504;DP=18223;EAS_AF=0.4593;AMR_AF=0.6153;AFR_AF=0.8381;EUR_AF=0.7376;SAS_AF=0.6442;AA=A|||;VT=SNP
2	198516821	rs13427590	C	T	100	PASS	AC=1731;AF=0.345647;AN=5008;NS=2504;DP=17806;EAS_AF=0.2222;AMR_AF=0.3804;AFR_AF=0.1573;EUR_AF=0.5199;SAS_AF=0.5235;AA=C|||;VT=SNP
2	198516835	rs79745588	G	A	100	PASS	AC=778;AF=0.155351;AN=5008;NS=2504;DP=17837;EAS_AF=0.2361;AMR_AF=0.1801;AFR_AF=0.0734;EUR_AF=0.2177;SAS_AF=0.1012;AA=G|||;VT=SNP
2	198517592	rs7603283	A	G	100	PASS	AC=888;AF=0.177316;AN=5008;NS=2504;DP=15660;EAS_AF=0.2371;AMR_AF=0.1844;AFR_AF=0.1536;EUR_AF=0.2177;SAS_AF=0.1012;AA=A|||;VT=SNP
2	198517893	rs7580003	C	T	100	PASS	AC=890;AF=0.177716;AN=5008;NS=2504;DP=19196;EAS_AF=0.2371;AMR_AF=0.1873;AFR_AF=0.1536;EUR_AF=0.2177;SAS_AF=0.1012;AA=C|||;VT=SNP
2	198518709	rs6733834	C	G	100	PASS	AC=887;AF=0.177117;AN=5008;NS=2504;DP=18737;EAS_AF=0.2361;AMR_AF=0.1844;AFR_AF=0.1536;EUR_AF=0.2177;SAS_AF=0.1012;AA=C|||;VT=SNP
2	198519628	rs55656916	T	C	100	PASS	AC=3410;AF=0.680911;AN=5008;NS=2504;DP=17646;EAS_AF=0.4593;AMR_AF=0.6167;AFR_AF=0.8676;EUR_AF=0.7376;SAS_AF=0.6442;AA=t|||;VT=SNP
2	198520555	rs60582020	A	C	100	PASS	AC=887;AF=0.177117;AN=5008;NS=2504;DP=19518;EAS_AF=0.2361;AMR_AF=0.1844;AFR_AF=0.1536;EUR_AF=0.2177;SAS_AF=0.1012;AA=A|||;VT=SNP
2	198520615	rs10931787	A	G	100	PASS	AC=3256;AF=0.65016;AN=5008;NS=2504;DP=21023;EAS_AF=0.4593;AMR_AF=0.6066;AFR_AF=0.7564;EUR_AF=0.7376;SAS_AF=0.6442;AA=G|||;VT=SNP
2	198521356	rs1902249	T	C	100	PASS	AC=3256;AF=0.65016;AN=5008;NS=2504;DP=19555;EAS_AF=0.4593;AMR_AF=0.6066;AFR_AF=0.7564;EUR_AF=0.7376;SAS_AF=0.6442;AA=C|||;VT=SNP
2	198521407	rs4491721	C	G	100	PASS	AC=886;AF=0.176917;AN=5008;NS=2504;DP=18536;EAS_AF=0.2361;AMR_AF=0.1844;AFR_AF=0.1528;EUR_AF=0.2177;SAS_AF=0.1012;AA=C|||;VT=SNP
2	198521490	rs16867018	C	T	100	PASS	AC=887;AF=0.177117;AN=5008;NS=2504;DP=18295;EAS_AF=0.2361;AMR_AF=0.1844;AFR_AF=0.1536;EUR_AF=0.2177;SAS_AF=0.1012;AA=C|||;VT=SNP
2	198522126	rs13000656	T	C	100	PASS	AC=1374;AF=0.274361;AN=5008;NS=2504;DP=17266;EAS_AF=0.5248;AMR_AF=0.3718;AFR_AF=0.0151;EUR_AF=0.2604;SAS_AF=0.3119;AA=T|||;VT=SNP
2	198522632	rs13404366	A	G	100	PASS	AC=3203;AF=0.639577;AN=5008;NS=2504;DP=15973;EAS_AF=0.4583;AMR_AF=0.6052;AFR_AF=0.7557;EUR_AF=0.7237;SAS_AF=0.6074;AA=G|||;VT=SNP
2	198522635	rs13429970	C	G	100	PASS	AC=2369;AF=0.473043;AN=5008;NS=2504;DP=15907;EAS_AF=0.2232;AMR_AF=0.4222;AFR_AF=0.6029;EUR_AF=0.5199;SAS_AF=0.5429;AA=C|||;VT=SNP
2	198522769	rs78198610	T	C	100	PASS	AC=887;AF=0.177117;AN=5008;NS=2504;DP=15864;EAS_AF=0.2361;AMR_AF=0.1844;AFR_AF=0.1536;EUR_AF=0.2177;SAS_AF=0.1012;AA=T|||;VT=SNP
2	198523402	rs67492914	T	G	100	PASS	AC=3255;AF=0.64996;AN=5008;NS=2504;DP=17029;EAS_AF=0.4593;AMR_AF=0.6066;AFR_AF=0.7557;EUR_AF=0.7376;SAS_AF=0.6442;AA=G|||;VT=SNP
2	198523541	rs79845692	T	C	100	PASS	AC=887;AF=0.177117;AN=5008;NS=2504;DP=17526;EAS_AF=0.2361;AMR_AF=0.1844;AFR_AF=0.1536;EUR_AF=0.2177;SAS_AF=0.1012;AA=T|||;VT=SNP
2	198524149	rs58576043	C	T	100	PASS	AC=887;AF=0.177117;AN=5008;NS=2504;DP=14576;EAS_AF=0.2361;AMR_AF=0.1844;AFR_AF=0.1536;EUR_AF=0.2177;SAS_AF=0.1012;AA=C|||;VT=SNP
2	198524885	rs6737060	G	C	100	PASS	AC=3256;AF=0.65016;AN=5008;NS=2504;DP=15612;EAS_AF=0.4593;AMR_AF=0.6066;AFR_AF=0.7564;EUR_AF=0.7376;SAS_AF=0.6442;AA=C|||;VT=SNP
2	198525084	rs6708239	A	G	100	PASS	AC=3256;AF=0.65016;AN=5008;NS=2504;DP=15407;EAS_AF=0.4593;AMR_AF=0.6066;AFR_AF=0.7564;EUR_AF=0.7376;SAS_AF=0.6442;AA=G|||;VT=SNP
2	198525997	rs6741205	G	C	100	PASS	AC=3256;AF=0.65016;AN=5008;NS=2504;DP=13499;EAS_AF=0.4593;AMR_AF=0.6066;AFR_AF=0.7564;EUR_AF=0.7376;SAS_AF=0.6442;AA=C|||;VT=SNP
2	198526088	rs6741314	G	A	100	PASS	AC=3256;AF=0.65016;AN=5008;NS=2504;DP=15039;EAS_AF=0.4593;AMR_AF=0.6066;AFR_AF=0.7564;EUR_AF=0.7376;SAS_AF=0.6442;AA=G|||;VT=SNP
2	198527371	rs13394214	C	T	100	PASS	AC=3410;AF=0.680911;AN=5008;NS=2504;DP=14582;EAS_AF=0.4593;AMR_AF=0.6167;AFR_AF=0.8676;EUR_AF=0.7376;SAS_AF=0.6442;AA=T|||;VT=SNP
2	198527507	rs11690163	A	T	100	PASS	AC=3256;AF=0.65016;AN=5008;NS=2504;DP=13238;EAS_AF=0.4593;AMR_AF=0.6066;AFR_AF=0.7564;EUR_AF=0.7376;SAS_AF=0.6442;AA=T|||;VT=SNP
2	198528881	rs61155920	C	T	100	PASS	AC=3256;AF=0.65016;AN=5008;NS=2504;DP=16513;EAS_AF=0.4593;AMR_AF=0.6066;AFR_AF=0.7564;EUR_AF=0.7376;SAS_AF=0.6442;AA=T|||;VT=SNP
2	198528999	rs58621102	C	T	100	PASS	AC=2215;AF=0.442292;AN=5008;NS=2504;DP=14654;EAS_AF=0.2222;AMR_AF=0.4063;AFR_AF=0.5098;EUR_AF=0.5199;SAS_AF=0.5235;AA=C|||;VT=SNP
2	198529237	rs7601762	G	T	100	PASS	AC=2217;AF=0.442692;AN=5008;NS=2504;DP=15470;EAS_AF=0.2222;AMR_AF=0.4063;AFR_AF=0.5113;EUR_AF=0.5199;SAS_AF=0.5235;AA=G|||;VT=SNP
2	198529496	rs76637837	G	A	100	PASS	AC=886;AF=0.176917;AN=5008;NS=2504;DP=16711;EAS_AF=0.2361;AMR_AF=0.1844;AFR_AF=0.1528;EUR_AF=0.2177;SAS_AF=0.1012;AA=G|||;VT=SNP
2	198530293	rs6757852	G	A	100	PASS	AC=2369;AF=0.473043;AN=5008;NS=2504;DP=14883;EAS_AF=0.2232;AMR_AF=0.4222;AFR_AF=0.6029;EUR_AF=0.5199;SAS_AF=0.5429;AA=G|||;VT=SNP
2	198530355	rs6757669	C	T	100	PASS	AC=3254;AF=0.64976;AN=5008;NS=2504;DP=19828;EAS_AF=0.4593;AMR_AF=0.6066;AFR_AF=0.7557;EUR_AF=0.7376;SAS_AF=0.6431;AA=T|||;VT=SNP
2	198531084	rs10931788	A	G	100	PASS	AC=3254;AF=0.64976;AN=5008;NS=2504;DP=20363;EAS_AF=0.4593;AMR_AF=0.6066;AFR_AF=0.7557;EUR_AF=0.7376;SAS_AF=0.6431;AA=G|||;VT=SNP
2	198531529	rs9967823	A	G	100	PASS	AC=3256;AF=0.65016;AN=5008;NS=2504;DP=18735;EAS_AF=0.4593;AMR_AF=0.6066;AFR_AF=0.7564;EUR_AF=0.7376;SAS_AF=0.6442;AA=G|||;VT=SNP
2	198533251	rs77946222	C	T	100	PASS	AC=776;AF=0.154952;AN=5008;NS=2504;DP=23106;EAS_AF=0.2361;AMR_AF=0.1801;AFR_AF=0.0726;EUR_AF=0.2177;SAS_AF=0.1002;AA=C|||;VT=SNP
2	198533369	rs6719832	A	G	100	PASS	AC=3256;AF=0.65016;AN=5008;NS=2504;DP=23446;EAS_AF=0.4593;AMR_AF=0.6066;AFR_AF=0.7572;EUR_AF=0.7376;SAS_AF=0.6431;AA=G|||;VT=SNP
2	198533606	rs6748788	G	T	100	PASS	AC=2378;AF=0.47484;AN=5008;NS=2504;DP=19962;EAS_AF=0.2252;AMR_AF=0.4222;AFR_AF=0.6067;EUR_AF=0.5209;SAS_AF=0.544;AA=G|||;VT=SNP
2	198534514	rs7600862	C	T	100	PASS	AC=3246;AF=0.648163;AN=5008;NS=2504;DP=18085;EAS_AF=0.4603;AMR_AF=0.6023;AFR_AF=0.7511;EUR_AF=0.7376;SAS_AF=0.6431;AA=T|||;VT=SNP
2	198534708	rs7603839	G	A	100	PASS	AC=2210;AF=0.441294;AN=5008;NS=2504;DP=23265;EAS_AF=0.2232;AMR_AF=0.4035;AFR_AF=0.5068;EUR_AF=0.5199;SAS_AF=0.5235;AA=G|||;VT=SNP
2	198535678	rs4286272	T	C	100	PASS	AC=2790;AF=0.557109;AN=5008;NS=2504;DP=20959;EAS_AF=0.7768;AMR_AF=0.5937;AFR_AF=0.4947;EUR_AF=0.4891;SAS_AF=0.4591;AA=C|||;VT=SNP
2	198535679	rs75415672	G	A	100	PASS	AC=911;AF=0.181909;AN=5008;NS=2504;DP=20925;EAS_AF=0.2569;AMR_AF=0.1844;AFR_AF=0.1551;EUR_AF=0.2197;SAS_AF=0.1002;AA=A|||;VT=SNP
2	198537281	rs75619425	A	G	100	PASS	AC=872;AF=0.174121;AN=5008;NS=2504;DP=20088;EAS_AF=0.2381;AMR_AF=0.1844;AFR_AF=0.143;EUR_AF=0.2177;SAS_AF=0.0982;AA=A|||;VT=SNP
2	198541398	rs4850436	C	T	100	PASS	AC=1525;AF=0.304513;AN=5008;NS=2504;DP=13011;EAS_AF=0.5089;AMR_AF=0.3818;AFR_AF=0.1006;EUR_AF=0.2684;SAS_AF=0.3517;AA=C|||;VT=SNP
2	198542619	rs34632716	C	T	100	PASS	AC=1525;AF=0.304513;AN=5008;NS=2504;DP=21620;EAS_AF=0.5089;AMR_AF=0.3818;AFR_AF=0.1006;EUR_AF=0.2684;SAS_AF=0.3517;AA=C|||;VT=SNP
2	198543156	rs7595819	C	A	100	PASS	AC=872;AF=0.174121;AN=5008;NS=2504;DP=19013;EAS_AF=0.2381;AMR_AF=0.1844;AFR_AF=0.143;EUR_AF=0.2177;SAS_AF=0.0982;AA=C|||;VT=SNP
2	198544183	rs4422151	A	T	100	PASS	AC=1076;AF=0.214856;AN=5008;NS=2504;DP=15719;EAS_AF=0.2599;AMR_AF=0.1974;AFR_AF=0.2542;EUR_AF=0.2167;SAS_AF=0.1258;AA=T|||;VT=SNP
2	198545038	rs111951556	G	A	100	PASS	AC=267;AF=0.0533147;AN=5008;NS=2504;DP=16085;EAS_AF=0.0119;AMR_AF=0.062;AFR_AF=0.0091;EUR_AF=0.1193;SAS_AF=0.0818;AA=G|||;VT=SNP
2	198545250	rs78872368	G	C	100	PASS	AC=807;AF=0.161142;AN=5008;NS=2504;DP=15723;EAS_AF=0.2579;AMR_AF=0.1801;AFR_AF=0.0787;EUR_AF=0.2177;SAS_AF=0.1012;AA=G|||;VT=SNP
2	198545462	rs7340470	G	A	100	PASS	AC=2683;AF=0.535743;AN=5008;NS=2504;DP=17670;EAS_AF=0.7688;AMR_AF=0.585;AFR_AF=0.4168;EUR_AF=0.4861;SAS_AF=0.4724;AA=A|||;VT=SNP
2	198545592	rs13018267	G	C	100	PASS	AC=1460;AF=0.291534;AN=5008;NS=2504;DP=17870;EAS_AF=0.5288;AMR_AF=0.379;AFR_AF=0.0348;EUR_AF=0.2694;SAS_AF=0.3548;AA=G|||;VT=SNP
2	198546239	rs75946628	C	T	100	PASS	AC=895;AF=0.178714;AN=5008;NS=2504;DP=17444;EAS_AF=0.2579;AMR_AF=0.1844;AFR_AF=0.143;EUR_AF=0.2167;SAS_AF=0.1022;AA=C|||;VT=SNP
2	198548306	rs10460393	T	G	100	PASS	AC=2683;AF=0.535743;AN=5008;NS=2504;DP=17706;EAS_AF=0.7688;AMR_AF=0.585;AFR_AF=0.4168;EUR_AF=0.4861;SAS_AF=0.4724;AA=G|||;VT=SNP
2	198548741	rs10460394	G	A	100	PASS	AC=1594;AF=0.318291;AN=5008;NS=2504;DP=17847;EAS_AF=0.5119;AMR_AF=0.4769;AFR_AF=0.1006;EUR_AF=0.2684;SAS_AF=0.3517;AA=G|||;VT=SNP
2	198549881	rs75061561	A	G	100	PASS	AC=785;AF=0.156749;AN=5008;NS=2504;DP=11663;EAS_AF=0.2391;AMR_AF=0.1801;AFR_AF=0.0787;EUR_AF=0.2177;SAS_AF=0.0982;AA=A|||;VT=SNP
2	198551812	rs12622674	G	A	100	PASS	AC=2684;AF=0.535942;AN=5008;NS=2504;DP=20078;EAS_AF=0.7688;AMR_AF=0.585;AFR_AF=0.4168;EUR_AF=0.4861;SAS_AF=0.4734;AA=A|||;VT=SNP
2	198558024	rs143117070	A	C	100	PASS	AC=1108;AF=0.221246;AN=5008;NS=2504;DP=21261;EAS_AF=0.2599;AMR_AF=0.196;AFR_AF=0.2829;EUR_AF=0.2177;SAS_AF=0.1196;AA=A|||;VT=SNP
2	198558679	rs2341510	T	C	100	PASS	AC=2683;AF=0.535743;AN=5008;NS=2504;DP=20644;EAS_AF=0.7679;AMR_AF=0.585;AFR_AF=0.4175;EUR_AF=0.4861;SAS_AF=0.4724;AA=C|||;VT=SNP
2	198563642	rs6743671	T	C	100	PASS	AC=2675;AF=0.534145;AN=5008;NS=2504;DP=15087;EAS_AF=0.7688;AMR_AF=0.5836;AFR_AF=0.4115;EUR_AF=0.4861;SAS_AF=0.4724;AA=C|||;VT=SNP
2	198563742	rs6760078	A	T	100	PASS	AC=1146;AF=0.228834;AN=5008;NS=2504;DP=13738;EAS_AF=0.2599;AMR_AF=0.2017;AFR_AF=0.3079;EUR_AF=0.2177;SAS_AF=0.1207;AA=a|||;VT=SNP
2	198563884	rs6731886	C	A	100	PASS	AC=1001;AF=0.19988;AN=5008;NS=2504;DP=14117;EAS_AF=0.2579;AMR_AF=0.1931;AFR_AF=0.2186;EUR_AF=0.2177;SAS_AF=0.1012;AA=C|||;VT=SNP
2	198565011	rs77218291	A	G	100	PASS	AC=808;AF=0.161342;AN=5008;NS=2504;DP=17414;EAS_AF=0.2579;AMR_AF=0.1801;AFR_AF=0.0794;EUR_AF=0.2177;SAS_AF=0.1012;AA=A|||;VT=SNP
2	198565763	rs13034353	A	G	100	PASS	AC=2676;AF=0.534345;AN=5008;NS=2504;DP=20805;EAS_AF=0.7698;AMR_AF=0.5836;AFR_AF=0.4115;EUR_AF=0.4861;SAS_AF=0.4724;AA=G|||;VT=SNP
2	198565823	rs57340905	C	T	100	PASS	AC=781;AF=0.15595;AN=5008;NS=2504;DP=20367;EAS_AF=0.2579;AMR_AF=0.1787;AFR_AF=0.0598;EUR_AF=0.2177;SAS_AF=0.1012;AA=C|||;VT=SNP
2	198567912	rs79748557	G	T	100	PASS	AC=888;AF=0.177316;AN=5008;NS=2504;DP=19961;EAS_AF=0.2579;AMR_AF=0.1844;AFR_AF=0.1377;EUR_AF=0.2177;SAS_AF=0.1012;AA=G|||;VT=SNP
2	198568076	rs11687698	C	T	100	PASS	AC=1270;AF=0.253594;AN=5008;NS=2504;DP=18605;EAS_AF=0.2183;AMR_AF=0.2968;AFR_AF=0.0545;EUR_AF=0.3887;SAS_AF=0.3896;AA=C|||;VT=SNP
2	198569051	rs4850437	T	G	100	PASS	AC=3232;AF=0.645367;AN=5008;NS=2504;DP=15979;EAS_AF=0.7698;AMR_AF=0.6182;AFR_AF=0.8132;EUR_AF=0.4861;SAS_AF=0.4734;AA=G|||;VT=SNP
2	198572461	rs7592344	C	T	100	PASS	AC=1104;AF=0.220447;AN=5008;NS=2504;DP=18183;EAS_AF=0.2589;AMR_AF=0.1945;AFR_AF=0.2821;EUR_AF=0.2157;SAS_AF=0.1207;AA=C|||;VT=SNP
2	198573612	rs10931791	A	C	100	PASS	AC=1529;AF=0.305312;AN=5008;NS=2504;DP=21152;EAS_AF=0.5089;AMR_AF=0.3818;AFR_AF=0.1036;EUR_AF=0.2684;SAS_AF=0.3517;AA=A|||;VT=SNP
2	198573762	rs79381203	A	G	100	PASS	AC=994;AF=0.198482;AN=5008;NS=2504;DP=17754;EAS_AF=0.2579;AMR_AF=0.1916;AFR_AF=0.2163;EUR_AF=0.2147;SAS_AF=0.1012;AA=A|||;VT=SNP
2	198574523	rs6751690	G	A	100	PASS	AC=803;AF=0.160343;AN=5008;NS=2504;DP=19167;EAS_AF=0.2579;AMR_AF=0.1787;AFR_AF=0.0787;EUR_AF=0.2147;SAS_AF=0.1012;AA=G|||;VT=SNP
2	198575975	rs4850807	G	A	100	PASS	AC=1534;AF=0.30631;AN=5008;NS=2504;DP=17420;EAS_AF=0.5099;AMR_AF=0.3818;AFR_AF=0.1036;EUR_AF=0.2684;SAS_AF=0.3558;AA=G|||;VT=SNP
2	198576142	rs4850808	T	C	100	PASS	AC=2675;AF=0.534145;AN=5008;NS=2504;DP=21667;EAS_AF=0.7698;AMR_AF=0.5821;AFR_AF=0.4107;EUR_AF=0.4831;SAS_AF=0.4765;AA=C|||;VT=SNP
2	198576950	rs7583917	A	G	100	PASS	AC=1104;AF=0.220447;AN=5008;NS=2504;DP=14360;EAS_AF=0.2599;AMR_AF=0.1945;AFR_AF=0.2821;EUR_AF=0.2147;SAS_AF=0.1207;AA=A|||;VT=SNP
2	198577424	rs7584475	A	C	100	PASS	AC=803;AF=0.160343;AN=5008;NS=2504;DP=15291;EAS_AF=0.2579;AMR_AF=0.1787;AFR_AF=0.0787;EUR_AF=0.2147;SAS_AF=0.1012;AA=A|||;VT=SNP
2	198577585	rs10931793	G	A	100	PASS	AC=1538;AF=0.307109;AN=5008;NS=2504;DP=16898;EAS_AF=0.5099;AMR_AF=0.3833;AFR_AF=0.1059;EUR_AF=0.2684;SAS_AF=0.3558;AA=G|||;VT=SNP
2	198578081	rs72916987	C	T	100	PASS	AC=267;AF=0.0533147;AN=5008;NS=2504;DP=18475;EAS_AF=0.0119;AMR_AF=0.062;AFR_AF=0.0091;EUR_AF=0.1193;SAS_AF=0.0818;AA=c|||;VT=SNP
2	198582442	rs80178661	A	G	100	PASS	AC=1103;AF=0.220248;AN=5008;NS=2504;DP=13596;EAS_AF=0.2599;AMR_AF=0.1945;AFR_AF=0.2814;EUR_AF=0.2147;SAS_AF=0.1207;AA=A|||;VT=SNP
2	198582601	rs13029495	C	A	100	PASS	AC=2674;AF=0.533946;AN=5008;NS=2504;DP=15585;EAS_AF=0.7698;AMR_AF=0.5821;AFR_AF=0.4092;EUR_AF=0.4821;SAS_AF=0.4785;AA=A|||;VT=SNP
2	198583267	rs4850438	A	G	100	PASS	AC=2674;AF=0.533946;AN=5008;NS=2504;DP=10257;EAS_AF=0.7698;AMR_AF=0.5821;AFR_AF=0.4092;EUR_AF=0.4841;SAS_AF=0.4765;AA=G|||;VT=SNP
2	198583356	rs138275192	A	G	100	PASS	AC=204;AF=0.0407348;AN=5008;NS=2504;DP=11267;EAS_AF=0.0585;AMR_AF=0.1138;AFR_AF=0.0038;EUR_AF=0.0497;SAS_AF=0.0112;AA=A|||;VT=SNP
2	198583403	rs4850809	C	T	100	PASS	AC=1534;AF=0.30631;AN=5008;NS=2504;DP=15286;EAS_AF=0.5099;AMR_AF=0.3818;AFR_AF=0.1036;EUR_AF=0.2684;SAS_AF=0.3558;AA=C|||;VT=SNP
2	198584209	rs16823148	G	A	100	PASS	AC=1140;AF=0.227636;AN=5008;NS=2504;DP=16997;EAS_AF=0.2599;AMR_AF=0.2003;AFR_AF=0.3064;EUR_AF=0.2147;SAS_AF=0.1207;AA=A|||;VT=SNP
2	198584775	rs2037590	T	A	100	PASS	AC=1533;AF=0.30611;AN=5008;NS=2504;DP=19001;EAS_AF=0.5099;AMR_AF=0.3818;AFR_AF=0.1029;EUR_AF=0.2684;SAS_AF=0.3558;AA=T|||;VT=SNP
2	198585087	rs10497807	G	C	100	PASS	AC=2672;AF=0.533546;AN=5008;NS=2504;DP=18759;EAS_AF=0.7698;AMR_AF=0.5821;AFR_AF=0.4085;EUR_AF=0.4831;SAS_AF=0.4765;AA=C|||;VT=SNP
2	198587865	rs12472359	T	C	100	PASS	AC=2667;AF=0.532548;AN=5008;NS=2504;DP=19218;EAS_AF=0.7698;AMR_AF=0.5807;AFR_AF=0.4115;EUR_AF=0.4751;SAS_AF=0.4765;AA=C|||;VT=SNP
2	198588950	rs700638	A	C	100	PASS	AC=3478;AF=0.694489;AN=5008;NS=2504;DP=15090;EAS_AF=0.4901;AMR_AF=0.6182;AFR_AF=0.8994;EUR_AF=0.7316;SAS_AF=0.6442;AA=C|||;VT=SNP
2	198590886	rs700640	C	T	100	PASS	AC=2343;AF=0.467851;AN=5008;NS=2504;DP=17887;EAS_AF=0.2292;AMR_AF=0.4193;AFR_AF=0.5908;EUR_AF=0.5249;SAS_AF=0.5235;AA=C|||;VT=SNP
2	198598585	rs1065952	A	T	100	PASS	AC=2412;AF=0.481629;AN=5008;NS=2504;DP=20556;EAS_AF=0.2272;AMR_AF=0.4265;AFR_AF=0.6399;EUR_AF=0.5268;SAS_AF=0.5225;AA=A|||;VT=SNP
2	198599233	rs700641	C	T	100	PASS	AC=2408;AF=0.480831;AN=5008;NS=2504;DP=24100;EAS_AF=0.2272;AMR_AF=0.4251;AFR_AF=0.6392;EUR_AF=0.5249;SAS_AF=0.5225;AA=C|||;VT=SNP
2	198600730	rs700642	T	G	100	PASS	AC=3548;AF=0.708466;AN=5008;NS=2504;DP=17403;EAS_AF=0.496;AMR_AF=0.6196;AFR_AF=0.9463;EUR_AF=0.7336;SAS_AF=0.6431;AA=G|||;VT=SNP
2	198601370	rs700643	A	G	100	PASS	AC=3545;AF=0.707867;AN=5008;NS=2504;DP=16855;EAS_AF=0.495;AMR_AF=0.6196;AFR_AF=0.944;EUR_AF=0.7346;SAS_AF=0.6431;AA=G|||;VT=SNP
2	198602101	rs16823385	G	A	100	PASS	AC=773;AF=0.154353;AN=5008;NS=2504;DP=17123;EAS_AF=0.2649;AMR_AF=0.1729;AFR_AF=0.059;EUR_AF=0.2068;SAS_AF=0.1022;AA=G|||;VT=SNP
2	198602283	rs73054808	C	T	100	PASS	AC=864;AF=0.172524;AN=5008;NS=2504;DP=18669;EAS_AF=0.2649;AMR_AF=0.1758;AFR_AF=0.1256;EUR_AF=0.2078;SAS_AF=0.1022;AA=C|||;VT=SNP
2	198603185	rs77032596	T	G	100	PASS	AC=778;AF=0.155351;AN=5008;NS=2504;DP=17854;EAS_AF=0.2659;AMR_AF=0.1744;AFR_AF=0.0598;EUR_AF=0.2087;SAS_AF=0.1022;AA=T|||;VT=SNP
2	198603229	rs16823400	A	G	100	PASS	AC=954;AF=0.190495;AN=5008;NS=2504;DP=17856;EAS_AF=0.2649;AMR_AF=0.1816;AFR_AF=0.1891;EUR_AF=0.2097;SAS_AF=0.1022;AA=A|||;VT=SNP
2	198605514	rs700645	A	G	100	PASS	AC=3548;AF=0.708466;AN=5008;NS=2504;DP=20324;EAS_AF=0.494;AMR_AF=0.6196;AFR_AF=0.9463;EUR_AF=0.7346;SAS_AF=0.6442;AA=G|||;VT=SNP
2	198608441	rs77706948	T	G	100	PASS	AC=780;AF=0.155751;AN=5008;NS=2504;DP=15534;EAS_AF=0.2649;AMR_AF=0.1772;AFR_AF=0.0598;EUR_AF=0.2097;SAS_AF=0.1022;AA=T|||;VT=SNP
2	198608511	rs700646	C	T	100	PASS	AC=3551;AF=0.709065;AN=5008;NS=2504;DP=16041;EAS_AF=0.494;AMR_AF=0.621;AFR_AF=0.9463;EUR_AF=0.7346;SAS_AF=0.6462;AA=T|||;VT=SNP
2	198608724	rs73054811	G	A	100	PASS	AC=958;AF=0.191294;AN=5008;NS=2504;DP=14916;EAS_AF=0.2649;AMR_AF=0.1844;AFR_AF=0.1899;EUR_AF=0.2107;SAS_AF=0.1022;AA=G|||;VT=SNP
2	198611897	rs770666	T	A	100	PASS	AC=2405;AF=0.480232;AN=5008;NS=2504;DP=18296;EAS_AF=0.2272;AMR_AF=0.4251;AFR_AF=0.6369;EUR_AF=0.5249;SAS_AF=0.5225;AA=T|||;VT=SNP
2	198612852	rs700647	C	T	100	PASS	AC=2404;AF=0.480032;AN=5008;NS=2504;DP=20236;EAS_AF=0.2272;AMR_AF=0.4236;AFR_AF=0.6377;EUR_AF=0.5239;SAS_AF=0.5225;AA=C|||;VT=SNP
2	198612877	rs111340803	A	G	100	PASS	AC=997;AF=0.199081;AN=5008;NS=2504;DP=20485;EAS_AF=0.2649;AMR_AF=0.1888;AFR_AF=0.2171;EUR_AF=0.2107;SAS_AF=0.1022;AA=A|||;VT=SNP
2	198613105	rs113769655	C	G	100	PASS	AC=268;AF=0.0535144;AN=5008;NS=2504;DP=19472;EAS_AF=0.0119;AMR_AF=0.0605;AFR_AF=0.0091;EUR_AF=0.1183;SAS_AF=0.0849;AA=C|||;VT=SNP
2	198613308	rs770667	C	T	100	PASS	AC=2408;AF=0.480831;AN=5008;NS=2504;DP=19674;EAS_AF=0.2292;AMR_AF=0.4236;AFR_AF=0.6392;EUR_AF=0.5239;SAS_AF=0.5225;AA=C|||;VT=SNP
2	198614612	rs1065953	C	T	100	PASS	AC=2404;AF=0.480032;AN=5008;NS=2504;DP=18016;EAS_AF=0.2272;AMR_AF=0.4236;AFR_AF=0.6377;EUR_AF=0.5239;SAS_AF=0.5225;AA=C|||;VT=SNP
2	198614760	rs150985004	C	A	100	PASS	AC=1103;AF=0.220248;AN=5008;NS=2504;DP=20155;EAS_AF=0.2669;AMR_AF=0.1902;AFR_AF=0.2814;EUR_AF=0.2107;SAS_AF=0.1207;AA=C|||;VT=SNP
2	198615017	rs1065954	A	T	100	PASS	AC=2405;AF=0.480232;AN=5008;NS=2504;DP=19897;EAS_AF=0.2272;AMR_AF=0.4236;AFR_AF=0.6384;EUR_AF=0.5239;SAS_AF=0.5225;AA=A|||;VT=SNP
2	198615531	rs1065955	T	C	100	PASS	AC=2405;AF=0.480232;AN=5008;NS=2504;DP=20594;EAS_AF=0.2272;AMR_AF=0.4236;AFR_AF=0.6384;EUR_AF=0.5239;SAS_AF=0.5225;AA=T|||;VT=SNP
2	198616049	rs1065956	G	A	100	PASS	AC=2405;AF=0.480232;AN=5008;NS=2504;DP=17355;EAS_AF=0.2272;AMR_AF=0.4236;AFR_AF=0.6384;EUR_AF=0.5239;SAS_AF=0.5225;AA=G|||;VT=SNP
2	198616891	rs1065957	A	G	100	PASS	AC=2405;AF=0.480232;AN=5008;NS=2504;DP=21034;EAS_AF=0.2272;AMR_AF=0.4236;AFR_AF=0.6384;EUR_AF=0.5239;SAS_AF=0.5225;AA=A|||;VT=SNP
2	198618445	rs6757887	A	C	100	PASS	AC=1104;AF=0.220447;AN=5008;NS=2504;DP=20477;EAS_AF=0.2669;AMR_AF=0.1916;AFR_AF=0.2814;EUR_AF=0.2107;SAS_AF=0.1207;AA=A|||;VT=SNP
2	198621506	rs2293255	T	C	100	PASS	AC=997;AF=0.199081;AN=5008;NS=2504;DP=16608;EAS_AF=0.2649;AMR_AF=0.1888;AFR_AF=0.2171;EUR_AF=0.2107;SAS_AF=0.1022;AA=T|||;VT=SNP
2	198622378	rs13425988	C	T	100	PASS	AC=368;AF=0.0734824;AN=5008;NS=2504;DP=17486;EAS_AF=0.0119;AMR_AF=0.072;AFR_AF=0.0794;EUR_AF=0.1193;SAS_AF=0.0828;AA=C|||;VT=SNP
2	198622636	rs700648	C	T	100	PASS	AC=2405;AF=0.480232;AN=5008;NS=2504;DP=18930;EAS_AF=0.2272;AMR_AF=0.4236;AFR_AF=0.6384;EUR_AF=0.5239;SAS_AF=0.5225;AA=C|||;VT=SNP
2	198622752	rs700649	G	A	100	PASS	AC=2405;AF=0.480232;AN=5008;NS=2504;DP=19419;EAS_AF=0.2272;AMR_AF=0.4236;AFR_AF=0.6384;EUR_AF=0.5239;SAS_AF=0.5225;AA=G|||;VT=SNP
2	198623751	rs73054817	A	G	100	PASS	AC=871;AF=0.173922;AN=5008;NS=2504;DP=15013;EAS_AF=0.2649;AMR_AF=0.1801;AFR_AF=0.1263;EUR_AF=0.2107;SAS_AF=0.1022;AA=A|||;VT=SNP
2	198624285	rs700650	G	A	100	PASS	AC=2405;AF=0.480232;AN=5008;NS=2504;DP=20635;EAS_AF=0.2272;AMR_AF=0.4236;AFR_AF=0.6384;EUR_AF=0.5239;SAS_AF=0.5225;AA=G|||;VT=SNP
2	198625237	rs771013	G	A	100	PASS	AC=2405;AF=0.480232;AN=5008;NS=2504;DP=18765;EAS_AF=0.2282;AMR_AF=0.4236;AFR_AF=0.6377;EUR_AF=0.5239;SAS_AF=0.5225;AA=G|||;VT=SNP
2	198625744	rs73054819	G	T	100	PASS	AC=1103;AF=0.220248;AN=5008;NS=2504;DP=18870;EAS_AF=0.2669;AMR_AF=0.1916;AFR_AF=0.2814;EUR_AF=0.2097;SAS_AF=0.1207;AA=G|||;VT=SNP
2	198627055	rs1065949	G	A	100	PASS	AC=2405;AF=0.480232;AN=5008;NS=2504;DP=17252;EAS_AF=0.2272;AMR_AF=0.4236;AFR_AF=0.6384;EUR_AF=0.5239;SAS_AF=0.5225;AA=G|||;VT=SNP
2	198627942	rs1068682	G	C	100	PASS	AC=3546;AF=0.708067;AN=5008;NS=2504;DP=14917;EAS_AF=0.494;AMR_AF=0.621;AFR_AF=0.9448;EUR_AF=0.7346;SAS_AF=0.6431;AA=C|||;VT=SNP
2	198628063	rs73054822	G	A	100	PASS	AC=958;AF=0.191294;AN=5008;NS=2504;DP=13082;EAS_AF=0.2649;AMR_AF=0.1844;AFR_AF=0.1899;EUR_AF=0.2107;SAS_AF=0.1022;AA=G|||;VT=SNP
2	198630667	rs7587716	G	T	100	PASS	AC=871;AF=0.173922;AN=5008;NS=2504;DP=18487;EAS_AF=0.2649;AMR_AF=0.1801;AFR_AF=0.1263;EUR_AF=0.2107;SAS_AF=0.1022;AA=G|||;VT=SNP
2	198631714	rs700651	G	A	100	PASS	AC=3543;AF=0.707468;AN=5008;NS=2504;DP=15605;EAS_AF=0.4931;AMR_AF=0.6196;AFR_AF=0.9448;EUR_AF=0.7326;SAS_AF=0.6442;AA=g|||;VT=SNP
2	198636355	rs73054825	G	C	100	PASS	AC=1103;AF=0.220248;AN=5008;NS=2504;DP=14754;EAS_AF=0.2669;AMR_AF=0.1902;AFR_AF=0.2814;EUR_AF=0.2107;SAS_AF=0.1207;AA=G|||;VT=SNP
2	198637433	rs700653	A	G	100	PASS	AC=2407;AF=0.480631;AN=5008;NS=2504;DP=14493;EAS_AF=0.2272;AMR_AF=0.4236;AFR_AF=0.6399;EUR_AF=0.5239;SAS_AF=0.5225;AA=A|||;VT=SNP
2	198643421	rs700654	G	A	100	PASS	AC=2405;AF=0.480232;AN=5008;NS=2504;DP=20390;EAS_AF=0.2272;AMR_AF=0.4236;AFR_AF=0.6384;EUR_AF=0.5239;SAS_AF=0.5225;AA=G|||;VT=SNP
2	198643631	rs700655	G	A	100	PASS	AC=2093;AF=0.417931;AN=5008;NS=2504;DP=18728;EAS_AF=0.2272;AMR_AF=0.4049;AFR_AF=0.4123;EUR_AF=0.5239;SAS_AF=0.5225;AA=g|||;VT=SNP
2	198647108	rs1851779	C	T	100	PASS	AC=956;AF=0.190895;AN=5008;NS=2504;DP=18789;EAS_AF=0.2639;AMR_AF=0.183;AFR_AF=0.1899;EUR_AF=0.2107;SAS_AF=0.1022;AA=C|||;VT=SNP
2	198649905	rs73054827	G	A	100	PASS	AC=966;AF=0.192891;AN=5008;NS=2504;DP=14666;EAS_AF=0.2639;AMR_AF=0.183;AFR_AF=0.1929;EUR_AF=0.2107;SAS_AF=0.1084;AA=G|||;VT=SNP
2	198650259	rs771018	G	A	100	PASS	AC=2403;AF=0.479832;AN=5008;NS=2504;DP=9535;EAS_AF=0.2282;AMR_AF=0.4236;AFR_AF=0.6377;EUR_AF=0.5219;SAS_AF=0.5225;AA=G|||;VT=SNP
2	198651492	rs77029420	G	A	100	PASS	AC=671;AF=0.133986;AN=5008;NS=2504;DP=8127;EAS_AF=0.2619;AMR_AF=0.1715;AFR_AF=0.0121;EUR_AF=0.1978;SAS_AF=0.0746;AA=G|||;VT=SNP
2	198653204	rs59617443	C	A	100	PASS	AC=959;AF=0.191494;AN=5008;NS=2504;DP=17645;EAS_AF=0.2619;AMR_AF=0.183;AFR_AF=0.1891;EUR_AF=0.2107;SAS_AF=0.1084;AA=C|||;VT=SNP
2	198653667	rs700656	T	C	100	PASS	AC=3553;AF=0.709465;AN=5008;NS=2504;DP=16712;EAS_AF=0.4921;AMR_AF=0.6196;AFR_AF=0.9455;EUR_AF=0.7366;SAS_AF=0.6503;AA=C|||;VT=SNP
2	198654324	rs700657	G	C	100	PASS	AC=2093;AF=0.417931;AN=5008;NS=2504;DP=22325;EAS_AF=0.2282;AMR_AF=0.4049;AFR_AF=0.4092;EUR_AF=0.5258;SAS_AF=0.5235;AA=G|||;VT=SNP
2	198655007	rs700658	A	T	100	PASS	AC=3554;AF=0.709665;AN=5008;NS=2504;DP=20943;EAS_AF=0.4921;AMR_AF=0.6196;AFR_AF=0.9463;EUR_AF=0.7366;SAS_AF=0.6503;AA=T|||;VT=SNP
2	198657044	rs75373125	G	A	100	PASS	AC=670;AF=0.133786;AN=5008;NS=2504;DP=19496;EAS_AF=0.2619;AMR_AF=0.1715;AFR_AF=0.0106;EUR_AF=0.1978;SAS_AF=0.0757;AA=g|||;VT=SNP
2	198659923	rs700659	T	C	100	PASS	AC=2408;AF=0.480831;AN=5008;NS=2504;DP=19109;EAS_AF=0.2282;AMR_AF=0.4236;AFR_AF=0.6369;EUR_AF=0.5258;SAS_AF=0.5245;AA=T|||;VT=SNP
2	198660838	rs57990618	C	T	100	PASS	AC=784;AF=0.15655;AN=5008;NS=2504;DP=20496;EAS_AF=0.2619;AMR_AF=0.1772;AFR_AF=0.0598;EUR_AF=0.2097;SAS_AF=0.1094;AA=C|||;VT=SNP
2	198660941	rs771017	G	A	100	PASS	AC=2095;AF=0.418331;AN=5008;NS=2504;DP=19368;EAS_AF=0.2282;AMR_AF=0.4049;AFR_AF=0.41;EUR_AF=0.5258;SAS_AF=0.5245;AA=G|||;VT=SNP
2	198661435	rs700660	T	G	100	PASS	AC=3554;AF=0.709665;AN=5008;NS=2504;DP=19917;EAS_AF=0.4921;AMR_AF=0.6196;AFR_AF=0.9455;EUR_AF=0.7366;SAS_AF=0.6513;AA=G|||;VT=SNP
2	198665520	rs771016	C	T	100	PASS	AC=2405;AF=0.480232;AN=5008;NS=2504;DP=20414;EAS_AF=0.2282;AMR_AF=0.4236;AFR_AF=0.6354;EUR_AF=0.5258;SAS_AF=0.5235;AA=C|||;VT=SNP
2	198666752	rs6742343	C	T	100	PASS	AC=784;AF=0.15655;AN=5008;NS=2504;DP=19999;EAS_AF=0.2619;AMR_AF=0.1772;AFR_AF=0.0605;EUR_AF=0.2097;SAS_AF=0.1084;AA=C|||;VT=SNP
2	198668294	rs771015	G	A	100	PASS	AC=2410;AF=0.48123;AN=5008;NS=2504;DP=17437;EAS_AF=0.2282;AMR_AF=0.4236;AFR_AF=0.6384;EUR_AF=0.5258;SAS_AF=0.5245;AA=C|||;VT=SNP
2	198668751	rs700662	T	C	100	PASS	AC=3519;AF=0.702676;AN=5008;NS=2504;DP=19052;EAS_AF=0.4921;AMR_AF=0.6138;AFR_AF=0.9221;EUR_AF=0.7366;SAS_AF=0.6513;AA=T|||;VT=SNP
2	198669110	rs78835808	G	A	100	PASS	AC=783;AF=0.15635;AN=5008;NS=2504;DP=14223;EAS_AF=0.2619;AMR_AF=0.1772;AFR_AF=0.0598;EUR_AF=0.2097;SAS_AF=0.1084;AA=G|||;VT=SNP
2	198669754	rs770659	G	C	100	PASS	AC=3557;AF=0.710264;AN=5008;NS=2504;DP=8770;EAS_AF=0.4921;AMR_AF=0.6196;AFR_AF=0.9478;EUR_AF=0.7366;SAS_AF=0.6513;AA=C|||;VT=SNP
2	198669871	rs770658	G	C	100	PASS	AC=2407;AF=0.480631;AN=5008;NS=2504;DP=9206;EAS_AF=0.2282;AMR_AF=0.4236;AFR_AF=0.6362;EUR_AF=0.5258;SAS_AF=0.5245;AA=G|||;VT=SNP
2	198670478	rs700663	T	A	100	PASS	AC=3557;AF=0.710264;AN=5008;NS=2504;DP=21084;EAS_AF=0.4921;AMR_AF=0.6196;AFR_AF=0.9478;EUR_AF=0.7366;SAS_AF=0.6513;AA=A|||;VT=SNP
2	198671145	rs700664	C	T	100	PASS	AC=3554;AF=0.709665;AN=5008;NS=2504;DP=18688;EAS_AF=0.4921;AMR_AF=0.6196;AFR_AF=0.9455;EUR_AF=0.7366;SAS_AF=0.6513;AA=T|||;VT=SNP
2	198671665	rs73054839	C	A	100	PASS	AC=875;AF=0.17472;AN=5008;NS=2504;DP=16654;EAS_AF=0.2619;AMR_AF=0.1787;AFR_AF=0.1286;EUR_AF=0.2097;SAS_AF=0.1084;AA=C|||;VT=SNP
2	198673379	rs700665	A	C	100	PASS	AC=2410;AF=0.48123;AN=5008;NS=2504;DP=16379;EAS_AF=0.2282;AMR_AF=0.4236;AFR_AF=0.6384;EUR_AF=0.5258;SAS_AF=0.5245;AA=A|||;VT=SNP
2	198673544	rs700666	G	A	100	PASS	AC=3554;AF=0.709665;AN=5008;NS=2504;DP=19599;EAS_AF=0.4921;AMR_AF=0.6196;AFR_AF=0.9455;EUR_AF=0.7366;SAS_AF=0.6513;AA=A|||;VT=SNP
2	198673636	rs60079260	G	A	100	PASS	AC=783;AF=0.15635;AN=5008;NS=2504;DP=18784;EAS_AF=0.2619;AMR_AF=0.1772;AFR_AF=0.0598;EUR_AF=0.2097;SAS_AF=0.1084;AA=G|||;VT=SNP
2	198674184	rs770657	C	A	100	PASS	AC=3558;AF=0.710463;AN=5008;NS=2504;DP=20551;EAS_AF=0.4931;AMR_AF=0.6196;AFR_AF=0.9478;EUR_AF=0.7366;SAS_AF=0.6513;AA=A|||;VT=SNP
2	198674673	rs1030796	A	G	100	PASS	AC=878;AF=0.175319;AN=5008;NS=2504;DP=17665;EAS_AF=0.2619;AMR_AF=0.1787;AFR_AF=0.1293;EUR_AF=0.2107;SAS_AF=0.1094;AA=A|||;VT=SNP
2	198675917	rs16824264	T	C	100	PASS	AC=962;AF=0.192093;AN=5008;NS=2504;DP=19176;EAS_AF=0.2619;AMR_AF=0.183;AFR_AF=0.1906;EUR_AF=0.2107;SAS_AF=0.1094;AA=T|||;VT=SNP
2	198675948	rs771005	C	T	100	PASS	AC=3558;AF=0.710463;AN=5008;NS=2504;DP=19819;EAS_AF=0.4931;AMR_AF=0.6196;AFR_AF=0.9478;EUR_AF=0.7366;SAS_AF=0.6513;AA=T|||;VT=SNP
2	198677508	rs700667	T	C	100	PASS	AC=3559;AF=0.710663;AN=5008;NS=2504;DP=22236;EAS_AF=0.494;AMR_AF=0.6196;AFR_AF=0.9478;EUR_AF=0.7366;SAS_AF=0.6513;AA=C|||;VT=SNP
2	198684342	rs16824376	C	T	100	PASS	AC=963;AF=0.192292;AN=5008;NS=2504;DP=18784;EAS_AF=0.2629;AMR_AF=0.1816;AFR_AF=0.1929;EUR_AF=0.2097;SAS_AF=0.1084;AA=C|||;VT=SNP
2	198684467	rs700669	G	A	100	PASS	AC=2429;AF=0.485024;AN=5008;NS=2504;DP=19957;EAS_AF=0.2292;AMR_AF=0.428;AFR_AF=0.6498;EUR_AF=0.5249;SAS_AF=0.5256;AA=A|||;VT=SNP
2	198685609	rs996427	G	A	100	PASS	AC=1002;AF=0.20008;AN=5008;NS=2504;DP=18384;EAS_AF=0.2629;AMR_AF=0.183;AFR_AF=0.2209;EUR_AF=0.2107;SAS_AF=0.1084;AA=G|||;VT=SNP
2	198687284	rs700670	T	C	100	PASS	AC=3560;AF=0.710863;AN=5008;NS=2504;DP=21974;EAS_AF=0.494;AMR_AF=0.621;AFR_AF=0.9478;EUR_AF=0.7356;SAS_AF=0.6524;AA=t|||;VT=SNP
2	198687899	rs696814	C	G	100	PASS	AC=2487;AF=0.496605;AN=5008;NS=2504;DP=16913;EAS_AF=0.2292;AMR_AF=0.4294;AFR_AF=0.6929;EUR_AF=0.5249;SAS_AF=0.5256;AA=C|||;VT=SNP
2	198688084	rs696815	A	C	100	PASS	AC=3318;AF=0.66254;AN=5008;NS=2504;DP=15820;EAS_AF=0.4802;AMR_AF=0.5965;AFR_AF=0.8313;EUR_AF=0.7058;SAS_AF=0.6247;AA=C|||;VT=SNP
2	198689176	rs72918832	G	A	100	PASS	AC=382;AF=0.076278;AN=5008;NS=2504;DP=17744;EAS_AF=0.0119;AMR_AF=0.0735;AFR_AF=0.0809;EUR_AF=0.1262;SAS_AF=0.0869;AA=G|||;VT=SNP
2	198690001	rs700671	T	C	100	PASS	AC=3557;AF=0.710264;AN=5008;NS=2504;DP=18836;EAS_AF=0.494;AMR_AF=0.621;AFR_AF=0.9455;EUR_AF=0.7356;SAS_AF=0.6524;AA=C|||;VT=SNP
2	198690610	rs72918835	C	T	100	PASS	AC=279;AF=0.0557109;AN=5008;NS=2504;DP=18733;EAS_AF=0.0119;AMR_AF=0.062;AFR_AF=0.0098;EUR_AF=0.1252;SAS_AF=0.0869;AA=C|||;VT=SNP
2	198691006	rs771010	C	G	100	PASS	AC=2484;AF=0.496006;AN=5008;NS=2504;DP=20132;EAS_AF=0.2292;AMR_AF=0.4294;AFR_AF=0.6906;EUR_AF=0.5249;SAS_AF=0.5256;AA=C|||;VT=SNP
2	198691082	rs771009	A	G	100	PASS	AC=3560;AF=0.710863;AN=5008;NS=2504;DP=18835;EAS_AF=0.494;AMR_AF=0.621;AFR_AF=0.9478;EUR_AF=0.7356;SAS_AF=0.6524;AA=G|||;VT=SNP
2	198691405	rs4550664	A	G	100	PASS	AC=1419;AF=0.283347;AN=5008;NS=2504;DP=19608;EAS_AF=0.506;AMR_AF=0.3775;AFR_AF=0.034;EUR_AF=0.2644;SAS_AF=0.3436;AA=A|||;VT=SNP
2	198691455	rs700672	G	A	100	PASS	AC=3560;AF=0.710863;AN=5008;NS=2504;DP=19467;EAS_AF=0.494;AMR_AF=0.621;AFR_AF=0.9478;EUR_AF=0.7356;SAS_AF=0.6524;AA=A|||;VT=SNP
2	198692929	rs700673	A	G	100	PASS	AC=3551;AF=0.709065;AN=5008;NS=2504;DP=14625;EAS_AF=0.494;AMR_AF=0.6196;AFR_AF=0.9418;EUR_AF=0.7356;SAS_AF=0.6524;AA=G|||;VT=SNP
2	198693412	rs72918841	A	G	100	PASS	AC=290;AF=0.0579073;AN=5008;NS=2504;DP=17344;EAS_AF=0.0119;AMR_AF=0.0648;AFR_AF=0.0144;EUR_AF=0.1282;SAS_AF=0.0869;AA=A|||;VT=SNP
2	198693703	rs700674	C	T	100	PASS	AC=3557;AF=0.710264;AN=5008;NS=2504;DP=18201;EAS_AF=0.494;AMR_AF=0.621;AFR_AF=0.9455;EUR_AF=0.7356;SAS_AF=0.6524;AA=T|||;VT=SNP
2	198696928	rs113485223	A	G	100	PASS	AC=964;AF=0.192492;AN=5008;NS=2504;DP=18965;EAS_AF=0.2629;AMR_AF=0.1801;AFR_AF=0.1936;EUR_AF=0.2107;SAS_AF=0.1084;AA=A|||;VT=SNP
2	198698891	rs111243979	A	G	100	PASS	AC=963;AF=0.192292;AN=5008;NS=2504;DP=20415;EAS_AF=0.2619;AMR_AF=0.1801;AFR_AF=0.1936;EUR_AF=0.2107;SAS_AF=0.1084;AA=A|||;VT=SNP
2	198700216	rs700675	G	A	100	PASS	AC=3560;AF=0.710863;AN=5008;NS=2504;DP=17250;EAS_AF=0.494;AMR_AF=0.621;AFR_AF=0.9478;EUR_AF=0.7356;SAS_AF=0.6524;AA=A|||;VT=SNP
2	198700417	rs73054867	C	G	100	PASS	AC=966;AF=0.192891;AN=5008;NS=2504;DP=17853;EAS_AF=0.2629;AMR_AF=0.1816;AFR_AF=0.1944;EUR_AF=0.2107;SAS_AF=0.1084;AA=C|||;VT=SNP
2	198702424	rs700677	C	A	100	PASS	AC=1289;AF=0.257388;AN=5008;NS=2504;DP=16697;EAS_AF=0.2173;AMR_AF=0.3026;AFR_AF=0.0688;EUR_AF=0.3926;SAS_AF=0.3824;AA=C|||;VT=SNP
2	198704818	rs2574832	T	G	100	PASS	AC=3557;AF=0.710264;AN=5008;NS=2504;DP=17001;EAS_AF=0.494;AMR_AF=0.621;AFR_AF=0.9455;EUR_AF=0.7356;SAS_AF=0.6524;AA=G|||;VT=SNP
2	198705820	rs700678	T	C	100	PASS	AC=3558;AF=0.710463;AN=5008;NS=2504;DP=17941;EAS_AF=0.494;AMR_AF=0.621;AFR_AF=0.9455;EUR_AF=0.7366;SAS_AF=0.6524;AA=C|||;VT=SNP
2	198706916	rs700679	C	T	100	PASS	AC=2483;AF=0.495807;AN=5008;NS=2504;DP=20214;EAS_AF=0.2292;AMR_AF=0.4294;AFR_AF=0.6906;EUR_AF=0.5239;SAS_AF=0.5256;AA=C|||;VT=SNP
2	198707638	rs3851979	A	T	100	PASS	AC=965;AF=0.192692;AN=5008;NS=2504;DP=23077;EAS_AF=0.2629;AMR_AF=0.1801;AFR_AF=0.1944;EUR_AF=0.2107;SAS_AF=0.1084;AA=A|||;VT=SNP
2	198707950	rs700680	A	T	100	PASS	AC=3560;AF=0.710863;AN=5008;NS=2504;DP=19366;EAS_AF=0.494;AMR_AF=0.621;AFR_AF=0.9478;EUR_AF=0.7356;SAS_AF=0.6524;AA=T|||;VT=SNP
2	198708695	rs16824631	T	G	100	PASS	AC=929;AF=0.185503;AN=5008;NS=2504;DP=17764;EAS_AF=0.2639;AMR_AF=0.1801;AFR_AF=0.1657;EUR_AF=0.2117;SAS_AF=0.1084;AA=T|||;VT=SNP
2	198711502	rs700681	C	A	100	PASS	AC=3559;AF=0.710663;AN=5008;NS=2504;DP=18647;EAS_AF=0.494;AMR_AF=0.621;AFR_AF=0.9478;EUR_AF=0.7346;SAS_AF=0.6524;AA=A|||;VT=SNP
2	198712310	rs700682	C	A	100	PASS	AC=3559;AF=0.710663;AN=5008;NS=2504;DP=19515;EAS_AF=0.494;AMR_AF=0.621;AFR_AF=0.9478;EUR_AF=0.7346;SAS_AF=0.6524;AA=A|||;VT=SNP
2	198712332	rs700683	G	A	100	PASS	AC=3559;AF=0.710663;AN=5008;NS=2504;DP=19630;EAS_AF=0.494;AMR_AF=0.621;AFR_AF=0.9478;EUR_AF=0.7346;SAS_AF=0.6524;AA=A|||;VT=SNP
2	198713099	rs700684	C	T	100	PASS	AC=3556;AF=0.710064;AN=5008;NS=2504;DP=20159;EAS_AF=0.494;AMR_AF=0.621;AFR_AF=0.9455;EUR_AF=0.7346;SAS_AF=0.6524;AA=T|||;VT=SNP
2	198713231	rs6707521	G	A	100	PASS	AC=866;AF=0.172923;AN=5008;NS=2504;DP=20416;EAS_AF=0.2629;AMR_AF=0.1758;AFR_AF=0.1218;EUR_AF=0.2107;SAS_AF=0.1084;AA=G|||;VT=SNP
2	198715972	rs700685	A	G	100	PASS	AC=3455;AF=0.689896;AN=5008;NS=2504;DP=18998;EAS_AF=0.4921;AMR_AF=0.611;AFR_AF=0.8888;EUR_AF=0.7356;SAS_AF=0.6339;AA=A|||;VT=SNP
2	198718630	rs7604700	A	G	100	PASS	AC=3558;AF=0.710463;AN=5008;NS=2504;DP=20865;EAS_AF=0.494;AMR_AF=0.621;AFR_AF=0.9455;EUR_AF=0.7366;SAS_AF=0.6524;AA=G|||;VT=SNP
2	198718667	rs1435569	G	C	100	PASS	AC=3558;AF=0.710463;AN=5008;NS=2504;DP=19956;EAS_AF=0.494;AMR_AF=0.621;AFR_AF=0.9455;EUR_AF=0.7366;SAS_AF=0.6524;AA=C|||;VT=SNP
2	198718928	rs35817167	A	T	100	PASS	AC=866;AF=0.172923;AN=5008;NS=2504;DP=19810;EAS_AF=0.2619;AMR_AF=0.1758;AFR_AF=0.1218;EUR_AF=0.2117;SAS_AF=0.1084;AA=A|||;VT=SNP
2	198721054	rs700686	G	A	100	PASS	AC=3558;AF=0.710463;AN=5008;NS=2504;DP=19165;EAS_AF=0.494;AMR_AF=0.621;AFR_AF=0.9455;EUR_AF=0.7366;SAS_AF=0.6524;AA=A|||;VT=SNP
2	198721560	rs700687	A	T	100	PASS	AC=3561;AF=0.711062;AN=5008;NS=2504;DP=18041;EAS_AF=0.494;AMR_AF=0.621;AFR_AF=0.9478;EUR_AF=0.7366;SAS_AF=0.6524;AA=T|||;VT=SNP
2	198721827	rs1968488	C	A	100	PASS	AC=953;AF=0.190296;AN=5008;NS=2504;DP=17534;EAS_AF=0.2629;AMR_AF=0.1801;AFR_AF=0.1846;EUR_AF=0.2117;SAS_AF=0.1084;AA=C|||;VT=SNP
2	198722225	rs696817	A	G	100	PASS	AC=3561;AF=0.711062;AN=5008;NS=2504;DP=20485;EAS_AF=0.494;AMR_AF=0.621;AFR_AF=0.9478;EUR_AF=0.7366;SAS_AF=0.6524;AA=G|||;VT=SNP
2	198723833	rs700688	G	A	100	PASS	AC=3451;AF=0.689097;AN=5008;NS=2504;DP=20450;EAS_AF=0.4931;AMR_AF=0.6095;AFR_AF=0.885;EUR_AF=0.7366;SAS_AF=0.6339;AA=G|||;VT=SNP
2	198725076	rs6734561	C	T	100	PASS	AC=2482;AF=0.495607;AN=5008;NS=2504;DP=22464;EAS_AF=0.2292;AMR_AF=0.4294;AFR_AF=0.6891;EUR_AF=0.5249;SAS_AF=0.5256;AA=C|||;VT=SNP
2	198725444	rs770661	A	G	100	PASS	AC=3561;AF=0.711062;AN=5008;NS=2504;DP=19955;EAS_AF=0.494;AMR_AF=0.621;AFR_AF=0.9478;EUR_AF=0.7366;SAS_AF=0.6524;AA=G|||;VT=SNP
2	198726649	rs700689	A	G	100	PASS	AC=2482;AF=0.495607;AN=5008;NS=2504;DP=19548;EAS_AF=0.2292;AMR_AF=0.4294;AFR_AF=0.6891;EUR_AF=0.5249;SAS_AF=0.5256;AA=A|||;VT=SNP
2	198726773	rs2164327	C	T	100	PASS	AC=973;AF=0.194289;AN=5008;NS=2504;DP=16991;EAS_AF=0.2629;AMR_AF=0.1801;AFR_AF=0.1989;EUR_AF=0.2127;SAS_AF=0.1084;AA=C|||;VT=SNP
2	198727626	rs700690	A	G	100	PASS	AC=3561;AF=0.711062;AN=5008;NS=2504;DP=18762;EAS_AF=0.494;AMR_AF=0.621;AFR_AF=0.9478;EUR_AF=0.7366;SAS_AF=0.6524;AA=G|||;VT=SNP
2	198727852	rs700691	A	G	100	PASS	AC=2482;AF=0.495607;AN=5008;NS=2504;DP=17509;EAS_AF=0.2292;AMR_AF=0.4294;AFR_AF=0.6891;EUR_AF=0.5249;SAS_AF=0.5256;AA=A|||;VT=SNP
2	198728500	rs700692	T	C	100	PASS	AC=3558;AF=0.710463;AN=5008;NS=2504;DP=16984;EAS_AF=0.494;AMR_AF=0.621;AFR_AF=0.9455;EUR_AF=0.7366;SAS_AF=0.6524;AA=C|||;VT=SNP
2	198729283	rs770662	T	C	100	PASS	AC=3558;AF=0.710463;AN=5008;NS=2504;DP=14308;EAS_AF=0.494;AMR_AF=0.621;AFR_AF=0.9455;EUR_AF=0.7366;SAS_AF=0.6524;AA=C|||;VT=SNP
2	198730015	rs700693	A	G	100	PASS	AC=2482;AF=0.495607;AN=5008;NS=2504;DP=18106;EAS_AF=0.2292;AMR_AF=0.4294;AFR_AF=0.6891;EUR_AF=0.5249;SAS_AF=0.5256;AA=A|||;VT=SNP
2	198731230	rs1436131	T	G	100	PASS	AC=3560;AF=0.710863;AN=5008;NS=2504;DP=14554;EAS_AF=0.494;AMR_AF=0.621;AFR_AF=0.9478;EUR_AF=0.7356;SAS_AF=0.6524;AA=G|||;VT=SNP
2	198731371	rs1435570	T	C	100	PASS	AC=3557;AF=0.710264;AN=5008;NS=2504;DP=17690;EAS_AF=0.494;AMR_AF=0.621;AFR_AF=0.9455;EUR_AF=0.7356;SAS_AF=0.6524;AA=C|||;VT=SNP
2	198735031	rs6753450	C	T	100	PASS	AC=2433;AF=0.485823;AN=5008;NS=2504;DP=19446;EAS_AF=0.2292;AMR_AF=0.4265;AFR_AF=0.6543;EUR_AF=0.5239;SAS_AF=0.5256;AA=C|||;VT=SNP
2	198735712	rs34608683	A	G	100	PASS	AC=1231;AF=0.245807;AN=5008;NS=2504;DP=20559;EAS_AF=0.2173;AMR_AF=0.2997;AFR_AF=0.0265;EUR_AF=0.3926;SAS_AF=0.3824;AA=A|||;VT=SNP
2	198738019	rs10192466	G	A	100	PASS	AC=2459;AF=0.491014;AN=5008;NS=2504;DP=17223;EAS_AF=0.2292;AMR_AF=0.428;AFR_AF=0.6732;EUR_AF=0.5239;SAS_AF=0.5256;AA=G|||;VT=SNP
2	198740121	rs11899188	C	T	100	PASS	AC=3559;AF=0.710663;AN=5008;NS=2504;DP=19982;EAS_AF=0.494;AMR_AF=0.621;AFR_AF=0.9478;EUR_AF=0.7346;SAS_AF=0.6524;AA=T|||;VT=SNP
2	198740276	rs16825181	G	T	100	PASS	AC=670;AF=0.133786;AN=5008;NS=2504;DP=17875;EAS_AF=0.2629;AMR_AF=0.1686;AFR_AF=0.0121;EUR_AF=0.1968;SAS_AF=0.0757;AA=G|||;VT=SNP
2	198741134	rs16825188	G	C	100	PASS	AC=783;AF=0.15635;AN=5008;NS=2504;DP=17241;EAS_AF=0.2629;AMR_AF=0.1744;AFR_AF=0.0582;EUR_AF=0.2107;SAS_AF=0.1104;AA=G|||;VT=SNP
2	198742525	rs10048735	C	T	100	PASS	AC=2481;AF=0.495407;AN=5008;NS=2504;DP=16938;EAS_AF=0.2292;AMR_AF=0.4294;AFR_AF=0.6899;EUR_AF=0.5229;SAS_AF=0.5256;AA=A|||;VT=SNP
2	198743655	rs4850812	G	T	100	PASS	AC=1426;AF=0.284744;AN=5008;NS=2504;DP=21780;EAS_AF=0.506;AMR_AF=0.379;AFR_AF=0.0348;EUR_AF=0.2654;SAS_AF=0.3476;AA=G|||;VT=SNP
2	198744324	rs9288280	A	G	100	PASS	AC=3451;AF=0.689097;AN=5008;NS=2504;DP=18678;EAS_AF=0.4921;AMR_AF=0.6095;AFR_AF=0.8873;EUR_AF=0.7346;SAS_AF=0.6339;AA=A|||;VT=SNP
2	198744366	rs9288281	G	A	100	PASS	AC=2479;AF=0.495008;AN=5008;NS=2504;DP=17740;EAS_AF=0.2292;AMR_AF=0.4294;AFR_AF=0.6884;EUR_AF=0.5229;SAS_AF=0.5256;AA=G|||;VT=SNP
2	198746115	rs1369511	G	C	100	PASS	AC=2466;AF=0.492412;AN=5008;NS=2504;DP=20270;EAS_AF=0.2272;AMR_AF=0.428;AFR_AF=0.6884;EUR_AF=0.5229;SAS_AF=0.5153;AA=G|||;VT=SNP
2	198747537	rs57862683	A	G	100	PASS	AC=2452;AF=0.489617;AN=5008;NS=2504;DP=17600;EAS_AF=0.2282;AMR_AF=0.4553;AFR_AF=0.6384;EUR_AF=0.5517;SAS_AF=0.5184;AA=A|||;VT=SNP
2	198748726	rs1435567	T	C	100	PASS	AC=868;AF=0.173323;AN=5008;NS=2504;DP=18753;EAS_AF=0.2619;AMR_AF=0.1758;AFR_AF=0.1225;EUR_AF=0.2127;SAS_AF=0.1084;AA=T|||;VT=SNP
2	198749269	rs734037	G	A	100	PASS	AC=3557;AF=0.710264;AN=5008;NS=2504;DP=19270;EAS_AF=0.4921;AMR_AF=0.621;AFR_AF=0.9478;EUR_AF=0.7346;SAS_AF=0.6524;AA=A|||;VT=SNP
2	198750806	rs13395030	A	G	100	PASS	AC=3557;AF=0.710264;AN=5008;NS=2504;DP=18436;EAS_AF=0.4921;AMR_AF=0.621;AFR_AF=0.9478;EUR_AF=0.7346;SAS_AF=0.6524;AA=G|||;VT=SNP
2	198750868	rs73054898	G	A	100	PASS	AC=957;AF=0.191094;AN=5008;NS=2504;DP=16610;EAS_AF=0.2619;AMR_AF=0.1801;AFR_AF=0.1884;EUR_AF=0.2117;SAS_AF=0.1084;AA=G|||;VT=SNP
2	198751637	rs2060488	T	G	100	PASS	AC=3557;AF=0.710264;AN=5008;NS=2504;DP=17070;EAS_AF=0.4921;AMR_AF=0.621;AFR_AF=0.9478;EUR_AF=0.7346;SAS_AF=0.6524;AA=G|||;VT=SNP
2	198752286	rs2060489	C	T	100	PASS	AC=2061;AF=0.411542;AN=5008;NS=2504;DP=17464;EAS_AF=0.2282;AMR_AF=0.4035;AFR_AF=0.3941;EUR_AF=0.5229;SAS_AF=0.5153;AA=C|||;VT=SNP
2	198754244	rs7561950	C	T	100	PASS	AC=3548;AF=0.708466;AN=5008;NS=2504;DP=17057;EAS_AF=0.4881;AMR_AF=0.6167;AFR_AF=0.947;EUR_AF=0.7326;SAS_AF=0.6534;AA=T|||;VT=SNP
2	198754247	rs74652956	C	T	100	PASS	AC=957;AF=0.191094;AN=5008;NS=2504;DP=16935;EAS_AF=0.2609;AMR_AF=0.1801;AFR_AF=0.1884;EUR_AF=0.2117;SAS_AF=0.1094;AA=C|||;VT=SNP
2	198755021	rs6742782	A	C	100	PASS	AC=2455;AF=0.490216;AN=5008;NS=2504;DP=16486;EAS_AF=0.2282;AMR_AF=0.4265;AFR_AF=0.6793;EUR_AF=0.5239;SAS_AF=0.5153;AA=A|||;VT=SNP
2	198756459	rs6734096	T	G	100	PASS	AC=2431;AF=0.485423;AN=5008;NS=2504;DP=19538;EAS_AF=0.2282;AMR_AF=0.4236;AFR_AF=0.6619;EUR_AF=0.5249;SAS_AF=0.5153;AA=T|||;VT=SNP
2	198756688	rs6434942	G	A	100	PASS	AC=2471;AF=0.493411;AN=5008;NS=2504;DP=19522;EAS_AF=0.2282;AMR_AF=0.4308;AFR_AF=0.6793;EUR_AF=0.5318;SAS_AF=0.5204;AA=G|||;VT=SNP
2	198757616	rs2043545	G	A	100	PASS	AC=3526;AF=0.704073;AN=5008;NS=2504;DP=16996;EAS_AF=0.4911;AMR_AF=0.6167;AFR_AF=0.9266;EUR_AF=0.7346;SAS_AF=0.6534;AA=G|||;VT=SNP
2	198758868	rs1865586	A	G	100	PASS	AC=3546;AF=0.708067;AN=5008;NS=2504;DP=20260;EAS_AF=0.4901;AMR_AF=0.6182;AFR_AF=0.947;EUR_AF=0.7266;SAS_AF=0.6544;AA=G|||;VT=SNP
2	198759973	rs6734781	G	A	100	PASS	AC=3546;AF=0.708067;AN=5008;NS=2504;DP=14649;EAS_AF=0.4911;AMR_AF=0.6182;AFR_AF=0.9478;EUR_AF=0.7256;SAS_AF=0.6534;AA=A|||;VT=SNP
2	198760507	rs6735214	C	T	100	PASS	AC=2453;AF=0.489816;AN=5008;NS=2504;DP=17628;EAS_AF=0.2282;AMR_AF=0.4294;AFR_AF=0.6626;EUR_AF=0.5417;SAS_AF=0.5153;AA=C|||;VT=SNP
2	198761642	rs6718039	C	G	100	PASS	AC=2455;AF=0.490216;AN=5008;NS=2504;DP=18922;EAS_AF=0.2282;AMR_AF=0.4251;AFR_AF=0.68;EUR_AF=0.5239;SAS_AF=0.5153;AA=C|||;VT=SNP
2	198762192	rs6434943	T	G	100	PASS	AC=3558;AF=0.710463;AN=5008;NS=2504;DP=15636;EAS_AF=0.4911;AMR_AF=0.621;AFR_AF=0.9478;EUR_AF=0.7356;SAS_AF=0.6534;AA=G|||;VT=SNP
2	198762879	rs1435568	T	C	100	PASS	AC=3528;AF=0.704473;AN=5008;NS=2504;DP=20075;EAS_AF=0.4911;AMR_AF=0.6167;AFR_AF=0.9266;EUR_AF=0.7356;SAS_AF=0.6544;AA=T|||;VT=SNP
2	198763928	rs6729473	G	A	100	PASS	AC=3556;AF=0.710064;AN=5008;NS=2504;DP=20918;EAS_AF=0.4911;AMR_AF=0.621;AFR_AF=0.9478;EUR_AF=0.7356;SAS_AF=0.6513;AA=A|||;VT=SNP
2	198766642	rs73056811	T	C	100	PASS	AC=956;AF=0.190895;AN=5008;NS=2504;DP=19347;EAS_AF=0.2609;AMR_AF=0.1801;AFR_AF=0.1884;EUR_AF=0.2117;SAS_AF=0.1084;AA=T|||;VT=SNP
2	198767132	rs1369512	T	A	100	PASS	AC=2069;AF=0.413139;AN=5008;NS=2504;DP=19551;EAS_AF=0.2282;AMR_AF=0.4035;AFR_AF=0.3994;EUR_AF=0.5239;SAS_AF=0.5153;AA=C|||;VT=SNP
2	198768166	rs6760891	T	G	100	PASS	AC=3557;AF=0.710264;AN=5008;NS=2504;DP=10960;EAS_AF=0.4911;AMR_AF=0.621;AFR_AF=0.9478;EUR_AF=0.7356;SAS_AF=0.6524;AA=G|||;VT=SNP
2	198768718	rs6706937	T	G	100	PASS	AC=3557;AF=0.710264;AN=5008;NS=2504;DP=14535;EAS_AF=0.4911;AMR_AF=0.621;AFR_AF=0.9478;EUR_AF=0.7356;SAS_AF=0.6524;AA=G|||;VT=SNP
2	198769637	rs7572123	A	G	100	PASS	AC=3557;AF=0.710264;AN=5008;NS=2504;DP=14280;EAS_AF=0.4911;AMR_AF=0.621;AFR_AF=0.9478;EUR_AF=0.7356;SAS_AF=0.6524;AA=G|||;VT=SNP
2	198769788	rs73056823	T	C	100	PASS	AC=956;AF=0.190895;AN=5008;NS=2504;DP=14451;EAS_AF=0.2609;AMR_AF=0.1801;AFR_AF=0.1884;EUR_AF=0.2117;SAS_AF=0.1084;AA=T|||;VT=SNP
2	198771698	rs73056824	G	T	100	PASS	AC=952;AF=0.190096;AN=5008;NS=2504;DP=20187;EAS_AF=0.2609;AMR_AF=0.1801;AFR_AF=0.1853;EUR_AF=0.2117;SAS_AF=0.1084;AA=G|||;VT=SNP
2	198771941	rs10211202	A	G	100	PASS	AC=3555;AF=0.709864;AN=5008;NS=2504;DP=20834;EAS_AF=0.4911;AMR_AF=0.621;AFR_AF=0.9478;EUR_AF=0.7346;SAS_AF=0.6513;AA=G|||;VT=SNP
2	198775982	rs4850813	C	T	100	PASS	AC=1452;AF=0.289936;AN=5008;NS=2504;DP=13351;EAS_AF=0.5089;AMR_AF=0.379;AFR_AF=0.0522;EUR_AF=0.2644;SAS_AF=0.3487;AA=C|||;VT=SNP
2	198776140	rs10931794	C	T	100	PASS	AC=1453;AF=0.290136;AN=5008;NS=2504;DP=13490;EAS_AF=0.5089;AMR_AF=0.379;AFR_AF=0.053;EUR_AF=0.2644;SAS_AF=0.3487;AA=C|||;VT=SNP
2	198776546	rs2341778	G	A	100	PASS	AC=1452;AF=0.289936;AN=5008;NS=2504;DP=19251;EAS_AF=0.5089;AMR_AF=0.379;AFR_AF=0.0522;EUR_AF=0.2644;SAS_AF=0.3487;AA=G|||;VT=SNP
2	198779083	rs13011918	T	C	100	PASS	AC=2564;AF=0.511981;AN=5008;NS=2504;DP=14930;EAS_AF=0.7728;AMR_AF=0.5749;AFR_AF=0.326;EUR_AF=0.4771;SAS_AF=0.4857;AA=C|||;VT=SNP
2	198779839	rs1401093	C	T	100	PASS	AC=2562;AF=0.511581;AN=5008;NS=2504;DP=21266;EAS_AF=0.7718;AMR_AF=0.5749;AFR_AF=0.326;EUR_AF=0.4761;SAS_AF=0.4857;AA=T|||;VT=SNP
2	198779849	rs1401094	C	T	100	PASS	AC=2562;AF=0.511581;AN=5008;NS=2504;DP=20868;EAS_AF=0.7718;AMR_AF=0.5749;AFR_AF=0.326;EUR_AF=0.4761;SAS_AF=0.4857;AA=T|||;VT=SNP
2	198779867	rs1401095	C	T	100	PASS	AC=1452;AF=0.289936;AN=5008;NS=2504;DP=20618;EAS_AF=0.5089;AMR_AF=0.379;AFR_AF=0.0522;EUR_AF=0.2644;SAS_AF=0.3487;AA=C|||;VT=SNP
2	198780562	rs79799715	G	A	100	PASS	AC=200;AF=0.0399361;AN=5008;NS=2504;DP=20569;EAS_AF=0.0595;AMR_AF=0.1167;AFR_AF=0.0038;EUR_AF=0.0427;SAS_AF=0.0112;AA=G|||;VT=SNP
2	198780860	rs938929	A	G	100	PASS	AC=2633;AF=0.525759;AN=5008;NS=2504;DP=20336;EAS_AF=0.7718;AMR_AF=0.5793;AFR_AF=0.3775;EUR_AF=0.4761;SAS_AF=0.4857;AA=A|||;VT=SNP
2	198782617	rs57437055	A	C	100	PASS	AC=955;AF=0.190695;AN=5008;NS=2504;DP=18350;EAS_AF=0.2609;AMR_AF=0.1801;AFR_AF=0.1876;EUR_AF=0.2117;SAS_AF=0.1084;AA=A|||;VT=SNP
2	198782692	rs1589162	C	T	100	PASS	AC=1452;AF=0.289936;AN=5008;NS=2504;DP=18347;EAS_AF=0.5089;AMR_AF=0.3804;AFR_AF=0.0514;EUR_AF=0.2644;SAS_AF=0.3487;AA=C|||;VT=SNP
2	198783330	rs13026569	C	G	100	PASS	AC=1454;AF=0.290335;AN=5008;NS=2504;DP=15462;EAS_AF=0.5089;AMR_AF=0.3804;AFR_AF=0.0522;EUR_AF=0.2654;SAS_AF=0.3487;AA=C|||;VT=SNP
2	198783466	rs73056840	C	A	100	PASS	AC=955;AF=0.190695;AN=5008;NS=2504;DP=14421;EAS_AF=0.2609;AMR_AF=0.1801;AFR_AF=0.1876;EUR_AF=0.2117;SAS_AF=0.1084;AA=C|||;VT=SNP
2	198786112	rs76450397	T	C	100	PASS	AC=953;AF=0.190296;AN=5008;NS=2504;DP=14855;EAS_AF=0.2609;AMR_AF=0.1801;AFR_AF=0.1868;EUR_AF=0.2107;SAS_AF=0.1084;AA=T|||;VT=SNP
2	198786167	rs4850815	G	T	100	PASS	AC=1454;AF=0.290335;AN=5008;NS=2504;DP=15591;EAS_AF=0.5089;AMR_AF=0.3804;AFR_AF=0.0522;EUR_AF=0.2654;SAS_AF=0.3487;AA=G|||;VT=SNP
2	198786490	rs12619300	A	C	100	PASS	AC=1454;AF=0.290335;AN=5008;NS=2504;DP=12978;EAS_AF=0.5089;AMR_AF=0.3804;AFR_AF=0.0522;EUR_AF=0.2654;SAS_AF=0.3487;AA=A|||;VT=SNP
2	198789013	rs12995110	T	C	100	PASS	AC=2558;AF=0.510783;AN=5008;NS=2504;DP=15872;EAS_AF=0.7718;AMR_AF=0.5764;AFR_AF=0.3207;EUR_AF=0.4781;SAS_AF=0.4857;AA=-|||;VT=SNP
2	198789765	rs4850816	C	A	100	PASS	AC=2558;AF=0.510783;AN=5008;NS=2504;DP=15824;EAS_AF=0.7718;AMR_AF=0.5764;AFR_AF=0.3207;EUR_AF=0.4781;SAS_AF=0.4857;AA=A|||;VT=SNP
2	198790423	rs1401091	T	G	100	PASS	AC=1454;AF=0.290335;AN=5008;NS=2504;DP=13733;EAS_AF=0.5079;AMR_AF=0.3804;AFR_AF=0.0522;EUR_AF=0.2664;SAS_AF=0.3487;AA=T|||;VT=SNP
2	198792320	rs1401092	C	A	100	PASS	AC=1454;AF=0.290335;AN=5008;NS=2504;DP=20055;EAS_AF=0.5079;AMR_AF=0.3804;AFR_AF=0.053;EUR_AF=0.2654;SAS_AF=0.3487;AA=T|||;VT=SNP
2	198794681	rs16825786	C	A	100	PASS	AC=1067;AF=0.213059;AN=5008;NS=2504;DP=18563;EAS_AF=0.2629;AMR_AF=0.1916;AFR_AF=0.2436;EUR_AF=0.2117;SAS_AF=0.137;AA=C|||;VT=SNP
2	198795204	rs4850817	A	G	100	PASS	AC=2864;AF=0.571885;AN=5008;NS=2504;DP=17859;EAS_AF=0.7718;AMR_AF=0.585;AFR_AF=0.5522;EUR_AF=0.4761;SAS_AF=0.4816;AA=A|||;VT=SNP
2	198795650	rs7557203	A	G	100	PASS	AC=3488;AF=0.696486;AN=5008;NS=2504;DP=19131;EAS_AF=0.4881;AMR_AF=0.6124;AFR_AF=0.9039;EUR_AF=0.7366;SAS_AF=0.6493;AA=G|||;VT=SNP
2	198795863	rs11692344	T	G	100	PASS	AC=2501;AF=0.499401;AN=5008;NS=2504;DP=18443;EAS_AF=0.2292;AMR_AF=0.4265;AFR_AF=0.6967;EUR_AF=0.5249;SAS_AF=0.5368;AA=G|||;VT=SNP
2	198797960	rs6434945	G	C	100	PASS	AC=2439;AF=0.487021;AN=5008;NS=2504;DP=14880;EAS_AF=0.2292;AMR_AF=0.4164;AFR_AF=0.6551;EUR_AF=0.5249;SAS_AF=0.5368;AA=C|||;VT=SNP
2	198798497	rs6434946	A	G	100	PASS	AC=2262;AF=0.451677;AN=5008;NS=2504;DP=14082;EAS_AF=0.2262;AMR_AF=0.4063;AFR_AF=0.5499;EUR_AF=0.5249;SAS_AF=0.5082;AA=A|||;VT=SNP
2	198798630	rs1464211	G	A	100	PASS	AC=3482;AF=0.695288;AN=5008;NS=2504;DP=15481;EAS_AF=0.4871;AMR_AF=0.6124;AFR_AF=0.9032;EUR_AF=0.7366;SAS_AF=0.6452;AA=A|||;VT=SNP
2	198800387	rs1607375	C	T	100	PASS	AC=3485;AF=0.695887;AN=5008;NS=2504;DP=19355;EAS_AF=0.4881;AMR_AF=0.6124;AFR_AF=0.9047;EUR_AF=0.7366;SAS_AF=0.6452;AA=T|||;VT=SNP
2	198800440	rs1607374	A	G	100	PASS	AC=3517;AF=0.702276;AN=5008;NS=2504;DP=20732;EAS_AF=0.5218;AMR_AF=0.6124;AFR_AF=0.9032;EUR_AF=0.7366;SAS_AF=0.6452;AA=G|||;VT=SNP
2	198800532	rs1607373	G	A	100	PASS	AC=2263;AF=0.451877;AN=5008;NS=2504;DP=20178;EAS_AF=0.2262;AMR_AF=0.4063;AFR_AF=0.5507;EUR_AF=0.5249;SAS_AF=0.5082;AA=G|||;VT=SNP
2	198800630	rs4369854	T	C	100	PASS	AC=3485;AF=0.695887;AN=5008;NS=2504;DP=20455;EAS_AF=0.4881;AMR_AF=0.6124;AFR_AF=0.9047;EUR_AF=0.7366;SAS_AF=0.6452;AA=C|||;VT=SNP
2	198801209	rs73056856	C	G	100	PASS	AC=868;AF=0.173323;AN=5008;NS=2504;DP=18143;EAS_AF=0.2589;AMR_AF=0.1744;AFR_AF=0.1263;EUR_AF=0.2117;SAS_AF=0.1084;AA=C|||;VT=SNP
2	198801707	rs2880389	T	C	100	PASS	AC=1989;AF=0.397165;AN=5008;NS=2504;DP=19538;EAS_AF=0.2262;AMR_AF=0.3977;AFR_AF=0.348;EUR_AF=0.5249;SAS_AF=0.5082;AA=T|||;VT=SNP
2	198801720	rs73056859	A	G	100	PASS	AC=869;AF=0.173522;AN=5008;NS=2504;DP=19906;EAS_AF=0.2589;AMR_AF=0.1758;AFR_AF=0.1263;EUR_AF=0.2117;SAS_AF=0.1084;AA=A|||;VT=SNP
2	198804987	rs74993302	T	C	100	PASS	AC=198;AF=0.0395367;AN=5008;NS=2504;DP=15881;EAS_AF=0.0575;AMR_AF=0.1138;AFR_AF=0.0038;EUR_AF=0.0437;SAS_AF=0.0123;AA=T|||;VT=SNP
2	198805098	rs1983359	C	T	100	PASS	AC=3483;AF=0.695487;AN=5008;NS=2504;DP=17106;EAS_AF=0.4881;AMR_AF=0.6124;AFR_AF=0.9032;EUR_AF=0.7366;SAS_AF=0.6452;AA=T|||;VT=SNP
2	198805185	rs16825917	C	T	100	PASS	AC=779;AF=0.155551;AN=5008;NS=2504;DP=18705;EAS_AF=0.2589;AMR_AF=0.1729;AFR_AF=0.0605;EUR_AF=0.2107;SAS_AF=0.1084;AA=C|||;VT=SNP
2	198805838	rs11887138	T	A	100	PASS	AC=3485;AF=0.695887;AN=5008;NS=2504;DP=17102;EAS_AF=0.4881;AMR_AF=0.6124;AFR_AF=0.9047;EUR_AF=0.7366;SAS_AF=0.6452;AA=A|||;VT=SNP
2	198805930	rs10207433	G	T	100	PASS	AC=2433;AF=0.485823;AN=5008;NS=2504;DP=19081;EAS_AF=0.2292;AMR_AF=0.4164;AFR_AF=0.6505;EUR_AF=0.5249;SAS_AF=0.5368;AA=T|||;VT=SNP
2	198806829	rs11679040	T	C	100	PASS	AC=1988;AF=0.396965;AN=5008;NS=2504;DP=22365;EAS_AF=0.2262;AMR_AF=0.3977;AFR_AF=0.3472;EUR_AF=0.5249;SAS_AF=0.5082;AA=T|||;VT=SNP
2	198807015	rs1518367	T	A	100	PASS	AC=3456;AF=0.690096;AN=5008;NS=2504;DP=17606;EAS_AF=0.4881;AMR_AF=0.6124;AFR_AF=0.8828;EUR_AF=0.7366;SAS_AF=0.6452;AA=T|||;VT=SNP
2	198807885	rs1105078	C	T	100	PASS	AC=2256;AF=0.450479;AN=5008;NS=2504;DP=10449;EAS_AF=0.2262;AMR_AF=0.4063;AFR_AF=0.5454;EUR_AF=0.5249;SAS_AF=0.5082;AA=C|||;VT=SNP
2	198808578	rs1401090	G	A	100	PASS	AC=2435;AF=0.486222;AN=5008;NS=2504;DP=18187;EAS_AF=0.2292;AMR_AF=0.4164;AFR_AF=0.652;EUR_AF=0.5249;SAS_AF=0.5368;AA=A|||;VT=SNP
2	198809196	rs1518366	G	A	100	PASS	AC=2264;AF=0.452077;AN=5008;NS=2504;DP=18750;EAS_AF=0.2262;AMR_AF=0.4063;AFR_AF=0.5514;EUR_AF=0.5249;SAS_AF=0.5082;AA=G|||;VT=SNP
2	198809368	rs1914690	G	A	100	PASS	AC=2263;AF=0.451877;AN=5008;NS=2504;DP=20467;EAS_AF=0.2262;AMR_AF=0.4063;AFR_AF=0.5499;EUR_AF=0.5249;SAS_AF=0.5092;AA=G|||;VT=SNP
2	198809410	rs1518365	T	C	100	PASS	AC=3483;AF=0.695487;AN=5008;NS=2504;DP=21113;EAS_AF=0.4881;AMR_AF=0.6124;AFR_AF=0.9032;EUR_AF=0.7366;SAS_AF=0.6452;AA=C|||;VT=SNP
2	198809545	rs1878732	G	A	100	PASS	AC=2266;AF=0.452476;AN=5008;NS=2504;DP=18392;EAS_AF=0.2272;AMR_AF=0.4063;AFR_AF=0.5507;EUR_AF=0.5258;SAS_AF=0.5092;AA=G|||;VT=SNP
2	198809975	rs1518364	G	A	100	PASS	AC=2263;AF=0.451877;AN=5008;NS=2504;DP=16647;EAS_AF=0.2262;AMR_AF=0.4063;AFR_AF=0.5499;EUR_AF=0.5258;SAS_AF=0.5082;AA=G|||;VT=SNP
2	198810131	rs1518363	C	T	100	PASS	AC=3483;AF=0.695487;AN=5008;NS=2504;DP=19951;EAS_AF=0.4881;AMR_AF=0.6124;AFR_AF=0.9032;EUR_AF=0.7366;SAS_AF=0.6452;AA=T|||;VT=SNP
2	198812181	rs60484833	C	T	100	PASS	AC=868;AF=0.173323;AN=5008;NS=2504;DP=12025;EAS_AF=0.2579;AMR_AF=0.1744;AFR_AF=0.1263;EUR_AF=0.2127;SAS_AF=0.1084;AA=C|||;VT=SNP
2	198812874	rs1518361	A	G	100	PASS	AC=3484;AF=0.695687;AN=5008;NS=2504;DP=18870;EAS_AF=0.4881;AMR_AF=0.6124;AFR_AF=0.9032;EUR_AF=0.7366;SAS_AF=0.6462;AA=G|||;VT=SNP
2	198813410	rs10189897	A	G	100	PASS	AC=2265;AF=0.452276;AN=5008;NS=2504;DP=20336;EAS_AF=0.2262;AMR_AF=0.4063;AFR_AF=0.5514;EUR_AF=0.5249;SAS_AF=0.5092;AA=A|||;VT=SNP
2	198814396	rs1464209	A	G	100	PASS	AC=3488;AF=0.696486;AN=5008;NS=2504;DP=20167;EAS_AF=0.4881;AMR_AF=0.6124;AFR_AF=0.9047;EUR_AF=0.7366;SAS_AF=0.6483;AA=G|||;VT=SNP
2	198815303	rs1518360	C	T	100	PASS	AC=2264;AF=0.452077;AN=5008;NS=2504;DP=15611;EAS_AF=0.2262;AMR_AF=0.4063;AFR_AF=0.5499;EUR_AF=0.5249;SAS_AF=0.5102;AA=C|||;VT=SNP
2	198816662	rs11890137	G	A	100	PASS	AC=3479;AF=0.694688;AN=5008;NS=2504;DP=20230;EAS_AF=0.4881;AMR_AF=0.6124;AFR_AF=0.8994;EUR_AF=0.7366;SAS_AF=0.6462;AA=A|||;VT=SNP
2	198816724	rs73056877	A	C	100	PASS	AC=868;AF=0.173323;AN=5008;NS=2504;DP=20256;EAS_AF=0.2599;AMR_AF=0.1744;AFR_AF=0.1263;EUR_AF=0.2117;SAS_AF=0.1074;AA=A|||;VT=SNP
2	198818626	rs35730302	T	A	100	PASS	AC=3485;AF=0.695887;AN=5008;NS=2504;DP=17039;EAS_AF=0.4881;AMR_AF=0.6124;AFR_AF=0.9032;EUR_AF=0.7376;SAS_AF=0.6462;AA=A|||;VT=SNP
2	198819824	rs4410288	C	T	100	PASS	AC=2325;AF=0.464257;AN=5008;NS=2504;DP=17626;EAS_AF=0.2262;AMR_AF=0.4164;AFR_AF=0.5938;EUR_AF=0.5209;SAS_AF=0.5102;AA=C|||;VT=SNP
2	198821491	rs28482067	C	T	100	PASS	AC=61;AF=0.0121805;AN=5008;NS=2504;DP=19964;EAS_AF=0.002;AMR_AF=0.0173;AFR_AF=0;EUR_AF=0.0169;SAS_AF=0.0307;AA=C|||;VT=SNP
2	198821569	rs55696134	A	G	100	PASS	AC=2310;AF=0.461262;AN=5008;NS=2504;DP=19895;EAS_AF=0.2262;AMR_AF=0.4107;AFR_AF=0.59;EUR_AF=0.5199;SAS_AF=0.5051;AA=A|||;VT=SNP
2	198821988	rs58224025	G	A	100	PASS	AC=3486;AF=0.696086;AN=5008;NS=2504;DP=18856;EAS_AF=0.4891;AMR_AF=0.6124;AFR_AF=0.9032;EUR_AF=0.7376;SAS_AF=0.6462;AA=A|||;VT=SNP
2	198822292	rs73056880	G	A	100	PASS	AC=871;AF=0.173922;AN=5008;NS=2504;DP=18920;EAS_AF=0.2599;AMR_AF=0.1744;AFR_AF=0.1271;EUR_AF=0.2127;SAS_AF=0.1084;AA=G|||;VT=SNP
2	198823828	rs1401096	A	G	100	PASS	AC=3485;AF=0.695887;AN=5008;NS=2504;DP=21414;EAS_AF=0.4891;AMR_AF=0.6124;AFR_AF=0.9032;EUR_AF=0.7366;SAS_AF=0.6462;AA=G|||;VT=SNP
2	198824638	rs73056883	A	G	100	PASS	AC=871;AF=0.173922;AN=5008;NS=2504;DP=19022;EAS_AF=0.2609;AMR_AF=0.1744;AFR_AF=0.1271;EUR_AF=0.2127;SAS_AF=0.1074;AA=A|||;VT=SNP
2	198825462	rs13408411	G	A	100	PASS	AC=3486;AF=0.696086;AN=5008;NS=2504;DP=19672;EAS_AF=0.4891;AMR_AF=0.6124;AFR_AF=0.9032;EUR_AF=0.7376;SAS_AF=0.6462;AA=A|||;VT=SNP
2	198825506	rs61435657	G	C	100	PASS	AC=1215;AF=0.242612;AN=5008;NS=2504;DP=19396;EAS_AF=0.2123;AMR_AF=0.2968;AFR_AF=0.0265;EUR_AF=0.4026;SAS_AF=0.363;AA=G|||;VT=SNP
2	198825668	rs10497809	G	A	100	PASS	AC=2256;AF=0.450479;AN=5008;NS=2504;DP=17799;EAS_AF=0.2262;AMR_AF=0.4063;AFR_AF=0.5454;EUR_AF=0.5229;SAS_AF=0.5102;AA=G|||;VT=SNP
2	198827896	rs1850634	T	C	100	PASS	AC=871;AF=0.173922;AN=5008;NS=2504;DP=20190;EAS_AF=0.2609;AMR_AF=0.1744;AFR_AF=0.1271;EUR_AF=0.2127;SAS_AF=0.1074;AA=T|||;VT=SNP
2	198827914	rs1607376	A	G	100	PASS	AC=2328;AF=0.464856;AN=5008;NS=2504;DP=20831;EAS_AF=0.2252;AMR_AF=0.4164;AFR_AF=0.5946;EUR_AF=0.5249;SAS_AF=0.5092;AA=A|||;VT=SNP
2	198829468	rs1850631	T	G	100	PASS	AC=3485;AF=0.695887;AN=5008;NS=2504;DP=18490;EAS_AF=0.4891;AMR_AF=0.6124;AFR_AF=0.9032;EUR_AF=0.7376;SAS_AF=0.6452;AA=G|||;VT=SNP
2	198829582	rs1850633	T	G	100	PASS	AC=2328;AF=0.464856;AN=5008;NS=2504;DP=17917;EAS_AF=0.2252;AMR_AF=0.4164;AFR_AF=0.5953;EUR_AF=0.5239;SAS_AF=0.5092;AA=T|||;VT=SNP
2	198831260	rs73056890	A	G	100	PASS	AC=871;AF=0.173922;AN=5008;NS=2504;DP=20738;EAS_AF=0.2609;AMR_AF=0.1744;AFR_AF=0.1271;EUR_AF=0.2127;SAS_AF=0.1074;AA=A|||;VT=SNP
2	198832109	rs6434948	T	C	100	PASS	AC=3485;AF=0.695887;AN=5008;NS=2504;DP=16871;EAS_AF=0.4891;AMR_AF=0.6124;AFR_AF=0.9032;EUR_AF=0.7376;SAS_AF=0.6452;AA=T|||;VT=SNP
2	198835106	rs6752458	G	T	100	PASS	AC=3483;AF=0.695487;AN=5008;NS=2504;DP=17724;EAS_AF=0.4871;AMR_AF=0.6124;AFR_AF=0.9039;EUR_AF=0.7376;SAS_AF=0.6442;AA=T|||;VT=SNP
2	198835212	rs10169453	T	C	100	PASS	AC=2258;AF=0.450879;AN=5008;NS=2504;DP=18224;EAS_AF=0.2262;AMR_AF=0.4049;AFR_AF=0.5469;EUR_AF=0.5249;SAS_AF=0.5092;AA=T|||;VT=SNP
2	198835264	rs10204166	C	G	100	PASS	AC=2262;AF=0.451677;AN=5008;NS=2504;DP=18971;EAS_AF=0.2252;AMR_AF=0.4049;AFR_AF=0.5507;EUR_AF=0.5249;SAS_AF=0.5092;AA=C|||;VT=SNP
2	198835702	rs1356542	G	T	100	PASS	AC=3482;AF=0.695288;AN=5008;NS=2504;DP=18778;EAS_AF=0.4871;AMR_AF=0.6124;AFR_AF=0.9032;EUR_AF=0.7376;SAS_AF=0.6442;AA=T|||;VT=SNP
2	198835728	rs74716685	G	A	100	PASS	AC=198;AF=0.0395367;AN=5008;NS=2504;DP=19276;EAS_AF=0.0595;AMR_AF=0.1138;AFR_AF=0.0038;EUR_AF=0.0427;SAS_AF=0.0112;AA=G|||;VT=SNP
2	198836777	rs7581202	A	G	100	PASS	AC=875;AF=0.17472;AN=5008;NS=2504;DP=17643;EAS_AF=0.2599;AMR_AF=0.1758;AFR_AF=0.1286;EUR_AF=0.2147;SAS_AF=0.1074;AA=a|||;VT=SNP
2	198837358	rs7426250	G	A	100	PASS	AC=860;AF=0.171725;AN=5008;NS=2504;DP=17739;EAS_AF=0.255;AMR_AF=0.1744;AFR_AF=0.1233;EUR_AF=0.2137;SAS_AF=0.1063;AA=G|||;VT=SNP
2	198837766	rs7558450	C	T	100	PASS	AC=2254;AF=0.45008;AN=5008;NS=2504;DP=20457;EAS_AF=0.2242;AMR_AF=0.4135;AFR_AF=0.5446;EUR_AF=0.5199;SAS_AF=0.5092;AA=C|||;VT=SNP
2	198838315	rs11675025	G	A	100	PASS	AC=2319;AF=0.463059;AN=5008;NS=2504;DP=18177;EAS_AF=0.2242;AMR_AF=0.4236;AFR_AF=0.5885;EUR_AF=0.5199;SAS_AF=0.5092;AA=G|||;VT=SNP
2	198839145	rs1518368	G	A	100	PASS	AC=3473;AF=0.69349;AN=5008;NS=2504;DP=20251;EAS_AF=0.4802;AMR_AF=0.6167;AFR_AF=0.9024;EUR_AF=0.7336;SAS_AF=0.6442;AA=A|||;VT=SNP
2	198840661	rs10931796	A	G	100	PASS	AC=2323;AF=0.463858;AN=5008;NS=2504;DP=19262;EAS_AF=0.2232;AMR_AF=0.4222;AFR_AF=0.5923;EUR_AF=0.5199;SAS_AF=0.5102;AA=A|||;VT=SNP
2	198840793	rs10931797	C	T	100	PASS	AC=2316;AF=0.46246;AN=5008;NS=2504;DP=20557;EAS_AF=0.2232;AMR_AF=0.4222;AFR_AF=0.587;EUR_AF=0.5199;SAS_AF=0.5102;AA=C|||;VT=SNP
2	198841329	rs7571545	T	C	100	PASS	AC=3446;AF=0.688099;AN=5008;NS=2504;DP=19066;EAS_AF=0.4812;AMR_AF=0.6124;AFR_AF=0.882;EUR_AF=0.7336;SAS_AF=0.6462;AA=C|||;VT=SNP
2	198841615	rs7571869	T	C	100	PASS	AC=2258;AF=0.450879;AN=5008;NS=2504;DP=20117;EAS_AF=0.2024;AMR_AF=0.4135;AFR_AF=0.5439;EUR_AF=0.5199;SAS_AF=0.5368;AA=C|||;VT=SNP
2	198841729	rs7587043	A	C	100	PASS	AC=1897;AF=0.378794;AN=5008;NS=2504;DP=18854;EAS_AF=0.2232;AMR_AF=0.3977;AFR_AF=0.2829;EUR_AF=0.5199;SAS_AF=0.5102;AA=A|||;VT=SNP
2	198842244	rs7587598	A	G	100	PASS	AC=1895;AF=0.378395;AN=5008;NS=2504;DP=19406;EAS_AF=0.2232;AMR_AF=0.3977;AFR_AF=0.2814;EUR_AF=0.5199;SAS_AF=0.5102;AA=A|||;VT=SNP
2	198843090	rs59007763	A	G	100	PASS	AC=1214;AF=0.242412;AN=5008;NS=2504;DP=13868;EAS_AF=0.2133;AMR_AF=0.2997;AFR_AF=0.0265;EUR_AF=0.3986;SAS_AF=0.363;AA=A|||;VT=SNP
2	198843659	rs61184128	C	T	100	PASS	AC=858;AF=0.171326;AN=5008;NS=2504;DP=21470;EAS_AF=0.253;AMR_AF=0.1758;AFR_AF=0.1225;EUR_AF=0.2137;SAS_AF=0.1063;AA=C|||;VT=SNP
2	198845623	rs16826320	T	C	100	PASS	AC=859;AF=0.171526;AN=5008;NS=2504;DP=20050;EAS_AF=0.255;AMR_AF=0.1744;AFR_AF=0.1218;EUR_AF=0.2137;SAS_AF=0.1074;AA=T|||;VT=SNP
2	198846337	rs13394871	G	A	100	PASS	AC=2301;AF=0.459465;AN=5008;NS=2504;DP=16842;EAS_AF=0.2232;AMR_AF=0.4207;AFR_AF=0.5825;EUR_AF=0.5129;SAS_AF=0.5092;AA=G|||;VT=SNP
2	198846486	rs6726506	G	T	100	PASS	AC=3465;AF=0.691893;AN=5008;NS=2504;DP=14344;EAS_AF=0.4802;AMR_AF=0.6138;AFR_AF=0.9032;EUR_AF=0.7276;SAS_AF=0.6431;AA=T|||;VT=SNP
2	198847383	rs1518359	C	T	100	PASS	AC=2128;AF=0.42492;AN=5008;NS=2504;DP=16982;EAS_AF=0.2232;AMR_AF=0.4063;AFR_AF=0.4531;EUR_AF=0.5199;SAS_AF=0.5102;AA=C|||;VT=SNP
2	198852636	rs2139050	A	G	100	PASS	AC=860;AF=0.171725;AN=5008;NS=2504;DP=20874;EAS_AF=0.255;AMR_AF=0.1744;AFR_AF=0.1225;EUR_AF=0.2137;SAS_AF=0.1074;AA=A|||;VT=SNP
2	198853540	rs11891555	G	T	100	PASS	AC=3434;AF=0.685703;AN=5008;NS=2504;DP=17623;EAS_AF=0.4792;AMR_AF=0.6153;AFR_AF=0.9032;EUR_AF=0.7336;SAS_AF=0.6053;AA=T|||;VT=SNP
2	198854224	rs6736825	C	T	100	PASS	AC=857;AF=0.171126;AN=5008;NS=2504;DP=20118;EAS_AF=0.253;AMR_AF=0.1744;AFR_AF=0.1225;EUR_AF=0.2137;SAS_AF=0.1063;AA=C|||;VT=SNP
2	198854700	rs17790682	T	C	100	PASS	AC=193;AF=0.0385383;AN=5008;NS=2504;DP=19635;EAS_AF=0.0575;AMR_AF=0.1182;AFR_AF=0.0038;EUR_AF=0.0368;SAS_AF=0.0112;AA=T|||;VT=SNP
2	198855201	rs59553483	T	C	100	PASS	AC=1220;AF=0.24361;AN=5008;NS=2504;DP=20409;EAS_AF=0.2579;AMR_AF=0.2032;AFR_AF=0.3555;EUR_AF=0.2147;SAS_AF=0.136;AA=t|||;VT=SNP
2	198855510	rs6434949	T	A	100	PASS	AC=3465;AF=0.691893;AN=5008;NS=2504;DP=18072;EAS_AF=0.4802;AMR_AF=0.6167;AFR_AF=0.8956;EUR_AF=0.7336;SAS_AF=0.6452;AA=A|||;VT=SNP
2	198857186	rs4595967	G	A	100	PASS	AC=856;AF=0.170927;AN=5008;NS=2504;DP=15870;EAS_AF=0.253;AMR_AF=0.1744;AFR_AF=0.1218;EUR_AF=0.2137;SAS_AF=0.1063;AA=G|||;VT=SNP
2	198858268	rs73058813	A	G	100	PASS	AC=874;AF=0.174521;AN=5008;NS=2504;DP=21234;EAS_AF=0.253;AMR_AF=0.1772;AFR_AF=0.1339;EUR_AF=0.2137;SAS_AF=0.1063;AA=A|||;VT=SNP
2	198858401	rs6724526	A	G	100	PASS	AC=3465;AF=0.691893;AN=5008;NS=2504;DP=20377;EAS_AF=0.4802;AMR_AF=0.6167;AFR_AF=0.8956;EUR_AF=0.7336;SAS_AF=0.6452;AA=G|||;VT=SNP
2	198858917	rs10177758	A	G	100	PASS	AC=2259;AF=0.451078;AN=5008;NS=2504;DP=21092;EAS_AF=0.2232;AMR_AF=0.4135;AFR_AF=0.5477;EUR_AF=0.5209;SAS_AF=0.5102;AA=A|||;VT=SNP
2	198859183	rs1518369	G	A	100	PASS	AC=873;AF=0.174321;AN=5008;NS=2504;DP=19541;EAS_AF=0.253;AMR_AF=0.1772;AFR_AF=0.1339;EUR_AF=0.2127;SAS_AF=0.1063;AA=G|||;VT=SNP
2	198860428	rs1866664	T	C	100	PASS	AC=2450;AF=0.489217;AN=5008;NS=2504;DP=19669;EAS_AF=0.2232;AMR_AF=0.428;AFR_AF=0.6838;EUR_AF=0.5209;SAS_AF=0.5112;AA=C|||;VT=SNP
2	198860837	rs893808	C	G	100	PASS	AC=3466;AF=0.692093;AN=5008;NS=2504;DP=20685;EAS_AF=0.4802;AMR_AF=0.6167;AFR_AF=0.8956;EUR_AF=0.7336;SAS_AF=0.6462;AA=G|||;VT=SNP
2	198862600	rs73058818	C	T	100	PASS	AC=1162;AF=0.232029;AN=5008;NS=2504;DP=18627;EAS_AF=0.2698;AMR_AF=0.2089;AFR_AF=0.3018;EUR_AF=0.2127;SAS_AF=0.135;AA=T|||;VT=SNP
2	198864358	rs73058820	A	G	100	PASS	AC=882;AF=0.176118;AN=5008;NS=2504;DP=18716;EAS_AF=0.253;AMR_AF=0.1801;AFR_AF=0.1377;EUR_AF=0.2147;SAS_AF=0.1063;AA=A|||;VT=SNP
2	198864568	rs79508374	G	A	100	PASS	AC=1184;AF=0.236422;AN=5008;NS=2504;DP=20244;EAS_AF=0.2579;AMR_AF=0.2032;AFR_AF=0.3275;EUR_AF=0.2147;SAS_AF=0.137;AA=A|||;VT=SNP
2	198864597	rs73058821	A	G	100	PASS	AC=883;AF=0.176318;AN=5008;NS=2504;DP=20173;EAS_AF=0.254;AMR_AF=0.1801;AFR_AF=0.1377;EUR_AF=0.2147;SAS_AF=0.1063;AA=A|||;VT=SNP
2	198866620	rs72928581	G	A	100	PASS	AC=1223;AF=0.244209;AN=5008;NS=2504;DP=16251;EAS_AF=0.2153;AMR_AF=0.3026;AFR_AF=0.0257;EUR_AF=0.4056;SAS_AF=0.362;AA=G|||;VT=SNP
2	198866758	rs1961425	A	G	100	PASS	AC=882;AF=0.176118;AN=5008;NS=2504;DP=16489;EAS_AF=0.253;AMR_AF=0.1801;AFR_AF=0.1377;EUR_AF=0.2147;SAS_AF=0.1063;AA=A|||;VT=SNP
2	198868109	rs7579905	T	A	100	PASS	AC=1187;AF=0.237021;AN=5008;NS=2504;DP=17377;EAS_AF=0.2569;AMR_AF=0.2032;AFR_AF=0.3313;EUR_AF=0.2147;SAS_AF=0.136;AA=A|||;VT=SNP
2	198868201	rs1976772	G	T	100	PASS	AC=3476;AF=0.694089;AN=5008;NS=2504;DP=17860;EAS_AF=0.4802;AMR_AF=0.6225;AFR_AF=0.8933;EUR_AF=0.7425;SAS_AF=0.6462;AA=T|||;VT=SNP
2	198869979	rs6434950	A	G	100	PASS	AC=1187;AF=0.237021;AN=5008;NS=2504;DP=21551;EAS_AF=0.2569;AMR_AF=0.2032;AFR_AF=0.3313;EUR_AF=0.2147;SAS_AF=0.136;AA=a|||;VT=SNP
2	198871145	rs73058829	G	A	100	PASS	AC=1177;AF=0.235024;AN=5008;NS=2504;DP=17457;EAS_AF=0.2569;AMR_AF=0.2032;AFR_AF=0.3238;EUR_AF=0.2147;SAS_AF=0.136;AA=A|||;VT=SNP
2	198871195	rs74935794	T	G	100	PASS	AC=1177;AF=0.235024;AN=5008;NS=2504;DP=18603;EAS_AF=0.2569;AMR_AF=0.2032;AFR_AF=0.3238;EUR_AF=0.2147;SAS_AF=0.136;AA=G|||;VT=SNP
2	198871417	rs1440088	T	G	100	PASS	AC=1023;AF=0.204273;AN=5008;NS=2504;DP=17224;EAS_AF=0.2569;AMR_AF=0.1945;AFR_AF=0.2118;EUR_AF=0.2147;SAS_AF=0.136;AA=T|||;VT=SNP
2	198871476	rs1440087	G	C	100	PASS	AC=883;AF=0.176318;AN=5008;NS=2504;DP=17240;EAS_AF=0.253;AMR_AF=0.1816;AFR_AF=0.1377;EUR_AF=0.2147;SAS_AF=0.1063;AA=G|||;VT=SNP
2	198873214	rs73058832	G	T	100	PASS	AC=861;AF=0.171925;AN=5008;NS=2504;DP=20989;EAS_AF=0.254;AMR_AF=0.1787;AFR_AF=0.121;EUR_AF=0.2147;SAS_AF=0.1074;AA=G|||;VT=SNP
2	198873779	rs73058834	T	G	100	PASS	AC=882;AF=0.176118;AN=5008;NS=2504;DP=17378;EAS_AF=0.253;AMR_AF=0.1801;AFR_AF=0.1377;EUR_AF=0.2147;SAS_AF=0.1063;AA=T|||;VT=SNP
2	198874310	rs7582715	T	G	100	PASS	AC=1187;AF=0.237021;AN=5008;NS=2504;DP=17878;EAS_AF=0.2569;AMR_AF=0.2032;AFR_AF=0.3313;EUR_AF=0.2147;SAS_AF=0.136;AA=G|||;VT=SNP
2	198875003	rs2165237	C	T	100	PASS	AC=1162;AF=0.232029;AN=5008;NS=2504;DP=17248;EAS_AF=0.2569;AMR_AF=0.1988;AFR_AF=0.3147;EUR_AF=0.2147;SAS_AF=0.136;AA=T|||;VT=SNP
2	198875464	rs1595825	G	A	100	PASS	AC=1162;AF=0.232029;AN=5008;NS=2504;DP=16250;EAS_AF=0.2569;AMR_AF=0.1988;AFR_AF=0.3147;EUR_AF=0.2147;SAS_AF=0.136;AA=A|||;VT=SNP
2	198876286	rs56765024	G	T	100	PASS	AC=1008;AF=0.201278;AN=5008;NS=2504;DP=19212;EAS_AF=0.2569;AMR_AF=0.1888;AFR_AF=0.2035;EUR_AF=0.2147;SAS_AF=0.136;AA=G|||;VT=SNP
2	198876532	rs61605589	T	C	100	PASS	AC=882;AF=0.176118;AN=5008;NS=2504;DP=20394;EAS_AF=0.253;AMR_AF=0.1801;AFR_AF=0.1377;EUR_AF=0.2147;SAS_AF=0.1063;AA=T|||;VT=SNP
2	198877234	rs1304164	C	A	100	PASS	AC=1162;AF=0.232029;AN=5008;NS=2504;DP=16587;EAS_AF=0.2569;AMR_AF=0.1988;AFR_AF=0.3147;EUR_AF=0.2147;SAS_AF=0.136;AA=A|||;VT=SNP
2	198877300	rs1304165	G	A	100	PASS	AC=1010;AF=0.201677;AN=5008;NS=2504;DP=15945;EAS_AF=0.2569;AMR_AF=0.1902;AFR_AF=0.2042;EUR_AF=0.2147;SAS_AF=0.136;AA=G|||;VT=SNP
2	198878008	rs6748683	T	A	100	PASS	AC=3475;AF=0.69389;AN=5008;NS=2504;DP=16616;EAS_AF=0.4792;AMR_AF=0.6225;AFR_AF=0.8933;EUR_AF=0.7425;SAS_AF=0.6462;AA=A|||;VT=SNP
2	198879297	rs1440090	T	G	100	PASS	AC=1183;AF=0.236222;AN=5008;NS=2504;DP=18532;EAS_AF=0.2569;AMR_AF=0.2032;AFR_AF=0.3275;EUR_AF=0.2157;SAS_AF=0.136;AA=G|||;VT=SNP
2	198879443	rs62277902	T	A	100	PASS	AC=1429;AF=0.285343;AN=5008;NS=2504;DP=17761;EAS_AF=0.5198;AMR_AF=0.3703;AFR_AF=0.0325;EUR_AF=0.2575;SAS_AF=0.3538;AA=T|||;VT=SNP
2	198879457	rs1440091	G	A	100	PASS	AC=1181;AF=0.235823;AN=5008;NS=2504;DP=17192;EAS_AF=0.2569;AMR_AF=0.2032;AFR_AF=0.3268;EUR_AF=0.2147;SAS_AF=0.136;AA=A|||;VT=SNP
2	198879645	rs59441945	T	A	100	PASS	AC=1181;AF=0.235823;AN=5008;NS=2504;DP=17256;EAS_AF=0.2569;AMR_AF=0.2032;AFR_AF=0.326;EUR_AF=0.2157;SAS_AF=0.136;AA=A|||;VT=SNP
2	198880378	rs976179	A	T	100	PASS	AC=2197;AF=0.438698;AN=5008;NS=2504;DP=19834;EAS_AF=0.2212;AMR_AF=0.4135;AFR_AF=0.4962;EUR_AF=0.5288;SAS_AF=0.5102;AA=A|||;VT=SNP
2	198880443	rs976180	A	G	100	PASS	AC=3423;AF=0.683506;AN=5008;NS=2504;DP=19764;EAS_AF=0.4782;AMR_AF=0.6196;AFR_AF=0.8623;EUR_AF=0.7346;SAS_AF=0.6462;AA=a|||;VT=SNP
2	198880481	rs1318867	C	A	100	PASS	AC=2185;AF=0.436302;AN=5008;NS=2504;DP=19989;EAS_AF=0.2212;AMR_AF=0.4121;AFR_AF=0.4909;EUR_AF=0.5288;SAS_AF=0.5061;AA=C|||;VT=SNP
2	198880589	rs1813106	A	G	100	PASS	AC=3282;AF=0.655351;AN=5008;NS=2504;DP=19375;EAS_AF=0.4782;AMR_AF=0.6066;AFR_AF=0.7322;EUR_AF=0.7416;SAS_AF=0.68;AA=G|||;VT=SNP
2	198881183	rs1025549	G	A	100	PASS	AC=2249;AF=0.449081;AN=5008;NS=2504;DP=20411;EAS_AF=0.2212;AMR_AF=0.4207;AFR_AF=0.4909;EUR_AF=0.5457;SAS_AF=0.5481;AA=G|||;VT=SNP
2	198881668	rs1016883	G	A	100	PASS	AC=1013;AF=0.202276;AN=5008;NS=2504;DP=19448;EAS_AF=0.2569;AMR_AF=0.1816;AFR_AF=0.2269;EUR_AF=0.1958;SAS_AF=0.1339;AA=G|||;VT=SNP
2	198881730	rs2164070	G	C	100	PASS	AC=856;AF=0.170927;AN=5008;NS=2504;DP=19479;EAS_AF=0.253;AMR_AF=0.1715;AFR_AF=0.1377;EUR_AF=0.1958;SAS_AF=0.1053;AA=G|||;VT=SNP
2	198882873	rs1836234	T	G	100	PASS	AC=3287;AF=0.65635;AN=5008;NS=2504;DP=18201;EAS_AF=0.4772;AMR_AF=0.6066;AFR_AF=0.736;EUR_AF=0.7416;SAS_AF=0.681;AA=G|||;VT=SNP
2	198882952	rs11681663	G	A	100	PASS	AC=2253;AF=0.44988;AN=5008;NS=2504;DP=20644;EAS_AF=0.2202;AMR_AF=0.4207;AFR_AF=0.4955;EUR_AF=0.5457;SAS_AF=0.547;AA=G|||;VT=SNP
2	198883098	rs112922254	G	A	100	PASS	AC=656;AF=0.13099;AN=5008;NS=2504;DP=19801;EAS_AF=0.253;AMR_AF=0.1657;AFR_AF=0.0113;EUR_AF=0.1918;SAS_AF=0.0798;AA=G|||;VT=SNP
2	198883513	rs34692727	C	T	100	PASS	AC=2274;AF=0.454073;AN=5008;NS=2504;DP=19492;EAS_AF=0.2202;AMR_AF=0.4251;AFR_AF=0.5091;EUR_AF=0.5457;SAS_AF=0.547;AA=C|||;VT=SNP
2	198883682	rs7585709	C	T	100	PASS	AC=1013;AF=0.202276;AN=5008;NS=2504;DP=19343;EAS_AF=0.2569;AMR_AF=0.1816;AFR_AF=0.2269;EUR_AF=0.1958;SAS_AF=0.1339;AA=C|||;VT=SNP
2	198883814	rs7559096	A	G	100	PASS	AC=1032;AF=0.20607;AN=5008;NS=2504;DP=20173;EAS_AF=0.2569;AMR_AF=0.1859;AFR_AF=0.239;EUR_AF=0.1958;SAS_AF=0.1339;AA=A|||;VT=SNP
2	198884028	rs11683222	C	G	100	PASS	AC=2248;AF=0.448882;AN=5008;NS=2504;DP=21582;EAS_AF=0.2202;AMR_AF=0.4207;AFR_AF=0.4924;EUR_AF=0.5457;SAS_AF=0.546;AA=C|||;VT=SNP
2	198884532	rs111286926	T	C	100	PASS	AC=1013;AF=0.202276;AN=5008;NS=2504;DP=19840;EAS_AF=0.2569;AMR_AF=0.1816;AFR_AF=0.2269;EUR_AF=0.1958;SAS_AF=0.1339;AA=T|||;VT=SNP
2	198885060	rs73058854	G	A	100	PASS	AC=857;AF=0.171126;AN=5008;NS=2504;DP=19977;EAS_AF=0.253;AMR_AF=0.1715;AFR_AF=0.1377;EUR_AF=0.1968;SAS_AF=0.1053;AA=G|||;VT=SNP
2	198885425	rs12693829	G	T	100	PASS	AC=3460;AF=0.690895;AN=5008;NS=2504;DP=10027;EAS_AF=0.4772;AMR_AF=0.6182;AFR_AF=0.8608;EUR_AF=0.7416;SAS_AF=0.681;AA=T|||;VT=SNP
2	198885578	rs111540926	G	A	100	PASS	AC=1032;AF=0.20607;AN=5008;NS=2504;DP=19115;EAS_AF=0.2569;AMR_AF=0.1859;AFR_AF=0.239;EUR_AF=0.1958;SAS_AF=0.1339;AA=A|||;VT=SNP
2	198885872	rs113416612	A	G	100	PASS	AC=1032;AF=0.20607;AN=5008;NS=2504;DP=20295;EAS_AF=0.2569;AMR_AF=0.1859;AFR_AF=0.239;EUR_AF=0.1958;SAS_AF=0.1339;AA=A|||;VT=SNP
2	198886910	rs111755439	C	G	100	PASS	AC=832;AF=0.166134;AN=5008;NS=2504;DP=21894;EAS_AF=0.253;AMR_AF=0.1686;AFR_AF=0.121;EUR_AF=0.1958;SAS_AF=0.1053;AA=C|||;VT=SNP
2	198887660	rs2139049	G	A	100	PASS	AC=2250;AF=0.449281;AN=5008;NS=2504;DP=20143;EAS_AF=0.2202;AMR_AF=0.4207;AFR_AF=0.4932;EUR_AF=0.5457;SAS_AF=0.547;AA=G|||;VT=SNP
2	198887725	rs11689393	C	T	100	PASS	AC=1400;AF=0.279553;AN=5008;NS=2504;DP=19908;EAS_AF=0.5228;AMR_AF=0.3732;AFR_AF=0.0318;EUR_AF=0.2584;SAS_AF=0.319;AA=C|||;VT=SNP
2	198888236	rs112001680	C	T	100	PASS	AC=1032;AF=0.20607;AN=5008;NS=2504;DP=18536;EAS_AF=0.2569;AMR_AF=0.1859;AFR_AF=0.239;EUR_AF=0.1958;SAS_AF=0.1339;AA=C|||;VT=SNP
2	198888347	rs116165148	T	G	100	PASS	AC=3287;AF=0.65635;AN=5008;NS=2504;DP=20378;EAS_AF=0.4772;AMR_AF=0.6066;AFR_AF=0.736;EUR_AF=0.7416;SAS_AF=0.681;AA=G|||;VT=SNP
2	198889061	rs2342557	A	G	100	PASS	AC=3287;AF=0.65635;AN=5008;NS=2504;DP=21265;EAS_AF=0.4772;AMR_AF=0.6066;AFR_AF=0.736;EUR_AF=0.7416;SAS_AF=0.681;AA=G|||;VT=SNP
2	198889245	rs1978888	T	C	100	PASS	AC=2249;AF=0.449081;AN=5008;NS=2504;DP=18196;EAS_AF=0.2202;AMR_AF=0.4207;AFR_AF=0.4924;EUR_AF=0.5457;SAS_AF=0.547;AA=T|||;VT=SNP
2	198889366	rs1978889	G	A	100	PASS	AC=3287;AF=0.65635;AN=5008;NS=2504;DP=15290;EAS_AF=0.4772;AMR_AF=0.6066;AFR_AF=0.736;EUR_AF=0.7416;SAS_AF=0.681;AA=A|||;VT=SNP
2	198889587	rs73058864	C	T	100	PASS	AC=1015;AF=0.202676;AN=5008;NS=2504;DP=19036;EAS_AF=0.2569;AMR_AF=0.183;AFR_AF=0.2269;EUR_AF=0.1958;SAS_AF=0.135;AA=C|||;VT=SNP
2	198889807	rs2196171	T	G	100	PASS	AC=2273;AF=0.453874;AN=5008;NS=2504;DP=13599;EAS_AF=0.2202;AMR_AF=0.4251;AFR_AF=0.5083;EUR_AF=0.5447;SAS_AF=0.5481;AA=T|||;VT=SNP
2	198889893	rs2196172	T	G	100	PASS	AC=2249;AF=0.449081;AN=5008;NS=2504;DP=15367;EAS_AF=0.2202;AMR_AF=0.4207;AFR_AF=0.4924;EUR_AF=0.5457;SAS_AF=0.547;AA=T|||;VT=SNP
2	198889896	rs58111212	T	C	100	PASS	AC=1032;AF=0.20607;AN=5008;NS=2504;DP=15421;EAS_AF=0.2569;AMR_AF=0.1859;AFR_AF=0.239;EUR_AF=0.1958;SAS_AF=0.1339;AA=T|||;VT=SNP
2	198891021	rs7592556	G	A	100	PASS	AC=3476;AF=0.694089;AN=5008;NS=2504;DP=18444;EAS_AF=0.4772;AMR_AF=0.6182;AFR_AF=0.8729;EUR_AF=0.7416;SAS_AF=0.681;AA=A|||;VT=SNP
2	198891568	rs73058867	A	G	100	PASS	AC=1032;AF=0.20607;AN=5008;NS=2504;DP=17343;EAS_AF=0.2569;AMR_AF=0.1859;AFR_AF=0.239;EUR_AF=0.1958;SAS_AF=0.1339;AA=G|||;VT=SNP
2	198891799	rs1595823	C	T	100	PASS	AC=2255;AF=0.45028;AN=5008;NS=2504;DP=21432;EAS_AF=0.2202;AMR_AF=0.4207;AFR_AF=0.497;EUR_AF=0.5457;SAS_AF=0.547;AA=C|||;VT=SNP
2	198893376	rs7573687	A	G	100	PASS	AC=1032;AF=0.20607;AN=5008;NS=2504;DP=19016;EAS_AF=0.2569;AMR_AF=0.1859;AFR_AF=0.239;EUR_AF=0.1958;SAS_AF=0.1339;AA=A|||;VT=SNP
2	198893813	rs10207232	A	G	100	PASS	AC=3460;AF=0.690895;AN=5008;NS=2504;DP=18386;EAS_AF=0.4772;AMR_AF=0.6182;AFR_AF=0.8608;EUR_AF=0.7416;SAS_AF=0.681;AA=G|||;VT=SNP
2	198893927	rs16826740	A	G	100	PASS	AC=1013;AF=0.202276;AN=5008;NS=2504;DP=18331;EAS_AF=0.2569;AMR_AF=0.1816;AFR_AF=0.2269;EUR_AF=0.1958;SAS_AF=0.1339;AA=A|||;VT=SNP
2	198894139	rs10196612	T	C	100	PASS	AC=2274;AF=0.454073;AN=5008;NS=2504;DP=20899;EAS_AF=0.2202;AMR_AF=0.4251;AFR_AF=0.5091;EUR_AF=0.5457;SAS_AF=0.547;AA=T|||;VT=SNP
2	198894219	rs79490184	T	A	100	PASS	AC=1013;AF=0.202276;AN=5008;NS=2504;DP=18950;EAS_AF=0.2569;AMR_AF=0.1816;AFR_AF=0.2269;EUR_AF=0.1958;SAS_AF=0.1339;AA=A|||;VT=SNP
2	198894223	rs74484541	T	C	100	PASS	AC=1014;AF=0.202476;AN=5008;NS=2504;DP=18772;EAS_AF=0.2569;AMR_AF=0.1816;AFR_AF=0.2269;EUR_AF=0.1958;SAS_AF=0.135;AA=C|||;VT=SNP
2	198894285	rs10184395	G	A	100	PASS	AC=3287;AF=0.65635;AN=5008;NS=2504;DP=19157;EAS_AF=0.4772;AMR_AF=0.6066;AFR_AF=0.736;EUR_AF=0.7416;SAS_AF=0.681;AA=A|||;VT=SNP
2	198894305	rs10184227	C	T	100	PASS	AC=2254;AF=0.45008;AN=5008;NS=2504;DP=19419;EAS_AF=0.2202;AMR_AF=0.4207;AFR_AF=0.4962;EUR_AF=0.5457;SAS_AF=0.547;AA=C|||;VT=SNP
2	198895022	rs73058876	A	G	100	PASS	AC=1032;AF=0.20607;AN=5008;NS=2504;DP=18611;EAS_AF=0.2569;AMR_AF=0.1859;AFR_AF=0.239;EUR_AF=0.1958;SAS_AF=0.1339;AA=G|||;VT=SNP
2	198895078	rs73058878	T	G	100	PASS	AC=1032;AF=0.20607;AN=5008;NS=2504;DP=18835;EAS_AF=0.2569;AMR_AF=0.1859;AFR_AF=0.239;EUR_AF=0.1958;SAS_AF=0.1339;AA=G|||;VT=SNP
2	198895133	rs16826791	C	G	100	PASS	AC=1033;AF=0.20627;AN=5008;NS=2504;DP=18424;EAS_AF=0.2569;AMR_AF=0.1859;AFR_AF=0.2398;EUR_AF=0.1958;SAS_AF=0.1339;AA=C|||;VT=SNP
2	198895402	rs75163179	G	A	100	PASS	AC=1014;AF=0.202476;AN=5008;NS=2504;DP=20985;EAS_AF=0.2569;AMR_AF=0.183;AFR_AF=0.2269;EUR_AF=0.1958;SAS_AF=0.1339;AA=A|||;VT=SNP
2	198895732	rs10497810	C	T	100	PASS	AC=1014;AF=0.202476;AN=5008;NS=2504;DP=18656;EAS_AF=0.2569;AMR_AF=0.1816;AFR_AF=0.2269;EUR_AF=0.1958;SAS_AF=0.135;AA=T|||;VT=SNP
2	198895868	rs59990242	G	A	100	PASS	AC=1013;AF=0.202276;AN=5008;NS=2504;DP=12651;EAS_AF=0.2569;AMR_AF=0.1816;AFR_AF=0.2269;EUR_AF=0.1958;SAS_AF=0.1339;AA=G|||;VT=SNP
2	198896071	rs10166845	A	G	100	PASS	AC=2254;AF=0.45008;AN=5008;NS=2504;DP=12398;EAS_AF=0.2202;AMR_AF=0.4207;AFR_AF=0.4962;EUR_AF=0.5457;SAS_AF=0.547;AA=A|||;VT=SNP
2	198896255	rs73058883	C	T	100	PASS	AC=1013;AF=0.202276;AN=5008;NS=2504;DP=12564;EAS_AF=0.2569;AMR_AF=0.1816;AFR_AF=0.2269;EUR_AF=0.1958;SAS_AF=0.1339;AA=C|||;VT=SNP
2	198896766	rs1992313	T	C	100	PASS	AC=1013;AF=0.202276;AN=5008;NS=2504;DP=16098;EAS_AF=0.2569;AMR_AF=0.1816;AFR_AF=0.2269;EUR_AF=0.1958;SAS_AF=0.1339;AA=T|||;VT=SNP
2	198896895	rs6738825	A	G	100	PASS	AC=2274;AF=0.454073;AN=5008;NS=2504;DP=16885;EAS_AF=0.2202;AMR_AF=0.4251;AFR_AF=0.5091;EUR_AF=0.5457;SAS_AF=0.547;AA=A|||;VT=SNP
2	198897061	rs58409972	A	T	100	PASS	AC=735;AF=0.146765;AN=5008;NS=2504;DP=16938;EAS_AF=0.254;AMR_AF=0.1657;AFR_AF=0.0492;EUR_AF=0.1948;SAS_AF=0.1053;AA=A|||;VT=SNP
2	198898055	rs16826872	T	C	100	PASS	AC=857;AF=0.171126;AN=5008;NS=2504;DP=18903;EAS_AF=0.253;AMR_AF=0.1715;AFR_AF=0.1384;EUR_AF=0.1958;SAS_AF=0.1053;AA=T|||;VT=SNP
2	198898222	rs16826873	C	A	100	PASS	AC=1001;AF=0.19988;AN=5008;NS=2504;DP=20447;EAS_AF=0.2569;AMR_AF=0.1801;AFR_AF=0.2186;EUR_AF=0.1958;SAS_AF=0.1339;AA=C|||;VT=SNP
2	198898265	rs6715070	G	A	100	PASS	AC=3287;AF=0.65635;AN=5008;NS=2504;DP=21254;EAS_AF=0.4772;AMR_AF=0.6066;AFR_AF=0.736;EUR_AF=0.7416;SAS_AF=0.681;AA=A|||;VT=SNP
2	198898344	rs1541953	A	T	100	PASS	AC=1905;AF=0.380391;AN=5008;NS=2504;DP=19917;EAS_AF=0.2202;AMR_AF=0.402;AFR_AF=0.2421;EUR_AF=0.5457;SAS_AF=0.547;AA=A|||;VT=SNP
2	198898718	rs17520121	T	G	100	PASS	AC=844;AF=0.16853;AN=5008;NS=2504;DP=13064;EAS_AF=0.253;AMR_AF=0.17;AFR_AF=0.1293;EUR_AF=0.1958;SAS_AF=0.1053;AA=T|||;VT=SNP
2	198899275	rs11889326	A	C	100	PASS	AC=2254;AF=0.45008;AN=5008;NS=2504;DP=19998;EAS_AF=0.2202;AMR_AF=0.4222;AFR_AF=0.4955;EUR_AF=0.5457;SAS_AF=0.547;AA=A|||;VT=SNP
2	198900288	rs1583792	C	T	100	PASS	AC=2324;AF=0.464058;AN=5008;NS=2504;DP=18683;EAS_AF=0.2212;AMR_AF=0.4308;AFR_AF=0.5189;EUR_AF=0.5507;SAS_AF=0.5746;AA=T|||;VT=SNP
2	198900305	rs1371663	G	A	100	PASS	AC=1364;AF=0.272364;AN=5008;NS=2504;DP=18658;EAS_AF=0.5238;AMR_AF=0.3674;AFR_AF=0.031;EUR_AF=0.2535;SAS_AF=0.2914;AA=G|||;VT=SNP
2	198900363	rs1579695	G	A	100	PASS	AC=2081;AF=0.415535;AN=5008;NS=2504;DP=19977;EAS_AF=0.2212;AMR_AF=0.4193;AFR_AF=0.3411;EUR_AF=0.5497;SAS_AF=0.5757;AA=G|||;VT=SNP
2	198901395	rs1147169	T	C	100	PASS	AC=3235;AF=0.645966;AN=5008;NS=2504;DP=18996;EAS_AF=0.4722;AMR_AF=0.6066;AFR_AF=0.6974;EUR_AF=0.7465;SAS_AF=0.68;AA=T|||;VT=SNP
2	198901564	rs10190226	C	T	100	PASS	AC=3315;AF=0.661941;AN=5008;NS=2504;DP=20755;EAS_AF=0.4762;AMR_AF=0.6138;AFR_AF=0.73;EUR_AF=0.7465;SAS_AF=0.7086;AA=T|||;VT=SNP
2	198901642	rs16826895	A	G	100	PASS	AC=854;AF=0.170527;AN=5008;NS=2504;DP=18742;EAS_AF=0.251;AMR_AF=0.1715;AFR_AF=0.1377;EUR_AF=0.1958;SAS_AF=0.1053;AA=A|||;VT=SNP
2	198902230	rs962210	A	T	100	PASS	AC=2324;AF=0.464058;AN=5008;NS=2504;DP=17944;EAS_AF=0.2212;AMR_AF=0.4308;AFR_AF=0.5189;EUR_AF=0.5507;SAS_AF=0.5746;AA=T|||;VT=SNP
2	198902909	rs10497811	A	C	100	PASS	AC=2100;AF=0.419329;AN=5008;NS=2504;DP=17041;EAS_AF=0.2212;AMR_AF=0.4193;AFR_AF=0.3555;EUR_AF=0.5507;SAS_AF=0.5746;AA=A|||;VT=SNP
2	198904465	rs1371664	T	A	100	PASS	AC=2081;AF=0.415535;AN=5008;NS=2504;DP=19797;EAS_AF=0.2212;AMR_AF=0.4193;AFR_AF=0.3411;EUR_AF=0.5507;SAS_AF=0.5746;AA=T|||;VT=SNP
2	198904914	rs2196176	A	G	100	PASS	AC=3315;AF=0.661941;AN=5008;NS=2504;DP=20243;EAS_AF=0.4762;AMR_AF=0.6138;AFR_AF=0.73;EUR_AF=0.7465;SAS_AF=0.7086;AA=G|||;VT=SNP
2	198905073	rs2196175	T	A	100	PASS	AC=2324;AF=0.464058;AN=5008;NS=2504;DP=20709;EAS_AF=0.2212;AMR_AF=0.4308;AFR_AF=0.5189;EUR_AF=0.5507;SAS_AF=0.5746;AA=A|||;VT=SNP
2	198905172	rs2196174	A	G	100	PASS	AC=2324;AF=0.464058;AN=5008;NS=2504;DP=20480;EAS_AF=0.2212;AMR_AF=0.4308;AFR_AF=0.5189;EUR_AF=0.5507;SAS_AF=0.5746;AA=A|||;VT=SNP
2	198905224	rs12329164	C	G	100	PASS	AC=2081;AF=0.415535;AN=5008;NS=2504;DP=19702;EAS_AF=0.2212;AMR_AF=0.4193;AFR_AF=0.3411;EUR_AF=0.5507;SAS_AF=0.5746;AA=C|||;VT=SNP
2	198905270	rs892514	T	C	100	PASS	AC=3229;AF=0.644768;AN=5008;NS=2504;DP=18660;EAS_AF=0.4752;AMR_AF=0.6052;AFR_AF=0.6702;EUR_AF=0.7465;SAS_AF=0.7086;AA=C|||;VT=SNP
2	198905874	rs892513	C	T	100	PASS	AC=1090;AF=0.217652;AN=5008;NS=2504;DP=20164;EAS_AF=0.251;AMR_AF=0.183;AFR_AF=0.3101;EUR_AF=0.1958;SAS_AF=0.1053;AA=C|||;VT=SNP
2	198905910	rs892512	C	A	100	PASS	AC=1428;AF=0.285144;AN=5008;NS=2504;DP=20270;EAS_AF=0.251;AMR_AF=0.2075;AFR_AF=0.553;EUR_AF=0.1958;SAS_AF=0.1053;AA=A|||;VT=SNP
2	198906354	rs1440086	A	G	100	PASS	AC=854;AF=0.170527;AN=5008;NS=2504;DP=20871;EAS_AF=0.251;AMR_AF=0.1715;AFR_AF=0.1377;EUR_AF=0.1958;SAS_AF=0.1053;AA=A|||;VT=SNP
2	198906481	rs10206714	C	T	100	PASS	AC=2105;AF=0.420327;AN=5008;NS=2504;DP=22137;EAS_AF=0.2212;AMR_AF=0.4222;AFR_AF=0.357;EUR_AF=0.5517;SAS_AF=0.5746;AA=T|||;VT=SNP
2	198907143	rs9712275	C	T	100	PASS	AC=2114;AF=0.422125;AN=5008;NS=2504;DP=23207;EAS_AF=0.2212;AMR_AF=0.4222;AFR_AF=0.3563;EUR_AF=0.5616;SAS_AF=0.5746;AA=T|||;VT=SNP
2	198907444	rs882954	A	G	100	PASS	AC=3382;AF=0.675319;AN=5008;NS=2504;DP=23209;EAS_AF=0.4712;AMR_AF=0.6196;AFR_AF=0.8033;EUR_AF=0.7465;SAS_AF=0.6789;AA=G|||;VT=SNP
2	198908040	rs745899	A	T	100	PASS	AC=2092;AF=0.417732;AN=5008;NS=2504;DP=22084;EAS_AF=0.2212;AMR_AF=0.4207;AFR_AF=0.3487;EUR_AF=0.5507;SAS_AF=0.5746;AA=A|||;VT=SNP
2	198908439	rs73061068	A	G	100	PASS	AC=841;AF=0.167931;AN=5008;NS=2504;DP=19377;EAS_AF=0.25;AMR_AF=0.17;AFR_AF=0.1301;EUR_AF=0.1958;SAS_AF=0.1043;AA=A|||;VT=SNP
2	198908825	rs73061069	A	G	100	PASS	AC=1034;AF=0.20647;AN=5008;NS=2504;DP=17984;EAS_AF=0.25;AMR_AF=0.183;AFR_AF=0.2693;EUR_AF=0.1958;SAS_AF=0.1043;AA=A|||;VT=SNP
2	198909738	rs5007118	G	C	100	PASS	AC=3539;AF=0.706669;AN=5008;NS=2504;DP=17489;EAS_AF=0.4752;AMR_AF=0.6268;AFR_AF=0.8941;EUR_AF=0.7465;SAS_AF=0.7076;AA=C|||;VT=SNP
2	198910107	rs41468149	G	C	100	PASS	AC=842;AF=0.168131;AN=5008;NS=2504;DP=16684;EAS_AF=0.25;AMR_AF=0.17;AFR_AF=0.1301;EUR_AF=0.1958;SAS_AF=0.1053;AA=G|||;VT=SNP
2	198911166	rs67031482	C	T	100	PASS	AC=2113;AF=0.421925;AN=5008;NS=2504;DP=19159;EAS_AF=0.2222;AMR_AF=0.4236;AFR_AF=0.3623;EUR_AF=0.5507;SAS_AF=0.5746;AA=C|||;VT=SNP
2	198911245	rs10497812	G	A	100	PASS	AC=3538;AF=0.70647;AN=5008;NS=2504;DP=19819;EAS_AF=0.4742;AMR_AF=0.6268;AFR_AF=0.8941;EUR_AF=0.7465;SAS_AF=0.7076;AA=A|||;VT=SNP
2	198911426	rs67748055	G	A	100	PASS	AC=2108;AF=0.420927;AN=5008;NS=2504;DP=16068;EAS_AF=0.2222;AMR_AF=0.4222;AFR_AF=0.3593;EUR_AF=0.5507;SAS_AF=0.5746;AA=A|||;VT=SNP
2	198912902	rs6732517	G	C	100	PASS	AC=2943;AF=0.58766;AN=5008;NS=2504;DP=17724;EAS_AF=0.4702;AMR_AF=0.5879;AFR_AF=0.5076;EUR_AF=0.7396;SAS_AF=0.6605;AA=G|||;VT=SNP
2	198912952	rs6732340	C	G	100	PASS	AC=1941;AF=0.38758;AN=5008;NS=2504;DP=17529;EAS_AF=0.2222;AMR_AF=0.4078;AFR_AF=0.2405;EUR_AF=0.5507;SAS_AF=0.5746;AA=C|||;VT=SNP
2	198913413	rs4850441	A	G	100	PASS	AC=1391;AF=0.277756;AN=5008;NS=2504;DP=20056;EAS_AF=0.5248;AMR_AF=0.3689;AFR_AF=0.031;EUR_AF=0.2604;SAS_AF=0.3098;AA=A|||;VT=SNP
2	198914072	rs10497813	G	T	100	PASS	AC=2010;AF=0.401358;AN=5008;NS=2504;DP=20631;EAS_AF=0.2222;AMR_AF=0.4135;AFR_AF=0.2897;EUR_AF=0.5507;SAS_AF=0.5746;AA=G|||;VT=SNP
2	198915467	rs2164071	T	C	100	PASS	AC=3513;AF=0.701478;AN=5008;NS=2504;DP=16061;EAS_AF=0.4752;AMR_AF=0.6239;AFR_AF=0.8941;EUR_AF=0.7396;SAS_AF=0.6902;AA=C|||;VT=SNP
2	198915734	rs2117339	C	T	100	PASS	AC=1939;AF=0.387181;AN=5008;NS=2504;DP=19133;EAS_AF=0.2222;AMR_AF=0.4078;AFR_AF=0.239;EUR_AF=0.5507;SAS_AF=0.5746;AA=C|||;VT=SNP
2	198915930	rs7420608	A	T	100	PASS	AC=2933;AF=0.585663;AN=5008;NS=2504;DP=16205;EAS_AF=0.4722;AMR_AF=0.5879;AFR_AF=0.4977;EUR_AF=0.7396;SAS_AF=0.6616;AA=A|||;VT=SNP
2	198915959	rs72930426	T	C	100	PASS	AC=296;AF=0.0591054;AN=5008;NS=2504;DP=16377;EAS_AF=0.0079;AMR_AF=0.0634;AFR_AF=0.0098;EUR_AF=0.1262;SAS_AF=0.1063;AA=T|||;VT=SNP
2	198916674	rs11895260	T	C	100	PASS	AC=3513;AF=0.701478;AN=5008;NS=2504;DP=13844;EAS_AF=0.4752;AMR_AF=0.6239;AFR_AF=0.8941;EUR_AF=0.7396;SAS_AF=0.6902;AA=C|||;VT=SNP
2	198916926	rs58172089	G	A	100	PASS	AC=634;AF=0.126597;AN=5008;NS=2504;DP=14874;EAS_AF=0.249;AMR_AF=0.1628;AFR_AF=0.0129;EUR_AF=0.1849;SAS_AF=0.0685;AA=G|||;VT=SNP
2	198917263	rs57265854	C	A	100	PASS	AC=904;AF=0.180511;AN=5008;NS=2504;DP=16752;EAS_AF=0.249;AMR_AF=0.1729;AFR_AF=0.1936;EUR_AF=0.1899;SAS_AF=0.0879;AA=C|||;VT=SNP
2	198918164	rs6752760	C	A	100	PASS	AC=703;AF=0.140375;AN=5008;NS=2504;DP=4673;EAS_AF=0.249;AMR_AF=0.1628;AFR_AF=0.0492;EUR_AF=0.1879;SAS_AF=0.0869;AA=C|||;VT=SNP
2	198918524	rs57603546	C	A	100	PASS	AC=902;AF=0.180112;AN=5008;NS=2504;DP=20679;EAS_AF=0.249;AMR_AF=0.1729;AFR_AF=0.1936;EUR_AF=0.1889;SAS_AF=0.0869;AA=C|||;VT=SNP
2	198918591	rs11903129	A	T	100	PASS	AC=3513;AF=0.701478;AN=5008;NS=2504;DP=21230;EAS_AF=0.4752;AMR_AF=0.6239;AFR_AF=0.8941;EUR_AF=0.7396;SAS_AF=0.6902;AA=T|||;VT=SNP
2	198920142	rs2342558	T	C	100	PASS	AC=3481;AF=0.695088;AN=5008;NS=2504;DP=18964;EAS_AF=0.4712;AMR_AF=0.6254;AFR_AF=0.8933;EUR_AF=0.7396;SAS_AF=0.6616;AA=C|||;VT=SNP
2	198920560	rs13382697	A	C	100	PASS	AC=3513;AF=0.701478;AN=5008;NS=2504;DP=18006;EAS_AF=0.4752;AMR_AF=0.6239;AFR_AF=0.8941;EUR_AF=0.7396;SAS_AF=0.6902;AA=C|||;VT=SNP
2	198921201	rs1837495	G	A	100	PASS	AC=2909;AF=0.580871;AN=5008;NS=2504;DP=17959;EAS_AF=0.4712;AMR_AF=0.5865;AFR_AF=0.4811;EUR_AF=0.7396;SAS_AF=0.6616;AA=G|||;VT=SNP
2	198921604	rs11679484	C	A	100	PASS	AC=1281;AF=0.255791;AN=5008;NS=2504;DP=19222;EAS_AF=0.2143;AMR_AF=0.3127;AFR_AF=0.0265;EUR_AF=0.4185;SAS_AF=0.4008;AA=C|||;VT=SNP
2	198923075	rs35563720	A	G	100	PASS	AC=3481;AF=0.695088;AN=5008;NS=2504;DP=10973;EAS_AF=0.4722;AMR_AF=0.6239;AFR_AF=0.8933;EUR_AF=0.7396;SAS_AF=0.6616;AA=G|||;VT=SNP
2	198923468	rs7600269	C	G	100	PASS	AC=3514;AF=0.701677;AN=5008;NS=2504;DP=10923;EAS_AF=0.4742;AMR_AF=0.6268;AFR_AF=0.8941;EUR_AF=0.7396;SAS_AF=0.6902;AA=G|||;VT=SNP
2	198924967	rs16827267	G	A	100	PASS	AC=902;AF=0.180112;AN=5008;NS=2504;DP=20970;EAS_AF=0.249;AMR_AF=0.1729;AFR_AF=0.1936;EUR_AF=0.1889;SAS_AF=0.0869;AA=G|||;VT=SNP
2	198925980	rs1866665	A	G	100	PASS	AC=878;AF=0.175319;AN=5008;NS=2504;DP=19075;EAS_AF=0.249;AMR_AF=0.17;AFR_AF=0.177;EUR_AF=0.1889;SAS_AF=0.0869;AA=A|||;VT=SNP
2	198927927	rs35062652	C	T	100	PASS	AC=1821;AF=0.363618;AN=5008;NS=2504;DP=15252;EAS_AF=0.2222;AMR_AF=0.4035;AFR_AF=0.1589;EUR_AF=0.5507;SAS_AF=0.5654;AA=C|||;VT=SNP
2	198928647	rs11889006	A	G	100	PASS	AC=2926;AF=0.584265;AN=5008;NS=2504;DP=18221;EAS_AF=0.4712;AMR_AF=0.5908;AFR_AF=0.4917;EUR_AF=0.7396;SAS_AF=0.6616;AA=A|||;VT=SNP
2	198929693	rs6434953	A	G	100	PASS	AC=3514;AF=0.701677;AN=5008;NS=2504;DP=16666;EAS_AF=0.4752;AMR_AF=0.6268;AFR_AF=0.8933;EUR_AF=0.7396;SAS_AF=0.6902;AA=G|||;VT=SNP
2	198929716	rs6434954	T	C	100	PASS	AC=3360;AF=0.670927;AN=5008;NS=2504;DP=16952;EAS_AF=0.4712;AMR_AF=0.6182;AFR_AF=0.8056;EUR_AF=0.7396;SAS_AF=0.6616;AA=C|||;VT=SNP
2	198929806	rs7572733	C	T	100	PASS	AC=1931;AF=0.385583;AN=5008;NS=2504;DP=18076;EAS_AF=0.2222;AMR_AF=0.4092;AFR_AF=0.2322;EUR_AF=0.5507;SAS_AF=0.5746;AA=C|||;VT=SNP
2	198929896	rs7573001	G	C	100	PASS	AC=1281;AF=0.255791;AN=5008;NS=2504;DP=17404;EAS_AF=0.2143;AMR_AF=0.3127;AFR_AF=0.0265;EUR_AF=0.4185;SAS_AF=0.4008;AA=G|||;VT=SNP
2	198930197	rs7587251	T	G	100	PASS	AC=2017;AF=0.402756;AN=5008;NS=2504;DP=18511;EAS_AF=0.2232;AMR_AF=0.4164;AFR_AF=0.2837;EUR_AF=0.5537;SAS_AF=0.5838;AA=T|||;VT=SNP
2	198933804	rs11690149	C	T	100	PASS	AC=1930;AF=0.385383;AN=5008;NS=2504;DP=13713;EAS_AF=0.2222;AMR_AF=0.4078;AFR_AF=0.2322;EUR_AF=0.5507;SAS_AF=0.5746;AA=C|||;VT=SNP
2	198933948	rs11690205	C	T	100	PASS	AC=2005;AF=0.400359;AN=5008;NS=2504;DP=12178;EAS_AF=0.2222;AMR_AF=0.415;AFR_AF=0.2852;EUR_AF=0.5507;SAS_AF=0.5746;AA=C|||;VT=SNP
2	198934080	rs6745726	A	G	100	PASS	AC=3513;AF=0.701478;AN=5008;NS=2504;DP=13718;EAS_AF=0.4752;AMR_AF=0.6254;AFR_AF=0.8933;EUR_AF=0.7396;SAS_AF=0.6902;AA=G|||;VT=SNP
2	198934726	rs10202569	C	G	100	PASS	AC=3513;AF=0.701478;AN=5008;NS=2504;DP=16295;EAS_AF=0.4752;AMR_AF=0.6239;AFR_AF=0.8941;EUR_AF=0.7396;SAS_AF=0.6902;AA=G|||;VT=SNP
2	198937082	rs1368989	T	C	100	PASS	AC=3356;AF=0.670128;AN=5008;NS=2504;DP=11591;EAS_AF=0.4712;AMR_AF=0.6167;AFR_AF=0.8033;EUR_AF=0.7396;SAS_AF=0.6616;AA=C|||;VT=SNP
2	198937258	rs12105927	G	A	100	PASS	AC=3513;AF=0.701478;AN=5008;NS=2504;DP=13211;EAS_AF=0.4752;AMR_AF=0.6254;AFR_AF=0.8933;EUR_AF=0.7396;SAS_AF=0.6902;AA=A|||;VT=SNP
2	198938959	rs6752454	T	G	100	PASS	AC=913;AF=0.182308;AN=5008;NS=2504;DP=16278;EAS_AF=0.249;AMR_AF=0.1729;AFR_AF=0.202;EUR_AF=0.1889;SAS_AF=0.0869;AA=T|||;VT=SNP
2	198940251	rs7590828	C	T	100	PASS	AC=3456;AF=0.690096;AN=5008;NS=2504;DP=20566;EAS_AF=0.4752;AMR_AF=0.6225;AFR_AF=0.8593;EUR_AF=0.7386;SAS_AF=0.681;AA=T|||;VT=SNP
2	198940607	rs1866666	T	C	100	PASS	AC=1931;AF=0.385583;AN=5008;NS=2504;DP=18456;EAS_AF=0.2222;AMR_AF=0.4107;AFR_AF=0.2315;EUR_AF=0.5507;SAS_AF=0.5746;AA=T|||;VT=SNP
2	198941578	rs9973400	T	C	100	PASS	AC=2517;AF=0.502596;AN=5008;NS=2504;DP=22186;EAS_AF=0.2262;AMR_AF=0.4481;AFR_AF=0.6309;EUR_AF=0.5507;SAS_AF=0.6033;AA=C|||;VT=SNP
2	198942568	rs1371665	C	T	100	PASS	AC=3470;AF=0.692891;AN=5008;NS=2504;DP=19818;EAS_AF=0.4653;AMR_AF=0.6196;AFR_AF=0.8911;EUR_AF=0.7147;SAS_AF=0.6892;AA=T|||;VT=SNP
2	198943787	rs1036333	G	T	100	PASS	AC=2427;AF=0.484625;AN=5008;NS=2504;DP=12348;EAS_AF=0.2173;AMR_AF=0.4395;AFR_AF=0.6157;EUR_AF=0.5258;SAS_AF=0.5726;AA=G|||;VT=SNP
2	198943852	rs2164068	T	A	100	PASS	AC=2504;AF=0.5;AN=5008;NS=2504;DP=11133;EAS_AF=0.2183;AMR_AF=0.4438;AFR_AF=0.671;EUR_AF=0.5258;SAS_AF=0.5726;AA=T|||;VT=SNP
2	198944271	rs6716898	G	A	100	PASS	AC=2481;AF=0.495407;AN=5008;NS=2504;DP=11474;EAS_AF=0.2212;AMR_AF=0.4424;AFR_AF=0.6309;EUR_AF=0.5258;SAS_AF=0.6012;AA=A|||;VT=SNP
2	198944654	rs4549082	T	C	100	PASS	AC=2412;AF=0.481629;AN=5008;NS=2504;DP=16807;EAS_AF=0.2153;AMR_AF=0.438;AFR_AF=0.6142;EUR_AF=0.5219;SAS_AF=0.5665;AA=T|||;VT=SNP
2	198944655	rs4417706	A	T	100	PASS	AC=2412;AF=0.481629;AN=5008;NS=2504;DP=16847;EAS_AF=0.2153;AMR_AF=0.438;AFR_AF=0.6142;EUR_AF=0.5219;SAS_AF=0.5665;AA=A|||;VT=SNP
2	198944947	rs1440089	C	T	100	PASS	AC=2481;AF=0.495407;AN=5008;NS=2504;DP=18342;EAS_AF=0.2212;AMR_AF=0.4424;AFR_AF=0.6309;EUR_AF=0.5258;SAS_AF=0.6012;AA=T|||;VT=SNP
2	198945680	rs16827465	G	T	100	PASS	AC=1384;AF=0.276358;AN=5008;NS=2504;DP=19187;EAS_AF=0.248;AMR_AF=0.2032;AFR_AF=0.5219;EUR_AF=0.1889;SAS_AF=0.1155;AA=T|||;VT=SNP
2	198946335	rs2053394	C	T	100	PASS	AC=960;AF=0.191693;AN=5008;NS=2504;DP=18493;EAS_AF=0.248;AMR_AF=0.1758;AFR_AF=0.2156;EUR_AF=0.1889;SAS_AF=0.1155;AA=T|||;VT=SNP
2	198946551	rs6434955	G	A	100	PASS	AC=1157;AF=0.23103;AN=5008;NS=2504;DP=17042;EAS_AF=0.248;AMR_AF=0.1902;AFR_AF=0.357;EUR_AF=0.1889;SAS_AF=0.1155;AA=A|||;VT=SNP
2	198950029	rs2228135	A	G	100	PASS	AC=1162;AF=0.232029;AN=5008;NS=2504;DP=18872;EAS_AF=0.248;AMR_AF=0.1931;AFR_AF=0.3578;EUR_AF=0.1909;SAS_AF=0.1155;AA=G|||;VT=SNP;EX_TARGET
2	198950240	rs1064213	G	A	100	PASS	AC=1900;AF=0.379393;AN=5008;NS=2504;DP=18029;EAS_AF=0.2133;AMR_AF=0.402;AFR_AF=0.2421;EUR_AF=0.5239;SAS_AF=0.5716;AA=G|||;VT=SNP;EX_TARGET
2	198952637	rs2033570	C	T	100	PASS	AC=3538;AF=0.70647;AN=5008;NS=2504;DP=17186;EAS_AF=0.4643;AMR_AF=0.6225;AFR_AF=0.9448;EUR_AF=0.7117;SAS_AF=0.6881;AA=T|||;VT=SNP
2	198953267	rs2033569	G	A	100	PASS	AC=1142;AF=0.228035;AN=5008;NS=2504;DP=19187;EAS_AF=0.247;AMR_AF=0.1916;AFR_AF=0.3449;EUR_AF=0.1909;SAS_AF=0.1145;AA=A|||;VT=SNP
2	198953816	rs3213867	G	A	100	PASS	AC=698;AF=0.139377;AN=5008;NS=2504;DP=20213;EAS_AF=0.2431;AMR_AF=0.1628;AFR_AF=0.0484;EUR_AF=0.1899;SAS_AF=0.0869;AA=g|||;VT=SNP
2	198954774	rs11684176	C	T	100	PASS	AC=1743;AF=0.348043;AN=5008;NS=2504;DP=13618;EAS_AF=0.2173;AMR_AF=0.3905;AFR_AF=0.1513;EUR_AF=0.5109;SAS_AF=0.5511;AA=C|||;VT=SNP
2	198954831	rs7588399	C	T	100	PASS	AC=1372;AF=0.273962;AN=5008;NS=2504;DP=13370;EAS_AF=0.256;AMR_AF=0.2133;AFR_AF=0.4924;EUR_AF=0.1899;SAS_AF=0.1268;AA=C|||;VT=SNP
2	198955708	rs4850819	C	A	100	PASS	AC=2059;AF=0.411142;AN=5008;NS=2504;DP=19790;EAS_AF=0.7034;AMR_AF=0.4222;AFR_AF=0.1551;EUR_AF=0.3549;SAS_AF=0.5061;AA=A|||;VT=SNP
2	198957139	rs10931799	A	G	100	PASS	AC=2545;AF=0.508187;AN=5008;NS=2504;DP=22296;EAS_AF=0.2143;AMR_AF=0.3617;AFR_AF=0.9221;EUR_AF=0.4622;SAS_AF=0.4029;AA=G|||;VT=SNP
2	198957147	rs12612977	A	G	100	PASS	AC=1030;AF=0.205671;AN=5008;NS=2504;DP=22063;EAS_AF=0.2103;AMR_AF=0.1859;AFR_AF=0.1611;EUR_AF=0.2773;SAS_AF=0.2014;AA=A|||;VT=SNP
2	198957420	rs12613073	A	C	100	PASS	AC=1847;AF=0.36881;AN=5008;NS=2504;DP=19871;EAS_AF=0.2093;AMR_AF=0.2839;AFR_AF=0.6218;EUR_AF=0.3698;SAS_AF=0.2505;AA=C|||;VT=SNP
2	198957424	rs10931800	T	C	100	PASS	AC=1847;AF=0.36881;AN=5008;NS=2504;DP=19925;EAS_AF=0.2093;AMR_AF=0.2839;AFR_AF=0.6218;EUR_AF=0.3698;SAS_AF=0.2505;AA=C|||;VT=SNP
2	198958978	rs10200463	G	A	100	PASS	AC=2446;AF=0.488419;AN=5008;NS=2504;DP=15687;EAS_AF=0.2103;AMR_AF=0.3501;AFR_AF=0.8442;EUR_AF=0.4523;SAS_AF=0.4294;AA=G|||;VT=SNP
2	198958983	rs10200317	C	T	100	PASS	AC=2498;AF=0.498802;AN=5008;NS=2504;DP=16124;EAS_AF=0.2232;AMR_AF=0.353;AFR_AF=0.848;EUR_AF=0.4602;SAS_AF=0.454;AA=c|||;VT=SNP
2	198959372	rs3755330	A	G	100	PASS	AC=1910;AF=0.38139;AN=5008;NS=2504;DP=19764;EAS_AF=0.1964;AMR_AF=0.2939;AFR_AF=0.6672;EUR_AF=0.3817;SAS_AF=0.2474;AA=A|||;VT=SNP
2	198959505	rs3755332	T	C	100	PASS	AC=1009;AF=0.201478;AN=5008;NS=2504;DP=19681;EAS_AF=0.1954;AMR_AF=0.1816;AFR_AF=0.1702;EUR_AF=0.2744;SAS_AF=0.1892;AA=T|||;VT=SNP
2	198959603	rs3755333	G	A	100	PASS	AC=2207;AF=0.440695;AN=5008;NS=2504;DP=20111;EAS_AF=0.1964;AMR_AF=0.3184;AFR_AF=0.8805;EUR_AF=0.3787;SAS_AF=0.2485;AA=A|||;VT=SNP
2	198961065	rs1440084	C	G	100	PASS	AC=2478;AF=0.494808;AN=5008;NS=2504;DP=18188;EAS_AF=0.2004;AMR_AF=0.3573;AFR_AF=0.8888;EUR_AF=0.4533;SAS_AF=0.4059;AA=G|||;VT=SNP
2	198961389	rs1946645	T	G	100	PASS	AC=1298;AF=0.259185;AN=5008;NS=2504;DP=17205;EAS_AF=0.1964;AMR_AF=0.2507;AFR_AF=0.2489;EUR_AF=0.3728;SAS_AF=0.227;AA=T|||;VT=SNP
2	198961920	rs3771359	A	G	100	PASS	AC=2016;AF=0.402556;AN=5008;NS=2504;DP=20288;EAS_AF=0.1954;AMR_AF=0.3026;AFR_AF=0.7421;EUR_AF=0.3827;SAS_AF=0.2485;AA=G|||;VT=SNP
2	198961924	rs3771360	T	C	100	PASS	AC=665;AF=0.132788;AN=5008;NS=2504;DP=20130;EAS_AF=0.2401;AMR_AF=0.1599;AFR_AF=0.0197;EUR_AF=0.2018;SAS_AF=0.0849;AA=T|||;VT=SNP
2	198962784	rs3771361	G	A	100	PASS	AC=3289;AF=0.656749;AN=5008;NS=2504;DP=19030;EAS_AF=0.8046;AMR_AF=0.719;AFR_AF=0.4539;EUR_AF=0.6302;SAS_AF=0.7618;AA=A|||;VT=SNP
2	198962831	rs3771362	C	T	100	PASS	AC=896;AF=0.178914;AN=5008;NS=2504;DP=18428;EAS_AF=0.1954;AMR_AF=0.1772;AFR_AF=0.0908;EUR_AF=0.2714;SAS_AF=0.1871;AA=C|||;VT=SNP
2	198963631	rs7572854	A	C	100	PASS	AC=3296;AF=0.658147;AN=5008;NS=2504;DP=18539;EAS_AF=0.8046;AMR_AF=0.719;AFR_AF=0.4584;EUR_AF=0.6312;SAS_AF=0.7618;AA=C|||;VT=SNP
2	198963632	rs7599640	G	T	100	PASS	AC=3296;AF=0.658147;AN=5008;NS=2504;DP=18605;EAS_AF=0.8046;AMR_AF=0.719;AFR_AF=0.4584;EUR_AF=0.6312;SAS_AF=0.7618;AA=T|||;VT=SNP
2	198963998	rs1036334	T	G	100	PASS	AC=3297;AF=0.658347;AN=5008;NS=2504;DP=18026;EAS_AF=0.8046;AMR_AF=0.719;AFR_AF=0.4599;EUR_AF=0.6302;SAS_AF=0.7618;AA=G|||;VT=SNP
2	198964009	rs1036335	T	A	100	PASS	AC=3297;AF=0.658347;AN=5008;NS=2504;DP=18157;EAS_AF=0.8046;AMR_AF=0.719;AFR_AF=0.4599;EUR_AF=0.6302;SAS_AF=0.7618;AA=A|||;VT=SNP
2	198964120	rs1036336	T	C	100	PASS	AC=2588;AF=0.516773;AN=5008;NS=2504;DP=17805;EAS_AF=0.8006;AMR_AF=0.6427;AFR_AF=0.1589;EUR_AF=0.5427;SAS_AF=0.592;AA=T|||;VT=SNP
2	198964380	rs2009631	C	G	100	PASS	AC=3736;AF=0.746006;AN=5008;NS=2504;DP=15625;EAS_AF=0.8046;AMR_AF=0.7435;AFR_AF=0.7678;EUR_AF=0.6302;SAS_AF=0.7771;AA=G|||;VT=SNP
2	198964925	rs12476465	G	C	100	PASS	AC=1767;AF=0.352835;AN=5008;NS=2504;DP=17329;EAS_AF=0.5615;AMR_AF=0.4726;AFR_AF=0.0303;EUR_AF=0.335;SAS_AF=0.5072;AA=G|||;VT=SNP
2	198965338	rs986534	G	C	100	PASS	AC=2966;AF=0.592252;AN=5008;NS=2504;DP=19224;EAS_AF=0.8046;AMR_AF=0.6916;AFR_AF=0.2368;EUR_AF=0.6193;SAS_AF=0.7556;AA=G|||;VT=SNP
2	198965495	rs2880366	G	A	100	PASS	AC=3292;AF=0.657348;AN=5008;NS=2504;DP=18320;EAS_AF=0.8046;AMR_AF=0.7176;AFR_AF=0.4576;EUR_AF=0.6292;SAS_AF=0.7618;AA=G|||;VT=SNP
2	198966257	rs3732231	T	C	100	PASS	AC=3734;AF=0.745607;AN=5008;NS=2504;DP=17273;EAS_AF=0.8046;AMR_AF=0.745;AFR_AF=0.767;EUR_AF=0.6292;SAS_AF=0.7761;AA=C|||;VT=SNP
2	198966293	rs3732232	C	T	100	PASS	AC=908;AF=0.18131;AN=5008;NS=2504;DP=17100;EAS_AF=0.1954;AMR_AF=0.1772;AFR_AF=0.0976;EUR_AF=0.2744;SAS_AF=0.1871;AA=C|||;VT=SNP
2	198966789	rs1371657	T	G	100	PASS	AC=2967;AF=0.592452;AN=5008;NS=2504;DP=21157;EAS_AF=0.8046;AMR_AF=0.6916;AFR_AF=0.2368;EUR_AF=0.6203;SAS_AF=0.7556;AA=T|||;VT=SNP
2	198967289	rs12693831	C	T	100	PASS	AC=3288;AF=0.65655;AN=5008;NS=2504;DP=20816;EAS_AF=0.8046;AMR_AF=0.7176;AFR_AF=0.4569;EUR_AF=0.6262;SAS_AF=0.7618;AA=T|||;VT=SNP
2	198969583	rs1304358	C	T	100	PASS	AC=2710;AF=0.541134;AN=5008;NS=2504;DP=21383;EAS_AF=0.8016;AMR_AF=0.6556;AFR_AF=0.23;EUR_AF=0.5507;SAS_AF=0.6022;AA=C|||;VT=SNP
2	198969652	rs1304359	T	C	100	PASS	AC=3739;AF=0.746605;AN=5008;NS=2504;DP=20767;EAS_AF=0.8046;AMR_AF=0.745;AFR_AF=0.7678;EUR_AF=0.6312;SAS_AF=0.7781;AA=C|||;VT=SNP
2	198977285	rs3771365	A	G	100	PASS	AC=1791;AF=0.357628;AN=5008;NS=2504;DP=19944;EAS_AF=0.5645;AMR_AF=0.4755;AFR_AF=0.0454;EUR_AF=0.335;SAS_AF=0.5061;AA=A|||;VT=SNP
2	198977821	rs892515	C	T	100	PASS	AC=1938;AF=0.386981;AN=5008;NS=2504;DP=18359;EAS_AF=0.5635;AMR_AF=0.4769;AFR_AF=0.1762;EUR_AF=0.332;SAS_AF=0.4826;AA=C|||;VT=SNP
2	198977987	rs11681576	C	A	100	PASS	AC=2327;AF=0.464657;AN=5008;NS=2504;DP=18657;EAS_AF=0.5635;AMR_AF=0.5519;AFR_AF=0.2224;EUR_AF=0.4493;SAS_AF=0.6442;AA=C|||;VT=SNP
2	198979763	rs7603309	T	C	100	PASS	AC=723;AF=0.144369;AN=5008;NS=2504;DP=18581;EAS_AF=0.1925;AMR_AF=0.1268;AFR_AF=0.0408;EUR_AF=0.2058;SAS_AF=0.184;AA=T|||;VT=SNP
2	198980346	rs144068719	A	C	100	PASS	AC=71;AF=0.0141773;AN=5008;NS=2504;DP=14460;EAS_AF=0.002;AMR_AF=0.0216;AFR_AF=0.0015;EUR_AF=0.0258;SAS_AF=0.0266;AA=A|||;VT=SNP
2	198981102	rs17792650	C	T	100	PASS	AC=1499;AF=0.299321;AN=5008;NS=2504;DP=13843;EAS_AF=0.4355;AMR_AF=0.3026;AFR_AF=0.1271;EUR_AF=0.4185;SAS_AF=0.2669;AA=C|||;VT=SNP
2	198985004	rs72914779	T	C	100	PASS	AC=215;AF=0.0429313;AN=5008;NS=2504;DP=17548;EAS_AF=0.002;AMR_AF=0.062;AFR_AF=0.0038;EUR_AF=0.1262;SAS_AF=0.0389;AA=T|||;VT=SNP
2	198985693	rs12472100	C	A	100	PASS	AC=2114;AF=0.422125;AN=5008;NS=2504;DP=19388;EAS_AF=0.5615;AMR_AF=0.4957;AFR_AF=0.27;EUR_AF=0.3549;SAS_AF=0.501;AA=C|||;VT=SNP
2	198986027	rs11884454	A	G	100	PASS	AC=1729;AF=0.345248;AN=5008;NS=2504;DP=19281;EAS_AF=0.4355;AMR_AF=0.3156;AFR_AF=0.2655;EUR_AF=0.4215;SAS_AF=0.3027;AA=A|||;VT=SNP
2	198996212	rs11884188	A	C	100	PASS	AC=1702;AF=0.339856;AN=5008;NS=2504;DP=19908;EAS_AF=0.4345;AMR_AF=0.3127;AFR_AF=0.2451;EUR_AF=0.4245;SAS_AF=0.3027;AA=A|||;VT=SNP
2	198996647	rs4850821	C	A	100	PASS	AC=1880;AF=0.375399;AN=5008;NS=2504;DP=19447;EAS_AF=0.5605;AMR_AF=0.4755;AFR_AF=0.1339;EUR_AF=0.333;SAS_AF=0.4836;AA=C|||;VT=SNP
2	198996655	rs4850822	T	C	100	PASS	AC=1785;AF=0.35643;AN=5008;NS=2504;DP=19466;EAS_AF=0.5605;AMR_AF=0.4726;AFR_AF=0.0635;EUR_AF=0.333;SAS_AF=0.4836;AA=T|||;VT=SNP
2	198997039	rs3771367	G	A	100	PASS	AC=1711;AF=0.341653;AN=5008;NS=2504;DP=17124;EAS_AF=0.4306;AMR_AF=0.3127;AFR_AF=0.2557;EUR_AF=0.4245;SAS_AF=0.3016;AA=G|||;VT=SNP
2	198999074	rs3821245	T	G	100	PASS	AC=1595;AF=0.31849;AN=5008;NS=2504;DP=19256;EAS_AF=0.4306;AMR_AF=0.3141;AFR_AF=0.1278;EUR_AF=0.4781;SAS_AF=0.2996;AA=T|||;VT=SNP
2	198999075	rs2164069	G	A	100	PASS	AC=1689;AF=0.33726;AN=5008;NS=2504;DP=19262;EAS_AF=0.5645;AMR_AF=0.4597;AFR_AF=0.0613;EUR_AF=0.2763;SAS_AF=0.4519;AA=G|||;VT=SNP
2	198999226	rs1821430	T	G	100	PASS	AC=1664;AF=0.332268;AN=5008;NS=2504;DP=19229;EAS_AF=0.4306;AMR_AF=0.3156;AFR_AF=0.1505;EUR_AF=0.4801;SAS_AF=0.3364;AA=T|||;VT=SNP
2	199000963	rs3771368	C	T	100	PASS	AC=1684;AF=0.336262;AN=5008;NS=2504;DP=17775;EAS_AF=0.5625;AMR_AF=0.4582;AFR_AF=0.0598;EUR_AF=0.2753;SAS_AF=0.453;AA=C|||;VT=SNP
2	199000996	rs3771369	G	T	100	PASS	AC=1683;AF=0.336062;AN=5008;NS=2504;DP=17253;EAS_AF=0.5625;AMR_AF=0.4582;AFR_AF=0.0598;EUR_AF=0.2753;SAS_AF=0.4519;AA=G|||;VT=SNP
2	199004662	rs79408605	T	C	100	PASS	AC=104;AF=0.0207668;AN=5008;NS=2504;DP=16277;EAS_AF=0.0427;AMR_AF=0.0144;AFR_AF=0.0045;EUR_AF=0.0358;SAS_AF=0.0092;AA=T|||;VT=SNP
2	199008506	rs11674075	C	T	100	PASS	AC=1661;AF=0.331669;AN=5008;NS=2504;DP=19194;EAS_AF=0.4315;AMR_AF=0.3156;AFR_AF=0.1475;EUR_AF=0.4781;SAS_AF=0.3384;AA=C|||;VT=SNP
2	199009118	rs3771370	A	T	100	PASS	AC=1695;AF=0.338458;AN=5008;NS=2504;DP=14493;EAS_AF=0.5655;AMR_AF=0.4597;AFR_AF=0.0635;EUR_AF=0.2783;SAS_AF=0.4519;AA=A|||;VT=SNP
2	199009864	rs1978890	G	C	100	PASS	AC=1796;AF=0.358626;AN=5008;NS=2504;DP=18975;EAS_AF=0.5645;AMR_AF=0.4625;AFR_AF=0.1392;EUR_AF=0.2773;SAS_AF=0.453;AA=G|||;VT=SNP
2	199014381	rs13018895	T	C	100	PASS	AC=1699;AF=0.339257;AN=5008;NS=2504;DP=14456;EAS_AF=0.5635;AMR_AF=0.4654;AFR_AF=0.0643;EUR_AF=0.2783;SAS_AF=0.453;AA=T|||;VT=SNP
2	199014417	rs13019036	T	C	100	PASS	AC=1696;AF=0.338658;AN=5008;NS=2504;DP=15041;EAS_AF=0.5635;AMR_AF=0.4611;AFR_AF=0.0643;EUR_AF=0.2783;SAS_AF=0.453;AA=T|||;VT=SNP
2	199016124	rs72914798	C	T	100	PASS	AC=652;AF=0.130192;AN=5008;NS=2504;DP=18403;EAS_AF=0.2312;AMR_AF=0.1585;AFR_AF=0.0174;EUR_AF=0.2048;SAS_AF=0.0818;AA=C|||;VT=SNP
2	199017147	rs56000158	T	C	100	PASS	AC=1702;AF=0.339856;AN=5008;NS=2504;DP=18780;EAS_AF=0.4325;AMR_AF=0.317;AFR_AF=0.1755;EUR_AF=0.4801;SAS_AF=0.3384;AA=T|||;VT=SNP
2	199020446	rs11894016	G	T	100	PASS	AC=1668;AF=0.333067;AN=5008;NS=2504;DP=20122;EAS_AF=0.4325;AMR_AF=0.317;AFR_AF=0.1475;EUR_AF=0.4791;SAS_AF=0.3425;AA=g|||;VT=SNP
2	199024377	rs11682543	G	T	100	PASS	AC=1763;AF=0.352037;AN=5008;NS=2504;DP=16177;EAS_AF=0.5635;AMR_AF=0.464;AFR_AF=0.1218;EUR_AF=0.2763;SAS_AF=0.4438;AA=G|||;VT=SNP
2	199024970	rs13031577	A	G	100	PASS	AC=1684;AF=0.336262;AN=5008;NS=2504;DP=14727;EAS_AF=0.5635;AMR_AF=0.4611;AFR_AF=0.0628;EUR_AF=0.2773;SAS_AF=0.4438;AA=A|||;VT=SNP
2	199025564	rs13033079	C	T	100	PASS	AC=3995;AF=0.797724;AN=5008;NS=2504;DP=10401;EAS_AF=0.997;AMR_AF=0.8199;AFR_AF=0.6445;EUR_AF=0.7783;SAS_AF=0.8037;AA=T|||;VT=SNP
2	199026501	rs7557457	C	T	100	PASS	AC=1701;AF=0.339657;AN=5008;NS=2504;DP=15631;EAS_AF=0.4315;AMR_AF=0.317;AFR_AF=0.1725;EUR_AF=0.4791;SAS_AF=0.3436;AA=C|||;VT=SNP
2	199030689	rs4038716	T	C	100	PASS	AC=1707;AF=0.340855;AN=5008;NS=2504;DP=19545;EAS_AF=0.4335;AMR_AF=0.3156;AFR_AF=0.1762;EUR_AF=0.4791;SAS_AF=0.3436;AA=T|||;VT=SNP
2	199031179	rs72917017	A	T	100	PASS	AC=1676;AF=0.334665;AN=5008;NS=2504;DP=16324;EAS_AF=0.4335;AMR_AF=0.3156;AFR_AF=0.1528;EUR_AF=0.4791;SAS_AF=0.3436;AA=A|||;VT=SNP
2	199032498	rs1434288	C	T	100	PASS	AC=4156;AF=0.829872;AN=5008;NS=2504;DP=22069;EAS_AF=0.997;AMR_AF=0.83;AFR_AF=0.7595;EUR_AF=0.7783;SAS_AF=0.8057;AA=T|||;VT=SNP
2	199032832	rs1434289	A	T	100	PASS	AC=2056;AF=0.410543;AN=5008;NS=2504;DP=20956;EAS_AF=0.5625;AMR_AF=0.4841;AFR_AF=0.3185;EUR_AF=0.2873;SAS_AF=0.453;AA=A|||;VT=SNP
2	199033580	rs72917021	C	G	100	PASS	AC=1668;AF=0.333067;AN=5008;NS=2504;DP=20976;EAS_AF=0.4335;AMR_AF=0.3141;AFR_AF=0.1475;EUR_AF=0.4791;SAS_AF=0.3436;AA=C|||;VT=SNP
2	199033821	rs13008284	G	A	100	PASS	AC=1765;AF=0.352436;AN=5008;NS=2504;DP=18182;EAS_AF=0.5625;AMR_AF=0.4625;AFR_AF=0.1225;EUR_AF=0.2773;SAS_AF=0.4458;AA=G|||;VT=SNP
2	199034221	rs72917023	G	T	100	PASS	AC=1668;AF=0.333067;AN=5008;NS=2504;DP=17068;EAS_AF=0.4335;AMR_AF=0.3141;AFR_AF=0.1475;EUR_AF=0.4791;SAS_AF=0.3436;AA=G|||;VT=SNP
2	199037837	rs13036106	C	G	100	PASS	AC=3863;AF=0.771366;AN=5008;NS=2504;DP=19632;EAS_AF=0.997;AMR_AF=0.8084;AFR_AF=0.5613;EUR_AF=0.7684;SAS_AF=0.7996;AA=G|||;VT=SNP
2	199038065	rs1368990	T	C	100	PASS	AC=1706;AF=0.340655;AN=5008;NS=2504;DP=19190;EAS_AF=0.4335;AMR_AF=0.3184;AFR_AF=0.1725;EUR_AF=0.4801;SAS_AF=0.3446;AA=T|||;VT=SNP
2	199038290	rs11673929	C	T	100	PASS	AC=1680;AF=0.335463;AN=5008;NS=2504;DP=21579;EAS_AF=0.5625;AMR_AF=0.4582;AFR_AF=0.0613;EUR_AF=0.2763;SAS_AF=0.4458;AA=C|||;VT=SNP
2	199043041	rs10210770	C	T	100	PASS	AC=4074;AF=0.813498;AN=5008;NS=2504;DP=18413;EAS_AF=0.997;AMR_AF=0.8242;AFR_AF=0.7269;EUR_AF=0.7515;SAS_AF=0.7975;AA=T|||;VT=SNP
2	199043260	rs1119850	G	A	100	PASS	AC=1654;AF=0.330272;AN=5008;NS=2504;DP=19717;EAS_AF=0.4335;AMR_AF=0.3156;AFR_AF=0.1483;EUR_AF=0.4672;SAS_AF=0.3395;AA=G|||;VT=SNP
2	199046834	rs1836235	C	G	100	PASS	AC=2074;AF=0.414137;AN=5008;NS=2504;DP=18035;EAS_AF=0.5635;AMR_AF=0.4928;AFR_AF=0.3238;EUR_AF=0.2853;SAS_AF=0.4591;AA=C|||;VT=SNP
2	199047558	rs9789590	T	G	100	PASS	AC=1675;AF=0.334465;AN=5008;NS=2504;DP=17670;EAS_AF=0.5625;AMR_AF=0.4597;AFR_AF=0.0635;EUR_AF=0.2724;SAS_AF=0.4407;AA=T|||;VT=SNP
2	199047626	rs9789480	C	A	100	PASS	AC=1674;AF=0.334265;AN=5008;NS=2504;DP=18217;EAS_AF=0.5625;AMR_AF=0.4597;AFR_AF=0.0635;EUR_AF=0.2724;SAS_AF=0.4397;AA=C|||;VT=SNP
2	199049108	rs6434957	A	G	100	PASS	AC=1655;AF=0.330471;AN=5008;NS=2504;DP=20572;EAS_AF=0.4335;AMR_AF=0.3156;AFR_AF=0.149;EUR_AF=0.4662;SAS_AF=0.3405;AA=A|||;VT=SNP
2	199049218	rs6735486	C	T	100	PASS	AC=1663;AF=0.332069;AN=5008;NS=2504;DP=678;EAS_AF=0.4335;AMR_AF=0.3156;AFR_AF=0.1551;EUR_AF=0.4662;SAS_AF=0.3405;AA=T|||;VT=SNP
2	199050267	rs13011057	T	C	100	PASS	AC=1759;AF=0.351238;AN=5008;NS=2504;DP=16573;EAS_AF=0.5625;AMR_AF=0.4654;AFR_AF=0.1248;EUR_AF=0.2724;SAS_AF=0.4397;AA=T|||;VT=SNP
2	199052985	rs2033568	T	C	100	PASS	AC=2093;AF=0.417931;AN=5008;NS=2504;DP=19322;EAS_AF=0.5585;AMR_AF=0.4856;AFR_AF=0.3457;EUR_AF=0.2853;SAS_AF=0.4591;AA=C|||;VT=SNP
2	199053611	rs4850827	C	G	100	PASS	AC=1674;AF=0.334265;AN=5008;NS=2504;DP=15754;EAS_AF=0.5575;AMR_AF=0.4611;AFR_AF=0.062;EUR_AF=0.2734;SAS_AF=0.4448;AA=c|||;VT=SNP
2	199053660	rs4850828	A	G	100	PASS	AC=1810;AF=0.361422;AN=5008;NS=2504;DP=16947;EAS_AF=0.5575;AMR_AF=0.4654;AFR_AF=0.1626;EUR_AF=0.2734;SAS_AF=0.4448;AA=A|||;VT=SNP
2	199053968	rs12693833	G	C	100	PASS	AC=2229;AF=0.445088;AN=5008;NS=2504;DP=17648;EAS_AF=0.5585;AMR_AF=0.5014;AFR_AF=0.4372;EUR_AF=0.2853;SAS_AF=0.4632;AA=C|||;VT=SNP
2	199054124	rs13024730	A	T	100	PASS	AC=1698;AF=0.339058;AN=5008;NS=2504;DP=20659;EAS_AF=0.5585;AMR_AF=0.4611;AFR_AF=0.0802;EUR_AF=0.2724;SAS_AF=0.4448;AA=A|||;VT=SNP
2	199055155	rs17793153	G	A	100	PASS	AC=457;AF=0.091254;AN=5008;NS=2504;DP=15275;EAS_AF=0.0536;AMR_AF=0.1052;AFR_AF=0.0272;EUR_AF=0.1958;SAS_AF=0.0992;AA=G|||;VT=SNP
2	199055167	rs6753440	T	A	100	PASS	AC=3281;AF=0.655152;AN=5008;NS=2504;DP=15076;EAS_AF=0.881;AMR_AF=0.719;AFR_AF=0.4985;EUR_AF=0.6034;SAS_AF=0.6421;AA=T|||;VT=SNP
2	199055449	rs10186484	C	T	100	PASS	AC=1071;AF=0.213858;AN=5008;NS=2504;DP=17744;EAS_AF=0.1161;AMR_AF=0.121;AFR_AF=0.379;EUR_AF=0.2087;SAS_AF=0.1626;AA=C|||;VT=SNP
2	199055818	rs1869986	C	T	100	PASS	AC=1102;AF=0.220048;AN=5008;NS=2504;DP=20878;EAS_AF=0.1161;AMR_AF=0.1599;AFR_AF=0.382;EUR_AF=0.2087;SAS_AF=0.1626;AA=T|||;VT=SNP
2	199055906	rs1869985	G	A	100	PASS	AC=943;AF=0.188299;AN=5008;NS=2504;DP=19769;EAS_AF=0.1161;AMR_AF=0.1167;AFR_AF=0.2844;EUR_AF=0.2087;SAS_AF=0.1626;AA=G|||;VT=SNP
2	199056513	rs6742863	G	A	100	PASS	AC=1103;AF=0.220248;AN=5008;NS=2504;DP=20670;EAS_AF=0.1161;AMR_AF=0.1599;AFR_AF=0.3828;EUR_AF=0.2087;SAS_AF=0.1626;AA=A|||;VT=SNP
2	199057114	rs3937566	C	T	100	PASS	AC=1076;AF=0.214856;AN=5008;NS=2504;DP=21446;EAS_AF=0.1161;AMR_AF=0.1225;AFR_AF=0.382;EUR_AF=0.2087;SAS_AF=0.1626;AA=T|||;VT=SNP
2	199057329	rs1962948	G	T	100	PASS	AC=1076;AF=0.214856;AN=5008;NS=2504;DP=20065;EAS_AF=0.1161;AMR_AF=0.1225;AFR_AF=0.382;EUR_AF=0.2087;SAS_AF=0.1626;AA=G|||;VT=SNP
2	199057580	rs1020706	G	A	100	PASS	AC=1087;AF=0.217053;AN=5008;NS=2504;DP=20986;EAS_AF=0.1161;AMR_AF=0.1254;AFR_AF=0.3828;EUR_AF=0.2167;SAS_AF=0.1626;AA=G|||;VT=SNP
2	199057863	rs7598724	G	C	100	PASS	AC=1088;AF=0.217252;AN=5008;NS=2504;DP=17262;EAS_AF=0.1161;AMR_AF=0.1254;AFR_AF=0.3828;EUR_AF=0.2167;SAS_AF=0.1636;AA=G|||;VT=SNP
2	199057956	rs13003229	G	A	100	PASS	AC=3177;AF=0.634385;AN=5008;NS=2504;DP=15724;EAS_AF=0.881;AMR_AF=0.7075;AFR_AF=0.4274;EUR_AF=0.6014;SAS_AF=0.6421;AA=G|||;VT=SNP
2	199058305	rs13416501	C	A	100	PASS	AC=1055;AF=0.210663;AN=5008;NS=2504;DP=17983;EAS_AF=0.1161;AMR_AF=0.121;AFR_AF=0.3669;EUR_AF=0.2087;SAS_AF=0.1626;AA=A|||;VT=SNP
2	199058338	rs72919013	C	A	100	PASS	AC=456;AF=0.0910543;AN=5008;NS=2504;DP=18831;EAS_AF=0.0536;AMR_AF=0.1052;AFR_AF=0.0295;EUR_AF=0.1938;SAS_AF=0.0971;AA=C|||;VT=SNP
2	199059640	rs10202461	G	A	100	PASS	AC=964;AF=0.192492;AN=5008;NS=2504;DP=19398;EAS_AF=0.0536;AMR_AF=0.1499;AFR_AF=0.3805;EUR_AF=0.2058;SAS_AF=0.0982;AA=G|||;VT=SNP
2	199060046	rs13423519	G	A	100	PASS	AC=1075;AF=0.214657;AN=5008;NS=2504;DP=19416;EAS_AF=0.1161;AMR_AF=0.1225;AFR_AF=0.3812;EUR_AF=0.2087;SAS_AF=0.1626;AA=G|||;VT=SNP
2	199060970	rs7590253	G	A	100	PASS	AC=1112;AF=0.222045;AN=5008;NS=2504;DP=20648;EAS_AF=0.1161;AMR_AF=0.1628;AFR_AF=0.382;EUR_AF=0.2167;SAS_AF=0.1626;AA=A|||;VT=SNP
2	199061350	rs1982523	C	T	100	PASS	AC=2353;AF=0.469848;AN=5008;NS=2504;DP=20728;EAS_AF=0.8274;AMR_AF=0.562;AFR_AF=0.1498;EUR_AF=0.3976;SAS_AF=0.5429;AA=C|||;VT=SNP
2	199061458	rs4332920	A	G	100	PASS	AC=1119;AF=0.223442;AN=5008;NS=2504;DP=16902;EAS_AF=0.1161;AMR_AF=0.1628;AFR_AF=0.3865;EUR_AF=0.2167;SAS_AF=0.1636;AA=G|||;VT=SNP
2	199061663	rs142155980	G	A	100	PASS	AC=1086;AF=0.216853;AN=5008;NS=2504;DP=19284;EAS_AF=0.1161;AMR_AF=0.1254;AFR_AF=0.382;EUR_AF=0.2167;SAS_AF=0.1626;AA=G|||;VT=SNP
2	199061885	rs28814901	T	G	100	PASS	AC=1114;AF=0.222444;AN=5008;NS=2504;DP=21197;EAS_AF=0.1171;AMR_AF=0.1628;AFR_AF=0.382;EUR_AF=0.2167;SAS_AF=0.1636;AA=G|||;VT=SNP
2	199061968	rs10931801	C	T	100	PASS	AC=1086;AF=0.216853;AN=5008;NS=2504;DP=23419;EAS_AF=0.1161;AMR_AF=0.1254;AFR_AF=0.382;EUR_AF=0.2167;SAS_AF=0.1626;AA=C|||;VT=SNP
2	199062086	rs10931802	C	T	100	PASS	AC=1113;AF=0.222244;AN=5008;NS=2504;DP=21244;EAS_AF=0.1161;AMR_AF=0.1311;AFR_AF=0.382;EUR_AF=0.2247;SAS_AF=0.1779;AA=C|||;VT=SNP
2	199062271	rs138123890	G	C	100	PASS	AC=454;AF=0.090655;AN=5008;NS=2504;DP=21097;EAS_AF=0.0536;AMR_AF=0.1037;AFR_AF=0.0287;EUR_AF=0.1938;SAS_AF=0.0971;AA=G|||;VT=SNP
2	199062272	rs142701669	A	T	100	PASS	AC=454;AF=0.090655;AN=5008;NS=2504;DP=21072;EAS_AF=0.0536;AMR_AF=0.1037;AFR_AF=0.0287;EUR_AF=0.1938;SAS_AF=0.0971;AA=A|||;VT=SNP
2	199062572	rs10931803	G	C	100	PASS	AC=1088;AF=0.217252;AN=5008;NS=2504;DP=19624;EAS_AF=0.1161;AMR_AF=0.1254;AFR_AF=0.382;EUR_AF=0.2177;SAS_AF=0.1636;AA=G|||;VT=SNP
2	199063967	rs112856592	A	G	100	PASS	AC=2356;AF=0.470447;AN=5008;NS=2504;DP=20608;EAS_AF=0.8274;AMR_AF=0.5634;AFR_AF=0.1498;EUR_AF=0.3976;SAS_AF=0.545;AA=A|||;VT=SNP
2	199064288	rs4352224	A	G	100	PASS	AC=957;AF=0.191094;AN=5008;NS=2504;DP=19624;EAS_AF=0.1161;AMR_AF=0.1196;AFR_AF=0.2859;EUR_AF=0.2177;SAS_AF=0.1636;AA=A|||;VT=SNP
2	199064494	rs6724940	A	G	100	PASS	AC=955;AF=0.190695;AN=5008;NS=2504;DP=18824;EAS_AF=0.1161;AMR_AF=0.1196;AFR_AF=0.2852;EUR_AF=0.2167;SAS_AF=0.1636;AA=A|||;VT=SNP
2	199064496	rs113927594	A	T	100	PASS	AC=455;AF=0.0908546;AN=5008;NS=2504;DP=18793;EAS_AF=0.0536;AMR_AF=0.1037;AFR_AF=0.0295;EUR_AF=0.1938;SAS_AF=0.0971;AA=A|||;VT=SNP
2	199064551	rs6753681	C	T	100	PASS	AC=1093;AF=0.218251;AN=5008;NS=2504;DP=18564;EAS_AF=0.1161;AMR_AF=0.1614;AFR_AF=0.3676;EUR_AF=0.2167;SAS_AF=0.1636;AA=T|||;VT=SNP
2	199064908	rs112046326	G	A	100	PASS	AC=1087;AF=0.217053;AN=5008;NS=2504;DP=21008;EAS_AF=0.1161;AMR_AF=0.1254;AFR_AF=0.382;EUR_AF=0.2167;SAS_AF=0.1636;AA=C|||;VT=SNP
2	199066633	rs111356503	G	T	100	PASS	AC=1086;AF=0.216853;AN=5008;NS=2504;DP=22612;EAS_AF=0.1161;AMR_AF=0.1254;AFR_AF=0.382;EUR_AF=0.2167;SAS_AF=0.1626;AA=G|||;VT=SNP
2	199067470	rs13429991	C	A	100	PASS	AC=1086;AF=0.216853;AN=5008;NS=2504;DP=20211;EAS_AF=0.1161;AMR_AF=0.1254;AFR_AF=0.3812;EUR_AF=0.2167;SAS_AF=0.1636;AA=C|||;VT=SNP
2	199067825	rs4850445	A	T	100	PASS	AC=2810;AF=0.561102;AN=5008;NS=2504;DP=18080;EAS_AF=0.881;AMR_AF=0.6671;AFR_AF=0.1793;EUR_AF=0.5915;SAS_AF=0.6411;AA=A|||;VT=SNP
2	199068598	rs7590376	A	G	100	PASS	AC=652;AF=0.130192;AN=5008;NS=2504;DP=21708;EAS_AF=0.1161;AMR_AF=0.1023;AFR_AF=0.0651;EUR_AF=0.2167;SAS_AF=0.1636;AA=A|||;VT=SNP
2	199069321	rs55962806	G	A	100	PASS	AC=1544;AF=0.308307;AN=5008;NS=2504;DP=7903;EAS_AF=0.1696;AMR_AF=0.2305;AFR_AF=0.41;EUR_AF=0.4105;SAS_AF=0.2638;AA=g|||;VT=SNP
2	199069966	rs72919027	C	A	100	PASS	AC=456;AF=0.0910543;AN=5008;NS=2504;DP=14534;EAS_AF=0.0536;AMR_AF=0.1052;AFR_AF=0.0295;EUR_AF=0.1938;SAS_AF=0.0971;AA=C|||;VT=SNP
2	199070066	rs10171402	G	A	100	PASS	AC=1113;AF=0.222244;AN=5008;NS=2504;DP=13762;EAS_AF=0.1181;AMR_AF=0.1657;AFR_AF=0.3797;EUR_AF=0.2167;SAS_AF=0.1626;AA=A|||;VT=SNP
2	199070749	rs1456549	C	A	100	PASS	AC=961;AF=0.191893;AN=5008;NS=2504;DP=19221;EAS_AF=0.119;AMR_AF=0.1542;AFR_AF=0.2708;EUR_AF=0.2167;SAS_AF=0.1616;AA=A|||;VT=SNP
2	199072054	rs4850446	C	T	100	PASS	AC=2361;AF=0.471446;AN=5008;NS=2504;DP=21177;EAS_AF=0.8234;AMR_AF=0.5591;AFR_AF=0.1528;EUR_AF=0.3966;SAS_AF=0.5542;AA=C|||;VT=SNP
2	199072121	rs62277944	C	G	100	PASS	AC=1295;AF=0.258586;AN=5008;NS=2504;DP=20164;EAS_AF=0.123;AMR_AF=0.1974;AFR_AF=0.3079;EUR_AF=0.2952;SAS_AF=0.3374;AA=G|||;VT=SNP
2	199072482	rs4850831	G	A	100	PASS	AC=2212;AF=0.441693;AN=5008;NS=2504;DP=20762;EAS_AF=0.8234;AMR_AF=0.5533;AFR_AF=0.0431;EUR_AF=0.3956;SAS_AF=0.5552;AA=G|||;VT=SNP
2	199074085	rs2342754	A	G	100	PASS	AC=2797;AF=0.558506;AN=5008;NS=2504;DP=18764;EAS_AF=0.877;AMR_AF=0.6671;AFR_AF=0.1936;EUR_AF=0.5885;SAS_AF=0.6155;AA=A|||;VT=SNP
2	199074284	rs16828551	C	T	100	PASS	AC=1309;AF=0.261382;AN=5008;NS=2504;DP=18258;EAS_AF=0.1369;AMR_AF=0.1974;AFR_AF=0.3079;EUR_AF=0.2952;SAS_AF=0.3374;AA=T|||;VT=SNP
2	199074588	rs13387954	C	A	100	PASS	AC=1295;AF=0.258586;AN=5008;NS=2504;DP=15294;EAS_AF=0.123;AMR_AF=0.1988;AFR_AF=0.3079;EUR_AF=0.2952;SAS_AF=0.3364;AA=A|||;VT=SNP
2	199074804	rs10170042	C	A	100	PASS	AC=2796;AF=0.558307;AN=5008;NS=2504;DP=14508;EAS_AF=0.877;AMR_AF=0.6671;AFR_AF=0.1936;EUR_AF=0.5885;SAS_AF=0.6145;AA=C|||;VT=SNP
2	199075050	rs62277945	G	C	100	PASS	AC=1097;AF=0.21905;AN=5008;NS=2504;DP=17885;EAS_AF=0.123;AMR_AF=0.1499;AFR_AF=0.1838;EUR_AF=0.2952;SAS_AF=0.3364;AA=G|||;VT=SNP
2	199075207	rs72919041	T	C	100	PASS	AC=433;AF=0.0864617;AN=5008;NS=2504;DP=17227;EAS_AF=0.0536;AMR_AF=0.1081;AFR_AF=0.0401;EUR_AF=0.1918;SAS_AF=0.0593;AA=T|||;VT=SNP
2	199076785	rs10189295	T	G	100	PASS	AC=2794;AF=0.557907;AN=5008;NS=2504;DP=18445;EAS_AF=0.877;AMR_AF=0.6643;AFR_AF=0.1936;EUR_AF=0.5885;SAS_AF=0.6145;AA=T|||;VT=SNP
2	199077192	rs56908267	C	A	100	PASS	AC=1296;AF=0.258786;AN=5008;NS=2504;DP=13957;EAS_AF=0.123;AMR_AF=0.1974;AFR_AF=0.3086;EUR_AF=0.2952;SAS_AF=0.3374;AA=A|||;VT=SNP
2	199078893	rs62277946	T	C	100	PASS	AC=1159;AF=0.23143;AN=5008;NS=2504;DP=18706;EAS_AF=0.124;AMR_AF=0.1916;AFR_AF=0.2073;EUR_AF=0.2952;SAS_AF=0.3374;AA=T|||;VT=SNP
2	199079401	rs12616750	G	A	100	PASS	AC=945;AF=0.188698;AN=5008;NS=2504;DP=19184;EAS_AF=0.124;AMR_AF=0.1412;AFR_AF=0.0719;EUR_AF=0.2952;SAS_AF=0.3374;AA=G|||;VT=SNP
2	199079460	rs1598658	C	A	100	PASS	AC=2791;AF=0.557308;AN=5008;NS=2504;DP=19109;EAS_AF=0.876;AMR_AF=0.6657;AFR_AF=0.1914;EUR_AF=0.5885;SAS_AF=0.6145;AA=C|||;VT=SNP
2	199080393	rs13406890	G	T	100	PASS	AC=1103;AF=0.220248;AN=5008;NS=2504;DP=16774;EAS_AF=0.124;AMR_AF=0.1499;AFR_AF=0.1868;EUR_AF=0.2952;SAS_AF=0.3374;AA=G|||;VT=SNP
2	199082114	rs10199534	A	G	100	PASS	AC=1103;AF=0.220248;AN=5008;NS=2504;DP=15947;EAS_AF=0.124;AMR_AF=0.1499;AFR_AF=0.1868;EUR_AF=0.2952;SAS_AF=0.3374;AA=A|||;VT=SNP
2	199082525	rs10189034	T	C	100	PASS	AC=1585;AF=0.316494;AN=5008;NS=2504;DP=13213;EAS_AF=0.1776;AMR_AF=0.2968;AFR_AF=0.2428;EUR_AF=0.4871;SAS_AF=0.3978;AA=C|||;VT=SNP
2	199082618	rs4355105	G	A	100	PASS	AC=2184;AF=0.436102;AN=5008;NS=2504;DP=12317;EAS_AF=0.8214;AMR_AF=0.5533;AFR_AF=0.0242;EUR_AF=0.3956;SAS_AF=0.5542;AA=G|||;VT=SNP
2	199082794	rs113061159	C	G	100	PASS	AC=425;AF=0.0848642;AN=5008;NS=2504;DP=16475;EAS_AF=0.0536;AMR_AF=0.1066;AFR_AF=0.0348;EUR_AF=0.1918;SAS_AF=0.0593;AA=C|||;VT=SNP
2	199083405	rs62277947	G	A	100	PASS	AC=948;AF=0.189297;AN=5008;NS=2504;DP=19330;EAS_AF=0.124;AMR_AF=0.1412;AFR_AF=0.0734;EUR_AF=0.2952;SAS_AF=0.3384;AA=G|||;VT=SNP
2	199084174	rs11682345	G	A	100	PASS	AC=2366;AF=0.472444;AN=5008;NS=2504;DP=20760;EAS_AF=0.8224;AMR_AF=0.5605;AFR_AF=0.1558;EUR_AF=0.3966;SAS_AF=0.5552;AA=G|||;VT=SNP
2	199084258	rs11682314	C	T	100	PASS	AC=2363;AF=0.471845;AN=5008;NS=2504;DP=21211;EAS_AF=0.8224;AMR_AF=0.5591;AFR_AF=0.1551;EUR_AF=0.3966;SAS_AF=0.5542;AA=C|||;VT=SNP
2	199084342	rs11693571	A	T	100	PASS	AC=2226;AF=0.444489;AN=5008;NS=2504;DP=19015;EAS_AF=0.8224;AMR_AF=0.5562;AFR_AF=0.0522;EUR_AF=0.3966;SAS_AF=0.5552;AA=A|||;VT=SNP
2	199084715	rs4850448	T	A	100	PASS	AC=2364;AF=0.472045;AN=5008;NS=2504;DP=17077;EAS_AF=0.8224;AMR_AF=0.5591;AFR_AF=0.1551;EUR_AF=0.3966;SAS_AF=0.5552;AA=T|||;VT=SNP
2	199086265	rs1350208	C	T	100	PASS	AC=2789;AF=0.556909;AN=5008;NS=2504;DP=19462;EAS_AF=0.876;AMR_AF=0.6657;AFR_AF=0.1906;EUR_AF=0.5885;SAS_AF=0.6135;AA=C|||;VT=SNP
2	199087090	rs6746027	C	T	100	PASS	AC=426;AF=0.0850639;AN=5008;NS=2504;DP=19629;EAS_AF=0.0536;AMR_AF=0.1066;AFR_AF=0.0356;EUR_AF=0.1918;SAS_AF=0.0593;AA=C|||;VT=SNP
2	199087196	rs6746165	C	G	100	PASS	AC=1697;AF=0.338858;AN=5008;NS=2504;DP=17530;EAS_AF=0.1776;AMR_AF=0.2666;AFR_AF=0.3442;EUR_AF=0.4871;SAS_AF=0.3967;AA=C|||;VT=SNP
2	199088144	rs9973739	C	T	100	PASS	AC=1121;AF=0.223842;AN=5008;NS=2504;DP=17608;EAS_AF=0.128;AMR_AF=0.1527;AFR_AF=0.1899;EUR_AF=0.3002;SAS_AF=0.3405;AA=C|||;VT=SNP
2	199088212	rs1840755	C	T	100	PASS	AC=1480;AF=0.295527;AN=5008;NS=2504;DP=17815;EAS_AF=0.1756;AMR_AF=0.2277;AFR_AF=0.2421;EUR_AF=0.4423;SAS_AF=0.3885;AA=T|||;VT=SNP
2	199088217	rs1840754	C	T	100	PASS	AC=1480;AF=0.295527;AN=5008;NS=2504;DP=17658;EAS_AF=0.1756;AMR_AF=0.2277;AFR_AF=0.2421;EUR_AF=0.4423;SAS_AF=0.3885;AA=C|||;VT=SNP
2	199089079	rs112050805	T	A	100	PASS	AC=353;AF=0.0704872;AN=5008;NS=2504;DP=11452;EAS_AF=0.0486;AMR_AF=0.0749;AFR_AF=0.0477;EUR_AF=0.1402;SAS_AF=0.0491;AA=T|||;VT=SNP
2	199089265	rs72929131	T	C	100	PASS	AC=353;AF=0.0704872;AN=5008;NS=2504;DP=16994;EAS_AF=0.0486;AMR_AF=0.072;AFR_AF=0.0499;EUR_AF=0.1402;SAS_AF=0.0481;AA=T|||;VT=SNP
2	199089270	rs2342757	A	G	100	PASS	AC=2463;AF=0.491813;AN=5008;NS=2504;DP=17159;EAS_AF=0.8175;AMR_AF=0.5591;AFR_AF=0.2496;EUR_AF=0.3777;SAS_AF=0.5532;AA=A|||;VT=SNP
2	199089682	rs989389	T	C	100	PASS	AC=2383;AF=0.475839;AN=5008;NS=2504;DP=19942;EAS_AF=0.8135;AMR_AF=0.5807;AFR_AF=0.1218;EUR_AF=0.4354;SAS_AF=0.5736;AA=C|||;VT=SNP
2	199089721	rs9973838	G	C	100	PASS	AC=1114;AF=0.222444;AN=5008;NS=2504;DP=19170;EAS_AF=0.1369;AMR_AF=0.1513;AFR_AF=0.1831;EUR_AF=0.2992;SAS_AF=0.3354;AA=G|||;VT=SNP
2	199089918	rs17799440	T	C	100	PASS	AC=455;AF=0.0908546;AN=5008;NS=2504;DP=19233;EAS_AF=0.0486;AMR_AF=0.0764;AFR_AF=0.1248;EUR_AF=0.1392;SAS_AF=0.0491;AA=T|||;VT=SNP
2	199090557	rs7580105	A	G	100	PASS	AC=1975;AF=0.394369;AN=5008;NS=2504;DP=19008;EAS_AF=0.1865;AMR_AF=0.317;AFR_AF=0.5378;EUR_AF=0.4692;SAS_AF=0.3926;AA=A|||;VT=SNP
2	199090815	rs79931442	G	A	100	PASS	AC=118;AF=0.0235623;AN=5008;NS=2504;DP=19149;EAS_AF=0.003;AMR_AF=0.0331;AFR_AF=0;EUR_AF=0.0388;SAS_AF=0.0542;AA=A|||;VT=SNP
2	199091187	rs11886912	C	T	100	PASS	AC=2773;AF=0.553714;AN=5008;NS=2504;DP=17095;EAS_AF=0.8135;AMR_AF=0.6268;AFR_AF=0.41;EUR_AF=0.4095;SAS_AF=0.5767;AA=T|||;VT=SNP
2	199091237	rs17737578	C	T	100	PASS	AC=2530;AF=0.505192;AN=5008;NS=2504;DP=17766;EAS_AF=0.8135;AMR_AF=0.5764;AFR_AF=0.2572;EUR_AF=0.4095;SAS_AF=0.5706;AA=T|||;VT=SNP
2	199092286	rs10175677	G	C	100	PASS	AC=1135;AF=0.226637;AN=5008;NS=2504;DP=17194;EAS_AF=0.1379;AMR_AF=0.1729;AFR_AF=0.1657;EUR_AF=0.33;SAS_AF=0.3323;AA=G|||;VT=SNP
2	199092514	rs17799603	A	G	100	PASS	AC=1138;AF=0.227236;AN=5008;NS=2504;DP=14992;EAS_AF=0.1379;AMR_AF=0.1744;AFR_AF=0.1649;EUR_AF=0.33;SAS_AF=0.3354;AA=A|||;VT=SNP
2	199093444	rs13397852	G	A	100	PASS	AC=1836;AF=0.366613;AN=5008;NS=2504;DP=17621;EAS_AF=0.1379;AMR_AF=0.2608;AFR_AF=0.6422;EUR_AF=0.332;SAS_AF=0.3405;AA=A|||;VT=SNP
2	199093456	rs13411216	T	C	100	PASS	AC=1278;AF=0.255192;AN=5008;NS=2504;DP=17805;EAS_AF=0.1379;AMR_AF=0.183;AFR_AF=0.267;EUR_AF=0.33;SAS_AF=0.3344;AA=T|||;VT=SNP
2	199093610	rs62277949	T	C	100	PASS	AC=1013;AF=0.202276;AN=5008;NS=2504;DP=17200;EAS_AF=0.1379;AMR_AF=0.1657;AFR_AF=0.0749;EUR_AF=0.331;SAS_AF=0.3344;AA=T|||;VT=SNP
2	199093649	rs12328457	G	A	100	PASS	AC=1654;AF=0.330272;AN=5008;NS=2504;DP=16058;EAS_AF=0.1379;AMR_AF=0.2435;AFR_AF=0.5136;EUR_AF=0.332;SAS_AF=0.3405;AA=G|||;VT=SNP
2	199094168	rs10181932	C	T	100	PASS	AC=1834;AF=0.366214;AN=5008;NS=2504;DP=16779;EAS_AF=0.1369;AMR_AF=0.2608;AFR_AF=0.6415;EUR_AF=0.332;SAS_AF=0.3405;AA=T|||;VT=SNP
2	199094473	rs62277950	C	T	100	PASS	AC=1137;AF=0.227037;AN=5008;NS=2504;DP=17479;EAS_AF=0.1379;AMR_AF=0.1744;AFR_AF=0.1649;EUR_AF=0.33;SAS_AF=0.3344;AA=C|||;VT=SNP
2	199094550	rs72929153	A	G	100	PASS	AC=313;AF=0.0625;AN=5008;NS=2504;DP=16864;EAS_AF=0.0486;AMR_AF=0.0677;AFR_AF=0.0227;EUR_AF=0.1392;SAS_AF=0.0481;AA=A|||;VT=SNP
2	199094817	rs13404374	G	A	100	PASS	AC=1843;AF=0.368011;AN=5008;NS=2504;DP=13744;EAS_AF=0.1379;AMR_AF=0.2608;AFR_AF=0.6467;EUR_AF=0.332;SAS_AF=0.3415;AA=A|||;VT=SNP
2	199095170	rs13404550	C	T	100	PASS	AC=1146;AF=0.228834;AN=5008;NS=2504;DP=15494;EAS_AF=0.1379;AMR_AF=0.1744;AFR_AF=0.171;EUR_AF=0.33;SAS_AF=0.3354;AA=C|||;VT=SNP
2	199095178	rs13404733	G	A	100	PASS	AC=1421;AF=0.283746;AN=5008;NS=2504;DP=15498;EAS_AF=0.1379;AMR_AF=0.1931;AFR_AF=0.3676;EUR_AF=0.332;SAS_AF=0.3354;AA=G|||;VT=SNP
2	199095862	rs9808268	G	T	100	PASS	AC=1829;AF=0.365216;AN=5008;NS=2504;DP=14605;EAS_AF=0.1379;AMR_AF=0.2565;AFR_AF=0.6399;EUR_AF=0.33;SAS_AF=0.3415;AA=T|||;VT=SNP
2	199095875	rs9807926	A	C	100	PASS	AC=1145;AF=0.228634;AN=5008;NS=2504;DP=14492;EAS_AF=0.1379;AMR_AF=0.1744;AFR_AF=0.171;EUR_AF=0.329;SAS_AF=0.3354;AA=A|||;VT=SNP
2	199095911	rs72929156	C	T	100	PASS	AC=312;AF=0.0623003;AN=5008;NS=2504;DP=14559;EAS_AF=0.0476;AMR_AF=0.0677;AFR_AF=0.0227;EUR_AF=0.1392;SAS_AF=0.0481;AA=C|||;VT=SNP
2	199095912	rs9808273	G	A	100	PASS	AC=1793;AF=0.358027;AN=5008;NS=2504;DP=14544;EAS_AF=0.1379;AMR_AF=0.2579;AFR_AF=0.6104;EUR_AF=0.332;SAS_AF=0.3415;AA=A|||;VT=SNP
2	199096120	rs12327913	A	G	100	PASS	AC=1644;AF=0.328275;AN=5008;NS=2504;DP=14588;EAS_AF=0.1369;AMR_AF=0.2089;AFR_AF=0.5212;EUR_AF=0.335;SAS_AF=0.3425;AA=A|||;VT=SNP
2	199096704	rs7559059	C	T	100	PASS	AC=1693;AF=0.338059;AN=5008;NS=2504;DP=17177;EAS_AF=0.0923;AMR_AF=0.2997;AFR_AF=0.4085;EUR_AF=0.4771;SAS_AF=0.3804;AA=C|||;VT=SNP
2	199097154	rs1531180	G	A	100	PASS	AC=3330;AF=0.664936;AN=5008;NS=2504;DP=16614;EAS_AF=0.9563;AMR_AF=0.719;AFR_AF=0.5295;EUR_AF=0.5457;SAS_AF=0.6319;AA=A|||;VT=SNP
2	199097514	rs72914207	T	G	100	PASS	AC=318;AF=0.0634984;AN=5008;NS=2504;DP=15670;EAS_AF=0.0466;AMR_AF=0.072;AFR_AF=0.0287;EUR_AF=0.1421;SAS_AF=0.0409;AA=T|||;VT=SNP
2	199098519	rs1471087	C	A	100	PASS	AC=3761;AF=0.750998;AN=5008;NS=2504;DP=16362;EAS_AF=0.9573;AMR_AF=0.7594;AFR_AF=0.8207;EUR_AF=0.5616;SAS_AF=0.6329;AA=A|||;VT=SNP
2	199098922	rs72914212	C	A	100	PASS	AC=315;AF=0.0628994;AN=5008;NS=2504;DP=16818;EAS_AF=0.0437;AMR_AF=0.0706;AFR_AF=0.0287;EUR_AF=0.1421;SAS_AF=0.0419;AA=C|||;VT=SNP
2	199099182	rs76894395	C	G	100	PASS	AC=461;AF=0.0920527;AN=5008;NS=2504;DP=17495;EAS_AF=0.0456;AMR_AF=0.0793;AFR_AF=0.1331;EUR_AF=0.1421;SAS_AF=0.0419;AA=C|||;VT=SNP
2	199099576	rs12693837	G	T	100	PASS	AC=3650;AF=0.728834;AN=5008;NS=2504;DP=17661;EAS_AF=0.9573;AMR_AF=0.7522;AFR_AF=0.7398;EUR_AF=0.5616;SAS_AF=0.6339;AA=G|||;VT=SNP
2	199099790	rs7570420	C	T	100	PASS	AC=898;AF=0.179313;AN=5008;NS=2504;DP=17506;EAS_AF=0.0437;AMR_AF=0.1614;AFR_AF=0.0696;EUR_AF=0.328;SAS_AF=0.3272;AA=C|||;VT=SNP
2	199100361	rs2342758	G	T	100	PASS	AC=3759;AF=0.750599;AN=5008;NS=2504;DP=19626;EAS_AF=0.9563;AMR_AF=0.7594;AFR_AF=0.82;EUR_AF=0.5616;SAS_AF=0.6329;AA=T|||;VT=SNP
2	199100521	rs2342759	C	A	100	PASS	AC=3760;AF=0.750799;AN=5008;NS=2504;DP=18946;EAS_AF=0.9573;AMR_AF=0.7594;AFR_AF=0.82;EUR_AF=0.5616;SAS_AF=0.6329;AA=C|||;VT=SNP
2	199100630	rs1456564	C	T	100	PASS	AC=3666;AF=0.732029;AN=5008;NS=2504;DP=20596;EAS_AF=0.8681;AMR_AF=0.755;AFR_AF=0.82;EUR_AF=0.5616;SAS_AF=0.6319;AA=T|||;VT=SNP
2	199100812	rs57300247	C	T	100	PASS	AC=988;AF=0.197284;AN=5008;NS=2504;DP=18586;EAS_AF=0.13;AMR_AF=0.1657;AFR_AF=0.0688;EUR_AF=0.328;SAS_AF=0.3282;AA=C|||;VT=SNP
2	199101213	rs41499250	T	C	100	PASS	AC=653;AF=0.130391;AN=5008;NS=2504;DP=15594;EAS_AF=0.128;AMR_AF=0.121;AFR_AF=0.028;EUR_AF=0.2386;SAS_AF=0.1667;AA=T|||;VT=SNP
2	199101611	rs12476496	T	G	100	PASS	AC=3393;AF=0.677516;AN=5008;NS=2504;DP=20165;EAS_AF=0.9187;AMR_AF=0.7363;AFR_AF=0.2564;EUR_AF=0.7177;SAS_AF=0.9151;AA=T|||;VT=SNP
2	199103410	rs62277953	T	C	100	PASS	AC=922;AF=0.184105;AN=5008;NS=2504;DP=18742;EAS_AF=0.0585;AMR_AF=0.1628;AFR_AF=0.0696;EUR_AF=0.33;SAS_AF=0.3333;AA=T|||;VT=SNP
2	199108182	rs62277954	G	A	100	PASS	AC=1316;AF=0.26278;AN=5008;NS=2504;DP=19328;EAS_AF=0.0962;AMR_AF=0.2378;AFR_AF=0.1694;EUR_AF=0.4702;SAS_AF=0.365;AA=G|||;VT=SNP
2	199110374	rs16828901	A	C	100	PASS	AC=101;AF=0.0201677;AN=5008;NS=2504;DP=18020;EAS_AF=0.0645;AMR_AF=0.013;AFR_AF=0.0015;EUR_AF=0.0179;SAS_AF=0.0072;AA=A|||;VT=SNP
2	199113883	rs72914228	T	G	100	PASS	AC=270;AF=0.0539137;AN=5008;NS=2504;DP=16156;EAS_AF=0.0387;AMR_AF=0.0648;AFR_AF=0.0053;EUR_AF=0.1382;SAS_AF=0.0409;AA=T|||;VT=SNP
2	199118338	rs10931806	A	G	100	PASS	AC=2797;AF=0.558506;AN=5008;NS=2504;DP=15350;EAS_AF=0.1518;AMR_AF=0.536;AFR_AF=0.9062;EUR_AF=0.6412;SAS_AF=0.4387;AA=G|||;VT=SNP
2	199119197	rs1154707	T	C	100	PASS	AC=3955;AF=0.789736;AN=5008;NS=2504;DP=20503;EAS_AF=0.9256;AMR_AF=0.8141;AFR_AF=0.8026;EUR_AF=0.6451;SAS_AF=0.7638;AA=C|||;VT=SNP
2	199119935	rs980469	A	G	100	PASS	AC=4247;AF=0.848043;AN=5008;NS=2504;DP=19026;EAS_AF=0.9643;AMR_AF=0.8934;AFR_AF=0.7126;EUR_AF=0.8708;SAS_AF=0.8558;AA=G|||;VT=SNP
2	199122020	rs4850836	C	A	100	PASS	AC=1220;AF=0.24361;AN=5008;NS=2504;DP=19183;EAS_AF=0.3661;AMR_AF=0.3228;AFR_AF=0.0166;EUR_AF=0.3668;SAS_AF=0.2413;AA=C|||;VT=SNP
2	199122294	rs1456557	A	G	100	PASS	AC=3827;AF=0.764177;AN=5008;NS=2504;DP=20598;EAS_AF=0.9276;AMR_AF=0.804;AFR_AF=0.7557;EUR_AF=0.6441;SAS_AF=0.7025;AA=G|||;VT=SNP
2	199123438	rs10178814	C	T	100	PASS	AC=425;AF=0.0848642;AN=5008;NS=2504;DP=21427;EAS_AF=0.0456;AMR_AF=0.0576;AFR_AF=0.1278;EUR_AF=0.1163;SAS_AF=0.0542;AA=C|||;VT=SNP
2	199126658	rs17466322	C	T	100	PASS	AC=58;AF=0.0115815;AN=5008;NS=2504;DP=20762;EAS_AF=0.0238;AMR_AF=0.013;AFR_AF=0.0015;EUR_AF=0.0189;SAS_AF=0.0041;AA=C|||;VT=SNP
2	199127719	rs66461917	A	G	100	PASS	AC=499;AF=0.0996406;AN=5008;NS=2504;DP=17250;EAS_AF=0.0466;AMR_AF=0.0605;AFR_AF=0.1808;EUR_AF=0.1173;SAS_AF=0.0542;AA=A|||;VT=SNP
2	199128279	rs4850837	A	G	100	PASS	AC=2527;AF=0.504593;AN=5008;NS=2504;DP=14267;EAS_AF=0.8938;AMR_AF=0.6196;AFR_AF=0.0802;EUR_AF=0.4712;SAS_AF=0.6299;AA=A|||;VT=SNP
2	199130716	rs12471104	C	A	100	PASS	AC=2511;AF=0.501398;AN=5008;NS=2504;DP=17187;EAS_AF=0.879;AMR_AF=0.6196;AFR_AF=0.0794;EUR_AF=0.4702;SAS_AF=0.6309;AA=C|||;VT=SNP
2	199130717	rs28635201	A	G	100	PASS	AC=357;AF=0.0712859;AN=5008;NS=2504;DP=17152;EAS_AF=0.0466;AMR_AF=0.0576;AFR_AF=0.0756;EUR_AF=0.1173;SAS_AF=0.0532;AA=A|||;VT=SNP
2	199131044	rs13432262	A	G	100	PASS	AC=499;AF=0.0996406;AN=5008;NS=2504;DP=19676;EAS_AF=0.0466;AMR_AF=0.0605;AFR_AF=0.1808;EUR_AF=0.1173;SAS_AF=0.0542;AA=A|||;VT=SNP
2	199132076	rs1121061	C	A	100	PASS	AC=3436;AF=0.686102;AN=5008;NS=2504;DP=19752;EAS_AF=0.9236;AMR_AF=0.7161;AFR_AF=0.5666;EUR_AF=0.5865;SAS_AF=0.684;AA=C|||;VT=SNP
2	199134456	rs3977	C	A	100	PASS	AC=2524;AF=0.503994;AN=5008;NS=2504;DP=18484;EAS_AF=0.8909;AMR_AF=0.6196;AFR_AF=0.0802;EUR_AF=0.4712;SAS_AF=0.6299;AA=C|||;VT=SNP
2	199137395	rs867157	G	C	100	PASS	AC=4058;AF=0.810304;AN=5008;NS=2504;DP=20054;EAS_AF=0.9266;AMR_AF=0.8285;AFR_AF=0.9206;EUR_AF=0.6421;SAS_AF=0.7014;AA=C|||;VT=SNP
2	199139243	rs4850838	G	A	100	PASS	AC=3842;AF=0.767173;AN=5008;NS=2504;DP=17106;EAS_AF=0.9266;AMR_AF=0.8055;AFR_AF=0.7693;EUR_AF=0.6412;SAS_AF=0.7025;AA=A|||;VT=SNP
2	199140006	rs12613047	G	A	100	PASS	AC=242;AF=0.0483227;AN=5008;NS=2504;DP=17840;EAS_AF=0.0466;AMR_AF=0.049;AFR_AF=0.0023;EUR_AF=0.1143;SAS_AF=0.044;AA=A|||;VT=SNP
2	199141307	rs1029641	G	C	100	PASS	AC=4051;AF=0.808906;AN=5008;NS=2504;DP=18717;EAS_AF=0.9395;AMR_AF=0.8271;AFR_AF=0.9062;EUR_AF=0.6412;SAS_AF=0.7025;AA=C|||;VT=SNP
2	199141645	rs917315	C	T	100	PASS	AC=358;AF=0.0714856;AN=5008;NS=2504;DP=18798;EAS_AF=0.0466;AMR_AF=0.0591;AFR_AF=0.0749;EUR_AF=0.1173;SAS_AF=0.0542;AA=C|||;VT=SNP
2	199141714	rs917314	C	T	100	PASS	AC=4037;AF=0.80611;AN=5008;NS=2504;DP=17686;EAS_AF=0.9266;AMR_AF=0.8271;AFR_AF=0.9062;EUR_AF=0.6402;SAS_AF=0.7025;AA=T|||;VT=SNP
2	199144261	rs1456550	G	A	100	PASS	AC=3168;AF=0.632588;AN=5008;NS=2504;DP=18493;EAS_AF=0.879;AMR_AF=0.7277;AFR_AF=0.4849;EUR_AF=0.5239;SAS_AF=0.6227;AA=A|||;VT=SNP
2	199145710	rs1811213	C	T	100	PASS	AC=2537;AF=0.506589;AN=5008;NS=2504;DP=13593;EAS_AF=0.8919;AMR_AF=0.6182;AFR_AF=0.1089;EUR_AF=0.4712;SAS_AF=0.6043;AA=C|||;VT=SNP
2	199148243	rs1012043	G	A	100	PASS	AC=4038;AF=0.80631;AN=5008;NS=2504;DP=18494;EAS_AF=0.9266;AMR_AF=0.8271;AFR_AF=0.9047;EUR_AF=0.6421;SAS_AF=0.7035;AA=A|||;VT=SNP
2	199148418	rs4850839	T	C	100	PASS	AC=4036;AF=0.805911;AN=5008;NS=2504;DP=18044;EAS_AF=0.9266;AMR_AF=0.8271;AFR_AF=0.9047;EUR_AF=0.6421;SAS_AF=0.7014;AA=C|||;VT=SNP
2	199149356	rs13025018	A	G	100	PASS	AC=2525;AF=0.504193;AN=5008;NS=2504;DP=17063;EAS_AF=0.88;AMR_AF=0.6182;AFR_AF=0.1089;EUR_AF=0.4712;SAS_AF=0.6043;AA=A|||;VT=SNP
2	199149531	rs10195654	T	C	100	PASS	AC=3648;AF=0.728435;AN=5008;NS=2504;DP=19312;EAS_AF=0.9395;AMR_AF=0.7363;AFR_AF=0.6967;EUR_AF=0.5974;SAS_AF=0.683;AA=T|||;VT=SNP
2	199149638	rs758066	G	C	100	PASS	AC=4036;AF=0.805911;AN=5008;NS=2504;DP=17668;EAS_AF=0.9266;AMR_AF=0.8271;AFR_AF=0.9047;EUR_AF=0.6421;SAS_AF=0.7014;AA=C|||;VT=SNP
2	199150081	rs2880491	A	G	100	PASS	AC=2420;AF=0.483227;AN=5008;NS=2504;DP=20187;EAS_AF=0.879;AMR_AF=0.5893;AFR_AF=0.0719;EUR_AF=0.4473;SAS_AF=0.593;AA=A|||;VT=SNP
2	199151225	rs6721101	G	A	100	PASS	AC=2524;AF=0.503994;AN=5008;NS=2504;DP=15824;EAS_AF=0.879;AMR_AF=0.6182;AFR_AF=0.1089;EUR_AF=0.4712;SAS_AF=0.6043;AA=G|||;VT=SNP
2	199151673	rs13393194	G	T	100	PASS	AC=484;AF=0.0966454;AN=5008;NS=2504;DP=18846;EAS_AF=0.0466;AMR_AF=0.0634;AFR_AF=0.1498;EUR_AF=0.1173;SAS_AF=0.0787;AA=G|||;VT=SNP
2	199151881	rs17466455	G	A	100	PASS	AC=56;AF=0.0111821;AN=5008;NS=2504;DP=21082;EAS_AF=0.0248;AMR_AF=0.013;AFR_AF=0.0015;EUR_AF=0.0169;SAS_AF=0.0031;AA=g|||;VT=SNP
2	199152061	rs12471228	T	C	100	PASS	AC=2524;AF=0.503994;AN=5008;NS=2504;DP=19420;EAS_AF=0.879;AMR_AF=0.6182;AFR_AF=0.1089;EUR_AF=0.4712;SAS_AF=0.6043;AA=T|||;VT=SNP
2	199152645	rs1456572	C	T	100	PASS	AC=2524;AF=0.503994;AN=5008;NS=2504;DP=18950;EAS_AF=0.879;AMR_AF=0.6182;AFR_AF=0.1089;EUR_AF=0.4712;SAS_AF=0.6043;AA=c|||;VT=SNP
2	199152712	rs721288	A	C	100	PASS	AC=4037;AF=0.80611;AN=5008;NS=2504;DP=19179;EAS_AF=0.9256;AMR_AF=0.8271;AFR_AF=0.9062;EUR_AF=0.6421;SAS_AF=0.7014;AA=C|||;VT=SNP
2	199153628	rs12469066	C	T	100	PASS	AC=2624;AF=0.523962;AN=5008;NS=2504;DP=16268;EAS_AF=0.879;AMR_AF=0.6427;AFR_AF=0.1248;EUR_AF=0.5149;SAS_AF=0.6227;AA=C|||;VT=SNP
2	199155950	rs1456571	C	T	100	PASS	AC=2419;AF=0.483027;AN=5008;NS=2504;DP=19094;EAS_AF=0.876;AMR_AF=0.5893;AFR_AF=0.0711;EUR_AF=0.4483;SAS_AF=0.5951;AA=C|||;VT=SNP
2	199156137	rs1379021	G	A	100	PASS	AC=2526;AF=0.504393;AN=5008;NS=2504;DP=16560;EAS_AF=0.877;AMR_AF=0.6182;AFR_AF=0.1082;EUR_AF=0.4751;SAS_AF=0.6053;AA=G|||;VT=SNP
2	199158624	rs758065	A	T	100	PASS	AC=2742;AF=0.547524;AN=5008;NS=2504;DP=18614;EAS_AF=0.8829;AMR_AF=0.6585;AFR_AF=0.1551;EUR_AF=0.5477;SAS_AF=0.6534;AA=A|||;VT=SNP
2	199158816	rs758064	G	T	100	PASS	AC=2742;AF=0.547524;AN=5008;NS=2504;DP=20242;EAS_AF=0.8829;AMR_AF=0.6585;AFR_AF=0.1551;EUR_AF=0.5477;SAS_AF=0.6534;AA=G|||;VT=SNP
2	199158911	rs758063	G	T	100	PASS	AC=2742;AF=0.547524;AN=5008;NS=2504;DP=20545;EAS_AF=0.8829;AMR_AF=0.6585;AFR_AF=0.1551;EUR_AF=0.5477;SAS_AF=0.6534;AA=G|||;VT=SNP
2	199159611	rs72914270	C	T	100	PASS	AC=216;AF=0.043131;AN=5008;NS=2504;DP=21499;EAS_AF=0.0476;AMR_AF=0.0346;AFR_AF=0.0015;EUR_AF=0.0855;SAS_AF=0.0573;AA=C|||;VT=SNP
2	199159905	rs7605003	G	T	100	PASS	AC=412;AF=0.0822684;AN=5008;NS=2504;DP=19370;EAS_AF=0.0476;AMR_AF=0.0461;AFR_AF=0.1437;EUR_AF=0.0855;SAS_AF=0.0573;AA=G|||;VT=SNP
2	199159975	rs1456570	C	T	100	PASS	AC=2755;AF=0.55012;AN=5008;NS=2504;DP=19944;EAS_AF=0.8948;AMR_AF=0.6585;AFR_AF=0.1551;EUR_AF=0.5477;SAS_AF=0.6544;AA=C|||;VT=SNP
2	199160036	rs72914271	G	T	100	PASS	AC=402;AF=0.0802716;AN=5008;NS=2504;DP=19236;EAS_AF=0.0476;AMR_AF=0.0461;AFR_AF=0.1362;EUR_AF=0.0855;SAS_AF=0.0573;AA=G|||;VT=SNP
2	199160210	rs7566235	T	C	100	PASS	AC=510;AF=0.101837;AN=5008;NS=2504;DP=20684;EAS_AF=0.0476;AMR_AF=0.0533;AFR_AF=0.2141;EUR_AF=0.0855;SAS_AF=0.0573;AA=T|||;VT=SNP
2	199160257	rs7578662	A	G	100	PASS	AC=510;AF=0.101837;AN=5008;NS=2504;DP=20681;EAS_AF=0.0476;AMR_AF=0.0533;AFR_AF=0.2141;EUR_AF=0.0855;SAS_AF=0.0573;AA=A|||;VT=SNP
2	199160814	rs62279263	A	G	100	PASS	AC=949;AF=0.189497;AN=5008;NS=2504;DP=15184;EAS_AF=0.0347;AMR_AF=0.1354;AFR_AF=0.323;EUR_AF=0.2435;SAS_AF=0.1513;AA=A|||;VT=SNP
2	199161464	rs13035302	A	T	100	PASS	AC=2418;AF=0.482827;AN=5008;NS=2504;DP=16951;EAS_AF=0.8938;AMR_AF=0.598;AFR_AF=0.0227;EUR_AF=0.4801;SAS_AF=0.6022;AA=A|||;VT=SNP
2	199161599	rs2058054	A	G	100	PASS	AC=220;AF=0.0439297;AN=5008;NS=2504;DP=14991;EAS_AF=0.0476;AMR_AF=0.036;AFR_AF=0.003;EUR_AF=0.0855;SAS_AF=0.0583;AA=A|||;VT=SNP
2	199161613	rs2058053	G	A	100	PASS	AC=220;AF=0.0439297;AN=5008;NS=2504;DP=15066;EAS_AF=0.0476;AMR_AF=0.036;AFR_AF=0.003;EUR_AF=0.0855;SAS_AF=0.0583;AA=G|||;VT=SNP
2	199161972	rs13423739	T	C	100	PASS	AC=865;AF=0.172724;AN=5008;NS=2504;DP=18014;EAS_AF=0.0347;AMR_AF=0.1297;AFR_AF=0.2655;EUR_AF=0.2435;SAS_AF=0.1472;AA=T|||;VT=SNP
2	199162096	rs1037663	C	G	100	PASS	AC=1152;AF=0.230032;AN=5008;NS=2504;DP=19426;EAS_AF=0.0823;AMR_AF=0.1599;AFR_AF=0.3298;EUR_AF=0.3191;SAS_AF=0.2055;AA=C|||;VT=SNP
2	199162355	rs2159001	G	C	100	PASS	AC=355;AF=0.0708866;AN=5008;NS=2504;DP=13910;EAS_AF=0.0476;AMR_AF=0.0418;AFR_AF=0.1021;EUR_AF=0.0855;SAS_AF=0.0583;AA=G|||;VT=SNP
2	199162457	rs58709446	G	A	100	PASS	AC=220;AF=0.0439297;AN=5008;NS=2504;DP=15862;EAS_AF=0.0476;AMR_AF=0.036;AFR_AF=0.003;EUR_AF=0.0855;SAS_AF=0.0583;AA=G|||;VT=SNP
2	199162753	rs78045851	A	C	100	PASS	AC=354;AF=0.0706869;AN=5008;NS=2504;DP=14174;EAS_AF=0.0476;AMR_AF=0.0432;AFR_AF=0.1014;EUR_AF=0.0855;SAS_AF=0.0573;AA=C|||;VT=SNP
2	199162953	rs13413933	C	T	100	PASS	AC=1091;AF=0.217851;AN=5008;NS=2504;DP=12751;EAS_AF=0.0347;AMR_AF=0.1527;AFR_AF=0.4206;EUR_AF=0.2435;SAS_AF=0.1524;AA=C|||;VT=SNP
2	199163362	rs74643157	G	A	100	PASS	AC=254;AF=0.0507188;AN=5008;NS=2504;DP=15312;EAS_AF=0.0476;AMR_AF=0.0375;AFR_AF=0.0287;EUR_AF=0.0855;SAS_AF=0.0573;AA=G|||;VT=SNP
2	199163651	rs2159000	T	C	100	PASS	AC=973;AF=0.194289;AN=5008;NS=2504;DP=17811;EAS_AF=0.0347;AMR_AF=0.1398;AFR_AF=0.3389;EUR_AF=0.2435;SAS_AF=0.1513;AA=T|||;VT=SNP
2	199164126	rs2190650	C	T	100	PASS	AC=2719;AF=0.542931;AN=5008;NS=2504;DP=15453;EAS_AF=0.881;AMR_AF=0.647;AFR_AF=0.1551;EUR_AF=0.5378;SAS_AF=0.6503;AA=C|||;VT=SNP
2	199164139	rs147585519	G	A	100	PASS	AC=120;AF=0.0239617;AN=5008;NS=2504;DP=15829;EAS_AF=0.003;AMR_AF=0.0403;AFR_AF=0.0008;EUR_AF=0.0358;SAS_AF=0.0532;AA=G|||;VT=SNP
2	199164926	rs13395526	A	C	100	PASS	AC=1182;AF=0.236022;AN=5008;NS=2504;DP=17678;EAS_AF=0.0833;AMR_AF=0.1628;AFR_AF=0.351;EUR_AF=0.3191;SAS_AF=0.2045;AA=C|||;VT=SNP
2	199165872	rs12996222	T	C	100	PASS	AC=2646;AF=0.528355;AN=5008;NS=2504;DP=17819;EAS_AF=0.881;AMR_AF=0.6527;AFR_AF=0.087;EUR_AF=0.5477;SAS_AF=0.6534;AA=T|||;VT=SNP
2	199165985	rs13387391	T	A	100	PASS	AC=1201;AF=0.239816;AN=5008;NS=2504;DP=19279;EAS_AF=0.0833;AMR_AF=0.1686;AFR_AF=0.3563;EUR_AF=0.326;SAS_AF=0.2055;AA=A|||;VT=SNP
2	199166203	rs13399458	A	G	100	PASS	AC=1364;AF=0.272364;AN=5008;NS=2504;DP=18076;EAS_AF=0.0833;AMR_AF=0.1801;AFR_AF=0.4735;EUR_AF=0.326;SAS_AF=0.2055;AA=A|||;VT=SNP
2	199166382	rs13387754	T	C	100	PASS	AC=1201;AF=0.239816;AN=5008;NS=2504;DP=16672;EAS_AF=0.0833;AMR_AF=0.1686;AFR_AF=0.3563;EUR_AF=0.326;SAS_AF=0.2055;AA=T|||;VT=SNP
2	199167804	rs11893616	A	G	100	PASS	AC=820;AF=0.163738;AN=5008;NS=2504;DP=19800;EAS_AF=0.0347;AMR_AF=0.121;AFR_AF=0.2436;EUR_AF=0.2336;SAS_AF=0.1472;AA=A|||;VT=SNP
2	199168113	rs11888811	T	C	100	PASS	AC=1202;AF=0.240016;AN=5008;NS=2504;DP=17416;EAS_AF=0.0833;AMR_AF=0.17;AFR_AF=0.3563;EUR_AF=0.326;SAS_AF=0.2055;AA=C|||;VT=SNP
2	199168216	rs11904531	G	T	100	PASS	AC=1150;AF=0.229633;AN=5008;NS=2504;DP=19996;EAS_AF=0.0833;AMR_AF=0.1643;AFR_AF=0.32;EUR_AF=0.326;SAS_AF=0.2055;AA=G|||;VT=SNP
2	199168768	rs13409769	A	G	100	PASS	AC=773;AF=0.154353;AN=5008;NS=2504;DP=13186;EAS_AF=0.0347;AMR_AF=0.1167;AFR_AF=0.2163;EUR_AF=0.2326;SAS_AF=0.1401;AA=A|||;VT=SNP
2	199168985	rs13410086	A	T	100	PASS	AC=1106;AF=0.220847;AN=5008;NS=2504;DP=14100;EAS_AF=0.0833;AMR_AF=0.1628;AFR_AF=0.2927;EUR_AF=0.326;SAS_AF=0.1984;AA=A|||;VT=SNP
2	199169096	rs13398206	T	C	100	PASS	AC=1110;AF=0.221645;AN=5008;NS=2504;DP=15487;EAS_AF=0.0853;AMR_AF=0.1643;AFR_AF=0.2927;EUR_AF=0.326;SAS_AF=0.1994;AA=C|||;VT=SNP
2	199169278	rs12991989	G	C	100	PASS	AC=2542;AF=0.507588;AN=5008;NS=2504;DP=17332;EAS_AF=0.881;AMR_AF=0.6239;AFR_AF=0.0696;EUR_AF=0.507;SAS_AF=0.6329;AA=G|||;VT=SNP
2	199169515	rs13398693	T	C	100	PASS	AC=1122;AF=0.224042;AN=5008;NS=2504;DP=19831;EAS_AF=0.0833;AMR_AF=0.1643;AFR_AF=0.3048;EUR_AF=0.326;SAS_AF=0.1973;AA=T|||;VT=SNP
2	199169647	rs78912549	T	C	100	PASS	AC=277;AF=0.0553115;AN=5008;NS=2504;DP=18594;EAS_AF=0.0486;AMR_AF=0.0432;AFR_AF=0.0356;EUR_AF=0.0934;SAS_AF=0.0583;AA=T|||;VT=SNP
2	199169654	rs75654507	C	A	100	PASS	AC=277;AF=0.0553115;AN=5008;NS=2504;DP=18541;EAS_AF=0.0486;AMR_AF=0.0432;AFR_AF=0.0356;EUR_AF=0.0934;SAS_AF=0.0583;AA=C|||;VT=SNP
2	199169682	rs13413265	A	G	100	PASS	AC=1268;AF=0.253195;AN=5008;NS=2504;DP=18640;EAS_AF=0.0833;AMR_AF=0.1744;AFR_AF=0.41;EUR_AF=0.326;SAS_AF=0.1973;AA=A|||;VT=SNP
2	199170639	rs7596627	A	T	100	PASS	AC=1106;AF=0.220847;AN=5008;NS=2504;DP=16737;EAS_AF=0.0833;AMR_AF=0.1628;AFR_AF=0.2927;EUR_AF=0.326;SAS_AF=0.1984;AA=A|||;VT=SNP
2	199170646	rs7570260	C	T	100	PASS	AC=1400;AF=0.279553;AN=5008;NS=2504;DP=16664;EAS_AF=0.0833;AMR_AF=0.1844;AFR_AF=0.5038;EUR_AF=0.326;SAS_AF=0.1984;AA=T|||;VT=SNP
2	199170703	rs4998599	G	T	100	PASS	AC=4571;AF=0.91274;AN=5008;NS=2504;DP=16855;EAS_AF=0.9643;AMR_AF=0.9294;AFR_AF=0.9304;EUR_AF=0.8738;SAS_AF=0.864;AA=T|||;VT=SNP
2	199172902	rs4850841	A	T	100	PASS	AC=2478;AF=0.494808;AN=5008;NS=2504;DP=12410;EAS_AF=0.8145;AMR_AF=0.6052;AFR_AF=0.0877;EUR_AF=0.5109;SAS_AF=0.6207;AA=A|||;VT=SNP
2	199173577	rs13033405	G	A	100	PASS	AC=2640;AF=0.527157;AN=5008;NS=2504;DP=18100;EAS_AF=0.881;AMR_AF=0.6441;AFR_AF=0.0885;EUR_AF=0.5447;SAS_AF=0.6544;AA=G|||;VT=SNP
2	199174885	rs10931809	C	A	100	PASS	AC=2641;AF=0.527356;AN=5008;NS=2504;DP=18720;EAS_AF=0.8819;AMR_AF=0.6441;AFR_AF=0.0877;EUR_AF=0.5457;SAS_AF=0.6544;AA=C|||;VT=SNP
2	199175151	rs13387359	C	T	100	PASS	AC=768;AF=0.153355;AN=5008;NS=2504;DP=19549;EAS_AF=0.0337;AMR_AF=0.1196;AFR_AF=0.2126;EUR_AF=0.2326;SAS_AF=0.1391;AA=C|||;VT=SNP
2	199175406	rs62279268	C	T	100	PASS	AC=771;AF=0.153954;AN=5008;NS=2504;DP=14549;EAS_AF=0.0337;AMR_AF=0.1196;AFR_AF=0.2133;EUR_AF=0.2336;SAS_AF=0.1401;AA=C|||;VT=SNP
2	199175839	rs62279269	A	G	100	PASS	AC=790;AF=0.157748;AN=5008;NS=2504;DP=14352;EAS_AF=0.0337;AMR_AF=0.1239;AFR_AF=0.2163;EUR_AF=0.2455;SAS_AF=0.1401;AA=A|||;VT=SNP
2	199176140	rs16829794	G	A	100	PASS	AC=751;AF=0.14996;AN=5008;NS=2504;DP=21352;EAS_AF=0.0417;AMR_AF=0.1182;AFR_AF=0.202;EUR_AF=0.2276;SAS_AF=0.1339;AA=A|||;VT=SNP
2	199176477	rs2529672	T	C	100	PASS	AC=1459;AF=0.291334;AN=5008;NS=2504;DP=20674;EAS_AF=0.2371;AMR_AF=0.2738;AFR_AF=0.4576;EUR_AF=0.2266;SAS_AF=0.2014;AA=T|||;VT=SNP
2	199176719	rs16829800	C	T	100	PASS	AC=416;AF=0.0830671;AN=5008;NS=2504;DP=17600;EAS_AF=0.0218;AMR_AF=0.1052;AFR_AF=0.1884;EUR_AF=0.0507;SAS_AF=0.0215;AA=T|||;VT=SNP
2	199176823	rs7575825	C	T	100	PASS	AC=797;AF=0.159145;AN=5008;NS=2504;DP=18211;EAS_AF=0.0685;AMR_AF=0.1052;AFR_AF=0.2368;EUR_AF=0.1918;SAS_AF=0.1524;AA=T|||;VT=SNP
2	199177731	rs2529670	G	C	100	PASS	AC=805;AF=0.160743;AN=5008;NS=2504;DP=19696;EAS_AF=0.0208;AMR_AF=0.1614;AFR_AF=0.3699;EUR_AF=0.1282;SAS_AF=0.0552;AA=C|||;VT=SNP
2	199179415	rs2529669	G	C	100	PASS	AC=443;AF=0.0884585;AN=5008;NS=2504;DP=17492;EAS_AF=0.0208;AMR_AF=0.085;AFR_AF=0.1354;EUR_AF=0.1282;SAS_AF=0.0562;AA=G|||;VT=SNP
2	199179640	rs917312	A	G	100	PASS	AC=428;AF=0.0854633;AN=5008;NS=2504;DP=17418;EAS_AF=0.0208;AMR_AF=0.085;AFR_AF=0.1241;EUR_AF=0.1282;SAS_AF=0.0562;AA=A|||;VT=SNP
2	199181874	rs2727766	T	G	100	PASS	AC=787;AF=0.157149;AN=5008;NS=2504;DP=18708;EAS_AF=0.0208;AMR_AF=0.1599;AFR_AF=0.3563;EUR_AF=0.1282;SAS_AF=0.0562;AA=G|||;VT=SNP
2	199182389	rs2529666	C	T	100	PASS	AC=665;AF=0.132788;AN=5008;NS=2504;DP=17941;EAS_AF=0.0208;AMR_AF=0.1484;AFR_AF=0.27;EUR_AF=0.1282;SAS_AF=0.0562;AA=T|||;VT=SNP
2	199182704	rs997467	T	C	100	PASS	AC=2846;AF=0.568291;AN=5008;NS=2504;DP=15441;EAS_AF=0.9038;AMR_AF=0.5879;AFR_AF=0.1377;EUR_AF=0.5765;SAS_AF=0.7822;AA=T|||;VT=SNP
2	199183461	rs2529664	A	G	100	PASS	AC=793;AF=0.158347;AN=5008;NS=2504;DP=14876;EAS_AF=0.0208;AMR_AF=0.1628;AFR_AF=0.3585;EUR_AF=0.1292;SAS_AF=0.0562;AA=G|||;VT=SNP
2	199184007	rs13022622	G	A	100	PASS	AC=541;AF=0.108027;AN=5008;NS=2504;DP=16209;EAS_AF=0.0466;AMR_AF=0.1254;AFR_AF=0.0174;EUR_AF=0.2525;SAS_AF=0.1329;AA=G|||;VT=SNP
2	199184199	rs2429092	A	T	100	PASS	AC=547;AF=0.109225;AN=5008;NS=2504;DP=14757;EAS_AF=0.0208;AMR_AF=0.1441;AFR_AF=0.1823;EUR_AF=0.1292;SAS_AF=0.0562;AA=T|||;VT=SNP
2	199184482	rs2529663	A	G	100	PASS	AC=547;AF=0.109225;AN=5008;NS=2504;DP=14961;EAS_AF=0.0208;AMR_AF=0.1441;AFR_AF=0.1823;EUR_AF=0.1292;SAS_AF=0.0562;AA=A|||;VT=SNP
2	199185059	rs2727783	T	G	100	PASS	AC=480;AF=0.0958466;AN=5008;NS=2504;DP=15330;EAS_AF=0.0208;AMR_AF=0.1383;AFR_AF=0.1346;EUR_AF=0.1292;SAS_AF=0.0562;AA=T|||;VT=SNP
2	199185092	rs2529662	T	C	100	PASS	AC=480;AF=0.0958466;AN=5008;NS=2504;DP=14986;EAS_AF=0.0208;AMR_AF=0.1383;AFR_AF=0.1346;EUR_AF=0.1292;SAS_AF=0.0562;AA=T|||;VT=SNP
2	199187376	rs2467046	A	G	100	PASS	AC=3638;AF=0.726438;AN=5008;NS=2504;DP=15552;EAS_AF=0.9206;AMR_AF=0.7478;AFR_AF=0.5015;EUR_AF=0.7048;SAS_AF=0.8374;AA=G|||;VT=SNP
2	199190385	rs2727767	A	G	100	PASS	AC=790;AF=0.157748;AN=5008;NS=2504;DP=19734;EAS_AF=0.0208;AMR_AF=0.1628;AFR_AF=0.357;EUR_AF=0.1282;SAS_AF=0.0562;AA=G|||;VT=SNP
2	199190773	rs12999347	G	T	100	PASS	AC=698;AF=0.139377;AN=5008;NS=2504;DP=18843;EAS_AF=0.0466;AMR_AF=0.1354;AFR_AF=0.1309;EUR_AF=0.2525;SAS_AF=0.1329;AA=G|||;VT=SNP
2	199191696	rs995933	G	A	100	PASS	AC=3934;AF=0.785543;AN=5008;NS=2504;DP=19315;EAS_AF=0.9048;AMR_AF=0.7752;AFR_AF=0.711;EUR_AF=0.7167;SAS_AF=0.8415;AA=A|||;VT=SNP
2	199192443	rs2429091	C	A	100	PASS	AC=428;AF=0.0854633;AN=5008;NS=2504;DP=16127;EAS_AF=0.0208;AMR_AF=0.085;AFR_AF=0.1241;EUR_AF=0.1282;SAS_AF=0.0562;AA=C|||;VT=SNP
2	199194805	rs2529658	G	A	100	PASS	AC=428;AF=0.0854633;AN=5008;NS=2504;DP=16887;EAS_AF=0.0208;AMR_AF=0.085;AFR_AF=0.1241;EUR_AF=0.1282;SAS_AF=0.0562;AA=G|||;VT=SNP
2	199197483	rs2529657	T	A	100	PASS	AC=622;AF=0.124201;AN=5008;NS=2504;DP=19021;EAS_AF=0.0208;AMR_AF=0.1585;AFR_AF=0.23;EUR_AF=0.1312;SAS_AF=0.0562;AA=A|||;VT=SNP
2	199198626	rs4850842	G	A	100	PASS	AC=2807;AF=0.560503;AN=5008;NS=2504;DP=18435;EAS_AF=0.8889;AMR_AF=0.5821;AFR_AF=0.1278;EUR_AF=0.5736;SAS_AF=0.7781;AA=G|||;VT=SNP
2	199200122	rs2467044	A	G	100	PASS	AC=410;AF=0.081869;AN=5008;NS=2504;DP=19292;EAS_AF=0.0208;AMR_AF=0.0879;AFR_AF=0.1067;EUR_AF=0.1312;SAS_AF=0.0562;AA=A|||;VT=SNP
2	199200332	rs2429090	A	T	100	PASS	AC=734;AF=0.146565;AN=5008;NS=2504;DP=20032;EAS_AF=0.0208;AMR_AF=0.1657;AFR_AF=0.3109;EUR_AF=0.1312;SAS_AF=0.0562;AA=T|||;VT=SNP
2	199204986	rs10490082	A	T	100	PASS	AC=615;AF=0.122804;AN=5008;NS=2504;DP=16312;EAS_AF=0.0198;AMR_AF=0.1052;AFR_AF=0.2489;EUR_AF=0.1332;SAS_AF=0.0603;AA=T|||;VT=SNP
2	199205303	rs72916188	T	C	100	PASS	AC=448;AF=0.0894569;AN=5008;NS=2504;DP=19430;EAS_AF=0.0198;AMR_AF=0.0908;AFR_AF=0.1301;EUR_AF=0.1332;SAS_AF=0.0603;AA=T|||;VT=SNP
2	199206396	rs2727765	C	A	100	PASS	AC=3992;AF=0.797125;AN=5008;NS=2504;DP=17871;EAS_AF=0.9216;AMR_AF=0.7867;AFR_AF=0.7284;EUR_AF=0.7247;SAS_AF=0.8436;AA=A|||;VT=SNP
2	199207338	rs2429100	A	T	100	PASS	AC=757;AF=0.151158;AN=5008;NS=2504;DP=8945;EAS_AF=0.0208;AMR_AF=0.1585;AFR_AF=0.3283;EUR_AF=0.1322;SAS_AF=0.0603;AA=T|||;VT=SNP
2	199207565	rs7602849	A	G	100	PASS	AC=4007;AF=0.80012;AN=5008;NS=2504;DP=11502;EAS_AF=0.9246;AMR_AF=0.7911;AFR_AF=0.7315;EUR_AF=0.7276;SAS_AF=0.8456;AA=G|||;VT=SNP
```
