## Supplementary material for "Characterization of shared and ancestry-specific signals driving complex traits using multi-ancestry fine-mapping": mesusiecsinfo

```
*************************************************************

  Multiple Ancestry Sum of Single Effect Model (MESuSiE)          

   Visit http://www.xzlab.org/software.html For Update            

            (C) 2022 Boran Gao, Xiang Zhou                        

              GNU General Public License                          

*************************************************************
# Start data processing for sufficient statistics 
# Create MESuSiE object 
# Start data analysis 

# Data analysis is done, and now generates result 

Potential causal SNPs with PIP > 0.5:  

Credible sets for effects: 
$cs
$cs$L2
 [1] 2086 2089 2093 2096 2152 2154 2155 2164 2179 2193 2225 2232 2235 2236 2237
[16] 2239 2242 2244 2250 2251 2252 2253 2262

$cs$L3
 [1] 654 658 659 660 661 663 664 665 666 667 669 670 671 673 674 675 676 677 678
[20] 679 680 681 682 684 685 686 687 688 689 690 691 692 693 694 695 696 697 698
[39] 699 700 701 702 703 704 705 706 741 742 743 744 745 746 747 748 749 750 751
[58] 752 753 756 757 758 759 761 762 765 778 780 789 791 805 808 819 824 836 852
[77] 855


$cs_category
       L2        L3 
"eur_afr" "eur_afr" 

$purity
   min.abs.corr mean.abs.corr median.abs.corr
L2     0.912875     0.9690150        0.971534
L3     0.906298     0.9832405        0.997609

$cs_index
[1] 2 3

$coverage
[1] 0.9546850 0.9510922

$requested_coverage
[1] 0.95


 Use MESuSiE_Plot() for visualization
# Total time used for the analysis: 0.06 mins
```
