## Supplementary material for "Characterization of shared and ancestry-specific signals driving complex traits using multi-ancestry fine-mapping": mesusieoutput

```
                 eur          afr      eur_afr
   [1,] 1.967894e-11 1.068514e-11 3.724372e-12
   [2,] 2.249274e-11 3.605733e-10 1.028847e-10
   [3,] 2.196210e-11 3.605733e-10 9.792595e-11
   [4,] 2.167833e-11 2.288646e-09 4.724269e-10
   [5,] 2.157892e-11 1.069125e-11 4.045686e-12
   [6,] 4.522951e-11 5.603827e-10 5.121330e-10
   [7,] 2.124840e-11 1.460191e-11 7.589291e-12
   [8,] 2.157892e-11 1.496609e-11 7.928686e-12
   [9,] 2.284384e-11 1.492025e-11 8.318870e-12
  [10,] 2.327838e-11 3.817451e-10 1.191202e-10
  [11,] 2.289889e-11 3.242783e-09 7.397015e-10
  [12,] 6.481959e-11 5.991987e-10 8.577557e-10
  [13,] 5.879095e-11 7.540947e-10 9.163830e-10
  [14,] 2.610718e-11 1.567481e-11 9.997795e-12
  [15,] 6.456895e-11 7.698590e-10 1.050722e-09
  [16,] 6.059540e-11 3.688395e-11 5.193381e-11
  [17,] 2.489297e-11 1.084947e-11 4.528868e-12
  [18,] 4.622843e-11 1.107071e-11 7.051585e-12
  [19,] 4.542599e-10 5.376272e-09 5.320682e-08
  [20,] 5.382186e-10 5.596220e-09 6.724393e-08
  [21,] 7.774619e-11 9.758529e-09 8.808668e-09
  [22,] 5.204303e-10 4.520620e-09 5.373666e-08
  [23,] 5.204303e-10 4.182685e-09 5.022189e-08
  [24,] 2.293131e-10 4.210079e-09 1.920070e-08
  [25,] 4.571100e-10 6.695611e-09 6.537381e-08
  [26,] 5.595407e-10 8.319222e-09 9.896051e-08
  [27,] 6.283682e-10 5.385614e-09 7.866986e-08
  [28,] 1.297440e-10 1.712934e-08 3.546442e-08
  [29,] 4.777392e-10 1.487027e-08 1.333720e-07
  [30,] 4.341441e-10 1.791706e-08 1.401740e-07
  [31,] 1.917567e-10 2.125907e-08 5.620833e-08
  [32,] 3.731041e-10 1.481883e-08 1.006527e-07
  [33,] 2.182083e-10 1.943736e-08 6.315727e-08
  [34,] 3.357466e-11 2.710712e-08 4.907539e-09
  [35,] 2.506098e-10 1.404436e-08 5.745421e-08
  [36,] 2.067895e-10 1.629833e-08 5.118010e-08
  [37,] 2.351847e-10 1.674600e-08 6.185482e-08
  [38,] 2.039331e-10 1.495668e-08 4.765019e-08
  [39,] 5.247997e-10 1.560412e-08 1.598842e-07
  [40,] 4.079816e-11 1.013701e-11 5.736938e-12
  [41,] 2.128876e-10 1.917838e-08 6.240517e-08
  [42,] 1.493168e-11 4.051121e-10 1.476128e-11
  [43,] 2.433876e-10 1.917838e-08 7.277177e-08
  [44,] 2.980060e-10 1.834299e-08 9.112331e-08
  [45,] 1.940394e-10 1.190587e-08 3.759101e-08
  [46,] 1.461682e-11 3.929231e-11 6.396184e-12
  [47,] 3.165434e-10 9.963902e-09 6.125304e-08
  [48,] 2.990818e-10 1.016909e-08 5.807060e-08
  [49,] 3.316892e-10 1.040243e-08 6.726135e-08
  [50,] 3.212602e-10 1.061736e-08 6.576936e-08
  [51,] 2.930709e-10 9.244725e-09 5.164548e-08
  [52,] 2.670055e-10 9.669654e-09 4.708290e-08
  [53,] 3.402219e-10 1.265019e-08 8.088460e-08
  [54,] 3.703200e-10 1.291247e-08 8.982394e-08
  [55,] 3.138159e-10 1.265019e-08 7.314541e-08
  [56,] 3.647571e-10 7.624243e-09 5.749212e-08
  [57,] 4.470707e-10 1.006403e-08 9.183968e-08
  [58,] 3.764031e-10 9.026942e-09 6.904595e-08
  [59,] 4.187526e-10 9.824608e-09 8.440406e-08
  [60,] 4.425785e-10 9.824608e-09 8.889983e-08
  [61,] 3.583254e-10 9.607591e-09 6.852777e-08
  [62,] 3.425058e-10 6.877036e-09 4.883020e-08
  [63,] 3.583254e-10 7.029128e-09 5.325698e-08
  [64,] 3.470841e-10 6.877036e-09 5.030453e-08
  [65,] 1.382174e-11 4.961509e-11 6.465433e-12
  [66,] 2.837090e-10 7.771523e-09 4.361360e-08
  [67,] 3.850274e-10 1.071663e-08 8.200977e-08
  [68,] 3.291399e-10 1.096061e-08 6.891476e-08
  [69,] 3.397265e-10 1.071663e-08 7.033140e-08
  [70,] 3.840251e-10 1.071663e-08 8.174881e-08
  [71,] 3.292383e-10 1.071663e-08 6.766074e-08
  [72,] 3.100455e-10 1.090145e-08 6.454526e-08
  [73,] 2.616644e-10 1.029205e-08 4.914398e-08
  [74,] 3.265610e-10 9.667165e-09 6.146758e-08
  [75,] 2.783229e-10 8.883594e-09 4.701306e-08
  [76,] 3.142179e-10 8.536560e-09 5.283591e-08
  [77,] 2.505856e-10 1.893917e-11 7.455376e-11
  [78,] 3.447996e-10 8.883594e-09 6.121705e-08
  [79,] 3.323847e-10 8.186038e-09 5.464869e-08
  [80,] 3.623110e-10 7.942386e-09 5.846709e-08
  [81,] 3.481512e-10 8.186038e-09 5.782629e-08
  [82,] 7.184493e-10 1.431980e-08 1.040973e-07
  [83,] 4.337149e-10 6.071330e-09 5.898484e-08
  [84,] 2.229282e-10 1.766781e-11 5.999398e-11
  [85,] 2.752856e-10 5.607413e-09 3.195553e-08
  [86,] 4.081307e-11 1.138496e-11 8.959334e-12
  [87,] 5.118407e-10 6.151149e-09 7.172661e-08
  [88,] 4.159904e-10 5.954945e-09 5.462420e-08
  [89,] 4.297886e-10 5.691227e-09 5.460154e-08
  [90,] 5.053307e-10 6.605343e-09 7.436895e-08
  [91,] 3.781949e-10 7.499116e-09 5.935941e-08
  [92,] 3.339383e-10 7.499116e-09 5.105328e-08
  [93,] 3.446965e-10 7.832285e-09 5.504139e-08
  [94,] 9.264235e-11 1.985698e-09 2.887045e-09
  [95,] 2.170353e-10 6.896948e-09 2.795616e-08
  [96,] 2.175505e-10 7.558471e-09 3.023027e-08
  [97,] 2.122124e-10 7.562527e-09 2.893141e-08
  [98,] 1.304598e-10 8.787301e-09 1.758792e-08
  [99,] 1.412480e-10 8.425425e-09 1.890501e-08
 [100,] 3.197093e-11 1.024420e-11 5.229847e-12
 [101,] 2.586503e-10 4.855085e-11 7.239259e-11
 [102,] 1.260592e-10 6.427005e-09 1.330328e-08
 [103,] 1.206469e-10 6.302565e-09 1.236013e-08
 [104,] 2.071014e-10 6.506776e-09 2.512502e-08
 [105,] 1.353679e-10 4.586108e-09 1.099492e-08
 [106,] 1.770631e-10 3.995178e-09 1.381343e-08
 [107,] 1.511530e-09 2.467264e-08 9.623663e-07
 [108,] 1.756745e-11 3.954437e-11 8.052421e-12
 [109,] 1.478140e-11 4.688697e-11 6.982066e-12
 [110,] 1.854048e-11 4.058812e-11 8.712851e-12
 [111,] 1.675225e-11 3.845968e-11 7.477517e-12
 [112,] 1.617891e-09 2.141574e-08 9.033671e-07
 [113,] 8.636274e-11 3.323951e-09 5.113160e-09
 [114,] 1.029652e-10 7.368245e-09 1.093351e-08
 [115,] 3.373363e-09 3.286949e-08 2.998447e-06
 [116,] 2.565684e-09 3.621561e-08 2.442489e-06
 [117,] 1.714932e-11 4.666223e-11 8.505681e-12
 [118,] 1.733062e-11 4.634625e-11 8.591379e-12
 [119,] 1.602995e-10 7.186042e-09 1.957705e-08
 [120,] 3.746188e-09 3.567829e-08 3.629523e-06
 [121,] 1.393632e-11 4.685649e-11 6.464718e-12
 [122,] 1.144828e-10 7.136162e-09 1.231204e-08
 [123,] 1.725677e-09 3.392174e-08 1.504573e-06
 [124,] 8.082812e-11 6.956412e-09 7.486296e-09
 [125,] 6.976156e-11 6.718563e-09 5.919890e-09
 [126,] 1.649007e-11 4.650820e-11 8.088888e-12
 [127,] 6.968327e-11 7.556392e-09 6.453964e-09
 [128,] 1.635419e-11 4.650820e-11 8.003524e-12
 [129,] 1.059827e-10 7.686245e-09 1.174993e-08
 [130,] 1.208384e-09 3.396461e-08 1.011281e-06
 [131,] 1.410900e-11 4.783964e-11 6.640949e-12
 [132,] 1.573987e-11 4.885965e-11 7.758956e-12
 [133,] 8.466242e-11 7.034785e-09 8.177892e-09
 [134,] 1.584492e-11 4.706159e-11 7.679166e-12
 [135,] 1.383613e-11 4.963759e-11 6.503608e-12
 [136,] 1.356810e-09 2.528183e-08 8.756686e-07
 [137,] 1.776603e-09 3.081669e-08 1.420012e-06
 [138,] 1.465300e-09 3.459486e-08 1.277457e-06
 [139,] 1.406774e-09 3.459486e-08 1.220486e-06
 [140,] 1.301771e-09 4.025071e-08 1.286293e-06
 [141,] 1.607397e-09 3.888853e-08 1.579296e-06
 [142,] 1.514391e-09 3.228823e-08 1.242915e-06
 [143,] 2.853137e-09 4.078933e-08 3.073969e-06
 [144,] 1.514391e-09 3.228823e-08 1.242915e-06
 [145,] 9.831704e-10 4.316778e-08 9.634704e-07
 [146,] 1.618100e-09 3.228823e-08 1.337842e-06
 [147,] 1.604384e-09 3.014475e-08 1.242864e-06
 [148,] 1.353686e-09 3.301125e-08 1.119302e-06
 [149,] 1.118079e-09 5.326064e-08 1.335613e-06
 [150,] 2.396584e-09 3.129187e-08 1.984897e-06
 [151,] 2.472291e-09 3.277937e-08 2.145540e-06
 [152,] 9.299596e-11 9.573902e-09 1.161170e-08
 [153,] 1.607616e-10 9.203178e-09 2.752117e-08
 [154,] 1.470808e-09 3.564022e-08 1.286876e-06
 [155,] 3.363573e-09 2.463396e-08 2.261291e-06
 [156,] 3.124102e-09 2.834698e-08 2.387980e-06
 [157,] 3.377502e-09 3.259297e-08 2.966228e-06
 [158,] 4.508666e-09 2.978057e-08 3.717007e-06
 [159,] 3.147676e-09 2.425263e-08 2.074886e-06
 [160,] 1.554744e-11 3.474672e-11 6.369204e-12
 [161,] 5.286012e-11 9.697284e-09 5.034946e-09
 [162,] 2.086245e-10 1.446313e-11 1.177613e-11
 [163,] 8.908108e-10 3.558972e-08 7.068160e-07
 [164,] 1.320507e-09 1.448731e-07 3.751396e-06
 [165,] 1.482435e-09 1.313108e-07 3.885958e-06
 [166,] 1.482435e-09 1.387658e-07 4.076371e-06
 [167,] 2.126472e-11 4.697428e-11 1.052000e-11
 [168,] 1.646913e-09 1.186987e-07 4.354616e-06
 [169,] 5.991649e-11 2.737500e-08 1.353527e-08
 [170,] 1.828242e-09 1.161396e-07 4.699878e-06
 [171,] 6.775905e-11 3.472026e-08 1.905694e-08
 [172,] 1.792852e-09 2.142413e-07 7.460716e-06
 [173,] 1.860792e-11 4.210174e-11 8.808460e-12
 [174,] 1.980547e-11 4.496374e-11 9.697660e-12
 [175,] 2.080008e-11 6.412946e-11 1.273006e-11
 [176,] 2.444219e-11 7.553618e-11 1.704714e-11
 [177,] 2.194298e-11 6.248127e-11 1.362962e-11
 [178,] 1.270888e-09 1.925535e-07 5.024138e-06
 [179,] 2.802943e-11 7.787464e-11 2.074941e-11
 [180,] 2.770082e-11 7.367669e-11 1.990673e-11
 [181,] 2.446806e-11 5.067369e-11 1.440059e-11
 [182,] 3.321997e-11 2.891659e-08 5.103634e-09
 [183,] 2.955403e-11 3.294295e-08 4.512092e-09
 [184,] 3.475328e-11 7.782448e-11 2.712603e-11
 [185,] 9.442036e-10 4.746407e-07 6.532500e-06
 [186,] 8.113308e-10 4.840308e-07 5.461748e-06
 [187,] 4.218715e-10 5.099462e-07 2.467641e-06
 [188,] 4.483547e-11 6.197589e-08 1.346463e-08
 [189,] 2.169998e-11 5.534990e-11 1.295390e-11
 [190,] 2.589687e-11 6.718394e-09 1.330613e-09
 [191,] 2.191686e-11 5.733828e-09 8.946531e-10
 [192,] 9.928162e-12 5.000593e-11 3.186969e-12
 [193,] 2.181036e-11 4.107117e-09 7.170081e-10
 [194,] 4.413382e-11 4.660021e-10 4.081975e-10
 [195,] 2.900570e-11 5.359701e-09 1.449077e-09
 [196,] 3.764711e-11 5.977473e-10 4.054262e-10
 [197,] 3.317918e-11 4.166991e-09 1.505828e-09
 [198,] 2.194133e-11 3.052477e-09 6.081320e-10
 [199,] 2.504727e-11 3.268396e-09 8.058706e-10
 [200,] 2.743690e-11 5.416153e-09 1.348655e-09
 [201,] 2.217847e-11 3.009761e-09 6.147525e-10
 [202,] 4.927746e-11 5.712950e-10 5.721527e-10
 [203,] 9.781728e-12 7.917757e-11 3.173929e-12
 [204,] 2.465544e-11 2.455443e-09 6.406838e-10
 [205,] 2.426287e-11 2.505625e-09 6.325143e-10
 [206,] 2.897061e-11 2.488594e-09 8.549297e-10
 [207,] 2.897061e-11 2.343038e-09 8.179658e-10
 [208,] 2.540185e-11 3.005950e-09 7.782243e-10
 [209,] 2.177444e-11 3.287591e-09 6.333102e-10
 [210,] 1.044967e-11 8.034943e-11 3.056154e-12
 [211,] 1.730266e-11 3.633411e-09 4.447810e-10
 [212,] 4.775553e-11 7.833048e-10 7.084462e-10
 [213,] 1.900427e-11 3.785753e-09 5.414008e-10
 [214,] 1.091599e-11 3.218396e-09 1.274848e-10
 [215,] 1.049900e-11 3.089612e-09 1.082238e-10
 [216,] 1.077187e-11 2.836636e-09 1.136413e-10
 [217,] 1.042066e-11 1.926996e-09 7.890133e-11
 [218,] 1.445768e-11 1.827752e-09 1.837888e-10
 [219,] 2.405142e-11 1.703989e-09 4.733789e-10
 [220,] 1.227754e-11 7.883904e-09 2.515175e-10
 [221,] 1.853957e-10 8.894402e-11 1.293447e-10
 [222,] 1.047190e-11 1.432475e-09 6.747719e-11
 [223,] 1.171375e-11 6.250440e-10 5.348052e-11
 [224,] 2.379396e-11 1.490692e-11 4.268315e-12
 [225,] 2.633888e-11 4.448584e-10 2.009117e-10
 [226,] 2.380433e-11 1.499250e-11 4.273159e-12
 [227,] 2.379846e-11 1.493616e-11 4.267846e-12
 [228,] 2.368992e-11 1.094557e-09 3.405712e-10
 [229,] 2.368992e-11 1.023380e-09 3.204434e-10
 [230,] 2.532876e-11 7.273062e-10 2.793959e-10
 [231,] 9.721430e-12 1.752426e-11 2.869577e-12
 [232,] 2.526845e-11 5.992416e-10 2.408103e-10
 [233,] 2.737125e-11 5.505024e-10 2.544700e-10
 [234,] 2.163604e-11 3.306047e-10 1.222346e-10
 [235,] 2.744562e-11 6.097738e-10 2.761917e-10
 [236,] 4.728117e-11 2.866988e-10 3.089189e-10
 [237,] 4.734809e-11 4.509403e-10 4.514424e-10
 [238,] 9.723777e-12 1.946130e-11 2.819937e-12
 [239,] 1.163537e-11 1.225632e-09 8.732696e-11
 [240,] 1.134780e-11 1.799939e-09 1.029745e-10
 [241,] 1.046603e-11 1.953447e-11 2.905618e-12
 [242,] 6.634739e-11 5.825909e-10 8.551248e-10
 [243,] 2.741212e-11 9.585799e-10 3.876899e-10
 [244,] 2.875411e-11 9.581559e-10 4.168140e-10
 [245,] 1.308456e-11 1.048370e-09 1.010837e-10
 [246,] 1.003229e-11 2.144761e-11 2.841563e-12
 [247,] 1.035556e-11 2.160253e-11 2.848069e-12
 [248,] 1.041638e-11 2.275092e-11 2.846552e-12
 [249,] 6.261893e-11 6.422911e-10 8.488610e-10
 [250,] 3.171215e-11 1.085579e-09 5.234174e-10
 [251,] 4.612269e-11 8.122249e-11 7.994635e-12
 [252,] 2.784610e-11 1.202046e-09 4.581834e-10
 [253,] 2.642222e-11 7.365286e-10 2.927795e-10
 [254,] 9.719254e-12 2.267340e-11 2.951686e-12
 [255,] 1.370570e-11 2.134896e-11 4.172809e-12
 [256,] 3.497605e-11 1.306149e-09 5.953178e-10
 [257,] 3.552702e-11 1.517704e-09 7.606521e-10
 [258,] 4.612869e-11 1.538361e-09 1.121961e-09
 [259,] 3.232732e-11 1.116255e-09 5.183909e-10
 [260,] 3.128576e-11 1.306669e-09 5.548832e-10
 [261,] 3.275980e-11 2.799708e-10 1.700975e-10
 [262,] 4.289903e-11 6.425573e-10 4.912840e-10
 [263,] 3.150183e-11 9.698637e-10 4.431981e-10
 [264,] 1.003098e-11 2.040851e-11 3.070364e-12
 [265,] 1.007279e-11 2.092650e-11 3.055684e-12
 [266,] 1.008287e-11 2.110933e-11 3.034808e-12
 [267,] 2.544847e-11 2.180928e-09 5.469659e-10
 [268,] 1.629388e-11 1.470511e-11 3.431280e-12
 [269,] 1.194421e-11 1.194778e-11 2.828180e-12
 [270,] 9.794711e-12 1.005079e-11 2.426327e-12
 [271,] 5.292629e-11 1.030381e-11 6.072473e-12
 [272,] 1.237636e-11 1.259148e-11 2.779592e-12
 [273,] 1.245762e-11 1.023847e-11 2.821885e-12
 [274,] 1.234202e-11 1.237194e-11 2.870241e-12
 [275,] 1.349827e-11 9.101515e-12 2.829160e-12
 [276,] 9.148139e-12 1.214893e-11 2.479289e-12
 [277,] 1.190032e-11 1.231397e-11 2.748085e-12
 [278,] 9.172135e-12 1.211321e-11 2.475344e-12
 [279,] 9.075289e-12 1.212374e-11 2.454811e-12
 [280,] 1.293016e-11 1.236747e-11 2.694921e-12
 [281,] 5.186840e-11 1.020438e-11 5.867092e-12
 [282,] 1.235064e-11 1.215572e-11 2.934380e-12
 [283,] 1.185259e-11 1.215008e-11 2.876503e-12
 [284,] 1.483528e-11 9.161159e-12 3.154477e-12
 [285,] 1.536836e-11 9.201085e-12 3.263643e-12
 [286,] 1.518049e-11 9.229372e-12 3.262964e-12
 [287,] 1.432707e-11 9.027335e-12 2.953201e-12
 [288,] 9.402790e-12 1.208205e-11 2.548796e-12
 [289,] 7.307703e-11 1.018037e-11 7.081427e-12
 [290,] 1.112557e-11 1.021153e-11 2.586196e-12
 [291,] 1.190648e-11 1.230121e-11 2.706794e-12
 [292,] 1.105457e-11 9.974188e-12 2.526270e-12
 [293,] 4.720202e-11 9.791704e-12 4.900078e-12
 [294,] 5.674283e-11 9.804885e-12 5.369367e-12
 [295,] 1.179662e-11 9.015893e-12 2.609986e-12
 [296,] 4.931152e-11 9.800649e-12 5.028989e-12
 [297,] 4.657506e-11 9.770949e-12 4.790841e-12
 [298,] 1.131521e-11 1.195509e-11 2.824013e-12
 [299,] 1.243469e-11 1.200980e-11 3.021447e-12
 [300,] 1.140228e-11 1.195924e-11 2.847282e-12
 [301,] 1.158260e-11 1.201223e-11 2.888677e-12
 [302,] 4.341057e-11 9.773920e-12 4.372134e-12
 [303,] 1.149139e-11 1.200980e-11 2.868643e-12
 [304,] 4.462278e-11 9.821863e-12 4.400418e-12
 [305,] 1.294780e-11 9.033855e-12 2.670382e-12
 [306,] 2.132879e-11 1.773893e-11 5.487761e-12
 [307,] 4.236527e-11 9.883050e-12 4.450650e-12
 [308,] 9.678400e-12 9.283623e-12 2.212503e-12
 [309,] 1.388807e-11 9.020907e-12 2.750478e-12
 [310,] 1.249314e-11 1.215339e-11 2.884971e-12
 [311,] 1.227480e-11 1.216859e-11 2.842936e-12
 [312,] 1.227480e-11 1.224325e-11 2.799328e-12
 [313,] 1.303127e-11 1.220052e-11 3.105131e-12
 [314,] 9.045834e-12 1.217656e-11 2.414102e-12
 [315,] 2.305344e-11 3.232631e-11 1.353688e-11
 [316,] 2.016673e-11 1.249251e-10 4.956832e-12
 [317,] 3.909533e-11 5.167887e-11 3.320164e-12
 [318,] 2.334286e-11 4.964794e-11 2.506874e-12
 [319,] 2.640577e-11 1.197108e-10 2.666765e-11
 [320,] 5.370041e-11 4.332716e-11 1.875268e-11
 [321,] 2.571691e-11 1.154755e-10 2.252578e-11
 [322,] 3.916593e-11 1.415569e-10 2.734538e-12
 [323,] 4.030170e-11 4.256348e-11 1.170063e-11
 [324,] 2.538748e-11 1.248718e-10 2.385101e-11
 [325,] 3.772777e-11 4.288271e-11 1.085823e-11
 [326,] 1.032536e-11 2.045166e-11 3.104634e-12
 [327,] 2.512922e-11 1.250500e-10 2.360158e-11
 [328,] 4.363143e-11 4.250231e-11 1.375712e-11
 [329,] 4.763824e-11 4.424922e-11 1.626835e-11
 [330,] 2.497248e-11 1.086889e-10 2.127441e-11
 [331,] 4.240905e-11 5.492722e-11 3.851222e-12
 [332,] 6.124381e-11 5.254770e-11 3.592402e-12
 [333,] 4.139656e-11 4.380406e-11 1.215714e-11
 [334,] 3.446144e-11 1.968063e-11 1.362676e-11
 [335,] 2.522641e-11 1.008564e-10 2.126116e-11
 [336,] 5.055569e-11 6.184102e-11 2.597408e-12
 [337,] 4.181887e-11 4.673117e-11 3.901881e-12
 [338,] 2.913774e-11 1.953023e-11 1.167686e-11
 [339,] 2.798398e-11 1.953479e-11 1.167145e-11
 [340,] 2.798398e-11 1.952639e-11 1.147453e-11
 [341,] 3.474106e-11 4.961854e-11 4.127141e-12
 [342,] 3.474106e-11 4.856105e-11 4.093811e-12
 [343,] 3.474106e-11 4.856105e-11 4.093811e-12
 [344,] 2.500364e-11 8.352109e-11 1.778796e-11
 [345,] 2.508738e-11 8.236454e-11 1.817515e-11
 [346,] 6.289185e-11 4.934311e-11 2.811696e-12
 [347,] 4.365829e-11 4.889885e-11 3.948477e-12
 [348,] 4.365829e-11 4.889885e-11 3.948477e-12
 [349,] 3.895160e-11 4.308787e-11 1.218031e-11
 [350,] 8.316046e-11 1.438962e-11 6.024257e-12
 [351,] 4.365829e-11 5.343658e-11 4.077393e-12
 [352,] 4.580227e-11 5.264260e-11 4.022602e-12
 [353,] 5.283736e-11 3.892912e-11 2.317422e-12
 [354,] 3.459100e-11 1.956547e-11 1.340767e-11
 [355,] 2.148792e-11 1.021786e-10 3.371017e-12
 [356,] 5.236455e-11 6.315417e-11 2.595858e-12
 [357,] 5.219990e-11 4.969446e-11 2.690403e-12
 [358,] 3.301702e-11 5.220497e-11 2.462022e-12
 [359,] 3.780598e-11 4.351179e-11 1.183783e-11
 [360,] 2.497387e-11 8.069769e-11 1.700312e-11
 [361,] 3.131478e-11 6.283218e-11 2.408412e-12
 [362,] 2.496009e-11 7.907439e-11 1.653597e-11
 [363,] 3.131478e-11 6.283218e-11 2.408412e-12
 [364,] 2.473532e-11 7.197359e-11 1.425251e-11
 [365,] 3.594109e-11 4.861601e-11 2.507595e-12
 [366,] 3.368997e-11 4.896045e-11 2.477998e-12
 [367,] 1.013371e-11 1.981228e-11 3.032553e-12
 [368,] 2.473638e-11 8.236454e-11 1.723497e-11
 [369,] 3.267410e-11 3.957499e-11 2.259142e-12
 [370,] 3.556145e-11 5.764384e-11 2.466037e-12
 [371,] 3.972870e-11 4.353535e-11 2.608092e-12
 [372,] 2.475038e-11 7.252984e-11 1.419083e-11
 [373,] 3.338882e-11 5.299943e-11 2.462583e-12
 [374,] 8.239107e-11 1.374451e-11 5.137277e-12
 [375,] 5.640395e-11 1.957843e-11 2.248785e-11
 [376,] 4.891300e-11 5.157609e-11 2.641291e-12
 [377,] 2.494746e-11 6.925869e-11 1.447817e-11
 [378,] 2.505979e-11 6.925869e-11 1.400757e-11
 [379,] 4.588665e-11 1.910117e-11 8.765957e-12
 [380,] 4.913744e-11 3.720148e-11 1.319260e-11
 [381,] 2.494788e-11 3.402997e-11 8.474846e-12
 [382,] 6.301409e-11 4.918038e-11 2.830214e-12
 [383,] 9.865965e-11 1.206648e-11 6.700369e-12
 [384,] 5.401537e-11 2.765656e-11 1.296581e-11
 [385,] 5.788211e-11 3.899109e-11 2.928142e-12
 [386,] 6.431816e-11 3.847389e-11 1.684645e-11
 [387,] 5.783738e-11 3.464046e-11 3.020073e-12
 [388,] 4.800661e-11 3.163058e-11 9.924002e-12
 [389,] 2.495462e-11 2.872051e-11 7.318287e-12
 [390,] 2.499640e-11 2.902393e-11 7.233143e-12
 [391,] 2.523045e-11 2.830438e-11 6.786121e-12
 [392,] 2.508418e-11 2.830438e-11 6.941809e-12
 [393,] 2.563309e-11 5.425447e-11 1.045614e-11
 [394,] 2.524363e-11 5.460141e-11 1.125080e-11
 [395,] 2.507434e-11 5.627372e-11 1.183496e-11
 [396,] 6.116141e-11 4.267634e-11 5.493499e-12
 [397,] 7.728137e-11 6.621072e-11 2.521892e-12
 [398,] 2.510956e-11 2.864413e-11 6.973894e-12
 [399,] 2.471908e-11 2.766857e-11 7.015940e-12
 [400,] 2.506221e-11 2.806948e-11 7.096771e-12
 [401,] 2.524777e-11 2.738802e-11 6.688241e-12
 [402,] 2.515222e-11 2.533324e-11 6.305648e-12
 [403,] 4.449847e-11 4.797317e-11 2.522557e-12
 [404,] 6.919919e-11 1.983438e-11 2.950040e-11
 [405,] 2.550821e-11 4.492118e-11 9.264428e-12
 [406,] 3.930904e-11 5.790740e-11 7.124477e-12
 [407,] 2.471408e-11 2.619090e-11 6.965035e-12
 [408,] 2.503202e-11 2.463971e-11 6.301773e-12
 [409,] 2.525556e-11 2.632126e-11 6.112034e-12
 [410,] 2.502510e-11 2.498223e-11 6.380520e-12
 [411,] 2.499736e-11 2.505461e-11 6.319282e-12
 [412,] 8.758543e-11 1.114512e-11 4.151226e-12
 [413,] 2.648489e-11 3.257219e-11 7.505939e-12
 [414,] 2.499736e-11 2.393881e-11 6.099622e-12
 [415,] 3.373738e-11 2.191066e-11 1.285686e-11
 [416,] 2.498866e-11 2.330724e-11 5.983417e-12
 [417,] 8.628712e-11 3.522992e-11 2.356128e-11
 [418,] 5.350479e-11 3.317986e-11 2.725464e-12
 [419,] 2.502625e-11 2.336072e-11 5.961414e-12
 [420,] 2.557174e-11 4.003082e-11 8.269269e-12
 [421,] 3.722645e-11 4.517118e-11 2.915312e-12
 [422,] 1.477385e-11 2.049479e-11 7.035944e-12
 [423,] 2.509992e-11 4.186452e-11 9.169056e-12
 [424,] 6.701031e-11 2.827029e-11 5.561553e-12
 [425,] 2.517602e-11 3.985326e-11 8.701629e-12
 [426,] 1.473517e-10 1.528041e-11 9.678934e-12
 [427,] 2.557333e-11 4.049974e-11 8.360068e-12
 [428,] 2.448015e-11 2.756057e-11 2.521922e-12
 [429,] 2.574331e-11 3.944655e-11 8.050022e-12
 [430,] 2.574331e-11 3.924728e-11 8.020932e-12
 [431,] 2.574331e-11 3.924728e-11 8.020932e-12
 [432,] 2.621607e-11 3.944655e-11 7.763620e-12
 [433,] 2.586210e-11 3.997617e-11 8.055504e-12
 [434,] 2.579025e-11 3.912374e-11 7.980533e-12
 [435,] 7.146971e-11 2.741334e-11 5.568942e-12
 [436,] 6.078237e-11 3.697736e-11 2.620226e-12
 [437,] 2.526764e-11 3.729237e-11 8.150764e-12
 [438,] 1.463686e-10 5.453306e-11 3.309320e-12
 [439,] 2.626174e-11 3.829820e-11 7.653465e-12
 [440,] 1.197420e-10 6.289842e-11 3.037016e-12
 [441,] 1.463686e-10 5.287407e-11 3.337446e-12
 [442,] 2.523931e-11 3.867267e-11 8.409178e-12
 [443,] 2.539108e-11 3.729237e-11 8.021003e-12
 [444,] 2.539108e-11 3.729237e-11 8.021003e-12
 [445,] 2.544136e-11 3.729237e-11 7.974447e-12
 [446,] 2.540753e-11 3.710824e-11 7.976458e-12
 [447,] 1.469944e-11 2.034327e-11 6.880626e-12
 [448,] 1.409677e-11 2.033316e-11 6.585298e-12
 [449,] 5.646213e-11 3.607886e-11 3.485438e-12
 [450,] 2.891294e-11 3.615390e-11 6.457265e-12
 [451,] 7.271506e-11 4.241381e-11 2.378488e-12
 [452,] 5.761400e-11 3.734697e-11 3.453893e-12
 [453,] 6.718469e-11 2.655394e-11 5.551168e-12
 [454,] 2.623662e-11 3.829820e-11 7.604893e-12
 [455,] 6.267673e-11 2.726396e-11 5.531609e-12
 [456,] 2.601507e-11 3.789521e-11 7.665268e-12
 [457,] 2.791083e-11 3.510122e-11 6.830471e-12
 [458,] 6.224273e-11 2.720537e-11 5.531756e-12
 [459,] 2.654663e-11 3.954653e-11 7.627635e-12
 [460,] 2.635574e-11 3.890393e-11 7.629638e-12
 [461,] 1.921697e-11 4.576733e-11 6.675810e-12
 [462,] 2.644955e-11 3.954653e-11 7.671896e-12
 [463,] 2.678485e-11 4.018211e-11 7.608598e-12
 [464,] 1.093739e-10 2.672452e-11 5.628688e-12
 [465,] 1.257385e-10 6.122566e-11 3.091754e-12
 [466,] 9.561911e-11 4.133934e-11 1.756441e-11
 [467,] 2.952467e-11 4.293779e-11 7.130758e-12
 [468,] 2.904433e-11 4.439038e-11 7.350190e-12
 [469,] 3.002110e-11 4.268567e-11 7.003366e-12
 [470,] 2.857216e-11 4.268567e-11 7.328943e-12
 [471,] 4.479320e-11 4.498686e-11 3.069864e-12
 [472,] 2.676294e-11 4.342280e-11 8.092748e-12
 [473,] 8.374967e-11 2.428275e-11 5.608511e-12
 [474,] 2.623662e-11 4.152923e-11 8.046526e-12
 [475,] 7.638721e-11 2.415716e-11 5.574146e-12
 [476,] 6.340944e-11 4.325171e-11 4.137786e-12
 [477,] 2.783934e-11 4.083847e-11 7.322713e-12
 [478,] 2.779093e-11 3.912893e-11 7.135004e-12
 [479,] 2.792856e-11 3.932840e-11 7.119869e-12
 [480,] 2.632616e-11 3.871278e-11 7.617850e-12
 [481,] 2.792856e-11 3.975450e-11 7.169886e-12
 [482,] 5.203679e-11 3.828960e-11 3.330915e-12
 [483,] 5.508036e-11 1.511844e-11 7.976563e-12
 [484,] 5.627508e-10 2.000591e-11 2.124823e-10
 [485,] 2.797829e-11 4.041822e-11 7.233386e-12
 [486,] 7.675951e-11 1.380386e-11 3.561483e-12
 [487,] 5.307378e-11 3.807202e-11 3.358184e-12
 [488,] 1.185627e-10 3.956647e-11 2.209851e-11
 [489,] 2.883986e-11 3.911089e-11 6.878271e-12
 [490,] 4.804946e-11 4.398187e-11 3.135452e-12
 [491,] 2.883986e-11 3.953579e-11 6.925415e-12
 [492,] 2.826752e-11 3.986940e-11 7.100822e-12
 [493,] 2.826752e-11 4.061681e-11 7.186427e-12
 [494,] 2.647346e-10 3.065328e-11 5.419994e-12
 [495,] 2.831560e-11 4.085245e-11 7.200601e-12
 [496,] 8.629360e-10 1.988803e-11 3.164434e-10
 [497,] 2.764860e-11 4.268554e-11 7.659807e-12
 [498,] 2.939237e-11 3.990632e-11 7.085954e-12
 [499,] 2.617777e-11 4.451751e-11 8.483412e-12
 [500,] 2.618082e-11 5.447689e-11 8.334557e-12
 [501,] 4.804946e-11 4.582610e-11 3.106320e-12
 [502,] 2.617777e-11 4.268554e-11 8.248136e-12
 [503,] 2.765699e-11 4.245929e-11 7.580360e-12
 [504,] 4.048802e-11 3.630382e-11 3.103607e-12
 [505,] 5.376598e-11 3.607812e-11 3.409018e-12
 [506,] 5.376598e-11 3.512689e-11 3.437122e-12
 [507,] 6.518914e-11 1.421523e-11 1.182851e-11
 [508,] 5.064399e-11 1.450360e-11 5.193220e-12
 [509,] 3.396613e-11 3.953579e-11 6.687709e-12
 [510,] 1.100404e-10 2.096533e-11 3.652469e-12
 [511,] 1.790921e-11 4.736183e-11 5.708303e-12
 [512,] 9.316639e-10 1.991473e-11 3.179734e-10
 [513,] 4.981143e-11 1.449444e-11 5.030511e-12
 [514,] 4.981143e-11 1.449274e-11 5.022038e-12
 [515,] 1.008142e-09 1.854768e-11 8.049857e-12
 [516,] 4.527045e-11 4.322651e-11 3.093042e-12
 [517,] 5.045022e-11 4.176363e-11 3.222490e-12
 [518,] 4.527045e-11 3.697646e-11 3.213957e-12
 [519,] 4.981143e-11 1.449444e-11 5.030511e-12
 [520,] 5.080468e-11 1.451110e-11 5.098692e-12
 [521,] 1.789141e-11 4.751768e-11 5.712428e-12
 [522,] 4.794080e-11 1.449837e-11 5.002046e-12
 [523,] 4.462409e-11 1.454085e-11 5.009104e-12
 [524,] 3.556869e-11 4.085245e-11 6.656790e-12
 [525,] 3.530470e-11 4.268554e-11 6.866292e-12
 [526,] 3.242971e-10 3.665340e-11 5.379591e-12
 [527,] 1.381655e-10 2.390031e-11 2.960590e-12
 [528,] 5.154836e-11 4.398187e-11 3.202592e-12
 [529,] 8.537413e-10 1.995909e-11 2.908106e-10
 [530,] 5.271103e-11 4.476641e-11 3.210630e-12
 [531,] 3.148438e-11 4.439951e-11 7.658718e-12
 [532,] 4.913163e-11 4.955133e-11 3.073806e-12
 [533,] 5.013934e-11 3.969902e-11 3.258670e-12
 [534,] 4.749084e-11 3.948984e-11 3.207515e-12
 [535,] 4.913163e-11 3.925933e-11 3.247165e-12
 [536,] 5.271103e-11 3.638037e-11 3.395295e-12
 [537,] 4.814993e-11 3.882683e-11 3.235776e-12
 [538,] 3.197389e-11 4.518415e-11 7.644091e-12
 [539,] 4.814993e-11 3.925933e-11 3.226385e-12
 [540,] 3.249235e-11 4.704557e-11 7.742351e-12
 [541,] 3.249235e-11 4.704557e-11 7.742351e-12
 [542,] 3.758723e-11 4.529194e-11 2.910053e-12
 [543,] 9.275259e-11 3.434115e-11 2.439704e-11
 [544,] 3.758723e-11 4.639513e-11 2.897420e-12
 [545,] 3.758723e-11 4.896771e-11 2.870494e-12
 [546,] 3.287029e-11 4.739194e-11 2.785700e-12
 [547,] 3.345981e-11 4.739194e-11 2.796979e-12
 [548,] 5.394088e-11 5.320969e-11 4.379678e-11
 [549,] 3.692938e-11 4.741316e-11 2.863036e-12
 [550,] 3.430960e-11 4.655887e-11 2.821127e-12
 [551,] 3.430960e-11 4.711708e-11 2.815805e-12
 [552,] 3.372877e-11 5.110889e-11 2.780575e-12
 [553,] 6.469780e-10 2.026808e-11 2.007332e-10
 [554,] 3.310549e-11 5.007987e-11 2.768025e-12
 [555,] 3.297992e-11 5.039693e-11 2.763331e-12
 [556,] 3.311499e-11 5.081623e-11 8.012591e-12
 [557,] 8.034135e-11 3.516736e-11 2.250540e-11
 [558,] 3.684071e-11 5.100550e-11 2.837842e-12
 [559,] 3.310852e-11 5.067999e-11 2.772579e-12
 [560,] 3.490436e-11 4.003136e-11 2.910042e-12
 [561,] 5.810027e-10 2.011594e-11 1.917917e-10
 [562,] 3.510402e-11 4.083333e-11 2.914425e-12
 [563,] 3.566004e-11 5.048851e-11 2.820801e-12
 [564,] 3.628712e-11 4.037926e-11 2.947262e-12
 [565,] 3.566004e-11 3.993240e-11 2.939785e-12
 [566,] 5.382198e-11 1.555412e-11 4.815282e-12
 [567,] 1.303755e-10 3.649368e-11 3.833534e-12
 [568,] 3.694375e-11 5.020142e-11 7.234076e-12
 [569,] 5.293996e-10 2.048739e-11 1.615583e-10
 [570,] 2.962990e-11 5.238598e-11 2.699145e-12
 [571,] 2.913252e-11 5.305023e-11 2.686858e-12
 [572,] 1.037404e-10 3.448690e-11 2.693008e-11
 [573,] 3.114209e-11 5.441398e-11 2.713111e-12
 [574,] 3.620035e-11 3.993240e-11 2.951990e-12
 [575,] 3.620035e-11 4.176363e-11 2.925746e-12
 [576,] 3.255271e-11 4.201226e-11 2.843235e-12
 [577,] 3.620035e-11 4.201226e-11 2.922390e-12
 [578,] 1.831532e-11 4.893759e-11 5.707657e-12
 [579,] 6.445317e-10 2.057614e-11 1.947654e-10
 [580,] 3.600470e-11 5.519282e-11 2.799795e-12
 [581,] 3.538400e-11 5.552271e-11 2.786847e-12
 [582,] 3.413940e-11 5.843447e-11 2.749966e-12
 [583,] 3.210714e-11 4.566722e-11 2.805113e-12
 [584,] 6.445317e-10 2.360131e-11 1.045161e-10
 [585,] 3.332770e-11 5.577266e-11 8.493696e-12
 [586,] 3.100736e-11 4.541232e-11 2.784934e-12
 [587,] 3.621144e-11 5.843585e-11 2.781428e-12
 [588,] 3.780328e-11 5.936870e-11 7.871294e-12
 [589,] 4.163364e-11 5.588864e-11 2.887216e-12
 [590,] 3.498730e-11 4.514283e-11 2.869667e-12
 [591,] 4.475714e-11 1.483063e-11 4.951665e-12
 [592,] 3.417692e-11 7.859621e-11 3.440059e-12
 [593,] 4.055702e-11 4.539352e-11 2.979979e-12
 [594,] 4.302937e-11 5.552271e-11 2.912966e-12
 [595,] 3.340368e-11 5.586710e-11 8.516211e-12
 [596,] 4.106586e-11 4.676624e-11 2.967670e-12
 [597,] 3.208421e-11 5.476019e-11 8.676943e-12
 [598,] 4.199018e-11 5.659623e-11 2.887234e-12
 [599,] 3.722545e-11 4.817811e-11 2.879939e-12
 [600,] 4.730116e-11 4.687903e-11 3.095595e-12
 [601,] 3.600976e-11 6.286680e-11 2.763113e-12
 [602,] 4.290053e-11 4.799620e-11 2.999247e-12
 [603,] 4.662059e-11 2.102127e-11 1.400277e-11
 [604,] 3.401383e-11 5.065549e-11 2.808493e-12
 [605,] 4.451649e-11 1.483582e-11 4.867272e-12
 [606,] 7.369780e-11 2.768463e-11 2.550461e-12
 [607,] 3.354758e-11 6.253488e-11 9.130824e-12
 [608,] 3.293858e-11 6.253488e-11 9.280366e-12
 [609,] 4.363056e-11 6.182795e-11 2.884122e-12
 [610,] 4.363056e-11 4.991787e-11 2.990183e-12
 [611,] 4.527280e-11 5.113543e-11 3.005624e-12
 [612,] 3.791421e-11 6.603298e-11 2.774721e-12
 [613,] 4.444165e-11 5.052166e-11 2.997861e-12
 [614,] 3.469487e-11 6.304003e-11 8.926400e-12
 [615,] 1.999484e-10 5.316676e-11 3.970182e-12
 [616,] 4.046427e-11 4.991787e-11 2.932920e-12
 [617,] 4.202556e-11 6.603037e-11 2.833635e-12
 [618,] 4.202556e-11 5.338065e-11 2.926579e-12
 [619,] 3.836623e-11 6.694884e-11 2.776578e-12
 [620,] 3.904891e-11 5.372570e-11 2.872491e-12
 [621,] 3.861040e-11 5.869283e-11 2.827960e-12
 [622,] 3.319483e-11 6.602514e-11 9.532271e-12
 [623,] 4.153658e-11 7.165235e-11 2.806595e-12
 [624,] 4.153658e-11 7.212303e-11 2.804331e-12
 [625,] 4.153658e-11 7.728986e-11 2.781467e-12
 [626,] 3.425292e-11 6.774062e-11 9.481973e-12
 [627,] 3.846310e-11 5.533714e-11 2.859695e-12
 [628,] 2.385515e-11 6.127501e-11 7.323014e-12
 [629,] 4.476433e-11 5.620179e-11 2.958062e-12
 [630,] 5.190934e-11 8.033159e-11 7.921444e-12
 [631,] 4.714031e-11 1.273528e-11 2.667631e-12
 [632,] 1.969003e-09 1.996098e-11 8.453672e-10
 [633,] 2.058510e-09 2.001939e-11 8.722898e-10
 [634,] 1.883514e-09 1.996963e-11 8.008925e-10
 [635,] 1.008945e-10 2.891325e-11 2.523112e-11
 [636,] 3.658985e-11 2.210203e-11 8.585156e-12
 [637,] 9.685978e-11 2.884001e-11 2.383757e-11
 [638,] 1.875189e-09 1.990260e-11 7.237015e-10
 [639,] 3.171640e-11 1.559756e-11 5.114741e-12
 [640,] 7.767298e-11 2.581448e-11 1.246077e-11
 [641,] 2.184457e-04 1.188448e-11 5.400045e-06
 [642,] 6.532108e-11 1.586878e-11 3.655392e-12
 [643,] 1.254527e-09 1.955644e-11 5.318254e-10
 [644,] 2.666205e-11 2.055165e-11 1.024014e-11
 [645,] 1.008427e-10 2.929828e-11 2.713220e-11
 [646,] 2.238543e-09 2.091532e-11 8.028576e-10
 [647,] 8.324240e-11 2.379654e-11 1.031340e-11
 [648,] 6.841162e-11 1.768661e-11 3.775189e-12
 [649,] 1.615236e-10 2.471564e-11 1.895085e-11
 [650,] 2.283743e-10 1.654162e-11 1.209756e-11
 [651,] 4.382031e-09 2.007252e-11 2.316111e-08
 [652,] 6.895988e-11 3.033804e-11 1.751002e-11
 [653,] 3.821159e-11 1.796247e-11 6.865617e-12
 [654,] 5.352847e-02 1.070913e-11 1.391113e-01
 [655,] 5.175564e-11 2.865562e-11 1.615003e-11
 [656,] 1.816108e-09 2.104113e-11 1.092687e-08
 [657,] 9.048535e-10 2.087391e-11 5.261036e-09
 [658,] 2.040287e-03 1.323634e-11 1.242229e-02
 [659,] 2.190263e-03 1.307896e-11 1.019869e-02
 [660,] 2.388318e-03 1.352977e-11 1.421943e-02
 [661,] 2.190263e-03 1.312781e-11 1.239179e-02
 [662,] 1.077967e-10 1.369674e-11 3.403053e-12
 [663,] 5.602291e-03 1.280714e-11 2.947192e-02
 [664,] 6.090054e-03 1.267462e-11 3.153691e-02
 [665,] 2.393495e-03 1.293374e-11 1.432536e-02
 [666,] 2.331554e-03 1.298521e-11 1.409194e-02
 [667,] 3.049246e-03 1.280895e-11 1.677852e-02
 [668,] 5.273122e-11 1.152693e-11 1.844696e-11
 [669,] 1.829741e-03 1.266718e-11 1.004076e-02
 [670,] 1.985599e-03 1.287606e-11 1.145564e-02
 [671,] 3.000288e-03 1.281978e-11 1.711310e-02
 [672,] 4.835849e-11 1.182105e-11 1.607531e-11
 [673,] 3.049246e-03 1.292692e-11 1.783656e-02
 [674,] 3.049246e-03 1.292692e-11 1.783656e-02
 [675,] 2.769609e-03 1.303534e-11 1.660176e-02
 [676,] 2.354254e-03 1.303534e-11 1.410052e-02
 [677,] 2.637631e-03 1.317566e-11 1.653875e-02
 [678,] 1.420018e-03 1.314772e-11 8.695452e-03
 [679,] 1.965806e-03 1.298315e-11 1.162432e-02
 [680,] 2.145580e-03 1.298315e-11 1.269311e-02
 [681,] 1.309242e-03 1.303609e-11 7.817038e-03
 [682,] 1.801324e-03 1.309338e-11 1.091436e-02
 [683,] 2.927641e-11 1.488114e-11 4.512014e-12
 [684,] 1.168355e-03 1.281978e-11 6.634579e-03
 [685,] 9.230293e-04 1.298407e-11 5.435088e-03
 [686,] 8.333645e-04 1.292637e-11 4.840269e-03
 [687,] 6.575280e-04 1.282017e-11 3.721389e-03
 [688,] 8.516070e-04 1.300389e-11 4.856995e-03
 [689,] 7.071005e-04 1.281978e-11 4.003444e-03
 [690,] 8.516070e-04 1.292692e-11 4.947526e-03
 [691,] 8.501611e-04 1.276984e-11 4.762982e-03
 [692,] 1.527881e-03 1.256622e-11 8.173051e-03
 [693,] 1.527881e-03 1.256622e-11 8.173051e-03
 [694,] 1.504282e-03 1.276984e-11 8.453362e-03
 [695,] 1.378949e-03 1.281978e-11 7.837378e-03
 [696,] 1.408539e-03 1.251400e-11 7.434861e-03
 [697,] 1.378949e-03 1.276984e-11 7.745719e-03
 [698,] 1.378949e-03 1.276984e-11 7.745719e-03
 [699,] 1.274236e-03 1.271551e-11 7.062809e-03
 [700,] 1.000244e-03 1.261353e-11 5.402890e-03
 [701,] 1.408539e-03 1.251400e-11 7.434861e-03
 [702,] 1.071410e-03 1.256575e-11 5.721831e-03
 [703,] 1.094551e-03 1.246753e-11 5.704627e-03
 [704,] 1.094551e-03 1.241649e-11 5.631294e-03
 [705,] 1.287029e-03 1.251400e-11 6.791022e-03
 [706,] 1.274236e-03 1.266666e-11 6.980333e-03
 [707,] 1.936217e-09 2.995899e-11 1.680328e-08
 [708,] 1.023956e-04 1.345581e-11 7.497456e-04
 [709,] 5.162905e-06 1.270117e-11 2.292160e-05
 [710,] 1.155435e-04 1.277044e-11 6.377191e-04
 [711,] 9.818550e-05 1.277044e-11 5.410749e-04
 [712,] 1.399380e-04 1.278565e-11 8.806825e-04
 [713,] 1.060487e-04 1.284112e-11 6.736133e-04
 [714,] 9.674387e-10 3.071191e-11 8.373090e-09
 [715,] 7.145444e-11 1.340571e-11 3.396309e-12
 [716,] 9.708871e-05 1.311000e-11 6.531154e-04
 [717,] 9.818550e-05 1.305796e-11 6.533190e-04
 [718,] 8.348222e-05 1.278565e-11 5.221816e-04
 [719,] 1.046957e-04 1.316890e-11 7.137989e-04
 [720,] 8.348222e-05 1.284112e-11 5.287095e-04
 [721,] 8.348222e-05 1.317007e-11 5.675523e-04
 [722,] 8.348222e-05 1.284112e-11 5.287095e-04
 [723,] 8.348222e-05 1.284112e-11 5.287095e-04
 [724,] 8.348222e-05 1.284112e-11 5.287095e-04
 [725,] 8.936886e-05 1.322304e-11 6.148765e-04
 [726,] 7.732265e-05 1.299995e-11 5.065294e-04
 [727,] 7.785290e-11 1.291685e-11 3.363829e-12
 [728,] 8.348222e-05 1.299995e-11 5.474371e-04
 [729,] 2.935825e-11 1.473494e-11 4.464683e-12
 [730,] 9.708871e-05 1.321943e-11 6.806903e-04
 [731,] 9.091682e-05 1.294832e-11 5.902046e-04
 [732,] 1.204614e-11 1.118420e-11 3.182378e-12
 [733,] 1.046957e-04 1.328324e-11 7.309203e-04
 [734,] 1.060487e-04 1.299995e-11 6.975794e-04
 [735,] 6.472435e-05 1.328324e-11 4.487627e-04
 [736,] 9.818550e-05 1.299995e-11 6.452187e-04
 [737,] 6.096730e-05 1.299995e-11 3.980988e-04
 [738,] 9.091682e-05 1.294832e-11 5.902046e-04
 [739,] 1.704462e-04 1.294832e-11 1.115017e-03
 [740,] 1.858652e-04 1.294832e-11 1.217100e-03
 [741,] 8.888695e-04 1.294758e-11 5.911455e-03
 [742,] 8.888695e-04 1.305703e-11 6.058626e-03
 [743,] 1.251923e-03 1.294832e-11 8.351118e-03
 [744,] 9.615296e-04 1.299940e-11 6.474445e-03
 [745,] 9.615296e-04 1.294758e-11 6.398977e-03
 [746,] 6.171345e-04 1.268182e-11 3.846304e-03
 [747,] 1.048463e-03 1.268182e-11 6.561429e-03
 [748,] 1.739279e-03 1.273577e-11 1.106562e-02
 [749,] 1.237291e-03 1.268182e-11 7.752311e-03
 [750,] 6.917506e-04 1.268182e-11 4.315334e-03
 [751,] 4.612970e-04 1.268182e-11 2.867973e-03
 [752,] 8.983236e-04 1.201941e-11 4.729502e-03
 [753,] 5.430925e-04 1.233936e-11 3.106673e-03
 [754,] 1.111467e-11 1.289117e-11 3.039116e-12
 [755,] 1.368495e-09 2.400272e-11 8.381648e-09
 [756,] 1.064943e-03 1.219747e-11 5.892803e-03
 [757,] 1.237291e-03 1.224569e-11 6.940883e-03
 [758,] 1.143404e-03 1.219747e-11 6.329276e-03
 [759,] 1.064943e-03 1.210699e-11 5.749483e-03
 [760,] 1.723350e-11 2.941437e-11 5.593557e-12
 [761,] 8.983236e-04 1.180546e-11 4.446045e-03
 [762,] 9.634512e-04 1.176674e-11 4.714604e-03
 [763,] 7.365281e-11 1.092379e-11 3.600095e-11
 [764,] 3.289983e-11 1.894244e-11 1.714086e-11
 [765,] 5.825906e-04 1.208537e-11 2.972041e-03
 [766,] 4.919478e-10 2.096182e-11 2.275797e-09
 [767,] 3.606422e-04 1.182882e-11 1.707558e-03
 [768,] 4.203334e-04 1.187126e-11 2.016144e-03
 [769,] 2.822127e-04 1.162593e-11 1.256378e-03
 [770,] 2.756480e-04 1.178822e-11 1.288176e-03
 [771,] 3.281917e-04 1.170711e-11 1.498420e-03
 [772,] 3.860102e-04 1.162788e-11 1.721429e-03
 [773,] 4.542286e-04 1.155052e-11 1.978214e-03
 [774,] 2.357587e-04 1.142466e-11 9.204872e-04
 [775,] 4.203334e-04 1.168913e-11 1.787223e-03
 [776,] 4.044241e-04 1.178050e-11 1.574569e-03
 [777,] 2.011215e-10 1.922464e-11 7.908276e-10
 [778,] 5.563530e-04 1.207222e-11 2.357547e-03
 [779,] 5.178425e-04 1.186425e-11 2.067696e-03
 [780,] 8.119865e-04 1.178050e-11 3.164019e-03
 [781,] 3.579083e-11 9.747518e-12 2.987082e-12
 [782,] 2.943651e-11 1.473593e-11 4.506114e-12
 [783,] 2.940408e-11 1.469729e-11 4.488782e-12
 [784,] 5.597254e-11 1.183114e-11 3.398650e-12
 [785,] 2.535674e-11 4.408758e-11 8.019881e-12
 [786,] 5.248178e-11 1.178366e-11 3.402989e-12
 [787,] 1.034185e-06 1.739297e-11 4.426511e-06
 [788,] 5.314519e-11 1.178366e-11 3.402921e-12
 [789,] 2.204458e-03 1.328813e-11 1.185055e-02
 [790,] 2.942996e-11 1.486281e-11 4.531077e-12
 [791,] 2.258021e-03 1.334701e-11 1.229521e-02
 [792,] 2.940887e-11 1.495335e-11 4.551070e-12
 [793,] 2.928396e-11 1.495335e-11 4.523845e-12
 [794,] 1.423586e-04 9.691309e-12 2.282443e-04
 [795,] 2.942448e-11 1.496953e-11 4.558611e-12
 [796,] 2.941922e-11 1.502242e-11 4.572175e-12
 [797,] 7.384015e-04 1.082103e-11 1.867536e-03
 [798,] 2.939102e-11 1.508046e-11 4.578605e-12
 [799,] 2.938696e-11 1.517263e-11 4.601913e-12
 [800,] 5.808992e-11 1.147211e-11 3.378089e-12
 [801,] 5.889566e-11 1.135364e-11 3.386496e-12
 [802,] 2.914512e-11 1.505562e-11 4.522183e-12
 [803,] 2.914776e-11 1.512419e-11 4.536896e-12
 [804,] 2.915092e-11 1.514164e-11 4.539408e-12
 [805,] 1.124703e-03 1.095893e-11 3.009859e-03
 [806,] 6.206976e-07 1.248246e-11 1.148074e-06
 [807,] 6.235462e-11 1.147211e-11 3.385249e-12
 [808,] 1.028086e-03 1.093235e-11 2.722344e-03
 [809,] 2.936475e-11 1.529051e-11 4.619024e-12
 [810,] 6.280743e-11 1.135364e-11 3.394477e-12
 [811,] 6.258036e-11 1.135364e-11 3.394091e-12
 [812,] 6.280743e-11 1.135364e-11 3.394477e-12
 [813,] 6.280743e-11 1.135364e-11 3.394477e-12
 [814,] 6.280743e-11 1.135364e-11 3.394477e-12
 [815,] 2.936292e-11 1.523854e-11 4.603666e-12
 [816,] 5.630947e-11 6.196824e-11 2.864358e-11
 [817,] 2.936292e-11 1.532502e-11 4.626035e-12
 [818,] 4.380073e-11 9.560551e-12 3.165444e-12
 [819,] 1.493120e-03 1.115212e-11 4.204325e-03
 [820,] 4.380073e-11 9.560551e-12 3.165444e-12
 [821,] 2.946912e-11 1.534505e-11 4.653174e-12
 [822,] 2.917372e-11 1.532806e-11 4.573685e-12
 [823,] 2.935914e-11 1.539895e-11 4.638962e-12
 [824,] 1.028086e-03 1.011176e-11 1.917983e-03
 [825,] 4.238889e-11 9.580351e-12 3.128356e-12
 [826,] 6.280743e-11 1.135364e-11 3.394477e-12
 [827,] 2.915770e-11 1.528623e-11 4.570423e-12
 [828,] 6.280743e-11 1.135364e-11 3.394477e-12
 [829,] 5.968552e-11 1.135364e-11 3.389810e-12
 [830,] 5.995653e-11 1.149289e-11 3.381326e-12
 [831,] 6.303583e-11 1.137265e-11 3.393234e-12
 [832,] 7.752992e-11 1.137265e-11 3.418503e-12
 [833,] 2.916505e-11 1.542728e-11 4.599696e-12
 [834,] 2.916505e-11 1.532112e-11 4.575359e-12
 [835,] 2.937132e-11 1.540938e-11 4.654896e-12
 [836,] 1.570230e-03 1.024063e-11 3.105624e-03
 [837,] 5.728824e-11 1.157435e-11 3.393164e-12
 [838,] 2.917865e-11 1.533803e-11 4.574236e-12
 [839,] 2.935776e-11 1.539168e-11 4.633406e-12
 [840,] 5.728824e-11 1.140816e-11 3.383006e-12
 [841,] 2.918829e-11 1.537243e-11 4.578839e-12
 [842,] 2.918829e-11 1.546550e-11 4.599690e-12
 [843,] 7.125328e-07 1.086511e-11 9.512076e-07
 [844,] 2.919398e-11 1.552013e-11 4.610885e-12
 [845,] 5.690158e-11 1.142799e-11 3.381580e-12
 [846,] 2.935744e-11 1.550180e-11 4.655153e-12
 [847,] 2.919398e-11 1.542870e-11 4.590551e-12
 [848,] 5.615860e-11 1.149289e-11 3.378389e-12
 [849,] 2.920556e-11 1.546395e-11 4.595012e-12
 [850,] 2.921142e-11 1.557819e-11 4.618506e-12
 [851,] 2.925271e-11 1.546395e-11 4.583712e-12
 [852,] 2.198325e-03 1.024063e-11 4.331170e-03
 [853,] 2.918336e-11 1.540964e-11 4.589603e-12
 [854,] 5.597120e-11 1.175708e-11 3.389827e-12
 [855,] 1.138580e-03 1.018735e-11 2.206479e-03
 [856,] 2.943294e-11 1.557819e-11 4.676180e-12
 [857,] 4.208757e-11 9.656500e-12 3.120030e-12
 [858,] 5.261270e-11 1.188017e-11 3.393869e-12
 [859,] 5.847539e-11 1.188017e-11 3.390148e-12
 [860,] 4.304248e-11 9.594109e-12 3.198262e-12
 [861,] 5.846752e-11 1.193167e-11 3.391769e-12
 [862,] 5.244665e-11 1.195792e-11 3.396361e-12
 [863,] 6.279103e-11 9.686922e-12 3.295414e-12
 [864,] 3.350364e-11 1.693734e-11 5.375514e-12
 [865,] 5.196897e-11 1.206623e-11 3.401211e-12
 [866,] 4.661151e-11 1.101645e-11 3.503160e-12
 [867,] 5.818873e-07 1.096593e-11 8.217647e-07
 [868,] 4.793258e-11 1.220929e-11 3.418500e-12
 [869,] 4.891770e-11 1.220929e-11 3.415571e-12
 [870,] 5.444522e-07 1.105426e-11 7.867414e-07
 [871,] 5.444522e-07 1.108950e-11 8.021701e-07
 [872,] 2.938725e-11 1.708850e-11 4.997374e-12
 [873,] 9.114481e-04 1.081034e-11 1.152642e-03
 [874,] 2.876720e-11 1.618571e-11 4.780779e-12
 [875,] 7.713884e-06 1.345235e-11 2.359151e-05
 [876,] 2.966101e-11 1.634504e-11 4.682614e-12
 [877,] 7.357336e-05 1.038666e-11 8.179014e-05
 [878,] 9.591330e-09 1.324094e-11 2.248383e-08
 [879,] 6.260599e-05 1.029004e-11 6.667654e-05
 [880,] 2.920644e-11 1.642675e-11 4.906788e-12
 [881,] 2.880847e-11 1.646813e-11 4.975920e-12
 [882,] 6.295028e-10 1.076046e-11 2.306467e-10
 [883,] 6.260599e-05 1.031241e-11 6.741059e-05
 [884,] 7.357336e-05 1.032719e-11 8.299147e-05
 [885,] 1.224267e-04 1.029004e-11 1.301463e-04
 [886,] 2.932479e-11 1.646813e-11 4.848696e-12
 [887,] 2.920620e-11 1.618571e-11 4.841798e-12
 [888,] 7.357336e-05 1.025040e-11 7.900311e-05
 [889,] 6.260599e-05 1.031922e-11 6.979882e-05
 [890,] 1.025551e-10 5.564138e-11 5.338073e-11
 [891,] 4.580234e-11 1.343076e-11 5.169632e-12
 [892,] 9.145329e-05 1.027218e-11 9.882203e-05
 [893,] 4.642073e-11 1.348202e-11 5.224428e-12
 [894,] 1.146803e-04 9.726813e-12 8.144203e-05
 [895,] 6.033606e-09 1.184232e-11 1.049790e-08
 [896,] 5.515131e-11 1.411140e-11 5.964284e-12
 [897,] 1.340177e-10 1.888702e-11 4.724051e-12
 [898,] 9.948987e-12 2.672503e-11 2.711705e-12
 [899,] 8.122983e-11 1.508225e-11 5.468289e-12
 [900,] 1.460721e-10 1.497552e-11 7.107015e-12
 [901,] 1.394300e-10 1.497552e-11 6.971280e-12
 [902,] 8.017784e-11 1.521768e-11 5.367606e-12
 [903,] 8.970307e-11 1.516272e-11 5.640032e-12
 [904,] 1.436566e-10 1.491217e-11 7.023178e-12
 [905,] 1.423767e-10 1.506195e-11 6.912745e-12
 [906,] 1.394300e-10 1.496196e-11 6.891570e-12
 [907,] 1.000087e-11 2.113732e-11 2.503226e-12
 [908,] 1.366730e-10 1.496196e-11 6.884846e-12
 [909,] 7.692582e-11 1.533365e-11 5.225573e-12
 [910,] 8.105659e-11 1.545116e-11 5.275746e-12
 [911,] 8.101319e-11 1.566825e-11 5.203284e-12
 [912,] 8.595773e-11 1.539186e-11 5.424802e-12
 [913,] 1.445437e-10 1.496196e-11 7.046451e-12
 [914,] 8.125276e-11 1.533058e-11 5.365610e-12
 [915,] 1.774355e-10 1.325506e-11 8.178687e-12
 [916,] 3.315876e-10 1.300711e-11 2.412389e-11
 [917,] 1.311080e-10 4.501741e-11 5.331994e-11
 [918,] 3.315876e-10 1.296621e-11 2.377478e-11
 [919,] 1.717060e-10 1.337996e-11 7.510458e-12
 [920,] 3.244572e-10 1.361502e-11 2.070040e-11
 [921,] 3.183915e-10 1.341525e-11 2.095206e-11
 [922,] 1.369184e-10 1.328579e-11 4.987155e-12
 [923,] 2.728294e-10 1.337996e-11 1.574971e-11
 [924,] 1.618750e-10 1.373238e-11 6.236528e-12
 [925,] 1.517941e-10 1.381043e-11 5.486347e-12
 [926,] 3.144664e-10 1.261983e-11 3.287743e-11
 [927,] 4.418651e-08 1.295925e-11 7.615610e-08
 [928,] 4.666319e-08 1.295925e-11 8.028065e-08
 [929,] 9.554503e-12 2.293274e-11 3.997703e-12
 [930,] 4.432212e-08 1.264984e-11 7.057237e-08
 [931,] 1.457185e-10 1.349731e-11 5.588547e-12
 [932,] 3.257903e-10 1.314614e-11 2.248946e-11
 [933,] 1.008815e-11 2.075758e-11 4.309943e-12
 [934,] 2.528849e-10 1.318720e-11 1.526162e-11
 [935,] 4.817023e-10 1.209450e-11 7.064904e-10
 [936,] 1.894569e-10 1.349175e-11 8.658182e-12
 [937,] 2.528849e-10 1.352533e-11 1.412856e-11
 [938,] 1.990844e-10 1.352832e-11 9.365078e-12
 [939,] 1.990844e-10 1.366485e-11 9.105057e-12
 [940,] 1.019198e-11 2.113317e-11 3.758029e-12
 [941,] 2.025264e-10 1.391757e-11 8.928266e-12
 [942,] 1.017120e-11 2.158392e-11 3.591642e-12
 [943,] 1.016968e-11 2.158392e-11 3.613958e-12
 [944,] 2.166712e-10 1.378322e-11 1.029084e-11
 [945,] 2.629599e-10 1.357256e-11 1.457679e-11
 [946,] 1.018148e-11 2.158392e-11 3.526457e-12
 [947,] 3.255507e-10 1.236827e-11 5.237303e-10
 [948,] 1.019312e-11 2.158392e-11 3.484429e-12
 [949,] 2.629599e-10 1.357256e-11 1.457679e-11
 [950,] 1.031227e-11 2.999995e-11 5.465316e-12
 [951,] 4.141059e-11 1.616073e-11 4.249908e-12
 [952,] 3.749953e-10 1.236776e-11 5.950910e-10
 [953,] 3.749144e-10 1.236577e-11 5.946869e-10
 [954,] 4.175948e-10 1.242641e-11 6.687675e-10
 [955,] 2.319898e-10 1.391565e-11 1.152533e-11
 [956,] 1.017452e-11 2.174296e-11 3.577696e-12
 [957,] 2.701433e-10 1.220168e-11 4.178839e-10
 [958,] 4.130240e-10 1.363691e-11 3.034070e-11
 [959,] 1.018285e-11 2.158392e-11 3.520635e-12
 [960,] 2.817860e-10 1.410495e-11 1.506451e-11
 [961,] 2.902905e-10 1.220168e-11 4.476339e-10
 [962,] 2.442153e-10 1.391565e-11 1.257899e-11
 [963,] 3.080218e-10 1.388563e-11 1.925653e-11
 [964,] 5.588264e-10 1.231134e-11 8.511945e-10
 [965,] 3.369145e-10 1.183476e-11 4.699412e-10
 [966,] 3.133652e-10 1.380728e-11 1.906432e-11
 [967,] 3.557868e-10 1.404148e-11 1.912763e-11
 [968,] 1.433213e-11 3.400386e-11 4.384791e-12
 [969,] 3.369145e-10 1.183476e-11 4.699412e-10
 [970,] 3.622873e-10 1.183476e-11 5.035500e-10
 [971,] 3.080218e-10 1.414431e-11 1.734856e-11
 [972,] 3.255507e-10 1.178336e-11 4.486438e-10
 [973,] 3.080218e-10 1.404148e-11 1.768872e-11
 [974,] 1.386942e-10 1.619661e-11 2.732188e-11
 [975,] 3.250041e-10 1.384369e-11 2.010647e-11
 [976,] 3.364966e-10 1.388045e-11 2.114096e-11
 [977,] 1.369853e-11 3.278859e-11 4.626931e-12
 [978,] 1.020860e-11 2.128686e-11 3.419045e-12
 [979,] 3.562618e-10 1.405534e-11 2.320133e-11
 [980,] 1.668812e-10 1.693637e-11 5.239795e-11
 [981,] 7.982770e-10 1.249131e-11 1.282543e-09
 [982,] 3.369145e-10 1.193419e-11 4.823842e-10
 [983,] 4.644720e-10 1.193714e-11 6.552481e-10
 [984,] 1.024987e-11 2.109165e-11 3.328220e-12
 [985,] 3.027843e-10 1.380865e-11 1.945070e-11
 [986,] 3.622873e-10 1.197239e-11 4.980663e-10
 [987,] 6.683773e-10 1.236577e-11 1.022661e-09
 [988,] 1.018148e-11 2.205038e-11 3.566630e-12
 [989,] 3.623432e-10 1.407505e-11 2.352676e-11
 [990,] 2.962647e-10 1.460122e-11 1.573914e-11
 [991,] 8.003616e-10 1.217550e-11 1.155252e-09
 [992,] 2.443978e-10 1.778082e-11 8.267142e-11
 [993,] 4.641023e-11 3.271304e-11 2.619578e-11
 [994,] 1.050045e-11 2.767753e-11 5.210680e-12
 [995,] 2.801509e-10 1.167334e-11 4.121257e-10
 [996,] 3.015872e-11 3.313032e-11 1.806072e-11
 [997,] 8.065029e-11 1.430061e-11 4.014795e-12
 [998,] 1.061268e-11 2.168986e-11 4.573254e-12
 [999,] 1.600577e-10 1.878182e-11 4.705876e-11
[1000,] 4.907643e-10 1.191887e-11 7.458819e-10
[1001,] 8.422433e-11 1.436802e-11 4.046147e-12
[1002,] 8.422433e-11 1.440933e-11 4.035491e-12
[1003,] 1.080029e-11 2.148914e-11 4.733724e-12
[1004,] 3.378409e-11 4.248925e-11 1.472197e-11
[1005,] 1.080029e-11 2.179084e-11 4.779378e-12
[1006,] 1.065368e-11 2.089550e-11 4.501743e-12
[1007,] 1.629627e-11 3.215022e-11 5.523191e-12
[1008,] 9.377786e-11 1.476175e-11 4.147635e-12
[1009,] 8.908313e-11 1.584742e-11 3.799890e-12
[1010,] 3.482677e-11 4.273630e-11 1.383819e-11
[1011,] 1.068703e-11 2.211582e-11 4.712591e-12
[1012,] 1.848740e-11 3.477635e-11 1.062945e-11
[1013,] 1.068703e-11 2.228845e-11 4.737392e-12
[1014,] 1.088170e-11 2.228845e-11 4.934603e-12
[1015,] 4.592605e-10 1.106296e-11 5.425688e-10
[1016,] 1.092422e-11 2.260842e-11 5.025351e-12
[1017,] 1.176818e-11 2.464527e-11 6.154312e-12
[1018,] 1.031220e-10 1.683407e-11 3.817038e-12
[1019,] 1.025320e-11 1.668166e-11 3.514280e-12
[1020,] 3.336947e-10 1.011451e-11 3.066613e-10
[1021,] 1.208694e-10 1.675937e-11 3.997580e-12
[1022,] 1.208694e-10 1.669773e-11 4.007760e-12
[1023,] 1.023544e-11 1.726196e-11 3.577074e-12
[1024,] 2.089716e-11 1.155090e-11 4.173930e-12
[1025,] 1.013512e-11 1.656783e-11 3.338236e-12
[1026,] 2.519179e-11 1.317478e-11 6.096172e-12
[1027,] 1.020262e-11 1.666015e-11 3.449914e-12
[1028,] 1.170557e-10 1.590256e-11 4.119686e-12
[1029,] 1.014665e-11 1.666015e-11 3.368965e-12
[1030,] 1.018641e-11 1.619130e-11 3.368171e-12
[1031,] 3.039972e-10 1.027939e-11 2.980936e-10
[1032,] 9.950369e-12 1.635967e-11 2.783646e-12
[1033,] 3.039972e-10 1.024991e-11 2.965033e-10
[1034,] 1.005385e-11 1.745202e-11 2.801205e-12
[1035,] 2.559437e-10 1.659407e-11 5.288989e-12
[1036,] 1.010437e-11 1.754844e-11 2.785185e-12
[1037,] 3.152373e-10 1.029550e-11 3.164515e-10
[1038,] 1.840181e-11 1.164849e-11 3.840011e-12
[1039,] 1.003066e-11 1.829355e-11 2.873051e-12
[1040,] 3.130875e-10 1.663595e-11 5.627753e-12
[1041,] 2.310871e-10 1.032554e-11 2.157922e-10
[1042,] 1.007811e-11 1.807922e-11 2.831214e-12
[1043,] 1.007811e-11 1.840509e-11 2.853193e-12
[1044,] 1.005385e-11 1.840509e-11 2.866883e-12
[1045,] 2.010968e-10 1.042687e-11 2.103983e-10
[1046,] 2.599746e-11 4.126567e-11 1.755374e-11
[1047,] 1.021579e-11 2.095768e-11 2.938473e-12
[1048,] 1.024666e-11 2.032757e-11 2.887085e-12
[1049,] 3.757246e-10 1.514908e-11 6.979435e-12
[1050,] 3.374228e-10 1.196420e-11 5.812992e-10
[1051,] 1.488164e-10 1.662374e-11 4.345454e-12
[1052,] 9.420707e-12 2.569150e-11 3.492761e-12
[1053,] 9.399210e-12 2.569150e-11 3.592541e-12
[1054,] 9.407709e-12 2.569150e-11 3.542987e-12
[1055,] 2.156792e-10 1.339523e-11 7.354282e-11
[1056,] 1.314309e-10 1.343304e-11 5.319694e-12
[1057,] 9.437935e-12 2.492498e-11 3.403745e-12
[1058,] 1.512372e-10 1.384062e-11 5.382164e-12
[1059,] 1.237465e-10 1.355686e-11 2.564650e-11
[1060,] 1.738286e-10 1.193900e-11 2.091956e-11
[1061,] 4.348506e-11 1.255924e-11 7.564951e-12
[1062,] 1.962004e-11 8.789077e-11 1.056427e-11
[1063,] 2.644738e-11 1.199527e-10 1.756193e-11
[1064,] 1.089410e-10 1.089442e-11 7.697641e-12
[1065,] 1.089410e-10 1.092839e-11 7.790632e-12
[1066,] 1.520364e-11 1.607681e-10 4.430931e-12
[1067,] 1.503276e-11 2.022583e-10 4.391811e-12
[1068,] 1.347725e-11 1.595408e-10 4.395139e-12
[1069,] 1.852269e-11 9.699245e-11 9.543878e-12
[1070,] 1.411794e-11 2.239524e-10 4.319737e-12
[1071,] 1.501897e-11 2.362136e-10 4.333102e-12
[1072,] 2.446493e-11 1.971444e-11 9.246353e-12
[1073,] 4.919168e-11 1.186187e-10 3.879364e-11
[1074,] 1.231996e-09 4.454532e-11 1.046203e-09
[1075,] 2.832399e-11 2.878025e-11 2.034519e-11
[1076,] 4.352509e-11 2.566866e-11 1.092785e-11
[1077,] 1.471207e-11 3.493643e-11 3.815813e-12
[1078,] 1.366318e-09 3.925019e-11 9.580309e-10
[1079,] 2.674455e-10 1.620456e-11 4.921084e-11
[1080,] 6.584754e-11 9.291937e-11 4.925174e-11
[1081,] 2.619803e-11 6.040812e-11 1.333638e-11
[1082,] 6.970012e-11 4.813236e-11 8.676679e-11
[1083,] 2.078012e-11 4.970961e-11 6.621368e-12
[1084,] 1.112106e-10 1.159146e-11 8.710161e-12
[1085,] 3.179842e-11 7.399237e-11 5.257003e-11
[1086,] 9.141877e-11 1.101358e-11 8.725266e-12
[1087,] 2.630875e-11 2.853831e-11 1.945323e-11
[1088,] 1.897953e-11 1.560223e-11 2.375056e-12
[1089,] 8.970270e-11 1.051278e-11 9.526371e-12
[1090,] 1.369369e-10 1.142478e-11 1.269526e-11
[1091,] 1.946885e-11 1.569780e-11 2.358442e-12
[1092,] 9.470053e-11 1.049054e-11 9.945061e-12
[1093,] 1.336755e-11 1.631699e-10 3.611559e-12
[1094,] 1.304834e-11 1.597256e-10 3.647184e-12
[1095,] 1.329952e-11 1.608532e-10 3.616788e-12
[1096,] 1.233877e-10 1.050372e-11 1.323500e-11
[1097,] 2.063637e-11 1.511139e-11 2.339793e-12
[1098,] 1.540084e-11 1.597905e-10 3.441795e-12
[1099,] 2.692073e-11 2.324333e-11 1.614248e-11
[1100,] 2.175433e-11 1.473490e-11 2.331668e-12
[1101,] 1.353453e-11 1.634933e-10 3.595594e-12
[1102,] 1.353453e-11 1.634933e-10 3.595594e-12
[1103,] 2.341901e-11 1.482914e-11 2.329962e-12
[1104,] 2.109617e-11 1.473490e-11 2.333611e-12
[1105,] 1.367430e-11 1.618294e-10 3.580988e-12
[1106,] 2.087736e-11 1.482914e-11 2.335381e-12
[1107,] 2.087736e-11 1.482914e-11 2.335381e-12
[1108,] 2.087736e-11 1.482914e-11 2.335381e-12
[1109,] 2.087736e-11 1.482914e-11 2.335381e-12
[1110,] 2.087736e-11 1.473490e-11 2.334436e-12
[1111,] 9.128331e-11 1.053983e-11 1.001645e-11
[1112,] 1.988192e-11 1.482914e-11 2.340769e-12
[1113,] 2.008204e-11 1.465700e-11 2.337334e-12
[1114,] 2.047268e-11 1.482744e-11 2.337275e-12
[1115,] 1.988192e-11 1.406020e-11 2.331792e-12
[1116,] 2.008204e-11 1.404388e-11 2.330952e-12
[1117,] 2.133770e-11 1.404388e-11 2.328511e-12
[1118,] 2.091040e-11 1.404388e-11 2.329011e-12
[1119,] 1.988192e-11 1.404388e-11 2.331639e-12
[1120,] 1.906616e-10 1.058816e-11 1.450898e-11
[1121,] 1.319914e-11 1.426552e-10 3.604665e-12
[1122,] 1.880936e-11 1.402395e-11 2.336792e-12
[1123,] 1.988192e-11 1.404946e-11 2.331691e-12
[1124,] 1.333139e-11 1.440896e-10 3.592407e-12
[1125,] 1.951175e-11 1.427564e-11 2.335834e-12
[1126,] 5.032189e-11 1.977597e-11 2.399473e-11
[1127,] 1.331430e-11 1.475298e-10 3.598744e-12
[1128,] 1.880936e-11 1.404004e-11 2.337013e-12
[1129,] 4.637886e-11 1.942253e-11 2.183982e-11
[1130,] 1.951175e-11 1.427564e-11 2.335834e-12
[1131,] 2.008204e-11 1.427564e-11 2.333104e-12
[1132,] 2.008204e-11 1.427564e-11 2.333104e-12
[1133,] 2.008204e-11 1.435599e-11 2.333927e-12
[1134,] 2.008204e-11 1.435599e-11 2.333927e-12
[1135,] 1.951175e-11 1.427564e-11 2.335834e-12
[1136,] 2.008204e-11 1.423912e-11 2.332742e-12
[1137,] 2.008204e-11 1.423912e-11 2.332742e-12
[1138,] 1.332833e-11 1.510352e-10 3.601858e-12
[1139,] 1.339811e-11 1.490195e-10 3.592051e-12
[1140,] 1.970495e-11 1.469879e-11 2.340157e-12
[1141,] 1.934090e-11 1.469879e-11 2.342756e-12
[1142,] 2.047268e-11 1.436769e-11 2.332491e-12
[1143,] 2.068388e-11 1.436769e-11 2.331785e-12
[1144,] 2.028592e-11 1.427926e-11 2.332351e-12
[1145,] 2.028592e-11 1.419982e-11 2.331634e-12
[1146,] 4.451144e-11 1.943081e-11 2.102736e-11
[1147,] 1.988192e-11 1.419982e-11 2.333171e-12
[1148,] 1.934090e-11 1.426895e-11 2.336732e-12
[1149,] 1.934090e-11 1.355671e-11 2.329177e-12
[1150,] 1.934090e-11 1.348548e-11 2.328623e-12
[1151,] 1.346281e-11 1.239060e-10 3.554624e-12
[1152,] 2.028592e-11 1.326980e-11 2.326667e-12
[1153,] 1.944658e-11 1.333854e-11 2.327424e-12
[1154,] 1.988192e-11 1.333854e-11 2.326909e-12
[1155,] 3.911336e-11 1.785722e-11 1.690671e-11
[1156,] 1.405201e-11 1.237231e-10 3.518802e-12
[1157,] 1.374815e-11 1.241310e-10 3.535125e-12
[1158,] 2.109617e-11 1.313467e-11 2.327898e-12
[1159,] 2.087736e-11 1.294795e-11 2.328119e-12
[1160,] 2.008204e-11 1.307870e-11 2.326385e-12
[1161,] 2.087736e-11 1.307870e-11 2.327601e-12
[1162,] 2.746901e-11 1.767142e-11 1.190241e-11
[1163,] 2.818976e-10 2.004581e-11 9.880213e-11
[1164,] 6.628078e-10 1.724124e-11 1.475029e-10
[1165,] 3.188509e-10 2.053462e-11 1.130610e-10
[1166,] 1.415881e-11 1.536396e-10 3.576043e-12
[1167,] 3.400113e-10 1.934996e-11 1.081964e-10
[1168,] 8.969954e-11 1.711652e-11 2.381781e-11
[1169,] 8.214580e-11 1.600690e-11 1.813308e-11
[1170,] 2.576949e-10 1.631088e-11 6.439001e-11
[1171,] 3.228858e-11 9.509742e-12 4.157019e-12
[1172,] 8.817187e-11 1.181586e-11 9.531507e-12
[1173,] 1.382974e-09 1.292727e-11 1.261287e-10
[1174,] 1.134186e-11 1.146632e-11 2.201289e-12
[1175,] 2.012135e-11 3.562108e-11 5.798500e-12
[1176,] 2.124213e-11 3.553543e-11 6.108126e-12
[1177,] 2.118044e-11 3.604997e-11 5.980679e-12
[1178,] 1.055049e-11 1.097644e-11 2.197379e-12
[1179,] 1.392763e-11 4.942218e-11 6.107306e-12
[1180,] 1.347073e-10 4.667896e-11 3.098524e-11
[1181,] 1.077186e-11 1.121397e-11 2.192591e-12
[1182,] 1.139000e-11 1.089997e-11 2.189848e-12
[1183,] 2.131875e-11 3.507133e-11 6.141855e-12
[1184,] 2.109305e-11 3.548273e-11 6.000717e-12
[1185,] 1.070588e-11 1.147354e-11 2.198712e-12
[1186,] 9.282693e-12 1.087644e-11 2.621848e-12
[1187,] 9.282693e-12 1.084200e-11 2.615293e-12
[1188,] 1.103022e-11 1.140313e-11 2.191694e-12
[1189,] 1.276107e-11 1.252353e-11 2.804434e-12
[1190,] 2.044015e-11 3.608381e-11 5.734835e-12
[1191,] 9.485607e-12 1.089271e-11 2.705162e-12
[1192,] 1.389576e-11 4.339573e-11 5.852666e-12
[1193,] 1.912299e-11 3.526555e-11 5.563003e-12
[1194,] 1.035033e-11 1.146239e-11 2.189534e-12
[1195,] 9.112848e-12 1.085377e-11 2.554912e-12
[1196,] 1.051871e-11 1.141872e-11 2.182721e-12
[1197,] 1.295846e-11 9.432864e-12 2.431671e-12
[1198,] 1.239364e-11 3.901897e-11 4.289390e-12
[1199,] 1.315394e-11 9.457861e-12 2.435311e-12
[1200,] 9.545095e-12 1.085657e-11 2.718451e-12
[1201,] 1.007636e-11 1.120723e-11 2.194163e-12
[1202,] 1.330626e-11 9.704772e-12 2.407617e-12
[1203,] 1.232582e-11 3.610780e-11 4.241179e-12
[1204,] 1.274101e-11 1.301838e-11 2.768850e-12
[1205,] 1.312403e-11 3.828163e-11 3.485444e-12
[1206,] 1.061938e-11 1.046429e-11 2.510263e-12
[1207,] 1.360452e-11 3.260365e-11 3.468421e-12
[1208,] 1.174873e-11 1.034375e-11 2.574611e-12
[1209,] 1.209164e-11 1.028728e-11 2.605844e-12
[1210,] 1.190852e-11 3.158049e-11 3.794909e-12
[1211,] 1.209369e-11 1.028728e-11 2.606039e-12
[1212,] 1.184232e-11 1.031716e-11 2.559819e-12
[1213,] 1.961410e-10 1.011425e-10 1.786137e-10
[1214,] 1.198956e-11 1.028950e-11 2.593293e-12
[1215,] 1.193930e-11 1.028362e-11 2.596819e-12
[1216,] 1.192263e-11 3.034040e-11 3.734206e-12
[1217,] 1.191245e-11 3.118899e-11 3.779252e-12
[1218,] 9.363312e-12 1.046112e-11 2.449992e-12
[1219,] 2.158420e-10 1.155750e-10 2.293712e-10
[1220,] 1.195527e-11 3.080649e-11 3.706030e-12
[1221,] 1.223439e-11 1.030135e-11 2.604176e-12
[1222,] 1.259581e-11 1.029500e-11 2.643174e-12
[1223,] 1.323147e-11 1.030135e-11 2.692946e-12
[1224,] 1.266078e-11 1.029500e-11 2.649107e-12
[1225,] 1.272711e-11 1.028972e-11 2.662288e-12
[1226,] 1.234976e-11 1.028972e-11 2.626962e-12
[1227,] 9.586688e-12 1.050545e-11 2.525192e-12
[1228,] 1.191347e-11 3.039743e-11 3.753658e-12
[1229,] 1.286398e-11 1.028376e-11 2.686451e-12
[1230,] 1.223439e-11 1.028348e-11 2.626029e-12
[1231,] 1.190321e-11 3.045131e-11 3.788087e-12
[1232,] 1.211842e-11 1.028315e-11 2.615336e-12
[1233,] 8.913425e-12 1.042971e-11 2.250074e-12
[1234,] 1.217860e-11 1.027912e-11 2.635729e-12
[1235,] 1.303173e-11 3.146430e-11 3.594778e-12
[1236,] 1.190088e-11 2.982341e-11 3.813863e-12
[1237,] 9.563090e-12 1.062866e-11 2.551491e-12
[1238,] 1.180465e-11 2.949643e-11 3.762832e-12
[1239,] 1.201864e-11 1.029848e-11 2.664080e-12
[1240,] 1.201864e-11 1.030142e-11 2.667318e-12
[1241,] 1.207074e-11 1.024897e-11 2.664258e-12
[1242,] 1.162552e-11 1.030142e-11 2.617943e-12
[1243,] 9.467184e-12 1.089526e-11 2.573865e-12
[1244,] 1.246994e-11 1.026011e-11 2.724848e-12
[1245,] 8.909344e-12 1.085283e-11 2.294993e-12
[1246,] 1.234935e-11 1.026435e-11 2.714377e-12
[1247,] 1.329520e-11 2.854398e-11 3.437597e-12
[1248,] 1.296177e-11 4.265217e-11 3.429511e-12
[1249,] 8.907595e-12 1.087922e-11 2.314445e-12
[1250,] 8.908893e-12 1.089763e-11 2.300346e-12
[1251,] 9.609061e-12 1.084240e-11 2.610785e-12
[1252,] 1.584093e-11 1.223731e-11 2.497379e-12
[1253,] 8.907688e-12 1.093309e-11 2.320420e-12
[1254,] 1.374530e-11 1.028140e-11 2.824891e-12
[1255,] 1.247216e-11 2.869730e-11 3.429798e-12
[1256,] 1.303891e-11 1.028040e-11 2.743104e-12
[1257,] 1.334452e-11 1.028140e-11 2.779750e-12
[1258,] 1.183023e-11 2.933357e-11 3.851098e-12
[1259,] 9.309355e-12 1.064685e-11 2.486325e-12
[1260,] 1.376398e-11 1.027900e-11 2.797808e-12
[1261,] 1.413564e-11 1.028032e-11 2.820581e-12
[1262,] 1.210413e-11 2.846376e-11 3.453130e-12
[1263,] 1.407333e-11 1.028679e-11 2.807538e-12
[1264,] 1.337928e-11 1.028895e-11 2.735088e-12
[1265,] 1.077564e-11 1.024053e-11 2.637151e-12
[1266,] 1.400073e-11 2.827208e-11 3.574189e-12
[1267,] 6.161877e-11 1.035820e-11 6.820997e-12
[1268,] 2.200994e-11 1.071392e-11 3.690793e-12
[1269,] 2.188072e-11 1.070067e-11 3.677424e-12
[1270,] 2.105050e-11 1.068770e-11 3.600792e-12
[1271,] 2.085221e-11 1.070067e-11 3.587652e-12
[1272,] 1.334807e-11 2.550321e-11 3.625404e-12
[1273,] 1.332918e-11 2.553930e-11 3.605398e-12
[1274,] 1.454184e-11 1.075807e-11 3.059033e-12
[1275,] 1.002694e-11 1.142064e-11 2.463970e-12
[1276,] 1.458150e-11 1.080322e-11 3.081783e-12
[1277,] 9.976437e-12 1.158935e-11 2.555313e-12
[1278,] 1.335521e-11 1.022275e-11 2.862180e-12
[1279,] 1.333419e-11 1.022876e-11 2.861044e-12
[1280,] 1.347176e-11 1.025790e-11 2.908138e-12
[1281,] 1.363724e-11 1.025790e-11 2.950470e-12
[1282,] 1.335521e-11 1.027962e-11 2.876384e-12
[1283,] 1.304400e-11 1.369232e-11 3.262904e-12
[1284,] 1.309086e-11 2.578987e-11 3.635894e-12
[1285,] 9.990478e-12 1.109509e-11 2.396156e-12
[1286,] 7.800663e-11 1.938325e-11 4.541647e-12
[1287,] 1.014094e-11 1.582799e-11 2.693443e-12
[1288,] 1.327733e-11 2.860301e-11 3.669803e-12
[1289,] 8.014177e-11 1.758447e-11 4.490790e-12
[1290,] 7.941254e-11 1.754466e-11 4.490564e-12
[1291,] 1.516655e-11 1.427555e-11 2.552634e-12
[1292,] 1.497946e-11 1.419866e-11 2.555777e-12
[1293,] 1.525804e-11 1.407407e-11 2.543654e-12
[1294,] 3.640775e-11 1.246120e-11 4.020531e-12
[1295,] 3.672636e-11 3.389140e-11 1.231043e-11
[1296,] 1.581016e-11 1.414280e-11 2.532793e-12
[1297,] 1.581016e-11 1.414280e-11 2.532793e-12
[1298,] 7.574848e-11 1.782438e-11 4.516411e-12
[1299,] 1.235363e-11 1.287683e-11 2.813910e-12
[1300,] 9.950160e-12 1.516674e-11 2.760309e-12
[1301,] 1.329574e-11 2.985957e-11 3.649779e-12
[1302,] 1.551271e-11 1.397551e-11 2.530003e-12
[1303,] 1.228588e-11 1.262287e-11 2.803935e-12
[1304,] 1.522079e-11 1.366107e-11 2.527600e-12
[1305,] 1.329574e-11 3.030942e-11 3.652578e-12
[1306,] 1.522079e-11 1.391122e-11 2.535261e-12
[1307,] 4.700456e-11 9.201895e-11 1.703720e-11
[1308,] 1.348352e-11 2.114335e-11 6.784353e-12
[1309,] 7.421849e-11 1.821172e-11 4.527338e-12
[1310,] 7.254082e-11 1.821172e-11 4.532269e-12
[1311,] 2.067273e-11 1.348959e-11 2.506401e-12
[1312,] 5.792456e-11 1.855312e-11 4.684631e-12
[1313,] 1.980108e-11 1.378682e-11 2.503093e-12
[1314,] 5.856780e-11 1.909277e-11 4.730561e-12
[1315,] 1.899801e-11 1.366305e-11 2.502809e-12
[1316,] 1.018078e-11 1.441817e-11 2.581489e-12
[1317,] 6.156910e-11 1.879514e-11 4.676985e-12
[1318,] 1.335812e-11 1.202359e-11 2.753821e-12
[1319,] 1.350031e-11 1.221844e-11 2.770125e-12
[1320,] 1.352672e-11 1.220073e-11 2.760903e-12
[1321,] 2.142722e-11 1.329596e-11 2.522337e-12
[1322,] 7.003955e-11 1.793972e-11 4.547051e-12
[1323,] 5.909544e-11 1.240498e-11 4.160428e-12
[1324,] 2.499436e-11 1.367643e-11 2.553547e-12
[1325,] 1.424652e-11 1.230301e-11 2.752136e-12
[1326,] 1.013845e-11 1.332430e-11 2.570956e-12
[1327,] 3.456479e-11 1.233566e-11 4.408792e-12
[1328,] 3.260586e-11 4.967490e-11 4.265171e-12
[1329,] 6.621139e-11 1.245368e-11 4.276912e-12
[1330,] 5.057677e-11 1.252656e-11 4.239748e-12
[1331,] 6.101993e-11 1.253837e-11 4.392993e-12
[1332,] 6.101993e-11 1.253837e-11 4.392993e-12
[1333,] 6.187281e-11 1.253837e-11 4.401702e-12
[1334,] 1.116160e-11 1.869597e-11 2.491977e-12
[1335,] 2.994422e-11 1.244116e-11 4.894633e-12
[1336,] 2.870813e-11 1.243212e-11 4.774621e-12
[1337,] 5.832942e-11 1.305031e-11 4.700601e-12
[1338,] 5.799228e-11 1.303823e-11 4.685827e-12
[1339,] 4.247611e-11 1.801396e-11 4.852854e-12
[1340,] 5.844273e-11 1.297557e-11 4.640533e-12
[1341,] 1.770113e-11 1.286545e-11 4.495366e-12
[1342,] 4.125461e-10 4.558703e-11 8.408512e-11
[1343,] 5.821657e-11 1.306262e-11 4.708684e-12
[1344,] 3.339048e-11 1.312091e-11 5.892737e-12
[1345,] 5.922585e-11 1.306662e-11 4.727139e-12
[1346,] 3.306408e-11 1.353609e-11 6.289233e-12
[1347,] 5.812744e-11 1.304210e-11 4.689259e-12
[1348,] 3.339048e-11 1.324461e-11 6.001661e-12
[1349,] 2.892147e-11 1.311629e-11 5.380903e-12
[1350,] 4.515913e-11 1.778720e-11 4.787764e-12
[1351,] 2.989571e-11 1.349654e-11 5.875319e-12
[1352,] 7.496925e-11 3.107562e-11 2.185163e-11
[1353,] 3.017271e-11 1.329910e-11 5.677950e-12
[1354,] 4.350567e-11 1.808624e-11 4.837553e-12
[1355,] 5.389277e-11 2.165849e-11 1.115406e-11
[1356,] 1.097762e-11 1.959990e-11 5.117623e-12
[1357,] 2.297319e-10 1.251796e-11 7.222589e-12
[1358,] 2.280168e-10 1.243057e-11 7.011233e-12
[1359,] 9.202209e-12 2.160723e-11 3.165261e-12
[1360,] 2.216429e-10 1.243057e-11 6.964466e-12
[1361,] 2.424167e-10 1.239159e-11 7.037208e-12
[1362,] 2.124925e-10 1.237933e-11 6.776472e-12
[1363,] 2.321477e-10 1.234418e-11 6.847615e-12
[1364,] 9.564064e-12 2.403490e-11 2.869396e-12
[1365,] 1.007764e-11 3.177047e-11 6.119056e-12
[1366,] 2.438115e-10 1.430684e-11 1.031561e-11
[1367,] 2.939904e-10 1.391332e-11 1.016006e-11
[1368,] 1.078373e-11 3.204474e-11 7.040913e-12
[1369,] 2.963084e-10 1.400731e-11 1.037150e-11
[1370,] 2.790175e-10 1.391332e-11 1.001060e-11
[1371,] 1.228598e-08 1.264099e-11 3.226519e-10
[1372,] 1.021133e-11 3.570254e-11 6.791032e-12
[1373,] 2.660039e-10 1.410603e-11 1.027782e-11
[1374,] 2.801903e-10 1.410028e-11 1.045466e-11
[1375,] 3.085763e-11 4.172369e-11 3.414467e-11
[1376,] 3.556129e-10 1.316807e-11 9.089614e-12
[1377,] 2.906964e-10 1.320329e-11 8.708574e-12
[1378,] 2.699357e-10 1.304266e-11 8.114319e-12
[1379,] 3.233935e-10 1.305847e-11 8.534091e-12
[1380,] 3.260080e-10 1.294380e-11 8.163997e-12
[1381,] 1.281190e-11 1.113252e-10 3.033878e-12
[1382,] 1.300248e-11 1.113252e-10 3.026755e-12
[1383,] 9.220314e-09 1.194684e-11 3.230918e-10
[1384,] 1.651702e-10 1.057264e-11 9.128328e-12
[1385,] 1.949771e-11 1.198097e-11 3.893381e-12
[1386,] 2.214379e-11 1.292463e-11 4.778324e-12
[1387,] 2.588469e-11 1.315847e-11 5.341659e-12
[1388,] 2.497752e-11 1.330233e-11 5.307207e-12
[1389,] 2.639389e-11 1.260995e-11 4.998523e-12
[1390,] 9.366955e-12 3.682614e-11 6.031458e-12
[1391,] 2.911724e-11 2.175726e-11 7.561921e-12
[1392,] 9.214811e-12 2.073637e-11 2.751687e-12
[1393,] 2.905376e-11 2.206122e-11 7.658612e-12
[1394,] 9.077734e-12 1.988401e-11 3.690162e-12
[1395,] 9.108178e-12 1.988401e-11 3.722860e-12
[1396,] 8.793505e-12 4.337078e-11 4.022112e-12
[1397,] 9.487755e-12 4.190577e-11 6.772270e-12
[1398,] 8.834918e-12 2.433922e-11 3.764391e-12
[1399,] 2.453311e-10 2.791617e-11 4.014468e-11
[1400,] 1.000209e-11 4.837837e-11 8.383324e-12
[1401,] 9.487755e-12 4.592415e-11 7.160311e-12
[1402,] 3.010260e-08 1.522432e-11 1.009626e-08
[1403,] 9.440387e-12 4.592415e-11 7.067343e-12
[1404,] 9.863941e-12 2.264304e-11 2.686577e-12
[1405,] 2.241046e-11 1.359878e-11 5.000549e-12
[1406,] 9.394504e-12 4.693134e-11 7.067456e-12
[1407,] 9.394504e-12 4.842440e-11 7.201296e-12
[1408,] 9.403821e-12 5.330062e-11 7.646862e-12
[1409,] 9.526260e-12 5.450043e-11 8.026227e-12
[1410,] 9.537765e-12 2.179560e-11 2.648245e-12
[1411,] 1.005846e-11 2.405734e-11 2.676865e-12
[1412,] 9.196380e-12 5.880777e-11 7.537033e-12
[1413,] 1.001551e-11 2.706155e-11 2.753289e-12
[1414,] 8.844405e-12 2.379655e-11 3.309112e-12
[1415,] 9.612165e-12 2.018013e-11 3.806218e-12
[1416,] 1.398351e-10 1.708168e-11 4.468546e-12
[1417,] 9.134967e-12 6.959083e-11 8.114131e-12
[1418,] 9.074332e-12 6.447034e-11 7.589960e-12
[1419,] 1.131593e-11 2.524084e-11 2.560362e-12
[1420,] 1.158891e-11 2.828031e-11 2.604802e-12
[1421,] 8.789898e-12 5.909300e-11 6.349614e-12
[1422,] 3.948311e-08 1.496501e-11 9.721809e-09
[1423,] 1.145347e-11 2.559700e-11 2.581598e-12
[1424,] 9.199198e-12 2.660843e-11 3.254566e-12
[1425,] 8.952413e-12 6.369473e-11 7.158189e-12
[1426,] 9.214367e-12 7.573510e-11 8.530918e-12
[1427,] 9.039899e-12 7.484371e-11 7.912153e-12
[1428,] 1.470796e-08 1.243000e-11 4.548627e-09
[1429,] 1.242638e-08 1.127976e-11 1.503168e-08
[1430,] 1.407390e-08 1.250088e-11 4.290648e-09
[1431,] 1.663577e-08 1.141538e-11 2.069104e-08
[1432,] 1.663577e-08 1.141538e-11 2.069104e-08
[1433,] 1.294138e-08 1.243000e-11 4.039422e-09
[1434,] 1.352223e-08 1.246355e-11 4.172519e-09
[1435,] 1.256432e-09 3.388617e-11 7.096300e-11
[1436,] 1.663577e-08 1.155144e-11 2.136147e-08
[1437,] 1.470796e-08 1.171891e-11 5.389209e-09
[1438,] 1.352223e-08 1.173058e-11 5.092445e-09
[1439,] 1.190365e-08 1.233016e-11 3.921093e-09
[1440,] 2.041987e-08 1.177714e-11 2.717381e-08
[1441,] 1.294138e-08 1.233016e-11 4.238345e-09
[1442,] 1.313590e-11 3.941235e-11 1.085511e-11
[1443,] 1.818844e-08 1.187917e-11 2.467373e-08
[1444,] 1.294138e-08 1.229437e-11 4.113277e-09
[1445,] 9.756394e-12 3.966332e-11 6.530626e-12
[1446,] 1.190365e-08 1.230027e-11 3.820243e-09
[1447,] 2.228813e-08 1.186231e-11 2.877147e-08
[1448,] 1.407390e-08 1.259624e-11 4.121703e-09
[1449,] 1.725040e-08 1.154757e-11 2.066061e-08
[1450,] 1.470796e-08 1.468687e-11 2.610109e-09
[1451,] 1.684436e-08 1.118654e-11 1.849375e-08
[1452,] 1.885569e-08 1.127282e-11 2.081500e-08
[1453,] 9.680752e-09 1.415138e-11 1.898746e-09
[1454,] 1.513748e-10 2.096620e-11 4.122225e-11
[1455,] 2.087169e-08 1.171660e-11 2.559964e-08
[1456,] 1.465251e-10 2.239773e-11 4.454999e-11
[1457,] 2.752260e-11 2.175162e-11 5.133470e-12
[1458,] 1.008333e-08 1.397181e-11 2.031510e-09
[1459,] 1.088051e-08 1.229778e-11 3.613771e-09
[1460,] 1.714318e-08 1.174990e-11 2.100578e-08
[1461,] 1.015602e-11 4.206542e-11 3.596761e-12
[1462,] 9.235145e-11 1.326395e-11 1.113509e-10
[1463,] 1.980682e-07 1.333821e-11 2.868242e-08
[1464,] 1.062572e-11 2.038215e-09 1.302154e-11
[1465,] 9.741435e-12 2.556072e-11 3.084719e-12
[1466,] 1.995080e-11 7.658848e-10 8.252357e-11
[1467,] 9.249776e-12 1.652035e-09 2.477259e-11
[1468,] 2.711550e-11 3.943275e-11 6.303554e-12
[1469,] 8.964458e-12 1.579716e-11 3.076570e-12
[1470,] 2.830797e-11 2.947140e-11 1.040697e-11
[1471,] 1.273295e-11 5.243485e-11 2.907072e-12
[1472,] 1.999368e-11 1.767445e-10 5.161090e-11
[1473,] 2.042773e-11 1.492789e-09 1.655880e-10
[1474,] 9.266011e-12 2.436813e-11 1.273324e-11
[1475,] 2.356557e-11 1.069682e-09 1.538481e-10
[1476,] 1.738487e-11 1.244487e-11 1.496494e-11
[1477,] 1.991316e-11 1.775192e-09 1.549600e-10
[1478,] 1.915871e-11 1.741100e-09 1.376398e-10
[1479,] 2.007720e-11 1.782690e-09 1.694739e-10
[1480,] 1.262663e-11 1.490682e-11 1.981221e-11
[1481,] 2.135809e-11 6.192283e-11 9.316392e-12
[1482,] 1.319594e-10 1.692767e-11 3.514104e-10
[1483,] 2.206846e-04 1.636985e-11 8.818306e-04
[1484,] 2.509444e-04 1.676380e-11 1.077240e-03
[1485,] 2.196869e-11 7.110498e-11 1.711222e-11
[1486,] 1.000719e-11 1.868135e-11 4.520914e-12
[1487,] 2.489017e-11 5.087873e-11 9.038424e-12
[1488,] 1.013253e-11 1.953746e-11 4.505277e-12
[1489,] 2.268241e-11 1.262050e-07 8.506950e-09
[1490,] 2.513269e-11 8.168874e-11 1.170306e-11
[1491,] 2.547487e-11 8.225960e-11 1.136521e-11
[1492,] 1.103970e-10 1.840933e-11 3.485132e-10
[1493,] 2.232783e-11 3.822442e-11 1.087905e-11
[1494,] 2.232783e-11 3.822442e-11 1.087905e-11
[1495,] 1.012459e-10 1.885622e-11 3.385188e-10
[1496,] 3.962617e-08 2.075509e-11 8.253551e-08
[1497,] 2.232783e-11 3.799126e-11 1.082191e-11
[1498,] 3.312198e-03 1.998549e-11 1.012184e-02
[1499,] 3.471093e-08 2.055925e-11 7.000510e-08
[1500,] 4.391796e-04 1.791858e-11 2.582069e-03
[1501,] 4.391796e-04 1.791858e-11 2.582069e-03
[1502,] 4.138417e-04 1.795081e-11 2.468218e-03
[1503,] 2.199137e-11 2.583590e-07 1.358646e-08
[1504,] 2.228984e-11 4.110647e-11 1.157308e-11
[1505,] 4.635334e-04 1.795081e-11 2.760903e-03
[1506,] 2.462286e-11 7.626909e-11 1.082281e-11
[1507,] 6.230142e-04 1.639925e-11 3.052216e-03
[1508,] 1.157622e-11 2.262670e-11 4.898124e-12
[1509,] 2.937645e-11 2.801276e-08 7.965047e-09
[1510,] 5.163554e-03 1.817676e-11 1.325688e-02
[1511,] 1.272741e-11 2.270030e-11 5.330201e-12
[1512,] 2.534573e-11 1.150350e-07 1.079400e-08
[1513,] 2.213736e-11 3.862913e-11 1.098563e-11
[1514,] 2.162809e-11 3.140425e-11 8.736051e-12
[1515,] 1.119253e-11 2.270030e-11 4.702176e-12
[1516,] 2.496973e-11 3.912086e-11 7.079073e-12
[1517,] 6.214529e-04 1.692999e-11 3.436692e-03
[1518,] 6.214529e-04 1.680702e-11 3.291107e-03
[1519,] 5.513619e-04 1.825365e-11 3.451270e-03
[1520,] 2.500951e-11 3.887386e-11 7.034467e-12
[1521,] 5.513619e-04 1.818390e-11 3.605213e-03
[1522,] 1.194385e-11 2.046812e-11 5.360157e-12
[1523,] 1.232846e-11 2.279281e-11 5.122324e-12
[1524,] 5.513619e-04 1.828052e-11 3.654359e-03
[1525,] 5.513619e-04 1.828052e-11 3.654359e-03
[1526,] 6.214529e-04 1.856715e-11 4.279147e-03
[1527,] 9.399873e-11 1.898542e-11 3.106797e-10
[1528,] 3.934215e-11 1.516816e-11 5.003160e-12
[1529,] 1.056445e-10 1.934945e-11 3.582097e-10
[1530,] 1.272701e-11 2.019811e-11 5.768103e-12
[1531,] 2.310730e-11 3.537438e-11 1.103146e-11
[1532,] 2.750838e-11 2.353244e-08 6.059316e-09
[1533,] 2.235850e-11 3.494776e-11 1.029059e-11
[1534,] 2.061123e-11 3.878802e-07 1.419913e-08
[1535,] 2.470769e-11 2.365358e-07 1.620606e-08
[1536,] 2.240027e-11 3.586756e-11 1.058042e-11
[1537,] 7.006700e-04 1.956234e-11 5.286407e-03
[1538,] 9.518954e-03 2.045043e-11 3.366738e-02
[1539,] 2.235850e-11 3.365424e-11 9.969487e-12
[1540,] 7.006700e-04 1.740787e-11 4.111303e-03
[1541,] 2.243876e-11 3.523480e-11 1.045060e-11
[1542,] 2.235850e-11 3.480808e-11 1.026895e-11
[1543,] 6.598484e-04 1.788351e-11 4.197772e-03
[1544,] 5.479920e-03 2.212413e-11 2.296201e-02
[1545,] 9.891491e-12 2.255420e-11 4.834861e-12
[1546,] 2.036735e-11 4.948047e-07 1.578051e-08
[1547,] 2.338354e-11 2.926769e-11 9.469247e-12
[1548,] 3.624002e-11 7.764735e-11 1.397481e-10
[1549,] 2.338354e-11 2.926769e-11 9.469247e-12
[1550,] 2.387783e-11 3.041763e-11 6.383785e-12
[1551,] 2.514136e-11 2.279238e-07 1.923987e-08
[1552,] 1.000558e-03 1.880619e-11 7.140160e-03
[1553,] 8.383579e-03 2.241880e-11 3.718547e-02
[1554,] 1.294779e-11 2.223239e-11 5.480083e-12
[1555,] 2.198253e-11 2.896316e-11 8.459203e-12
[1556,] 2.772118e-11 1.836245e-08 5.085228e-09
[1557,] 8.866289e-04 1.823337e-11 5.874677e-03
[1558,] 2.772118e-11 1.765142e-08 4.911587e-09
[1559,] 7.977621e-11 1.885440e-11 2.628201e-10
[1560,] 2.318877e-11 2.850660e-11 9.139128e-12
[1561,] 2.758830e-11 1.696956e-08 4.697117e-09
[1562,] 8.866289e-04 1.937042e-11 6.505270e-03
[1563,] 2.022712e-11 5.328560e-07 1.658362e-08
[1564,] 8.278308e-11 1.895011e-11 2.756076e-10
[1565,] 2.318877e-11 2.835131e-11 9.093269e-12
[1566,] 1.210018e-11 2.171348e-11 5.022660e-12
[1567,] 8.866289e-04 1.927227e-11 6.793236e-03
[1568,] 8.866289e-04 1.927227e-11 6.793236e-03
[1569,] 2.384874e-11 2.849258e-11 6.111618e-12
[1570,] 2.508088e-11 2.381446e-07 2.011062e-08
[1571,] 9.418361e-04 1.981059e-11 7.714026e-03
[1572,] 9.418361e-04 1.981059e-11 7.714026e-03
[1573,] 1.312473e-11 2.248439e-11 5.473009e-12
[1574,] 1.362912e-11 2.108747e-11 5.953438e-12
[1575,] 1.827998e-03 1.734675e-11 1.054745e-02
[1576,] 1.510215e-11 2.910182e-11 5.019237e-12
[1577,] 2.285808e-11 3.343544e-11 1.037722e-11
[1578,] 1.182544e-03 2.054499e-11 1.045496e-02
[1579,] 2.328507e-11 2.559081e-11 8.317895e-12
[1580,] 1.456572e-11 2.506418e-11 5.791166e-12
[1581,] 1.249679e-03 2.139813e-11 1.214564e-02
[1582,] 1.249679e-03 2.178050e-11 1.264919e-02
[1583,] 1.464237e-02 3.531043e-11 1.458294e-01
[1584,] 1.328035e-03 3.404556e-11 3.261522e-02
[1585,] 2.401857e-11 1.873549e-11 4.553726e-12
[1586,] 2.699043e-11 3.004957e-08 7.463522e-09
[1587,] 1.328035e-03 3.525924e-11 3.254427e-02
[1588,] 1.328035e-03 3.525281e-11 3.161115e-02
[1589,] 1.249679e-03 3.552257e-11 3.103026e-02
[1590,] 2.019163e-11 4.817040e-07 1.587733e-08
[1591,] 1.403079e-03 3.645365e-11 3.291879e-02
[1592,] 1.191210e-10 5.794157e-11 1.049832e-09
[1593,] 1.642735e-11 2.247829e-11 6.924973e-12
[1594,] 1.583822e-11 2.443408e-11 6.475617e-12
[1595,] 8.738019e-04 3.468311e-11 2.013502e-02
[1596,] 2.413071e-11 1.670052e-11 5.492076e-12
[1597,] 2.987678e-11 1.357022e-08 4.618495e-09
[1598,] 9.281691e-04 3.412615e-11 2.077111e-02
[1599,] 2.406878e-11 1.670052e-11 5.479912e-12
[1600,] 1.583822e-11 2.362509e-11 6.648606e-12
[1601,] 1.220449e-10 3.333814e-11 7.574505e-10
[1602,] 2.943765e-11 1.281453e-08 4.267220e-09
[1603,] 2.319452e-11 1.667513e-11 5.305174e-12
[1604,] 8.738019e-04 3.762472e-11 2.101929e-02
[1605,] 2.412020e-11 1.681757e-11 4.378887e-12
[1606,] 2.414273e-11 1.681757e-11 4.375221e-12
[1607,] 1.220449e-10 3.360611e-11 7.630598e-10
[1608,] 8.738019e-04 3.387712e-11 1.928567e-02
[1609,] 2.016989e-11 2.338357e-11 8.236566e-12
[1610,] 2.082221e-03 6.227902e-11 1.087055e-01
[1611,] 2.016989e-11 2.338357e-11 8.236566e-12
[1612,] 2.384946e-11 1.694327e-11 5.529450e-12
[1613,] 2.760101e-11 1.180826e-08 3.488497e-09
[1614,] 9.281691e-04 2.735115e-11 1.290038e-02
[1615,] 1.112935e-03 2.755587e-11 1.568966e-02
[1616,] 1.249679e-03 2.735115e-11 1.734252e-02
[1617,] 2.338354e-11 1.993637e-11 6.385077e-12
[1618,] 2.333403e-11 1.999205e-11 6.387073e-12
[1619,] 8.226824e-04 2.735115e-11 1.144033e-02
[1620,] 1.589035e-11 3.759465e-09 2.289053e-10
[1621,] 1.679149e-11 5.279545e-09 3.553474e-10
[1622,] 5.023806e-11 1.629366e-11 5.397262e-12
[1623,] 2.539438e-11 1.142925e-07 1.102645e-08
[1624,] 5.023806e-11 1.629440e-11 5.402796e-12
[1625,] 7.788619e-04 2.668656e-11 1.051430e-02
[1626,] 1.583822e-11 2.412013e-11 6.387994e-12
[1627,] 6.906528e-04 2.718557e-11 8.663676e-03
[1628,] 5.390888e-11 1.629218e-11 5.439844e-12
[1629,] 1.289895e-11 1.983526e-11 7.591703e-12
[1630,] 1.806011e-11 1.687066e-09 1.890648e-10
[1631,] 1.137837e-10 2.631576e-11 5.591794e-10
[1632,] 4.853325e-11 4.618931e-10 3.299002e-10
[1633,] 7.420411e-11 1.619439e-11 6.908765e-12
[1634,] 1.658965e-11 2.242429e-11 7.052814e-12
[1635,] 1.599201e-11 4.312149e-09 2.711803e-10
[1636,] 2.347743e-11 1.942114e-11 6.229630e-12
[1637,] 2.319993e-11 6.668840e-08 5.675213e-09
[1638,] 2.037854e-11 2.258943e-11 8.562472e-12
[1639,] 2.037854e-11 2.380099e-11 8.215060e-12
[1640,] 2.390828e-11 1.933273e-11 6.323709e-12
[1641,] 3.728996e-08 1.678455e-11 5.926287e-08
[1642,] 1.011791e-04 2.655933e-11 1.278600e-03
[1643,] 1.023364e-04 2.655933e-11 1.293172e-03
[1644,] 3.972359e-11 1.517397e-11 4.750573e-12
[1645,] 6.466776e-11 1.633671e-11 6.334197e-12
[1646,] 9.242007e-05 2.674786e-11 1.185196e-03
[1647,] 2.140587e-08 1.661015e-11 3.208042e-08
[1648,] 2.324678e-11 5.739829e-09 1.338207e-09
[1649,] 9.242007e-05 2.637280e-11 1.151602e-03
[1650,] 2.073107e-11 2.344466e-11 8.451770e-12
[1651,] 4.893015e-11 1.423412e-11 4.743844e-12
[1652,] 2.530808e-11 2.584133e-11 9.448169e-11
[1653,] 2.003589e-11 2.326960e-11 8.225918e-12
[1654,] 1.034908e-04 2.692101e-11 1.344192e-03
[1655,] 2.495322e-11 3.662249e-11 6.742054e-12
[1656,] 1.930085e-11 2.326960e-11 7.933585e-12
[1657,] 2.614190e-11 2.637280e-11 9.998636e-11
[1658,] 2.292936e-11 5.400076e-08 4.484853e-09
[1659,] 4.939656e-11 1.436572e-11 4.620825e-12
[1660,] 1.023364e-04 2.750451e-11 1.388002e-03
[1661,] 2.497238e-11 5.163749e-11 7.854608e-12
[1662,] 4.147617e-11 1.521219e-11 4.754858e-12
[1663,] 2.328263e-11 5.698269e-10 2.057634e-10
[1664,] 1.803974e-11 2.275651e-11 7.562459e-12
[1665,] 2.475726e-11 5.857763e-10 2.326667e-10
[1666,] 2.703650e-11 2.637280e-11 1.039847e-10
[1667,] 4.117375e-11 1.519150e-11 4.761036e-12
[1668,] 4.111421e-11 1.519150e-11 4.760240e-12
[1669,] 1.023364e-04 2.768506e-11 1.406322e-03
[1670,] 2.202819e-11 5.260952e-10 1.744312e-10
[1671,] 2.236802e-11 4.839155e-08 2.436028e-09
[1672,] 1.915844e-11 1.517099e-09 2.201810e-10
[1673,] 4.100193e-11 1.513930e-11 4.746378e-12
[1674,] 5.084020e-11 1.430667e-11 4.702108e-12
[1675,] 1.519882e-11 2.151517e-11 6.876882e-12
[1676,] 4.005819e-11 1.517811e-11 4.752935e-12
[1677,] 1.023364e-04 2.819198e-11 1.493731e-03
[1678,] 1.465771e-11 2.198485e-11 6.641846e-12
[1679,] 5.108745e-11 1.420049e-11 4.847850e-12
[1680,] 2.645124e-11 6.048057e-10 2.649333e-10
[1681,] 5.084020e-11 1.420049e-11 4.842026e-12
[1682,] 1.519882e-11 2.181039e-11 6.801679e-12
[1683,] 1.293827e-11 2.120234e-11 5.941367e-12
[1684,] 2.006102e-11 2.692808e-11 7.474508e-11
[1685,] 3.982908e-11 1.510333e-11 4.753413e-12
[1686,] 2.039897e-11 1.684935e-11 4.548962e-12
[1687,] 4.996293e-11 1.428203e-11 4.647062e-12
[1688,] 1.209297e-11 2.150281e-11 5.497530e-12
[1689,] 1.358181e-11 2.135173e-11 6.196476e-12
[1690,] 1.881298e-11 2.692808e-11 6.930597e-11
[1691,] 1.169377e-11 2.135173e-11 5.348818e-12
[1692,] 1.998556e-11 1.629225e-09 2.670920e-10
[1693,] 1.800115e-11 2.731250e-11 6.662547e-11
[1694,] 2.254941e-11 2.903617e-08 2.410533e-09
[1695,] 1.915844e-11 1.664979e-09 2.387508e-10
[1696,] 4.809347e-11 1.432421e-11 4.574814e-12
[1697,] 1.162093e-04 2.731250e-11 1.556875e-03
[1698,] 2.100957e-08 1.736686e-11 3.880383e-08
[1699,] 6.156548e-05 2.167505e-11 1.493925e-04
[1700,] 1.878596e-11 1.525481e-09 2.085426e-10
[1701,] 1.024421e-04 2.749752e-11 1.388724e-03
[1702,] 1.224881e-04 2.637653e-11 1.529013e-03
[1703,] 1.224881e-04 2.710914e-11 1.616365e-03
[1704,] 3.889482e-11 1.529692e-11 4.704877e-12
[1705,] 1.224881e-04 2.674888e-11 1.573246e-03
[1706,] 2.039897e-11 1.613605e-11 4.398754e-12
[1707,] 2.039897e-11 1.609667e-11 4.390516e-12
[1708,] 3.491302e-11 1.430299e-11 5.301853e-12
[1709,] 1.098457e-11 2.105461e-11 5.085436e-12
[1710,] 1.204637e-04 2.749752e-11 1.632362e-03
[1711,] 3.592201e-11 1.431389e-11 5.377937e-12
[1712,] 1.251802e-11 2.090853e-11 5.816608e-12
[1713,] 1.846000e-11 1.040095e-07 2.735231e-09
[1714,] 2.039897e-11 1.601893e-11 4.374229e-12
[1715,] 1.856513e-11 1.078561e-07 2.923098e-09
[1716,] 1.210302e-11 2.090853e-11 5.626624e-12
[1717,] 5.272991e-11 4.729325e-10 3.730047e-10
[1718,] 1.136805e-04 2.827853e-11 1.629400e-03
[1719,] 1.131869e-11 2.090853e-11 5.267074e-12
[1720,] 9.725745e-05 2.869267e-11 1.434823e-03
[1721,] 2.245338e-11 4.092783e-08 3.104826e-09
[1722,] 2.044999e-11 1.617178e-11 4.346799e-12
[1723,] 2.044999e-11 1.621181e-11 4.354678e-12
[1724,] 1.225097e-11 2.062121e-11 5.758724e-12
[1725,] 2.044999e-11 1.617178e-11 4.346799e-12
[1726,] 2.044999e-11 1.617178e-11 4.346799e-12
[1727,] 3.067527e-11 4.211495e-09 1.195247e-09
[1728,] 1.848397e-11 9.284199e-08 2.595661e-09
[1729,] 1.079111e-04 2.931977e-11 1.660898e-03
[1730,] 1.136805e-04 2.952568e-11 1.773774e-03
[1731,] 1.136805e-04 2.952568e-11 1.773774e-03
[1732,] 1.131869e-11 2.062121e-11 5.326069e-12
[1733,] 6.024264e-07 5.159878e-11 4.015579e-06
[1734,] 1.079111e-04 2.931977e-11 1.660898e-03
[1735,] 3.214692e-11 3.992498e-09 1.243170e-09
[1736,] 1.079111e-04 2.931977e-11 1.660898e-03
[1737,] 1.269239e-04 2.996751e-11 2.038547e-03
[1738,] 1.204637e-04 2.996751e-11 1.934727e-03
[1739,] 1.079111e-04 2.931977e-11 1.660898e-03
[1740,] 2.044867e-11 1.594855e-11 4.291882e-12
[1741,] 2.044867e-11 1.594855e-11 4.291882e-12
[1742,] 2.306314e-11 4.023440e-08 3.655743e-09
[1743,] 3.839437e-11 1.535479e-11 4.695208e-12
[1744,] 2.044859e-11 1.605763e-11 4.307669e-12
[1745,] 2.044859e-11 1.601893e-11 4.300161e-12
[1746,] 1.170345e-11 2.034022e-11 5.566718e-12
[1747,] 1.098457e-11 2.062121e-11 5.170792e-12
[1748,] 1.079111e-04 2.869267e-11 1.591930e-03
[1749,] 3.166146e-11 3.650280e-09 1.136777e-09
[1750,] 2.654343e-11 6.069180e-11 7.512160e-12
[1751,] 3.022099e-11 3.703403e-09 1.063546e-09
[1752,] 3.067527e-11 3.571105e-09 1.062174e-09
[1753,] 9.725745e-05 2.752471e-11 1.310263e-03
[1754,] 4.370616e-11 1.428416e-11 4.568959e-12
[1755,] 3.967979e-11 4.055351e-10 3.131715e-10
[1756,] 1.856513e-11 8.054756e-08 2.359936e-09
[1757,] 1.098457e-11 2.006702e-11 5.223383e-12
[1758,] 2.263365e-11 3.556648e-08 2.925600e-09
[1759,] 1.845321e-11 8.348775e-08 2.307174e-09
[1760,] 1.098457e-11 2.061770e-11 5.109784e-12
[1761,] 4.367138e-11 1.429898e-11 4.552205e-12
[1762,] 3.117055e-11 1.436619e-11 5.198692e-12
[1763,] 2.045306e-11 1.578026e-11 4.280574e-12
[1764,] 2.492201e-10 1.786298e-10 4.161650e-10
[1765,] 8.768138e-05 2.604767e-11 1.056670e-03
[1766,] 2.044999e-11 1.550675e-11 4.215035e-12
[1767,] 3.117055e-11 1.440375e-11 4.927177e-12
[1768,] 1.632051e-11 2.261028e-09 1.900724e-10
[1769,] 1.193320e-11 2.496579e-11 7.008767e-12
[1770,] 1.628528e-11 2.296057e-09 1.902309e-10
[1771,] 1.150282e-11 2.477890e-11 6.613913e-12
[1772,] 5.260238e-11 1.264016e-11 3.601310e-12
[1773,] 3.486776e-10 1.688315e-11 1.866615e-11
[1774,] 1.150282e-11 2.697715e-11 7.035461e-12
[1775,] 3.141123e-11 1.437297e-11 5.050397e-12
[1776,] 9.181930e-05 2.123098e-11 7.840432e-04
[1777,] 1.171848e-11 2.525643e-11 6.889542e-12
[1778,] 4.254110e-11 1.532630e-11 4.735734e-12
[1779,] 6.026305e-05 2.035637e-11 4.690513e-04
[1780,] 4.425013e-11 1.451740e-11 4.468626e-12
[1781,] 1.217004e-11 2.460446e-11 7.124080e-12
[1782,] 2.088000e-11 1.505721e-11 4.824459e-12
[1783,] 2.067554e-11 1.505213e-11 4.781785e-12
[1784,] 2.401653e-11 3.378095e-10 1.382682e-10
[1785,] 2.045472e-11 1.525137e-11 4.692784e-12
[1786,] 1.193320e-11 2.396659e-11 6.820670e-12
[1787,] 1.121417e-11 2.709873e-11 6.817551e-12
[1788,] 2.025760e-11 1.522290e-11 4.474550e-12
[1789,] 2.264519e-11 1.695373e-11 3.156850e-12
[1790,] 2.347368e-11 1.637531e-11 3.253805e-12
[1791,] 2.717377e-11 1.616495e-11 3.967964e-12
[1792,] 2.736101e-11 1.672051e-11 4.000409e-12
[1793,] 1.994904e-11 1.218248e-09 2.096864e-10
[1794,] 2.527255e-11 5.577074e-11 8.016203e-12
[1795,] 2.988534e-11 1.653128e-11 3.931314e-12
[1796,] 1.139725e-11 2.638581e-11 6.854521e-12
[1797,] 2.359200e-11 1.508327e-11 5.042194e-12
[1798,] 1.170687e-11 2.659257e-11 7.171668e-12
[1799,] 4.401898e-11 1.438789e-11 4.665514e-12
[1800,] 6.948611e-04 2.688562e-11 4.954518e-03
[1801,] 2.310042e-11 1.509276e-11 5.016873e-12
[1802,] 2.244040e-11 3.630344e-08 2.531156e-09
[1803,] 3.696775e-05 2.449487e-11 4.783132e-04
[1804,] 1.251447e-11 2.360054e-11 7.164707e-12
[1805,] 4.093765e-05 2.533906e-11 5.681155e-04
[1806,] 1.263229e-11 2.325973e-11 7.171912e-12
[1807,] 2.983225e-11 1.646569e-11 3.545663e-12
[1808,] 2.902609e-11 1.659777e-11 3.490384e-12
[1809,] 2.937274e-11 1.660387e-11 3.946168e-12
[1810,] 4.757794e-11 1.109575e-11 5.628463e-12
[1811,] 2.837792e-11 1.664761e-11 3.981101e-12
[1812,] 1.842990e-11 9.939981e-08 2.515439e-09
[1813,] 2.237028e-11 3.509883e-08 2.345342e-09
[1814,] 5.150147e-11 1.109425e-11 5.895136e-12
[1815,] 4.411613e-11 1.437636e-11 4.679026e-12
[1816,] 4.263243e-11 1.440653e-11 4.607587e-12
[1817,] 6.262165e-11 1.233928e-11 3.913816e-12
[1818,] 4.430804e-11 1.439392e-11 4.662566e-12
[1819,] 4.835133e-11 1.109748e-11 5.654566e-12
[1820,] 3.890065e-05 2.735520e-11 6.294814e-04
[1821,] 4.093765e-05 2.586385e-11 5.923457e-04
[1822,] 5.085655e-11 1.109575e-11 5.831958e-12
[1823,] 4.354913e-11 1.438789e-11 4.650707e-12
[1824,] 4.730540e-11 1.437032e-11 4.751689e-12
[1825,] 1.290625e-11 2.377467e-11 7.503964e-12
[1826,] 1.868534e-11 1.354430e-09 1.849638e-10
[1827,] 1.354412e-11 2.395292e-11 8.030529e-12
[1828,] 7.035804e-11 1.274297e-11 3.990694e-12
[1829,] 4.141454e-06 5.901868e-11 2.973288e-06
[1830,] 3.000446e-11 1.679470e-11 3.953801e-12
[1831,] 4.563760e-11 1.441311e-11 4.670300e-12
[1832,] 4.772983e-11 1.440014e-11 4.733635e-12
[1833,] 3.156230e-05 2.742692e-11 4.907692e-04
[1834,] 6.262165e-11 1.278297e-11 3.811450e-12
[1835,] 2.887679e-11 1.679470e-11 3.979401e-12
[1836,] 1.840760e-11 1.206629e-07 2.579845e-09
[1837,] 1.027812e-05 2.788830e-11 5.008722e-06
[1838,] 1.672615e-07 6.586168e-11 2.429878e-07
[1839,] 1.305210e-11 2.245226e-11 7.177525e-12
[1840,] 9.698047e-06 2.909433e-11 5.099757e-06
[1841,] 8.294459e-06 2.936065e-11 4.483147e-06
[1842,] 9.204836e-06 2.936065e-11 4.934798e-06
[1843,] 1.672615e-07 6.740909e-11 2.494731e-07
[1844,] 2.145888e-07 6.740909e-11 3.171449e-07
[1845,] 3.044301e-10 1.668575e-11 1.763833e-11
[1846,] 9.698047e-06 2.922472e-11 5.350601e-06
[1847,] 2.961767e-11 1.688661e-11 3.973866e-12
[1848,] 3.154129e-10 1.664606e-11 1.807215e-11
[1849,] 2.498413e-07 5.794385e-11 6.111493e-06
[1850,] 2.615521e-07 6.036556e-11 6.760848e-06
[1851,] 2.564042e-05 2.664654e-11 3.762851e-04
[1852,] 2.952715e-11 1.688661e-11 3.975876e-12
[1853,] 2.318568e-05 2.684859e-11 3.451980e-04
[1854,] 2.318568e-05 2.780874e-11 3.696941e-04
[1855,] 5.229412e-11 1.320757e-11 4.229760e-12
[1856,] 2.438128e-05 2.684859e-11 3.630938e-04
[1857,] 1.860440e-11 1.484617e-07 3.922121e-09
[1858,] 2.205035e-05 2.703244e-11 3.326281e-04
[1859,] 2.879276e-11 1.684142e-11 3.990215e-12
[1860,] 2.060880e-07 5.903147e-11 5.042847e-06
[1861,] 1.983762e-05 2.721822e-11 3.030776e-04
[1862,] 2.097216e-05 2.721822e-11 3.205279e-04
[1863,] 2.879276e-11 1.688661e-11 3.993668e-12
[1864,] 1.348986e-11 2.519803e-11 8.203807e-12
[1865,] 1.789957e-07 6.465744e-11 4.874084e-06
[1866,] 1.872753e-07 6.209831e-11 4.860725e-06
[1867,] 1.514889e-07 6.332681e-11 3.980419e-06
[1868,] 1.739106e-11 1.922463e-07 2.280039e-09
[1869,] 5.413571e-11 1.326401e-11 4.226065e-12
[1870,] 5.782217e-11 1.326401e-11 4.268846e-12
[1871,] 1.072402e-07 7.094382e-11 1.789719e-07
[1872,] 5.764334e-11 1.321921e-11 4.292302e-12
[1873,] 7.720099e-11 1.927017e-10 2.352390e-10
[1874,] 6.808431e-11 1.960560e-10 2.107016e-10
[1875,] 1.520445e-11 2.253759e-11 8.631718e-12
[1876,] 2.347787e-11 7.841093e-08 7.153106e-09
[1877,] 1.774164e-11 1.885985e-07 2.379312e-09
[1878,] 2.337918e-11 7.145489e-08 6.478111e-09
[1879,] 1.222380e-07 6.557020e-11 1.794828e-07
[1880,] 1.846727e-11 1.765168e-07 4.198159e-09
[1881,] 3.216589e-11 1.801303e-11 4.002162e-12
[1882,] 7.000996e-11 1.763279e-10 1.944877e-10
[1883,] 4.743732e-06 3.873952e-11 4.229724e-06
[1884,] 2.243928e-05 4.842166e-11 5.805019e-04
[1885,] 2.456419e-11 1.408860e-11 3.656781e-12
[1886,] 2.243928e-05 5.207174e-11 6.507673e-04
[1887,] 2.022155e-05 5.111354e-11 5.686130e-04
[1888,] 2.431333e-11 1.412362e-11 3.652756e-12
[1889,] 3.111643e-11 1.906211e-11 1.948449e-11
[1890,] 2.309157e-11 4.083157e-07 2.366794e-08
[1891,] 2.608427e-11 1.529194e-11 4.470659e-12
[1892,] 2.608964e-11 1.518038e-11 4.456261e-12
[1893,] 8.911968e-08 7.854834e-11 1.435047e-07
[1894,] 2.624487e-11 1.517764e-11 4.452023e-12
[1895,] 2.632695e-11 1.512550e-11 4.450081e-12
[1896,] 1.775183e-11 2.776675e-11 8.020672e-12
[1897,] 2.670367e-11 1.507882e-11 4.432357e-12
[1898,] 2.942411e-11 4.731078e-11 6.753525e-12
[1899,] 2.616525e-11 1.502150e-11 4.412856e-12
[1900,] 2.632517e-11 1.502150e-11 4.423258e-12
[1901,] 2.622316e-11 1.501598e-11 4.401754e-12
[1902,] 2.317267e-11 6.424791e-07 3.368923e-08
[1903,] 2.676717e-11 1.502291e-11 4.427999e-12
[1904,] 4.766646e-05 5.317052e-11 7.807680e-04
[1905,] 4.236158e-11 1.375968e-11 5.100712e-12
[1906,] 1.487771e-11 2.644383e-11 9.509952e-12
[1907,] 5.802248e-11 1.343796e-11 3.819875e-12
[1908,] 2.402824e-11 5.953994e-07 4.105869e-08
[1909,] 2.687658e-11 1.488655e-11 4.398291e-12
[1910,] 4.939660e-08 9.888620e-11 1.024823e-07
[1911,] 6.494076e-06 6.894858e-11 2.727898e-04
[1912,] 4.099020e-08 1.041978e-10 8.994907e-08
[1913,] 6.159910e-06 7.035238e-11 2.656585e-04
[1914,] 1.453382e-11 3.498587e-11 1.149151e-11
[1915,] 5.412161e-11 1.204775e-11 4.758955e-12
[1916,] 8.976843e-11 2.883584e-10 4.080117e-10
[1917,] 5.678871e-06 1.366973e-10 3.246271e-04
[1918,] 2.339762e-11 3.533530e-07 1.002917e-08
[1919,] 3.531894e-08 9.589314e-11 4.812291e-08
[1920,] 4.058084e-08 9.660950e-11 5.276356e-08
[1921,] 5.305747e-08 9.660950e-11 6.834081e-08
[1922,] 5.569081e-08 9.539300e-11 7.070619e-08
[1923,] 3.086787e-11 2.945748e-11 5.919227e-12
[1924,] 4.838318e-08 9.660950e-11 6.252460e-08
[1925,] 2.455573e-11 3.406834e-07 3.271853e-08
[1926,] 4.838318e-08 9.312147e-11 6.027308e-08
[1927,] 3.035910e-11 2.921558e-11 5.924613e-12
[1928,] 3.035910e-11 2.921558e-11 5.924613e-12
[1929,] 4.206669e-08 9.539300e-11 5.394672e-08
[1930,] 5.001917e-11 1.206107e-11 4.792999e-12
[1931,] 4.009872e-08 9.430308e-11 5.092577e-08
[1932,] 4.206669e-08 9.206275e-11 5.207357e-08
[1933,] 4.206669e-08 9.312147e-11 5.267038e-08
[1934,] 4.009872e-08 9.660950e-11 5.215813e-08
[1935,] 4.756232e-11 1.207559e-11 4.782945e-12
[1936,] 4.838318e-08 9.206275e-11 5.958672e-08
[1937,] 4.610753e-08 9.660950e-11 5.968480e-08
[1938,] 4.610753e-08 9.660950e-11 5.968480e-08
[1939,] 4.413526e-08 9.660950e-11 5.721896e-08
[1940,] 4.060169e-06 1.581345e-10 2.704317e-04
[1941,] 4.255404e-06 1.598989e-10 2.878256e-04
[1942,] 5.305747e-08 9.312147e-11 6.587197e-08
[1943,] 5.305747e-08 9.312147e-11 6.587197e-08
[1944,] 4.808380e-11 1.203876e-11 4.816985e-12
[1945,] 4.060169e-06 1.731450e-10 2.999715e-04
[1946,] 4.060169e-06 1.674034e-10 2.886765e-04
[1947,] 4.060169e-06 1.674034e-10 2.886765e-04
[1948,] 4.622520e-11 1.205230e-11 4.806262e-12
[1949,] 1.837867e-08 7.654932e-11 1.459277e-08
[1950,] 2.673189e-11 1.414137e-11 4.226614e-12
[1951,] 4.845547e-11 1.205230e-11 4.873418e-12
[1952,] 2.702150e-11 1.414687e-11 4.223778e-12
[1953,] 2.456441e-11 1.003291e-11 3.423056e-12
[1954,] 1.317257e-11 5.705831e-11 1.415972e-11
[1955,] 2.685000e-11 1.414136e-11 4.230942e-12
[1956,] 3.509828e-06 1.559574e-10 2.185410e-04
[1957,] 4.789730e-11 1.206778e-11 4.910132e-12
[1958,] 1.525624e-08 7.567252e-11 1.138005e-08
[1959,] 2.475683e-11 2.381591e-06 1.794955e-07
[1960,] 1.439633e-08 8.269559e-11 1.323537e-09
[1961,] 2.103253e-07 7.328148e-11 4.495666e-08
[1962,] 3.762964e-11 1.461766e-11 5.658685e-12
[1963,] 1.712418e-07 6.859003e-11 3.479001e-08
[1964,] 4.621708e-06 1.300009e-10 2.007847e-04
[1965,] 3.736375e-11 1.453150e-11 5.582890e-12
[1966,] 4.844794e-06 1.286406e-10 2.083213e-04
[1967,] 3.087306e-07 1.204242e-10 1.421512e-08
[1968,] 3.971485e-07 1.178355e-10 1.803849e-08
[1969,] 1.657692e-11 1.638257e-08 2.215793e-11
[1970,] 2.424673e-11 1.912646e-06 1.332964e-07
[1971,] 4.621708e-06 1.219511e-10 1.861205e-04
[1972,] 3.087306e-07 1.142013e-10 1.474972e-08
[1973,] 8.928643e-11 1.025795e-11 7.591390e-12
[1974,] 2.113048e-11 1.425211e-11 3.963418e-12
[1975,] 2.518746e-11 1.079323e-05 6.548114e-07
[1976,] 3.415108e-10 1.220662e-10 1.404373e-10
[1977,] 2.571397e-11 1.103754e-05 7.362033e-07
[1978,] 1.542857e-05 1.579770e-10 5.873350e-04
[1979,] 8.546484e-11 1.022812e-11 6.459443e-12
[1980,] 8.546484e-11 1.022834e-11 6.492042e-12
[1981,] 2.012043e-11 1.420715e-11 3.884764e-12
[1982,] 2.034144e-08 1.042690e-10 2.255010e-07
[1983,] 2.592466e-11 7.227146e-06 5.325877e-07
[1984,] 9.149752e-12 4.281913e-11 7.627566e-12
[1985,] 9.111677e-12 4.367053e-11 7.804322e-12
[1986,] 9.261467e-12 4.412766e-11 6.804593e-12
[1987,] 2.556374e-11 7.227146e-06 5.002611e-07
[1988,] 7.671101e-11 1.018320e-11 6.350408e-12
[1989,] 5.256332e-10 1.033845e-10 5.765281e-11
[1990,] 2.347469e-11 5.952623e-06 5.026749e-08
[1991,] 4.142148e-10 1.023093e-10 4.694187e-11
[1992,] 2.347469e-11 5.952623e-06 5.026749e-08
[1993,] 6.554843e-05 9.256327e-11 1.171090e-03
[1994,] 1.005244e-11 3.986061e-11 7.447384e-12
[1995,] 2.403118e-11 5.310612e-06 4.990091e-08
[1996,] 2.165130e-08 1.108432e-10 2.556116e-07
[1997,] 2.403118e-11 5.952623e-06 5.341549e-08
[1998,] 9.994048e-12 4.075639e-11 7.460615e-12
[1999,] 9.850123e-12 4.067561e-11 7.214004e-12
[2000,] 2.243558e-11 1.469245e-11 3.940946e-12
[2001,] 2.458123e-11 5.952623e-06 5.660595e-08
[2002,] 1.273149e-05 1.390084e-10 4.167801e-04
[2003,] 9.910096e-12 4.067561e-11 7.313519e-12
[2004,] 5.824679e-11 1.013672e-11 5.152545e-12
[2005,] 1.273149e-05 1.332800e-10 3.937266e-04
[2006,] 1.205830e-05 1.318367e-10 3.674929e-04
[2007,] 2.625104e-11 7.388641e-06 5.724239e-07
[2008,] 9.928162e-12 4.194049e-11 7.569788e-12
[2009,] 2.486384e-11 6.221414e-06 5.983664e-08
[2010,] 1.011406e-11 4.237378e-11 7.850442e-12
[2011,] 1.015002e-11 4.366446e-11 8.065617e-12
[2012,] 2.430371e-11 5.764697e-06 5.245079e-08
[2013,] 2.158716e-10 1.157996e-10 2.481039e-11
[2014,] 2.254869e-10 1.157996e-10 2.578067e-11
[2015,] 2.619178e-11 8.204494e-06 6.108377e-07
[2016,] 1.806340e-05 6.796516e-11 2.707103e-04
[2017,] 3.539691e-11 1.707540e-10 2.747038e-11
[2018,] 2.619178e-11 7.480647e-06 5.646374e-07
[2019,] 4.313976e-09 1.304427e-10 2.991822e-10
[2020,] 2.671283e-11 1.429468e-11 4.418572e-12
[2021,] 2.473105e-09 1.337314e-10 1.854421e-10
[2022,] 6.455058e-05 3.750999e-11 3.424734e-06
[2023,] 1.501396e-10 1.338128e-10 1.576180e-11
[2024,] 9.281093e-06 1.028842e-10 1.095630e-04
[2025,] 3.696516e-11 1.044626e-11 4.087008e-12
[2026,] 3.345786e-11 1.043871e-11 3.923362e-12
[2027,] 3.696516e-11 1.043142e-11 4.115899e-12
[2028,] 3.299614e-11 1.039877e-11 3.979087e-12
[2029,] 1.045667e-06 4.701981e-11 2.195759e-07
[2030,] 3.418559e-11 4.498346e-06 8.631276e-07
[2031,] 2.214463e-11 1.451763e-11 3.739769e-12
[2032,] 3.418559e-11 4.596583e-06 8.798580e-07
[2033,] 7.475701e-10 1.490280e-10 6.163377e-11
[2034,] 6.757287e-05 5.212386e-11 4.201492e-04
[2035,] 3.340068e-11 4.809222e-06 8.597182e-07
[2036,] 3.210004e-11 1.034773e-11 4.088401e-12
[2037,] 2.162035e-11 1.447751e-11 3.740739e-12
[2038,] 1.501396e-10 1.571846e-10 1.487916e-11
[2039,] 2.770130e-11 2.583842e-11 6.227282e-12
[2040,] 3.540552e-11 1.139740e-11 4.171253e-12
[2041,] 1.311080e-05 7.670690e-11 1.062299e-04
[2042,] 2.209098e-11 1.397015e-11 3.730036e-12
[2043,] 3.210004e-11 1.034112e-11 4.124109e-12
[2044,] 2.155002e-11 1.403024e-11 3.722104e-12
[2045,] 5.508462e-08 2.457932e-10 1.984906e-09
[2046,] 3.625737e-11 6.201674e-06 1.331313e-06
[2047,] 3.696516e-11 1.033887e-11 4.427964e-12
[2048,] 3.732544e-11 7.598753e-06 1.712139e-06
[2049,] 3.540077e-11 1.038473e-11 4.605582e-12
[2050,] 3.591164e-11 1.038473e-11 4.638957e-12
[2051,] 3.966198e-09 7.352847e-11 1.595795e-09
[2052,] 3.540077e-11 1.038395e-11 4.595396e-12
[2053,] 8.620005e-08 2.264988e-10 3.064798e-09
[2054,] 9.154438e-08 2.345837e-10 3.165189e-09
[2055,] 9.154438e-08 2.345837e-10 3.165189e-09
[2056,] 3.132562e-11 9.137262e-06 1.268104e-06
[2057,] 9.154438e-08 2.372624e-10 3.144818e-09
[2058,] 2.167340e-11 1.418158e-11 3.711119e-12
[2059,] 1.183945e-10 2.006790e-10 1.090659e-11
[2060,] 1.811354e-08 6.367002e-11 4.537542e-08
[2061,] 4.535020e-10 2.100500e-10 3.447360e-11
[2062,] 3.490019e-11 1.033250e-11 4.528559e-12
[2063,] 3.441502e-11 9.972092e-06 1.780798e-06
[2064,] 5.869536e-11 6.265286e-10 5.452399e-10
[2065,] 1.888390e-08 6.367002e-11 4.729166e-08
[2066,] 4.060121e-11 1.033926e-11 4.655953e-12
[2067,] 5.442832e-11 1.213747e-11 4.413552e-12
[2068,] 2.899293e-05 9.287019e-11 2.913871e-04
[2069,] 1.285122e-09 1.705280e-10 9.321278e-11
[2070,] 2.851622e-08 7.220562e-11 5.279896e-08
[2071,] 8.395592e-11 1.041293e-11 8.148773e-12
[2072,] 8.269582e-10 5.283025e-05 7.116013e-04
[2073,] 2.991017e-08 7.142352e-11 5.468484e-08
[2074,] 8.557049e-11 1.049783e-11 8.652907e-12
[2075,] 2.238784e-11 1.071810e-11 4.716720e-12
[2076,] 1.186245e-09 2.228875e-10 7.468067e-11
[2077,] 2.083089e-11 1.078219e-11 4.560410e-12
[2078,] 2.174372e-11 1.080064e-11 4.718094e-12
[2079,] 2.083089e-11 1.080064e-11 4.579994e-12
[2080,] 9.618342e-12 2.849237e-08 5.691568e-11
[2081,] 1.155145e-09 5.156805e-05 9.542618e-04
[2082,] 8.395113e-10 6.097389e-05 8.425607e-04
[2083,] 1.048484e-09 2.290418e-10 6.579595e-11
[2084,] 1.561481e-10 2.723559e-10 1.229187e-11
[2085,] 1.849072e-09 8.066522e-05 3.179021e-03
[2086,] 2.502504e-09 1.014298e-04 5.555999e-03
[2087,] 1.332289e-11 1.990932e-10 3.754837e-11
[2088,] 1.030412e-08 4.734630e-11 4.808775e-09
[2089,] 2.430026e-09 9.417194e-05 4.996774e-03
[2090,] 2.272010e-04 1.919684e-11 1.397478e-04
[2091,] 2.337946e-11 1.438469e-11 3.581965e-12
[2092,] 1.346000e-11 2.151366e-10 4.033461e-11
[2093,] 2.328681e-09 9.921570e-05 5.032317e-03
[2094,] 1.079383e-08 4.499978e-11 4.752831e-09
[2095,] 2.944114e-10 2.417960e-10 4.033957e-11
[2096,] 2.362985e-09 9.921570e-05 5.112452e-03
[2097,] 2.362985e-09 9.670890e-05 4.983074e-03
[2098,] 2.362985e-09 9.670890e-05 4.983074e-03
[2099,] 2.362985e-09 9.446815e-05 4.867412e-03
[2100,] 2.328681e-09 9.670890e-05 4.905014e-03
[2101,] 2.508717e-04 1.908883e-11 1.515176e-04
[2102,] 2.430026e-09 9.208443e-05 4.889424e-03
[2103,] 1.332289e-11 2.280497e-10 4.114687e-11
[2104,] 1.920017e-10 1.436954e-11 3.085697e-11
[2105,] 2.294923e-09 8.768684e-05 4.377200e-03
[2106,] 2.968179e-10 2.452748e-10 4.162789e-11
[2107,] 2.968179e-10 2.417960e-10 4.121653e-11
[2108,] 3.212720e-10 2.452748e-10 4.021933e-11
[2109,] 1.377459e-10 1.294290e-10 1.414716e-11
[2110,] 2.035445e-09 9.446815e-05 4.139935e-03
[2111,] 2.968179e-10 2.643138e-10 4.384524e-11
[2112,] 2.968179e-10 2.807891e-10 4.572063e-11
[2113,] 2.843254e-11 2.072093e-11 5.183910e-12
[2114,] 2.271999e-11 1.478390e-11 3.563367e-12
[2115,] 3.825888e-10 3.185113e-10 6.699153e-11
[2116,] 3.537053e-10 1.775889e-11 7.017162e-11
[2117,] 3.282622e-10 1.917213e-11 7.630011e-11
[2118,] 2.926818e-10 1.154101e-10 2.946863e-11
[2119,] 1.735101e-10 1.156300e-10 2.169155e-11
[2120,] 1.310916e-08 1.182282e-10 1.059319e-09
[2121,] 1.624810e-08 1.328983e-10 1.196222e-09
[2122,] 1.240235e-08 1.528174e-10 8.651794e-10
[2123,] 1.180032e-08 1.545681e-10 8.224773e-10
[2124,] 1.205342e-05 4.200508e-11 1.082681e-06
[2125,] 2.779474e-11 2.493720e-11 6.075577e-12
[2126,] 1.233825e-08 1.720292e-10 8.149880e-10
[2127,] 1.051528e-08 1.659617e-10 7.232827e-10
[2128,] 1.051528e-08 1.577101e-10 7.277050e-10
[2129,] 4.942735e-07 1.145784e-10 2.590502e-08
[2130,] 2.619453e-10 1.362775e-10 2.615548e-11
[2131,] 1.858095e-05 3.338819e-11 1.049765e-06
[2132,] 1.051528e-08 1.595271e-10 7.227992e-10
[2133,] 1.051528e-08 1.595271e-10 7.227992e-10
[2134,] 1.051528e-08 1.577101e-10 7.277050e-10
[2135,] 1.110972e-08 1.577101e-10 7.637410e-10
[2136,] 1.341437e-11 2.510819e-11 3.582511e-12
[2137,] 1.110972e-08 1.577101e-10 7.637410e-10
[2138,] 1.348979e-05 1.672852e-10 1.543256e-06
[2139,] 1.173948e-08 1.522298e-10 8.187596e-10
[2140,] 4.452941e-07 1.151468e-10 2.327398e-08
[2141,] 6.089383e-10 7.987186e-11 4.458407e-11
[2142,] 1.173948e-08 1.522298e-10 8.187596e-10
[2143,] 4.179547e-07 1.151468e-10 2.200344e-08
[2144,] 1.110972e-08 1.522298e-10 7.799834e-10
[2145,] 1.051528e-08 1.522298e-10 7.431405e-10
[2146,] 1.173948e-08 1.522298e-10 8.187596e-10
[2147,] 1.233825e-08 1.522298e-10 8.553991e-10
[2148,] 1.233825e-08 1.539728e-10 8.495808e-10
[2149,] 1.638088e-05 1.730369e-10 1.813824e-06
[2150,] 1.538786e-05 1.756137e-10 1.737053e-06
[2151,] 1.638088e-05 1.730369e-10 1.813824e-06
[2152,] 5.058631e-09 3.557569e-04 4.156784e-02
[2153,] 2.874952e-10 1.300119e-10 2.945892e-11
[2154,] 5.553034e-09 3.836080e-04 4.952676e-02
[2155,] 5.138831e-09 3.836080e-04 4.559951e-02
[2156,] 1.183486e-08 1.622570e-10 8.034016e-10
[2157,] 2.874952e-10 1.272283e-10 2.976277e-11
[2158,] 1.125776e-08 1.604026e-10 7.741097e-10
[2159,] 1.322921e-11 2.462530e-11 3.602120e-12
[2160,] 1.183486e-08 1.604026e-10 8.088872e-10
[2161,] 5.649270e-07 1.252271e-10 2.737982e-08
[2162,] 2.770590e-11 2.692599e-11 6.505103e-12
[2163,] 1.183486e-08 1.565888e-10 8.205377e-10
[2164,] 5.465815e-09 4.347784e-04 5.523806e-02
[2165,] 1.330075e-11 2.410590e-11 3.579501e-12
[2166,] 1.183486e-08 1.477617e-10 8.495848e-10
[2167,] 7.682792e-11 3.332419e-11 1.273893e-11
[2168,] 5.333677e-07 1.216147e-10 2.602179e-08
[2169,] 2.752567e-10 1.207661e-10 2.937009e-11
[2170,] 3.141703e-10 1.216862e-10 3.311026e-11
[2171,] 1.243873e-08 1.511517e-10 8.756157e-10
[2172,] 1.435686e-05 1.972190e-10 1.748818e-06
[2173,] 3.141703e-10 1.184158e-10 3.330514e-11
[2174,] 1.322941e-11 2.308997e-11 3.570231e-12
[2175,] 1.329132e-11 2.245762e-11 3.575000e-12
[2176,] 7.261105e-10 1.895375e-11 1.224938e-10
[2177,] 3.650814e-11 2.743232e-10 1.346972e-10
[2178,] 1.243873e-08 1.267413e-10 9.784665e-10
[2179,] 5.389891e-09 6.180838e-04 7.752341e-02
[2180,] 1.337561e-11 2.258589e-11 3.576854e-12
[2181,] 3.676760e-10 1.701773e-11 4.084458e-11
[2182,] 1.333774e-11 2.294294e-11 3.572697e-12
[2183,] 1.869974e-05 2.354942e-10 2.584541e-06
[2184,] 3.593562e-10 1.170980e-10 3.835317e-11
[2185,] 1.312565e-11 2.335714e-11 3.570579e-12
[2186,] 1.315822e-11 2.302716e-11 3.569883e-12
[2187,] 3.593562e-10 1.159434e-10 3.853967e-11
[2188,] 2.187689e-10 1.102209e-10 2.507509e-11
[2189,] 1.303299e-11 2.353513e-11 3.571829e-12
[2190,] 1.306304e-11 2.356785e-11 3.570988e-12
[2191,] 4.077461e-10 1.124389e-10 4.298822e-11
[2192,] 1.303299e-11 2.386751e-11 3.574464e-12
[2193,] 6.905266e-09 8.225599e-04 1.345890e-01
[2194,] 2.102036e-11 1.995770e-10 5.543567e-11
[2195,] 1.310700e-11 2.400369e-11 3.597733e-12
[2196,] 1.303299e-11 2.403909e-11 3.575992e-12
[2197,] 1.300377e-11 2.407470e-11 3.578014e-12
[2198,] 1.872007e-11 1.988321e-10 4.596320e-11
[2199,] 1.042296e-10 1.937227e-10 3.820364e-10
[2200,] 1.306304e-11 2.501580e-11 3.584110e-12
[2201,] 4.937431e-10 1.684747e-11 4.588114e-11
[2202,] 1.315822e-11 2.458781e-11 3.576381e-12
[2203,] 2.052038e-11 1.976199e-10 5.303572e-11
[2204,] 2.183613e-11 1.976199e-10 5.839823e-11
[2205,] 1.306304e-11 2.509470e-11 3.586453e-12
[2206,] 1.297526e-11 2.550721e-11 3.599508e-12
[2207,] 2.805432e-11 4.905732e-11 9.964191e-12
[2208,] 3.027196e-08 1.054493e-10 2.605937e-09
[2209,] 1.299474e-11 2.642754e-11 3.611668e-12
[2210,] 1.277932e-10 1.649971e-10 3.932873e-10
[2211,] 1.299474e-11 2.651850e-11 3.613011e-12
[2212,] 2.016942e-11 1.894274e-10 5.059447e-11
[2213,] 1.107969e-11 4.174976e-10 1.988322e-11
[2214,] 1.299474e-11 2.671298e-11 3.615913e-12
[2215,] 8.135274e-09 2.113474e-11 7.655720e-10
[2216,] 1.409201e-09 6.223943e-11 1.858419e-10
[2217,] 7.526864e-07 1.483873e-11 2.507052e-07
[2218,] 2.245211e-11 1.402085e-10 4.081438e-11
[2219,] 1.224463e-09 6.112459e-11 1.655764e-10
[2220,] 1.144872e-10 1.556468e-10 3.312330e-10
[2221,] 2.243528e-11 1.391167e-10 4.056083e-11
[2222,] 2.469874e-11 1.820449e-10 5.358768e-11
[2223,] 1.294334e-10 1.421664e-10 3.418057e-10
[2224,] 1.184361e-06 1.539427e-11 6.719829e-07
[2225,] 5.908716e-09 5.982927e-04 8.271588e-02
[2226,] 7.161927e-11 1.071301e-10 1.392841e-10
[2227,] 8.616091e-05 4.812419e-10 2.291400e-05
[2228,] 2.800456e-11 7.337891e-11 1.422991e-11
[2229,] 2.171224e-06 1.517744e-11 1.078308e-06
[2230,] 9.974223e-05 8.609695e-10 1.434218e-04
[2231,] 1.411775e-11 3.207583e-09 2.428396e-10
[2232,] 4.987568e-09 3.162294e-04 3.634533e-02
[2233,] 4.755950e-05 1.727663e-11 1.602647e-05
[2234,] 7.430906e-05 2.538446e-09 5.908528e-05
[2235,] 5.380789e-09 3.412804e-04 4.250815e-02
[2236,] 5.061952e-09 3.323847e-04 3.882138e-02
[2237,] 4.812524e-09 3.495491e-04 3.870167e-02
[2238,] 3.186703e-06 2.099340e-11 4.622950e-07
[2239,] 4.987568e-09 3.683865e-04 4.240646e-02
[2240,] 8.565307e-05 2.399162e-09 6.503337e-05
[2241,] 4.333827e-06 1.236458e-11 2.550719e-06
[2242,] 5.380789e-09 3.587605e-04 4.471180e-02
[2243,] 4.333827e-06 1.237766e-11 2.570658e-06
[2244,] 4.906323e-09 3.295887e-04 3.726188e-02
[2245,] 3.638945e-06 2.113138e-11 5.173083e-07
[2246,] 4.919823e-06 1.237766e-11 2.909541e-06
[2247,] 1.114119e-04 7.424820e-10 6.514352e-05
[2248,] 4.680629e-06 2.099340e-11 6.589168e-07
[2249,] 1.199360e-04 2.263501e-09 8.598757e-05
[2250,] 4.328802e-09 3.268457e-04 3.234476e-02
[2251,] 4.763717e-09 3.102038e-04 3.398203e-02
[2252,] 4.477373e-09 3.268608e-04 3.353755e-02
[2253,] 4.906323e-09 3.268608e-04 3.695829e-02
[2254,] 4.638841e-06 1.244056e-11 2.846390e-06
[2255,] 5.553197e-11 1.036678e-10 1.023945e-10
[2256,] 1.199360e-04 2.263501e-09 8.598757e-05
[2257,] 5.620729e-11 1.040165e-10 1.040924e-10
[2258,] 6.699164e-11 1.052439e-10 1.271052e-10
[2259,] 5.631222e-06 1.242753e-11 3.415656e-06
[2260,] 2.055507e-03 4.622909e-10 1.761853e-03
[2261,] 6.296757e-05 2.538446e-09 5.044933e-05
[2262,] 5.061952e-09 1.874087e-04 2.178261e-02
[2263,] 5.855581e-11 1.006038e-10 1.053413e-10
[2264,] 1.283843e-04 2.312812e-09 9.766271e-05
[2265,] 1.432131e-09 2.041647e-11 2.151871e-10
[2266,] 3.854106e-11 3.245092e-11 9.534813e-12
[2267,] 7.597555e-06 8.257072e-10 1.666977e-05
[2268,] 3.718106e-09 4.259005e-05 3.463835e-03
[2269,] 2.700676e-04 1.330574e-11 1.147140e-04
[2270,] 2.205963e-10 5.353558e-11 1.678957e-10
[2271,] 1.333042e-09 1.716421e-11 1.114374e-10
[2272,] 1.995076e-10 5.427952e-11 1.581824e-10
[2273,] 2.085811e-06 3.516621e-10 3.517795e-06
[2274,] 2.270529e-10 5.310042e-11 1.698346e-10
[2275,] 2.187579e-09 3.847547e-05 1.731861e-03
[2276,] 2.471559e-06 3.458822e-10 4.102178e-06
[2277,] 2.340940e-10 5.084400e-11 1.642764e-10
[2278,] 4.775053e-04 1.293953e-11 1.752818e-04
[2279,] 5.140508e-04 1.306151e-11 1.903803e-04
[2280,] 1.001962e-08 1.044639e-10 1.410777e-08
[2281,] 3.145770e-11 6.944969e-11 2.232981e-12
[2282,] 3.178170e-04 1.315773e-11 9.951759e-05
[2283,] 1.537497e-05 1.315438e-11 6.356765e-06
[2284,] 1.292746e-11 3.158132e-11 6.806508e-12
[2285,] 1.341549e-09 6.798984e-11 1.210703e-09
[2286,] 2.096147e-10 1.679879e-11 2.456312e-11
[2287,] 2.153130e-10 1.575227e-11 2.180344e-11
[2288,] 6.644103e-10 2.661154e-09 1.637664e-08
[2289,] 2.387295e-11 3.204766e-11 6.237234e-12
[2290,] 2.350469e-11 3.186775e-11 6.236618e-12
[2291,] 5.294401e-10 7.879918e-08 8.729402e-08
[2292,] 5.069372e-10 7.707025e-08 8.269688e-08
[2293,] 1.441974e-11 2.074388e-11 3.646121e-12
[2294,] 2.235461e-11 1.495717e-11 4.567054e-12
[2295,] 9.698416e-11 9.045297e-08 4.990331e-08
[2296,] 2.266580e-11 1.438647e-11 4.483880e-12
[2297,] 2.240528e-11 1.489995e-11 4.560016e-12
[2298,] 5.069372e-10 5.188138e-08 5.984246e-08
[2299,] 5.998062e-11 6.860823e-08 1.888677e-08
[2300,] 6.143693e-11 5.407485e-08 1.674933e-08
[2301,] 5.099860e-10 4.972429e-08 5.068996e-08
[2302,] 2.324114e-11 1.442166e-11 4.588618e-12
[2303,] 4.254597e-10 5.080091e-08 4.401219e-08
[2304,] 7.561024e-10 2.003913e-09 6.775856e-09
[2305,] 1.846753e-09 5.645411e-08 1.225671e-06
[2306,] 5.439288e-11 6.154950e-08 1.495612e-08
[2307,] 4.854658e-10 2.177844e-09 4.364072e-09
[2308,] 5.077798e-11 4.972429e-08 1.158471e-08
[2309,] 2.428565e-11 3.194584e-08 2.250913e-09
[2310,] 2.287433e-10 5.460601e-08 5.052731e-08
[2311,] 5.203561e-11 5.578190e-08 1.344945e-08
[2312,] 1.216670e-11 1.132440e-11 2.423654e-12
[2313,] 6.471684e-10 3.823688e-09 1.024885e-08
[2314,] 3.133025e-11 2.654692e-11 4.647142e-12
[2315,] 8.241543e-10 2.733151e-10 3.796945e-09
[2316,] 5.608763e-10 8.211506e-08 5.069025e-07
[2317,] 1.753797e-08 2.462880e-10 9.140111e-08
[2318,] 2.358609e-11 1.219948e-11 3.610446e-12
[2319,] 1.595743e-09 2.421420e-10 7.528491e-09
[2320,] 6.880996e-09 5.343565e-08 7.417730e-07
[2321,] 1.262139e-10 2.981083e-10 5.114730e-10
[2322,] 1.102683e-10 1.223802e-11 7.708814e-12
[2323,] 6.007061e-10 2.766523e-10 2.723260e-09
[2324,] 9.066548e-11 3.824533e-09 3.345004e-09
[2325,] 1.479123e-09 2.336560e-10 6.456989e-09
[2326,] 1.044828e-08 2.280874e-10 4.971933e-08
[2327,] 8.582804e-10 3.076969e-09 7.927948e-09
[2328,] 1.117446e-10 3.158075e-10 4.916519e-10
[2329,] 5.472696e-10 2.970094e-10 2.603105e-09
[2330,] 8.702131e-11 4.499852e-09 3.666944e-09
[2331,] 8.387727e-11 5.137483e-09 3.937903e-09
[2332,] 5.625356e-09 3.989445e-08 6.936855e-07
[2333,] 9.899193e-09 3.583397e-10 6.776003e-08
[2334,] 1.081269e-10 1.187479e-11 6.400364e-12
[2335,] 1.283052e-09 4.067339e-10 8.194233e-09
[2336,] 1.221991e-09 3.979596e-10 7.676931e-09
[2337,] 2.850853e-10 4.698421e-10 1.644329e-09
[2338,] 1.501805e-11 1.413481e-11 4.060679e-12
[2339,] 1.265539e-11 1.195657e-11 2.850825e-12
[2340,] 1.127561e-10 3.269691e-11 6.056667e-11
[2341,] 1.913532e-11 1.208502e-11 3.395925e-12
[2342,] 5.481850e-09 2.179619e-11 1.044301e-08
[2343,] 3.065741e-09 2.556387e-10 1.912614e-08
[2344,] 4.230534e-08 2.590053e-11 1.049124e-07
[2345,] 1.371247e-11 1.998395e-11 3.004734e-12
[2346,] 1.090770e-09 3.327453e-10 8.449151e-09
[2347,] 3.958734e-11 1.311805e-07 2.245006e-08
[2348,] 3.095881e-10 5.113384e-11 3.256258e-10
[2349,] 2.394630e-11 1.229304e-11 3.655698e-12
[2350,] 4.614954e-11 1.195149e-11 4.930812e-12
[2351,] 2.392813e-11 1.248049e-11 3.641472e-12
[2352,] 2.404469e-10 2.139698e-11 1.488554e-10
[2353,] 5.038696e-10 2.126437e-10 1.462434e-09
[2354,] 4.224486e-10 7.339188e-11 4.205065e-10
[2355,] 2.883344e-10 2.311477e-11 2.119576e-10
[2356,] 3.063374e-10 2.385269e-11 2.385930e-10
[2357,] 2.271500e-11 1.245597e-11 3.600343e-12
[2358,] 2.243406e-11 1.246410e-11 3.598920e-12
[2359,] 1.259037e-09 5.959930e-11 1.642730e-09
[2360,] 2.331500e-10 2.274993e-11 1.539779e-10
[2361,] 2.294127e-11 1.245597e-11 3.599536e-12
[2362,] 2.422690e-10 2.476233e-11 1.275015e-10
[2363,] 2.199787e-10 2.024018e-11 1.287880e-10
[2364,] 2.493759e-10 2.348561e-11 1.213748e-10
[2365,] 2.422690e-10 2.411073e-11 1.228841e-10
[2366,] 2.021460e-10 2.113877e-11 1.341357e-10
[2367,] 1.323100e-09 6.285011e-11 1.828184e-09
[2368,] 1.374840e-09 6.371329e-11 1.926731e-09
[2369,] 2.252966e-11 1.225411e-11 3.588279e-12
[2370,] 2.281243e-10 2.180548e-11 1.525654e-10
[2371,] 2.418613e-10 2.192541e-11 1.702724e-10
[2372,] 1.374840e-09 7.314011e-11 2.246922e-09
[2373,] 4.658412e-10 1.607097e-10 9.875372e-10
[2374,] 5.455153e-10 1.445983e-10 1.021917e-09
[2375,] 2.297112e-11 1.222688e-11 3.604616e-12
[2376,] 4.074304e-10 1.379771e-10 7.236090e-10
[2377,] 2.480084e-10 2.163199e-11 1.609414e-10
[2378,] 6.137942e-11 1.384583e-11 5.474331e-12
[2379,] 3.382027e-11 1.008410e-11 3.372879e-12
[2380,] 2.257991e-11 1.231494e-11 3.622094e-12
[2381,] 6.847825e-10 3.209043e-11 4.362960e-10
[2382,] 7.566894e-10 3.208201e-11 4.747763e-10
[2383,] 1.547545e-10 2.858648e-11 1.028193e-10
[2384,] 1.567791e-10 2.742080e-11 9.871049e-11
[2385,] 1.809451e-10 3.547331e-11 1.536473e-10
[2386,] 1.556689e-10 6.218057e-11 2.464182e-10
[2387,] 2.869787e-11 5.912347e-11 3.509921e-11
[2388,] 4.427709e-11 1.481884e-11 8.808206e-12
[2389,] 3.002990e-09 7.580638e-11 3.394895e-09
[2390,] 1.175175e-10 4.979678e-11 1.283450e-10
[2391,] 2.564701e-11 2.600211e-11 6.918257e-12
[2392,] 1.707135e-11 5.055902e-11 9.411042e-12
[2393,] 2.462215e-11 2.288989e-11 5.872434e-12
[2394,] 1.182498e-11 4.115061e-11 5.562650e-12
[2395,] 1.243819e-11 6.946671e-11 6.747587e-12
[2396,] 2.262833e-11 1.715516e-09 3.135805e-10
[2397,] 2.917120e-11 1.534566e-11 4.750034e-12
[2398,] 2.732042e-11 2.343642e-11 6.687821e-12
[2399,] 8.808365e-12 8.763887e-09 4.241186e-11
[2400,] 1.398867e-11 7.434388e-11 6.675018e-12
[2401,] 8.014952e-11 1.680966e-11 2.810089e-12
[2402,] 8.993516e-12 9.941088e-09 3.741410e-11
[2403,] 2.445816e-11 2.183192e-11 5.565515e-12
[2404,] 1.389377e-11 2.211766e-11 3.982478e-12
[2405,] 2.846622e-11 1.450107e-11 4.364872e-12
[2406,] 1.386724e-11 9.794865e-11 4.666253e-12
[2407,] 4.502534e-11 1.338051e-10 2.510620e-12
[2408,] 1.395885e-11 9.802115e-11 4.635780e-12
[2409,] 1.138432e-11 2.144990e-10 9.060229e-12
[2410,] 1.194756e-11 1.548220e-10 8.979467e-12
[2411,] 1.080430e-11 1.156934e-10 9.136822e-12
[2412,] 9.198811e-12 1.050432e-08 3.766886e-11
[2413,] 1.225015e-11 9.690962e-11 6.589528e-12
[2414,] 1.065088e-11 1.598421e-10 9.249487e-12
[2415,] 9.348374e-12 2.187408e-08 4.935949e-11
[2416,] 1.208688e-11 1.789345e-10 9.355293e-12
[2417,] 9.151286e-12 1.529099e-08 5.142741e-11
[2418,] 9.383763e-12 5.027444e-08 6.399555e-11
[2419,] 2.829129e-11 2.756956e-11 7.500360e-12
[2420,] 1.673341e-11 5.576779e-11 4.425492e-12
[2421,] 1.664371e-11 3.533515e-11 1.153366e-11
[2422,] 2.518213e-10 7.080057e-10 2.647524e-09
[2423,] 1.811477e-11 8.529824e-10 9.083714e-11
[2424,] 1.398790e-11 2.221346e-11 3.993568e-12
[2425,] 2.843171e-11 3.097250e-11 8.335114e-12
[2426,] 1.319527e-11 7.164719e-11 7.482346e-12
[2427,] 3.256639e-11 4.095699e-11 3.633098e-12
[2428,] 1.956680e-11 1.368744e-11 6.541443e-12
[2429,] 1.804206e-11 3.442686e-10 2.709155e-12
[2430,] 1.342310e-11 4.654455e-11 6.475220e-12
[2431,] 1.535632e-11 1.276620e-11 5.121002e-12
[2432,] 1.258983e-11 2.290295e-10 2.812827e-12
[2433,] 1.714514e-11 2.355509e-11 6.027672e-12
[2434,] 1.402805e-11 6.495516e-11 6.547549e-12
[2435,] 1.248868e-11 1.386104e-11 3.208459e-12
[2436,] 4.252786e-11 2.125528e-11 7.616688e-12
[2437,] 1.361416e-11 1.927109e-11 3.134110e-12
[2438,] 5.272957e-11 1.029461e-11 5.795918e-12
[2439,] 2.343396e-11 1.037656e-11 3.413395e-12
[2440,] 7.048668e-11 1.249404e-11 1.144330e-11
[2441,] 4.565733e-11 9.876366e-12 7.225381e-12
[2442,] 5.099275e-11 2.133833e-11 1.001341e-11
[2443,] 3.919295e-11 9.755574e-12 6.374035e-12
[2444,] 9.116641e-12 1.125027e-11 2.381859e-12
[2445,] 9.036860e-12 1.125619e-11 2.371408e-12
[2446,] 5.126257e-11 2.021083e-11 9.521339e-12
[2447,] 4.429866e-11 1.561255e-11 8.111103e-12
[2448,] 8.977133e-12 1.121263e-11 2.359492e-12
[2449,] 8.972828e-12 1.120678e-11 2.355628e-12
[2450,] 5.051549e-11 2.196737e-11 1.026168e-11
[2451,] 4.805106e-11 1.203829e-11 7.948685e-12
[2452,] 3.160420e-11 9.311183e-12 4.306761e-12
[2453,] 4.649546e-11 1.566235e-11 8.465524e-12
[2454,] 4.528326e-11 1.188131e-11 7.266561e-12
[2455,] 4.217935e-11 5.471101e-11 5.960042e-12
[2456,] 7.370107e-10 2.548703e-11 4.280577e-11
[2457,] 6.374596e-11 2.001200e-11 1.045503e-11
[2458,] 5.282618e-11 1.185465e-11 7.974672e-12
[2459,] 7.496215e-11 6.744577e-11 1.253006e-10
[2460,] 4.562584e-11 1.576388e-11 8.490957e-12
[2461,] 4.637133e-11 1.576262e-11 8.567944e-12
[2462,] 4.637133e-11 1.576152e-11 8.545824e-12
[2463,] 1.666209e-11 1.581977e-11 3.721430e-12
[2464,] 4.637133e-11 1.575846e-11 8.373920e-12
[2465,] 1.081554e-10 5.537021e-11 1.451831e-10
[2466,] 1.359006e-11 9.919000e-11 2.121810e-11
[2467,] 1.326117e-11 1.082057e-10 2.126605e-11
[2468,] 1.081554e-10 5.378300e-11 1.405970e-10
[2469,] 4.521380e-11 1.580735e-11 8.233423e-12
[2470,] 1.191800e-11 1.257608e-10 1.330378e-11
[2471,] 1.681731e-11 1.585610e-11 3.705218e-12
[2472,] 7.040064e-10 2.556709e-11 4.185489e-11
[2473,] 2.277733e-11 7.606052e-10 1.287609e-10
[2474,] 1.296972e-11 9.198094e-11 1.806124e-11
[2475,] 7.239228e-10 2.556395e-11 4.239302e-11
[2476,] 1.681731e-11 1.589058e-11 3.693911e-12
[2477,] 1.309127e-11 9.342757e-11 1.878184e-11
[2478,] 5.071882e-11 1.581010e-11 8.839002e-12
[2479,] 1.247974e-10 4.517555e-11 1.315495e-10
[2480,] 9.357615e-11 1.136006e-11 8.168292e-12
[2481,] 1.190909e-11 1.228721e-10 1.424705e-11
[2482,] 1.826861e-10 1.581871e-11 2.462605e-11
[2483,] 1.071288e-10 4.362090e-11 1.102676e-10
[2484,] 1.117837e-10 4.323503e-11 1.133814e-10
[2485,] 1.309127e-11 8.905269e-11 1.812870e-11
[2486,] 1.286816e-11 8.905269e-11 1.740929e-11
[2487,] 1.286816e-11 8.792138e-11 1.724724e-11
[2488,] 2.444699e-11 1.611379e-11 5.673486e-12
[2489,] 5.713522e-11 1.581244e-11 9.562233e-12
[2490,] 1.094265e-10 4.206721e-11 1.077762e-10
[2491,] 1.071288e-10 3.977739e-11 9.909500e-11
[2492,] 1.292624e-11 9.383361e-11 1.839266e-11
[2493,] 1.297719e-11 7.643405e-11 1.595590e-11
[2494,] 1.647712e-11 1.596341e-11 3.645921e-12
[2495,] 1.184355e-10 3.980873e-11 1.083891e-10
[2496,] 5.473692e-11 1.577069e-11 9.146059e-12
[2497,] 5.071882e-11 1.577334e-11 8.642862e-12
[2498,] 1.066576e-10 4.162773e-11 1.041266e-10
[2499,] 4.654875e-11 3.917296e-11 6.818538e-12
[2500,] 8.687318e-12 3.828324e-11 5.009878e-12
[2501,] 9.034808e-12 1.993296e-11 2.991256e-12
[2502,] 1.026519e-10 1.136641e-11 7.502402e-12
[2503,] 1.048890e-10 4.240896e-11 1.048141e-10
[2504,] 1.335614e-11 9.596341e-11 2.016425e-11
[2505,] 1.343999e-11 9.681346e-11 2.057889e-11
[2506,] 9.055250e-12 1.993296e-11 3.005746e-12
[2507,] 1.328955e-11 9.681346e-11 2.007258e-11
[2508,] 1.005391e-10 1.136641e-11 7.423259e-12
[2509,] 1.361038e-11 1.993316e-11 3.701246e-12
[2510,] 6.031160e-11 1.576896e-11 9.812266e-12
[2511,] 5.334780e-11 1.577998e-11 8.888721e-12
[2512,] 2.387383e-11 5.966592e-10 1.209689e-10
[2513,] 9.079384e-12 1.979472e-11 3.013968e-12
[2514,] 1.005391e-10 1.134877e-11 7.490134e-12
[2515,] 1.335614e-11 9.555323e-11 2.009983e-11
[2516,] 1.335614e-11 9.555323e-11 2.009983e-11
[2517,] 5.426343e-11 1.577501e-11 9.042464e-12
[2518,] 1.324153e-11 9.210656e-11 1.918480e-11
[2519,] 1.317715e-11 9.442831e-11 1.932887e-11
[2520,] 5.426343e-11 1.577277e-11 9.066517e-12
[2521,] 2.343774e-11 4.488267e-10 1.016294e-10
[2522,] 1.064041e-10 1.132410e-11 7.817260e-12
[2523,] 5.334780e-11 1.577277e-11 8.959390e-12
[2524,] 1.324153e-11 9.463681e-11 1.957573e-11
[2525,] 1.349325e-11 9.681346e-11 2.075664e-11
[2526,] 1.027055e-10 4.359815e-11 1.061750e-10
[2527,] 1.055478e-10 1.131431e-11 8.680469e-12
[2528,] 1.027055e-10 4.399115e-11 1.072698e-10
[2529,] 1.317715e-11 9.555323e-11 1.949944e-11
[2530,] 1.027055e-10 4.399115e-11 1.072698e-10
[2531,] 1.068177e-10 1.135747e-11 7.691090e-12
[2532,] 1.397775e-11 9.797651e-11 2.254730e-11
[2533,] 1.090929e-10 1.135747e-11 7.774457e-12
[2534,] 5.813589e-11 1.577998e-11 9.436792e-12
[2535,] 1.342403e-11 1.030483e-10 2.150607e-11
[2536,] 1.364463e-11 1.016901e-10 2.206029e-11
[2537,] 6.592584e-11 1.576073e-11 1.062206e-11
[2538,] 1.364463e-11 1.004740e-10 2.186125e-11
[2539,] 6.712721e-11 1.576073e-11 1.075819e-11
[2540,] 1.090929e-10 1.134031e-11 7.846001e-12
[2541,] 9.627759e-11 4.653482e-11 1.078109e-10
[2542,] 5.926277e-11 1.576896e-11 9.692457e-12
[2543,] 5.725086e-11 1.576718e-11 9.486516e-12
[2544,] 1.005383e-10 1.124192e-11 8.823573e-12
[2545,] 1.068177e-10 1.139554e-11 7.802292e-12
[2546,] 1.048890e-10 4.560894e-11 1.138367e-10
[2547,] 6.031160e-11 1.576557e-11 9.866402e-12
[2548,] 5.926277e-11 1.576557e-11 9.745661e-12
[2549,] 5.813589e-11 1.576283e-11 9.667826e-12
[2550,] 1.003668e-10 4.441700e-11 1.061416e-10
[2551,] 1.047590e-10 1.137901e-11 7.533946e-12
[2552,] 9.165516e-12 1.965476e-11 3.060556e-12
[2553,] 1.003668e-10 4.962083e-11 1.203417e-10
[2554,] 1.003668e-10 5.024949e-11 1.220425e-10
[2555,] 2.314224e-11 7.006647e-10 1.246562e-10
[2556,] 1.394943e-11 1.110474e-10 2.484653e-11
[2557,] 1.006038e-10 1.124177e-11 8.871050e-12
[2558,] 1.026069e-10 1.124199e-11 8.912331e-12
[2559,] 9.225143e-12 1.992521e-11 3.112281e-12
[2560,] 6.138427e-11 1.581244e-11 1.005766e-11
[2561,] 1.403091e-11 1.123943e-10 2.537804e-11
[2562,] 1.372184e-11 1.110474e-10 2.400276e-11
[2563,] 6.402114e-11 3.245732e-11 2.352882e-11
[2564,] 1.069732e-10 1.124325e-11 9.343283e-12
[2565,] 8.539304e-12 4.069496e-11 4.595328e-12
[2566,] 1.782510e-11 1.513714e-11 3.758924e-12
[2567,] 6.086674e-11 4.959670e-11 7.529096e-11
[2568,] 8.499952e-11 5.011880e-11 1.041738e-10
[2569,] 4.054193e-11 4.628230e-11 8.207883e-12
[2570,] 1.357221e-11 1.009394e-10 2.181677e-11
[2571,] 1.321876e-11 1.054317e-10 2.125493e-11
[2572,] 1.006038e-10 1.129229e-11 8.955845e-12
[2573,] 7.436449e-11 4.870265e-11 8.903155e-11
[2574,] 1.314404e-11 1.002874e-10 2.021373e-11
[2575,] 1.497156e-11 9.630846e-11 2.536440e-11
[2576,] 9.612916e-12 1.207873e-10 1.175451e-11
[2577,] 4.084765e-11 1.590956e-11 7.259620e-12
[2578,] 4.021904e-11 1.591381e-11 7.165670e-12
[2579,] 4.148967e-11 1.596461e-11 7.152089e-12
[2580,] 3.900083e-11 1.597063e-11 6.842206e-12
[2581,] 3.900083e-11 1.588970e-11 6.912597e-12
[2582,] 3.900083e-11 1.588016e-11 6.943008e-12
[2583,] 3.777550e-11 1.586201e-11 6.855735e-12
[2584,] 1.004510e-10 1.130470e-11 8.024043e-12
[2585,] 3.960354e-11 1.585391e-11 7.115175e-12
[2586,] 3.960354e-11 1.587076e-11 7.048928e-12
[2587,] 9.847522e-11 1.132226e-11 7.829944e-12
[2588,] 1.303224e-11 1.090903e-10 2.108108e-11
[2589,] 2.504785e-11 4.429743e-11 1.180624e-11
[2590,] 9.847522e-11 1.131031e-11 7.903217e-12
[2591,] 1.316403e-11 1.077910e-10 2.139976e-11
[2592,] 1.309957e-11 1.011695e-10 2.018537e-11
[2593,] 1.004510e-10 1.128513e-11 8.172973e-12
[2594,] 1.421744e-10 1.529782e-11 1.797560e-11
[2595,] 2.528508e-11 4.455637e-11 1.202582e-11
[2596,] 1.316403e-11 1.037299e-10 2.079930e-11
[2597,] 3.960354e-11 1.584645e-11 7.148655e-12
[2598,] 4.021904e-11 1.584645e-11 7.225219e-12
[2599,] 1.004510e-10 1.143388e-11 7.667218e-12
[2600,] 4.084765e-11 1.584297e-11 7.320449e-12
[2601,] 6.017352e-11 3.711789e-11 5.873338e-11
[2602,] 8.856032e-12 9.985755e-12 2.199753e-12
[2603,] 1.038639e-11 1.690847e-10 1.763378e-11
[2604,] 4.021904e-11 1.583092e-11 7.309649e-12
[2605,] 8.916362e-12 9.949482e-12 2.238782e-12
[2606,] 8.916362e-12 9.949482e-12 2.238782e-12
[2607,] 1.324179e-11 9.560097e-11 1.983993e-11
[2608,] 1.471056e-10 1.614502e-11 2.272027e-11
[2609,] 8.943367e-12 9.994593e-12 2.262368e-12
[2610,] 5.427309e-11 3.242278e-11 4.599536e-11
[2611,] 1.381827e-10 5.253181e-11 1.730026e-10
[2612,] 1.318274e-10 5.409464e-11 1.713622e-10
[2613,] 1.359997e-11 9.906450e-11 2.160468e-11
[2614,] 5.655915e-11 3.022782e-11 4.416877e-11
[2615,] 1.351121e-10 5.302954e-11 1.713425e-10
[2616,] 5.774842e-11 3.412618e-11 5.154685e-11
[2617,] 1.759881e-11 1.498044e-11 3.886659e-12
[2618,] 6.767038e-11 3.674530e-11 9.911272e-12
[2619,] 1.588056e-10 5.253181e-11 1.960698e-10
[2620,] 2.452100e-11 4.191172e-11 1.104099e-11
[2621,] 5.774842e-11 3.050944e-11 4.548459e-11
[2622,] 9.004062e-12 1.002487e-11 2.285176e-12
[2623,] 5.655915e-11 3.050944e-11 4.463321e-11
[2624,] 9.789834e-11 1.136010e-11 1.002607e-11
[2625,] 5.427309e-11 3.050944e-11 4.298578e-11
[2626,] 1.224022e-11 2.077868e-11 3.436016e-12
[2627,] 1.413363e-10 5.358406e-11 1.806072e-10
[2628,] 9.986034e-11 1.141301e-11 1.056764e-11
[2629,] 9.789834e-11 1.141301e-11 1.044463e-11
[2630,] 6.138226e-11 3.134748e-11 4.956681e-11
[2631,] 6.138226e-11 3.105486e-11 4.904213e-11
[2632,] 1.749349e-11 1.509779e-11 3.816937e-12
[2633,] 5.427309e-11 3.412618e-11 4.865943e-11
[2634,] 5.540101e-11 3.412618e-11 4.960046e-11
[2635,] 9.074184e-12 9.993978e-12 2.267732e-12
[2636,] 5.655915e-11 3.446020e-11 5.110720e-11
[2637,] 9.089638e-12 9.994314e-12 2.270575e-12
[2638,] 5.774842e-11 3.446020e-11 5.210358e-11
[2639,] 8.930430e-12 1.225380e-11 2.442944e-12
[2640,] 1.302609e-10 1.670629e-11 2.315330e-11
[2641,] 1.302609e-10 1.668130e-11 2.305642e-11
[2642,] 8.938066e-12 1.227179e-11 2.450404e-12
[2643,] 8.938066e-12 1.227179e-11 2.450404e-12
[2644,] 5.526126e-11 5.162991e-11 7.651182e-11
[2645,] 5.774842e-11 2.941195e-11 4.363217e-11
[2646,] 1.372138e-10 1.656679e-11 2.334862e-11
[2647,] 6.017694e-11 5.002670e-11 8.063893e-11
[2648,] 3.558468e-11 1.586035e-11 7.130672e-12
[2649,] 8.220913e-11 4.199247e-11 2.065023e-11
[2650,] 8.946416e-12 1.225401e-11 2.454263e-12
[2651,] 1.691258e-11 1.511542e-11 3.897776e-12
[2652,] 8.946416e-12 1.225401e-11 2.454263e-12
[2653,] 5.771285e-11 5.947997e-11 9.218107e-11
[2654,] 5.652860e-11 5.947997e-11 9.025642e-11
[2655,] 5.896387e-11 3.476784e-11 5.364153e-11
[2656,] 7.338689e-11 4.617888e-11 8.987229e-11
[2657,] 1.800802e-10 5.502487e-11 2.314767e-10
[2658,] 6.723804e-11 4.649669e-11 8.324639e-11
[2659,] 6.871340e-11 4.558617e-11 8.323657e-11
[2660,] 9.072715e-12 1.215234e-11 2.498232e-12
[2661,] 1.527435e-10 1.701736e-11 2.719945e-11
[2662,] 9.072715e-12 1.218409e-11 2.502733e-12
[2663,] 1.367460e-11 9.435552e-11 2.094537e-11
[2664,] 1.375072e-11 9.208819e-11 2.080158e-11
[2665,] 3.091966e-11 1.614987e-11 6.748713e-12
[2666,] 6.146910e-11 2.790684e-11 4.342496e-11
[2667,] 1.217303e-10 1.715505e-11 2.346765e-11
[2668,] 6.277194e-11 2.814441e-11 4.467761e-11
[2669,] 6.277194e-11 2.814441e-11 4.467761e-11
[2670,] 6.608169e-11 4.590339e-11 8.059721e-11
[2671,] 9.036362e-12 1.233503e-11 2.504764e-12
[2672,] 6.146910e-11 2.522025e-11 3.849300e-11
[2673,] 1.670080e-11 1.546393e-11 3.975268e-12
[2674,] 6.985141e-11 4.832321e-11 8.977403e-11
[2675,] 9.135532e-12 1.238916e-11 2.552319e-12
[2676,] 5.896387e-11 2.996919e-11 4.535583e-11
[2677,] 5.181607e-11 4.869096e-11 6.723455e-11
[2678,] 1.040686e-11 1.667785e-10 1.931536e-11
[2679,] 1.382080e-11 7.277759e-11 1.738135e-11
[2680,] 2.401622e-11 2.642606e-11 5.608951e-12
[2681,] 1.324164e-11 5.152119e-11 8.403778e-12
[2682,] 2.376561e-11 1.381038e-11 7.435037e-12
[2683,] 4.506931e-11 3.687590e-11 8.129617e-12
[2684,] 4.045495e-11 5.514012e-10 3.925267e-10
[2685,] 2.481179e-11 1.600464e-11 9.301826e-12
[2686,] 3.713118e-11 1.123902e-11 5.396171e-12
[2687,] 4.201295e-11 1.148160e-11 8.734300e-12
[2688,] 5.044134e-11 1.165679e-11 1.014832e-11
[2689,] 1.151974e-11 3.418094e-11 3.818269e-12
[2690,] 5.359166e-11 1.215790e-11 1.162275e-11
[2691,] 1.156302e-11 1.680042e-10 5.017543e-12
[2692,] 5.813360e-11 1.138877e-11 9.126804e-12
[2693,] 6.916361e-11 1.352900e-11 1.743049e-11
[2694,] 9.890485e-12 3.792604e-10 1.161136e-11
[2695,] 1.151733e-11 3.449652e-11 3.867102e-12
[2696,] 1.158549e-11 1.037841e-10 4.895120e-12
[2697,] 1.143177e-11 3.675559e-11 3.820123e-12
[2698,] 1.473466e-11 1.693293e-10 1.670637e-11
[2699,] 1.465056e-11 1.669180e-10 1.701248e-11
[2700,] 1.006316e-11 6.847316e-10 1.552275e-11
[2701,] 1.688761e-09 2.711184e-10 1.261402e-09
[2702,] 1.152138e-11 1.973014e-10 4.727169e-12
[2703,] 9.654878e-10 2.748672e-10 9.939383e-10
[2704,] 1.145482e-11 3.904604e-11 3.811229e-12
[2705,] 1.145482e-11 3.894166e-11 3.808932e-12
[2706,] 1.146278e-11 3.894166e-11 3.794298e-12
[2707,] 3.039451e-11 1.265899e-11 3.443220e-12
[2708,] 1.012698e-11 7.206938e-10 1.527209e-11
[2709,] 3.084470e-11 1.318861e-11 3.358736e-12
[2710,] 1.148126e-11 3.775206e-11 3.737779e-12
[2711,] 2.895948e-11 1.305107e-11 3.303666e-12
[2712,] 1.514006e-09 1.086013e-09 7.287789e-09
[2713,] 1.441654e-11 3.115620e-10 2.730197e-11
[2714,] 1.459178e-11 3.682823e-10 2.826838e-11
[2715,] 8.780960e-10 1.096839e-09 8.666729e-09
[2716,] 8.780960e-10 1.096839e-09 8.666729e-09
[2717,] 1.143655e-11 3.375068e-11 3.715310e-12
[2718,] 1.377784e-09 1.241156e-09 8.086648e-09
[2719,] 1.143655e-11 3.343045e-11 3.707351e-12
[2720,] 1.143655e-11 3.278754e-11 3.690007e-12
[2721,] 1.455170e-11 3.475338e-10 2.760462e-11
[2722,] 3.089317e-11 1.242463e-11 3.613839e-12
[2723,] 1.612648e-09 1.425402e-09 8.111787e-09
[2724,] 6.490240e-11 1.197947e-11 5.648226e-12
[2725,] 1.180105e-11 1.344268e-10 3.523649e-12
[2726,] 1.155751e-11 1.252802e-10 3.557692e-12
[2727,] 1.442868e-11 2.912680e-10 2.787619e-11
[2728,] 9.272957e-12 1.919823e-08 3.962244e-11
[2729,] 1.506938e-11 1.049886e-09 1.459149e-10
[2730,] 2.976650e-11 2.733429e-11 2.689048e-12
[2731,] 2.689441e-11 3.446487e-10 3.386077e-12
[2732,] 1.878390e-09 6.592270e-10 4.351406e-09
[2733,] 2.444891e-10 7.204115e-10 1.985060e-09
[2734,] 1.621069e-09 1.028235e-11 4.146038e-11
[2735,] 5.061973e-10 1.141368e-11 4.462041e-11
[2736,] 2.916001e-10 1.235695e-11 3.900655e-11
[2737,] 1.010491e-11 1.891277e-11 3.337509e-12
[2738,] 2.130566e-11 4.449169e-10 4.227012e-12
[2739,] 1.358517e-10 1.174614e-11 1.268941e-11
[2740,] 1.853006e-10 1.181368e-11 1.851354e-11
[2741,] 4.346632e-11 1.497279e-09 9.416428e-10
[2742,] 9.781176e-11 1.252049e-11 1.760481e-11
[2743,] 9.661392e-11 1.334785e-11 1.820838e-11
[2744,] 1.999878e-11 1.528394e-11 6.760170e-12
[2745,] 1.333932e-11 2.072779e-11 2.733149e-12
[2746,] 3.934681e-11 1.649609e-09 9.103787e-10
[2747,] 1.322155e-11 9.778739e-11 4.363986e-12
[2748,] 1.116939e-11 1.011194e-10 5.468740e-12
[2749,] 3.481858e-11 5.935797e-11 7.946537e-12
[2750,] 3.072936e-11 5.534844e-11 1.208185e-11
[2751,] 3.884405e-11 1.800288e-09 9.731111e-10
[2752,] 3.266180e-11 9.239622e-11 2.309997e-12
[2753,] 7.749038e-11 1.619392e-11 2.487443e-11
[2754,] 3.572665e-11 1.579887e-09 7.663968e-10
[2755,] 7.058301e-11 1.595510e-11 2.247456e-11
[2756,] 7.058301e-11 1.589815e-11 2.234702e-11
[2757,] 1.372643e-11 9.091501e-11 4.090805e-12
[2758,] 1.372643e-11 8.673213e-11 4.019150e-12
[2759,] 8.322015e-11 1.607633e-11 2.608737e-11
[2760,] 7.749038e-11 1.573033e-11 2.373465e-11
[2761,] 1.702113e-11 1.591438e-11 6.129397e-12
[2762,] 3.884405e-11 1.626660e-09 8.805048e-10
[2763,] 8.125448e-11 1.581514e-11 2.483709e-11
[2764,] 3.488773e-11 1.673915e-09 7.817403e-10
[2765,] 1.149601e-11 9.227639e-11 4.933087e-12
[2766,] 6.231213e-11 1.586583e-11 2.006946e-11
[2767,] 5.039898e-11 1.659754e-11 1.790549e-11
[2768,] 1.252696e-10 2.259146e-10 3.374703e-10
[2769,] 5.668905e-11 1.196165e-11 9.641062e-12
[2770,] 1.038144e-11 2.148897e-11 2.764385e-12
[2771,] 1.068120e-11 1.467104e-11 3.172813e-12
[2772,] 8.898135e-12 9.077601e-11 7.438166e-12
[2773,] 8.818948e-12 1.246600e-10 7.083579e-12
[2774,] 9.991883e-12 7.150154e-10 3.752215e-11
[2775,] 1.064677e-11 8.905489e-10 5.211524e-11
[2776,] 9.902120e-12 8.006247e-10 3.875745e-11
[2777,] 2.277599e-10 1.235325e-10 4.457264e-10
[2778,] 9.931277e-12 7.032978e-10 3.644867e-11
[2779,] 2.493474e-10 6.046928e-11 2.081080e-10
[2780,] 2.493474e-10 5.472225e-11 1.839026e-10
[2781,] 2.493474e-10 6.091819e-11 2.099911e-10
[2782,] 1.033191e-11 9.024252e-11 3.586485e-12
[2783,] 9.013441e-12 1.280024e-11 2.470716e-12
[2784,] 2.427534e-10 6.503109e-11 2.213784e-10
[2785,] 2.592922e-10 6.317158e-11 2.274310e-10
[2786,] 2.920837e-10 6.341216e-11 2.554841e-10
[2787,] 1.173063e-11 3.181595e-10 3.592996e-11
[2788,] 9.582278e-12 9.680895e-11 4.452969e-12
[2789,] 3.345986e-10 7.238061e-11 3.403187e-10
[2790,] 1.060893e-11 6.337668e-10 4.297552e-11
[2791,] 1.045512e-11 5.843869e-10 3.935998e-11
[2792,] 2.108241e-10 6.786943e-11 2.028261e-10
[2793,] 8.828606e-12 1.264995e-11 2.357279e-12
[2794,] 8.716901e-12 1.262681e-11 2.355979e-12
[2795,] 1.997431e-10 3.318367e-09 7.308391e-09
[2796,] 1.044883e-11 1.106194e-10 3.999855e-12
[2797,] 3.760349e-10 8.290771e-11 4.433157e-10
[2798,] 1.044329e-11 1.238408e-10 4.188215e-12
[2799,] 4.089513e-10 7.631587e-11 4.351289e-10
[2800,] 1.205562e-11 2.970572e-11 3.525242e-12
[2801,] 8.858356e-12 1.242129e-11 2.440920e-12
[2802,] 1.040449e-11 1.288247e-09 5.834534e-11
[2803,] 2.023477e-10 4.647723e-09 1.181216e-08
[2804,] 1.013988e-11 9.445790e-11 3.949430e-12
[2805,] 1.032755e-11 9.481550e-11 3.852030e-12
[2806,] 9.966755e-12 9.764349e-11 4.106428e-12
[2807,] 3.814831e-10 1.547125e-10 8.885185e-10
[2808,] 1.002288e-11 7.849949e-11 3.762252e-12
[2809,] 1.399230e-10 2.592170e-09 4.670297e-09
[2810,] 9.488435e-12 9.742583e-11 4.459962e-12
[2811,] 1.618600e-11 5.598876e-10 9.343726e-11
[2812,] 9.391074e-12 7.834666e-11 4.177831e-12
[2813,] 9.341209e-12 1.239911e-11 2.502182e-12
[2814,] 9.147886e-12 1.245090e-11 2.460396e-12
[2815,] 9.814633e-12 1.239911e-11 2.579769e-12
[2816,] 1.376778e-11 2.514510e-11 7.651983e-12
[2817,] 2.094861e-11 9.029851e-11 3.628221e-11
[2818,] 2.112369e-11 1.014130e-10 4.088067e-11
[2819,] 4.342008e-11 1.521550e-11 1.071955e-11
[2820,] 3.427302e-11 1.823286e-11 1.152758e-11
[2821,] 1.029686e-11 1.398779e-11 2.803351e-12
[2822,] 3.700359e-11 1.177702e-10 9.689306e-11
[2823,] 1.270847e-11 8.350066e-11 1.122048e-11
[2824,] 1.270847e-11 8.350066e-11 1.122048e-11
[2825,] 1.275826e-11 9.093951e-11 1.105570e-11
[2826,] 4.540440e-11 1.948154e-11 1.652634e-11
[2827,] 4.620346e-09 1.709123e-10 3.194823e-12
[2828,] 3.754432e-11 1.965826e-11 1.406000e-11
[2829,] 1.268288e-11 8.288502e-11 9.631884e-12
[2830,] 3.352754e-11 1.960529e-11 1.261658e-11
[2831,] 3.459644e-11 2.078352e-11 1.391992e-11
[2832,] 3.376543e-11 2.074992e-11 1.354307e-11
[2833,] 2.412362e-11 2.511150e-11 5.140316e-12
[2834,] 3.122599e-11 2.088427e-11 1.270917e-11
[2835,] 5.622426e-11 3.039790e-10 9.224039e-12
[2836,] 1.275020e-11 1.329340e-10 1.220899e-11
[2837,] 1.563357e-11 9.771289e-11 8.214596e-12
[2838,] 5.755312e-11 1.715843e-10 7.047984e-12
[2839,] 1.773848e-11 1.256398e-10 7.430101e-12
[2840,] 6.333288e-11 2.586386e-10 8.170920e-12
[2841,] 1.282188e-11 8.880579e-11 1.257245e-11
[2842,] 5.958724e-11 5.388204e-10 6.975096e-10
[2843,] 2.839782e-11 7.684212e-10 1.861120e-11
[2844,] 4.326998e-11 2.697612e-11 7.841266e-12
[2845,] 4.771150e-11 5.650045e-10 5.371762e-10
[2846,] 4.056768e-11 1.341459e-09 2.342666e-11
[2847,] 1.378464e-11 7.026131e-11 1.158446e-11
[2848,] 1.596550e-11 1.958854e-11 4.031340e-12
[2849,] 5.726866e-11 8.947330e-11 5.671721e-12
[2850,] 4.022524e-11 2.118320e-11 5.691104e-12
[2851,] 2.849213e-11 4.618951e-11 4.328900e-12
[2852,] 1.868504e-11 2.043483e-11 4.643240e-12
[2853,] 1.474724e-11 1.056419e-11 2.449699e-12
[2854,] 2.270715e-11 1.351210e-11 6.275259e-12
[2855,] 4.328404e-11 3.257761e-11 1.454718e-11
[2856,] 1.591052e-11 1.078652e-11 2.723274e-12
[2857,] 3.637849e-11 1.805613e-11 7.536082e-12
[2858,] 4.408568e-11 3.288472e-11 1.522256e-11
[2859,] 4.300193e-11 3.202520e-11 1.431819e-11
[2860,] 4.354225e-11 3.181258e-11 1.433126e-11
[2861,] 1.562049e-11 1.170907e-11 2.766845e-12
[2862,] 1.581855e-11 1.147240e-11 2.740741e-12
[2863,] 2.984048e-11 1.895503e-11 9.660697e-12
[2864,] 1.473168e-11 1.045731e-11 2.973290e-12
[2865,] 1.385714e-11 1.442562e-11 3.269096e-12
[2866,] 1.566127e-11 1.047303e-11 3.102273e-12
[2867,] 1.425653e-11 4.020217e-11 9.925481e-12
[2868,] 9.978771e-12 1.481021e-11 3.621003e-12
[2869,] 1.433717e-11 1.060950e-11 2.984022e-12
[2870,] 1.361340e-11 1.656436e-11 3.582287e-12
[2871,] 1.073741e-11 5.344532e-11 7.502984e-12
[2872,] 1.605220e-11 4.375849e-11 1.268911e-11
[2873,] 1.051839e-11 5.428018e-11 7.184190e-12
[2874,] 4.206101e-11 1.029399e-10 5.618773e-11
[2875,] 1.531245e-11 4.714479e-11 1.252573e-11
[2876,] 9.961905e-12 5.362072e-11 5.913275e-12
[2877,] 5.336203e-11 1.488753e-10 1.040410e-10
[2878,] 1.162667e-11 5.160423e-11 8.593951e-12
[2879,] 1.423973e-11 4.546445e-11 1.077073e-11
[2880,] 1.143994e-11 4.119576e-11 7.265765e-12
[2881,] 1.506297e-11 1.646803e-11 3.396256e-12
[2882,] 1.099422e-11 5.027007e-11 7.438300e-12
[2883,] 1.485031e-11 2.009884e-11 3.999436e-12
[2884,] 3.082402e-11 2.931648e-11 1.709932e-11
[2885,] 1.249941e-11 1.152942e-11 3.494518e-12
[2886,] 1.249448e-11 1.141553e-11 3.466456e-12
[2887,] 1.249448e-11 1.121305e-11 3.402895e-12
[2888,] 1.051190e-11 1.402619e-11 3.720994e-12
[2889,] 1.370436e-11 2.252999e-11 3.968366e-12
[2890,] 9.897787e-12 1.609190e-11 3.751423e-12
[2891,] 1.002381e-11 1.619776e-11 3.845111e-12
[2892,] 1.008864e-11 1.630248e-11 3.916037e-12
[2893,] 9.902296e-12 1.616471e-11 3.766504e-12
[2894,] 1.037985e-11 1.704110e-11 4.240236e-12
[2895,] 1.016228e-11 1.693190e-11 4.075058e-12
[2896,] 1.037985e-11 1.704110e-11 4.240236e-12
[2897,] 1.088437e-11 1.697049e-11 4.543179e-12
[2898,] 1.065839e-11 1.704600e-11 4.431854e-12
[2899,] 1.001186e-11 1.936649e-11 4.545383e-12
[2900,] 1.072376e-11 1.715766e-11 4.495270e-12
[2901,] 9.956229e-12 1.965063e-11 4.547323e-12
[2902,] 9.956229e-12 1.965063e-11 4.547323e-12
[2903,] 9.897134e-12 1.974639e-11 4.514002e-12
[2904,] 1.361001e-11 2.015271e-11 3.810086e-12
[2905,] 1.021671e-11 1.974639e-11 4.771573e-12
[2906,] 1.032692e-11 1.973842e-11 4.855646e-12
[2907,] 1.039262e-11 2.035509e-11 5.017653e-12
[2908,] 1.039262e-11 2.050807e-11 5.045134e-12
[2909,] 1.021671e-11 2.259175e-11 5.234838e-12
[2910,] 1.041008e-11 2.175143e-11 5.262286e-12
[2911,] 9.867519e-12 2.209796e-11 4.835035e-12
[2912,] 1.008926e-11 2.227037e-11 5.067345e-12
[2913,] 1.026210e-11 2.263921e-11 5.233734e-12
[2914,] 1.022160e-11 3.254676e-11 6.666869e-12
[2915,] 1.053370e-11 4.086039e-11 8.222165e-12
[2916,] 9.077328e-12 4.721877e-11 5.632753e-12
[2917,] 1.430184e-11 2.930549e-11 4.036768e-12
[2918,] 1.398859e-11 5.532530e-11 1.685633e-11
[2919,] 2.056376e-11 2.699192e-11 1.433090e-11
[2920,] 2.027906e-11 2.699192e-11 1.411704e-11
[2921,] 1.354541e-11 5.407073e-11 1.578046e-11
[2922,] 1.977784e-11 2.721994e-11 1.384794e-11
[2923,] 1.383755e-11 5.407073e-11 1.629901e-11
[2924,] 1.423395e-11 2.979970e-11 4.078099e-12
[2925,] 1.421273e-11 3.008489e-11 4.096501e-12
[2926,] 1.464440e-11 5.466361e-11 1.786922e-11
[2927,] 1.415327e-11 3.315334e-11 4.230656e-12
[2928,] 1.414305e-11 5.532530e-11 1.713489e-11
[2929,] 1.516378e-11 5.655450e-11 1.928857e-11
[2930,] 2.082830e-11 2.549373e-11 1.378936e-11
[2931,] 1.431979e-11 5.760104e-11 1.799655e-11
[2932,] 1.294252e-11 2.640681e-11 5.476530e-12
[2933,] 1.162176e-11 2.110235e-11 3.916128e-12
[2934,] 1.788896e-11 2.118857e-11 6.385347e-12
[2935,] 1.262038e-11 2.279301e-11 4.758491e-12
[2936,] 1.265836e-11 2.332248e-11 4.819950e-12
[2937,] 2.165598e-11 2.167158e-11 1.217749e-11
[2938,] 2.394464e-11 3.284107e-11 1.161787e-11
[2939,] 1.087243e-11 1.225761e-11 2.708574e-12
[2940,] 1.052346e-11 2.414136e-11 5.787034e-12
[2941,] 1.417911e-11 4.515809e-11 4.589477e-12
[2942,] 1.065362e-11 1.233280e-11 2.614312e-12
[2943,] 2.668364e-11 2.102301e-11 9.458403e-12
[2944,] 1.399095e-11 4.688425e-11 4.854349e-12
[2945,] 1.425467e-11 3.993596e-11 5.538602e-12
[2946,] 1.732102e-10 3.831410e-11 9.230272e-11
[2947,] 5.875414e-11 6.016663e-11 6.501590e-11
[2948,] 1.427022e-11 3.912526e-11 5.510514e-12
[2949,] 5.509727e-11 5.755886e-11 5.827369e-11
[2950,] 1.472913e-10 3.709009e-11 7.583099e-11
[2951,] 1.401418e-10 3.675927e-11 7.147967e-11
[2952,] 5.239763e-11 5.693144e-11 5.458791e-11
[2953,] 1.154388e-11 2.004109e-11 5.798207e-12
[2954,] 1.428644e-11 4.179553e-11 5.703090e-12
[2955,] 1.428644e-11 3.417224e-11 5.242963e-12
[2956,] 4.660356e-11 4.638967e-11 4.048006e-11
[2957,] 1.433924e-11 3.345125e-11 5.267148e-12
[2958,] 3.288928e-11 3.848846e-11 2.344631e-11
[2959,] 1.083809e-11 2.238831e-11 5.802430e-12
[2960,] 1.450549e-11 1.024117e-11 2.823125e-12
[2961,] 1.147432e-11 9.563243e-12 2.155746e-12
[2962,] 1.126296e-11 1.151613e-11 3.525462e-12
[2963,] 1.003746e-10 3.406443e-11 4.721090e-11
[2964,] 1.132614e-10 3.406443e-11 5.302299e-11
[2965,] 9.900811e-11 3.392433e-11 4.635369e-11
[2966,] 1.437789e-11 3.367096e-11 5.335873e-12
[2967,] 9.751709e-11 3.371288e-11 4.532754e-11
[2968,] 1.430335e-11 3.367096e-11 5.241104e-12
[2969,] 1.432095e-11 3.377053e-11 5.271471e-12
[2970,] 1.430335e-11 3.386062e-11 5.254421e-12
[2971,] 1.430335e-11 3.377053e-11 5.248102e-12
[2972,] 1.430335e-11 3.377053e-11 5.248102e-12
[2973,] 4.182582e-11 4.367441e-11 3.418035e-11
[2974,] 1.433924e-11 3.380530e-11 5.302678e-12
[2975,] 1.433924e-11 3.370503e-11 5.295454e-12
[2976,] 1.433924e-11 3.380530e-11 5.302678e-12
[2977,] 1.433924e-11 3.360533e-11 5.288254e-12
[2978,] 1.433924e-11 3.360533e-11 5.288254e-12
[2979,] 1.887208e-11 3.373724e-11 1.054715e-11
[2980,] 1.432095e-11 3.314409e-11 5.231557e-12
[2981,] 1.430335e-11 3.323148e-11 5.214854e-12
[2982,] 1.046581e-11 9.495394e-12 2.123033e-12
[2983,] 1.423980e-11 3.314409e-11 5.119465e-12
[2984,] 1.432095e-11 3.304751e-11 5.224579e-12
[2985,] 1.427022e-11 3.295146e-11 5.150066e-12
[2986,] 1.411150e-11 3.277044e-11 4.847141e-12
[2987,] 8.083489e-11 3.357589e-11 3.761150e-11
[2988,] 1.113618e-11 2.182881e-11 5.887600e-12
[2989,] 1.420113e-11 3.244008e-11 5.015782e-12
[2990,] 1.421408e-11 3.271318e-11 5.055043e-12
[2991,] 1.421408e-11 3.226353e-11 5.024490e-12
[2992,] 1.783599e-11 3.299513e-11 9.670722e-12
[2993,] 1.422771e-11 3.207970e-11 5.032613e-12
[2994,] 1.422771e-11 3.190695e-11 5.020612e-12
[2995,] 1.421408e-11 3.190695e-11 5.000050e-12
[2996,] 1.424202e-11 3.182576e-11 5.035693e-12
[2997,] 1.080995e-11 9.701667e-12 2.133414e-12
[2998,] 6.051655e-11 3.392433e-11 2.862766e-11
[2999,] 1.424202e-11 3.089949e-11 4.969683e-12
[3000,] 1.427266e-11 3.131217e-11 5.040621e-12
[3001,] 1.427266e-11 3.131217e-11 5.040621e-12
[3002,] 1.418885e-11 3.114750e-11 4.908136e-12
[3003,] 1.467886e-11 3.002628e-11 5.346106e-12
[3004,] 1.476884e-11 2.971705e-11 5.385587e-12
[3005,] 1.422060e-11 3.081490e-11 4.933486e-12
[3006,] 1.421408e-11 3.073916e-11 4.918642e-12
[3007,] 1.421408e-11 3.065546e-11 4.912723e-12
[3008,] 1.433632e-11 2.978726e-11 4.912997e-12
[3009,] 1.433632e-11 2.979621e-11 4.917501e-12
[3010,] 1.421408e-11 3.018712e-11 4.879392e-12
[3011,] 1.067250e-10 3.494750e-11 5.162385e-11
[3012,] 1.422771e-11 2.972556e-11 4.864955e-12
[3013,] 1.205939e-11 2.141217e-11 6.457884e-12
[3014,] 1.100983e-10 3.524587e-11 5.375912e-11
[3015,] 1.422771e-11 2.906052e-11 4.815864e-12
[3016,] 1.067250e-10 3.539705e-11 5.243582e-11
[3017,] 1.265652e-11 2.114575e-11 6.808229e-12
[3018,] 1.430442e-11 2.877999e-11 4.886197e-12
[3019,] 1.422771e-11 2.849962e-11 4.777296e-12
[3020,] 1.179351e-11 2.239557e-11 6.490538e-12
[3021,] 1.422771e-11 2.427424e-11 4.439319e-12
[3022,] 1.135227e-11 2.193967e-11 6.055764e-12
[3023,] 1.410147e-11 2.430134e-11 4.276206e-12
[3024,] 1.099875e-10 3.594925e-11 5.514612e-11
[3025,] 8.369004e-11 3.595384e-11 4.224805e-11
[3026,] 8.247063e-11 3.579702e-11 4.143219e-11
[3027,] 1.037720e-11 1.075413e-11 2.139388e-12
[3028,] 3.736597e-11 3.131213e-11 2.249752e-11
[3029,] 3.386349e-11 2.288326e-11 1.268391e-11
[3030,] 3.744020e-11 2.530930e-11 1.563847e-11
[3031,] 1.016671e-11 1.730414e-11 2.246577e-12
[3032,] 4.145998e-11 3.883613e-11 2.344454e-11
[3033,] 3.095020e-11 7.861958e-11 3.023030e-11
[3034,] 1.764070e-11 5.316907e-11 1.966126e-11
[3035,] 2.649201e-11 4.501747e-11 2.747040e-11
[3036,] 1.720160e-11 3.278307e-11 6.118279e-12
[3037,] 9.445814e-12 1.969969e-11 3.481331e-12
[3038,] 4.096249e-11 2.926986e-11 1.584441e-11
[3039,] 9.305246e-12 2.399910e-11 3.647846e-12
[3040,] 9.303239e-12 2.437751e-11 3.663850e-12
[3041,] 1.672486e-11 3.716111e-10 5.349907e-11
[3042,] 3.329688e-11 1.295110e-11 6.870524e-12
[3043,] 9.297029e-12 2.399910e-11 3.567482e-12
[3044,] 9.497055e-12 2.456791e-11 4.192220e-12
[3045,] 9.540831e-12 2.401103e-11 4.207412e-12
[3046,] 9.256305e-12 2.026568e-11 3.493980e-12
[3047,] 2.058540e-11 4.520834e-11 2.100336e-11
[3048,] 9.286172e-12 2.038079e-11 3.577811e-12
[3049,] 9.430188e-12 1.956179e-11 3.704866e-12
[3050,] 9.261096e-12 2.009778e-11 3.497324e-12
[3051,] 9.346737e-12 2.009778e-11 3.654875e-12
[3052,] 1.014460e-11 2.329229e-11 4.850706e-12
[3053,] 1.030634e-11 2.401103e-11 5.172362e-12
[3054,] 9.550094e-11 7.254844e-11 8.292049e-12
[3055,] 1.007263e-11 2.285483e-11 4.717439e-12
[3056,] 1.011604e-11 2.373690e-11 4.881793e-12
[3057,] 8.635524e-12 1.011670e-11 2.235404e-12
[3058,] 2.489232e-11 4.441452e-11 2.582345e-11
[3059,] 1.062203e-11 2.235674e-11 5.158492e-12
[3060,] 1.025434e-11 2.270484e-11 4.876405e-12
[3061,] 9.861906e-12 4.401829e-11 2.868697e-12
[3062,] 1.461624e-11 1.565821e-11 3.343043e-12
[3063,] 8.616459e-12 4.120198e-11 3.946148e-12
[3064,] 1.835607e-11 9.146544e-12 2.643888e-12
[3065,] 2.876189e-11 3.118370e-11 1.197513e-11
[3066,] 1.785174e-11 3.250563e-11 6.505813e-12
[3067,] 1.497285e-11 4.992019e-11 7.532599e-12
[3068,] 8.636278e-12 4.481161e-11 4.447532e-12
[3069,] 8.626192e-12 4.481161e-11 4.372356e-12
[3070,] 9.757373e-12 1.118499e-11 2.294320e-12
[3071,] 9.554078e-12 1.136049e-11 2.380919e-12
[3072,] 8.652652e-12 5.185159e-11 4.856882e-12
[3073,] 9.786325e-12 1.131581e-11 2.297593e-12
[3074,] 1.480563e-11 4.243431e-11 6.673464e-12
[3075,] 8.883873e-12 4.960648e-11 3.566219e-12
[3076,] 9.679186e-12 1.136049e-11 2.328107e-12
[3077,] 8.622518e-12 4.481161e-11 4.029369e-12
[3078,] 1.608045e-11 9.518154e-12 2.421388e-12
[3079,] 9.521056e-12 1.101387e-11 2.371003e-12
[3080,] 9.608151e-12 1.105893e-11 2.327002e-12
[3081,] 1.190507e-11 2.642897e-11 5.018890e-12
[3082,] 2.044532e-11 3.194249e-11 8.375715e-12
[3083,] 1.190507e-11 2.345624e-11 4.672475e-12
[3084,] 1.425834e-11 1.749858e-11 3.681447e-12
[3085,] 1.422906e-11 1.775472e-11 3.736267e-12
[3086,] 1.596124e-11 9.605540e-12 2.441034e-12
[3087,] 9.498372e-12 1.147387e-11 2.446453e-12
[3088,] 9.494923e-12 1.161054e-11 2.469616e-12
```
