## Supplementary material for "Characterization of shared and ancestry-specific signals driving complex traits using multi-ancestry fine-mapping": s1_data_1kg.pvar

```
##FILTER=<ID=PASS,Description="All filters passed">
##reference=ftp://ftp.1000genomes.ebi.ac.uk//vol1/ftp/technical/reference/phase2_reference_assembly_sequence/hs37d5.fa.gz
##contig=<ID=2,assembly=b37,length=243199373>
##ALT=<ID=CNV,Description="Copy Number Polymorphism">
##ALT=<ID=DEL,Description="Deletion">
##ALT=<ID=DUP,Description="Duplication">
##ALT=<ID=INS:ME:ALU,Description="Insertion of ALU element">
##ALT=<ID=INS:ME:LINE1,Description="Insertion of LINE1 element">
##ALT=<ID=INS:ME:SVA,Description="Insertion of SVA element">
##ALT=<ID=INS:MT,Description="Nuclear Mitochondrial Insertion">
##ALT=<ID=INV,Description="Inversion">
##ALT=<ID=CN0,Description="Copy number allele: 0 copies">
##ALT=<ID=CN1,Description="Copy number allele: 1 copy">
##ALT=<ID=CN2,Description="Copy number allele: 2 copies">
##ALT=<ID=CN3,Description="Copy number allele: 3 copies">
##ALT=<ID=CN4,Description="Copy number allele: 4 copies">
##ALT=<ID=CN5,Description="Copy number allele: 5 copies">
##ALT=<ID=CN6,Description="Copy number allele: 6 copies">
##ALT=<ID=CN7,Description="Copy number allele: 7 copies">
##ALT=<ID=CN8,Description="Copy number allele: 8 copies">
##ALT=<ID=CN9,Description="Copy number allele: 9 copies">
##ALT=<ID=CN10,Description="Copy number allele: 10 copies">
##ALT=<ID=CN11,Description="Copy number allele: 11 copies">
##ALT=<ID=CN12,Description="Copy number allele: 12 copies">
##ALT=<ID=CN13,Description="Copy number allele: 13 copies">
##ALT=<ID=CN14,Description="Copy number allele: 14 copies">
##ALT=<ID=CN15,Description="Copy number allele: 15 copies">
##ALT=<ID=CN16,Description="Copy number allele: 16 copies">
##ALT=<ID=CN17,Description="Copy number allele: 17 copies">
##ALT=<ID=CN18,Description="Copy number allele: 18 copies">
##ALT=<ID=CN19,Description="Copy number allele: 19 copies">
##ALT=<ID=CN20,Description="Copy number allele: 20 copies">
##ALT=<ID=CN21,Description="Copy number allele: 21 copies">
##ALT=<ID=CN22,Description="Copy number allele: 22 copies">
##ALT=<ID=CN23,Description="Copy number allele: 23 copies">
##ALT=<ID=CN24,Description="Copy number allele: 24 copies">
##ALT=<ID=CN25,Description="Copy number allele: 25 copies">
##ALT=<ID=CN26,Description="Copy number allele: 26 copies">
##ALT=<ID=CN27,Description="Copy number allele: 27 copies">
##ALT=<ID=CN28,Description="Copy number allele: 28 copies">
##ALT=<ID=CN29,Description="Copy number allele: 29 copies">
##ALT=<ID=CN30,Description="Copy number allele: 30 copies">
##ALT=<ID=CN31,Description="Copy number allele: 31 copies">
##ALT=<ID=CN32,Description="Copy number allele: 32 copies">
##ALT=<ID=CN33,Description="Copy number allele: 33 copies">
##ALT=<ID=CN34,Description="Copy number allele: 34 copies">
##ALT=<ID=CN35,Description="Copy number allele: 35 copies">
##ALT=<ID=CN36,Description="Copy number allele: 36 copies">
##ALT=<ID=CN37,Description="Copy number allele: 37 copies">
##ALT=<ID=CN38,Description="Copy number allele: 38 copies">
##ALT=<ID=CN39,Description="Copy number allele: 39 copies">
##ALT=<ID=CN40,Description="Copy number allele: 40 copies">
##ALT=<ID=CN41,Description="Copy number allele: 41 copies">
##ALT=<ID=CN42,Description="Copy number allele: 42 copies">
##ALT=<ID=CN43,Description="Copy number allele: 43 copies">
##ALT=<ID=CN44,Description="Copy number allele: 44 copies">
##ALT=<ID=CN45,Description="Copy number allele: 45 copies">
##ALT=<ID=CN46,Description="Copy number allele: 46 copies">
##ALT=<ID=CN47,Description="Copy number allele: 47 copies">
##ALT=<ID=CN48,Description="Copy number allele: 48 copies">
##ALT=<ID=CN49,Description="Copy number allele: 49 copies">
##ALT=<ID=CN50,Description="Copy number allele: 50 copies">
##ALT=<ID=CN51,Description="Copy number allele: 51 copies">
##ALT=<ID=CN52,Description="Copy number allele: 52 copies">
##ALT=<ID=CN53,Description="Copy number allele: 53 copies">
##ALT=<ID=CN54,Description="Copy number allele: 54 copies">
##ALT=<ID=CN55,Description="Copy number allele: 55 copies">
##ALT=<ID=CN56,Description="Copy number allele: 56 copies">
##ALT=<ID=CN57,Description="Copy number allele: 57 copies">
##ALT=<ID=CN58,Description="Copy number allele: 58 copies">
##ALT=<ID=CN59,Description="Copy number allele: 59 copies">
##ALT=<ID=CN60,Description="Copy number allele: 60 copies">
##ALT=<ID=CN61,Description="Copy number allele: 61 copies">
##ALT=<ID=CN62,Description="Copy number allele: 62 copies">
##ALT=<ID=CN63,Description="Copy number allele: 63 copies">
##ALT=<ID=CN64,Description="Copy number allele: 64 copies">
##ALT=<ID=CN65,Description="Copy number allele: 65 copies">
##ALT=<ID=CN66,Description="Copy number allele: 66 copies">
##ALT=<ID=CN67,Description="Copy number allele: 67 copies">
##ALT=<ID=CN68,Description="Copy number allele: 68 copies">
##ALT=<ID=CN69,Description="Copy number allele: 69 copies">
##ALT=<ID=CN70,Description="Copy number allele: 70 copies">
##ALT=<ID=CN71,Description="Copy number allele: 71 copies">
##ALT=<ID=CN72,Description="Copy number allele: 72 copies">
##ALT=<ID=CN73,Description="Copy number allele: 73 copies">
##ALT=<ID=CN74,Description="Copy number allele: 74 copies">
##ALT=<ID=CN75,Description="Copy number allele: 75 copies">
##ALT=<ID=CN76,Description="Copy number allele: 76 copies">
##ALT=<ID=CN77,Description="Copy number allele: 77 copies">
##ALT=<ID=CN78,Description="Copy number allele: 78 copies">
##ALT=<ID=CN79,Description="Copy number allele: 79 copies">
##ALT=<ID=CN80,Description="Copy number allele: 80 copies">
##ALT=<ID=CN81,Description="Copy number allele: 81 copies">
##ALT=<ID=CN82,Description="Copy number allele: 82 copies">
##ALT=<ID=CN83,Description="Copy number allele: 83 copies">
##ALT=<ID=CN84,Description="Copy number allele: 84 copies">
##ALT=<ID=CN85,Description="Copy number allele: 85 copies">
##ALT=<ID=CN86,Description="Copy number allele: 86 copies">
##ALT=<ID=CN87,Description="Copy number allele: 87 copies">
##ALT=<ID=CN88,Description="Copy number allele: 88 copies">
##ALT=<ID=CN89,Description="Copy number allele: 89 copies">
##ALT=<ID=CN90,Description="Copy number allele: 90 copies">
##ALT=<ID=CN91,Description="Copy number allele: 91 copies">
##ALT=<ID=CN92,Description="Copy number allele: 92 copies">
##ALT=<ID=CN93,Description="Copy number allele: 93 copies">
##ALT=<ID=CN94,Description="Copy number allele: 94 copies">
##ALT=<ID=CN95,Description="Copy number allele: 95 copies">
##ALT=<ID=CN96,Description="Copy number allele: 96 copies">
##ALT=<ID=CN97,Description="Copy number allele: 97 copies">
##ALT=<ID=CN98,Description="Copy number allele: 98 copies">
##ALT=<ID=CN99,Description="Copy number allele: 99 copies">
##ALT=<ID=CN100,Description="Copy number allele: 100 copies">
##ALT=<ID=CN101,Description="Copy number allele: 101 copies">
##ALT=<ID=CN102,Description="Copy number allele: 102 copies">
##ALT=<ID=CN103,Description="Copy number allele: 103 copies">
##ALT=<ID=CN104,Description="Copy number allele: 104 copies">
##ALT=<ID=CN105,Description="Copy number allele: 105 copies">
##ALT=<ID=CN106,Description="Copy number allele: 106 copies">
##ALT=<ID=CN107,Description="Copy number allele: 107 copies">
##ALT=<ID=CN108,Description="Copy number allele: 108 copies">
##ALT=<ID=CN109,Description="Copy number allele: 109 copies">
##ALT=<ID=CN110,Description="Copy number allele: 110 copies">
##ALT=<ID=CN111,Description="Copy number allele: 111 copies">
##ALT=<ID=CN112,Description="Copy number allele: 112 copies">
##ALT=<ID=CN113,Description="Copy number allele: 113 copies">
##ALT=<ID=CN114,Description="Copy number allele: 114 copies">
##ALT=<ID=CN115,Description="Copy number allele: 115 copies">
##ALT=<ID=CN116,Description="Copy number allele: 116 copies">
##ALT=<ID=CN117,Description="Copy number allele: 117 copies">
##ALT=<ID=CN118,Description="Copy number allele: 118 copies">
##ALT=<ID=CN119,Description="Copy number allele: 119 copies">
##ALT=<ID=CN120,Description="Copy number allele: 120 copies">
##ALT=<ID=CN121,Description="Copy number allele: 121 copies">
##ALT=<ID=CN122,Description="Copy number allele: 122 copies">
##ALT=<ID=CN123,Description="Copy number allele: 123 copies">
##ALT=<ID=CN124,Description="Copy number allele: 124 copies">
##INFO=<ID=CIEND,Number=2,Type=Integer,Description="Confidence interval around END for imprecise variants">
##INFO=<ID=CIPOS,Number=2,Type=Integer,Description="Confidence interval around POS for imprecise variants">
##INFO=<ID=CS,Number=1,Type=String,Description="Source call set.">
##INFO=<ID=END,Number=1,Type=Integer,Description="End coordinate of this variant">
##INFO=<ID=IMPRECISE,Number=0,Type=Flag,Description="Imprecise structural variation">
##INFO=<ID=MC,Number=.,Type=String,Description="Merged calls.">
##INFO=<ID=MEINFO,Number=4,Type=String,Description="Mobile element info of the form NAME,START,END<POLARITY; If there is only 5' OR 3' support for this call, will be NULL NULL for START and END">
##INFO=<ID=MEND,Number=1,Type=Integer,Description="Mitochondrial end coordinate of inserted sequence">
##INFO=<ID=MLEN,Number=1,Type=Integer,Description="Estimated length of mitochondrial insert">
##INFO=<ID=MSTART,Number=1,Type=Integer,Description="Mitochondrial start coordinate of inserted sequence">
##INFO=<ID=SVLEN,Number=.,Type=Integer,Description="SV length. It is only calculated for structural variation MEIs. For other types of SVs; one may calculate the SV length by INFO:END-START+1, or by finding the difference between lengthes of REF and ALT alleles">
##INFO=<ID=SVTYPE,Number=1,Type=String,Description="Type of structural variant">
##INFO=<ID=TSD,Number=1,Type=String,Description="Precise Target Site Duplication for bases, if unknown, value will be NULL">
##INFO=<ID=AC,Number=A,Type=Integer,Description="Total number of alternate alleles in called genotypes">
##INFO=<ID=AF,Number=A,Type=Float,Description="Estimated allele frequency in the range (0,1)">
##INFO=<ID=NS,Number=1,Type=Integer,Description="Number of samples with data">
##INFO=<ID=AN,Number=1,Type=Integer,Description="Total number of alleles in called genotypes">
##INFO=<ID=EAS_AF,Number=A,Type=Float,Description="Allele frequency in the EAS populations calculated from AC and AN, in the range (0,1)">
##INFO=<ID=EUR_AF,Number=A,Type=Float,Description="Allele frequency in the EUR populations calculated from AC and AN, in the range (0,1)">
##INFO=<ID=AFR_AF,Number=A,Type=Float,Description="Allele frequency in the AFR populations calculated from AC and AN, in the range (0,1)">
##INFO=<ID=AMR_AF,Number=A,Type=Float,Description="Allele frequency in the AMR populations calculated from AC and AN, in the range (0,1)">
##INFO=<ID=SAS_AF,Number=A,Type=Float,Description="Allele frequency in the SAS populations calculated from AC and AN, in the range (0,1)">
##INFO=<ID=DP,Number=1,Type=Integer,Description="Total read depth; only low coverage data were counted towards the DP, exome data were not used">
##INFO=<ID=AA,Number=1,Type=String,Description="Ancestral Allele. Format: AA|REF|ALT|IndelType. AA: Ancestral allele, REF:Reference Allele, ALT:Alternate Allele, IndelType:Type of Indel (REF, ALT and IndelType are only defined for indels)">
##INFO=<ID=VT,Number=.,Type=String,Description="indicates what type of variant the line represents">
##INFO=<ID=EX_TARGET,Number=0,Type=Flag,Description="indicates whether a variant is within the exon pull down target boundaries">
##INFO=<ID=MULTI_ALLELIC,Number=0,Type=Flag,Description="indicates whether a site is multi-allelic">
#CHROM	POS	ID	REF	ALT	QUAL	FILTER	INFO
2	199490128	rs2054122	G	T	100	PASS	AC=2242;AF=0.447684;AN=5008;NS=2504;DP=16732;EAS_AF=0.2202;AMR_AF=0.4683;AFR_AF=0.4002;EUR_AF=0.5169;SAS_AF=0.6605;AA=G|||;VT=SNP
2	199490528	rs16830272	G	A	100	PASS	AC=667;AF=0.133187;AN=5008;NS=2504;DP=15758;EAS_AF=0.249;AMR_AF=0.0821;AFR_AF=0.1611;EUR_AF=0.0507;SAS_AF=0.0971;AA=G|||;VT=SNP
2	199491225	rs72924234	G	A	100	PASS	AC=738;AF=0.147364;AN=5008;NS=2504;DP=14468;EAS_AF=0.249;AMR_AF=0.085;AFR_AF=0.2118;EUR_AF=0.0507;SAS_AF=0.0992;AA=G|||;VT=SNP
2	199491347	rs16830274	C	G	100	PASS	AC=763;AF=0.152356;AN=5008;NS=2504;DP=15017;EAS_AF=0.2688;AMR_AF=0.085;AFR_AF=0.2133;EUR_AF=0.0507;SAS_AF=0.1022;AA=C|||;VT=SNP
2	199491679	rs78829512	A	T	100	PASS	AC=13;AF=0.00259585;AN=5008;NS=2504;DP=13933;EAS_AF=0;AMR_AF=0.0043;AFR_AF=0;EUR_AF=0.008;SAS_AF=0.002;AA=A|||;VT=SNP
2	199492100	rs10445788	G	A	100	PASS	AC=2146;AF=0.428514;AN=5008;NS=2504;DP=12453;EAS_AF=0.2202;AMR_AF=0.4568;AFR_AF=0.3343;EUR_AF=0.5169;SAS_AF=0.6595;AA=G|||;VT=SNP
2	199492201	rs1455351	A	G	100	PASS	AC=1636;AF=0.326677;AN=5008;NS=2504;DP=11427;EAS_AF=0.5109;AMR_AF=0.4236;AFR_AF=0.1195;EUR_AF=0.4314;SAS_AF=0.2403;AA=A|||;VT=SNP
2	199493482	rs4850855	A	G	100	PASS	AC=1978;AF=0.394968;AN=5008;NS=2504;DP=18133;EAS_AF=0.246;AMR_AF=0.438;AFR_AF=0.1921;EUR_AF=0.5169;SAS_AF=0.6667;AA=A|||;VT=SNP
2	199493711	rs12693853	G	C	100	PASS	AC=2344;AF=0.468051;AN=5008;NS=2504;DP=20710;EAS_AF=0.246;AMR_AF=0.4769;AFR_AF=0.4546;EUR_AF=0.5169;SAS_AF=0.6585;AA=G|||;VT=SNP
2	199494159	rs7557664	T	A	100	PASS	AC=2340;AF=0.467252;AN=5008;NS=2504;DP=20336;EAS_AF=0.245;AMR_AF=0.4741;AFR_AF=0.4546;EUR_AF=0.5119;SAS_AF=0.6626;AA=A|||;VT=SNP
2	199494728	rs16830276	C	T	100	PASS	AC=750;AF=0.14976;AN=5008;NS=2504;DP=15084;EAS_AF=0.249;AMR_AF=0.0893;AFR_AF=0.2148;EUR_AF=0.0557;SAS_AF=0.0992;AA=C|||;VT=SNP
2	199494983	rs58884306	A	G	100	PASS	AC=766;AF=0.152955;AN=5008;NS=2504;DP=20914;EAS_AF=0.2688;AMR_AF=0.0879;AFR_AF=0.2126;EUR_AF=0.0557;SAS_AF=0.0992;AA=a|||;VT=SNP
2	199494989	rs10180895	C	A	100	PASS	AC=3334;AF=0.665735;AN=5008;NS=2504;DP=20957;EAS_AF=0.4901;AMR_AF=0.5735;AFR_AF=0.8517;EUR_AF=0.5686;SAS_AF=0.7607;AA=A|||;VT=SNP
2	199495088	rs75297448	A	G	100	PASS	AC=13;AF=0.00259585;AN=5008;NS=2504;DP=19927;EAS_AF=0;AMR_AF=0.0043;AFR_AF=0;EUR_AF=0.008;SAS_AF=0.002;AA=A|||;VT=SNP
2	199495674	rs12477961	A	G	100	PASS	AC=3118;AF=0.622604;AN=5008;NS=2504;DP=19601;EAS_AF=0.494;AMR_AF=0.5677;AFR_AF=0.6868;EUR_AF=0.5686;SAS_AF=0.7628;AA=G|||;VT=SNP
2	199495830	rs10931821	A	T	100	PASS	AC=2319;AF=0.463059;AN=5008;NS=2504;DP=15998;EAS_AF=0.246;AMR_AF=0.4755;AFR_AF=0.438;EUR_AF=0.5119;SAS_AF=0.6616;AA=A|||;VT=SNP
2	199495867	rs11892399	C	T	100	PASS	AC=3341;AF=0.667133;AN=5008;NS=2504;DP=16220;EAS_AF=0.495;AMR_AF=0.5735;AFR_AF=0.8517;EUR_AF=0.5696;SAS_AF=0.7618;AA=T|||;VT=SNP
2	199496171	rs17814334	T	C	100	PASS	AC=1368;AF=0.273163;AN=5008;NS=2504;DP=18429;EAS_AF=0.1994;AMR_AF=0.281;AFR_AF=0.1014;EUR_AF=0.2883;SAS_AF=0.5603;AA=T|||;VT=SNP
2	199496577	rs7565660	T	A	100	PASS	AC=310;AF=0.061901;AN=5008;NS=2504;DP=20195;EAS_AF=0;AMR_AF=0.013;AFR_AF=0.2163;EUR_AF=0.0109;SAS_AF=0.0041;AA=T|||;VT=SNP
2	199497115	rs1455350	T	A	100	PASS	AC=2773;AF=0.553714;AN=5008;NS=2504;DP=18148;EAS_AF=0.7778;AMR_AF=0.5346;AFR_AF=0.6021;EUR_AF=0.4831;SAS_AF=0.3436;AA=A|||;VT=SNP
2	199497285	rs1455349	A	G	100	PASS	AC=2346;AF=0.46845;AN=5008;NS=2504;DP=16483;EAS_AF=0.8026;AMR_AF=0.5058;AFR_AF=0.2837;EUR_AF=0.4742;SAS_AF=0.3415;AA=A|||;VT=SNP
2	199497835	rs73060033	G	A	100	PASS	AC=120;AF=0.0239617;AN=5008;NS=2504;DP=17294;EAS_AF=0;AMR_AF=0.0086;AFR_AF=0.0772;EUR_AF=0.008;SAS_AF=0.0041;AA=G|||;VT=SNP
2	199498030	rs73060036	C	T	100	PASS	AC=90;AF=0.0179712;AN=5008;NS=2504;DP=18651;EAS_AF=0;AMR_AF=0.0086;AFR_AF=0.056;EUR_AF=0.008;SAS_AF=0.002;AA=C|||;VT=SNP
2	199498173	rs10497818	A	T	100	PASS	AC=1803;AF=0.360024;AN=5008;NS=2504;DP=19864;EAS_AF=0.3998;AMR_AF=0.4222;AFR_AF=0.3048;EUR_AF=0.4513;SAS_AF=0.2556;AA=A|||;VT=SNP
2	199498921	rs1809194	C	T	100	PASS	AC=1621;AF=0.323682;AN=5008;NS=2504;DP=16415;EAS_AF=0.3968;AMR_AF=0.4135;AFR_AF=0.1747;EUR_AF=0.4503;SAS_AF=0.2556;AA=C|||;VT=SNP
2	199499356	rs11687833	C	T	100	PASS	AC=1345;AF=0.26857;AN=5008;NS=2504;DP=17423;EAS_AF=0.3889;AMR_AF=0.3746;AFR_AF=0.0287;EUR_AF=0.4076;SAS_AF=0.2505;AA=C|||;VT=SNP
2	199499443	rs9941524	A	G	100	PASS	AC=1714;AF=0.342252;AN=5008;NS=2504;DP=16391;EAS_AF=0.4038;AMR_AF=0.4193;AFR_AF=0.2352;EUR_AF=0.4503;SAS_AF=0.2577;AA=A|||;VT=SNP
2	199500000	rs897399	A	G	100	PASS	AC=1709;AF=0.341254;AN=5008;NS=2504;DP=16109;EAS_AF=0.4038;AMR_AF=0.4179;AFR_AF=0.2322;EUR_AF=0.4503;SAS_AF=0.2577;AA=A|||;VT=SNP
2	199500597	rs73060037	G	A	100	PASS	AC=46;AF=0.0091853;AN=5008;NS=2504;DP=18917;EAS_AF=0;AMR_AF=0.0043;AFR_AF=0.0242;EUR_AF=0.008;SAS_AF=0.0031;AA=G|||;VT=SNP
2	199501331	rs10183691	G	A	100	PASS	AC=369;AF=0.0736821;AN=5008;NS=2504;DP=18117;EAS_AF=0;AMR_AF=0.0173;AFR_AF=0.2617;EUR_AF=0.0089;SAS_AF=0.002;AA=G|||;VT=SNP
2	199501864	rs6729990	A	G	100	PASS	AC=393;AF=0.0784744;AN=5008;NS=2504;DP=17808;EAS_AF=0;AMR_AF=0.0202;AFR_AF=0.2784;EUR_AF=0.0089;SAS_AF=0.002;AA=A|||;VT=SNP
2	199502003	rs115021983	G	T	100	PASS	AC=18;AF=0.00359425;AN=5008;NS=2504;DP=18501;EAS_AF=0;AMR_AF=0.0014;AFR_AF=0.0008;EUR_AF=0.0159;SAS_AF=0;AA=G|||;VT=SNP
2	199502268	rs61293934	A	T	100	PASS	AC=388;AF=0.077476;AN=5008;NS=2504;DP=17349;EAS_AF=0;AMR_AF=0.0202;AFR_AF=0.2746;EUR_AF=0.0089;SAS_AF=0.002;AA=A|||;VT=SNP
2	199504423	rs7587930	A	G	100	PASS	AC=2290;AF=0.457268;AN=5008;NS=2504;DP=20032;EAS_AF=0.4038;AMR_AF=0.4539;AFR_AF=0.6362;EUR_AF=0.4672;SAS_AF=0.2628;AA=G|||;VT=SNP
2	199504765	rs992005	C	G	100	PASS	AC=1623;AF=0.324081;AN=5008;NS=2504;DP=19390;EAS_AF=0.3988;AMR_AF=0.4135;AFR_AF=0.174;EUR_AF=0.4503;SAS_AF=0.2566;AA=C|||;VT=SNP
2	199504838	rs10497819	G	A	100	PASS	AC=475;AF=0.0948482;AN=5008;NS=2504;DP=17694;EAS_AF=0;AMR_AF=0.0288;AFR_AF=0.3359;EUR_AF=0.0089;SAS_AF=0.002;AA=A|||;VT=SNP
2	199505642	rs10199690	G	A	100	PASS	AC=376;AF=0.0750799;AN=5008;NS=2504;DP=19861;EAS_AF=0;AMR_AF=0.0173;AFR_AF=0.267;EUR_AF=0.0089;SAS_AF=0.002;AA=A|||;VT=SNP
2	199506556	rs7569314	G	T	100	PASS	AC=1687;AF=0.336861;AN=5008;NS=2504;DP=12114;EAS_AF=0.3869;AMR_AF=0.4207;AFR_AF=0.2284;EUR_AF=0.4503;SAS_AF=0.2556;AA=G|||;VT=SNP
2	199507100	rs73060047	G	T	100	PASS	AC=75;AF=0.014976;AN=5008;NS=2504;DP=16380;EAS_AF=0;AMR_AF=0.0086;AFR_AF=0.0446;EUR_AF=0.008;SAS_AF=0.002;AA=G|||;VT=SNP
2	199507693	rs7575928	G	A	100	PASS	AC=215;AF=0.0429313;AN=5008;NS=2504;DP=18814;EAS_AF=0;AMR_AF=0.0216;AFR_AF=0.1422;EUR_AF=0.008;SAS_AF=0.0041;AA=G|||;VT=SNP
2	199507941	rs7602269	A	G	100	PASS	AC=1720;AF=0.34345;AN=5008;NS=2504;DP=19104;EAS_AF=0.3988;AMR_AF=0.4222;AFR_AF=0.2352;EUR_AF=0.4583;SAS_AF=0.2587;AA=A|||;VT=SNP
2	199508651	rs78687293	T	C	100	PASS	AC=75;AF=0.014976;AN=5008;NS=2504;DP=16762;EAS_AF=0;AMR_AF=0.0086;AFR_AF=0.0446;EUR_AF=0.008;SAS_AF=0.002;AA=T|||;VT=SNP
2	199508657	rs6741671	T	C	100	PASS	AC=449;AF=0.0896565;AN=5008;NS=2504;DP=16784;EAS_AF=0;AMR_AF=0.0274;AFR_AF=0.3169;EUR_AF=0.0089;SAS_AF=0.002;AA=T|||;VT=SNP
2	199508685	rs112036605	G	A	100	PASS	AC=96;AF=0.0191693;AN=5008;NS=2504;DP=16922;EAS_AF=0;AMR_AF=0.0144;AFR_AF=0.003;EUR_AF=0.0517;SAS_AF=0.0307;AA=G|||;VT=SNP
2	199509142	rs113618227	T	C	100	PASS	AC=75;AF=0.014976;AN=5008;NS=2504;DP=15339;EAS_AF=0;AMR_AF=0.0086;AFR_AF=0.0446;EUR_AF=0.008;SAS_AF=0.002;AA=T|||;VT=SNP
2	199509389	rs17814767	T	C	100	PASS	AC=219;AF=0.04373;AN=5008;NS=2504;DP=12070;EAS_AF=0;AMR_AF=0.0605;AFR_AF=0.0076;EUR_AF=0.1302;SAS_AF=0.0368;AA=T|||;VT=SNP
2	199509406	rs10210447	G	A	100	PASS	AC=4255;AF=0.849641;AN=5008;NS=2504;DP=12638;EAS_AF=0.6677;AMR_AF=0.8905;AFR_AF=0.8336;EUR_AF=0.9732;SAS_AF=0.9029;AA=A|||;VT=SNP
2	199510173	rs73060048	C	A	100	PASS	AC=75;AF=0.014976;AN=5008;NS=2504;DP=14642;EAS_AF=0;AMR_AF=0.0086;AFR_AF=0.0446;EUR_AF=0.008;SAS_AF=0.002;AA=C|||;VT=SNP
2	199510208	rs10166210	C	G	100	PASS	AC=474;AF=0.0946486;AN=5008;NS=2504;DP=15448;EAS_AF=0;AMR_AF=0.0288;AFR_AF=0.3351;EUR_AF=0.0089;SAS_AF=0.002;AA=A|||;VT=SNP
2	199513555	rs7601848	A	T	100	PASS	AC=1599;AF=0.319289;AN=5008;NS=2504;DP=15060;EAS_AF=0.377;AMR_AF=0.4179;AFR_AF=0.174;EUR_AF=0.4463;SAS_AF=0.2556;AA=A|||;VT=SNP
2	199513652	rs115090143	A	G	100	PASS	AC=29;AF=0.00579073;AN=5008;NS=2504;DP=14306;EAS_AF=0;AMR_AF=0.013;AFR_AF=0.0015;EUR_AF=0.0149;SAS_AF=0.0031;AA=A|||;VT=SNP
2	199514275	rs12693854	A	G	100	PASS	AC=1702;AF=0.339856;AN=5008;NS=2504;DP=11920;EAS_AF=0.377;AMR_AF=0.4294;AFR_AF=0.2458;EUR_AF=0.4463;SAS_AF=0.2556;AA=A|||;VT=SNP
2	199514757	rs10931822	G	T	100	PASS	AC=1697;AF=0.338858;AN=5008;NS=2504;DP=14321;EAS_AF=0.377;AMR_AF=0.428;AFR_AF=0.2345;EUR_AF=0.4543;SAS_AF=0.2587;AA=T|||;VT=SNP
2	199516058	rs191320028	C	A	100	PASS	AC=37;AF=0.00738818;AN=5008;NS=2504;DP=18609;EAS_AF=0;AMR_AF=0.0115;AFR_AF=0.0008;EUR_AF=0.0278;SAS_AF=0;AA=C|||;VT=SNP
2	199516059	rs1455344	G	A	100	PASS	AC=1598;AF=0.319089;AN=5008;NS=2504;DP=18563;EAS_AF=0.3899;AMR_AF=0.4164;AFR_AF=0.1641;EUR_AF=0.4463;SAS_AF=0.2556;AA=G|||;VT=SNP
2	199518159	rs13393754	C	T	100	PASS	AC=1716;AF=0.342652;AN=5008;NS=2504;DP=17471;EAS_AF=0.377;AMR_AF=0.4294;AFR_AF=0.2413;EUR_AF=0.4612;SAS_AF=0.2607;AA=C|||;VT=SNP
2	199519513	rs72924263	T	C	100	PASS	AC=84;AF=0.0167732;AN=5008;NS=2504;DP=20104;EAS_AF=0;AMR_AF=0.0692;AFR_AF=0.0008;EUR_AF=0.0209;SAS_AF=0.0143;AA=T|||;VT=SNP
2	199519691	rs1455343	G	T	100	PASS	AC=1290;AF=0.257588;AN=5008;NS=2504;DP=17860;EAS_AF=0.369;AMR_AF=0.3646;AFR_AF=0.0257;EUR_AF=0.3897;SAS_AF=0.2444;AA=G|||;VT=SNP
2	199520404	rs7562655	T	C	100	PASS	AC=1790;AF=0.357428;AN=5008;NS=2504;DP=17009;EAS_AF=0.379;AMR_AF=0.4366;AFR_AF=0.2209;EUR_AF=0.4761;SAS_AF=0.3415;AA=T|||;VT=SNP
2	199520605	rs7601948	G	A	100	PASS	AC=1679;AF=0.335264;AN=5008;NS=2504;DP=16531;EAS_AF=0.378;AMR_AF=0.4265;AFR_AF=0.2095;EUR_AF=0.4642;SAS_AF=0.2638;AA=G|||;VT=SNP
2	199521392	rs139307501	C	A	100	PASS	AC=18;AF=0.00359425;AN=5008;NS=2504;DP=15430;EAS_AF=0;AMR_AF=0.0029;AFR_AF=0.0008;EUR_AF=0.0099;SAS_AF=0.0051;AA=C|||;VT=SNP
2	199521868	rs1455342	A	C	100	PASS	AC=1657;AF=0.330871;AN=5008;NS=2504;DP=16125;EAS_AF=0.376;AMR_AF=0.4236;AFR_AF=0.2057;EUR_AF=0.4573;SAS_AF=0.2577;AA=A|||;VT=SNP
2	199522842	rs7592562	G	A	100	PASS	AC=1773;AF=0.354034;AN=5008;NS=2504;DP=16546;EAS_AF=0.3909;AMR_AF=0.4323;AFR_AF=0.2746;EUR_AF=0.4602;SAS_AF=0.2587;AA=A|||;VT=SNP
2	199522858	rs9973442	C	A	100	PASS	AC=1585;AF=0.316494;AN=5008;NS=2504;DP=16405;EAS_AF=0.378;AMR_AF=0.4164;AFR_AF=0.1596;EUR_AF=0.4503;SAS_AF=0.2566;AA=C|||;VT=SNP
2	199523122	rs17229285	C	T	100	PASS	AC=1818;AF=0.363019;AN=5008;NS=2504;DP=17903;EAS_AF=0.2738;AMR_AF=0.4164;AFR_AF=0.0885;EUR_AF=0.504;SAS_AF=0.6431;AA=C|||;VT=SNP
2	199524632	rs73060057	A	G	100	PASS	AC=74;AF=0.0147764;AN=5008;NS=2504;DP=16798;EAS_AF=0;AMR_AF=0.0086;AFR_AF=0.0439;EUR_AF=0.008;SAS_AF=0.002;AA=A|||;VT=SNP
2	199524736	rs62178234	C	T	100	PASS	AC=24;AF=0.00479233;AN=5008;NS=2504;DP=16221;EAS_AF=0;AMR_AF=0.0115;AFR_AF=0.0008;EUR_AF=0.0129;SAS_AF=0.002;AA=C|||;VT=SNP
2	199524767	rs149311647	A	G	100	PASS	AC=35;AF=0.00698882;AN=5008;NS=2504;DP=16558;EAS_AF=0;AMR_AF=0.0043;AFR_AF=0.0008;EUR_AF=0.008;SAS_AF=0.0235;AA=A|||;VT=SNP
2	199528517	rs114980767	G	A	100	PASS	AC=19;AF=0.00379393;AN=5008;NS=2504;DP=17871;EAS_AF=0;AMR_AF=0.0014;AFR_AF=0.0008;EUR_AF=0.0169;SAS_AF=0;AA=G|||;VT=SNP
2	199529606	rs17229432	T	A	100	PASS	AC=1866;AF=0.372604;AN=5008;NS=2504;DP=17148;EAS_AF=0.378;AMR_AF=0.4467;AFR_AF=0.3457;EUR_AF=0.4592;SAS_AF=0.2618;AA=A|||;VT=SNP
2	199529912	rs13431124	T	G	100	PASS	AC=1424;AF=0.284345;AN=5008;NS=2504;DP=15869;EAS_AF=0.2946;AMR_AF=0.3314;AFR_AF=0.2761;EUR_AF=0.333;SAS_AF=0.2014;AA=G|||;VT=SNP
2	199530324	rs7566330	G	A	100	PASS	AC=1844;AF=0.368211;AN=5008;NS=2504;DP=17117;EAS_AF=0.378;AMR_AF=0.4438;AFR_AF=0.3306;EUR_AF=0.4592;SAS_AF=0.2618;AA=G|||;VT=SNP
2	199531599	rs79154702	C	T	100	PASS	AC=1860;AF=0.371406;AN=5008;NS=2504;DP=14167;EAS_AF=0.378;AMR_AF=0.4452;AFR_AF=0.3351;EUR_AF=0.4642;SAS_AF=0.2658;AA=c|||;VT=SNP
2	199532248	rs116726510	C	T	100	PASS	AC=19;AF=0.00379393;AN=5008;NS=2504;DP=18055;EAS_AF=0;AMR_AF=0;AFR_AF=0.0023;EUR_AF=0.0139;SAS_AF=0.002;AA=T|||;VT=SNP
2	199532320	rs35645546	G	C	100	PASS	AC=1957;AF=0.390775;AN=5008;NS=2504;DP=16561;EAS_AF=0.3909;AMR_AF=0.4481;AFR_AF=0.4024;EUR_AF=0.4602;SAS_AF=0.2628;AA=C|||;VT=SNP
2	199533539	rs12476463	T	C	100	PASS	AC=491;AF=0.0980431;AN=5008;NS=2504;DP=17877;EAS_AF=0.0407;AMR_AF=0.1585;AFR_AF=0.0189;EUR_AF=0.2137;SAS_AF=0.1022;AA=T|||;VT=SNP
2	199533641	rs2343636	C	G	100	PASS	AC=1855;AF=0.370407;AN=5008;NS=2504;DP=18104;EAS_AF=0.3909;AMR_AF=0.4467;AFR_AF=0.3192;EUR_AF=0.4662;SAS_AF=0.2658;AA=G|||;VT=SNP
2	199533654	rs4266009	A	G	100	PASS	AC=1810;AF=0.361422;AN=5008;NS=2504;DP=18036;EAS_AF=0.3909;AMR_AF=0.4438;AFR_AF=0.2859;EUR_AF=0.4672;SAS_AF=0.2658;AA=G|||;VT=SNP
2	199533724	rs74583552	T	G	100	PASS	AC=36;AF=0.0071885;AN=5008;NS=2504;DP=18075;EAS_AF=0;AMR_AF=0.0072;AFR_AF=0;EUR_AF=0.0288;SAS_AF=0.002;AA=T|||;VT=SNP
2	199534174	rs34479423	T	C	100	PASS	AC=1807;AF=0.360823;AN=5008;NS=2504;DP=12623;EAS_AF=0.3909;AMR_AF=0.4424;AFR_AF=0.2829;EUR_AF=0.4682;SAS_AF=0.2669;AA=T|||;VT=SNP
2	199534274	rs77927451	A	G	100	PASS	AC=43;AF=0.00858626;AN=5008;NS=2504;DP=11307;EAS_AF=0;AMR_AF=0.0159;AFR_AF=0.0023;EUR_AF=0.0139;SAS_AF=0.0153;AA=A|||;VT=SNP
2	199534281	rs12997439	A	G	100	PASS	AC=1813;AF=0.362021;AN=5008;NS=2504;DP=11084;EAS_AF=0.3909;AMR_AF=0.4438;AFR_AF=0.2867;EUR_AF=0.4682;SAS_AF=0.2669;AA=T|||;VT=SNP
2	199534950	rs76315705	A	T	100	PASS	AC=1806;AF=0.360623;AN=5008;NS=2504;DP=19046;EAS_AF=0.3909;AMR_AF=0.4424;AFR_AF=0.2829;EUR_AF=0.4682;SAS_AF=0.2658;AA=a|||;VT=SNP
2	199535275	rs10196804	C	T	100	PASS	AC=1839;AF=0.367212;AN=5008;NS=2504;DP=18160;EAS_AF=0.378;AMR_AF=0.4438;AFR_AF=0.32;EUR_AF=0.4652;SAS_AF=0.2648;AA=c|||;VT=SNP
2	199536340	rs7568972	G	A	100	PASS	AC=1785;AF=0.35643;AN=5008;NS=2504;DP=19555;EAS_AF=0.381;AMR_AF=0.4409;AFR_AF=0.2852;EUR_AF=0.4602;SAS_AF=0.2607;AA=G|||;VT=SNP
2	199536602	rs11691766	C	T	100	PASS	AC=1779;AF=0.355232;AN=5008;NS=2504;DP=19585;EAS_AF=0.381;AMR_AF=0.4395;AFR_AF=0.2844;EUR_AF=0.4563;SAS_AF=0.2607;AA=T|||;VT=SNP
2	199537086	rs10203265	C	T	100	PASS	AC=1782;AF=0.355831;AN=5008;NS=2504;DP=16283;EAS_AF=0.381;AMR_AF=0.4395;AFR_AF=0.2867;EUR_AF=0.4563;SAS_AF=0.2607;AA=c|||;VT=SNP
2	199537508	rs62178236	C	T	100	PASS	AC=20;AF=0.00399361;AN=5008;NS=2504;DP=15446;EAS_AF=0;AMR_AF=0.0086;AFR_AF=0;EUR_AF=0.0119;SAS_AF=0.002;AA=C|||;VT=SNP
2	199538613	rs10174785	T	C	100	PASS	AC=1800;AF=0.359425;AN=5008;NS=2504;DP=17937;EAS_AF=0.3938;AMR_AF=0.4424;AFR_AF=0.2844;EUR_AF=0.4612;SAS_AF=0.2618;AA=C|||;VT=SNP
2	199538710	rs13031573	C	T	100	PASS	AC=1784;AF=0.35623;AN=5008;NS=2504;DP=17521;EAS_AF=0.377;AMR_AF=0.4424;AFR_AF=0.2844;EUR_AF=0.4622;SAS_AF=0.2618;AA=C|||;VT=SNP
2	199539085	rs10210021	G	C	100	PASS	AC=2291;AF=0.457468;AN=5008;NS=2504;DP=15015;EAS_AF=0.381;AMR_AF=0.4669;AFR_AF=0.649;EUR_AF=0.4662;SAS_AF=0.2618;AA=C|||;VT=SNP
2	199539101	rs10175313	T	C	100	PASS	AC=1787;AF=0.356829;AN=5008;NS=2504;DP=14570;EAS_AF=0.381;AMR_AF=0.4424;AFR_AF=0.2837;EUR_AF=0.4612;SAS_AF=0.2628;AA=T|||;VT=SNP
2	199539455	rs10186646	A	G	100	PASS	AC=1790;AF=0.357428;AN=5008;NS=2504;DP=14455;EAS_AF=0.381;AMR_AF=0.4424;AFR_AF=0.2837;EUR_AF=0.4642;SAS_AF=0.2628;AA=G|||;VT=SNP
2	199540532	rs1350014	T	C	100	PASS	AC=1803;AF=0.360024;AN=5008;NS=2504;DP=15059;EAS_AF=0.381;AMR_AF=0.4452;AFR_AF=0.2859;EUR_AF=0.4682;SAS_AF=0.2669;AA=T|||;VT=SNP
2	199540717	rs1350013	G	C	100	PASS	AC=1815;AF=0.36242;AN=5008;NS=2504;DP=15510;EAS_AF=0.3938;AMR_AF=0.4438;AFR_AF=0.2859;EUR_AF=0.4682;SAS_AF=0.2669;AA=C|||;VT=SNP
2	199540731	rs112943973	G	T	100	PASS	AC=42;AF=0.00838658;AN=5008;NS=2504;DP=15532;EAS_AF=0;AMR_AF=0.0072;AFR_AF=0.0015;EUR_AF=0.0318;SAS_AF=0.0031;AA=G|||;VT=SNP
2	199541015	rs6711590	T	G	100	PASS	AC=1855;AF=0.370407;AN=5008;NS=2504;DP=15124;EAS_AF=0.3938;AMR_AF=0.4452;AFR_AF=0.3154;EUR_AF=0.4682;SAS_AF=0.2669;AA=T|||;VT=SNP
2	199541175	rs6725176	A	G	100	PASS	AC=1810;AF=0.361422;AN=5008;NS=2504;DP=15927;EAS_AF=0.3938;AMR_AF=0.4424;AFR_AF=0.2829;EUR_AF=0.4682;SAS_AF=0.2669;AA=A|||;VT=SNP
2	199541190	rs13009398	A	T	100	PASS	AC=486;AF=0.0970447;AN=5008;NS=2504;DP=15961;EAS_AF=0.0377;AMR_AF=0.1585;AFR_AF=0.0189;EUR_AF=0.2127;SAS_AF=0.1012;AA=A|||;VT=SNP
2	199541684	rs13396912	A	G	100	PASS	AC=2294;AF=0.458067;AN=5008;NS=2504;DP=18250;EAS_AF=0.4028;AMR_AF=0.4683;AFR_AF=0.6301;EUR_AF=0.4682;SAS_AF=0.2648;AA=G|||;VT=SNP
2	199541883	rs10201987	C	A	100	PASS	AC=1780;AF=0.355431;AN=5008;NS=2504;DP=17879;EAS_AF=0.377;AMR_AF=0.4409;AFR_AF=0.2837;EUR_AF=0.4573;SAS_AF=0.2648;AA=C|||;VT=SNP
2	199542024	rs113833771	C	G	100	PASS	AC=17;AF=0.00339457;AN=5008;NS=2504;DP=17951;EAS_AF=0;AMR_AF=0.0043;AFR_AF=0.0008;EUR_AF=0.0129;SAS_AF=0;AA=C|||;VT=SNP
2	199542312	rs12693857	C	A	100	PASS	AC=1781;AF=0.355631;AN=5008;NS=2504;DP=16782;EAS_AF=0.377;AMR_AF=0.4409;AFR_AF=0.2837;EUR_AF=0.4583;SAS_AF=0.2648;AA=C|||;VT=SNP
2	199542357	rs13385754	T	C	100	PASS	AC=1784;AF=0.35623;AN=5008;NS=2504;DP=17044;EAS_AF=0.377;AMR_AF=0.4409;AFR_AF=0.2859;EUR_AF=0.4583;SAS_AF=0.2648;AA=T|||;VT=SNP
2	199542428	rs13423255	C	A	100	PASS	AC=1783;AF=0.35603;AN=5008;NS=2504;DP=16988;EAS_AF=0.377;AMR_AF=0.4409;AFR_AF=0.2844;EUR_AF=0.4592;SAS_AF=0.2648;AA=A|||;VT=SNP
2	199542506	rs12693858	G	A	100	PASS	AC=1780;AF=0.355431;AN=5008;NS=2504;DP=16649;EAS_AF=0.377;AMR_AF=0.4409;AFR_AF=0.2844;EUR_AF=0.4573;SAS_AF=0.2638;AA=A|||;VT=SNP
2	199542619	rs34309101	T	G	100	PASS	AC=1560;AF=0.311502;AN=5008;NS=2504;DP=14958;EAS_AF=0.3988;AMR_AF=0.4164;AFR_AF=0.115;EUR_AF=0.4583;SAS_AF=0.2618;AA=T|||;VT=SNP
2	199542718	rs1455335	C	T	100	PASS	AC=1773;AF=0.354034;AN=5008;NS=2504;DP=15279;EAS_AF=0.377;AMR_AF=0.4352;AFR_AF=0.2837;EUR_AF=0.4543;SAS_AF=0.2648;AA=T|||;VT=SNP
2	199542837	rs1455334	C	A	100	PASS	AC=1770;AF=0.353435;AN=5008;NS=2504;DP=15952;EAS_AF=0.377;AMR_AF=0.4337;AFR_AF=0.2837;EUR_AF=0.4523;SAS_AF=0.2648;AA=C|||;VT=SNP
2	199542954	rs75561723	C	T	100	PASS	AC=21;AF=0.00419329;AN=5008;NS=2504;DP=16003;EAS_AF=0.001;AMR_AF=0;AFR_AF=0.0023;EUR_AF=0.0149;SAS_AF=0.002;AA=C|||;VT=SNP
2	199543059	rs12693859	T	A	100	PASS	AC=1703;AF=0.340056;AN=5008;NS=2504;DP=15824;EAS_AF=0.377;AMR_AF=0.4294;AFR_AF=0.2368;EUR_AF=0.4533;SAS_AF=0.2618;AA=T|||;VT=SNP
2	199543380	rs13426764	C	T	100	PASS	AC=1772;AF=0.353834;AN=5008;NS=2504;DP=18359;EAS_AF=0.377;AMR_AF=0.4352;AFR_AF=0.2837;EUR_AF=0.4533;SAS_AF=0.2648;AA=T|||;VT=SNP
2	199543967	rs72924296	A	G	100	PASS	AC=1349;AF=0.269369;AN=5008;NS=2504;DP=12047;EAS_AF=0.254;AMR_AF=0.2622;AFR_AF=0.0673;EUR_AF=0.2972;SAS_AF=0.5348;AA=A|||;VT=SNP
2	199544091	rs11694806	C	T	100	PASS	AC=1779;AF=0.355232;AN=5008;NS=2504;DP=13346;EAS_AF=0.377;AMR_AF=0.4409;AFR_AF=0.2837;EUR_AF=0.4583;SAS_AF=0.2628;AA=c|||;VT=SNP
2	199545018	rs12693860	G	A	100	PASS	AC=1778;AF=0.355032;AN=5008;NS=2504;DP=14609;EAS_AF=0.377;AMR_AF=0.438;AFR_AF=0.2837;EUR_AF=0.4592;SAS_AF=0.2628;AA=A|||;VT=SNP
2	199545315	rs6741429	A	T	100	PASS	AC=1773;AF=0.354034;AN=5008;NS=2504;DP=12927;EAS_AF=0.377;AMR_AF=0.4352;AFR_AF=0.2837;EUR_AF=0.4563;SAS_AF=0.2628;AA=T|||;VT=SNP
2	199545371	rs6741542	A	C	100	PASS	AC=1785;AF=0.35643;AN=5008;NS=2504;DP=13835;EAS_AF=0.377;AMR_AF=0.438;AFR_AF=0.2837;EUR_AF=0.4632;SAS_AF=0.2658;AA=A|||;VT=SNP
2	199548038	rs72924301	A	G	100	PASS	AC=544;AF=0.108626;AN=5008;NS=2504;DP=16497;EAS_AF=0.3502;AMR_AF=0.0893;AFR_AF=0.0008;EUR_AF=0.0249;SAS_AF=0.1053;AA=A|||;VT=SNP
2	199548761	rs73062044	T	C	100	PASS	AC=82;AF=0.0163738;AN=5008;NS=2504;DP=18159;EAS_AF=0;AMR_AF=0.0101;AFR_AF=0.0492;EUR_AF=0.008;SAS_AF=0.002;AA=C|||;VT=SNP
2	199548820	rs73062045	A	G	100	PASS	AC=83;AF=0.0165735;AN=5008;NS=2504;DP=18306;EAS_AF=0;AMR_AF=0.0101;AFR_AF=0.0499;EUR_AF=0.008;SAS_AF=0.002;AA=G|||;VT=SNP
2	199549309	rs2007176	T	C	100	PASS	AC=2083;AF=0.415935;AN=5008;NS=2504;DP=18995;EAS_AF=0.4028;AMR_AF=0.4481;AFR_AF=0.4796;EUR_AF=0.4702;SAS_AF=0.2648;AA=T|||;VT=SNP
2	199549486	rs144376634	G	A	100	PASS	AC=36;AF=0.0071885;AN=5008;NS=2504;DP=19088;EAS_AF=0;AMR_AF=0.0072;AFR_AF=0;EUR_AF=0.0288;SAS_AF=0.002;AA=G|||;VT=SNP
2	199550681	rs142848801	A	T	100	PASS	AC=37;AF=0.00738818;AN=5008;NS=2504;DP=19614;EAS_AF=0;AMR_AF=0.0115;AFR_AF=0.0023;EUR_AF=0.0229;SAS_AF=0.0031;AA=A|||;VT=SNP
2	199550708	rs59174610	A	G	100	PASS	AC=1344;AF=0.268371;AN=5008;NS=2504;DP=19489;EAS_AF=0.2569;AMR_AF=0.2579;AFR_AF=0.0681;EUR_AF=0.2903;SAS_AF=0.5358;AA=A|||;VT=SNP
2	199551214	rs7420621	C	A	100	PASS	AC=2680;AF=0.535144;AN=5008;NS=2504;DP=18936;EAS_AF=0.5972;AMR_AF=0.5303;AFR_AF=0.348;EUR_AF=0.5298;SAS_AF=0.7331;AA=C|||;VT=SNP
2	199551237	rs114179387	A	G	100	PASS	AC=17;AF=0.00339457;AN=5008;NS=2504;DP=18828;EAS_AF=0;AMR_AF=0.0043;AFR_AF=0;EUR_AF=0.0139;SAS_AF=0;AA=A|||;VT=SNP
2	199552193	rs113756952	A	G	100	PASS	AC=1849;AF=0.369209;AN=5008;NS=2504;DP=20312;EAS_AF=0.2946;AMR_AF=0.4265;AFR_AF=0.0862;EUR_AF=0.5159;SAS_AF=0.637;AA=A|||;VT=SNP
2	199552561	rs13000380	A	G	100	PASS	AC=1562;AF=0.311901;AN=5008;NS=2504;DP=18257;EAS_AF=0.4028;AMR_AF=0.4164;AFR_AF=0.1112;EUR_AF=0.4612;SAS_AF=0.2618;AA=A|||;VT=SNP
2	199552955	rs147456665	C	T	100	PASS	AC=34;AF=0.00678914;AN=5008;NS=2504;DP=17969;EAS_AF=0;AMR_AF=0.0144;AFR_AF=0.0015;EUR_AF=0.0189;SAS_AF=0.0031;AA=C|||;VT=SNP
2	199553600	rs35390433	A	G	100	PASS	AC=1673;AF=0.334065;AN=5008;NS=2504;DP=21441;EAS_AF=0.3978;AMR_AF=0.4164;AFR_AF=0.205;EUR_AF=0.4543;SAS_AF=0.2607;AA=a|||;VT=SNP
2	199553892	rs34349601	C	T	100	PASS	AC=1676;AF=0.334665;AN=5008;NS=2504;DP=19537;EAS_AF=0.3988;AMR_AF=0.4164;AFR_AF=0.205;EUR_AF=0.4543;SAS_AF=0.2628;AA=T|||;VT=SNP
2	199554281	rs7578102	C	T	100	PASS	AC=1691;AF=0.33766;AN=5008;NS=2504;DP=18118;EAS_AF=0.3859;AMR_AF=0.4164;AFR_AF=0.2368;EUR_AF=0.4543;SAS_AF=0.2485;AA=T|||;VT=SNP
2	199555016	rs79993383	T	C	100	PASS	AC=1603;AF=0.320088;AN=5008;NS=2504;DP=19071;EAS_AF=0.3869;AMR_AF=0.4193;AFR_AF=0.1467;EUR_AF=0.4672;SAS_AF=0.2638;AA=T|||;VT=SNP
2	199555019	rs7581489	C	T	100	PASS	AC=1674;AF=0.334265;AN=5008;NS=2504;DP=19029;EAS_AF=0.3869;AMR_AF=0.4251;AFR_AF=0.1959;EUR_AF=0.4672;SAS_AF=0.2658;AA=T|||;VT=SNP
2	199555172	rs74860168	T	C	100	PASS	AC=1670;AF=0.333466;AN=5008;NS=2504;DP=20218;EAS_AF=0.3859;AMR_AF=0.4251;AFR_AF=0.1936;EUR_AF=0.4672;SAS_AF=0.2658;AA=C|||;VT=SNP
2	199555185	rs147486120	C	A	100	PASS	AC=64;AF=0.0127796;AN=5008;NS=2504;DP=20279;EAS_AF=0;AMR_AF=0.0086;AFR_AF=0;EUR_AF=0.0139;SAS_AF=0.045;AA=C|||;VT=SNP
2	199556625	rs114115172	G	A	100	PASS	AC=37;AF=0.00738818;AN=5008;NS=2504;DP=19963;EAS_AF=0;AMR_AF=0.013;AFR_AF=0.0015;EUR_AF=0.0249;SAS_AF=0.001;AA=G|||;VT=SNP
2	199557466	rs12475616	T	C	100	PASS	AC=4067;AF=0.812101;AN=5008;NS=2504;DP=18464;EAS_AF=0.6696;AMR_AF=0.8761;AFR_AF=0.7118;EUR_AF=0.9622;SAS_AF=0.8947;AA=C|||;VT=SNP
2	199557725	rs17826222	C	T	100	PASS	AC=1774;AF=0.354233;AN=5008;NS=2504;DP=16863;EAS_AF=0.3879;AMR_AF=0.4308;AFR_AF=0.2821;EUR_AF=0.4483;SAS_AF=0.2658;AA=C|||;VT=SNP
2	199557971	rs13410413	C	T	100	PASS	AC=1764;AF=0.352236;AN=5008;NS=2504;DP=17276;EAS_AF=0.3869;AMR_AF=0.4308;AFR_AF=0.2731;EUR_AF=0.4483;SAS_AF=0.2689;AA=T|||;VT=SNP
2	199558179	rs17826270	G	A	100	PASS	AC=1607;AF=0.320887;AN=5008;NS=2504;DP=18530;EAS_AF=0.3859;AMR_AF=0.4121;AFR_AF=0.1672;EUR_AF=0.4473;SAS_AF=0.2669;AA=A|||;VT=SNP
2	199558312	rs75664200	G	A	100	PASS	AC=39;AF=0.00778754;AN=5008;NS=2504;DP=17625;EAS_AF=0.001;AMR_AF=0.0115;AFR_AF=0.0023;EUR_AF=0.0229;SAS_AF=0.0041;AA=A|||;VT=SNP
2	199558875	rs66729503	T	G	100	PASS	AC=1633;AF=0.326078;AN=5008;NS=2504;DP=14257;EAS_AF=0.3899;AMR_AF=0.4179;AFR_AF=0.171;EUR_AF=0.4583;SAS_AF=0.2689;AA=G|||;VT=SNP
2	199558921	rs17229594	C	T	100	PASS	AC=1617;AF=0.322883;AN=5008;NS=2504;DP=14661;EAS_AF=0.3899;AMR_AF=0.4164;AFR_AF=0.1589;EUR_AF=0.4583;SAS_AF=0.2699;AA=T|||;VT=SNP
2	199559177	rs10931828	C	T	100	PASS	AC=1774;AF=0.354233;AN=5008;NS=2504;DP=15115;EAS_AF=0.2639;AMR_AF=0.4121;AFR_AF=0.0847;EUR_AF=0.501;SAS_AF=0.6196;AA=c|||;VT=SNP
2	199560757	rs17229679	A	G	100	PASS	AC=129;AF=0.0257588;AN=5008;NS=2504;DP=18302;EAS_AF=0.003;AMR_AF=0.111;AFR_AF=0.0015;EUR_AF=0.0268;SAS_AF=0.0204;AA=A|||;VT=SNP
2	199561052	rs115532633	G	A	100	PASS	AC=11;AF=0.00219649;AN=5008;NS=2504;DP=18689;EAS_AF=0;AMR_AF=0.0014;AFR_AF=0;EUR_AF=0.0089;SAS_AF=0.001;AA=G|||;VT=SNP
2	199561326	rs17229728	T	C	100	PASS	AC=1647;AF=0.328874;AN=5008;NS=2504;DP=16079;EAS_AF=0.4028;AMR_AF=0.4222;AFR_AF=0.1634;EUR_AF=0.4642;SAS_AF=0.271;AA=T|||;VT=SNP
2	199561360	rs17229763	A	C	100	PASS	AC=1650;AF=0.329473;AN=5008;NS=2504;DP=16170;EAS_AF=0.4028;AMR_AF=0.4207;AFR_AF=0.1657;EUR_AF=0.4652;SAS_AF=0.271;AA=A|||;VT=SNP
2	199561760	rs17826492	A	G	100	PASS	AC=1544;AF=0.308307;AN=5008;NS=2504;DP=19682;EAS_AF=0.4028;AMR_AF=0.4092;AFR_AF=0.0998;EUR_AF=0.4563;SAS_AF=0.2689;AA=A|||;VT=SNP
2	199562944	rs6757686	T	G	100	PASS	AC=1749;AF=0.349241;AN=5008;NS=2504;DP=20883;EAS_AF=0.4038;AMR_AF=0.4323;AFR_AF=0.2307;EUR_AF=0.4672;SAS_AF=0.273;AA=G|||;VT=SNP
2	199562966	rs10202115	T	G	100	PASS	AC=2292;AF=0.457668;AN=5008;NS=2504;DP=20758;EAS_AF=0.4038;AMR_AF=0.4683;AFR_AF=0.621;EUR_AF=0.4682;SAS_AF=0.274;AA=G|||;VT=SNP
2	199564343	rs1400979	A	G	100	PASS	AC=2844;AF=0.567891;AN=5008;NS=2504;DP=15065;EAS_AF=0.4246;AMR_AF=0.6599;AFR_AF=0.646;EUR_AF=0.7425;SAS_AF=0.365;AA=G|||;VT=SNP
2	199564641	rs146730650	G	A	100	PASS	AC=13;AF=0.00259585;AN=5008;NS=2504;DP=12791;EAS_AF=0;AMR_AF=0.0029;AFR_AF=0.0008;EUR_AF=0.006;SAS_AF=0.0041;AA=G|||;VT=SNP
2	199564895	rs13390918	A	G	100	PASS	AC=1116;AF=0.222843;AN=5008;NS=2504;DP=15606;EAS_AF=0.0367;AMR_AF=0.2104;AFR_AF=0.4554;EUR_AF=0.2296;SAS_AF=0.1022;AA=g|||;VT=SNP
2	199564991	rs17229875	G	A	100	PASS	AC=545;AF=0.108826;AN=5008;NS=2504;DP=16421;EAS_AF=0.0367;AMR_AF=0.1729;AFR_AF=0.0507;EUR_AF=0.2227;SAS_AF=0.0992;AA=G|||;VT=SNP
2	199565298	rs1400978	T	C	100	PASS	AC=1065;AF=0.21266;AN=5008;NS=2504;DP=19454;EAS_AF=0.0367;AMR_AF=0.2046;AFR_AF=0.4206;EUR_AF=0.2286;SAS_AF=0.1022;AA=C|||;VT=SNP
2	199566409	rs145879806	T	C	100	PASS	AC=14;AF=0.00279553;AN=5008;NS=2504;DP=16890;EAS_AF=0;AMR_AF=0.0043;AFR_AF=0.0015;EUR_AF=0.008;SAS_AF=0.001;AA=T|||;VT=SNP
2	199566857	rs13386177	T	A	100	PASS	AC=1060;AF=0.211661;AN=5008;NS=2504;DP=16175;EAS_AF=0.0367;AMR_AF=0.2075;AFR_AF=0.4183;EUR_AF=0.2247;SAS_AF=0.1022;AA=A|||;VT=SNP
2	199566914	rs1400976	T	C	100	PASS	AC=2762;AF=0.551518;AN=5008;NS=2504;DP=16925;EAS_AF=0.4117;AMR_AF=0.6556;AFR_AF=0.5998;EUR_AF=0.7416;SAS_AF=0.3609;AA=T|||;VT=SNP
2	199566963	rs1400975	G	T	100	PASS	AC=1226;AF=0.244808;AN=5008;NS=2504;DP=16724;EAS_AF=0.376;AMR_AF=0.2478;AFR_AF=0.0136;EUR_AF=0.2147;SAS_AF=0.4509;AA=G|||;VT=SNP
2	199567687	rs6434978	C	T	100	PASS	AC=1661;AF=0.331669;AN=5008;NS=2504;DP=18964;EAS_AF=0.3661;AMR_AF=0.4467;AFR_AF=0.1717;EUR_AF=0.501;SAS_AF=0.2566;AA=C|||;VT=SNP
2	199567711	rs1518078	A	G	100	PASS	AC=2729;AF=0.544928;AN=5008;NS=2504;DP=19083;EAS_AF=0.4067;AMR_AF=0.6513;AFR_AF=0.5915;EUR_AF=0.7296;SAS_AF=0.3589;AA=G|||;VT=SNP
2	199567804	rs4673996	A	C	100	PASS	AC=2552;AF=0.509585;AN=5008;NS=2504;DP=18955;EAS_AF=0.4028;AMR_AF=0.6369;AFR_AF=0.4682;EUR_AF=0.7296;SAS_AF=0.3589;AA=A|||;VT=SNP
2	199567888	rs78561150	T	C	100	PASS	AC=35;AF=0.00698882;AN=5008;NS=2504;DP=19652;EAS_AF=0;AMR_AF=0.0086;AFR_AF=0.0008;EUR_AF=0.0268;SAS_AF=0.001;AA=T|||;VT=SNP
2	199568182	rs1996465	C	T	100	PASS	AC=555;AF=0.110823;AN=5008;NS=2504;DP=22264;EAS_AF=0.0367;AMR_AF=0.1744;AFR_AF=0.0507;EUR_AF=0.2316;SAS_AF=0.0992;AA=C|||;VT=SNP
2	199568260	rs1996464	A	G	100	PASS	AC=555;AF=0.110823;AN=5008;NS=2504;DP=20432;EAS_AF=0.0367;AMR_AF=0.1744;AFR_AF=0.0507;EUR_AF=0.2316;SAS_AF=0.0992;AA=A|||;VT=SNP
2	199568550	rs148295548	G	C	100	PASS	AC=23;AF=0.00459265;AN=5008;NS=2504;DP=17833;EAS_AF=0;AMR_AF=0.0029;AFR_AF=0.0008;EUR_AF=0.0109;SAS_AF=0.0092;AA=G|||;VT=SNP
2	199569317	rs67434847	A	T	100	PASS	AC=1734;AF=0.346246;AN=5008;NS=2504;DP=18795;EAS_AF=0.381;AMR_AF=0.4496;AFR_AF=0.2095;EUR_AF=0.507;SAS_AF=0.2566;AA=a|||;VT=SNP
2	199569646	rs1356487	G	A	100	PASS	AC=2755;AF=0.55012;AN=5008;NS=2504;DP=19357;EAS_AF=0.4018;AMR_AF=0.6556;AFR_AF=0.6127;EUR_AF=0.7296;SAS_AF=0.3589;AA=A|||;VT=SNP
2	199570523	rs1829317	G	C	100	PASS	AC=540;AF=0.107827;AN=5008;NS=2504;DP=18998;EAS_AF=0.0367;AMR_AF=0.1686;AFR_AF=0.0507;EUR_AF=0.2217;SAS_AF=0.0982;AA=G|||;VT=SNP
2	199570718	rs6434979	G	A	100	PASS	AC=1712;AF=0.341853;AN=5008;NS=2504;DP=17738;EAS_AF=0.3651;AMR_AF=0.4467;AFR_AF=0.2126;EUR_AF=0.499;SAS_AF=0.2566;AA=G|||;VT=SNP
2	199570735	rs142045691	G	A	100	PASS	AC=30;AF=0.00599042;AN=5008;NS=2504;DP=17343;EAS_AF=0;AMR_AF=0.0086;AFR_AF=0.0008;EUR_AF=0.0189;SAS_AF=0.0041;AA=G|||;VT=SNP
2	199571480	rs1356486	T	C	100	PASS	AC=2753;AF=0.54972;AN=5008;NS=2504;DP=19441;EAS_AF=0.4067;AMR_AF=0.6556;AFR_AF=0.5976;EUR_AF=0.7406;SAS_AF=0.3609;AA=t|||;VT=SNP
2	199571750	rs1356485	T	C	100	PASS	AC=1595;AF=0.31849;AN=5008;NS=2504;DP=17461;EAS_AF=0.37;AMR_AF=0.4395;AFR_AF=0.112;EUR_AF=0.5129;SAS_AF=0.2587;AA=T|||;VT=SNP
2	199572092	rs6757941	G	T	100	PASS	AC=1591;AF=0.317692;AN=5008;NS=2504;DP=17697;EAS_AF=0.371;AMR_AF=0.438;AFR_AF=0.112;EUR_AF=0.5089;SAS_AF=0.2587;AA=G|||;VT=SNP
2	199572540	rs4674510	A	G	100	PASS	AC=890;AF=0.177716;AN=5008;NS=2504;DP=19247;EAS_AF=0.0367;AMR_AF=0.1916;AFR_AF=0.2927;EUR_AF=0.2316;SAS_AF=0.1022;AA=a|||;VT=SNP
2	199572550	rs6434980	T	C	100	PASS	AC=1583;AF=0.316094;AN=5008;NS=2504;DP=19216;EAS_AF=0.3661;AMR_AF=0.4395;AFR_AF=0.112;EUR_AF=0.506;SAS_AF=0.2577;AA=T|||;VT=SNP
2	199572622	rs4674515	A	G	100	PASS	AC=870;AF=0.173722;AN=5008;NS=2504;DP=18922;EAS_AF=0.0367;AMR_AF=0.1916;AFR_AF=0.2784;EUR_AF=0.2306;SAS_AF=0.1022;AA=A|||;VT=SNP
2	199572781	rs1356493	G	A	100	PASS	AC=1667;AF=0.332867;AN=5008;NS=2504;DP=17904;EAS_AF=0.369;AMR_AF=0.4452;AFR_AF=0.1755;EUR_AF=0.499;SAS_AF=0.2577;AA=G|||;VT=SNP
2	199572896	rs1356494	A	G	100	PASS	AC=2829;AF=0.564896;AN=5008;NS=2504;DP=19429;EAS_AF=0.4187;AMR_AF=0.6599;AFR_AF=0.6452;EUR_AF=0.7386;SAS_AF=0.3609;AA=G|||;VT=SNP
2	199573042	rs1996467	G	A	100	PASS	AC=548;AF=0.109425;AN=5008;NS=2504;DP=18930;EAS_AF=0.0367;AMR_AF=0.1744;AFR_AF=0.0507;EUR_AF=0.2247;SAS_AF=0.0992;AA=G|||;VT=SNP
2	199573800	rs10208704	G	A	100	PASS	AC=881;AF=0.175919;AN=5008;NS=2504;DP=17621;EAS_AF=0.0367;AMR_AF=0.1931;AFR_AF=0.2905;EUR_AF=0.2266;SAS_AF=0.1002;AA=G|||;VT=SNP
2	199573857	rs6434981	A	C	100	PASS	AC=2100;AF=0.419329;AN=5008;NS=2504;DP=16283;EAS_AF=0.4058;AMR_AF=0.4784;AFR_AF=0.4349;EUR_AF=0.5229;SAS_AF=0.2638;AA=A|||;VT=SNP
2	199574367	rs35457548	G	A	100	PASS	AC=550;AF=0.109824;AN=5008;NS=2504;DP=20844;EAS_AF=0.0367;AMR_AF=0.1744;AFR_AF=0.0514;EUR_AF=0.2256;SAS_AF=0.0992;AA=G|||;VT=SNP
2	199575152	rs139501139	A	C	100	PASS	AC=36;AF=0.0071885;AN=5008;NS=2504;DP=17856;EAS_AF=0;AMR_AF=0.0115;AFR_AF=0.0023;EUR_AF=0.0219;SAS_AF=0.0031;AA=A|||;VT=SNP
2	199575198	rs1518097	C	A	100	PASS	AC=537;AF=0.107228;AN=5008;NS=2504;DP=17618;EAS_AF=0.0367;AMR_AF=0.1671;AFR_AF=0.0514;EUR_AF=0.2177;SAS_AF=0.0992;AA=C|||;VT=SNP
2	199575723	rs13020013	T	C	100	PASS	AC=2345;AF=0.468251;AN=5008;NS=2504;DP=17795;EAS_AF=0.4236;AMR_AF=0.6297;AFR_AF=0.292;EUR_AF=0.7396;SAS_AF=0.3589;AA=C|||;VT=SNP
2	199576145	rs6434983	T	C	100	PASS	AC=2679;AF=0.534944;AN=5008;NS=2504;DP=18597;EAS_AF=0.4246;AMR_AF=0.647;AFR_AF=0.5318;EUR_AF=0.7425;SAS_AF=0.3599;AA=C|||;VT=SNP
2	199576537	rs1533540	T	C	100	PASS	AC=2563;AF=0.511781;AN=5008;NS=2504;DP=20132;EAS_AF=0.4246;AMR_AF=0.6354;AFR_AF=0.4508;EUR_AF=0.7416;SAS_AF=0.3599;AA=T|||;VT=SNP
2	199576852	rs1533541	A	G	100	PASS	AC=2564;AF=0.511981;AN=5008;NS=2504;DP=17253;EAS_AF=0.4246;AMR_AF=0.6354;AFR_AF=0.4508;EUR_AF=0.7406;SAS_AF=0.362;AA=A|||;VT=SNP
2	199577125	rs1518099	G	A	100	PASS	AC=2795;AF=0.558107;AN=5008;NS=2504;DP=17307;EAS_AF=0.4276;AMR_AF=0.6599;AFR_AF=0.6142;EUR_AF=0.7396;SAS_AF=0.3579;AA=A|||;VT=SNP
2	199577379	rs1518100	C	T	100	PASS	AC=2647;AF=0.528554;AN=5008;NS=2504;DP=15589;EAS_AF=0.4157;AMR_AF=0.647;AFR_AF=0.5174;EUR_AF=0.7386;SAS_AF=0.3599;AA=T|||;VT=SNP
2	199578617	rs6740484	T	C	100	PASS	AC=2675;AF=0.534145;AN=5008;NS=2504;DP=12696;EAS_AF=0.4246;AMR_AF=0.647;AFR_AF=0.531;EUR_AF=0.7416;SAS_AF=0.3579;AA=C|||;VT=SNP
2	199578671	rs13015153	G	A	100	PASS	AC=2130;AF=0.425319;AN=5008;NS=2504;DP=12113;EAS_AF=0.4206;AMR_AF=0.6023;AFR_AF=0.1626;EUR_AF=0.7247;SAS_AF=0.3517;AA=G|||;VT=SNP
2	199578766	rs6743457	T	C	100	PASS	AC=2673;AF=0.533746;AN=5008;NS=2504;DP=9985;EAS_AF=0.4246;AMR_AF=0.647;AFR_AF=0.531;EUR_AF=0.7416;SAS_AF=0.3558;AA=C|||;VT=SNP
2	199578954	rs6434984	C	T	100	PASS	AC=2599;AF=0.51897;AN=5008;NS=2504;DP=10003;EAS_AF=0.4177;AMR_AF=0.6326;AFR_AF=0.531;EUR_AF=0.7008;SAS_AF=0.3395;AA=C|||;VT=SNP
2	199579077	rs6434985	G	A	100	PASS	AC=2675;AF=0.534145;AN=5008;NS=2504;DP=8021;EAS_AF=0.4246;AMR_AF=0.647;AFR_AF=0.531;EUR_AF=0.7416;SAS_AF=0.3579;AA=A|||;VT=SNP
2	199579490	rs7605650	A	G	100	PASS	AC=2826;AF=0.564297;AN=5008;NS=2504;DP=13212;EAS_AF=0.4246;AMR_AF=0.6599;AFR_AF=0.6369;EUR_AF=0.7416;SAS_AF=0.3599;AA=G|||;VT=SNP
2	199579715	rs12693863	C	G	100	PASS	AC=2837;AF=0.566494;AN=5008;NS=2504;DP=16805;EAS_AF=0.4246;AMR_AF=0.6599;AFR_AF=0.6452;EUR_AF=0.7425;SAS_AF=0.3589;AA=G|||;VT=SNP
2	199580726	rs1878665	G	T	100	PASS	AC=2771;AF=0.553315;AN=5008;NS=2504;DP=20093;EAS_AF=0.4077;AMR_AF=0.6499;AFR_AF=0.6286;EUR_AF=0.7227;SAS_AF=0.3589;AA=T|||;VT=SNP
2	199581322	rs62180063	C	A	100	PASS	AC=21;AF=0.00419329;AN=5008;NS=2504;DP=15931;EAS_AF=0;AMR_AF=0.0086;AFR_AF=0.0008;EUR_AF=0.0119;SAS_AF=0.002;AA=C|||;VT=SNP
2	199581372	rs1878666	T	C	100	PASS	AC=2673;AF=0.533746;AN=5008;NS=2504;DP=16335;EAS_AF=0.4127;AMR_AF=0.647;AFR_AF=0.5318;EUR_AF=0.7425;SAS_AF=0.3661;AA=A|||;VT=SNP
2	199581496	rs1878667	T	C	100	PASS	AC=2673;AF=0.533746;AN=5008;NS=2504;DP=16385;EAS_AF=0.4127;AMR_AF=0.647;AFR_AF=0.5318;EUR_AF=0.7425;SAS_AF=0.3661;AA=T|||;VT=SNP
2	199581514	rs1878668	T	G	100	PASS	AC=1529;AF=0.305312;AN=5008;NS=2504;DP=16063;EAS_AF=0.377;AMR_AF=0.4395;AFR_AF=0.0484;EUR_AF=0.5169;SAS_AF=0.2658;AA=T|||;VT=SNP
2	199581722	rs10439328	C	T	100	PASS	AC=1407;AF=0.28095;AN=5008;NS=2504;DP=17213;EAS_AF=0.378;AMR_AF=0.2666;AFR_AF=0.0666;EUR_AF=0.2286;SAS_AF=0.5348;AA=C|||;VT=SNP
2	199582579	rs4675232	G	A	100	PASS	AC=2628;AF=0.52476;AN=5008;NS=2504;DP=19110;EAS_AF=0.4087;AMR_AF=0.6427;AFR_AF=0.5204;EUR_AF=0.7256;SAS_AF=0.3599;AA=-|||;VT=SNP
2	199582660	rs4673212	A	G	100	PASS	AC=2205;AF=0.440296;AN=5008;NS=2504;DP=18824;EAS_AF=0.4117;AMR_AF=0.6138;AFR_AF=0.2126;EUR_AF=0.7276;SAS_AF=0.3589;AA=-|||;VT=SNP
2	199583046	rs4673214	T	A	100	PASS	AC=2196;AF=0.438498;AN=5008;NS=2504;DP=17833;EAS_AF=0.4077;AMR_AF=0.6124;AFR_AF=0.2073;EUR_AF=0.7286;SAS_AF=0.3609;AA=T|||;VT=SNP
2	199583079	rs113368975	G	A	100	PASS	AC=100;AF=0.0199681;AN=5008;NS=2504;DP=17832;EAS_AF=0;AMR_AF=0.0375;AFR_AF=0.0038;EUR_AF=0.0666;SAS_AF=0.002;AA=G|||;VT=SNP
2	199583095	rs4673215	C	T	100	PASS	AC=2586;AF=0.516374;AN=5008;NS=2504;DP=17846;EAS_AF=0.4067;AMR_AF=0.6326;AFR_AF=0.4955;EUR_AF=0.7217;SAS_AF=0.364;AA=C|||;VT=SNP
2	199583323	rs4673217	T	C	100	PASS	AC=2604;AF=0.519968;AN=5008;NS=2504;DP=19672;EAS_AF=0.4067;AMR_AF=0.6383;AFR_AF=0.4955;EUR_AF=0.7326;SAS_AF=0.3671;AA=T|||;VT=SNP
2	199583345	rs4675238	T	G	100	PASS	AC=2145;AF=0.428315;AN=5008;NS=2504;DP=18622;EAS_AF=0.4107;AMR_AF=0.6081;AFR_AF=0.1687;EUR_AF=0.7276;SAS_AF=0.362;AA=T|||;VT=SNP
2	199583657	rs13013140	G	A	100	PASS	AC=675;AF=0.134784;AN=5008;NS=2504;DP=18901;EAS_AF=0.0367;AMR_AF=0.1772;AFR_AF=0.1528;EUR_AF=0.2157;SAS_AF=0.0982;AA=A|||;VT=SNP
2	199584179	rs34119476	A	G	100	PASS	AC=1471;AF=0.29373;AN=5008;NS=2504;DP=16424;EAS_AF=0.3889;AMR_AF=0.4193;AFR_AF=0.0371;EUR_AF=0.4801;SAS_AF=0.2618;AA=A|||;VT=SNP
2	199585143	rs112673972	C	T	100	PASS	AC=17;AF=0.00339457;AN=5008;NS=2504;DP=19218;EAS_AF=0;AMR_AF=0.0014;AFR_AF=0.0008;EUR_AF=0.0139;SAS_AF=0.001;AA=C|||;VT=SNP
2	199585519	rs62180064	G	A	100	PASS	AC=150;AF=0.0299521;AN=5008;NS=2504;DP=19134;EAS_AF=0;AMR_AF=0.0793;AFR_AF=0.0023;EUR_AF=0.0825;SAS_AF=0.0092;AA=G|||;VT=SNP
2	199587590	rs16830376	T	C	100	PASS	AC=369;AF=0.0736821;AN=5008;NS=2504;DP=17697;EAS_AF=0.2113;AMR_AF=0.0447;AFR_AF=0.0008;EUR_AF=0.0308;SAS_AF=0.0951;AA=T|||;VT=SNP
2	199588104	rs78019693	A	C	100	PASS	AC=165;AF=0.0329473;AN=5008;NS=2504;DP=11531;EAS_AF=0.001;AMR_AF=0.0476;AFR_AF=0.0053;EUR_AF=0.0924;SAS_AF=0.0317;AA=A|||;VT=SNP
2	199588364	rs6434987	A	C	100	PASS	AC=2678;AF=0.534744;AN=5008;NS=2504;DP=15763;EAS_AF=0.3998;AMR_AF=0.6398;AFR_AF=0.5998;EUR_AF=0.6988;SAS_AF=0.3425;AA=C|||;VT=SNP
2	199589631	rs1518101	G	T	100	PASS	AC=2711;AF=0.541334;AN=5008;NS=2504;DP=20392;EAS_AF=0.4127;AMR_AF=0.6311;AFR_AF=0.6407;EUR_AF=0.6789;SAS_AF=0.3344;AA=T|||;VT=SNP
2	199589981	rs2344696	G	A	100	PASS	AC=2788;AF=0.556709;AN=5008;NS=2504;DP=17388;EAS_AF=0.4127;AMR_AF=0.6354;AFR_AF=0.6989;EUR_AF=0.6769;SAS_AF=0.3333;AA=G|||;VT=SNP
2	199590484	rs7600810	G	A	100	PASS	AC=2791;AF=0.557308;AN=5008;NS=2504;DP=17556;EAS_AF=0.4117;AMR_AF=0.6398;AFR_AF=0.6989;EUR_AF=0.6769;SAS_AF=0.3344;AA=G|||;VT=SNP
2	199590635	rs7600760	C	T	100	PASS	AC=560;AF=0.111821;AN=5008;NS=2504;DP=19336;EAS_AF=0.0317;AMR_AF=0.1542;AFR_AF=0.1203;EUR_AF=0.1819;SAS_AF=0.0808;AA=C|||;VT=SNP
2	199591533	rs6434988	G	T	100	PASS	AC=2884;AF=0.575879;AN=5008;NS=2504;DP=20426;EAS_AF=0.4167;AMR_AF=0.6643;AFR_AF=0.6989;EUR_AF=0.7286;SAS_AF=0.3538;AA=T|||;VT=SNP
2	199591850	rs1850569	G	A	100	PASS	AC=1649;AF=0.329273;AN=5008;NS=2504;DP=14223;EAS_AF=0.3839;AMR_AF=0.451;AFR_AF=0.1604;EUR_AF=0.4901;SAS_AF=0.2495;AA=g|||;VT=SNP
2	199592900	rs6742486	G	A	100	PASS	AC=2819;AF=0.562899;AN=5008;NS=2504;DP=17375;EAS_AF=0.4107;AMR_AF=0.6052;AFR_AF=0.6929;EUR_AF=0.7197;SAS_AF=0.3528;AA=A|||;VT=SNP
2	199594138	rs1878671	G	A	100	PASS	AC=1604;AF=0.320288;AN=5008;NS=2504;DP=17727;EAS_AF=0.381;AMR_AF=0.3948;AFR_AF=0.1581;EUR_AF=0.4871;SAS_AF=0.2526;AA=A|||;VT=SNP
2	199594244	rs1607331	G	T	100	PASS	AC=2756;AF=0.550319;AN=5008;NS=2504;DP=17190;EAS_AF=0.4127;AMR_AF=0.5879;AFR_AF=0.6982;EUR_AF=0.6759;SAS_AF=0.3364;AA=G|||;VT=SNP
2	199594874	rs12995024	T	C	100	PASS	AC=588;AF=0.117412;AN=5008;NS=2504;DP=20297;EAS_AF=0.0327;AMR_AF=0.1657;AFR_AF=0.0862;EUR_AF=0.2306;SAS_AF=0.0961;AA=T|||;VT=SNP
2	199595189	rs12615678	G	A	100	PASS	AC=638;AF=0.127396;AN=5008;NS=2504;DP=21235;EAS_AF=0.0327;AMR_AF=0.1686;AFR_AF=0.1248;EUR_AF=0.2266;SAS_AF=0.0971;AA=G|||;VT=SNP
2	199596585	rs13405503	C	T	100	PASS	AC=1149;AF=0.229433;AN=5008;NS=2504;DP=14948;EAS_AF=0.0387;AMR_AF=0.183;AFR_AF=0.5424;EUR_AF=0.1859;SAS_AF=0.0808;AA=T|||;VT=SNP
2	199598447	rs71424203	T	C	100	PASS	AC=35;AF=0.00698882;AN=5008;NS=2504;DP=12902;EAS_AF=0;AMR_AF=0.0101;AFR_AF=0.0015;EUR_AF=0.0249;SAS_AF=0.001;AA=T|||;VT=SNP
2	199598506	rs4675339	C	T	100	PASS	AC=1152;AF=0.230032;AN=5008;NS=2504;DP=15113;EAS_AF=0.0387;AMR_AF=0.183;AFR_AF=0.5408;EUR_AF=0.1909;SAS_AF=0.0808;AA=T|||;VT=SNP
2	199598568	rs4675340	G	T	100	PASS	AC=599;AF=0.119609;AN=5008;NS=2504;DP=15379;EAS_AF=0.0387;AMR_AF=0.1513;AFR_AF=0.1377;EUR_AF=0.1909;SAS_AF=0.0828;AA=G|||;VT=SNP
2	199600135	rs10931829	A	G	100	PASS	AC=2939;AF=0.586861;AN=5008;NS=2504;DP=12879;EAS_AF=0.4315;AMR_AF=0.6153;AFR_AF=0.7224;EUR_AF=0.7425;SAS_AF=0.3834;AA=G|||;VT=SNP
2	199600193	rs12478592	T	C	100	PASS	AC=544;AF=0.108626;AN=5008;NS=2504;DP=12089;EAS_AF=0.0387;AMR_AF=0.1542;AFR_AF=0.0915;EUR_AF=0.1958;SAS_AF=0.0818;AA=T|||;VT=SNP
2	199600528	rs13005095	A	T	100	PASS	AC=611;AF=0.122005;AN=5008;NS=2504;DP=16567;EAS_AF=0.0387;AMR_AF=0.1571;AFR_AF=0.1407;EUR_AF=0.1968;SAS_AF=0.0808;AA=A|||;VT=SNP
2	199600722	rs34696411	A	G	100	PASS	AC=699;AF=0.139577;AN=5008;NS=2504;DP=18191;EAS_AF=0.0397;AMR_AF=0.1801;AFR_AF=0.1399;EUR_AF=0.2475;SAS_AF=0.1022;AA=A|||;VT=SNP
2	199601532	rs11897530	T	A	100	PASS	AC=1633;AF=0.326078;AN=5008;NS=2504;DP=18659;EAS_AF=0.3859;AMR_AF=0.4107;AFR_AF=0.1619;EUR_AF=0.493;SAS_AF=0.2546;AA=T|||;VT=SNP
2	199601684	rs79902697	T	C	100	PASS	AC=25;AF=0.00499201;AN=5008;NS=2504;DP=19899;EAS_AF=0;AMR_AF=0.013;AFR_AF=0.0015;EUR_AF=0.0129;SAS_AF=0.001;AA=T|||;VT=SNP
2	199601925	rs11893063	G	A	100	PASS	AC=1494;AF=0.298323;AN=5008;NS=2504;DP=20837;EAS_AF=0.3839;AMR_AF=0.3876;AFR_AF=0.084;EUR_AF=0.4791;SAS_AF=0.2505;AA=A|||;VT=SNP
2	199602062	rs34335526	C	T	100	PASS	AC=578;AF=0.115415;AN=5008;NS=2504;DP=13056;EAS_AF=0.0387;AMR_AF=0.1542;AFR_AF=0.1218;EUR_AF=0.1909;SAS_AF=0.0808;AA=C|||;VT=SNP
2	199604857	rs1533542	G	A	100	PASS	AC=2184;AF=0.436102;AN=5008;NS=2504;DP=12361;EAS_AF=0.4206;AMR_AF=0.5533;AFR_AF=0.2829;EUR_AF=0.671;SAS_AF=0.3344;AA=A|||;VT=SNP
2	199605016	rs1400982	A	G	100	PASS	AC=2261;AF=0.451478;AN=5008;NS=2504;DP=11572;EAS_AF=0.5804;AMR_AF=0.415;AFR_AF=0.3094;EUR_AF=0.327;SAS_AF=0.6646;AA=A|||;VT=SNP
2	199605159	rs1400983	T	C	100	PASS	AC=2253;AF=0.44988;AN=5008;NS=2504;DP=10011;EAS_AF=0.5804;AMR_AF=0.4107;AFR_AF=0.3094;EUR_AF=0.3221;SAS_AF=0.6646;AA=T|||;VT=SNP
2	199605597	rs78702232	A	G	100	PASS	AC=79;AF=0.0157748;AN=5008;NS=2504;DP=14306;EAS_AF=0;AMR_AF=0.0086;AFR_AF=0;EUR_AF=0.0567;SAS_AF=0.0164;AA=A|||;VT=SNP
2	199606360	rs12105585	G	A	100	PASS	AC=1599;AF=0.319289;AN=5008;NS=2504;DP=16524;EAS_AF=0.3829;AMR_AF=0.3977;AFR_AF=0.149;EUR_AF=0.4742;SAS_AF=0.2689;AA=G|||;VT=SNP
2	199606419	rs4675429	T	C	100	PASS	AC=552;AF=0.110224;AN=5008;NS=2504;DP=18169;EAS_AF=0.0387;AMR_AF=0.1571;AFR_AF=0.0938;EUR_AF=0.1968;SAS_AF=0.0838;AA=T|||;VT=SNP
2	199606778	rs113762668	G	C	100	PASS	AC=55;AF=0.0109824;AN=5008;NS=2504;DP=10888;EAS_AF=0;AMR_AF=0.0187;AFR_AF=0.0008;EUR_AF=0.0229;SAS_AF=0.0184;AA=G|||;VT=SNP
2	199607372	rs75049144	G	C	100	PASS	AC=89;AF=0.0177716;AN=5008;NS=2504;DP=19117;EAS_AF=0;AMR_AF=0.0807;AFR_AF=0.0015;EUR_AF=0.0209;SAS_AF=0.0102;AA=G|||;VT=SNP
2	199607722	rs78926214	C	T	100	PASS	AC=76;AF=0.0151757;AN=5008;NS=2504;DP=15636;EAS_AF=0.001;AMR_AF=0.0216;AFR_AF=0.003;EUR_AF=0.0527;SAS_AF=0.0031;AA=C|||;VT=SNP
2	199608595	rs10208482	C	A	100	PASS	AC=2646;AF=0.528355;AN=5008;NS=2504;DP=13845;EAS_AF=0.5734;AMR_AF=0.4251;AFR_AF=0.6793;EUR_AF=0.3608;SAS_AF=0.5235;AA=A|||;VT=SNP
2	199608846	rs72928115	G	A	100	PASS	AC=2355;AF=0.470248;AN=5008;NS=2504;DP=15041;EAS_AF=0.4266;AMR_AF=0.572;AFR_AF=0.3033;EUR_AF=0.6511;SAS_AF=0.4826;AA=A|||;VT=SNP
2	199609869	rs1400984	G	A	100	PASS	AC=588;AF=0.117412;AN=5008;NS=2504;DP=17518;EAS_AF=0.0357;AMR_AF=0.1671;AFR_AF=0.0681;EUR_AF=0.2594;SAS_AF=0.0869;AA=G|||;VT=SNP
2	199610216	rs79790944	A	C	100	PASS	AC=44;AF=0.00878594;AN=5008;NS=2504;DP=12786;EAS_AF=0;AMR_AF=0.0187;AFR_AF=0.0023;EUR_AF=0.0249;SAS_AF=0.0031;AA=A|||;VT=SNP
2	199611990	rs7570167	G	A	100	PASS	AC=2544;AF=0.507987;AN=5008;NS=2504;DP=20762;EAS_AF=0.5813;AMR_AF=0.4207;AFR_AF=0.5991;EUR_AF=0.3618;SAS_AF=0.5215;AA=G|||;VT=SNP
2	199612407	rs11884596	T	C	100	PASS	AC=1552;AF=0.309904;AN=5008;NS=2504;DP=19861;EAS_AF=0.3849;AMR_AF=0.3991;AFR_AF=0.1157;EUR_AF=0.3837;SAS_AF=0.3558;AA=T|||;VT=SNP
2	199612796	rs10497820	C	A	100	PASS	AC=2517;AF=0.502596;AN=5008;NS=2504;DP=20336;EAS_AF=0.5704;AMR_AF=0.4193;AFR_AF=0.5983;EUR_AF=0.3489;SAS_AF=0.5204;AA=C|||;VT=SNP
2	199614070	rs1533528	A	G	100	PASS	AC=1586;AF=0.316693;AN=5008;NS=2504;DP=18173;EAS_AF=0.3879;AMR_AF=0.3963;AFR_AF=0.1475;EUR_AF=0.3738;SAS_AF=0.3569;AA=A|||;VT=SNP
2	199615995	rs77746171	C	T	100	PASS	AC=40;AF=0.00798722;AN=5008;NS=2504;DP=17395;EAS_AF=0;AMR_AF=0.0058;AFR_AF=0.0008;EUR_AF=0.0219;SAS_AF=0.0133;AA=C|||;VT=SNP
2	199616520	rs7585666	C	T	100	PASS	AC=2758;AF=0.550719;AN=5008;NS=2504;DP=16553;EAS_AF=0.5704;AMR_AF=0.4352;AFR_AF=0.7632;EUR_AF=0.3549;SAS_AF=0.5266;AA=T|||;VT=SNP
2	199617158	rs7588872	C	T	100	PASS	AC=2569;AF=0.512979;AN=5008;NS=2504;DP=13567;EAS_AF=0.5704;AMR_AF=0.4222;AFR_AF=0.6346;EUR_AF=0.3519;SAS_AF=0.5194;AA=C|||;VT=SNP
2	199617622	rs10197229	A	G	100	PASS	AC=2535;AF=0.50619;AN=5008;NS=2504;DP=15116;EAS_AF=0.5883;AMR_AF=0.4236;AFR_AF=0.5855;EUR_AF=0.3608;SAS_AF=0.5225;AA=A|||;VT=SNP
2	199617826	rs11887855	G	T	100	PASS	AC=2275;AF=0.454273;AN=5008;NS=2504;DP=17477;EAS_AF=0.5774;AMR_AF=0.4049;AFR_AF=0.4153;EUR_AF=0.3509;SAS_AF=0.5215;AA=G|||;VT=SNP
2	199618658	rs112579711	A	C	100	PASS	AC=38;AF=0.00758786;AN=5008;NS=2504;DP=14622;EAS_AF=0;AMR_AF=0.0187;AFR_AF=0.0015;EUR_AF=0.0219;SAS_AF=0.001;AA=A|||;VT=SNP
2	199618879	rs10177265	C	T	100	PASS	AC=2693;AF=0.53774;AN=5008;NS=2504;DP=16488;EAS_AF=0.4107;AMR_AF=0.5937;AFR_AF=0.5772;EUR_AF=0.6342;SAS_AF=0.4765;AA=T|||;VT=SNP
2	199619810	rs188548383	G	A	100	PASS	AC=6;AF=0.00119808;AN=5008;NS=2504;DP=19267;EAS_AF=0;AMR_AF=0.0043;AFR_AF=0.0008;EUR_AF=0.002;SAS_AF=0;AA=G|||;VT=SNP
2	199620460	rs72928140	A	C	100	PASS	AC=1541;AF=0.307708;AN=5008;NS=2504;DP=16920;EAS_AF=0.3849;AMR_AF=0.3919;AFR_AF=0.1157;EUR_AF=0.3748;SAS_AF=0.3589;AA=A|||;VT=SNP
2	199620941	rs6705243	A	G	100	PASS	AC=644;AF=0.128594;AN=5008;NS=2504;DP=19006;EAS_AF=0.0427;AMR_AF=0.1715;AFR_AF=0.0673;EUR_AF=0.2714;SAS_AF=0.1227;AA=A|||;VT=SNP
2	199621041	rs4673338	C	T	100	PASS	AC=2343;AF=0.467851;AN=5008;NS=2504;DP=19340;EAS_AF=0.4226;AMR_AF=0.572;AFR_AF=0.3177;EUR_AF=0.6352;SAS_AF=0.4714;AA=T|||;VT=SNP
2	199621092	rs11674671	C	T	100	PASS	AC=2344;AF=0.468051;AN=5008;NS=2504;DP=18199;EAS_AF=0.4226;AMR_AF=0.572;AFR_AF=0.3185;EUR_AF=0.6352;SAS_AF=0.4714;AA=C|||;VT=SNP
2	199621109	rs72928147	G	A	100	PASS	AC=20;AF=0.00399361;AN=5008;NS=2504;DP=17456;EAS_AF=0.001;AMR_AF=0.0029;AFR_AF=0;EUR_AF=0.0129;SAS_AF=0.0041;AA=G|||;VT=SNP
2	199621633	rs10931830	T	C	100	PASS	AC=2619;AF=0.522963;AN=5008;NS=2504;DP=15862;EAS_AF=0.5754;AMR_AF=0.4236;AFR_AF=0.6543;EUR_AF=0.3598;SAS_AF=0.5297;AA=T|||;VT=SNP
2	199621641	rs10931831	C	T	100	PASS	AC=2611;AF=0.521366;AN=5008;NS=2504;DP=16012;EAS_AF=0.5744;AMR_AF=0.4236;AFR_AF=0.6543;EUR_AF=0.3598;SAS_AF=0.5225;AA=T|||;VT=SNP
2	199621887	rs2344697	C	T	100	PASS	AC=2382;AF=0.475639;AN=5008;NS=2504;DP=19358;EAS_AF=0.4226;AMR_AF=0.5764;AFR_AF=0.3404;EUR_AF=0.6362;SAS_AF=0.4765;AA=C|||;VT=SNP
2	199622708	rs1533535	C	T	100	PASS	AC=2372;AF=0.473642;AN=5008;NS=2504;DP=7727;EAS_AF=0.4206;AMR_AF=0.5764;AFR_AF=0.3396;EUR_AF=0.6362;SAS_AF=0.4693;AA=C|||;VT=SNP
2	199623007	rs181882122	C	T	100	PASS	AC=15;AF=0.00299521;AN=5008;NS=2504;DP=15024;EAS_AF=0;AMR_AF=0.0043;AFR_AF=0.0008;EUR_AF=0.002;SAS_AF=0.0092;AA=C|||;VT=SNP
2	199623230	rs113904632	G	A	100	PASS	AC=15;AF=0.00299521;AN=5008;NS=2504;DP=18648;EAS_AF=0.001;AMR_AF=0.0029;AFR_AF=0;EUR_AF=0.0119;SAS_AF=0;AA=G|||;VT=SNP
2	199623598	rs1533534	C	T	100	PASS	AC=626;AF=0.125;AN=5008;NS=2504;DP=20917;EAS_AF=0.0417;AMR_AF=0.1671;AFR_AF=0.0703;EUR_AF=0.2634;SAS_AF=0.1125;AA=C|||;VT=SNP
2	199623902	rs2048968	C	T	100	PASS	AC=2402;AF=0.479633;AN=5008;NS=2504;DP=17738;EAS_AF=0.4196;AMR_AF=0.5764;AFR_AF=0.3752;EUR_AF=0.6282;SAS_AF=0.4611;AA=C|||;VT=SNP
2	199625153	rs16830407	G	A	100	PASS	AC=1477;AF=0.294928;AN=5008;NS=2504;DP=17044;EAS_AF=0.371;AMR_AF=0.3847;AFR_AF=0.1135;EUR_AF=0.3579;SAS_AF=0.3333;AA=G|||;VT=SNP
2	199625393	rs1518086	G	A	100	PASS	AC=2320;AF=0.463259;AN=5008;NS=2504;DP=16934;EAS_AF=0.4048;AMR_AF=0.5749;AFR_AF=0.3502;EUR_AF=0.6282;SAS_AF=0.4274;AA=A|||;VT=SNP
2	199627279	rs4675598	A	G	100	PASS	AC=2542;AF=0.507588;AN=5008;NS=2504;DP=17911;EAS_AF=0.4415;AMR_AF=0.6398;AFR_AF=0.2912;EUR_AF=0.7266;SAS_AF=0.5491;AA=A|||;VT=SNP
2	199627775	rs10189746	G	A	100	PASS	AC=2817;AF=0.5625;AN=5008;NS=2504;DP=20861;EAS_AF=0.4306;AMR_AF=0.6513;AFR_AF=0.5719;EUR_AF=0.7227;SAS_AF=0.4581;AA=A|||;VT=SNP
2	199627907	rs10202112	T	C	100	PASS	AC=2874;AF=0.573882;AN=5008;NS=2504;DP=19535;EAS_AF=0.4405;AMR_AF=0.6527;AFR_AF=0.5726;EUR_AF=0.7346;SAS_AF=0.4918;AA=C|||;VT=SNP
2	199628323	rs1533533	G	A	100	PASS	AC=2813;AF=0.561701;AN=5008;NS=2504;DP=18212;EAS_AF=0.4286;AMR_AF=0.6513;AFR_AF=0.5719;EUR_AF=0.7217;SAS_AF=0.4571;AA=A|||;VT=SNP
2	199629554	rs62180106	G	A	100	PASS	AC=1491;AF=0.297724;AN=5008;NS=2504;DP=16457;EAS_AF=0.3968;AMR_AF=0.3156;AFR_AF=0.025;EUR_AF=0.3429;SAS_AF=0.5051;AA=A|||;VT=SNP
2	199629722	rs12619940	C	A	100	PASS	AC=2229;AF=0.445088;AN=5008;NS=2504;DP=15480;EAS_AF=0.5724;AMR_AF=0.3905;AFR_AF=0.3449;EUR_AF=0.3688;SAS_AF=0.5665;AA=C|||;VT=SNP
2	199630556	rs1518085	T	C	100	PASS	AC=2935;AF=0.586062;AN=5008;NS=2504;DP=18575;EAS_AF=0.4385;AMR_AF=0.7089;AFR_AF=0.5061;EUR_AF=0.838;SAS_AF=0.5;AA=T|||;VT=SNP
2	199631500	rs145515943	G	A	100	PASS	AC=47;AF=0.00938498;AN=5008;NS=2504;DP=18753;EAS_AF=0.002;AMR_AF=0.0173;AFR_AF=0;EUR_AF=0.0249;SAS_AF=0.0082;AA=G|||;VT=SNP
2	199631942	rs1518083	G	T	100	PASS	AC=2829;AF=0.564896;AN=5008;NS=2504;DP=19241;EAS_AF=0.4484;AMR_AF=0.6527;AFR_AF=0.5734;EUR_AF=0.7237;SAS_AF=0.4479;AA=T|||;VT=SNP
2	199632357	rs12617209	C	G	100	PASS	AC=1430;AF=0.285543;AN=5008;NS=2504;DP=22048;EAS_AF=0.4058;AMR_AF=0.2478;AFR_AF=0.1112;EUR_AF=0.2266;SAS_AF=0.4847;AA=C|||;VT=SNP
2	199632446	rs6715822	T	A	100	PASS	AC=4151;AF=0.828874;AN=5008;NS=2504;DP=21795;EAS_AF=0.8532;AMR_AF=0.9006;AFR_AF=0.5968;EUR_AF=0.9583;SAS_AF=0.9335;AA=A|||;VT=SNP
2	199632565	rs12617311	G	A	100	PASS	AC=1604;AF=0.320288;AN=5008;NS=2504;DP=17433;EAS_AF=0.4058;AMR_AF=0.3069;AFR_AF=0.115;EUR_AF=0.329;SAS_AF=0.5102;AA=G|||;VT=SNP
2	199632727	rs12475832	T	C	100	PASS	AC=4180;AF=0.834665;AN=5008;NS=2504;DP=17857;EAS_AF=0.8532;AMR_AF=0.9035;AFR_AF=0.6188;EUR_AF=0.9583;SAS_AF=0.9315;AA=T|||;VT=SNP
2	199632752	rs6761022	C	T	100	PASS	AC=4130;AF=0.824681;AN=5008;NS=2504;DP=17875;EAS_AF=0.8532;AMR_AF=0.8948;AFR_AF=0.5855;EUR_AF=0.9583;SAS_AF=0.9315;AA=C|||;VT=SNP
2	199632768	rs78804975	A	T	100	PASS	AC=37;AF=0.00738818;AN=5008;NS=2504;DP=17376;EAS_AF=0;AMR_AF=0.0043;AFR_AF=0.0008;EUR_AF=0.0219;SAS_AF=0.0112;AA=A|||;VT=SNP
2	199632946	rs16830436	T	G	100	PASS	AC=2690;AF=0.537141;AN=5008;NS=2504;DP=14865;EAS_AF=0.4474;AMR_AF=0.598;AFR_AF=0.5915;EUR_AF=0.6272;SAS_AF=0.4202;AA=T|||;VT=SNP
2	199632982	rs16824421	A	T	100	PASS	AC=2690;AF=0.537141;AN=5008;NS=2504;DP=15826;EAS_AF=0.4474;AMR_AF=0.598;AFR_AF=0.5915;EUR_AF=0.6272;SAS_AF=0.4202;AA=A|||;VT=SNP
2	199633659	rs1518082	G	A	100	PASS	AC=2491;AF=0.497404;AN=5008;NS=2504;DP=17579;EAS_AF=0.4444;AMR_AF=0.5879;AFR_AF=0.4455;EUR_AF=0.6302;SAS_AF=0.4213;AA=A|||;VT=SNP
2	199633768	rs1518081	T	C	100	PASS	AC=654;AF=0.130591;AN=5008;NS=2504;DP=19424;EAS_AF=0.0784;AMR_AF=0.1772;AFR_AF=0.0726;EUR_AF=0.2724;SAS_AF=0.0838;AA=T|||;VT=SNP
2	199634966	rs55759976	C	T	100	PASS	AC=40;AF=0.00798722;AN=5008;NS=2504;DP=13437;EAS_AF=0;AMR_AF=0.0058;AFR_AF=0.0008;EUR_AF=0.0219;SAS_AF=0.0133;AA=C|||;VT=SNP
2	199635167	rs4145998	T	C	100	PASS	AC=1785;AF=0.35643;AN=5008;NS=2504;DP=14968;EAS_AF=0.5546;AMR_AF=0.3573;AFR_AF=0.028;EUR_AF=0.3728;SAS_AF=0.5787;AA=T|||;VT=SNP
2	199635191	rs4145999	T	C	100	PASS	AC=1781;AF=0.355631;AN=5008;NS=2504;DP=14928;EAS_AF=0.5506;AMR_AF=0.3573;AFR_AF=0.028;EUR_AF=0.3738;SAS_AF=0.5777;AA=T|||;VT=SNP
2	199635236	rs16830440	C	T	100	PASS	AC=1759;AF=0.351238;AN=5008;NS=2504;DP=14741;EAS_AF=0.5456;AMR_AF=0.3545;AFR_AF=0.0219;EUR_AF=0.3678;SAS_AF=0.5767;AA=C|||;VT=SNP
2	199635382	rs1518080	C	G	100	PASS	AC=1783;AF=0.35603;AN=5008;NS=2504;DP=14869;EAS_AF=0.5546;AMR_AF=0.3573;AFR_AF=0.028;EUR_AF=0.3718;SAS_AF=0.5777;AA=C|||;VT=SNP
2	199635641	rs16830444	G	A	100	PASS	AC=1490;AF=0.297524;AN=5008;NS=2504;DP=17346;EAS_AF=0.373;AMR_AF=0.3934;AFR_AF=0.1195;EUR_AF=0.3588;SAS_AF=0.3292;AA=G|||;VT=SNP
2	199635671	rs7566892	C	G	100	PASS	AC=2171;AF=0.433506;AN=5008;NS=2504;DP=17723;EAS_AF=0.369;AMR_AF=0.4467;AFR_AF=0.6074;EUR_AF=0.3608;SAS_AF=0.3303;AA=C|||;VT=SNP
2	199636060	rs1518079	T	C	100	PASS	AC=663;AF=0.132388;AN=5008;NS=2504;DP=14921;EAS_AF=0.0734;AMR_AF=0.1772;AFR_AF=0.0832;EUR_AF=0.2694;SAS_AF=0.0869;AA=T|||;VT=SNP
2	199637897	rs10497821	C	T	100	PASS	AC=1595;AF=0.31849;AN=5008;NS=2504;DP=17047;EAS_AF=0.5417;AMR_AF=0.2983;AFR_AF=0.0257;EUR_AF=0.2744;SAS_AF=0.544;AA=C|||;VT=SNP
2	199637997	rs10497822	A	G	100	PASS	AC=1614;AF=0.322284;AN=5008;NS=2504;DP=18216;EAS_AF=0.5526;AMR_AF=0.2997;AFR_AF=0.0265;EUR_AF=0.2773;SAS_AF=0.547;AA=A|||;VT=SNP
2	199638378	rs1356488	T	C	100	PASS	AC=3801;AF=0.758986;AN=5008;NS=2504;DP=18653;EAS_AF=0.9256;AMR_AF=0.7954;AFR_AF=0.5091;EUR_AF=0.7406;SAS_AF=0.9182;AA=T|||;VT=SNP
2	199638507	rs55905347	G	A	100	PASS	AC=1506;AF=0.300719;AN=5008;NS=2504;DP=18796;EAS_AF=0.3681;AMR_AF=0.3991;AFR_AF=0.1195;EUR_AF=0.3668;SAS_AF=0.3384;AA=G|||;VT=SNP
2	199638690	rs1400974	G	A	100	PASS	AC=2920;AF=0.583067;AN=5008;NS=2504;DP=18982;EAS_AF=0.4425;AMR_AF=0.6254;AFR_AF=0.7504;EUR_AF=0.6282;SAS_AF=0.4254;AA=A|||;VT=SNP
2	199638824	rs1996466	T	C	100	PASS	AC=1899;AF=0.379193;AN=5008;NS=2504;DP=20037;EAS_AF=0.5575;AMR_AF=0.3617;AFR_AF=0.115;EUR_AF=0.3708;SAS_AF=0.5736;AA=T|||;VT=SNP
2	199639129	rs17829022	T	G	100	PASS	AC=1694;AF=0.338259;AN=5008;NS=2504;DP=19764;EAS_AF=0.376;AMR_AF=0.4582;AFR_AF=0.1233;EUR_AF=0.4722;SAS_AF=0.3671;AA=T|||;VT=SNP
2	199639932	rs12986948	A	G	100	PASS	AC=647;AF=0.129193;AN=5008;NS=2504;DP=16807;EAS_AF=0.0784;AMR_AF=0.17;AFR_AF=0.0787;EUR_AF=0.2614;SAS_AF=0.0849;AA=A|||;VT=SNP
2	199640420	rs11680034	T	C	100	PASS	AC=641;AF=0.127995;AN=5008;NS=2504;DP=21345;EAS_AF=0.0774;AMR_AF=0.17;AFR_AF=0.0749;EUR_AF=0.2614;SAS_AF=0.0849;AA=T|||;VT=SNP
2	199640495	rs7582813	C	T	100	PASS	AC=894;AF=0.178514;AN=5008;NS=2504;DP=21221;EAS_AF=0.0774;AMR_AF=0.1787;AFR_AF=0.2663;EUR_AF=0.2594;SAS_AF=0.0808;AA=C|||;VT=SNP
2	199640602	rs16830466	G	C	100	PASS	AC=1657;AF=0.330871;AN=5008;NS=2504;DP=19386;EAS_AF=0.372;AMR_AF=0.415;AFR_AF=0.2141;EUR_AF=0.3698;SAS_AF=0.3466;AA=G|||;VT=SNP
2	199643122	rs938856	A	G	100	PASS	AC=1787;AF=0.356829;AN=5008;NS=2504;DP=20067;EAS_AF=0.5585;AMR_AF=0.3573;AFR_AF=0.0287;EUR_AF=0.3708;SAS_AF=0.5777;AA=A|||;VT=SNP
2	199643130	rs74404467	G	A	100	PASS	AC=17;AF=0.00339457;AN=5008;NS=2504;DP=20078;EAS_AF=0;AMR_AF=0.0086;AFR_AF=0;EUR_AF=0.008;SAS_AF=0.0031;AA=G|||;VT=SNP
2	199643909	rs150903113	A	T	100	PASS	AC=10;AF=0.00199681;AN=5008;NS=2504;DP=18937;EAS_AF=0;AMR_AF=0.0029;AFR_AF=0;EUR_AF=0.008;SAS_AF=0;AA=A|||;VT=SNP
2	199644038	rs17233066	C	T	100	PASS	AC=94;AF=0.01877;AN=5008;NS=2504;DP=18285;EAS_AF=0;AMR_AF=0.0274;AFR_AF=0.0023;EUR_AF=0.0676;SAS_AF=0.0041;AA=C|||;VT=SNP
2	199644534	rs72930027	G	T	100	PASS	AC=117;AF=0.0233626;AN=5008;NS=2504;DP=17103;EAS_AF=0.001;AMR_AF=0.013;AFR_AF=0.0068;EUR_AF=0.0278;SAS_AF=0.0716;AA=G|||;VT=SNP
2	199644718	rs72930032	C	T	100	PASS	AC=118;AF=0.0235623;AN=5008;NS=2504;DP=17271;EAS_AF=0.002;AMR_AF=0.0144;AFR_AF=0.0076;EUR_AF=0.0288;SAS_AF=0.0685;AA=C|||;VT=SNP
2	199644913	rs1518075	T	C	100	PASS	AC=1789;AF=0.357228;AN=5008;NS=2504;DP=19193;EAS_AF=0.5585;AMR_AF=0.3559;AFR_AF=0.0272;EUR_AF=0.3757;SAS_AF=0.5777;AA=T|||;VT=SNP
2	199645024	rs1518073	C	G	100	PASS	AC=1761;AF=0.351637;AN=5008;NS=2504;DP=18186;EAS_AF=0.5496;AMR_AF=0.353;AFR_AF=0.0212;EUR_AF=0.3688;SAS_AF=0.5757;AA=C|||;VT=SNP
2	199645484	rs17829392	T	C	100	PASS	AC=665;AF=0.132788;AN=5008;NS=2504;DP=19094;EAS_AF=0.0784;AMR_AF=0.1787;AFR_AF=0.0809;EUR_AF=0.2694;SAS_AF=0.0859;AA=T|||;VT=SNP
2	199645740	rs12991894	G	T	100	PASS	AC=487;AF=0.0972444;AN=5008;NS=2504;DP=19958;EAS_AF=0.0734;AMR_AF=0.1455;AFR_AF=0.0492;EUR_AF=0.1809;SAS_AF=0.0665;AA=G|||;VT=SNP
2	199646763	rs13025012	T	C	100	PASS	AC=902;AF=0.180112;AN=5008;NS=2504;DP=16989;EAS_AF=0.2877;AMR_AF=0.1729;AFR_AF=0.0053;EUR_AF=0.1879;SAS_AF=0.3027;AA=T|||;VT=SNP
2	199650278	rs7608145	A	G	100	PASS	AC=1785;AF=0.35643;AN=5008;NS=2504;DP=19341;EAS_AF=0.5575;AMR_AF=0.3559;AFR_AF=0.0287;EUR_AF=0.3718;SAS_AF=0.5767;AA=A|||;VT=SNP
2	199650365	rs7581846	C	T	100	PASS	AC=1766;AF=0.352636;AN=5008;NS=2504;DP=20640;EAS_AF=0.5476;AMR_AF=0.3545;AFR_AF=0.0272;EUR_AF=0.3688;SAS_AF=0.5736;AA=C|||;VT=SNP
2	199651195	rs1400971	T	C	100	PASS	AC=1916;AF=0.382588;AN=5008;NS=2504;DP=14046;EAS_AF=0.5565;AMR_AF=0.3602;AFR_AF=0.1195;EUR_AF=0.3767;SAS_AF=0.5808;AA=T|||;VT=SNP
2	199651383	rs17233255	C	G	100	PASS	AC=87;AF=0.0173722;AN=5008;NS=2504;DP=14504;EAS_AF=0;AMR_AF=0.0245;AFR_AF=0.0023;EUR_AF=0.0626;SAS_AF=0.0041;AA=C|||;VT=SNP
2	199651604	rs9332426	A	G	100	PASS	AC=1793;AF=0.358027;AN=5008;NS=2504;DP=14711;EAS_AF=0.5595;AMR_AF=0.3559;AFR_AF=0.0287;EUR_AF=0.3767;SAS_AF=0.5777;AA=A|||;VT=SNP
2	199652916	rs115136161	G	A	100	PASS	AC=28;AF=0.00559105;AN=5008;NS=2504;DP=17267;EAS_AF=0;AMR_AF=0.0115;AFR_AF=0.0008;EUR_AF=0.0159;SAS_AF=0.0031;AA=g|||;VT=SNP
2	199653732	rs67373417	A	G	100	PASS	AC=1397;AF=0.278954;AN=5008;NS=2504;DP=18309;EAS_AF=0.4028;AMR_AF=0.3012;AFR_AF=0.0144;EUR_AF=0.327;SAS_AF=0.4438;AA=A|||;VT=SNP
2	199653885	rs1518070	C	A	100	PASS	AC=1591;AF=0.317692;AN=5008;NS=2504;DP=19630;EAS_AF=0.3661;AMR_AF=0.402;AFR_AF=0.1944;EUR_AF=0.3559;SAS_AF=0.3354;AA=A|||;VT=SNP
2	199654149	rs1533532	C	T	100	PASS	AC=3032;AF=0.605431;AN=5008;NS=2504;DP=20378;EAS_AF=0.4444;AMR_AF=0.6297;AFR_AF=0.8389;EUR_AF=0.6213;SAS_AF=0.4223;AA=T|||;VT=SNP
2	199655056	rs17233334	T	A	100	PASS	AC=911;AF=0.181909;AN=5008;NS=2504;DP=16924;EAS_AF=0.0744;AMR_AF=0.1844;AFR_AF=0.2693;EUR_AF=0.2684;SAS_AF=0.0838;AA=T|||;VT=SNP
2	199655213	rs1013162	A	G	100	PASS	AC=3415;AF=0.681909;AN=5008;NS=2504;DP=17613;EAS_AF=0.9266;AMR_AF=0.768;AFR_AF=0.2383;EUR_AF=0.7356;SAS_AF=0.9131;AA=A|||;VT=SNP
2	199655520	rs1878663	T	G	100	PASS	AC=3768;AF=0.752396;AN=5008;NS=2504;DP=16429;EAS_AF=0.9226;AMR_AF=0.804;AFR_AF=0.4849;EUR_AF=0.7356;SAS_AF=0.9192;AA=T|||;VT=SNP
2	199655774	rs138915503	A	G	100	PASS	AC=20;AF=0.00399361;AN=5008;NS=2504;DP=17082;EAS_AF=0;AMR_AF=0.0014;AFR_AF=0.0023;EUR_AF=0.0139;SAS_AF=0.002;AA=A|||;VT=SNP
2	199656443	rs1533529	A	G	100	PASS	AC=1828;AF=0.365016;AN=5008;NS=2504;DP=17355;EAS_AF=0.5625;AMR_AF=0.353;AFR_AF=0.025;EUR_AF=0.3817;SAS_AF=0.6125;AA=A|||;VT=SNP
2	199657020	rs7587759	C	T	100	PASS	AC=944;AF=0.188498;AN=5008;NS=2504;DP=16284;EAS_AF=0.1994;AMR_AF=0.1427;AFR_AF=0.2905;EUR_AF=0.1292;SAS_AF=0.1329;AA=T|||;VT=SNP
2	199657333	rs145322362	C	T	100	PASS	AC=62;AF=0.0123802;AN=5008;NS=2504;DP=15887;EAS_AF=0.001;AMR_AF=0.0159;AFR_AF=0;EUR_AF=0.0268;SAS_AF=0.0235;AA=C|||;VT=SNP
2	199657390	rs1518069	C	T	100	PASS	AC=2143;AF=0.427915;AN=5008;NS=2504;DP=15725;EAS_AF=0.4712;AMR_AF=0.4078;AFR_AF=0.3389;EUR_AF=0.4453;SAS_AF=0.5;AA=T|||;VT=SNP
2	199658565	rs7592377	G	A	100	PASS	AC=1877;AF=0.3748;AN=5008;NS=2504;DP=16783;EAS_AF=0.5407;AMR_AF=0.4452;AFR_AF=0.3275;EUR_AF=0.332;SAS_AF=0.2618;AA=G|||;VT=SNP
2	199658620	rs72930068	A	G	100	PASS	AC=245;AF=0.0489217;AN=5008;NS=2504;DP=16856;EAS_AF=0.001;AMR_AF=0.0504;AFR_AF=0.0234;EUR_AF=0.1372;SAS_AF=0.0409;AA=A|||;VT=SNP
2	199660637	rs1878662	T	C	100	PASS	AC=1247;AF=0.249002;AN=5008;NS=2504;DP=15789;EAS_AF=0.2867;AMR_AF=0.2089;AFR_AF=0.1536;EUR_AF=0.1491;SAS_AF=0.4703;AA=T|||;VT=SNP
2	199660979	rs2048966	T	C	100	PASS	AC=1100;AF=0.219649;AN=5008;NS=2504;DP=16191;EAS_AF=0.1716;AMR_AF=0.2594;AFR_AF=0.0976;EUR_AF=0.3748;SAS_AF=0.2464;AA=T|||;VT=SNP
2	199661246	rs12693864	C	G	100	PASS	AC=1415;AF=0.282548;AN=5008;NS=2504;DP=12296;EAS_AF=0.2827;AMR_AF=0.2277;AFR_AF=0.2413;EUR_AF=0.2018;SAS_AF=0.4601;AA=C|||;VT=SNP
2	199661300	rs6748596	T	A	100	PASS	AC=3767;AF=0.752196;AN=5008;NS=2504;DP=12100;EAS_AF=0.8304;AMR_AF=0.7334;AFR_AF=0.7927;EUR_AF=0.6272;SAS_AF=0.7587;AA=A|||;VT=SNP
2	199661591	rs193284734	C	T	100	PASS	AC=14;AF=0.00279553;AN=5008;NS=2504;DP=11915;EAS_AF=0;AMR_AF=0.0072;AFR_AF=0;EUR_AF=0.006;SAS_AF=0.0031;AA=C|||;VT=SNP
2	199661922	rs13030399	G	A	100	PASS	AC=217;AF=0.0433307;AN=5008;NS=2504;DP=13434;EAS_AF=0;AMR_AF=0.0375;AFR_AF=0.0832;EUR_AF=0.0716;SAS_AF=0.0092;AA=A|||;VT=SNP
2	199662560	rs60304523	G	A	100	PASS	AC=2238;AF=0.446885;AN=5008;NS=2504;DP=20949;EAS_AF=0.5456;AMR_AF=0.4971;AFR_AF=0.4743;EUR_AF=0.4254;SAS_AF=0.2945;AA=A|||;VT=SNP
2	199662964	rs1829319	G	A	100	PASS	AC=3454;AF=0.689696;AN=5008;NS=2504;DP=18048;EAS_AF=0.8304;AMR_AF=0.6974;AFR_AF=0.6362;EUR_AF=0.5577;SAS_AF=0.7474;AA=G|||;VT=SNP
2	199662981	rs2030222	G	C	100	PASS	AC=1031;AF=0.205871;AN=5008;NS=2504;DP=17469;EAS_AF=0.1696;AMR_AF=0.2565;AFR_AF=0.0537;EUR_AF=0.3708;SAS_AF=0.2434;AA=G|||;VT=SNP
2	199663015	rs1829318	T	C	100	PASS	AC=3454;AF=0.689696;AN=5008;NS=2504;DP=16454;EAS_AF=0.8304;AMR_AF=0.6974;AFR_AF=0.6362;EUR_AF=0.5577;SAS_AF=0.7474;AA=C|||;VT=SNP
2	199663258	rs1400969	G	C	100	PASS	AC=3457;AF=0.690296;AN=5008;NS=2504;DP=13651;EAS_AF=0.8313;AMR_AF=0.7003;AFR_AF=0.6362;EUR_AF=0.5577;SAS_AF=0.7474;AA=C|||;VT=SNP
2	199663538	rs57753199	C	G	100	PASS	AC=994;AF=0.198482;AN=5008;NS=2504;DP=14068;EAS_AF=0.4097;AMR_AF=0.3098;AFR_AF=0.0144;EUR_AF=0.2087;SAS_AF=0.1401;AA=C|||;VT=SNP
2	199664044	rs74265593	T	G	100	PASS	AC=1324;AF=0.264377;AN=5008;NS=2504;DP=17057;EAS_AF=0.2827;AMR_AF=0.2032;AFR_AF=0.2428;EUR_AF=0.1332;SAS_AF=0.453;AA=T|||;VT=SNP
2	199664499	rs2138985	C	G	100	PASS	AC=3774;AF=0.753594;AN=5008;NS=2504;DP=17698;EAS_AF=0.8373;AMR_AF=0.7349;AFR_AF=0.7927;EUR_AF=0.6272;SAS_AF=0.7577;AA=G|||;VT=SNP
2	199664975	rs72932045	C	T	100	PASS	AC=326;AF=0.0650958;AN=5008;NS=2504;DP=17346;EAS_AF=0;AMR_AF=0.0375;AFR_AF=0.1657;EUR_AF=0.0716;SAS_AF=0.0092;AA=T|||;VT=SNP
2	199665828	rs1607330	A	T	100	PASS	AC=3777;AF=0.754193;AN=5008;NS=2504;DP=18005;EAS_AF=0.8383;AMR_AF=0.7334;AFR_AF=0.7927;EUR_AF=0.6272;SAS_AF=0.7607;AA=T|||;VT=SNP
2	199666011	rs34016699	G	T	100	PASS	AC=2249;AF=0.449081;AN=5008;NS=2504;DP=20299;EAS_AF=0.5546;AMR_AF=0.4971;AFR_AF=0.4735;EUR_AF=0.4235;SAS_AF=0.2996;AA=T|||;VT=SNP
2	199666111	rs13035389	T	C	100	PASS	AC=2266;AF=0.452476;AN=5008;NS=2504;DP=18718;EAS_AF=0.5546;AMR_AF=0.5;AFR_AF=0.4841;EUR_AF=0.4235;SAS_AF=0.3006;AA=C|||;VT=SNP
2	199666305	rs34425931	A	G	100	PASS	AC=126;AF=0.0251597;AN=5008;NS=2504;DP=18478;EAS_AF=0;AMR_AF=0.0274;AFR_AF=0.0189;EUR_AF=0.0726;SAS_AF=0.0092;AA=A|||;VT=SNP
2	199666476	rs13010061	G	A	100	PASS	AC=2250;AF=0.449281;AN=5008;NS=2504;DP=16413;EAS_AF=0.5546;AMR_AF=0.4986;AFR_AF=0.4728;EUR_AF=0.4235;SAS_AF=0.3006;AA=G|||;VT=SNP
2	199666806	rs66900049	A	G	100	PASS	AC=128;AF=0.0255591;AN=5008;NS=2504;DP=17430;EAS_AF=0;AMR_AF=0.0274;AFR_AF=0.0189;EUR_AF=0.0746;SAS_AF=0.0092;AA=A|||;VT=SNP
2	199666822	rs62180140	C	T	100	PASS	AC=2240;AF=0.447284;AN=5008;NS=2504;DP=17503;EAS_AF=0.5486;AMR_AF=0.4971;AFR_AF=0.472;EUR_AF=0.4225;SAS_AF=0.2996;AA=T|||;VT=SNP
2	199667361	rs4672570	A	T	100	PASS	AC=3728;AF=0.744409;AN=5008;NS=2504;DP=6655;EAS_AF=0.8313;AMR_AF=0.7075;AFR_AF=0.8381;EUR_AF=0.5537;SAS_AF=0.7505;AA=T|||;VT=SNP
2	199667415	rs13423048	C	T	100	PASS	AC=1378;AF=0.27516;AN=5008;NS=2504;DP=6818;EAS_AF=0.2778;AMR_AF=0.2075;AFR_AF=0.2905;EUR_AF=0.1302;SAS_AF=0.4489;AA=C|||;VT=SNP
2	199669305	rs66473570	A	G	100	PASS	AC=131;AF=0.0261581;AN=5008;NS=2504;DP=17476;EAS_AF=0;AMR_AF=0.0274;AFR_AF=0.0212;EUR_AF=0.0746;SAS_AF=0.0092;AA=A|||;VT=SNP
2	199669458	rs13030622	C	T	100	PASS	AC=1653;AF=0.330072;AN=5008;NS=2504;DP=15607;EAS_AF=0.2778;AMR_AF=0.2392;AFR_AF=0.4175;EUR_AF=0.2048;SAS_AF=0.4591;AA=T|||;VT=SNP
2	199669715	rs75222573	T	C	100	PASS	AC=131;AF=0.0261581;AN=5008;NS=2504;DP=14000;EAS_AF=0;AMR_AF=0.0274;AFR_AF=0.0212;EUR_AF=0.0746;SAS_AF=0.0092;AA=T|||;VT=SNP
2	199669796	rs185987928	A	T	100	PASS	AC=20;AF=0.00399361;AN=5008;NS=2504;DP=13498;EAS_AF=0;AMR_AF=0.0014;AFR_AF=0;EUR_AF=0.0089;SAS_AF=0.0102;AA=A|||;VT=SNP
2	199669976	rs72932058	C	A	100	PASS	AC=126;AF=0.0251597;AN=5008;NS=2504;DP=13035;EAS_AF=0;AMR_AF=0.0274;AFR_AF=0.0174;EUR_AF=0.0746;SAS_AF=0.0092;AA=A|||;VT=SNP
2	199669993	rs61093613	T	C	100	PASS	AC=1206;AF=0.240815;AN=5008;NS=2504;DP=12948;EAS_AF=0.1706;AMR_AF=0.2608;AFR_AF=0.1755;EUR_AF=0.3718;SAS_AF=0.2526;AA=T|||;VT=SNP
2	199670222	rs72932064	A	G	100	PASS	AC=126;AF=0.0251597;AN=5008;NS=2504;DP=15922;EAS_AF=0;AMR_AF=0.0274;AFR_AF=0.0174;EUR_AF=0.0746;SAS_AF=0.0092;AA=G|||;VT=SNP
2	199670380	rs72932068	G	A	100	PASS	AC=126;AF=0.0251597;AN=5008;NS=2504;DP=17302;EAS_AF=0;AMR_AF=0.0274;AFR_AF=0.0174;EUR_AF=0.0746;SAS_AF=0.0092;AA=A|||;VT=SNP
2	199670655	rs76367055	G	A	100	PASS	AC=233;AF=0.0465256;AN=5008;NS=2504;DP=17574;EAS_AF=0;AMR_AF=0.0951;AFR_AF=0.0045;EUR_AF=0.1402;SAS_AF=0.0204;AA=G|||;VT=SNP
2	199670824	rs34957898	A	G	100	PASS	AC=126;AF=0.0251597;AN=5008;NS=2504;DP=19512;EAS_AF=0;AMR_AF=0.0274;AFR_AF=0.0174;EUR_AF=0.0746;SAS_AF=0.0092;AA=A|||;VT=SNP
2	199670985	rs34798194	C	T	100	PASS	AC=126;AF=0.0251597;AN=5008;NS=2504;DP=19261;EAS_AF=0;AMR_AF=0.0274;AFR_AF=0.0174;EUR_AF=0.0746;SAS_AF=0.0092;AA=T|||;VT=SNP
2	199671208	rs13006965	A	G	100	PASS	AC=127;AF=0.0253594;AN=5008;NS=2504;DP=17400;EAS_AF=0;AMR_AF=0.0274;AFR_AF=0.0182;EUR_AF=0.0746;SAS_AF=0.0092;AA=A|||;VT=SNP
2	199671219	rs1518068	A	T	100	PASS	AC=1619;AF=0.323283;AN=5008;NS=2504;DP=17226;EAS_AF=0.2738;AMR_AF=0.2421;AFR_AF=0.3926;EUR_AF=0.2048;SAS_AF=0.4601;AA=T|||;VT=SNP
2	199671316	rs13007176	A	G	100	PASS	AC=159;AF=0.0317492;AN=5008;NS=2504;DP=15466;EAS_AF=0;AMR_AF=0.0288;AFR_AF=0.0416;EUR_AF=0.0746;SAS_AF=0.0092;AA=G|||;VT=SNP
2	199671852	rs10497823	G	A	100	PASS	AC=1281;AF=0.255791;AN=5008;NS=2504;DP=8585;EAS_AF=0.2758;AMR_AF=0.2046;AFR_AF=0.2171;EUR_AF=0.1302;SAS_AF=0.453;AA=G|||;VT=SNP
2	199672473	rs10497824	A	G	100	PASS	AC=1178;AF=0.235224;AN=5008;NS=2504;DP=17112;EAS_AF=0.2758;AMR_AF=0.2003;AFR_AF=0.1384;EUR_AF=0.1322;SAS_AF=0.455;AA=A|||;VT=SNP
2	199673517	rs74418978	G	A	100	PASS	AC=71;AF=0.0141773;AN=5008;NS=2504;DP=19092;EAS_AF=0;AMR_AF=0.0288;AFR_AF=0.0015;EUR_AF=0.0368;SAS_AF=0.0123;AA=G|||;VT=SNP
2	199674651	rs2344699	C	T	100	PASS	AC=1946;AF=0.388578;AN=5008;NS=2504;DP=17166;EAS_AF=0.5496;AMR_AF=0.4827;AFR_AF=0.267;EUR_AF=0.4215;SAS_AF=0.2863;AA=C|||;VT=SNP
2	199674720	rs1568241	A	C	100	PASS	AC=1178;AF=0.235224;AN=5008;NS=2504;DP=17714;EAS_AF=0.2788;AMR_AF=0.2017;AFR_AF=0.1339;EUR_AF=0.1322;SAS_AF=0.4571;AA=A|||;VT=SNP
2	199676343	rs1568238	T	C	100	PASS	AC=1129;AF=0.225439;AN=5008;NS=2504;DP=18662;EAS_AF=0.2798;AMR_AF=0.1974;AFR_AF=0.0908;EUR_AF=0.1312;SAS_AF=0.4683;AA=T|||;VT=SNP
2	199676356	rs62180142	G	A	100	PASS	AC=1237;AF=0.247005;AN=5008;NS=2504;DP=18235;EAS_AF=0.1647;AMR_AF=0.2608;AFR_AF=0.205;EUR_AF=0.3728;SAS_AF=0.2495;AA=A|||;VT=SNP
2	199676486	rs17240117	C	T	100	PASS	AC=1175;AF=0.234625;AN=5008;NS=2504;DP=16032;EAS_AF=0.1647;AMR_AF=0.2594;AFR_AF=0.1664;EUR_AF=0.3728;SAS_AF=0.2393;AA=C|||;VT=SNP
2	199676607	rs17829897	T	C	100	PASS	AC=1213;AF=0.242212;AN=5008;NS=2504;DP=17202;EAS_AF=0.1647;AMR_AF=0.2608;AFR_AF=0.1846;EUR_AF=0.3728;SAS_AF=0.2526;AA=T|||;VT=SNP
2	199676832	rs56349335	G	T	100	PASS	AC=1184;AF=0.236422;AN=5008;NS=2504;DP=13689;EAS_AF=0.1647;AMR_AF=0.2579;AFR_AF=0.1664;EUR_AF=0.3728;SAS_AF=0.2495;AA=G|||;VT=SNP
2	199677133	rs13388993	G	A	100	PASS	AC=1312;AF=0.261981;AN=5008;NS=2504;DP=16218;EAS_AF=0.2748;AMR_AF=0.2061;AFR_AF=0.2368;EUR_AF=0.1322;SAS_AF=0.456;AA=G|||;VT=SNP
2	199677473	rs17829915	T	A	100	PASS	AC=1186;AF=0.236821;AN=5008;NS=2504;DP=15040;EAS_AF=0.1647;AMR_AF=0.2579;AFR_AF=0.1687;EUR_AF=0.3728;SAS_AF=0.2485;AA=T|||;VT=SNP
2	199678267	rs12693865	A	T	100	PASS	AC=3194;AF=0.63778;AN=5008;NS=2504;DP=11561;EAS_AF=0.7222;AMR_AF=0.7666;AFR_AF=0.4107;EUR_AF=0.8688;SAS_AF=0.5286;AA=T|||;VT=SNP
2	199678731	rs16824424	A	G	100	PASS	AC=1992;AF=0.397764;AN=5008;NS=2504;DP=13338;EAS_AF=0.5625;AMR_AF=0.4841;AFR_AF=0.2867;EUR_AF=0.4254;SAS_AF=0.2883;AA=A|||;VT=SNP
2	199679110	rs10189905	T	G	100	PASS	AC=644;AF=0.128594;AN=5008;NS=2504;DP=13094;EAS_AF=0.0883;AMR_AF=0.0965;AFR_AF=0.239;EUR_AF=0.0885;SAS_AF=0.0849;AA=T|||;VT=SNP
2	199679924	rs13019967	C	T	100	PASS	AC=3180;AF=0.634984;AN=5008;NS=2504;DP=15852;EAS_AF=0.7222;AMR_AF=0.7637;AFR_AF=0.4009;EUR_AF=0.8688;SAS_AF=0.5297;AA=T|||;VT=SNP
2	199679995	rs13020190	C	G	100	PASS	AC=1327;AF=0.264976;AN=5008;NS=2504;DP=17087;EAS_AF=0.4742;AMR_AF=0.3876;AFR_AF=0.031;EUR_AF=0.338;SAS_AF=0.2035;AA=C|||;VT=SNP
2	199680501	rs12619265	T	G	100	PASS	AC=1967;AF=0.392772;AN=5008;NS=2504;DP=18514;EAS_AF=0.5635;AMR_AF=0.4784;AFR_AF=0.2708;EUR_AF=0.4245;SAS_AF=0.2883;AA=T|||;VT=SNP
2	199680833	rs62180144	A	G	100	PASS	AC=1200;AF=0.239617;AN=5008;NS=2504;DP=16239;EAS_AF=0.1716;AMR_AF=0.2579;AFR_AF=0.1694;EUR_AF=0.3718;SAS_AF=0.2556;AA=A|||;VT=SNP
2	199681355	rs62180145	T	C	100	PASS	AC=1202;AF=0.240016;AN=5008;NS=2504;DP=17007;EAS_AF=0.1716;AMR_AF=0.2579;AFR_AF=0.1694;EUR_AF=0.3728;SAS_AF=0.2566;AA=T|||;VT=SNP
2	199681546	rs62180146	T	G	100	PASS	AC=1199;AF=0.239417;AN=5008;NS=2504;DP=17794;EAS_AF=0.1716;AMR_AF=0.2579;AFR_AF=0.1672;EUR_AF=0.3728;SAS_AF=0.2566;AA=T|||;VT=SNP
2	199681687	rs72915207	G	A	100	PASS	AC=97;AF=0.019369;AN=5008;NS=2504;DP=16208;EAS_AF=0;AMR_AF=0.0245;AFR_AF=0.0023;EUR_AF=0.0676;SAS_AF=0.0092;AA=G|||;VT=SNP
2	199681731	rs62180147	G	T	100	PASS	AC=1166;AF=0.232827;AN=5008;NS=2504;DP=15913;EAS_AF=0.1637;AMR_AF=0.2565;AFR_AF=0.1664;EUR_AF=0.3718;SAS_AF=0.2342;AA=G|||;VT=SNP
2	199681995	rs76532278	T	A	100	PASS	AC=33;AF=0.00658946;AN=5008;NS=2504;DP=15076;EAS_AF=0;AMR_AF=0.0101;AFR_AF=0.0045;EUR_AF=0.0199;SAS_AF=0;AA=T|||;VT=SNP
2	199682085	rs10931832	C	G	100	PASS	AC=1337;AF=0.266973;AN=5008;NS=2504;DP=15960;EAS_AF=0.1637;AMR_AF=0.2839;AFR_AF=0.2073;EUR_AF=0.4443;SAS_AF=0.2597;AA=C|||;VT=SNP
2	199682149	rs34452873	G	A	100	PASS	AC=154;AF=0.0307508;AN=5008;NS=2504;DP=16139;EAS_AF=0;AMR_AF=0.0288;AFR_AF=0.0393;EUR_AF=0.0726;SAS_AF=0.0092;AA=G|||;VT=SNP
2	199683385	rs7599528	A	G	100	PASS	AC=1057;AF=0.211062;AN=5008;NS=2504;DP=13694;EAS_AF=0.2698;AMR_AF=0.1556;AFR_AF=0.2776;EUR_AF=0.174;SAS_AF=0.138;AA=A|||;VT=SNP
2	199683833	rs78897531	C	T	100	PASS	AC=285;AF=0.0569089;AN=5008;NS=2504;DP=17034;EAS_AF=0.003;AMR_AF=0.0389;AFR_AF=0.0522;EUR_AF=0.0885;SAS_AF=0.0992;AA=C|||;VT=SNP
2	199684067	rs10931833	G	T	100	PASS	AC=1286;AF=0.256789;AN=5008;NS=2504;DP=15248;EAS_AF=0.1012;AMR_AF=0.2421;AFR_AF=0.4455;EUR_AF=0.2913;SAS_AF=0.137;AA=T|||;VT=SNP
2	199684488	rs13408846	T	C	100	PASS	AC=2812;AF=0.561502;AN=5008;NS=2504;DP=15425;EAS_AF=0.8323;AMR_AF=0.5605;AFR_AF=0.3533;EUR_AF=0.4414;SAS_AF=0.6881;AA=C|||;VT=SNP
2	199684495	rs73982470	C	T	100	PASS	AC=473;AF=0.0944489;AN=5008;NS=2504;DP=15352;EAS_AF=0.1042;AMR_AF=0.0648;AFR_AF=0.1899;EUR_AF=0.0318;SAS_AF=0.0409;AA=C|||;VT=SNP
2	199684814	rs78256138	G	A	100	PASS	AC=72;AF=0.014377;AN=5008;NS=2504;DP=17340;EAS_AF=0;AMR_AF=0.0231;AFR_AF=0.0023;EUR_AF=0.0388;SAS_AF=0.0143;AA=G|||;VT=SNP
2	199685026	rs4413098	T	C	100	PASS	AC=604;AF=0.120607;AN=5008;NS=2504;DP=16441;EAS_AF=0.002;AMR_AF=0.1916;AFR_AF=0.0734;EUR_AF=0.2724;SAS_AF=0.1002;AA=T|||;VT=SNP
2	199685051	rs73982471	A	C	100	PASS	AC=467;AF=0.0932508;AN=5008;NS=2504;DP=16764;EAS_AF=0.1022;AMR_AF=0.0634;AFR_AF=0.1868;EUR_AF=0.0328;SAS_AF=0.0409;AA=A|||;VT=SNP
2	199685259	rs115332296	C	A	100	PASS	AC=19;AF=0.00379393;AN=5008;NS=2504;DP=16813;EAS_AF=0;AMR_AF=0.0029;AFR_AF=0.0008;EUR_AF=0.0159;SAS_AF=0;AA=C|||;VT=SNP
2	199685896	rs150753217	G	A	100	PASS	AC=40;AF=0.00798722;AN=5008;NS=2504;DP=18379;EAS_AF=0.002;AMR_AF=0.0086;AFR_AF=0.0015;EUR_AF=0.0189;SAS_AF=0.0112;AA=G|||;VT=SNP
2	199686506	rs2344700	A	G	100	PASS	AC=1319;AF=0.263379;AN=5008;NS=2504;DP=14857;EAS_AF=0.1062;AMR_AF=0.2709;AFR_AF=0.438;EUR_AF=0.3052;SAS_AF=0.1411;AA=A|||;VT=SNP
2	199686829	rs115600153	T	C	100	PASS	AC=45;AF=0.00898562;AN=5008;NS=2504;DP=15076;EAS_AF=0;AMR_AF=0.0058;AFR_AF=0.0023;EUR_AF=0.0258;SAS_AF=0.0123;AA=T|||;VT=SNP
2	199687132	rs10451571	C	T	100	PASS	AC=602;AF=0.120208;AN=5008;NS=2504;DP=17085;EAS_AF=0.002;AMR_AF=0.1902;AFR_AF=0.0734;EUR_AF=0.2724;SAS_AF=0.0992;AA=C|||;VT=SNP
2	199687351	rs74265601	A	C	100	PASS	AC=448;AF=0.0894569;AN=5008;NS=2504;DP=17912;EAS_AF=0.1042;AMR_AF=0.0648;AFR_AF=0.1702;EUR_AF=0.0328;SAS_AF=0.0409;AA=A|||;VT=SNP
2	199687583	rs12478955	A	G	100	PASS	AC=790;AF=0.157748;AN=5008;NS=2504;DP=20078;EAS_AF=0.002;AMR_AF=0.2046;AFR_AF=0.208;EUR_AF=0.2724;SAS_AF=0.0992;AA=G|||;VT=SNP
2	199688708	rs12996291	G	A	100	PASS	AC=760;AF=0.151757;AN=5008;NS=2504;DP=17439;EAS_AF=0.0625;AMR_AF=0.1671;AFR_AF=0.1172;EUR_AF=0.2594;SAS_AF=0.1687;AA=G|||;VT=SNP
2	199688923	rs73982472	A	G	100	PASS	AC=471;AF=0.0940495;AN=5008;NS=2504;DP=16122;EAS_AF=0.1042;AMR_AF=0.0648;AFR_AF=0.1876;EUR_AF=0.0328;SAS_AF=0.0409;AA=A|||;VT=SNP
2	199689180	rs13413152	G	A	100	PASS	AC=789;AF=0.157548;AN=5008;NS=2504;DP=16153;EAS_AF=0.002;AMR_AF=0.2032;AFR_AF=0.208;EUR_AF=0.2724;SAS_AF=0.0992;AA=A|||;VT=SNP
2	199689388	rs72915221	T	A	100	PASS	AC=601;AF=0.120008;AN=5008;NS=2504;DP=15174;EAS_AF=0.002;AMR_AF=0.1888;AFR_AF=0.0741;EUR_AF=0.2714;SAS_AF=0.0992;AA=T|||;VT=SNP
2	199691131	rs16830536	T	A	100	PASS	AC=470;AF=0.0938498;AN=5008;NS=2504;DP=15676;EAS_AF=0.1042;AMR_AF=0.0648;AFR_AF=0.1868;EUR_AF=0.0328;SAS_AF=0.0409;AA=T|||;VT=SNP
2	199691562	rs78411817	G	A	100	PASS	AC=61;AF=0.0121805;AN=5008;NS=2504;DP=16639;EAS_AF=0;AMR_AF=0.0159;AFR_AF=0.0053;EUR_AF=0.0209;SAS_AF=0.0225;AA=G|||;VT=SNP
2	199693084	rs12470248	T	C	100	PASS	AC=3423;AF=0.683506;AN=5008;NS=2504;DP=16144;EAS_AF=0.8333;AMR_AF=0.745;AFR_AF=0.4425;EUR_AF=0.7058;SAS_AF=0.7883;AA=T|||;VT=SNP
2	199693101	rs12470251	T	C	100	PASS	AC=3665;AF=0.731829;AN=5008;NS=2504;DP=16720;EAS_AF=0.8333;AMR_AF=0.7594;AFR_AF=0.6172;EUR_AF=0.7058;SAS_AF=0.7894;AA=C|||;VT=SNP
2	199693445	rs12474120	A	G	100	PASS	AC=605;AF=0.120807;AN=5008;NS=2504;DP=18745;EAS_AF=0.002;AMR_AF=0.1902;AFR_AF=0.0734;EUR_AF=0.2724;SAS_AF=0.1022;AA=A|||;VT=SNP
2	199693920	rs10175562	G	A	100	PASS	AC=4131;AF=0.82488;AN=5008;NS=2504;DP=18584;EAS_AF=0.9375;AMR_AF=0.8242;AFR_AF=0.8056;EUR_AF=0.7346;SAS_AF=0.8282;AA=A|||;VT=SNP
2	199694180	rs75982036	C	A	100	PASS	AC=468;AF=0.0934505;AN=5008;NS=2504;DP=20616;EAS_AF=0.1042;AMR_AF=0.0648;AFR_AF=0.1876;EUR_AF=0.0318;SAS_AF=0.0389;AA=C|||;VT=SNP
2	199696832	rs10931835	T	C	100	PASS	AC=2669;AF=0.532947;AN=5008;NS=2504;DP=17291;EAS_AF=0.8313;AMR_AF=0.5533;AFR_AF=0.2572;EUR_AF=0.4304;SAS_AF=0.6892;AA=T|||;VT=SNP
2	199696908	rs1533536	A	G	100	PASS	AC=3611;AF=0.721046;AN=5008;NS=2504;DP=16413;EAS_AF=0.8333;AMR_AF=0.7594;AFR_AF=0.5787;EUR_AF=0.7038;SAS_AF=0.7883;AA=G|||;VT=SNP
2	199697068	rs1533537	G	A	100	PASS	AC=4161;AF=0.830871;AN=5008;NS=2504;DP=16804;EAS_AF=0.9375;AMR_AF=0.8256;AFR_AF=0.8275;EUR_AF=0.7356;SAS_AF=0.8272;AA=A|||;VT=SNP
2	199697293	rs1533538	A	C	100	PASS	AC=4132;AF=0.82508;AN=5008;NS=2504;DP=14044;EAS_AF=0.9375;AMR_AF=0.8242;AFR_AF=0.8056;EUR_AF=0.7356;SAS_AF=0.8282;AA=C|||;VT=SNP
2	199697299	rs1533539	A	C	100	PASS	AC=4133;AF=0.82528;AN=5008;NS=2504;DP=13999;EAS_AF=0.9375;AMR_AF=0.8242;AFR_AF=0.8064;EUR_AF=0.7356;SAS_AF=0.8282;AA=C|||;VT=SNP
2	199697433	rs2693277	G	A	100	PASS	AC=3420;AF=0.682907;AN=5008;NS=2504;DP=14178;EAS_AF=0.8333;AMR_AF=0.745;AFR_AF=0.4425;EUR_AF=0.7038;SAS_AF=0.7873;AA=G|||;VT=SNP
2	199697571	rs2693278	A	G	100	PASS	AC=3424;AF=0.683706;AN=5008;NS=2504;DP=14892;EAS_AF=0.8333;AMR_AF=0.745;AFR_AF=0.4455;EUR_AF=0.7038;SAS_AF=0.7873;AA=A|||;VT=SNP
2	199697894	rs1518089	T	C	100	PASS	AC=3424;AF=0.683706;AN=5008;NS=2504;DP=18008;EAS_AF=0.8333;AMR_AF=0.745;AFR_AF=0.4455;EUR_AF=0.7038;SAS_AF=0.7873;AA=T|||;VT=SNP
2	199698365	rs58055552	G	A	100	PASS	AC=470;AF=0.0938498;AN=5008;NS=2504;DP=12373;EAS_AF=0.1042;AMR_AF=0.0648;AFR_AF=0.1876;EUR_AF=0.0318;SAS_AF=0.0409;AA=G|||;VT=SNP
2	199698376	rs59079358	A	G	100	PASS	AC=470;AF=0.0938498;AN=5008;NS=2504;DP=12357;EAS_AF=0.1042;AMR_AF=0.0648;AFR_AF=0.1876;EUR_AF=0.0318;SAS_AF=0.0409;AA=A|||;VT=SNP
2	199698669	rs1608945	A	G	100	PASS	AC=2667;AF=0.532548;AN=5008;NS=2504;DP=15302;EAS_AF=0.8313;AMR_AF=0.5533;AFR_AF=0.2557;EUR_AF=0.4304;SAS_AF=0.6892;AA=G|||;VT=SNP
2	199698941	rs1850567	A	T	100	PASS	AC=3424;AF=0.683706;AN=5008;NS=2504;DP=15769;EAS_AF=0.8333;AMR_AF=0.745;AFR_AF=0.4455;EUR_AF=0.7038;SAS_AF=0.7873;AA=T|||;VT=SNP
2	199698943	rs1850568	A	C	100	PASS	AC=3424;AF=0.683706;AN=5008;NS=2504;DP=15858;EAS_AF=0.8333;AMR_AF=0.745;AFR_AF=0.4455;EUR_AF=0.7038;SAS_AF=0.7873;AA=C|||;VT=SNP
2	199699020	rs62180151	G	T	100	PASS	AC=606;AF=0.121006;AN=5008;NS=2504;DP=15755;EAS_AF=0.003;AMR_AF=0.1888;AFR_AF=0.0756;EUR_AF=0.2724;SAS_AF=0.1002;AA=G|||;VT=SNP
2	199699037	rs72915232	A	G	100	PASS	AC=32;AF=0.00638978;AN=5008;NS=2504;DP=15558;EAS_AF=0;AMR_AF=0.0072;AFR_AF=0.0015;EUR_AF=0.0219;SAS_AF=0.0031;AA=A|||;VT=SNP
2	199699588	rs148154592	A	G	100	PASS	AC=25;AF=0.00499201;AN=5008;NS=2504;DP=18522;EAS_AF=0;AMR_AF=0.0072;AFR_AF=0.0015;EUR_AF=0.0179;SAS_AF=0;AA=A|||;VT=SNP
2	199699922	rs12613387	A	G	100	PASS	AC=213;AF=0.0425319;AN=5008;NS=2504;DP=17395;EAS_AF=0.1508;AMR_AF=0.0403;AFR_AF=0;EUR_AF=0.0149;SAS_AF=0.0184;AA=A|||;VT=SNP
2	199700312	rs1464957	G	C	100	PASS	AC=3423;AF=0.683506;AN=5008;NS=2504;DP=17743;EAS_AF=0.8333;AMR_AF=0.745;AFR_AF=0.4455;EUR_AF=0.7038;SAS_AF=0.7863;AA=G|||;VT=SNP
2	199700545	rs189680958	A	G	100	PASS	AC=25;AF=0.00499201;AN=5008;NS=2504;DP=17815;EAS_AF=0;AMR_AF=0.0072;AFR_AF=0;EUR_AF=0.0139;SAS_AF=0.0061;AA=A|||;VT=SNP
2	199700713	rs1518092	G	A	100	PASS	AC=3425;AF=0.683906;AN=5008;NS=2504;DP=17532;EAS_AF=0.8333;AMR_AF=0.745;AFR_AF=0.4455;EUR_AF=0.7038;SAS_AF=0.7883;AA=A|||;VT=SNP
2	199700731	rs12622284	A	C	100	PASS	AC=1678;AF=0.335064;AN=5008;NS=2504;DP=17142;EAS_AF=0.6349;AMR_AF=0.4553;AFR_AF=0.0204;EUR_AF=0.33;SAS_AF=0.3712;AA=A|||;VT=SNP
2	199700770	rs1518093	G	A	100	PASS	AC=4133;AF=0.82528;AN=5008;NS=2504;DP=17210;EAS_AF=0.9375;AMR_AF=0.8242;AFR_AF=0.8064;EUR_AF=0.7356;SAS_AF=0.8282;AA=A|||;VT=SNP
2	199701216	rs75768577	T	C	100	PASS	AC=21;AF=0.00419329;AN=5008;NS=2504;DP=19977;EAS_AF=0;AMR_AF=0.0101;AFR_AF=0.0008;EUR_AF=0.0109;SAS_AF=0.002;AA=T|||;VT=SNP
2	199701471	rs34665604	G	C	100	PASS	AC=962;AF=0.192093;AN=5008;NS=2504;DP=16924;EAS_AF=0.3254;AMR_AF=0.3228;AFR_AF=0.0098;EUR_AF=0.2048;SAS_AF=0.1953;AA=G|||;VT=SNP
2	199701715	rs1400980	C	A	100	PASS	AC=2818;AF=0.5627;AN=5008;NS=2504;DP=14654;EAS_AF=0.8313;AMR_AF=0.5562;AFR_AF=0.3699;EUR_AF=0.4314;SAS_AF=0.6861;AA=A|||;VT=SNP
2	199701739	rs2693284	G	A	100	PASS	AC=2817;AF=0.5625;AN=5008;NS=2504;DP=14716;EAS_AF=0.8313;AMR_AF=0.5562;AFR_AF=0.3669;EUR_AF=0.4344;SAS_AF=0.6861;AA=G|||;VT=SNP
2	199701751	rs1852261	T	C	100	PASS	AC=2827;AF=0.564497;AN=5008;NS=2504;DP=14190;EAS_AF=0.8313;AMR_AF=0.5562;AFR_AF=0.3669;EUR_AF=0.4414;SAS_AF=0.6892;AA=T|||;VT=SNP
2	199701773	rs7564969	T	G	100	PASS	AC=606;AF=0.121006;AN=5008;NS=2504;DP=13105;EAS_AF=0.002;AMR_AF=0.1902;AFR_AF=0.0749;EUR_AF=0.2714;SAS_AF=0.1022;AA=T|||;VT=SNP
2	199701913	rs1518094	G	A	100	PASS	AC=445;AF=0.0888578;AN=5008;NS=2504;DP=13276;EAS_AF=0.1042;AMR_AF=0.0648;AFR_AF=0.1694;EUR_AF=0.0318;SAS_AF=0.0399;AA=G|||;VT=SNP
2	199702833	rs115943212	A	G	100	PASS	AC=18;AF=0.00359425;AN=5008;NS=2504;DP=16723;EAS_AF=0;AMR_AF=0.0043;AFR_AF=0;EUR_AF=0.0149;SAS_AF=0;AA=A|||;VT=SNP
2	199702908	rs2693285	A	G	100	PASS	AC=3011;AF=0.601238;AN=5008;NS=2504;DP=16633;EAS_AF=0.8313;AMR_AF=0.5706;AFR_AF=0.5008;EUR_AF=0.4384;SAS_AF=0.6892;AA=A|||;VT=SNP
2	199703163	rs16830570	C	G	100	PASS	AC=447;AF=0.0892572;AN=5008;NS=2504;DP=17980;EAS_AF=0.1042;AMR_AF=0.0648;AFR_AF=0.1702;EUR_AF=0.0318;SAS_AF=0.0409;AA=C|||;VT=SNP
2	199703219	rs2693286	T	C	100	PASS	AC=3010;AF=0.601038;AN=5008;NS=2504;DP=18179;EAS_AF=0.8313;AMR_AF=0.5706;AFR_AF=0.5;EUR_AF=0.4384;SAS_AF=0.6892;AA=C|||;VT=SNP
2	199703618	rs16830580	G	A	100	PASS	AC=470;AF=0.0938498;AN=5008;NS=2504;DP=16458;EAS_AF=0.1042;AMR_AF=0.0648;AFR_AF=0.1876;EUR_AF=0.0328;SAS_AF=0.0399;AA=G|||;VT=SNP
2	199705259	rs34360613	C	T	100	PASS	AC=159;AF=0.0317492;AN=5008;NS=2504;DP=18159;EAS_AF=0;AMR_AF=0.0461;AFR_AF=0.0265;EUR_AF=0.0835;SAS_AF=0.0082;AA=C|||;VT=SNP
2	199705469	rs1917933	C	G	100	PASS	AC=3007;AF=0.600439;AN=5008;NS=2504;DP=18498;EAS_AF=0.8313;AMR_AF=0.5692;AFR_AF=0.4992;EUR_AF=0.4374;SAS_AF=0.6892;AA=C|||;VT=SNP
2	199705667	rs1518095	A	G	100	PASS	AC=3008;AF=0.600639;AN=5008;NS=2504;DP=20078;EAS_AF=0.8313;AMR_AF=0.5692;AFR_AF=0.5;EUR_AF=0.4384;SAS_AF=0.6881;AA=A|||;VT=SNP
2	199705711	rs1878664	C	T	100	PASS	AC=762;AF=0.152157;AN=5008;NS=2504;DP=20244;EAS_AF=0.0625;AMR_AF=0.1671;AFR_AF=0.1203;EUR_AF=0.2594;SAS_AF=0.1667;AA=C|||;VT=SNP
2	199706580	rs7593276	A	G	100	PASS	AC=451;AF=0.0900559;AN=5008;NS=2504;DP=14924;EAS_AF=0.1042;AMR_AF=0.0648;AFR_AF=0.171;EUR_AF=0.0318;SAS_AF=0.044;AA=A|||;VT=SNP
2	199707262	rs1818645	C	T	100	PASS	AC=607;AF=0.121206;AN=5008;NS=2504;DP=18081;EAS_AF=0.002;AMR_AF=0.1902;AFR_AF=0.0756;EUR_AF=0.2714;SAS_AF=0.1022;AA=C|||;VT=SNP
2	199707650	rs35545050	C	A	100	PASS	AC=1685;AF=0.336462;AN=5008;NS=2504;DP=17897;EAS_AF=0.6329;AMR_AF=0.4524;AFR_AF=0.025;EUR_AF=0.336;SAS_AF=0.3701;AA=C|||;VT=SNP
2	199708136	rs72915245	G	T	100	PASS	AC=52;AF=0.0103834;AN=5008;NS=2504;DP=17044;EAS_AF=0;AMR_AF=0.0072;AFR_AF=0.0023;EUR_AF=0.0378;SAS_AF=0.0061;AA=G|||;VT=SNP
2	199708437	rs1356491	T	C	100	PASS	AC=2672;AF=0.533546;AN=5008;NS=2504;DP=17003;EAS_AF=0.8313;AMR_AF=0.5504;AFR_AF=0.2564;EUR_AF=0.4364;SAS_AF=0.6892;AA=T|||;VT=SNP
2	199708456	rs1356492	C	T	100	PASS	AC=3065;AF=0.612021;AN=5008;NS=2504;DP=17212;EAS_AF=0.8313;AMR_AF=0.5677;AFR_AF=0.5439;EUR_AF=0.4374;SAS_AF=0.6892;AA=T|||;VT=SNP
2	199708541	rs1400981	A	T	100	PASS	AC=472;AF=0.0942492;AN=5008;NS=2504;DP=17200;EAS_AF=0.1042;AMR_AF=0.0648;AFR_AF=0.1876;EUR_AF=0.0328;SAS_AF=0.0419;AA=A|||;VT=SNP
2	199708731	rs1358059	A	G	100	PASS	AC=3011;AF=0.601238;AN=5008;NS=2504;DP=19146;EAS_AF=0.8313;AMR_AF=0.5677;AFR_AF=0.5008;EUR_AF=0.4374;SAS_AF=0.6922;AA=A|||;VT=SNP
2	199709944	rs77736737	C	T	100	PASS	AC=216;AF=0.043131;AN=5008;NS=2504;DP=18699;EAS_AF=0.1528;AMR_AF=0.0418;AFR_AF=0;EUR_AF=0.0149;SAS_AF=0.0184;AA=C|||;VT=SNP
2	199710186	rs2678406	A	G	100	PASS	AC=4170;AF=0.832668;AN=5008;NS=2504;DP=17826;EAS_AF=0.9375;AMR_AF=0.8271;AFR_AF=0.8321;EUR_AF=0.7346;SAS_AF=0.8303;AA=G|||;VT=SNP
2	199710340	rs2678407	A	G	100	PASS	AC=2817;AF=0.5625;AN=5008;NS=2504;DP=17317;EAS_AF=0.8313;AMR_AF=0.5548;AFR_AF=0.3676;EUR_AF=0.4314;SAS_AF=0.6892;AA=A|||;VT=SNP
2	199710563	rs7582043	G	C	100	PASS	AC=449;AF=0.0896565;AN=5008;NS=2504;DP=18222;EAS_AF=0.1042;AMR_AF=0.0648;AFR_AF=0.171;EUR_AF=0.0318;SAS_AF=0.0419;AA=G|||;VT=SNP
2	199711553	rs553499774	A	G	100	PASS	AC=12;AF=0.00239617;AN=5008;NS=2504;DP=13689;EAS_AF=0;AMR_AF=0.0014;AFR_AF=0.0015;EUR_AF=0.0089;SAS_AF=0;AA=A|||;VT=SNP
2	199712154	rs61061880	T	C	100	PASS	AC=607;AF=0.121206;AN=5008;NS=2504;DP=19912;EAS_AF=0.002;AMR_AF=0.1888;AFR_AF=0.0756;EUR_AF=0.2714;SAS_AF=0.1033;AA=T|||;VT=SNP
2	199712368	rs140679988	G	A	100	PASS	AC=21;AF=0.00419329;AN=5008;NS=2504;DP=18806;EAS_AF=0;AMR_AF=0.0058;AFR_AF=0;EUR_AF=0.0149;SAS_AF=0.002;AA=G|||;VT=SNP
2	199713080	rs62178764	T	A	100	PASS	AC=524;AF=0.104633;AN=5008;NS=2504;DP=13521;EAS_AF=0.002;AMR_AF=0.1859;AFR_AF=0.0174;EUR_AF=0.2714;SAS_AF=0.0992;AA=T|||;VT=SNP
2	199713092	rs186371988	C	T	100	PASS	AC=448;AF=0.0894569;AN=5008;NS=2504;DP=13991;EAS_AF=0.1042;AMR_AF=0.0648;AFR_AF=0.1702;EUR_AF=0.0318;SAS_AF=0.0419;AA=C|||;VT=SNP
2	199713224	rs2678408	T	C	100	PASS	AC=3530;AF=0.704872;AN=5008;NS=2504;DP=11955;EAS_AF=0.9355;AMR_AF=0.6326;AFR_AF=0.7315;EUR_AF=0.4632;SAS_AF=0.7311;AA=C|||;VT=SNP
2	199715098	rs1249091	A	G	100	PASS	AC=4201;AF=0.838858;AN=5008;NS=2504;DP=18207;EAS_AF=0.995;AMR_AF=0.8228;AFR_AF=0.8079;EUR_AF=0.7336;SAS_AF=0.8395;AA=G|||;VT=SNP
2	199717648	rs60819009	G	A	100	PASS	AC=515;AF=0.102835;AN=5008;NS=2504;DP=17899;EAS_AF=0.1617;AMR_AF=0.0648;AFR_AF=0.1694;EUR_AF=0.0318;SAS_AF=0.0521;AA=G|||;VT=SNP
2	199717677	rs1249092	T	C	100	PASS	AC=2660;AF=0.53115;AN=5008;NS=2504;DP=17238;EAS_AF=0.8313;AMR_AF=0.5519;AFR_AF=0.2519;EUR_AF=0.4294;SAS_AF=0.6892;AA=T|||;VT=SNP
2	199717928	rs34228724	C	T	100	PASS	AC=65;AF=0.0129792;AN=5008;NS=2504;DP=17342;EAS_AF=0;AMR_AF=0.0173;AFR_AF=0.0023;EUR_AF=0.0408;SAS_AF=0.0092;AA=C|||;VT=SNP
2	199718187	rs111501822	T	G	100	PASS	AC=34;AF=0.00678914;AN=5008;NS=2504;DP=18522;EAS_AF=0;AMR_AF=0.0144;AFR_AF=0.0008;EUR_AF=0.0229;SAS_AF=0;AA=T|||;VT=SNP
2	199720886	rs2678409	C	A	100	PASS	AC=3055;AF=0.610024;AN=5008;NS=2504;DP=15600;EAS_AF=0.8313;AMR_AF=0.5677;AFR_AF=0.5439;EUR_AF=0.4314;SAS_AF=0.6851;AA=A|||;VT=SNP
2	199721062	rs1249093	A	G	100	PASS	AC=3594;AF=0.717652;AN=5008;NS=2504;DP=18273;EAS_AF=0.9931;AMR_AF=0.634;AFR_AF=0.7315;EUR_AF=0.4632;SAS_AF=0.7362;AA=G|||;VT=SNP
2	199721068	rs1249094	G	A	100	PASS	AC=2801;AF=0.559305;AN=5008;NS=2504;DP=18201;EAS_AF=0.8313;AMR_AF=0.5533;AFR_AF=0.3601;EUR_AF=0.4314;SAS_AF=0.684;AA=G|||;VT=SNP
2	199722651	rs1249095	G	A	100	PASS	AC=761;AF=0.151957;AN=5008;NS=2504;DP=16939;EAS_AF=0.005;AMR_AF=0.1729;AFR_AF=0.1604;EUR_AF=0.2654;SAS_AF=0.1605;AA=G|||;VT=SNP
2	199723023	rs62178766	C	T	100	PASS	AC=20;AF=0.00399361;AN=5008;NS=2504;DP=16517;EAS_AF=0;AMR_AF=0.0058;AFR_AF=0;EUR_AF=0.0129;SAS_AF=0.0031;AA=C|||;VT=SNP
2	199723365	rs1249096	G	A	100	PASS	AC=2192;AF=0.4377;AN=5008;NS=2504;DP=15610;EAS_AF=0.1687;AMR_AF=0.4452;AFR_AF=0.6316;EUR_AF=0.5676;SAS_AF=0.3139;AA=A|||;VT=SNP
2	199723740	rs1914615	A	T	100	PASS	AC=1413;AF=0.282149;AN=5008;NS=2504;DP=15800;EAS_AF=0.0069;AMR_AF=0.366;AFR_AF=0.2693;EUR_AF=0.5348;SAS_AF=0.2638;AA=A|||;VT=SNP
2	199723821	rs72613715	G	A	100	PASS	AC=541;AF=0.108027;AN=5008;NS=2504;DP=15825;EAS_AF=0.1617;AMR_AF=0.0648;AFR_AF=0.1906;EUR_AF=0.0318;SAS_AF=0.0501;AA=A|||;VT=SNP
2	199724298	rs112633721	C	T	100	PASS	AC=514;AF=0.102636;AN=5008;NS=2504;DP=19973;EAS_AF=0.1617;AMR_AF=0.0648;AFR_AF=0.1702;EUR_AF=0.0318;SAS_AF=0.0501;AA=C|||;VT=SNP
2	199724314	rs58513831	T	C	100	PASS	AC=606;AF=0.121006;AN=5008;NS=2504;DP=19825;EAS_AF=0.002;AMR_AF=0.1888;AFR_AF=0.0756;EUR_AF=0.2704;SAS_AF=0.1033;AA=T|||;VT=SNP
2	199724337	rs75626366	C	T	100	PASS	AC=537;AF=0.107228;AN=5008;NS=2504;DP=20435;EAS_AF=0.1617;AMR_AF=0.0648;AFR_AF=0.1876;EUR_AF=0.0318;SAS_AF=0.0501;AA=C|||;VT=SNP
2	199724603	rs139512932	T	A	100	PASS	AC=21;AF=0.00419329;AN=5008;NS=2504;DP=20092;EAS_AF=0;AMR_AF=0.0086;AFR_AF=0.0023;EUR_AF=0.0089;SAS_AF=0.0031;AA=T|||;VT=SNP
2	199724889	rs7597529	C	T	100	PASS	AC=598;AF=0.119409;AN=5008;NS=2504;DP=14556;EAS_AF=0.1617;AMR_AF=0.0648;AFR_AF=0.2337;EUR_AF=0.0318;SAS_AF=0.0501;AA=T|||;VT=SNP
2	199726916	rs73982489	G	A	100	PASS	AC=470;AF=0.0938498;AN=5008;NS=2504;DP=20307;EAS_AF=0.1042;AMR_AF=0.0648;AFR_AF=0.1876;EUR_AF=0.0328;SAS_AF=0.0399;AA=G|||;VT=SNP
2	199727901	rs55642416	C	T	100	PASS	AC=470;AF=0.0938498;AN=5008;NS=2504;DP=13230;EAS_AF=0.1042;AMR_AF=0.0648;AFR_AF=0.1876;EUR_AF=0.0318;SAS_AF=0.0409;AA=-|||;VT=SNP
2	199727926	rs57909385	T	C	100	PASS	AC=532;AF=0.10623;AN=5008;NS=2504;DP=14674;EAS_AF=0.1042;AMR_AF=0.0648;AFR_AF=0.2345;EUR_AF=0.0318;SAS_AF=0.0409;AA=C|||;VT=SNP
2	199728932	rs13020849	T	C	100	PASS	AC=1216;AF=0.242812;AN=5008;NS=2504;DP=19221;EAS_AF=0.0526;AMR_AF=0.1859;AFR_AF=0.2958;EUR_AF=0.2664;SAS_AF=0.3834;AA=T|||;VT=SNP
2	199729534	rs10192749	G	C	100	PASS	AC=2685;AF=0.536142;AN=5008;NS=2504;DP=19275;EAS_AF=0.2163;AMR_AF=0.4496;AFR_AF=0.7995;EUR_AF=0.5676;SAS_AF=0.5389;AA=C|||;VT=SNP
2	199730080	rs138410839	A	G	100	PASS	AC=17;AF=0.00339457;AN=5008;NS=2504;DP=15114;EAS_AF=0;AMR_AF=0.0058;AFR_AF=0;EUR_AF=0.0089;SAS_AF=0.0041;AA=A|||;VT=SNP
2	199730432	rs72613718	T	C	100	PASS	AC=543;AF=0.108427;AN=5008;NS=2504;DP=19927;EAS_AF=0.1637;AMR_AF=0.0677;AFR_AF=0.1891;EUR_AF=0.0308;SAS_AF=0.0511;AA=T|||;VT=SNP
2	199732004	rs55784237	T	C	100	PASS	AC=675;AF=0.134784;AN=5008;NS=2504;DP=16789;EAS_AF=0.1637;AMR_AF=0.0793;AFR_AF=0.2829;EUR_AF=0.0308;SAS_AF=0.0511;AA=T|||;VT=SNP
2	199732284	rs72613719	G	C	100	PASS	AC=519;AF=0.103634;AN=5008;NS=2504;DP=15000;EAS_AF=0.1637;AMR_AF=0.0677;AFR_AF=0.171;EUR_AF=0.0308;SAS_AF=0.0511;AA=G|||;VT=SNP
2	199732927	rs143961801	G	C	100	PASS	AC=542;AF=0.108227;AN=5008;NS=2504;DP=16136;EAS_AF=0.1637;AMR_AF=0.0677;AFR_AF=0.1884;EUR_AF=0.0308;SAS_AF=0.0511;AA=G|||;VT=SNP
2	199734455	rs56244529	T	C	100	PASS	AC=542;AF=0.108227;AN=5008;NS=2504;DP=20038;EAS_AF=0.1637;AMR_AF=0.0677;AFR_AF=0.1884;EUR_AF=0.0308;SAS_AF=0.0511;AA=T|||;VT=SNP
2	199735083	rs56322003	T	C	100	PASS	AC=1995;AF=0.398363;AN=5008;NS=2504;DP=18916;EAS_AF=0.2143;AMR_AF=0.2853;AFR_AF=0.6793;EUR_AF=0.3062;SAS_AF=0.3834;AA=T|||;VT=SNP
2	199735438	rs6739922	A	T	100	PASS	AC=835;AF=0.166733;AN=5008;NS=2504;DP=21594;EAS_AF=0.0615;AMR_AF=0.1744;AFR_AF=0.1611;EUR_AF=0.2674;SAS_AF=0.1738;AA=A|||;VT=SNP
2	199735801	rs73982500	G	A	100	PASS	AC=479;AF=0.095647;AN=5008;NS=2504;DP=17326;EAS_AF=0.1062;AMR_AF=0.0677;AFR_AF=0.1929;EUR_AF=0.0308;SAS_AF=0.0399;AA=G|||;VT=SNP
2	199736728	rs145507856	G	A	100	PASS	AC=87;AF=0.0173722;AN=5008;NS=2504;DP=17491;EAS_AF=0;AMR_AF=0.085;AFR_AF=0.0015;EUR_AF=0.0179;SAS_AF=0.0082;AA=g|||;VT=SNP
2	199736794	rs72915262	C	T	100	PASS	AC=182;AF=0.0363419;AN=5008;NS=2504;DP=18174;EAS_AF=0.005;AMR_AF=0.0274;AFR_AF=0.0068;EUR_AF=0.0755;SAS_AF=0.0746;AA=C|||;VT=SNP
2	199737338	rs7584200	T	G	100	PASS	AC=681;AF=0.135982;AN=5008;NS=2504;DP=16694;EAS_AF=0.1637;AMR_AF=0.0793;AFR_AF=0.2882;EUR_AF=0.0308;SAS_AF=0.0501;AA=T|||;VT=SNP
2	199739064	rs72613720	T	C	100	PASS	AC=540;AF=0.107827;AN=5008;NS=2504;DP=18570;EAS_AF=0.1637;AMR_AF=0.0677;AFR_AF=0.1876;EUR_AF=0.0308;SAS_AF=0.0501;AA=T|||;VT=SNP
2	199739191	rs72613721	A	G	100	PASS	AC=964;AF=0.192492;AN=5008;NS=2504;DP=18843;EAS_AF=0.1637;AMR_AF=0.0893;AFR_AF=0.4962;EUR_AF=0.0318;SAS_AF=0.0501;AA=G|||;VT=SNP
2	199739362	rs72613722	C	T	100	PASS	AC=541;AF=0.108027;AN=5008;NS=2504;DP=17721;EAS_AF=0.1637;AMR_AF=0.0677;AFR_AF=0.1884;EUR_AF=0.0308;SAS_AF=0.0501;AA=C|||;VT=SNP
2	199739974	rs75588790	C	G	100	PASS	AC=126;AF=0.0251597;AN=5008;NS=2504;DP=16269;EAS_AF=0.001;AMR_AF=0.0447;AFR_AF=0.0023;EUR_AF=0.0785;SAS_AF=0.0123;AA=C|||;VT=SNP
2	199741289	rs66460581	T	G	100	PASS	AC=713;AF=0.142372;AN=5008;NS=2504;DP=17317;EAS_AF=0.1637;AMR_AF=0.0778;AFR_AF=0.3124;EUR_AF=0.0308;SAS_AF=0.0511;AA=G|||;VT=SNP
2	199742175	rs62178769	A	C	100	PASS	AC=172;AF=0.034345;AN=5008;NS=2504;DP=20810;EAS_AF=0;AMR_AF=0.0288;AFR_AF=0.0023;EUR_AF=0.0656;SAS_AF=0.0849;AA=A|||;VT=SNP
2	199742231	rs11679410	A	G	100	PASS	AC=1625;AF=0.324481;AN=5008;NS=2504;DP=19067;EAS_AF=0.6617;AMR_AF=0.4294;AFR_AF=0.0144;EUR_AF=0.2883;SAS_AF=0.3589;AA=A|||;VT=SNP
2	199742233	rs75402389	C	T	100	PASS	AC=66;AF=0.0131789;AN=5008;NS=2504;DP=19042;EAS_AF=0;AMR_AF=0.0173;AFR_AF=0.003;EUR_AF=0.0408;SAS_AF=0.0092;AA=C|||;VT=SNP
2	199742271	rs67103685	T	C	100	PASS	AC=796;AF=0.158946;AN=5008;NS=2504;DP=17506;EAS_AF=0.004;AMR_AF=0.1888;AFR_AF=0.1626;EUR_AF=0.2843;SAS_AF=0.1636;AA=T|||;VT=SNP
2	199742732	rs111366862	T	C	100	PASS	AC=709;AF=0.141573;AN=5008;NS=2504;DP=10199;EAS_AF=0.1637;AMR_AF=0.0764;AFR_AF=0.3101;EUR_AF=0.0308;SAS_AF=0.0511;AA=T|||;VT=SNP
2	199743569	rs13019591	A	C	100	PASS	AC=3506;AF=0.70008;AN=5008;NS=2504;DP=6991;EAS_AF=0.6528;AMR_AF=0.8156;AFR_AF=0.4455;EUR_AF=0.8748;SAS_AF=0.8313;AA=A|||;VT=SNP
2	199743677	rs60090550	T	C	100	PASS	AC=710;AF=0.141773;AN=5008;NS=2504;DP=10916;EAS_AF=0.1637;AMR_AF=0.0764;AFR_AF=0.3109;EUR_AF=0.0308;SAS_AF=0.0511;AA=T|||;VT=SNP
2	199744537	rs34122762	G	A	100	PASS	AC=762;AF=0.152157;AN=5008;NS=2504;DP=19365;EAS_AF=0.004;AMR_AF=0.1744;AFR_AF=0.1589;EUR_AF=0.2644;SAS_AF=0.1646;AA=G|||;VT=SNP
2	199745018	rs1405108	C	A	100	PASS	AC=3153;AF=0.629593;AN=5008;NS=2504;DP=17156;EAS_AF=0.7857;AMR_AF=0.7248;AFR_AF=0.4221;EUR_AF=0.6928;SAS_AF=0.6166;AA=C|||;VT=SNP
2	199745984	rs4674268	A	G	100	PASS	AC=712;AF=0.142173;AN=5008;NS=2504;DP=16184;EAS_AF=0.1637;AMR_AF=0.0764;AFR_AF=0.3124;EUR_AF=0.0308;SAS_AF=0.0511;AA=G|||;VT=SNP
2	199746628	rs59673407	T	A	100	PASS	AC=569;AF=0.113618;AN=5008;NS=2504;DP=15441;EAS_AF=0.1062;AMR_AF=0.0764;AFR_AF=0.2549;EUR_AF=0.0318;SAS_AF=0.0409;AA=T|||;VT=SNP
2	199746705	rs61024583	G	A	100	PASS	AC=1201;AF=0.239816;AN=5008;NS=2504;DP=15511;EAS_AF=0.1081;AMR_AF=0.2637;AFR_AF=0.3502;EUR_AF=0.3052;SAS_AF=0.1421;AA=G|||;VT=SNP
2	199747826	rs62178771	G	C	100	PASS	AC=18;AF=0.00359425;AN=5008;NS=2504;DP=16418;EAS_AF=0;AMR_AF=0.0058;AFR_AF=0;EUR_AF=0.0109;SAS_AF=0.0031;AA=G|||;VT=SNP
2	199748199	rs13030809	T	C	100	PASS	AC=731;AF=0.145966;AN=5008;NS=2504;DP=16150;EAS_AF=0.0615;AMR_AF=0.1585;AFR_AF=0.1157;EUR_AF=0.2475;SAS_AF=0.1605;AA=T|||;VT=SNP
2	199748905	rs756329	A	G	100	PASS	AC=597;AF=0.119209;AN=5008;NS=2504;DP=15162;EAS_AF=0.1071;AMR_AF=0.0778;AFR_AF=0.2746;EUR_AF=0.0308;SAS_AF=0.0419;AA=G|||;VT=SNP
2	199749033	rs756340	A	G	100	PASS	AC=349;AF=0.0696885;AN=5008;NS=2504;DP=16030;EAS_AF=0.0466;AMR_AF=0.013;AFR_AF=0.0234;EUR_AF=0.0179;SAS_AF=0.2495;AA=A|||;VT=SNP
2	199749618	rs73057412	A	T	100	PASS	AC=595;AF=0.11881;AN=5008;NS=2504;DP=14604;EAS_AF=0.1071;AMR_AF=0.0778;AFR_AF=0.2731;EUR_AF=0.0308;SAS_AF=0.0419;AA=A|||;VT=SNP
2	199749831	rs72915265	A	G	100	PASS	AC=406;AF=0.0810703;AN=5008;NS=2504;DP=13717;EAS_AF=0.1647;AMR_AF=0.0749;AFR_AF=0.003;EUR_AF=0.0825;SAS_AF=0.1033;AA=A|||;VT=SNP
2	199750020	rs73057415	A	G	100	PASS	AC=596;AF=0.11901;AN=5008;NS=2504;DP=11525;EAS_AF=0.1071;AMR_AF=0.0778;AFR_AF=0.2738;EUR_AF=0.0308;SAS_AF=0.0419;AA=G|||;VT=SNP
2	199750038	rs12621933	A	G	100	PASS	AC=2548;AF=0.508786;AN=5008;NS=2504;DP=11392;EAS_AF=0.8294;AMR_AF=0.5461;AFR_AF=0.1513;EUR_AF=0.4453;SAS_AF=0.7004;AA=A|||;VT=SNP
2	199750835	rs59358261	G	A	100	PASS	AC=593;AF=0.118411;AN=5008;NS=2504;DP=17094;EAS_AF=0.1071;AMR_AF=0.0778;AFR_AF=0.2716;EUR_AF=0.0308;SAS_AF=0.0419;AA=G|||;VT=SNP
2	199750923	rs62178772	G	A	100	PASS	AC=612;AF=0.122204;AN=5008;NS=2504;DP=18910;EAS_AF=0.002;AMR_AF=0.1888;AFR_AF=0.0787;EUR_AF=0.2753;SAS_AF=0.1002;AA=G|||;VT=SNP
2	199750926	rs57930369	G	A	100	PASS	AC=593;AF=0.118411;AN=5008;NS=2504;DP=18839;EAS_AF=0.1071;AMR_AF=0.0778;AFR_AF=0.2716;EUR_AF=0.0308;SAS_AF=0.0419;AA=G|||;VT=SNP
2	199750995	rs73057418	T	A	100	PASS	AC=596;AF=0.11901;AN=5008;NS=2504;DP=19904;EAS_AF=0.1071;AMR_AF=0.0778;AFR_AF=0.2738;EUR_AF=0.0308;SAS_AF=0.0419;AA=A|||;VT=SNP
2	199751401	rs4674327	A	G	100	PASS	AC=594;AF=0.11861;AN=5008;NS=2504;DP=19614;EAS_AF=0.1071;AMR_AF=0.0778;AFR_AF=0.2716;EUR_AF=0.0318;SAS_AF=0.0419;AA=A|||;VT=SNP
2	199751617	rs4674333	G	C	100	PASS	AC=593;AF=0.118411;AN=5008;NS=2504;DP=19072;EAS_AF=0.1071;AMR_AF=0.0778;AFR_AF=0.2716;EUR_AF=0.0308;SAS_AF=0.0419;AA=G|||;VT=SNP
2	199751844	rs35785988	C	A	100	PASS	AC=593;AF=0.118411;AN=5008;NS=2504;DP=17128;EAS_AF=0.1071;AMR_AF=0.0778;AFR_AF=0.2716;EUR_AF=0.0308;SAS_AF=0.0419;AA=C|||;VT=SNP
2	199752576	rs77099415	C	T	100	PASS	AC=124;AF=0.0247604;AN=5008;NS=2504;DP=15163;EAS_AF=0.001;AMR_AF=0.0447;AFR_AF=0.0023;EUR_AF=0.0765;SAS_AF=0.0123;AA=C|||;VT=SNP
2	199752613	rs1917932	G	A	100	PASS	AC=616;AF=0.123003;AN=5008;NS=2504;DP=15254;EAS_AF=0.002;AMR_AF=0.1888;AFR_AF=0.0825;EUR_AF=0.2744;SAS_AF=0.1002;AA=G|||;VT=SNP
2	199752843	rs116879093	G	A	100	PASS	AC=315;AF=0.0628994;AN=5008;NS=2504;DP=14821;EAS_AF=0.0476;AMR_AF=0.013;AFR_AF=0.0008;EUR_AF=0.0179;SAS_AF=0.2444;AA=G|||;VT=SNP
2	199753674	rs12614240	C	T	100	PASS	AC=2091;AF=0.417532;AN=5008;NS=2504;DP=15655;EAS_AF=0.7817;AMR_AF=0.5187;AFR_AF=0.0552;EUR_AF=0.4254;SAS_AF=0.4519;AA=C|||;VT=SNP
2	199755426	rs56038930	A	C	100	PASS	AC=598;AF=0.119409;AN=5008;NS=2504;DP=16527;EAS_AF=0.1071;AMR_AF=0.0778;AFR_AF=0.2753;EUR_AF=0.0308;SAS_AF=0.0419;AA=C|||;VT=SNP
2	199755457	rs16830630	T	C	100	PASS	AC=24;AF=0.00479233;AN=5008;NS=2504;DP=17116;EAS_AF=0;AMR_AF=0.0072;AFR_AF=0;EUR_AF=0.0139;SAS_AF=0.0051;AA=t|||;VT=SNP
2	199755743	rs12328463	G	A	100	PASS	AC=3180;AF=0.634984;AN=5008;NS=2504;DP=20603;EAS_AF=0.8433;AMR_AF=0.7118;AFR_AF=0.4206;EUR_AF=0.6759;SAS_AF=0.6135;AA=G|||;VT=SNP
2	199755938	rs16830631	G	T	100	PASS	AC=571;AF=0.114018;AN=5008;NS=2504;DP=18320;EAS_AF=0.1071;AMR_AF=0.0778;AFR_AF=0.2549;EUR_AF=0.0308;SAS_AF=0.0419;AA=G|||;VT=SNP
2	199756278	rs13023912	G	A	100	PASS	AC=3177;AF=0.634385;AN=5008;NS=2504;DP=17130;EAS_AF=0.8433;AMR_AF=0.7118;AFR_AF=0.4183;EUR_AF=0.6759;SAS_AF=0.6135;AA=G|||;VT=SNP
2	199756346	rs13024106	G	A	100	PASS	AC=3177;AF=0.634385;AN=5008;NS=2504;DP=17314;EAS_AF=0.8433;AMR_AF=0.7118;AFR_AF=0.4183;EUR_AF=0.6759;SAS_AF=0.6135;AA=G|||;VT=SNP
2	199756415	rs16830635	C	T	100	PASS	AC=600;AF=0.119808;AN=5008;NS=2504;DP=18667;EAS_AF=0.1081;AMR_AF=0.0778;AFR_AF=0.2761;EUR_AF=0.0308;SAS_AF=0.0419;AA=T|||;VT=SNP
2	199756679	rs73985309	A	G	100	PASS	AC=595;AF=0.11881;AN=5008;NS=2504;DP=18130;EAS_AF=0.1071;AMR_AF=0.0778;AFR_AF=0.2731;EUR_AF=0.0308;SAS_AF=0.0419;AA=A|||;VT=SNP
2	199756832	rs73057427	C	A	100	PASS	AC=595;AF=0.11881;AN=5008;NS=2504;DP=16628;EAS_AF=0.1071;AMR_AF=0.0778;AFR_AF=0.2731;EUR_AF=0.0308;SAS_AF=0.0419;AA=C|||;VT=SNP
2	199756985	rs73057429	C	A	100	PASS	AC=596;AF=0.11901;AN=5008;NS=2504;DP=20141;EAS_AF=0.1071;AMR_AF=0.0793;AFR_AF=0.2731;EUR_AF=0.0308;SAS_AF=0.0419;AA=C|||;VT=SNP
2	199756991	rs116439467	C	A	100	PASS	AC=31;AF=0.0061901;AN=5008;NS=2504;DP=20502;EAS_AF=0;AMR_AF=0.0029;AFR_AF=0.0015;EUR_AF=0.0149;SAS_AF=0.0123;AA=C|||;VT=SNP
2	199757247	rs73057432	T	C	100	PASS	AC=596;AF=0.11901;AN=5008;NS=2504;DP=18787;EAS_AF=0.1071;AMR_AF=0.0778;AFR_AF=0.2738;EUR_AF=0.0308;SAS_AF=0.0419;AA=T|||;VT=SNP
2	199758093	rs12987656	C	T	100	PASS	AC=792;AF=0.158147;AN=5008;NS=2504;DP=19492;EAS_AF=0.0615;AMR_AF=0.1628;AFR_AF=0.1589;EUR_AF=0.2485;SAS_AF=0.1605;AA=C|||;VT=SNP
2	199758247	rs62178774	A	G	100	PASS	AC=792;AF=0.158147;AN=5008;NS=2504;DP=19074;EAS_AF=0.0615;AMR_AF=0.1628;AFR_AF=0.1589;EUR_AF=0.2485;SAS_AF=0.1605;AA=A|||;VT=SNP
2	199758824	rs12693868	C	A	100	PASS	AC=3523;AF=0.703474;AN=5008;NS=2504;DP=17467;EAS_AF=0.8909;AMR_AF=0.7248;AFR_AF=0.4425;EUR_AF=0.6938;SAS_AF=0.8579;AA=c|||;VT=SNP
2	199758902	rs12053051	G	C	100	PASS	AC=4139;AF=0.826478;AN=5008;NS=2504;DP=15839;EAS_AF=0.8929;AMR_AF=0.9135;AFR_AF=0.525;EUR_AF=0.9682;SAS_AF=0.9581;AA=G|||;VT=SNP
2	199759336	rs67480108	A	C	100	PASS	AC=1465;AF=0.292532;AN=5008;NS=2504;DP=17847;EAS_AF=0.4921;AMR_AF=0.4236;AFR_AF=0.0182;EUR_AF=0.332;SAS_AF=0.3241;AA=A|||;VT=SNP
2	199760209	rs114295232	A	G	100	PASS	AC=43;AF=0.00858626;AN=5008;NS=2504;DP=16935;EAS_AF=0;AMR_AF=0.0159;AFR_AF=0.0023;EUR_AF=0.0288;SAS_AF=0;AA=A|||;VT=SNP
2	199760671	rs12693869	A	G	100	PASS	AC=3528;AF=0.704473;AN=5008;NS=2504;DP=20473;EAS_AF=0.8909;AMR_AF=0.7262;AFR_AF=0.4455;EUR_AF=0.6938;SAS_AF=0.8579;AA=A|||;VT=SNP
2	199761701	rs140266082	A	G	100	PASS	AC=316;AF=0.063099;AN=5008;NS=2504;DP=17669;EAS_AF=0.0476;AMR_AF=0.0115;AFR_AF=0.0008;EUR_AF=0.0179;SAS_AF=0.2464;AA=A|||;VT=SNP
2	199761857	rs79961576	C	T	100	PASS	AC=591;AF=0.118011;AN=5008;NS=2504;DP=17248;EAS_AF=0.1071;AMR_AF=0.0778;AFR_AF=0.2708;EUR_AF=0.0308;SAS_AF=0.0409;AA=c|||;VT=SNP
2	199762582	rs6707753	A	G	100	PASS	AC=616;AF=0.123003;AN=5008;NS=2504;DP=22773;EAS_AF=0.002;AMR_AF=0.1873;AFR_AF=0.0825;EUR_AF=0.2744;SAS_AF=0.1012;AA=A|||;VT=SNP
2	199762666	rs142064917	A	G	100	PASS	AC=347;AF=0.0692891;AN=5008;NS=2504;DP=22161;EAS_AF=0.0476;AMR_AF=0.013;AFR_AF=0.0234;EUR_AF=0.0179;SAS_AF=0.2464;AA=a|||;VT=SNP
2	199763196	rs16830637	T	C	100	PASS	AC=595;AF=0.11881;AN=5008;NS=2504;DP=17846;EAS_AF=0.1071;AMR_AF=0.0778;AFR_AF=0.2738;EUR_AF=0.0308;SAS_AF=0.0409;AA=C|||;VT=SNP
2	199763270	rs17831072	C	A	100	PASS	AC=616;AF=0.123003;AN=5008;NS=2504;DP=16719;EAS_AF=0.002;AMR_AF=0.1873;AFR_AF=0.0825;EUR_AF=0.2744;SAS_AF=0.1012;AA=C|||;VT=SNP
2	199763775	rs16830639	C	A	100	PASS	AC=221;AF=0.0441294;AN=5008;NS=2504;DP=14879;EAS_AF=0.1071;AMR_AF=0.0548;AFR_AF=0.003;EUR_AF=0.0308;SAS_AF=0.0409;AA=C|||;VT=SNP
2	199764256	rs16830640	A	G	100	PASS	AC=347;AF=0.0692891;AN=5008;NS=2504;DP=17800;EAS_AF=0.0476;AMR_AF=0.013;AFR_AF=0.0234;EUR_AF=0.0179;SAS_AF=0.2464;AA=A|||;VT=SNP
2	199764281	rs16830642	C	A	100	PASS	AC=567;AF=0.113219;AN=5008;NS=2504;DP=17927;EAS_AF=0.1071;AMR_AF=0.0778;AFR_AF=0.2526;EUR_AF=0.0308;SAS_AF=0.0409;AA=C|||;VT=SNP
2	199764312	rs16830644	C	A	100	PASS	AC=594;AF=0.11861;AN=5008;NS=2504;DP=17167;EAS_AF=0.1071;AMR_AF=0.0778;AFR_AF=0.2731;EUR_AF=0.0308;SAS_AF=0.0409;AA=A|||;VT=SNP
2	199764359	rs113443117	G	A	100	PASS	AC=31;AF=0.0061901;AN=5008;NS=2504;DP=16850;EAS_AF=0;AMR_AF=0.0144;AFR_AF=0.0008;EUR_AF=0.0199;SAS_AF=0;AA=G|||;VT=SNP
2	199764576	rs76189856	A	T	100	PASS	AC=335;AF=0.066893;AN=5008;NS=2504;DP=15960;EAS_AF=0.004;AMR_AF=0.0908;AFR_AF=0.0061;EUR_AF=0.1342;SAS_AF=0.1278;AA=A|||;VT=SNP
2	199764674	rs16830647	A	G	100	PASS	AC=592;AF=0.118211;AN=5008;NS=2504;DP=17635;EAS_AF=0.1071;AMR_AF=0.0778;AFR_AF=0.2708;EUR_AF=0.0308;SAS_AF=0.0419;AA=A|||;VT=SNP
2	199765094	rs7596739	C	T	100	PASS	AC=568;AF=0.113419;AN=5008;NS=2504;DP=19597;EAS_AF=0.1071;AMR_AF=0.0778;AFR_AF=0.2526;EUR_AF=0.0308;SAS_AF=0.0419;AA=C|||;VT=SNP
2	199766035	rs1456525	G	T	100	PASS	AC=4423;AF=0.883187;AN=5008;NS=2504;DP=13808;EAS_AF=0.9524;AMR_AF=0.9827;AFR_AF=0.8011;EUR_AF=0.9811;SAS_AF=0.7515;AA=T|||;VT=SNP
2	199766051	rs1456524	T	C	100	PASS	AC=3185;AF=0.635982;AN=5008;NS=2504;DP=13592;EAS_AF=0.8423;AMR_AF=0.7118;AFR_AF=0.4274;EUR_AF=0.6759;SAS_AF=0.6104;AA=T|||;VT=SNP
2	199766349	rs17241771	A	G	100	PASS	AC=611;AF=0.122005;AN=5008;NS=2504;DP=12417;EAS_AF=0.002;AMR_AF=0.1888;AFR_AF=0.0787;EUR_AF=0.2744;SAS_AF=0.1002;AA=A|||;VT=SNP
2	199766411	rs17241778	T	C	100	PASS	AC=610;AF=0.121805;AN=5008;NS=2504;DP=10915;EAS_AF=0.002;AMR_AF=0.1888;AFR_AF=0.0779;EUR_AF=0.2744;SAS_AF=0.1002;AA=T|||;VT=SNP
2	199766932	rs62178775	G	A	100	PASS	AC=360;AF=0.071885;AN=5008;NS=2504;DP=19994;EAS_AF=0.0069;AMR_AF=0.0576;AFR_AF=0.0091;EUR_AF=0.1481;SAS_AF=0.1554;AA=G|||;VT=SNP
2	199766938	rs75733302	G	A	100	PASS	AC=99;AF=0.0197684;AN=5008;NS=2504;DP=19914;EAS_AF=0.001;AMR_AF=0.0375;AFR_AF=0.0015;EUR_AF=0.0586;SAS_AF=0.0112;AA=G|||;VT=SNP
2	199767045	rs6756227	C	T	100	PASS	AC=688;AF=0.13738;AN=5008;NS=2504;DP=21917;EAS_AF=0.1071;AMR_AF=0.0836;AFR_AF=0.3419;EUR_AF=0.0308;SAS_AF=0.0399;AA=C|||;VT=SNP
2	199768126	rs62178776	A	G	100	PASS	AC=60;AF=0.0119808;AN=5008;NS=2504;DP=16889;EAS_AF=0;AMR_AF=0.0144;AFR_AF=0.0008;EUR_AF=0.0288;SAS_AF=0.0204;AA=A|||;VT=SNP
2	199768244	rs7581614	A	G	100	PASS	AC=754;AF=0.150559;AN=5008;NS=2504;DP=18235;EAS_AF=0.1071;AMR_AF=0.0836;AFR_AF=0.3911;EUR_AF=0.0308;SAS_AF=0.0409;AA=G|||;VT=SNP
2	199768579	rs1456523	C	T	100	PASS	AC=692;AF=0.138179;AN=5008;NS=2504;DP=17485;EAS_AF=0.1071;AMR_AF=0.0836;AFR_AF=0.3449;EUR_AF=0.0308;SAS_AF=0.0399;AA=T|||;VT=SNP
2	199769046	rs16830660	G	A	100	PASS	AC=691;AF=0.137979;AN=5008;NS=2504;DP=15615;EAS_AF=0.1071;AMR_AF=0.0836;AFR_AF=0.3442;EUR_AF=0.0308;SAS_AF=0.0399;AA=G|||;VT=SNP
2	199769183	rs1456522	A	G	100	PASS	AC=3576;AF=0.714058;AN=5008;NS=2504;DP=16309;EAS_AF=0.8909;AMR_AF=0.7262;AFR_AF=0.4796;EUR_AF=0.6948;SAS_AF=0.8599;AA=A|||;VT=SNP
2	199769228	rs16830667	T	C	100	PASS	AC=566;AF=0.113019;AN=5008;NS=2504;DP=16809;EAS_AF=0.1071;AMR_AF=0.0793;AFR_AF=0.2511;EUR_AF=0.0308;SAS_AF=0.0409;AA=T|||;VT=SNP
2	199770190	rs1020705	G	T	100	PASS	AC=4483;AF=0.895168;AN=5008;NS=2504;DP=20518;EAS_AF=0.9514;AMR_AF=0.9841;AFR_AF=0.8427;EUR_AF=0.9821;SAS_AF=0.7556;AA=G|||;VT=SNP
2	199771424	rs140058646	T	A	100	PASS	AC=21;AF=0.00419329;AN=5008;NS=2504;DP=12205;EAS_AF=0;AMR_AF=0.0101;AFR_AF=0.0023;EUR_AF=0.0089;SAS_AF=0.002;AA=T|||;VT=SNP
2	199771910	rs4674552	A	G	100	PASS	AC=568;AF=0.113419;AN=5008;NS=2504;DP=15926;EAS_AF=0.1071;AMR_AF=0.0793;AFR_AF=0.2526;EUR_AF=0.0308;SAS_AF=0.0409;AA=A|||;VT=SNP
2	199772351	rs1456521	T	C	100	PASS	AC=4543;AF=0.907149;AN=5008;NS=2504;DP=17241;EAS_AF=0.9514;AMR_AF=0.9841;AFR_AF=0.888;EUR_AF=0.9821;SAS_AF=0.7556;AA=T|||;VT=SNP
2	199772591	rs1456520	C	T	100	PASS	AC=3836;AF=0.765974;AN=5008;NS=2504;DP=19363;EAS_AF=0.8442;AMR_AF=0.9049;AFR_AF=0.5295;EUR_AF=0.9513;SAS_AF=0.7157;AA=C|||;VT=SNP
2	199773556	rs1350203	A	G	100	PASS	AC=648;AF=0.129393;AN=5008;NS=2504;DP=16793;EAS_AF=0.1071;AMR_AF=0.0793;AFR_AF=0.3132;EUR_AF=0.0308;SAS_AF=0.0409;AA=G|||;VT=SNP
2	199773949	rs73059417	A	G	100	PASS	AC=649;AF=0.129593;AN=5008;NS=2504;DP=14899;EAS_AF=0.1071;AMR_AF=0.0793;AFR_AF=0.3139;EUR_AF=0.0308;SAS_AF=0.0409;AA=A|||;VT=SNP
2	199774402	rs1869984	A	C	100	PASS	AC=647;AF=0.129193;AN=5008;NS=2504;DP=14521;EAS_AF=0.1071;AMR_AF=0.0793;AFR_AF=0.3124;EUR_AF=0.0308;SAS_AF=0.0409;AA=C|||;VT=SNP
2	199774549	rs73059418	T	G	100	PASS	AC=569;AF=0.113618;AN=5008;NS=2504;DP=15782;EAS_AF=0.1071;AMR_AF=0.0793;AFR_AF=0.2534;EUR_AF=0.0308;SAS_AF=0.0409;AA=G|||;VT=SNP
2	199775089	rs73059419	T	C	100	PASS	AC=646;AF=0.128994;AN=5008;NS=2504;DP=13516;EAS_AF=0.1071;AMR_AF=0.0793;AFR_AF=0.3116;EUR_AF=0.0308;SAS_AF=0.0409;AA=T|||;VT=SNP
2	199775467	rs6434989	C	T	100	PASS	AC=3513;AF=0.701478;AN=5008;NS=2504;DP=10976;EAS_AF=0.8909;AMR_AF=0.7248;AFR_AF=0.4334;EUR_AF=0.6938;SAS_AF=0.8599;AA=C|||;VT=SNP
2	199775538	rs35634139	T	A	100	PASS	AC=463;AF=0.0924521;AN=5008;NS=2504;DP=13114;EAS_AF=0.1498;AMR_AF=0.0922;AFR_AF=0.0045;EUR_AF=0.1352;SAS_AF=0.1084;AA=T|||;VT=SNP
2	199776050	rs12989676	A	G	100	PASS	AC=551;AF=0.110024;AN=5008;NS=2504;DP=20212;EAS_AF=0.0625;AMR_AF=0.1254;AFR_AF=0.0968;EUR_AF=0.1978;SAS_AF=0.0757;AA=A|||;VT=SNP
2	199777052	rs16830681	T	C	100	PASS	AC=646;AF=0.128994;AN=5008;NS=2504;DP=18305;EAS_AF=0.1071;AMR_AF=0.0793;AFR_AF=0.3116;EUR_AF=0.0308;SAS_AF=0.0409;AA=T|||;VT=SNP
2	199778042	rs149600422	C	T	100	PASS	AC=23;AF=0.00459265;AN=5008;NS=2504;DP=17619;EAS_AF=0;AMR_AF=0.0043;AFR_AF=0;EUR_AF=0.0199;SAS_AF=0;AA=C|||;VT=SNP
2	199778451	rs16830684	A	G	100	PASS	AC=411;AF=0.0820687;AN=5008;NS=2504;DP=18411;EAS_AF=0.2857;AMR_AF=0.0706;AFR_AF=0.0038;EUR_AF=0.0179;SAS_AF=0.0521;AA=A|||;VT=SNP
2	199778923	rs1840751	G	C	100	PASS	AC=3522;AF=0.703275;AN=5008;NS=2504;DP=18057;EAS_AF=0.8909;AMR_AF=0.7262;AFR_AF=0.4395;EUR_AF=0.6938;SAS_AF=0.8599;AA=G|||;VT=SNP
2	199780624	rs1379013	T	C	100	PASS	AC=366;AF=0.0730831;AN=5008;NS=2504;DP=15865;EAS_AF=0.0069;AMR_AF=0.0576;AFR_AF=0.0091;EUR_AF=0.1481;SAS_AF=0.1616;AA=T|||;VT=SNP
2	199780757	rs115894194	G	C	100	PASS	AC=39;AF=0.00778754;AN=5008;NS=2504;DP=13697;EAS_AF=0;AMR_AF=0.0202;AFR_AF=0;EUR_AF=0.0239;SAS_AF=0.001;AA=G|||;VT=SNP
2	199781256	rs7590624	A	G	100	PASS	AC=646;AF=0.128994;AN=5008;NS=2504;DP=16811;EAS_AF=0.1091;AMR_AF=0.0778;AFR_AF=0.3109;EUR_AF=0.0308;SAS_AF=0.0409;AA=A|||;VT=SNP
2	199781454	rs72917342	C	T	100	PASS	AC=126;AF=0.0251597;AN=5008;NS=2504;DP=19616;EAS_AF=0;AMR_AF=0.0274;AFR_AF=0.0106;EUR_AF=0.0636;SAS_AF=0.0297;AA=C|||;VT=SNP
2	199781586	rs983402	T	C	100	PASS	AC=3512;AF=0.701278;AN=5008;NS=2504;DP=20016;EAS_AF=0.8889;AMR_AF=0.7248;AFR_AF=0.4342;EUR_AF=0.6938;SAS_AF=0.8599;AA=T|||;VT=SNP
2	199781768	rs16830694	T	C	100	PASS	AC=646;AF=0.128994;AN=5008;NS=2504;DP=21113;EAS_AF=0.1091;AMR_AF=0.0778;AFR_AF=0.3109;EUR_AF=0.0308;SAS_AF=0.0409;AA=C|||;VT=SNP
2	199782856	rs6735756	T	C	100	PASS	AC=648;AF=0.129393;AN=5008;NS=2504;DP=18933;EAS_AF=0.1101;AMR_AF=0.0793;AFR_AF=0.3109;EUR_AF=0.0308;SAS_AF=0.0409;AA=T|||;VT=SNP
2	199782944	rs7571513	G	T	100	PASS	AC=619;AF=0.123602;AN=5008;NS=2504;DP=21059;EAS_AF=0.002;AMR_AF=0.1873;AFR_AF=0.0862;EUR_AF=0.2744;SAS_AF=0.0992;AA=G|||;VT=SNP
2	199783503	rs72917344	G	A	100	PASS	AC=143;AF=0.0285543;AN=5008;NS=2504;DP=16766;EAS_AF=0.001;AMR_AF=0.0288;AFR_AF=0.0038;EUR_AF=0.0686;SAS_AF=0.0491;AA=G|||;VT=SNP
2	199783528	rs4673006	A	C	100	PASS	AC=647;AF=0.129193;AN=5008;NS=2504;DP=16769;EAS_AF=0.1091;AMR_AF=0.0793;AFR_AF=0.3109;EUR_AF=0.0308;SAS_AF=0.0409;AA=C|||;VT=SNP
2	199783596	rs1526070	G	A	100	PASS	AC=2728;AF=0.544728;AN=5008;NS=2504;DP=18040;EAS_AF=0.8274;AMR_AF=0.5749;AFR_AF=0.1717;EUR_AF=0.496;SAS_AF=0.7863;AA=G|||;VT=SNP
2	199783797	rs6739754	T	C	100	PASS	AC=23;AF=0.00459265;AN=5008;NS=2504;DP=17812;EAS_AF=0;AMR_AF=0.0043;AFR_AF=0;EUR_AF=0.0199;SAS_AF=0;AA=T|||;VT=SNP
2	199784893	rs72917347	G	A	100	PASS	AC=116;AF=0.0231629;AN=5008;NS=2504;DP=20811;EAS_AF=0;AMR_AF=0.0259;AFR_AF=0.0038;EUR_AF=0.0636;SAS_AF=0.0297;AA=G|||;VT=SNP
2	199785212	rs73059434	A	G	100	PASS	AC=646;AF=0.128994;AN=5008;NS=2504;DP=18526;EAS_AF=0.1091;AMR_AF=0.0793;AFR_AF=0.3101;EUR_AF=0.0308;SAS_AF=0.0409;AA=G|||;VT=SNP
2	199786352	rs6733479	C	A	100	PASS	AC=43;AF=0.00858626;AN=5008;NS=2504;DP=14788;EAS_AF=0;AMR_AF=0.0159;AFR_AF=0.0023;EUR_AF=0.0288;SAS_AF=0;AA=C|||;VT=SNP
2	199787870	rs189159106	C	T	100	PASS	AC=50;AF=0.00998403;AN=5008;NS=2504;DP=10960;EAS_AF=0;AMR_AF=0.0274;AFR_AF=0.0015;EUR_AF=0.0268;SAS_AF=0.002;AA=C|||;VT=SNP
2	199787903	rs34435982	G	A	100	PASS	AC=552;AF=0.110224;AN=5008;NS=2504;DP=13911;EAS_AF=0.0625;AMR_AF=0.1297;AFR_AF=0.0976;EUR_AF=0.1978;SAS_AF=0.0726;AA=G|||;VT=SNP
2	199788607	rs73059437	C	A	100	PASS	AC=567;AF=0.113219;AN=5008;NS=2504;DP=11945;EAS_AF=0.1091;AMR_AF=0.0793;AFR_AF=0.2504;EUR_AF=0.0308;SAS_AF=0.0409;AA=C|||;VT=SNP
2	199789697	rs76590976	A	T	100	PASS	AC=223;AF=0.0445288;AN=5008;NS=2504;DP=13422;EAS_AF=0.1091;AMR_AF=0.0562;AFR_AF=0.003;EUR_AF=0.0298;SAS_AF=0.0409;AA=A|||;VT=SNP
2	199791152	rs10931837	T	C	100	PASS	AC=621;AF=0.124002;AN=5008;NS=2504;DP=17185;EAS_AF=0.002;AMR_AF=0.1873;AFR_AF=0.087;EUR_AF=0.2744;SAS_AF=0.1002;AA=T|||;VT=SNP
2	199791732	rs6735661	G	A	100	PASS	AC=561;AF=0.112021;AN=5008;NS=2504;DP=17832;EAS_AF=0.1091;AMR_AF=0.0778;AFR_AF=0.2466;EUR_AF=0.0308;SAS_AF=0.0409;AA=G|||;VT=SNP
2	199792082	rs7585551	C	T	100	PASS	AC=49;AF=0.00978435;AN=5008;NS=2504;DP=16819;EAS_AF=0.002;AMR_AF=0.0173;AFR_AF=0.003;EUR_AF=0.0308;SAS_AF=0;AA=C|||;VT=SNP
2	199792083	rs7558826	A	G	100	PASS	AC=3607;AF=0.720248;AN=5008;NS=2504;DP=16758;EAS_AF=0.8889;AMR_AF=0.7277;AFR_AF=0.5045;EUR_AF=0.6938;SAS_AF=0.8599;AA=A|||;VT=SNP
2	199792247	rs2345170	T	C	100	PASS	AC=563;AF=0.11242;AN=5008;NS=2504;DP=16535;EAS_AF=0.1091;AMR_AF=0.0793;AFR_AF=0.2474;EUR_AF=0.0308;SAS_AF=0.0409;AA=T|||;VT=SNP
2	199792878	rs6754915	T	A	100	PASS	AC=640;AF=0.127796;AN=5008;NS=2504;DP=16759;EAS_AF=0.1091;AMR_AF=0.0793;AFR_AF=0.3056;EUR_AF=0.0308;SAS_AF=0.0409;AA=A|||;VT=SNP
2	199794004	rs6743850	C	T	100	PASS	AC=1267;AF=0.252995;AN=5008;NS=2504;DP=18791;EAS_AF=0.1121;AMR_AF=0.2666;AFR_AF=0.3971;EUR_AF=0.3052;SAS_AF=0.1401;AA=T|||;VT=SNP
2	199795231	rs1456547	A	G	100	PASS	AC=3537;AF=0.70627;AN=5008;NS=2504;DP=20272;EAS_AF=0.8889;AMR_AF=0.7277;AFR_AF=0.4478;EUR_AF=0.6978;SAS_AF=0.8609;AA=A|||;VT=SNP
2	199795578	rs1456548	C	T	100	PASS	AC=3535;AF=0.705871;AN=5008;NS=2504;DP=20095;EAS_AF=0.8889;AMR_AF=0.7277;AFR_AF=0.4463;EUR_AF=0.6978;SAS_AF=0.8609;AA=C|||;VT=SNP
2	199796797	rs7564883	T	C	100	PASS	AC=3683;AF=0.735423;AN=5008;NS=2504;DP=13106;EAS_AF=0.8988;AMR_AF=0.7839;AFR_AF=0.6702;EUR_AF=0.6998;SAS_AF=0.6575;AA=T|||;VT=SNP
2	199797322	rs6650780	A	G	100	PASS	AC=4446;AF=0.88778;AN=5008;NS=2504;DP=18475;EAS_AF=0.9008;AMR_AF=0.9712;AFR_AF=0.8646;EUR_AF=0.9742;SAS_AF=0.7577;AA=G|||;VT=SNP
2	199797916	rs61272313	T	C	100	PASS	AC=637;AF=0.127196;AN=5008;NS=2504;DP=15991;EAS_AF=0.1091;AMR_AF=0.0764;AFR_AF=0.3094;EUR_AF=0.0268;SAS_AF=0.0389;AA=C|||;VT=SNP
2	199798153	rs12477735	G	C	100	PASS	AC=203;AF=0.0405351;AN=5008;NS=2504;DP=14275;EAS_AF=0.001;AMR_AF=0.0937;AFR_AF=0.003;EUR_AF=0.1243;SAS_AF=0.0082;AA=G|||;VT=SNP
2	199798653	rs11695021	C	T	100	PASS	AC=3124;AF=0.623802;AN=5008;NS=2504;DP=9551;EAS_AF=0.7887;AMR_AF=0.7075;AFR_AF=0.4206;EUR_AF=0.673;SAS_AF=0.6186;AA=C|||;VT=SNP
2	199798748	rs62178808	G	A	100	PASS	AC=623;AF=0.124401;AN=5008;NS=2504;DP=7991;EAS_AF=0.002;AMR_AF=0.1888;AFR_AF=0.0877;EUR_AF=0.2744;SAS_AF=0.1002;AA=A|||;VT=SNP
2	199798822	rs77442588	T	A	100	PASS	AC=165;AF=0.0329473;AN=5008;NS=2504;DP=9845;EAS_AF=0.004;AMR_AF=0.062;AFR_AF=0.003;EUR_AF=0.0716;SAS_AF=0.0429;AA=T|||;VT=SNP
2	199798914	rs72917367	A	C	100	PASS	AC=527;AF=0.105232;AN=5008;NS=2504;DP=10489;EAS_AF=0.002;AMR_AF=0.1859;AFR_AF=0.0166;EUR_AF=0.2744;SAS_AF=0.1002;AA=A|||;VT=SNP
2	199799216	rs149446791	C	T	100	PASS	AC=93;AF=0.0185703;AN=5008;NS=2504;DP=18170;EAS_AF=0;AMR_AF=0.0231;AFR_AF=0.0015;EUR_AF=0.0686;SAS_AF=0.0061;AA=-|||;VT=SNP
2	199799713	rs34517419	C	T	100	PASS	AC=608;AF=0.121406;AN=5008;NS=2504;DP=14582;EAS_AF=0.0635;AMR_AF=0.134;AFR_AF=0.1362;EUR_AF=0.1988;SAS_AF=0.0726;AA=-|||;VT=SNP
2	199800064	rs1026415	C	T	100	PASS	AC=4444;AF=0.88738;AN=5008;NS=2504;DP=12238;EAS_AF=0.8998;AMR_AF=0.9712;AFR_AF=0.8646;EUR_AF=0.9742;SAS_AF=0.7566;AA=T|||;VT=SNP
2	199800232	rs1963496	C	T	100	PASS	AC=626;AF=0.125;AN=5008;NS=2504;DP=10951;EAS_AF=0.002;AMR_AF=0.1859;AFR_AF=0.0923;EUR_AF=0.2734;SAS_AF=0.1002;AA=C|||;VT=SNP
2	199800439	rs12693870	G	T	100	PASS	AC=4444;AF=0.88738;AN=5008;NS=2504;DP=15622;EAS_AF=0.8998;AMR_AF=0.9712;AFR_AF=0.8646;EUR_AF=0.9742;SAS_AF=0.7566;AA=T|||;VT=SNP
2	199801528	rs720527	C	A	100	PASS	AC=2320;AF=0.463259;AN=5008;NS=2504;DP=17560;EAS_AF=0.7252;AMR_AF=0.5591;AFR_AF=0.1452;EUR_AF=0.4742;SAS_AF=0.544;AA=C|||;VT=SNP
2	199802297	rs62178810	G	A	100	PASS	AC=64;AF=0.0127796;AN=5008;NS=2504;DP=16314;EAS_AF=0;AMR_AF=0.0202;AFR_AF=0.0023;EUR_AF=0.0328;SAS_AF=0.0143;AA=G|||;VT=SNP
2	199802587	rs12477199	C	G	100	PASS	AC=1315;AF=0.26258;AN=5008;NS=2504;DP=18674;EAS_AF=0.1111;AMR_AF=0.2622;AFR_AF=0.441;EUR_AF=0.3002;SAS_AF=0.1391;AA=C|||;VT=SNP
2	199802856	rs1585118	A	G	100	PASS	AC=3539;AF=0.706669;AN=5008;NS=2504;DP=17746;EAS_AF=0.8889;AMR_AF=0.7291;AFR_AF=0.4478;EUR_AF=0.6988;SAS_AF=0.8609;AA=A|||;VT=SNP
2	199803314	rs12105021	A	G	100	PASS	AC=1255;AF=0.250599;AN=5008;NS=2504;DP=12997;EAS_AF=0.1111;AMR_AF=0.2637;AFR_AF=0.3949;EUR_AF=0.3002;SAS_AF=0.1391;AA=A|||;VT=SNP
2	199804688	rs35778611	C	T	100	PASS	AC=75;AF=0.014976;AN=5008;NS=2504;DP=18007;EAS_AF=0;AMR_AF=0.0187;AFR_AF=0.0015;EUR_AF=0.0567;SAS_AF=0.0031;AA=C|||;VT=SNP
2	199804887	rs62178811	C	T	100	PASS	AC=620;AF=0.123802;AN=5008;NS=2504;DP=17881;EAS_AF=0.002;AMR_AF=0.1859;AFR_AF=0.087;EUR_AF=0.2744;SAS_AF=0.1002;AA=t|||;VT=SNP
2	199804994	rs2168544	C	T	100	PASS	AC=4444;AF=0.88738;AN=5008;NS=2504;DP=17734;EAS_AF=0.8998;AMR_AF=0.9712;AFR_AF=0.8646;EUR_AF=0.9742;SAS_AF=0.7566;AA=T|||;VT=SNP
2	199805596	rs1026416	G	A	100	PASS	AC=621;AF=0.124002;AN=5008;NS=2504;DP=15682;EAS_AF=0.002;AMR_AF=0.1859;AFR_AF=0.087;EUR_AF=0.2734;SAS_AF=0.1022;AA=G|||;VT=SNP
2	199806113	rs16830715	G	T	100	PASS	AC=377;AF=0.0752796;AN=5008;NS=2504;DP=15525;EAS_AF=0.1002;AMR_AF=0.0187;AFR_AF=0.0008;EUR_AF=0.0249;SAS_AF=0.2423;AA=G|||;VT=SNP
2	199806743	rs77446886	T	C	100	PASS	AC=167;AF=0.0333466;AN=5008;NS=2504;DP=14014;EAS_AF=0.004;AMR_AF=0.062;AFR_AF=0.0038;EUR_AF=0.0716;SAS_AF=0.044;AA=T|||;VT=SNP
2	199807717	rs12614229	G	A	100	PASS	AC=4445;AF=0.88758;AN=5008;NS=2504;DP=18359;EAS_AF=0.8998;AMR_AF=0.9712;AFR_AF=0.8646;EUR_AF=0.9742;SAS_AF=0.7577;AA=A|||;VT=SNP
2	199807917	rs16830723	T	C	100	PASS	AC=412;AF=0.0822684;AN=5008;NS=2504;DP=18113;EAS_AF=0.1002;AMR_AF=0.0216;AFR_AF=0.0234;EUR_AF=0.0249;SAS_AF=0.2454;AA=T|||;VT=SNP
2	199808124	rs12466992	G	A	100	PASS	AC=619;AF=0.123602;AN=5008;NS=2504;DP=19746;EAS_AF=0.002;AMR_AF=0.1873;AFR_AF=0.0862;EUR_AF=0.2734;SAS_AF=0.1002;AA=G|||;VT=SNP
2	199808202	rs16830725	G	C	100	PASS	AC=636;AF=0.126997;AN=5008;NS=2504;DP=19773;EAS_AF=0.1091;AMR_AF=0.0764;AFR_AF=0.3086;EUR_AF=0.0268;SAS_AF=0.0389;AA=G|||;VT=SNP
2	199808640	rs17182856	A	G	100	PASS	AC=619;AF=0.123602;AN=5008;NS=2504;DP=18993;EAS_AF=0.002;AMR_AF=0.1873;AFR_AF=0.0862;EUR_AF=0.2734;SAS_AF=0.1002;AA=A|||;VT=SNP
2	199808645	rs16830727	A	G	100	PASS	AC=636;AF=0.126997;AN=5008;NS=2504;DP=19061;EAS_AF=0.1091;AMR_AF=0.0764;AFR_AF=0.3086;EUR_AF=0.0268;SAS_AF=0.0389;AA=A|||;VT=SNP
2	199808873	rs12693871	G	T	100	PASS	AC=2733;AF=0.545727;AN=5008;NS=2504;DP=18511;EAS_AF=0.8254;AMR_AF=0.5778;AFR_AF=0.1717;EUR_AF=0.5;SAS_AF=0.7873;AA=G|||;VT=SNP
2	199808900	rs116577486	G	C	100	PASS	AC=36;AF=0.0071885;AN=5008;NS=2504;DP=19185;EAS_AF=0;AMR_AF=0.0072;AFR_AF=0.0015;EUR_AF=0.0129;SAS_AF=0.0164;AA=G|||;VT=SNP
2	199809716	rs966744	G	A	100	PASS	AC=1401;AF=0.279752;AN=5008;NS=2504;DP=17962;EAS_AF=0.4395;AMR_AF=0.4121;AFR_AF=0.0212;EUR_AF=0.3062;SAS_AF=0.3436;AA=g|||;VT=SNP
2	199810101	rs10205216	A	G	100	PASS	AC=3519;AF=0.702676;AN=5008;NS=2504;DP=20273;EAS_AF=0.8889;AMR_AF=0.7277;AFR_AF=0.4334;EUR_AF=0.6988;SAS_AF=0.8609;AA=A|||;VT=SNP
2	199810113	rs34489860	G	C	100	PASS	AC=559;AF=0.111621;AN=5008;NS=2504;DP=19727;EAS_AF=0.0645;AMR_AF=0.1311;AFR_AF=0.0991;EUR_AF=0.1988;SAS_AF=0.0736;AA=G|||;VT=SNP
2	199811449	rs2198847	A	T	100	PASS	AC=232;AF=0.0463259;AN=5008;NS=2504;DP=21381;EAS_AF=0;AMR_AF=0.036;AFR_AF=0.0061;EUR_AF=0.1024;SAS_AF=0.0982;AA=A|||;VT=SNP
2	199811618	rs2219315	T	C	100	PASS	AC=3520;AF=0.702875;AN=5008;NS=2504;DP=19588;EAS_AF=0.8889;AMR_AF=0.7291;AFR_AF=0.4349;EUR_AF=0.6978;SAS_AF=0.8599;AA=C|||;VT=SNP
2	199811815	rs57130343	C	T	100	PASS	AC=559;AF=0.111621;AN=5008;NS=2504;DP=23380;EAS_AF=0.1091;AMR_AF=0.0764;AFR_AF=0.2496;EUR_AF=0.0268;SAS_AF=0.0399;AA=C|||;VT=SNP
2	199812141	rs12465472	C	T	100	PASS	AC=1316;AF=0.26278;AN=5008;NS=2504;DP=22980;EAS_AF=0.1111;AMR_AF=0.2622;AFR_AF=0.441;EUR_AF=0.3012;SAS_AF=0.1391;AA=C|||;VT=SNP
2	199812152	rs12473502	A	C	100	PASS	AC=1316;AF=0.26278;AN=5008;NS=2504;DP=23288;EAS_AF=0.1111;AMR_AF=0.2622;AFR_AF=0.441;EUR_AF=0.3012;SAS_AF=0.1391;AA=A|||;VT=SNP
2	199812290	rs12473576	A	G	100	PASS	AC=1317;AF=0.262979;AN=5008;NS=2504;DP=24604;EAS_AF=0.1111;AMR_AF=0.2622;AFR_AF=0.441;EUR_AF=0.3022;SAS_AF=0.1391;AA=A|||;VT=SNP
2	199812377	rs4491667	G	T	100	PASS	AC=1316;AF=0.26278;AN=5008;NS=2504;DP=22446;EAS_AF=0.1111;AMR_AF=0.2622;AFR_AF=0.441;EUR_AF=0.3012;SAS_AF=0.1391;AA=G|||;VT=SNP
2	199812569	rs1563491	T	C	100	PASS	AC=3521;AF=0.703075;AN=5008;NS=2504;DP=18768;EAS_AF=0.8889;AMR_AF=0.7291;AFR_AF=0.4349;EUR_AF=0.6978;SAS_AF=0.8609;AA=T|||;VT=SNP
2	199812578	rs4602161	A	C	100	PASS	AC=619;AF=0.123602;AN=5008;NS=2504;DP=18545;EAS_AF=0.002;AMR_AF=0.1859;AFR_AF=0.0862;EUR_AF=0.2744;SAS_AF=0.1002;AA=A|||;VT=SNP
2	199812737	rs1984930	T	G	100	PASS	AC=1320;AF=0.263578;AN=5008;NS=2504;DP=17040;EAS_AF=0.1111;AMR_AF=0.2622;AFR_AF=0.444;EUR_AF=0.3012;SAS_AF=0.1391;AA=T|||;VT=SNP
2	199813708	rs73061418	C	T	100	PASS	AC=558;AF=0.111422;AN=5008;NS=2504;DP=19116;EAS_AF=0.1091;AMR_AF=0.0764;AFR_AF=0.2496;EUR_AF=0.0268;SAS_AF=0.0389;AA=C|||;VT=SNP
2	199814348	rs949450	C	T	100	PASS	AC=44;AF=0.00878594;AN=5008;NS=2504;DP=19468;EAS_AF=0;AMR_AF=0.0072;AFR_AF=0.0038;EUR_AF=0.0229;SAS_AF=0.0112;AA=C|||;VT=SNP
2	199814374	rs149213258	G	A	100	PASS	AC=68;AF=0.0135783;AN=5008;NS=2504;DP=20424;EAS_AF=0;AMR_AF=0.0115;AFR_AF=0.0008;EUR_AF=0.0209;SAS_AF=0.0389;AA=G|||;VT=SNP
2	199814691	rs7592570	T	C	100	PASS	AC=1322;AF=0.263978;AN=5008;NS=2504;DP=20748;EAS_AF=0.1111;AMR_AF=0.2637;AFR_AF=0.4448;EUR_AF=0.3012;SAS_AF=0.1391;AA=T|||;VT=SNP
2	199818747	rs6759845	T	G	100	PASS	AC=631;AF=0.125998;AN=5008;NS=2504;DP=17749;EAS_AF=0.002;AMR_AF=0.1931;AFR_AF=0.0877;EUR_AF=0.2793;SAS_AF=0.1002;AA=T|||;VT=SNP
2	199819243	rs60090952	C	T	100	PASS	AC=558;AF=0.111422;AN=5008;NS=2504;DP=12821;EAS_AF=0.1091;AMR_AF=0.0764;AFR_AF=0.2496;EUR_AF=0.0268;SAS_AF=0.0389;AA=C|||;VT=SNP
2	199819275	rs55956047	C	T	100	PASS	AC=558;AF=0.111422;AN=5008;NS=2504;DP=2300;EAS_AF=0.1091;AMR_AF=0.0764;AFR_AF=0.2496;EUR_AF=0.0268;SAS_AF=0.0389;AA=C|||;VT=SNP
2	199820372	rs9288299	C	T	100	PASS	AC=3507;AF=0.70028;AN=5008;NS=2504;DP=14102;EAS_AF=0.8889;AMR_AF=0.7219;AFR_AF=0.4319;EUR_AF=0.6928;SAS_AF=0.8609;AA=C|||;VT=SNP
2	199821329	rs80260750	G	A	100	PASS	AC=218;AF=0.0435304;AN=5008;NS=2504;DP=17665;EAS_AF=0.001;AMR_AF=0.1037;AFR_AF=0.003;EUR_AF=0.1312;SAS_AF=0.0092;AA=G|||;VT=SNP
2	199821811	rs114413253	T	C	100	PASS	AC=30;AF=0.00599042;AN=5008;NS=2504;DP=16106;EAS_AF=0;AMR_AF=0.0043;AFR_AF=0.0015;EUR_AF=0.0219;SAS_AF=0.0031;AA=T|||;VT=SNP
2	199822426	rs7423224	G	A	100	PASS	AC=358;AF=0.0714856;AN=5008;NS=2504;DP=17137;EAS_AF=0.0079;AMR_AF=0.0576;AFR_AF=0.0091;EUR_AF=0.1491;SAS_AF=0.1513;AA=G|||;VT=SNP
2	199822658	rs6751571	T	A	100	PASS	AC=3508;AF=0.700479;AN=5008;NS=2504;DP=14367;EAS_AF=0.8889;AMR_AF=0.7219;AFR_AF=0.4327;EUR_AF=0.6928;SAS_AF=0.8609;AA=T|||;VT=SNP
2	199823346	rs184747352	T	A	100	PASS	AC=33;AF=0.00658946;AN=5008;NS=2504;DP=13996;EAS_AF=0;AMR_AF=0.0101;AFR_AF=0.0015;EUR_AF=0.0149;SAS_AF=0.0092;AA=T|||;VT=SNP
2	199823452	rs17242784	T	C	100	PASS	AC=631;AF=0.125998;AN=5008;NS=2504;DP=13446;EAS_AF=0.002;AMR_AF=0.1931;AFR_AF=0.0877;EUR_AF=0.2793;SAS_AF=0.1002;AA=T|||;VT=SNP
2	199824230	rs6759265	T	C	100	PASS	AC=3508;AF=0.700479;AN=5008;NS=2504;DP=14200;EAS_AF=0.8889;AMR_AF=0.7219;AFR_AF=0.4327;EUR_AF=0.6928;SAS_AF=0.8609;AA=T|||;VT=SNP
2	199824382	rs6434991	T	C	100	PASS	AC=1266;AF=0.252796;AN=5008;NS=2504;DP=14674;EAS_AF=0.1111;AMR_AF=0.2695;AFR_AF=0.3956;EUR_AF=0.3062;SAS_AF=0.1391;AA=T|||;VT=SNP
2	199824567	rs4675033	C	T	100	PASS	AC=1265;AF=0.252596;AN=5008;NS=2504;DP=12659;EAS_AF=0.1111;AMR_AF=0.2695;AFR_AF=0.3949;EUR_AF=0.3062;SAS_AF=0.1391;AA=C|||;VT=SNP
2	199824905	rs13029829	T	C	100	PASS	AC=428;AF=0.0854633;AN=5008;NS=2504;DP=14951;EAS_AF=0.1022;AMR_AF=0.0893;AFR_AF=0.0045;EUR_AF=0.1302;SAS_AF=0.1288;AA=T|||;VT=SNP
2	199825697	rs6434993	G	A	100	PASS	AC=3517;AF=0.702276;AN=5008;NS=2504;DP=19888;EAS_AF=0.8889;AMR_AF=0.7219;AFR_AF=0.4395;EUR_AF=0.6928;SAS_AF=0.8609;AA=G|||;VT=SNP
2	199826222	rs1456536	C	T	100	PASS	AC=535;AF=0.106829;AN=5008;NS=2504;DP=17353;EAS_AF=0.002;AMR_AF=0.1902;AFR_AF=0.0166;EUR_AF=0.2793;SAS_AF=0.1002;AA=C|||;VT=SNP
2	199827324	rs6714279	T	C	100	PASS	AC=3519;AF=0.702676;AN=5008;NS=2504;DP=17117;EAS_AF=0.8889;AMR_AF=0.7205;AFR_AF=0.441;EUR_AF=0.6938;SAS_AF=0.8609;AA=T|||;VT=SNP
2	199827472	rs6714524	T	C	100	PASS	AC=3519;AF=0.702676;AN=5008;NS=2504;DP=20392;EAS_AF=0.8889;AMR_AF=0.7219;AFR_AF=0.4402;EUR_AF=0.6938;SAS_AF=0.8609;AA=T|||;VT=SNP
2	199827908	rs1379007	A	G	100	PASS	AC=3520;AF=0.702875;AN=5008;NS=2504;DP=20166;EAS_AF=0.8889;AMR_AF=0.7219;AFR_AF=0.441;EUR_AF=0.6938;SAS_AF=0.8609;AA=A|||;VT=SNP
2	199827930	rs4533423	T	C	100	PASS	AC=559;AF=0.111621;AN=5008;NS=2504;DP=20134;EAS_AF=0.0635;AMR_AF=0.1311;AFR_AF=0.0998;EUR_AF=0.1998;SAS_AF=0.0726;AA=T|||;VT=SNP
2	199828157	rs1379008	C	A	100	PASS	AC=3467;AF=0.692292;AN=5008;NS=2504;DP=18419;EAS_AF=0.8889;AMR_AF=0.7176;AFR_AF=0.4032;EUR_AF=0.6938;SAS_AF=0.8609;AA=C|||;VT=SNP
2	199828185	rs1379010	G	A	100	PASS	AC=1326;AF=0.264776;AN=5008;NS=2504;DP=19006;EAS_AF=0.1111;AMR_AF=0.268;AFR_AF=0.4433;EUR_AF=0.3042;SAS_AF=0.1391;AA=A|||;VT=SNP
2	199828394	rs16830753	T	G	100	PASS	AC=557;AF=0.111222;AN=5008;NS=2504;DP=19389;EAS_AF=0.1091;AMR_AF=0.0764;AFR_AF=0.2481;EUR_AF=0.0268;SAS_AF=0.0399;AA=A|||;VT=SNP
2	199828405	rs74476994	T	C	100	PASS	AC=170;AF=0.0339457;AN=5008;NS=2504;DP=19092;EAS_AF=0.0298;AMR_AF=0.0144;AFR_AF=0.0015;EUR_AF=0.0219;SAS_AF=0.1084;AA=T|||;VT=SNP
2	199829150	rs7572632	T	C	100	PASS	AC=3513;AF=0.701478;AN=5008;NS=2504;DP=17670;EAS_AF=0.8879;AMR_AF=0.7219;AFR_AF=0.4365;EUR_AF=0.6938;SAS_AF=0.8609;AA=t|||;VT=SNP
2	199829370	rs10209920	C	G	100	PASS	AC=3513;AF=0.701478;AN=5008;NS=2504;DP=17130;EAS_AF=0.8879;AMR_AF=0.7219;AFR_AF=0.4372;EUR_AF=0.6928;SAS_AF=0.8609;AA=N|||;VT=SNP
2	199830166	rs7576497	T	C	100	PASS	AC=3514;AF=0.701677;AN=5008;NS=2504;DP=15846;EAS_AF=0.8889;AMR_AF=0.7219;AFR_AF=0.4365;EUR_AF=0.6938;SAS_AF=0.8609;AA=t|||;VT=SNP
2	199830304	rs17243099	G	A	100	PASS	AC=537;AF=0.107228;AN=5008;NS=2504;DP=16574;EAS_AF=0.0635;AMR_AF=0.1282;AFR_AF=0.0855;EUR_AF=0.1988;SAS_AF=0.0726;AA=g|||;VT=SNP
2	199830494	rs1159772	T	C	100	PASS	AC=3518;AF=0.702476;AN=5008;NS=2504;DP=19792;EAS_AF=0.8889;AMR_AF=0.7233;AFR_AF=0.438;EUR_AF=0.6948;SAS_AF=0.8609;AA=t|||;VT=SNP
2	199830770	rs1840750	G	C	100	PASS	AC=534;AF=0.106629;AN=5008;NS=2504;DP=18923;EAS_AF=0.002;AMR_AF=0.1916;AFR_AF=0.0159;EUR_AF=0.2783;SAS_AF=0.1002;AA=G|||;VT=SNP
2	199832946	rs75784545	A	G	100	PASS	AC=106;AF=0.0211661;AN=5008;NS=2504;DP=16485;EAS_AF=0.001;AMR_AF=0.0389;AFR_AF=0.0015;EUR_AF=0.0636;SAS_AF=0.0123;AA=A|||;VT=SNP
2	199833494	rs62178838	T	G	100	PASS	AC=632;AF=0.126198;AN=5008;NS=2504;DP=17768;EAS_AF=0.002;AMR_AF=0.1931;AFR_AF=0.0877;EUR_AF=0.2803;SAS_AF=0.1002;AA=T|||;VT=SNP
2	199833560	rs62178839	T	C	100	PASS	AC=632;AF=0.126198;AN=5008;NS=2504;DP=17606;EAS_AF=0.002;AMR_AF=0.1931;AFR_AF=0.0877;EUR_AF=0.2803;SAS_AF=0.1002;AA=T|||;VT=SNP
2	199834736	rs115036255	G	C	100	PASS	AC=17;AF=0.00339457;AN=5008;NS=2504;DP=18976;EAS_AF=0.002;AMR_AF=0.0043;AFR_AF=0;EUR_AF=0.0119;SAS_AF=0;AA=G|||;VT=SNP
2	199835027	rs974392	C	A	100	PASS	AC=3511;AF=0.701078;AN=5008;NS=2504;DP=18112;EAS_AF=0.8889;AMR_AF=0.7219;AFR_AF=0.4349;EUR_AF=0.6928;SAS_AF=0.8609;AA=C|||;VT=SNP
2	199835088	rs974393	T	C	100	PASS	AC=3513;AF=0.701478;AN=5008;NS=2504;DP=18010;EAS_AF=0.8889;AMR_AF=0.7219;AFR_AF=0.4365;EUR_AF=0.6928;SAS_AF=0.8609;AA=t|||;VT=SNP
2	199837434	rs12693872	T	A	100	PASS	AC=3513;AF=0.701478;AN=5008;NS=2504;DP=16533;EAS_AF=0.8889;AMR_AF=0.7262;AFR_AF=0.4342;EUR_AF=0.6928;SAS_AF=0.8609;AA=T|||;VT=SNP
2	199837658	rs1379011	G	A	100	PASS	AC=695;AF=0.138778;AN=5008;NS=2504;DP=16992;EAS_AF=0.002;AMR_AF=0.1916;AFR_AF=0.1377;EUR_AF=0.2793;SAS_AF=0.0992;AA=G|||;VT=SNP
2	199838204	rs145878762	G	T	100	PASS	AC=69;AF=0.013778;AN=5008;NS=2504;DP=20858;EAS_AF=0;AMR_AF=0.0115;AFR_AF=0.0008;EUR_AF=0.0219;SAS_AF=0.0389;AA=G|||;VT=SNP
2	199838261	rs4453634	T	C	100	PASS	AC=640;AF=0.127796;AN=5008;NS=2504;DP=21886;EAS_AF=0.002;AMR_AF=0.1916;AFR_AF=0.0961;EUR_AF=0.2793;SAS_AF=0.0992;AA=T|||;VT=SNP
2	199838370	rs75151573	A	G	100	PASS	AC=371;AF=0.0740815;AN=5008;NS=2504;DP=20987;EAS_AF=0.1002;AMR_AF=0.0159;AFR_AF=0.0008;EUR_AF=0.0288;SAS_AF=0.2342;AA=A|||;VT=SNP
2	199838472	rs2345171	G	T	100	PASS	AC=696;AF=0.138978;AN=5008;NS=2504;DP=19361;EAS_AF=0.002;AMR_AF=0.1916;AFR_AF=0.1384;EUR_AF=0.2793;SAS_AF=0.0992;AA=G|||;VT=SNP
2	199838524	rs2345172	G	A	100	PASS	AC=696;AF=0.138978;AN=5008;NS=2504;DP=18800;EAS_AF=0.002;AMR_AF=0.1916;AFR_AF=0.1384;EUR_AF=0.2793;SAS_AF=0.0992;AA=G|||;VT=SNP
2	199838620	rs12615032	G	A	100	PASS	AC=2713;AF=0.541733;AN=5008;NS=2504;DP=22164;EAS_AF=0.8254;AMR_AF=0.572;AFR_AF=0.1634;EUR_AF=0.495;SAS_AF=0.7873;AA=G|||;VT=SNP
2	199838991	rs2091340	G	A	100	PASS	AC=4206;AF=0.839856;AN=5008;NS=2504;DP=20019;EAS_AF=0.8909;AMR_AF=0.915;AFR_AF=0.5719;EUR_AF=0.9722;SAS_AF=0.9601;AA=A|||;VT=SNP
2	199839560	rs67963931	G	T	100	PASS	AC=557;AF=0.111222;AN=5008;NS=2504;DP=15214;EAS_AF=0.0625;AMR_AF=0.1311;AFR_AF=0.0998;EUR_AF=0.1968;SAS_AF=0.0746;AA=G|||;VT=SNP
2	199840720	rs62178842	T	C	100	PASS	AC=1255;AF=0.250599;AN=5008;NS=2504;DP=19580;EAS_AF=0.1111;AMR_AF=0.268;AFR_AF=0.3888;EUR_AF=0.3052;SAS_AF=0.1391;AA=T|||;VT=SNP
2	199840764	rs62178843	G	A	100	PASS	AC=1199;AF=0.239417;AN=5008;NS=2504;DP=19557;EAS_AF=0.1111;AMR_AF=0.268;AFR_AF=0.3464;EUR_AF=0.3052;SAS_AF=0.1391;AA=G|||;VT=SNP
2	199841289	rs138650167	T	A	100	PASS	AC=10;AF=0.00199681;AN=5008;NS=2504;DP=16543;EAS_AF=0;AMR_AF=0.0058;AFR_AF=0;EUR_AF=0.006;SAS_AF=0;AA=T|||;VT=SNP
2	199841437	rs62178844	A	G	100	PASS	AC=534;AF=0.106629;AN=5008;NS=2504;DP=17437;EAS_AF=0.002;AMR_AF=0.1902;AFR_AF=0.0174;EUR_AF=0.2783;SAS_AF=0.0992;AA=A|||;VT=SNP
2	199841949	rs1824103	G	A	100	PASS	AC=639;AF=0.127596;AN=5008;NS=2504;DP=18142;EAS_AF=0.002;AMR_AF=0.1916;AFR_AF=0.0961;EUR_AF=0.2783;SAS_AF=0.0992;AA=G|||;VT=SNP
2	199842857	rs62178845	C	A	100	PASS	AC=396;AF=0.0790735;AN=5008;NS=2504;DP=18183;EAS_AF=0.0079;AMR_AF=0.0591;AFR_AF=0.0318;EUR_AF=0.1481;SAS_AF=0.1595;AA=C|||;VT=SNP
2	199843454	rs1119401	T	C	100	PASS	AC=1255;AF=0.250599;AN=5008;NS=2504;DP=19096;EAS_AF=0.1111;AMR_AF=0.268;AFR_AF=0.3888;EUR_AF=0.3052;SAS_AF=0.1391;AA=T|||;VT=SNP
2	199843665	rs10200311	A	G	100	PASS	AC=3512;AF=0.701278;AN=5008;NS=2504;DP=19982;EAS_AF=0.8889;AMR_AF=0.7233;AFR_AF=0.4334;EUR_AF=0.6938;SAS_AF=0.862;AA=A|||;VT=SNP
2	199843899	rs2124695	G	A	100	PASS	AC=3511;AF=0.701078;AN=5008;NS=2504;DP=19782;EAS_AF=0.8889;AMR_AF=0.7233;AFR_AF=0.4334;EUR_AF=0.6938;SAS_AF=0.8609;AA=G|||;VT=SNP
2	199844006	rs2124696	A	T	100	PASS	AC=3511;AF=0.701078;AN=5008;NS=2504;DP=17544;EAS_AF=0.8889;AMR_AF=0.7233;AFR_AF=0.4334;EUR_AF=0.6938;SAS_AF=0.8609;AA=A|||;VT=SNP
2	199844015	rs2124697	T	C	100	PASS	AC=3511;AF=0.701078;AN=5008;NS=2504;DP=17438;EAS_AF=0.8889;AMR_AF=0.7233;AFR_AF=0.4334;EUR_AF=0.6938;SAS_AF=0.8609;AA=T|||;VT=SNP
2	199844205	rs78436879	T	C	100	PASS	AC=164;AF=0.0327476;AN=5008;NS=2504;DP=14054;EAS_AF=0.004;AMR_AF=0.062;AFR_AF=0.0023;EUR_AF=0.0716;SAS_AF=0.0429;AA=T|||;VT=SNP
2	199844214	rs9646828	C	A	100	PASS	AC=637;AF=0.127196;AN=5008;NS=2504;DP=13751;EAS_AF=0.002;AMR_AF=0.1916;AFR_AF=0.0946;EUR_AF=0.2783;SAS_AF=0.0992;AA=C|||;VT=SNP
2	199844301	rs74895144	C	T	100	PASS	AC=86;AF=0.0171725;AN=5008;NS=2504;DP=11086;EAS_AF=0;AMR_AF=0.0259;AFR_AF=0.0023;EUR_AF=0.0447;SAS_AF=0.0204;AA=C|||;VT=SNP
2	199844791	rs62180179	A	C	100	PASS	AC=633;AF=0.126398;AN=5008;NS=2504;DP=13597;EAS_AF=0.002;AMR_AF=0.1931;AFR_AF=0.0893;EUR_AF=0.2793;SAS_AF=0.1002;AA=A|||;VT=SNP
2	199844793	rs66774941	T	A	100	PASS	AC=556;AF=0.111022;AN=5008;NS=2504;DP=13602;EAS_AF=0.0625;AMR_AF=0.1311;AFR_AF=0.0983;EUR_AF=0.1978;SAS_AF=0.0746;AA=T|||;VT=SNP
2	199846713	rs72921439	C	T	100	PASS	AC=24;AF=0.00479233;AN=5008;NS=2504;DP=18017;EAS_AF=0;AMR_AF=0.0072;AFR_AF=0.0008;EUR_AF=0.0169;SAS_AF=0.001;AA=C|||;VT=SNP
2	199847000	rs6739678	G	A	100	PASS	AC=3514;AF=0.701677;AN=5008;NS=2504;DP=15604;EAS_AF=0.8889;AMR_AF=0.7233;AFR_AF=0.4365;EUR_AF=0.6928;SAS_AF=0.8609;AA=T|||;VT=SNP
2	199847348	rs6739860	C	A	100	PASS	AC=3512;AF=0.701278;AN=5008;NS=2504;DP=17600;EAS_AF=0.8889;AMR_AF=0.7233;AFR_AF=0.4349;EUR_AF=0.6928;SAS_AF=0.8609;AA=C|||;VT=SNP
2	199847549	rs1119058	G	C	100	PASS	AC=1198;AF=0.239217;AN=5008;NS=2504;DP=19295;EAS_AF=0.1111;AMR_AF=0.2666;AFR_AF=0.3464;EUR_AF=0.3052;SAS_AF=0.1391;AA=G|||;VT=SNP
2	199847648	rs4675214	G	A	100	PASS	AC=1254;AF=0.250399;AN=5008;NS=2504;DP=19444;EAS_AF=0.1111;AMR_AF=0.268;AFR_AF=0.3873;EUR_AF=0.3062;SAS_AF=0.1391;AA=G|||;VT=SNP
2	199847705	rs6743116	C	T	100	PASS	AC=564;AF=0.11262;AN=5008;NS=2504;DP=19869;EAS_AF=0.0724;AMR_AF=0.1311;AFR_AF=0.0976;EUR_AF=0.1978;SAS_AF=0.0736;AA=C|||;VT=SNP
2	199848463	rs73061459	A	C	100	PASS	AC=561;AF=0.112021;AN=5008;NS=2504;DP=17619;EAS_AF=0.1091;AMR_AF=0.0764;AFR_AF=0.2504;EUR_AF=0.0278;SAS_AF=0.0399;AA=A|||;VT=SNP
2	199848803	rs6705128	T	A	100	PASS	AC=1198;AF=0.239217;AN=5008;NS=2504;DP=17023;EAS_AF=0.1111;AMR_AF=0.268;AFR_AF=0.3449;EUR_AF=0.3062;SAS_AF=0.1391;AA=T|||;VT=SNP
2	199849681	rs144783815	G	A	100	PASS	AC=27;AF=0.00539137;AN=5008;NS=2504;DP=20831;EAS_AF=0;AMR_AF=0.0115;AFR_AF=0.0023;EUR_AF=0.0149;SAS_AF=0.001;AA=g|||;VT=SNP
2	199849973	rs62180180	C	T	100	PASS	AC=691;AF=0.137979;AN=5008;NS=2504;DP=19538;EAS_AF=0.002;AMR_AF=0.1902;AFR_AF=0.1369;EUR_AF=0.2773;SAS_AF=0.0992;AA=C|||;VT=SNP
2	199850224	rs2345175	A	G	100	PASS	AC=3515;AF=0.701877;AN=5008;NS=2504;DP=20549;EAS_AF=0.8889;AMR_AF=0.7248;AFR_AF=0.4357;EUR_AF=0.6938;SAS_AF=0.8609;AA=A|||;VT=SNP
2	199850438	rs6752114	C	T	100	PASS	AC=628;AF=0.125399;AN=5008;NS=2504;DP=16676;EAS_AF=0.002;AMR_AF=0.1902;AFR_AF=0.0893;EUR_AF=0.2773;SAS_AF=0.0992;AA=C|||;VT=SNP
2	199851159	rs4675220	G	A	100	PASS	AC=4205;AF=0.839657;AN=5008;NS=2504;DP=21810;EAS_AF=0.8909;AMR_AF=0.915;AFR_AF=0.5719;EUR_AF=0.9712;SAS_AF=0.9601;AA=A|||;VT=SNP
2	199851370	rs34292303	G	A	100	PASS	AC=156;AF=0.0311502;AN=5008;NS=2504;DP=18638;EAS_AF=0;AMR_AF=0.0476;AFR_AF=0.0098;EUR_AF=0.0994;SAS_AF=0.0102;AA=G|||;VT=SNP
2	199852010	rs62180181	C	T	100	PASS	AC=691;AF=0.137979;AN=5008;NS=2504;DP=19407;EAS_AF=0.002;AMR_AF=0.1902;AFR_AF=0.1369;EUR_AF=0.2773;SAS_AF=0.0992;AA=C|||;VT=SNP
2	199852892	rs983522	T	C	100	PASS	AC=3514;AF=0.701677;AN=5008;NS=2504;DP=19223;EAS_AF=0.8889;AMR_AF=0.7248;AFR_AF=0.4349;EUR_AF=0.6938;SAS_AF=0.8609;AA=T|||;VT=SNP
2	199853188	rs1947530	C	A	100	PASS	AC=3593;AF=0.717452;AN=5008;NS=2504;DP=20545;EAS_AF=0.8889;AMR_AF=0.7233;AFR_AF=0.4962;EUR_AF=0.6928;SAS_AF=0.8609;AA=A|||;VT=SNP
2	199853194	rs151068560	A	G	100	PASS	AC=13;AF=0.00259585;AN=5008;NS=2504;DP=20525;EAS_AF=0;AMR_AF=0.0058;AFR_AF=0.0015;EUR_AF=0.007;SAS_AF=0;AA=A|||;VT=SNP
2	199853627	rs2168543	C	T	100	PASS	AC=374;AF=0.0746805;AN=5008;NS=2504;DP=16623;EAS_AF=0.0982;AMR_AF=0.0187;AFR_AF=0.0015;EUR_AF=0.0258;SAS_AF=0.2393;AA=C|||;VT=SNP
2	199853743	rs1456544	T	A	100	PASS	AC=870;AF=0.173722;AN=5008;NS=2504;DP=15228;EAS_AF=0.3403;AMR_AF=0.3012;AFR_AF=0.0053;EUR_AF=0.1252;SAS_AF=0.1892;AA=T|||;VT=SNP
2	199854587	rs62180182	C	A	100	PASS	AC=691;AF=0.137979;AN=5008;NS=2504;DP=18249;EAS_AF=0.002;AMR_AF=0.1902;AFR_AF=0.1369;EUR_AF=0.2773;SAS_AF=0.0992;AA=C|||;VT=SNP
2	199854809	rs35913038	C	T	100	PASS	AC=635;AF=0.126797;AN=5008;NS=2504;DP=17174;EAS_AF=0.002;AMR_AF=0.1902;AFR_AF=0.0946;EUR_AF=0.2773;SAS_AF=0.0992;AA=C|||;VT=SNP
2	199854897	rs1840752	C	T	100	PASS	AC=3515;AF=0.701877;AN=5008;NS=2504;DP=16039;EAS_AF=0.8889;AMR_AF=0.7248;AFR_AF=0.4349;EUR_AF=0.6948;SAS_AF=0.8609;AA=C|||;VT=SNP
2	199856054	rs4145757	T	C	100	PASS	AC=3515;AF=0.701877;AN=5008;NS=2504;DP=17487;EAS_AF=0.8889;AMR_AF=0.7248;AFR_AF=0.4349;EUR_AF=0.6948;SAS_AF=0.8609;AA=T|||;VT=SNP
2	199856088	rs11690303	C	A	100	PASS	AC=86;AF=0.0171725;AN=5008;NS=2504;DP=18664;EAS_AF=0.001;AMR_AF=0.085;AFR_AF=0.0015;EUR_AF=0.0169;SAS_AF=0.0072;AA=C|||;VT=SNP
2	199856541	rs73061464	C	T	100	PASS	AC=562;AF=0.11222;AN=5008;NS=2504;DP=14913;EAS_AF=0.1091;AMR_AF=0.0764;AFR_AF=0.2519;EUR_AF=0.0268;SAS_AF=0.0399;AA=C|||;VT=SNP
2	199856710	rs1158687	C	T	100	PASS	AC=1335;AF=0.266573;AN=5008;NS=2504;DP=14783;EAS_AF=0.1111;AMR_AF=0.2666;AFR_AF=0.4508;EUR_AF=0.3042;SAS_AF=0.1391;AA=T|||;VT=SNP
2	199856900	rs10497826	T	C	100	PASS	AC=564;AF=0.11262;AN=5008;NS=2504;DP=16216;EAS_AF=0.1091;AMR_AF=0.0764;AFR_AF=0.2519;EUR_AF=0.0268;SAS_AF=0.0419;AA=T|||;VT=SNP
2	199856930	rs145815287	A	G	100	PASS	AC=20;AF=0.00399361;AN=5008;NS=2504;DP=16881;EAS_AF=0;AMR_AF=0.0072;AFR_AF=0;EUR_AF=0.0119;SAS_AF=0.0031;AA=A|||;VT=SNP
2	199858376	rs10206567	C	T	100	PASS	AC=3514;AF=0.701677;AN=5008;NS=2504;DP=16438;EAS_AF=0.8889;AMR_AF=0.7233;AFR_AF=0.4357;EUR_AF=0.6938;SAS_AF=0.8609;AA=C|||;VT=SNP
2	199858970	rs6737927	A	G	100	PASS	AC=1255;AF=0.250599;AN=5008;NS=2504;DP=20433;EAS_AF=0.1111;AMR_AF=0.268;AFR_AF=0.3888;EUR_AF=0.3052;SAS_AF=0.1391;AA=A|||;VT=SNP
2	199861714	rs1456529	A	C	100	PASS	AC=3517;AF=0.702276;AN=5008;NS=2504;DP=20354;EAS_AF=0.8889;AMR_AF=0.7248;AFR_AF=0.4365;EUR_AF=0.6948;SAS_AF=0.8609;AA=A|||;VT=SNP
2	199861811	rs149931610	G	T	100	PASS	AC=14;AF=0.00279553;AN=5008;NS=2504;DP=19759;EAS_AF=0;AMR_AF=0.0058;AFR_AF=0.0023;EUR_AF=0.007;SAS_AF=0;AA=G|||;VT=SNP
2	199863029	rs78446848	C	T	100	PASS	AC=24;AF=0.00479233;AN=5008;NS=2504;DP=18005;EAS_AF=0;AMR_AF=0.0086;AFR_AF=0.0008;EUR_AF=0.0089;SAS_AF=0.0082;AA=C|||;VT=SNP
2	199863994	rs143798768	G	C	100	PASS	AC=14;AF=0.00279553;AN=5008;NS=2504;DP=18874;EAS_AF=0;AMR_AF=0.0043;AFR_AF=0;EUR_AF=0.0109;SAS_AF=0;AA=G|||;VT=SNP
2	199864014	rs7559736	C	T	100	PASS	AC=1249;AF=0.249401;AN=5008;NS=2504;DP=18553;EAS_AF=0.1111;AMR_AF=0.2666;AFR_AF=0.3865;EUR_AF=0.3032;SAS_AF=0.1391;AA=C|||;VT=SNP
2	199864360	rs12478558	G	A	100	PASS	AC=626;AF=0.125;AN=5008;NS=2504;DP=16203;EAS_AF=0.002;AMR_AF=0.1902;AFR_AF=0.0885;EUR_AF=0.2763;SAS_AF=0.0992;AA=G|||;VT=SNP
2	199864579	rs921889	A	G	100	PASS	AC=3518;AF=0.702476;AN=5008;NS=2504;DP=15340;EAS_AF=0.8889;AMR_AF=0.7248;AFR_AF=0.4365;EUR_AF=0.6958;SAS_AF=0.8609;AA=A|||;VT=SNP
2	199864986	rs34920085	C	T	100	PASS	AC=541;AF=0.108027;AN=5008;NS=2504;DP=15366;EAS_AF=0.0625;AMR_AF=0.1326;AFR_AF=0.0976;EUR_AF=0.1909;SAS_AF=0.0665;AA=C|||;VT=SNP
2	199865001	rs6434996	A	G	100	PASS	AC=1250;AF=0.249601;AN=5008;NS=2504;DP=15175;EAS_AF=0.1111;AMR_AF=0.268;AFR_AF=0.3858;EUR_AF=0.3042;SAS_AF=0.1391;AA=A|||;VT=SNP
2	199865131	rs6712573	G	T	100	PASS	AC=634;AF=0.126597;AN=5008;NS=2504;DP=12801;EAS_AF=0.002;AMR_AF=0.1902;AFR_AF=0.0946;EUR_AF=0.2763;SAS_AF=0.0992;AA=G|||;VT=SNP
2	199865362	rs78610807	C	T	100	PASS	AC=45;AF=0.00898562;AN=5008;NS=2504;DP=21476;EAS_AF=0;AMR_AF=0.0043;AFR_AF=0.0023;EUR_AF=0.0169;SAS_AF=0.0225;AA=C|||;VT=SNP
2	199865834	rs77358516	T	C	100	PASS	AC=402;AF=0.0802716;AN=5008;NS=2504;DP=21257;EAS_AF=0.0982;AMR_AF=0.0202;AFR_AF=0.0212;EUR_AF=0.0258;SAS_AF=0.2403;AA=T|||;VT=SNP
2	199866776	rs55932156	T	G	100	PASS	AC=1398;AF=0.279153;AN=5008;NS=2504;DP=15916;EAS_AF=0.4435;AMR_AF=0.4063;AFR_AF=0.0174;EUR_AF=0.3022;SAS_AF=0.3497;AA=T|||;VT=SNP
2	199866924	rs12465722	G	A	100	PASS	AC=627;AF=0.1252;AN=5008;NS=2504;DP=16151;EAS_AF=0.002;AMR_AF=0.1902;AFR_AF=0.0885;EUR_AF=0.2773;SAS_AF=0.0992;AA=G|||;VT=SNP
2	199867002	rs12473750	A	T	100	PASS	AC=219;AF=0.04373;AN=5008;NS=2504;DP=17235;EAS_AF=0.001;AMR_AF=0.1037;AFR_AF=0.003;EUR_AF=0.1322;SAS_AF=0.0092;AA=A|||;VT=SNP
2	199867496	rs77659233	A	T	100	PASS	AC=29;AF=0.00579073;AN=5008;NS=2504;DP=19518;EAS_AF=0;AMR_AF=0.013;AFR_AF=0.0023;EUR_AF=0.0139;SAS_AF=0.0031;AA=A|||;VT=SNP
2	199869120	rs1563484	A	T	100	PASS	AC=559;AF=0.111621;AN=5008;NS=2504;DP=14449;EAS_AF=0.1091;AMR_AF=0.0764;AFR_AF=0.2496;EUR_AF=0.0268;SAS_AF=0.0399;AA=A|||;VT=SNP
2	199869156	rs1563485	G	A	100	PASS	AC=561;AF=0.112021;AN=5008;NS=2504;DP=14436;EAS_AF=0.1091;AMR_AF=0.0764;AFR_AF=0.2504;EUR_AF=0.0278;SAS_AF=0.0399;AA=G|||;VT=SNP
2	199869588	rs11687364	T	G	100	PASS	AC=3514;AF=0.701677;AN=5008;NS=2504;DP=12123;EAS_AF=0.8879;AMR_AF=0.7233;AFR_AF=0.4365;EUR_AF=0.6938;SAS_AF=0.8609;AA=T|||;VT=SNP
2	199869741	rs12998141	T	C	100	PASS	AC=3502;AF=0.699281;AN=5008;NS=2504;DP=16352;EAS_AF=0.8879;AMR_AF=0.7233;AFR_AF=0.4274;EUR_AF=0.6938;SAS_AF=0.8609;AA=T|||;VT=SNP
2	199869993	rs4675234	G	A	100	PASS	AC=628;AF=0.125399;AN=5008;NS=2504;DP=14340;EAS_AF=0.002;AMR_AF=0.1916;AFR_AF=0.0885;EUR_AF=0.2763;SAS_AF=0.1002;AA=g|||;VT=SNP
2	199870464	rs1120719	C	T	100	PASS	AC=3499;AF=0.698682;AN=5008;NS=2504;DP=15896;EAS_AF=0.8879;AMR_AF=0.7219;AFR_AF=0.4259;EUR_AF=0.6938;SAS_AF=0.8609;AA=C|||;VT=SNP
2	199870828	rs11884583	C	G	100	PASS	AC=1256;AF=0.250799;AN=5008;NS=2504;DP=16634;EAS_AF=0.1121;AMR_AF=0.268;AFR_AF=0.3888;EUR_AF=0.3052;SAS_AF=0.1391;AA=C|||;VT=SNP
2	199871031	rs12612141	G	A	100	PASS	AC=3499;AF=0.698682;AN=5008;NS=2504;DP=17909;EAS_AF=0.8879;AMR_AF=0.7219;AFR_AF=0.4259;EUR_AF=0.6938;SAS_AF=0.8609;AA=G|||;VT=SNP
2	199871583	rs76444583	A	G	100	PASS	AC=46;AF=0.0091853;AN=5008;NS=2504;DP=15727;EAS_AF=0;AMR_AF=0.0072;AFR_AF=0.0023;EUR_AF=0.0268;SAS_AF=0.0112;AA=A|||;VT=SNP
2	199871656	rs73061479	T	C	100	PASS	AC=561;AF=0.112021;AN=5008;NS=2504;DP=15164;EAS_AF=0.1101;AMR_AF=0.0764;AFR_AF=0.2504;EUR_AF=0.0268;SAS_AF=0.0399;AA=T|||;VT=SNP
2	199871820	rs12616381	T	C	100	PASS	AC=2726;AF=0.544329;AN=5008;NS=2504;DP=14531;EAS_AF=0.8254;AMR_AF=0.5735;AFR_AF=0.1694;EUR_AF=0.499;SAS_AF=0.7873;AA=T|||;VT=SNP
2	199872415	rs145801011	G	A	100	PASS	AC=38;AF=0.00758786;AN=5008;NS=2504;DP=17753;EAS_AF=0;AMR_AF=0.013;AFR_AF=0.0008;EUR_AF=0.0278;SAS_AF=0;AA=G|||;VT=SNP
2	199872864	rs62180184	T	A	100	PASS	AC=627;AF=0.1252;AN=5008;NS=2504;DP=23323;EAS_AF=0.002;AMR_AF=0.1916;AFR_AF=0.0885;EUR_AF=0.2763;SAS_AF=0.0992;AA=T|||;VT=SNP
2	199872937	rs11532563	G	A	100	PASS	AC=3514;AF=0.701677;AN=5008;NS=2504;DP=21008;EAS_AF=0.8879;AMR_AF=0.7233;AFR_AF=0.4349;EUR_AF=0.6958;SAS_AF=0.8609;AA=G|||;VT=SNP
2	199873354	rs77041497	A	C	100	PASS	AC=3515;AF=0.701877;AN=5008;NS=2504;DP=19959;EAS_AF=0.8879;AMR_AF=0.7233;AFR_AF=0.4357;EUR_AF=0.6958;SAS_AF=0.8609;AA=A|||;VT=SNP
2	199874054	rs111599001	A	G	100	PASS	AC=627;AF=0.1252;AN=5008;NS=2504;DP=19116;EAS_AF=0.002;AMR_AF=0.1916;AFR_AF=0.0877;EUR_AF=0.2763;SAS_AF=0.1002;AA=A|||;VT=SNP
2	199874486	rs190722339	G	A	100	PASS	AC=8;AF=0.00159744;AN=5008;NS=2504;DP=19005;EAS_AF=0;AMR_AF=0.0029;AFR_AF=0;EUR_AF=0.006;SAS_AF=0;AA=G|||;VT=SNP
2	199874655	rs13019013	A	G	100	PASS	AC=3515;AF=0.701877;AN=5008;NS=2504;DP=18345;EAS_AF=0.8879;AMR_AF=0.7233;AFR_AF=0.4357;EUR_AF=0.6958;SAS_AF=0.8609;AA=A|||;VT=SNP
2	199874791	rs12468687	C	T	100	PASS	AC=627;AF=0.1252;AN=5008;NS=2504;DP=18381;EAS_AF=0.003;AMR_AF=0.1916;AFR_AF=0.0877;EUR_AF=0.2763;SAS_AF=0.0992;AA=C|||;VT=SNP
2	199875008	rs13019823	A	C	100	PASS	AC=3598;AF=0.71845;AN=5008;NS=2504;DP=18304;EAS_AF=0.8879;AMR_AF=0.7233;AFR_AF=0.4985;EUR_AF=0.6958;SAS_AF=0.8609;AA=A|||;VT=SNP
2	199875097	rs1598656	G	A	100	PASS	AC=636;AF=0.126997;AN=5008;NS=2504;DP=17976;EAS_AF=0.002;AMR_AF=0.1916;AFR_AF=0.0953;EUR_AF=0.2763;SAS_AF=0.0992;AA=G|||;VT=SNP
2	199875180	rs12473108	T	G	100	PASS	AC=626;AF=0.125;AN=5008;NS=2504;DP=17593;EAS_AF=0.002;AMR_AF=0.1916;AFR_AF=0.0877;EUR_AF=0.2763;SAS_AF=0.0992;AA=T|||;VT=SNP
2	199876894	rs10187067	C	T	100	PASS	AC=3516;AF=0.702077;AN=5008;NS=2504;DP=20485;EAS_AF=0.8879;AMR_AF=0.7233;AFR_AF=0.4365;EUR_AF=0.6958;SAS_AF=0.8609;AA=C|||;VT=SNP
2	199878422	rs12472442	G	C	100	PASS	AC=627;AF=0.1252;AN=5008;NS=2504;DP=17886;EAS_AF=0.002;AMR_AF=0.1916;AFR_AF=0.0885;EUR_AF=0.2763;SAS_AF=0.0992;AA=G|||;VT=SNP
2	199880462	rs16830816	A	T	100	PASS	AC=1336;AF=0.266773;AN=5008;NS=2504;DP=16712;EAS_AF=0.1121;AMR_AF=0.268;AFR_AF=0.4508;EUR_AF=0.3032;SAS_AF=0.1391;AA=T|||;VT=SNP
2	199880772	rs75814675	T	C	100	PASS	AC=39;AF=0.00778754;AN=5008;NS=2504;DP=21487;EAS_AF=0;AMR_AF=0.0115;AFR_AF=0;EUR_AF=0.0179;SAS_AF=0.0133;AA=T|||;VT=SNP
2	199880888	rs9646829	T	C	100	PASS	AC=533;AF=0.10643;AN=5008;NS=2504;DP=19088;EAS_AF=0.002;AMR_AF=0.1902;AFR_AF=0.0166;EUR_AF=0.2773;SAS_AF=0.1002;AA=T|||;VT=SNP
2	199880895	rs16830817	T	C	100	PASS	AC=563;AF=0.11242;AN=5008;NS=2504;DP=18973;EAS_AF=0.1101;AMR_AF=0.0764;AFR_AF=0.2519;EUR_AF=0.0268;SAS_AF=0.0399;AA=T|||;VT=SNP
2	199884960	rs72921497	A	G	100	PASS	AC=34;AF=0.00678914;AN=5008;NS=2504;DP=15691;EAS_AF=0.001;AMR_AF=0.0072;AFR_AF=0.0015;EUR_AF=0.0229;SAS_AF=0.0031;AA=A|||;VT=SNP
2	199884966	rs16830824	T	G	100	PASS	AC=24;AF=0.00479233;AN=5008;NS=2504;DP=15850;EAS_AF=0;AMR_AF=0.0072;AFR_AF=0;EUR_AF=0.0139;SAS_AF=0.0051;AA=T|||;VT=SNP
2	199885696	rs6711976	T	A	100	PASS	AC=1363;AF=0.272165;AN=5008;NS=2504;DP=22722;EAS_AF=0.1121;AMR_AF=0.2709;AFR_AF=0.4697;EUR_AF=0.3032;SAS_AF=0.1391;AA=A|||;VT=SNP
2	199885817	rs16830825	G	A	100	PASS	AC=72;AF=0.014377;AN=5008;NS=2504;DP=22162;EAS_AF=0;AMR_AF=0.0346;AFR_AF=0.0023;EUR_AF=0.0358;SAS_AF=0.0092;AA=G|||;VT=SNP
2	199885916	rs6725590	A	G	100	PASS	AC=1363;AF=0.272165;AN=5008;NS=2504;DP=18501;EAS_AF=0.1121;AMR_AF=0.2709;AFR_AF=0.4697;EUR_AF=0.3032;SAS_AF=0.1391;AA=a|||;VT=SNP
2	199886387	rs16830832	G	A	100	PASS	AC=1361;AF=0.271765;AN=5008;NS=2504;DP=15994;EAS_AF=0.1121;AMR_AF=0.2709;AFR_AF=0.4682;EUR_AF=0.3032;SAS_AF=0.1391;AA=A|||;VT=SNP
2	199886785	rs4444454	G	A	100	PASS	AC=627;AF=0.1252;AN=5008;NS=2504;DP=16496;EAS_AF=0.002;AMR_AF=0.1916;AFR_AF=0.0885;EUR_AF=0.2763;SAS_AF=0.0992;AA=G|||;VT=SNP
2	199887066	rs16830833	A	G	100	PASS	AC=591;AF=0.118011;AN=5008;NS=2504;DP=15631;EAS_AF=0.1101;AMR_AF=0.0807;AFR_AF=0.2708;EUR_AF=0.0268;SAS_AF=0.0399;AA=A|||;VT=SNP
2	199887147	rs1563486	T	C	100	PASS	AC=1290;AF=0.257588;AN=5008;NS=2504;DP=15916;EAS_AF=0.1131;AMR_AF=0.2709;AFR_AF=0.413;EUR_AF=0.3042;SAS_AF=0.1391;AA=T|||;VT=SNP
2	199887785	rs3916066	G	A	100	PASS	AC=693;AF=0.138379;AN=5008;NS=2504;DP=16449;EAS_AF=0.003;AMR_AF=0.1916;AFR_AF=0.1377;EUR_AF=0.2763;SAS_AF=0.0992;AA=G|||;VT=SNP
2	199887913	rs7557245	G	A	100	PASS	AC=94;AF=0.01877;AN=5008;NS=2504;DP=16813;EAS_AF=0.002;AMR_AF=0.0173;AFR_AF=0.0076;EUR_AF=0.0447;SAS_AF=0.0256;AA=G|||;VT=SNP
2	199887973	rs185589174	T	A	100	PASS	AC=28;AF=0.00559105;AN=5008;NS=2504;DP=17056;EAS_AF=0.001;AMR_AF=0.0058;AFR_AF=0;EUR_AF=0.0129;SAS_AF=0.0102;AA=T|||;VT=SNP
2	199888022	rs3913345	G	A	100	PASS	AC=701;AF=0.139976;AN=5008;NS=2504;DP=15556;EAS_AF=0.004;AMR_AF=0.1902;AFR_AF=0.1384;EUR_AF=0.2763;SAS_AF=0.1063;AA=A|||;VT=SNP
2	199888532	rs4675253	C	G	100	PASS	AC=1372;AF=0.273962;AN=5008;NS=2504;DP=15313;EAS_AF=0.1121;AMR_AF=0.2695;AFR_AF=0.4773;EUR_AF=0.3032;SAS_AF=0.1391;AA=G|||;VT=SNP
2	199889044	rs6737832	A	G	100	PASS	AC=830;AF=0.165735;AN=5008;NS=2504;DP=18342;EAS_AF=0.1121;AMR_AF=0.0836;AFR_AF=0.4478;EUR_AF=0.0278;SAS_AF=0.0399;AA=A|||;VT=SNP
2	199889554	rs2881064	T	C	100	PASS	AC=1118;AF=0.223243;AN=5008;NS=2504;DP=16838;EAS_AF=0.5228;AMR_AF=0.3386;AFR_AF=0.0061;EUR_AF=0.1352;SAS_AF=0.2168;AA=T|||;VT=SNP
2	199893814	rs6723079	T	C	100	PASS	AC=609;AF=0.121605;AN=5008;NS=2504;DP=20022;EAS_AF=0.0694;AMR_AF=0.1354;AFR_AF=0.1369;EUR_AF=0.1839;SAS_AF=0.0808;AA=T|||;VT=SNP
2	199893818	rs34917418	A	G	100	PASS	AC=609;AF=0.121605;AN=5008;NS=2504;DP=20072;EAS_AF=0.0694;AMR_AF=0.1354;AFR_AF=0.1369;EUR_AF=0.1839;SAS_AF=0.0808;AA=A|||;VT=SNP
2	199893820	rs6707648	C	A	100	PASS	AC=609;AF=0.121605;AN=5008;NS=2504;DP=19997;EAS_AF=0.0694;AMR_AF=0.1354;AFR_AF=0.1369;EUR_AF=0.1839;SAS_AF=0.0808;AA=C|||;VT=SNP
2	199893878	rs13020716	T	C	100	PASS	AC=451;AF=0.0900559;AN=5008;NS=2504;DP=19076;EAS_AF=0.004;AMR_AF=0.0836;AFR_AF=0.0121;EUR_AF=0.2107;SAS_AF=0.1646;AA=T|||;VT=SNP
2	199894134	rs112289553	G	A	100	PASS	AC=31;AF=0.0061901;AN=5008;NS=2504;DP=20282;EAS_AF=0;AMR_AF=0.0144;AFR_AF=0.0008;EUR_AF=0.0199;SAS_AF=0;AA=G|||;VT=SNP
2	199894270	rs114693517	C	T	100	PASS	AC=71;AF=0.0141773;AN=5008;NS=2504;DP=19182;EAS_AF=0;AMR_AF=0.0173;AFR_AF=0.0023;EUR_AF=0.0268;SAS_AF=0.0297;AA=C|||;VT=SNP
2	199894297	rs56170534	C	T	100	PASS	AC=117;AF=0.0233626;AN=5008;NS=2504;DP=19762;EAS_AF=0;AMR_AF=0.0303;AFR_AF=0.0023;EUR_AF=0.0706;SAS_AF=0.0225;AA=C|||;VT=SNP
2	199895199	rs138367458	G	A	100	PASS	AC=118;AF=0.0235623;AN=5008;NS=2504;DP=18209;EAS_AF=0;AMR_AF=0.0303;AFR_AF=0.0023;EUR_AF=0.0716;SAS_AF=0.0225;AA=G|||;VT=SNP
2	199899124	rs147174673	A	T	100	PASS	AC=325;AF=0.0648962;AN=5008;NS=2504;DP=10606;EAS_AF=0.0863;AMR_AF=0.0793;AFR_AF=0.0045;EUR_AF=0.0905;SAS_AF=0.0879;AA=A|||;VT=SNP
2	199899710	rs77267697	G	A	100	PASS	AC=49;AF=0.00978435;AN=5008;NS=2504;DP=18886;EAS_AF=0.0089;AMR_AF=0.0115;AFR_AF=0;EUR_AF=0.0199;SAS_AF=0.0123;AA=G|||;VT=SNP
2	199899973	rs4410227	T	C	100	PASS	AC=458;AF=0.0914537;AN=5008;NS=2504;DP=21178;EAS_AF=0.004;AMR_AF=0.0836;AFR_AF=0.0166;EUR_AF=0.2107;SAS_AF=0.1656;AA=T|||;VT=SNP
2	199900876	rs149720147	A	G	100	PASS	AC=23;AF=0.00459265;AN=5008;NS=2504;DP=11845;EAS_AF=0;AMR_AF=0.0043;AFR_AF=0.003;EUR_AF=0.0159;SAS_AF=0;AA=A|||;VT=SNP
2	199901247	rs17184323	G	A	100	PASS	AC=572;AF=0.114217;AN=5008;NS=2504;DP=18092;EAS_AF=0.0675;AMR_AF=0.1297;AFR_AF=0.1157;EUR_AF=0.1829;SAS_AF=0.0787;AA=G|||;VT=SNP
2	199904243	rs17184442	A	G	100	PASS	AC=69;AF=0.013778;AN=5008;NS=2504;DP=18968;EAS_AF=0;AMR_AF=0.0101;AFR_AF=0.0008;EUR_AF=0.0219;SAS_AF=0.0399;AA=A|||;VT=SNP
2	199904927	rs16830857	C	G	100	PASS	AC=846;AF=0.16893;AN=5008;NS=2504;DP=15966;EAS_AF=0.0843;AMR_AF=0.0389;AFR_AF=0.351;EUR_AF=0.0298;SAS_AF=0.2454;AA=G|||;VT=SNP
2	199906816	rs78146733	A	G	100	PASS	AC=163;AF=0.0325479;AN=5008;NS=2504;DP=15659;EAS_AF=0.0635;AMR_AF=0.0086;AFR_AF=0.0371;EUR_AF=0.0219;SAS_AF=0.0225;AA=a|||;VT=SNP
2	199908378	rs994261	T	C	100	PASS	AC=2112;AF=0.421725;AN=5008;NS=2504;DP=20294;EAS_AF=0.5893;AMR_AF=0.6254;AFR_AF=0.0446;EUR_AF=0.5577;SAS_AF=0.4744;AA=T|||;VT=SNP
2	199909486	rs78035390	T	C	100	PASS	AC=39;AF=0.00778754;AN=5008;NS=2504;DP=17566;EAS_AF=0;AMR_AF=0.0115;AFR_AF=0;EUR_AF=0.0199;SAS_AF=0.0112;AA=T|||;VT=SNP
2	199912135	rs12612837	C	A	100	PASS	AC=360;AF=0.071885;AN=5008;NS=2504;DP=15886;EAS_AF=0.256;AMR_AF=0.072;AFR_AF=0;EUR_AF=0.0179;SAS_AF=0.0348;AA=C|||;VT=SNP
2	199912959	rs75824559	A	G	100	PASS	AC=74;AF=0.0147764;AN=5008;NS=2504;DP=19141;EAS_AF=0;AMR_AF=0.0245;AFR_AF=0.0061;EUR_AF=0.0258;SAS_AF=0.0235;AA=A|||;VT=SNP
2	199913283	rs72923216	G	A	100	PASS	AC=154;AF=0.0307508;AN=5008;NS=2504;DP=18738;EAS_AF=0;AMR_AF=0.0461;AFR_AF=0.0091;EUR_AF=0.0954;SAS_AF=0.0143;AA=G|||;VT=SNP
2	199913419	rs145134404	C	T	100	PASS	AC=69;AF=0.013778;AN=5008;NS=2504;DP=18721;EAS_AF=0;AMR_AF=0.0101;AFR_AF=0.0008;EUR_AF=0.0219;SAS_AF=0.0399;AA=C|||;VT=SNP
2	199916225	rs115579549	C	T	100	PASS	AC=86;AF=0.0171725;AN=5008;NS=2504;DP=10663;EAS_AF=0.001;AMR_AF=0.0807;AFR_AF=0.003;EUR_AF=0.0189;SAS_AF=0.0061;AA=C|||;VT=SNP
2	199920748	rs7562062	T	C	100	PASS	AC=611;AF=0.122005;AN=5008;NS=2504;DP=16084;EAS_AF=0.0685;AMR_AF=0.1354;AFR_AF=0.1399;EUR_AF=0.1849;SAS_AF=0.0787;AA=T|||;VT=SNP
2	199921445	rs71424213	T	A	100	PASS	AC=64;AF=0.0127796;AN=5008;NS=2504;DP=17908;EAS_AF=0;AMR_AF=0.0159;AFR_AF=0.0008;EUR_AF=0.0477;SAS_AF=0.0041;AA=T|||;VT=SNP
2	199921578	rs145949984	C	T	100	PASS	AC=70;AF=0.0139776;AN=5008;NS=2504;DP=17055;EAS_AF=0;AMR_AF=0.0173;AFR_AF=0.0015;EUR_AF=0.0517;SAS_AF=0.0041;AA=C|||;VT=SNP
2	199923191	rs6732825	A	C	100	PASS	AC=634;AF=0.126597;AN=5008;NS=2504;DP=20809;EAS_AF=0.0685;AMR_AF=0.147;AFR_AF=0.1369;EUR_AF=0.2028;SAS_AF=0.0798;AA=A|||;VT=SNP
2	199923483	rs113949378	G	A	100	PASS	AC=87;AF=0.0173722;AN=5008;NS=2504;DP=18019;EAS_AF=0.001;AMR_AF=0.0331;AFR_AF=0.0015;EUR_AF=0.0507;SAS_AF=0.0102;AA=G|||;VT=SNP
2	199923727	rs148238535	T	G	100	PASS	AC=36;AF=0.0071885;AN=5008;NS=2504;DP=18892;EAS_AF=0;AMR_AF=0.0086;AFR_AF=0.0008;EUR_AF=0.0258;SAS_AF=0.0031;AA=T|||;VT=SNP
2	199926019	rs141542797	C	A	100	PASS	AC=72;AF=0.014377;AN=5008;NS=2504;DP=15717;EAS_AF=0;AMR_AF=0.0231;AFR_AF=0.0053;EUR_AF=0.0258;SAS_AF=0.0235;AA=C|||;VT=SNP
2	199926143	rs62180225	A	T	100	PASS	AC=447;AF=0.0892572;AN=5008;NS=2504;DP=15723;EAS_AF=0.003;AMR_AF=0.0836;AFR_AF=0.0113;EUR_AF=0.2097;SAS_AF=0.1636;AA=A|||;VT=SNP
2	199928465	rs10931843	A	T	100	PASS	AC=3800;AF=0.758786;AN=5008;NS=2504;DP=17776;EAS_AF=0.9325;AMR_AF=0.8415;AFR_AF=0.4206;EUR_AF=0.8151;SAS_AF=0.9202;AA=A|||;VT=SNP
2	199929517	rs56337824	G	A	100	PASS	AC=88;AF=0.0175719;AN=5008;NS=2504;DP=17634;EAS_AF=0;AMR_AF=0.0187;AFR_AF=0.003;EUR_AF=0.0497;SAS_AF=0.0215;AA=G|||;VT=SNP
2	199932055	rs78002165	A	C	100	PASS	AC=114;AF=0.0227636;AN=5008;NS=2504;DP=17628;EAS_AF=0.0645;AMR_AF=0.0043;AFR_AF=0.0015;EUR_AF=0.0219;SAS_AF=0.0225;AA=A|||;VT=SNP
2	199932425	rs72923240	G	A	100	PASS	AC=148;AF=0.0295527;AN=5008;NS=2504;DP=18242;EAS_AF=0.001;AMR_AF=0.0375;AFR_AF=0.003;EUR_AF=0.0706;SAS_AF=0.047;AA=G|||;VT=SNP
2	199934670	rs114112635	A	G	100	PASS	AC=40;AF=0.00798722;AN=5008;NS=2504;DP=20062;EAS_AF=0;AMR_AF=0.013;AFR_AF=0.0008;EUR_AF=0.0298;SAS_AF=0;AA=A|||;VT=SNP
2	199934785	rs115119874	T	C	100	PASS	AC=23;AF=0.00459265;AN=5008;NS=2504;DP=21984;EAS_AF=0;AMR_AF=0.0029;AFR_AF=0;EUR_AF=0.0209;SAS_AF=0;AA=T|||;VT=SNP
2	199934892	rs115945729	G	A	100	PASS	AC=19;AF=0.00379393;AN=5008;NS=2504;DP=20782;EAS_AF=0;AMR_AF=0.0043;AFR_AF=0.0015;EUR_AF=0.0129;SAS_AF=0.001;AA=A|||;VT=SNP
2	199936513	rs72923244	C	T	100	PASS	AC=27;AF=0.00539137;AN=5008;NS=2504;DP=15706;EAS_AF=0;AMR_AF=0.0058;AFR_AF=0.0015;EUR_AF=0.0189;SAS_AF=0.002;AA=C|||;VT=SNP
2	199937292	rs79076184	G	A	100	PASS	AC=360;AF=0.071885;AN=5008;NS=2504;DP=18064;EAS_AF=0.255;AMR_AF=0.072;AFR_AF=0;EUR_AF=0.0179;SAS_AF=0.0358;AA=G|||;VT=SNP
2	199938167	rs151013023	T	C	100	PASS	AC=44;AF=0.00878594;AN=5008;NS=2504;DP=18676;EAS_AF=0;AMR_AF=0.0058;AFR_AF=0.0015;EUR_AF=0.0258;SAS_AF=0.0123;AA=T|||;VT=SNP
2	199939999	rs137868568	G	A	100	PASS	AC=96;AF=0.0191693;AN=5008;NS=2504;DP=17668;EAS_AF=0.001;AMR_AF=0.0375;AFR_AF=0.0015;EUR_AF=0.0557;SAS_AF=0.0112;AA=G|||;VT=SNP
2	199944332	rs116644349	C	G	100	PASS	AC=99;AF=0.0197684;AN=5008;NS=2504;DP=14679;EAS_AF=0;AMR_AF=0.0274;AFR_AF=0.0023;EUR_AF=0.0686;SAS_AF=0.0082;AA=C|||;VT=SNP
2	199945106	rs192088566	A	G	100	PASS	AC=23;AF=0.00459265;AN=5008;NS=2504;DP=20381;EAS_AF=0;AMR_AF=0.0058;AFR_AF=0;EUR_AF=0.0139;SAS_AF=0.0051;AA=A|||;VT=SNP
2	199947074	rs78242655	A	G	100	PASS	AC=446;AF=0.0890575;AN=5008;NS=2504;DP=17410;EAS_AF=0.3085;AMR_AF=0.1297;AFR_AF=0.0023;EUR_AF=0.0169;SAS_AF=0.0256;AA=A|||;VT=SNP
2	199955881	rs34619758	A	G	100	PASS	AC=161;AF=0.0321486;AN=5008;NS=2504;DP=17330;EAS_AF=0.004;AMR_AF=0.0605;AFR_AF=0.0023;EUR_AF=0.0696;SAS_AF=0.0429;AA=A|||;VT=SNP
2	199959447	rs115307848	G	A	100	PASS	AC=25;AF=0.00499201;AN=5008;NS=2504;DP=20089;EAS_AF=0;AMR_AF=0.0144;AFR_AF=0;EUR_AF=0.0149;SAS_AF=0;AA=G|||;VT=SNP
2	199959803	rs76501568	C	T	100	PASS	AC=31;AF=0.0061901;AN=5008;NS=2504;DP=15939;EAS_AF=0;AMR_AF=0.013;AFR_AF=0.0015;EUR_AF=0.0149;SAS_AF=0.0051;AA=C|||;VT=SNP
2	199962415	rs79978546	T	C	100	PASS	AC=29;AF=0.00579073;AN=5008;NS=2504;DP=20637;EAS_AF=0.001;AMR_AF=0.0058;AFR_AF=0;EUR_AF=0.0139;SAS_AF=0.0102;AA=T|||;VT=SNP
2	199962753	rs767025	C	T	100	PASS	AC=61;AF=0.0121805;AN=5008;NS=2504;DP=19360;EAS_AF=0;AMR_AF=0.013;AFR_AF=0.003;EUR_AF=0.0348;SAS_AF=0.0133;AA=C|||;VT=SNP
2	199964877	rs148980005	C	T	100	PASS	AC=15;AF=0.00299521;AN=5008;NS=2504;DP=14501;EAS_AF=0;AMR_AF=0.0086;AFR_AF=0.0008;EUR_AF=0.007;SAS_AF=0.001;AA=C|||;VT=SNP
2	199965874	rs77699667	C	T	100	PASS	AC=80;AF=0.0159744;AN=5008;NS=2504;DP=18890;EAS_AF=0;AMR_AF=0.0159;AFR_AF=0.003;EUR_AF=0.0467;SAS_AF=0.0184;AA=C|||;VT=SNP
2	199966951	rs74682158	C	T	100	PASS	AC=353;AF=0.0704872;AN=5008;NS=2504;DP=17040;EAS_AF=0.1161;AMR_AF=0.0375;AFR_AF=0.0023;EUR_AF=0.0497;SAS_AF=0.1605;AA=C|||;VT=SNP
2	199969144	rs77715330	T	C	100	PASS	AC=232;AF=0.0463259;AN=5008;NS=2504;DP=11566;EAS_AF=0.001;AMR_AF=0.1095;AFR_AF=0.0045;EUR_AF=0.1382;SAS_AF=0.0102;AA=T|||;VT=SNP
2	199969389	rs143956110	G	A	100	PASS	AC=84;AF=0.0167732;AN=5008;NS=2504;DP=12790;EAS_AF=0;AMR_AF=0.0101;AFR_AF=0.0393;EUR_AF=0.0219;SAS_AF=0.0031;AA=G|||;VT=SNP
2	199972587	rs1376590	T	G	100	PASS	AC=3544;AF=0.707668;AN=5008;NS=2504;DP=18938;EAS_AF=0.6925;AMR_AF=0.7248;AFR_AF=0.4705;EUR_AF=0.8161;SAS_AF=0.9202;AA=T|||;VT=SNP
2	199975304	rs16830962	G	A	100	PASS	AC=91;AF=0.0181709;AN=5008;NS=2504;DP=15810;EAS_AF=0.001;AMR_AF=0.0476;AFR_AF=0.0015;EUR_AF=0.0408;SAS_AF=0.0143;AA=G|||;VT=SNP
2	199975848	rs67666702	A	C	100	PASS	AC=460;AF=0.091853;AN=5008;NS=2504;DP=16657;EAS_AF=0.004;AMR_AF=0.0836;AFR_AF=0.0182;EUR_AF=0.2107;SAS_AF=0.1656;AA=A|||;VT=SNP
2	199980716	rs73063420	A	C	100	PASS	AC=397;AF=0.0792732;AN=5008;NS=2504;DP=18997;EAS_AF=0.0893;AMR_AF=0.0231;AFR_AF=0.0174;EUR_AF=0.0288;SAS_AF=0.2444;AA=A|||;VT=SNP
2	199981623	rs189582220	A	C	100	PASS	AC=37;AF=0.00738818;AN=5008;NS=2504;DP=15245;EAS_AF=0;AMR_AF=0.0043;AFR_AF=0.0023;EUR_AF=0.0179;SAS_AF=0.0133;AA=A|||;VT=SNP
2	199983384	rs75510369	G	A	100	PASS	AC=88;AF=0.0175719;AN=5008;NS=2504;DP=19062;EAS_AF=0;AMR_AF=0.0821;AFR_AF=0.0023;EUR_AF=0.0209;SAS_AF=0.0072;AA=G|||;VT=SNP
2	199983633	rs142848520	A	G	100	PASS	AC=72;AF=0.014377;AN=5008;NS=2504;DP=21828;EAS_AF=0.001;AMR_AF=0.0173;AFR_AF=0.0023;EUR_AF=0.0268;SAS_AF=0.0297;AA=A|||;VT=SNP
2	199984652	rs192079128	T	G	100	PASS	AC=15;AF=0.00299521;AN=5008;NS=2504;DP=16717;EAS_AF=0;AMR_AF=0.0058;AFR_AF=0.0023;EUR_AF=0.007;SAS_AF=0.001;AA=T|||;VT=SNP
2	199990107	rs1451488	A	G	100	PASS	AC=1674;AF=0.334265;AN=5008;NS=2504;DP=15750;EAS_AF=0.3393;AMR_AF=0.4769;AFR_AF=0.0318;EUR_AF=0.5258;SAS_AF=0.4397;AA=A|||;VT=SNP
2	199990731	rs1017618	A	G	100	PASS	AC=4881;AF=0.974641;AN=5008;NS=2504;DP=18733;EAS_AF=1;AMR_AF=0.9827;AFR_AF=0.9198;EUR_AF=0.9911;SAS_AF=1;AA=T|||;VT=SNP
2	199992008	rs115749134	C	T	100	PASS	AC=23;AF=0.00459265;AN=5008;NS=2504;DP=9953;EAS_AF=0.001;AMR_AF=0.0043;AFR_AF=0;EUR_AF=0.0119;SAS_AF=0.0072;AA=C|||;VT=SNP
2	199993473	rs144595792	A	C	100	PASS	AC=21;AF=0.00419329;AN=5008;NS=2504;DP=18019;EAS_AF=0;AMR_AF=0.0101;AFR_AF=0.0008;EUR_AF=0.0109;SAS_AF=0.002;AA=A|||;VT=SNP
2	199993534	rs12986901	G	A	100	PASS	AC=535;AF=0.106829;AN=5008;NS=2504;DP=18682;EAS_AF=0.0089;AMR_AF=0.0922;AFR_AF=0.0681;EUR_AF=0.2117;SAS_AF=0.1626;AA=G|||;VT=SNP
2	199994740	rs62178664	A	T	100	PASS	AC=222;AF=0.0443291;AN=5008;NS=2504;DP=17828;EAS_AF=0;AMR_AF=0.0432;AFR_AF=0.0045;EUR_AF=0.1004;SAS_AF=0.0869;AA=A|||;VT=SNP
2	199994868	rs1451487	T	C	100	PASS	AC=919;AF=0.183506;AN=5008;NS=2504;DP=18706;EAS_AF=0.3095;AMR_AF=0.255;AFR_AF=0.1241;EUR_AF=0.1819;SAS_AF=0.0849;AA=T|||;VT=SNP
2	199995046	rs1451486	G	T	100	PASS	AC=922;AF=0.184105;AN=5008;NS=2504;DP=17211;EAS_AF=0.3095;AMR_AF=0.2565;AFR_AF=0.1248;EUR_AF=0.1829;SAS_AF=0.0849;AA=g|||;VT=SNP
2	200000022	rs2345457	A	G	100	PASS	AC=2015;AF=0.402356;AN=5008;NS=2504;DP=14997;EAS_AF=0.3274;AMR_AF=0.5086;AFR_AF=0.2542;EUR_AF=0.5577;SAS_AF=0.4448;AA=A|||;VT=SNP
2	200000088	rs12624145	C	G	100	PASS	AC=2847;AF=0.56849;AN=5008;NS=2504;DP=11137;EAS_AF=0.6855;AMR_AF=0.4856;AFR_AF=0.6301;EUR_AF=0.4414;SAS_AF=0.5542;AA=G|||;VT=SNP
2	200001233	rs4144848	G	A	100	PASS	AC=2756;AF=0.550319;AN=5008;NS=2504;DP=18310;EAS_AF=0.6726;AMR_AF=0.4769;AFR_AF=0.5764;EUR_AF=0.4414;SAS_AF=0.5532;AA=G|||;VT=SNP
2	200002567	rs1530873	G	C	100	PASS	AC=2941;AF=0.58726;AN=5008;NS=2504;DP=21218;EAS_AF=0.6736;AMR_AF=0.4856;AFR_AF=0.7095;EUR_AF=0.4414;SAS_AF=0.5552;AA=C|||;VT=SNP
2	200004170	rs77710754	A	G	100	PASS	AC=59;AF=0.0117812;AN=5008;NS=2504;DP=21737;EAS_AF=0;AMR_AF=0.0115;AFR_AF=0.003;EUR_AF=0.0338;SAS_AF=0.0133;AA=A|||;VT=SNP
2	200004398	rs76928953	T	G	100	PASS	AC=367;AF=0.0732827;AN=5008;NS=2504;DP=21533;EAS_AF=0.255;AMR_AF=0.0749;AFR_AF=0.0015;EUR_AF=0.0189;SAS_AF=0.0378;AA=T|||;VT=SNP
2	200004958	rs113264639	G	A	100	PASS	AC=31;AF=0.0061901;AN=5008;NS=2504;DP=20985;EAS_AF=0;AMR_AF=0.0144;AFR_AF=0.0008;EUR_AF=0.0199;SAS_AF=0;AA=G|||;VT=SNP
2	200004974	rs4673248	G	T	100	PASS	AC=1807;AF=0.360823;AN=5008;NS=2504;DP=21049;EAS_AF=0.3264;AMR_AF=0.5;AFR_AF=0.1029;EUR_AF=0.5577;SAS_AF=0.4438;AA=G|||;VT=SNP
2	200006857	rs111585265	T	C	100	PASS	AC=92;AF=0.0183706;AN=5008;NS=2504;DP=17309;EAS_AF=0.001;AMR_AF=0.036;AFR_AF=0.0015;EUR_AF=0.0537;SAS_AF=0.0102;AA=T|||;VT=SNP
2	200007302	rs3963519	C	T	100	PASS	AC=1832;AF=0.365815;AN=5008;NS=2504;DP=19092;EAS_AF=0.3264;AMR_AF=0.5043;AFR_AF=0.1195;EUR_AF=0.5577;SAS_AF=0.4438;AA=C|||;VT=SNP
2	200008807	rs16831039	C	T	100	PASS	AC=1899;AF=0.379193;AN=5008;NS=2504;DP=17781;EAS_AF=0.3234;AMR_AF=0.5043;AFR_AF=0.1717;EUR_AF=0.5586;SAS_AF=0.4438;AA=T|||;VT=SNP
2	200008894	rs1376584	A	G	100	PASS	AC=2233;AF=0.445887;AN=5008;NS=2504;DP=18758;EAS_AF=0.3234;AMR_AF=0.5173;AFR_AF=0.4168;EUR_AF=0.5586;SAS_AF=0.4448;AA=G|||;VT=SNP
2	200009092	rs145503363	T	C	100	PASS	AC=19;AF=0.00379393;AN=5008;NS=2504;DP=16743;EAS_AF=0;AMR_AF=0.0043;AFR_AF=0;EUR_AF=0.0139;SAS_AF=0.002;AA=T|||;VT=SNP
2	200010088	rs1451484	T	G	100	PASS	AC=1770;AF=0.353435;AN=5008;NS=2504;DP=15101;EAS_AF=0.3254;AMR_AF=0.5043;AFR_AF=0.0711;EUR_AF=0.5577;SAS_AF=0.4468;AA=T|||;VT=SNP
2	200010475	rs16831047	G	A	100	PASS	AC=764;AF=0.152556;AN=5008;NS=2504;DP=15588;EAS_AF=0.2401;AMR_AF=0.219;AFR_AF=0.0053;EUR_AF=0.16;SAS_AF=0.2065;AA=G|||;VT=SNP
2	200010583	rs1349505	T	C	100	PASS	AC=2101;AF=0.419529;AN=5008;NS=2504;DP=15141;EAS_AF=0.3244;AMR_AF=0.5173;AFR_AF=0.3154;EUR_AF=0.5577;SAS_AF=0.4468;AA=T|||;VT=SNP
2	200010684	rs16831051	C	T	100	PASS	AC=2008;AF=0.400958;AN=5008;NS=2504;DP=16440;EAS_AF=0.3244;AMR_AF=0.5086;AFR_AF=0.2496;EUR_AF=0.5577;SAS_AF=0.4468;AA=C|||;VT=SNP
2	200011446	rs6733580	G	T	100	PASS	AC=2669;AF=0.532947;AN=5008;NS=2504;DP=18322;EAS_AF=0.6756;AMR_AF=0.4697;AFR_AF=0.5121;EUR_AF=0.4414;SAS_AF=0.5532;AA=G|||;VT=SNP
2	200011863	rs77064030	C	T	100	PASS	AC=763;AF=0.152356;AN=5008;NS=2504;DP=20454;EAS_AF=0.2401;AMR_AF=0.2205;AFR_AF=0.0053;EUR_AF=0.16;SAS_AF=0.2045;AA=C|||;VT=SNP
2	200013002	rs1451483	G	C	100	PASS	AC=1768;AF=0.353035;AN=5008;NS=2504;DP=19169;EAS_AF=0.3244;AMR_AF=0.5058;AFR_AF=0.0711;EUR_AF=0.5577;SAS_AF=0.4448;AA=G|||;VT=SNP
2	200013555	rs151187844	A	G	100	PASS	AC=36;AF=0.0071885;AN=5008;NS=2504;DP=20026;EAS_AF=0;AMR_AF=0.0115;AFR_AF=0.0015;EUR_AF=0.0169;SAS_AF=0.0092;AA=A|||;VT=SNP
2	200013580	rs1901321	T	C	100	PASS	AC=1754;AF=0.35024;AN=5008;NS=2504;DP=19884;EAS_AF=0.3244;AMR_AF=0.5058;AFR_AF=0.0605;EUR_AF=0.5577;SAS_AF=0.4448;AA=T|||;VT=SNP
2	200013936	rs1817081	C	T	100	PASS	AC=2668;AF=0.532748;AN=5008;NS=2504;DP=19613;EAS_AF=0.6756;AMR_AF=0.4683;AFR_AF=0.5106;EUR_AF=0.4414;SAS_AF=0.5552;AA=C|||;VT=SNP
2	200014017	rs2345458	G	T	100	PASS	AC=2722;AF=0.54353;AN=5008;NS=2504;DP=18634;EAS_AF=0.6756;AMR_AF=0.4697;AFR_AF=0.5499;EUR_AF=0.4423;SAS_AF=0.5552;AA=G|||;VT=SNP
2	200014483	rs12471454	T	C	100	PASS	AC=2097;AF=0.41873;AN=5008;NS=2504;DP=14280;EAS_AF=0.3234;AMR_AF=0.5144;AFR_AF=0.3169;EUR_AF=0.5557;SAS_AF=0.4458;AA=T|||;VT=SNP
2	200015094	rs1451473	C	A	100	PASS	AC=2100;AF=0.419329;AN=5008;NS=2504;DP=19489;EAS_AF=0.3244;AMR_AF=0.5173;AFR_AF=0.3169;EUR_AF=0.5577;SAS_AF=0.4438;AA=c|||;VT=SNP
2	200015428	rs921465	G	T	100	PASS	AC=2720;AF=0.543131;AN=5008;NS=2504;DP=20724;EAS_AF=0.6756;AMR_AF=0.4683;AFR_AF=0.5492;EUR_AF=0.4414;SAS_AF=0.5562;AA=G|||;VT=SNP
2	200015504	rs921464	G	A	100	PASS	AC=2670;AF=0.533147;AN=5008;NS=2504;DP=18963;EAS_AF=0.6756;AMR_AF=0.4669;AFR_AF=0.5121;EUR_AF=0.4414;SAS_AF=0.5562;AA=G|||;VT=SNP
2	200015561	rs1868915	C	A	100	PASS	AC=2100;AF=0.419329;AN=5008;NS=2504;DP=18707;EAS_AF=0.3244;AMR_AF=0.5173;AFR_AF=0.3169;EUR_AF=0.5577;SAS_AF=0.4438;AA=C|||;VT=SNP
2	200016220	rs116548161	A	G	100	PASS	AC=12;AF=0.00239617;AN=5008;NS=2504;DP=20513;EAS_AF=0;AMR_AF=0.0043;AFR_AF=0.0008;EUR_AF=0.008;SAS_AF=0;AA=A|||;VT=SNP
2	200016332	rs1376595	T	A	100	PASS	AC=2725;AF=0.544129;AN=5008;NS=2504;DP=20207;EAS_AF=0.6756;AMR_AF=0.4712;AFR_AF=0.5492;EUR_AF=0.4414;SAS_AF=0.5593;AA=T|||;VT=SNP
2	200016336	rs2198156	G	A	100	PASS	AC=383;AF=0.0764776;AN=5008;NS=2504;DP=20153;EAS_AF=0.0903;AMR_AF=0.0274;AFR_AF=0.0023;EUR_AF=0.0268;SAS_AF=0.2485;AA=g|||;VT=SNP
2	200016797	rs1562874	T	C	100	PASS	AC=2767;AF=0.552516;AN=5008;NS=2504;DP=17080;EAS_AF=0.6756;AMR_AF=0.4798;AFR_AF=0.5772;EUR_AF=0.4404;SAS_AF=0.5593;AA=T|||;VT=SNP
2	200017123	rs4673254	C	T	100	PASS	AC=1763;AF=0.352037;AN=5008;NS=2504;DP=17965;EAS_AF=0.3244;AMR_AF=0.5014;AFR_AF=0.0719;EUR_AF=0.5586;SAS_AF=0.4407;AA=C|||;VT=SNP
2	200017234	rs1562873	C	A	100	PASS	AC=2671;AF=0.533347;AN=5008;NS=2504;DP=17059;EAS_AF=0.6756;AMR_AF=0.4712;AFR_AF=0.5091;EUR_AF=0.4404;SAS_AF=0.5593;AA=C|||;VT=SNP
2	200017980	rs11883544	A	G	100	PASS	AC=1856;AF=0.370607;AN=5008;NS=2504;DP=20386;EAS_AF=0.3244;AMR_AF=0.5115;AFR_AF=0.1377;EUR_AF=0.5586;SAS_AF=0.4397;AA=A|||;VT=SNP
2	200018995	rs1376593	G	A	100	PASS	AC=1958;AF=0.390974;AN=5008;NS=2504;DP=19124;EAS_AF=0.3254;AMR_AF=0.5187;AFR_AF=0.2103;EUR_AF=0.5586;SAS_AF=0.4397;AA=G|||;VT=SNP
2	200019105	rs9288302	C	T	100	PASS	AC=2684;AF=0.535942;AN=5008;NS=2504;DP=19883;EAS_AF=0.6756;AMR_AF=0.4712;AFR_AF=0.5182;EUR_AF=0.4404;SAS_AF=0.5603;AA=C|||;VT=SNP
2	200019363	rs1451503	C	A	100	PASS	AC=1763;AF=0.352037;AN=5008;NS=2504;DP=18218;EAS_AF=0.3244;AMR_AF=0.5029;AFR_AF=0.0719;EUR_AF=0.5586;SAS_AF=0.4397;AA=C|||;VT=SNP
2	200019448	rs2122846	G	C	100	PASS	AC=2693;AF=0.53774;AN=5008;NS=2504;DP=18729;EAS_AF=0.6756;AMR_AF=0.4726;AFR_AF=0.5234;EUR_AF=0.4414;SAS_AF=0.5603;AA=C|||;VT=SNP
2	200019792	rs115618589	T	G	100	PASS	AC=44;AF=0.00878594;AN=5008;NS=2504;DP=20683;EAS_AF=0;AMR_AF=0.0058;AFR_AF=0.0015;EUR_AF=0.0258;SAS_AF=0.0123;AA=T|||;VT=SNP
2	200020274	rs55857304	T	C	100	PASS	AC=1956;AF=0.390575;AN=5008;NS=2504;DP=19340;EAS_AF=0.3244;AMR_AF=0.5173;AFR_AF=0.2103;EUR_AF=0.5586;SAS_AF=0.4397;AA=T|||;VT=SNP
2	200020735	rs4101817	C	T	100	PASS	AC=1956;AF=0.390575;AN=5008;NS=2504;DP=20321;EAS_AF=0.3244;AMR_AF=0.5173;AFR_AF=0.2103;EUR_AF=0.5586;SAS_AF=0.4397;AA=c|||;VT=SNP
2	200021703	rs2345459	A	G	100	PASS	AC=2672;AF=0.533546;AN=5008;NS=2504;DP=18586;EAS_AF=0.6756;AMR_AF=0.4712;AFR_AF=0.5091;EUR_AF=0.4404;SAS_AF=0.5603;AA=A|||;VT=SNP
2	200022547	rs10208243	A	T	100	PASS	AC=2672;AF=0.533546;AN=5008;NS=2504;DP=17093;EAS_AF=0.6756;AMR_AF=0.4712;AFR_AF=0.5091;EUR_AF=0.4404;SAS_AF=0.5603;AA=A|||;VT=SNP
2	200022591	rs2198154	C	T	100	PASS	AC=1956;AF=0.390575;AN=5008;NS=2504;DP=17389;EAS_AF=0.3244;AMR_AF=0.5173;AFR_AF=0.2103;EUR_AF=0.5586;SAS_AF=0.4397;AA=C|||;VT=SNP
2	200022979	rs6760109	G	A	100	PASS	AC=2672;AF=0.533546;AN=5008;NS=2504;DP=17722;EAS_AF=0.6756;AMR_AF=0.4712;AFR_AF=0.5091;EUR_AF=0.4404;SAS_AF=0.5603;AA=A|||;VT=SNP
2	200023080	rs6731445	A	C	100	PASS	AC=2672;AF=0.533546;AN=5008;NS=2504;DP=17860;EAS_AF=0.6756;AMR_AF=0.4712;AFR_AF=0.5091;EUR_AF=0.4404;SAS_AF=0.5603;AA=C|||;VT=SNP
2	200025082	rs2881160	C	T	100	PASS	AC=2671;AF=0.533347;AN=5008;NS=2504;DP=19391;EAS_AF=0.6756;AMR_AF=0.4697;AFR_AF=0.5091;EUR_AF=0.4404;SAS_AF=0.5603;AA=T|||;VT=SNP
2	200025189	rs17247467	C	T	100	PASS	AC=64;AF=0.0127796;AN=5008;NS=2504;DP=18967;EAS_AF=0;AMR_AF=0.0159;AFR_AF=0.0008;EUR_AF=0.0477;SAS_AF=0.0041;AA=C|||;VT=SNP
2	200025568	rs76469577	G	A	100	PASS	AC=103;AF=0.0205671;AN=5008;NS=2504;DP=19339;EAS_AF=0.001;AMR_AF=0.0403;AFR_AF=0.0015;EUR_AF=0.0606;SAS_AF=0.0112;AA=G|||;VT=SNP
2	200025863	rs6743084	A	T	100	PASS	AC=2686;AF=0.536342;AN=5008;NS=2504;DP=17609;EAS_AF=0.6756;AMR_AF=0.4712;AFR_AF=0.5189;EUR_AF=0.4414;SAS_AF=0.5603;AA=A|||;VT=SNP
2	200026252	rs7566154	C	T	100	PASS	AC=2029;AF=0.405152;AN=5008;NS=2504;DP=17022;EAS_AF=0.3244;AMR_AF=0.5202;AFR_AF=0.264;EUR_AF=0.5586;SAS_AF=0.4397;AA=T|||;VT=SNP
2	200027305	rs1868913	A	T	100	PASS	AC=2683;AF=0.535743;AN=5008;NS=2504;DP=15147;EAS_AF=0.6756;AMR_AF=0.4712;AFR_AF=0.5174;EUR_AF=0.4404;SAS_AF=0.5603;AA=A|||;VT=SNP
2	200027490	rs1901323	T	A	100	PASS	AC=1956;AF=0.390575;AN=5008;NS=2504;DP=11949;EAS_AF=0.3244;AMR_AF=0.5173;AFR_AF=0.2103;EUR_AF=0.5586;SAS_AF=0.4397;AA=T|||;VT=SNP
2	200027805	rs35637532	G	A	100	PASS	AC=147;AF=0.029353;AN=5008;NS=2504;DP=12745;EAS_AF=0;AMR_AF=0.0418;AFR_AF=0.0098;EUR_AF=0.0915;SAS_AF=0.0133;AA=G|||;VT=SNP
2	200027886	rs17247558	G	C	100	PASS	AC=76;AF=0.0151757;AN=5008;NS=2504;DP=12584;EAS_AF=0;AMR_AF=0.0144;AFR_AF=0.0008;EUR_AF=0.0219;SAS_AF=0.044;AA=G|||;VT=SNP
2	200027959	rs10931853	C	T	100	PASS	AC=1956;AF=0.390575;AN=5008;NS=2504;DP=14358;EAS_AF=0.3244;AMR_AF=0.5173;AFR_AF=0.2103;EUR_AF=0.5586;SAS_AF=0.4397;AA=c|||;VT=SNP
2	200028198	rs143855396	G	A	100	PASS	AC=77;AF=0.0153754;AN=5008;NS=2504;DP=20130;EAS_AF=0;AMR_AF=0.0159;AFR_AF=0.0008;EUR_AF=0.0219;SAS_AF=0.044;AA=A|||;VT=SNP
2	200028698	rs60642146	T	C	100	PASS	AC=1958;AF=0.390974;AN=5008;NS=2504;DP=23033;EAS_AF=0.3244;AMR_AF=0.5159;AFR_AF=0.2126;EUR_AF=0.5586;SAS_AF=0.4397;AA=t|||;VT=SNP
2	200028704	rs896350	G	A	100	PASS	AC=2669;AF=0.532947;AN=5008;NS=2504;DP=23067;EAS_AF=0.6756;AMR_AF=0.4726;AFR_AF=0.5061;EUR_AF=0.4404;SAS_AF=0.5603;AA=g|||;VT=SNP
2	200029591	rs41422946	G	A	100	PASS	AC=1041;AF=0.207867;AN=5008;NS=2504;DP=21392;EAS_AF=0.3204;AMR_AF=0.2767;AFR_AF=0.118;EUR_AF=0.2455;SAS_AF=0.1258;AA=G|||;VT=SNP
2	200029749	rs6730991	G	A	100	PASS	AC=2658;AF=0.530751;AN=5008;NS=2504;DP=20385;EAS_AF=0.6756;AMR_AF=0.4856;AFR_AF=0.5076;EUR_AF=0.4404;SAS_AF=0.5378;AA=G|||;VT=SNP
2	200030731	rs12693881	C	G	100	PASS	AC=2230;AF=0.445288;AN=5008;NS=2504;DP=17758;EAS_AF=0.5843;AMR_AF=0.4654;AFR_AF=0.4667;EUR_AF=0.4145;SAS_AF=0.2904;AA=C|||;VT=SNP
2	200031292	rs144385367	G	T	100	PASS	AC=20;AF=0.00399361;AN=5008;NS=2504;DP=19304;EAS_AF=0;AMR_AF=0.0086;AFR_AF=0.0008;EUR_AF=0.0109;SAS_AF=0.002;AA=G|||;VT=SNP
2	200031387	rs16831114	T	C	100	PASS	AC=2029;AF=0.405152;AN=5008;NS=2504;DP=17004;EAS_AF=0.3244;AMR_AF=0.5014;AFR_AF=0.2549;EUR_AF=0.5606;SAS_AF=0.4632;AA=T|||;VT=SNP
2	200031543	rs1376587	C	T	100	PASS	AC=2028;AF=0.404952;AN=5008;NS=2504;DP=16245;EAS_AF=0.3244;AMR_AF=0.5014;AFR_AF=0.2549;EUR_AF=0.5606;SAS_AF=0.4622;AA=C|||;VT=SNP
2	200031866	rs189684514	G	A	100	PASS	AC=23;AF=0.00459265;AN=5008;NS=2504;DP=17564;EAS_AF=0;AMR_AF=0.0072;AFR_AF=0;EUR_AF=0.0119;SAS_AF=0.0061;AA=G|||;VT=SNP
2	200032395	rs2122844	C	T	100	PASS	AC=2033;AF=0.40595;AN=5008;NS=2504;DP=15284;EAS_AF=0.3254;AMR_AF=0.5014;AFR_AF=0.2549;EUR_AF=0.5646;SAS_AF=0.4622;AA=C|||;VT=SNP
2	200032842	rs2345460	T	A	100	PASS	AC=2039;AF=0.407149;AN=5008;NS=2504;DP=19401;EAS_AF=0.3254;AMR_AF=0.5014;AFR_AF=0.2625;EUR_AF=0.5606;SAS_AF=0.4622;AA=T|||;VT=SNP
2	200033276	rs62178685	C	T	100	PASS	AC=75;AF=0.014976;AN=5008;NS=2504;DP=19319;EAS_AF=0;AMR_AF=0.0173;AFR_AF=0.0015;EUR_AF=0.0368;SAS_AF=0.0245;AA=C|||;VT=SNP
2	200033533	rs16831119	G	C	100	PASS	AC=1042;AF=0.208067;AN=5008;NS=2504;DP=16721;EAS_AF=0.3204;AMR_AF=0.2781;AFR_AF=0.1188;EUR_AF=0.2445;SAS_AF=0.1258;AA=G|||;VT=SNP
2	200034593	rs76431349	G	C	100	PASS	AC=365;AF=0.0728834;AN=5008;NS=2504;DP=19032;EAS_AF=0.254;AMR_AF=0.0735;AFR_AF=0.0015;EUR_AF=0.0189;SAS_AF=0.0378;AA=G|||;VT=SNP
2	200034595	rs6755019	A	G	100	PASS	AC=2657;AF=0.530551;AN=5008;NS=2504;DP=19013;EAS_AF=0.6746;AMR_AF=0.487;AFR_AF=0.5083;EUR_AF=0.4384;SAS_AF=0.5378;AA=A|||;VT=SNP
2	200035225	rs1584661	G	A	100	PASS	AC=1841;AF=0.367612;AN=5008;NS=2504;DP=16348;EAS_AF=0.3254;AMR_AF=0.487;AFR_AF=0.1203;EUR_AF=0.5606;SAS_AF=0.4622;AA=G|||;VT=SNP
2	200035339	rs1584660	C	A	100	PASS	AC=2029;AF=0.405152;AN=5008;NS=2504;DP=16804;EAS_AF=0.3254;AMR_AF=0.5014;AFR_AF=0.2549;EUR_AF=0.5606;SAS_AF=0.4622;AA=A|||;VT=SNP
2	200035340	rs9973950	G	A	100	PASS	AC=2655;AF=0.530152;AN=5008;NS=2504;DP=16739;EAS_AF=0.6746;AMR_AF=0.4856;AFR_AF=0.5076;EUR_AF=0.4384;SAS_AF=0.5378;AA=G|||;VT=SNP
2	200035505	rs10931854	G	C	100	PASS	AC=2030;AF=0.405351;AN=5008;NS=2504;DP=15943;EAS_AF=0.3254;AMR_AF=0.5014;AFR_AF=0.2549;EUR_AF=0.5606;SAS_AF=0.4632;AA=G|||;VT=SNP
2	200035506	rs10931855	A	C	100	PASS	AC=1780;AF=0.355431;AN=5008;NS=2504;DP=15776;EAS_AF=0.3254;AMR_AF=0.487;AFR_AF=0.0741;EUR_AF=0.5606;SAS_AF=0.4622;AA=A|||;VT=SNP
2	200035809	rs59097191	C	T	100	PASS	AC=2028;AF=0.404952;AN=5008;NS=2504;DP=15313;EAS_AF=0.3254;AMR_AF=0.5014;AFR_AF=0.2542;EUR_AF=0.5606;SAS_AF=0.4622;AA=C|||;VT=SNP
2	200035920	rs59447251	G	A	100	PASS	AC=2028;AF=0.404952;AN=5008;NS=2504;DP=16548;EAS_AF=0.3254;AMR_AF=0.5014;AFR_AF=0.2542;EUR_AF=0.5606;SAS_AF=0.4622;AA=G|||;VT=SNP
2	200036454	rs4675342	A	G	100	PASS	AC=2030;AF=0.405351;AN=5008;NS=2504;DP=13549;EAS_AF=0.3254;AMR_AF=0.5029;AFR_AF=0.2542;EUR_AF=0.5606;SAS_AF=0.4632;AA=G|||;VT=SNP
2	200036804	rs1470755	T	C	100	PASS	AC=2663;AF=0.531749;AN=5008;NS=2504;DP=20015;EAS_AF=0.6746;AMR_AF=0.4856;AFR_AF=0.5136;EUR_AF=0.4384;SAS_AF=0.5378;AA=T|||;VT=SNP
2	200036945	rs4675343	A	G	100	PASS	AC=1996;AF=0.398562;AN=5008;NS=2504;DP=19460;EAS_AF=0.3254;AMR_AF=0.5014;AFR_AF=0.23;EUR_AF=0.5606;SAS_AF=0.4622;AA=G|||;VT=SNP
2	200037281	rs16831122	G	C	100	PASS	AC=367;AF=0.0732827;AN=5008;NS=2504;DP=18526;EAS_AF=0.255;AMR_AF=0.0749;AFR_AF=0.0015;EUR_AF=0.0189;SAS_AF=0.0378;AA=G|||;VT=SNP
2	200037468	rs6435004	C	T	100	PASS	AC=1996;AF=0.398562;AN=5008;NS=2504;DP=18298;EAS_AF=0.3254;AMR_AF=0.5014;AFR_AF=0.23;EUR_AF=0.5606;SAS_AF=0.4622;AA=C|||;VT=SNP
2	200037836	rs117358533	T	G	100	PASS	AC=381;AF=0.0760783;AN=5008;NS=2504;DP=19949;EAS_AF=0.0913;AMR_AF=0.0216;AFR_AF=0.003;EUR_AF=0.0258;SAS_AF=0.2495;AA=T|||;VT=SNP
2	200037855	rs114820596	T	C	100	PASS	AC=12;AF=0.00239617;AN=5008;NS=2504;DP=19577;EAS_AF=0;AMR_AF=0.0043;AFR_AF=0;EUR_AF=0.0089;SAS_AF=0;AA=T|||;VT=SNP
2	200037911	rs6713045	A	G	100	PASS	AC=2605;AF=0.520168;AN=5008;NS=2504;DP=19319;EAS_AF=0.6756;AMR_AF=0.4856;AFR_AF=0.469;EUR_AF=0.4384;SAS_AF=0.5378;AA=A|||;VT=SNP
2	200038009	rs6742079	G	A	100	PASS	AC=1995;AF=0.398363;AN=5008;NS=2504;DP=19311;EAS_AF=0.3254;AMR_AF=0.5014;AFR_AF=0.2292;EUR_AF=0.5606;SAS_AF=0.4622;AA=A|||;VT=SNP
2	200038336	rs74988179	A	G	100	PASS	AC=22;AF=0.00439297;AN=5008;NS=2504;DP=17722;EAS_AF=0;AMR_AF=0.0043;AFR_AF=0.0023;EUR_AF=0.0159;SAS_AF=0;AA=A|||;VT=SNP
2	200038824	rs13407911	T	G	100	PASS	AC=1569;AF=0.313299;AN=5008;NS=2504;DP=12140;EAS_AF=0.3532;AMR_AF=0.2089;AFR_AF=0.3533;EUR_AF=0.1938;SAS_AF=0.4151;AA=T|||;VT=SNP
2	200039743	rs12618784	T	G	100	PASS	AC=2613;AF=0.521765;AN=5008;NS=2504;DP=16095;EAS_AF=0.6746;AMR_AF=0.487;AFR_AF=0.4705;EUR_AF=0.4384;SAS_AF=0.544;AA=T|||;VT=SNP
2	200040295	rs6750308	C	T	100	PASS	AC=1986;AF=0.396565;AN=5008;NS=2504;DP=13582;EAS_AF=0.3254;AMR_AF=0.5;AFR_AF=0.2277;EUR_AF=0.5606;SAS_AF=0.456;AA=T|||;VT=SNP
2	200040985	rs10177617	T	C	100	PASS	AC=2663;AF=0.531749;AN=5008;NS=2504;DP=11569;EAS_AF=0.6746;AMR_AF=0.487;AFR_AF=0.5083;EUR_AF=0.4384;SAS_AF=0.544;AA=T|||;VT=SNP
2	200041124	rs56317974	C	G	100	PASS	AC=1989;AF=0.397165;AN=5008;NS=2504;DP=9460;EAS_AF=0.3254;AMR_AF=0.5;AFR_AF=0.2292;EUR_AF=0.5606;SAS_AF=0.4571;AA=C|||;VT=SNP
2	200042097	rs7567954	G	T	100	PASS	AC=1987;AF=0.396765;AN=5008;NS=2504;DP=14553;EAS_AF=0.3254;AMR_AF=0.5;AFR_AF=0.2284;EUR_AF=0.5606;SAS_AF=0.456;AA=G|||;VT=SNP
2	200042808	rs4675353	A	G	100	PASS	AC=1867;AF=0.372804;AN=5008;NS=2504;DP=15915;EAS_AF=0.3254;AMR_AF=0.4971;AFR_AF=0.1384;EUR_AF=0.5606;SAS_AF=0.4571;AA=A|||;VT=SNP
2	200043537	rs11683241	T	G	100	PASS	AC=1991;AF=0.397564;AN=5008;NS=2504;DP=16446;EAS_AF=0.3254;AMR_AF=0.5014;AFR_AF=0.2292;EUR_AF=0.5616;SAS_AF=0.4571;AA=T|||;VT=SNP
2	200043559	rs11683244	T	C	100	PASS	AC=1991;AF=0.397564;AN=5008;NS=2504;DP=16139;EAS_AF=0.3254;AMR_AF=0.5014;AFR_AF=0.2292;EUR_AF=0.5616;SAS_AF=0.4571;AA=T|||;VT=SNP
2	200043951	rs2084737	T	C	100	PASS	AC=2718;AF=0.542732;AN=5008;NS=2504;DP=18605;EAS_AF=0.6746;AMR_AF=0.4971;AFR_AF=0.5182;EUR_AF=0.4583;SAS_AF=0.5593;AA=T|||;VT=SNP
2	200044448	rs12693886	G	A	100	PASS	AC=2705;AF=0.540136;AN=5008;NS=2504;DP=15402;EAS_AF=0.6746;AMR_AF=0.4971;AFR_AF=0.5091;EUR_AF=0.4583;SAS_AF=0.5583;AA=G|||;VT=SNP
2	200045031	rs62178712	C	A	100	PASS	AC=1853;AF=0.370008;AN=5008;NS=2504;DP=16026;EAS_AF=0.3254;AMR_AF=0.4784;AFR_AF=0.1649;EUR_AF=0.5408;SAS_AF=0.4407;AA=C|||;VT=SNP
2	200045039	rs79353396	C	T	100	PASS	AC=2708;AF=0.540735;AN=5008;NS=2504;DP=16330;EAS_AF=0.6746;AMR_AF=0.5;AFR_AF=0.5091;EUR_AF=0.4583;SAS_AF=0.5593;AA=c|||;VT=SNP
2	200045258	rs111545241	C	T	100	PASS	AC=2704;AF=0.539936;AN=5008;NS=2504;DP=16533;EAS_AF=0.6746;AMR_AF=0.4971;AFR_AF=0.5083;EUR_AF=0.4583;SAS_AF=0.5583;AA=c|||;VT=SNP
2	200046413	rs113157823	A	C	100	PASS	AC=2751;AF=0.549321;AN=5008;NS=2504;DP=16761;EAS_AF=0.6746;AMR_AF=0.5;AFR_AF=0.5129;EUR_AF=0.4632;SAS_AF=0.593;AA=a|||;VT=SNP
2	200047674	rs111796899	A	G	100	PASS	AC=2559;AF=0.510982;AN=5008;NS=2504;DP=20005;EAS_AF=0.6746;AMR_AF=0.4899;AFR_AF=0.4024;EUR_AF=0.4583;SAS_AF=0.5583;AA=a|||;VT=SNP
2	200048332	rs12611560	A	G	100	PASS	AC=2359;AF=0.471046;AN=5008;NS=2504;DP=22502;EAS_AF=0.6746;AMR_AF=0.4769;AFR_AF=0.2579;EUR_AF=0.4583;SAS_AF=0.5583;AA=A|||;VT=SNP
2	200048386	rs12618091	G	A	100	PASS	AC=2354;AF=0.470048;AN=5008;NS=2504;DP=20110;EAS_AF=0.6746;AMR_AF=0.4769;AFR_AF=0.2542;EUR_AF=0.4583;SAS_AF=0.5583;AA=G|||;VT=SNP
2	200048571	rs12611626	A	C	100	PASS	AC=2365;AF=0.472244;AN=5008;NS=2504;DP=20556;EAS_AF=0.6746;AMR_AF=0.4769;AFR_AF=0.2625;EUR_AF=0.4583;SAS_AF=0.5583;AA=A|||;VT=SNP
2	200048710	rs35896946	C	T	100	PASS	AC=65;AF=0.0129792;AN=5008;NS=2504;DP=17593;EAS_AF=0;AMR_AF=0.0144;AFR_AF=0.0008;EUR_AF=0.0487;SAS_AF=0.0051;AA=C|||;VT=SNP
2	200050126	rs7571105	A	G	100	PASS	AC=2436;AF=0.486422;AN=5008;NS=2504;DP=16841;EAS_AF=0.6746;AMR_AF=0.4798;AFR_AF=0.3154;EUR_AF=0.4592;SAS_AF=0.5562;AA=G|||;VT=SNP
2	200051390	rs1376586	T	C	100	PASS	AC=1722;AF=0.34385;AN=5008;NS=2504;DP=18510;EAS_AF=0.3254;AMR_AF=0.4726;AFR_AF=0.0658;EUR_AF=0.5408;SAS_AF=0.4448;AA=T|||;VT=SNP
2	200051520	rs10497829	A	C	100	PASS	AC=2442;AF=0.48762;AN=5008;NS=2504;DP=18919;EAS_AF=0.6746;AMR_AF=0.4813;AFR_AF=0.32;EUR_AF=0.4592;SAS_AF=0.5552;AA=C|||;VT=SNP
2	200052612	rs13033985	C	T	100	PASS	AC=876;AF=0.17492;AN=5008;NS=2504;DP=16833;EAS_AF=0.2629;AMR_AF=0.1787;AFR_AF=0.0953;EUR_AF=0.1879;SAS_AF=0.1759;AA=C|||;VT=SNP
2	200053196	rs10497830	G	A	100	PASS	AC=1045;AF=0.208666;AN=5008;NS=2504;DP=16644;EAS_AF=0.3194;AMR_AF=0.2795;AFR_AF=0.1188;EUR_AF=0.2445;SAS_AF=0.1288;AA=G|||;VT=SNP
2	200054222	rs6715416	A	G	100	PASS	AC=2441;AF=0.48742;AN=5008;NS=2504;DP=18559;EAS_AF=0.6746;AMR_AF=0.4798;AFR_AF=0.32;EUR_AF=0.4592;SAS_AF=0.5552;AA=G|||;VT=SNP
2	200054867	rs4270295	A	G	100	PASS	AC=2307;AF=0.460663;AN=5008;NS=2504;DP=13278;EAS_AF=0.6746;AMR_AF=0.4784;AFR_AF=0.2201;EUR_AF=0.4583;SAS_AF=0.5552;AA=A|||;VT=SNP
2	200055972	rs7573661	A	G	100	PASS	AC=2357;AF=0.470647;AN=5008;NS=2504;DP=12908;EAS_AF=0.6746;AMR_AF=0.4784;AFR_AF=0.2579;EUR_AF=0.4583;SAS_AF=0.5552;AA=A|||;VT=SNP
2	200056457	rs7600726	C	G	100	PASS	AC=2441;AF=0.48742;AN=5008;NS=2504;DP=20816;EAS_AF=0.6746;AMR_AF=0.4798;AFR_AF=0.32;EUR_AF=0.4592;SAS_AF=0.5552;AA=G|||;VT=SNP
2	200056608	rs13012540	C	T	100	PASS	AC=418;AF=0.0834665;AN=5008;NS=2504;DP=18341;EAS_AF=0.0099;AMR_AF=0.0879;AFR_AF=0.034;EUR_AF=0.168;SAS_AF=0.136;AA=C|||;VT=SNP
2	200057942	rs6717968	T	C	100	PASS	AC=1733;AF=0.346046;AN=5008;NS=2504;DP=17860;EAS_AF=0.3254;AMR_AF=0.4741;AFR_AF=0.0741;EUR_AF=0.5408;SAS_AF=0.4438;AA=T|||;VT=SNP
2	200058226	rs79564667	A	T	100	PASS	AC=20;AF=0.00399361;AN=5008;NS=2504;DP=19185;EAS_AF=0;AMR_AF=0.0058;AFR_AF=0;EUR_AF=0.0139;SAS_AF=0.002;AA=A|||;VT=SNP
2	200058398	rs62178718	G	A	100	PASS	AC=1735;AF=0.346446;AN=5008;NS=2504;DP=19979;EAS_AF=0.3254;AMR_AF=0.4741;AFR_AF=0.0734;EUR_AF=0.5417;SAS_AF=0.4458;AA=A|||;VT=SNP
2	200059212	rs78696503	A	G	100	PASS	AC=725;AF=0.144768;AN=5008;NS=2504;DP=14702;EAS_AF=0.2391;AMR_AF=0.1888;AFR_AF=0.0053;EUR_AF=0.1441;SAS_AF=0.2055;AA=A|||;VT=SNP
2	200059788	rs116204552	G	T	100	PASS	AC=21;AF=0.00419329;AN=5008;NS=2504;DP=18539;EAS_AF=0;AMR_AF=0.0101;AFR_AF=0;EUR_AF=0.0119;SAS_AF=0.002;AA=G|||;VT=SNP
2	200060715	rs1982411	A	G	100	PASS	AC=4235;AF=0.845647;AN=5008;NS=2504;DP=19138;EAS_AF=0.6815;AMR_AF=0.8329;AFR_AF=0.8343;EUR_AF=0.9314;SAS_AF=0.9509;AA=G|||;VT=SNP
2	200063363	rs80185225	G	A	100	PASS	AC=20;AF=0.00399361;AN=5008;NS=2504;DP=19833;EAS_AF=0;AMR_AF=0.0043;AFR_AF=0.0008;EUR_AF=0.0089;SAS_AF=0.0072;AA=G|||;VT=SNP
2	200063722	rs724268	C	A	100	PASS	AC=2357;AF=0.470647;AN=5008;NS=2504;DP=16518;EAS_AF=0.6766;AMR_AF=0.4784;AFR_AF=0.2564;EUR_AF=0.4583;SAS_AF=0.5552;AA=C|||;VT=SNP
2	200064606	rs12053525	G	C	100	PASS	AC=1051;AF=0.209864;AN=5008;NS=2504;DP=14851;EAS_AF=0.3214;AMR_AF=0.281;AFR_AF=0.121;EUR_AF=0.2445;SAS_AF=0.1288;AA=G|||;VT=SNP
2	200066671	rs7568495	G	T	100	PASS	AC=2346;AF=0.46845;AN=5008;NS=2504;DP=17304;EAS_AF=0.3234;AMR_AF=0.5058;AFR_AF=0.5219;EUR_AF=0.5408;SAS_AF=0.4448;AA=G|||;VT=SNP
2	200067768	rs13029216	T	G	100	PASS	AC=2358;AF=0.470847;AN=5008;NS=2504;DP=18998;EAS_AF=0.6766;AMR_AF=0.4769;AFR_AF=0.2579;EUR_AF=0.4583;SAS_AF=0.5552;AA=G|||;VT=SNP
2	200067892	rs145050715	G	A	100	PASS	AC=25;AF=0.00499201;AN=5008;NS=2504;DP=17983;EAS_AF=0;AMR_AF=0.0014;AFR_AF=0.0008;EUR_AF=0.0219;SAS_AF=0.001;AA=G|||;VT=SNP
2	200068052	rs10804088	G	A	100	PASS	AC=1720;AF=0.34345;AN=5008;NS=2504;DP=21832;EAS_AF=0.3234;AMR_AF=0.4741;AFR_AF=0.0651;EUR_AF=0.5408;SAS_AF=0.4448;AA=G|||;VT=SNP
2	200068160	rs1376591	T	C	100	PASS	AC=2432;AF=0.485623;AN=5008;NS=2504;DP=23047;EAS_AF=0.6766;AMR_AF=0.4784;AFR_AF=0.3169;EUR_AF=0.4543;SAS_AF=0.5542;AA=C|||;VT=SNP
2	200068552	rs72927232	C	T	100	PASS	AC=19;AF=0.00379393;AN=5008;NS=2504;DP=21294;EAS_AF=0;AMR_AF=0.0043;AFR_AF=0.0015;EUR_AF=0.0129;SAS_AF=0.001;AA=C|||;VT=SNP
2	200070045	rs72927234	A	G	100	PASS	AC=33;AF=0.00658946;AN=5008;NS=2504;DP=15383;EAS_AF=0;AMR_AF=0.0072;AFR_AF=0.0015;EUR_AF=0.0229;SAS_AF=0.0031;AA=A|||;VT=SNP
2	200070523	rs12995376	T	C	100	PASS	AC=2359;AF=0.471046;AN=5008;NS=2504;DP=15295;EAS_AF=0.6766;AMR_AF=0.4769;AFR_AF=0.2587;EUR_AF=0.4583;SAS_AF=0.5552;AA=T|||;VT=SNP
2	200070593	rs13036202	A	G	100	PASS	AC=2359;AF=0.471046;AN=5008;NS=2504;DP=16774;EAS_AF=0.6766;AMR_AF=0.4769;AFR_AF=0.2587;EUR_AF=0.4583;SAS_AF=0.5552;AA=A|||;VT=SNP
2	200070923	rs74421497	C	T	100	PASS	AC=31;AF=0.0061901;AN=5008;NS=2504;DP=18060;EAS_AF=0;AMR_AF=0.0101;AFR_AF=0;EUR_AF=0.0239;SAS_AF=0;AA=C|||;VT=SNP
2	200071074	rs115320687	G	A	100	PASS	AC=11;AF=0.00219649;AN=5008;NS=2504;DP=20232;EAS_AF=0;AMR_AF=0.0029;AFR_AF=0;EUR_AF=0.0089;SAS_AF=0;AA=G|||;VT=SNP
2	200071537	rs35196392	C	T	100	PASS	AC=152;AF=0.0303514;AN=5008;NS=2504;DP=16614;EAS_AF=0;AMR_AF=0.0432;AFR_AF=0.0098;EUR_AF=0.0944;SAS_AF=0.0143;AA=C|||;VT=SNP
2	200072082	rs12615841	T	A	100	PASS	AC=2310;AF=0.461262;AN=5008;NS=2504;DP=17900;EAS_AF=0.6766;AMR_AF=0.4769;AFR_AF=0.2216;EUR_AF=0.4583;SAS_AF=0.5552;AA=T|||;VT=SNP
2	200072852	rs4338918	T	A	100	PASS	AC=2361;AF=0.471446;AN=5008;NS=2504;DP=19135;EAS_AF=0.6786;AMR_AF=0.4769;AFR_AF=0.2579;EUR_AF=0.4583;SAS_AF=0.5562;AA=T|||;VT=SNP
2	200073190	rs12616812	T	C	100	PASS	AC=2361;AF=0.471446;AN=5008;NS=2504;DP=20577;EAS_AF=0.6786;AMR_AF=0.4769;AFR_AF=0.2579;EUR_AF=0.4583;SAS_AF=0.5562;AA=C|||;VT=SNP
2	200075653	rs17195503	C	T	100	PASS	AC=1729;AF=0.345248;AN=5008;NS=2504;DP=17926;EAS_AF=0.3145;AMR_AF=0.4769;AFR_AF=0.0734;EUR_AF=0.5427;SAS_AF=0.4479;AA=C|||;VT=SNP
2	200076219	rs7609143	A	G	100	PASS	AC=1056;AF=0.210863;AN=5008;NS=2504;DP=18628;EAS_AF=0.3284;AMR_AF=0.281;AFR_AF=0.1256;EUR_AF=0.2406;SAS_AF=0.1247;AA=A|||;VT=SNP
2	200076905	rs75967607	C	T	100	PASS	AC=225;AF=0.0449281;AN=5008;NS=2504;DP=16818;EAS_AF=0.001;AMR_AF=0.1009;AFR_AF=0.0053;EUR_AF=0.1352;SAS_AF=0.0112;AA=C|||;VT=SNP
2	200076923	rs13029315	C	T	100	PASS	AC=2329;AF=0.465056;AN=5008;NS=2504;DP=16560;EAS_AF=0.6855;AMR_AF=0.4769;AFR_AF=0.2337;EUR_AF=0.4563;SAS_AF=0.5511;AA=C|||;VT=SNP
2	200077931	rs28853425	A	T	100	PASS	AC=1730;AF=0.345447;AN=5008;NS=2504;DP=17788;EAS_AF=0.3145;AMR_AF=0.4769;AFR_AF=0.0734;EUR_AF=0.5427;SAS_AF=0.4489;AA=A|||;VT=SNP
2	200078282	rs185897205	G	A	100	PASS	AC=19;AF=0.00379393;AN=5008;NS=2504;DP=16759;EAS_AF=0;AMR_AF=0.0043;AFR_AF=0;EUR_AF=0.0139;SAS_AF=0.002;AA=G|||;VT=SNP
2	200082621	rs1349507	C	T	100	PASS	AC=1728;AF=0.345048;AN=5008;NS=2504;DP=19571;EAS_AF=0.3145;AMR_AF=0.4769;AFR_AF=0.0734;EUR_AF=0.5408;SAS_AF=0.4489;AA=C|||;VT=SNP
2	200084285	rs115033905	A	G	100	PASS	AC=22;AF=0.00439297;AN=5008;NS=2504;DP=19650;EAS_AF=0;AMR_AF=0.0101;AFR_AF=0;EUR_AF=0.0129;SAS_AF=0.002;AA=A|||;VT=SNP
2	200085369	rs16831165	T	C	100	PASS	AC=1309;AF=0.261382;AN=5008;NS=2504;DP=18374;EAS_AF=0.3482;AMR_AF=0.1239;AFR_AF=0.4259;EUR_AF=0.0457;SAS_AF=0.2689;AA=C|||;VT=SNP
2	200085972	rs114887897	A	G	100	PASS	AC=444;AF=0.0886581;AN=5008;NS=2504;DP=16973;EAS_AF=0.0952;AMR_AF=0.0231;AFR_AF=0.0484;EUR_AF=0.0288;SAS_AF=0.2444;AA=A|||;VT=SNP
2	200086449	rs114735946	G	C	100	PASS	AC=103;AF=0.0205671;AN=5008;NS=2504;DP=15244;EAS_AF=0;AMR_AF=0.0245;AFR_AF=0.0023;EUR_AF=0.0626;SAS_AF=0.0204;AA=g|||;VT=SNP
2	200086752	rs1016569	T	C	100	PASS	AC=443;AF=0.0884585;AN=5008;NS=2504;DP=16874;EAS_AF=0.0942;AMR_AF=0.0231;AFR_AF=0.0484;EUR_AF=0.0288;SAS_AF=0.2444;AA=T|||;VT=SNP
2	200087642	rs80029196	C	T	100	PASS	AC=760;AF=0.151757;AN=5008;NS=2504;DP=19995;EAS_AF=0.253;AMR_AF=0.0951;AFR_AF=0.3018;EUR_AF=0.0169;SAS_AF=0.0235;AA=C|||;VT=SNP
2	200087967	rs62178732	G	T	100	PASS	AC=120;AF=0.0239617;AN=5008;NS=2504;DP=18309;EAS_AF=0.002;AMR_AF=0.0231;AFR_AF=0.0038;EUR_AF=0.0626;SAS_AF=0.0348;AA=G|||;VT=SNP
2	200088660	rs79581823	A	T	100	PASS	AC=445;AF=0.0888578;AN=5008;NS=2504;DP=22708;EAS_AF=0.253;AMR_AF=0.0749;AFR_AF=0.0741;EUR_AF=0.0169;SAS_AF=0.0235;AA=A|||;VT=SNP
2	200088853	rs7558362	G	A	100	PASS	AC=1652;AF=0.329872;AN=5008;NS=2504;DP=20878;EAS_AF=0.3363;AMR_AF=0.379;AFR_AF=0.2814;EUR_AF=0.4125;SAS_AF=0.2689;AA=G|||;VT=SNP
2	200089420	rs76109428	G	T	100	PASS	AC=452;AF=0.0902556;AN=5008;NS=2504;DP=21169;EAS_AF=0.253;AMR_AF=0.0749;AFR_AF=0.0794;EUR_AF=0.0169;SAS_AF=0.0235;AA=G|||;VT=SNP
2	200089482	rs7559104	G	T	100	PASS	AC=1735;AF=0.346446;AN=5008;NS=2504;DP=20138;EAS_AF=0.3155;AMR_AF=0.4784;AFR_AF=0.0658;EUR_AF=0.5417;SAS_AF=0.4632;AA=G|||;VT=SNP
2	200089543	rs78131318	A	G	100	PASS	AC=445;AF=0.0888578;AN=5008;NS=2504;DP=22657;EAS_AF=0.0952;AMR_AF=0.0231;AFR_AF=0.0492;EUR_AF=0.0288;SAS_AF=0.2444;AA=G|||;VT=SNP
2	200089792	rs55848302	A	G	100	PASS	AC=1748;AF=0.349042;AN=5008;NS=2504;DP=21458;EAS_AF=0.3155;AMR_AF=0.4798;AFR_AF=0.0734;EUR_AF=0.5437;SAS_AF=0.4632;AA=A|||;VT=SNP
2	200090168	rs76443788	G	A	100	PASS	AC=438;AF=0.0874601;AN=5008;NS=2504;DP=19328;EAS_AF=0.0942;AMR_AF=0.0231;AFR_AF=0.0446;EUR_AF=0.0288;SAS_AF=0.2444;AA=G|||;VT=SNP
2	200090273	rs113218183	T	C	100	PASS	AC=439;AF=0.0876597;AN=5008;NS=2504;DP=20130;EAS_AF=0.0942;AMR_AF=0.0231;AFR_AF=0.0454;EUR_AF=0.0288;SAS_AF=0.2444;AA=C|||;VT=SNP
2	200090493	rs2084735	G	A	100	PASS	AC=2527;AF=0.504593;AN=5008;NS=2504;DP=20939;EAS_AF=0.5883;AMR_AF=0.487;AFR_AF=0.6467;EUR_AF=0.4334;SAS_AF=0.3119;AA=G|||;VT=SNP
2	200090569	rs2084736	T	C	100	PASS	AC=442;AF=0.0882588;AN=5008;NS=2504;DP=22219;EAS_AF=0.0933;AMR_AF=0.0231;AFR_AF=0.0484;EUR_AF=0.0288;SAS_AF=0.2444;AA=C|||;VT=SNP
2	200090862	rs114332371	G	A	100	PASS	AC=438;AF=0.0874601;AN=5008;NS=2504;DP=23824;EAS_AF=0.0942;AMR_AF=0.0231;AFR_AF=0.0446;EUR_AF=0.0288;SAS_AF=0.2444;AA=G|||;VT=SNP
2	200091076	rs115399800	C	T	100	PASS	AC=14;AF=0.00279553;AN=5008;NS=2504;DP=23790;EAS_AF=0;AMR_AF=0.0043;AFR_AF=0;EUR_AF=0.0099;SAS_AF=0.001;AA=T|||;VT=SNP
2	200091356	rs7560391	T	G	100	PASS	AC=1670;AF=0.333466;AN=5008;NS=2504;DP=22843;EAS_AF=0.3185;AMR_AF=0.4697;AFR_AF=0.0408;EUR_AF=0.5328;SAS_AF=0.4427;AA=T|||;VT=SNP
2	200091394	rs66839563	G	A	100	PASS	AC=372;AF=0.0742812;AN=5008;NS=2504;DP=21919;EAS_AF=0.003;AMR_AF=0.0821;AFR_AF=0.0076;EUR_AF=0.166;SAS_AF=0.138;AA=G|||;VT=SNP
2	200092789	rs78250221	G	A	100	PASS	AC=94;AF=0.01877;AN=5008;NS=2504;DP=23380;EAS_AF=0.001;AMR_AF=0.0375;AFR_AF=0.0008;EUR_AF=0.0567;SAS_AF=0.0092;AA=G|||;VT=SNP
2	200092874	rs112327607	T	C	100	PASS	AC=438;AF=0.0874601;AN=5008;NS=2504;DP=21952;EAS_AF=0.0942;AMR_AF=0.0231;AFR_AF=0.0446;EUR_AF=0.0288;SAS_AF=0.2444;AA=T|||;VT=SNP
2	200093309	rs78486820	G	T	100	PASS	AC=436;AF=0.0870607;AN=5008;NS=2504;DP=19765;EAS_AF=0.0942;AMR_AF=0.0231;AFR_AF=0.0446;EUR_AF=0.0288;SAS_AF=0.2423;AA=G|||;VT=SNP
2	200093341	rs12620840	T	C	100	PASS	AC=676;AF=0.134984;AN=5008;NS=2504;DP=19185;EAS_AF=0.255;AMR_AF=0.085;AFR_AF=0.2428;EUR_AF=0.0169;SAS_AF=0.0225;AA=T|||;VT=SNP
2	200093360	rs12617552	C	T	100	PASS	AC=675;AF=0.134784;AN=5008;NS=2504;DP=18945;EAS_AF=0.255;AMR_AF=0.085;AFR_AF=0.2421;EUR_AF=0.0169;SAS_AF=0.0225;AA=C|||;VT=SNP
2	200093451	rs1597661	G	A	100	PASS	AC=69;AF=0.013778;AN=5008;NS=2504;DP=20271;EAS_AF=0;AMR_AF=0.0317;AFR_AF=0.0023;EUR_AF=0.0328;SAS_AF=0.0112;AA=G|||;VT=SNP
2	200093545	rs13033924	A	G	100	PASS	AC=407;AF=0.08127;AN=5008;NS=2504;DP=20046;EAS_AF=0.003;AMR_AF=0.0836;AFR_AF=0.0325;EUR_AF=0.166;SAS_AF=0.1391;AA=A|||;VT=SNP
2	200093993	rs28770543	A	G	100	PASS	AC=635;AF=0.126797;AN=5008;NS=2504;DP=18976;EAS_AF=0.0933;AMR_AF=0.0331;AFR_AF=0.1891;EUR_AF=0.0288;SAS_AF=0.2444;AA=G|||;VT=SNP
2	200094403	rs76604962	C	G	100	PASS	AC=638;AF=0.127396;AN=5008;NS=2504;DP=17626;EAS_AF=0.0962;AMR_AF=0.0331;AFR_AF=0.1891;EUR_AF=0.0288;SAS_AF=0.2444;AA=G|||;VT=SNP
2	200095158	rs76639183	G	A	100	PASS	AC=636;AF=0.126997;AN=5008;NS=2504;DP=22235;EAS_AF=0.0942;AMR_AF=0.0331;AFR_AF=0.1891;EUR_AF=0.0288;SAS_AF=0.2444;AA=G|||;VT=SNP
2	200096010	rs60461384	G	T	100	PASS	AC=1662;AF=0.331869;AN=5008;NS=2504;DP=18628;EAS_AF=0.3185;AMR_AF=0.4683;AFR_AF=0.0363;EUR_AF=0.5328;SAS_AF=0.4417;AA=G|||;VT=SNP
2	200096296	rs10931858	A	G	100	PASS	AC=1800;AF=0.359425;AN=5008;NS=2504;DP=20464;EAS_AF=0.3323;AMR_AF=0.3977;AFR_AF=0.3631;EUR_AF=0.4215;SAS_AF=0.2914;AA=A|||;VT=SNP
2	200096327	rs116714674	T	C	100	PASS	AC=12;AF=0.00239617;AN=5008;NS=2504;DP=20819;EAS_AF=0;AMR_AF=0.0043;AFR_AF=0;EUR_AF=0.0089;SAS_AF=0;AA=T|||;VT=SNP
2	200096573	rs75228550	C	T	100	PASS	AC=477;AF=0.0952476;AN=5008;NS=2504;DP=15563;EAS_AF=0.255;AMR_AF=0.0749;AFR_AF=0.0976;EUR_AF=0.0169;SAS_AF=0.0225;AA=C|||;VT=SNP
2	200097223	rs138494086	T	G	100	PASS	AC=19;AF=0.00379393;AN=5008;NS=2504;DP=17942;EAS_AF=0;AMR_AF=0.0043;AFR_AF=0.0008;EUR_AF=0.0089;SAS_AF=0.0061;AA=T|||;VT=SNP
2	200097487	rs11690732	G	A	100	PASS	AC=1663;AF=0.332069;AN=5008;NS=2504;DP=17840;EAS_AF=0.3185;AMR_AF=0.4697;AFR_AF=0.0363;EUR_AF=0.5328;SAS_AF=0.4417;AA=G|||;VT=SNP
2	200098133	rs114439464	T	A	100	PASS	AC=438;AF=0.0874601;AN=5008;NS=2504;DP=12479;EAS_AF=0.0942;AMR_AF=0.0231;AFR_AF=0.0446;EUR_AF=0.0288;SAS_AF=0.2444;AA=T|||;VT=SNP
2	200098678	rs73983974	A	G	100	PASS	AC=476;AF=0.0950479;AN=5008;NS=2504;DP=18388;EAS_AF=0.255;AMR_AF=0.0749;AFR_AF=0.0968;EUR_AF=0.0169;SAS_AF=0.0225;AA=A|||;VT=SNP
2	200098686	rs73983977	A	G	100	PASS	AC=478;AF=0.0954473;AN=5008;NS=2504;DP=18253;EAS_AF=0.255;AMR_AF=0.0749;AFR_AF=0.0983;EUR_AF=0.0169;SAS_AF=0.0225;AA=A|||;VT=SNP
2	200098970	rs57091525	C	G	100	PASS	AC=476;AF=0.0950479;AN=5008;NS=2504;DP=15525;EAS_AF=0.255;AMR_AF=0.0749;AFR_AF=0.0968;EUR_AF=0.0169;SAS_AF=0.0225;AA=C|||;VT=SNP
2	200099011	rs56350102	T	A	100	PASS	AC=476;AF=0.0950479;AN=5008;NS=2504;DP=16289;EAS_AF=0.255;AMR_AF=0.0749;AFR_AF=0.0968;EUR_AF=0.0169;SAS_AF=0.0225;AA=T|||;VT=SNP
2	200099072	rs55635514	G	A	100	PASS	AC=476;AF=0.0950479;AN=5008;NS=2504;DP=16229;EAS_AF=0.255;AMR_AF=0.0749;AFR_AF=0.0968;EUR_AF=0.0169;SAS_AF=0.0225;AA=G|||;VT=SNP
2	200099181	rs80328240	C	G	100	PASS	AC=437;AF=0.0872604;AN=5008;NS=2504;DP=18108;EAS_AF=0.0942;AMR_AF=0.0231;AFR_AF=0.0446;EUR_AF=0.0288;SAS_AF=0.2434;AA=c|||;VT=SNP
2	200099588	rs62178735	G	A	100	PASS	AC=574;AF=0.114617;AN=5008;NS=2504;DP=17814;EAS_AF=0.002;AMR_AF=0.2032;AFR_AF=0.0197;EUR_AF=0.3171;SAS_AF=0.0879;AA=A|||;VT=SNP
2	200099642	rs76027670	C	T	100	PASS	AC=438;AF=0.0874601;AN=5008;NS=2504;DP=17213;EAS_AF=0.0942;AMR_AF=0.0231;AFR_AF=0.0446;EUR_AF=0.0288;SAS_AF=0.2444;AA=C|||;VT=SNP
2	200099755	rs12329345	C	T	100	PASS	AC=1113;AF=0.222244;AN=5008;NS=2504;DP=18367;EAS_AF=0.3492;AMR_AF=0.1081;AFR_AF=0.2867;EUR_AF=0.0457;SAS_AF=0.2669;AA=T|||;VT=SNP
2	200100125	rs57772917	T	G	100	PASS	AC=1753;AF=0.35004;AN=5008;NS=2504;DP=17041;EAS_AF=0.3185;AMR_AF=0.4625;AFR_AF=0.112;EUR_AF=0.5278;SAS_AF=0.4417;AA=T|||;VT=SNP
2	200100266	rs58496425	T	C	100	PASS	AC=1113;AF=0.222244;AN=5008;NS=2504;DP=17886;EAS_AF=0.3492;AMR_AF=0.1081;AFR_AF=0.2867;EUR_AF=0.0457;SAS_AF=0.2669;AA=C|||;VT=SNP
2	200100365	rs74618693	C	A	100	PASS	AC=382;AF=0.076278;AN=5008;NS=2504;DP=17419;EAS_AF=0.0942;AMR_AF=0.0216;AFR_AF=0.003;EUR_AF=0.0288;SAS_AF=0.2444;AA=C|||;VT=SNP
2	200100466	rs143499126	C	T	100	PASS	AC=82;AF=0.0163738;AN=5008;NS=2504;DP=16501;EAS_AF=0;AMR_AF=0.0144;AFR_AF=0.0008;EUR_AF=0.0258;SAS_AF=0.046;AA=C|||;VT=SNP
2	200100504	rs62178736	G	A	100	PASS	AC=58;AF=0.0115815;AN=5008;NS=2504;DP=16557;EAS_AF=0;AMR_AF=0.0187;AFR_AF=0.0023;EUR_AF=0.0239;SAS_AF=0.0184;AA=G|||;VT=SNP
2	200100817	rs79427695	C	T	100	PASS	AC=636;AF=0.126997;AN=5008;NS=2504;DP=15534;EAS_AF=0.0942;AMR_AF=0.0331;AFR_AF=0.1891;EUR_AF=0.0288;SAS_AF=0.2444;AA=T|||;VT=SNP
2	200101312	rs79602403	T	C	100	PASS	AC=438;AF=0.0874601;AN=5008;NS=2504;DP=18588;EAS_AF=0.0942;AMR_AF=0.0231;AFR_AF=0.0446;EUR_AF=0.0288;SAS_AF=0.2444;AA=T|||;VT=SNP
2	200101592	rs4673288	G	C	100	PASS	AC=1680;AF=0.335463;AN=5008;NS=2504;DP=18968;EAS_AF=0.3254;AMR_AF=0.4683;AFR_AF=0.0446;EUR_AF=0.5328;SAS_AF=0.4417;AA=G|||;VT=SNP
2	200101901	rs139307579	G	C	100	PASS	AC=17;AF=0.00339457;AN=5008;NS=2504;DP=13984;EAS_AF=0;AMR_AF=0.0043;AFR_AF=0;EUR_AF=0.0119;SAS_AF=0.002;AA=G|||;VT=SNP
2	200102022	rs1451482	A	T	100	PASS	AC=1108;AF=0.221246;AN=5008;NS=2504;DP=13559;EAS_AF=0.3502;AMR_AF=0.1081;AFR_AF=0.2821;EUR_AF=0.0457;SAS_AF=0.2669;AA=T|||;VT=SNP
2	200102313	rs149893382	C	T	100	PASS	AC=10;AF=0.00199681;AN=5008;NS=2504;DP=18218;EAS_AF=0;AMR_AF=0.0058;AFR_AF=0.0015;EUR_AF=0.004;SAS_AF=0;AA=C|||;VT=SNP
2	200102348	rs55981047	C	A	100	PASS	AC=479;AF=0.095647;AN=5008;NS=2504;DP=19621;EAS_AF=0.255;AMR_AF=0.0749;AFR_AF=0.0983;EUR_AF=0.0169;SAS_AF=0.0235;AA=C|||;VT=SNP
2	200102395	rs75965489	T	C	100	PASS	AC=637;AF=0.127196;AN=5008;NS=2504;DP=19491;EAS_AF=0.0952;AMR_AF=0.0331;AFR_AF=0.1884;EUR_AF=0.0288;SAS_AF=0.2454;AA=C|||;VT=SNP
2	200102488	rs56706472	T	C	100	PASS	AC=476;AF=0.0950479;AN=5008;NS=2504;DP=19237;EAS_AF=0.255;AMR_AF=0.0749;AFR_AF=0.0968;EUR_AF=0.0169;SAS_AF=0.0225;AA=T|||;VT=SNP
2	200102500	rs61393798	C	T	100	PASS	AC=447;AF=0.0892572;AN=5008;NS=2504;DP=18688;EAS_AF=0.255;AMR_AF=0.0749;AFR_AF=0.0749;EUR_AF=0.0169;SAS_AF=0.0225;AA=C|||;VT=SNP
2	200102568	rs57157065	G	A	100	PASS	AC=478;AF=0.0954473;AN=5008;NS=2504;DP=15677;EAS_AF=0.255;AMR_AF=0.0764;AFR_AF=0.0976;EUR_AF=0.0169;SAS_AF=0.0225;AA=G|||;VT=SNP
2	200102646	rs72927282	A	G	100	PASS	AC=33;AF=0.00658946;AN=5008;NS=2504;DP=17946;EAS_AF=0;AMR_AF=0.0072;AFR_AF=0.0015;EUR_AF=0.0229;SAS_AF=0.0031;AA=A|||;VT=SNP
2	200104387	rs141065777	G	A	100	PASS	AC=109;AF=0.0217652;AN=5008;NS=2504;DP=20327;EAS_AF=0;AMR_AF=0.0303;AFR_AF=0.0015;EUR_AF=0.0736;SAS_AF=0.0123;AA=G|||;VT=SNP
2	200104390	rs78334571	T	G	100	PASS	AC=476;AF=0.0950479;AN=5008;NS=2504;DP=20409;EAS_AF=0.255;AMR_AF=0.0749;AFR_AF=0.0968;EUR_AF=0.0169;SAS_AF=0.0225;AA=T|||;VT=SNP
2	200104546	rs138834914	T	C	100	PASS	AC=479;AF=0.095647;AN=5008;NS=2504;DP=20048;EAS_AF=0.255;AMR_AF=0.0764;AFR_AF=0.0976;EUR_AF=0.0179;SAS_AF=0.0225;AA=T|||;VT=SNP
2	200104821	rs144659264	C	T	100	PASS	AC=637;AF=0.127196;AN=5008;NS=2504;DP=23408;EAS_AF=0.0952;AMR_AF=0.0331;AFR_AF=0.1884;EUR_AF=0.0288;SAS_AF=0.2454;AA=T|||;VT=SNP
2	200105108	rs112919553	A	G	100	PASS	AC=637;AF=0.127196;AN=5008;NS=2504;DP=21988;EAS_AF=0.0952;AMR_AF=0.0331;AFR_AF=0.1884;EUR_AF=0.0288;SAS_AF=0.2454;AA=G|||;VT=SNP
2	200105168	rs146275068	G	A	100	PASS	AC=18;AF=0.00359425;AN=5008;NS=2504;DP=20784;EAS_AF=0;AMR_AF=0.0043;AFR_AF=0.0008;EUR_AF=0.0119;SAS_AF=0.002;AA=G|||;VT=SNP
2	200105379	rs62178737	A	G	100	PASS	AC=77;AF=0.0153754;AN=5008;NS=2504;DP=19755;EAS_AF=0;AMR_AF=0.0159;AFR_AF=0.0015;EUR_AF=0.0358;SAS_AF=0.0286;AA=A|||;VT=SNP
2	200106749	rs191784541	A	C	100	PASS	AC=22;AF=0.00439297;AN=5008;NS=2504;DP=19315;EAS_AF=0;AMR_AF=0.0058;AFR_AF=0;EUR_AF=0.0129;SAS_AF=0.0051;AA=A|||;VT=SNP
2	200106920	rs111420664	G	A	100	PASS	AC=440;AF=0.0878594;AN=5008;NS=2504;DP=18302;EAS_AF=0.0952;AMR_AF=0.0231;AFR_AF=0.0446;EUR_AF=0.0288;SAS_AF=0.2454;AA=G|||;VT=SNP
2	200107956	rs62178738	T	C	100	PASS	AC=1680;AF=0.335463;AN=5008;NS=2504;DP=21264;EAS_AF=0.3234;AMR_AF=0.4697;AFR_AF=0.0454;EUR_AF=0.5328;SAS_AF=0.4417;AA=T|||;VT=SNP
2	200107967	rs114193689	C	G	100	PASS	AC=65;AF=0.0129792;AN=5008;NS=2504;DP=21198;EAS_AF=0;AMR_AF=0.013;AFR_AF=0.0008;EUR_AF=0.0507;SAS_AF=0.0041;AA=C|||;VT=SNP
2	200107970	rs78906158	G	A	100	PASS	AC=476;AF=0.0950479;AN=5008;NS=2504;DP=21271;EAS_AF=0.255;AMR_AF=0.0749;AFR_AF=0.0968;EUR_AF=0.0169;SAS_AF=0.0225;AA=G|||;VT=SNP
2	200107971	rs113864518	C	T	100	PASS	AC=638;AF=0.127396;AN=5008;NS=2504;DP=21344;EAS_AF=0.0952;AMR_AF=0.0331;AFR_AF=0.1891;EUR_AF=0.0288;SAS_AF=0.2454;AA=C|||;VT=SNP
2	200108346	rs113476977	G	C	100	PASS	AC=440;AF=0.0878594;AN=5008;NS=2504;DP=21311;EAS_AF=0.0952;AMR_AF=0.0231;AFR_AF=0.0446;EUR_AF=0.0288;SAS_AF=0.2454;AA=G|||;VT=SNP
2	200109174	rs74746305	T	C	100	PASS	AC=476;AF=0.0950479;AN=5008;NS=2504;DP=19802;EAS_AF=0.254;AMR_AF=0.0749;AFR_AF=0.0976;EUR_AF=0.0169;SAS_AF=0.0225;AA=T|||;VT=SNP
2	200109611	rs10178237	G	C	100	PASS	AC=639;AF=0.127596;AN=5008;NS=2504;DP=20457;EAS_AF=0.0952;AMR_AF=0.0331;AFR_AF=0.1899;EUR_AF=0.0288;SAS_AF=0.2454;AA=C|||;VT=SNP
2	200109692	rs10201630	A	C	100	PASS	AC=638;AF=0.127396;AN=5008;NS=2504;DP=19434;EAS_AF=0.0952;AMR_AF=0.0331;AFR_AF=0.1891;EUR_AF=0.0288;SAS_AF=0.2454;AA=A|||;VT=SNP
2	200109740	rs260767	T	C	100	PASS	AC=3155;AF=0.629992;AN=5008;NS=2504;DP=19672;EAS_AF=0.6736;AMR_AF=0.6009;AFR_AF=0.5915;EUR_AF=0.5785;SAS_AF=0.7106;AA=C|||;VT=SNP
2	200110005	rs113341373	G	T	100	PASS	AC=638;AF=0.127396;AN=5008;NS=2504;DP=18016;EAS_AF=0.0952;AMR_AF=0.0331;AFR_AF=0.1891;EUR_AF=0.0288;SAS_AF=0.2454;AA=G|||;VT=SNP
2	200110073	rs78921662	G	A	100	PASS	AC=476;AF=0.0950479;AN=5008;NS=2504;DP=20119;EAS_AF=0.254;AMR_AF=0.0749;AFR_AF=0.0976;EUR_AF=0.0169;SAS_AF=0.0225;AA=G|||;VT=SNP
2	200110537	rs75411827	G	A	100	PASS	AC=440;AF=0.0878594;AN=5008;NS=2504;DP=19880;EAS_AF=0.0952;AMR_AF=0.0231;AFR_AF=0.0446;EUR_AF=0.0288;SAS_AF=0.2454;AA=G|||;VT=SNP
2	200110592	rs13406628	A	T	100	PASS	AC=639;AF=0.127596;AN=5008;NS=2504;DP=20332;EAS_AF=0.0952;AMR_AF=0.0331;AFR_AF=0.1899;EUR_AF=0.0288;SAS_AF=0.2454;AA=A|||;VT=SNP
2	200111303	rs59181556	G	A	100	PASS	AC=475;AF=0.0948482;AN=5008;NS=2504;DP=17165;EAS_AF=0.255;AMR_AF=0.0749;AFR_AF=0.0961;EUR_AF=0.0169;SAS_AF=0.0225;AA=g|||;VT=SNP
2	200112018	rs10167367	C	T	100	PASS	AC=638;AF=0.127396;AN=5008;NS=2504;DP=20103;EAS_AF=0.0952;AMR_AF=0.0331;AFR_AF=0.1891;EUR_AF=0.0288;SAS_AF=0.2454;AA=C|||;VT=SNP
2	200112469	rs10180359	T	C	100	PASS	AC=638;AF=0.127396;AN=5008;NS=2504;DP=17332;EAS_AF=0.0952;AMR_AF=0.0331;AFR_AF=0.1891;EUR_AF=0.0288;SAS_AF=0.2454;AA=C|||;VT=SNP
2	200112491	rs139590892	G	A	100	PASS	AC=372;AF=0.0742812;AN=5008;NS=2504;DP=16888;EAS_AF=0.004;AMR_AF=0.0821;AFR_AF=0.0068;EUR_AF=0.166;SAS_AF=0.138;AA=G|||;VT=SNP
2	200112519	rs10167946	C	T	100	PASS	AC=638;AF=0.127396;AN=5008;NS=2504;DP=17080;EAS_AF=0.0952;AMR_AF=0.0331;AFR_AF=0.1891;EUR_AF=0.0288;SAS_AF=0.2454;AA=C|||;VT=SNP
2	200112625	rs11687524	A	C	100	PASS	AC=1681;AF=0.335663;AN=5008;NS=2504;DP=16834;EAS_AF=0.3234;AMR_AF=0.4683;AFR_AF=0.0461;EUR_AF=0.5338;SAS_AF=0.4417;AA=a|||;VT=SNP
2	200112851	rs112994916	C	T	100	PASS	AC=636;AF=0.126997;AN=5008;NS=2504;DP=15909;EAS_AF=0.0952;AMR_AF=0.0331;AFR_AF=0.1884;EUR_AF=0.0288;SAS_AF=0.2444;AA=C|||;VT=SNP
2	200113025	rs61527140	C	T	100	PASS	AC=475;AF=0.0948482;AN=5008;NS=2504;DP=18578;EAS_AF=0.255;AMR_AF=0.0749;AFR_AF=0.0961;EUR_AF=0.0169;SAS_AF=0.0225;AA=C|||;VT=SNP
2	200114739	rs260746	C	A	100	PASS	AC=1982;AF=0.395767;AN=5008;NS=2504;DP=19962;EAS_AF=0.3224;AMR_AF=0.4885;AFR_AF=0.2685;EUR_AF=0.5318;SAS_AF=0.4376;AA=c|||;VT=SNP
2	200115119	rs111994537	C	T	100	PASS	AC=440;AF=0.0878594;AN=5008;NS=2504;DP=21608;EAS_AF=0.0952;AMR_AF=0.0231;AFR_AF=0.0446;EUR_AF=0.0288;SAS_AF=0.2454;AA=C|||;VT=SNP
2	200115128	rs12621352	A	G	100	PASS	AC=837;AF=0.167133;AN=5008;NS=2504;DP=21580;EAS_AF=0.3502;AMR_AF=0.098;AFR_AF=0.0809;EUR_AF=0.0457;SAS_AF=0.2689;AA=A|||;VT=SNP
2	200115147	rs12621356	A	G	100	PASS	AC=396;AF=0.0790735;AN=5008;NS=2504;DP=21196;EAS_AF=0.255;AMR_AF=0.0749;AFR_AF=0.0363;EUR_AF=0.0169;SAS_AF=0.0225;AA=A|||;VT=SNP
2	200115323	rs12615027	G	C	100	PASS	AC=396;AF=0.0790735;AN=5008;NS=2504;DP=19452;EAS_AF=0.255;AMR_AF=0.0749;AFR_AF=0.0363;EUR_AF=0.0169;SAS_AF=0.0225;AA=g|||;VT=SNP
2	200115422	rs12621439	A	C	100	PASS	AC=1175;AF=0.234625;AN=5008;NS=2504;DP=18560;EAS_AF=0.3482;AMR_AF=0.1095;AFR_AF=0.3328;EUR_AF=0.0457;SAS_AF=0.2679;AA=N|||;VT=SNP
2	200115482	rs12615048	G	A	100	PASS	AC=397;AF=0.0792732;AN=5008;NS=2504;DP=18921;EAS_AF=0.255;AMR_AF=0.0749;AFR_AF=0.0363;EUR_AF=0.0179;SAS_AF=0.0225;AA=a|||;VT=SNP
2	200115508	rs138135251	G	A	100	PASS	AC=396;AF=0.0790735;AN=5008;NS=2504;DP=18470;EAS_AF=0.255;AMR_AF=0.0749;AFR_AF=0.0363;EUR_AF=0.0169;SAS_AF=0.0225;AA=g|||;VT=SNP
2	200116008	rs200065311	C	T	100	PASS	AC=794;AF=0.158546;AN=5008;NS=2504;DP=16673;EAS_AF=0.3373;AMR_AF=0.085;AFR_AF=0.0779;EUR_AF=0.0398;SAS_AF=0.2577;AA=t|||;VT=SNP
2	200116012	rs139777172	A	G	100	PASS	AC=421;AF=0.0840655;AN=5008;NS=2504;DP=16425;EAS_AF=0.0933;AMR_AF=0.0187;AFR_AF=0.0439;EUR_AF=0.0249;SAS_AF=0.2362;AA=a|||;VT=SNP
2	200116317	rs181818113	T	C	100	PASS	AC=22;AF=0.00439297;AN=5008;NS=2504;DP=17940;EAS_AF=0;AMR_AF=0.0086;AFR_AF=0.0008;EUR_AF=0.0129;SAS_AF=0.002;AA=t|||;VT=SNP
2	200116436	rs75412321	A	G	100	PASS	AC=396;AF=0.0790735;AN=5008;NS=2504;DP=17741;EAS_AF=0.255;AMR_AF=0.0749;AFR_AF=0.0363;EUR_AF=0.0169;SAS_AF=0.0225;AA=a|||;VT=SNP
2	200116883	rs140436548	C	A	100	PASS	AC=373;AF=0.0744808;AN=5008;NS=2504;DP=15331;EAS_AF=0.253;AMR_AF=0.0447;AFR_AF=0.0363;EUR_AF=0.0169;SAS_AF=0.0225;AA=C|||;VT=SNP
2	200117777	rs185466	T	C	100	PASS	AC=3153;AF=0.629593;AN=5008;NS=2504;DP=19563;EAS_AF=0.6726;AMR_AF=0.6037;AFR_AF=0.593;EUR_AF=0.5775;SAS_AF=0.7065;AA=C|||;VT=SNP
2	200118526	rs76610462	C	T	100	PASS	AC=375;AF=0.0748802;AN=5008;NS=2504;DP=17308;EAS_AF=0.255;AMR_AF=0.0749;AFR_AF=0.0204;EUR_AF=0.0169;SAS_AF=0.0225;AA=C|||;VT=SNP
2	200118528	rs75070256	T	G	100	PASS	AC=375;AF=0.0748802;AN=5008;NS=2504;DP=17248;EAS_AF=0.255;AMR_AF=0.0749;AFR_AF=0.0204;EUR_AF=0.0169;SAS_AF=0.0225;AA=T|||;VT=SNP
2	200118749	rs189399208	A	G	100	PASS	AC=13;AF=0.00259585;AN=5008;NS=2504;DP=16447;EAS_AF=0;AMR_AF=0.0043;AFR_AF=0;EUR_AF=0.0089;SAS_AF=0.001;AA=A|||;VT=SNP
2	200118753	rs530837119	A	G	100	PASS	AC=12;AF=0.00239617;AN=5008;NS=2504;DP=16243;EAS_AF=0;AMR_AF=0.0043;AFR_AF=0;EUR_AF=0.0089;SAS_AF=0;AA=A|||;VT=SNP
2	200118837	rs260754	G	A	100	PASS	AC=3149;AF=0.628794;AN=5008;NS=2504;DP=16603;EAS_AF=0.6736;AMR_AF=0.6023;AFR_AF=0.593;EUR_AF=0.5775;SAS_AF=0.7025;AA=G|||;VT=SNP
2	200118926	rs62178739	T	C	100	PASS	AC=78;AF=0.0155751;AN=5008;NS=2504;DP=19049;EAS_AF=0;AMR_AF=0.0159;AFR_AF=0.0015;EUR_AF=0.0368;SAS_AF=0.0286;AA=T|||;VT=SNP
2	200119263	rs12476703	T	G	100	PASS	AC=2837;AF=0.566494;AN=5008;NS=2504;DP=16965;EAS_AF=0.6726;AMR_AF=0.585;AFR_AF=0.3631;EUR_AF=0.5775;SAS_AF=0.7076;AA=G|||;VT=SNP
2	200119317	rs79500745	G	A	100	PASS	AC=445;AF=0.0888578;AN=5008;NS=2504;DP=17226;EAS_AF=0.0933;AMR_AF=0.0245;AFR_AF=0.0499;EUR_AF=0.0288;SAS_AF=0.2444;AA=g|||;VT=SNP
2	200121161	rs260755	C	T	100	PASS	AC=2139;AF=0.427117;AN=5008;NS=2504;DP=15268;EAS_AF=0.3839;AMR_AF=0.4928;AFR_AF=0.3442;EUR_AF=0.5268;SAS_AF=0.4346;AA=C|||;VT=SNP
2	200121223	rs62178740	C	A	100	PASS	AC=75;AF=0.014976;AN=5008;NS=2504;DP=16842;EAS_AF=0;AMR_AF=0.0144;AFR_AF=0.0015;EUR_AF=0.0358;SAS_AF=0.0276;AA=C|||;VT=SNP
2	200122793	rs73983986	T	A	100	PASS	AC=824;AF=0.164537;AN=5008;NS=2504;DP=18050;EAS_AF=0.126;AMR_AF=0.0663;AFR_AF=0.2852;EUR_AF=0.0308;SAS_AF=0.2485;AA=T|||;VT=SNP
2	200123367	rs17195804	G	A	100	PASS	AC=2401;AF=0.479433;AN=5008;NS=2504;DP=18929;EAS_AF=0.5099;AMR_AF=0.5202;AFR_AF=0.2368;EUR_AF=0.5497;SAS_AF=0.6748;AA=A|||;VT=SNP
2	200123499	rs73983987	C	T	100	PASS	AC=475;AF=0.0948482;AN=5008;NS=2504;DP=17960;EAS_AF=0.126;AMR_AF=0.0504;AFR_AF=0.0303;EUR_AF=0.0298;SAS_AF=0.2485;AA=C|||;VT=SNP
2	200124743	rs62178742	C	T	100	PASS	AC=1873;AF=0.374002;AN=5008;NS=2504;DP=19760;EAS_AF=0.3839;AMR_AF=0.4683;AFR_AF=0.1679;EUR_AF=0.5189;SAS_AF=0.4264;AA=C|||;VT=SNP
2	200125150	rs1374360	C	T	100	PASS	AC=1059;AF=0.211462;AN=5008;NS=2504;DP=17786;EAS_AF=0.3264;AMR_AF=0.2795;AFR_AF=0.1135;EUR_AF=0.2465;SAS_AF=0.1411;AA=C|||;VT=SNP
2	200125479	rs7561479	C	T	100	PASS	AC=1703;AF=0.340056;AN=5008;NS=2504;DP=15626;EAS_AF=0.3839;AMR_AF=0.4611;AFR_AF=0.0431;EUR_AF=0.5189;SAS_AF=0.4264;AA=C|||;VT=SNP
2	200125787	rs117180062	A	C	100	PASS	AC=504;AF=0.100639;AN=5008;NS=2504;DP=17094;EAS_AF=0.126;AMR_AF=0.0519;AFR_AF=0.0507;EUR_AF=0.0308;SAS_AF=0.2485;AA=A|||;VT=SNP
2	200125880	rs260758	G	A	100	PASS	AC=764;AF=0.152556;AN=5008;NS=2504;DP=17240;EAS_AF=0.126;AMR_AF=0.0706;AFR_AF=0.2375;EUR_AF=0.0308;SAS_AF=0.2485;AA=G|||;VT=SNP
2	200126011	rs4377271	T	A	100	PASS	AC=735;AF=0.146765;AN=5008;NS=2504;DP=19785;EAS_AF=0.2421;AMR_AF=0.1945;AFR_AF=0.0045;EUR_AF=0.1421;SAS_AF=0.2117;AA=T|||;VT=SNP
2	200126019	rs4459679	T	G	100	PASS	AC=2148;AF=0.428914;AN=5008;NS=2504;DP=19813;EAS_AF=0.3839;AMR_AF=0.4798;AFR_AF=0.3707;EUR_AF=0.5189;SAS_AF=0.4254;AA=T|||;VT=SNP
2	200126042	rs4280387	A	T	100	PASS	AC=1746;AF=0.348642;AN=5008;NS=2504;DP=19944;EAS_AF=0.3849;AMR_AF=0.4654;AFR_AF=0.0734;EUR_AF=0.5189;SAS_AF=0.4254;AA=A|||;VT=SNP
2	200126137	rs4449074	C	T	100	PASS	AC=1871;AF=0.373602;AN=5008;NS=2504;DP=19779;EAS_AF=0.3839;AMR_AF=0.4669;AFR_AF=0.1679;EUR_AF=0.5189;SAS_AF=0.4254;AA=C|||;VT=SNP
2	200126591	rs60401572	A	G	100	PASS	AC=96;AF=0.0191693;AN=5008;NS=2504;DP=18826;EAS_AF=0.001;AMR_AF=0.0389;AFR_AF=0.0008;EUR_AF=0.0577;SAS_AF=0.0092;AA=A|||;VT=SNP
2	200126854	rs73983989	T	G	100	PASS	AC=467;AF=0.0932508;AN=5008;NS=2504;DP=17765;EAS_AF=0.126;AMR_AF=0.0504;AFR_AF=0.0234;EUR_AF=0.0308;SAS_AF=0.2485;AA=T|||;VT=SNP
2	200127473	rs111535042	T	C	100	PASS	AC=505;AF=0.100839;AN=5008;NS=2504;DP=19340;EAS_AF=0.126;AMR_AF=0.0519;AFR_AF=0.0507;EUR_AF=0.0308;SAS_AF=0.2495;AA=T|||;VT=SNP
2	200127614	rs2084217	G	C	100	PASS	AC=1693;AF=0.338059;AN=5008;NS=2504;DP=19389;EAS_AF=0.3829;AMR_AF=0.4611;AFR_AF=0.0371;EUR_AF=0.5189;SAS_AF=0.4254;AA=G|||;VT=SNP
2	200127707	rs2084218	C	G	100	PASS	AC=1896;AF=0.378594;AN=5008;NS=2504;DP=18434;EAS_AF=0.3829;AMR_AF=0.4669;AFR_AF=0.1876;EUR_AF=0.5189;SAS_AF=0.4254;AA=G|||;VT=SNP
2	200128048	rs115696717	C	A	100	PASS	AC=12;AF=0.00239617;AN=5008;NS=2504;DP=15671;EAS_AF=0;AMR_AF=0.0043;AFR_AF=0;EUR_AF=0.0089;SAS_AF=0;AA=C|||;VT=SNP
2	200128358	rs11692189	G	A	100	PASS	AC=562;AF=0.11222;AN=5008;NS=2504;DP=19733;EAS_AF=0.002;AMR_AF=0.2003;AFR_AF=0.0197;EUR_AF=0.3091;SAS_AF=0.0859;AA=G|||;VT=SNP
2	200129042	rs77858279	G	A	100	PASS	AC=250;AF=0.0499201;AN=5008;NS=2504;DP=18555;EAS_AF=0.1607;AMR_AF=0.0461;AFR_AF=0.0151;EUR_AF=0.0169;SAS_AF=0.0194;AA=G|||;VT=SNP
2	200129651	rs11695125	G	A	100	PASS	AC=1745;AF=0.348442;AN=5008;NS=2504;DP=18906;EAS_AF=0.3829;AMR_AF=0.4654;AFR_AF=0.0734;EUR_AF=0.5199;SAS_AF=0.4254;AA=G|||;VT=SNP
2	200130614	rs76185896	T	A	100	PASS	AC=231;AF=0.0461262;AN=5008;NS=2504;DP=11036;EAS_AF=0.1607;AMR_AF=0.0447;AFR_AF=0.0015;EUR_AF=0.0169;SAS_AF=0.0194;AA=T|||;VT=SNP
2	200131695	rs7593422	A	T	100	PASS	AC=1745;AF=0.348442;AN=5008;NS=2504;DP=21088;EAS_AF=0.3819;AMR_AF=0.4669;AFR_AF=0.0734;EUR_AF=0.5209;SAS_AF=0.4243;AA=A|||;VT=SNP
2	200132758	rs62181087	A	G	100	PASS	AC=1048;AF=0.209265;AN=5008;NS=2504;DP=20132;EAS_AF=0.3274;AMR_AF=0.281;AFR_AF=0.1059;EUR_AF=0.2445;SAS_AF=0.1401;AA=A|||;VT=SNP
2	200133190	rs260761	G	C	100	PASS	AC=4690;AF=0.936502;AN=5008;NS=2504;DP=19769;EAS_AF=0.8373;AMR_AF=0.9467;AFR_AF=0.938;EUR_AF=0.9831;SAS_AF=0.9816;AA=C|||;VT=SNP
2	200134004	rs12105015	A	G	100	PASS	AC=748;AF=0.149361;AN=5008;NS=2504;DP=17743;EAS_AF=0.1419;AMR_AF=0.0908;AFR_AF=0.1611;EUR_AF=0.1153;SAS_AF=0.2178;AA=A|||;VT=SNP
2	200135319	rs140878661	G	C	100	PASS	AC=19;AF=0.00379393;AN=5008;NS=2504;DP=17375;EAS_AF=0;AMR_AF=0.0043;AFR_AF=0.0008;EUR_AF=0.0149;SAS_AF=0;AA=G|||;VT=SNP
2	200136303	rs114405014	C	A	100	PASS	AC=20;AF=0.00399361;AN=5008;NS=2504;DP=13595;EAS_AF=0.001;AMR_AF=0.0058;AFR_AF=0.0023;EUR_AF=0.0109;SAS_AF=0.001;AA=C|||;VT=SNP
2	200137608	rs2881208	T	C	100	PASS	AC=2202;AF=0.439696;AN=5008;NS=2504;DP=19949;EAS_AF=0.4008;AMR_AF=0.562;AFR_AF=0.1331;EUR_AF=0.6312;SAS_AF=0.6104;AA=T|||;VT=SNP
2	200139762	rs72929405	C	T	100	PASS	AC=50;AF=0.00998403;AN=5008;NS=2504;DP=18454;EAS_AF=0;AMR_AF=0.013;AFR_AF=0.0015;EUR_AF=0.0358;SAS_AF=0.0031;AA=C|||;VT=SNP
2	200140451	rs17249384	G	A	100	PASS	AC=79;AF=0.0157748;AN=5008;NS=2504;DP=20064;EAS_AF=0;AMR_AF=0.0187;AFR_AF=0.003;EUR_AF=0.0457;SAS_AF=0.0164;AA=G|||;VT=SNP
2	200140659	rs76527759	T	C	100	PASS	AC=217;AF=0.0433307;AN=5008;NS=2504;DP=19897;EAS_AF=0.001;AMR_AF=0.0951;AFR_AF=0.0045;EUR_AF=0.1312;SAS_AF=0.0123;AA=T|||;VT=SNP
2	200141100	rs80026169	T	G	100	PASS	AC=29;AF=0.00579073;AN=5008;NS=2504;DP=18747;EAS_AF=0;AMR_AF=0.0086;AFR_AF=0.0023;EUR_AF=0.0159;SAS_AF=0.0041;AA=T|||;VT=SNP
2	200142591	rs994185	T	C	100	PASS	AC=3776;AF=0.753994;AN=5008;NS=2504;DP=16141;EAS_AF=0.874;AMR_AF=0.8862;AFR_AF=0.4796;EUR_AF=0.8867;SAS_AF=0.771;AA=T|||;VT=SNP
2	200142635	rs12105045	T	C	100	PASS	AC=664;AF=0.132588;AN=5008;NS=2504;DP=15883;EAS_AF=0.122;AMR_AF=0.0807;AFR_AF=0.1172;EUR_AF=0.1133;SAS_AF=0.2209;AA=T|||;VT=SNP
2	200142649	rs10497831	A	G	100	PASS	AC=762;AF=0.152157;AN=5008;NS=2504;DP=15978;EAS_AF=0.122;AMR_AF=0.0908;AFR_AF=0.1861;EUR_AF=0.1133;SAS_AF=0.2209;AA=A|||;VT=SNP
2	200142847	rs1813849	T	C	100	PASS	AC=3474;AF=0.69369;AN=5008;NS=2504;DP=17205;EAS_AF=0.874;AMR_AF=0.8674;AFR_AF=0.261;EUR_AF=0.8867;SAS_AF=0.771;AA=T|||;VT=SNP
2	200144394	rs2007258	G	C	100	PASS	AC=3671;AF=0.733027;AN=5008;NS=2504;DP=18387;EAS_AF=0.874;AMR_AF=0.8775;AFR_AF=0.4047;EUR_AF=0.8867;SAS_AF=0.771;AA=G|||;VT=SNP
2	200145071	rs10200842	A	G	100	PASS	AC=664;AF=0.132588;AN=5008;NS=2504;DP=19251;EAS_AF=0.122;AMR_AF=0.0807;AFR_AF=0.1172;EUR_AF=0.1133;SAS_AF=0.2209;AA=A|||;VT=SNP
2	200145184	rs10177591	C	T	100	PASS	AC=794;AF=0.158546;AN=5008;NS=2504;DP=19298;EAS_AF=0.122;AMR_AF=0.0937;AFR_AF=0.2088;EUR_AF=0.1133;SAS_AF=0.2209;AA=C|||;VT=SNP
2	200145410	rs143224348	G	A	100	PASS	AC=137;AF=0.0273562;AN=5008;NS=2504;DP=16288;EAS_AF=0.001;AMR_AF=0.0447;AFR_AF=0.0038;EUR_AF=0.0646;SAS_AF=0.0358;AA=G|||;VT=SNP
2	200145750	rs10192948	T	A	100	PASS	AC=679;AF=0.135583;AN=5008;NS=2504;DP=15772;EAS_AF=0.122;AMR_AF=0.0836;AFR_AF=0.1271;EUR_AF=0.1133;SAS_AF=0.2209;AA=T|||;VT=SNP
2	200145824	rs7607656	A	G	100	PASS	AC=2194;AF=0.438099;AN=5008;NS=2504;DP=16641;EAS_AF=0.4048;AMR_AF=0.5605;AFR_AF=0.1218;EUR_AF=0.6322;SAS_AF=0.6135;AA=A|||;VT=SNP
2	200145843	rs13399622	G	A	100	PASS	AC=665;AF=0.132788;AN=5008;NS=2504;DP=17045;EAS_AF=0.122;AMR_AF=0.0807;AFR_AF=0.1172;EUR_AF=0.1143;SAS_AF=0.2209;AA=g|||;VT=SNP
2	200145883	rs139916397	G	A	100	PASS	AC=100;AF=0.0199681;AN=5008;NS=2504;DP=16268;EAS_AF=0.001;AMR_AF=0.0403;AFR_AF=0.0023;EUR_AF=0.0457;SAS_AF=0.0225;AA=G|||;VT=SNP
2	200146653	rs6732702	G	A	100	PASS	AC=3779;AF=0.754593;AN=5008;NS=2504;DP=11683;EAS_AF=0.874;AMR_AF=0.8862;AFR_AF=0.4818;EUR_AF=0.8867;SAS_AF=0.771;AA=G|||;VT=SNP
2	200146850	rs6735461	C	T	100	PASS	AC=3665;AF=0.731829;AN=5008;NS=2504;DP=16282;EAS_AF=0.874;AMR_AF=0.8746;AFR_AF=0.3971;EUR_AF=0.8917;SAS_AF=0.772;AA=C|||;VT=SNP
2	200146853	rs6735464	C	G	100	PASS	AC=3788;AF=0.75639;AN=5008;NS=2504;DP=16343;EAS_AF=0.874;AMR_AF=0.8862;AFR_AF=0.4841;EUR_AF=0.8917;SAS_AF=0.772;AA=C|||;VT=SNP
2	200146939	rs77798940	A	C	100	PASS	AC=217;AF=0.0433307;AN=5008;NS=2504;DP=18167;EAS_AF=0.001;AMR_AF=0.0951;AFR_AF=0.0045;EUR_AF=0.1312;SAS_AF=0.0123;AA=A|||;VT=SNP
2	200147409	rs4673309	G	A	100	PASS	AC=3660;AF=0.730831;AN=5008;NS=2504;DP=20796;EAS_AF=0.874;AMR_AF=0.8746;AFR_AF=0.3979;EUR_AF=0.8867;SAS_AF=0.771;AA=G|||;VT=SNP
2	200147875	rs147964722	C	T	100	PASS	AC=141;AF=0.028155;AN=5008;NS=2504;DP=12777;EAS_AF=0.001;AMR_AF=0.0461;AFR_AF=0.0038;EUR_AF=0.0666;SAS_AF=0.0368;AA=C|||;VT=SNP
2	200148941	rs6758846	T	C	100	PASS	AC=762;AF=0.152157;AN=5008;NS=2504;DP=18144;EAS_AF=0.122;AMR_AF=0.0908;AFR_AF=0.1861;EUR_AF=0.1133;SAS_AF=0.2209;AA=T|||;VT=SNP
2	200149356	rs10445789	T	C	100	PASS	AC=775;AF=0.154752;AN=5008;NS=2504;DP=15692;EAS_AF=0.123;AMR_AF=0.0937;AFR_AF=0.1936;EUR_AF=0.1133;SAS_AF=0.2209;AA=T|||;VT=SNP
2	200150010	rs75589604	G	C	100	PASS	AC=217;AF=0.0433307;AN=5008;NS=2504;DP=16613;EAS_AF=0.001;AMR_AF=0.0951;AFR_AF=0.0045;EUR_AF=0.1312;SAS_AF=0.0123;AA=G|||;VT=SNP
2	200150750	rs6745135	T	C	100	PASS	AC=3554;AF=0.709665;AN=5008;NS=2504;DP=17473;EAS_AF=0.8294;AMR_AF=0.8256;AFR_AF=0.3797;EUR_AF=0.8897;SAS_AF=0.7648;AA=T|||;VT=SNP
2	200151807	rs13415419	T	A	100	PASS	AC=747;AF=0.149161;AN=5008;NS=2504;DP=17593;EAS_AF=0.1696;AMR_AF=0.1297;AFR_AF=0.1157;EUR_AF=0.1103;SAS_AF=0.227;AA=T|||;VT=SNP
2	200152198	rs17196295	A	G	100	PASS	AC=521;AF=0.104034;AN=5008;NS=2504;DP=14818;EAS_AF=0.003;AMR_AF=0.1844;AFR_AF=0.0174;EUR_AF=0.2883;SAS_AF=0.0787;AA=A|||;VT=SNP
2	200153261	rs36011427	A	C	100	PASS	AC=748;AF=0.149361;AN=5008;NS=2504;DP=17782;EAS_AF=0.1696;AMR_AF=0.1297;AFR_AF=0.1165;EUR_AF=0.1103;SAS_AF=0.227;AA=A|||;VT=SNP
2	200154177	rs12618312	C	T	100	PASS	AC=3578;AF=0.714457;AN=5008;NS=2504;DP=19652;EAS_AF=0.8294;AMR_AF=0.8271;AFR_AF=0.3971;EUR_AF=0.8897;SAS_AF=0.7648;AA=C|||;VT=SNP
2	200154449	rs7592248	G	A	100	PASS	AC=3595;AF=0.717851;AN=5008;NS=2504;DP=18473;EAS_AF=0.8294;AMR_AF=0.8329;AFR_AF=0.407;EUR_AF=0.8897;SAS_AF=0.7648;AA=G|||;VT=SNP
2	200154552	rs34634963	C	T	100	PASS	AC=160;AF=0.0319489;AN=5008;NS=2504;DP=19836;EAS_AF=0;AMR_AF=0.0476;AFR_AF=0.0106;EUR_AF=0.1004;SAS_AF=0.0123;AA=C|||;VT=SNP
2	200154600	rs7592464	G	A	100	PASS	AC=3597;AF=0.718251;AN=5008;NS=2504;DP=20511;EAS_AF=0.8294;AMR_AF=0.8329;AFR_AF=0.4077;EUR_AF=0.8897;SAS_AF=0.7658;AA=A|||;VT=SNP
2	200156193	rs1374355	A	T	100	PASS	AC=3702;AF=0.739217;AN=5008;NS=2504;DP=17004;EAS_AF=0.8294;AMR_AF=0.8386;AFR_AF=0.4841;EUR_AF=0.8907;SAS_AF=0.7648;AA=A|||;VT=SNP
2	200157595	rs1446636	T	G	100	PASS	AC=3734;AF=0.745607;AN=5008;NS=2504;DP=15991;EAS_AF=0.8294;AMR_AF=0.8458;AFR_AF=0.5038;EUR_AF=0.8907;SAS_AF=0.7658;AA=T|||;VT=SNP
2	200158353	rs150378775	G	A	100	PASS	AC=138;AF=0.0275559;AN=5008;NS=2504;DP=15781;EAS_AF=0.001;AMR_AF=0.0461;AFR_AF=0.0038;EUR_AF=0.0646;SAS_AF=0.0358;AA=G|||;VT=SNP
2	200159049	rs1900327	T	A	100	PASS	AC=3394;AF=0.677716;AN=5008;NS=2504;DP=20008;EAS_AF=0.8274;AMR_AF=0.8386;AFR_AF=0.3601;EUR_AF=0.8907;SAS_AF=0.6196;AA=A|||;VT=SNP
2	200159131	rs7557687	G	A	100	PASS	AC=3244;AF=0.647764;AN=5008;NS=2504;DP=21118;EAS_AF=0.8274;AMR_AF=0.8199;AFR_AF=0.2564;EUR_AF=0.8907;SAS_AF=0.6196;AA=G|||;VT=SNP
2	200160217	rs67096136	G	A	100	PASS	AC=120;AF=0.0239617;AN=5008;NS=2504;DP=15806;EAS_AF=0;AMR_AF=0.0288;AFR_AF=0.0023;EUR_AF=0.0885;SAS_AF=0.0082;AA=G|||;VT=SNP
2	200160277	rs1446637	A	C	100	PASS	AC=930;AF=0.185703;AN=5008;NS=2504;DP=16505;EAS_AF=0.1716;AMR_AF=0.1311;AFR_AF=0.1392;EUR_AF=0.1133;SAS_AF=0.3763;AA=A|||;VT=SNP
2	200161211	rs147340396	C	T	100	PASS	AC=18;AF=0.00359425;AN=5008;NS=2504;DP=17553;EAS_AF=0;AMR_AF=0.0043;AFR_AF=0;EUR_AF=0.0129;SAS_AF=0.002;AA=C|||;VT=SNP
2	200162370	rs1446638	G	A	100	PASS	AC=82;AF=0.0163738;AN=5008;NS=2504;DP=18141;EAS_AF=0;AMR_AF=0.0187;AFR_AF=0.003;EUR_AF=0.0447;SAS_AF=0.0204;AA=G|||;VT=SNP
2	200162425	rs895526	T	C	100	PASS	AC=3327;AF=0.664337;AN=5008;NS=2504;DP=19050;EAS_AF=0.5357;AMR_AF=0.7233;AFR_AF=0.466;EUR_AF=0.825;SAS_AF=0.8579;AA=C|||;VT=SNP
2	200162727	rs7605111	C	T	100	PASS	AC=3327;AF=0.664337;AN=5008;NS=2504;DP=17677;EAS_AF=0.5357;AMR_AF=0.7233;AFR_AF=0.466;EUR_AF=0.825;SAS_AF=0.8579;AA=T|||;VT=SNP
2	200162766	rs7605371	G	A	100	PASS	AC=2297;AF=0.458666;AN=5008;NS=2504;DP=17356;EAS_AF=0.3641;AMR_AF=0.5821;AFR_AF=0.2526;EUR_AF=0.7147;SAS_AF=0.4836;AA=G|||;VT=SNP
2	200163404	rs74636531	T	A	100	PASS	AC=64;AF=0.0127796;AN=5008;NS=2504;DP=17488;EAS_AF=0;AMR_AF=0.0115;AFR_AF=0.0015;EUR_AF=0.0298;SAS_AF=0.0245;AA=T|||;VT=SNP
2	200164252	rs6704641	G	A	100	PASS	AC=3342;AF=0.667332;AN=5008;NS=2504;DP=18301;EAS_AF=0.5357;AMR_AF=0.7219;AFR_AF=0.472;EUR_AF=0.831;SAS_AF=0.8599;AA=A|||;VT=SNP
2	200165219	rs148067631	T	C	100	PASS	AC=17;AF=0.00339457;AN=5008;NS=2504;DP=12963;EAS_AF=0;AMR_AF=0.0043;AFR_AF=0;EUR_AF=0.0129;SAS_AF=0.001;AA=T|||;VT=SNP
2	200165645	rs733156	T	C	100	PASS	AC=3552;AF=0.709265;AN=5008;NS=2504;DP=15426;EAS_AF=0.8254;AMR_AF=0.8372;AFR_AF=0.4826;EUR_AF=0.8897;SAS_AF=0.6196;AA=T|||;VT=SNP
2	200166936	rs10497832	G	C	100	PASS	AC=891;AF=0.177915;AN=5008;NS=2504;DP=17123;EAS_AF=0.1736;AMR_AF=0.1282;AFR_AF=0.1165;EUR_AF=0.1103;SAS_AF=0.3701;AA=G|||;VT=SNP
2	200167236	rs2009622	T	G	100	PASS	AC=2278;AF=0.454872;AN=5008;NS=2504;DP=18567;EAS_AF=0.3621;AMR_AF=0.5735;AFR_AF=0.2375;EUR_AF=0.7197;SAS_AF=0.4877;AA=T|||;VT=SNP
2	200169527	rs13419333	A	G	100	PASS	AC=914;AF=0.182508;AN=5008;NS=2504;DP=14983;EAS_AF=0.1726;AMR_AF=0.1254;AFR_AF=0.1331;EUR_AF=0.1093;SAS_AF=0.3753;AA=A|||;VT=SNP
2	200170068	rs115565442	A	G	100	PASS	AC=21;AF=0.00419329;AN=5008;NS=2504;DP=13450;EAS_AF=0;AMR_AF=0.0043;AFR_AF=0;EUR_AF=0.0099;SAS_AF=0.0082;AA=A|||;VT=SNP
2	200170530	rs16831252	T	C	100	PASS	AC=1027;AF=0.205072;AN=5008;NS=2504;DP=17487;EAS_AF=0.4663;AMR_AF=0.2334;AFR_AF=0.1377;EUR_AF=0.1282;SAS_AF=0.0859;AA=T|||;VT=SNP
2	200170734	rs1374361	A	G	100	PASS	AC=3596;AF=0.718051;AN=5008;NS=2504;DP=17523;EAS_AF=0.8284;AMR_AF=0.8401;AFR_AF=0.5083;EUR_AF=0.8907;SAS_AF=0.6237;AA=A|||;VT=SNP
2	200173141	rs10194229	A	G	100	PASS	AC=913;AF=0.182308;AN=5008;NS=2504;DP=18928;EAS_AF=0.1716;AMR_AF=0.1254;AFR_AF=0.1339;EUR_AF=0.1093;SAS_AF=0.3742;AA=A|||;VT=SNP
2	200173312	rs3748904	T	C	100	PASS	AC=3597;AF=0.718251;AN=5008;NS=2504;DP=19049;EAS_AF=0.8284;AMR_AF=0.8386;AFR_AF=0.5083;EUR_AF=0.8907;SAS_AF=0.6258;AA=t|||;VT=SNP
2	200174375	rs7600663	A	C	100	PASS	AC=3597;AF=0.718251;AN=5008;NS=2504;DP=19007;EAS_AF=0.8284;AMR_AF=0.8401;AFR_AF=0.5083;EUR_AF=0.8907;SAS_AF=0.6247;AA=A|||;VT=SNP
2	200175563	rs141579127	T	C	100	PASS	AC=38;AF=0.00758786;AN=5008;NS=2504;DP=20111;EAS_AF=0;AMR_AF=0.0115;AFR_AF=0.0008;EUR_AF=0.0199;SAS_AF=0.0092;AA=T|||;VT=SNP
2	200176043	rs4675475	G	T	100	PASS	AC=2294;AF=0.458067;AN=5008;NS=2504;DP=18902;EAS_AF=0.3621;AMR_AF=0.5937;AFR_AF=0.1687;EUR_AF=0.7614;SAS_AF=0.5399;AA=G|||;VT=SNP
2	200176760	rs150654982	T	A	100	PASS	AC=63;AF=0.0125799;AN=5008;NS=2504;DP=16777;EAS_AF=0;AMR_AF=0.013;AFR_AF=0.0008;EUR_AF=0.0229;SAS_AF=0.0307;AA=T|||;VT=SNP
2	200178289	rs971698	A	G	100	PASS	AC=3598;AF=0.71845;AN=5008;NS=2504;DP=17141;EAS_AF=0.8284;AMR_AF=0.8401;AFR_AF=0.5083;EUR_AF=0.8907;SAS_AF=0.6258;AA=A|||;VT=SNP
2	200179501	rs62178567	A	C	100	PASS	AC=298;AF=0.0595048;AN=5008;NS=2504;DP=18358;EAS_AF=0.002;AMR_AF=0.0821;AFR_AF=0.0348;EUR_AF=0.0944;SAS_AF=0.1002;AA=A|||;VT=SNP
2	200179822	rs7569519	A	C	100	PASS	AC=2302;AF=0.459665;AN=5008;NS=2504;DP=15615;EAS_AF=0.3621;AMR_AF=0.5937;AFR_AF=0.174;EUR_AF=0.7624;SAS_AF=0.5399;AA=A|||;VT=SNP
2	200179843	rs7596078	C	T	100	PASS	AC=2473;AF=0.49381;AN=5008;NS=2504;DP=15804;EAS_AF=0.3621;AMR_AF=0.5965;AFR_AF=0.3018;EUR_AF=0.7624;SAS_AF=0.5399;AA=C|||;VT=SNP
2	200181073	rs1446642	G	C	100	PASS	AC=3614;AF=0.721645;AN=5008;NS=2504;DP=17648;EAS_AF=0.8274;AMR_AF=0.8401;AFR_AF=0.5212;EUR_AF=0.8907;SAS_AF=0.6258;AA=G|||;VT=SNP
2	200184625	rs34314977	G	C	100	PASS	AC=893;AF=0.178315;AN=5008;NS=2504;DP=16243;EAS_AF=0.1726;AMR_AF=0.1254;AFR_AF=0.1165;EUR_AF=0.1093;SAS_AF=0.3763;AA=G|||;VT=SNP
2	200184677	rs11686971	G	A	100	PASS	AC=2464;AF=0.492013;AN=5008;NS=2504;DP=16495;EAS_AF=0.3621;AMR_AF=0.5951;AFR_AF=0.2973;EUR_AF=0.7624;SAS_AF=0.5378;AA=G|||;VT=SNP
2	200185567	rs7596049	G	C	100	PASS	AC=3532;AF=0.705272;AN=5008;NS=2504;DP=20033;EAS_AF=0.5347;AMR_AF=0.7406;AFR_AF=0.5356;EUR_AF=0.8718;SAS_AF=0.9141;AA=C|||;VT=SNP
2	200185915	rs930616	C	T	100	PASS	AC=2464;AF=0.492013;AN=5008;NS=2504;DP=16497;EAS_AF=0.3621;AMR_AF=0.5951;AFR_AF=0.298;EUR_AF=0.7624;SAS_AF=0.5368;AA=C|||;VT=SNP
2	200186045	rs75482841	T	C	100	PASS	AC=916;AF=0.182907;AN=5008;NS=2504;DP=16979;EAS_AF=0.1726;AMR_AF=0.1268;AFR_AF=0.1324;EUR_AF=0.1093;SAS_AF=0.3773;AA=T|||;VT=SNP
2	200186232	rs11694834	T	C	100	PASS	AC=2377;AF=0.474641;AN=5008;NS=2504;DP=15527;EAS_AF=0.3631;AMR_AF=0.5706;AFR_AF=0.295;EUR_AF=0.7068;SAS_AF=0.5256;AA=T|||;VT=SNP
2	200187410	rs62178568	C	A	100	PASS	AC=206;AF=0.0411342;AN=5008;NS=2504;DP=16820;EAS_AF=0.002;AMR_AF=0.0648;AFR_AF=0.0045;EUR_AF=0.0825;SAS_AF=0.0716;AA=C|||;VT=SNP
2	200188231	rs2011269	C	T	100	PASS	AC=3014;AF=0.601837;AN=5008;NS=2504;DP=13775;EAS_AF=0.6329;AMR_AF=0.6671;AFR_AF=0.4319;EUR_AF=0.7117;SAS_AF=0.6401;AA=c|||;VT=SNP
2	200189323	rs4673313	C	T	100	PASS	AC=3424;AF=0.683706;AN=5008;NS=2504;DP=19260;EAS_AF=0.5337;AMR_AF=0.7277;AFR_AF=0.4614;EUR_AF=0.8718;SAS_AF=0.9141;AA=T|||;VT=SNP
2	200189480	rs13002186	T	C	100	PASS	AC=1132;AF=0.226038;AN=5008;NS=2504;DP=19802;EAS_AF=0.4663;AMR_AF=0.2464;AFR_AF=0.2103;EUR_AF=0.1282;SAS_AF=0.0859;AA=T|||;VT=SNP
2	200190213	rs2166517	T	C	100	PASS	AC=3530;AF=0.704872;AN=5008;NS=2504;DP=16559;EAS_AF=0.5337;AMR_AF=0.7392;AFR_AF=0.5356;EUR_AF=0.8718;SAS_AF=0.9141;AA=C|||;VT=SNP
2	200191886	rs13023773	G	T	100	PASS	AC=3595;AF=0.717851;AN=5008;NS=2504;DP=17014;EAS_AF=0.8284;AMR_AF=0.8401;AFR_AF=0.5083;EUR_AF=0.8907;SAS_AF=0.6227;AA=G|||;VT=SNP
2	200194188	rs1037135	A	C	100	PASS	AC=2463;AF=0.491813;AN=5008;NS=2504;DP=16781;EAS_AF=0.3621;AMR_AF=0.5937;AFR_AF=0.298;EUR_AF=0.7634;SAS_AF=0.5358;AA=A|||;VT=SNP
2	200194271	rs2121378	C	T	100	PASS	AC=3540;AF=0.706869;AN=5008;NS=2504;DP=18290;EAS_AF=0.5337;AMR_AF=0.7392;AFR_AF=0.5424;EUR_AF=0.8728;SAS_AF=0.9141;AA=T|||;VT=SNP
2	200194278	rs1011831	C	T	100	PASS	AC=892;AF=0.178115;AN=5008;NS=2504;DP=17884;EAS_AF=0.1716;AMR_AF=0.1254;AFR_AF=0.1157;EUR_AF=0.1093;SAS_AF=0.3773;AA=C|||;VT=SNP
2	200194565	rs1011832	C	T	100	PASS	AC=2464;AF=0.492013;AN=5008;NS=2504;DP=21250;EAS_AF=0.3621;AMR_AF=0.5951;AFR_AF=0.2973;EUR_AF=0.7634;SAS_AF=0.5368;AA=C|||;VT=SNP
2	200194869	rs1011833	A	G	100	PASS	AC=915;AF=0.182708;AN=5008;NS=2504;DP=21238;EAS_AF=0.1716;AMR_AF=0.1254;AFR_AF=0.1331;EUR_AF=0.1093;SAS_AF=0.3773;AA=A|||;VT=SNP
2	200194977	rs12618905	C	T	100	PASS	AC=3423;AF=0.683506;AN=5008;NS=2504;DP=21162;EAS_AF=0.5337;AMR_AF=0.7277;AFR_AF=0.4599;EUR_AF=0.8728;SAS_AF=0.9141;AA=T|||;VT=SNP
2	200195522	rs17250955	A	G	100	PASS	AC=93;AF=0.0185703;AN=5008;NS=2504;DP=17743;EAS_AF=0;AMR_AF=0.085;AFR_AF=0.0015;EUR_AF=0.0229;SAS_AF=0.0092;AA=A|||;VT=SNP
2	200196207	rs11688413	C	T	100	PASS	AC=3594;AF=0.717652;AN=5008;NS=2504;DP=16094;EAS_AF=0.8284;AMR_AF=0.8401;AFR_AF=0.5076;EUR_AF=0.8907;SAS_AF=0.6227;AA=C|||;VT=SNP
2	200196478	rs76272181	C	T	100	PASS	AC=15;AF=0.00299521;AN=5008;NS=2504;DP=17106;EAS_AF=0;AMR_AF=0.0043;AFR_AF=0.0008;EUR_AF=0.008;SAS_AF=0.0031;AA=C|||;VT=SNP
2	200196579	rs62178570	G	A	100	PASS	AC=24;AF=0.00479233;AN=5008;NS=2504;DP=16251;EAS_AF=0;AMR_AF=0.013;AFR_AF=0;EUR_AF=0.0109;SAS_AF=0.0041;AA=G|||;VT=SNP
2	200197340	rs12105988	T	C	100	PASS	AC=916;AF=0.182907;AN=5008;NS=2504;DP=14516;EAS_AF=0.1726;AMR_AF=0.1254;AFR_AF=0.1331;EUR_AF=0.1093;SAS_AF=0.3773;AA=T|||;VT=SNP
2	200198216	rs34377036	G	A	100	PASS	AC=1025;AF=0.204673;AN=5008;NS=2504;DP=16578;EAS_AF=0.4663;AMR_AF=0.2349;AFR_AF=0.1354;EUR_AF=0.1282;SAS_AF=0.0859;AA=C|||;VT=SNP
2	200198964	rs13426349	C	T	100	PASS	AC=3399;AF=0.678714;AN=5008;NS=2504;DP=16582;EAS_AF=0.5337;AMR_AF=0.7262;AFR_AF=0.4433;EUR_AF=0.8718;SAS_AF=0.9141;AA=C|||;VT=SNP
2	200199050	rs13426462	C	T	100	PASS	AC=893;AF=0.178315;AN=5008;NS=2504;DP=17197;EAS_AF=0.1716;AMR_AF=0.1254;AFR_AF=0.1165;EUR_AF=0.1093;SAS_AF=0.3773;AA=C|||;VT=SNP
2	200199752	rs75743445	C	A	100	PASS	AC=30;AF=0.00599042;AN=5008;NS=2504;DP=17188;EAS_AF=0;AMR_AF=0.0173;AFR_AF=0.0008;EUR_AF=0.0169;SAS_AF=0;AA=C|||;VT=SNP
2	200200128	rs7605085	A	G	100	PASS	AC=918;AF=0.183307;AN=5008;NS=2504;DP=18793;EAS_AF=0.1726;AMR_AF=0.1254;AFR_AF=0.1339;EUR_AF=0.1103;SAS_AF=0.3773;AA=A|||;VT=SNP
2	200200185	rs17197938	C	T	100	PASS	AC=492;AF=0.0982428;AN=5008;NS=2504;DP=18440;EAS_AF=0.004;AMR_AF=0.1066;AFR_AF=0.0098;EUR_AF=0.2266;SAS_AF=0.1769;AA=C|||;VT=SNP
2	200201571	rs1374356	C	T	100	PASS	AC=3421;AF=0.683107;AN=5008;NS=2504;DP=18063;EAS_AF=0.5337;AMR_AF=0.7277;AFR_AF=0.4592;EUR_AF=0.8718;SAS_AF=0.9141;AA=C|||;VT=SNP
2	200201605	rs1374357	A	G	100	PASS	AC=3421;AF=0.683107;AN=5008;NS=2504;DP=18117;EAS_AF=0.5337;AMR_AF=0.7277;AFR_AF=0.4592;EUR_AF=0.8718;SAS_AF=0.9141;AA=A|||;VT=SNP
2	200201613	rs13392193	A	G	100	PASS	AC=915;AF=0.182708;AN=5008;NS=2504;DP=18097;EAS_AF=0.1716;AMR_AF=0.1254;AFR_AF=0.1331;EUR_AF=0.1093;SAS_AF=0.3773;AA=A|||;VT=SNP
2	200201889	rs1446640	G	A	100	PASS	AC=3528;AF=0.704473;AN=5008;NS=2504;DP=15573;EAS_AF=0.5337;AMR_AF=0.7392;AFR_AF=0.534;EUR_AF=0.8718;SAS_AF=0.9141;AA=A|||;VT=SNP
2	200202272	rs12614117	A	G	100	PASS	AC=917;AF=0.183107;AN=5008;NS=2504;DP=16467;EAS_AF=0.1726;AMR_AF=0.1254;AFR_AF=0.1339;EUR_AF=0.1093;SAS_AF=0.3773;AA=A|||;VT=SNP
2	200203656	rs1867871	A	G	100	PASS	AC=404;AF=0.0806709;AN=5008;NS=2504;DP=18585;EAS_AF=0.1528;AMR_AF=0.0879;AFR_AF=0.0295;EUR_AF=0.1163;SAS_AF=0.0337;AA=a|||;VT=SNP
2	200204111	rs17198127	G	A	100	PASS	AC=208;AF=0.0415335;AN=5008;NS=2504;DP=19269;EAS_AF=0.002;AMR_AF=0.0663;AFR_AF=0.0045;EUR_AF=0.0825;SAS_AF=0.0726;AA=G|||;VT=SNP
2	200204210	rs150757041	A	G	100	PASS	AC=45;AF=0.00898562;AN=5008;NS=2504;DP=18032;EAS_AF=0.001;AMR_AF=0.0086;AFR_AF=0.0008;EUR_AF=0.0149;SAS_AF=0.0225;AA=A|||;VT=SNP
2	200204388	rs7574192	C	T	100	PASS	AC=893;AF=0.178315;AN=5008;NS=2504;DP=17919;EAS_AF=0.1716;AMR_AF=0.1254;AFR_AF=0.1165;EUR_AF=0.1093;SAS_AF=0.3773;AA=C|||;VT=SNP
2	200205840	rs186582304	T	A	100	PASS	AC=19;AF=0.00379393;AN=5008;NS=2504;DP=18729;EAS_AF=0;AMR_AF=0.0043;AFR_AF=0.0015;EUR_AF=0.0139;SAS_AF=0;AA=T|||;VT=SNP
2	200208890	rs77541570	T	C	100	PASS	AC=45;AF=0.00898562;AN=5008;NS=2504;DP=20090;EAS_AF=0;AMR_AF=0.0144;AFR_AF=0.0023;EUR_AF=0.0318;SAS_AF=0;AA=T|||;VT=SNP
2	200209588	rs10177011	C	T	100	PASS	AC=892;AF=0.178115;AN=5008;NS=2504;DP=21636;EAS_AF=0.1716;AMR_AF=0.1254;AFR_AF=0.1165;EUR_AF=0.1093;SAS_AF=0.3763;AA=C|||;VT=SNP
2	200210419	rs34119395	G	A	100	PASS	AC=547;AF=0.109225;AN=5008;NS=2504;DP=20575;EAS_AF=0.0119;AMR_AF=0.111;AFR_AF=0.0363;EUR_AF=0.2247;SAS_AF=0.1881;AA=G|||;VT=SNP
2	200211783	rs7597624	T	C	100	PASS	AC=2465;AF=0.492212;AN=5008;NS=2504;DP=16151;EAS_AF=0.3621;AMR_AF=0.5937;AFR_AF=0.2988;EUR_AF=0.7624;SAS_AF=0.5378;AA=T|||;VT=SNP
2	200213060	rs10153805	A	G	100	PASS	AC=895;AF=0.178714;AN=5008;NS=2504;DP=13226;EAS_AF=0.1706;AMR_AF=0.1282;AFR_AF=0.118;EUR_AF=0.1083;SAS_AF=0.3773;AA=A|||;VT=SNP
2	200214273	rs3828186	T	C	100	PASS	AC=385;AF=0.076877;AN=5008;NS=2504;DP=15408;EAS_AF=0.1488;AMR_AF=0.0879;AFR_AF=0.0272;EUR_AF=0.1163;SAS_AF=0.0215;AA=T|||;VT=SNP
2	200214569	rs62178572	G	C	100	PASS	AC=214;AF=0.0427316;AN=5008;NS=2504;DP=15947;EAS_AF=0.002;AMR_AF=0.0663;AFR_AF=0.0045;EUR_AF=0.0875;SAS_AF=0.0736;AA=G|||;VT=SNP
2	200214742	rs10460398	C	T	100	PASS	AC=1026;AF=0.204872;AN=5008;NS=2504;DP=15119;EAS_AF=0.4673;AMR_AF=0.2349;AFR_AF=0.1354;EUR_AF=0.1282;SAS_AF=0.0859;AA=C|||;VT=SNP
2	200215256	rs7595322	C	T	100	PASS	AC=3530;AF=0.704872;AN=5008;NS=2504;DP=16775;EAS_AF=0.5337;AMR_AF=0.7392;AFR_AF=0.5356;EUR_AF=0.8718;SAS_AF=0.9141;AA=T|||;VT=SNP
2	200216449	rs67288417	G	C	100	PASS	AC=1130;AF=0.225639;AN=5008;NS=2504;DP=14512;EAS_AF=0.4663;AMR_AF=0.245;AFR_AF=0.2095;EUR_AF=0.1282;SAS_AF=0.0859;AA=G|||;VT=SNP
2	200216744	rs1838859	C	T	100	PASS	AC=2466;AF=0.492412;AN=5008;NS=2504;DP=14542;EAS_AF=0.3621;AMR_AF=0.5937;AFR_AF=0.3003;EUR_AF=0.7624;SAS_AF=0.5368;AA=C|||;VT=SNP
2	200218449	rs79665244	T	C	100	PASS	AC=58;AF=0.0115815;AN=5008;NS=2504;DP=18029;EAS_AF=0.001;AMR_AF=0.0187;AFR_AF=0.0023;EUR_AF=0.0239;SAS_AF=0.0174;AA=T|||;VT=SNP
2	200219511	rs7557738	C	T	100	PASS	AC=1012;AF=0.202077;AN=5008;NS=2504;DP=17950;EAS_AF=0.1726;AMR_AF=0.1369;AFR_AF=0.2005;EUR_AF=0.1093;SAS_AF=0.3763;AA=C|||;VT=SNP
2	200220394	rs1542182	G	A	100	PASS	AC=3484;AF=0.695687;AN=5008;NS=2504;DP=13813;EAS_AF=0.5327;AMR_AF=0.732;AFR_AF=0.5053;EUR_AF=0.8718;SAS_AF=0.9141;AA=G|||;VT=SNP
2	200220540	rs4144841	T	C	100	PASS	AC=1025;AF=0.204673;AN=5008;NS=2504;DP=17540;EAS_AF=0.4663;AMR_AF=0.2349;AFR_AF=0.1354;EUR_AF=0.1282;SAS_AF=0.0859;AA=T|||;VT=SNP
2	200220756	rs116018339	G	A	100	PASS	AC=12;AF=0.00239617;AN=5008;NS=2504;DP=14963;EAS_AF=0;AMR_AF=0.0043;AFR_AF=0.0008;EUR_AF=0.008;SAS_AF=0;AA=G|||;VT=SNP
2	200221987	rs17251748	T	C	100	PASS	AC=216;AF=0.043131;AN=5008;NS=2504;DP=18132;EAS_AF=0.002;AMR_AF=0.0663;AFR_AF=0.0045;EUR_AF=0.0885;SAS_AF=0.0746;AA=T|||;VT=SNP
2	200222761	rs114447762	C	T	100	PASS	AC=78;AF=0.0155751;AN=5008;NS=2504;DP=16441;EAS_AF=0;AMR_AF=0.0202;AFR_AF=0.003;EUR_AF=0.0437;SAS_AF=0.0164;AA=C|||;VT=SNP
2	200223964	rs76950775	G	A	100	PASS	AC=53;AF=0.0105831;AN=5008;NS=2504;DP=16618;EAS_AF=0;AMR_AF=0.0317;AFR_AF=0.0008;EUR_AF=0.0298;SAS_AF=0;AA=G|||;VT=SNP
2	200224764	rs75793074	A	C	100	PASS	AC=47;AF=0.00938498;AN=5008;NS=2504;DP=20052;EAS_AF=0;AMR_AF=0.0101;AFR_AF=0.0008;EUR_AF=0.0278;SAS_AF=0.0112;AA=-|||;VT=SNP
2	200225675	rs55980974	A	C	100	PASS	AC=2469;AF=0.493011;AN=5008;NS=2504;DP=18673;EAS_AF=0.3621;AMR_AF=0.5965;AFR_AF=0.2995;EUR_AF=0.7624;SAS_AF=0.5389;AA=A|||;VT=SNP
2	200226313	rs10497835	G	A	100	PASS	AC=895;AF=0.178714;AN=5008;NS=2504;DP=18802;EAS_AF=0.1726;AMR_AF=0.1254;AFR_AF=0.118;EUR_AF=0.1093;SAS_AF=0.3763;AA=G|||;VT=SNP
2	200226912	rs6716222	C	G	100	PASS	AC=3595;AF=0.717851;AN=5008;NS=2504;DP=20714;EAS_AF=0.8274;AMR_AF=0.8401;AFR_AF=0.5083;EUR_AF=0.8907;SAS_AF=0.6237;AA=C|||;VT=SNP
2	200228383	rs7571383	C	T	100	PASS	AC=1021;AF=0.203874;AN=5008;NS=2504;DP=19748;EAS_AF=0.4653;AMR_AF=0.232;AFR_AF=0.1346;EUR_AF=0.1282;SAS_AF=0.0859;AA=C|||;VT=SNP
2	200228543	rs16831358	C	T	100	PASS	AC=384;AF=0.0766773;AN=5008;NS=2504;DP=20392;EAS_AF=0.1488;AMR_AF=0.0879;AFR_AF=0.0272;EUR_AF=0.1153;SAS_AF=0.0215;AA=C|||;VT=SNP
2	200228996	rs16831366	G	T	100	PASS	AC=565;AF=0.112819;AN=5008;NS=2504;DP=18726;EAS_AF=0.1597;AMR_AF=0.1196;AFR_AF=0.0325;EUR_AF=0.1054;SAS_AF=0.1759;AA=G|||;VT=SNP
2	200230372	rs12478559	C	T	100	PASS	AC=2269;AF=0.453075;AN=5008;NS=2504;DP=18269;EAS_AF=0.3591;AMR_AF=0.5836;AFR_AF=0.1634;EUR_AF=0.7545;SAS_AF=0.5389;AA=C|||;VT=SNP
2	200230553	rs72929501	T	A	100	PASS	AC=35;AF=0.00698882;AN=5008;NS=2504;DP=16051;EAS_AF=0;AMR_AF=0.0029;AFR_AF=0.0015;EUR_AF=0.0298;SAS_AF=0.001;AA=T|||;VT=SNP
2	200231047	rs16831370	C	G	100	PASS	AC=127;AF=0.0253594;AN=5008;NS=2504;DP=18339;EAS_AF=0;AMR_AF=0.0274;AFR_AF=0.0023;EUR_AF=0.0596;SAS_AF=0.046;AA=C|||;VT=SNP
2	200231736	rs2167006	A	T	100	PASS	AC=3488;AF=0.696486;AN=5008;NS=2504;DP=16060;EAS_AF=0.5317;AMR_AF=0.732;AFR_AF=0.5098;EUR_AF=0.8708;SAS_AF=0.9141;AA=A|||;VT=SNP
2	200232604	rs62178602	A	G	100	PASS	AC=577;AF=0.115216;AN=5008;NS=2504;DP=19030;EAS_AF=0.1597;AMR_AF=0.121;AFR_AF=0.0325;EUR_AF=0.1143;SAS_AF=0.1779;AA=A|||;VT=SNP
2	200232843	rs12611848	T	A	100	PASS	AC=925;AF=0.184704;AN=5008;NS=2504;DP=17713;EAS_AF=0.1716;AMR_AF=0.1282;AFR_AF=0.1346;EUR_AF=0.1173;SAS_AF=0.3753;AA=T|||;VT=SNP
2	200235148	rs1823126	G	T	100	PASS	AC=2452;AF=0.489617;AN=5008;NS=2504;DP=19350;EAS_AF=0.3601;AMR_AF=0.5937;AFR_AF=0.2965;EUR_AF=0.7535;SAS_AF=0.5389;AA=G|||;VT=SNP
2	200235352	rs13028839	G	A	100	PASS	AC=369;AF=0.0736821;AN=5008;NS=2504;DP=17371;EAS_AF=0.1498;AMR_AF=0.0879;AFR_AF=0.0144;EUR_AF=0.1163;SAS_AF=0.0215;AA=g|||;VT=SNP
2	200236412	rs17198959	T	C	100	PASS	AC=73;AF=0.0145767;AN=5008;NS=2504;DP=18047;EAS_AF=0;AMR_AF=0.0159;AFR_AF=0.0008;EUR_AF=0.0537;SAS_AF=0.0072;AA=T|||;VT=SNP
2	200236425	rs1348812	G	A	100	PASS	AC=1127;AF=0.22504;AN=5008;NS=2504;DP=18049;EAS_AF=0.4683;AMR_AF=0.245;AFR_AF=0.2027;EUR_AF=0.1312;SAS_AF=0.0869;AA=G|||;VT=SNP
2	200236967	rs10931863	C	T	100	PASS	AC=901;AF=0.179912;AN=5008;NS=2504;DP=13361;EAS_AF=0.1706;AMR_AF=0.1254;AFR_AF=0.118;EUR_AF=0.1173;SAS_AF=0.3763;AA=C|||;VT=SNP
2	200237383	rs7585392	C	T	100	PASS	AC=901;AF=0.179912;AN=5008;NS=2504;DP=13819;EAS_AF=0.1706;AMR_AF=0.1254;AFR_AF=0.1188;EUR_AF=0.1173;SAS_AF=0.3753;AA=C|||;VT=SNP
2	200237986	rs116442814	G	A	100	PASS	AC=63;AF=0.0125799;AN=5008;NS=2504;DP=19901;EAS_AF=0;AMR_AF=0.013;AFR_AF=0;EUR_AF=0.0258;SAS_AF=0.0286;AA=G|||;VT=SNP
2	200238130	rs17199092	C	G	100	PASS	AC=77;AF=0.0153754;AN=5008;NS=2504;DP=21189;EAS_AF=0;AMR_AF=0.013;AFR_AF=0.0008;EUR_AF=0.0229;SAS_AF=0.045;AA=C|||;VT=SNP
2	200239651	rs112535104	T	C	100	PASS	AC=48;AF=0.00958466;AN=5008;NS=2504;DP=15088;EAS_AF=0;AMR_AF=0.0288;AFR_AF=0.0008;EUR_AF=0.0268;SAS_AF=0;AA=T|||;VT=SNP
2	200241229	rs1014497	C	T	100	PASS	AC=2488;AF=0.496805;AN=5008;NS=2504;DP=16242;EAS_AF=0.3601;AMR_AF=0.5994;AFR_AF=0.3207;EUR_AF=0.7545;SAS_AF=0.5378;AA=C|||;VT=SNP
2	200243869	rs1446646	T	C	100	PASS	AC=601;AF=0.120008;AN=5008;NS=2504;DP=17744;EAS_AF=0.004;AMR_AF=0.2017;AFR_AF=0.028;EUR_AF=0.325;SAS_AF=0.0951;AA=T|||;VT=SNP
2	200244917	rs72931316	A	G	100	PASS	AC=49;AF=0.00978435;AN=5008;NS=2504;DP=18564;EAS_AF=0;AMR_AF=0.0058;AFR_AF=0.0015;EUR_AF=0.0388;SAS_AF=0.0041;AA=A|||;VT=SNP
2	200244975	rs17252512	A	C	100	PASS	AC=94;AF=0.01877;AN=5008;NS=2504;DP=19372;EAS_AF=0;AMR_AF=0.085;AFR_AF=0.0015;EUR_AF=0.0239;SAS_AF=0.0092;AA=A|||;VT=SNP
2	200245245	rs1348813	C	G	100	PASS	AC=2491;AF=0.497404;AN=5008;NS=2504;DP=16702;EAS_AF=0.3601;AMR_AF=0.5994;AFR_AF=0.323;EUR_AF=0.7545;SAS_AF=0.5378;AA=C|||;VT=SNP;EX_TARGET
2	200246318	rs2305262	C	T	100	PASS	AC=2027;AF=0.404752;AN=5008;NS=2504;DP=19102;EAS_AF=0.6399;AMR_AF=0.3703;AFR_AF=0.3238;EUR_AF=0.2455;SAS_AF=0.4601;AA=C|||;VT=SNP
2	200246698	rs17199393	G	A	100	PASS	AC=146;AF=0.0291534;AN=5008;NS=2504;DP=18554;EAS_AF=0.001;AMR_AF=0.049;AFR_AF=0.0038;EUR_AF=0.0666;SAS_AF=0.0399;AA=G|||;VT=SNP
2	200246743	rs79303419	T	C	100	PASS	AC=94;AF=0.01877;AN=5008;NS=2504;DP=18623;EAS_AF=0;AMR_AF=0.0245;AFR_AF=0.0053;EUR_AF=0.0567;SAS_AF=0.0133;AA=T|||;VT=SNP
2	200249002	rs17265387	C	T	100	PASS	AC=603;AF=0.120407;AN=5008;NS=2504;DP=19672;EAS_AF=0.0119;AMR_AF=0.111;AFR_AF=0.0802;EUR_AF=0.2247;SAS_AF=0.1861;AA=C|||;VT=SNP
2	200251089	rs13397495	C	T	100	PASS	AC=872;AF=0.174121;AN=5008;NS=2504;DP=17808;EAS_AF=0.1706;AMR_AF=0.1254;AFR_AF=0.1165;EUR_AF=0.1153;SAS_AF=0.3507;AA=C|||;VT=SNP
2	200251165	rs145389103	C	T	100	PASS	AC=15;AF=0.00299521;AN=5008;NS=2504;DP=17087;EAS_AF=0;AMR_AF=0.0058;AFR_AF=0.0023;EUR_AF=0.007;SAS_AF=0.001;AA=C|||;VT=SNP
2	200253220	rs1868427	T	C	100	PASS	AC=900;AF=0.179712;AN=5008;NS=2504;DP=17865;EAS_AF=0.1716;AMR_AF=0.1254;AFR_AF=0.1165;EUR_AF=0.1173;SAS_AF=0.3763;AA=T|||;VT=SNP
2	200254002	rs17199540	T	A	100	PASS	AC=127;AF=0.0253594;AN=5008;NS=2504;DP=17461;EAS_AF=0.0258;AMR_AF=0.085;AFR_AF=0.0015;EUR_AF=0.0268;SAS_AF=0.0133;AA=T|||;VT=SNP
2	200256073	rs7598128	G	A	100	PASS	AC=2618;AF=0.522764;AN=5008;NS=2504;DP=12668;EAS_AF=0.3601;AMR_AF=0.611;AFR_AF=0.413;EUR_AF=0.7545;SAS_AF=0.5378;AA=G|||;VT=SNP
2	200259436	rs62178606	A	C	100	PASS	AC=661;AF=0.131989;AN=5008;NS=2504;DP=13135;EAS_AF=0.1855;AMR_AF=0.1513;AFR_AF=0.0446;EUR_AF=0.1332;SAS_AF=0.18;AA=A|||;VT=SNP
2	200260143	rs6708487	G	C	100	PASS	AC=2622;AF=0.523562;AN=5008;NS=2504;DP=16950;EAS_AF=0.3611;AMR_AF=0.611;AFR_AF=0.4153;EUR_AF=0.7545;SAS_AF=0.5378;AA=G|||;VT=SNP
2	200261230	rs987281	G	A	100	PASS	AC=2323;AF=0.463858;AN=5008;NS=2504;DP=18901;EAS_AF=0.3611;AMR_AF=0.5965;AFR_AF=0.1967;EUR_AF=0.7545;SAS_AF=0.5378;AA=G|||;VT=SNP
2	200261275	rs6748419	C	T	100	PASS	AC=1128;AF=0.22524;AN=5008;NS=2504;DP=18265;EAS_AF=0.4683;AMR_AF=0.245;AFR_AF=0.2065;EUR_AF=0.1282;SAS_AF=0.0859;AA=C|||;VT=SNP
2	200261404	rs115556215	C	T	100	PASS	AC=15;AF=0.00299521;AN=5008;NS=2504;DP=19062;EAS_AF=0;AMR_AF=0.0058;AFR_AF=0.0023;EUR_AF=0.007;SAS_AF=0.001;AA=C|||;VT=SNP
2	200262867	rs1466032	A	G	100	PASS	AC=2492;AF=0.497604;AN=5008;NS=2504;DP=16527;EAS_AF=0.3611;AMR_AF=0.5994;AFR_AF=0.323;EUR_AF=0.7545;SAS_AF=0.5378;AA=A|||;VT=SNP
2	200263486	rs116626789	G	A	100	PASS	AC=94;AF=0.01877;AN=5008;NS=2504;DP=18110;EAS_AF=0;AMR_AF=0.085;AFR_AF=0.0015;EUR_AF=0.0239;SAS_AF=0.0092;AA=G|||;VT=SNP
2	200263666	rs7607687	C	T	100	PASS	AC=2270;AF=0.453275;AN=5008;NS=2504;DP=16950;EAS_AF=0.3611;AMR_AF=0.5893;AFR_AF=0.1679;EUR_AF=0.7545;SAS_AF=0.5276;AA=C|||;VT=SNP
2	200265471	rs10931865	C	T	100	PASS	AC=739;AF=0.147564;AN=5008;NS=2504;DP=18536;EAS_AF=0.1696;AMR_AF=0.1138;AFR_AF=0.003;EUR_AF=0.1173;SAS_AF=0.3753;AA=C|||;VT=SNP
2	200266964	rs146230851	C	G	100	PASS	AC=126;AF=0.0251597;AN=5008;NS=2504;DP=18327;EAS_AF=0;AMR_AF=0.0259;AFR_AF=0.0023;EUR_AF=0.0586;SAS_AF=0.047;AA=C|||;VT=SNP
2	200267033	rs12992313	G	A	100	PASS	AC=2225;AF=0.444289;AN=5008;NS=2504;DP=20053;EAS_AF=0.3839;AMR_AF=0.5908;AFR_AF=0.1082;EUR_AF=0.7545;SAS_AF=0.5378;AA=G|||;VT=SNP
2	200267305	rs12052310	G	C	100	PASS	AC=1006;AF=0.200879;AN=5008;NS=2504;DP=17604;EAS_AF=0.4464;AMR_AF=0.2349;AFR_AF=0.1362;EUR_AF=0.1282;SAS_AF=0.0859;AA=G|||;VT=SNP
2	200268635	rs2345728	T	C	100	PASS	AC=3778;AF=0.754393;AN=5008;NS=2504;DP=19996;EAS_AF=0.8313;AMR_AF=0.8588;AFR_AF=0.6399;EUR_AF=0.8827;SAS_AF=0.6237;AA=C|||;VT=SNP
2	200269339	rs1374359	T	C	100	PASS	AC=3778;AF=0.754393;AN=5008;NS=2504;DP=16519;EAS_AF=0.8313;AMR_AF=0.8588;AFR_AF=0.6399;EUR_AF=0.8827;SAS_AF=0.6237;AA=C|||;VT=SNP
2	200271643	rs4675559	G	A	100	PASS	AC=2343;AF=0.467851;AN=5008;NS=2504;DP=19487;EAS_AF=0.3819;AMR_AF=0.5965;AFR_AF=0.1974;EUR_AF=0.7535;SAS_AF=0.5368;AA=G|||;VT=SNP
2	200272264	rs62178608	T	C	100	PASS	AC=19;AF=0.00379393;AN=5008;NS=2504;DP=16736;EAS_AF=0.001;AMR_AF=0.0058;AFR_AF=0;EUR_AF=0.0099;SAS_AF=0.0041;AA=T|||;VT=SNP
2	200273376	rs4673339	A	G	100	PASS	AC=1076;AF=0.214856;AN=5008;NS=2504;DP=14141;EAS_AF=0.2103;AMR_AF=0.353;AFR_AF=0.0325;EUR_AF=0.4135;SAS_AF=0.1636;AA=A|||;VT=SNP
2	200274212	rs139499212	T	C	100	PASS	AC=15;AF=0.00299521;AN=5008;NS=2504;DP=16423;EAS_AF=0;AMR_AF=0.0058;AFR_AF=0.0023;EUR_AF=0.007;SAS_AF=0.001;AA=T|||;VT=SNP
2	200275145	rs76822045	T	C	100	PASS	AC=104;AF=0.0207668;AN=5008;NS=2504;DP=19575;EAS_AF=0;AMR_AF=0.0403;AFR_AF=0.0008;EUR_AF=0.0656;SAS_AF=0.0092;AA=T|||;VT=SNP
2	200275198	rs11679306	C	T	100	PASS	AC=2482;AF=0.495607;AN=5008;NS=2504;DP=21054;EAS_AF=0.381;AMR_AF=0.611;AFR_AF=0.2943;EUR_AF=0.7545;SAS_AF=0.5378;AA=T|||;VT=SNP
2	200275209	rs17266097	C	T	100	PASS	AC=948;AF=0.189297;AN=5008;NS=2504;DP=21066;EAS_AF=0.1845;AMR_AF=0.2666;AFR_AF=0.0295;EUR_AF=0.3887;SAS_AF=0.1503;AA=C|||;VT=SNP
2	200275514	rs7577003	C	T	100	PASS	AC=2344;AF=0.468051;AN=5008;NS=2504;DP=16951;EAS_AF=0.381;AMR_AF=0.5965;AFR_AF=0.1974;EUR_AF=0.7545;SAS_AF=0.5378;AA=C|||;VT=SNP
2	200275655	rs184708212	T	C	100	PASS	AC=15;AF=0.00299521;AN=5008;NS=2504;DP=15477;EAS_AF=0;AMR_AF=0.0043;AFR_AF=0.0008;EUR_AF=0.0099;SAS_AF=0.001;AA=T|||;VT=SNP
2	200276011	rs6435016	C	T	100	PASS	AC=3768;AF=0.752396;AN=5008;NS=2504;DP=17734;EAS_AF=0.8294;AMR_AF=0.8573;AFR_AF=0.6346;EUR_AF=0.8827;SAS_AF=0.6237;AA=T|||;VT=SNP
2	200276167	rs6730784	G	A	100	PASS	AC=2482;AF=0.495607;AN=5008;NS=2504;DP=20878;EAS_AF=0.381;AMR_AF=0.611;AFR_AF=0.2943;EUR_AF=0.7545;SAS_AF=0.5378;AA=A|||;VT=SNP
2	200277043	rs10206384	A	G	100	PASS	AC=2174;AF=0.434105;AN=5008;NS=2504;DP=20028;EAS_AF=0.6181;AMR_AF=0.3732;AFR_AF=0.4493;EUR_AF=0.2455;SAS_AF=0.4611;AA=A|||;VT=SNP
2	200277391	rs13026246	G	A	100	PASS	AC=1007;AF=0.201078;AN=5008;NS=2504;DP=19293;EAS_AF=0.4474;AMR_AF=0.2334;AFR_AF=0.1369;EUR_AF=0.1282;SAS_AF=0.0859;AA=G|||;VT=SNP
2	200278278	rs114124633	C	T	100	PASS	AC=23;AF=0.00459265;AN=5008;NS=2504;DP=15303;EAS_AF=0;AMR_AF=0.0029;AFR_AF=0.0008;EUR_AF=0.0109;SAS_AF=0.0092;AA=C|||;VT=SNP
2	200279048	rs115641948	T	C	100	PASS	AC=16;AF=0.00319489;AN=5008;NS=2504;DP=18827;EAS_AF=0.002;AMR_AF=0.0058;AFR_AF=0;EUR_AF=0.0089;SAS_AF=0.001;AA=T|||;VT=SNP
2	200279234	rs4675576	C	T	100	PASS	AC=2273;AF=0.453874;AN=5008;NS=2504;DP=18821;EAS_AF=0.3829;AMR_AF=0.5663;AFR_AF=0.1952;EUR_AF=0.7197;SAS_AF=0.5235;AA=C|||;VT=SNP
2	200281091	rs79670270	G	A	100	PASS	AC=104;AF=0.0207668;AN=5008;NS=2504;DP=15864;EAS_AF=0;AMR_AF=0.0403;AFR_AF=0.0008;EUR_AF=0.0656;SAS_AF=0.0092;AA=G|||;VT=SNP
2	200281631	rs184989965	T	C	100	PASS	AC=16;AF=0.00319489;AN=5008;NS=2504;DP=16025;EAS_AF=0.003;AMR_AF=0.0058;AFR_AF=0;EUR_AF=0.0089;SAS_AF=0;AA=T|||;VT=SNP
2	200288689	rs71424226	C	A	100	PASS	AC=1003;AF=0.20028;AN=5008;NS=2504;DP=18776;EAS_AF=0.4464;AMR_AF=0.2334;AFR_AF=0.1346;EUR_AF=0.1282;SAS_AF=0.0859;AA=C|||;VT=SNP
2	200288718	rs10497836	C	T	100	PASS	AC=2412;AF=0.481629;AN=5008;NS=2504;DP=18736;EAS_AF=0.3819;AMR_AF=0.5793;AFR_AF=0.2927;EUR_AF=0.7197;SAS_AF=0.5256;AA=T|||;VT=SNP
2	200289152	rs13400686	A	G	100	PASS	AC=971;AF=0.19389;AN=5008;NS=2504;DP=17023;EAS_AF=0.1716;AMR_AF=0.1571;AFR_AF=0.1172;EUR_AF=0.1531;SAS_AF=0.3885;AA=A|||;VT=SNP
2	200289918	rs140050444	C	A	100	PASS	AC=7;AF=0.00139776;AN=5008;NS=2504;DP=14970;EAS_AF=0;AMR_AF=0.0029;AFR_AF=0;EUR_AF=0.005;SAS_AF=0;AA=C|||;VT=SNP
2	200290001	rs182236746	C	A	100	PASS	AC=15;AF=0.00299521;AN=5008;NS=2504;DP=17846;EAS_AF=0;AMR_AF=0.0043;AFR_AF=0.0008;EUR_AF=0.0099;SAS_AF=0.001;AA=C|||;VT=SNP
2	200290359	rs1992950	A	G	100	PASS	AC=2276;AF=0.454473;AN=5008;NS=2504;DP=15319;EAS_AF=0.619;AMR_AF=0.415;AFR_AF=0.4675;EUR_AF=0.2803;SAS_AF=0.4744;AA=A|||;VT=SNP
2	200290670	rs149740350	G	A	100	PASS	AC=19;AF=0.00379393;AN=5008;NS=2504;DP=14307;EAS_AF=0;AMR_AF=0.0043;AFR_AF=0;EUR_AF=0.0139;SAS_AF=0.002;AA=G|||;VT=SNP
2	200291337	rs35286168	A	G	100	PASS	AC=1008;AF=0.201278;AN=5008;NS=2504;DP=14395;EAS_AF=0.4474;AMR_AF=0.2349;AFR_AF=0.1362;EUR_AF=0.1292;SAS_AF=0.0859;AA=A|||;VT=SNP
2	200291535	rs6435017	C	T	100	PASS	AC=1078;AF=0.215256;AN=5008;NS=2504;DP=16252;EAS_AF=0.2103;AMR_AF=0.353;AFR_AF=0.0318;EUR_AF=0.4145;SAS_AF=0.1656;AA=C|||;VT=SNP
2	200292599	rs62178610	T	C	100	PASS	AC=157;AF=0.0313498;AN=5008;NS=2504;DP=13824;EAS_AF=0.002;AMR_AF=0.0375;AFR_AF=0.0023;EUR_AF=0.0586;SAS_AF=0.0685;AA=C|||;VT=SNP
2	200293331	rs1449064	G	A	100	PASS	AC=2274;AF=0.454073;AN=5008;NS=2504;DP=17492;EAS_AF=0.381;AMR_AF=0.5663;AFR_AF=0.1952;EUR_AF=0.7197;SAS_AF=0.5266;AA=G|||;VT=SNP
2	200293506	rs1449065	C	A	100	PASS	AC=3707;AF=0.740216;AN=5008;NS=2504;DP=19084;EAS_AF=0.8304;AMR_AF=0.8271;AFR_AF=0.6384;EUR_AF=0.8469;SAS_AF=0.6135;AA=A|||;VT=SNP
2	200293924	rs13035409	C	G	100	PASS	AC=1107;AF=0.221046;AN=5008;NS=2504;DP=16388;EAS_AF=0.4484;AMR_AF=0.2435;AFR_AF=0.2073;EUR_AF=0.1272;SAS_AF=0.0859;AA=C|||;VT=SNP
2	200294206	rs2345729	T	G	100	PASS	AC=2278;AF=0.454872;AN=5008;NS=2504;DP=16697;EAS_AF=0.3829;AMR_AF=0.5663;AFR_AF=0.1952;EUR_AF=0.7197;SAS_AF=0.5286;AA=T|||;VT=SNP
2	200294969	rs1542242	G	A	100	PASS	AC=2276;AF=0.454473;AN=5008;NS=2504;DP=18944;EAS_AF=0.381;AMR_AF=0.5663;AFR_AF=0.1959;EUR_AF=0.7197;SAS_AF=0.5276;AA=G|||;VT=SNP
2	200295114	rs1542243	A	G	100	PASS	AC=2275;AF=0.454273;AN=5008;NS=2504;DP=19948;EAS_AF=0.381;AMR_AF=0.5663;AFR_AF=0.1952;EUR_AF=0.7197;SAS_AF=0.5276;AA=A|||;VT=SNP
2	200296044	rs6726276	T	C	100	PASS	AC=1108;AF=0.221246;AN=5008;NS=2504;DP=17351;EAS_AF=0.4474;AMR_AF=0.245;AFR_AF=0.2073;EUR_AF=0.1292;SAS_AF=0.0849;AA=T|||;VT=SNP
2	200296451	rs116730692	G	A	100	PASS	AC=75;AF=0.014976;AN=5008;NS=2504;DP=17460;EAS_AF=0;AMR_AF=0.0331;AFR_AF=0.0023;EUR_AF=0.0378;SAS_AF=0.0112;AA=G|||;VT=SNP
2	200296710	rs16831496	C	G	100	PASS	AC=505;AF=0.100839;AN=5008;NS=2504;DP=20231;EAS_AF=0.1597;AMR_AF=0.0893;AFR_AF=0.0295;EUR_AF=0.0805;SAS_AF=0.1656;AA=C|||;VT=SNP
2	200297495	rs115277220	C	T	100	PASS	AC=23;AF=0.00459265;AN=5008;NS=2504;DP=16121;EAS_AF=0;AMR_AF=0.0101;AFR_AF=0.0023;EUR_AF=0.0119;SAS_AF=0.001;AA=C|||;VT=SNP
2	200298752	rs17200971	T	A	100	PASS	AC=75;AF=0.014976;AN=5008;NS=2504;DP=15351;EAS_AF=0;AMR_AF=0.013;AFR_AF=0.0008;EUR_AF=0.0229;SAS_AF=0.0429;AA=T|||;VT=SNP
2	200300101	rs9646754	C	T	100	PASS	AC=52;AF=0.0103834;AN=5008;NS=2504;DP=15409;EAS_AF=0;AMR_AF=0.0303;AFR_AF=0.0008;EUR_AF=0.0298;SAS_AF=0;AA=C|||;VT=SNP
2	200300924	rs1542241	A	C	100	PASS	AC=2401;AF=0.479433;AN=5008;NS=2504;DP=16326;EAS_AF=0.3829;AMR_AF=0.5793;AFR_AF=0.2829;EUR_AF=0.7197;SAS_AF=0.5266;AA=C|||;VT=SNP
2	200303015	rs895882	T	C	100	PASS	AC=2410;AF=0.48123;AN=5008;NS=2504;DP=13921;EAS_AF=0.3889;AMR_AF=0.5793;AFR_AF=0.2829;EUR_AF=0.7197;SAS_AF=0.5297;AA=C|||;VT=SNP
2	200304810	rs78506129	C	T	100	PASS	AC=961;AF=0.191893;AN=5008;NS=2504;DP=16603;EAS_AF=0.1647;AMR_AF=0.1571;AFR_AF=0.118;EUR_AF=0.1531;SAS_AF=0.3845;AA=C|||;VT=SNP
2	200305398	rs114828316	T	C	100	PASS	AC=57;AF=0.0113818;AN=5008;NS=2504;DP=14335;EAS_AF=0;AMR_AF=0.0115;AFR_AF=0.0015;EUR_AF=0.0288;SAS_AF=0.0184;AA=T|||;VT=SNP
2	200305460	rs16831510	G	T	100	PASS	AC=1007;AF=0.201078;AN=5008;NS=2504;DP=16190;EAS_AF=0.4464;AMR_AF=0.2334;AFR_AF=0.1384;EUR_AF=0.1272;SAS_AF=0.0859;AA=G|||;VT=SNP
2	200306338	rs187102174	G	A	100	PASS	AC=15;AF=0.00299521;AN=5008;NS=2504;DP=15470;EAS_AF=0;AMR_AF=0.0043;AFR_AF=0.0008;EUR_AF=0.0099;SAS_AF=0.001;AA=G|||;VT=SNP
2	200307014	rs6705250	A	G	100	PASS	AC=978;AF=0.195288;AN=5008;NS=2504;DP=19734;EAS_AF=0.1855;AMR_AF=0.1571;AFR_AF=0.1256;EUR_AF=0.1511;SAS_AF=0.3722;AA=A|||;VT=SNP
2	200307980	rs4673346	C	A	100	PASS	AC=2105;AF=0.420327;AN=5008;NS=2504;DP=15077;EAS_AF=0.3532;AMR_AF=0.5418;AFR_AF=0.1868;EUR_AF=0.6789;SAS_AF=0.453;AA=C|||;VT=SNP
2	200308530	rs7588300	G	A	100	PASS	AC=2066;AF=0.41254;AN=5008;NS=2504;DP=16009;EAS_AF=0.3532;AMR_AF=0.5375;AFR_AF=0.1611;EUR_AF=0.6779;SAS_AF=0.4519;AA=G|||;VT=SNP
2	200308924	rs991501	C	T	100	PASS	AC=2105;AF=0.420327;AN=5008;NS=2504;DP=11648;EAS_AF=0.3532;AMR_AF=0.5432;AFR_AF=0.1868;EUR_AF=0.6789;SAS_AF=0.4519;AA=C|||;VT=SNP
2	200309455	rs13005579	G	C	100	PASS	AC=1266;AF=0.252796;AN=5008;NS=2504;DP=16889;EAS_AF=0.4484;AMR_AF=0.2622;AFR_AF=0.2791;EUR_AF=0.1421;SAS_AF=0.1227;AA=C|||;VT=SNP
2	200309493	rs13392032	G	C	100	PASS	AC=1055;AF=0.210663;AN=5008;NS=2504;DP=17074;EAS_AF=0.1925;AMR_AF=0.1643;AFR_AF=0.1218;EUR_AF=0.1799;SAS_AF=0.4141;AA=G|||;VT=SNP
2	200310250	rs72933407	G	C	100	PASS	AC=22;AF=0.00439297;AN=5008;NS=2504;DP=19945;EAS_AF=0;AMR_AF=0.0043;AFR_AF=0.0015;EUR_AF=0.0169;SAS_AF=0;AA=G|||;VT=SNP
2	200311014	rs7579004	C	T	100	PASS	AC=2068;AF=0.412939;AN=5008;NS=2504;DP=16211;EAS_AF=0.3532;AMR_AF=0.5375;AFR_AF=0.1611;EUR_AF=0.6789;SAS_AF=0.453;AA=C|||;VT=SNP
2	200312315	rs80158177	A	G	100	PASS	AC=44;AF=0.00878594;AN=5008;NS=2504;DP=18762;EAS_AF=0.001;AMR_AF=0.0086;AFR_AF=0.0008;EUR_AF=0.0219;SAS_AF=0.0143;AA=A|||;VT=SNP
2	200313235	rs12616011	T	C	100	PASS	AC=1229;AF=0.245407;AN=5008;NS=2504;DP=14436;EAS_AF=0.1925;AMR_AF=0.1744;AFR_AF=0.2443;EUR_AF=0.1809;SAS_AF=0.4182;AA=T|||;VT=SNP
2	200313323	rs6752494	T	C	100	PASS	AC=1278;AF=0.255192;AN=5008;NS=2504;DP=14023;EAS_AF=0.4504;AMR_AF=0.2666;AFR_AF=0.2784;EUR_AF=0.1412;SAS_AF=0.1319;AA=T|||;VT=SNP
2	200314206	rs12052451	G	T	100	PASS	AC=1033;AF=0.20627;AN=5008;NS=2504;DP=17792;EAS_AF=0.4266;AMR_AF=0.1225;AFR_AF=0.1989;EUR_AF=0.1402;SAS_AF=0.1166;AA=G|||;VT=SNP
2	200318538	rs4675601	G	T	100	PASS	AC=3564;AF=0.711661;AN=5008;NS=2504;DP=13597;EAS_AF=0.6577;AMR_AF=0.7608;AFR_AF=0.4788;EUR_AF=0.8837;SAS_AF=0.8701;AA=T|||;VT=SNP
2	200321050	rs13014796	G	A	100	PASS	AC=544;AF=0.108626;AN=5008;NS=2504;DP=9518;EAS_AF=0.0159;AMR_AF=0.1023;AFR_AF=0.084;EUR_AF=0.1829;SAS_AF=0.1656;AA=G|||;VT=SNP
2	200321954	rs147074068	C	T	100	PASS	AC=32;AF=0.00638978;AN=5008;NS=2504;DP=10391;EAS_AF=0;AMR_AF=0.0029;AFR_AF=0.0008;EUR_AF=0.0179;SAS_AF=0.0112;AA=C|||;VT=SNP
2	200323452	rs114693875	A	G	100	PASS	AC=547;AF=0.109225;AN=5008;NS=2504;DP=6873;EAS_AF=0.0139;AMR_AF=0.1052;AFR_AF=0.084;EUR_AF=0.1809;SAS_AF=0.1708;AA=A|||;VT=SNP
2	200324153	rs148053854	C	T	100	PASS	AC=46;AF=0.0091853;AN=5008;NS=2504;DP=13526;EAS_AF=0;AMR_AF=0.0043;AFR_AF=0.0008;EUR_AF=0.0229;SAS_AF=0.0194;AA=C|||;VT=SNP
2	200326029	rs115152040	G	A	100	PASS	AC=24;AF=0.00479233;AN=5008;NS=2504;DP=16051;EAS_AF=0.001;AMR_AF=0.0058;AFR_AF=0.0015;EUR_AF=0.0139;SAS_AF=0.0031;AA=G|||;VT=SNP
2	200327295	rs141778728	G	A	100	PASS	AC=66;AF=0.0131789;AN=5008;NS=2504;DP=13477;EAS_AF=0;AMR_AF=0.0115;AFR_AF=0.0008;EUR_AF=0.0199;SAS_AF=0.0378;AA=G|||;VT=SNP
2	200327718	rs13013675	G	A	100	PASS	AC=179;AF=0.0357428;AN=5008;NS=2504;DP=12082;EAS_AF=0;AMR_AF=0.0447;AFR_AF=0.0265;EUR_AF=0.1034;SAS_AF=0.0092;AA=G|||;VT=SNP
2	200328335	rs561493322	C	G	100	PASS	AC=15;AF=0.00299521;AN=5008;NS=2504;DP=12230;EAS_AF=0;AMR_AF=0.0029;AFR_AF=0;EUR_AF=0.0129;SAS_AF=0;AA=c|||;VT=SNP
2	200331750	rs143562394	C	G	100	PASS	AC=67;AF=0.0133786;AN=5008;NS=2504;DP=17212;EAS_AF=0;AMR_AF=0.0115;AFR_AF=0.0008;EUR_AF=0.0209;SAS_AF=0.0378;AA=C|||;VT=SNP
2	200331917	rs150506395	C	T	100	PASS	AC=15;AF=0.00299521;AN=5008;NS=2504;DP=15140;EAS_AF=0;AMR_AF=0.0029;AFR_AF=0;EUR_AF=0.0129;SAS_AF=0;AA=C|||;VT=SNP
2	200332082	rs6714133	G	T	100	PASS	AC=771;AF=0.153954;AN=5008;NS=2504;DP=15818;EAS_AF=0.3006;AMR_AF=0.0663;AFR_AF=0.1498;EUR_AF=0.1103;SAS_AF=0.1155;AA=G|||;VT=SNP
2	200332499	rs6714667	G	T	100	PASS	AC=772;AF=0.154153;AN=5008;NS=2504;DP=15731;EAS_AF=0.3016;AMR_AF=0.0663;AFR_AF=0.1498;EUR_AF=0.1103;SAS_AF=0.1155;AA=G|||;VT=SNP
2	200336779	rs11680296	T	C	100	PASS	AC=118;AF=0.0235623;AN=5008;NS=2504;DP=18373;EAS_AF=0;AMR_AF=0.0259;AFR_AF=0.0023;EUR_AF=0.0636;SAS_AF=0.0337;AA=T|||;VT=SNP
2	200338980	rs80100661	G	A	100	PASS	AC=63;AF=0.0125799;AN=5008;NS=2504;DP=20350;EAS_AF=0;AMR_AF=0.0202;AFR_AF=0.0008;EUR_AF=0.0447;SAS_AF=0.0031;AA=G|||;VT=SNP
2	200339193	rs34092509	C	T	100	PASS	AC=482;AF=0.096246;AN=5008;NS=2504;DP=18965;EAS_AF=0.002;AMR_AF=0.0836;AFR_AF=0.1815;EUR_AF=0.1511;SAS_AF=0.0307;AA=C|||;VT=SNP
2	200339503	rs146549635	C	G	100	PASS	AC=47;AF=0.00938498;AN=5008;NS=2504;DP=19217;EAS_AF=0;AMR_AF=0.0043;AFR_AF=0.0015;EUR_AF=0.0229;SAS_AF=0.0194;AA=C|||;VT=SNP
2	200339940	rs186366752	G	T	100	PASS	AC=19;AF=0.00379393;AN=5008;NS=2504;DP=15035;EAS_AF=0;AMR_AF=0.0043;AFR_AF=0;EUR_AF=0.0129;SAS_AF=0.0031;AA=G|||;VT=SNP
2	200340099	rs35598091	C	G	100	PASS	AC=624;AF=0.124601;AN=5008;NS=2504;DP=19467;EAS_AF=0.002;AMR_AF=0.0951;AFR_AF=0.2829;EUR_AF=0.1511;SAS_AF=0.0307;AA=C|||;VT=SNP
2	200340876	rs116020576	A	G	100	PASS	AC=42;AF=0.00838658;AN=5008;NS=2504;DP=18056;EAS_AF=0;AMR_AF=0.013;AFR_AF=0.0015;EUR_AF=0.0298;SAS_AF=0.001;AA=A|||;VT=SNP
2	200341539	rs6709324	C	G	100	PASS	AC=1214;AF=0.242412;AN=5008;NS=2504;DP=20373;EAS_AF=0.0159;AMR_AF=0.1254;AFR_AF=0.6884;EUR_AF=0.1521;SAS_AF=0.0491;AA=G|||;VT=SNP
2	200341637	rs11684919	A	G	100	PASS	AC=345;AF=0.0688898;AN=5008;NS=2504;DP=21324;EAS_AF=0.001;AMR_AF=0.1009;AFR_AF=0.0166;EUR_AF=0.1928;SAS_AF=0.0593;AA=A|||;VT=SNP
2	200342749	rs4675617	A	G	100	PASS	AC=4462;AF=0.890974;AN=5008;NS=2504;DP=12816;EAS_AF=0.995;AMR_AF=0.8948;AFR_AF=0.9077;EUR_AF=0.8181;SAS_AF=0.8333;AA=G|||;VT=SNP
2	200344020	rs74778688	G	A	100	PASS	AC=89;AF=0.0177716;AN=5008;NS=2504;DP=18445;EAS_AF=0;AMR_AF=0.0231;AFR_AF=0.0038;EUR_AF=0.0497;SAS_AF=0.0184;AA=G|||;VT=SNP
2	200344531	rs62178629	G	A	100	PASS	AC=138;AF=0.0275559;AN=5008;NS=2504;DP=17369;EAS_AF=0.001;AMR_AF=0.0317;AFR_AF=0.003;EUR_AF=0.0527;SAS_AF=0.0593;AA=G|||;VT=SNP
2	200344766	rs182799091	C	T	100	PASS	AC=32;AF=0.00638978;AN=5008;NS=2504;DP=14954;EAS_AF=0;AMR_AF=0.0115;AFR_AF=0.0015;EUR_AF=0.0209;SAS_AF=0.001;AA=C|||;VT=SNP
2	200347991	rs17519462	G	T	100	PASS	AC=139;AF=0.0277556;AN=5008;NS=2504;DP=16003;EAS_AF=0;AMR_AF=0.0389;AFR_AF=0.0023;EUR_AF=0.0984;SAS_AF=0.0102;AA=G|||;VT=SNP
2	200348799	rs113305140	G	T	100	PASS	AC=137;AF=0.0273562;AN=5008;NS=2504;DP=15620;EAS_AF=0;AMR_AF=0.0288;AFR_AF=0.0015;EUR_AF=0.0507;SAS_AF=0.0654;AA=G|||;VT=SNP
2	200348803	rs13013628	T	C	100	PASS	AC=1206;AF=0.240815;AN=5008;NS=2504;DP=15602;EAS_AF=0.006;AMR_AF=0.1282;AFR_AF=0.6952;EUR_AF=0.1521;SAS_AF=0.0399;AA=C|||;VT=SNP
2	200350433	rs192116435	A	G	100	PASS	AC=20;AF=0.00399361;AN=5008;NS=2504;DP=21364;EAS_AF=0;AMR_AF=0.0086;AFR_AF=0.0015;EUR_AF=0.0109;SAS_AF=0.001;AA=A|||;VT=SNP
2	200351964	rs140713692	A	G	100	PASS	AC=63;AF=0.0125799;AN=5008;NS=2504;DP=17616;EAS_AF=0.001;AMR_AF=0.0159;AFR_AF=0.0008;EUR_AF=0.0189;SAS_AF=0.0317;AA=A|||;VT=SNP
2	200353661	rs1449066	T	G	100	PASS	AC=780;AF=0.155751;AN=5008;NS=2504;DP=17140;EAS_AF=0.002;AMR_AF=0.1124;AFR_AF=0.3911;EUR_AF=0.1511;SAS_AF=0.0317;AA=T|||;VT=SNP
2	200354055	rs6740159	G	A	100	PASS	AC=644;AF=0.128594;AN=5008;NS=2504;DP=16845;EAS_AF=0.0069;AMR_AF=0.098;AFR_AF=0.292;EUR_AF=0.1511;SAS_AF=0.0317;AA=G|||;VT=SNP
2	200354246	rs62178630	G	T	100	PASS	AC=143;AF=0.0285543;AN=5008;NS=2504;DP=14173;EAS_AF=0.001;AMR_AF=0.0317;AFR_AF=0.003;EUR_AF=0.0517;SAS_AF=0.0654;AA=G|||;VT=SNP
2	200355144	rs35404230	T	C	100	PASS	AC=260;AF=0.0519169;AN=5008;NS=2504;DP=12135;EAS_AF=0;AMR_AF=0.0692;AFR_AF=0.0257;EUR_AF=0.1481;SAS_AF=0.0297;AA=T|||;VT=SNP
2	200358797	rs62178631	T	C	100	PASS	AC=18;AF=0.00359425;AN=5008;NS=2504;DP=19910;EAS_AF=0;AMR_AF=0.0072;AFR_AF=0;EUR_AF=0.0099;SAS_AF=0.0031;AA=T|||;VT=SNP
2	200358968	rs16831540	G	A	100	PASS	AC=707;AF=0.141174;AN=5008;NS=2504;DP=21665;EAS_AF=0.0079;AMR_AF=0.1037;AFR_AF=0.3222;EUR_AF=0.1581;SAS_AF=0.0429;AA=G|||;VT=SNP
2	200359135	rs7608290	G	A	100	PASS	AC=213;AF=0.0425319;AN=5008;NS=2504;DP=18788;EAS_AF=0;AMR_AF=0.0634;AFR_AF=0.0091;EUR_AF=0.1193;SAS_AF=0.0378;AA=G|||;VT=SNP
2	200359823	rs34595656	G	C	100	PASS	AC=708;AF=0.141374;AN=5008;NS=2504;DP=17839;EAS_AF=0.0079;AMR_AF=0.1037;AFR_AF=0.323;EUR_AF=0.1581;SAS_AF=0.0429;AA=G|||;VT=SNP
2	200360419	rs13028654	G	A	100	PASS	AC=722;AF=0.144169;AN=5008;NS=2504;DP=18112;EAS_AF=0.0079;AMR_AF=0.1066;AFR_AF=0.3321;EUR_AF=0.1581;SAS_AF=0.0429;AA=G|||;VT=SNP
2	200361248	rs114568333	C	T	100	PASS	AC=56;AF=0.0111821;AN=5008;NS=2504;DP=16077;EAS_AF=0;AMR_AF=0.0058;AFR_AF=0.0023;EUR_AF=0.0249;SAS_AF=0.0245;AA=c|||;VT=SNP
2	200362521	rs11903853	T	C	100	PASS	AC=1181;AF=0.235823;AN=5008;NS=2504;DP=15689;EAS_AF=0.0079;AMR_AF=0.134;AFR_AF=0.6649;EUR_AF=0.1581;SAS_AF=0.0429;AA=C|||;VT=SNP
2	200362695	rs35539112	C	T	100	PASS	AC=862;AF=0.172125;AN=5008;NS=2504;DP=18457;EAS_AF=0.0079;AMR_AF=0.1153;AFR_AF=0.4334;EUR_AF=0.1581;SAS_AF=0.0429;AA=T|||;VT=SNP
2	200364833	rs36017286	T	C	100	PASS	AC=638;AF=0.127396;AN=5008;NS=2504;DP=12413;EAS_AF=0.003;AMR_AF=0.1052;AFR_AF=0.2806;EUR_AF=0.1571;SAS_AF=0.0337;AA=T|||;VT=SNP
2	200364862	rs79800977	C	T	100	PASS	AC=53;AF=0.0105831;AN=5008;NS=2504;DP=13436;EAS_AF=0;AMR_AF=0.0288;AFR_AF=0.0008;EUR_AF=0.0318;SAS_AF=0;AA=C|||;VT=SNP
2	200365733	rs62178634	T	G	100	PASS	AC=463;AF=0.0924521;AN=5008;NS=2504;DP=19627;EAS_AF=0.003;AMR_AF=0.0908;AFR_AF=0.1558;EUR_AF=0.1571;SAS_AF=0.0337;AA=T|||;VT=SNP
2	200366369	rs148920036	T	A	100	PASS	AC=44;AF=0.00878594;AN=5008;NS=2504;DP=15660;EAS_AF=0;AMR_AF=0.0115;AFR_AF=0.0023;EUR_AF=0.0318;SAS_AF=0.001;AA=T|||;VT=SNP
2	200368178	rs79375501	G	T	100	PASS	AC=38;AF=0.00758786;AN=5008;NS=2504;DP=18116;EAS_AF=0;AMR_AF=0.0072;AFR_AF=0.0008;EUR_AF=0.0199;SAS_AF=0.0123;AA=G|||;VT=SNP
2	200369083	rs76316490	C	T	100	PASS	AC=21;AF=0.00419329;AN=5008;NS=2504;DP=16603;EAS_AF=0;AMR_AF=0.0058;AFR_AF=0.0015;EUR_AF=0.0149;SAS_AF=0;AA=C|||;VT=SNP
2	200371188	rs62178636	A	G	100	PASS	AC=1000;AF=0.199681;AN=5008;NS=2504;DP=21409;EAS_AF=0.4653;AMR_AF=0.2406;AFR_AF=0.0734;EUR_AF=0.0954;SAS_AF=0.1748;AA=A|||;VT=SNP
2	200371433	rs79042847	C	A	100	PASS	AC=206;AF=0.0411342;AN=5008;NS=2504;DP=19454;EAS_AF=0.001;AMR_AF=0.0879;AFR_AF=0.003;EUR_AF=0.1252;SAS_AF=0.0143;AA=C|||;VT=SNP
2	200373261	rs35731967	T	C	100	PASS	AC=463;AF=0.0924521;AN=5008;NS=2504;DP=21471;EAS_AF=0.0099;AMR_AF=0.1167;AFR_AF=0.0098;EUR_AF=0.1948;SAS_AF=0.1667;AA=T|||;VT=SNP
2	200375266	rs148531437	C	T	100	PASS	AC=66;AF=0.0131789;AN=5008;NS=2504;DP=16622;EAS_AF=0;AMR_AF=0.0187;AFR_AF=0.0015;EUR_AF=0.0398;SAS_AF=0.0112;AA=C|||;VT=SNP
2	200377256	rs7582965	C	T	100	PASS	AC=306;AF=0.0611022;AN=5008;NS=2504;DP=16842;EAS_AF=0.001;AMR_AF=0.0778;AFR_AF=0.0499;EUR_AF=0.1511;SAS_AF=0.0337;AA=C|||;VT=SNP
2	200378226	rs62178637	G	A	100	PASS	AC=477;AF=0.0952476;AN=5008;NS=2504;DP=16762;EAS_AF=0.003;AMR_AF=0.0893;AFR_AF=0.171;EUR_AF=0.1521;SAS_AF=0.0337;AA=G|||;VT=SNP
2	200381318	rs147140894	T	C	100	PASS	AC=21;AF=0.00419329;AN=5008;NS=2504;DP=18464;EAS_AF=0;AMR_AF=0.0043;AFR_AF=0.0008;EUR_AF=0.0159;SAS_AF=0.001;AA=T|||;VT=SNP
2	200382182	rs75487899	C	T	100	PASS	AC=65;AF=0.0129792;AN=5008;NS=2504;DP=20812;EAS_AF=0;AMR_AF=0.0173;AFR_AF=0.0015;EUR_AF=0.0398;SAS_AF=0.0112;AA=C|||;VT=SNP
2	200382806	rs530878428	G	A	100	PASS	AC=19;AF=0.00379393;AN=5008;NS=2504;DP=15149;EAS_AF=0;AMR_AF=0.0072;AFR_AF=0;EUR_AF=0.0099;SAS_AF=0.0041;AA=G|||;VT=SNP
2	200382905	rs35234210	G	A	100	PASS	AC=475;AF=0.0948482;AN=5008;NS=2504;DP=14865;EAS_AF=0.003;AMR_AF=0.0893;AFR_AF=0.1694;EUR_AF=0.1521;SAS_AF=0.0337;AA=G|||;VT=SNP
2	200383008	rs62178639	G	A	100	PASS	AC=125;AF=0.0249601;AN=5008;NS=2504;DP=19246;EAS_AF=0.001;AMR_AF=0.0389;AFR_AF=0.0015;EUR_AF=0.0835;SAS_AF=0.0112;AA=G|||;VT=SNP
2	200386815	rs17443471	C	T	100	PASS	AC=150;AF=0.0299521;AN=5008;NS=2504;DP=17770;EAS_AF=0.001;AMR_AF=0.0461;AFR_AF=0.0023;EUR_AF=0.0994;SAS_AF=0.0143;AA=C|||;VT=SNP
2	200387210	rs115239767	A	G	100	PASS	AC=19;AF=0.00379393;AN=5008;NS=2504;DP=19414;EAS_AF=0;AMR_AF=0.0029;AFR_AF=0.0008;EUR_AF=0.0159;SAS_AF=0;AA=A|||;VT=SNP
2	200387421	rs1449063	T	G	100	PASS	AC=1060;AF=0.211661;AN=5008;NS=2504;DP=19844;EAS_AF=0.2768;AMR_AF=0.3617;AFR_AF=0.0257;EUR_AF=0.3678;SAS_AF=0.1288;AA=T|||;VT=SNP
2	200387691	rs16831557	G	A	100	PASS	AC=471;AF=0.0940495;AN=5008;NS=2504;DP=18199;EAS_AF=0.003;AMR_AF=0.0879;AFR_AF=0.1679;EUR_AF=0.1511;SAS_AF=0.0337;AA=G|||;VT=SNP
2	200388714	rs11692301	C	G	100	PASS	AC=3504;AF=0.699681;AN=5008;NS=2504;DP=16664;EAS_AF=0.5188;AMR_AF=0.67;AFR_AF=0.8457;EUR_AF=0.7346;SAS_AF=0.6738;AA=G|||;VT=SNP
2	200390947	rs187388309	T	C	100	PASS	AC=20;AF=0.00399361;AN=5008;NS=2504;DP=20238;EAS_AF=0;AMR_AF=0.0101;AFR_AF=0.0015;EUR_AF=0.0089;SAS_AF=0.002;AA=T|||;VT=SNP
2	200391049	rs79355259	G	A	100	PASS	AC=189;AF=0.0377396;AN=5008;NS=2504;DP=19528;EAS_AF=0.1329;AMR_AF=0.0432;AFR_AF=0.0015;EUR_AF=0.0139;SAS_AF=0.0092;AA=G|||;VT=SNP
2	200391076	rs6704623	T	G	100	PASS	AC=1890;AF=0.377396;AN=5008;NS=2504;DP=19849;EAS_AF=0.4722;AMR_AF=0.2997;AFR_AF=0.6899;EUR_AF=0.167;SAS_AF=0.1288;AA=G|||;VT=SNP
2	200394093	rs2197866	C	G	100	PASS	AC=1062;AF=0.212061;AN=5008;NS=2504;DP=20730;EAS_AF=0.2768;AMR_AF=0.3631;AFR_AF=0.0265;EUR_AF=0.3678;SAS_AF=0.1288;AA=C|||;VT=SNP
2	200394767	rs142022815	G	T	100	PASS	AC=31;AF=0.0061901;AN=5008;NS=2504;DP=15933;EAS_AF=0;AMR_AF=0.0101;AFR_AF=0.0023;EUR_AF=0.0199;SAS_AF=0.001;AA=G|||;VT=SNP
2	200395546	rs62178640	A	G	100	PASS	AC=476;AF=0.0950479;AN=5008;NS=2504;DP=19734;EAS_AF=0.003;AMR_AF=0.0937;AFR_AF=0.1679;EUR_AF=0.1511;SAS_AF=0.0348;AA=A|||;VT=SNP
2	200395667	rs150617319	G	A	100	PASS	AC=22;AF=0.00439297;AN=5008;NS=2504;DP=18549;EAS_AF=0;AMR_AF=0.0043;AFR_AF=0.0008;EUR_AF=0.0169;SAS_AF=0.001;AA=G|||;VT=SNP
2	200399053	rs6737075	T	C	100	PASS	AC=756;AF=0.150958;AN=5008;NS=2504;DP=18594;EAS_AF=0.1101;AMR_AF=0.2406;AFR_AF=0.0227;EUR_AF=0.341;SAS_AF=0.1074;AA=T|||;VT=SNP
2	200400234	rs139022909	G	A	100	PASS	AC=32;AF=0.00638978;AN=5008;NS=2504;DP=19363;EAS_AF=0;AMR_AF=0.013;AFR_AF=0.0015;EUR_AF=0.0199;SAS_AF=0.001;AA=G|||;VT=SNP
2	200400593	rs138185524	G	C	100	PASS	AC=25;AF=0.00499201;AN=5008;NS=2504;DP=18421;EAS_AF=0.001;AMR_AF=0.0058;AFR_AF=0.0015;EUR_AF=0.0139;SAS_AF=0.0041;AA=G|||;VT=SNP
2	200402624	rs17443541	T	C	100	PASS	AC=469;AF=0.0936502;AN=5008;NS=2504;DP=15385;EAS_AF=0.0099;AMR_AF=0.1167;AFR_AF=0.0098;EUR_AF=0.1968;SAS_AF=0.1708;AA=T|||;VT=SNP
2	200403190	rs78787308	G	A	100	PASS	AC=98;AF=0.0195687;AN=5008;NS=2504;DP=17184;EAS_AF=0;AMR_AF=0.0303;AFR_AF=0.0015;EUR_AF=0.0666;SAS_AF=0.0082;AA=G|||;VT=SNP
2	200405331	rs11676917	T	C	100	PASS	AC=30;AF=0.00599042;AN=5008;NS=2504;DP=16430;EAS_AF=0;AMR_AF=0.0115;AFR_AF=0.0008;EUR_AF=0.0179;SAS_AF=0.0031;AA=T|||;VT=SNP
2	200406809	rs78521385	A	G	100	PASS	AC=60;AF=0.0119808;AN=5008;NS=2504;DP=18767;EAS_AF=0;AMR_AF=0.0086;AFR_AF=0.0015;EUR_AF=0.0278;SAS_AF=0.0245;AA=A|||;VT=SNP
2	200411044	rs181277399	C	T	100	PASS	AC=14;AF=0.00279553;AN=5008;NS=2504;DP=18044;EAS_AF=0.001;AMR_AF=0.0058;AFR_AF=0.0015;EUR_AF=0.007;SAS_AF=0;AA=c|||;VT=SNP
2	200413215	rs2178754	C	T	100	PASS	AC=45;AF=0.00898562;AN=5008;NS=2504;DP=14741;EAS_AF=0;AMR_AF=0.0058;AFR_AF=0.0015;EUR_AF=0.0358;SAS_AF=0.0031;AA=C|||;VT=SNP
2	200413353	rs72933468	G	A	100	PASS	AC=24;AF=0.00479233;AN=5008;NS=2504;DP=18989;EAS_AF=0.001;AMR_AF=0.0043;AFR_AF=0.0023;EUR_AF=0.0169;SAS_AF=0;AA=g|||;VT=SNP
2	200413621	rs62178641	G	A	100	PASS	AC=28;AF=0.00559105;AN=5008;NS=2504;DP=16244;EAS_AF=0;AMR_AF=0.013;AFR_AF=0;EUR_AF=0.0129;SAS_AF=0.0061;AA=G|||;VT=SNP
2	200416487	rs16831568	C	T	100	PASS	AC=84;AF=0.0167732;AN=5008;NS=2504;DP=16139;EAS_AF=0;AMR_AF=0.0259;AFR_AF=0.0015;EUR_AF=0.0517;SAS_AF=0.0123;AA=C|||;VT=SNP
2	200417034	rs16831572	A	T	100	PASS	AC=66;AF=0.0131789;AN=5008;NS=2504;DP=20688;EAS_AF=0;AMR_AF=0.013;AFR_AF=0.0008;EUR_AF=0.0199;SAS_AF=0.0368;AA=A|||;VT=SNP
2	200420920	rs78609825	A	G	100	PASS	AC=67;AF=0.0133786;AN=5008;NS=2504;DP=19206;EAS_AF=0;AMR_AF=0.0216;AFR_AF=0.0015;EUR_AF=0.0398;SAS_AF=0.0102;AA=A|||;VT=SNP
2	200421794	rs72933469	C	A	100	PASS	AC=478;AF=0.0954473;AN=5008;NS=2504;DP=18354;EAS_AF=0.0099;AMR_AF=0.098;AFR_AF=0.0098;EUR_AF=0.2058;SAS_AF=0.184;AA=C|||;VT=SNP
2	200422373	rs1839496	C	T	100	PASS	AC=862;AF=0.172125;AN=5008;NS=2504;DP=16425;EAS_AF=0.006;AMR_AF=0.1066;AFR_AF=0.4433;EUR_AF=0.1561;SAS_AF=0.0399;AA=C|||;VT=SNP
2	200422755	rs6754400	C	G	100	PASS	AC=1600;AF=0.319489;AN=5008;NS=2504;DP=19060;EAS_AF=0.2907;AMR_AF=0.4366;AFR_AF=0.2511;EUR_AF=0.5119;SAS_AF=0.1605;AA=C|||;VT=SNP
2	200423689	rs79767140	T	A	100	PASS	AC=53;AF=0.0105831;AN=5008;NS=2504;DP=18047;EAS_AF=0;AMR_AF=0.0288;AFR_AF=0.0015;EUR_AF=0.0189;SAS_AF=0.0123;AA=T|||;VT=SNP
2	200424238	rs62178643	C	T	100	PASS	AC=201;AF=0.0401358;AN=5008;NS=2504;DP=15353;EAS_AF=0.004;AMR_AF=0.0346;AFR_AF=0.0061;EUR_AF=0.0427;SAS_AF=0.1247;AA=A|||;VT=SNP
2	200424792	rs13016501	T	A	100	PASS	AC=63;AF=0.0125799;AN=5008;NS=2504;DP=15007;EAS_AF=0;AMR_AF=0.0202;AFR_AF=0.0008;EUR_AF=0.0457;SAS_AF=0.002;AA=T|||;VT=SNP
2	200425953	rs62178646	T	A	100	PASS	AC=682;AF=0.136182;AN=5008;NS=2504;DP=19092;EAS_AF=0.001;AMR_AF=0.1052;AFR_AF=0.3154;EUR_AF=0.1541;SAS_AF=0.0368;AA=T|||;VT=SNP
2	200427097	rs78208648	G	A	100	PASS	AC=926;AF=0.184904;AN=5008;NS=2504;DP=20570;EAS_AF=0.2123;AMR_AF=0.1239;AFR_AF=0.0098;EUR_AF=0.2247;SAS_AF=0.3957;AA=G|||;VT=SNP
2	200427567	rs36151605	C	T	100	PASS	AC=682;AF=0.136182;AN=5008;NS=2504;DP=13824;EAS_AF=0.002;AMR_AF=0.1052;AFR_AF=0.3154;EUR_AF=0.1531;SAS_AF=0.0368;AA=c|||;VT=SNP
2	200428369	rs114127830	T	C	100	PASS	AC=20;AF=0.00399361;AN=5008;NS=2504;DP=17109;EAS_AF=0;AMR_AF=0.0043;AFR_AF=0.0015;EUR_AF=0.0149;SAS_AF=0;AA=T|||;VT=SNP
2	200430602	rs6726842	G	A	100	PASS	AC=1085;AF=0.216653;AN=5008;NS=2504;DP=19810;EAS_AF=0.2411;AMR_AF=0.3804;AFR_AF=0.0333;EUR_AF=0.3827;SAS_AF=0.1524;AA=G|||;VT=SNP
2	200431017	rs17528078	T	A	100	PASS	AC=69;AF=0.013778;AN=5008;NS=2504;DP=15912;EAS_AF=0;AMR_AF=0.072;AFR_AF=0.0008;EUR_AF=0.0099;SAS_AF=0.0082;AA=T|||;VT=SNP
2	200435782	rs116738213	G	A	100	PASS	AC=29;AF=0.00579073;AN=5008;NS=2504;DP=19119;EAS_AF=0;AMR_AF=0.0159;AFR_AF=0.0008;EUR_AF=0.0169;SAS_AF=0;AA=G|||;VT=SNP
2	200436604	rs77293010	G	A	100	PASS	AC=979;AF=0.195487;AN=5008;NS=2504;DP=19570;EAS_AF=0.2341;AMR_AF=0.1282;AFR_AF=0.0166;EUR_AF=0.2306;SAS_AF=0.409;AA=G|||;VT=SNP
2	200437030	rs62178648	C	A	100	PASS	AC=111;AF=0.0221645;AN=5008;NS=2504;DP=13333;EAS_AF=0.002;AMR_AF=0.0331;AFR_AF=0.003;EUR_AF=0.0417;SAS_AF=0.0409;AA=C|||;VT=SNP
2	200440820	rs17528188	C	T	100	PASS	AC=1145;AF=0.228634;AN=5008;NS=2504;DP=18819;EAS_AF=0.2798;AMR_AF=0.3775;AFR_AF=0.0477;EUR_AF=0.3837;SAS_AF=0.1554;AA=C|||;VT=SNP
2	200442061	rs1450570	A	C	100	PASS	AC=3769;AF=0.752596;AN=5008;NS=2504;DP=20140;EAS_AF=0.5208;AMR_AF=0.6888;AFR_AF=0.9327;EUR_AF=0.8121;SAS_AF=0.7321;AA=C|||;VT=SNP
2	200442604	rs1979121	A	G	100	PASS	AC=1345;AF=0.26857;AN=5008;NS=2504;DP=20710;EAS_AF=0.2421;AMR_AF=0.1643;AFR_AF=0.1324;EUR_AF=0.2714;SAS_AF=0.5511;AA=A|||;VT=SNP
2	200443546	rs72916415	T	C	100	PASS	AC=57;AF=0.0113818;AN=5008;NS=2504;DP=15508;EAS_AF=0;AMR_AF=0.0303;AFR_AF=0.0008;EUR_AF=0.0348;SAS_AF=0;AA=T|||;VT=SNP
2	200443604	rs12613054	C	T	100	PASS	AC=956;AF=0.190895;AN=5008;NS=2504;DP=12468;EAS_AF=0.2202;AMR_AF=0.1254;AFR_AF=0.0204;EUR_AF=0.2256;SAS_AF=0.4018;AA=C|||;VT=SNP
2	200443861	rs13389019	G	A	100	PASS	AC=696;AF=0.138978;AN=5008;NS=2504;DP=17222;EAS_AF=0.001;AMR_AF=0.1124;AFR_AF=0.3185;EUR_AF=0.1551;SAS_AF=0.0409;AA=G|||;VT=SNP
2	200444431	rs145556337	T	C	100	PASS	AC=36;AF=0.0071885;AN=5008;NS=2504;DP=17651;EAS_AF=0;AMR_AF=0.0086;AFR_AF=0.0008;EUR_AF=0.0129;SAS_AF=0.0164;AA=T|||;VT=SNP
2	200445194	rs79677478	G	T	100	PASS	AC=69;AF=0.013778;AN=5008;NS=2504;DP=17791;EAS_AF=0;AMR_AF=0.072;AFR_AF=0.0008;EUR_AF=0.0099;SAS_AF=0.0082;AA=G|||;VT=SNP
2	200445603	rs6739539	T	C	100	PASS	AC=3365;AF=0.671925;AN=5008;NS=2504;DP=19546;EAS_AF=0.5208;AMR_AF=0.6542;AFR_AF=0.6399;EUR_AF=0.8121;SAS_AF=0.7393;AA=T|||;VT=SNP
2	200446327	rs6728457	G	A	100	PASS	AC=1328;AF=0.265176;AN=5008;NS=2504;DP=19773;EAS_AF=0.2411;AMR_AF=0.1628;AFR_AF=0.1248;EUR_AF=0.2704;SAS_AF=0.547;AA=G|||;VT=SNP
2	200446732	rs1450568	A	T	100	PASS	AC=4488;AF=0.896166;AN=5008;NS=2504;DP=17363;EAS_AF=0.9762;AMR_AF=0.9049;AFR_AF=0.9365;EUR_AF=0.827;SAS_AF=0.8241;AA=T|||;VT=SNP
2	200447031	rs13020883	C	A	100	PASS	AC=486;AF=0.0970447;AN=5008;NS=2504;DP=14047;EAS_AF=0.0238;AMR_AF=0.0937;AFR_AF=0.0386;EUR_AF=0.173;SAS_AF=0.1759;AA=C|||;VT=SNP
2	200447353	rs2346107	G	A	100	PASS	AC=4487;AF=0.895966;AN=5008;NS=2504;DP=18085;EAS_AF=0.9762;AMR_AF=0.9049;AFR_AF=0.9357;EUR_AF=0.827;SAS_AF=0.8241;AA=A|||;VT=SNP
2	200448253	rs10184573	G	T	100	PASS	AC=2029;AF=0.405152;AN=5008;NS=2504;DP=17467;EAS_AF=0.2421;AMR_AF=0.2752;AFR_AF=0.4418;EUR_AF=0.4294;SAS_AF=0.591;AA=G|||;VT=SNP
2	200448356	rs6435020	C	T	100	PASS	AC=3712;AF=0.741214;AN=5008;NS=2504;DP=19334;EAS_AF=0.5188;AMR_AF=0.6873;AFR_AF=0.8858;EUR_AF=0.8121;SAS_AF=0.7403;AA=C|||;VT=SNP
2	200448826	rs138488381	T	C	100	PASS	AC=18;AF=0.00359425;AN=5008;NS=2504;DP=20090;EAS_AF=0;AMR_AF=0.0072;AFR_AF=0;EUR_AF=0.0119;SAS_AF=0.001;AA=T|||;VT=SNP
2	200449063	rs77187912	A	G	100	PASS	AC=38;AF=0.00758786;AN=5008;NS=2504;DP=19506;EAS_AF=0;AMR_AF=0.0101;AFR_AF=0.0008;EUR_AF=0.0199;SAS_AF=0.0102;AA=A|||;VT=SNP
2	200449588	rs13017862	T	C	100	PASS	AC=499;AF=0.0996406;AN=5008;NS=2504;DP=17460;EAS_AF=0.0248;AMR_AF=0.0951;AFR_AF=0.0401;EUR_AF=0.1809;SAS_AF=0.1769;AA=T|||;VT=SNP
2	200449911	rs4675692	G	A	100	PASS	AC=1077;AF=0.215056;AN=5008;NS=2504;DP=15812;EAS_AF=0.2728;AMR_AF=0.3617;AFR_AF=0.0242;EUR_AF=0.3807;SAS_AF=0.1391;AA=G|||;VT=SNP
2	200449977	rs4675693	A	G	100	PASS	AC=3713;AF=0.741414;AN=5008;NS=2504;DP=13606;EAS_AF=0.5198;AMR_AF=0.6888;AFR_AF=0.8858;EUR_AF=0.8111;SAS_AF=0.7403;AA=G|||;VT=SNP
2	200450012	rs4675694	C	G	100	PASS	AC=4487;AF=0.895966;AN=5008;NS=2504;DP=12941;EAS_AF=0.9762;AMR_AF=0.9063;AFR_AF=0.9357;EUR_AF=0.826;SAS_AF=0.8241;AA=G|||;VT=SNP
2	200450013	rs4675695	T	G	100	PASS	AC=4487;AF=0.895966;AN=5008;NS=2504;DP=13102;EAS_AF=0.9762;AMR_AF=0.9063;AFR_AF=0.9357;EUR_AF=0.826;SAS_AF=0.8241;AA=G|||;VT=SNP
2	200450244	rs971326	G	A	100	PASS	AC=3713;AF=0.741414;AN=5008;NS=2504;DP=17500;EAS_AF=0.5198;AMR_AF=0.6888;AFR_AF=0.8858;EUR_AF=0.8111;SAS_AF=0.7403;AA=G|||;VT=SNP
2	200450294	rs971325	A	G	100	PASS	AC=3774;AF=0.753594;AN=5008;NS=2504;DP=16968;EAS_AF=0.5198;AMR_AF=0.6888;AFR_AF=0.9319;EUR_AF=0.8111;SAS_AF=0.7403;AA=G|||;VT=SNP
2	200450386	rs971324	A	G	100	PASS	AC=4486;AF=0.895767;AN=5008;NS=2504;DP=19462;EAS_AF=0.9762;AMR_AF=0.9049;AFR_AF=0.9357;EUR_AF=0.826;SAS_AF=0.8241;AA=G|||;VT=SNP
2	200450808	rs4675697	G	A	100	PASS	AC=3774;AF=0.753594;AN=5008;NS=2504;DP=21853;EAS_AF=0.5198;AMR_AF=0.6888;AFR_AF=0.9319;EUR_AF=0.8111;SAS_AF=0.7403;AA=A|||;VT=SNP
2	200451027	rs6726848	G	A	100	PASS	AC=3774;AF=0.753594;AN=5008;NS=2504;DP=20112;EAS_AF=0.5198;AMR_AF=0.6888;AFR_AF=0.9319;EUR_AF=0.8111;SAS_AF=0.7403;AA=A|||;VT=SNP
2	200451350	rs4675698	T	C	100	PASS	AC=3774;AF=0.753594;AN=5008;NS=2504;DP=20027;EAS_AF=0.5198;AMR_AF=0.6888;AFR_AF=0.9319;EUR_AF=0.8111;SAS_AF=0.7403;AA=C|||;VT=SNP
2	200451389	rs4675699	A	C	100	PASS	AC=3774;AF=0.753594;AN=5008;NS=2504;DP=19259;EAS_AF=0.5198;AMR_AF=0.6888;AFR_AF=0.9319;EUR_AF=0.8111;SAS_AF=0.7403;AA=C|||;VT=SNP
2	200451440	rs6755597	A	G	100	PASS	AC=3774;AF=0.753594;AN=5008;NS=2504;DP=18992;EAS_AF=0.5198;AMR_AF=0.6888;AFR_AF=0.9319;EUR_AF=0.8111;SAS_AF=0.7403;AA=a|||;VT=SNP
2	200452591	rs10182928	G	A	100	PASS	AC=1333;AF=0.266174;AN=5008;NS=2504;DP=18085;EAS_AF=0.2421;AMR_AF=0.1628;AFR_AF=0.1241;EUR_AF=0.2704;SAS_AF=0.5521;AA=G|||;VT=SNP
2	200453139	rs4675702	C	G	100	PASS	AC=3363;AF=0.671526;AN=5008;NS=2504;DP=17002;EAS_AF=0.5198;AMR_AF=0.6542;AFR_AF=0.6399;EUR_AF=0.8111;SAS_AF=0.7393;AA=C|||;VT=SNP
2	200454560	rs7562008	A	G	100	PASS	AC=3712;AF=0.741214;AN=5008;NS=2504;DP=16994;EAS_AF=0.5208;AMR_AF=0.6873;AFR_AF=0.8858;EUR_AF=0.8111;SAS_AF=0.7393;AA=A|||;VT=SNP
2	200455180	rs6742907	C	A	100	PASS	AC=3774;AF=0.753594;AN=5008;NS=2504;DP=19147;EAS_AF=0.5208;AMR_AF=0.6888;AFR_AF=0.9319;EUR_AF=0.8111;SAS_AF=0.7393;AA=A|||;VT=SNP
2	200455960	rs2167216	G	A	100	PASS	AC=327;AF=0.0652955;AN=5008;NS=2504;DP=16197;EAS_AF=0.001;AMR_AF=0.085;AFR_AF=0.0469;EUR_AF=0.165;SAS_AF=0.0399;AA=G|||;VT=SNP
2	200456277	rs79088541	C	A	100	PASS	AC=67;AF=0.0133786;AN=5008;NS=2504;DP=16353;EAS_AF=0;AMR_AF=0.0245;AFR_AF=0;EUR_AF=0.0447;SAS_AF=0.0051;AA=C|||;VT=SNP
2	200456289	rs2122535	G	A	100	PASS	AC=3777;AF=0.754193;AN=5008;NS=2504;DP=16493;EAS_AF=0.5258;AMR_AF=0.6902;AFR_AF=0.9304;EUR_AF=0.8111;SAS_AF=0.7382;AA=A|||;VT=SNP
2	200456620	rs10196195	C	T	100	PASS	AC=3711;AF=0.741014;AN=5008;NS=2504;DP=21518;EAS_AF=0.5268;AMR_AF=0.6844;AFR_AF=0.8828;EUR_AF=0.8111;SAS_AF=0.7382;AA=C|||;VT=SNP
2	200456655	rs10196380	G	C	100	PASS	AC=3713;AF=0.741414;AN=5008;NS=2504;DP=22170;EAS_AF=0.5268;AMR_AF=0.6844;AFR_AF=0.8828;EUR_AF=0.8121;SAS_AF=0.7393;AA=G|||;VT=SNP
2	200456857	rs4675704	A	G	100	PASS	AC=3776;AF=0.753994;AN=5008;NS=2504;DP=19062;EAS_AF=0.5268;AMR_AF=0.6859;AFR_AF=0.9304;EUR_AF=0.8121;SAS_AF=0.7382;AA=G|||;VT=SNP
2	200456952	rs4675705	T	C	100	PASS	AC=3711;AF=0.741014;AN=5008;NS=2504;DP=20622;EAS_AF=0.5268;AMR_AF=0.6844;AFR_AF=0.8828;EUR_AF=0.8111;SAS_AF=0.7382;AA=C|||;VT=SNP
2	200457014	rs62180572	G	T	100	PASS	AC=1333;AF=0.266174;AN=5008;NS=2504;DP=20447;EAS_AF=0.244;AMR_AF=0.1628;AFR_AF=0.1248;EUR_AF=0.2704;SAS_AF=0.5491;AA=G|||;VT=SNP
2	200457055	rs146432792	T	C	100	PASS	AC=65;AF=0.0129792;AN=5008;NS=2504;DP=20236;EAS_AF=0;AMR_AF=0.0202;AFR_AF=0.0015;EUR_AF=0.0388;SAS_AF=0.0102;AA=T|||;VT=SNP
2	200457343	rs10497837	C	T	100	PASS	AC=491;AF=0.0980431;AN=5008;NS=2504;DP=18948;EAS_AF=0.0238;AMR_AF=0.0937;AFR_AF=0.0401;EUR_AF=0.174;SAS_AF=0.1779;AA=c|||;VT=SNP
2	200457388	rs4675708	C	A	100	PASS	AC=3373;AF=0.673522;AN=5008;NS=2504;DP=18762;EAS_AF=0.5258;AMR_AF=0.6527;AFR_AF=0.6452;EUR_AF=0.8111;SAS_AF=0.7372;AA=C|||;VT=SNP
2	200457562	rs4234081	A	G	100	PASS	AC=3772;AF=0.753195;AN=5008;NS=2504;DP=18484;EAS_AF=0.5258;AMR_AF=0.6859;AFR_AF=0.9297;EUR_AF=0.8111;SAS_AF=0.7372;AA=G|||;VT=SNP
2	200457823	rs116192516	A	T	100	PASS	AC=111;AF=0.0221645;AN=5008;NS=2504;DP=14887;EAS_AF=0.002;AMR_AF=0.0331;AFR_AF=0.0038;EUR_AF=0.0408;SAS_AF=0.0409;AA=A|||;VT=SNP
2	200458178	rs2034487	C	G	100	PASS	AC=4480;AF=0.894569;AN=5008;NS=2504;DP=16349;EAS_AF=0.9762;AMR_AF=0.9049;AFR_AF=0.9342;EUR_AF=0.826;SAS_AF=0.82;AA=G|||;VT=SNP
2	200459294	rs2122534	C	G	100	PASS	AC=3773;AF=0.753395;AN=5008;NS=2504;DP=18973;EAS_AF=0.5248;AMR_AF=0.6859;AFR_AF=0.9304;EUR_AF=0.8111;SAS_AF=0.7382;AA=G|||;VT=SNP
2	200459442	rs998183	C	T	100	PASS	AC=1115;AF=0.222644;AN=5008;NS=2504;DP=19974;EAS_AF=0.2817;AMR_AF=0.3631;AFR_AF=0.0454;EUR_AF=0.3738;SAS_AF=0.1462;AA=C|||;VT=SNP
2	200459529	rs72916470	G	A	100	PASS	AC=22;AF=0.00439297;AN=5008;NS=2504;DP=19355;EAS_AF=0;AMR_AF=0.0058;AFR_AF=0.0015;EUR_AF=0.0159;SAS_AF=0;AA=G|||;VT=SNP
2	200459793	rs13024651	A	C	100	PASS	AC=735;AF=0.146765;AN=5008;NS=2504;DP=21599;EAS_AF=0.001;AMR_AF=0.121;AFR_AF=0.3343;EUR_AF=0.168;SAS_AF=0.0399;AA=A|||;VT=SNP
2	200460110	rs4234082	A	G	100	PASS	AC=4478;AF=0.894169;AN=5008;NS=2504;DP=16661;EAS_AF=0.9762;AMR_AF=0.9035;AFR_AF=0.9319;EUR_AF=0.827;SAS_AF=0.8211;AA=G|||;VT=SNP
2	200460112	rs4675712	A	C	100	PASS	AC=3373;AF=0.673522;AN=5008;NS=2504;DP=16909;EAS_AF=0.5248;AMR_AF=0.6527;AFR_AF=0.646;EUR_AF=0.8111;SAS_AF=0.7372;AA=A|||;VT=SNP
2	200460345	rs1551085	C	T	100	PASS	AC=720;AF=0.14377;AN=5008;NS=2504;DP=16589;EAS_AF=0.001;AMR_AF=0.1196;AFR_AF=0.3238;EUR_AF=0.168;SAS_AF=0.0399;AA=C|||;VT=SNP
2	200461875	rs62180573	G	T	100	PASS	AC=108;AF=0.0215655;AN=5008;NS=2504;DP=16631;EAS_AF=0.002;AMR_AF=0.0331;AFR_AF=0.003;EUR_AF=0.0398;SAS_AF=0.0399;AA=G|||;VT=SNP
2	200462218	rs10497838	C	T	100	PASS	AC=1118;AF=0.223243;AN=5008;NS=2504;DP=20834;EAS_AF=0.2817;AMR_AF=0.3674;AFR_AF=0.0454;EUR_AF=0.3738;SAS_AF=0.1462;AA=c|||;VT=SNP
2	200462840	rs6711399	T	C	100	PASS	AC=3373;AF=0.673522;AN=5008;NS=2504;DP=15805;EAS_AF=0.5248;AMR_AF=0.6527;AFR_AF=0.646;EUR_AF=0.8111;SAS_AF=0.7372;AA=t|||;VT=SNP
2	200462869	rs184457037	C	T	100	PASS	AC=21;AF=0.00419329;AN=5008;NS=2504;DP=16293;EAS_AF=0;AMR_AF=0.0086;AFR_AF=0;EUR_AF=0.0119;SAS_AF=0.0031;AA=c|||;VT=SNP
2	200462940	rs6711524	T	C	100	PASS	AC=3773;AF=0.753395;AN=5008;NS=2504;DP=17858;EAS_AF=0.5248;AMR_AF=0.6859;AFR_AF=0.9304;EUR_AF=0.8111;SAS_AF=0.7382;AA=c|||;VT=SNP
2	200462959	rs6753800	G	C	100	PASS	AC=3773;AF=0.753395;AN=5008;NS=2504;DP=17893;EAS_AF=0.5248;AMR_AF=0.6859;AFR_AF=0.9304;EUR_AF=0.8111;SAS_AF=0.7382;AA=c|||;VT=SNP
2	200463248	rs6725254	A	C	100	PASS	AC=3773;AF=0.753395;AN=5008;NS=2504;DP=19753;EAS_AF=0.5248;AMR_AF=0.6859;AFR_AF=0.9304;EUR_AF=0.8111;SAS_AF=0.7382;AA=c|||;VT=SNP
2	200463370	rs4675716	G	T	100	PASS	AC=3773;AF=0.753395;AN=5008;NS=2504;DP=19318;EAS_AF=0.5248;AMR_AF=0.6859;AFR_AF=0.9304;EUR_AF=0.8111;SAS_AF=0.7382;AA=T|||;VT=SNP
2	200463433	rs56356935	A	C	100	PASS	AC=60;AF=0.0119808;AN=5008;NS=2504;DP=20612;EAS_AF=0.002;AMR_AF=0.0101;AFR_AF=0;EUR_AF=0.0189;SAS_AF=0.0327;AA=A|||;VT=SNP
2	200463516	rs1823490	C	T	100	PASS	AC=3373;AF=0.673522;AN=5008;NS=2504;DP=19731;EAS_AF=0.5248;AMR_AF=0.6527;AFR_AF=0.646;EUR_AF=0.8111;SAS_AF=0.7372;AA=C|||;VT=SNP
2	200463825	rs1823489	C	G	100	PASS	AC=3775;AF=0.753794;AN=5008;NS=2504;DP=16269;EAS_AF=0.5258;AMR_AF=0.6873;AFR_AF=0.9304;EUR_AF=0.8111;SAS_AF=0.7382;AA=G|||;VT=SNP
2	200463830	rs1823488	G	A	100	PASS	AC=3775;AF=0.753794;AN=5008;NS=2504;DP=16615;EAS_AF=0.5258;AMR_AF=0.6873;AFR_AF=0.9304;EUR_AF=0.8111;SAS_AF=0.7382;AA=A|||;VT=SNP
2	200464194	rs13016697	A	G	100	PASS	AC=491;AF=0.0980431;AN=5008;NS=2504;DP=19605;EAS_AF=0.0238;AMR_AF=0.0937;AFR_AF=0.0393;EUR_AF=0.174;SAS_AF=0.1789;AA=N|||;VT=SNP
2	200464560	rs13017811	G	A	100	PASS	AC=491;AF=0.0980431;AN=5008;NS=2504;DP=20059;EAS_AF=0.0238;AMR_AF=0.0937;AFR_AF=0.0393;EUR_AF=0.174;SAS_AF=0.1789;AA=G|||;VT=SNP
2	200464855	rs35916771	T	C	100	PASS	AC=3375;AF=0.673922;AN=5008;NS=2504;DP=13008;EAS_AF=0.5268;AMR_AF=0.6513;AFR_AF=0.646;EUR_AF=0.8111;SAS_AF=0.7382;AA=T|||;VT=SNP
2	200464953	rs13022887	A	G	100	PASS	AC=3374;AF=0.673722;AN=5008;NS=2504;DP=11180;EAS_AF=0.5268;AMR_AF=0.6513;AFR_AF=0.646;EUR_AF=0.8111;SAS_AF=0.7372;AA=A|||;VT=SNP
2	200465170	rs181225036	G	A	100	PASS	AC=22;AF=0.00439297;AN=5008;NS=2504;DP=13166;EAS_AF=0;AMR_AF=0.0101;AFR_AF=0.0015;EUR_AF=0.0119;SAS_AF=0.001;AA=G|||;VT=SNP
2	200465327	rs12613262	T	C	100	PASS	AC=3775;AF=0.753794;AN=5008;NS=2504;DP=15226;EAS_AF=0.5268;AMR_AF=0.6844;AFR_AF=0.9304;EUR_AF=0.8111;SAS_AF=0.7393;AA=C|||;VT=SNP
2	200465331	rs12622777	G	A	100	PASS	AC=3775;AF=0.753794;AN=5008;NS=2504;DP=15240;EAS_AF=0.5268;AMR_AF=0.6844;AFR_AF=0.9304;EUR_AF=0.8111;SAS_AF=0.7393;AA=A|||;VT=SNP
2	200465625	rs12613941	T	C	100	PASS	AC=3775;AF=0.753794;AN=5008;NS=2504;DP=16398;EAS_AF=0.5268;AMR_AF=0.6844;AFR_AF=0.9304;EUR_AF=0.8111;SAS_AF=0.7393;AA=C|||;VT=SNP
2	200465928	rs116760990	C	T	100	PASS	AC=18;AF=0.00359425;AN=5008;NS=2504;DP=17172;EAS_AF=0;AMR_AF=0.0072;AFR_AF=0;EUR_AF=0.0099;SAS_AF=0.0031;AA=C|||;VT=SNP
2	200466505	rs6709301	G	A	100	PASS	AC=3775;AF=0.753794;AN=5008;NS=2504;DP=19444;EAS_AF=0.5268;AMR_AF=0.6844;AFR_AF=0.9304;EUR_AF=0.8111;SAS_AF=0.7393;AA=A|||;VT=SNP
2	200467016	rs6712608	C	T	100	PASS	AC=1114;AF=0.222444;AN=5008;NS=2504;DP=18059;EAS_AF=0.2808;AMR_AF=0.3631;AFR_AF=0.0454;EUR_AF=0.3738;SAS_AF=0.1462;AA=C|||;VT=SNP
2	200468594	rs7594660	A	G	100	PASS	AC=3774;AF=0.753594;AN=5008;NS=2504;DP=15764;EAS_AF=0.5268;AMR_AF=0.683;AFR_AF=0.9304;EUR_AF=0.8111;SAS_AF=0.7393;AA=G|||;VT=SNP
2	200468754	rs11677019	G	C	100	PASS	AC=3375;AF=0.673922;AN=5008;NS=2504;DP=13034;EAS_AF=0.5278;AMR_AF=0.6499;AFR_AF=0.646;EUR_AF=0.8111;SAS_AF=0.7382;AA=G|||;VT=SNP
2	200468969	rs11682950	T	C	100	PASS	AC=3378;AF=0.674521;AN=5008;NS=2504;DP=14300;EAS_AF=0.5298;AMR_AF=0.6499;AFR_AF=0.6467;EUR_AF=0.8111;SAS_AF=0.7382;AA=T|||;VT=SNP
2	200469388	rs6721266	C	T	100	PASS	AC=3378;AF=0.674521;AN=5008;NS=2504;DP=12622;EAS_AF=0.5298;AMR_AF=0.6499;AFR_AF=0.6467;EUR_AF=0.8111;SAS_AF=0.7382;AA=C|||;VT=SNP
2	200469826	rs896083	A	G	100	PASS	AC=491;AF=0.0980431;AN=5008;NS=2504;DP=16172;EAS_AF=0.0238;AMR_AF=0.0951;AFR_AF=0.0393;EUR_AF=0.174;SAS_AF=0.1779;AA=A|||;VT=SNP
2	200470616	rs7576031	G	A	100	PASS	AC=3777;AF=0.754193;AN=5008;NS=2504;DP=18495;EAS_AF=0.5298;AMR_AF=0.683;AFR_AF=0.9304;EUR_AF=0.8111;SAS_AF=0.7393;AA=G|||;VT=SNP
2	200470709	rs7558643	C	T	100	PASS	AC=3377;AF=0.674321;AN=5008;NS=2504;DP=18314;EAS_AF=0.5298;AMR_AF=0.6499;AFR_AF=0.6467;EUR_AF=0.8101;SAS_AF=0.7382;AA=C|||;VT=SNP
2	200470934	rs7572945	T	C	100	PASS	AC=3377;AF=0.674321;AN=5008;NS=2504;DP=18678;EAS_AF=0.5298;AMR_AF=0.6499;AFR_AF=0.6467;EUR_AF=0.8111;SAS_AF=0.7372;AA=T|||;VT=SNP
2	200471401	rs6723090	T	C	100	PASS	AC=1122;AF=0.224042;AN=5008;NS=2504;DP=16820;EAS_AF=0.2837;AMR_AF=0.3674;AFR_AF=0.0454;EUR_AF=0.3748;SAS_AF=0.1472;AA=T|||;VT=SNP
2	200472065	rs6711570	C	T	100	PASS	AC=4480;AF=0.894569;AN=5008;NS=2504;DP=18987;EAS_AF=0.9762;AMR_AF=0.9035;AFR_AF=0.9334;EUR_AF=0.826;SAS_AF=0.8221;AA=T|||;VT=SNP
2	200472283	rs56190952	A	G	100	PASS	AC=491;AF=0.0980431;AN=5008;NS=2504;DP=17009;EAS_AF=0.0238;AMR_AF=0.0951;AFR_AF=0.0393;EUR_AF=0.174;SAS_AF=0.1779;AA=A|||;VT=SNP
2	200472364	rs4675719	C	T	100	PASS	AC=3777;AF=0.754193;AN=5008;NS=2504;DP=15670;EAS_AF=0.5298;AMR_AF=0.683;AFR_AF=0.9304;EUR_AF=0.8111;SAS_AF=0.7393;AA=T|||;VT=SNP
2	200472560	rs78351874	C	T	100	PASS	AC=173;AF=0.0345447;AN=5008;NS=2504;DP=16738;EAS_AF=0.001;AMR_AF=0.0648;AFR_AF=0.0023;EUR_AF=0.1103;SAS_AF=0.0133;AA=C|||;VT=SNP
2	200473658	rs12693889	T	C	100	PASS	AC=3778;AF=0.754393;AN=5008;NS=2504;DP=18351;EAS_AF=0.5308;AMR_AF=0.683;AFR_AF=0.9304;EUR_AF=0.8111;SAS_AF=0.7393;AA=T|||;VT=SNP
2	200474888	rs768637	A	C	100	PASS	AC=3380;AF=0.67492;AN=5008;NS=2504;DP=18791;EAS_AF=0.5308;AMR_AF=0.6499;AFR_AF=0.6475;EUR_AF=0.8111;SAS_AF=0.7382;AA=A|||;VT=SNP
2	200475044	rs755276	G	C	100	PASS	AC=3778;AF=0.754393;AN=5008;NS=2504;DP=18265;EAS_AF=0.5308;AMR_AF=0.683;AFR_AF=0.9304;EUR_AF=0.8111;SAS_AF=0.7393;AA=C|||;VT=SNP
2	200475071	rs76655847	C	T	100	PASS	AC=64;AF=0.0127796;AN=5008;NS=2504;DP=18299;EAS_AF=0;AMR_AF=0.0648;AFR_AF=0.0008;EUR_AF=0.0099;SAS_AF=0.0082;AA=C|||;VT=SNP
2	200480249	rs183818313	G	A	100	PASS	AC=21;AF=0.00419329;AN=5008;NS=2504;DP=19839;EAS_AF=0;AMR_AF=0.0101;AFR_AF=0.0015;EUR_AF=0.0109;SAS_AF=0.001;AA=G|||;VT=SNP
2	200481331	rs13012419	C	A	100	PASS	AC=697;AF=0.139177;AN=5008;NS=2504;DP=21317;EAS_AF=0.001;AMR_AF=0.1153;AFR_AF=0.32;EUR_AF=0.1531;SAS_AF=0.0399;AA=C|||;VT=SNP
2	200482318	rs10180221	G	C	100	PASS	AC=712;AF=0.142173;AN=5008;NS=2504;DP=21208;EAS_AF=0.001;AMR_AF=0.1167;AFR_AF=0.3306;EUR_AF=0.1531;SAS_AF=0.0399;AA=G|||;VT=SNP
2	200483842	rs12693892	A	G	100	PASS	AC=1885;AF=0.376398;AN=5008;NS=2504;DP=16989;EAS_AF=0.2619;AMR_AF=0.2911;AFR_AF=0.1649;EUR_AF=0.4742;SAS_AF=0.7403;AA=A|||;VT=SNP
2	200485487	rs6714578	A	G	100	PASS	AC=1071;AF=0.213858;AN=5008;NS=2504;DP=22360;EAS_AF=0.2827;AMR_AF=0.3314;AFR_AF=0.0469;EUR_AF=0.3588;SAS_AF=0.136;AA=A|||;VT=SNP
2	200487146	rs12693893	G	A	100	PASS	AC=2596;AF=0.518371;AN=5008;NS=2504;DP=16377;EAS_AF=0.2629;AMR_AF=0.4063;AFR_AF=0.4955;EUR_AF=0.6272;SAS_AF=0.7802;AA=g|||;VT=SNP
2	200487162	rs11688833	C	T	100	PASS	AC=1281;AF=0.255791;AN=5008;NS=2504;DP=16251;EAS_AF=0.2827;AMR_AF=0.3415;AFR_AF=0.2005;EUR_AF=0.3579;SAS_AF=0.137;AA=c|||;VT=SNP
2	200487885	rs1961468	T	A	100	PASS	AC=484;AF=0.0966454;AN=5008;NS=2504;DP=19111;EAS_AF=0.0208;AMR_AF=0.0922;AFR_AF=0.0386;EUR_AF=0.173;SAS_AF=0.1779;AA=T|||;VT=SNP
2	200490910	rs2346108	A	G	100	PASS	AC=712;AF=0.142173;AN=5008;NS=2504;DP=17636;EAS_AF=0.001;AMR_AF=0.1153;AFR_AF=0.3313;EUR_AF=0.1531;SAS_AF=0.0399;AA=A|||;VT=SNP
2	200492346	rs4673382	G	A	100	PASS	AC=1280;AF=0.255591;AN=5008;NS=2504;DP=17451;EAS_AF=0.2827;AMR_AF=0.3415;AFR_AF=0.2005;EUR_AF=0.3569;SAS_AF=0.137;AA=G|||;VT=SNP
2	200494603	rs79787309	T	C	100	PASS	AC=94;AF=0.01877;AN=5008;NS=2504;DP=17015;EAS_AF=0;AMR_AF=0.0216;AFR_AF=0.0038;EUR_AF=0.0616;SAS_AF=0.0123;AA=T|||;VT=SNP
2	200495746	rs74557220	G	A	100	PASS	AC=62;AF=0.0123802;AN=5008;NS=2504;DP=20581;EAS_AF=0;AMR_AF=0.0634;AFR_AF=0.0008;EUR_AF=0.0099;SAS_AF=0.0072;AA=G|||;VT=SNP
2	200498970	rs1376132	G	A	100	PASS	AC=727;AF=0.145168;AN=5008;NS=2504;DP=15813;EAS_AF=0.1042;AMR_AF=0.2161;AFR_AF=0.0189;EUR_AF=0.339;SAS_AF=0.1084;AA=G|||;VT=SNP
2	200501967	rs191916364	T	G	100	PASS	AC=22;AF=0.00439297;AN=5008;NS=2504;DP=15689;EAS_AF=0;AMR_AF=0.0014;AFR_AF=0.0008;EUR_AF=0.0189;SAS_AF=0.001;AA=T|||;VT=SNP
2	200504209	rs113658130	C	T	100	PASS	AC=719;AF=0.14357;AN=5008;NS=2504;DP=18529;EAS_AF=0.1022;AMR_AF=0.2104;AFR_AF=0.0174;EUR_AF=0.339;SAS_AF=0.1084;AA=C|||;VT=SNP
2	200506820	rs10931866	C	T	100	PASS	AC=1067;AF=0.213059;AN=5008;NS=2504;DP=19799;EAS_AF=0.2808;AMR_AF=0.3271;AFR_AF=0.0514;EUR_AF=0.3559;SAS_AF=0.1339;AA=T|||;VT=SNP
2	200506846	rs28890501	C	T	100	PASS	AC=1423;AF=0.284145;AN=5008;NS=2504;DP=20370;EAS_AF=0.4544;AMR_AF=0.3329;AFR_AF=0.3343;EUR_AF=0.169;SAS_AF=0.1247;AA=C|||;VT=SNP
2	200507558	rs12611510	G	C	100	PASS	AC=1070;AF=0.213658;AN=5008;NS=2504;DP=15509;EAS_AF=0.2411;AMR_AF=0.1772;AFR_AF=0.0197;EUR_AF=0.2565;SAS_AF=0.4294;AA=G|||;VT=SNP
2	200508625	rs72918282	T	A	100	PASS	AC=257;AF=0.0513179;AN=5008;NS=2504;DP=18474;EAS_AF=0.001;AMR_AF=0.072;AFR_AF=0.0091;EUR_AF=0.1511;SAS_AF=0.0429;AA=T|||;VT=SNP
2	200508998	rs13026034	T	C	100	PASS	AC=64;AF=0.0127796;AN=5008;NS=2504;DP=20188;EAS_AF=0;AMR_AF=0.0216;AFR_AF=0.0008;EUR_AF=0.0447;SAS_AF=0.0031;AA=T|||;VT=SNP
2	200509239	rs140188408	G	A	100	PASS	AC=20;AF=0.00399361;AN=5008;NS=2504;DP=19172;EAS_AF=0;AMR_AF=0.0043;AFR_AF=0.0008;EUR_AF=0.0129;SAS_AF=0.0031;AA=G|||;VT=SNP
2	200509706	rs34548502	G	T	100	PASS	AC=709;AF=0.141573;AN=5008;NS=2504;DP=18810;EAS_AF=0.001;AMR_AF=0.1124;AFR_AF=0.3268;EUR_AF=0.1541;SAS_AF=0.044;AA=G|||;VT=SNP
2	200512641	rs6435024	T	G	100	PASS	AC=2609;AF=0.520966;AN=5008;NS=2504;DP=19049;EAS_AF=0.2708;AMR_AF=0.4135;AFR_AF=0.4917;EUR_AF=0.6282;SAS_AF=0.7843;AA=-|||;VT=SNP
2	200514558	rs11687527	A	G	100	PASS	AC=1674;AF=0.334265;AN=5008;NS=2504;DP=15619;EAS_AF=0.5099;AMR_AF=0.4553;AFR_AF=0.115;EUR_AF=0.34;SAS_AF=0.3579;AA=A|||;VT=SNP
2	200514753	rs4675752	C	A	100	PASS	AC=4148;AF=0.828275;AN=5008;NS=2504;DP=17267;EAS_AF=0.9851;AMR_AF=0.8487;AFR_AF=0.6354;EUR_AF=0.7863;SAS_AF=0.956;AA=A|||;VT=SNP
2	200514957	rs6713670	A	G	100	PASS	AC=4171;AF=0.832867;AN=5008;NS=2504;DP=19073;EAS_AF=0.9851;AMR_AF=0.8487;AFR_AF=0.6536;EUR_AF=0.7843;SAS_AF=0.9571;AA=G|||;VT=SNP
2	200515160	rs4675753	A	G	100	PASS	AC=4170;AF=0.832668;AN=5008;NS=2504;DP=18933;EAS_AF=0.9851;AMR_AF=0.8516;AFR_AF=0.6498;EUR_AF=0.7863;SAS_AF=0.9571;AA=G|||;VT=SNP
2	200515472	rs4673399	G	A	100	PASS	AC=1660;AF=0.33147;AN=5008;NS=2504;DP=15574;EAS_AF=0.5069;AMR_AF=0.451;AFR_AF=0.1157;EUR_AF=0.338;SAS_AF=0.3507;AA=G|||;VT=SNP
2	200515635	rs115190035	G	T	100	PASS	AC=440;AF=0.0878594;AN=5008;NS=2504;DP=14011;EAS_AF=0.0377;AMR_AF=0.0865;AFR_AF=0.0113;EUR_AF=0.1511;SAS_AF=0.1789;AA=G|||;VT=SNP
2	200515919	rs150041639	G	A	100	PASS	AC=175;AF=0.0349441;AN=5008;NS=2504;DP=14996;EAS_AF=0.002;AMR_AF=0.0591;AFR_AF=0.003;EUR_AF=0.1083;SAS_AF=0.0194;AA=g|||;VT=SNP
2	200517266	rs10460321	A	G	100	PASS	AC=1664;AF=0.332268;AN=5008;NS=2504;DP=16098;EAS_AF=0.505;AMR_AF=0.4553;AFR_AF=0.1165;EUR_AF=0.339;SAS_AF=0.3517;AA=A|||;VT=SNP
2	200517584	rs10460322	C	T	100	PASS	AC=1657;AF=0.330871;AN=5008;NS=2504;DP=15204;EAS_AF=0.504;AMR_AF=0.4481;AFR_AF=0.1157;EUR_AF=0.339;SAS_AF=0.3517;AA=C|||;VT=SNP
2	200518073	rs2346109	T	C	100	PASS	AC=4075;AF=0.813698;AN=5008;NS=2504;DP=18841;EAS_AF=0.9851;AMR_AF=0.8386;AFR_AF=0.5847;EUR_AF=0.7873;SAS_AF=0.956;AA=C|||;VT=SNP
2	200518102	rs2346110	C	T	100	PASS	AC=4220;AF=0.842652;AN=5008;NS=2504;DP=19084;EAS_AF=0.9851;AMR_AF=0.8516;AFR_AF=0.6876;EUR_AF=0.7873;SAS_AF=0.956;AA=T|||;VT=SNP
2	200518223	rs2346111	C	T	100	PASS	AC=1659;AF=0.33127;AN=5008;NS=2504;DP=19204;EAS_AF=0.502;AMR_AF=0.4553;AFR_AF=0.1157;EUR_AF=0.338;SAS_AF=0.3517;AA=C|||;VT=SNP
2	200518382	rs6713009	T	C	100	PASS	AC=2092;AF=0.417732;AN=5008;NS=2504;DP=17914;EAS_AF=0.4831;AMR_AF=0.3689;AFR_AF=0.2315;EUR_AF=0.4493;SAS_AF=0.6043;AA=T|||;VT=SNP
2	200518546	rs6713172	T	A	100	PASS	AC=2104;AF=0.420128;AN=5008;NS=2504;DP=16840;EAS_AF=0.4831;AMR_AF=0.3703;AFR_AF=0.2398;EUR_AF=0.4493;SAS_AF=0.6043;AA=T|||;VT=SNP
2	200519274	rs2122531	G	A	100	PASS	AC=1670;AF=0.333466;AN=5008;NS=2504;DP=15792;EAS_AF=0.5;AMR_AF=0.4524;AFR_AF=0.1271;EUR_AF=0.339;SAS_AF=0.3507;AA=G|||;VT=SNP
2	200519560	rs4673403	G	A	100	PASS	AC=631;AF=0.125998;AN=5008;NS=2504;DP=14452;EAS_AF=0.1875;AMR_AF=0.1383;AFR_AF=0.028;EUR_AF=0.175;SAS_AF=0.136;AA=T|||;VT=SNP
2	200519766	rs116352759	T	C	100	PASS	AC=14;AF=0.00279553;AN=5008;NS=2504;DP=14213;EAS_AF=0;AMR_AF=0.0058;AFR_AF=0.0015;EUR_AF=0.008;SAS_AF=0;AA=T|||;VT=SNP
2	200520136	rs6705635	G	C	100	PASS	AC=4218;AF=0.842252;AN=5008;NS=2504;DP=15779;EAS_AF=0.9831;AMR_AF=0.8516;AFR_AF=0.6876;EUR_AF=0.7873;SAS_AF=0.956;AA=C|||;VT=SNP
2	200520533	rs10190623	G	A	100	PASS	AC=2368;AF=0.472843;AN=5008;NS=2504;DP=16905;EAS_AF=0.4851;AMR_AF=0.3833;AFR_AF=0.4312;EUR_AF=0.4493;SAS_AF=0.6043;AA=G|||;VT=SNP
2	200521238	rs76167996	C	G	100	PASS	AC=438;AF=0.0874601;AN=5008;NS=2504;DP=14765;EAS_AF=0.0367;AMR_AF=0.0865;AFR_AF=0.0098;EUR_AF=0.1521;SAS_AF=0.1789;AA=C|||;VT=SNP
2	200522177	rs10179211	G	C	100	PASS	AC=4064;AF=0.811502;AN=5008;NS=2504;DP=18102;EAS_AF=0.9851;AMR_AF=0.8386;AFR_AF=0.5772;EUR_AF=0.7863;SAS_AF=0.956;AA=C|||;VT=SNP
2	200522213	rs56134680	T	A	100	PASS	AC=1654;AF=0.330272;AN=5008;NS=2504;DP=19444;EAS_AF=0.5;AMR_AF=0.4524;AFR_AF=0.1165;EUR_AF=0.337;SAS_AF=0.3507;AA=T|||;VT=SNP
2	200523358	rs75488568	G	A	100	PASS	AC=38;AF=0.00758786;AN=5008;NS=2504;DP=18598;EAS_AF=0;AMR_AF=0.0115;AFR_AF=0.003;EUR_AF=0.0199;SAS_AF=0.0061;AA=G|||;VT=SNP
2	200523384	rs6711885	T	C	100	PASS	AC=2124;AF=0.424121;AN=5008;NS=2504;DP=18500;EAS_AF=0.4851;AMR_AF=0.3775;AFR_AF=0.2489;EUR_AF=0.4493;SAS_AF=0.6053;AA=T|||;VT=SNP
2	200523575	rs12477586	A	T	100	PASS	AC=1655;AF=0.330471;AN=5008;NS=2504;DP=17047;EAS_AF=0.5;AMR_AF=0.4524;AFR_AF=0.1165;EUR_AF=0.338;SAS_AF=0.3507;AA=A|||;VT=SNP
2	200524317	rs75274998	G	A	100	PASS	AC=64;AF=0.0127796;AN=5008;NS=2504;DP=15564;EAS_AF=0.001;AMR_AF=0.0677;AFR_AF=0;EUR_AF=0.0119;SAS_AF=0.0041;AA=G|||;VT=SNP
2	200524744	rs72920213	G	A	100	PASS	AC=1199;AF=0.239417;AN=5008;NS=2504;DP=20551;EAS_AF=0.4613;AMR_AF=0.3631;AFR_AF=0.0976;EUR_AF=0.1839;SAS_AF=0.1718;AA=G|||;VT=SNP
2	200525076	rs77443884	A	G	100	PASS	AC=445;AF=0.0888578;AN=5008;NS=2504;DP=18906;EAS_AF=0.0377;AMR_AF=0.0893;AFR_AF=0.0098;EUR_AF=0.1561;SAS_AF=0.1789;AA=A|||;VT=SNP
2	200526084	rs62180594	G	A	100	PASS	AC=337;AF=0.0672923;AN=5008;NS=2504;DP=19594;EAS_AF=0;AMR_AF=0.0994;AFR_AF=0.0257;EUR_AF=0.2018;SAS_AF=0.0317;AA=G|||;VT=SNP
2	200526429	rs1966826	A	G	100	PASS	AC=1223;AF=0.244209;AN=5008;NS=2504;DP=17390;EAS_AF=0.4623;AMR_AF=0.366;AFR_AF=0.1135;EUR_AF=0.1839;SAS_AF=0.1718;AA=A|||;VT=SNP
2	200526740	rs7563529	G	A	100	PASS	AC=2107;AF=0.420727;AN=5008;NS=2504;DP=15119;EAS_AF=0.4851;AMR_AF=0.3732;AFR_AF=0.2398;EUR_AF=0.4473;SAS_AF=0.6053;AA=G|||;VT=SNP
2	200527142	rs151043511	G	C	100	PASS	AC=65;AF=0.0129792;AN=5008;NS=2504;DP=16785;EAS_AF=0.001;AMR_AF=0.0692;AFR_AF=0;EUR_AF=0.0119;SAS_AF=0.0041;AA=G|||;VT=SNP
2	200527705	rs17590164	C	T	100	PASS	AC=1966;AF=0.392572;AN=5008;NS=2504;DP=13987;EAS_AF=0.5;AMR_AF=0.4669;AFR_AF=0.3427;EUR_AF=0.339;SAS_AF=0.3517;AA=T|||;VT=SNP
2	200528519	rs9677698	A	G	100	PASS	AC=1250;AF=0.249601;AN=5008;NS=2504;DP=18774;EAS_AF=0.4623;AMR_AF=0.366;AFR_AF=0.1324;EUR_AF=0.1849;SAS_AF=0.1728;AA=A|||;VT=SNP
2	200528711	rs34965205	G	A	100	PASS	AC=442;AF=0.0882588;AN=5008;NS=2504;DP=15734;EAS_AF=0.0367;AMR_AF=0.0893;AFR_AF=0.0098;EUR_AF=0.1551;SAS_AF=0.1779;AA=G|||;VT=SNP
2	200528810	rs6748653	A	T	100	PASS	AC=635;AF=0.126797;AN=5008;NS=2504;DP=15527;EAS_AF=0.1885;AMR_AF=0.1412;AFR_AF=0.0272;EUR_AF=0.1759;SAS_AF=0.137;AA=A|||;VT=SNP
2	200530010	rs74555071	G	C	100	PASS	AC=476;AF=0.0950479;AN=5008;NS=2504;DP=19389;EAS_AF=0.0357;AMR_AF=0.0922;AFR_AF=0.0106;EUR_AF=0.1759;SAS_AF=0.1892;AA=G|||;VT=SNP
2	200530580	rs10931872	C	T	100	PASS	AC=3257;AF=0.650359;AN=5008;NS=2504;DP=17630;EAS_AF=0.7321;AMR_AF=0.6081;AFR_AF=0.3116;EUR_AF=0.7873;SAS_AF=0.9131;AA=T|||;VT=SNP
2	200531000	rs62180595	A	G	100	PASS	AC=92;AF=0.0183706;AN=5008;NS=2504;DP=18856;EAS_AF=0;AMR_AF=0.0245;AFR_AF=0.0008;EUR_AF=0.0646;SAS_AF=0.0092;AA=A|||;VT=SNP
2	200531466	rs150886680	C	T	100	PASS	AC=19;AF=0.00379393;AN=5008;NS=2504;DP=17742;EAS_AF=0;AMR_AF=0;AFR_AF=0;EUR_AF=0.0189;SAS_AF=0;AA=C|||;VT=SNP
2	200531516	rs139294425	T	C	100	PASS	AC=465;AF=0.0928514;AN=5008;NS=2504;DP=17770;EAS_AF=0.0337;AMR_AF=0.0922;AFR_AF=0.0121;EUR_AF=0.172;SAS_AF=0.182;AA=T|||;VT=SNP
2	200532141	rs4675773	C	T	100	PASS	AC=3265;AF=0.651957;AN=5008;NS=2504;DP=16820;EAS_AF=0.7302;AMR_AF=0.611;AFR_AF=0.3116;EUR_AF=0.7992;SAS_AF=0.909;AA=C|||;VT=SNP
2	200532571	rs7420186	G	A	100	PASS	AC=275;AF=0.0549121;AN=5008;NS=2504;DP=17159;EAS_AF=0;AMR_AF=0.0922;AFR_AF=0.0053;EUR_AF=0.175;SAS_AF=0.0286;AA=G|||;VT=SNP
2	200532581	rs62180596	A	G	100	PASS	AC=276;AF=0.0551118;AN=5008;NS=2504;DP=17528;EAS_AF=0;AMR_AF=0.0922;AFR_AF=0.0053;EUR_AF=0.1759;SAS_AF=0.0286;AA=A|||;VT=SNP
2	200532693	rs182851602	A	G	100	PASS	AC=16;AF=0.00319489;AN=5008;NS=2504;DP=16896;EAS_AF=0;AMR_AF=0.0072;AFR_AF=0.0008;EUR_AF=0.0089;SAS_AF=0.001;AA=A|||;VT=SNP
2	200533218	rs149599686	T	A	100	PASS	AC=15;AF=0.00299521;AN=5008;NS=2504;DP=13990;EAS_AF=0;AMR_AF=0.0029;AFR_AF=0.0008;EUR_AF=0.0089;SAS_AF=0.0031;AA=T|||;VT=SNP
2	200533860	rs144292357	T	G	100	PASS	AC=36;AF=0.0071885;AN=5008;NS=2504;DP=16375;EAS_AF=0;AMR_AF=0.0086;AFR_AF=0.0015;EUR_AF=0.0129;SAS_AF=0.0153;AA=T|||;VT=SNP
2	200534196	rs13422028	C	T	100	PASS	AC=3214;AF=0.641773;AN=5008;NS=2504;DP=16228;EAS_AF=0.7302;AMR_AF=0.6081;AFR_AF=0.2753;EUR_AF=0.7982;SAS_AF=0.909;AA=C|||;VT=SNP
2	200534302	rs115376586	G	A	100	PASS	AC=27;AF=0.00539137;AN=5008;NS=2504;DP=17060;EAS_AF=0;AMR_AF=0.0043;AFR_AF=0.0008;EUR_AF=0.0129;SAS_AF=0.0102;AA=G|||;VT=SNP
2	200535751	rs140184900	A	T	100	PASS	AC=19;AF=0.00379393;AN=5008;NS=2504;DP=19742;EAS_AF=0;AMR_AF=0.0014;AFR_AF=0.0008;EUR_AF=0.0119;SAS_AF=0.0051;AA=A|||;VT=SNP
2	200535961	rs6435027	C	A	100	PASS	AC=470;AF=0.0938498;AN=5008;NS=2504;DP=18598;EAS_AF=0.0327;AMR_AF=0.0893;AFR_AF=0.0204;EUR_AF=0.169;SAS_AF=0.182;AA=C|||;VT=SNP
2	200536068	rs113143425	C	T	100	PASS	AC=72;AF=0.014377;AN=5008;NS=2504;DP=15792;EAS_AF=0;AMR_AF=0.036;AFR_AF=0.0015;EUR_AF=0.0447;SAS_AF=0;AA=C|||;VT=SNP
2	200537933	rs7584959	C	T	100	PASS	AC=3212;AF=0.641374;AN=5008;NS=2504;DP=14889;EAS_AF=0.7302;AMR_AF=0.6081;AFR_AF=0.2746;EUR_AF=0.7972;SAS_AF=0.909;AA=C|||;VT=SNP
2	200538126	rs6706697	A	C	100	PASS	AC=3663;AF=0.73143;AN=5008;NS=2504;DP=16283;EAS_AF=0.7312;AMR_AF=0.6412;AFR_AF=0.593;EUR_AF=0.7972;SAS_AF=0.9151;AA=C|||;VT=SNP
2	200539705	rs34225100	T	C	100	PASS	AC=54;AF=0.0107827;AN=5008;NS=2504;DP=18180;EAS_AF=0.0069;AMR_AF=0.0115;AFR_AF=0.0113;EUR_AF=0.0129;SAS_AF=0.0112;AA=T|||;VT=SNP
2	200540173	rs74266469	G	A	100	PASS	AC=120;AF=0.0239617;AN=5008;NS=2504;DP=2042;EAS_AF=0.0506;AMR_AF=0.0692;AFR_AF=0;EUR_AF=0.0159;SAS_AF=0.0051;AA=G|||;VT=SNP
2	200540264	rs2346582	A	G	100	PASS	AC=4405;AF=0.879593;AN=5008;NS=2504;DP=13881;EAS_AF=0.9931;AMR_AF=0.8718;AFR_AF=0.792;EUR_AF=0.8101;SAS_AF=0.9581;AA=G|||;VT=SNP
2	200540738	rs7557859	G	A	100	PASS	AC=3218;AF=0.642572;AN=5008;NS=2504;DP=18030;EAS_AF=0.7302;AMR_AF=0.6095;AFR_AF=0.2738;EUR_AF=0.7972;SAS_AF=0.9151;AA=g|||;VT=SNP
2	200541228	rs6435028	G	T	100	PASS	AC=3219;AF=0.642772;AN=5008;NS=2504;DP=11658;EAS_AF=0.7302;AMR_AF=0.6095;AFR_AF=0.2746;EUR_AF=0.7972;SAS_AF=0.9151;AA=T|||;VT=SNP
2	200541688	rs16831778	T	A	100	PASS	AC=460;AF=0.091853;AN=5008;NS=2504;DP=19273;EAS_AF=0.0327;AMR_AF=0.0893;AFR_AF=0.0121;EUR_AF=0.169;SAS_AF=0.183;AA=T|||;VT=SNP
2	200541844	rs78196746	C	T	100	PASS	AC=470;AF=0.0938498;AN=5008;NS=2504;DP=18850;EAS_AF=0.0337;AMR_AF=0.0893;AFR_AF=0.0197;EUR_AF=0.169;SAS_AF=0.182;AA=C|||;VT=SNP
2	200542135	rs7562009	G	A	100	PASS	AC=2731;AF=0.545327;AN=5008;NS=2504;DP=19957;EAS_AF=0.6974;AMR_AF=0.5202;AFR_AF=0.2405;EUR_AF=0.6282;SAS_AF=0.7331;AA=G|||;VT=SNP
2	200543236	rs17590230	C	T	100	PASS	AC=121;AF=0.0241613;AN=5008;NS=2504;DP=13480;EAS_AF=0.0526;AMR_AF=0.0692;AFR_AF=0.0008;EUR_AF=0.0139;SAS_AF=0.0051;AA=C|||;VT=SNP
2	200543365	rs114946905	C	T	100	PASS	AC=462;AF=0.0922524;AN=5008;NS=2504;DP=11519;EAS_AF=0.0337;AMR_AF=0.0893;AFR_AF=0.0129;EUR_AF=0.17;SAS_AF=0.182;AA=C|||;VT=SNP
2	200543981	rs11682017	T	A	100	PASS	AC=3614;AF=0.721645;AN=5008;NS=2504;DP=14750;EAS_AF=0.7321;AMR_AF=0.6412;AFR_AF=0.5545;EUR_AF=0.7972;SAS_AF=0.9162;AA=A|||;VT=SNP
2	200544328	rs78725567	G	A	100	PASS	AC=193;AF=0.0385383;AN=5008;NS=2504;DP=15463;EAS_AF=0.001;AMR_AF=0.0447;AFR_AF=0.003;EUR_AF=0.0885;SAS_AF=0.0695;AA=G|||;VT=SNP
2	200545423	rs72920246	G	T	100	PASS	AC=17;AF=0.00339457;AN=5008;NS=2504;DP=21159;EAS_AF=0;AMR_AF=0.0043;AFR_AF=0.0008;EUR_AF=0.0129;SAS_AF=0;AA=G|||;VT=SNP
2	200545802	rs2881433	C	T	100	PASS	AC=3613;AF=0.721446;AN=5008;NS=2504;DP=18987;EAS_AF=0.7321;AMR_AF=0.6412;AFR_AF=0.5545;EUR_AF=0.7962;SAS_AF=0.9162;AA=T|||;VT=SNP
2	200545948	rs4673417	A	G	100	PASS	AC=3613;AF=0.721446;AN=5008;NS=2504;DP=15912;EAS_AF=0.7321;AMR_AF=0.6412;AFR_AF=0.5545;EUR_AF=0.7962;SAS_AF=0.9162;AA=G|||;VT=SNP
2	200546240	rs4673418	T	G	100	PASS	AC=3613;AF=0.721446;AN=5008;NS=2504;DP=17052;EAS_AF=0.7321;AMR_AF=0.6412;AFR_AF=0.5545;EUR_AF=0.7962;SAS_AF=0.9162;AA=G|||;VT=SNP
2	200546412	rs6727276	G	A	100	PASS	AC=3206;AF=0.640176;AN=5008;NS=2504;DP=17767;EAS_AF=0.7321;AMR_AF=0.6095;AFR_AF=0.2632;EUR_AF=0.7962;SAS_AF=0.9162;AA=G|||;VT=SNP
2	200547134	rs113433706	C	T	100	PASS	AC=41;AF=0.0081869;AN=5008;NS=2504;DP=18801;EAS_AF=0;AMR_AF=0.0144;AFR_AF=0.0015;EUR_AF=0.0288;SAS_AF=0;AA=C|||;VT=SNP
2	200547804	rs72920259	C	G	100	PASS	AC=25;AF=0.00499201;AN=5008;NS=2504;DP=16893;EAS_AF=0;AMR_AF=0.0058;AFR_AF=0.0015;EUR_AF=0.0189;SAS_AF=0;AA=C|||;VT=SNP
2	200547937	rs116393510	C	T	100	PASS	AC=95;AF=0.0189696;AN=5008;NS=2504;DP=16624;EAS_AF=0;AMR_AF=0.0159;AFR_AF=0.003;EUR_AF=0.0417;SAS_AF=0.0389;AA=C|||;VT=SNP
2	200548039	rs2346583	A	T	100	PASS	AC=3206;AF=0.640176;AN=5008;NS=2504;DP=18237;EAS_AF=0.7321;AMR_AF=0.6095;AFR_AF=0.2625;EUR_AF=0.7972;SAS_AF=0.9162;AA=A|||;VT=SNP
2	200549085	rs12620740	T	C	100	PASS	AC=2729;AF=0.544928;AN=5008;NS=2504;DP=18770;EAS_AF=0.6984;AMR_AF=0.5202;AFR_AF=0.2383;EUR_AF=0.6272;SAS_AF=0.7342;AA=T|||;VT=SNP
2	200549453	rs16831803	G	A	100	PASS	AC=458;AF=0.0914537;AN=5008;NS=2504;DP=18570;EAS_AF=0.0337;AMR_AF=0.0893;AFR_AF=0.0106;EUR_AF=0.17;SAS_AF=0.181;AA=G|||;VT=SNP
2	200549971	rs12990142	G	A	100	PASS	AC=3207;AF=0.640375;AN=5008;NS=2504;DP=18862;EAS_AF=0.7321;AMR_AF=0.611;AFR_AF=0.2632;EUR_AF=0.7962;SAS_AF=0.9162;AA=G|||;VT=SNP
2	200552798	rs13023127	C	T	100	PASS	AC=3210;AF=0.640974;AN=5008;NS=2504;DP=13777;EAS_AF=0.7331;AMR_AF=0.6124;AFR_AF=0.2632;EUR_AF=0.7972;SAS_AF=0.9162;AA=C|||;VT=SNP
2	200553557	rs16831808	C	T	100	PASS	AC=459;AF=0.0916534;AN=5008;NS=2504;DP=19072;EAS_AF=0.0337;AMR_AF=0.0893;AFR_AF=0.0106;EUR_AF=0.17;SAS_AF=0.182;AA=C|||;VT=SNP
2	200554331	rs2198034	G	T	100	PASS	AC=3197;AF=0.638379;AN=5008;NS=2504;DP=18913;EAS_AF=0.7282;AMR_AF=0.6081;AFR_AF=0.2625;EUR_AF=0.7932;SAS_AF=0.9162;AA=G|||;VT=SNP
2	200554830	rs1450576	A	T	100	PASS	AC=2744;AF=0.547923;AN=5008;NS=2504;DP=17732;EAS_AF=0.6984;AMR_AF=0.5173;AFR_AF=0.2526;EUR_AF=0.6252;SAS_AF=0.7342;AA=A|||;VT=SNP
2	200554976	rs1450575	T	C	100	PASS	AC=3207;AF=0.640375;AN=5008;NS=2504;DP=19100;EAS_AF=0.7321;AMR_AF=0.6095;AFR_AF=0.2632;EUR_AF=0.7972;SAS_AF=0.9162;AA=T|||;VT=SNP
2	200555971	rs138945841	C	T	100	PASS	AC=446;AF=0.0890575;AN=5008;NS=2504;DP=14837;EAS_AF=0.0337;AMR_AF=0.0865;AFR_AF=0.0098;EUR_AF=0.162;SAS_AF=0.18;AA=C|||;VT=SNP
2	200559028	rs4673422	C	T	100	PASS	AC=4457;AF=0.889976;AN=5008;NS=2504;DP=19296;EAS_AF=1;AMR_AF=0.8804;AFR_AF=0.8033;EUR_AF=0.8211;SAS_AF=0.9714;AA=T|||;VT=SNP
2	200559327	rs1450574	C	T	100	PASS	AC=459;AF=0.0916534;AN=5008;NS=2504;DP=18473;EAS_AF=0.0327;AMR_AF=0.0893;AFR_AF=0.0121;EUR_AF=0.17;SAS_AF=0.181;AA=T|||;VT=SNP
2	200559431	rs4673423	C	T	100	PASS	AC=2743;AF=0.547724;AN=5008;NS=2504;DP=16728;EAS_AF=0.7004;AMR_AF=0.5202;AFR_AF=0.2519;EUR_AF=0.6252;SAS_AF=0.7301;AA=C|||;VT=SNP
2	200560129	rs74590782	C	A	100	PASS	AC=459;AF=0.0916534;AN=5008;NS=2504;DP=16778;EAS_AF=0.0327;AMR_AF=0.0893;AFR_AF=0.0113;EUR_AF=0.17;SAS_AF=0.182;AA=C|||;VT=SNP
2	200560301	rs4673424	T	G	100	PASS	AC=3217;AF=0.642372;AN=5008;NS=2504;DP=15059;EAS_AF=0.7321;AMR_AF=0.6095;AFR_AF=0.2708;EUR_AF=0.7972;SAS_AF=0.9162;AA=G|||;VT=SNP
2	200560627	rs1077797	G	A	100	PASS	AC=3217;AF=0.642372;AN=5008;NS=2504;DP=20481;EAS_AF=0.7312;AMR_AF=0.6095;AFR_AF=0.2716;EUR_AF=0.7972;SAS_AF=0.9162;AA=G|||;VT=SNP
2	200560889	rs1077798	C	G	100	PASS	AC=3212;AF=0.641374;AN=5008;NS=2504;DP=17966;EAS_AF=0.7312;AMR_AF=0.6095;AFR_AF=0.2723;EUR_AF=0.7972;SAS_AF=0.91;AA=C|||;VT=SNP
2	200560897	rs1077799	C	T	100	PASS	AC=3211;AF=0.641174;AN=5008;NS=2504;DP=18967;EAS_AF=0.7312;AMR_AF=0.6095;AFR_AF=0.2723;EUR_AF=0.7962;SAS_AF=0.91;AA=C|||;VT=SNP
2	200561005	rs873384	T	C	100	PASS	AC=4363;AF=0.871206;AN=5008;NS=2504;DP=19897;EAS_AF=0.9931;AMR_AF=0.8674;AFR_AF=0.7617;EUR_AF=0.8091;SAS_AF=0.9601;AA=C|||;VT=SNP
2	200561687	rs12693895	A	T	100	PASS	AC=2873;AF=0.573682;AN=5008;NS=2504;DP=18209;EAS_AF=0.6984;AMR_AF=0.5288;AFR_AF=0.348;EUR_AF=0.6262;SAS_AF=0.728;AA=A|||;VT=SNP
2	200562748	rs1584597	G	A	100	PASS	AC=3215;AF=0.641973;AN=5008;NS=2504;DP=23966;EAS_AF=0.7312;AMR_AF=0.6095;AFR_AF=0.2708;EUR_AF=0.7962;SAS_AF=0.9162;AA=A|||;VT=SNP
2	200563990	rs1584596	G	T	100	PASS	AC=2743;AF=0.547724;AN=5008;NS=2504;DP=18195;EAS_AF=0.6974;AMR_AF=0.5173;AFR_AF=0.2595;EUR_AF=0.6233;SAS_AF=0.727;AA=G|||;VT=SNP
2	200564049	rs7604565	G	A	100	PASS	AC=3208;AF=0.640575;AN=5008;NS=2504;DP=17836;EAS_AF=0.7312;AMR_AF=0.6095;AFR_AF=0.2708;EUR_AF=0.7962;SAS_AF=0.909;AA=G|||;VT=SNP
2	200564192	rs76457553	A	G	100	PASS	AC=465;AF=0.0928514;AN=5008;NS=2504;DP=18325;EAS_AF=0.0337;AMR_AF=0.0922;AFR_AF=0.0113;EUR_AF=0.173;SAS_AF=0.182;AA=A|||;VT=SNP
2	200565417	rs112104045	C	G	100	PASS	AC=14;AF=0.00279553;AN=5008;NS=2504;DP=19338;EAS_AF=0;AMR_AF=0.0058;AFR_AF=0.0015;EUR_AF=0.008;SAS_AF=0;AA=C|||;VT=SNP
2	200565488	rs78742227	T	C	100	PASS	AC=473;AF=0.0944489;AN=5008;NS=2504;DP=18139;EAS_AF=0.0377;AMR_AF=0.0922;AFR_AF=0.0113;EUR_AF=0.175;SAS_AF=0.184;AA=T|||;VT=SNP
2	200566118	rs6722631	T	A	100	PASS	AC=2746;AF=0.548323;AN=5008;NS=2504;DP=16099;EAS_AF=0.6974;AMR_AF=0.5173;AFR_AF=0.261;EUR_AF=0.6233;SAS_AF=0.728;AA=T|||;VT=SNP
2	200566194	rs6707520	G	A	100	PASS	AC=2746;AF=0.548323;AN=5008;NS=2504;DP=17187;EAS_AF=0.6984;AMR_AF=0.5173;AFR_AF=0.2595;EUR_AF=0.6243;SAS_AF=0.728;AA=G|||;VT=SNP
2	200566316	rs6722895	T	C	100	PASS	AC=2731;AF=0.545327;AN=5008;NS=2504;DP=19773;EAS_AF=0.6984;AMR_AF=0.5202;AFR_AF=0.2451;EUR_AF=0.6262;SAS_AF=0.728;AA=T|||;VT=SNP
2	200566940	rs116036960	C	T	100	PASS	AC=18;AF=0.00359425;AN=5008;NS=2504;DP=14791;EAS_AF=0.001;AMR_AF=0.0072;AFR_AF=0;EUR_AF=0.0109;SAS_AF=0.001;AA=C|||;VT=SNP
2	200567123	rs1839497	G	T	100	PASS	AC=1128;AF=0.22524;AN=5008;NS=2504;DP=16365;EAS_AF=0.2956;AMR_AF=0.3141;AFR_AF=0.1498;EUR_AF=0.1849;SAS_AF=0.2331;AA=T|||;VT=SNP
2	200567136	rs10211241	C	T	100	PASS	AC=2684;AF=0.535942;AN=5008;NS=2504;DP=16113;EAS_AF=0.6974;AMR_AF=0.5173;AFR_AF=0.2163;EUR_AF=0.6203;SAS_AF=0.728;AA=C|||;VT=SNP
2	200568358	rs6716039	G	C	100	PASS	AC=3648;AF=0.728435;AN=5008;NS=2504;DP=13761;EAS_AF=0.7321;AMR_AF=0.6427;AFR_AF=0.5862;EUR_AF=0.7932;SAS_AF=0.911;AA=G|||;VT=SNP
2	200568415	rs148066616	A	G	100	PASS	AC=55;AF=0.0109824;AN=5008;NS=2504;DP=14447;EAS_AF=0.002;AMR_AF=0.0144;AFR_AF=0.0015;EUR_AF=0.0169;SAS_AF=0.0245;AA=A|||;VT=SNP
2	200568667	rs79510958	A	T	100	PASS	AC=471;AF=0.0940495;AN=5008;NS=2504;DP=15781;EAS_AF=0.0337;AMR_AF=0.0922;AFR_AF=0.0144;EUR_AF=0.175;SAS_AF=0.182;AA=A|||;VT=SNP
2	200569338	rs6748229	A	G	100	PASS	AC=3687;AF=0.736222;AN=5008;NS=2504;DP=19510;EAS_AF=0.7321;AMR_AF=0.6455;AFR_AF=0.6097;EUR_AF=0.7942;SAS_AF=0.9162;AA=G|||;VT=SNP
2	200569777	rs6738408	T	A	100	PASS	AC=4451;AF=0.888778;AN=5008;NS=2504;DP=19600;EAS_AF=1;AMR_AF=0.879;AFR_AF=0.8018;EUR_AF=0.8191;SAS_AF=0.9703;AA=A|||;VT=SNP
2	200570698	rs12693896	T	C	100	PASS	AC=3691;AF=0.737021;AN=5008;NS=2504;DP=21840;EAS_AF=0.7321;AMR_AF=0.6455;AFR_AF=0.6127;EUR_AF=0.7942;SAS_AF=0.9162;AA=C|||;VT=SNP
2	200570845	rs80305221	C	T	100	PASS	AC=464;AF=0.0926518;AN=5008;NS=2504;DP=23710;EAS_AF=0.0327;AMR_AF=0.0893;AFR_AF=0.0121;EUR_AF=0.174;SAS_AF=0.182;AA=C|||;VT=SNP
2	200571792	rs76791372	G	A	100	PASS	AC=57;AF=0.0113818;AN=5008;NS=2504;DP=16334;EAS_AF=0.0069;AMR_AF=0.0086;AFR_AF=0.0151;EUR_AF=0.0129;SAS_AF=0.0112;AA=g|||;VT=SNP
2	200572132	rs149775568	T	C	100	PASS	AC=29;AF=0.00579073;AN=5008;NS=2504;DP=13190;EAS_AF=0;AMR_AF=0.0086;AFR_AF=0.0008;EUR_AF=0.0209;SAS_AF=0.001;AA=T|||;VT=SNP
2	200572324	rs13034045	G	A	100	PASS	AC=2676;AF=0.534345;AN=5008;NS=2504;DP=13773;EAS_AF=0.6984;AMR_AF=0.5173;AFR_AF=0.2073;EUR_AF=0.6173;SAS_AF=0.7342;AA=G|||;VT=SNP
2	200572656	rs6739372	A	G	100	PASS	AC=3671;AF=0.733027;AN=5008;NS=2504;DP=15888;EAS_AF=0.7321;AMR_AF=0.647;AFR_AF=0.5976;EUR_AF=0.7932;SAS_AF=0.9162;AA=A|||;VT=SNP
2	200573938	rs10169750	G	A	100	PASS	AC=3549;AF=0.708666;AN=5008;NS=2504;DP=18682;EAS_AF=0.7331;AMR_AF=0.6354;AFR_AF=0.5144;EUR_AF=0.7903;SAS_AF=0.9141;AA=G|||;VT=SNP
2	200574485	rs111817569	G	A	100	PASS	AC=34;AF=0.00678914;AN=5008;NS=2504;DP=17483;EAS_AF=0.0069;AMR_AF=0.0058;AFR_AF=0.0023;EUR_AF=0.0089;SAS_AF=0.0112;AA=G|||;VT=SNP
2	200574864	rs74909321	T	G	100	PASS	AC=465;AF=0.0928514;AN=5008;NS=2504;DP=18768;EAS_AF=0.0337;AMR_AF=0.0908;AFR_AF=0.0113;EUR_AF=0.174;SAS_AF=0.182;AA=T|||;VT=SNP
2	200575759	rs1851745	A	G	100	PASS	AC=3635;AF=0.725839;AN=5008;NS=2504;DP=17607;EAS_AF=0.7321;AMR_AF=0.6268;AFR_AF=0.6082;EUR_AF=0.7624;SAS_AF=0.911;AA=A|||;VT=SNP
2	200575788	rs1851746	A	T	100	PASS	AC=3588;AF=0.716454;AN=5008;NS=2504;DP=16377;EAS_AF=0.7321;AMR_AF=0.6239;AFR_AF=0.5741;EUR_AF=0.7624;SAS_AF=0.911;AA=A|||;VT=SNP
2	200576095	rs10176671	G	A	100	PASS	AC=2476;AF=0.494409;AN=5008;NS=2504;DP=13546;EAS_AF=0.6915;AMR_AF=0.4669;AFR_AF=0.1906;EUR_AF=0.5149;SAS_AF=0.7004;AA=G|||;VT=SNP
2	200576259	rs17529211	A	G	100	PASS	AC=453;AF=0.0904553;AN=5008;NS=2504;DP=15745;EAS_AF=0.0357;AMR_AF=0.0807;AFR_AF=0.0113;EUR_AF=0.172;SAS_AF=0.1769;AA=A|||;VT=SNP
2	200576280	rs6741826	T	C	100	PASS	AC=3832;AF=0.765176;AN=5008;NS=2504;DP=16152;EAS_AF=0.7381;AMR_AF=0.6427;AFR_AF=0.7428;EUR_AF=0.7545;SAS_AF=0.9213;AA=T|||;VT=SNP
2	200576450	rs74671843	C	T	100	PASS	AC=78;AF=0.0155751;AN=5008;NS=2504;DP=19158;EAS_AF=0;AMR_AF=0.0274;AFR_AF=0.0038;EUR_AF=0.0447;SAS_AF=0.0092;AA=C|||;VT=SNP
2	200576767	rs76432012	T	C	100	PASS	AC=102;AF=0.0203674;AN=5008;NS=2504;DP=18412;EAS_AF=0.001;AMR_AF=0.0187;AFR_AF=0.0038;EUR_AF=0.0497;SAS_AF=0.0337;AA=T|||;VT=SNP
2	200576933	rs1523820	A	C	100	PASS	AC=4020;AF=0.802716;AN=5008;NS=2504;DP=15500;EAS_AF=0.745;AMR_AF=0.7147;AFR_AF=0.7179;EUR_AF=0.9076;SAS_AF=0.9315;AA=A|||;VT=SNP
2	200577141	rs10804092	G	T	100	PASS	AC=3836;AF=0.765974;AN=5008;NS=2504;DP=17497;EAS_AF=0.745;AMR_AF=0.7089;AFR_AF=0.5817;EUR_AF=0.9076;SAS_AF=0.9315;AA=G|||;VT=SNP
2	200577895	rs1976879	C	T	100	PASS	AC=3837;AF=0.766174;AN=5008;NS=2504;DP=17334;EAS_AF=0.745;AMR_AF=0.7104;AFR_AF=0.5817;EUR_AF=0.9076;SAS_AF=0.9315;AA=C|||;VT=SNP
2	200577970	rs2049369	G	A	100	PASS	AC=4021;AF=0.802915;AN=5008;NS=2504;DP=18134;EAS_AF=0.745;AMR_AF=0.7147;AFR_AF=0.711;EUR_AF=0.9076;SAS_AF=0.9417;AA=G|||;VT=SNP
2	200578072	rs78564926	A	G	100	PASS	AC=441;AF=0.0880591;AN=5008;NS=2504;DP=16413;EAS_AF=0.0367;AMR_AF=0.0778;AFR_AF=0.0091;EUR_AF=0.165;SAS_AF=0.1759;AA=A|||;VT=SNP
2	200578170	rs2049370	T	G	100	PASS	AC=4561;AF=0.910743;AN=5008;NS=2504;DP=15250;EAS_AF=1;AMR_AF=0.9265;AFR_AF=0.7685;EUR_AF=0.9225;SAS_AF=0.9877;AA=G|||;VT=SNP
2	200578583	rs16831877	T	C	100	PASS	AC=440;AF=0.0878594;AN=5008;NS=2504;DP=17228;EAS_AF=0.0367;AMR_AF=0.0778;AFR_AF=0.0091;EUR_AF=0.165;SAS_AF=0.1748;AA=T|||;VT=SNP
2	200578618	rs4673433	G	A	100	PASS	AC=3727;AF=0.744209;AN=5008;NS=2504;DP=17924;EAS_AF=0.7391;AMR_AF=0.6873;AFR_AF=0.5287;EUR_AF=0.8936;SAS_AF=0.9274;AA=g|||;VT=SNP
2	200578867	rs1357582	T	C	100	PASS	AC=2867;AF=0.572484;AN=5008;NS=2504;DP=19308;EAS_AF=0.7034;AMR_AF=0.5893;AFR_AF=0.2035;EUR_AF=0.7306;SAS_AF=0.7618;AA=T|||;VT=SNP
2	200579456	rs4672541	A	G	100	PASS	AC=3733;AF=0.745407;AN=5008;NS=2504;DP=16423;EAS_AF=0.7381;AMR_AF=0.6873;AFR_AF=0.528;EUR_AF=0.8936;SAS_AF=0.9356;AA=G|||;VT=SNP
2	200579502	rs4673435	G	A	100	PASS	AC=2864;AF=0.571885;AN=5008;NS=2504;DP=16693;EAS_AF=0.7024;AMR_AF=0.5893;AFR_AF=0.2035;EUR_AF=0.7296;SAS_AF=0.7607;AA=G|||;VT=SNP
2	200579776	rs7423980	C	A	100	PASS	AC=3308;AF=0.660543;AN=5008;NS=2504;DP=14073;EAS_AF=0.5635;AMR_AF=0.6729;AFR_AF=0.3608;EUR_AF=0.8887;SAS_AF=0.9223;AA=C|||;VT=SNP
2	200579812	rs112288977	A	G	100	PASS	AC=341;AF=0.0680911;AN=5008;NS=2504;DP=11798;EAS_AF=0.006;AMR_AF=0.0303;AFR_AF=0.2224;EUR_AF=0.0139;SAS_AF=0.0061;AA=A|||;VT=SNP
2	200580494	rs4493243	G	T	100	PASS	AC=3481;AF=0.695088;AN=5008;NS=2504;DP=16230;EAS_AF=0.5625;AMR_AF=0.6787;AFR_AF=0.4894;EUR_AF=0.8887;SAS_AF=0.9223;AA=G|||;VT=SNP
2	200580518	rs4514863	A	C	100	PASS	AC=3481;AF=0.695088;AN=5008;NS=2504;DP=16120;EAS_AF=0.5625;AMR_AF=0.6787;AFR_AF=0.4894;EUR_AF=0.8887;SAS_AF=0.9223;AA=A|||;VT=SNP
2	200580530	rs141153617	G	A	100	PASS	AC=38;AF=0.00758786;AN=5008;NS=2504;DP=16361;EAS_AF=0;AMR_AF=0.0086;AFR_AF=0;EUR_AF=0.0099;SAS_AF=0.0225;AA=G|||;VT=SNP
2	200580715	rs4258779	C	G	100	PASS	AC=3528;AF=0.704473;AN=5008;NS=2504;DP=14224;EAS_AF=0.5625;AMR_AF=0.6816;AFR_AF=0.5234;EUR_AF=0.8887;SAS_AF=0.9223;AA=C|||;VT=SNP
2	200581094	rs13394184	G	A	100	PASS	AC=363;AF=0.072484;AN=5008;NS=2504;DP=17619;EAS_AF=0.006;AMR_AF=0.0303;AFR_AF=0.2383;EUR_AF=0.0149;SAS_AF=0.0061;AA=g|||;VT=SNP
2	200581329	rs13009877	A	G	100	PASS	AC=3494;AF=0.697684;AN=5008;NS=2504;DP=17853;EAS_AF=0.5635;AMR_AF=0.6787;AFR_AF=0.497;EUR_AF=0.8887;SAS_AF=0.9243;AA=A|||;VT=SNP
2	200581508	rs78895008	C	G	100	PASS	AC=31;AF=0.0061901;AN=5008;NS=2504;DP=19378;EAS_AF=0;AMR_AF=0.0144;AFR_AF=0.0015;EUR_AF=0.0169;SAS_AF=0.002;AA=C|||;VT=SNP
2	200581710	rs1523821	C	T	100	PASS	AC=23;AF=0.00459265;AN=5008;NS=2504;DP=17687;EAS_AF=0;AMR_AF=0.0058;AFR_AF=0;EUR_AF=0.0099;SAS_AF=0.0092;AA=C|||;VT=SNP
2	200582181	rs111524498	T	A	100	PASS	AC=166;AF=0.033147;AN=5008;NS=2504;DP=16351;EAS_AF=0.006;AMR_AF=0.0144;AFR_AF=0.0991;EUR_AF=0.0129;SAS_AF=0.0061;AA=T|||;VT=SNP
2	200582601	rs1357584	A	G	100	PASS	AC=3564;AF=0.711661;AN=5008;NS=2504;DP=17120;EAS_AF=0.7163;AMR_AF=0.6729;AFR_AF=0.4334;EUR_AF=0.8887;SAS_AF=0.9284;AA=G|||;VT=SNP
2	200582805	rs76765694	T	C	100	PASS	AC=429;AF=0.0856629;AN=5008;NS=2504;DP=17333;EAS_AF=0.0367;AMR_AF=0.0778;AFR_AF=0.0083;EUR_AF=0.1541;SAS_AF=0.1759;AA=T|||;VT=SNP
2	200582952	rs4500928	C	T	100	PASS	AC=2833;AF=0.565695;AN=5008;NS=2504;DP=16348;EAS_AF=0.6776;AMR_AF=0.5793;AFR_AF=0.2027;EUR_AF=0.7386;SAS_AF=0.7536;AA=C|||;VT=SNP
2	200583248	rs78610360	C	A	100	PASS	AC=626;AF=0.125;AN=5008;NS=2504;DP=16806;EAS_AF=0.1091;AMR_AF=0.2334;AFR_AF=0.2262;EUR_AF=0.0179;SAS_AF=0.0378;AA=C|||;VT=SNP
2	200583975	rs13030515	G	C	100	PASS	AC=3086;AF=0.616214;AN=5008;NS=2504;DP=17498;EAS_AF=0.6875;AMR_AF=0.5893;AFR_AF=0.3873;EUR_AF=0.7386;SAS_AF=0.7454;AA=G|||;VT=SNP
2	200584170	rs74695031	G	T	100	PASS	AC=432;AF=0.086262;AN=5008;NS=2504;DP=18513;EAS_AF=0.0397;AMR_AF=0.0778;AFR_AF=0.0083;EUR_AF=0.1541;SAS_AF=0.1759;AA=G|||;VT=SNP
2	200585163	rs56001314	T	A	100	PASS	AC=630;AF=0.125799;AN=5008;NS=2504;DP=21330;EAS_AF=0.1052;AMR_AF=0.2334;AFR_AF=0.2262;EUR_AF=0.0179;SAS_AF=0.046;AA=T|||;VT=SNP
2	200585400	rs55677436	A	G	100	PASS	AC=617;AF=0.123203;AN=5008;NS=2504;DP=20866;EAS_AF=0.1052;AMR_AF=0.232;AFR_AF=0.2179;EUR_AF=0.0179;SAS_AF=0.045;AA=A|||;VT=SNP
2	200586051	rs75025095	G	T	100	PASS	AC=1296;AF=0.258786;AN=5008;NS=2504;DP=20121;EAS_AF=0.3036;AMR_AF=0.3213;AFR_AF=0.2738;EUR_AF=0.1779;SAS_AF=0.2311;AA=T|||;VT=SNP
2	200586096	rs77470177	C	T	100	PASS	AC=1272;AF=0.253994;AN=5008;NS=2504;DP=20191;EAS_AF=0.3026;AMR_AF=0.3184;AFR_AF=0.2579;EUR_AF=0.1779;SAS_AF=0.2311;AA=T|||;VT=SNP
2	200586124	rs142667152	G	T	100	PASS	AC=21;AF=0.00419329;AN=5008;NS=2504;DP=21117;EAS_AF=0;AMR_AF=0.0014;AFR_AF=0.0015;EUR_AF=0.0129;SAS_AF=0.0051;AA=G|||;VT=SNP
2	200586170	rs60768713	G	A	100	PASS	AC=1294;AF=0.258387;AN=5008;NS=2504;DP=21158;EAS_AF=0.3026;AMR_AF=0.3213;AFR_AF=0.2731;EUR_AF=0.1779;SAS_AF=0.2311;AA=A|||;VT=SNP
2	200586379	rs112980739	G	C	100	PASS	AC=208;AF=0.0415335;AN=5008;NS=2504;DP=20208;EAS_AF=0.1577;AMR_AF=0.0072;AFR_AF=0.0151;EUR_AF=0.007;SAS_AF=0.0174;AA=G|||;VT=SNP
2	200587404	rs113418610	G	A	100	PASS	AC=316;AF=0.063099;AN=5008;NS=2504;DP=20571;EAS_AF=0.0585;AMR_AF=0.1023;AFR_AF=0.0681;EUR_AF=0.0278;SAS_AF=0.0695;AA=G|||;VT=SNP
2	200587560	rs59401112	A	G	100	PASS	AC=1283;AF=0.25619;AN=5008;NS=2504;DP=19266;EAS_AF=0.3036;AMR_AF=0.3184;AFR_AF=0.2579;EUR_AF=0.1789;SAS_AF=0.2403;AA=A|||;VT=SNP
2	200587588	rs59734838	A	G	100	PASS	AC=1283;AF=0.25619;AN=5008;NS=2504;DP=19448;EAS_AF=0.3036;AMR_AF=0.3184;AFR_AF=0.2579;EUR_AF=0.1789;SAS_AF=0.2403;AA=A|||;VT=SNP
2	200588269	rs75412706	G	C	100	PASS	AC=618;AF=0.123403;AN=5008;NS=2504;DP=18554;EAS_AF=0.1052;AMR_AF=0.232;AFR_AF=0.2179;EUR_AF=0.0179;SAS_AF=0.046;AA=G|||;VT=SNP
2	200588572	rs111304264	T	A	100	PASS	AC=651;AF=0.129992;AN=5008;NS=2504;DP=18044;EAS_AF=0.1974;AMR_AF=0.085;AFR_AF=0.0318;EUR_AF=0.161;SAS_AF=0.1933;AA=T|||;VT=SNP
2	200590047	rs12477383	G	A	100	PASS	AC=2841;AF=0.567292;AN=5008;NS=2504;DP=18473;EAS_AF=0.6905;AMR_AF=0.5793;AFR_AF=0.205;EUR_AF=0.7386;SAS_AF=0.7454;AA=G|||;VT=SNP
2	200591390	rs115657970	G	A	100	PASS	AC=432;AF=0.086262;AN=5008;NS=2504;DP=19767;EAS_AF=0.0397;AMR_AF=0.0778;AFR_AF=0.0083;EUR_AF=0.1541;SAS_AF=0.1759;AA=G|||;VT=SNP
2	200592140	rs6719793	A	G	100	PASS	AC=1294;AF=0.258387;AN=5008;NS=2504;DP=20334;EAS_AF=0.3026;AMR_AF=0.3213;AFR_AF=0.2723;EUR_AF=0.1789;SAS_AF=0.2311;AA=G|||;VT=SNP
2	200592159	rs75392536	G	T	100	PASS	AC=641;AF=0.127995;AN=5008;NS=2504;DP=20355;EAS_AF=0.1974;AMR_AF=0.085;AFR_AF=0.0242;EUR_AF=0.161;SAS_AF=0.1933;AA=G|||;VT=SNP
2	200592510	rs12052622	G	A	100	PASS	AC=1272;AF=0.253994;AN=5008;NS=2504;DP=19425;EAS_AF=0.3026;AMR_AF=0.3184;AFR_AF=0.2572;EUR_AF=0.1789;SAS_AF=0.2311;AA=G|||;VT=SNP
2	200592536	rs74646889	T	C	100	PASS	AC=432;AF=0.086262;AN=5008;NS=2504;DP=19238;EAS_AF=0.0397;AMR_AF=0.0778;AFR_AF=0.0083;EUR_AF=0.1541;SAS_AF=0.1759;AA=T|||;VT=SNP
2	200592864	rs1523819	A	T	100	PASS	AC=1273;AF=0.254193;AN=5008;NS=2504;DP=17035;EAS_AF=0.3026;AMR_AF=0.3184;AFR_AF=0.2579;EUR_AF=0.1789;SAS_AF=0.2311;AA=T|||;VT=SNP
2	200593119	rs12616048	G	A	100	PASS	AC=116;AF=0.0231629;AN=5008;NS=2504;DP=15391;EAS_AF=0.0794;AMR_AF=0.0043;AFR_AF=0.0008;EUR_AF=0.0159;SAS_AF=0.0164;AA=g|||;VT=SNP
2	200593126	rs10931873	T	G	100	PASS	AC=1795;AF=0.358427;AN=5008;NS=2504;DP=15537;EAS_AF=0.3542;AMR_AF=0.3833;AFR_AF=0.1392;EUR_AF=0.3966;SAS_AF=0.6022;AA=T|||;VT=SNP
2	200593293	rs75097012	A	G	100	PASS	AC=20;AF=0.00399361;AN=5008;NS=2504;DP=18166;EAS_AF=0;AMR_AF=0;AFR_AF=0;EUR_AF=0.0199;SAS_AF=0;AA=A|||;VT=SNP
2	200594308	rs13404330	G	C	100	PASS	AC=619;AF=0.123602;AN=5008;NS=2504;DP=20065;EAS_AF=0.1052;AMR_AF=0.232;AFR_AF=0.2179;EUR_AF=0.0179;SAS_AF=0.047;AA=G|||;VT=SNP
2	200594635	rs6715055	T	G	100	PASS	AC=4514;AF=0.901358;AN=5008;NS=2504;DP=19665;EAS_AF=0.994;AMR_AF=0.9179;AFR_AF=0.7474;EUR_AF=0.9185;SAS_AF=0.9847;AA=G|||;VT=SNP
2	200595160	rs6718573	T	A	100	PASS	AC=4562;AF=0.910942;AN=5008;NS=2504;DP=17314;EAS_AF=0.994;AMR_AF=0.9193;AFR_AF=0.7837;EUR_AF=0.9175;SAS_AF=0.9847;AA=A|||;VT=SNP
2	200595482	rs7608660	C	T	100	PASS	AC=630;AF=0.125799;AN=5008;NS=2504;DP=19897;EAS_AF=0.1052;AMR_AF=0.2334;AFR_AF=0.2262;EUR_AF=0.0179;SAS_AF=0.046;AA=C|||;VT=SNP
2	200596814	rs62180620	G	A	100	PASS	AC=21;AF=0.00419329;AN=5008;NS=2504;DP=17679;EAS_AF=0;AMR_AF=0.0058;AFR_AF=0.0015;EUR_AF=0.0119;SAS_AF=0.0031;AA=G|||;VT=SNP
2	200597218	rs7576880	T	G	100	PASS	AC=1528;AF=0.305112;AN=5008;NS=2504;DP=19101;EAS_AF=0.3026;AMR_AF=0.3285;AFR_AF=0.3805;EUR_AF=0.17;SAS_AF=0.3282;AA=G|||;VT=SNP
2	200597281	rs4673448	G	A	100	PASS	AC=617;AF=0.123203;AN=5008;NS=2504;DP=19373;EAS_AF=0.1042;AMR_AF=0.2349;AFR_AF=0.2201;EUR_AF=0.0179;SAS_AF=0.0409;AA=G|||;VT=SNP
2	200597617	rs4673449	C	A	100	PASS	AC=1379;AF=0.275359;AN=5008;NS=2504;DP=19227;EAS_AF=0.3016;AMR_AF=0.3242;AFR_AF=0.2708;EUR_AF=0.17;SAS_AF=0.3282;AA=A|||;VT=SNP
2	200597674	rs115751770	G	A	100	PASS	AC=58;AF=0.0115815;AN=5008;NS=2504;DP=19831;EAS_AF=0;AMR_AF=0.0202;AFR_AF=0.0008;EUR_AF=0.0368;SAS_AF=0.0061;AA=G|||;VT=SNP
2	200597681	rs4673450	A	C	100	PASS	AC=617;AF=0.123203;AN=5008;NS=2504;DP=19804;EAS_AF=0.1042;AMR_AF=0.2349;AFR_AF=0.2201;EUR_AF=0.0179;SAS_AF=0.0409;AA=A|||;VT=SNP
2	200598086	rs1880163	A	G	100	PASS	AC=1752;AF=0.34984;AN=5008;NS=2504;DP=22667;EAS_AF=0.3016;AMR_AF=0.3401;AFR_AF=0.5378;EUR_AF=0.17;SAS_AF=0.3374;AA=G|||;VT=SNP
2	200598114	rs1996948	C	T	100	PASS	AC=2751;AF=0.549321;AN=5008;NS=2504;DP=21204;EAS_AF=0.6915;AMR_AF=0.5764;AFR_AF=0.2057;EUR_AF=0.7485;SAS_AF=0.6431;AA=C|||;VT=SNP
2	200598138	rs1996947	C	G	100	PASS	AC=617;AF=0.123203;AN=5008;NS=2504;DP=20102;EAS_AF=0.1042;AMR_AF=0.2349;AFR_AF=0.2141;EUR_AF=0.0179;SAS_AF=0.0491;AA=G|||;VT=SNP
2	200598430	rs61668987	C	A	100	PASS	AC=896;AF=0.178914;AN=5008;NS=2504;DP=18229;EAS_AF=0.1974;AMR_AF=0.098;AFR_AF=0.1467;EUR_AF=0.1531;SAS_AF=0.2873;AA=A|||;VT=SNP
2	200599832	rs79671899	C	A	100	PASS	AC=750;AF=0.14976;AN=5008;NS=2504;DP=13456;EAS_AF=0.1964;AMR_AF=0.0865;AFR_AF=0.0401;EUR_AF=0.1521;SAS_AF=0.2924;AA=C|||;VT=SNP
2	200600151	rs62180621	G	A	100	PASS	AC=76;AF=0.0151757;AN=5008;NS=2504;DP=18199;EAS_AF=0;AMR_AF=0.0259;AFR_AF=0.0174;EUR_AF=0.0298;SAS_AF=0.0051;AA=G|||;VT=SNP
2	200600171	rs17590502	T	C	100	PASS	AC=752;AF=0.15016;AN=5008;NS=2504;DP=18346;EAS_AF=0.1974;AMR_AF=0.0865;AFR_AF=0.0408;EUR_AF=0.1521;SAS_AF=0.2924;AA=T|||;VT=SNP
2	200600633	rs10497840	C	T	100	PASS	AC=149;AF=0.0297524;AN=5008;NS=2504;DP=20667;EAS_AF=0;AMR_AF=0.0519;AFR_AF=0.0227;EUR_AF=0.0716;SAS_AF=0.0112;AA=C|||;VT=SNP
2	200600920	rs35586462	G	A	100	PASS	AC=249;AF=0.0497204;AN=5008;NS=2504;DP=20848;EAS_AF=0;AMR_AF=0.0793;AFR_AF=0.0212;EUR_AF=0.1491;SAS_AF=0.0164;AA=G|||;VT=SNP
2	200601021	rs1916721	T	A	100	PASS	AC=1528;AF=0.305112;AN=5008;NS=2504;DP=20676;EAS_AF=0.2996;AMR_AF=0.33;AFR_AF=0.3782;EUR_AF=0.17;SAS_AF=0.3333;AA=A|||;VT=SNP
2	200601052	rs62180623	C	T	100	PASS	AC=97;AF=0.019369;AN=5008;NS=2504;DP=20465;EAS_AF=0;AMR_AF=0.0303;AFR_AF=0.0008;EUR_AF=0.0686;SAS_AF=0.0061;AA=C|||;VT=SNP
2	200601828	rs1996946	G	A	100	PASS	AC=606;AF=0.121006;AN=5008;NS=2504;DP=20843;EAS_AF=0.1022;AMR_AF=0.2349;AFR_AF=0.2133;EUR_AF=0.0179;SAS_AF=0.0409;AA=G|||;VT=SNP
2	200602354	rs59114056	A	C	100	PASS	AC=194;AF=0.038738;AN=5008;NS=2504;DP=15393;EAS_AF=0.1587;AMR_AF=0.0072;AFR_AF=0.0038;EUR_AF=0.007;SAS_AF=0.0174;AA=A|||;VT=SNP
2	200602642	rs6435032	C	G	100	PASS	AC=1568;AF=0.313099;AN=5008;NS=2504;DP=18322;EAS_AF=0.2996;AMR_AF=0.3329;AFR_AF=0.388;EUR_AF=0.174;SAS_AF=0.3548;AA=G|||;VT=SNP
2	200602977	rs7565214	C	G	100	PASS	AC=4288;AF=0.85623;AN=5008;NS=2504;DP=18242;EAS_AF=0.994;AMR_AF=0.9049;AFR_AF=0.5832;EUR_AF=0.9185;SAS_AF=0.9847;AA=G|||;VT=SNP
2	200603261	rs75371460	C	T	100	PASS	AC=788;AF=0.157348;AN=5008;NS=2504;DP=17827;EAS_AF=0.2083;AMR_AF=0.0865;AFR_AF=0.0673;EUR_AF=0.1551;SAS_AF=0.2791;AA=c|||;VT=SNP
2	200603517	rs4672548	G	C	100	PASS	AC=2736;AF=0.546326;AN=5008;NS=2504;DP=19032;EAS_AF=0.6974;AMR_AF=0.5749;AFR_AF=0.1974;EUR_AF=0.7425;SAS_AF=0.6401;AA=G|||;VT=SNP
2	200603845	rs1523817	A	G	100	PASS	AC=4278;AF=0.854233;AN=5008;NS=2504;DP=20568;EAS_AF=0.994;AMR_AF=0.8934;AFR_AF=0.5802;EUR_AF=0.9195;SAS_AF=0.9857;AA=G|||;VT=SNP
2	200604281	rs6435033	A	G	100	PASS	AC=4146;AF=0.827875;AN=5008;NS=2504;DP=18662;EAS_AF=0.994;AMR_AF=0.8919;AFR_AF=0.4811;EUR_AF=0.9205;SAS_AF=0.9847;AA=G|||;VT=SNP
2	200604664	rs6722046	G	A	100	PASS	AC=3757;AF=0.7502;AN=5008;NS=2504;DP=15725;EAS_AF=0.8343;AMR_AF=0.879;AFR_AF=0.3374;EUR_AF=0.9095;SAS_AF=0.9663;AA=G|||;VT=SNP
2	200604669	rs148982710	C	T	100	PASS	AC=25;AF=0.00499201;AN=5008;NS=2504;DP=15511;EAS_AF=0;AMR_AF=0.013;AFR_AF=0.0015;EUR_AF=0.0129;SAS_AF=0.001;AA=C|||;VT=SNP
2	200604734	rs76367311	G	A	100	PASS	AC=584;AF=0.116613;AN=5008;NS=2504;DP=17353;EAS_AF=0.0397;AMR_AF=0.1009;AFR_AF=0.0212;EUR_AF=0.168;SAS_AF=0.2832;AA=G|||;VT=SNP
2	200605177	rs74520366	C	T	100	PASS	AC=196;AF=0.0391374;AN=5008;NS=2504;DP=19380;EAS_AF=0.1548;AMR_AF=0.0072;AFR_AF=0.0076;EUR_AF=0.0109;SAS_AF=0.0143;AA=C|||;VT=SNP
2	200605956	rs7590405	T	G	100	PASS	AC=4366;AF=0.871805;AN=5008;NS=2504;DP=16837;EAS_AF=0.994;AMR_AF=0.902;AFR_AF=0.6422;EUR_AF=0.9205;SAS_AF=0.9847;AA=G|||;VT=SNP
2	200606106	rs60188303	C	T	100	PASS	AC=197;AF=0.0393371;AN=5008;NS=2504;DP=16775;EAS_AF=0.1558;AMR_AF=0.0072;AFR_AF=0.0076;EUR_AF=0.0109;SAS_AF=0.0143;AA=C|||;VT=SNP
2	200606148	rs10931874	A	G	100	PASS	AC=4071;AF=0.812899;AN=5008;NS=2504;DP=16040;EAS_AF=0.994;AMR_AF=0.889;AFR_AF=0.4297;EUR_AF=0.9205;SAS_AF=0.9796;AA=G|||;VT=SNP
2	200606622	rs76890116	A	G	100	PASS	AC=192;AF=0.0383387;AN=5008;NS=2504;DP=17454;EAS_AF=0.1558;AMR_AF=0.0072;AFR_AF=0.0038;EUR_AF=0.0109;SAS_AF=0.0143;AA=A|||;VT=SNP
2	200606708	rs74331296	C	G	100	PASS	AC=197;AF=0.0393371;AN=5008;NS=2504;DP=15769;EAS_AF=0.1558;AMR_AF=0.0072;AFR_AF=0.0076;EUR_AF=0.0109;SAS_AF=0.0143;AA=C|||;VT=SNP
2	200606880	rs59418887	T	C	100	PASS	AC=197;AF=0.0393371;AN=5008;NS=2504;DP=16833;EAS_AF=0.1558;AMR_AF=0.0072;AFR_AF=0.0076;EUR_AF=0.0109;SAS_AF=0.0143;AA=T|||;VT=SNP
2	200607333	rs11695675	G	A	100	PASS	AC=2666;AF=0.532348;AN=5008;NS=2504;DP=18326;EAS_AF=0.6994;AMR_AF=0.5519;AFR_AF=0.1831;EUR_AF=0.7147;SAS_AF=0.6309;AA=G|||;VT=SNP
2	200607352	rs11679085	T	C	100	PASS	AC=4361;AF=0.870807;AN=5008;NS=2504;DP=17749;EAS_AF=0.994;AMR_AF=0.902;AFR_AF=0.6384;EUR_AF=0.9205;SAS_AF=0.9847;AA=C|||;VT=SNP
2	200609141	rs113875462	C	T	100	PASS	AC=17;AF=0.00339457;AN=5008;NS=2504;DP=19218;EAS_AF=0;AMR_AF=0.0058;AFR_AF=0.0023;EUR_AF=0.0099;SAS_AF=0;AA=C|||;VT=SNP
2	200609796	rs75853365	C	T	100	PASS	AC=125;AF=0.0249601;AN=5008;NS=2504;DP=19333;EAS_AF=0;AMR_AF=0.0317;AFR_AF=0.0015;EUR_AF=0.0497;SAS_AF=0.0521;AA=C|||;VT=SNP
2	200610103	rs2030651	C	G	100	PASS	AC=3893;AF=0.777356;AN=5008;NS=2504;DP=19865;EAS_AF=0.8383;AMR_AF=0.8818;AFR_AF=0.4327;EUR_AF=0.9095;SAS_AF=0.9703;AA=A|||;VT=SNP
2	200610193	rs2030652	G	A	100	PASS	AC=4090;AF=0.816693;AN=5008;NS=2504;DP=19729;EAS_AF=0.994;AMR_AF=0.889;AFR_AF=0.4402;EUR_AF=0.9205;SAS_AF=0.9847;AA=A|||;VT=SNP
2	200610641	rs4672550	C	G	100	PASS	AC=4092;AF=0.817093;AN=5008;NS=2504;DP=19757;EAS_AF=0.994;AMR_AF=0.889;AFR_AF=0.4418;EUR_AF=0.9205;SAS_AF=0.9847;AA=C|||;VT=SNP
2	200610780	rs4672551	A	G	100	PASS	AC=4367;AF=0.872005;AN=5008;NS=2504;DP=19137;EAS_AF=0.994;AMR_AF=0.902;AFR_AF=0.643;EUR_AF=0.9205;SAS_AF=0.9847;AA=G|||;VT=SNP
2	200611171	rs4672552	G	A	100	PASS	AC=3789;AF=0.756589;AN=5008;NS=2504;DP=19967;EAS_AF=0.8383;AMR_AF=0.8775;AFR_AF=0.3563;EUR_AF=0.9095;SAS_AF=0.9703;AA=G|||;VT=SNP
2	200611991	rs72922352	T	A	100	PASS	AC=18;AF=0.00359425;AN=5008;NS=2504;DP=18049;EAS_AF=0;AMR_AF=0.0043;AFR_AF=0.0008;EUR_AF=0.0139;SAS_AF=0;AA=T|||;VT=SNP
2	200612130	rs77031138	T	C	100	PASS	AC=185;AF=0.0369409;AN=5008;NS=2504;DP=14902;EAS_AF=0.1488;AMR_AF=0.0072;AFR_AF=0.0045;EUR_AF=0.0109;SAS_AF=0.0133;AA=T|||;VT=SNP
2	200612621	rs76463154	T	C	100	PASS	AC=185;AF=0.0369409;AN=5008;NS=2504;DP=18121;EAS_AF=0.1488;AMR_AF=0.0072;AFR_AF=0.0045;EUR_AF=0.0109;SAS_AF=0.0133;AA=T|||;VT=SNP
2	200612715	rs61163635	A	T	100	PASS	AC=519;AF=0.103634;AN=5008;NS=2504;DP=17307;EAS_AF=0.0992;AMR_AF=0.2205;AFR_AF=0.152;EUR_AF=0.0219;SAS_AF=0.044;AA=A|||;VT=SNP
2	200612910	rs80305660	T	A	100	PASS	AC=184;AF=0.0367412;AN=5008;NS=2504;DP=17591;EAS_AF=0.1478;AMR_AF=0.0072;AFR_AF=0.0045;EUR_AF=0.0109;SAS_AF=0.0133;AA=T|||;VT=SNP
2	200612911	rs11685147	A	G	100	PASS	AC=3279;AF=0.654752;AN=5008;NS=2504;DP=17571;EAS_AF=0.747;AMR_AF=0.6556;AFR_AF=0.2042;EUR_AF=0.8887;SAS_AF=0.9274;AA=A|||;VT=SNP
2	200613137	rs17444907	C	G	100	PASS	AC=92;AF=0.0183706;AN=5008;NS=2504;DP=18972;EAS_AF=0.002;AMR_AF=0.0994;AFR_AF=0;EUR_AF=0.0159;SAS_AF=0.0051;AA=C|||;VT=SNP
2	200613244	rs75922020	A	G	100	PASS	AC=185;AF=0.0369409;AN=5008;NS=2504;DP=18616;EAS_AF=0.1488;AMR_AF=0.0072;AFR_AF=0.0045;EUR_AF=0.0109;SAS_AF=0.0133;AA=A|||;VT=SNP
2	200613685	rs12693897	C	A	100	PASS	AC=4368;AF=0.872204;AN=5008;NS=2504;DP=17538;EAS_AF=0.994;AMR_AF=0.9035;AFR_AF=0.6422;EUR_AF=0.9215;SAS_AF=0.9847;AA=A|||;VT=SNP
2	200613782	rs12693898	G	C	100	PASS	AC=3903;AF=0.779353;AN=5008;NS=2504;DP=19546;EAS_AF=0.8452;AMR_AF=0.8818;AFR_AF=0.4334;EUR_AF=0.9105;SAS_AF=0.9714;AA=G|||;VT=SNP
2	200614125	rs75997092	A	T	100	PASS	AC=186;AF=0.0371406;AN=5008;NS=2504;DP=17783;EAS_AF=0.1498;AMR_AF=0.0072;AFR_AF=0.0045;EUR_AF=0.0109;SAS_AF=0.0133;AA=A|||;VT=SNP
2	200614737	rs6740832	C	T	100	PASS	AC=3901;AF=0.778954;AN=5008;NS=2504;DP=15817;EAS_AF=0.8442;AMR_AF=0.8818;AFR_AF=0.4327;EUR_AF=0.9105;SAS_AF=0.9714;AA=C|||;VT=SNP
2	200614747	rs79968238	A	C	100	PASS	AC=186;AF=0.0371406;AN=5008;NS=2504;DP=15062;EAS_AF=0.1498;AMR_AF=0.0072;AFR_AF=0.0045;EUR_AF=0.0109;SAS_AF=0.0133;AA=A|||;VT=SNP
2	200614772	rs13001681	A	G	100	PASS	AC=3901;AF=0.778954;AN=5008;NS=2504;DP=13431;EAS_AF=0.8442;AMR_AF=0.8818;AFR_AF=0.4327;EUR_AF=0.9105;SAS_AF=0.9714;AA=A|||;VT=SNP
2	200614942	rs114087161	T	A	100	PASS	AC=26;AF=0.00519169;AN=5008;NS=2504;DP=11304;EAS_AF=0.006;AMR_AF=0.0058;AFR_AF=0.0023;EUR_AF=0.0099;SAS_AF=0.0031;AA=T|||;VT=SNP
2	200615303	rs12693899	T	G	100	PASS	AC=3905;AF=0.779752;AN=5008;NS=2504;DP=15735;EAS_AF=0.8462;AMR_AF=0.8833;AFR_AF=0.4327;EUR_AF=0.9115;SAS_AF=0.9714;AA=G|||;VT=SNP
2	200615496	rs11887310	G	A	100	PASS	AC=4363;AF=0.871206;AN=5008;NS=2504;DP=18696;EAS_AF=0.994;AMR_AF=0.9035;AFR_AF=0.6384;EUR_AF=0.9215;SAS_AF=0.9847;AA=A|||;VT=SNP
2	200615686	rs62178280	G	A	100	PASS	AC=57;AF=0.0113818;AN=5008;NS=2504;DP=19237;EAS_AF=0;AMR_AF=0.0245;AFR_AF=0.0015;EUR_AF=0.0328;SAS_AF=0.0051;AA=G|||;VT=SNP
2	200616257	rs75260059	G	A	100	PASS	AC=42;AF=0.00838658;AN=5008;NS=2504;DP=17871;EAS_AF=0;AMR_AF=0.0144;AFR_AF=0;EUR_AF=0.0298;SAS_AF=0.002;AA=G|||;VT=SNP
2	200616345	rs73055036	G	A	100	PASS	AC=518;AF=0.103435;AN=5008;NS=2504;DP=16344;EAS_AF=0.0982;AMR_AF=0.2205;AFR_AF=0.152;EUR_AF=0.0219;SAS_AF=0.044;AA=G|||;VT=SNP
2	200616368	rs12693900	C	T	100	PASS	AC=3898;AF=0.778355;AN=5008;NS=2504;DP=16436;EAS_AF=0.8403;AMR_AF=0.8833;AFR_AF=0.4319;EUR_AF=0.9115;SAS_AF=0.9714;AA=C|||;VT=SNP
2	200617819	rs75098781	C	T	100	PASS	AC=28;AF=0.00559105;AN=5008;NS=2504;DP=17875;EAS_AF=0;AMR_AF=0.0029;AFR_AF=0.0015;EUR_AF=0.0229;SAS_AF=0.001;AA=C|||;VT=SNP
2	200618063	rs113188082	C	G	100	PASS	AC=317;AF=0.0632987;AN=5008;NS=2504;DP=15487;EAS_AF=0.0556;AMR_AF=0.1037;AFR_AF=0.0673;EUR_AF=0.0318;SAS_AF=0.0695;AA=C|||;VT=SNP
2	200618190	rs4673478	C	T	100	PASS	AC=3790;AF=0.756789;AN=5008;NS=2504;DP=19511;EAS_AF=0.8403;AMR_AF=0.879;AFR_AF=0.3548;EUR_AF=0.9105;SAS_AF=0.9693;AA=C|||;VT=SNP
2	200618406	rs73055038	G	A	100	PASS	AC=518;AF=0.103435;AN=5008;NS=2504;DP=17457;EAS_AF=0.0982;AMR_AF=0.2205;AFR_AF=0.152;EUR_AF=0.0219;SAS_AF=0.044;AA=G|||;VT=SNP
2	200618907	rs114867096	A	G	100	PASS	AC=16;AF=0.00319489;AN=5008;NS=2504;DP=18530;EAS_AF=0;AMR_AF=0.0014;AFR_AF=0.0008;EUR_AF=0.0139;SAS_AF=0;AA=A|||;VT=SNP
2	200619315	rs6715760	T	C	100	PASS	AC=4365;AF=0.871605;AN=5008;NS=2504;DP=18400;EAS_AF=0.994;AMR_AF=0.9107;AFR_AF=0.6293;EUR_AF=0.9314;SAS_AF=0.9836;AA=C|||;VT=SNP
2	200619835	rs34210468	A	G	100	PASS	AC=230;AF=0.0459265;AN=5008;NS=2504;DP=20130;EAS_AF=0.0714;AMR_AF=0.1297;AFR_AF=0.0015;EUR_AF=0.0437;SAS_AF=0.0225;AA=A|||;VT=SNP
2	200620233	rs116779211	T	C	100	PASS	AC=65;AF=0.0129792;AN=5008;NS=2504;DP=22160;EAS_AF=0;AMR_AF=0.0173;AFR_AF=0;EUR_AF=0.0368;SAS_AF=0.0164;AA=T|||;VT=SNP
2	200620763	rs6759018	T	C	100	PASS	AC=2351;AF=0.469449;AN=5008;NS=2504;DP=17919;EAS_AF=0.5764;AMR_AF=0.4885;AFR_AF=0.1437;EUR_AF=0.663;SAS_AF=0.5869;AA=T|||;VT=SNP
2	200621040	rs72922367	G	A	100	PASS	AC=235;AF=0.0469249;AN=5008;NS=2504;DP=17675;EAS_AF=0.1577;AMR_AF=0.0317;AFR_AF=0.0015;EUR_AF=0.0249;SAS_AF=0.0276;AA=G|||;VT=SNP
2	200621396	rs55904833	G	A	100	PASS	AC=234;AF=0.0467252;AN=5008;NS=2504;DP=22554;EAS_AF=0.1567;AMR_AF=0.0317;AFR_AF=0.0015;EUR_AF=0.0249;SAS_AF=0.0276;AA=G|||;VT=SNP
2	200621420	rs4530349	C	T	100	PASS	AC=2701;AF=0.539337;AN=5008;NS=2504;DP=22762;EAS_AF=0.7331;AMR_AF=0.5216;AFR_AF=0.2383;EUR_AF=0.6889;SAS_AF=0.6053;AA=T|||;VT=SNP
2	200621681	rs55898319	C	T	100	PASS	AC=234;AF=0.0467252;AN=5008;NS=2504;DP=21252;EAS_AF=0.1567;AMR_AF=0.0317;AFR_AF=0.0015;EUR_AF=0.0249;SAS_AF=0.0276;AA=C|||;VT=SNP
2	200623091	rs114200704	T	C	100	PASS	AC=67;AF=0.0133786;AN=5008;NS=2504;DP=14040;EAS_AF=0;AMR_AF=0.0144;AFR_AF=0.0008;EUR_AF=0.0209;SAS_AF=0.0358;AA=T|||;VT=SNP
2	200623934	rs111579897	A	G	100	PASS	AC=18;AF=0.00359425;AN=5008;NS=2504;DP=16362;EAS_AF=0;AMR_AF=0.0072;AFR_AF=0.0023;EUR_AF=0.0099;SAS_AF=0;AA=A|||;VT=SNP
2	200623979	rs72922370	G	C	100	PASS	AC=242;AF=0.0483227;AN=5008;NS=2504;DP=16057;EAS_AF=0.1567;AMR_AF=0.0317;AFR_AF=0.0076;EUR_AF=0.0249;SAS_AF=0.0276;AA=G|||;VT=SNP
2	200624031	rs72922372	T	G	100	PASS	AC=243;AF=0.0485224;AN=5008;NS=2504;DP=16017;EAS_AF=0.1577;AMR_AF=0.0317;AFR_AF=0.0076;EUR_AF=0.0249;SAS_AF=0.0276;AA=T|||;VT=SNP
2	200624244	rs62178282	G	C	100	PASS	AC=133;AF=0.0265575;AN=5008;NS=2504;DP=16534;EAS_AF=0.001;AMR_AF=0.0432;AFR_AF=0.0265;EUR_AF=0.0527;SAS_AF=0.0143;AA=G|||;VT=SNP
2	200624646	rs72922373	G	T	100	PASS	AC=233;AF=0.0465256;AN=5008;NS=2504;DP=18212;EAS_AF=0.1567;AMR_AF=0.0317;AFR_AF=0.0008;EUR_AF=0.0249;SAS_AF=0.0276;AA=G|||;VT=SNP
2	200624886	rs147479632	G	A	100	PASS	AC=28;AF=0.00559105;AN=5008;NS=2504;DP=17420;EAS_AF=0;AMR_AF=0.0144;AFR_AF=0.0015;EUR_AF=0.0109;SAS_AF=0.0051;AA=G|||;VT=SNP
2	200625156	rs2346585	C	G	100	PASS	AC=2632;AF=0.525559;AN=5008;NS=2504;DP=16554;EAS_AF=0.7331;AMR_AF=0.5216;AFR_AF=0.1823;EUR_AF=0.6879;SAS_AF=0.6115;AA=G|||;VT=SNP
2	200625581	rs2346586	T	C	100	PASS	AC=2342;AF=0.467652;AN=5008;NS=2504;DP=17582;EAS_AF=0.5952;AMR_AF=0.4885;AFR_AF=0.1263;EUR_AF=0.661;SAS_AF=0.5838;AA=T|||;VT=SNP
2	200625944	rs72922377	T	A	100	PASS	AC=222;AF=0.0443291;AN=5008;NS=2504;DP=21352;EAS_AF=0.1379;AMR_AF=0.0317;AFR_AF=0.0076;EUR_AF=0.0239;SAS_AF=0.0276;AA=T|||;VT=SNP
2	200626419	rs72922378	G	A	100	PASS	AC=242;AF=0.0483227;AN=5008;NS=2504;DP=19022;EAS_AF=0.1379;AMR_AF=0.0317;AFR_AF=0.0227;EUR_AF=0.0239;SAS_AF=0.0276;AA=A|||;VT=SNP
2	200626678	rs11687699	G	A	100	PASS	AC=2326;AF=0.464457;AN=5008;NS=2504;DP=19140;EAS_AF=0.5952;AMR_AF=0.4856;AFR_AF=0.1233;EUR_AF=0.66;SAS_AF=0.5746;AA=G|||;VT=SNP
2	200626770	rs62178284	G	A	100	PASS	AC=133;AF=0.0265575;AN=5008;NS=2504;DP=17708;EAS_AF=0.001;AMR_AF=0.0418;AFR_AF=0.0265;EUR_AF=0.0517;SAS_AF=0.0164;AA=g|||;VT=SNP
2	200627441	rs12619654	G	A	100	PASS	AC=221;AF=0.0441294;AN=5008;NS=2504;DP=17645;EAS_AF=0.1369;AMR_AF=0.0317;AFR_AF=0.0076;EUR_AF=0.0239;SAS_AF=0.0276;AA=G|||;VT=SNP
2	200627464	rs12613280	A	G	100	PASS	AC=215;AF=0.0429313;AN=5008;NS=2504;DP=17079;EAS_AF=0.1379;AMR_AF=0.0317;AFR_AF=0.0023;EUR_AF=0.0239;SAS_AF=0.0276;AA=A|||;VT=SNP
2	200627816	rs62178285	C	G	100	PASS	AC=135;AF=0.0269569;AN=5008;NS=2504;DP=19137;EAS_AF=0.001;AMR_AF=0.0432;AFR_AF=0.0265;EUR_AF=0.0527;SAS_AF=0.0164;AA=C|||;VT=SNP
2	200628118	rs4673480	C	T	100	PASS	AC=528;AF=0.105431;AN=5008;NS=2504;DP=17796;EAS_AF=0.1895;AMR_AF=0.0735;AFR_AF=0.0106;EUR_AF=0.171;SAS_AF=0.1022;AA=C|||;VT=SNP
2	200628500	rs13008446	G	A	100	PASS	AC=2261;AF=0.451478;AN=5008;NS=2504;DP=16954;EAS_AF=0.5952;AMR_AF=0.4856;AFR_AF=0.0749;EUR_AF=0.66;SAS_AF=0.5736;AA=G|||;VT=SNP
2	200628933	rs72922385	C	T	100	PASS	AC=213;AF=0.0425319;AN=5008;NS=2504;DP=19903;EAS_AF=0.1369;AMR_AF=0.0317;AFR_AF=0.0015;EUR_AF=0.0239;SAS_AF=0.0276;AA=C|||;VT=SNP
2	200629222	rs72922387	C	A	100	PASS	AC=240;AF=0.0479233;AN=5008;NS=2504;DP=19038;EAS_AF=0.1369;AMR_AF=0.0317;AFR_AF=0.0219;EUR_AF=0.0239;SAS_AF=0.0276;AA=C|||;VT=SNP
2	200630389	rs11692783	C	T	100	PASS	AC=2042;AF=0.407748;AN=5008;NS=2504;DP=10473;EAS_AF=0.5962;AMR_AF=0.4135;AFR_AF=0.0711;EUR_AF=0.5099;SAS_AF=0.5593;AA=c|||;VT=SNP
2	200630771	rs12611847	A	G	100	PASS	AC=264;AF=0.0527157;AN=5008;NS=2504;DP=18645;EAS_AF=0.1359;AMR_AF=0.0346;AFR_AF=0.0371;EUR_AF=0.0268;SAS_AF=0.0276;AA=G|||;VT=SNP
2	200630840	rs12611872	A	C	100	PASS	AC=261;AF=0.0521166;AN=5008;NS=2504;DP=20062;EAS_AF=0.1359;AMR_AF=0.0346;AFR_AF=0.0371;EUR_AF=0.0239;SAS_AF=0.0276;AA=C|||;VT=SNP
2	200631293	rs56358947	A	G	100	PASS	AC=234;AF=0.0467252;AN=5008;NS=2504;DP=19768;EAS_AF=0.1359;AMR_AF=0.0346;AFR_AF=0.0166;EUR_AF=0.0239;SAS_AF=0.0276;AA=A|||;VT=SNP
2	200631433	rs62178287	G	A	100	PASS	AC=135;AF=0.0269569;AN=5008;NS=2504;DP=19005;EAS_AF=0.001;AMR_AF=0.0432;AFR_AF=0.0265;EUR_AF=0.0527;SAS_AF=0.0164;AA=g|||;VT=SNP
2	200632032	rs79772072	A	T	100	PASS	AC=57;AF=0.0113818;AN=5008;NS=2504;DP=15562;EAS_AF=0;AMR_AF=0.0144;AFR_AF=0.003;EUR_AF=0.0398;SAS_AF=0.0031;AA=A|||;VT=SNP
2	200632245	rs72922395	T	C	100	PASS	AC=264;AF=0.0527157;AN=5008;NS=2504;DP=21221;EAS_AF=0.1359;AMR_AF=0.0346;AFR_AF=0.0393;EUR_AF=0.0239;SAS_AF=0.0276;AA=T|||;VT=SNP
2	200632705	rs72922398	A	G	100	PASS	AC=234;AF=0.0467252;AN=5008;NS=2504;DP=19051;EAS_AF=0.1359;AMR_AF=0.0346;AFR_AF=0.0166;EUR_AF=0.0239;SAS_AF=0.0276;AA=A|||;VT=SNP
2	200632835	rs1523815	G	A	100	PASS	AC=3540;AF=0.706869;AN=5008;NS=2504;DP=17862;EAS_AF=0.9534;AMR_AF=0.7954;AFR_AF=0.4554;EUR_AF=0.7495;SAS_AF=0.6861;AA=A|||;VT=SNP
2	200632991	rs1523816	A	G	100	PASS	AC=3607;AF=0.720248;AN=5008;NS=2504;DP=16874;EAS_AF=0.9534;AMR_AF=0.7954;AFR_AF=0.5061;EUR_AF=0.7495;SAS_AF=0.6861;AA=G|||;VT=SNP
2	200633615	rs12373788	G	A	100	PASS	AC=529;AF=0.105631;AN=5008;NS=2504;DP=20002;EAS_AF=0.1895;AMR_AF=0.0735;AFR_AF=0.0106;EUR_AF=0.172;SAS_AF=0.1022;AA=G|||;VT=SNP
2	200634215	rs11884020	T	C	100	PASS	AC=836;AF=0.166933;AN=5008;NS=2504;DP=20502;EAS_AF=0.003;AMR_AF=0.098;AFR_AF=0.5098;EUR_AF=0.0765;SAS_AF=0.0143;AA=T|||;VT=SNP
2	200634917	rs7572473	C	A	100	PASS	AC=2953;AF=0.589657;AN=5008;NS=2504;DP=22476;EAS_AF=0.7827;AMR_AF=0.572;AFR_AF=0.121;EUR_AF=0.7604;SAS_AF=0.8609;AA=C|||;VT=SNP
2	200635553	rs17529441	C	T	100	PASS	AC=40;AF=0.00798722;AN=5008;NS=2504;DP=19552;EAS_AF=0;AMR_AF=0.0231;AFR_AF=0.0053;EUR_AF=0.0139;SAS_AF=0.0031;AA=C|||;VT=SNP
2	200636212	rs34090087	C	A	100	PASS	AC=411;AF=0.0820687;AN=5008;NS=2504;DP=18722;EAS_AF=0.1994;AMR_AF=0.0764;AFR_AF=0.0356;EUR_AF=0.0805;SAS_AF=0.0297;AA=C|||;VT=SNP
2	200637828	rs112774585	T	C	100	PASS	AC=46;AF=0.0091853;AN=5008;NS=2504;DP=20052;EAS_AF=0;AMR_AF=0.0231;AFR_AF=0.0098;EUR_AF=0.0139;SAS_AF=0.0031;AA=T|||;VT=SNP
2	200638509	rs12615435	T	G	100	PASS	AC=423;AF=0.0844649;AN=5008;NS=2504;DP=10247;EAS_AF=0.2014;AMR_AF=0.0793;AFR_AF=0.0371;EUR_AF=0.0855;SAS_AF=0.0307;AA=T|||;VT=SNP
2	200639507	rs71424235	A	G	100	PASS	AC=417;AF=0.0832668;AN=5008;NS=2504;DP=19506;EAS_AF=0.1994;AMR_AF=0.0764;AFR_AF=0.0371;EUR_AF=0.0845;SAS_AF=0.0297;AA=A|||;VT=SNP
2	200639707	rs62178289	C	T	100	PASS	AC=21;AF=0.00419329;AN=5008;NS=2504;DP=20764;EAS_AF=0;AMR_AF=0.0101;AFR_AF=0;EUR_AF=0.0119;SAS_AF=0.002;AA=C|||;VT=SNP
2	200639855	rs35149856	A	G	100	PASS	AC=417;AF=0.0832668;AN=5008;NS=2504;DP=21196;EAS_AF=0.2014;AMR_AF=0.0764;AFR_AF=0.0356;EUR_AF=0.0845;SAS_AF=0.0297;AA=A|||;VT=SNP
2	200639940	rs112544124	T	A	100	PASS	AC=46;AF=0.0091853;AN=5008;NS=2504;DP=22632;EAS_AF=0;AMR_AF=0.0231;AFR_AF=0.0098;EUR_AF=0.0139;SAS_AF=0.0031;AA=T|||;VT=SNP
2	200640512	rs17628789	C	T	100	PASS	AC=414;AF=0.0826677;AN=5008;NS=2504;DP=18169;EAS_AF=0.2004;AMR_AF=0.0764;AFR_AF=0.0363;EUR_AF=0.0815;SAS_AF=0.0297;AA=C|||;VT=SNP
2	200640602	rs16824477	G	C	100	PASS	AC=54;AF=0.0107827;AN=5008;NS=2504;DP=14990;EAS_AF=0;AMR_AF=0.0115;AFR_AF=0;EUR_AF=0.0417;SAS_AF=0.0041;AA=G|||;VT=SNP
2	200640800	rs149186757	C	T	100	PASS	AC=94;AF=0.01877;AN=5008;NS=2504;DP=17225;EAS_AF=0;AMR_AF=0.0274;AFR_AF=0;EUR_AF=0.0626;SAS_AF=0.0123;AA=C|||;VT=SNP
2	200640997	rs7556874	C	T	100	PASS	AC=2069;AF=0.413139;AN=5008;NS=2504;DP=20908;EAS_AF=0.5437;AMR_AF=0.415;AFR_AF=0.1263;EUR_AF=0.5398;SAS_AF=0.5348;AA=C|||;VT=SNP
2	200641484	rs56787861	A	G	100	PASS	AC=620;AF=0.123802;AN=5008;NS=2504;DP=21251;EAS_AF=0.0873;AMR_AF=0.2406;AFR_AF=0.2224;EUR_AF=0.0229;SAS_AF=0.0491;AA=G|||;VT=SNP
2	200641554	rs11677090	T	C	100	PASS	AC=3144;AF=0.627796;AN=5008;NS=2504;DP=23502;EAS_AF=0.8333;AMR_AF=0.7334;AFR_AF=0.4047;EUR_AF=0.6471;SAS_AF=0.6227;AA=C|||;VT=SNP
2	200641773	rs111540744	C	T	100	PASS	AC=620;AF=0.123802;AN=5008;NS=2504;DP=14856;EAS_AF=0.0873;AMR_AF=0.2406;AFR_AF=0.2224;EUR_AF=0.0229;SAS_AF=0.0491;AA=T|||;VT=SNP
2	200641836	rs112241802	C	T	100	PASS	AC=45;AF=0.00898562;AN=5008;NS=2504;DP=16283;EAS_AF=0;AMR_AF=0.0231;AFR_AF=0.0098;EUR_AF=0.0129;SAS_AF=0.0031;AA=T|||;VT=SNP
2	200642377	rs10931875	C	A	100	PASS	AC=2737;AF=0.546526;AN=5008;NS=2504;DP=19912;EAS_AF=0.63;AMR_AF=0.6556;AFR_AF=0.382;EUR_AF=0.5636;SAS_AF=0.5879;AA=A|||;VT=SNP
2	200642386	rs11695200	G	T	100	PASS	AC=2733;AF=0.545727;AN=5008;NS=2504;DP=19652;EAS_AF=0.63;AMR_AF=0.6556;AFR_AF=0.379;EUR_AF=0.5636;SAS_AF=0.5879;AA=T|||;VT=SNP
2	200642571	rs7561312	G	A	100	PASS	AC=2167;AF=0.432708;AN=5008;NS=2504;DP=17500;EAS_AF=0.5437;AMR_AF=0.4395;AFR_AF=0.177;EUR_AF=0.5537;SAS_AF=0.5348;AA=A|||;VT=SNP
2	200642797	rs17529462	T	C	100	PASS	AC=47;AF=0.00938498;AN=5008;NS=2504;DP=19915;EAS_AF=0;AMR_AF=0.0245;AFR_AF=0.0098;EUR_AF=0.0139;SAS_AF=0.0031;AA=C|||;VT=SNP
2	200643157	rs62178290	C	T	100	PASS	AC=105;AF=0.0209665;AN=5008;NS=2504;DP=20786;EAS_AF=0;AMR_AF=0.0274;AFR_AF=0.0204;EUR_AF=0.0378;SAS_AF=0.0215;AA=C|||;VT=SNP
2	200643494	rs7578914	T	C	100	PASS	AC=2091;AF=0.417532;AN=5008;NS=2504;DP=20209;EAS_AF=0.5427;AMR_AF=0.4193;AFR_AF=0.1369;EUR_AF=0.5398;SAS_AF=0.5409;AA=T|||;VT=SNP
2	200643501	rs148058229	C	T	100	PASS	AC=28;AF=0.00559105;AN=5008;NS=2504;DP=20323;EAS_AF=0;AMR_AF=0.0159;AFR_AF=0.0015;EUR_AF=0.0139;SAS_AF=0.001;AA=C|||;VT=SNP
2	200645386	rs34142673	A	G	100	PASS	AC=2669;AF=0.532947;AN=5008;NS=2504;DP=20847;EAS_AF=0.631;AMR_AF=0.647;AFR_AF=0.3343;EUR_AF=0.5616;SAS_AF=0.59;AA=a|||;VT=SNP
2	200645397	rs13029410	T	C	100	PASS	AC=96;AF=0.0191693;AN=5008;NS=2504;DP=21352;EAS_AF=0;AMR_AF=0.0303;AFR_AF=0.0015;EUR_AF=0.0646;SAS_AF=0.0082;AA=T|||;VT=SNP
2	200645611	rs143899190	T	C	100	PASS	AC=40;AF=0.00798722;AN=5008;NS=2504;DP=22705;EAS_AF=0;AMR_AF=0.0231;AFR_AF=0.0053;EUR_AF=0.0139;SAS_AF=0.0031;AA=T|||;VT=SNP
2	200646220	rs74732932	T	C	100	PASS	AC=218;AF=0.0435304;AN=5008;NS=2504;DP=18631;EAS_AF=0.0744;AMR_AF=0.1052;AFR_AF=0;EUR_AF=0.0298;SAS_AF=0.0409;AA=T|||;VT=SNP
2	200646588	rs13015748	C	T	100	PASS	AC=2074;AF=0.414137;AN=5008;NS=2504;DP=16954;EAS_AF=0.5437;AMR_AF=0.4179;AFR_AF=0.1339;EUR_AF=0.5348;SAS_AF=0.5327;AA=C|||;VT=SNP
2	200646596	rs185924663	G	A	100	PASS	AC=14;AF=0.00279553;AN=5008;NS=2504;DP=16953;EAS_AF=0;AMR_AF=0.0086;AFR_AF=0.0008;EUR_AF=0.007;SAS_AF=0;AA=g|||;VT=SNP
2	200646900	rs141319324	C	T	100	PASS	AC=44;AF=0.00878594;AN=5008;NS=2504;DP=19036;EAS_AF=0;AMR_AF=0.0216;AFR_AF=0.0098;EUR_AF=0.0129;SAS_AF=0.0031;AA=C|||;VT=SNP
2	200647299	rs114385272	C	T	100	PASS	AC=21;AF=0.00419329;AN=5008;NS=2504;DP=18050;EAS_AF=0.002;AMR_AF=0.0029;AFR_AF=0.0008;EUR_AF=0.0129;SAS_AF=0.0031;AA=C|||;VT=SNP
2	200647424	rs11686453	T	C	100	PASS	AC=2092;AF=0.417732;AN=5008;NS=2504;DP=19528;EAS_AF=0.5437;AMR_AF=0.4193;AFR_AF=0.1369;EUR_AF=0.5398;SAS_AF=0.5409;AA=T|||;VT=SNP
2	200647433	rs76033756	A	G	100	PASS	AC=44;AF=0.00878594;AN=5008;NS=2504;DP=19618;EAS_AF=0;AMR_AF=0.0216;AFR_AF=0.0098;EUR_AF=0.0129;SAS_AF=0.0031;AA=A|||;VT=SNP
2	200647533	rs35733345	T	C	100	PASS	AC=376;AF=0.0750799;AN=5008;NS=2504;DP=19785;EAS_AF=0.0704;AMR_AF=0.0677;AFR_AF=0.0091;EUR_AF=0.169;SAS_AF=0.0777;AA=T|||;VT=SNP
2	200648219	rs12473679	T	C	100	PASS	AC=2091;AF=0.417532;AN=5008;NS=2504;DP=20467;EAS_AF=0.5437;AMR_AF=0.4179;AFR_AF=0.1369;EUR_AF=0.5398;SAS_AF=0.5409;AA=T|||;VT=SNP
2	200648286	rs12473716	T	C	100	PASS	AC=3326;AF=0.664137;AN=5008;NS=2504;DP=19034;EAS_AF=0.8333;AMR_AF=0.7622;AFR_AF=0.4841;EUR_AF=0.6849;SAS_AF=0.6421;AA=C|||;VT=SNP
2	200648765	rs36031708	C	A	100	PASS	AC=411;AF=0.0820687;AN=5008;NS=2504;DP=19838;EAS_AF=0.2014;AMR_AF=0.0764;AFR_AF=0.0333;EUR_AF=0.0805;SAS_AF=0.0307;AA=C|||;VT=SNP
2	200649068	rs11694792	A	G	100	PASS	AC=2090;AF=0.417332;AN=5008;NS=2504;DP=19590;EAS_AF=0.5427;AMR_AF=0.4179;AFR_AF=0.1369;EUR_AF=0.5398;SAS_AF=0.5409;AA=A|||;VT=SNP
2	200649093	rs147416660	G	T	100	PASS	AC=35;AF=0.00698882;AN=5008;NS=2504;DP=19386;EAS_AF=0;AMR_AF=0.0086;AFR_AF=0;EUR_AF=0.0109;SAS_AF=0.0184;AA=G|||;VT=SNP
2	200649544	rs11689723	T	C	100	PASS	AC=2088;AF=0.416933;AN=5008;NS=2504;DP=18345;EAS_AF=0.5417;AMR_AF=0.4179;AFR_AF=0.1369;EUR_AF=0.5398;SAS_AF=0.5399;AA=T|||;VT=SNP
2	200649730	rs11673846	A	C	100	PASS	AC=2081;AF=0.415535;AN=5008;NS=2504;DP=16712;EAS_AF=0.5417;AMR_AF=0.4179;AFR_AF=0.1339;EUR_AF=0.5358;SAS_AF=0.5409;AA=A|||;VT=SNP
2	200650677	rs6723607	C	A	100	PASS	AC=2074;AF=0.414137;AN=5008;NS=2504;DP=17824;EAS_AF=0.5417;AMR_AF=0.4179;AFR_AF=0.1362;EUR_AF=0.5348;SAS_AF=0.5317;AA=C|||;VT=SNP
2	200650760	rs6752100	A	C	100	PASS	AC=3093;AF=0.617612;AN=5008;NS=2504;DP=17921;EAS_AF=0.8323;AMR_AF=0.7248;AFR_AF=0.3759;EUR_AF=0.6461;SAS_AF=0.6176;AA=C|||;VT=SNP
2	200650890	rs6739000	T	C	100	PASS	AC=3325;AF=0.663938;AN=5008;NS=2504;DP=14929;EAS_AF=0.8333;AMR_AF=0.7637;AFR_AF=0.4826;EUR_AF=0.6849;SAS_AF=0.6421;AA=C|||;VT=SNP
2	200651344	rs78059688	C	A	100	PASS	AC=176;AF=0.0351438;AN=5008;NS=2504;DP=17969;EAS_AF=0.001;AMR_AF=0.0461;AFR_AF=0.0038;EUR_AF=0.1213;SAS_AF=0.0164;AA=C|||;VT=SNP
2	200651678	rs34476507	T	C	100	PASS	AC=2098;AF=0.41893;AN=5008;NS=2504;DP=17225;EAS_AF=0.5397;AMR_AF=0.4251;AFR_AF=0.1422;EUR_AF=0.5358;SAS_AF=0.544;AA=T|||;VT=SNP
2	200653515	rs17445046	C	G	100	PASS	AC=35;AF=0.00698882;AN=5008;NS=2504;DP=13668;EAS_AF=0;AMR_AF=0.0202;AFR_AF=0.003;EUR_AF=0.0139;SAS_AF=0.0031;AA=C|||;VT=SNP
2	200653745	rs77131187	C	T	100	PASS	AC=72;AF=0.014377;AN=5008;NS=2504;DP=15080;EAS_AF=0;AMR_AF=0.0187;AFR_AF=0.0325;EUR_AF=0.0129;SAS_AF=0.0031;AA=C|||;VT=SNP
2	200655136	rs6711594	A	G	100	PASS	AC=3335;AF=0.665935;AN=5008;NS=2504;DP=14782;EAS_AF=0.8284;AMR_AF=0.7709;AFR_AF=0.4977;EUR_AF=0.6799;SAS_AF=0.637;AA=G|||;VT=SNP
2	200655175	rs148229233	C	A	100	PASS	AC=33;AF=0.00658946;AN=5008;NS=2504;DP=12414;EAS_AF=0;AMR_AF=0.0187;AFR_AF=0.003;EUR_AF=0.0129;SAS_AF=0.0031;AA=C|||;VT=SNP
2	200656221	rs6759644	T	C	100	PASS	AC=3066;AF=0.61222;AN=5008;NS=2504;DP=15942;EAS_AF=0.8294;AMR_AF=0.6988;AFR_AF=0.4387;EUR_AF=0.5616;SAS_AF=0.6135;AA=C|||;VT=SNP
2	200656557	rs17529497	A	G	100	PASS	AC=1134;AF=0.226438;AN=5008;NS=2504;DP=15434;EAS_AF=0.2897;AMR_AF=0.2363;AFR_AF=0.0219;EUR_AF=0.3171;SAS_AF=0.3374;AA=A|||;VT=SNP
2	200657205	rs13026455	T	C	100	PASS	AC=142;AF=0.0283546;AN=5008;NS=2504;DP=19350;EAS_AF=0;AMR_AF=0.0389;AFR_AF=0.0121;EUR_AF=0.0875;SAS_AF=0.0112;AA=T|||;VT=SNP
2	200657567	rs72924420	T	A	100	PASS	AC=160;AF=0.0319489;AN=5008;NS=2504;DP=19178;EAS_AF=0.1022;AMR_AF=0.0086;AFR_AF=0;EUR_AF=0.0239;SAS_AF=0.0276;AA=T|||;VT=SNP
2	200658051	rs6710237	T	C	100	PASS	AC=2160;AF=0.43131;AN=5008;NS=2504;DP=17603;EAS_AF=0.5238;AMR_AF=0.4294;AFR_AF=0.1876;EUR_AF=0.5378;SAS_AF=0.5573;AA=T|||;VT=SNP
2	200659103	rs11691006	C	T	100	PASS	AC=32;AF=0.00638978;AN=5008;NS=2504;DP=17452;EAS_AF=0;AMR_AF=0.0101;AFR_AF=0.0008;EUR_AF=0.0149;SAS_AF=0.0092;AA=C|||;VT=SNP
2	200661154	rs6743271	G	A	100	PASS	AC=2145;AF=0.428315;AN=5008;NS=2504;DP=18998;EAS_AF=0.5823;AMR_AF=0.4294;AFR_AF=0.1324;EUR_AF=0.5507;SAS_AF=0.5429;AA=G|||;VT=SNP
2	200661519	rs79026875	A	T	100	PASS	AC=75;AF=0.014976;AN=5008;NS=2504;DP=17815;EAS_AF=0;AMR_AF=0.0216;AFR_AF=0.0318;EUR_AF=0.0149;SAS_AF=0.0031;AA=A|||;VT=SNP
2	200663178	rs114304616	A	C	100	PASS	AC=75;AF=0.014976;AN=5008;NS=2504;DP=20698;EAS_AF=0;AMR_AF=0.0216;AFR_AF=0.0318;EUR_AF=0.0149;SAS_AF=0.0031;AA=A|||;VT=SNP
2	200663361	rs12693901	C	G	100	PASS	AC=3277;AF=0.654353;AN=5008;NS=2504;DP=19634;EAS_AF=0.8373;AMR_AF=0.755;AFR_AF=0.4327;EUR_AF=0.6859;SAS_AF=0.6616;AA=G|||;VT=SNP
2	200663487	rs4353632	T	C	100	PASS	AC=3379;AF=0.67472;AN=5008;NS=2504;DP=22047;EAS_AF=0.8373;AMR_AF=0.7723;AFR_AF=0.4955;EUR_AF=0.6928;SAS_AF=0.6616;AA=C|||;VT=SNP
2	200663758	rs115750421	C	T	100	PASS	AC=13;AF=0.00259585;AN=5008;NS=2504;DP=15110;EAS_AF=0;AMR_AF=0.0043;AFR_AF=0;EUR_AF=0.007;SAS_AF=0.0031;AA=C|||;VT=SNP
2	200666527	rs62178292	G	A	100	PASS	AC=170;AF=0.0339457;AN=5008;NS=2504;DP=13915;EAS_AF=0;AMR_AF=0.0576;AFR_AF=0.003;EUR_AF=0.1103;SAS_AF=0.0153;AA=G|||;VT=SNP
2	200666787	rs10931878	C	T	100	PASS	AC=2152;AF=0.429712;AN=5008;NS=2504;DP=18105;EAS_AF=0.5893;AMR_AF=0.4323;AFR_AF=0.1354;EUR_AF=0.5537;SAS_AF=0.5337;AA=C|||;VT=SNP
2	200668156	rs148130445	T	C	100	PASS	AC=54;AF=0.0107827;AN=5008;NS=2504;DP=18848;EAS_AF=0;AMR_AF=0.0101;AFR_AF=0.003;EUR_AF=0.0268;SAS_AF=0.0164;AA=T|||;VT=SNP
2	200668733	rs62178293	T	C	100	PASS	AC=206;AF=0.0411342;AN=5008;NS=2504;DP=19724;EAS_AF=0;AMR_AF=0.0634;AFR_AF=0.0144;EUR_AF=0.1173;SAS_AF=0.0256;AA=T|||;VT=SNP
2	200668760	rs75322863	A	T	100	PASS	AC=75;AF=0.014976;AN=5008;NS=2504;DP=19376;EAS_AF=0;AMR_AF=0.0216;AFR_AF=0.0318;EUR_AF=0.0149;SAS_AF=0.0031;AA=A|||;VT=SNP
2	200669108	rs4673491	G	A	100	PASS	AC=364;AF=0.0726837;AN=5008;NS=2504;DP=16960;EAS_AF=0.0704;AMR_AF=0.0677;AFR_AF=0.0083;EUR_AF=0.173;SAS_AF=0.0624;AA=G|||;VT=SNP
2	200669246	rs148654084	T	C	100	PASS	AC=41;AF=0.0081869;AN=5008;NS=2504;DP=19217;EAS_AF=0;AMR_AF=0.0086;AFR_AF=0.0015;EUR_AF=0.0199;SAS_AF=0.0133;AA=T|||;VT=SNP
2	200669520	rs4519507	T	C	100	PASS	AC=3311;AF=0.661142;AN=5008;NS=2504;DP=20791;EAS_AF=0.8333;AMR_AF=0.7651;AFR_AF=0.438;EUR_AF=0.6909;SAS_AF=0.681;AA=C|||;VT=SNP
2	200670094	rs12693902	G	A	100	PASS	AC=3226;AF=0.644169;AN=5008;NS=2504;DP=18666;EAS_AF=0.8313;AMR_AF=0.7435;AFR_AF=0.4017;EUR_AF=0.675;SAS_AF=0.6769;AA=G|||;VT=SNP
2	200670347	rs71424237	A	C	100	PASS	AC=122;AF=0.024361;AN=5008;NS=2504;DP=14400;EAS_AF=0;AMR_AF=0.0375;AFR_AF=0.0023;EUR_AF=0.0815;SAS_AF=0.0112;AA=A|||;VT=SNP
2	200670394	rs11677946	G	A	100	PASS	AC=2161;AF=0.43151;AN=5008;NS=2504;DP=17099;EAS_AF=0.5823;AMR_AF=0.4323;AFR_AF=0.1324;EUR_AF=0.5487;SAS_AF=0.5593;AA=G|||;VT=SNP
2	200672412	rs74342327	T	C	100	PASS	AC=103;AF=0.0205671;AN=5008;NS=2504;DP=15165;EAS_AF=0.001;AMR_AF=0.0447;AFR_AF=0.003;EUR_AF=0.0636;SAS_AF=0.0031;AA=T|||;VT=SNP
2	200673267	rs4673493	C	G	100	PASS	AC=2168;AF=0.432907;AN=5008;NS=2504;DP=16784;EAS_AF=0.5903;AMR_AF=0.4337;AFR_AF=0.1346;EUR_AF=0.5497;SAS_AF=0.5532;AA=C|||;VT=SNP
2	200673551	rs4673494	G	A	100	PASS	AC=2136;AF=0.426518;AN=5008;NS=2504;DP=21456;EAS_AF=0.5823;AMR_AF=0.4337;AFR_AF=0.1324;EUR_AF=0.5477;SAS_AF=0.5337;AA=G|||;VT=SNP
2	200674835	rs62178295	G	A	100	PASS	AC=206;AF=0.0411342;AN=5008;NS=2504;DP=16029;EAS_AF=0;AMR_AF=0.0692;AFR_AF=0.0159;EUR_AF=0.1193;SAS_AF=0.0174;AA=G|||;VT=SNP
2	200675287	rs140117255	C	G	100	PASS	AC=18;AF=0.00359425;AN=5008;NS=2504;DP=18466;EAS_AF=0;AMR_AF=0.0029;AFR_AF=0.0008;EUR_AF=0.0139;SAS_AF=0.001;AA=C|||;VT=SNP
2	200676102	rs7589545	T	A	100	PASS	AC=4297;AF=0.858027;AN=5008;NS=2504;DP=20364;EAS_AF=0.8165;AMR_AF=0.9135;AFR_AF=0.8646;EUR_AF=0.8091;SAS_AF=0.9029;AA=A|||;VT=SNP
2	200676926	rs7605378	A	C	100	PASS	AC=3177;AF=0.634385;AN=5008;NS=2504;DP=16540;EAS_AF=0.5565;AMR_AF=0.5807;AFR_AF=0.5749;EUR_AF=0.6769;SAS_AF=0.7894;AA=A|||;VT=SNP
2	200677625	rs2030653	C	T	100	PASS	AC=4296;AF=0.857827;AN=5008;NS=2504;DP=18778;EAS_AF=0.8165;AMR_AF=0.9121;AFR_AF=0.8646;EUR_AF=0.8091;SAS_AF=0.9029;AA=T|||;VT=SNP
2	200677663	rs10194076	T	C	100	PASS	AC=3175;AF=0.633986;AN=5008;NS=2504;DP=18953;EAS_AF=0.5565;AMR_AF=0.5807;AFR_AF=0.5749;EUR_AF=0.6759;SAS_AF=0.7883;AA=T|||;VT=SNP
2	200678364	rs111526949	G	A	100	PASS	AC=22;AF=0.00439297;AN=5008;NS=2504;DP=16056;EAS_AF=0;AMR_AF=0.0072;AFR_AF=0.0061;EUR_AF=0.0089;SAS_AF=0;AA=G|||;VT=SNP
2	200679124	rs17529531	T	C	100	PASS	AC=221;AF=0.0441294;AN=5008;NS=2504;DP=20015;EAS_AF=0;AMR_AF=0.0807;AFR_AF=0.0159;EUR_AF=0.1252;SAS_AF=0.0184;AA=T|||;VT=SNP
2	200679158	rs2346662	C	T	100	PASS	AC=3173;AF=0.633586;AN=5008;NS=2504;DP=20068;EAS_AF=0.5565;AMR_AF=0.5778;AFR_AF=0.5756;EUR_AF=0.6759;SAS_AF=0.7873;AA=C|||;VT=SNP
2	200680999	rs7574287	C	T	100	PASS	AC=4297;AF=0.858027;AN=5008;NS=2504;DP=15953;EAS_AF=0.8165;AMR_AF=0.9121;AFR_AF=0.8646;EUR_AF=0.8091;SAS_AF=0.9039;AA=T|||;VT=SNP
2	200681040	rs7574313	C	G	100	PASS	AC=4288;AF=0.85623;AN=5008;NS=2504;DP=15157;EAS_AF=0.8165;AMR_AF=0.9121;AFR_AF=0.8585;EUR_AF=0.8091;SAS_AF=0.9029;AA=G|||;VT=SNP
2	200681297	rs148166180	T	G	100	PASS	AC=204;AF=0.0407348;AN=5008;NS=2504;DP=15511;EAS_AF=0.0794;AMR_AF=0.098;AFR_AF=0.0053;EUR_AF=0.0139;SAS_AF=0.0358;AA=T|||;VT=SNP
2	200681501	rs115097558	C	G	100	PASS	AC=45;AF=0.00898562;AN=5008;NS=2504;DP=17019;EAS_AF=0;AMR_AF=0.0101;AFR_AF=0.0008;EUR_AF=0.0358;SAS_AF=0.001;AA=C|||;VT=SNP
2	200681753	rs7577763	C	T	100	PASS	AC=3195;AF=0.637979;AN=5008;NS=2504;DP=18379;EAS_AF=0.5565;AMR_AF=0.5778;AFR_AF=0.5923;EUR_AF=0.6759;SAS_AF=0.7873;AA=C|||;VT=SNP
2	200683331	rs183463039	T	A	100	PASS	AC=13;AF=0.00259585;AN=5008;NS=2504;DP=17441;EAS_AF=0;AMR_AF=0.0014;AFR_AF=0.0015;EUR_AF=0.0089;SAS_AF=0.001;AA=T|||;VT=SNP
2	200684704	rs1523818	G	T	100	PASS	AC=4291;AF=0.856829;AN=5008;NS=2504;DP=17057;EAS_AF=0.8155;AMR_AF=0.9063;AFR_AF=0.8646;EUR_AF=0.8091;SAS_AF=0.9029;AA=T|||;VT=SNP
2	200686388	rs2577853	G	A	100	PASS	AC=4291;AF=0.856829;AN=5008;NS=2504;DP=18094;EAS_AF=0.8155;AMR_AF=0.9063;AFR_AF=0.8646;EUR_AF=0.8091;SAS_AF=0.9029;AA=A|||;VT=SNP
2	200687204	rs2689762	G	T	100	PASS	AC=4286;AF=0.855831;AN=5008;NS=2504;DP=21246;EAS_AF=0.8165;AMR_AF=0.9121;AFR_AF=0.857;EUR_AF=0.8091;SAS_AF=0.9029;AA=T|||;VT=SNP
2	200687248	rs2577852	C	T	100	PASS	AC=3169;AF=0.632788;AN=5008;NS=2504;DP=19365;EAS_AF=0.5565;AMR_AF=0.5778;AFR_AF=0.5734;EUR_AF=0.6759;SAS_AF=0.7863;AA=C|||;VT=SNP
2	200687891	rs62178297	G	A	100	PASS	AC=229;AF=0.0457268;AN=5008;NS=2504;DP=21224;EAS_AF=0;AMR_AF=0.0821;AFR_AF=0.0061;EUR_AF=0.1243;SAS_AF=0.0399;AA=G|||;VT=SNP
2	200687954	rs2103094	T	C	100	PASS	AC=4289;AF=0.85643;AN=5008;NS=2504;DP=21014;EAS_AF=0.8165;AMR_AF=0.9135;AFR_AF=0.8585;EUR_AF=0.8091;SAS_AF=0.9029;AA=C|||;VT=SNP
2	200688448	rs1837188	T	C	100	PASS	AC=1449;AF=0.289337;AN=5008;NS=2504;DP=20504;EAS_AF=0.3968;AMR_AF=0.3314;AFR_AF=0.0424;EUR_AF=0.3439;SAS_AF=0.4264;AA=T|||;VT=SNP
2	200689555	rs2689763	G	A	100	PASS	AC=3195;AF=0.637979;AN=5008;NS=2504;DP=20144;EAS_AF=0.5565;AMR_AF=0.5793;AFR_AF=0.5908;EUR_AF=0.6759;SAS_AF=0.7883;AA=G|||;VT=SNP
2	200690102	rs2140486	C	T	100	PASS	AC=4298;AF=0.858227;AN=5008;NS=2504;DP=20500;EAS_AF=0.8175;AMR_AF=0.9135;AFR_AF=0.8646;EUR_AF=0.8091;SAS_AF=0.9029;AA=T|||;VT=SNP
2	200690939	rs17529600	C	A	100	PASS	AC=226;AF=0.0451278;AN=5008;NS=2504;DP=17436;EAS_AF=0;AMR_AF=0.0793;AFR_AF=0.0061;EUR_AF=0.1233;SAS_AF=0.0399;AA=C|||;VT=SNP
2	200691693	rs34345745	T	C	100	PASS	AC=1618;AF=0.323083;AN=5008;NS=2504;DP=17171;EAS_AF=0.3968;AMR_AF=0.3804;AFR_AF=0.0537;EUR_AF=0.4324;SAS_AF=0.4581;AA=T|||;VT=SNP
2	200691852	rs6718118	A	C	100	PASS	AC=4299;AF=0.858427;AN=5008;NS=2504;DP=16739;EAS_AF=0.8185;AMR_AF=0.9135;AFR_AF=0.8646;EUR_AF=0.8091;SAS_AF=0.9029;AA=C|||;VT=SNP
2	200692159	rs769954	G	C	100	PASS	AC=3217;AF=0.642372;AN=5008;NS=2504;DP=16815;EAS_AF=0.5585;AMR_AF=0.5793;AFR_AF=0.6074;EUR_AF=0.6759;SAS_AF=0.7863;AA=G|||;VT=SNP
2	200692595	rs769955	C	T	100	PASS	AC=4298;AF=0.858227;AN=5008;NS=2504;DP=18002;EAS_AF=0.8175;AMR_AF=0.9135;AFR_AF=0.8646;EUR_AF=0.8091;SAS_AF=0.9029;AA=T|||;VT=SNP
2	200693668	rs796363	T	C	100	PASS	AC=3174;AF=0.633786;AN=5008;NS=2504;DP=19095;EAS_AF=0.5575;AMR_AF=0.5793;AFR_AF=0.5741;EUR_AF=0.6759;SAS_AF=0.7883;AA=T|||;VT=SNP
2	200693720	rs769956	A	G	100	PASS	AC=4323;AF=0.863219;AN=5008;NS=2504;DP=18604;EAS_AF=0.8403;AMR_AF=0.9135;AFR_AF=0.8646;EUR_AF=0.8091;SAS_AF=0.9049;AA=A|||;VT=SNP
2	200694992	rs113521793	T	C	100	PASS	AC=30;AF=0.00599042;AN=5008;NS=2504;DP=16044;EAS_AF=0.004;AMR_AF=0.0058;AFR_AF=0.0023;EUR_AF=0.0089;SAS_AF=0.0102;AA=T|||;VT=SNP
2	200695524	rs769957	A	C	100	PASS	AC=3177;AF=0.634385;AN=5008;NS=2504;DP=21573;EAS_AF=0.5585;AMR_AF=0.5793;AFR_AF=0.5749;EUR_AF=0.6779;SAS_AF=0.7873;AA=A|||;VT=SNP
2	200695578	rs140447390	G	A	100	PASS	AC=22;AF=0.00439297;AN=5008;NS=2504;DP=21662;EAS_AF=0;AMR_AF=0.0101;AFR_AF=0.0008;EUR_AF=0.0119;SAS_AF=0.002;AA=G|||;VT=SNP
2	200695743	rs10202415	T	C	100	PASS	AC=93;AF=0.0185703;AN=5008;NS=2504;DP=18352;EAS_AF=0;AMR_AF=0.0259;AFR_AF=0.0393;EUR_AF=0.0189;SAS_AF=0.0041;AA=T|||;VT=SNP
2	200695901	rs769958	G	A	100	PASS	AC=3194;AF=0.63778;AN=5008;NS=2504;DP=18431;EAS_AF=0.5575;AMR_AF=0.5793;AFR_AF=0.59;EUR_AF=0.6769;SAS_AF=0.7863;AA=G|||;VT=SNP
2	200696352	rs2689765	T	C	100	PASS	AC=4293;AF=0.857228;AN=5008;NS=2504;DP=16697;EAS_AF=0.8393;AMR_AF=0.9135;AFR_AF=0.8427;EUR_AF=0.8091;SAS_AF=0.9049;AA=C|||;VT=SNP
2	200696369	rs12053011	G	A	100	PASS	AC=1015;AF=0.202676;AN=5008;NS=2504;DP=16636;EAS_AF=0.2817;AMR_AF=0.3314;AFR_AF=0.1906;EUR_AF=0.1322;SAS_AF=0.1186;AA=G|||;VT=SNP
2	200696387	rs797163	G	A	100	PASS	AC=3191;AF=0.637181;AN=5008;NS=2504;DP=16570;EAS_AF=0.5575;AMR_AF=0.5793;AFR_AF=0.59;EUR_AF=0.6769;SAS_AF=0.7832;AA=G|||;VT=SNP
2	200696446	rs10203122	T	C	100	PASS	AC=997;AF=0.199081;AN=5008;NS=2504;DP=16731;EAS_AF=0.2827;AMR_AF=0.33;AFR_AF=0.177;EUR_AF=0.1322;SAS_AF=0.1186;AA=T|||;VT=SNP
2	200696661	rs72924472	C	G	100	PASS	AC=147;AF=0.029353;AN=5008;NS=2504;DP=15814;EAS_AF=0.0903;AMR_AF=0.0072;AFR_AF=0.003;EUR_AF=0.0199;SAS_AF=0.0276;AA=C|||;VT=SNP
2	200697058	rs6738494	A	C	100	PASS	AC=4295;AF=0.857628;AN=5008;NS=2504;DP=16750;EAS_AF=0.8393;AMR_AF=0.9135;AFR_AF=0.8427;EUR_AF=0.8101;SAS_AF=0.9059;AA=C|||;VT=SNP
2	200697246	rs6710393	G	A	100	PASS	AC=4269;AF=0.852436;AN=5008;NS=2504;DP=19573;EAS_AF=0.8175;AMR_AF=0.9121;AFR_AF=0.8427;EUR_AF=0.8082;SAS_AF=0.9049;AA=A|||;VT=SNP
2	200697530	rs17529642	T	C	100	PASS	AC=228;AF=0.0455272;AN=5008;NS=2504;DP=16415;EAS_AF=0;AMR_AF=0.0807;AFR_AF=0.0061;EUR_AF=0.1243;SAS_AF=0.0399;AA=T|||;VT=SNP
2	200697539	rs2689766	A	T	100	PASS	AC=3198;AF=0.638578;AN=5008;NS=2504;DP=16832;EAS_AF=0.5575;AMR_AF=0.5807;AFR_AF=0.5908;EUR_AF=0.6779;SAS_AF=0.7873;AA=A|||;VT=SNP
2	200697947	rs58319901	G	A	100	PASS	AC=1395;AF=0.278554;AN=5008;NS=2504;DP=19943;EAS_AF=0.3899;AMR_AF=0.317;AFR_AF=0.0514;EUR_AF=0.3082;SAS_AF=0.4131;AA=G|||;VT=SNP
2	200699827	rs62178318	G	A	100	PASS	AC=170;AF=0.0339457;AN=5008;NS=2504;DP=20292;EAS_AF=0;AMR_AF=0.0605;AFR_AF=0.0023;EUR_AF=0.1093;SAS_AF=0.0153;AA=G|||;VT=SNP
2	200699952	rs17445200	A	G	100	PASS	AC=204;AF=0.0407348;AN=5008;NS=2504;DP=20465;EAS_AF=0;AMR_AF=0.0605;AFR_AF=0.0113;EUR_AF=0.1103;SAS_AF=0.0368;AA=A|||;VT=SNP
2	200700250	rs72924476	T	C	100	PASS	AC=201;AF=0.0401358;AN=5008;NS=2504;DP=18115;EAS_AF=0.001;AMR_AF=0.0634;AFR_AF=0.003;EUR_AF=0.1133;SAS_AF=0.0389;AA=T|||;VT=SNP
2	200700610	rs2949005	T	C	100	PASS	AC=3326;AF=0.664137;AN=5008;NS=2504;DP=17113;EAS_AF=0.7589;AMR_AF=0.768;AFR_AF=0.6528;EUR_AF=0.5646;SAS_AF=0.6104;AA=C|||;VT=SNP
2	200700685	rs2577850	T	C	100	PASS	AC=2136;AF=0.426518;AN=5008;NS=2504;DP=16121;EAS_AF=0.505;AMR_AF=0.4496;AFR_AF=0.3457;EUR_AF=0.3847;SAS_AF=0.4816;AA=T|||;VT=SNP
2	200701788	rs10497841	A	C	100	PASS	AC=1856;AF=0.370607;AN=5008;NS=2504;DP=19732;EAS_AF=0.4931;AMR_AF=0.513;AFR_AF=0.1377;EUR_AF=0.3757;SAS_AF=0.453;AA=A|||;VT=SNP
2	200702885	rs1000507	G	A	100	PASS	AC=1196;AF=0.238818;AN=5008;NS=2504;DP=19268;EAS_AF=0.3343;AMR_AF=0.3112;AFR_AF=0.0113;EUR_AF=0.2922;SAS_AF=0.3415;AA=G|||;VT=SNP
2	200704087	rs72924480	T	C	100	PASS	AC=599;AF=0.119609;AN=5008;NS=2504;DP=17042;EAS_AF=0.1607;AMR_AF=0.1816;AFR_AF=0.121;EUR_AF=0.0557;SAS_AF=0.0971;AA=T|||;VT=SNP
2	200704682	rs11680333	A	C	100	PASS	AC=1792;AF=0.357827;AN=5008;NS=2504;DP=21104;EAS_AF=0.4921;AMR_AF=0.4928;AFR_AF=0.1331;EUR_AF=0.3479;SAS_AF=0.4376;AA=A|||;VT=SNP
2	200705308	rs75812392	G	A	100	PASS	AC=223;AF=0.0445288;AN=5008;NS=2504;DP=18454;EAS_AF=0.0446;AMR_AF=0.1354;AFR_AF=0.0008;EUR_AF=0.0278;SAS_AF=0.0562;AA=G|||;VT=SNP
2	200705623	rs13023099	C	A	100	PASS	AC=2489;AF=0.497005;AN=5008;NS=2504;DP=16034;EAS_AF=0.4067;AMR_AF=0.4006;AFR_AF=0.5144;EUR_AF=0.5417;SAS_AF=0.589;AA=C|||;VT=SNP
2	200706838	rs769965	A	C	100	PASS	AC=524;AF=0.104633;AN=5008;NS=2504;DP=17598;EAS_AF=0.1022;AMR_AF=0.1009;AFR_AF=0.1445;EUR_AF=0.0318;SAS_AF=0.1309;AA=A|||;VT=SNP
2	200708880	rs79189297	T	A	100	PASS	AC=844;AF=0.16853;AN=5008;NS=2504;DP=16866;EAS_AF=0.1696;AMR_AF=0.1744;AFR_AF=0.0174;EUR_AF=0.2614;SAS_AF=0.272;AA=T|||;VT=SNP
2	200709099	rs55852473	T	C	100	PASS	AC=926;AF=0.184904;AN=5008;NS=2504;DP=17535;EAS_AF=0.3234;AMR_AF=0.3184;AFR_AF=0.1225;EUR_AF=0.0865;SAS_AF=0.1329;AA=T|||;VT=SNP
2	200710108	rs4673506	G	A	100	PASS	AC=563;AF=0.11242;AN=5008;NS=2504;DP=15643;EAS_AF=0.1597;AMR_AF=0.1816;AFR_AF=0.121;EUR_AF=0.0557;SAS_AF=0.0613;AA=G|||;VT=SNP
2	200710167	rs4673507	G	C	100	PASS	AC=3564;AF=0.711661;AN=5008;NS=2504;DP=16987;EAS_AF=0.7292;AMR_AF=0.7421;AFR_AF=0.7035;EUR_AF=0.6561;SAS_AF=0.7403;AA=G|||;VT=SNP
2	200710298	rs4673508	A	C	100	PASS	AC=367;AF=0.0732827;AN=5008;NS=2504;DP=19016;EAS_AF=0.1597;AMR_AF=0.1657;AFR_AF=0.0015;EUR_AF=0.0298;SAS_AF=0.0603;AA=A|||;VT=SNP
2	200710706	rs769960	T	G	100	PASS	AC=4035;AF=0.805711;AN=5008;NS=2504;DP=17776;EAS_AF=0.8333;AMR_AF=0.8228;AFR_AF=0.8495;EUR_AF=0.659;SAS_AF=0.8569;AA=G|||;VT=SNP
2	200711474	rs4672566	A	C	100	PASS	AC=417;AF=0.0832668;AN=5008;NS=2504;DP=18383;EAS_AF=0.1597;AMR_AF=0.1729;AFR_AF=0.0151;EUR_AF=0.0557;SAS_AF=0.0613;AA=A|||;VT=SNP
2	200711563	rs4673509	A	C	100	PASS	AC=480;AF=0.0958466;AN=5008;NS=2504;DP=19069;EAS_AF=0.1597;AMR_AF=0.1772;AFR_AF=0.0598;EUR_AF=0.0567;SAS_AF=0.0613;AA=A|||;VT=SNP
2	200711738	rs4672567	A	T	100	PASS	AC=418;AF=0.0834665;AN=5008;NS=2504;DP=17338;EAS_AF=0.1607;AMR_AF=0.1729;AFR_AF=0.0144;EUR_AF=0.0567;SAS_AF=0.0613;AA=A|||;VT=SNP
2	200712141	rs769961	C	A	100	PASS	AC=3978;AF=0.794329;AN=5008;NS=2504;DP=15774;EAS_AF=0.8105;AMR_AF=0.8199;AFR_AF=0.8396;EUR_AF=0.6531;SAS_AF=0.8436;AA=A|||;VT=SNP
2	200713124	rs111724274	G	A	100	PASS	AC=75;AF=0.014976;AN=5008;NS=2504;DP=20317;EAS_AF=0.001;AMR_AF=0.0144;AFR_AF=0.0023;EUR_AF=0.0358;SAS_AF=0.0256;AA=G|||;VT=SNP
2	200713751	rs4672569	A	C	100	PASS	AC=441;AF=0.0880591;AN=5008;NS=2504;DP=16450;EAS_AF=0.1567;AMR_AF=0.0994;AFR_AF=0.0038;EUR_AF=0.0378;SAS_AF=0.1748;AA=A|||;VT=SNP
2	200714766	rs717915	C	T	100	PASS	AC=3790;AF=0.756789;AN=5008;NS=2504;DP=18427;EAS_AF=0.8125;AMR_AF=0.7867;AFR_AF=0.7163;EUR_AF=0.6412;SAS_AF=0.8517;AA=C|||;VT=SNP
2	200714979	rs114631582	G	A	100	PASS	AC=11;AF=0.00219649;AN=5008;NS=2504;DP=18381;EAS_AF=0;AMR_AF=0.0043;AFR_AF=0.0008;EUR_AF=0.007;SAS_AF=0;AA=G|||;VT=SNP
2	200715272	rs113015046	A	C	100	PASS	AC=72;AF=0.014377;AN=5008;NS=2504;DP=14758;EAS_AF=0;AMR_AF=0.0144;AFR_AF=0;EUR_AF=0.0209;SAS_AF=0.0419;AA=A|||;VT=SNP
2	200715388	rs2949006	T	G	100	PASS	AC=4313;AF=0.861222;AN=5008;NS=2504;DP=12378;EAS_AF=0.8125;AMR_AF=0.9092;AFR_AF=0.8585;EUR_AF=0.8181;SAS_AF=0.9254;AA=G|||;VT=SNP
2	200716119	rs796364	C	A	100	PASS	AC=4262;AF=0.851038;AN=5008;NS=2504;DP=13977;EAS_AF=0.8125;AMR_AF=0.9063;AFR_AF=0.8192;EUR_AF=0.8211;SAS_AF=0.9254;AA=A|||;VT=SNP
2	200717204	rs78028520	T	G	100	PASS	AC=417;AF=0.0832668;AN=5008;NS=2504;DP=16392;EAS_AF=0.1548;AMR_AF=0.1023;AFR_AF=0.0083;EUR_AF=0.0348;SAS_AF=0.1472;AA=T|||;VT=SNP
2	200717641	rs7597487	G	A	100	PASS	AC=2475;AF=0.494209;AN=5008;NS=2504;DP=17947;EAS_AF=0.3919;AMR_AF=0.3761;AFR_AF=0.4947;EUR_AF=0.5447;SAS_AF=0.6309;AA=G|||;VT=SNP
2	200717695	rs142945835	A	G	100	PASS	AC=109;AF=0.0217652;AN=5008;NS=2504;DP=19689;EAS_AF=0.0387;AMR_AF=0.0231;AFR_AF=0.0008;EUR_AF=0.0239;SAS_AF=0.0297;AA=A|||;VT=SNP
2	200719755	rs13034702	A	G	100	PASS	AC=2533;AF=0.505791;AN=5008;NS=2504;DP=17879;EAS_AF=0.3929;AMR_AF=0.3804;AFR_AF=0.5356;EUR_AF=0.5447;SAS_AF=0.6309;AA=A|||;VT=SNP
2	200720378	rs56324332	G	A	100	PASS	AC=444;AF=0.0886581;AN=5008;NS=2504;DP=18174;EAS_AF=0;AMR_AF=0.1182;AFR_AF=0.0885;EUR_AF=0.1769;SAS_AF=0.0685;AA=G|||;VT=SNP
2	200720420	rs17590956	A	G	100	PASS	AC=474;AF=0.0946486;AN=5008;NS=2504;DP=7627;EAS_AF=0.1587;AMR_AF=0.2896;AFR_AF=0.0129;EUR_AF=0.0586;SAS_AF=0.0378;AA=A|||;VT=SNP
2	200720735	rs17445291	G	A	100	PASS	AC=329;AF=0.0656949;AN=5008;NS=2504;DP=17092;EAS_AF=0;AMR_AF=0.1052;AFR_AF=0.0091;EUR_AF=0.1769;SAS_AF=0.0675;AA=G|||;VT=SNP
2	200721361	rs1916722	C	T	100	PASS	AC=387;AF=0.0772764;AN=5008;NS=2504;DP=17910;EAS_AF=0.1548;AMR_AF=0.0922;AFR_AF=0.0023;EUR_AF=0.0258;SAS_AF=0.1411;AA=C|||;VT=SNP
2	200721555	rs17629007	T	C	100	PASS	AC=387;AF=0.0772764;AN=5008;NS=2504;DP=19833;EAS_AF=0.1548;AMR_AF=0.0922;AFR_AF=0.0023;EUR_AF=0.0258;SAS_AF=0.1411;AA=T|||;VT=SNP
2	200721831	rs137887282	G	A	100	PASS	AC=60;AF=0.0119808;AN=5008;NS=2504;DP=17436;EAS_AF=0;AMR_AF=0.0173;AFR_AF=0.003;EUR_AF=0.0159;SAS_AF=0.0286;AA=G|||;VT=SNP
2	200721858	rs185975051	G	T	100	PASS	AC=20;AF=0.00399361;AN=5008;NS=2504;DP=16619;EAS_AF=0;AMR_AF=0.0058;AFR_AF=0.0015;EUR_AF=0.0139;SAS_AF=0;AA=G|||;VT=SNP
2	200723316	rs2918044	G	A	100	PASS	AC=3823;AF=0.763379;AN=5008;NS=2504;DP=12642;EAS_AF=0.8155;AMR_AF=0.7896;AFR_AF=0.7315;EUR_AF=0.6471;SAS_AF=0.8538;AA=G|||;VT=SNP
2	200723653	rs4673525	G	A	100	PASS	AC=422;AF=0.0842652;AN=5008;NS=2504;DP=14451;EAS_AF=0.1667;AMR_AF=0.1009;AFR_AF=0.0091;EUR_AF=0.0348;SAS_AF=0.1401;AA=G|||;VT=SNP
2	200724359	rs57009982	G	A	100	PASS	AC=423;AF=0.0844649;AN=5008;NS=2504;DP=15593;EAS_AF=0.1667;AMR_AF=0.1009;AFR_AF=0.0098;EUR_AF=0.0348;SAS_AF=0.1401;AA=G|||;VT=SNP
2	200724372	rs812760	C	T	100	PASS	AC=3818;AF=0.76238;AN=5008;NS=2504;DP=15750;EAS_AF=0.8145;AMR_AF=0.7911;AFR_AF=0.7307;EUR_AF=0.6431;SAS_AF=0.8538;AA=T|||;VT=SNP
2	200724582	rs59218738	C	G	100	PASS	AC=868;AF=0.173323;AN=5008;NS=2504;DP=17297;EAS_AF=0.1111;AMR_AF=0.1499;AFR_AF=0.0106;EUR_AF=0.3091;SAS_AF=0.3344;AA=C|||;VT=SNP
2	200724865	rs17629013	A	G	100	PASS	AC=422;AF=0.0842652;AN=5008;NS=2504;DP=17559;EAS_AF=0.1667;AMR_AF=0.1009;AFR_AF=0.0091;EUR_AF=0.0348;SAS_AF=0.1401;AA=A|||;VT=SNP
2	200725095	rs150266458	G	C	100	PASS	AC=44;AF=0.00878594;AN=5008;NS=2504;DP=17451;EAS_AF=0.002;AMR_AF=0.0029;AFR_AF=0.0008;EUR_AF=0.0169;SAS_AF=0.0225;AA=G|||;VT=SNP
2	200725473	rs71424239	T	C	100	PASS	AC=390;AF=0.0778754;AN=5008;NS=2504;DP=21834;EAS_AF=0.0962;AMR_AF=0.0735;AFR_AF=0.0083;EUR_AF=0.169;SAS_AF=0.0624;AA=T|||;VT=SNP
2	200726221	rs17529746	G	A	100	PASS	AC=944;AF=0.188498;AN=5008;NS=2504;DP=17916;EAS_AF=0.1111;AMR_AF=0.1556;AFR_AF=0.0651;EUR_AF=0.3101;SAS_AF=0.3333;AA=G|||;VT=SNP
2	200728475	rs769948	C	A	100	PASS	AC=4323;AF=0.863219;AN=5008;NS=2504;DP=15864;EAS_AF=0.8155;AMR_AF=0.9121;AFR_AF=0.8585;EUR_AF=0.8211;SAS_AF=0.9274;AA=A|||;VT=SNP
2	200729020	rs77109202	T	A	100	PASS	AC=59;AF=0.0117812;AN=5008;NS=2504;DP=17760;EAS_AF=0;AMR_AF=0.0173;AFR_AF=0.003;EUR_AF=0.0159;SAS_AF=0.0276;AA=T|||;VT=SNP
2	200729558	rs769949	A	G	100	PASS	AC=4323;AF=0.863219;AN=5008;NS=2504;DP=15209;EAS_AF=0.8155;AMR_AF=0.9121;AFR_AF=0.8585;EUR_AF=0.8211;SAS_AF=0.9274;AA=G|||;VT=SNP
2	200730028	rs769950	A	G	100	PASS	AC=4323;AF=0.863219;AN=5008;NS=2504;DP=17155;EAS_AF=0.8155;AMR_AF=0.9121;AFR_AF=0.8585;EUR_AF=0.8211;SAS_AF=0.9274;AA=G|||;VT=SNP
2	200730120	rs62178322	G	A	100	PASS	AC=34;AF=0.00678914;AN=5008;NS=2504;DP=17217;EAS_AF=0;AMR_AF=0.013;AFR_AF=0.0015;EUR_AF=0.0169;SAS_AF=0.0061;AA=G|||;VT=SNP
2	200731617	rs35302860	G	T	100	PASS	AC=211;AF=0.0421326;AN=5008;NS=2504;DP=17665;EAS_AF=0;AMR_AF=0.0706;AFR_AF=0.0061;EUR_AF=0.1233;SAS_AF=0.0307;AA=G|||;VT=SNP
2	200731990	rs769951	C	G	100	PASS	AC=685;AF=0.136781;AN=5008;NS=2504;DP=17955;EAS_AF=0.1607;AMR_AF=0.3098;AFR_AF=0.1604;EUR_AF=0.0586;SAS_AF=0.0378;AA=C|||;VT=SNP
2	200733320	rs62178324	C	G	100	PASS	AC=442;AF=0.0882588;AN=5008;NS=2504;DP=15067;EAS_AF=0;AMR_AF=0.1167;AFR_AF=0.0877;EUR_AF=0.1769;SAS_AF=0.0685;AA=C|||;VT=SNP
2	200733728	rs114703921	T	G	100	PASS	AC=19;AF=0.00379393;AN=5008;NS=2504;DP=18030;EAS_AF=0;AMR_AF=0.0029;AFR_AF=0;EUR_AF=0.0139;SAS_AF=0.0031;AA=T|||;VT=SNP
2	200734336	rs3891919	G	A	100	PASS	AC=421;AF=0.0840655;AN=5008;NS=2504;DP=16590;EAS_AF=0.1667;AMR_AF=0.1009;AFR_AF=0.0083;EUR_AF=0.0348;SAS_AF=0.1401;AA=G|||;VT=SNP
2	200734368	rs769952	C	T	100	PASS	AC=4323;AF=0.863219;AN=5008;NS=2504;DP=16875;EAS_AF=0.8155;AMR_AF=0.9121;AFR_AF=0.8593;EUR_AF=0.8221;SAS_AF=0.9254;AA=T|||;VT=SNP
2	200735662	rs58960344	T	C	100	PASS	AC=111;AF=0.0221645;AN=5008;NS=2504;DP=15098;EAS_AF=0.0407;AMR_AF=0.0231;AFR_AF=0.0008;EUR_AF=0.0239;SAS_AF=0.0297;AA=T|||;VT=SNP
2	200736507	rs11693528	C	G	100	PASS	AC=684;AF=0.136581;AN=5008;NS=2504;DP=14605;EAS_AF=0.1835;AMR_AF=0.0879;AFR_AF=0.1407;EUR_AF=0.1779;SAS_AF=0.0746;AA=C|||;VT=SNP
2	200737833	rs143999331	C	T	100	PASS	AC=23;AF=0.00459265;AN=5008;NS=2504;DP=13600;EAS_AF=0;AMR_AF=0.0043;AFR_AF=0.0008;EUR_AF=0.0139;SAS_AF=0.0051;AA=C|||;VT=SNP
2	200738168	rs115821645	G	C	100	PASS	AC=19;AF=0.00379393;AN=5008;NS=2504;DP=14424;EAS_AF=0;AMR_AF=0.0029;AFR_AF=0;EUR_AF=0.0139;SAS_AF=0.0031;AA=G|||;VT=SNP
2	200738790	rs10192004	A	G	100	PASS	AC=2525;AF=0.504193;AN=5008;NS=2504;DP=18109;EAS_AF=0.3929;AMR_AF=0.3775;AFR_AF=0.5219;EUR_AF=0.5467;SAS_AF=0.6411;AA=A|||;VT=SNP
2	200738949	rs115250022	G	C	100	PASS	AC=19;AF=0.00379393;AN=5008;NS=2504;DP=18562;EAS_AF=0;AMR_AF=0.0029;AFR_AF=0;EUR_AF=0.0139;SAS_AF=0.0031;AA=G|||;VT=SNP
2	200739370	rs74450459	G	A	100	PASS	AC=83;AF=0.0165735;AN=5008;NS=2504;DP=18461;EAS_AF=0;AMR_AF=0.0346;AFR_AF=0.003;EUR_AF=0.0497;SAS_AF=0.0051;AA=G|||;VT=SNP
2	200739479	rs77775343	G	A	100	PASS	AC=251;AF=0.0501198;AN=5008;NS=2504;DP=18770;EAS_AF=0;AMR_AF=0.0591;AFR_AF=0.0045;EUR_AF=0.1093;SAS_AF=0.0961;AA=G|||;VT=SNP
2	200740997	rs148120474	T	C	100	PASS	AC=22;AF=0.00439297;AN=5008;NS=2504;DP=17277;EAS_AF=0;AMR_AF=0.0014;AFR_AF=0;EUR_AF=0.0119;SAS_AF=0.0092;AA=T|||;VT=SNP
2	200741418	rs183119117	G	A	100	PASS	AC=68;AF=0.0135783;AN=5008;NS=2504;DP=12875;EAS_AF=0;AMR_AF=0.0231;AFR_AF=0.003;EUR_AF=0.0417;SAS_AF=0.0061;AA=G|||;VT=SNP
2	200741624	rs6761647	C	T	100	PASS	AC=4170;AF=0.832668;AN=5008;NS=2504;DP=15806;EAS_AF=0.744;AMR_AF=0.6859;AFR_AF=0.8283;EUR_AF=0.9364;SAS_AF=0.9274;AA=T|||;VT=SNP
2	200741720	rs11694369	G	A	100	PASS	AC=390;AF=0.0778754;AN=5008;NS=2504;DP=17117;EAS_AF=0.0952;AMR_AF=0.0735;AFR_AF=0.0083;EUR_AF=0.168;SAS_AF=0.0644;AA=G|||;VT=SNP
2	200741782	rs184281450	G	T	100	PASS	AC=42;AF=0.00838658;AN=5008;NS=2504;DP=17016;EAS_AF=0.001;AMR_AF=0.0029;AFR_AF=0.0008;EUR_AF=0.0159;SAS_AF=0.0225;AA=G|||;VT=SNP
2	200742162	rs6707609	C	A	100	PASS	AC=2476;AF=0.494409;AN=5008;NS=2504;DP=17373;EAS_AF=0.3929;AMR_AF=0.3746;AFR_AF=0.4864;EUR_AF=0.5467;SAS_AF=0.6411;AA=C|||;VT=SNP
2	200742168	rs77349913	G	A	100	PASS	AC=56;AF=0.0111821;AN=5008;NS=2504;DP=17282;EAS_AF=0;AMR_AF=0.0144;AFR_AF=0.003;EUR_AF=0.0308;SAS_AF=0.0112;AA=G|||;VT=SNP
2	200742555	rs77073936	T	G	100	PASS	AC=443;AF=0.0884585;AN=5008;NS=2504;DP=16111;EAS_AF=0;AMR_AF=0.1167;AFR_AF=0.0877;EUR_AF=0.1779;SAS_AF=0.0685;AA=T|||;VT=SNP
2	200742891	rs62178326	G	A	100	PASS	AC=444;AF=0.0886581;AN=5008;NS=2504;DP=18993;EAS_AF=0;AMR_AF=0.1167;AFR_AF=0.0877;EUR_AF=0.1779;SAS_AF=0.0695;AA=G|||;VT=SNP
2	200743984	rs2196711	T	C	100	PASS	AC=449;AF=0.0896565;AN=5008;NS=2504;DP=16056;EAS_AF=0.1597;AMR_AF=0.2882;AFR_AF=0.0144;EUR_AF=0.0328;SAS_AF=0.0368;AA=t|||;VT=SNP
2	200746546	rs60258078	G	A	100	PASS	AC=423;AF=0.0844649;AN=5008;NS=2504;DP=16083;EAS_AF=0.1667;AMR_AF=0.1009;AFR_AF=0.0098;EUR_AF=0.0348;SAS_AF=0.1401;AA=G|||;VT=SNP
2	200747537	rs4672586	A	C	100	PASS	AC=424;AF=0.0846645;AN=5008;NS=2504;DP=19330;EAS_AF=0.1687;AMR_AF=0.1009;AFR_AF=0.0091;EUR_AF=0.0348;SAS_AF=0.1401;AA=A|||;VT=SNP
2	200747690	rs10180850	G	T	100	PASS	AC=2445;AF=0.488219;AN=5008;NS=2504;DP=19431;EAS_AF=0.3929;AMR_AF=0.3746;AFR_AF=0.4629;EUR_AF=0.5467;SAS_AF=0.6411;AA=G|||;VT=SNP
2	200749367	rs17629031	A	G	100	PASS	AC=393;AF=0.0784744;AN=5008;NS=2504;DP=21229;EAS_AF=0.1667;AMR_AF=0.0922;AFR_AF=0.003;EUR_AF=0.0258;SAS_AF=0.1339;AA=A|||;VT=SNP
2	200749566	rs281785	A	G	100	PASS	AC=4323;AF=0.863219;AN=5008;NS=2504;DP=20226;EAS_AF=0.8175;AMR_AF=0.9121;AFR_AF=0.8593;EUR_AF=0.8221;SAS_AF=0.9233;AA=A|||;VT=SNP
2	200749749	rs281784	T	A	100	PASS	AC=4324;AF=0.863419;AN=5008;NS=2504;DP=17209;EAS_AF=0.8165;AMR_AF=0.9121;AFR_AF=0.8593;EUR_AF=0.8221;SAS_AF=0.9254;AA=A|||;VT=SNP
2	200749777	rs150338907	C	T	100	PASS	AC=46;AF=0.0091853;AN=5008;NS=2504;DP=17996;EAS_AF=0;AMR_AF=0.0231;AFR_AF=0.0008;EUR_AF=0.0239;SAS_AF=0.0051;AA=C|||;VT=SNP
2	200750213	rs7589702	G	A	100	PASS	AC=443;AF=0.0884585;AN=5008;NS=2504;DP=13376;EAS_AF=0;AMR_AF=0.1167;AFR_AF=0.0877;EUR_AF=0.1779;SAS_AF=0.0685;AA=G|||;VT=SNP
2	200750444	rs188146	C	T	100	PASS	AC=4322;AF=0.863019;AN=5008;NS=2504;DP=18731;EAS_AF=0.8155;AMR_AF=0.9121;AFR_AF=0.8585;EUR_AF=0.8221;SAS_AF=0.9254;AA=T|||;VT=SNP
2	200751020	rs12466394	G	A	100	PASS	AC=389;AF=0.0776757;AN=5008;NS=2504;DP=18685;EAS_AF=0.1667;AMR_AF=0.0893;AFR_AF=0.0023;EUR_AF=0.0258;SAS_AF=0.1329;AA=G|||;VT=SNP
2	200751129	rs6738002	T	C	100	PASS	AC=443;AF=0.0884585;AN=5008;NS=2504;DP=17981;EAS_AF=0;AMR_AF=0.1167;AFR_AF=0.0877;EUR_AF=0.1779;SAS_AF=0.0685;AA=T|||;VT=SNP
2	200751582	rs281783	G	A	100	PASS	AC=4323;AF=0.863219;AN=5008;NS=2504;DP=17803;EAS_AF=0.8165;AMR_AF=0.9121;AFR_AF=0.8585;EUR_AF=0.8221;SAS_AF=0.9254;AA=A|||;VT=SNP
2	200751772	rs2164888	G	T	100	PASS	AC=2476;AF=0.494409;AN=5008;NS=2504;DP=17397;EAS_AF=0.3919;AMR_AF=0.3746;AFR_AF=0.4879;EUR_AF=0.5457;SAS_AF=0.6411;AA=G|||;VT=SNP
2	200752207	rs1509837	A	G	100	PASS	AC=2525;AF=0.504193;AN=5008;NS=2504;DP=17806;EAS_AF=0.3929;AMR_AF=0.3775;AFR_AF=0.5227;EUR_AF=0.5457;SAS_AF=0.6411;AA=A|||;VT=SNP
2	200752487	rs56023288	A	G	100	PASS	AC=443;AF=0.0884585;AN=5008;NS=2504;DP=20307;EAS_AF=0;AMR_AF=0.1167;AFR_AF=0.0877;EUR_AF=0.1779;SAS_AF=0.0685;AA=A|||;VT=SNP
2	200753138	rs62178328	T	C	100	PASS	AC=443;AF=0.0884585;AN=5008;NS=2504;DP=20172;EAS_AF=0;AMR_AF=0.1167;AFR_AF=0.0877;EUR_AF=0.1779;SAS_AF=0.0685;AA=T|||;VT=SNP
2	200753271	rs148890552	G	A	100	PASS	AC=34;AF=0.00678914;AN=5008;NS=2504;DP=19839;EAS_AF=0.002;AMR_AF=0.0086;AFR_AF=0.0015;EUR_AF=0.0239;SAS_AF=0;AA=G|||;VT=SNP
2	200753649	rs116010331	C	T	100	PASS	AC=19;AF=0.00379393;AN=5008;NS=2504;DP=22347;EAS_AF=0;AMR_AF=0.0058;AFR_AF=0.0008;EUR_AF=0.0139;SAS_AF=0;AA=C|||;VT=SNP
2	200753673	rs281782	G	A	100	PASS	AC=4323;AF=0.863219;AN=5008;NS=2504;DP=22415;EAS_AF=0.8165;AMR_AF=0.9121;AFR_AF=0.8585;EUR_AF=0.8221;SAS_AF=0.9254;AA=A|||;VT=SNP
2	200753901	rs166848	T	C	100	PASS	AC=4324;AF=0.863419;AN=5008;NS=2504;DP=20226;EAS_AF=0.8165;AMR_AF=0.9121;AFR_AF=0.8593;EUR_AF=0.8221;SAS_AF=0.9254;AA=t|||;VT=SNP
2	200754346	rs7584814	C	G	100	PASS	AC=443;AF=0.0884585;AN=5008;NS=2504;DP=18508;EAS_AF=0;AMR_AF=0.1167;AFR_AF=0.0877;EUR_AF=0.1779;SAS_AF=0.0685;AA=C|||;VT=SNP
2	200754393	rs281781	A	C	100	PASS	AC=4324;AF=0.863419;AN=5008;NS=2504;DP=18347;EAS_AF=0.8165;AMR_AF=0.9121;AFR_AF=0.8593;EUR_AF=0.8221;SAS_AF=0.9254;AA=T|||;VT=SNP
2	200754964	rs62178329	G	A	100	PASS	AC=443;AF=0.0884585;AN=5008;NS=2504;DP=18985;EAS_AF=0;AMR_AF=0.1167;AFR_AF=0.0877;EUR_AF=0.1779;SAS_AF=0.0685;AA=G|||;VT=SNP
2	200756210	rs142872121	A	C	100	PASS	AC=58;AF=0.0115815;AN=5008;NS=2504;DP=19565;EAS_AF=0;AMR_AF=0.0159;AFR_AF=0;EUR_AF=0.0378;SAS_AF=0.0092;AA=A|||;VT=SNP
2	200756331	rs281780	G	C	100	PASS	AC=3831;AF=0.764976;AN=5008;NS=2504;DP=19529;EAS_AF=0.8155;AMR_AF=0.7925;AFR_AF=0.7375;EUR_AF=0.6441;SAS_AF=0.8548;AA=G|||;VT=SNP
2	200758548	rs13005686	C	T	100	PASS	AC=154;AF=0.0307508;AN=5008;NS=2504;DP=19479;EAS_AF=0.0952;AMR_AF=0.0058;AFR_AF=0.0008;EUR_AF=0.0189;SAS_AF=0.0348;AA=C|||;VT=SNP
2	200759100	rs75974110	C	T	100	PASS	AC=67;AF=0.0133786;AN=5008;NS=2504;DP=19534;EAS_AF=0;AMR_AF=0.0072;AFR_AF=0.003;EUR_AF=0.0437;SAS_AF=0.0143;AA=C|||;VT=SNP
2	200759184	rs16832017	A	G	100	PASS	AC=442;AF=0.0882588;AN=5008;NS=2504;DP=18394;EAS_AF=0;AMR_AF=0.1167;AFR_AF=0.087;EUR_AF=0.1779;SAS_AF=0.0685;AA=A|||;VT=SNP
2	200759645	rs16832020	A	C	100	PASS	AC=443;AF=0.0884585;AN=5008;NS=2504;DP=14892;EAS_AF=0;AMR_AF=0.1167;AFR_AF=0.0877;EUR_AF=0.1779;SAS_AF=0.0685;AA=A|||;VT=SNP
2	200760026	rs10497842	G	A	100	PASS	AC=443;AF=0.0884585;AN=5008;NS=2504;DP=14387;EAS_AF=0;AMR_AF=0.1167;AFR_AF=0.0877;EUR_AF=0.1779;SAS_AF=0.0685;AA=G|||;VT=SNP
2	200760629	rs1704190	G	A	100	PASS	AC=3831;AF=0.764976;AN=5008;NS=2504;DP=17175;EAS_AF=0.8165;AMR_AF=0.7925;AFR_AF=0.7375;EUR_AF=0.6441;SAS_AF=0.8538;AA=G|||;VT=SNP
2	200760944	rs1396973	G	T	100	PASS	AC=2520;AF=0.503195;AN=5008;NS=2504;DP=15954;EAS_AF=0.3919;AMR_AF=0.3775;AFR_AF=0.5197;EUR_AF=0.5457;SAS_AF=0.6411;AA=G|||;VT=SNP
2	200762120	rs61271411	A	C	100	PASS	AC=418;AF=0.0834665;AN=5008;NS=2504;DP=12706;EAS_AF=0.1667;AMR_AF=0.1023;AFR_AF=0.0045;EUR_AF=0.0358;SAS_AF=0.1401;AA=C|||;VT=SNP
2	200763224	rs1704189	C	G	100	PASS	AC=840;AF=0.167732;AN=5008;NS=2504;DP=17667;EAS_AF=0.2569;AMR_AF=0.3112;AFR_AF=0.174;EUR_AF=0.0636;SAS_AF=0.0726;AA=C|||;VT=SNP
2	200763283	rs78153252	G	C	100	PASS	AC=149;AF=0.0297524;AN=5008;NS=2504;DP=17137;EAS_AF=0.001;AMR_AF=0.0317;AFR_AF=0.0015;EUR_AF=0.1143;SAS_AF=0.0092;AA=G|||;VT=SNP
2	200763672	rs144846863	G	C	100	PASS	AC=11;AF=0.00219649;AN=5008;NS=2504;DP=16573;EAS_AF=0;AMR_AF=0.0014;AFR_AF=0.0008;EUR_AF=0.007;SAS_AF=0.002;AA=G|||;VT=SNP
2	200763926	rs76768270	A	C	100	PASS	AC=417;AF=0.0832668;AN=5008;NS=2504;DP=20123;EAS_AF=0.1667;AMR_AF=0.1023;AFR_AF=0.0045;EUR_AF=0.0348;SAS_AF=0.1401;AA=A|||;VT=SNP
2	200764044	rs150640115	T	C	100	PASS	AC=57;AF=0.0113818;AN=5008;NS=2504;DP=19724;EAS_AF=0;AMR_AF=0.0159;AFR_AF=0.003;EUR_AF=0.0159;SAS_AF=0.0266;AA=T|||;VT=SNP
2	200764603	rs281761	T	A	100	PASS	AC=687;AF=0.137181;AN=5008;NS=2504;DP=20492;EAS_AF=0.1607;AMR_AF=0.3098;AFR_AF=0.1626;EUR_AF=0.0577;SAS_AF=0.0378;AA=T|||;VT=SNP
2	200765082	rs9917349	C	T	100	PASS	AC=442;AF=0.0882588;AN=5008;NS=2504;DP=19720;EAS_AF=0;AMR_AF=0.1167;AFR_AF=0.0877;EUR_AF=0.1769;SAS_AF=0.0685;AA=C|||;VT=SNP
2	200765116	rs147444738	T	C	100	PASS	AC=30;AF=0.00599042;AN=5008;NS=2504;DP=19459;EAS_AF=0;AMR_AF=0.0072;AFR_AF=0.0015;EUR_AF=0.0219;SAS_AF=0.001;AA=T|||;VT=SNP
2	200766628	rs72926348	G	C	100	PASS	AC=435;AF=0.086861;AN=5008;NS=2504;DP=19377;EAS_AF=0.1607;AMR_AF=0.2867;AFR_AF=0.0038;EUR_AF=0.0328;SAS_AF=0.0368;AA=G|||;VT=SNP
2	200767076	rs114847522	G	A	100	PASS	AC=40;AF=0.00798722;AN=5008;NS=2504;DP=19523;EAS_AF=0.002;AMR_AF=0.0086;AFR_AF=0.0053;EUR_AF=0.0249;SAS_AF=0;AA=G|||;VT=SNP
2	200767508	rs78081308	A	G	100	PASS	AC=416;AF=0.0830671;AN=5008;NS=2504;DP=20346;EAS_AF=0.1667;AMR_AF=0.1009;AFR_AF=0.0045;EUR_AF=0.0348;SAS_AF=0.1401;AA=A|||;VT=SNP
2	200767512	rs1658807	C	T	100	PASS	AC=4322;AF=0.863019;AN=5008;NS=2504;DP=20162;EAS_AF=0.8155;AMR_AF=0.9121;AFR_AF=0.8585;EUR_AF=0.8221;SAS_AF=0.9254;AA=c|||;VT=SNP
2	200767840	rs143320257	T	C	100	PASS	AC=27;AF=0.00539137;AN=5008;NS=2504;DP=20475;EAS_AF=0;AMR_AF=0.0173;AFR_AF=0.0008;EUR_AF=0.0119;SAS_AF=0.002;AA=T|||;VT=SNP
2	200768491	rs56155997	C	T	100	PASS	AC=390;AF=0.0778754;AN=5008;NS=2504;DP=10914;EAS_AF=0.0952;AMR_AF=0.0735;AFR_AF=0.0083;EUR_AF=0.168;SAS_AF=0.0644;AA=C|||;VT=SNP
2	200769247	rs78107755	G	A	100	PASS	AC=442;AF=0.0882588;AN=5008;NS=2504;DP=15912;EAS_AF=0;AMR_AF=0.1167;AFR_AF=0.0877;EUR_AF=0.1769;SAS_AF=0.0685;AA=G|||;VT=SNP
2	200769334	rs79683117	T	A	100	PASS	AC=417;AF=0.0832668;AN=5008;NS=2504;DP=15886;EAS_AF=0.1677;AMR_AF=0.1009;AFR_AF=0.0045;EUR_AF=0.0348;SAS_AF=0.1401;AA=T|||;VT=SNP
2	200769539	rs1704186	T	G	100	PASS	AC=4324;AF=0.863419;AN=5008;NS=2504;DP=726;EAS_AF=0.8165;AMR_AF=0.9121;AFR_AF=0.8593;EUR_AF=0.8221;SAS_AF=0.9254;AA=G|||;VT=SNP
2	200769914	rs116615797	G	A	100	PASS	AC=35;AF=0.00698882;AN=5008;NS=2504;DP=18496;EAS_AF=0.002;AMR_AF=0.0086;AFR_AF=0.0015;EUR_AF=0.0249;SAS_AF=0;AA=G|||;VT=SNP
2	200770159	rs76003299	T	C	100	PASS	AC=416;AF=0.0830671;AN=5008;NS=2504;DP=17935;EAS_AF=0.1667;AMR_AF=0.1009;AFR_AF=0.0045;EUR_AF=0.0348;SAS_AF=0.1401;AA=T|||;VT=SNP
2	200770933	rs2136584	G	T	100	PASS	AC=442;AF=0.0882588;AN=5008;NS=2504;DP=17623;EAS_AF=0;AMR_AF=0.1167;AFR_AF=0.0877;EUR_AF=0.1769;SAS_AF=0.0685;AA=G|||;VT=SNP
2	200771462	rs76471141	A	G	100	PASS	AC=416;AF=0.0830671;AN=5008;NS=2504;DP=16993;EAS_AF=0.1667;AMR_AF=0.1009;AFR_AF=0.0045;EUR_AF=0.0348;SAS_AF=0.1401;AA=A|||;VT=SNP
2	200771531	rs72926357	C	T	100	PASS	AC=38;AF=0.00758786;AN=5008;NS=2504;DP=16536;EAS_AF=0;AMR_AF=0.0101;AFR_AF=0.0015;EUR_AF=0.0239;SAS_AF=0.0051;AA=C|||;VT=SNP
2	200772720	rs281786	T	C	100	PASS	AC=4324;AF=0.863419;AN=5008;NS=2504;DP=10391;EAS_AF=0.8165;AMR_AF=0.9121;AFR_AF=0.8593;EUR_AF=0.8221;SAS_AF=0.9254;AA=C|||;VT=SNP
2	200772896	rs183372316	C	T	100	PASS	AC=35;AF=0.00698882;AN=5008;NS=2504;DP=14578;EAS_AF=0.002;AMR_AF=0.0086;AFR_AF=0.0015;EUR_AF=0.0249;SAS_AF=0;AA=C|||;VT=SNP
2	200773512	rs35529623	T	C	100	PASS	AC=50;AF=0.00998403;AN=5008;NS=2504;DP=19419;EAS_AF=0;AMR_AF=0.0101;AFR_AF=0;EUR_AF=0.0368;SAS_AF=0.0061;AA=T|||;VT=SNP
2	200775125	rs35594306	T	C	100	PASS	AC=389;AF=0.0776757;AN=5008;NS=2504;DP=16967;EAS_AF=0.0942;AMR_AF=0.0735;AFR_AF=0.0083;EUR_AF=0.168;SAS_AF=0.0644;AA=T|||;VT=SNP
2	200775744	rs1124639	T	C	100	PASS	AC=2456;AF=0.490415;AN=5008;NS=2504;DP=16112;EAS_AF=0.3938;AMR_AF=0.3732;AFR_AF=0.4697;EUR_AF=0.5477;SAS_AF=0.6421;AA=T|||;VT=SNP
2	200776353	rs62178345	T	G	100	PASS	AC=440;AF=0.0878594;AN=5008;NS=2504;DP=14099;EAS_AF=0;AMR_AF=0.1167;AFR_AF=0.087;EUR_AF=0.175;SAS_AF=0.0695;AA=T|||;VT=SNP
2	200776865	rs62178346	G	T	100	PASS	AC=330;AF=0.0658946;AN=5008;NS=2504;DP=18164;EAS_AF=0;AMR_AF=0.1037;AFR_AF=0.0106;EUR_AF=0.1769;SAS_AF=0.0675;AA=G|||;VT=SNP
2	200778502	rs55687232	G	A	100	PASS	AC=482;AF=0.096246;AN=5008;NS=2504;DP=11500;EAS_AF=0.1607;AMR_AF=0.2954;AFR_AF=0.0159;EUR_AF=0.0577;SAS_AF=0.0368;AA=G|||;VT=SNP
2	200778850	rs12474280	T	C	100	PASS	AC=415;AF=0.0828674;AN=5008;NS=2504;DP=18468;EAS_AF=0.1657;AMR_AF=0.1009;AFR_AF=0.0045;EUR_AF=0.0348;SAS_AF=0.1401;AA=T|||;VT=SNP
2	200778866	rs166849	G	A	100	PASS	AC=3420;AF=0.682907;AN=5008;NS=2504;DP=18378;EAS_AF=0.6508;AMR_AF=0.6916;AFR_AF=0.733;EUR_AF=0.6103;SAS_AF=0.7168;AA=G|||;VT=SNP
2	200779795	rs12475460	T	C	100	PASS	AC=415;AF=0.0828674;AN=5008;NS=2504;DP=19031;EAS_AF=0.1657;AMR_AF=0.1009;AFR_AF=0.0045;EUR_AF=0.0348;SAS_AF=0.1401;AA=T|||;VT=SNP
2	200779963	rs12475497	T	C	100	PASS	AC=388;AF=0.077476;AN=5008;NS=2504;DP=17162;EAS_AF=0.1657;AMR_AF=0.0893;AFR_AF=0.0023;EUR_AF=0.0258;SAS_AF=0.1329;AA=T|||;VT=SNP
2	200780291	rs141860563	G	A	100	PASS	AC=449;AF=0.0896565;AN=5008;NS=2504;DP=14799;EAS_AF=0.1587;AMR_AF=0.2882;AFR_AF=0.0144;EUR_AF=0.0328;SAS_AF=0.0378;AA=G|||;VT=SNP
2	200780698	rs281789	T	G	100	PASS	AC=4326;AF=0.863818;AN=5008;NS=2504;DP=19345;EAS_AF=0.8165;AMR_AF=0.9121;AFR_AF=0.8585;EUR_AF=0.8221;SAS_AF=0.9284;AA=G|||;VT=SNP
2	200780737	rs35220450	T	C	100	PASS	AC=390;AF=0.0778754;AN=5008;NS=2504;DP=18744;EAS_AF=0.0952;AMR_AF=0.0735;AFR_AF=0.0083;EUR_AF=0.168;SAS_AF=0.0644;AA=T|||;VT=SNP
2	200780827	rs7573018	G	A	100	PASS	AC=2483;AF=0.495807;AN=5008;NS=2504;DP=19222;EAS_AF=0.3938;AMR_AF=0.3746;AFR_AF=0.4887;EUR_AF=0.5467;SAS_AF=0.6442;AA=G|||;VT=SNP
2	200781336	rs141817975	T	C	100	PASS	AC=48;AF=0.00958466;AN=5008;NS=2504;DP=21488;EAS_AF=0;AMR_AF=0.0144;AFR_AF=0;EUR_AF=0.0368;SAS_AF=0.001;AA=T|||;VT=SNP
2	200781883	rs78419528	G	A	100	PASS	AC=416;AF=0.0830671;AN=5008;NS=2504;DP=19107;EAS_AF=0.1657;AMR_AF=0.1009;AFR_AF=0.0045;EUR_AF=0.0358;SAS_AF=0.1401;AA=G|||;VT=SNP
2	200781947	rs148336682	A	G	100	PASS	AC=48;AF=0.00958466;AN=5008;NS=2504;DP=18424;EAS_AF=0;AMR_AF=0.013;AFR_AF=0.0008;EUR_AF=0.0159;SAS_AF=0.0225;AA=A|||;VT=SNP
2	200782690	rs62178347	G	A	100	PASS	AC=442;AF=0.0882588;AN=5008;NS=2504;DP=18798;EAS_AF=0;AMR_AF=0.1167;AFR_AF=0.0877;EUR_AF=0.1769;SAS_AF=0.0685;AA=G|||;VT=SNP
2	200782926	rs67567146	A	T	100	PASS	AC=840;AF=0.167732;AN=5008;NS=2504;DP=15195;EAS_AF=0.2569;AMR_AF=0.3127;AFR_AF=0.1732;EUR_AF=0.0636;SAS_AF=0.0726;AA=A|||;VT=SNP
2	200783705	rs281788	A	T	100	PASS	AC=4327;AF=0.864018;AN=5008;NS=2504;DP=18431;EAS_AF=0.8175;AMR_AF=0.9121;AFR_AF=0.8585;EUR_AF=0.8221;SAS_AF=0.9284;AA=c|||;VT=SNP
2	200783985	rs188147	T	C	100	PASS	AC=840;AF=0.167732;AN=5008;NS=2504;DP=19205;EAS_AF=0.2569;AMR_AF=0.3127;AFR_AF=0.1732;EUR_AF=0.0636;SAS_AF=0.0726;AA=T|||;VT=SNP
2	200784238	rs281787	A	G	100	PASS	AC=3835;AF=0.765775;AN=5008;NS=2504;DP=18375;EAS_AF=0.8165;AMR_AF=0.7925;AFR_AF=0.7375;EUR_AF=0.6451;SAS_AF=0.8569;AA=A|||;VT=SNP
2	200784811	rs72926384	T	C	100	PASS	AC=90;AF=0.0179712;AN=5008;NS=2504;DP=19884;EAS_AF=0;AMR_AF=0.0937;AFR_AF=0.0015;EUR_AF=0.0159;SAS_AF=0.0072;AA=T|||;VT=SNP
2	200784857	rs12475089	T	G	100	PASS	AC=415;AF=0.0828674;AN=5008;NS=2504;DP=19012;EAS_AF=0.1657;AMR_AF=0.1009;AFR_AF=0.0045;EUR_AF=0.0348;SAS_AF=0.1401;AA=T|||;VT=SNP
2	200785035	rs176010	C	T	100	PASS	AC=840;AF=0.167732;AN=5008;NS=2504;DP=17955;EAS_AF=0.2569;AMR_AF=0.3127;AFR_AF=0.1732;EUR_AF=0.0636;SAS_AF=0.0726;AA=C|||;VT=SNP
2	200785854	rs13016447	T	C	100	PASS	AC=4319;AF=0.86242;AN=5008;NS=2504;DP=10049;EAS_AF=0.8155;AMR_AF=0.9121;AFR_AF=0.854;EUR_AF=0.8221;SAS_AF=0.9284;AA=C|||;VT=SNP
2	200786433	rs61005383	A	G	100	PASS	AC=684;AF=0.136581;AN=5008;NS=2504;DP=13359;EAS_AF=0.1607;AMR_AF=0.3098;AFR_AF=0.1604;EUR_AF=0.0577;SAS_AF=0.0378;AA=A|||;VT=SNP
2	200786516	rs7592587	G	C	100	PASS	AC=3835;AF=0.765775;AN=5008;NS=2504;DP=12013;EAS_AF=0.8165;AMR_AF=0.7925;AFR_AF=0.7375;EUR_AF=0.6451;SAS_AF=0.8569;AA=G|||;VT=SNP
2	200787036	rs79284723	G	A	100	PASS	AC=421;AF=0.0840655;AN=5008;NS=2504;DP=10688;EAS_AF=0.1657;AMR_AF=0.1009;AFR_AF=0.0091;EUR_AF=0.0348;SAS_AF=0.1401;AA=G|||;VT=SNP
2	200787166	rs116378534	T	C	100	PASS	AC=44;AF=0.00878594;AN=5008;NS=2504;DP=15014;EAS_AF=0;AMR_AF=0.0173;AFR_AF=0;EUR_AF=0.0258;SAS_AF=0.0061;AA=T|||;VT=SNP
2	200787264	rs60738719	G	C	100	PASS	AC=442;AF=0.0882588;AN=5008;NS=2504;DP=15992;EAS_AF=0;AMR_AF=0.1167;AFR_AF=0.0877;EUR_AF=0.1769;SAS_AF=0.0685;AA=G|||;VT=SNP
2	200787401	rs61176471	C	T	100	PASS	AC=442;AF=0.0882588;AN=5008;NS=2504;DP=15774;EAS_AF=0;AMR_AF=0.1167;AFR_AF=0.0877;EUR_AF=0.1769;SAS_AF=0.0685;AA=C|||;VT=SNP
2	200787553	rs1509834	C	A	100	PASS	AC=2484;AF=0.496006;AN=5008;NS=2504;DP=18179;EAS_AF=0.3948;AMR_AF=0.3746;AFR_AF=0.4887;EUR_AF=0.5467;SAS_AF=0.6442;AA=C|||;VT=SNP
2	200787719	rs281759	T	C	100	PASS	AC=4323;AF=0.863219;AN=5008;NS=2504;DP=17514;EAS_AF=0.8165;AMR_AF=0.9121;AFR_AF=0.8585;EUR_AF=0.8221;SAS_AF=0.9254;AA=T|||;VT=SNP
2	200787804	rs281760	A	G	100	PASS	AC=4326;AF=0.863818;AN=5008;NS=2504;DP=16631;EAS_AF=0.8165;AMR_AF=0.9121;AFR_AF=0.8585;EUR_AF=0.8221;SAS_AF=0.9284;AA=G|||;VT=SNP
2	200790216	rs12476690	C	T	100	PASS	AC=388;AF=0.077476;AN=5008;NS=2504;DP=19427;EAS_AF=0.1657;AMR_AF=0.0893;AFR_AF=0.0023;EUR_AF=0.0258;SAS_AF=0.1329;AA=C|||;VT=SNP;EX_TARGET
2	200792104	rs17591036	A	G	100	PASS	AC=447;AF=0.0892572;AN=5008;NS=2504;DP=13393;EAS_AF=0.1587;AMR_AF=0.2867;AFR_AF=0.0144;EUR_AF=0.0328;SAS_AF=0.0368;AA=A|||;VT=SNP
2	200792498	rs3098341	G	T	100	PASS	AC=4326;AF=0.863818;AN=5008;NS=2504;DP=15624;EAS_AF=0.8165;AMR_AF=0.9121;AFR_AF=0.8585;EUR_AF=0.8221;SAS_AF=0.9284;AA=T|||;VT=SNP
2	200792881	rs971232	C	T	100	PASS	AC=4326;AF=0.863818;AN=5008;NS=2504;DP=17621;EAS_AF=0.8165;AMR_AF=0.9121;AFR_AF=0.8585;EUR_AF=0.8221;SAS_AF=0.9284;AA=T|||;VT=SNP
2	200793205	rs10202253	G	A	100	PASS	AC=2547;AF=0.508586;AN=5008;NS=2504;DP=19051;EAS_AF=0.3938;AMR_AF=0.3775;AFR_AF=0.5371;EUR_AF=0.5447;SAS_AF=0.6442;AA=G|||;VT=SNP
2	200793324	rs77160058	A	G	100	PASS	AC=35;AF=0.00698882;AN=5008;NS=2504;DP=19735;EAS_AF=0.002;AMR_AF=0.0086;AFR_AF=0.0015;EUR_AF=0.0249;SAS_AF=0;AA=A|||;VT=SNP
2	200793784	rs16832051	T	C	100	PASS	AC=442;AF=0.0882588;AN=5008;NS=2504;DP=16952;EAS_AF=0;AMR_AF=0.1167;AFR_AF=0.0877;EUR_AF=0.1769;SAS_AF=0.0685;AA=T|||;VT=SNP
2	200794445	rs13389195	T	C	100	PASS	AC=2481;AF=0.495407;AN=5008;NS=2504;DP=16605;EAS_AF=0.3938;AMR_AF=0.3732;AFR_AF=0.4887;EUR_AF=0.5457;SAS_AF=0.6442;AA=T|||;VT=SNP
2	200794870	rs281763	C	T	100	PASS	AC=4324;AF=0.863419;AN=5008;NS=2504;DP=15416;EAS_AF=0.8165;AMR_AF=0.9121;AFR_AF=0.8585;EUR_AF=0.8201;SAS_AF=0.9284;AA=T|||;VT=SNP
2	200795571	rs6435036	A	G	100	PASS	AC=2530;AF=0.505192;AN=5008;NS=2504;DP=16183;EAS_AF=0.3919;AMR_AF=0.3775;AFR_AF=0.5242;EUR_AF=0.5457;SAS_AF=0.6452;AA=A|||;VT=SNP
2	200795985	rs17629121	T	C	100	PASS	AC=404;AF=0.0806709;AN=5008;NS=2504;DP=15442;EAS_AF=0.1667;AMR_AF=0.0836;AFR_AF=0.0045;EUR_AF=0.0348;SAS_AF=0.1401;AA=T|||;VT=SNP
2	200798452	rs34603458	A	T	100	PASS	AC=28;AF=0.00559105;AN=5008;NS=2504;DP=15152;EAS_AF=0;AMR_AF=0.0086;AFR_AF=0.0008;EUR_AF=0.0169;SAS_AF=0.0041;AA=A|||;VT=SNP
2	200798919	rs111389421	A	C	100	PASS	AC=15;AF=0.00299521;AN=5008;NS=2504;DP=14325;EAS_AF=0;AMR_AF=0.0029;AFR_AF=0;EUR_AF=0.0129;SAS_AF=0;AA=A|||;VT=SNP
2	200799201	rs281762	C	G	100	PASS	AC=4328;AF=0.864217;AN=5008;NS=2504;DP=13295;EAS_AF=0.8165;AMR_AF=0.9121;AFR_AF=0.8608;EUR_AF=0.8211;SAS_AF=0.9284;AA=G|||;VT=SNP
2	200800885	rs79092034	C	T	100	PASS	AC=432;AF=0.086262;AN=5008;NS=2504;DP=16288;EAS_AF=0.1667;AMR_AF=0.1009;AFR_AF=0.0166;EUR_AF=0.0348;SAS_AF=0.1401;AA=C|||;VT=SNP
2	200801380	rs139474032	A	G	100	PASS	AC=35;AF=0.00698882;AN=5008;NS=2504;DP=17409;EAS_AF=0.002;AMR_AF=0.0086;AFR_AF=0.0015;EUR_AF=0.0249;SAS_AF=0;AA=A|||;VT=SNP
2	200802347	rs116141669	G	A	100	PASS	AC=38;AF=0.00758786;AN=5008;NS=2504;DP=7554;EAS_AF=0;AMR_AF=0.0115;AFR_AF=0.003;EUR_AF=0.0229;SAS_AF=0.0031;AA=G|||;VT=SNP
2	200802435	rs7573592	T	C	100	PASS	AC=2531;AF=0.505391;AN=5008;NS=2504;DP=17635;EAS_AF=0.3978;AMR_AF=0.3775;AFR_AF=0.5204;EUR_AF=0.5457;SAS_AF=0.6452;AA=T|||;VT=SNP
2	200803077	rs116725131	G	A	100	PASS	AC=85;AF=0.0169728;AN=5008;NS=2504;DP=17602;EAS_AF=0;AMR_AF=0.036;AFR_AF=0.003;EUR_AF=0.0507;SAS_AF=0.0051;AA=G|||;VT=SNP
2	200803931	rs192918495	C	T	100	PASS	AC=85;AF=0.0169728;AN=5008;NS=2504;DP=19052;EAS_AF=0;AMR_AF=0.036;AFR_AF=0.003;EUR_AF=0.0507;SAS_AF=0.0051;AA=C|||;VT=SNP
2	200805095	rs115260775	G	A	100	PASS	AC=63;AF=0.0125799;AN=5008;NS=2504;DP=15804;EAS_AF=0;AMR_AF=0.0101;AFR_AF=0.003;EUR_AF=0.0358;SAS_AF=0.0164;AA=G|||;VT=SNP
2	200806489	rs78836822	G	A	100	PASS	AC=75;AF=0.014976;AN=5008;NS=2504;DP=19162;EAS_AF=0;AMR_AF=0.0288;AFR_AF=0.0015;EUR_AF=0.0447;SAS_AF=0.0082;AA=G|||;VT=SNP
2	200806512	rs116104518	C	A	100	PASS	AC=57;AF=0.0113818;AN=5008;NS=2504;DP=18794;EAS_AF=0;AMR_AF=0.0231;AFR_AF=0.0015;EUR_AF=0.0199;SAS_AF=0.0194;AA=C|||;VT=SNP
2	200806854	rs166846	G	A	100	PASS	AC=4327;AF=0.864018;AN=5008;NS=2504;DP=14347;EAS_AF=0.8165;AMR_AF=0.9107;AFR_AF=0.8608;EUR_AF=0.8211;SAS_AF=0.9284;AA=A|||;VT=SNP
2	200808455	rs16832081	A	G	100	PASS	AC=442;AF=0.0882588;AN=5008;NS=2504;DP=16102;EAS_AF=0;AMR_AF=0.1167;AFR_AF=0.0877;EUR_AF=0.1769;SAS_AF=0.0685;AA=A|||;VT=SNP
2	200809493	rs16832086	G	A	100	PASS	AC=444;AF=0.0886581;AN=5008;NS=2504;DP=18871;EAS_AF=0;AMR_AF=0.1167;AFR_AF=0.0877;EUR_AF=0.1769;SAS_AF=0.0706;AA=G|||;VT=SNP
2	200809709	rs281769	T	C	100	PASS	AC=4328;AF=0.864217;AN=5008;NS=2504;DP=19532;EAS_AF=0.8165;AMR_AF=0.9121;AFR_AF=0.8608;EUR_AF=0.8211;SAS_AF=0.9284;AA=C|||;VT=SNP
2	200810957	rs11680723	C	G	100	PASS	AC=402;AF=0.0802716;AN=5008;NS=2504;DP=19647;EAS_AF=0.1111;AMR_AF=0.072;AFR_AF=0.0083;EUR_AF=0.165;SAS_AF=0.0644;AA=C|||;VT=SNP
2	200812202	rs281771	C	A	100	PASS	AC=4311;AF=0.860823;AN=5008;NS=2504;DP=17059;EAS_AF=0.7996;AMR_AF=0.9121;AFR_AF=0.8608;EUR_AF=0.8211;SAS_AF=0.9284;AA=A|||;VT=SNP
2	200813126	rs10497844	T	C	100	PASS	AC=375;AF=0.0748802;AN=5008;NS=2504;DP=15735;EAS_AF=0.1508;AMR_AF=0.0893;AFR_AF=0.0023;EUR_AF=0.0258;SAS_AF=0.135;AA=T|||;VT=SNP;EX_TARGET
2	200813584	rs281773	T	C	100	PASS	AC=835;AF=0.166733;AN=5008;NS=2504;DP=15310;EAS_AF=0.252;AMR_AF=0.3127;AFR_AF=0.174;EUR_AF=0.0636;SAS_AF=0.0716;AA=T|||;VT=SNP
2	200814333	rs77178067	T	C	100	PASS	AC=21;AF=0.00419329;AN=5008;NS=2504;DP=18210;EAS_AF=0;AMR_AF=0.0072;AFR_AF=0.0008;EUR_AF=0.0119;SAS_AF=0.0031;AA=T|||;VT=SNP
2	200814572	rs281774	C	T	100	PASS	AC=4312;AF=0.861022;AN=5008;NS=2504;DP=18338;EAS_AF=0.8006;AMR_AF=0.9121;AFR_AF=0.8608;EUR_AF=0.8211;SAS_AF=0.9284;AA=T|||;VT=SNP
2	200814720	rs176008	A	T	100	PASS	AC=4310;AF=0.860623;AN=5008;NS=2504;DP=16610;EAS_AF=0.7996;AMR_AF=0.9107;AFR_AF=0.8616;EUR_AF=0.8211;SAS_AF=0.9274;AA=T|||;VT=SNP
2	200814809	rs1509835	C	G	100	PASS	AC=4312;AF=0.861022;AN=5008;NS=2504;DP=18182;EAS_AF=0.8006;AMR_AF=0.9121;AFR_AF=0.8608;EUR_AF=0.8211;SAS_AF=0.9284;AA=G|||;VT=SNP
2	200815296	rs1704193	C	G	100	PASS	AC=685;AF=0.136781;AN=5008;NS=2504;DP=18823;EAS_AF=0.1607;AMR_AF=0.3098;AFR_AF=0.1611;EUR_AF=0.0577;SAS_AF=0.0378;AA=C|||;VT=SNP
2	200815608	rs62180462	G	A	100	PASS	AC=32;AF=0.00638978;AN=5008;NS=2504;DP=20002;EAS_AF=0;AMR_AF=0.0115;AFR_AF=0.0015;EUR_AF=0.0169;SAS_AF=0.0051;AA=G|||;VT=SNP
2	200816360	rs74614106	A	G	100	PASS	AC=49;AF=0.00978435;AN=5008;NS=2504;DP=16335;EAS_AF=0;AMR_AF=0.013;AFR_AF=0.0008;EUR_AF=0.0159;SAS_AF=0.0235;AA=A|||;VT=SNP
2	200816382	rs1658810	C	T	100	PASS	AC=4323;AF=0.863219;AN=5008;NS=2504;DP=16438;EAS_AF=0.8046;AMR_AF=0.9164;AFR_AF=0.8616;EUR_AF=0.8221;SAS_AF=0.9305;AA=T|||;VT=SNP
2	200816393	rs1704191	C	A	100	PASS	AC=3827;AF=0.764177;AN=5008;NS=2504;DP=16318;EAS_AF=0.7986;AMR_AF=0.7968;AFR_AF=0.7413;EUR_AF=0.6441;SAS_AF=0.8599;AA=C|||;VT=SNP
2	200816597	rs62180463	G	A	100	PASS	AC=102;AF=0.0203674;AN=5008;NS=2504;DP=13442;EAS_AF=0;AMR_AF=0.0288;AFR_AF=0;EUR_AF=0.0636;SAS_AF=0.0184;AA=G|||;VT=SNP
2	200817333	rs7556976	T	C	100	PASS	AC=443;AF=0.0884585;AN=5008;NS=2504;DP=18980;EAS_AF=0;AMR_AF=0.1182;AFR_AF=0.0877;EUR_AF=0.1769;SAS_AF=0.0685;AA=T|||;VT=SNP
2	200817685	rs12621809	G	T	100	PASS	AC=2362;AF=0.471645;AN=5008;NS=2504;DP=19188;EAS_AF=0.3958;AMR_AF=0.3718;AFR_AF=0.3986;EUR_AF=0.5447;SAS_AF=0.6442;AA=G|||;VT=SNP
2	200818233	rs7572840	A	G	100	PASS	AC=2553;AF=0.509784;AN=5008;NS=2504;DP=17271;EAS_AF=0.3988;AMR_AF=0.3804;AFR_AF=0.5325;EUR_AF=0.5447;SAS_AF=0.6493;AA=A|||;VT=SNP
2	200818258	rs4410273	T	C	100	PASS	AC=4357;AF=0.870008;AN=5008;NS=2504;DP=17385;EAS_AF=0.7996;AMR_AF=0.9164;AFR_AF=0.8933;EUR_AF=0.8211;SAS_AF=0.9284;AA=C|||;VT=SNP
2	200818805	rs78154454	T	A	100	PASS	AC=428;AF=0.0854633;AN=5008;NS=2504;DP=14307;EAS_AF=0.1369;AMR_AF=0.1037;AFR_AF=0.0378;EUR_AF=0.0348;SAS_AF=0.136;AA=T|||;VT=SNP
2	200818928	rs67647314	G	A	100	PASS	AC=846;AF=0.16893;AN=5008;NS=2504;DP=15961;EAS_AF=0.2639;AMR_AF=0.3127;AFR_AF=0.1725;EUR_AF=0.0636;SAS_AF=0.0726;AA=G|||;VT=SNP
2	200819177	rs4673611	C	A	100	PASS	AC=4357;AF=0.870008;AN=5008;NS=2504;DP=17300;EAS_AF=0.7996;AMR_AF=0.9164;AFR_AF=0.8933;EUR_AF=0.8211;SAS_AF=0.9284;AA=A|||;VT=SNP
2	200819189	rs4673612	T	A	100	PASS	AC=428;AF=0.0854633;AN=5008;NS=2504;DP=17461;EAS_AF=0.1369;AMR_AF=0.1037;AFR_AF=0.0378;EUR_AF=0.0348;SAS_AF=0.136;AA=T|||;VT=SNP
2	200819359	rs62180489	G	A	100	PASS	AC=330;AF=0.0658946;AN=5008;NS=2504;DP=14249;EAS_AF=0;AMR_AF=0.1023;AFR_AF=0.0106;EUR_AF=0.1779;SAS_AF=0.0675;AA=G|||;VT=SNP
2	200819656	rs140837833	T	C	100	PASS	AC=45;AF=0.00898562;AN=5008;NS=2504;DP=16044;EAS_AF=0.001;AMR_AF=0.0216;AFR_AF=0.0008;EUR_AF=0.0239;SAS_AF=0.0041;AA=T|||;VT=SNP
2	200819758	rs3811535	C	T	100	PASS	AC=2446;AF=0.488419;AN=5008;NS=2504;DP=15930;EAS_AF=0.3998;AMR_AF=0.3761;AFR_AF=0.4546;EUR_AF=0.5447;SAS_AF=0.6472;AA=C|||;VT=SNP
2	200819794	rs281764	G	A	100	PASS	AC=3864;AF=0.771565;AN=5008;NS=2504;DP=16352;EAS_AF=0.7996;AMR_AF=0.7968;AFR_AF=0.7716;EUR_AF=0.6431;SAS_AF=0.8569;AA=G|||;VT=SNP
2	200819812	rs281765	T	C	100	PASS	AC=846;AF=0.16893;AN=5008;NS=2504;DP=16700;EAS_AF=0.2639;AMR_AF=0.3127;AFR_AF=0.1725;EUR_AF=0.0636;SAS_AF=0.0726;AA=T|||;VT=SNP
2	200820355	rs2292309	C	A	100	PASS	AC=433;AF=0.0864617;AN=5008;NS=2504;DP=12395;EAS_AF=0.1379;AMR_AF=0.1037;AFR_AF=0.0424;EUR_AF=0.0328;SAS_AF=0.136;AA=C|||;VT=SNP
2	200820499	rs192902107	C	A	100	PASS	AC=41;AF=0.0081869;AN=5008;NS=2504;DP=16776;EAS_AF=0.001;AMR_AF=0.0029;AFR_AF=0.0008;EUR_AF=0.0159;SAS_AF=0.0215;AA=C|||;VT=SNP;EX_TARGET
2	200820505	rs281766	T	G	100	PASS	AC=4359;AF=0.870407;AN=5008;NS=2504;DP=16641;EAS_AF=0.8016;AMR_AF=0.9164;AFR_AF=0.8933;EUR_AF=0.8211;SAS_AF=0.9284;AA=G|||;VT=SNP;EX_TARGET
2	200821979	rs6745617	G	A	100	PASS	AC=442;AF=0.0882588;AN=5008;NS=2504;DP=15187;EAS_AF=0;AMR_AF=0.1138;AFR_AF=0.0877;EUR_AF=0.1789;SAS_AF=0.0685;AA=G|||;VT=SNP
2	200822008	rs183248918	T	C	100	PASS	AC=22;AF=0.00439297;AN=5008;NS=2504;DP=16187;EAS_AF=0;AMR_AF=0.0014;AFR_AF=0;EUR_AF=0.0119;SAS_AF=0.0092;AA=T|||;VT=SNP
2	200822307	rs16832105	C	G	100	PASS	AC=442;AF=0.0882588;AN=5008;NS=2504;DP=16453;EAS_AF=0;AMR_AF=0.1138;AFR_AF=0.0885;EUR_AF=0.1779;SAS_AF=0.0685;AA=C|||;VT=SNP
2	200823059	rs74586459	C	T	100	PASS	AC=359;AF=0.0716853;AN=5008;NS=2504;DP=19955;EAS_AF=0.1389;AMR_AF=0.0893;AFR_AF=0.0023;EUR_AF=0.0258;SAS_AF=0.1309;AA=C|||;VT=SNP
2	200823063	rs76518299	A	T	100	PASS	AC=359;AF=0.0716853;AN=5008;NS=2504;DP=20055;EAS_AF=0.1389;AMR_AF=0.0893;AFR_AF=0.0023;EUR_AF=0.0258;SAS_AF=0.1309;AA=A|||;VT=SNP
2	200823281	rs281767	C	A	100	PASS	AC=3864;AF=0.771565;AN=5008;NS=2504;DP=20406;EAS_AF=0.7996;AMR_AF=0.7983;AFR_AF=0.7708;EUR_AF=0.6431;SAS_AF=0.8569;AA=C|||;VT=SNP
2	200823360	rs166845	T	A	100	PASS	AC=4357;AF=0.870008;AN=5008;NS=2504;DP=20915;EAS_AF=0.7996;AMR_AF=0.9164;AFR_AF=0.8933;EUR_AF=0.8211;SAS_AF=0.9284;AA=A|||;VT=SNP
2	200823474	rs7598665	C	A	100	PASS	AC=2455;AF=0.490216;AN=5008;NS=2504;DP=20937;EAS_AF=0.3968;AMR_AF=0.3761;AFR_AF=0.4629;EUR_AF=0.5447;SAS_AF=0.6483;AA=C|||;VT=SNP
2	200823523	rs76225625	C	T	100	PASS	AC=443;AF=0.0884585;AN=5008;NS=2504;DP=20211;EAS_AF=0;AMR_AF=0.1153;AFR_AF=0.0885;EUR_AF=0.1779;SAS_AF=0.0685;AA=C|||;VT=SNP
2	200823868	rs34998043	A	G	100	PASS	AC=88;AF=0.0175719;AN=5008;NS=2504;DP=18890;EAS_AF=0;AMR_AF=0.0389;AFR_AF=0.0015;EUR_AF=0.0507;SAS_AF=0.0082;AA=A|||;VT=SNP
2	200825240	rs281768	A	T	100	PASS	AC=4116;AF=0.821885;AN=5008;NS=2504;DP=17148;EAS_AF=0.7609;AMR_AF=0.8473;AFR_AF=0.8472;EUR_AF=0.7724;SAS_AF=0.8834;AA=a|||;VT=SNP
2	200827421	rs16832106	A	G	100	PASS	AC=441;AF=0.0880591;AN=5008;NS=2504;DP=16881;EAS_AF=0;AMR_AF=0.1153;AFR_AF=0.0877;EUR_AF=0.1779;SAS_AF=0.0675;AA=A|||;VT=SNP
2	200827654	rs17591211	A	T	100	PASS	AC=2456;AF=0.490415;AN=5008;NS=2504;DP=14552;EAS_AF=0.3968;AMR_AF=0.3761;AFR_AF=0.4637;EUR_AF=0.5447;SAS_AF=0.6483;AA=A|||;VT=SNP
2	200828102	rs17591218	G	A	100	PASS	AC=431;AF=0.0860623;AN=5008;NS=2504;DP=16786;EAS_AF=0.1389;AMR_AF=0.1037;AFR_AF=0.0378;EUR_AF=0.0348;SAS_AF=0.137;AA=G|||;VT=SNP
2	200829342	rs73068746	G	T	100	PASS	AC=845;AF=0.16873;AN=5008;NS=2504;DP=14391;EAS_AF=0.2639;AMR_AF=0.3127;AFR_AF=0.1725;EUR_AF=0.0636;SAS_AF=0.0716;AA=G|||;VT=SNP
2	200829993	rs10178177	G	A	100	PASS	AC=4352;AF=0.86901;AN=5008;NS=2504;DP=19412;EAS_AF=0.7956;AMR_AF=0.915;AFR_AF=0.8933;EUR_AF=0.8211;SAS_AF=0.9284;AA=A|||;VT=SNP
2	200830137	rs4263095	G	T	100	PASS	AC=4352;AF=0.86901;AN=5008;NS=2504;DP=20689;EAS_AF=0.7956;AMR_AF=0.915;AFR_AF=0.8941;EUR_AF=0.8211;SAS_AF=0.9274;AA=T|||;VT=SNP
2	200830664	rs2055829	T	G	100	PASS	AC=329;AF=0.0656949;AN=5008;NS=2504;DP=14660;EAS_AF=0;AMR_AF=0.1023;AFR_AF=0.0106;EUR_AF=0.1769;SAS_AF=0.0675;AA=T|||;VT=SNP
2	200831863	rs10497843	C	G	100	PASS	AC=443;AF=0.0884585;AN=5008;NS=2504;DP=18623;EAS_AF=0;AMR_AF=0.1153;AFR_AF=0.0885;EUR_AF=0.1779;SAS_AF=0.0685;AA=C|||;VT=SNP
2	200833967	rs144123512	C	T	100	PASS	AC=443;AF=0.0884585;AN=5008;NS=2504;DP=18766;EAS_AF=0;AMR_AF=0.1153;AFR_AF=0.0885;EUR_AF=0.1779;SAS_AF=0.0685;AA=C|||;VT=SNP
2	200834282	rs281776	T	G	100	PASS	AC=4354;AF=0.869409;AN=5008;NS=2504;DP=16588;EAS_AF=0.7956;AMR_AF=0.9164;AFR_AF=0.8941;EUR_AF=0.8211;SAS_AF=0.9284;AA=G|||;VT=SNP
2	200837756	rs12475205	T	G	100	PASS	AC=438;AF=0.0874601;AN=5008;NS=2504;DP=19011;EAS_AF=0.1359;AMR_AF=0.1037;AFR_AF=0.0454;EUR_AF=0.0348;SAS_AF=0.137;AA=T|||;VT=SNP
2	200837853	rs12471064	G	A	100	PASS	AC=436;AF=0.0870607;AN=5008;NS=2504;DP=19674;EAS_AF=0.1349;AMR_AF=0.1037;AFR_AF=0.0446;EUR_AF=0.0348;SAS_AF=0.137;AA=G|||;VT=SNP
2	200838410	rs62180490	C	T	100	PASS	AC=444;AF=0.0886581;AN=5008;NS=2504;DP=19927;EAS_AF=0;AMR_AF=0.1167;AFR_AF=0.0885;EUR_AF=0.1779;SAS_AF=0.0685;AA=C|||;VT=SNP
2	200838613	rs11895190	G	A	100	PASS	AC=4353;AF=0.869209;AN=5008;NS=2504;DP=20556;EAS_AF=0.7956;AMR_AF=0.915;AFR_AF=0.8941;EUR_AF=0.8211;SAS_AF=0.9284;AA=A|||;VT=SNP
2	200839090	rs6750873	T	G	100	PASS	AC=18;AF=0.00359425;AN=5008;NS=2504;DP=18711;EAS_AF=0;AMR_AF=0.0029;AFR_AF=0;EUR_AF=0.0139;SAS_AF=0.002;AA=T|||;VT=SNP
2	200839613	rs281777	T	C	100	PASS	AC=800;AF=0.159744;AN=5008;NS=2504;DP=18836;EAS_AF=0.2014;AMR_AF=0.3372;AFR_AF=0.1619;EUR_AF=0.0845;SAS_AF=0.0654;AA=T|||;VT=SNP
2	200839853	rs16832114	A	T	100	PASS	AC=444;AF=0.0886581;AN=5008;NS=2504;DP=19315;EAS_AF=0;AMR_AF=0.1153;AFR_AF=0.0885;EUR_AF=0.1789;SAS_AF=0.0685;AA=A|||;VT=SNP
2	200840612	rs166847	A	G	100	PASS	AC=777;AF=0.155152;AN=5008;NS=2504;DP=18766;EAS_AF=0.2014;AMR_AF=0.3314;AFR_AF=0.1498;EUR_AF=0.0815;SAS_AF=0.0654;AA=A|||;VT=SNP
2	200841573	rs186225270	G	A	100	PASS	AC=13;AF=0.00259585;AN=5008;NS=2504;DP=17953;EAS_AF=0;AMR_AF=0.0029;AFR_AF=0;EUR_AF=0.0109;SAS_AF=0;AA=G|||;VT=SNP
2	200842168	rs1816657	C	A	100	PASS	AC=442;AF=0.0882588;AN=5008;NS=2504;DP=18145;EAS_AF=0;AMR_AF=0.1153;AFR_AF=0.0877;EUR_AF=0.1779;SAS_AF=0.0685;AA=C|||;VT=SNP
2	200842391	rs12469748	G	A	100	PASS	AC=327;AF=0.0652955;AN=5008;NS=2504;DP=17238;EAS_AF=0.0942;AMR_AF=0.0807;AFR_AF=0.0439;EUR_AF=0.0109;SAS_AF=0.1094;AA=A|||;VT=SNP
2	200842441	rs176009	G	T	100	PASS	AC=633;AF=0.126398;AN=5008;NS=2504;DP=16592;EAS_AF=0.1587;AMR_AF=0.2997;AFR_AF=0.1467;EUR_AF=0.0338;SAS_AF=0.0378;AA=G|||;VT=SNP
2	200842975	rs12470693	C	A	100	PASS	AC=327;AF=0.0652955;AN=5008;NS=2504;DP=18837;EAS_AF=0.0942;AMR_AF=0.0807;AFR_AF=0.0439;EUR_AF=0.0109;SAS_AF=0.1094;AA=C|||;VT=SNP
2	200843244	rs144947052	A	T	100	PASS	AC=45;AF=0.00898562;AN=5008;NS=2504;DP=19080;EAS_AF=0.001;AMR_AF=0.0216;AFR_AF=0.0008;EUR_AF=0.0239;SAS_AF=0.0041;AA=A|||;VT=SNP
2	200844834	rs7608757	T	G	100	PASS	AC=444;AF=0.0886581;AN=5008;NS=2504;DP=20470;EAS_AF=0.001;AMR_AF=0.1153;AFR_AF=0.0885;EUR_AF=0.1779;SAS_AF=0.0685;AA=T|||;VT=SNP
2	200846666	rs281794	C	T	100	PASS	AC=4354;AF=0.869409;AN=5008;NS=2504;DP=13508;EAS_AF=0.7966;AMR_AF=0.915;AFR_AF=0.8941;EUR_AF=0.8211;SAS_AF=0.9284;AA=T|||;VT=SNP
2	200847310	rs16832132	G	A	100	PASS	AC=442;AF=0.0882588;AN=5008;NS=2504;DP=18189;EAS_AF=0;AMR_AF=0.1153;AFR_AF=0.0877;EUR_AF=0.1779;SAS_AF=0.0685;AA=G|||;VT=SNP
2	200847894	rs6716162	T	C	100	PASS	AC=2454;AF=0.490016;AN=5008;NS=2504;DP=18869;EAS_AF=0.3988;AMR_AF=0.3746;AFR_AF=0.4622;EUR_AF=0.5447;SAS_AF=0.6472;AA=T|||;VT=SNP
2	200847901	rs1509829	T	C	100	PASS	AC=442;AF=0.0882588;AN=5008;NS=2504;DP=18826;EAS_AF=0;AMR_AF=0.1153;AFR_AF=0.0877;EUR_AF=0.1779;SAS_AF=0.0685;AA=T|||;VT=SNP
2	200847943	rs6758253	C	A	100	PASS	AC=24;AF=0.00479233;AN=5008;NS=2504;DP=19287;EAS_AF=0;AMR_AF=0.0029;AFR_AF=0;EUR_AF=0.0139;SAS_AF=0.0082;AA=C|||;VT=SNP
2	200847990	rs281793	G	A	100	PASS	AC=4355;AF=0.869609;AN=5008;NS=2504;DP=20731;EAS_AF=0.7976;AMR_AF=0.915;AFR_AF=0.8941;EUR_AF=0.8211;SAS_AF=0.9284;AA=A|||;VT=SNP
2	200848254	rs17629251	C	T	100	PASS	AC=281;AF=0.0561102;AN=5008;NS=2504;DP=19383;EAS_AF=0.0933;AMR_AF=0.0778;AFR_AF=0.0113;EUR_AF=0.0109;SAS_AF=0.1094;AA=C|||;VT=SNP
2	200848496	rs115578599	C	G	100	PASS	AC=23;AF=0.00459265;AN=5008;NS=2504;DP=20422;EAS_AF=0;AMR_AF=0.0058;AFR_AF=0.0008;EUR_AF=0.0139;SAS_AF=0.0041;AA=C|||;VT=SNP
2	200848812	rs147132969	G	A	100	PASS	AC=16;AF=0.00319489;AN=5008;NS=2504;DP=20838;EAS_AF=0;AMR_AF=0.0086;AFR_AF=0.0008;EUR_AF=0.008;SAS_AF=0.001;AA=G|||;VT=SNP
2	200848896	rs4673627	G	A	100	PASS	AC=2896;AF=0.578275;AN=5008;NS=2504;DP=19456;EAS_AF=0.4921;AMR_AF=0.4582;AFR_AF=0.5946;EUR_AF=0.5527;SAS_AF=0.7566;AA=G|||;VT=SNP
2	200849355	rs1509828	G	A	100	PASS	AC=442;AF=0.0882588;AN=5008;NS=2504;DP=18395;EAS_AF=0;AMR_AF=0.1153;AFR_AF=0.0877;EUR_AF=0.1779;SAS_AF=0.0685;AA=G|||;VT=SNP
2	200850378	rs281792	C	T	100	PASS	AC=727;AF=0.145168;AN=5008;NS=2504;DP=18966;EAS_AF=0.1994;AMR_AF=0.3242;AFR_AF=0.1331;EUR_AF=0.0606;SAS_AF=0.0654;AA=C|||;VT=SNP
2	200850402	rs281791	G	A	100	PASS	AC=3849;AF=0.76857;AN=5008;NS=2504;DP=19279;EAS_AF=0.7966;AMR_AF=0.7954;AFR_AF=0.764;EUR_AF=0.6431;SAS_AF=0.8558;AA=G|||;VT=SNP
2	200850814	rs6706499	T	A	100	PASS	AC=405;AF=0.0808706;AN=5008;NS=2504;DP=17773;EAS_AF=0.1746;AMR_AF=0.0504;AFR_AF=0.0749;EUR_AF=0.0507;SAS_AF=0.045;AA=T|||;VT=SNP
2	200850976	rs6748909	C	T	100	PASS	AC=441;AF=0.0880591;AN=5008;NS=2504;DP=16398;EAS_AF=0;AMR_AF=0.1153;AFR_AF=0.0877;EUR_AF=0.1769;SAS_AF=0.0685;AA=C|||;VT=SNP
2	200853425	rs17445724	T	C	100	PASS	AC=638;AF=0.127396;AN=5008;NS=2504;DP=22232;EAS_AF=0.1062;AMR_AF=0.1297;AFR_AF=0.0121;EUR_AF=0.1471;SAS_AF=0.2832;AA=T|||;VT=SNP
2	200853671	rs74679066	T	A	100	PASS	AC=49;AF=0.00978435;AN=5008;NS=2504;DP=22192;EAS_AF=0;AMR_AF=0.013;AFR_AF=0.0008;EUR_AF=0.0159;SAS_AF=0.0235;AA=T|||;VT=SNP
2	200853730	rs7569510	T	G	100	PASS	AC=2440;AF=0.48722;AN=5008;NS=2504;DP=21509;EAS_AF=0.3988;AMR_AF=0.3703;AFR_AF=0.4561;EUR_AF=0.5408;SAS_AF=0.6483;AA=T|||;VT=SNP
2	200854215	rs17591301	T	C	100	PASS	AC=649;AF=0.129593;AN=5008;NS=2504;DP=19449;EAS_AF=0.2014;AMR_AF=0.3271;AFR_AF=0.053;EUR_AF=0.0855;SAS_AF=0.0644;AA=T|||;VT=SNP
2	200855731	rs12479402	G	A	100	PASS	AC=391;AF=0.0780751;AN=5008;NS=2504;DP=21676;EAS_AF=0.1339;AMR_AF=0.1009;AFR_AF=0.0129;EUR_AF=0.0348;SAS_AF=0.137;AA=G|||;VT=SNP
2	200856082	rs62180494	G	A	100	PASS	AC=442;AF=0.0882588;AN=5008;NS=2504;DP=12082;EAS_AF=0;AMR_AF=0.1153;AFR_AF=0.0877;EUR_AF=0.1779;SAS_AF=0.0685;AA=G|||;VT=SNP
2	200857188	rs72930112	G	T	100	PASS	AC=442;AF=0.0882588;AN=5008;NS=2504;DP=17488;EAS_AF=0.1587;AMR_AF=0.2925;AFR_AF=0.0053;EUR_AF=0.0368;SAS_AF=0.0358;AA=G|||;VT=SNP
2	200858004	rs17629311	G	T	100	PASS	AC=2600;AF=0.519169;AN=5008;NS=2504;DP=18669;EAS_AF=0.3988;AMR_AF=0.379;AFR_AF=0.5734;EUR_AF=0.5408;SAS_AF=0.6472;AA=G|||;VT=SNP
2	200858121	rs12613291	C	A	100	PASS	AC=2601;AF=0.519369;AN=5008;NS=2504;DP=20191;EAS_AF=0.3988;AMR_AF=0.379;AFR_AF=0.5734;EUR_AF=0.5408;SAS_AF=0.6483;AA=C|||;VT=SNP
2	200858141	rs4673632	G	T	100	PASS	AC=394;AF=0.0786741;AN=5008;NS=2504;DP=19833;EAS_AF=0.1349;AMR_AF=0.1009;AFR_AF=0.0129;EUR_AF=0.0358;SAS_AF=0.138;AA=G|||;VT=SNP
2	200858230	rs138767393	T	G	100	PASS	AC=82;AF=0.0163738;AN=5008;NS=2504;DP=19654;EAS_AF=0;AMR_AF=0.0317;AFR_AF=0.003;EUR_AF=0.0467;SAS_AF=0.0092;AA=T|||;VT=SNP
2	200858307	rs16832145	T	C	100	PASS	AC=442;AF=0.0882588;AN=5008;NS=2504;DP=20228;EAS_AF=0;AMR_AF=0.1153;AFR_AF=0.0877;EUR_AF=0.1779;SAS_AF=0.0685;AA=T|||;VT=SNP
2	200859249	rs17445774	C	T	100	PASS	AC=856;AF=0.170927;AN=5008;NS=2504;DP=21504;EAS_AF=0.1161;AMR_AF=0.147;AFR_AF=0.0144;EUR_AF=0.3121;SAS_AF=0.3108;AA=C|||;VT=SNP
2	200860138	rs6743396	T	C	100	PASS	AC=4476;AF=0.89377;AN=5008;NS=2504;DP=19259;EAS_AF=0.8115;AMR_AF=0.9207;AFR_AF=0.947;EUR_AF=0.8499;SAS_AF=0.9325;AA=c|||;VT=SNP
2	200860577	rs115397736	G	A	100	PASS	AC=18;AF=0.00359425;AN=5008;NS=2504;DP=19650;EAS_AF=0;AMR_AF=0.0029;AFR_AF=0;EUR_AF=0.0139;SAS_AF=0.002;AA=g|||;VT=SNP
2	200861161	rs6435040	T	G	100	PASS	AC=4474;AF=0.893371;AN=5008;NS=2504;DP=18486;EAS_AF=0.8115;AMR_AF=0.9207;AFR_AF=0.9463;EUR_AF=0.8489;SAS_AF=0.9325;AA=G|||;VT=SNP
2	200861936	rs60387175	C	T	100	PASS	AC=292;AF=0.0583067;AN=5008;NS=2504;DP=21558;EAS_AF=0.1081;AMR_AF=0.0793;AFR_AF=0.0045;EUR_AF=0.0149;SAS_AF=0.1094;AA=C|||;VT=SNP
2	200862161	rs75358934	G	C	100	PASS	AC=627;AF=0.1252;AN=5008;NS=2504;DP=20967;EAS_AF=0.1042;AMR_AF=0.1268;AFR_AF=0.0113;EUR_AF=0.1461;SAS_AF=0.2781;AA=G|||;VT=SNP
2	200863349	rs4673634	A	C	100	PASS	AC=4475;AF=0.89357;AN=5008;NS=2504;DP=21532;EAS_AF=0.8115;AMR_AF=0.9207;AFR_AF=0.947;EUR_AF=0.8489;SAS_AF=0.9325;AA=C|||;VT=SNP
2	200864031	rs16832148	A	C	100	PASS	AC=442;AF=0.0882588;AN=5008;NS=2504;DP=21868;EAS_AF=0;AMR_AF=0.1138;AFR_AF=0.0877;EUR_AF=0.1779;SAS_AF=0.0695;AA=A|||;VT=SNP
2	200864741	rs62180497	G	C	100	PASS	AC=436;AF=0.0870607;AN=5008;NS=2504;DP=20412;EAS_AF=0;AMR_AF=0.1124;AFR_AF=0.0855;EUR_AF=0.1769;SAS_AF=0.0685;AA=G|||;VT=SNP
2	200864743	rs62180498	G	A	100	PASS	AC=436;AF=0.0870607;AN=5008;NS=2504;DP=20328;EAS_AF=0;AMR_AF=0.1124;AFR_AF=0.0855;EUR_AF=0.1769;SAS_AF=0.0685;AA=G|||;VT=SNP
2	200865225	rs1509833	G	A	100	PASS	AC=1122;AF=0.224042;AN=5008;NS=2504;DP=21498;EAS_AF=0.1151;AMR_AF=0.1628;AFR_AF=0.2073;EUR_AF=0.3121;SAS_AF=0.3119;AA=G|||;VT=SNP
2	200866945	rs77696232	G	A	100	PASS	AC=15;AF=0.00299521;AN=5008;NS=2504;DP=19540;EAS_AF=0;AMR_AF=0.0014;AFR_AF=0;EUR_AF=0.0119;SAS_AF=0.002;AA=G|||;VT=SNP
2	200867028	rs1396972	A	G	100	PASS	AC=962;AF=0.192093;AN=5008;NS=2504;DP=19558;EAS_AF=0.2639;AMR_AF=0.3242;AFR_AF=0.23;EUR_AF=0.0924;SAS_AF=0.0757;AA=A|||;VT=SNP
2	200867144	rs6435041	A	G	100	PASS	AC=4476;AF=0.89377;AN=5008;NS=2504;DP=19319;EAS_AF=0.8115;AMR_AF=0.9222;AFR_AF=0.947;EUR_AF=0.8489;SAS_AF=0.9325;AA=a|||;VT=SNP
2	200867197	rs6435042	C	T	100	PASS	AC=2442;AF=0.48762;AN=5008;NS=2504;DP=19936;EAS_AF=0.3988;AMR_AF=0.3674;AFR_AF=0.4607;EUR_AF=0.5408;SAS_AF=0.6462;AA=C|||;VT=SNP
2	200867498	rs17591364	C	A	100	PASS	AC=181;AF=0.0361422;AN=5008;NS=2504;DP=17110;EAS_AF=0.1022;AMR_AF=0.0101;AFR_AF=0.0015;EUR_AF=0.0308;SAS_AF=0.0389;AA=C|||;VT=SNP
2	200868926	rs7565480	A	G	100	PASS	AC=4037;AF=0.80611;AN=5008;NS=2504;DP=18147;EAS_AF=0.8115;AMR_AF=0.8084;AFR_AF=0.8601;EUR_AF=0.672;SAS_AF=0.864;AA=G|||;VT=SNP
2	200869096	rs7606317	T	C	100	PASS	AC=2543;AF=0.507788;AN=5008;NS=2504;DP=19369;EAS_AF=0.3988;AMR_AF=0.3718;AFR_AF=0.534;EUR_AF=0.5408;SAS_AF=0.6472;AA=T|||;VT=SNP
2	200870082	rs115094660	T	C	100	PASS	AC=69;AF=0.013778;AN=5008;NS=2504;DP=18844;EAS_AF=0;AMR_AF=0.0173;AFR_AF=0;EUR_AF=0.0298;SAS_AF=0.0276;AA=T|||;VT=SNP
2	200870197	rs1605900	C	G	100	PASS	AC=4474;AF=0.893371;AN=5008;NS=2504;DP=18764;EAS_AF=0.8115;AMR_AF=0.9222;AFR_AF=0.947;EUR_AF=0.8479;SAS_AF=0.9315;AA=G|||;VT=SNP
2	200870398	rs144490189	A	G	100	PASS	AC=119;AF=0.023762;AN=5008;NS=2504;DP=19379;EAS_AF=0;AMR_AF=0.0331;AFR_AF=0.003;EUR_AF=0.0557;SAS_AF=0.0368;AA=A|||;VT=SNP
2	200871874	rs78003233	C	T	100	PASS	AC=35;AF=0.00698882;AN=5008;NS=2504;DP=18800;EAS_AF=0.002;AMR_AF=0.0086;AFR_AF=0.0015;EUR_AF=0.0249;SAS_AF=0;AA=C|||;VT=SNP
2	200872006	rs35771384	G	T	100	PASS	AC=75;AF=0.014976;AN=5008;NS=2504;DP=19959;EAS_AF=0;AMR_AF=0.0288;AFR_AF=0.0015;EUR_AF=0.0447;SAS_AF=0.0082;AA=G|||;VT=SNP
2	200872554	rs117393169	T	C	100	PASS	AC=111;AF=0.0221645;AN=5008;NS=2504;DP=20826;EAS_AF=0.0407;AMR_AF=0.0231;AFR_AF=0.0015;EUR_AF=0.0239;SAS_AF=0.0286;AA=T|||;VT=SNP
2	200872831	rs2136585	T	C	100	PASS	AC=2544;AF=0.507987;AN=5008;NS=2504;DP=18667;EAS_AF=0.3988;AMR_AF=0.3718;AFR_AF=0.5348;EUR_AF=0.5408;SAS_AF=0.6472;AA=T|||;VT=SNP
2	200872942	rs6414157	C	T	100	PASS	AC=4025;AF=0.803714;AN=5008;NS=2504;DP=19411;EAS_AF=0.8115;AMR_AF=0.8069;AFR_AF=0.8548;EUR_AF=0.672;SAS_AF=0.8599;AA=C|||;VT=SNP
2	200873221	rs72930137	G	T	100	PASS	AC=527;AF=0.105232;AN=5008;NS=2504;DP=17543;EAS_AF=0.1587;AMR_AF=0.2939;AFR_AF=0.0688;EUR_AF=0.0368;SAS_AF=0.0358;AA=G|||;VT=SNP
2	200873802	rs35790853	A	G	100	PASS	AC=182;AF=0.0363419;AN=5008;NS=2504;DP=18193;EAS_AF=0.1032;AMR_AF=0.0101;AFR_AF=0.0015;EUR_AF=0.0308;SAS_AF=0.0389;AA=A|||;VT=SNP
2	200873826	rs114273262	A	T	100	PASS	AC=40;AF=0.00798722;AN=5008;NS=2504;DP=17720;EAS_AF=0;AMR_AF=0.0101;AFR_AF=0.0015;EUR_AF=0.0199;SAS_AF=0.0112;AA=A|||;VT=SNP
2	200874347	rs75216379	C	T	100	PASS	AC=113;AF=0.0225639;AN=5008;NS=2504;DP=17816;EAS_AF=0;AMR_AF=0.049;AFR_AF=0.003;EUR_AF=0.0676;SAS_AF=0.0072;AA=c|||;VT=SNP
2	200874443	rs1509832	G	T	100	PASS	AC=4474;AF=0.893371;AN=5008;NS=2504;DP=21163;EAS_AF=0.8115;AMR_AF=0.9207;AFR_AF=0.947;EUR_AF=0.8489;SAS_AF=0.9315;AA=T|||;VT=SNP
2	200874525	rs117830405	T	C	100	PASS	AC=110;AF=0.0219649;AN=5008;NS=2504;DP=21247;EAS_AF=0.0407;AMR_AF=0.0231;AFR_AF=0.0008;EUR_AF=0.0239;SAS_AF=0.0286;AA=T|||;VT=SNP
2	200875779	rs75447699	C	T	100	PASS	AC=301;AF=0.0601038;AN=5008;NS=2504;DP=19225;EAS_AF=0.1081;AMR_AF=0.0793;AFR_AF=0.0113;EUR_AF=0.0149;SAS_AF=0.1094;AA=C|||;VT=SNP
2	200875847	rs10221945	T	C	100	PASS	AC=1073;AF=0.214257;AN=5008;NS=2504;DP=19200;EAS_AF=0.3046;AMR_AF=0.3473;AFR_AF=0.2315;EUR_AF=0.1163;SAS_AF=0.1043;AA=G|||;VT=SNP
2	200877884	rs6716026	T	C	100	PASS	AC=2543;AF=0.507788;AN=5008;NS=2504;DP=17400;EAS_AF=0.3988;AMR_AF=0.3718;AFR_AF=0.534;EUR_AF=0.5408;SAS_AF=0.6472;AA=T|||;VT=SNP
2	200879804	rs2202923	C	T	100	PASS	AC=1070;AF=0.213658;AN=5008;NS=2504;DP=16207;EAS_AF=0.3016;AMR_AF=0.3487;AFR_AF=0.23;EUR_AF=0.1163;SAS_AF=0.1053;AA=C|||;VT=SNP
2	200881067	rs3106091	T	C	100	PASS	AC=3991;AF=0.796925;AN=5008;NS=2504;DP=12373;EAS_AF=0.8115;AMR_AF=0.804;AFR_AF=0.8253;EUR_AF=0.675;SAS_AF=0.864;AA=C|||;VT=SNP
2	200881949	rs111313530	G	C	100	PASS	AC=303;AF=0.0605032;AN=5008;NS=2504;DP=17698;EAS_AF=0.1081;AMR_AF=0.0793;AFR_AF=0.0121;EUR_AF=0.0149;SAS_AF=0.1104;AA=G|||;VT=SNP
2	200882511	rs112915868	G	C	100	PASS	AC=303;AF=0.0605032;AN=5008;NS=2504;DP=19466;EAS_AF=0.1081;AMR_AF=0.0793;AFR_AF=0.0121;EUR_AF=0.0149;SAS_AF=0.1104;AA=G|||;VT=SNP
2	200882610	rs2202922	C	T	100	PASS	AC=4474;AF=0.893371;AN=5008;NS=2504;DP=20255;EAS_AF=0.8115;AMR_AF=0.9207;AFR_AF=0.947;EUR_AF=0.8489;SAS_AF=0.9315;AA=T|||;VT=SNP
2	200882873	rs10177800	A	G	100	PASS	AC=1069;AF=0.213458;AN=5008;NS=2504;DP=20016;EAS_AF=0.3016;AMR_AF=0.3473;AFR_AF=0.23;EUR_AF=0.1163;SAS_AF=0.1053;AA=A|||;VT=SNP
2	200882945	rs115651055	A	G	100	PASS	AC=442;AF=0.0882588;AN=5008;NS=2504;DP=21211;EAS_AF=0.1587;AMR_AF=0.2911;AFR_AF=0.0053;EUR_AF=0.0368;SAS_AF=0.0368;AA=A|||;VT=SNP
2	200882982	rs10166751	T	A	100	PASS	AC=682;AF=0.136182;AN=5008;NS=2504;DP=21157;EAS_AF=0.1964;AMR_AF=0.3199;AFR_AF=0.1036;EUR_AF=0.0606;SAS_AF=0.0654;AA=T|||;VT=SNP
2	200883464	rs113745127	G	A	100	PASS	AC=303;AF=0.0605032;AN=5008;NS=2504;DP=18980;EAS_AF=0.1081;AMR_AF=0.0793;AFR_AF=0.0121;EUR_AF=0.0149;SAS_AF=0.1104;AA=G|||;VT=SNP
2	200883909	rs72930163	C	A	100	PASS	AC=182;AF=0.0363419;AN=5008;NS=2504;DP=18518;EAS_AF=0.1032;AMR_AF=0.0101;AFR_AF=0.0015;EUR_AF=0.0308;SAS_AF=0.0389;AA=C|||;VT=SNP
2	200884246	rs7608932	C	T	100	PASS	AC=2544;AF=0.507987;AN=5008;NS=2504;DP=5228;EAS_AF=0.4018;AMR_AF=0.3718;AFR_AF=0.534;EUR_AF=0.5398;SAS_AF=0.6462;AA=C|||;VT=SNP
2	200884295	rs56865961	G	A	100	PASS	AC=303;AF=0.0605032;AN=5008;NS=2504;DP=15431;EAS_AF=0.1081;AMR_AF=0.0793;AFR_AF=0.0113;EUR_AF=0.0159;SAS_AF=0.1104;AA=G|||;VT=SNP
2	200884615	rs3106089	A	C	100	PASS	AC=4474;AF=0.893371;AN=5008;NS=2504;DP=17362;EAS_AF=0.8125;AMR_AF=0.9207;AFR_AF=0.9463;EUR_AF=0.8489;SAS_AF=0.9315;AA=C|||;VT=SNP
2	200885289	rs203759	A	G	100	PASS	AC=2545;AF=0.508187;AN=5008;NS=2504;DP=18862;EAS_AF=0.4028;AMR_AF=0.3718;AFR_AF=0.534;EUR_AF=0.5398;SAS_AF=0.6462;AA=A|||;VT=SNP
2	200885546	rs115265722	G	A	100	PASS	AC=60;AF=0.0119808;AN=5008;NS=2504;DP=16345;EAS_AF=0;AMR_AF=0.0173;AFR_AF=0.0008;EUR_AF=0.0348;SAS_AF=0.0123;AA=G|||;VT=SNP
2	200885804	rs77324082	C	A	100	PASS	AC=182;AF=0.0363419;AN=5008;NS=2504;DP=16399;EAS_AF=0.1032;AMR_AF=0.0101;AFR_AF=0.0015;EUR_AF=0.0308;SAS_AF=0.0389;AA=C|||;VT=SNP
2	200886058	rs3094771	T	C	100	PASS	AC=1069;AF=0.213458;AN=5008;NS=2504;DP=16815;EAS_AF=0.3016;AMR_AF=0.3473;AFR_AF=0.23;EUR_AF=0.1163;SAS_AF=0.1053;AA=T|||;VT=SNP
2	200886325	rs1396970	G	A	100	PASS	AC=182;AF=0.0363419;AN=5008;NS=2504;DP=17045;EAS_AF=0.1032;AMR_AF=0.0101;AFR_AF=0.0015;EUR_AF=0.0308;SAS_AF=0.0389;AA=G|||;VT=SNP
2	200886372	rs169428	C	T	100	PASS	AC=2447;AF=0.488618;AN=5008;NS=2504;DP=17525;EAS_AF=0.4018;AMR_AF=0.3674;AFR_AF=0.4637;EUR_AF=0.5398;SAS_AF=0.6452;AA=G|||;VT=SNP
2	200886491	rs7563901	G	T	100	PASS	AC=438;AF=0.0874601;AN=5008;NS=2504;DP=18217;EAS_AF=0;AMR_AF=0.1124;AFR_AF=0.087;EUR_AF=0.1779;SAS_AF=0.0675;AA=G|||;VT=SNP
2	200888800	rs203757	G	C	100	PASS	AC=2411;AF=0.48143;AN=5008;NS=2504;DP=19899;EAS_AF=0.5982;AMR_AF=0.6254;AFR_AF=0.4244;EUR_AF=0.4652;SAS_AF=0.3528;AA=C|||;VT=SNP
2	200890116	rs7578341	C	T	100	PASS	AC=444;AF=0.0886581;AN=5008;NS=2504;DP=19601;EAS_AF=0;AMR_AF=0.1138;AFR_AF=0.087;EUR_AF=0.1829;SAS_AF=0.0675;AA=C|||;VT=SNP
2	200890688	rs203772	G	A	100	PASS	AC=976;AF=0.194888;AN=5008;NS=2504;DP=18340;EAS_AF=0.1885;AMR_AF=0.1931;AFR_AF=0.1399;EUR_AF=0.334;SAS_AF=0.1339;AA=G|||;VT=SNP
2	200890784	rs145685918	T	G	100	PASS	AC=17;AF=0.00339457;AN=5008;NS=2504;DP=19965;EAS_AF=0;AMR_AF=0.0086;AFR_AF=0.0008;EUR_AF=0.0089;SAS_AF=0.001;AA=T|||;VT=SNP
2	200890922	rs4673648	C	T	100	PASS	AC=302;AF=0.0603035;AN=5008;NS=2504;DP=20100;EAS_AF=0.1071;AMR_AF=0.0793;AFR_AF=0.0121;EUR_AF=0.0149;SAS_AF=0.1104;AA=C|||;VT=SNP
2	200891378	rs115648719	T	C	100	PASS	AC=36;AF=0.0071885;AN=5008;NS=2504;DP=20070;EAS_AF=0.002;AMR_AF=0.0086;AFR_AF=0.0023;EUR_AF=0.0249;SAS_AF=0;AA=T|||;VT=SNP
2	200892035	rs62180533	C	T	100	PASS	AC=444;AF=0.0886581;AN=5008;NS=2504;DP=18688;EAS_AF=0;AMR_AF=0.1138;AFR_AF=0.087;EUR_AF=0.1829;SAS_AF=0.0675;AA=C|||;VT=SNP
2	200892311	rs6715348	G	A	100	PASS	AC=444;AF=0.0886581;AN=5008;NS=2504;DP=17791;EAS_AF=0;AMR_AF=0.1138;AFR_AF=0.087;EUR_AF=0.1829;SAS_AF=0.0675;AA=G|||;VT=SNP
2	200893820	rs12464998	T	C	100	PASS	AC=410;AF=0.081869;AN=5008;NS=2504;DP=20064;EAS_AF=0.1458;AMR_AF=0.1023;AFR_AF=0.0129;EUR_AF=0.0388;SAS_AF=0.1391;AA=T|||;VT=SNP
2	200893870	rs13019888	C	T	100	PASS	AC=182;AF=0.0363419;AN=5008;NS=2504;DP=18413;EAS_AF=0.1042;AMR_AF=0.0101;AFR_AF=0.0015;EUR_AF=0.0308;SAS_AF=0.0378;AA=C|||;VT=SNP
2	200894128	rs3115422	A	G	100	PASS	AC=2567;AF=0.51258;AN=5008;NS=2504;DP=20579;EAS_AF=0.5982;AMR_AF=0.634;AFR_AF=0.5371;EUR_AF=0.4652;SAS_AF=0.3538;AA=G|||;VT=SNP
2	200894283	rs175950	A	C	100	PASS	AC=2580;AF=0.515176;AN=5008;NS=2504;DP=16552;EAS_AF=0.5982;AMR_AF=0.634;AFR_AF=0.5461;EUR_AF=0.4662;SAS_AF=0.3538;AA=C|||;VT=SNP
2	200895433	rs203771	G	A	100	PASS	AC=976;AF=0.194888;AN=5008;NS=2504;DP=19163;EAS_AF=0.1885;AMR_AF=0.1931;AFR_AF=0.1399;EUR_AF=0.334;SAS_AF=0.1339;AA=G|||;VT=SNP
2	200895985	rs172161	G	C	100	PASS	AC=2610;AF=0.521166;AN=5008;NS=2504;DP=19984;EAS_AF=0.5982;AMR_AF=0.6354;AFR_AF=0.5651;EUR_AF=0.4652;SAS_AF=0.3589;AA=C|||;VT=SNP
2	200896267	rs4673650	G	C	100	PASS	AC=681;AF=0.135982;AN=5008;NS=2504;DP=18605;EAS_AF=0.1954;AMR_AF=0.3213;AFR_AF=0.1036;EUR_AF=0.0596;SAS_AF=0.0654;AA=G|||;VT=SNP
2	200897873	rs203770	T	C	100	PASS	AC=977;AF=0.195088;AN=5008;NS=2504;DP=14173;EAS_AF=0.1885;AMR_AF=0.1945;AFR_AF=0.1399;EUR_AF=0.333;SAS_AF=0.135;AA=T|||;VT=SNP
2	200897897	rs10497845	T	C	100	PASS	AC=575;AF=0.114816;AN=5008;NS=2504;DP=15713;EAS_AF=0.1587;AMR_AF=0.2983;AFR_AF=0.1021;EUR_AF=0.0368;SAS_AF=0.0368;AA=T|||;VT=SNP
2	200898306	rs6754555	T	C	100	PASS	AC=683;AF=0.136382;AN=5008;NS=2504;DP=17500;EAS_AF=0.1964;AMR_AF=0.3213;AFR_AF=0.1036;EUR_AF=0.0606;SAS_AF=0.0654;AA=t|||;VT=SNP
2	200899263	rs17629472	G	C	100	PASS	AC=182;AF=0.0363419;AN=5008;NS=2504;DP=19487;EAS_AF=0.1032;AMR_AF=0.0101;AFR_AF=0.0015;EUR_AF=0.0308;SAS_AF=0.0389;AA=G|||;VT=SNP
2	200899717	rs62180534	T	C	100	PASS	AC=33;AF=0.00658946;AN=5008;NS=2504;DP=18722;EAS_AF=0;AMR_AF=0.013;AFR_AF=0.0015;EUR_AF=0.0159;SAS_AF=0.0061;AA=T|||;VT=SNP
2	200900075	rs115141094	T	C	100	PASS	AC=41;AF=0.0081869;AN=5008;NS=2504;DP=20797;EAS_AF=0;AMR_AF=0.0101;AFR_AF=0.0015;EUR_AF=0.0199;SAS_AF=0.0123;AA=T|||;VT=SNP
2	200900866	rs203769	C	T	100	PASS	AC=596;AF=0.11901;AN=5008;NS=2504;DP=20948;EAS_AF=0.1885;AMR_AF=0.0836;AFR_AF=0.0968;EUR_AF=0.1511;SAS_AF=0.0695;AA=T|||;VT=SNP
2	200900974	rs6435043	C	G	100	PASS	AC=1210;AF=0.241613;AN=5008;NS=2504;DP=17155;EAS_AF=0.12;AMR_AF=0.1744;AFR_AF=0.2625;EUR_AF=0.3141;SAS_AF=0.3119;AA=C|||;VT=SNP
2	200901427	rs203768	T	C	100	PASS	AC=850;AF=0.169728;AN=5008;NS=2504;DP=19972;EAS_AF=0.2966;AMR_AF=0.1599;AFR_AF=0.0734;EUR_AF=0.166;SAS_AF=0.18;AA=C|||;VT=SNP
2	200901481	rs10175678	T	C	100	PASS	AC=681;AF=0.135982;AN=5008;NS=2504;DP=21292;EAS_AF=0.1964;AMR_AF=0.3199;AFR_AF=0.1021;EUR_AF=0.0616;SAS_AF=0.0654;AA=T|||;VT=SNP
2	200901576	rs114419000	C	T	100	PASS	AC=35;AF=0.00698882;AN=5008;NS=2504;DP=21429;EAS_AF=0.002;AMR_AF=0.0086;AFR_AF=0.0015;EUR_AF=0.0249;SAS_AF=0;AA=C|||;VT=SNP
2	200902411	rs203767	G	A	100	PASS	AC=534;AF=0.106629;AN=5008;NS=2504;DP=16477;EAS_AF=0.1885;AMR_AF=0.0793;AFR_AF=0.0545;EUR_AF=0.1511;SAS_AF=0.0665;AA=G|||;VT=SNP
2	200902672	rs203766	T	C	100	PASS	AC=636;AF=0.126997;AN=5008;NS=2504;DP=17525;EAS_AF=0.1885;AMR_AF=0.0865;AFR_AF=0.1278;EUR_AF=0.1511;SAS_AF=0.0665;AA=T|||;VT=SNP
2	200903020	rs203765	G	A	100	PASS	AC=636;AF=0.126997;AN=5008;NS=2504;DP=14044;EAS_AF=0.1885;AMR_AF=0.0865;AFR_AF=0.1278;EUR_AF=0.1511;SAS_AF=0.0665;AA=G|||;VT=SNP
2	200903175	rs76365581	G	A	100	PASS	AC=302;AF=0.0603035;AN=5008;NS=2504;DP=12870;EAS_AF=0.1081;AMR_AF=0.0793;AFR_AF=0.0113;EUR_AF=0.0149;SAS_AF=0.1104;AA=G|||;VT=SNP
2	200903189	rs188102	T	A	100	PASS	AC=639;AF=0.127596;AN=5008;NS=2504;DP=13308;EAS_AF=0.1885;AMR_AF=0.0865;AFR_AF=0.1278;EUR_AF=0.1511;SAS_AF=0.0695;AA=A|||;VT=SNP
2	200903578	rs4673652	C	T	100	PASS	AC=409;AF=0.0816693;AN=5008;NS=2504;DP=17894;EAS_AF=0.1458;AMR_AF=0.1023;AFR_AF=0.0121;EUR_AF=0.0388;SAS_AF=0.1391;AA=C|||;VT=SNP
2	200903778	rs4673653	C	T	100	PASS	AC=409;AF=0.0816693;AN=5008;NS=2504;DP=18962;EAS_AF=0.1458;AMR_AF=0.1023;AFR_AF=0.0121;EUR_AF=0.0388;SAS_AF=0.1391;AA=C|||;VT=SNP
2	200904011	rs7604950	T	C	100	PASS	AC=625;AF=0.1248;AN=5008;NS=2504;DP=20777;EAS_AF=0.1032;AMR_AF=0.1239;AFR_AF=0.0885;EUR_AF=0.2127;SAS_AF=0.1063;AA=T|||;VT=SNP
2	200904221	rs203763	G	C	100	PASS	AC=2567;AF=0.51258;AN=5008;NS=2504;DP=19658;EAS_AF=0.5982;AMR_AF=0.634;AFR_AF=0.5386;EUR_AF=0.4642;SAS_AF=0.3528;AA=C|||;VT=SNP
2	200905136	rs203762	C	A	100	PASS	AC=533;AF=0.10643;AN=5008;NS=2504;DP=19570;EAS_AF=0.1885;AMR_AF=0.0793;AFR_AF=0.0537;EUR_AF=0.1511;SAS_AF=0.0665;AA=C|||;VT=SNP
2	200905160	rs16832223	G	A	100	PASS	AC=625;AF=0.1248;AN=5008;NS=2504;DP=19128;EAS_AF=0.1032;AMR_AF=0.1239;AFR_AF=0.0885;EUR_AF=0.2127;SAS_AF=0.1063;AA=G|||;VT=SNP
2	200907383	rs203761	T	C	100	PASS	AC=2469;AF=0.493011;AN=5008;NS=2504;DP=15045;EAS_AF=0.5982;AMR_AF=0.6311;AFR_AF=0.4652;EUR_AF=0.4642;SAS_AF=0.3538;AA=C|||;VT=SNP
2	200907393	rs3106088	A	C	100	PASS	AC=834;AF=0.166534;AN=5008;NS=2504;DP=15031;EAS_AF=0.1607;AMR_AF=0.3199;AFR_AF=0.2648;EUR_AF=0.0616;SAS_AF=0.0389;AA=A|||;VT=SNP
2	200907423	rs12477694	A	G	100	PASS	AC=409;AF=0.0816693;AN=5008;NS=2504;DP=15607;EAS_AF=0.1458;AMR_AF=0.1023;AFR_AF=0.0121;EUR_AF=0.0388;SAS_AF=0.1391;AA=A|||;VT=SNP
2	200908143	rs1509830	G	A	100	PASS	AC=833;AF=0.166334;AN=5008;NS=2504;DP=19191;EAS_AF=0.1607;AMR_AF=0.3199;AFR_AF=0.2648;EUR_AF=0.0616;SAS_AF=0.0378;AA=G|||;VT=SNP
2	200909067	rs203760	A	T	100	PASS	AC=2463;AF=0.491813;AN=5008;NS=2504;DP=18589;EAS_AF=0.5982;AMR_AF=0.6297;AFR_AF=0.4614;EUR_AF=0.4642;SAS_AF=0.3538;AA=A|||;VT=SNP
2	200909523	rs13016744	T	A	100	PASS	AC=306;AF=0.0611022;AN=5008;NS=2504;DP=19548;EAS_AF=0.1766;AMR_AF=0.0389;AFR_AF=0.0023;EUR_AF=0.0507;SAS_AF=0.0481;AA=T|||;VT=SNP
2	200910347	rs12619136	C	A	100	PASS	AC=534;AF=0.106629;AN=5008;NS=2504;DP=17985;EAS_AF=0.1885;AMR_AF=0.0793;AFR_AF=0.0537;EUR_AF=0.1511;SAS_AF=0.0675;AA=C|||;VT=SNP
2	200910392	rs2097790	T	C	100	PASS	AC=2576;AF=0.514377;AN=5008;NS=2504;DP=17673;EAS_AF=0.5982;AMR_AF=0.634;AFR_AF=0.5446;EUR_AF=0.4642;SAS_AF=0.3538;AA=C|||;VT=SNP
2	200910653	rs56225698	A	C	100	PASS	AC=534;AF=0.106629;AN=5008;NS=2504;DP=20707;EAS_AF=0.1885;AMR_AF=0.0793;AFR_AF=0.0537;EUR_AF=0.1511;SAS_AF=0.0675;AA=A|||;VT=SNP
2	200910774	rs2079196	C	A	100	PASS	AC=731;AF=0.145966;AN=5008;NS=2504;DP=15551;EAS_AF=0.1587;AMR_AF=0.3069;AFR_AF=0.2148;EUR_AF=0.0368;SAS_AF=0.0378;AA=C|||;VT=SNP
2	200911797	rs79021589	C	T	100	PASS	AC=42;AF=0.00838658;AN=5008;NS=2504;DP=19571;EAS_AF=0;AMR_AF=0.0115;AFR_AF=0;EUR_AF=0.0318;SAS_AF=0.002;AA=C|||;VT=SNP
2	200912896	rs138959273	G	A	100	PASS	AC=408;AF=0.0814696;AN=5008;NS=2504;DP=12284;EAS_AF=0.1458;AMR_AF=0.1023;AFR_AF=0.0113;EUR_AF=0.0388;SAS_AF=0.1391;AA=A|||;VT=SNP
2	200912953	rs75506514	A	G	100	PASS	AC=409;AF=0.0816693;AN=5008;NS=2504;DP=12796;EAS_AF=0.1458;AMR_AF=0.1023;AFR_AF=0.0121;EUR_AF=0.0388;SAS_AF=0.1391;AA=G|||;VT=SNP
2	200913041	rs3094768	C	T	100	PASS	AC=2476;AF=0.494409;AN=5008;NS=2504;DP=14410;EAS_AF=0.5982;AMR_AF=0.6297;AFR_AF=0.4713;EUR_AF=0.4652;SAS_AF=0.3528;AA=T|||;VT=SNP
2	200913043	rs78242106	C	T	100	PASS	AC=410;AF=0.081869;AN=5008;NS=2504;DP=14494;EAS_AF=0.1458;AMR_AF=0.1023;AFR_AF=0.0129;EUR_AF=0.0388;SAS_AF=0.1391;AA=C|||;VT=SNP
2	200913138	rs79953652	T	C	100	PASS	AC=415;AF=0.0828674;AN=5008;NS=2504;DP=16929;EAS_AF=0.1458;AMR_AF=0.1023;AFR_AF=0.0166;EUR_AF=0.0388;SAS_AF=0.1391;AA=C|||;VT=SNP
2	200913169	rs3094767	T	C	100	PASS	AC=1449;AF=0.289337;AN=5008;NS=2504;DP=17192;EAS_AF=0.2639;AMR_AF=0.4424;AFR_AF=0.3472;EUR_AF=0.2744;SAS_AF=0.1442;AA=T|||;VT=SNP
2	200913244	rs3115414	A	C	100	PASS	AC=777;AF=0.155152;AN=5008;NS=2504;DP=17915;EAS_AF=0.1617;AMR_AF=0.3141;AFR_AF=0.2247;EUR_AF=0.0616;SAS_AF=0.0378;AA=A|||;VT=SNP
2	200913453	rs78527234	C	T	100	PASS	AC=533;AF=0.10643;AN=5008;NS=2504;DP=20381;EAS_AF=0.1885;AMR_AF=0.0793;AFR_AF=0.0537;EUR_AF=0.1511;SAS_AF=0.0665;AA=C|||;VT=SNP
2	200913546	rs74412941	A	C	100	PASS	AC=113;AF=0.0225639;AN=5008;NS=2504;DP=20608;EAS_AF=0;AMR_AF=0.049;AFR_AF=0.003;EUR_AF=0.0676;SAS_AF=0.0072;AA=A|||;VT=SNP
2	200913743	rs74771155	C	T	100	PASS	AC=533;AF=0.10643;AN=5008;NS=2504;DP=20386;EAS_AF=0.1885;AMR_AF=0.0793;AFR_AF=0.0537;EUR_AF=0.1511;SAS_AF=0.0665;AA=C|||;VT=SNP
2	200913822	rs79156935	T	G	100	PASS	AC=533;AF=0.10643;AN=5008;NS=2504;DP=20440;EAS_AF=0.1885;AMR_AF=0.0793;AFR_AF=0.0537;EUR_AF=0.1511;SAS_AF=0.0665;AA=T|||;VT=SNP
2	200914635	rs116835777	G	A	100	PASS	AC=38;AF=0.00758786;AN=5008;NS=2504;DP=20139;EAS_AF=0;AMR_AF=0.0058;AFR_AF=0;EUR_AF=0.0338;SAS_AF=0;AA=G|||;VT=SNP
2	200915109	rs3094766	C	G	100	PASS	AC=2476;AF=0.494409;AN=5008;NS=2504;DP=22024;EAS_AF=0.5982;AMR_AF=0.6297;AFR_AF=0.4713;EUR_AF=0.4642;SAS_AF=0.3538;AA=G|||;VT=SNP
2	200915395	rs4673660	T	C	100	PASS	AC=949;AF=0.189497;AN=5008;NS=2504;DP=20234;EAS_AF=0.3343;AMR_AF=0.1816;AFR_AF=0.0703;EUR_AF=0.1899;SAS_AF=0.2065;AA=C|||;VT=SNP
2	200915716	rs79333757	T	C	100	PASS	AC=534;AF=0.106629;AN=5008;NS=2504;DP=17469;EAS_AF=0.1885;AMR_AF=0.0793;AFR_AF=0.0537;EUR_AF=0.1511;SAS_AF=0.0675;AA=T|||;VT=SNP
2	200915783	rs3115413	C	A	100	PASS	AC=1449;AF=0.289337;AN=5008;NS=2504;DP=17636;EAS_AF=0.2639;AMR_AF=0.4424;AFR_AF=0.3472;EUR_AF=0.2744;SAS_AF=0.1442;AA=C|||;VT=SNP
2	200915808	rs62180536	C	T	100	PASS	AC=48;AF=0.00958466;AN=5008;NS=2504;DP=16395;EAS_AF=0;AMR_AF=0.0159;AFR_AF=0.0015;EUR_AF=0.0288;SAS_AF=0.0061;AA=C|||;VT=SNP
2	200916004	rs11688168	G	A	100	PASS	AC=534;AF=0.106629;AN=5008;NS=2504;DP=17231;EAS_AF=0.1885;AMR_AF=0.0793;AFR_AF=0.0537;EUR_AF=0.1511;SAS_AF=0.0675;AA=G|||;VT=SNP
2	200916230	rs11694236	T	C	100	PASS	AC=534;AF=0.106629;AN=5008;NS=2504;DP=17028;EAS_AF=0.1885;AMR_AF=0.0793;AFR_AF=0.0537;EUR_AF=0.1511;SAS_AF=0.0675;AA=T|||;VT=SNP
2	200916239	rs11688194	C	T	100	PASS	AC=534;AF=0.106629;AN=5008;NS=2504;DP=16747;EAS_AF=0.1885;AMR_AF=0.0793;AFR_AF=0.0537;EUR_AF=0.1511;SAS_AF=0.0675;AA=C|||;VT=SNP
2	200916403	rs34381014	C	T	100	PASS	AC=534;AF=0.106629;AN=5008;NS=2504;DP=20578;EAS_AF=0.1885;AMR_AF=0.0793;AFR_AF=0.0537;EUR_AF=0.1511;SAS_AF=0.0675;AA=C|||;VT=SNP
2	200916495	rs11897782	G	A	100	PASS	AC=420;AF=0.0838658;AN=5008;NS=2504;DP=20104;EAS_AF=0.1448;AMR_AF=0.1023;AFR_AF=0.0212;EUR_AF=0.0388;SAS_AF=0.1391;AA=G|||;VT=SNP
2	200916506	rs11903185	T	C	100	PASS	AC=420;AF=0.0838658;AN=5008;NS=2504;DP=20193;EAS_AF=0.1448;AMR_AF=0.1023;AFR_AF=0.0212;EUR_AF=0.0388;SAS_AF=0.1391;AA=T|||;VT=SNP
2	200917203	rs28602861	C	T	100	PASS	AC=573;AF=0.114417;AN=5008;NS=2504;DP=16786;EAS_AF=0.1587;AMR_AF=0.2983;AFR_AF=0.1006;EUR_AF=0.0368;SAS_AF=0.0368;AA=C|||;VT=SNP
2	200917350	rs11899065	C	T	100	PASS	AC=314;AF=0.0626997;AN=5008;NS=2504;DP=16465;EAS_AF=0.1081;AMR_AF=0.0793;AFR_AF=0.0204;EUR_AF=0.0149;SAS_AF=0.1104;AA=T|||;VT=SNP
2	200917613	rs10931882	T	C	100	PASS	AC=422;AF=0.0842652;AN=5008;NS=2504;DP=17019;EAS_AF=0.1458;AMR_AF=0.1023;AFR_AF=0.0219;EUR_AF=0.0388;SAS_AF=0.1391;AA=C|||;VT=SNP
2	200917675	rs10931883	T	C	100	PASS	AC=422;AF=0.0842652;AN=5008;NS=2504;DP=17435;EAS_AF=0.1458;AMR_AF=0.1023;AFR_AF=0.0219;EUR_AF=0.0388;SAS_AF=0.1391;AA=C|||;VT=SNP
2	200918029	rs3094765	T	C	100	PASS	AC=2424;AF=0.484026;AN=5008;NS=2504;DP=17850;EAS_AF=0.5982;AMR_AF=0.6254;AFR_AF=0.4365;EUR_AF=0.4642;SAS_AF=0.3507;AA=C|||;VT=SNP
2	200918366	rs3115412	G	A	100	PASS	AC=2482;AF=0.495607;AN=5008;NS=2504;DP=19823;EAS_AF=0.5982;AMR_AF=0.6297;AFR_AF=0.4758;EUR_AF=0.4642;SAS_AF=0.3538;AA=A|||;VT=SNP
2	200919836	rs56285751	C	T	100	PASS	AC=534;AF=0.106629;AN=5008;NS=2504;DP=19989;EAS_AF=0.1885;AMR_AF=0.0793;AFR_AF=0.0537;EUR_AF=0.1511;SAS_AF=0.0675;AA=C|||;VT=SNP
2	200920896	rs74510418	T	G	100	PASS	AC=49;AF=0.00978435;AN=5008;NS=2504;DP=20320;EAS_AF=0;AMR_AF=0.013;AFR_AF=0.003;EUR_AF=0.0258;SAS_AF=0.0102;AA=T|||;VT=SNP
2	200921050	rs2079195	C	T	100	PASS	AC=1524;AF=0.304313;AN=5008;NS=2504;DP=20312;EAS_AF=0.2639;AMR_AF=0.4481;AFR_AF=0.4009;EUR_AF=0.2744;SAS_AF=0.1442;AA=C|||;VT=SNP
2	200922441	rs117438958	T	G	100	PASS	AC=108;AF=0.0215655;AN=5008;NS=2504;DP=22076;EAS_AF=0.0387;AMR_AF=0.0231;AFR_AF=0.0008;EUR_AF=0.0239;SAS_AF=0.0286;AA=T|||;VT=SNP
2	200922466	rs10198088	G	A	100	PASS	AC=1448;AF=0.289137;AN=5008;NS=2504;DP=21397;EAS_AF=0.2629;AMR_AF=0.4424;AFR_AF=0.3472;EUR_AF=0.2744;SAS_AF=0.1442;AA=G|||;VT=SNP
2	200922614	rs150970187	T	C	100	PASS	AC=58;AF=0.0115815;AN=5008;NS=2504;DP=21384;EAS_AF=0;AMR_AF=0.0159;AFR_AF=0;EUR_AF=0.0378;SAS_AF=0.0092;AA=T|||;VT=SNP
2	200922678	rs3115420	G	T	100	PASS	AC=1468;AF=0.293131;AN=5008;NS=2504;DP=20659;EAS_AF=0.2629;AMR_AF=0.4438;AFR_AF=0.3616;EUR_AF=0.2744;SAS_AF=0.1442;AA=G|||;VT=SNP
2	200923081	rs11679658	A	G	100	PASS	AC=534;AF=0.106629;AN=5008;NS=2504;DP=18382;EAS_AF=0.1885;AMR_AF=0.0793;AFR_AF=0.0537;EUR_AF=0.1511;SAS_AF=0.0675;AA=A|||;VT=SNP
2	200923680	rs13019274	C	G	100	PASS	AC=182;AF=0.0363419;AN=5008;NS=2504;DP=16924;EAS_AF=0.1032;AMR_AF=0.0101;AFR_AF=0.0015;EUR_AF=0.0308;SAS_AF=0.0389;AA=C|||;VT=SNP
2	200923832	rs2189472	T	C	100	PASS	AC=1577;AF=0.314896;AN=5008;NS=2504;DP=18018;EAS_AF=0.3026;AMR_AF=0.4669;AFR_AF=0.3623;EUR_AF=0.2982;SAS_AF=0.1728;AA=T|||;VT=SNP
2	200924087	rs62180537	G	A	100	PASS	AC=443;AF=0.0884585;AN=5008;NS=2504;DP=19142;EAS_AF=0;AMR_AF=0.1138;AFR_AF=0.087;EUR_AF=0.1819;SAS_AF=0.0675;AA=G|||;VT=SNP
2	200924202	rs2189471	G	A	100	PASS	AC=777;AF=0.155152;AN=5008;NS=2504;DP=21100;EAS_AF=0.1607;AMR_AF=0.3156;AFR_AF=0.2247;EUR_AF=0.0616;SAS_AF=0.0378;AA=G|||;VT=SNP
2	200924558	rs10169915	T	A	100	PASS	AC=2584;AF=0.515974;AN=5008;NS=2504;DP=19497;EAS_AF=0.5992;AMR_AF=0.634;AFR_AF=0.5499;EUR_AF=0.4642;SAS_AF=0.3538;AA=A|||;VT=SNP
2	200925868	rs113193814	A	T	100	PASS	AC=489;AF=0.0976438;AN=5008;NS=2504;DP=19122;EAS_AF=0.1587;AMR_AF=0.2954;AFR_AF=0.0386;EUR_AF=0.0368;SAS_AF=0.0368;AA=A|||;VT=SNP
2	200926045	rs3115421	C	T	100	PASS	AC=777;AF=0.155152;AN=5008;NS=2504;DP=19949;EAS_AF=0.1607;AMR_AF=0.3156;AFR_AF=0.2247;EUR_AF=0.0616;SAS_AF=0.0378;AA=c|||;VT=SNP
2	200926525	rs993282	A	G	100	PASS	AC=2587;AF=0.516573;AN=5008;NS=2504;DP=16939;EAS_AF=0.5992;AMR_AF=0.634;AFR_AF=0.5522;EUR_AF=0.4642;SAS_AF=0.3538;AA=A|||;VT=SNP
2	200926542	rs113426588	A	G	100	PASS	AC=14;AF=0.00279553;AN=5008;NS=2504;DP=17133;EAS_AF=0;AMR_AF=0.0029;AFR_AF=0;EUR_AF=0.0119;SAS_AF=0;AA=A|||;VT=SNP
2	200926827	rs34686330	G	A	100	PASS	AC=182;AF=0.0363419;AN=5008;NS=2504;DP=13956;EAS_AF=0.1032;AMR_AF=0.0101;AFR_AF=0.0015;EUR_AF=0.0308;SAS_AF=0.0389;AA=G|||;VT=SNP
2	200927659	rs7585414	G	A	100	PASS	AC=624;AF=0.124601;AN=5008;NS=2504;DP=21697;EAS_AF=0.1022;AMR_AF=0.1239;AFR_AF=0.0885;EUR_AF=0.2127;SAS_AF=0.1063;AA=G|||;VT=SNP
2	200929285	rs12474561	A	G	100	PASS	AC=400;AF=0.0798722;AN=5008;NS=2504;DP=16441;EAS_AF=0.1478;AMR_AF=0.1023;AFR_AF=0.0038;EUR_AF=0.0388;SAS_AF=0.1391;AA=A|||;VT=SNP
2	200929308	rs17530524	G	A	100	PASS	AC=196;AF=0.0391374;AN=5008;NS=2504;DP=16594;EAS_AF=0.0258;AMR_AF=0.2089;AFR_AF=0.0008;EUR_AF=0.0159;SAS_AF=0.0082;AA=G|||;VT=SNP
2	200929531	rs76568708	C	T	100	PASS	AC=536;AF=0.107029;AN=5008;NS=2504;DP=21048;EAS_AF=0.1885;AMR_AF=0.0793;AFR_AF=0.0567;EUR_AF=0.1511;SAS_AF=0.0654;AA=C|||;VT=SNP
2	200929873	rs76402307	T	C	100	PASS	AC=464;AF=0.0926518;AN=5008;NS=2504;DP=26288;EAS_AF=0.1488;AMR_AF=0.1066;AFR_AF=0.0484;EUR_AF=0.0388;SAS_AF=0.1401;AA=C|||;VT=SNP
2	200930815	rs10497846	C	T	100	PASS	AC=626;AF=0.125;AN=5008;NS=2504;DP=20744;EAS_AF=0.1052;AMR_AF=0.1225;AFR_AF=0.0893;EUR_AF=0.2127;SAS_AF=0.1053;AA=C|||;VT=SNP
2	200930961	rs186925362	T	C	100	PASS	AC=14;AF=0.00279553;AN=5008;NS=2504;DP=17957;EAS_AF=0;AMR_AF=0.0086;AFR_AF=0.0008;EUR_AF=0.007;SAS_AF=0;AA=T|||;VT=SNP
2	200932296	rs3115424	A	G	100	PASS	AC=969;AF=0.19349;AN=5008;NS=2504;DP=18091;EAS_AF=0.1994;AMR_AF=0.3429;AFR_AF=0.2867;EUR_AF=0.0855;SAS_AF=0.0665;AA=A|||;VT=SNP
2	200932979	rs3094762	G	A	100	PASS	AC=2618;AF=0.522764;AN=5008;NS=2504;DP=18356;EAS_AF=0.6091;AMR_AF=0.6787;AFR_AF=0.5522;EUR_AF=0.4573;SAS_AF=0.3507;AA=A|||;VT=SNP
2	200933464	rs115137931	G	A	100	PASS	AC=27;AF=0.00539137;AN=5008;NS=2504;DP=13682;EAS_AF=0;AMR_AF=0.0086;AFR_AF=0.0008;EUR_AF=0.0129;SAS_AF=0.0072;AA=G|||;VT=SNP
2	200934490	rs3094761	T	G	100	PASS	AC=970;AF=0.19369;AN=5008;NS=2504;DP=14748;EAS_AF=0.1994;AMR_AF=0.3429;AFR_AF=0.2874;EUR_AF=0.0855;SAS_AF=0.0665;AA=T|||;VT=SNP
2	200936399	rs3115418	T	C	100	PASS	AC=2595;AF=0.518171;AN=5008;NS=2504;DP=21180;EAS_AF=0.6091;AMR_AF=0.6772;AFR_AF=0.5363;EUR_AF=0.4573;SAS_AF=0.3497;AA=C|||;VT=SNP
2	200937249	rs13001540	T	C	100	PASS	AC=1064;AF=0.21246;AN=5008;NS=2504;DP=18325;EAS_AF=0.253;AMR_AF=0.2176;AFR_AF=0.1346;EUR_AF=0.2435;SAS_AF=0.2403;AA=T|||;VT=SNP
2	200937901	rs2107300	C	G	100	PASS	AC=4398;AF=0.878195;AN=5008;NS=2504;DP=20934;EAS_AF=0.9058;AMR_AF=0.9236;AFR_AF=0.9728;EUR_AF=0.8489;SAS_AF=0.7198;AA=G|||;VT=SNP
2	200938288	rs6716313	T	C	100	PASS	AC=2595;AF=0.518171;AN=5008;NS=2504;DP=19278;EAS_AF=0.6091;AMR_AF=0.6772;AFR_AF=0.5363;EUR_AF=0.4573;SAS_AF=0.3497;AA=C|||;VT=SNP
2	200939165	rs16832381	T	G	100	PASS	AC=443;AF=0.0884585;AN=5008;NS=2504;DP=16184;EAS_AF=0;AMR_AF=0.1138;AFR_AF=0.0877;EUR_AF=0.1829;SAS_AF=0.0654;AA=T|||;VT=SNP
2	200939270	rs112734272	G	A	100	PASS	AC=12;AF=0.00239617;AN=5008;NS=2504;DP=16678;EAS_AF=0;AMR_AF=0.0029;AFR_AF=0;EUR_AF=0.0099;SAS_AF=0;AA=G|||;VT=SNP
2	200941308	rs16832386	C	T	100	PASS	AC=625;AF=0.1248;AN=5008;NS=2504;DP=19871;EAS_AF=0.1032;AMR_AF=0.1225;AFR_AF=0.0893;EUR_AF=0.2137;SAS_AF=0.1053;AA=C|||;VT=SNP
2	200941367	rs74706215	T	C	100	PASS	AC=576;AF=0.115016;AN=5008;NS=2504;DP=21211;EAS_AF=0.1984;AMR_AF=0.1354;AFR_AF=0.0461;EUR_AF=0.1521;SAS_AF=0.0695;AA=T|||;VT=SNP
2	200941482	rs16832389	G	T	100	PASS	AC=443;AF=0.0884585;AN=5008;NS=2504;DP=20642;EAS_AF=0;AMR_AF=0.1138;AFR_AF=0.0877;EUR_AF=0.1829;SAS_AF=0.0654;AA=G|||;VT=SNP
2	200941597	rs3115423	G	A	100	PASS	AC=2597;AF=0.51857;AN=5008;NS=2504;DP=19557;EAS_AF=0.6101;AMR_AF=0.6772;AFR_AF=0.5363;EUR_AF=0.4573;SAS_AF=0.3507;AA=A|||;VT=SNP
2	200942180	rs17530572	A	G	100	PASS	AC=69;AF=0.013778;AN=5008;NS=2504;DP=18182;EAS_AF=0;AMR_AF=0.0245;AFR_AF=0.003;EUR_AF=0.0417;SAS_AF=0.0061;AA=A|||;VT=SNP
2	200943696	rs17591813	C	T	100	PASS	AC=302;AF=0.0603035;AN=5008;NS=2504;DP=19387;EAS_AF=0.1091;AMR_AF=0.0807;AFR_AF=0.003;EUR_AF=0.0219;SAS_AF=0.1125;AA=C|||;VT=SNP
2	200944333	rs56216998	G	T	100	PASS	AC=574;AF=0.114617;AN=5008;NS=2504;DP=19055;EAS_AF=0.1984;AMR_AF=0.134;AFR_AF=0.0461;EUR_AF=0.1521;SAS_AF=0.0685;AA=G|||;VT=SNP
2	200944535	rs17629742	G	C	100	PASS	AC=180;AF=0.0359425;AN=5008;NS=2504;DP=21785;EAS_AF=0.1012;AMR_AF=0.0086;AFR_AF=0.0015;EUR_AF=0.0308;SAS_AF=0.0399;AA=G|||;VT=SNP
2	200944977	rs13020005	T	C	100	PASS	AC=2540;AF=0.507188;AN=5008;NS=2504;DP=20980;EAS_AF=0.6081;AMR_AF=0.6744;AFR_AF=0.4962;EUR_AF=0.4573;SAS_AF=0.3507;AA=C|||;VT=SNP
2	200945854	rs12473681	C	T	100	PASS	AC=782;AF=0.15615;AN=5008;NS=2504;DP=20783;EAS_AF=0.1091;AMR_AF=0.1859;AFR_AF=0.1392;EUR_AF=0.1889;SAS_AF=0.1728;AA=C|||;VT=SNP
2	200946126	rs10497847	G	T	100	PASS	AC=782;AF=0.15615;AN=5008;NS=2504;DP=19011;EAS_AF=0.1091;AMR_AF=0.1859;AFR_AF=0.1392;EUR_AF=0.1889;SAS_AF=0.1728;AA=G|||;VT=SNP
2	200946393	rs2347286	T	C	100	PASS	AC=1071;AF=0.213858;AN=5008;NS=2504;DP=20596;EAS_AF=0.3006;AMR_AF=0.3473;AFR_AF=0.2315;EUR_AF=0.1163;SAS_AF=0.1063;AA=T|||;VT=SNP
2	200947544	rs7601886	G	A	100	PASS	AC=793;AF=0.158347;AN=5008;NS=2504;DP=20566;EAS_AF=0.1062;AMR_AF=0.1873;AFR_AF=0.1505;EUR_AF=0.1889;SAS_AF=0.1708;AA=G|||;VT=SNP
2	200948594	rs3094759	A	G	100	PASS	AC=2440;AF=0.48722;AN=5008;NS=2504;DP=15680;EAS_AF=0.6052;AMR_AF=0.6686;AFR_AF=0.4281;EUR_AF=0.4573;SAS_AF=0.3476;AA=A|||;VT=SNP
2	200950202	rs77188396	C	T	100	PASS	AC=118;AF=0.0235623;AN=5008;NS=2504;DP=22298;EAS_AF=0;AMR_AF=0.0331;AFR_AF=0.003;EUR_AF=0.0547;SAS_AF=0.0368;AA=C|||;VT=SNP
2	200951540	rs3094758	T	G	100	PASS	AC=2541;AF=0.507388;AN=5008;NS=2504;DP=19001;EAS_AF=0.6032;AMR_AF=0.6758;AFR_AF=0.497;EUR_AF=0.4602;SAS_AF=0.3517;AA=G|||;VT=SNP
2	200952292	rs62180538	G	A	100	PASS	AC=101;AF=0.0201677;AN=5008;NS=2504;DP=18775;EAS_AF=0;AMR_AF=0.0259;AFR_AF=0;EUR_AF=0.0656;SAS_AF=0.0174;AA=G|||;VT=SNP
2	200954593	rs16832421	G	A	100	PASS	AC=786;AF=0.156949;AN=5008;NS=2504;DP=19000;EAS_AF=0.1062;AMR_AF=0.1888;AFR_AF=0.1483;EUR_AF=0.1889;SAS_AF=0.1656;AA=G|||;VT=SNP
2	200955657	rs12467109	T	C	100	PASS	AC=928;AF=0.185304;AN=5008;NS=2504;DP=20925;EAS_AF=0.1498;AMR_AF=0.2147;AFR_AF=0.1634;EUR_AF=0.2127;SAS_AF=0.2025;AA=T|||;VT=SNP
2	200955823	rs12470989	A	G	100	PASS	AC=913;AF=0.182308;AN=5008;NS=2504;DP=21574;EAS_AF=0.1508;AMR_AF=0.2147;AFR_AF=0.1649;EUR_AF=0.2127;SAS_AF=0.184;AA=A|||;VT=SNP
2	200955904	rs12471029	A	G	100	PASS	AC=376;AF=0.0750799;AN=5008;NS=2504;DP=22336;EAS_AF=0.1508;AMR_AF=0.0937;AFR_AF=0.0098;EUR_AF=0.0298;SAS_AF=0.1186;AA=A|||;VT=SNP
2	200957218	rs12468434	T	C	100	PASS	AC=540;AF=0.107827;AN=5008;NS=2504;DP=20393;EAS_AF=0.1478;AMR_AF=0.1066;AFR_AF=0.121;EUR_AF=0.0298;SAS_AF=0.1299;AA=T|||;VT=SNP
2	200957684	rs151252871	T	C	100	PASS	AC=38;AF=0.00758786;AN=5008;NS=2504;DP=20450;EAS_AF=0.001;AMR_AF=0.0014;AFR_AF=0.0008;EUR_AF=0.0139;SAS_AF=0.0215;AA=T|||;VT=SNP
2	200957953	rs10182513	T	C	100	PASS	AC=616;AF=0.123003;AN=5008;NS=2504;DP=17686;EAS_AF=0.1944;AMR_AF=0.3112;AFR_AF=0.0552;EUR_AF=0.0616;SAS_AF=0.0706;AA=T|||;VT=SNP
2	200958504	rs117903863	A	C	100	PASS	AC=116;AF=0.0231629;AN=5008;NS=2504;DP=21942;EAS_AF=0.0397;AMR_AF=0.0231;AFR_AF=0.0008;EUR_AF=0.0249;SAS_AF=0.0348;AA=A|||;VT=SNP
2	200958751	rs148198681	T	C	100	PASS	AC=59;AF=0.0117812;AN=5008;NS=2504;DP=19746;EAS_AF=0;AMR_AF=0.0159;AFR_AF=0;EUR_AF=0.0388;SAS_AF=0.0092;AA=T|||;VT=SNP
2	200958818	rs76681391	G	C	100	PASS	AC=110;AF=0.0219649;AN=5008;NS=2504;DP=19642;EAS_AF=0.001;AMR_AF=0.0259;AFR_AF=0.0038;EUR_AF=0.0537;SAS_AF=0.0327;AA=G|||;VT=SNP
2	200959277	rs141562681	G	A	100	PASS	AC=59;AF=0.0117812;AN=5008;NS=2504;DP=18871;EAS_AF=0;AMR_AF=0.0159;AFR_AF=0;EUR_AF=0.0388;SAS_AF=0.0092;AA=G|||;VT=SNP
2	200959408	rs12470843	T	C	100	PASS	AC=404;AF=0.0806709;AN=5008;NS=2504;DP=19518;EAS_AF=0.1468;AMR_AF=0.098;AFR_AF=0.0242;EUR_AF=0.0298;SAS_AF=0.1288;AA=T|||;VT=SNP
2	200959521	rs10755016	A	G	100	PASS	AC=2562;AF=0.511581;AN=5008;NS=2504;DP=18223;EAS_AF=0.6062;AMR_AF=0.6816;AFR_AF=0.5182;EUR_AF=0.4612;SAS_AF=0.3364;AA=G|||;VT=SNP
2	200960006	rs115049412	G	T	100	PASS	AC=110;AF=0.0219649;AN=5008;NS=2504;DP=19092;EAS_AF=0.001;AMR_AF=0.0259;AFR_AF=0.0038;EUR_AF=0.0537;SAS_AF=0.0327;AA=g|||;VT=SNP
2	200960036	rs17446229	G	A	100	PASS	AC=330;AF=0.0658946;AN=5008;NS=2504;DP=19558;EAS_AF=0;AMR_AF=0.1037;AFR_AF=0.0091;EUR_AF=0.1809;SAS_AF=0.0654;AA=G|||;VT=SNP
2	200960641	rs191899008	C	T	100	PASS	AC=13;AF=0.00259585;AN=5008;NS=2504;DP=17333;EAS_AF=0;AMR_AF=0.0043;AFR_AF=0.0008;EUR_AF=0.0089;SAS_AF=0;AA=C|||;VT=SNP
2	200960971	rs967986	T	C	100	PASS	AC=564;AF=0.11262;AN=5008;NS=2504;DP=19755;EAS_AF=0;AMR_AF=0.1254;AFR_AF=0.1732;EUR_AF=0.1819;SAS_AF=0.0665;AA=T|||;VT=SNP
2	200961581	rs7561683	C	T	100	PASS	AC=875;AF=0.17472;AN=5008;NS=2504;DP=17443;EAS_AF=0.1081;AMR_AF=0.2003;AFR_AF=0.2194;EUR_AF=0.1869;SAS_AF=0.1524;AA=C|||;VT=SNP
2	200962831	rs3115419	C	T	100	PASS	AC=2562;AF=0.511581;AN=5008;NS=2504;DP=18128;EAS_AF=0.6062;AMR_AF=0.6816;AFR_AF=0.5182;EUR_AF=0.4602;SAS_AF=0.3374;AA=T|||;VT=SNP
2	200962976	rs35509480	T	C	100	PASS	AC=172;AF=0.034345;AN=5008;NS=2504;DP=17854;EAS_AF=0.1012;AMR_AF=0.0086;AFR_AF=0.0015;EUR_AF=0.0308;SAS_AF=0.0317;AA=T|||;VT=SNP
2	200963309	rs75558424	A	G	100	PASS	AC=146;AF=0.0291534;AN=5008;NS=2504;DP=16962;EAS_AF=0.001;AMR_AF=0.0303;AFR_AF=0.0015;EUR_AF=0.1133;SAS_AF=0.0082;AA=A|||;VT=SNP
2	200963752	rs78954994	G	C	100	PASS	AC=388;AF=0.077476;AN=5008;NS=2504;DP=15618;EAS_AF=0.121;AMR_AF=0.0677;AFR_AF=0.0061;EUR_AF=0.1501;SAS_AF=0.0613;AA=G|||;VT=SNP
2	200964803	rs974395	G	T	100	PASS	AC=874;AF=0.174521;AN=5008;NS=2504;DP=14511;EAS_AF=0.1071;AMR_AF=0.2003;AFR_AF=0.2194;EUR_AF=0.1869;SAS_AF=0.1524;AA=G|||;VT=SNP
2	200965477	rs56279339	T	C	100	PASS	AC=432;AF=0.086262;AN=5008;NS=2504;DP=14775;EAS_AF=0.1567;AMR_AF=0.2853;AFR_AF=0.003;EUR_AF=0.0368;SAS_AF=0.0358;AA=T|||;VT=SNP
2	200966227	rs72932258	C	T	100	PASS	AC=26;AF=0.00519169;AN=5008;NS=2504;DP=14485;EAS_AF=0;AMR_AF=0.0058;AFR_AF=0;EUR_AF=0.0199;SAS_AF=0.002;AA=C|||;VT=SNP
2	200966337	rs11691873	A	G	100	PASS	AC=537;AF=0.107228;AN=5008;NS=2504;DP=16179;EAS_AF=0.2024;AMR_AF=0.134;AFR_AF=0.0106;EUR_AF=0.159;SAS_AF=0.0675;AA=A|||;VT=SNP
2	200968150	rs12478674	A	G	100	PASS	AC=2565;AF=0.512181;AN=5008;NS=2504;DP=17645;EAS_AF=0.6101;AMR_AF=0.6816;AFR_AF=0.5204;EUR_AF=0.4583;SAS_AF=0.3354;AA=G|||;VT=SNP
2	200968208	rs188401823	T	C	100	PASS	AC=37;AF=0.00738818;AN=5008;NS=2504;DP=17072;EAS_AF=0.003;AMR_AF=0.0086;AFR_AF=0.0015;EUR_AF=0.0249;SAS_AF=0.001;AA=T|||;VT=SNP
2	200968472	rs62180539	T	C	100	PASS	AC=461;AF=0.0920527;AN=5008;NS=2504;DP=21006;EAS_AF=0;AMR_AF=0.1182;AFR_AF=0.1014;EUR_AF=0.1799;SAS_AF=0.0654;AA=T|||;VT=SNP
2	200968790	rs77367143	C	T	100	PASS	AC=36;AF=0.0071885;AN=5008;NS=2504;DP=21609;EAS_AF=0;AMR_AF=0.0058;AFR_AF=0;EUR_AF=0.0318;SAS_AF=0;AA=C|||;VT=SNP
2	200968905	rs10931887	G	A	100	PASS	AC=537;AF=0.107228;AN=5008;NS=2504;DP=19812;EAS_AF=0.2024;AMR_AF=0.134;AFR_AF=0.0106;EUR_AF=0.159;SAS_AF=0.0675;AA=G|||;VT=SNP
2	200969910	rs3094757	A	G	100	PASS	AC=2565;AF=0.512181;AN=5008;NS=2504;DP=15687;EAS_AF=0.6101;AMR_AF=0.6816;AFR_AF=0.5204;EUR_AF=0.4583;SAS_AF=0.3354;AA=G|||;VT=SNP
2	200970371	rs12477304	T	G	100	PASS	AC=994;AF=0.198482;AN=5008;NS=2504;DP=15014;EAS_AF=0.1468;AMR_AF=0.2233;AFR_AF=0.2224;EUR_AF=0.2097;SAS_AF=0.1902;AA=T|||;VT=SNP
2	200970495	rs12473133	G	T	100	PASS	AC=1089;AF=0.217452;AN=5008;NS=2504;DP=17019;EAS_AF=0.1468;AMR_AF=0.2291;AFR_AF=0.2973;EUR_AF=0.2097;SAS_AF=0.182;AA=T|||;VT=SNP
2	200970813	rs12475997	A	C	100	PASS	AC=378;AF=0.0754792;AN=5008;NS=2504;DP=16175;EAS_AF=0.1468;AMR_AF=0.0951;AFR_AF=0.0083;EUR_AF=0.0308;SAS_AF=0.1247;AA=a|||;VT=SNP
2	200971168	rs34802998	G	C	100	PASS	AC=1054;AF=0.210463;AN=5008;NS=2504;DP=16878;EAS_AF=0.2083;AMR_AF=0.2089;AFR_AF=0.2247;EUR_AF=0.2127;SAS_AF=0.1922;AA=G|||;VT=SNP
2	200973020	rs4673702	C	T	100	PASS	AC=375;AF=0.0748802;AN=5008;NS=2504;DP=20679;EAS_AF=0.1468;AMR_AF=0.0951;AFR_AF=0.0083;EUR_AF=0.0298;SAS_AF=0.1227;AA=C|||;VT=SNP
2	200973079	rs4673704	G	A	100	PASS	AC=4253;AF=0.849241;AN=5008;NS=2504;DP=19415;EAS_AF=0.8403;AMR_AF=0.6902;AFR_AF=0.7882;EUR_AF=0.9384;SAS_AF=0.9622;AA=A|||;VT=SNP
2	200973109	rs56155086	T	C	100	PASS	AC=432;AF=0.086262;AN=5008;NS=2504;DP=18672;EAS_AF=0.1567;AMR_AF=0.2839;AFR_AF=0.0038;EUR_AF=0.0368;SAS_AF=0.0358;AA=T|||;VT=SNP
2	200973255	rs116835322	G	A	100	PASS	AC=37;AF=0.00738818;AN=5008;NS=2504;DP=16591;EAS_AF=0.003;AMR_AF=0.0086;AFR_AF=0.0015;EUR_AF=0.0249;SAS_AF=0.001;AA=G|||;VT=SNP
2	200973289	rs4673705	C	A	100	PASS	AC=1052;AF=0.210064;AN=5008;NS=2504;DP=16279;EAS_AF=0.2083;AMR_AF=0.2089;AFR_AF=0.2239;EUR_AF=0.2137;SAS_AF=0.1902;AA=C|||;VT=SNP
2	200974163	rs35650986	C	T	100	PASS	AC=170;AF=0.0339457;AN=5008;NS=2504;DP=16577;EAS_AF=0.1012;AMR_AF=0.0101;AFR_AF=0.0015;EUR_AF=0.0278;SAS_AF=0.0317;AA=C|||;VT=SNP
2	200974616	rs34053966	A	G	100	PASS	AC=176;AF=0.0351438;AN=5008;NS=2504;DP=18844;EAS_AF=0.1012;AMR_AF=0.0086;AFR_AF=0.0015;EUR_AF=0.0278;SAS_AF=0.0389;AA=A|||;VT=SNP
2	200975208	rs56043066	C	G	100	PASS	AC=185;AF=0.0369409;AN=5008;NS=2504;DP=21449;EAS_AF=0;AMR_AF=0.0605;AFR_AF=0.003;EUR_AF=0.1133;SAS_AF=0.0256;AA=C|||;VT=SNP
2	200975897	rs13026730	T	G	100	PASS	AC=1171;AF=0.233826;AN=5008;NS=2504;DP=16592;EAS_AF=0.248;AMR_AF=0.232;AFR_AF=0.23;EUR_AF=0.2376;SAS_AF=0.2219;AA=T|||;VT=SNP
2	200977637	rs4375846	T	C	100	PASS	AC=169;AF=0.033746;AN=5008;NS=2504;DP=22060;EAS_AF=0.1012;AMR_AF=0.0086;AFR_AF=0.0015;EUR_AF=0.0278;SAS_AF=0.0317;AA=T|||;VT=SNP
2	200978216	rs151314309	G	C	100	PASS	AC=59;AF=0.0117812;AN=5008;NS=2504;DP=20688;EAS_AF=0;AMR_AF=0.0173;AFR_AF=0;EUR_AF=0.0378;SAS_AF=0.0092;AA=G|||;VT=SNP
2	200978436	rs140609896	A	T	100	PASS	AC=18;AF=0.00359425;AN=5008;NS=2504;DP=25686;EAS_AF=0;AMR_AF=0.0043;AFR_AF=0;EUR_AF=0.0149;SAS_AF=0;AA=A|||;VT=SNP
2	200978933	rs116755292	T	A	100	PASS	AC=1151;AF=0.229832;AN=5008;NS=2504;DP=18780;EAS_AF=0.2083;AMR_AF=0.2133;AFR_AF=0.2965;EUR_AF=0.2127;SAS_AF=0.1912;AA=G|||;VT=SNP
2	200979065	rs145363923	T	C	100	PASS	AC=537;AF=0.107228;AN=5008;NS=2504;DP=20241;EAS_AF=0.2024;AMR_AF=0.134;AFR_AF=0.0106;EUR_AF=0.159;SAS_AF=0.0675;AA=T|||;VT=SNP
2	200979088	rs112403441	G	A	100	PASS	AC=537;AF=0.107228;AN=5008;NS=2504;DP=20397;EAS_AF=0.2024;AMR_AF=0.134;AFR_AF=0.0106;EUR_AF=0.159;SAS_AF=0.0675;AA=G|||;VT=SNP
2	200979493	rs34141563	G	A	100	PASS	AC=1053;AF=0.210264;AN=5008;NS=2504;DP=19833;EAS_AF=0.2083;AMR_AF=0.2089;AFR_AF=0.2247;EUR_AF=0.2127;SAS_AF=0.1912;AA=G|||;VT=SNP
2	200980369	rs71424248	T	C	100	PASS	AC=177;AF=0.0353435;AN=5008;NS=2504;DP=21464;EAS_AF=0.1012;AMR_AF=0.0086;AFR_AF=0.0015;EUR_AF=0.0278;SAS_AF=0.0399;AA=T|||;VT=SNP
2	200980428	rs78769814	T	C	100	PASS	AC=233;AF=0.0465256;AN=5008;NS=2504;DP=21582;EAS_AF=0;AMR_AF=0.072;AFR_AF=0.0212;EUR_AF=0.1262;SAS_AF=0.0286;AA=T|||;VT=SNP
2	200980705	rs143522557	C	T	100	PASS	AC=169;AF=0.033746;AN=5008;NS=2504;DP=20078;EAS_AF=0.1012;AMR_AF=0.0086;AFR_AF=0.0015;EUR_AF=0.0278;SAS_AF=0.0317;AA=C|||;VT=SNP
2	200980769	rs4493245	T	C	100	PASS	AC=2446;AF=0.488419;AN=5008;NS=2504;DP=19167;EAS_AF=0.3899;AMR_AF=0.3199;AFR_AF=0.4803;EUR_AF=0.5417;SAS_AF=0.6656;AA=T|||;VT=SNP
2	200982669	rs112758070	T	C	100	PASS	AC=110;AF=0.0219649;AN=5008;NS=2504;DP=19152;EAS_AF=0.001;AMR_AF=0.0259;AFR_AF=0.0038;EUR_AF=0.0537;SAS_AF=0.0327;AA=T|||;VT=SNP
2	200983208	rs7603910	C	T	100	PASS	AC=4265;AF=0.851637;AN=5008;NS=2504;DP=21242;EAS_AF=0.8036;AMR_AF=0.6816;AFR_AF=0.851;EUR_AF=0.9384;SAS_AF=0.9335;AA=T|||;VT=SNP
2	200983853	rs142988313	A	C	100	PASS	AC=37;AF=0.00738818;AN=5008;NS=2504;DP=18756;EAS_AF=0.003;AMR_AF=0.0086;AFR_AF=0.0015;EUR_AF=0.0249;SAS_AF=0.001;AA=a|||;VT=SNP
2	200983909	rs4497857	C	T	100	PASS	AC=2448;AF=0.488818;AN=5008;NS=2504;DP=19073;EAS_AF=0.3899;AMR_AF=0.3199;AFR_AF=0.4796;EUR_AF=0.5437;SAS_AF=0.6667;AA=C|||;VT=SNP
2	200983910	rs58868886	G	A	100	PASS	AC=1161;AF=0.231829;AN=5008;NS=2504;DP=19089;EAS_AF=0.247;AMR_AF=0.232;AFR_AF=0.2262;EUR_AF=0.2356;SAS_AF=0.2198;AA=G|||;VT=SNP
2	200984032	rs74868518	T	C	100	PASS	AC=88;AF=0.0175719;AN=5008;NS=2504;DP=19519;EAS_AF=0;AMR_AF=0.0389;AFR_AF=0.003;EUR_AF=0.0517;SAS_AF=0.0051;AA=T|||;VT=SNP
2	200984341	rs115867359	C	A	100	PASS	AC=117;AF=0.0233626;AN=5008;NS=2504;DP=20659;EAS_AF=0;AMR_AF=0.0346;AFR_AF=0.003;EUR_AF=0.0527;SAS_AF=0.0368;AA=C|||;VT=SNP
2	200986345	rs7588746	A	G	100	PASS	AC=3715;AF=0.741813;AN=5008;NS=2504;DP=17589;EAS_AF=0.6369;AMR_AF=0.5562;AFR_AF=0.7776;EUR_AF=0.7793;SAS_AF=0.8947;AA=A|||;VT=SNP
2	200986595	rs62180557	T	C	100	PASS	AC=33;AF=0.00658946;AN=5008;NS=2504;DP=19091;EAS_AF=0;AMR_AF=0.013;AFR_AF=0.0015;EUR_AF=0.0159;SAS_AF=0.0061;AA=T|||;VT=SNP
2	200986685	rs75834865	A	G	100	PASS	AC=390;AF=0.0778754;AN=5008;NS=2504;DP=19530;EAS_AF=0.1458;AMR_AF=0.0965;AFR_AF=0.0242;EUR_AF=0.0298;SAS_AF=0.1166;AA=A|||;VT=SNP
2	200987316	rs67346028	A	G	100	PASS	AC=176;AF=0.0351438;AN=5008;NS=2504;DP=21605;EAS_AF=0.1012;AMR_AF=0.0086;AFR_AF=0.0015;EUR_AF=0.0278;SAS_AF=0.0389;AA=A|||;VT=SNP
2	200987535	rs34320296	C	A	100	PASS	AC=169;AF=0.033746;AN=5008;NS=2504;DP=19759;EAS_AF=0.1012;AMR_AF=0.0086;AFR_AF=0.0015;EUR_AF=0.0278;SAS_AF=0.0317;AA=C|||;VT=SNP
2	200988161	rs78190801	T	C	100	PASS	AC=69;AF=0.013778;AN=5008;NS=2504;DP=18987;EAS_AF=0;AMR_AF=0.0274;AFR_AF=0.003;EUR_AF=0.0398;SAS_AF=0.0061;AA=T|||;VT=SNP
2	200989382	rs144415082	G	A	100	PASS	AC=60;AF=0.0119808;AN=5008;NS=2504;DP=20037;EAS_AF=0;AMR_AF=0.0187;AFR_AF=0;EUR_AF=0.0378;SAS_AF=0.0092;AA=G|||;VT=SNP
2	200989616	rs11690371	A	G	100	PASS	AC=538;AF=0.107428;AN=5008;NS=2504;DP=19455;EAS_AF=0.2034;AMR_AF=0.134;AFR_AF=0.0106;EUR_AF=0.159;SAS_AF=0.0675;AA=A|||;VT=SNP
2	200990292	rs115176941	C	T	100	PASS	AC=77;AF=0.0153754;AN=5008;NS=2504;DP=14925;EAS_AF=0.002;AMR_AF=0.0144;AFR_AF=0.0008;EUR_AF=0.0338;SAS_AF=0.0307;AA=C|||;VT=SNP
2	200991598	rs144745185	C	T	100	PASS	AC=88;AF=0.0175719;AN=5008;NS=2504;DP=19160;EAS_AF=0;AMR_AF=0.0389;AFR_AF=0.003;EUR_AF=0.0517;SAS_AF=0.0051;AA=C|||;VT=SNP
2	200993336	rs62180559	A	G	100	PASS	AC=1270;AF=0.253594;AN=5008;NS=2504;DP=16172;EAS_AF=0.247;AMR_AF=0.2378;AFR_AF=0.3026;EUR_AF=0.2376;SAS_AF=0.2219;AA=a|||;VT=SNP
2	200993650	rs62181760	G	A	100	PASS	AC=466;AF=0.0930511;AN=5008;NS=2504;DP=15201;EAS_AF=0;AMR_AF=0.1182;AFR_AF=0.1051;EUR_AF=0.1799;SAS_AF=0.0654;AA=G|||;VT=SNP
2	200993957	rs115831882	A	G	100	PASS	AC=368;AF=0.0734824;AN=5008;NS=2504;DP=10991;EAS_AF=0.1458;AMR_AF=0.0951;AFR_AF=0.0023;EUR_AF=0.0308;SAS_AF=0.1237;AA=A|||;VT=SNP
2	200995050	rs140986905	T	C	100	PASS	AC=27;AF=0.00539137;AN=5008;NS=2504;DP=20795;EAS_AF=0.001;AMR_AF=0.0072;AFR_AF=0.0015;EUR_AF=0.0179;SAS_AF=0.001;AA=T|||;VT=SNP
2	200995059	rs62181762	G	A	100	PASS	AC=33;AF=0.00658946;AN=5008;NS=2504;DP=20950;EAS_AF=0;AMR_AF=0.013;AFR_AF=0.0015;EUR_AF=0.0159;SAS_AF=0.0061;AA=G|||;VT=SNP
2	200995403	rs62181763	G	A	100	PASS	AC=46;AF=0.0091853;AN=5008;NS=2504;DP=21467;EAS_AF=0;AMR_AF=0.013;AFR_AF=0.0015;EUR_AF=0.0159;SAS_AF=0.0194;AA=G|||;VT=SNP
2	200995687	rs4673727	C	T	100	PASS	AC=4336;AF=0.865815;AN=5008;NS=2504;DP=20381;EAS_AF=0.8403;AMR_AF=0.696;AFR_AF=0.8495;EUR_AF=0.9394;SAS_AF=0.9591;AA=T|||;VT=SNP
2	200995839	rs115122278	A	G	100	PASS	AC=78;AF=0.0155751;AN=5008;NS=2504;DP=18822;EAS_AF=0.002;AMR_AF=0.0144;AFR_AF=0.0008;EUR_AF=0.0338;SAS_AF=0.0317;AA=A|||;VT=SNP
2	200996851	rs72932280	G	C	100	PASS	AC=981;AF=0.195887;AN=5008;NS=2504;DP=17068;EAS_AF=0.3552;AMR_AF=0.1542;AFR_AF=0.1679;EUR_AF=0.1869;SAS_AF=0.1084;AA=C|||;VT=SNP
2	200996976	rs11680258	T	C	100	PASS	AC=984;AF=0.196486;AN=5008;NS=2504;DP=17330;EAS_AF=0.3948;AMR_AF=0.1744;AFR_AF=0.0885;EUR_AF=0.2117;SAS_AF=0.138;AA=T|||;VT=SNP
2	200996993	rs116527445	G	C	100	PASS	AC=26;AF=0.00519169;AN=5008;NS=2504;DP=16863;EAS_AF=0;AMR_AF=0.0101;AFR_AF=0.0008;EUR_AF=0.0149;SAS_AF=0.0031;AA=G|||;VT=SNP
2	200997681	rs13400375	T	G	100	PASS	AC=2407;AF=0.480631;AN=5008;NS=2504;DP=18031;EAS_AF=0.3383;AMR_AF=0.3213;AFR_AF=0.4894;EUR_AF=0.5408;SAS_AF=0.6667;AA=T|||;VT=SNP
2	200997916	rs12996313	C	T	100	PASS	AC=843;AF=0.168331;AN=5008;NS=2504;DP=18981;EAS_AF=0.3552;AMR_AF=0.1499;AFR_AF=0.0719;EUR_AF=0.1869;SAS_AF=0.1002;AA=C|||;VT=SNP
2	200998169	rs75741772	T	G	100	PASS	AC=54;AF=0.0107827;AN=5008;NS=2504;DP=17555;EAS_AF=0;AMR_AF=0.0144;AFR_AF=0.003;EUR_AF=0.0298;SAS_AF=0.0102;AA=T|||;VT=SNP
2	200998795	rs115138110	A	T	100	PASS	AC=54;AF=0.0107827;AN=5008;NS=2504;DP=14148;EAS_AF=0;AMR_AF=0.0144;AFR_AF=0.003;EUR_AF=0.0298;SAS_AF=0.0102;AA=A|||;VT=SNP
2	200998950	rs13029537	T	C	100	PASS	AC=865;AF=0.172724;AN=5008;NS=2504;DP=6279;EAS_AF=0.3552;AMR_AF=0.1513;AFR_AF=0.0877;EUR_AF=0.1869;SAS_AF=0.1002;AA=T|||;VT=SNP
2	200999256	rs12613687	C	T	100	PASS	AC=843;AF=0.168331;AN=5008;NS=2504;DP=19060;EAS_AF=0.3552;AMR_AF=0.1499;AFR_AF=0.0719;EUR_AF=0.1869;SAS_AF=0.1002;AA=C|||;VT=SNP
2	201000017	rs7608668	T	C	100	PASS	AC=985;AF=0.196685;AN=5008;NS=2504;DP=19069;EAS_AF=0.3948;AMR_AF=0.1744;AFR_AF=0.0893;EUR_AF=0.2117;SAS_AF=0.138;AA=T|||;VT=SNP
2	201000347	rs2881593	A	G	100	PASS	AC=1080;AF=0.215655;AN=5008;NS=2504;DP=19496;EAS_AF=0.3948;AMR_AF=0.1772;AFR_AF=0.1596;EUR_AF=0.2117;SAS_AF=0.138;AA=A|||;VT=SNP
2	201000523	rs75523874	G	C	100	PASS	AC=612;AF=0.122204;AN=5008;NS=2504;DP=18345;EAS_AF=0.0992;AMR_AF=0.0749;AFR_AF=0.0113;EUR_AF=0.1501;SAS_AF=0.3006;AA=G|||;VT=SNP
2	201000776	rs1105964	T	A	100	PASS	AC=990;AF=0.197684;AN=5008;NS=2504;DP=19292;EAS_AF=0.3542;AMR_AF=0.1556;AFR_AF=0.1747;EUR_AF=0.1869;SAS_AF=0.1084;AA=T|||;VT=SNP
2	201000860	rs12470336	A	T	100	PASS	AC=368;AF=0.0734824;AN=5008;NS=2504;DP=19928;EAS_AF=0.1458;AMR_AF=0.0951;AFR_AF=0.0083;EUR_AF=0.0308;SAS_AF=0.1155;AA=A|||;VT=SNP
2	201000956	rs9677594	T	C	100	PASS	AC=611;AF=0.122005;AN=5008;NS=2504;DP=19258;EAS_AF=0.0992;AMR_AF=0.0749;AFR_AF=0.0113;EUR_AF=0.1501;SAS_AF=0.2996;AA=T|||;VT=SNP
2	201001809	rs115025241	T	C	100	PASS	AC=45;AF=0.00898562;AN=5008;NS=2504;DP=12709;EAS_AF=0;AMR_AF=0.0216;AFR_AF=0.0015;EUR_AF=0.0278;SAS_AF=0;AA=T|||;VT=SNP
2	201002023	rs114489156	C	T	100	PASS	AC=37;AF=0.00738818;AN=5008;NS=2504;DP=17620;EAS_AF=0.003;AMR_AF=0.0086;AFR_AF=0.0015;EUR_AF=0.0249;SAS_AF=0.001;AA=C|||;VT=SNP
2	201003837	rs1106399	A	C	100	PASS	AC=664;AF=0.132588;AN=5008;NS=2504;DP=18292;EAS_AF=0.2431;AMR_AF=0.1571;AFR_AF=0.0159;EUR_AF=0.1839;SAS_AF=0.1063;AA=C|||;VT=SNP
2	201004089	rs1106400	T	C	100	PASS	AC=651;AF=0.129992;AN=5008;NS=2504;DP=17005;EAS_AF=0.2431;AMR_AF=0.1571;AFR_AF=0.0121;EUR_AF=0.1839;SAS_AF=0.0982;AA=T|||;VT=SNP
2	201004427	rs111335054	T	C	100	PASS	AC=14;AF=0.00279553;AN=5008;NS=2504;DP=17541;EAS_AF=0;AMR_AF=0.0029;AFR_AF=0;EUR_AF=0.0119;SAS_AF=0;AA=T|||;VT=SNP
2	201005109	rs74724807	A	C	100	PASS	AC=553;AF=0.110423;AN=5008;NS=2504;DP=16447;EAS_AF=0.2034;AMR_AF=0.134;AFR_AF=0.0151;EUR_AF=0.159;SAS_AF=0.0767;AA=A|||;VT=SNP
2	201005171	rs77321003	C	A	100	PASS	AC=368;AF=0.0734824;AN=5008;NS=2504;DP=15360;EAS_AF=0.1458;AMR_AF=0.0951;AFR_AF=0.0083;EUR_AF=0.0308;SAS_AF=0.1155;AA=C|||;VT=SNP
2	201005732	rs74266489	G	A	100	PASS	AC=553;AF=0.110423;AN=5008;NS=2504;DP=19869;EAS_AF=0.2034;AMR_AF=0.134;AFR_AF=0.0151;EUR_AF=0.159;SAS_AF=0.0767;AA=G|||;VT=SNP
2	201005995	rs74266490	A	C	100	PASS	AC=553;AF=0.110423;AN=5008;NS=2504;DP=16075;EAS_AF=0.2034;AMR_AF=0.134;AFR_AF=0.0151;EUR_AF=0.159;SAS_AF=0.0767;AA=A|||;VT=SNP
2	201006151	rs12992228	T	A	100	PASS	AC=223;AF=0.0445288;AN=5008;NS=2504;DP=12837;EAS_AF=0.1478;AMR_AF=0.0086;AFR_AF=0.0015;EUR_AF=0.0278;SAS_AF=0.0389;AA=T|||;VT=SNP
2	201006247	rs115717210	T	C	100	PASS	AC=553;AF=0.110423;AN=5008;NS=2504;DP=7635;EAS_AF=0.2034;AMR_AF=0.134;AFR_AF=0.0151;EUR_AF=0.159;SAS_AF=0.0767;AA=C|||;VT=SNP
2	201006353	rs114271895	T	C	100	PASS	AC=73;AF=0.0145767;AN=5008;NS=2504;DP=8355;EAS_AF=0;AMR_AF=0.0159;AFR_AF=0;EUR_AF=0.0239;SAS_AF=0.0389;AA=T|||;VT=SNP
2	201006554	rs12693906	T	C	100	PASS	AC=4252;AF=0.849042;AN=5008;NS=2504;DP=11779;EAS_AF=0.8393;AMR_AF=0.6902;AFR_AF=0.7874;EUR_AF=0.9374;SAS_AF=0.9642;AA=C|||;VT=SNP
2	201006636	rs193142069	C	T	100	PASS	AC=17;AF=0.00339457;AN=5008;NS=2504;DP=11314;EAS_AF=0;AMR_AF=0.0086;AFR_AF=0.0008;EUR_AF=0.0089;SAS_AF=0.001;AA=c|||;VT=SNP
2	201006880	rs77853713	A	T	100	PASS	AC=540;AF=0.107827;AN=5008;NS=2504;DP=17159;EAS_AF=0.2034;AMR_AF=0.134;AFR_AF=0.0113;EUR_AF=0.159;SAS_AF=0.0685;AA=A|||;VT=SNP
2	201006938	rs74822948	G	A	100	PASS	AC=37;AF=0.00738818;AN=5008;NS=2504;DP=17569;EAS_AF=0.003;AMR_AF=0.0086;AFR_AF=0.0015;EUR_AF=0.0249;SAS_AF=0.001;AA=G|||;VT=SNP
2	201007075	rs79370848	T	C	100	PASS	AC=376;AF=0.0750799;AN=5008;NS=2504;DP=16988;EAS_AF=0.1458;AMR_AF=0.0951;AFR_AF=0.0083;EUR_AF=0.0308;SAS_AF=0.1237;AA=T|||;VT=SNP
2	201007114	rs2347287	T	C	100	PASS	AC=465;AF=0.0928514;AN=5008;NS=2504;DP=16726;EAS_AF=0;AMR_AF=0.1182;AFR_AF=0.1044;EUR_AF=0.1799;SAS_AF=0.0654;AA=T|||;VT=SNP
2	201007351	rs77022739	A	G	100	PASS	AC=54;AF=0.0107827;AN=5008;NS=2504;DP=18538;EAS_AF=0;AMR_AF=0.0144;AFR_AF=0.003;EUR_AF=0.0298;SAS_AF=0.0102;AA=A|||;VT=SNP
2	201007826	rs17530677	T	C	100	PASS	AC=57;AF=0.0113818;AN=5008;NS=2504;DP=16663;EAS_AF=0.001;AMR_AF=0.0159;AFR_AF=0.0038;EUR_AF=0.0298;SAS_AF=0.0102;AA=T|||;VT=SNP
2	201008386	rs74938253	T	G	100	PASS	AC=651;AF=0.129992;AN=5008;NS=2504;DP=19178;EAS_AF=0.2431;AMR_AF=0.1571;AFR_AF=0.0121;EUR_AF=0.1839;SAS_AF=0.0982;AA=T|||;VT=SNP
2	201009026	rs11684895	C	T	100	PASS	AC=553;AF=0.110423;AN=5008;NS=2504;DP=19506;EAS_AF=0.2034;AMR_AF=0.134;AFR_AF=0.0151;EUR_AF=0.159;SAS_AF=0.0767;AA=c|||;VT=SNP
2	201009136	rs11684942	C	T	100	PASS	AC=553;AF=0.110423;AN=5008;NS=2504;DP=21506;EAS_AF=0.2034;AMR_AF=0.134;AFR_AF=0.0151;EUR_AF=0.159;SAS_AF=0.0767;AA=C|||;VT=SNP
2	201009776	rs12476809	T	C	100	PASS	AC=364;AF=0.0726837;AN=5008;NS=2504;DP=20637;EAS_AF=0.1458;AMR_AF=0.0951;AFR_AF=0.0015;EUR_AF=0.0308;SAS_AF=0.1207;AA=T|||;VT=SNP
2	201009778	rs1919366	T	C	100	PASS	AC=2408;AF=0.480831;AN=5008;NS=2504;DP=20609;EAS_AF=0.3393;AMR_AF=0.3213;AFR_AF=0.4894;EUR_AF=0.5408;SAS_AF=0.6667;AA=T|||;VT=SNP
2	201010225	rs116545148	T	C	100	PASS	AC=17;AF=0.00339457;AN=5008;NS=2504;DP=21222;EAS_AF=0;AMR_AF=0.0086;AFR_AF=0.0008;EUR_AF=0.0089;SAS_AF=0.001;AA=T|||;VT=SNP
2	201010380	rs112305133	A	G	100	PASS	AC=651;AF=0.129992;AN=5008;NS=2504;DP=18855;EAS_AF=0.2431;AMR_AF=0.1571;AFR_AF=0.0121;EUR_AF=0.1839;SAS_AF=0.0982;AA=A|||;VT=SNP
2	201010527	rs34582889	A	G	100	PASS	AC=651;AF=0.129992;AN=5008;NS=2504;DP=20667;EAS_AF=0.2431;AMR_AF=0.1571;AFR_AF=0.0121;EUR_AF=0.1839;SAS_AF=0.0982;AA=A|||;VT=SNP
2	201010676	rs34510964	C	G	100	PASS	AC=666;AF=0.132987;AN=5008;NS=2504;DP=22431;EAS_AF=0.2431;AMR_AF=0.1571;AFR_AF=0.0166;EUR_AF=0.1849;SAS_AF=0.1063;AA=G|||;VT=SNP
2	201010766	rs62181764	G	A	100	PASS	AC=41;AF=0.0081869;AN=5008;NS=2504;DP=18464;EAS_AF=0;AMR_AF=0.013;AFR_AF=0.0015;EUR_AF=0.0159;SAS_AF=0.0143;AA=G|||;VT=SNP
2	201010789	rs1919367	A	G	100	PASS	AC=3787;AF=0.75619;AN=5008;NS=2504;DP=18116;EAS_AF=0.8393;AMR_AF=0.572;AFR_AF=0.6823;EUR_AF=0.7584;SAS_AF=0.8988;AA=G|||;VT=SNP
2	201012142	rs13020689	C	T	100	PASS	AC=419;AF=0.0836661;AN=5008;NS=2504;DP=19121;EAS_AF=0.1508;AMR_AF=0.0202;AFR_AF=0.1467;EUR_AF=0.0278;SAS_AF=0.0317;AA=C|||;VT=SNP
2	201012355	rs13021136	C	T	100	PASS	AC=302;AF=0.0603035;AN=5008;NS=2504;DP=16753;EAS_AF=0.1508;AMR_AF=0.0159;AFR_AF=0.0605;EUR_AF=0.0278;SAS_AF=0.0317;AA=C|||;VT=SNP
2	201013277	rs7565005	T	C	100	PASS	AC=974;AF=0.194489;AN=5008;NS=2504;DP=19107;EAS_AF=0.3929;AMR_AF=0.1744;AFR_AF=0.0885;EUR_AF=0.2117;SAS_AF=0.1299;AA=T|||;VT=SNP
2	201013775	rs17629838	T	C	100	PASS	AC=220;AF=0.0439297;AN=5008;NS=2504;DP=20800;EAS_AF=0.1508;AMR_AF=0.0086;AFR_AF=0.0023;EUR_AF=0.0278;SAS_AF=0.0317;AA=T|||;VT=SNP
2	201013903	rs62181765	T	C	100	PASS	AC=33;AF=0.00658946;AN=5008;NS=2504;DP=20132;EAS_AF=0;AMR_AF=0.013;AFR_AF=0.0015;EUR_AF=0.0159;SAS_AF=0.0061;AA=T|||;VT=SNP
2	201017227	rs35186260	G	A	100	PASS	AC=303;AF=0.0605032;AN=5008;NS=2504;DP=18572;EAS_AF=0.1726;AMR_AF=0.0389;AFR_AF=0.0023;EUR_AF=0.0527;SAS_AF=0.047;AA=G|||;VT=SNP
2	201017236	rs62181766	C	T	100	PASS	AC=64;AF=0.0127796;AN=5008;NS=2504;DP=19165;EAS_AF=0;AMR_AF=0.0187;AFR_AF=0.0015;EUR_AF=0.0408;SAS_AF=0.0082;AA=c|||;VT=SNP
2	201017463	rs77852935	G	A	100	PASS	AC=38;AF=0.00758786;AN=5008;NS=2504;DP=21921;EAS_AF=0.004;AMR_AF=0.0086;AFR_AF=0.0015;EUR_AF=0.0249;SAS_AF=0.001;AA=G|||;VT=SNP
2	201017614	rs34243580	G	A	100	PASS	AC=303;AF=0.0605032;AN=5008;NS=2504;DP=21535;EAS_AF=0.1726;AMR_AF=0.0389;AFR_AF=0.0023;EUR_AF=0.0527;SAS_AF=0.047;AA=G|||;VT=SNP
2	201017652	rs7580413	T	C	100	PASS	AC=2391;AF=0.477436;AN=5008;NS=2504;DP=22231;EAS_AF=0.3413;AMR_AF=0.3199;AFR_AF=0.4758;EUR_AF=0.5408;SAS_AF=0.6667;AA=T|||;VT=SNP
2	201017947	rs16832566	C	G	100	PASS	AC=468;AF=0.0934505;AN=5008;NS=2504;DP=20906;EAS_AF=0;AMR_AF=0.1182;AFR_AF=0.1059;EUR_AF=0.1809;SAS_AF=0.0654;AA=C|||;VT=SNP
2	201018311	rs34077440	G	C	100	PASS	AC=496;AF=0.0990415;AN=5008;NS=2504;DP=19250;EAS_AF=0.1558;AMR_AF=0.2882;AFR_AF=0.0522;EUR_AF=0.0368;SAS_AF=0.0337;AA=G|||;VT=SNP
2	201018718	rs6722487	G	A	100	PASS	AC=3788;AF=0.75639;AN=5008;NS=2504;DP=17410;EAS_AF=0.8393;AMR_AF=0.572;AFR_AF=0.6831;EUR_AF=0.7584;SAS_AF=0.8988;AA=A|||;VT=SNP
2	201019076	rs72932296	G	A	100	PASS	AC=499;AF=0.0996406;AN=5008;NS=2504;DP=15242;EAS_AF=0.1577;AMR_AF=0.2882;AFR_AF=0.053;EUR_AF=0.0368;SAS_AF=0.0337;AA=G|||;VT=SNP
2	201020141	rs141481897	T	C	100	PASS	AC=37;AF=0.00738818;AN=5008;NS=2504;DP=19489;EAS_AF=0.003;AMR_AF=0.0086;AFR_AF=0.0015;EUR_AF=0.0249;SAS_AF=0.001;AA=T|||;VT=SNP
2	201021325	rs59695400	C	T	100	PASS	AC=980;AF=0.195687;AN=5008;NS=2504;DP=17753;EAS_AF=0.3938;AMR_AF=0.1744;AFR_AF=0.09;EUR_AF=0.2107;SAS_AF=0.1339;AA=T|||;VT=SNP
2	201021703	rs62181767	T	C	100	PASS	AC=15;AF=0.00299521;AN=5008;NS=2504;DP=20290;EAS_AF=0;AMR_AF=0.0086;AFR_AF=0;EUR_AF=0.007;SAS_AF=0.002;AA=T|||;VT=SNP
2	201021954	rs1569175	T	C	100	PASS	AC=4250;AF=0.848642;AN=5008;NS=2504;DP=20354;EAS_AF=0.8383;AMR_AF=0.6902;AFR_AF=0.7867;EUR_AF=0.9384;SAS_AF=0.9632;AA=C|||;VT=SNP
2	201022585	rs183804110	G	A	100	PASS	AC=56;AF=0.0111821;AN=5008;NS=2504;DP=14476;EAS_AF=0.001;AMR_AF=0.013;AFR_AF=0.0008;EUR_AF=0.0209;SAS_AF=0.0245;AA=G|||;VT=SNP
2	201022713	rs78716988	G	A	100	PASS	AC=375;AF=0.0748802;AN=5008;NS=2504;DP=17221;EAS_AF=0.1458;AMR_AF=0.0951;AFR_AF=0.0083;EUR_AF=0.0298;SAS_AF=0.1237;AA=G|||;VT=SNP
2	201022753	rs35897370	C	T	100	PASS	AC=305;AF=0.0609026;AN=5008;NS=2504;DP=18552;EAS_AF=0.1756;AMR_AF=0.0389;AFR_AF=0.0023;EUR_AF=0.0517;SAS_AF=0.047;AA=C|||;VT=SNP
2	201022827	rs75000539	C	T	100	PASS	AC=184;AF=0.0367412;AN=5008;NS=2504;DP=17473;EAS_AF=0;AMR_AF=0.0605;AFR_AF=0.003;EUR_AF=0.1123;SAS_AF=0.0256;AA=C|||;VT=SNP
2	201022952	rs10931888	T	G	100	PASS	AC=840;AF=0.167732;AN=5008;NS=2504;DP=20315;EAS_AF=0.3532;AMR_AF=0.1499;AFR_AF=0.0719;EUR_AF=0.1869;SAS_AF=0.0992;AA=t|||;VT=SNP
2	201023127	rs72932298	C	A	100	PASS	AC=469;AF=0.0936502;AN=5008;NS=2504;DP=20862;EAS_AF=0;AMR_AF=0.1182;AFR_AF=0.1051;EUR_AF=0.1819;SAS_AF=0.0665;AA=C|||;VT=SNP
2	201023337	rs34887675	A	G	100	PASS	AC=75;AF=0.014976;AN=5008;NS=2504;DP=19935;EAS_AF=0;AMR_AF=0.0288;AFR_AF=0.0015;EUR_AF=0.0457;SAS_AF=0.0072;AA=A|||;VT=SNP
2	201024512	rs1569178	T	C	100	PASS	AC=548;AF=0.109425;AN=5008;NS=2504;DP=20194;EAS_AF=0.2073;AMR_AF=0.1354;AFR_AF=0.0113;EUR_AF=0.1571;SAS_AF=0.0736;AA=T|||;VT=SNP
2	201024885	rs34945211	G	A	100	PASS	AC=433;AF=0.0864617;AN=5008;NS=2504;DP=20087;EAS_AF=0;AMR_AF=0.0994;AFR_AF=0.1089;EUR_AF=0.163;SAS_AF=0.0573;AA=G|||;VT=SNP
2	201024982	rs112307960	C	T	100	PASS	AC=9;AF=0.00179712;AN=5008;NS=2504;DP=18681;EAS_AF=0;AMR_AF=0.0058;AFR_AF=0;EUR_AF=0.005;SAS_AF=0;AA=C|||;VT=SNP
2	201025280	rs75671770	G	C	100	PASS	AC=405;AF=0.0808706;AN=5008;NS=2504;DP=21477;EAS_AF=0.1478;AMR_AF=0.1081;AFR_AF=0.0076;EUR_AF=0.0557;SAS_AF=0.1176;AA=G|||;VT=SNP
2	201026183	rs2881594	T	A	100	PASS	AC=548;AF=0.109425;AN=5008;NS=2504;DP=18588;EAS_AF=0.2073;AMR_AF=0.1354;AFR_AF=0.0113;EUR_AF=0.1571;SAS_AF=0.0736;AA=T|||;VT=SNP
2	201026234	rs115380053	T	C	100	PASS	AC=26;AF=0.00519169;AN=5008;NS=2504;DP=15770;EAS_AF=0;AMR_AF=0.0029;AFR_AF=0.0015;EUR_AF=0.0139;SAS_AF=0.0082;AA=T|||;VT=SNP
2	201026743	rs11674293	G	A	100	PASS	AC=548;AF=0.109425;AN=5008;NS=2504;DP=19516;EAS_AF=0.2073;AMR_AF=0.1354;AFR_AF=0.0113;EUR_AF=0.1571;SAS_AF=0.0736;AA=G|||;VT=SNP
2	201027125	rs114633072	C	T	100	PASS	AC=26;AF=0.00519169;AN=5008;NS=2504;DP=17402;EAS_AF=0;AMR_AF=0.0029;AFR_AF=0.0015;EUR_AF=0.0139;SAS_AF=0.0082;AA=C|||;VT=SNP
2	201027168	rs12468065	T	C	100	PASS	AC=400;AF=0.0798722;AN=5008;NS=2504;DP=17423;EAS_AF=0.1488;AMR_AF=0.1081;AFR_AF=0.003;EUR_AF=0.0557;SAS_AF=0.1176;AA=T|||;VT=SNP
2	201028847	rs62181769	C	T	100	PASS	AC=66;AF=0.0131789;AN=5008;NS=2504;DP=23326;EAS_AF=0;AMR_AF=0.0216;AFR_AF=0.0015;EUR_AF=0.0388;SAS_AF=0.0102;AA=C|||;VT=SNP
2	201030160	rs13011052	G	A	100	PASS	AC=438;AF=0.0874601;AN=5008;NS=2504;DP=16023;EAS_AF=0;AMR_AF=0.1009;AFR_AF=0.1089;EUR_AF=0.164;SAS_AF=0.0603;AA=G|||;VT=SNP
2	201030247	rs4673743	T	C	100	PASS	AC=2890;AF=0.577077;AN=5008;NS=2504;DP=15347;EAS_AF=0.4573;AMR_AF=0.4251;AFR_AF=0.5908;EUR_AF=0.5974;SAS_AF=0.7689;AA=C|||;VT=SNP
2	201033041	rs4261699	C	T	100	PASS	AC=4264;AF=0.851438;AN=5008;NS=2504;DP=21368;EAS_AF=0.8393;AMR_AF=0.6988;AFR_AF=0.7723;EUR_AF=0.9652;SAS_AF=0.9622;AA=T|||;VT=SNP
2	201033250	rs79849897	A	G	100	PASS	AC=440;AF=0.0878594;AN=5008;NS=2504;DP=21067;EAS_AF=0.1121;AMR_AF=0.0893;AFR_AF=0.0991;EUR_AF=0.0348;SAS_AF=0.1012;AA=G|||;VT=SNP
2	201034906	rs12471164	T	C	100	PASS	AC=429;AF=0.0856629;AN=5008;NS=2504;DP=21837;EAS_AF=0.1121;AMR_AF=0.0893;AFR_AF=0.0968;EUR_AF=0.0348;SAS_AF=0.093;AA=T|||;VT=SNP
2	201035093	rs35572201	T	C	100	PASS	AC=960;AF=0.191693;AN=5008;NS=2504;DP=21284;EAS_AF=0.3819;AMR_AF=0.1758;AFR_AF=0.0885;EUR_AF=0.2048;SAS_AF=0.1329;AA=T|||;VT=SNP
2	201035255	rs62181770	C	T	100	PASS	AC=24;AF=0.00479233;AN=5008;NS=2504;DP=21696;EAS_AF=0;AMR_AF=0.0086;AFR_AF=0;EUR_AF=0.0169;SAS_AF=0.001;AA=C|||;VT=SNP
2	201035825	rs12467923	C	G	100	PASS	AC=301;AF=0.0601038;AN=5008;NS=2504;DP=22018;EAS_AF=0.1121;AMR_AF=0.085;AFR_AF=0.0023;EUR_AF=0.0348;SAS_AF=0.093;AA=C|||;VT=SNP
2	201036878	rs12469150	G	A	100	PASS	AC=301;AF=0.0601038;AN=5008;NS=2504;DP=21574;EAS_AF=0.1121;AMR_AF=0.085;AFR_AF=0.0023;EUR_AF=0.0348;SAS_AF=0.093;AA=G|||;VT=SNP
2	201037055	rs6710542	T	G	100	PASS	AC=2449;AF=0.489018;AN=5008;NS=2504;DP=21606;EAS_AF=0.3462;AMR_AF=0.3372;AFR_AF=0.4909;EUR_AF=0.5636;SAS_AF=0.6646;AA=T|||;VT=SNP
2	201037440	rs13022996	A	T	100	PASS	AC=435;AF=0.086861;AN=5008;NS=2504;DP=20697;EAS_AF=0;AMR_AF=0.0994;AFR_AF=0.1082;EUR_AF=0.163;SAS_AF=0.0603;AA=A|||;VT=SNP
2	201037529	rs34860212	T	C	100	PASS	AC=290;AF=0.0579073;AN=5008;NS=2504;DP=19857;EAS_AF=0.1121;AMR_AF=0.085;AFR_AF=0.0015;EUR_AF=0.0308;SAS_AF=0.0869;AA=T|||;VT=SNP
2	201038727	rs117549189	G	A	100	PASS	AC=104;AF=0.0207668;AN=5008;NS=2504;DP=18625;EAS_AF=0.0367;AMR_AF=0.0231;AFR_AF=0.0008;EUR_AF=0.0219;SAS_AF=0.0286;AA=G|||;VT=SNP
2	201038828	rs75464225	T	C	100	PASS	AC=423;AF=0.0844649;AN=5008;NS=2504;DP=19977;EAS_AF=0.1121;AMR_AF=0.0893;AFR_AF=0.0923;EUR_AF=0.0348;SAS_AF=0.093;AA=T|||;VT=SNP
2	201038862	rs77929822	T	C	100	PASS	AC=49;AF=0.00978435;AN=5008;NS=2504;DP=18823;EAS_AF=0;AMR_AF=0.013;AFR_AF=0.0008;EUR_AF=0.0179;SAS_AF=0.0215;AA=T|||;VT=SNP
2	201039029	rs80102178	T	C	100	PASS	AC=307;AF=0.0613019;AN=5008;NS=2504;DP=18392;EAS_AF=0.1121;AMR_AF=0.085;AFR_AF=0.0068;EUR_AF=0.0348;SAS_AF=0.093;AA=T|||;VT=SNP
2	201039406	rs78020282	G	T	100	PASS	AC=424;AF=0.0846645;AN=5008;NS=2504;DP=10161;EAS_AF=0.1121;AMR_AF=0.0893;AFR_AF=0.0923;EUR_AF=0.0358;SAS_AF=0.093;AA=G|||;VT=SNP
2	201039543	rs56382011	G	C	100	PASS	AC=439;AF=0.0876597;AN=5008;NS=2504;DP=8681;EAS_AF=0.1607;AMR_AF=0.2839;AFR_AF=0.0045;EUR_AF=0.0348;SAS_AF=0.0399;AA=G|||;VT=SNP
2	201040625	rs115507811	C	G	100	PASS	AC=289;AF=0.0577077;AN=5008;NS=2504;DP=19925;EAS_AF=0.1111;AMR_AF=0.085;AFR_AF=0.0015;EUR_AF=0.0308;SAS_AF=0.0869;AA=C|||;VT=SNP
2	201040653	rs2881595	C	T	100	PASS	AC=293;AF=0.0585064;AN=5008;NS=2504;DP=19479;EAS_AF=0;AMR_AF=0.0879;AFR_AF=0.0098;EUR_AF=0.162;SAS_AF=0.0573;AA=C|||;VT=SNP
2	201040938	rs114949028	G	A	100	PASS	AC=66;AF=0.0131789;AN=5008;NS=2504;DP=19593;EAS_AF=0;AMR_AF=0.0159;AFR_AF=0.0015;EUR_AF=0.0348;SAS_AF=0.0184;AA=G|||;VT=SNP
2	201040981	rs11679676	C	T	100	PASS	AC=400;AF=0.0798722;AN=5008;NS=2504;DP=20112;EAS_AF=0.127;AMR_AF=0.0677;AFR_AF=0.0076;EUR_AF=0.1521;SAS_AF=0.0634;AA=C|||;VT=SNP
2	201041418	rs67724317	G	T	100	PASS	AC=203;AF=0.0405351;AN=5008;NS=2504;DP=19271;EAS_AF=0.1379;AMR_AF=0.0086;AFR_AF=0.0015;EUR_AF=0.0258;SAS_AF=0.0307;AA=G|||;VT=SNP
2	201041536	rs77736289	T	C	100	PASS	AC=33;AF=0.00658946;AN=5008;NS=2504;DP=18416;EAS_AF=0;AMR_AF=0.0144;AFR_AF=0.0023;EUR_AF=0.0179;SAS_AF=0.002;AA=T|||;VT=SNP
2	201042954	rs62181771	G	A	100	PASS	AC=2492;AF=0.497604;AN=5008;NS=2504;DP=18238;EAS_AF=0.3452;AMR_AF=0.3429;AFR_AF=0.5212;EUR_AF=0.5606;SAS_AF=0.6677;AA=G|||;VT=SNP
2	201043499	rs12616825	C	G	100	PASS	AC=308;AF=0.0615016;AN=5008;NS=2504;DP=23231;EAS_AF=0.1746;AMR_AF=0.0317;AFR_AF=0.0023;EUR_AF=0.0487;SAS_AF=0.0593;AA=C|||;VT=SNP
2	201043897	rs1881539	G	T	100	PASS	AC=4405;AF=0.879593;AN=5008;NS=2504;DP=19713;EAS_AF=0.8383;AMR_AF=0.7089;AFR_AF=0.8737;EUR_AF=0.9662;SAS_AF=0.9622;AA=T|||;VT=SNP
2	201043917	rs72934110	T	C	100	PASS	AC=27;AF=0.00539137;AN=5008;NS=2504;DP=19437;EAS_AF=0;AMR_AF=0.0086;AFR_AF=0;EUR_AF=0.0209;SAS_AF=0;AA=T|||;VT=SNP
2	201044563	rs78314287	G	A	100	PASS	AC=310;AF=0.061901;AN=5008;NS=2504;DP=19148;EAS_AF=0.1111;AMR_AF=0.085;AFR_AF=0.0113;EUR_AF=0.0338;SAS_AF=0.092;AA=G|||;VT=SNP
2	201044937	rs1115187	C	T	100	PASS	AC=475;AF=0.0948482;AN=5008;NS=2504;DP=18612;EAS_AF=0;AMR_AF=0.0908;AFR_AF=0.1626;EUR_AF=0.1491;SAS_AF=0.0481;AA=C|||;VT=SNP
2	201045195	rs11895550	G	T	100	PASS	AC=428;AF=0.0854633;AN=5008;NS=2504;DP=17976;EAS_AF=0;AMR_AF=0.0879;AFR_AF=0.1286;EUR_AF=0.1491;SAS_AF=0.0481;AA=G|||;VT=SNP
2	201047184	rs12620298	C	T	100	PASS	AC=961;AF=0.191893;AN=5008;NS=2504;DP=15962;EAS_AF=0.3829;AMR_AF=0.1729;AFR_AF=0.0893;EUR_AF=0.2068;SAS_AF=0.1319;AA=C|||;VT=SNP
2	201049103	rs112665110	G	A	100	PASS	AC=134;AF=0.0267572;AN=5008;NS=2504;DP=18270;EAS_AF=0.002;AMR_AF=0.0317;AFR_AF=0.0008;EUR_AF=0.1024;SAS_AF=0.0061;AA=G|||;VT=SNP
2	201049386	rs55906940	A	G	100	PASS	AC=547;AF=0.109225;AN=5008;NS=2504;DP=20090;EAS_AF=0.2073;AMR_AF=0.134;AFR_AF=0.0113;EUR_AF=0.1581;SAS_AF=0.0726;AA=A|||;VT=SNP
2	201051150	rs11675980	A	G	100	PASS	AC=940;AF=0.1877;AN=5008;NS=2504;DP=17969;EAS_AF=0.3839;AMR_AF=0.1729;AFR_AF=0.0726;EUR_AF=0.2068;SAS_AF=0.1319;AA=A|||;VT=SNP
2	201052249	rs62181772	C	T	100	PASS	AC=487;AF=0.0972444;AN=5008;NS=2504;DP=17365;EAS_AF=0;AMR_AF=0.1023;AFR_AF=0.1611;EUR_AF=0.1531;SAS_AF=0.0501;AA=C|||;VT=SNP
2	201052418	rs11688872	C	T	100	PASS	AC=547;AF=0.109225;AN=5008;NS=2504;DP=17839;EAS_AF=0.2073;AMR_AF=0.134;AFR_AF=0.0113;EUR_AF=0.1581;SAS_AF=0.0726;AA=C|||;VT=SNP
2	201053255	rs35102285	A	C	100	PASS	AC=2513;AF=0.501797;AN=5008;NS=2504;DP=18994;EAS_AF=0.3353;AMR_AF=0.3444;AFR_AF=0.5265;EUR_AF=0.5726;SAS_AF=0.6789;AA=A|||;VT=SNP
2	201054342	rs75493584	A	G	100	PASS	AC=49;AF=0.00978435;AN=5008;NS=2504;DP=16892;EAS_AF=0;AMR_AF=0.0231;AFR_AF=0.0015;EUR_AF=0.0308;SAS_AF=0;AA=A|||;VT=SNP
2	201055062	rs35212580	C	T	100	PASS	AC=36;AF=0.0071885;AN=5008;NS=2504;DP=21350;EAS_AF=0;AMR_AF=0.0072;AFR_AF=0.0015;EUR_AF=0.0229;SAS_AF=0.0061;AA=C|||;VT=SNP
2	201055407	rs115337021	T	C	100	PASS	AC=40;AF=0.00798722;AN=5008;NS=2504;DP=18877;EAS_AF=0;AMR_AF=0.0086;AFR_AF=0.0008;EUR_AF=0.0139;SAS_AF=0.0194;AA=T|||;VT=SNP
2	201056514	rs35187439	G	A	100	PASS	AC=312;AF=0.0623003;AN=5008;NS=2504;DP=15737;EAS_AF=0.1796;AMR_AF=0.0317;AFR_AF=0.0023;EUR_AF=0.0487;SAS_AF=0.0583;AA=g|||;VT=SNP
2	201056659	rs74442931	C	A	100	PASS	AC=286;AF=0.0571086;AN=5008;NS=2504;DP=19656;EAS_AF=0.1667;AMR_AF=0.036;AFR_AF=0.0015;EUR_AF=0.0447;SAS_AF=0.047;AA=C|||;VT=SNP
2	201057443	rs79053279	C	T	100	PASS	AC=517;AF=0.103235;AN=5008;NS=2504;DP=20481;EAS_AF=0.1855;AMR_AF=0.1297;AFR_AF=0.0113;EUR_AF=0.1541;SAS_AF=0.0716;AA=c|||;VT=SNP
2	201057444	rs62181774	G	A	100	PASS	AC=857;AF=0.171126;AN=5008;NS=2504;DP=20433;EAS_AF=0.1815;AMR_AF=0.3804;AFR_AF=0.1044;EUR_AF=0.1879;SAS_AF=0.0849;AA=G|||;VT=SNP
2	201057491	rs7565417	G	A	100	PASS	AC=3792;AF=0.757188;AN=5008;NS=2504;DP=19621;EAS_AF=0.6339;AMR_AF=0.8213;AFR_AF=0.7103;EUR_AF=0.7972;SAS_AF=0.8609;AA=G|||;VT=SNP
2	201059185	rs111433209	A	G	100	PASS	AC=9;AF=0.00179712;AN=5008;NS=2504;DP=19702;EAS_AF=0;AMR_AF=0.0058;AFR_AF=0;EUR_AF=0.005;SAS_AF=0;AA=A|||;VT=SNP
2	201059371	rs6722092	C	A	100	PASS	AC=3804;AF=0.759585;AN=5008;NS=2504;DP=18084;EAS_AF=0.6349;AMR_AF=0.8213;AFR_AF=0.7126;EUR_AF=0.7972;SAS_AF=0.8691;AA=A|||;VT=SNP
2	201060216	rs6740981	T	C	100	PASS	AC=3799;AF=0.758586;AN=5008;NS=2504;DP=20351;EAS_AF=0.6349;AMR_AF=0.8213;AFR_AF=0.7126;EUR_AF=0.7982;SAS_AF=0.863;AA=T|||;VT=SNP
2	201060581	rs12467362	C	T	100	PASS	AC=3798;AF=0.758387;AN=5008;NS=2504;DP=14359;EAS_AF=0.6349;AMR_AF=0.8213;AFR_AF=0.7126;EUR_AF=0.7982;SAS_AF=0.862;AA=A|||;VT=SNP
2	201060932	rs118031896	T	C	100	PASS	AC=105;AF=0.0209665;AN=5008;NS=2504;DP=19413;EAS_AF=0.0387;AMR_AF=0.0231;AFR_AF=0.0008;EUR_AF=0.0209;SAS_AF=0.0286;AA=T|||;VT=SNP
2	201061535	rs13030683	C	T	100	PASS	AC=3827;AF=0.764177;AN=5008;NS=2504;DP=18607;EAS_AF=0.6349;AMR_AF=0.8228;AFR_AF=0.7345;EUR_AF=0.7982;SAS_AF=0.8609;AA=C|||;VT=SNP
2	201061730	rs114438342	G	T	100	PASS	AC=18;AF=0.00359425;AN=5008;NS=2504;DP=16367;EAS_AF=0;AMR_AF=0.0043;AFR_AF=0;EUR_AF=0.0149;SAS_AF=0;AA=G|||;VT=SNP
2	201061811	rs55683046	A	G	100	PASS	AC=461;AF=0.0920527;AN=5008;NS=2504;DP=17584;EAS_AF=0.1835;AMR_AF=0.2839;AFR_AF=0.0061;EUR_AF=0.0338;SAS_AF=0.0378;AA=A|||;VT=SNP
2	201061962	rs12463436	C	G	100	PASS	AC=3834;AF=0.765575;AN=5008;NS=2504;DP=18257;EAS_AF=0.6349;AMR_AF=0.8228;AFR_AF=0.7337;EUR_AF=0.7982;SAS_AF=0.8691;AA=G|||;VT=SNP
2	201063123	rs142580432	G	T	100	PASS	AC=105;AF=0.0209665;AN=5008;NS=2504;DP=15484;EAS_AF=0.0387;AMR_AF=0.0231;AFR_AF=0.0008;EUR_AF=0.0209;SAS_AF=0.0286;AA=G|||;VT=SNP
2	201063157	rs150928350	C	A	100	PASS	AC=105;AF=0.0209665;AN=5008;NS=2504;DP=15822;EAS_AF=0.0387;AMR_AF=0.0231;AFR_AF=0.0008;EUR_AF=0.0209;SAS_AF=0.0286;AA=C|||;VT=SNP
2	201063644	rs11897245	A	G	100	PASS	AC=3827;AF=0.764177;AN=5008;NS=2504;DP=19672;EAS_AF=0.6349;AMR_AF=0.8228;AFR_AF=0.7345;EUR_AF=0.7982;SAS_AF=0.8609;AA=A|||;VT=SNP
2	201065010	rs34527307	T	C	100	PASS	AC=378;AF=0.0754792;AN=5008;NS=2504;DP=17037;EAS_AF=0.1796;AMR_AF=0.0331;AFR_AF=0.0522;EUR_AF=0.0477;SAS_AF=0.0583;AA=T|||;VT=SNP
2	201065044	rs4672686	A	G	100	PASS	AC=3835;AF=0.765775;AN=5008;NS=2504;DP=17455;EAS_AF=0.6349;AMR_AF=0.8228;AFR_AF=0.7345;EUR_AF=0.7982;SAS_AF=0.8691;AA=G|||;VT=SNP
2	201065171	rs4673762	C	G	100	PASS	AC=3862;AF=0.771166;AN=5008;NS=2504;DP=19480;EAS_AF=0.6349;AMR_AF=0.8228;AFR_AF=0.7549;EUR_AF=0.7982;SAS_AF=0.8691;AA=G|||;VT=SNP
2	201065257	rs72934135	A	G	100	PASS	AC=59;AF=0.0117812;AN=5008;NS=2504;DP=17715;EAS_AF=0;AMR_AF=0.0202;AFR_AF=0.0015;EUR_AF=0.0338;SAS_AF=0.0092;AA=A|||;VT=SNP
2	201065777	rs35618222	C	G	100	PASS	AC=3862;AF=0.771166;AN=5008;NS=2504;DP=21259;EAS_AF=0.6349;AMR_AF=0.8228;AFR_AF=0.7549;EUR_AF=0.7982;SAS_AF=0.8691;AA=G|||;VT=SNP
2	201066873	rs191604929	A	G	100	PASS	AC=7;AF=0.00139776;AN=5008;NS=2504;DP=18496;EAS_AF=0;AMR_AF=0.0014;AFR_AF=0;EUR_AF=0.006;SAS_AF=0;AA=A|||;VT=SNP
2	201066937	rs112467475	G	A	100	PASS	AC=65;AF=0.0129792;AN=5008;NS=2504;DP=19445;EAS_AF=0.001;AMR_AF=0.0259;AFR_AF=0.0023;EUR_AF=0.0388;SAS_AF=0.0041;AA=G|||;VT=SNP
2	201066985	rs1919365	G	A	100	PASS	AC=3827;AF=0.764177;AN=5008;NS=2504;DP=18449;EAS_AF=0.6349;AMR_AF=0.8228;AFR_AF=0.7345;EUR_AF=0.7982;SAS_AF=0.8609;AA=T|||;VT=SNP
2	201067050	rs13022467	G	A	100	PASS	AC=349;AF=0.0696885;AN=5008;NS=2504;DP=18402;EAS_AF=0.1796;AMR_AF=0.0331;AFR_AF=0.0303;EUR_AF=0.0477;SAS_AF=0.0583;AA=G|||;VT=SNP
2	201067230	rs34104936	T	C	100	PASS	AC=3862;AF=0.771166;AN=5008;NS=2504;DP=19135;EAS_AF=0.6349;AMR_AF=0.8228;AFR_AF=0.7549;EUR_AF=0.7982;SAS_AF=0.8691;AA=C|||;VT=SNP
2	201067436	rs36086821	G	A	100	PASS	AC=3827;AF=0.764177;AN=5008;NS=2504;DP=20019;EAS_AF=0.6349;AMR_AF=0.8228;AFR_AF=0.7345;EUR_AF=0.7982;SAS_AF=0.8609;AA=G|||;VT=SNP
2	201068002	rs7586284	G	A	100	PASS	AC=3828;AF=0.764377;AN=5008;NS=2504;DP=20996;EAS_AF=0.6349;AMR_AF=0.8228;AFR_AF=0.7352;EUR_AF=0.7982;SAS_AF=0.8609;AA=G|||;VT=SNP
2	201068209	rs7586320	C	G	100	PASS	AC=3827;AF=0.764177;AN=5008;NS=2504;DP=21409;EAS_AF=0.6349;AMR_AF=0.8228;AFR_AF=0.7345;EUR_AF=0.7982;SAS_AF=0.8609;AA=C|||;VT=SNP
2	201068684	rs74993507	C	A	100	PASS	AC=517;AF=0.103235;AN=5008;NS=2504;DP=17468;EAS_AF=0.1855;AMR_AF=0.1297;AFR_AF=0.0113;EUR_AF=0.1541;SAS_AF=0.0716;AA=C|||;VT=SNP
2	201068915	rs143911669	A	G	100	PASS	AC=517;AF=0.103235;AN=5008;NS=2504;DP=18024;EAS_AF=0.1855;AMR_AF=0.1297;AFR_AF=0.0113;EUR_AF=0.1541;SAS_AF=0.0716;AA=A|||;VT=SNP
2	201069174	rs12986702	C	T	100	PASS	AC=36;AF=0.0071885;AN=5008;NS=2504;DP=17276;EAS_AF=0;AMR_AF=0.0072;AFR_AF=0.0015;EUR_AF=0.0239;SAS_AF=0.0051;AA=C|||;VT=SNP
2	201069229	rs2347288	G	C	100	PASS	AC=3983;AF=0.795327;AN=5008;NS=2504;DP=17950;EAS_AF=0.6349;AMR_AF=0.8285;AFR_AF=0.8434;EUR_AF=0.7982;SAS_AF=0.8691;AA=C|||;VT=SNP
2	201070056	rs111631180	A	C	100	PASS	AC=3983;AF=0.795327;AN=5008;NS=2504;DP=20338;EAS_AF=0.6349;AMR_AF=0.8285;AFR_AF=0.8434;EUR_AF=0.7982;SAS_AF=0.8691;AA=C|||;VT=SNP
2	201070893	rs74453925	G	A	100	PASS	AC=311;AF=0.0621006;AN=5008;NS=2504;DP=19901;EAS_AF=0.1796;AMR_AF=0.0317;AFR_AF=0.0023;EUR_AF=0.0477;SAS_AF=0.0583;AA=G|||;VT=SNP
2	201070971	rs149828043	C	T	100	PASS	AC=517;AF=0.103235;AN=5008;NS=2504;DP=21981;EAS_AF=0.1855;AMR_AF=0.1297;AFR_AF=0.0113;EUR_AF=0.1541;SAS_AF=0.0716;AA=C|||;VT=SNP
2	201071288	rs11685663	T	C	100	PASS	AC=517;AF=0.103235;AN=5008;NS=2504;DP=21277;EAS_AF=0.1855;AMR_AF=0.1297;AFR_AF=0.0113;EUR_AF=0.1541;SAS_AF=0.0716;AA=T|||;VT=SNP
2	201071395	rs12621336	A	G	100	PASS	AC=517;AF=0.103235;AN=5008;NS=2504;DP=23494;EAS_AF=0.1855;AMR_AF=0.1297;AFR_AF=0.0113;EUR_AF=0.1541;SAS_AF=0.0716;AA=A|||;VT=SNP
2	201071663	rs60724775	T	C	100	PASS	AC=353;AF=0.0704872;AN=5008;NS=2504;DP=16827;EAS_AF=0.1796;AMR_AF=0.0331;AFR_AF=0.0333;EUR_AF=0.0477;SAS_AF=0.0583;AA=T|||;VT=SNP
2	201072055	rs11890894	G	A	100	PASS	AC=3526;AF=0.704073;AN=5008;NS=2504;DP=14450;EAS_AF=0.5119;AMR_AF=0.7305;AFR_AF=0.7436;EUR_AF=0.7624;SAS_AF=0.7699;AA=a|||;VT=SNP
2	201072104	rs7595283	T	C	100	PASS	AC=4405;AF=0.879593;AN=5008;NS=2504;DP=15621;EAS_AF=0.876;AMR_AF=0.8934;AFR_AF=0.7897;EUR_AF=0.9642;SAS_AF=0.908;AA=C|||;VT=SNP
2	201072456	rs74182323	T	C	100	PASS	AC=311;AF=0.0621006;AN=5008;NS=2504;DP=16942;EAS_AF=0.1796;AMR_AF=0.0317;AFR_AF=0.0023;EUR_AF=0.0477;SAS_AF=0.0583;AA=T|||;VT=SNP
2	201072557	rs4673781	C	T	100	PASS	AC=476;AF=0.0950479;AN=5008;NS=2504;DP=16766;EAS_AF=0.124;AMR_AF=0.1009;AFR_AF=0.118;EUR_AF=0.0358;SAS_AF=0.091;AA=C|||;VT=SNP
2	201072852	rs4673782	C	T	100	PASS	AC=837;AF=0.167133;AN=5008;NS=2504;DP=18433;EAS_AF=0.3036;AMR_AF=0.134;AFR_AF=0.1573;EUR_AF=0.0835;SAS_AF=0.1493;AA=C|||;VT=SNP
2	201073133	rs1534599	T	C	100	PASS	AC=2616;AF=0.522364;AN=5008;NS=2504;DP=16241;EAS_AF=0.3294;AMR_AF=0.3487;AFR_AF=0.6036;EUR_AF=0.5696;SAS_AF=0.6861;AA=T|||;VT=SNP
2	201073161	rs4673785	G	T	100	PASS	AC=475;AF=0.0948482;AN=5008;NS=2504;DP=15528;EAS_AF=0.123;AMR_AF=0.1009;AFR_AF=0.118;EUR_AF=0.0358;SAS_AF=0.091;AA=G|||;VT=SNP
2	201073276	rs114399483	A	G	100	PASS	AC=18;AF=0.00359425;AN=5008;NS=2504;DP=15766;EAS_AF=0;AMR_AF=0;AFR_AF=0;EUR_AF=0.0169;SAS_AF=0.001;AA=A|||;VT=SNP
2	201073947	rs112486506	C	T	100	PASS	AC=521;AF=0.104034;AN=5008;NS=2504;DP=26680;EAS_AF=0.1875;AMR_AF=0.1297;AFR_AF=0.0121;EUR_AF=0.1541;SAS_AF=0.0726;AA=C|||;VT=SNP
2	201074468	rs33997940	T	C	100	PASS	AC=360;AF=0.071885;AN=5008;NS=2504;DP=18921;EAS_AF=0.1796;AMR_AF=0.0331;AFR_AF=0.0393;EUR_AF=0.0477;SAS_AF=0.0573;AA=T|||;VT=SNP
2	201075483	rs1653297	C	T	100	PASS	AC=3470;AF=0.692891;AN=5008;NS=2504;DP=18292;EAS_AF=0.5099;AMR_AF=0.7291;AFR_AF=0.7035;EUR_AF=0.7624;SAS_AF=0.7699;AA=C|||;VT=SNP
2	201075580	rs72613725	T	A	100	PASS	AC=459;AF=0.0916534;AN=5008;NS=2504;DP=17935;EAS_AF=0.1815;AMR_AF=0.2839;AFR_AF=0.0061;EUR_AF=0.0338;SAS_AF=0.0378;AA=T|||;VT=SNP
2	201075611	rs1653299	A	G	100	PASS	AC=3043;AF=0.607628;AN=5008;NS=2504;DP=18412;EAS_AF=0.3323;AMR_AF=0.4452;AFR_AF=0.7163;EUR_AF=0.7296;SAS_AF=0.7342;AA=A|||;VT=SNP
2	201075633	rs115519448	G	A	100	PASS	AC=26;AF=0.00519169;AN=5008;NS=2504;DP=18886;EAS_AF=0;AMR_AF=0.0072;AFR_AF=0.0015;EUR_AF=0.0179;SAS_AF=0.001;AA=G|||;VT=SNP
2	201076401	rs1653301	A	G	100	PASS	AC=2874;AF=0.573882;AN=5008;NS=2504;DP=20806;EAS_AF=0.4296;AMR_AF=0.6657;AFR_AF=0.6747;EUR_AF=0.6143;SAS_AF=0.4796;AA=A|||;VT=SNP
2	201076443	rs17592067	T	C	100	PASS	AC=206;AF=0.0411342;AN=5008;NS=2504;DP=20788;EAS_AF=0.1409;AMR_AF=0.0086;AFR_AF=0.0015;EUR_AF=0.0268;SAS_AF=0.0297;AA=T|||;VT=SNP
2	201076992	rs78170266	G	A	100	PASS	AC=25;AF=0.00499201;AN=5008;NS=2504;DP=19665;EAS_AF=0;AMR_AF=0.0072;AFR_AF=0.0015;EUR_AF=0.0169;SAS_AF=0.001;AA=G|||;VT=SNP
2	201078088	rs10445790	T	C	100	PASS	AC=1983;AF=0.395966;AN=5008;NS=2504;DP=19824;EAS_AF=0.5714;AMR_AF=0.3314;AFR_AF=0.2088;EUR_AF=0.3887;SAS_AF=0.5215;AA=T|||;VT=SNP
2	201078307	rs10445791	C	T	100	PASS	AC=515;AF=0.102835;AN=5008;NS=2504;DP=16076;EAS_AF=0.1815;AMR_AF=0.1297;AFR_AF=0.0121;EUR_AF=0.1531;SAS_AF=0.0736;AA=C|||;VT=SNP
2	201078428	rs13013634	C	T	100	PASS	AC=206;AF=0.0411342;AN=5008;NS=2504;DP=18234;EAS_AF=0.1399;AMR_AF=0.0086;AFR_AF=0.0015;EUR_AF=0.0268;SAS_AF=0.0307;AA=C|||;VT=SNP
2	201078723	rs115075724	T	C	100	PASS	AC=78;AF=0.0155751;AN=5008;NS=2504;DP=17589;EAS_AF=0.002;AMR_AF=0.0144;AFR_AF=0.0008;EUR_AF=0.0348;SAS_AF=0.0307;AA=T|||;VT=SNP
2	201078821	rs10445792	A	C	100	PASS	AC=524;AF=0.104633;AN=5008;NS=2504;DP=18461;EAS_AF=0.1815;AMR_AF=0.1297;AFR_AF=0.0144;EUR_AF=0.1531;SAS_AF=0.0798;AA=A|||;VT=SNP
2	201080113	rs1729421	G	C	100	PASS	AC=2419;AF=0.483027;AN=5008;NS=2504;DP=17875;EAS_AF=0.245;AMR_AF=0.3818;AFR_AF=0.6755;EUR_AF=0.5805;SAS_AF=0.4397;AA=G|||;VT=SNP
2	201080930	rs75291733	G	A	100	PASS	AC=19;AF=0.00379393;AN=5008;NS=2504;DP=20541;EAS_AF=0;AMR_AF=0.0101;AFR_AF=0.0008;EUR_AF=0.0099;SAS_AF=0.001;AA=G|||;VT=SNP
2	201081745	rs952530	C	T	100	PASS	AC=2412;AF=0.481629;AN=5008;NS=2504;DP=21365;EAS_AF=0.245;AMR_AF=0.3818;AFR_AF=0.671;EUR_AF=0.5795;SAS_AF=0.4397;AA=C|||;VT=SNP
2	201082457	rs4673802	A	G	100	PASS	AC=1842;AF=0.367812;AN=5008;NS=2504;DP=20278;EAS_AF=0.5734;AMR_AF=0.4813;AFR_AF=0.146;EUR_AF=0.2664;SAS_AF=0.4796;AA=A|||;VT=SNP
2	201082544	rs6750919	C	T	100	PASS	AC=54;AF=0.0107827;AN=5008;NS=2504;DP=17211;EAS_AF=0;AMR_AF=0.0144;AFR_AF=0.003;EUR_AF=0.0298;SAS_AF=0.0102;AA=C|||;VT=SNP
2	201083128	rs137966978	G	A	100	PASS	AC=458;AF=0.0914537;AN=5008;NS=2504;DP=15958;EAS_AF=0.1835;AMR_AF=0.2839;AFR_AF=0.003;EUR_AF=0.0348;SAS_AF=0.0378;AA=G|||;VT=SNP
2	201083534	rs79725795	C	T	100	PASS	AC=520;AF=0.103834;AN=5008;NS=2504;DP=20474;EAS_AF=0.1815;AMR_AF=0.1297;AFR_AF=0.0129;EUR_AF=0.1531;SAS_AF=0.0777;AA=C|||;VT=SNP
2	201083598	rs1729412	T	C	100	PASS	AC=2419;AF=0.483027;AN=5008;NS=2504;DP=21174;EAS_AF=0.245;AMR_AF=0.3818;AFR_AF=0.674;EUR_AF=0.5805;SAS_AF=0.4417;AA=T|||;VT=SNP
2	201083986	rs62179482	A	T	100	PASS	AC=102;AF=0.0203674;AN=5008;NS=2504;DP=17962;EAS_AF=0;AMR_AF=0.0259;AFR_AF=0;EUR_AF=0.0746;SAS_AF=0.0092;AA=A|||;VT=SNP
2	201084274	rs16842086	G	A	100	PASS	AC=407;AF=0.08127;AN=5008;NS=2504;DP=18809;EAS_AF=0;AMR_AF=0.0937;AFR_AF=0.112;EUR_AF=0.1571;SAS_AF=0.0368;AA=G|||;VT=SNP
2	201084492	rs115066145	G	A	100	PASS	AC=79;AF=0.0157748;AN=5008;NS=2504;DP=18309;EAS_AF=0.002;AMR_AF=0.0159;AFR_AF=0.0008;EUR_AF=0.0358;SAS_AF=0.0297;AA=G|||;VT=SNP
2	201084772	rs147524794	G	A	100	PASS	AC=15;AF=0.00299521;AN=5008;NS=2504;DP=16764;EAS_AF=0;AMR_AF=0.0072;AFR_AF=0;EUR_AF=0.007;SAS_AF=0.0031;AA=g|||;VT=SNP
2	201085520	rs6705678	C	T	100	PASS	AC=902;AF=0.180112;AN=5008;NS=2504;DP=17296;EAS_AF=0.2778;AMR_AF=0.0749;AFR_AF=0.0454;EUR_AF=0.173;SAS_AF=0.3436;AA=C|||;VT=SNP
2	201085745	rs76080951	A	G	100	PASS	AC=498;AF=0.0994409;AN=5008;NS=2504;DP=19925;EAS_AF=0.1161;AMR_AF=0.1225;AFR_AF=0.0938;EUR_AF=0.0567;SAS_AF=0.1176;AA=A|||;VT=SNP
2	201085754	rs62179483	T	C	100	PASS	AC=420;AF=0.0838658;AN=5008;NS=2504;DP=20319;EAS_AF=0;AMR_AF=0.0951;AFR_AF=0.1195;EUR_AF=0.159;SAS_AF=0.0368;AA=T|||;VT=SNP
2	201085868	rs67459198	C	T	100	PASS	AC=445;AF=0.0888578;AN=5008;NS=2504;DP=18309;EAS_AF=0.1667;AMR_AF=0.281;AFR_AF=0.0061;EUR_AF=0.0338;SAS_AF=0.0409;AA=C|||;VT=SNP
2	201085970	rs78593065	T	C	100	PASS	AC=160;AF=0.0319489;AN=5008;NS=2504;DP=19991;EAS_AF=0;AMR_AF=0.0591;AFR_AF=0.0053;EUR_AF=0.0706;SAS_AF=0.0419;AA=t|||;VT=SNP
2	201086250	rs59183774	T	C	100	PASS	AC=421;AF=0.0840655;AN=5008;NS=2504;DP=19741;EAS_AF=0;AMR_AF=0.0951;AFR_AF=0.1203;EUR_AF=0.159;SAS_AF=0.0368;AA=T|||;VT=SNP
2	201086663	rs1729413	T	G	100	PASS	AC=2471;AF=0.493411;AN=5008;NS=2504;DP=19965;EAS_AF=0.4137;AMR_AF=0.5735;AFR_AF=0.5794;EUR_AF=0.4632;SAS_AF=0.4335;AA=T|||;VT=SNP
2	201086827	rs56184321	G	C	100	PASS	AC=446;AF=0.0890575;AN=5008;NS=2504;DP=14472;EAS_AF=0.1667;AMR_AF=0.281;AFR_AF=0.0061;EUR_AF=0.0338;SAS_AF=0.0419;AA=G|||;VT=SNP
2	201087157	rs76112266	C	G	100	PASS	AC=529;AF=0.105631;AN=5008;NS=2504;DP=18365;EAS_AF=0.1974;AMR_AF=0.1268;AFR_AF=0.0129;EUR_AF=0.1571;SAS_AF=0.0685;AA=C|||;VT=SNP
2	201087166	rs12989421	G	A	100	PASS	AC=911;AF=0.181909;AN=5008;NS=2504;DP=17980;EAS_AF=0.2738;AMR_AF=0.0749;AFR_AF=0.0635;EUR_AF=0.164;SAS_AF=0.3415;AA=G|||;VT=SNP
2	201087170	rs12989072	C	T	100	PASS	AC=911;AF=0.181909;AN=5008;NS=2504;DP=17887;EAS_AF=0.2738;AMR_AF=0.0749;AFR_AF=0.0635;EUR_AF=0.164;SAS_AF=0.3415;AA=C|||;VT=SNP
2	201087383	rs1653285	A	G	100	PASS	AC=4337;AF=0.866014;AN=5008;NS=2504;DP=18212;EAS_AF=0.8839;AMR_AF=0.8689;AFR_AF=0.7821;EUR_AF=0.9433;SAS_AF=0.8793;AA=a|||;VT=SNP
2	201087765	rs62179485	G	C	100	PASS	AC=430;AF=0.0858626;AN=5008;NS=2504;DP=15374;EAS_AF=0;AMR_AF=0.0951;AFR_AF=0.1271;EUR_AF=0.159;SAS_AF=0.0368;AA=G|||;VT=SNP
2	201087816	rs111798273	T	A	100	PASS	AC=72;AF=0.014377;AN=5008;NS=2504;DP=17139;EAS_AF=0;AMR_AF=0.0331;AFR_AF=0.0008;EUR_AF=0.0437;SAS_AF=0.0041;AA=T|||;VT=SNP
2	201088171	rs1369843	A	G	100	PASS	AC=3808;AF=0.760383;AN=5008;NS=2504;DP=20026;EAS_AF=0.6865;AMR_AF=0.7421;AFR_AF=0.7693;EUR_AF=0.7863;SAS_AF=0.8108;AA=G|||;VT=SNP
2	201088222	rs1369844	T	G	100	PASS	AC=454;AF=0.090655;AN=5008;NS=2504;DP=20488;EAS_AF=0;AMR_AF=0.0951;AFR_AF=0.1452;EUR_AF=0.159;SAS_AF=0.0368;AA=T|||;VT=SNP
2	201088500	rs1821710	T	A	100	PASS	AC=453;AF=0.0904553;AN=5008;NS=2504;DP=22598;EAS_AF=0;AMR_AF=0.0951;AFR_AF=0.1445;EUR_AF=0.159;SAS_AF=0.0368;AA=T|||;VT=SNP
2	201088589	rs1992054	C	G	100	PASS	AC=443;AF=0.0884585;AN=5008;NS=2504;DP=20743;EAS_AF=0.1657;AMR_AF=0.2795;AFR_AF=0.0061;EUR_AF=0.0338;SAS_AF=0.0409;AA=C|||;VT=SNP
2	201088969	rs2697942	T	A	100	PASS	AC=2912;AF=0.58147;AN=5008;NS=2504;DP=23016;EAS_AF=0.5208;AMR_AF=0.3674;AFR_AF=0.6188;EUR_AF=0.5934;SAS_AF=0.7331;AA=T|||;VT=SNP
2	201089095	rs115841567	C	T	100	PASS	AC=25;AF=0.00499201;AN=5008;NS=2504;DP=18635;EAS_AF=0;AMR_AF=0.0058;AFR_AF=0.0008;EUR_AF=0.0109;SAS_AF=0.0092;AA=C|||;VT=SNP
2	201089321	rs1729419	T	C	100	PASS	AC=2912;AF=0.58147;AN=5008;NS=2504;DP=21632;EAS_AF=0.5208;AMR_AF=0.3674;AFR_AF=0.6188;EUR_AF=0.5934;SAS_AF=0.7331;AA=T|||;VT=SNP
2	201089997	rs16832698	C	T	100	PASS	AC=429;AF=0.0856629;AN=5008;NS=2504;DP=21462;EAS_AF=0;AMR_AF=0.0951;AFR_AF=0.1263;EUR_AF=0.159;SAS_AF=0.0368;AA=C|||;VT=SNP
2	201090012	rs1729420	T	C	100	PASS	AC=2913;AF=0.581669;AN=5008;NS=2504;DP=20984;EAS_AF=0.5208;AMR_AF=0.3674;AFR_AF=0.6188;EUR_AF=0.5934;SAS_AF=0.7342;AA=T|||;VT=SNP
2	201090027	rs67282999	G	T	100	PASS	AC=443;AF=0.0884585;AN=5008;NS=2504;DP=20657;EAS_AF=0.1657;AMR_AF=0.2795;AFR_AF=0.0061;EUR_AF=0.0338;SAS_AF=0.0409;AA=G|||;VT=SNP
2	201090711	rs12994108	C	T	100	PASS	AC=27;AF=0.00539137;AN=5008;NS=2504;DP=19818;EAS_AF=0;AMR_AF=0.013;AFR_AF=0.0023;EUR_AF=0.0099;SAS_AF=0.0051;AA=C|||;VT=SNP
2	201091694	rs13000891	A	G	100	PASS	AC=873;AF=0.174321;AN=5008;NS=2504;DP=19525;EAS_AF=0.2738;AMR_AF=0.0735;AFR_AF=0.031;EUR_AF=0.164;SAS_AF=0.3476;AA=A|||;VT=SNP
2	201091838	rs13001274	C	T	100	PASS	AC=15;AF=0.00299521;AN=5008;NS=2504;DP=16858;EAS_AF=0;AMR_AF=0.0043;AFR_AF=0.0008;EUR_AF=0.0109;SAS_AF=0;AA=C|||;VT=SNP
2	201092279	rs1217456	C	T	100	PASS	AC=2026;AF=0.404553;AN=5008;NS=2504;DP=11069;EAS_AF=0.247;AMR_AF=0.2925;AFR_AF=0.5734;EUR_AF=0.4294;SAS_AF=0.3926;AA=C|||;VT=SNP
2	201093560	rs11899350	G	A	100	PASS	AC=896;AF=0.178914;AN=5008;NS=2504;DP=19190;EAS_AF=0.1657;AMR_AF=0.3746;AFR_AF=0.1505;EUR_AF=0.1928;SAS_AF=0.0777;AA=G|||;VT=SNP
2	201094151	rs1217429	G	T	100	PASS	AC=2031;AF=0.405551;AN=5008;NS=2504;DP=22133;EAS_AF=0.247;AMR_AF=0.2954;AFR_AF=0.5734;EUR_AF=0.4324;SAS_AF=0.3926;AA=G|||;VT=SNP
2	201094285	rs56292478	T	C	100	PASS	AC=416;AF=0.0830671;AN=5008;NS=2504;DP=21692;EAS_AF=0;AMR_AF=0.0951;AFR_AF=0.1165;EUR_AF=0.159;SAS_AF=0.0368;AA=T|||;VT=SNP
2	201094561	rs4343451	G	A	100	PASS	AC=896;AF=0.178914;AN=5008;NS=2504;DP=21713;EAS_AF=0.1657;AMR_AF=0.3746;AFR_AF=0.1505;EUR_AF=0.1928;SAS_AF=0.0777;AA=G|||;VT=SNP
2	201095739	rs78988795	G	A	100	PASS	AC=360;AF=0.071885;AN=5008;NS=2504;DP=16905;EAS_AF=0.119;AMR_AF=0.0548;AFR_AF=0.0083;EUR_AF=0.1322;SAS_AF=0.0593;AA=G|||;VT=SNP
2	201096453	rs983407	T	C	100	PASS	AC=2911;AF=0.58127;AN=5008;NS=2504;DP=19047;EAS_AF=0.5258;AMR_AF=0.3703;AFR_AF=0.6067;EUR_AF=0.5964;SAS_AF=0.7382;AA=T|||;VT=SNP
2	201096881	rs2078279	A	G	100	PASS	AC=892;AF=0.178115;AN=5008;NS=2504;DP=17157;EAS_AF=0.1657;AMR_AF=0.3732;AFR_AF=0.1483;EUR_AF=0.1928;SAS_AF=0.0777;AA=A|||;VT=SNP
2	201097903	rs1144428	G	A	100	PASS	AC=3819;AF=0.76258;AN=5008;NS=2504;DP=19701;EAS_AF=0.6915;AMR_AF=0.745;AFR_AF=0.7693;EUR_AF=0.7893;SAS_AF=0.8119;AA=A|||;VT=SNP
2	201097922	rs75444721	C	T	100	PASS	AC=476;AF=0.0950479;AN=5008;NS=2504;DP=20251;EAS_AF=0;AMR_AF=0.1124;AFR_AF=0.1225;EUR_AF=0.1909;SAS_AF=0.045;AA=c|||;VT=SNP
2	201098107	rs34876636	G	A	100	PASS	AC=892;AF=0.178115;AN=5008;NS=2504;DP=16802;EAS_AF=0.1657;AMR_AF=0.3732;AFR_AF=0.1483;EUR_AF=0.1928;SAS_AF=0.0777;AA=G|||;VT=SNP
2	201098576	rs1144429	T	G	100	PASS	AC=2930;AF=0.585064;AN=5008;NS=2504;DP=17008;EAS_AF=0.5248;AMR_AF=0.3718;AFR_AF=0.621;EUR_AF=0.5964;SAS_AF=0.7382;AA=T|||;VT=SNP
2	201098619	rs78917314	C	T	100	PASS	AC=65;AF=0.0129792;AN=5008;NS=2504;DP=18459;EAS_AF=0;AMR_AF=0.0043;AFR_AF=0.003;EUR_AF=0.0447;SAS_AF=0.0133;AA=C|||;VT=SNP
2	201098743	rs138949542	G	A	100	PASS	AC=41;AF=0.0081869;AN=5008;NS=2504;DP=21075;EAS_AF=0;AMR_AF=0.0115;AFR_AF=0.0008;EUR_AF=0.0139;SAS_AF=0.0184;AA=G|||;VT=SNP
2	201099456	rs765849	T	C	100	PASS	AC=2932;AF=0.585463;AN=5008;NS=2504;DP=19988;EAS_AF=0.5258;AMR_AF=0.3718;AFR_AF=0.621;EUR_AF=0.5974;SAS_AF=0.7382;AA=T|||;VT=SNP
2	201099899	rs12474847	A	G	100	PASS	AC=493;AF=0.0984425;AN=5008;NS=2504;DP=18846;EAS_AF=0.1111;AMR_AF=0.121;AFR_AF=0.0976;EUR_AF=0.0537;SAS_AF=0.1166;AA=A|||;VT=SNP
2	201099903	rs2015897	C	T	100	PASS	AC=892;AF=0.178115;AN=5008;NS=2504;DP=18836;EAS_AF=0.1657;AMR_AF=0.3732;AFR_AF=0.1483;EUR_AF=0.1928;SAS_AF=0.0777;AA=C|||;VT=SNP
2	201099961	rs11689664	A	G	100	PASS	AC=532;AF=0.10623;AN=5008;NS=2504;DP=17414;EAS_AF=0.1964;AMR_AF=0.1268;AFR_AF=0.0151;EUR_AF=0.1561;SAS_AF=0.0706;AA=A|||;VT=SNP
2	201100125	rs296798	C	A	100	PASS	AC=2927;AF=0.584465;AN=5008;NS=2504;DP=17010;EAS_AF=0.5258;AMR_AF=0.3718;AFR_AF=0.6203;EUR_AF=0.5974;SAS_AF=0.7342;AA=C|||;VT=SNP
2	201100929	rs115507931	G	A	100	PASS	AC=74;AF=0.0147764;AN=5008;NS=2504;DP=20173;EAS_AF=0.001;AMR_AF=0.0101;AFR_AF=0.0008;EUR_AF=0.0408;SAS_AF=0.0245;AA=G|||;VT=SNP
2	201101207	rs72916335	A	C	100	PASS	AC=281;AF=0.0561102;AN=5008;NS=2504;DP=17893;EAS_AF=0;AMR_AF=0.0879;AFR_AF=0.0182;EUR_AF=0.159;SAS_AF=0.0368;AA=A|||;VT=SNP
2	201101507	rs66897193	T	C	100	PASS	AC=880;AF=0.175719;AN=5008;NS=2504;DP=19170;EAS_AF=0.2788;AMR_AF=0.0735;AFR_AF=0.031;EUR_AF=0.167;SAS_AF=0.3466;AA=T|||;VT=SNP
2	201101848	rs62179491	C	A	100	PASS	AC=33;AF=0.00658946;AN=5008;NS=2504;DP=19403;EAS_AF=0;AMR_AF=0.013;AFR_AF=0.0015;EUR_AF=0.0159;SAS_AF=0.0061;AA=C|||;VT=SNP
2	201101900	rs10931889	G	T	100	PASS	AC=528;AF=0.105431;AN=5008;NS=2504;DP=18851;EAS_AF=0.1974;AMR_AF=0.1268;AFR_AF=0.0129;EUR_AF=0.1561;SAS_AF=0.0685;AA=G|||;VT=SNP
2	201102055	rs10931890	G	A	100	PASS	AC=528;AF=0.105431;AN=5008;NS=2504;DP=19061;EAS_AF=0.1974;AMR_AF=0.1268;AFR_AF=0.0129;EUR_AF=0.1561;SAS_AF=0.0685;AA=G|||;VT=SNP
2	201102075	rs17592192	C	T	100	PASS	AC=443;AF=0.0884585;AN=5008;NS=2504;DP=19298;EAS_AF=0.1657;AMR_AF=0.2795;AFR_AF=0.0061;EUR_AF=0.0338;SAS_AF=0.0409;AA=C|||;VT=SNP
2	201102905	rs296797	T	C	100	PASS	AC=2890;AF=0.577077;AN=5008;NS=2504;DP=19565;EAS_AF=0.5258;AMR_AF=0.3703;AFR_AF=0.6059;EUR_AF=0.5805;SAS_AF=0.7342;AA=T|||;VT=SNP
2	201102953	rs1972848	T	G	100	PASS	AC=892;AF=0.178115;AN=5008;NS=2504;DP=19542;EAS_AF=0.1657;AMR_AF=0.3732;AFR_AF=0.1483;EUR_AF=0.1928;SAS_AF=0.0777;AA=T|||;VT=SNP
2	201103451	rs296796	A	G	100	PASS	AC=2929;AF=0.584864;AN=5008;NS=2504;DP=20242;EAS_AF=0.5258;AMR_AF=0.3718;AFR_AF=0.621;EUR_AF=0.5984;SAS_AF=0.7342;AA=A|||;VT=SNP
2	201103706	rs182424	A	G	100	PASS	AC=2933;AF=0.585663;AN=5008;NS=2504;DP=19672;EAS_AF=0.5258;AMR_AF=0.3746;AFR_AF=0.621;EUR_AF=0.5974;SAS_AF=0.7372;AA=G|||;VT=SNP
2	201103760	rs10497856	T	A	100	PASS	AC=892;AF=0.178115;AN=5008;NS=2504;DP=20853;EAS_AF=0.1657;AMR_AF=0.3732;AFR_AF=0.1483;EUR_AF=0.1928;SAS_AF=0.0777;AA=T|||;VT=SNP
2	201104513	rs1992883	C	T	100	PASS	AC=425;AF=0.0848642;AN=5008;NS=2504;DP=20308;EAS_AF=0;AMR_AF=0.0937;AFR_AF=0.1241;EUR_AF=0.159;SAS_AF=0.0368;AA=C|||;VT=SNP
2	201104924	rs10804097	T	A	100	PASS	AC=2876;AF=0.574281;AN=5008;NS=2504;DP=19909;EAS_AF=0.753;AMR_AF=0.6974;AFR_AF=0.3533;EUR_AF=0.5696;SAS_AF=0.6063;AA=A|||;VT=SNP
2	201104997	rs10931892	C	T	100	PASS	AC=2876;AF=0.574281;AN=5008;NS=2504;DP=19275;EAS_AF=0.753;AMR_AF=0.6974;AFR_AF=0.3533;EUR_AF=0.5696;SAS_AF=0.6063;AA=T|||;VT=SNP
2	201105295	rs17630114	G	T	100	PASS	AC=439;AF=0.0876597;AN=5008;NS=2504;DP=18283;EAS_AF=0.1657;AMR_AF=0.2795;AFR_AF=0.003;EUR_AF=0.0338;SAS_AF=0.0409;AA=G|||;VT=SNP
2	201105693	rs72916341	T	C	100	PASS	AC=94;AF=0.01877;AN=5008;NS=2504;DP=9616;EAS_AF=0;AMR_AF=0.1066;AFR_AF=0.0008;EUR_AF=0.0139;SAS_AF=0.0051;AA=T|||;VT=SNP
2	201105734	rs78037592	G	T	100	PASS	AC=514;AF=0.102636;AN=5008;NS=2504;DP=11101;EAS_AF=0.1835;AMR_AF=0.1268;AFR_AF=0.0129;EUR_AF=0.1561;SAS_AF=0.0685;AA=G|||;VT=SNP
2	201105889	rs11889306	C	T	100	PASS	AC=1419;AF=0.283347;AN=5008;NS=2504;DP=11886;EAS_AF=0.3591;AMR_AF=0.5;AFR_AF=0.1634;EUR_AF=0.3489;SAS_AF=0.1462;AA=T|||;VT=SNP
2	201107246	rs17630131	T	C	100	PASS	AC=444;AF=0.0886581;AN=5008;NS=2504;DP=19505;EAS_AF=0.1657;AMR_AF=0.2795;AFR_AF=0.0068;EUR_AF=0.0338;SAS_AF=0.0409;AA=C|||;VT=SNP
2	201108054	rs76956010	A	C	100	PASS	AC=72;AF=0.014377;AN=5008;NS=2504;DP=19237;EAS_AF=0;AMR_AF=0.0274;AFR_AF=0.003;EUR_AF=0.0258;SAS_AF=0.0235;AA=A|||;VT=SNP
2	201108133	rs4673814	G	A	100	PASS	AC=2786;AF=0.55631;AN=5008;NS=2504;DP=17856;EAS_AF=0.7629;AMR_AF=0.6671;AFR_AF=0.3389;EUR_AF=0.5437;SAS_AF=0.5716;AA=A|||;VT=SNP
2	201108590	rs16832739	C	T	100	PASS	AC=308;AF=0.0615016;AN=5008;NS=2504;DP=10868;EAS_AF=0;AMR_AF=0.0663;AFR_AF=0.0825;EUR_AF=0.1342;SAS_AF=0.0184;AA=C|||;VT=SNP
2	201108594	rs13033341	A	C	100	PASS	AC=184;AF=0.0367412;AN=5008;NS=2504;DP=10594;EAS_AF=0.1419;AMR_AF=0.0058;AFR_AF=0.0015;EUR_AF=0.0239;SAS_AF=0.0112;AA=A|||;VT=SNP
2	201108987	rs1369842	C	A	100	PASS	AC=2755;AF=0.55012;AN=5008;NS=2504;DP=17279;EAS_AF=0.7629;AMR_AF=0.6412;AFR_AF=0.3404;EUR_AF=0.5447;SAS_AF=0.5552;AA=A|||;VT=SNP
2	201109553	rs13035874	G	A	100	PASS	AC=1586;AF=0.316693;AN=5008;NS=2504;DP=16004;EAS_AF=0.4613;AMR_AF=0.2017;AFR_AF=0.2163;EUR_AF=0.329;SAS_AF=0.3722;AA=G|||;VT=SNP
2	201110223	rs295134	C	T	100	PASS	AC=1937;AF=0.386781;AN=5008;NS=2504;DP=22875;EAS_AF=0.2371;AMR_AF=0.2911;AFR_AF=0.5227;EUR_AF=0.4115;SAS_AF=0.3998;AA=C|||;VT=SNP
2	201110368	rs35200468	G	C	100	PASS	AC=614;AF=0.122604;AN=5008;NS=2504;DP=23393;EAS_AF=0.1954;AMR_AF=0.1239;AFR_AF=0.0862;EUR_AF=0.1491;SAS_AF=0.0685;AA=G|||;VT=SNP
2	201111241	rs12614633	C	T	100	PASS	AC=1009;AF=0.201478;AN=5008;NS=2504;DP=18757;EAS_AF=0.2659;AMR_AF=0.1052;AFR_AF=0.1104;EUR_AF=0.1988;SAS_AF=0.3292;AA=C|||;VT=SNP
2	201111902	rs17630167	T	G	100	PASS	AC=912;AF=0.182109;AN=5008;NS=2504;DP=14597;EAS_AF=0.2659;AMR_AF=0.1023;AFR_AF=0.0386;EUR_AF=0.1988;SAS_AF=0.3292;AA=T|||;VT=SNP
2	201111986	rs72916349	C	T	100	PASS	AC=1013;AF=0.202276;AN=5008;NS=2504;DP=13341;EAS_AF=0.2659;AMR_AF=0.1052;AFR_AF=0.1135;EUR_AF=0.1988;SAS_AF=0.3292;AA=C|||;VT=SNP
2	201112286	rs114442256	G	A	100	PASS	AC=72;AF=0.014377;AN=5008;NS=2504;DP=17100;EAS_AF=0.002;AMR_AF=0.0159;AFR_AF=0.0008;EUR_AF=0.0308;SAS_AF=0.0276;AA=G|||;VT=SNP
2	201113385	rs13025972	C	T	100	PASS	AC=899;AF=0.179513;AN=5008;NS=2504;DP=16329;EAS_AF=0.2659;AMR_AF=0.1023;AFR_AF=0.0386;EUR_AF=0.1988;SAS_AF=0.316;AA=C|||;VT=SNP
2	201113452	rs17531061	A	C	100	PASS	AC=516;AF=0.103035;AN=5008;NS=2504;DP=18483;EAS_AF=0.003;AMR_AF=0.1268;AFR_AF=0.0083;EUR_AF=0.2634;SAS_AF=0.1524;AA=A|||;VT=SNP
2	201113734	rs150398891	G	A	100	PASS	AC=428;AF=0.0854633;AN=5008;NS=2504;DP=14816;EAS_AF=0.1706;AMR_AF=0.255;AFR_AF=0.0061;EUR_AF=0.0318;SAS_AF=0.0399;AA=G|||;VT=SNP
2	201113948	rs17592304	G	C	100	PASS	AC=426;AF=0.0850639;AN=5008;NS=2504;DP=17471;EAS_AF=0.131;AMR_AF=0.1196;AFR_AF=0.034;EUR_AF=0.0497;SAS_AF=0.1186;AA=C|||;VT=SNP
2	201114374	rs112854873	A	G	100	PASS	AC=73;AF=0.0145767;AN=5008;NS=2504;DP=16838;EAS_AF=0;AMR_AF=0.0274;AFR_AF=0.0038;EUR_AF=0.0258;SAS_AF=0.0235;AA=A|||;VT=SNP
2	201114486	rs17592318	G	A	100	PASS	AC=429;AF=0.0856629;AN=5008;NS=2504;DP=18480;EAS_AF=0.1706;AMR_AF=0.2565;AFR_AF=0.0061;EUR_AF=0.0318;SAS_AF=0.0399;AA=A|||;VT=SNP
2	201114652	rs10931893	A	G	100	PASS	AC=2815;AF=0.562101;AN=5008;NS=2504;DP=20083;EAS_AF=0.7629;AMR_AF=0.6686;AFR_AF=0.3427;EUR_AF=0.5626;SAS_AF=0.5757;AA=a|||;VT=SNP
2	201115243	rs111834811	C	T	100	PASS	AC=19;AF=0.00379393;AN=5008;NS=2504;DP=17219;EAS_AF=0;AMR_AF=0.0058;AFR_AF=0.0015;EUR_AF=0.0129;SAS_AF=0;AA=T|||;VT=SNP
2	201116434	rs16832770	A	G	100	PASS	AC=300;AF=0.0599042;AN=5008;NS=2504;DP=15467;EAS_AF=0;AMR_AF=0.0648;AFR_AF=0.0794;EUR_AF=0.1342;SAS_AF=0.0153;AA=A|||;VT=SNP
2	201116853	rs77089299	A	G	100	PASS	AC=343;AF=0.0684904;AN=5008;NS=2504;DP=14213;EAS_AF=0.1141;AMR_AF=0.0504;AFR_AF=0.0083;EUR_AF=0.1243;SAS_AF=0.0583;AA=A|||;VT=SNP
2	201116878	rs66613891	A	G	100	PASS	AC=429;AF=0.0856629;AN=5008;NS=2504;DP=14164;EAS_AF=0.1706;AMR_AF=0.2565;AFR_AF=0.0061;EUR_AF=0.0318;SAS_AF=0.0399;AA=A|||;VT=SNP
2	201117188	rs16832774	T	C	100	PASS	AC=304;AF=0.0607029;AN=5008;NS=2504;DP=17799;EAS_AF=0;AMR_AF=0.0648;AFR_AF=0.0832;EUR_AF=0.1332;SAS_AF=0.0153;AA=T|||;VT=SNP
2	201117316	rs1079210	T	C	100	PASS	AC=906;AF=0.180911;AN=5008;NS=2504;DP=21284;EAS_AF=0.2669;AMR_AF=0.1023;AFR_AF=0.0333;EUR_AF=0.1988;SAS_AF=0.3292;AA=T|||;VT=SNP
2	201117609	rs79201361	T	C	100	PASS	AC=427;AF=0.0852636;AN=5008;NS=2504;DP=19869;EAS_AF=0.131;AMR_AF=0.121;AFR_AF=0.034;EUR_AF=0.0497;SAS_AF=0.1186;AA=T|||;VT=SNP
2	201117944	rs295119	C	T	100	PASS	AC=1938;AF=0.386981;AN=5008;NS=2504;DP=18156;EAS_AF=0.2381;AMR_AF=0.2911;AFR_AF=0.5227;EUR_AF=0.4115;SAS_AF=0.3998;AA=C|||;VT=SNP
2	201119367	rs115947566	G	A	100	PASS	AC=98;AF=0.0195687;AN=5008;NS=2504;DP=19314;EAS_AF=0.003;AMR_AF=0.0274;AFR_AF=0.0023;EUR_AF=0.0457;SAS_AF=0.0276;AA=G|||;VT=SNP
2	201119465	rs77316757	C	T	100	PASS	AC=72;AF=0.014377;AN=5008;NS=2504;DP=19051;EAS_AF=0.002;AMR_AF=0.0159;AFR_AF=0.0008;EUR_AF=0.0308;SAS_AF=0.0276;AA=C|||;VT=SNP
2	201119661	rs58329762	A	G	100	PASS	AC=168;AF=0.0335463;AN=5008;NS=2504;DP=21932;EAS_AF=0.0813;AMR_AF=0.0692;AFR_AF=0.003;EUR_AF=0.0249;SAS_AF=0.0092;AA=A|||;VT=SNP
2	201120228	rs17446700	T	C	100	PASS	AC=831;AF=0.165935;AN=5008;NS=2504;DP=23191;EAS_AF=0.2163;AMR_AF=0.1009;AFR_AF=0.0333;EUR_AF=0.1948;SAS_AF=0.3098;AA=T|||;VT=SNP
2	201120979	rs72916363	A	T	100	PASS	AC=95;AF=0.0189696;AN=5008;NS=2504;DP=17923;EAS_AF=0;AMR_AF=0.1066;AFR_AF=0.0008;EUR_AF=0.0139;SAS_AF=0.0061;AA=A|||;VT=SNP
2	201120987	rs55985986	A	C	100	PASS	AC=614;AF=0.122604;AN=5008;NS=2504;DP=17718;EAS_AF=0.1954;AMR_AF=0.1225;AFR_AF=0.087;EUR_AF=0.1491;SAS_AF=0.0685;AA=A|||;VT=SNP
2	201121231	rs12472861	G	A	100	PASS	AC=437;AF=0.0872604;AN=5008;NS=2504;DP=17196;EAS_AF=0.1339;AMR_AF=0.1196;AFR_AF=0.0333;EUR_AF=0.0497;SAS_AF=0.1278;AA=G|||;VT=SNP
2	201123010	rs56004703	G	T	100	PASS	AC=198;AF=0.0395367;AN=5008;NS=2504;DP=19153;EAS_AF=0;AMR_AF=0.0648;AFR_AF=0.003;EUR_AF=0.1332;SAS_AF=0.0153;AA=G|||;VT=SNP
2	201123574	rs62179496	T	C	100	PASS	AC=337;AF=0.0672923;AN=5008;NS=2504;DP=17469;EAS_AF=0;AMR_AF=0.0692;AFR_AF=0.1059;EUR_AF=0.1332;SAS_AF=0.0153;AA=T|||;VT=SNP
2	201123579	rs34940029	T	C	100	PASS	AC=908;AF=0.18131;AN=5008;NS=2504;DP=17692;EAS_AF=0.2619;AMR_AF=0.1023;AFR_AF=0.0363;EUR_AF=0.1988;SAS_AF=0.3323;AA=T|||;VT=SNP
2	201124489	rs12476370	G	A	100	PASS	AC=426;AF=0.0850639;AN=5008;NS=2504;DP=22622;EAS_AF=0.1339;AMR_AF=0.1196;AFR_AF=0.0348;EUR_AF=0.0487;SAS_AF=0.1155;AA=G|||;VT=SNP
2	201124509	rs16832794	G	C	100	PASS	AC=305;AF=0.0609026;AN=5008;NS=2504;DP=22113;EAS_AF=0;AMR_AF=0.0677;AFR_AF=0.0825;EUR_AF=0.1332;SAS_AF=0.0153;AA=G|||;VT=SNP
2	201124735	rs12469091	A	T	100	PASS	AC=2508;AF=0.500799;AN=5008;NS=2504;DP=21205;EAS_AF=0.7629;AMR_AF=0.6023;AFR_AF=0.261;EUR_AF=0.4284;SAS_AF=0.5573;AA=T|||;VT=SNP
2	201124959	rs67282317	A	G	100	PASS	AC=430;AF=0.0858626;AN=5008;NS=2504;DP=20178;EAS_AF=0.1716;AMR_AF=0.2565;AFR_AF=0.0061;EUR_AF=0.0318;SAS_AF=0.0399;AA=A|||;VT=SNP
2	201125321	rs10931894	T	G	100	PASS	AC=1005;AF=0.200679;AN=5008;NS=2504;DP=16151;EAS_AF=0.2619;AMR_AF=0.1052;AFR_AF=0.1082;EUR_AF=0.1988;SAS_AF=0.3323;AA=G|||;VT=SNP
2	201125410	rs17630220	T	G	100	PASS	AC=430;AF=0.0858626;AN=5008;NS=2504;DP=15365;EAS_AF=0.1716;AMR_AF=0.2565;AFR_AF=0.0061;EUR_AF=0.0318;SAS_AF=0.0399;AA=T|||;VT=SNP
2	201125875	rs67372647	G	A	100	PASS	AC=309;AF=0.0617013;AN=5008;NS=2504;DP=16028;EAS_AF=0;AMR_AF=0.0677;AFR_AF=0.0855;EUR_AF=0.1332;SAS_AF=0.0153;AA=G|||;VT=SNP
2	201126655	rs62179497	A	C	100	PASS	AC=209;AF=0.0417332;AN=5008;NS=2504;DP=19991;EAS_AF=0;AMR_AF=0.0648;AFR_AF=0.0113;EUR_AF=0.1332;SAS_AF=0.0153;AA=A|||;VT=SNP
2	201127444	rs12987691	A	G	100	PASS	AC=1004;AF=0.200479;AN=5008;NS=2504;DP=13766;EAS_AF=0.2609;AMR_AF=0.1052;AFR_AF=0.1082;EUR_AF=0.1988;SAS_AF=0.3323;AA=A|||;VT=SNP
2	201127784	rs11895785	A	G	100	PASS	AC=1004;AF=0.200479;AN=5008;NS=2504;DP=18992;EAS_AF=0.2609;AMR_AF=0.1052;AFR_AF=0.1082;EUR_AF=0.1988;SAS_AF=0.3323;AA=G|||;VT=SNP
2	201128832	rs12104649	C	T	100	PASS	AC=1514;AF=0.302316;AN=5008;NS=2504;DP=13481;EAS_AF=0.501;AMR_AF=0.5014;AFR_AF=0.1543;EUR_AF=0.2326;SAS_AF=0.228;AA=C|||;VT=SNP
2	201128930	rs13027098	T	C	100	PASS	AC=1007;AF=0.201078;AN=5008;NS=2504;DP=14009;EAS_AF=0.2619;AMR_AF=0.1081;AFR_AF=0.1082;EUR_AF=0.1988;SAS_AF=0.3323;AA=C|||;VT=SNP
2	201129211	rs4233994	G	C	100	PASS	AC=2513;AF=0.501797;AN=5008;NS=2504;DP=14131;EAS_AF=0.7629;AMR_AF=0.6037;AFR_AF=0.261;EUR_AF=0.4294;SAS_AF=0.5603;AA=C|||;VT=SNP
2	201129608	rs4516415	C	G	100	PASS	AC=2513;AF=0.501797;AN=5008;NS=2504;DP=18032;EAS_AF=0.7629;AMR_AF=0.6037;AFR_AF=0.261;EUR_AF=0.4294;SAS_AF=0.5603;AA=G|||;VT=SNP
2	201129729	rs13007517	C	T	100	PASS	AC=2513;AF=0.501797;AN=5008;NS=2504;DP=17107;EAS_AF=0.7629;AMR_AF=0.6037;AFR_AF=0.261;EUR_AF=0.4294;SAS_AF=0.5603;AA=T|||;VT=SNP
2	201129831	rs55726540	C	T	100	PASS	AC=431;AF=0.0860623;AN=5008;NS=2504;DP=16887;EAS_AF=0.1726;AMR_AF=0.2565;AFR_AF=0.0061;EUR_AF=0.0318;SAS_AF=0.0399;AA=-|||;VT=SNP
2	201130210	rs12474914	A	G	100	PASS	AC=2513;AF=0.501797;AN=5008;NS=2504;DP=14984;EAS_AF=0.7629;AMR_AF=0.6037;AFR_AF=0.261;EUR_AF=0.4294;SAS_AF=0.5603;AA=G|||;VT=SNP
2	201130394	rs10804098	T	A	100	PASS	AC=426;AF=0.0850639;AN=5008;NS=2504;DP=15594;EAS_AF=0.1339;AMR_AF=0.1196;AFR_AF=0.034;EUR_AF=0.0497;SAS_AF=0.1155;AA=T|||;VT=SNP
2	201131122	rs145937481	C	G	100	PASS	AC=8;AF=0.00159744;AN=5008;NS=2504;DP=21023;EAS_AF=0;AMR_AF=0.0058;AFR_AF=0;EUR_AF=0.004;SAS_AF=0;AA=C|||;VT=SNP
2	201131124	rs842830	A	G	100	PASS	AC=1932;AF=0.385783;AN=5008;NS=2504;DP=20998;EAS_AF=0.2371;AMR_AF=0.2882;AFR_AF=0.5219;EUR_AF=0.4095;SAS_AF=0.3998;AA=A|||;VT=SNP
2	201131159	rs4673837	G	A	100	PASS	AC=1078;AF=0.215256;AN=5008;NS=2504;DP=21579;EAS_AF=0.3294;AMR_AF=0.2421;AFR_AF=0.1467;EUR_AF=0.1988;SAS_AF=0.1881;AA=g|||;VT=SNP
2	201131228	rs4233996	A	T	100	PASS	AC=2819;AF=0.562899;AN=5008;NS=2504;DP=21711;EAS_AF=0.7629;AMR_AF=0.6715;AFR_AF=0.3442;EUR_AF=0.5626;SAS_AF=0.5757;AA=t|||;VT=SNP
2	201131551	rs4393736	A	C	100	PASS	AC=1005;AF=0.200679;AN=5008;NS=2504;DP=22067;EAS_AF=0.2619;AMR_AF=0.1052;AFR_AF=0.1082;EUR_AF=0.1988;SAS_AF=0.3323;AA=C|||;VT=SNP
2	201131720	rs114100922	T	G	100	PASS	AC=19;AF=0.00379393;AN=5008;NS=2504;DP=18498;EAS_AF=0;AMR_AF=0.0058;AFR_AF=0.0008;EUR_AF=0.0139;SAS_AF=0;AA=T|||;VT=SNP
2	201131867	rs67910407	A	G	100	PASS	AC=464;AF=0.0926518;AN=5008;NS=2504;DP=20036;EAS_AF=0.1706;AMR_AF=0.2579;AFR_AF=0.0318;EUR_AF=0.0318;SAS_AF=0.0399;AA=A|||;VT=SNP
2	201132135	rs73054578	A	G	100	PASS	AC=363;AF=0.072484;AN=5008;NS=2504;DP=18112;EAS_AF=0.1587;AMR_AF=0.0403;AFR_AF=0.0635;EUR_AF=0.0457;SAS_AF=0.046;AA=A|||;VT=SNP
2	201132377	rs13035260	A	G	100	PASS	AC=1048;AF=0.209265;AN=5008;NS=2504;DP=19051;EAS_AF=0.3294;AMR_AF=0.2421;AFR_AF=0.1271;EUR_AF=0.1988;SAS_AF=0.184;AA=A|||;VT=SNP
2	201132545	rs62179498	C	T	100	PASS	AC=297;AF=0.0593051;AN=5008;NS=2504;DP=19389;EAS_AF=0;AMR_AF=0.0677;AFR_AF=0.0756;EUR_AF=0.1342;SAS_AF=0.0153;AA=C|||;VT=SNP
2	201133169	rs12992100	C	T	100	PASS	AC=1014;AF=0.202476;AN=5008;NS=2504;DP=17723;EAS_AF=0.2599;AMR_AF=0.1052;AFR_AF=0.1082;EUR_AF=0.2048;SAS_AF=0.3374;AA=C|||;VT=SNP
2	201133211	rs114357870	G	T	100	PASS	AC=62;AF=0.0123802;AN=5008;NS=2504;DP=19879;EAS_AF=0;AMR_AF=0.0202;AFR_AF=0.0015;EUR_AF=0.0318;SAS_AF=0.0143;AA=G|||;VT=SNP
2	201133975	rs12999182	G	C	100	PASS	AC=928;AF=0.185304;AN=5008;NS=2504;DP=18579;EAS_AF=0.2133;AMR_AF=0.1009;AFR_AF=0.1082;EUR_AF=0.1928;SAS_AF=0.3129;AA=C|||;VT=SNP
2	201134216	rs6739563	G	T	100	PASS	AC=641;AF=0.127995;AN=5008;NS=2504;DP=21685;EAS_AF=0.1895;AMR_AF=0.1311;AFR_AF=0.1059;EUR_AF=0.1491;SAS_AF=0.0706;AA=G|||;VT=SNP
2	201134344	rs76816163	C	T	100	PASS	AC=15;AF=0.00299521;AN=5008;NS=2504;DP=18062;EAS_AF=0.001;AMR_AF=0.0086;AFR_AF=0.0008;EUR_AF=0.007;SAS_AF=0;AA=C|||;VT=SNP
2	201134345	rs13389169	G	A	100	PASS	AC=378;AF=0.0754792;AN=5008;NS=2504;DP=17925;EAS_AF=0;AMR_AF=0.0965;AFR_AF=0.084;EUR_AF=0.165;SAS_AF=0.0348;AA=G|||;VT=SNP
2	201134736	rs4673854	G	A	100	PASS	AC=2723;AF=0.54373;AN=5008;NS=2504;DP=16314;EAS_AF=0.7679;AMR_AF=0.6657;AFR_AF=0.2723;EUR_AF=0.5557;SAS_AF=0.5808;AA=A|||;VT=SNP
2	201134914	rs6743217	G	A	100	PASS	AC=1185;AF=0.236621;AN=5008;NS=2504;DP=16736;EAS_AF=0.3522;AMR_AF=0.245;AFR_AF=0.2057;EUR_AF=0.2008;SAS_AF=0.1902;AA=G|||;VT=SNP
2	201135222	rs13006859	G	A	100	PASS	AC=943;AF=0.188299;AN=5008;NS=2504;DP=17234;EAS_AF=0.2579;AMR_AF=0.1066;AFR_AF=0.0378;EUR_AF=0.2097;SAS_AF=0.3558;AA=G|||;VT=SNP
2	201135470	rs1436163	G	A	100	PASS	AC=215;AF=0.0429313;AN=5008;NS=2504;DP=19991;EAS_AF=0;AMR_AF=0.0634;AFR_AF=0.0197;EUR_AF=0.1292;SAS_AF=0.0153;AA=G|||;VT=SNP
2	201135538	rs67228091	T	C	100	PASS	AC=389;AF=0.0776757;AN=5008;NS=2504;DP=17948;EAS_AF=0.1587;AMR_AF=0.2536;AFR_AF=0.0053;EUR_AF=0.0179;SAS_AF=0.0286;AA=T|||;VT=SNP
2	201135669	rs55700082	G	A	100	PASS	AC=1186;AF=0.236821;AN=5008;NS=2504;DP=18634;EAS_AF=0.3522;AMR_AF=0.2464;AFR_AF=0.2057;EUR_AF=0.2008;SAS_AF=0.1902;AA=G|||;VT=SNP
2	201135905	rs72916382	G	A	100	PASS	AC=79;AF=0.0157748;AN=5008;NS=2504;DP=17929;EAS_AF=0;AMR_AF=0.0274;AFR_AF=0.0045;EUR_AF=0.0338;SAS_AF=0.0204;AA=G|||;VT=SNP
2	201136021	rs114305693	T	A	100	PASS	AC=27;AF=0.00539137;AN=5008;NS=2504;DP=18751;EAS_AF=0;AMR_AF=0.0029;AFR_AF=0.0015;EUR_AF=0.0149;SAS_AF=0.0082;AA=T|||;VT=SNP
2	201136119	rs12621262	A	G	100	PASS	AC=949;AF=0.189497;AN=5008;NS=2504;DP=19304;EAS_AF=0.2599;AMR_AF=0.1066;AFR_AF=0.0401;EUR_AF=0.2097;SAS_AF=0.3569;AA=A|||;VT=SNP
2	201136123	rs10497858	A	T	100	PASS	AC=1287;AF=0.256989;AN=5008;NS=2504;DP=19185;EAS_AF=0.2599;AMR_AF=0.1744;AFR_AF=0.1475;EUR_AF=0.339;SAS_AF=0.3763;AA=T|||;VT=SNP
2	201136143	rs4673855	A	G	100	PASS	AC=2861;AF=0.571286;AN=5008;NS=2504;DP=18311;EAS_AF=0.7708;AMR_AF=0.6744;AFR_AF=0.3585;EUR_AF=0.5577;SAS_AF=0.5941;AA=G|||;VT=SNP
2	201136295	rs114724879	A	G	100	PASS	AC=19;AF=0.00379393;AN=5008;NS=2504;DP=17352;EAS_AF=0;AMR_AF=0.0058;AFR_AF=0.0008;EUR_AF=0.0109;SAS_AF=0.0031;AA=A|||;VT=SNP
2	201136605	rs1347554	C	T	100	PASS	AC=1310;AF=0.261581;AN=5008;NS=2504;DP=16844;EAS_AF=0.2599;AMR_AF=0.1772;AFR_AF=0.1641;EUR_AF=0.339;SAS_AF=0.3753;AA=T|||;VT=SNP
2	201136782	rs1347553	A	C	100	PASS	AC=1286;AF=0.256789;AN=5008;NS=2504;DP=17171;EAS_AF=0.2599;AMR_AF=0.1744;AFR_AF=0.1475;EUR_AF=0.339;SAS_AF=0.3753;AA=C|||;VT=SNP
2	201137031	rs1347552	A	G	100	PASS	AC=1288;AF=0.257188;AN=5008;NS=2504;DP=19199;EAS_AF=0.2599;AMR_AF=0.1744;AFR_AF=0.1452;EUR_AF=0.339;SAS_AF=0.3804;AA=A|||;VT=SNP
2	201137782	rs17630248	T	C	100	PASS	AC=1686;AF=0.336661;AN=5008;NS=2504;DP=19325;EAS_AF=0.4196;AMR_AF=0.428;AFR_AF=0.1536;EUR_AF=0.3579;SAS_AF=0.4121;AA=C|||;VT=SNP
2	201137988	rs66473269	G	A	100	PASS	AC=385;AF=0.076877;AN=5008;NS=2504;DP=17523;EAS_AF=0.1567;AMR_AF=0.2536;AFR_AF=0.0061;EUR_AF=0.0179;SAS_AF=0.0256;AA=g|||;VT=SNP
2	201138842	rs79333648	G	T	100	PASS	AC=93;AF=0.0185703;AN=5008;NS=2504;DP=16326;EAS_AF=0;AMR_AF=0.0231;AFR_AF=0;EUR_AF=0.0348;SAS_AF=0.0429;AA=G|||;VT=SNP
2	201139529	rs17630254	G	C	100	PASS	AC=384;AF=0.0766773;AN=5008;NS=2504;DP=21486;EAS_AF=0.1567;AMR_AF=0.2536;AFR_AF=0.0053;EUR_AF=0.0179;SAS_AF=0.0256;AA=G|||;VT=SNP
2	201139961	rs4145969	C	T	100	PASS	AC=2861;AF=0.571286;AN=5008;NS=2504;DP=20214;EAS_AF=0.7718;AMR_AF=0.6744;AFR_AF=0.3585;EUR_AF=0.5567;SAS_AF=0.5941;AA=C|||;VT=SNP
2	201141002	rs295136	G	C	100	PASS	AC=2016;AF=0.402556;AN=5008;NS=2504;DP=19799;EAS_AF=0.2292;AMR_AF=0.2939;AFR_AF=0.6074;EUR_AF=0.4135;SAS_AF=0.3701;AA=G|||;VT=SNP
2	201142731	rs66621598	G	A	100	PASS	AC=414;AF=0.0826677;AN=5008;NS=2504;DP=19123;EAS_AF=0.1558;AMR_AF=0.2536;AFR_AF=0.0091;EUR_AF=0.0338;SAS_AF=0.0358;AA=G|||;VT=SNP
2	201142789	rs68089021	A	G	100	PASS	AC=457;AF=0.091254;AN=5008;NS=2504;DP=20210;EAS_AF=0.1627;AMR_AF=0.2622;AFR_AF=0.0287;EUR_AF=0.0358;SAS_AF=0.0378;AA=A|||;VT=SNP
2	201142812	rs296801	C	T	100	PASS	AC=2921;AF=0.583267;AN=5008;NS=2504;DP=20459;EAS_AF=0.4444;AMR_AF=0.4236;AFR_AF=0.6452;EUR_AF=0.6223;SAS_AF=0.7157;AA=C|||;VT=SNP
2	201143242	rs10931895	T	C	100	PASS	AC=1255;AF=0.250599;AN=5008;NS=2504;DP=17935;EAS_AF=0.3938;AMR_AF=0.2464;AFR_AF=0.1891;EUR_AF=0.2117;SAS_AF=0.229;AA=T|||;VT=SNP
2	201143324	rs4673871	T	C	100	PASS	AC=428;AF=0.0854633;AN=5008;NS=2504;DP=15831;EAS_AF=0.1627;AMR_AF=0.2622;AFR_AF=0.0083;EUR_AF=0.0358;SAS_AF=0.0358;AA=T|||;VT=SNP
2	201143409	rs11688415	T	C	100	PASS	AC=380;AF=0.0758786;AN=5008;NS=2504;DP=17464;EAS_AF=0.1091;AMR_AF=0.0533;AFR_AF=0.0272;EUR_AF=0.1302;SAS_AF=0.0675;AA=T|||;VT=SNP
2	201143612	rs80302192	T	A	100	PASS	AC=425;AF=0.0848642;AN=5008;NS=2504;DP=19578;EAS_AF=0.1548;AMR_AF=0.111;AFR_AF=0.0038;EUR_AF=0.0557;SAS_AF=0.1339;AA=T|||;VT=SNP
2	201143792	rs62179500	C	T	100	PASS	AC=214;AF=0.0427316;AN=5008;NS=2504;DP=20919;EAS_AF=0;AMR_AF=0.0605;AFR_AF=0.0182;EUR_AF=0.1302;SAS_AF=0.0174;AA=C|||;VT=SNP
2	201144004	rs295118	C	T	100	PASS	AC=2920;AF=0.583067;AN=5008;NS=2504;DP=21611;EAS_AF=0.4435;AMR_AF=0.4236;AFR_AF=0.6445;EUR_AF=0.6223;SAS_AF=0.7168;AA=C|||;VT=SNP
2	201144110	rs55826210	C	T	100	PASS	AC=456;AF=0.0910543;AN=5008;NS=2504;DP=19452;EAS_AF=0.1627;AMR_AF=0.2622;AFR_AF=0.028;EUR_AF=0.0358;SAS_AF=0.0378;AA=C|||;VT=SNP
2	201144386	rs73054585	T	A	100	PASS	AC=1255;AF=0.250599;AN=5008;NS=2504;DP=17036;EAS_AF=0.3938;AMR_AF=0.2464;AFR_AF=0.1891;EUR_AF=0.2117;SAS_AF=0.229;AA=T|||;VT=SNP
2	201144446	rs10497859	G	A	100	PASS	AC=1711;AF=0.341653;AN=5008;NS=2504;DP=16427;EAS_AF=0.5565;AMR_AF=0.5086;AFR_AF=0.2171;EUR_AF=0.2475;SAS_AF=0.2669;AA=A|||;VT=SNP
2	201144847	rs17630277	C	G	100	PASS	AC=456;AF=0.0910543;AN=5008;NS=2504;DP=16318;EAS_AF=0.1627;AMR_AF=0.2622;AFR_AF=0.028;EUR_AF=0.0358;SAS_AF=0.0378;AA=C|||;VT=SNP
2	201145023	rs67484322	G	A	100	PASS	AC=456;AF=0.0910543;AN=5008;NS=2504;DP=17102;EAS_AF=0.1627;AMR_AF=0.2622;AFR_AF=0.028;EUR_AF=0.0358;SAS_AF=0.0378;AA=G|||;VT=SNP
2	201145943	rs1835721	C	T	100	PASS	AC=457;AF=0.091254;AN=5008;NS=2504;DP=14684;EAS_AF=0.1627;AMR_AF=0.2622;AFR_AF=0.0287;EUR_AF=0.0358;SAS_AF=0.0378;AA=T|||;VT=SNP
2	201145974	rs1835720	A	G	100	PASS	AC=457;AF=0.091254;AN=5008;NS=2504;DP=14587;EAS_AF=0.1627;AMR_AF=0.2622;AFR_AF=0.0287;EUR_AF=0.0358;SAS_AF=0.0378;AA=A|||;VT=SNP
2	201146000	rs1835719	T	G	100	PASS	AC=428;AF=0.0854633;AN=5008;NS=2504;DP=14431;EAS_AF=0.1627;AMR_AF=0.2622;AFR_AF=0.0083;EUR_AF=0.0358;SAS_AF=0.0358;AA=T|||;VT=SNP
2	201146073	rs74918289	C	A	100	PASS	AC=53;AF=0.0105831;AN=5008;NS=2504;DP=16296;EAS_AF=0;AMR_AF=0.0187;AFR_AF=0.0015;EUR_AF=0.0308;SAS_AF=0.0072;AA=C|||;VT=SNP
2	201146399	rs11687313	G	A	100	PASS	AC=380;AF=0.0758786;AN=5008;NS=2504;DP=5904;EAS_AF=0.1091;AMR_AF=0.0533;AFR_AF=0.0272;EUR_AF=0.1302;SAS_AF=0.0675;AA=G|||;VT=SNP
2	201146699	rs62179501	G	A	100	PASS	AC=195;AF=0.0389377;AN=5008;NS=2504;DP=18831;EAS_AF=0;AMR_AF=0.0605;AFR_AF=0.0038;EUR_AF=0.1302;SAS_AF=0.0174;AA=G|||;VT=SNP
2	201146776	rs17630293	T	G	100	PASS	AC=457;AF=0.091254;AN=5008;NS=2504;DP=20053;EAS_AF=0.1627;AMR_AF=0.2622;AFR_AF=0.0287;EUR_AF=0.0358;SAS_AF=0.0378;AA=G|||;VT=SNP
2	201146828	rs295117	C	T	100	PASS	AC=2920;AF=0.583067;AN=5008;NS=2504;DP=21658;EAS_AF=0.4435;AMR_AF=0.4236;AFR_AF=0.6445;EUR_AF=0.6223;SAS_AF=0.7168;AA=C|||;VT=SNP
2	201146831	rs13003304	G	A	100	PASS	AC=842;AF=0.168131;AN=5008;NS=2504;DP=21636;EAS_AF=0.2163;AMR_AF=0.1023;AFR_AF=0.0333;EUR_AF=0.1859;SAS_AF=0.3292;AA=G|||;VT=SNP
2	201146942	rs62179502	G	A	100	PASS	AC=56;AF=0.0111821;AN=5008;NS=2504;DP=21528;EAS_AF=0;AMR_AF=0.0202;AFR_AF=0.0015;EUR_AF=0.0338;SAS_AF=0.0061;AA=G|||;VT=SNP
2	201147301	rs13003814	A	G	100	PASS	AC=33;AF=0.00658946;AN=5008;NS=2504;DP=13545;EAS_AF=0;AMR_AF=0.0159;AFR_AF=0.0023;EUR_AF=0.0149;SAS_AF=0.0041;AA=A|||;VT=SNP
2	201147608	rs68130469	A	G	100	PASS	AC=428;AF=0.0854633;AN=5008;NS=2504;DP=14501;EAS_AF=0.1627;AMR_AF=0.2622;AFR_AF=0.0083;EUR_AF=0.0358;SAS_AF=0.0358;AA=A|||;VT=SNP
2	201148076	rs10931896	C	T	100	PASS	AC=1681;AF=0.335663;AN=5008;NS=2504;DP=19509;EAS_AF=0.5565;AMR_AF=0.5086;AFR_AF=0.1967;EUR_AF=0.2465;SAS_AF=0.2648;AA=C|||;VT=SNP
2	201148951	rs11691757	C	T	100	PASS	AC=1709;AF=0.341254;AN=5008;NS=2504;DP=19475;EAS_AF=0.5565;AMR_AF=0.5086;AFR_AF=0.2163;EUR_AF=0.2465;SAS_AF=0.2669;AA=T|||;VT=SNP
2	201149021	rs295115	T	G	100	PASS	AC=4631;AF=0.92472;AN=5008;NS=2504;DP=20796;EAS_AF=1;AMR_AF=0.9323;AFR_AF=0.8631;EUR_AF=0.8688;SAS_AF=0.9826;AA=G|||;VT=SNP
2	201149413	rs4672726	G	A	100	PASS	AC=1709;AF=0.341254;AN=5008;NS=2504;DP=14565;EAS_AF=0.5565;AMR_AF=0.5086;AFR_AF=0.2163;EUR_AF=0.2465;SAS_AF=0.2669;AA=A|||;VT=SNP
2	201149979	rs114940828	A	C	100	PASS	AC=100;AF=0.0199681;AN=5008;NS=2504;DP=19648;EAS_AF=0.002;AMR_AF=0.0303;AFR_AF=0.0023;EUR_AF=0.0517;SAS_AF=0.0225;AA=A|||;VT=SNP
2	201150040	rs295137	C	T	100	PASS	AC=1865;AF=0.372404;AN=5008;NS=2504;DP=19122;EAS_AF=0.2262;AMR_AF=0.2839;AFR_AF=0.5053;EUR_AF=0.4085;SAS_AF=0.3691;AA=C|||;VT=SNP
2	201150069	rs1436162	A	C	100	PASS	AC=426;AF=0.0850639;AN=5008;NS=2504;DP=19658;EAS_AF=0.1627;AMR_AF=0.2608;AFR_AF=0.0083;EUR_AF=0.0348;SAS_AF=0.0358;AA=A|||;VT=SNP
2	201150386	rs72918416	G	A	100	PASS	AC=214;AF=0.0427316;AN=5008;NS=2504;DP=18704;EAS_AF=0;AMR_AF=0.0605;AFR_AF=0.0174;EUR_AF=0.1312;SAS_AF=0.0174;AA=G|||;VT=SNP
2	201150752	rs113800168	G	A	100	PASS	AC=23;AF=0.00459265;AN=5008;NS=2504;DP=17403;EAS_AF=0;AMR_AF=0.0058;AFR_AF=0.0015;EUR_AF=0.0159;SAS_AF=0.001;AA=G|||;VT=SNP
2	201150804	rs72918419	A	G	100	PASS	AC=68;AF=0.0135783;AN=5008;NS=2504;DP=17478;EAS_AF=0;AMR_AF=0.0274;AFR_AF=0.0038;EUR_AF=0.0278;SAS_AF=0.0164;AA=A|||;VT=SNP
2	201151011	rs1816541	T	C	100	PASS	AC=1710;AF=0.341454;AN=5008;NS=2504;DP=16419;EAS_AF=0.5565;AMR_AF=0.5086;AFR_AF=0.2171;EUR_AF=0.2465;SAS_AF=0.2669;AA=C|||;VT=SNP
2	201151037	rs111709428	G	A	100	PASS	AC=68;AF=0.0135783;AN=5008;NS=2504;DP=14967;EAS_AF=0;AMR_AF=0.0274;AFR_AF=0.0038;EUR_AF=0.0278;SAS_AF=0.0164;AA=G|||;VT=SNP
2	201151554	rs72918420	C	T	100	PASS	AC=68;AF=0.0135783;AN=5008;NS=2504;DP=17217;EAS_AF=0;AMR_AF=0.0274;AFR_AF=0.0038;EUR_AF=0.0278;SAS_AF=0.0164;AA=C|||;VT=SNP
2	201153177	rs2060122	A	G	100	PASS	AC=1708;AF=0.341054;AN=5008;NS=2504;DP=21551;EAS_AF=0.5556;AMR_AF=0.5086;AFR_AF=0.2163;EUR_AF=0.2465;SAS_AF=0.2669;AA=G|||;VT=SNP
2	201153402	rs12620699	C	T	100	PASS	AC=231;AF=0.0461262;AN=5008;NS=2504;DP=23011;EAS_AF=0.13;AMR_AF=0.0663;AFR_AF=0.003;EUR_AF=0.0258;SAS_AF=0.0245;AA=C|||;VT=SNP
2	201153744	rs17446942	G	A	100	PASS	AC=216;AF=0.043131;AN=5008;NS=2504;DP=22353;EAS_AF=0;AMR_AF=0.0605;AFR_AF=0.0189;EUR_AF=0.1312;SAS_AF=0.0174;AA=G|||;VT=SNP
2	201154165	rs12464359	T	C	100	PASS	AC=425;AF=0.0848642;AN=5008;NS=2504;DP=21782;EAS_AF=0.1548;AMR_AF=0.111;AFR_AF=0.0045;EUR_AF=0.0547;SAS_AF=0.1339;AA=T|||;VT=SNP
2	201154819	rs140459359	T	C	100	PASS	AC=51;AF=0.0101837;AN=5008;NS=2504;DP=20880;EAS_AF=0;AMR_AF=0.0144;AFR_AF=0.0008;EUR_AF=0.0189;SAS_AF=0.0215;AA=T|||;VT=SNP
2	201155615	rs295138	T	C	100	PASS	AC=4629;AF=0.924321;AN=5008;NS=2504;DP=21106;EAS_AF=1;AMR_AF=0.9323;AFR_AF=0.8616;EUR_AF=0.8688;SAS_AF=0.9826;AA=C|||;VT=SNP
2	201155829	rs113954755	G	T	100	PASS	AC=14;AF=0.00279553;AN=5008;NS=2504;DP=19244;EAS_AF=0;AMR_AF=0.0029;AFR_AF=0;EUR_AF=0.0119;SAS_AF=0;AA=G|||;VT=SNP
2	201156362	rs4673891	C	G	100	PASS	AC=1744;AF=0.348243;AN=5008;NS=2504;DP=15029;EAS_AF=0.5585;AMR_AF=0.5072;AFR_AF=0.2496;EUR_AF=0.2366;SAS_AF=0.2669;AA=G|||;VT=SNP
2	201156935	rs17592517	A	G	100	PASS	AC=834;AF=0.166534;AN=5008;NS=2504;DP=13176;EAS_AF=0.2163;AMR_AF=0.098;AFR_AF=0.0333;EUR_AF=0.1809;SAS_AF=0.3292;AA=A|||;VT=SNP
2	201157727	rs140645676	T	C	100	PASS	AC=23;AF=0.00459265;AN=5008;NS=2504;DP=17292;EAS_AF=0;AMR_AF=0.0072;AFR_AF=0.0008;EUR_AF=0.0169;SAS_AF=0;AA=T|||;VT=SNP
2	201158122	rs12612420	G	A	100	PASS	AC=836;AF=0.166933;AN=5008;NS=2504;DP=13094;EAS_AF=0.2153;AMR_AF=0.098;AFR_AF=0.0333;EUR_AF=0.1819;SAS_AF=0.3313;AA=G|||;VT=SNP
2	201158237	rs1436165	T	C	100	PASS	AC=297;AF=0.0593051;AN=5008;NS=2504;DP=13796;EAS_AF=0;AMR_AF=0.0648;AFR_AF=0.0787;EUR_AF=0.1302;SAS_AF=0.0174;AA=T|||;VT=SNP
2	201158411	rs1436164	C	T	100	PASS	AC=2758;AF=0.550719;AN=5008;NS=2504;DP=14422;EAS_AF=0.7718;AMR_AF=0.6643;AFR_AF=0.2731;EUR_AF=0.5507;SAS_AF=0.6176;AA=T|||;VT=SNP
2	201159988	rs295139	T	A	100	PASS	AC=1977;AF=0.394768;AN=5008;NS=2504;DP=19815;EAS_AF=0.2778;AMR_AF=0.304;AFR_AF=0.5507;EUR_AF=0.4245;SAS_AF=0.3384;AA=T|||;VT=SNP
2	201160499	rs11888462	G	T	100	PASS	AC=2389;AF=0.477037;AN=5008;NS=2504;DP=20617;EAS_AF=0.7252;AMR_AF=0.5893;AFR_AF=0.1974;EUR_AF=0.4205;SAS_AF=0.5777;AA=T|||;VT=SNP
2	201160699	rs295140	T	C	100	PASS	AC=2467;AF=0.492612;AN=5008;NS=2504;DP=19021;EAS_AF=0.2738;AMR_AF=0.4035;AFR_AF=0.6929;EUR_AF=0.5795;SAS_AF=0.4213;AA=T|||;VT=SNP
2	201160739	rs1367856	T	A	100	PASS	AC=2375;AF=0.474241;AN=5008;NS=2504;DP=19850;EAS_AF=0.7262;AMR_AF=0.5879;AFR_AF=0.1861;EUR_AF=0.4205;SAS_AF=0.5787;AA=T|||;VT=SNP
2	201160765	rs1367857	T	C	100	PASS	AC=2391;AF=0.477436;AN=5008;NS=2504;DP=20495;EAS_AF=0.7262;AMR_AF=0.5893;AFR_AF=0.1974;EUR_AF=0.4205;SAS_AF=0.5787;AA=C|||;VT=SNP
2	201160771	rs1367858	C	T	100	PASS	AC=1557;AF=0.310903;AN=5008;NS=2504;DP=20569;EAS_AF=0.4167;AMR_AF=0.3357;AFR_AF=0.1415;EUR_AF=0.338;SAS_AF=0.3855;AA=C|||;VT=SNP
2	201161291	rs59273177	A	T	100	PASS	AC=230;AF=0.0459265;AN=5008;NS=2504;DP=19001;EAS_AF=0.13;AMR_AF=0.0648;AFR_AF=0.003;EUR_AF=0.0258;SAS_AF=0.0245;AA=A|||;VT=SNP
2	201161292	rs7572959	T	G	100	PASS	AC=18;AF=0.00359425;AN=5008;NS=2504;DP=18979;EAS_AF=0;AMR_AF=0.0043;AFR_AF=0.0008;EUR_AF=0.0139;SAS_AF=0;AA=T|||;VT=SNP
2	201161371	rs7559005	C	T	100	PASS	AC=2357;AF=0.470647;AN=5008;NS=2504;DP=19647;EAS_AF=0.7262;AMR_AF=0.5922;AFR_AF=0.1868;EUR_AF=0.4195;SAS_AF=0.5573;AA=c|||;VT=SNP
2	201162093	rs72918437	C	T	100	PASS	AC=70;AF=0.0139776;AN=5008;NS=2504;DP=17812;EAS_AF=0;AMR_AF=0.0288;AFR_AF=0.0038;EUR_AF=0.0288;SAS_AF=0.0164;AA=T|||;VT=SNP
2	201162433	rs11696001	G	A	100	PASS	AC=2316;AF=0.46246;AN=5008;NS=2504;DP=17637;EAS_AF=0.7262;AMR_AF=0.5879;AFR_AF=0.1596;EUR_AF=0.4195;SAS_AF=0.5552;AA=G|||;VT=SNP
2	201162492	rs74913248	A	G	100	PASS	AC=134;AF=0.0267572;AN=5008;NS=2504;DP=17838;EAS_AF=0.001;AMR_AF=0.0331;AFR_AF=0.0015;EUR_AF=0.0994;SAS_AF=0.0082;AA=A|||;VT=SNP
2	201162520	rs10931897	T	C	100	PASS	AC=2355;AF=0.470248;AN=5008;NS=2504;DP=18875;EAS_AF=0.7272;AMR_AF=0.5879;AFR_AF=0.1868;EUR_AF=0.4195;SAS_AF=0.5573;AA=C|||;VT=SNP
2	201163311	rs72918444	A	C	100	PASS	AC=70;AF=0.0139776;AN=5008;NS=2504;DP=17008;EAS_AF=0;AMR_AF=0.0288;AFR_AF=0.0038;EUR_AF=0.0288;SAS_AF=0.0164;AA=A|||;VT=SNP
2	201163454	rs4673904	A	T	100	PASS	AC=2192;AF=0.4377;AN=5008;NS=2504;DP=16914;EAS_AF=0.7242;AMR_AF=0.5634;AFR_AF=0.1513;EUR_AF=0.3767;SAS_AF=0.5031;AA=a|||;VT=SNP
2	201163556	rs295141	A	G	100	PASS	AC=2104;AF=0.420128;AN=5008;NS=2504;DP=18352;EAS_AF=0.2262;AMR_AF=0.3343;AFR_AF=0.6059;EUR_AF=0.4463;SAS_AF=0.4029;AA=A|||;VT=SNP
2	201163783	rs4673905	A	G	100	PASS	AC=1425;AF=0.284545;AN=5008;NS=2504;DP=20273;EAS_AF=0.4415;AMR_AF=0.2334;AFR_AF=0.0461;EUR_AF=0.3121;SAS_AF=0.453;AA=A|||;VT=SNP
2	201163812	rs4673906	G	T	100	PASS	AC=2355;AF=0.470248;AN=5008;NS=2504;DP=20542;EAS_AF=0.7272;AMR_AF=0.5879;AFR_AF=0.1868;EUR_AF=0.4195;SAS_AF=0.5573;AA=G|||;VT=SNP
2	201163920	rs4516413	T	C	100	PASS	AC=2355;AF=0.470248;AN=5008;NS=2504;DP=19675;EAS_AF=0.7272;AMR_AF=0.5879;AFR_AF=0.1868;EUR_AF=0.4195;SAS_AF=0.5573;AA=T|||;VT=SNP
2	201164570	rs13026151	T	A	100	PASS	AC=2356;AF=0.470447;AN=5008;NS=2504;DP=15456;EAS_AF=0.7272;AMR_AF=0.5893;AFR_AF=0.1868;EUR_AF=0.4195;SAS_AF=0.5573;AA=T|||;VT=SNP
2	201164696	rs13005573	G	C	100	PASS	AC=2328;AF=0.464856;AN=5008;NS=2504;DP=14374;EAS_AF=0.7272;AMR_AF=0.5879;AFR_AF=0.1679;EUR_AF=0.4195;SAS_AF=0.5552;AA=C|||;VT=SNP
2	201166140	rs62179503	A	G	100	PASS	AC=195;AF=0.0389377;AN=5008;NS=2504;DP=19855;EAS_AF=0;AMR_AF=0.062;AFR_AF=0.0038;EUR_AF=0.1292;SAS_AF=0.0174;AA=A|||;VT=SNP
2	201167206	rs66980399	A	G	100	PASS	AC=379;AF=0.0756789;AN=5008;NS=2504;DP=19588;EAS_AF=0.0466;AMR_AF=0.0692;AFR_AF=0.084;EUR_AF=0.1332;SAS_AF=0.0399;AA=A|||;VT=SNP
2	201167755	rs62179504	T	C	100	PASS	AC=195;AF=0.0389377;AN=5008;NS=2504;DP=21400;EAS_AF=0;AMR_AF=0.062;AFR_AF=0.0038;EUR_AF=0.1292;SAS_AF=0.0174;AA=T|||;VT=SNP
2	201167772	rs7584810	G	A	100	PASS	AC=2317;AF=0.46266;AN=5008;NS=2504;DP=20737;EAS_AF=0.7272;AMR_AF=0.5879;AFR_AF=0.1596;EUR_AF=0.4195;SAS_AF=0.5552;AA=G|||;VT=SNP
2	201167854	rs6435048	C	T	100	PASS	AC=1783;AF=0.35603;AN=5008;NS=2504;DP=22218;EAS_AF=0.5714;AMR_AF=0.3112;AFR_AF=0.1415;EUR_AF=0.34;SAS_AF=0.4724;AA=C|||;VT=SNP
2	201168695	rs55677233	T	C	100	PASS	AC=2328;AF=0.464856;AN=5008;NS=2504;DP=17080;EAS_AF=0.7272;AMR_AF=0.5879;AFR_AF=0.1679;EUR_AF=0.4195;SAS_AF=0.5552;AA=T|||;VT=SNP
2	201168758	rs56326533	T	C	100	PASS	AC=2192;AF=0.4377;AN=5008;NS=2504;DP=17219;EAS_AF=0.7252;AMR_AF=0.5634;AFR_AF=0.1513;EUR_AF=0.3757;SAS_AF=0.5031;AA=T|||;VT=SNP
2	201168851	rs62179505	A	G	100	PASS	AC=195;AF=0.0389377;AN=5008;NS=2504;DP=17759;EAS_AF=0;AMR_AF=0.062;AFR_AF=0.0038;EUR_AF=0.1292;SAS_AF=0.0174;AA=A|||;VT=SNP
2	201168993	rs4673912	G	T	100	PASS	AC=2252;AF=0.449681;AN=5008;NS=2504;DP=16745;EAS_AF=0.7133;AMR_AF=0.5591;AFR_AF=0.1664;EUR_AF=0.3797;SAS_AF=0.5552;AA=G|||;VT=SNP
2	201169912	rs72918457	G	T	100	PASS	AC=70;AF=0.0139776;AN=5008;NS=2504;DP=17426;EAS_AF=0;AMR_AF=0.0288;AFR_AF=0.0038;EUR_AF=0.0288;SAS_AF=0.0164;AA=G|||;VT=SNP
2	201170646	rs80051420	G	A	100	PASS	AC=19;AF=0.00379393;AN=5008;NS=2504;DP=14755;EAS_AF=0;AMR_AF=0.0043;AFR_AF=0;EUR_AF=0.0159;SAS_AF=0;AA=G|||;VT=SNP
2	201171014	rs3739121	G	C	100	PASS	AC=2328;AF=0.464856;AN=5008;NS=2504;DP=18304;EAS_AF=0.7272;AMR_AF=0.5879;AFR_AF=0.1679;EUR_AF=0.4195;SAS_AF=0.5552;AA=G|||;VT=SNP
2	201171129	rs74340199	G	A	100	PASS	AC=61;AF=0.0121805;AN=5008;NS=2504;DP=14052;EAS_AF=0;AMR_AF=0.0043;AFR_AF=0.003;EUR_AF=0.0417;SAS_AF=0.0123;AA=G|||;VT=SNP
2	201171191	rs10931898	C	G	100	PASS	AC=2192;AF=0.4377;AN=5008;NS=2504;DP=13119;EAS_AF=0.7252;AMR_AF=0.5634;AFR_AF=0.1513;EUR_AF=0.3757;SAS_AF=0.5031;AA=C|||;VT=SNP
2	201171207	rs12614621	G	C	100	PASS	AC=2328;AF=0.464856;AN=5008;NS=2504;DP=13180;EAS_AF=0.7272;AMR_AF=0.5879;AFR_AF=0.1679;EUR_AF=0.4195;SAS_AF=0.5552;AA=G|||;VT=SNP
2	201171355	rs12618057	T	C	100	PASS	AC=2359;AF=0.471046;AN=5008;NS=2504;DP=6769;EAS_AF=0.7272;AMR_AF=0.5879;AFR_AF=0.1899;EUR_AF=0.4195;SAS_AF=0.5573;AA=C|||;VT=SNP
2	201171651	rs74853338	C	T	100	PASS	AC=2326;AF=0.464457;AN=5008;NS=2504;DP=4160;EAS_AF=0.7272;AMR_AF=0.5879;AFR_AF=0.1664;EUR_AF=0.4195;SAS_AF=0.5552;AA=C|||;VT=SNP
2	201171855	rs145748476	C	T	100	PASS	AC=112;AF=0.0223642;AN=5008;NS=2504;DP=5587;EAS_AF=0.002;AMR_AF=0.0245;AFR_AF=0.0008;EUR_AF=0.0408;SAS_AF=0.0521;AA=C|||;VT=SNP
2	201172086	rs67190025	C	T	100	PASS	AC=2327;AF=0.464657;AN=5008;NS=2504;DP=8109;EAS_AF=0.7272;AMR_AF=0.5879;AFR_AF=0.1672;EUR_AF=0.4195;SAS_AF=0.5552;AA=C|||;VT=SNP
2	201172618	rs76380435	C	T	100	PASS	AC=108;AF=0.0215655;AN=5008;NS=2504;DP=16133;EAS_AF=0.002;AMR_AF=0.0259;AFR_AF=0.0008;EUR_AF=0.0408;SAS_AF=0.047;AA=C|||;VT=SNP
2	201172628	rs7580924	G	C	100	PASS	AC=2327;AF=0.464657;AN=5008;NS=2504;DP=16224;EAS_AF=0.7272;AMR_AF=0.5879;AFR_AF=0.1672;EUR_AF=0.4195;SAS_AF=0.5552;AA=G|||;VT=SNP
2	201172755	rs114835820	G	C	100	PASS	AC=30;AF=0.00599042;AN=5008;NS=2504;DP=16247;EAS_AF=0;AMR_AF=0.0072;AFR_AF=0.0008;EUR_AF=0.0099;SAS_AF=0.0143;AA=G|||;VT=SNP
2	201172999	rs3769484	C	T	100	PASS	AC=1781;AF=0.355631;AN=5008;NS=2504;DP=16704;EAS_AF=0.5724;AMR_AF=0.3098;AFR_AF=0.1399;EUR_AF=0.34;SAS_AF=0.4724;AA=C|||;VT=SNP
2	201173048	rs3769483	A	G	100	PASS	AC=1781;AF=0.355631;AN=5008;NS=2504;DP=19184;EAS_AF=0.5724;AMR_AF=0.3098;AFR_AF=0.1399;EUR_AF=0.34;SAS_AF=0.4724;AA=A|||;VT=SNP
2	201173100	rs3769482	C	G	100	PASS	AC=1780;AF=0.355431;AN=5008;NS=2504;DP=18914;EAS_AF=0.5724;AMR_AF=0.3098;AFR_AF=0.1392;EUR_AF=0.34;SAS_AF=0.4724;AA=C|||;VT=SNP
2	201173224	rs62179507	A	G	100	PASS	AC=18;AF=0.00359425;AN=5008;NS=2504;DP=18680;EAS_AF=0;AMR_AF=0.0072;AFR_AF=0;EUR_AF=0.0119;SAS_AF=0.001;AA=A|||;VT=SNP
2	201173620	rs3769481	A	G	100	PASS	AC=405;AF=0.0808706;AN=5008;NS=2504;DP=18466;EAS_AF=0.1528;AMR_AF=0.2522;AFR_AF=0.0061;EUR_AF=0.0378;SAS_AF=0.0307;AA=A|||;VT=SNP
2	201175244	rs295149	C	T	100	PASS	AC=2133;AF=0.425919;AN=5008;NS=2504;DP=21946;EAS_AF=0.2272;AMR_AF=0.3357;AFR_AF=0.6248;EUR_AF=0.4483;SAS_AF=0.4029;AA=C|||;VT=SNP
2	201175831	rs3769479	T	A	100	PASS	AC=409;AF=0.0816693;AN=5008;NS=2504;DP=20206;EAS_AF=0.1528;AMR_AF=0.2522;AFR_AF=0.0091;EUR_AF=0.0378;SAS_AF=0.0307;AA=T|||;VT=SNP
2	201176071	rs17592552	C	T	100	PASS	AC=410;AF=0.081869;AN=5008;NS=2504;DP=17055;EAS_AF=0.1528;AMR_AF=0.2522;AFR_AF=0.0098;EUR_AF=0.0378;SAS_AF=0.0307;AA=C|||;VT=SNP
2	201176901	rs10931899	C	T	100	PASS	AC=2326;AF=0.464457;AN=5008;NS=2504;DP=22449;EAS_AF=0.7272;AMR_AF=0.5879;AFR_AF=0.1672;EUR_AF=0.4185;SAS_AF=0.5552;AA=C|||;VT=SNP
2	201176944	rs296818	C	T	100	PASS	AC=2122;AF=0.423722;AN=5008;NS=2504;DP=20894;EAS_AF=0.2272;AMR_AF=0.3357;AFR_AF=0.6165;EUR_AF=0.4483;SAS_AF=0.4029;AA=C|||;VT=SNP
2	201177193	rs10931900	T	C	100	PASS	AC=2328;AF=0.464856;AN=5008;NS=2504;DP=20684;EAS_AF=0.7272;AMR_AF=0.5893;AFR_AF=0.1672;EUR_AF=0.4195;SAS_AF=0.5552;AA=T|||;VT=SNP
2	201177202	rs17531435	A	C	100	PASS	AC=298;AF=0.0595048;AN=5008;NS=2504;DP=20790;EAS_AF=0.0456;AMR_AF=0.0663;AFR_AF=0.025;EUR_AF=0.1332;SAS_AF=0.0399;AA=A|||;VT=SNP
2	201177653	rs7599609	G	A	100	PASS	AC=2326;AF=0.464457;AN=5008;NS=2504;DP=22785;EAS_AF=0.7272;AMR_AF=0.5879;AFR_AF=0.1672;EUR_AF=0.4185;SAS_AF=0.5552;AA=G|||;VT=SNP
2	201179435	rs76383690	G	A	100	PASS	AC=123;AF=0.0245607;AN=5008;NS=2504;DP=14783;EAS_AF=0.003;AMR_AF=0.0245;AFR_AF=0.0083;EUR_AF=0.0408;SAS_AF=0.0521;AA=G|||;VT=SNP
2	201179452	rs72918472	G	C	100	PASS	AC=68;AF=0.0135783;AN=5008;NS=2504;DP=15310;EAS_AF=0;AMR_AF=0.0288;AFR_AF=0.0023;EUR_AF=0.0288;SAS_AF=0.0164;AA=G|||;VT=SNP
2	201180023	rs3820888	T	C	100	PASS	AC=2193;AF=0.437899;AN=5008;NS=2504;DP=21015;EAS_AF=0.7252;AMR_AF=0.5634;AFR_AF=0.1505;EUR_AF=0.3777;SAS_AF=0.5031;AA=T|||;VT=SNP
2	201180085	rs3769477	A	G	100	PASS	AC=229;AF=0.0457268;AN=5008;NS=2504;DP=21619;EAS_AF=0.13;AMR_AF=0.0648;AFR_AF=0.0023;EUR_AF=0.0258;SAS_AF=0.0245;AA=A|||;VT=SNP
2	201180330	rs79461287	C	T	100	PASS	AC=107;AF=0.0213658;AN=5008;NS=2504;DP=20988;EAS_AF=0.002;AMR_AF=0.0245;AFR_AF=0.0008;EUR_AF=0.0408;SAS_AF=0.047;AA=T|||;VT=SNP
2	201181428	rs3769476	T	C	100	PASS	AC=2317;AF=0.46266;AN=5008;NS=2504;DP=19109;EAS_AF=0.7272;AMR_AF=0.5908;AFR_AF=0.1589;EUR_AF=0.4185;SAS_AF=0.5552;AA=T|||;VT=SNP
2	201181945	rs74390613	C	T	100	PASS	AC=75;AF=0.014976;AN=5008;NS=2504;DP=17841;EAS_AF=0.001;AMR_AF=0.013;AFR_AF=0.003;EUR_AF=0.0338;SAS_AF=0.0276;AA=C|||;VT=SNP
2	201182065	rs67067836	C	T	100	PASS	AC=409;AF=0.0816693;AN=5008;NS=2504;DP=18233;EAS_AF=0.1528;AMR_AF=0.2522;AFR_AF=0.0091;EUR_AF=0.0378;SAS_AF=0.0307;AA=C|||;VT=SNP
2	201182196	rs72918474	A	G	100	PASS	AC=68;AF=0.0135783;AN=5008;NS=2504;DP=18437;EAS_AF=0;AMR_AF=0.0288;AFR_AF=0.0023;EUR_AF=0.0288;SAS_AF=0.0164;AA=A|||;VT=SNP
2	201182695	rs2347758	A	G	100	PASS	AC=377;AF=0.0752796;AN=5008;NS=2504;DP=19273;EAS_AF=0.0456;AMR_AF=0.0663;AFR_AF=0.0847;EUR_AF=0.1332;SAS_AF=0.0399;AA=A|||;VT=SNP
2	201183701	rs7578220	A	G	100	PASS	AC=2329;AF=0.465056;AN=5008;NS=2504;DP=20515;EAS_AF=0.7272;AMR_AF=0.5908;AFR_AF=0.1679;EUR_AF=0.4185;SAS_AF=0.5552;AA=A|||;VT=SNP
2	201183839	rs116635504	G	A	100	PASS	AC=98;AF=0.0195687;AN=5008;NS=2504;DP=21782;EAS_AF=0.0179;AMR_AF=0.0101;AFR_AF=0.0023;EUR_AF=0.0358;SAS_AF=0.0348;AA=G|||;VT=SNP
2	201183888	rs7605146	G	A	100	PASS	AC=2195;AF=0.438299;AN=5008;NS=2504;DP=21642;EAS_AF=0.7242;AMR_AF=0.5663;AFR_AF=0.1513;EUR_AF=0.3777;SAS_AF=0.5031;AA=g|||;VT=SNP
2	201184348	rs34693942	T	C	100	PASS	AC=2731;AF=0.545327;AN=5008;NS=2504;DP=15368;EAS_AF=0.7728;AMR_AF=0.6571;AFR_AF=0.2716;EUR_AF=0.5517;SAS_AF=0.5951;AA=C|||;VT=SNP
2	201184713	rs159321	A	G	100	PASS	AC=2122;AF=0.423722;AN=5008;NS=2504;DP=18611;EAS_AF=0.2282;AMR_AF=0.3357;AFR_AF=0.6157;EUR_AF=0.4483;SAS_AF=0.4029;AA=A|||;VT=SNP
2	201185855	rs115235920	A	C	100	PASS	AC=113;AF=0.0225639;AN=5008;NS=2504;DP=16297;EAS_AF=0.003;AMR_AF=0.0245;AFR_AF=0.0008;EUR_AF=0.0408;SAS_AF=0.0521;AA=A|||;VT=SNP
2	201185919	rs13028959	C	A	100	PASS	AC=2318;AF=0.462859;AN=5008;NS=2504;DP=15280;EAS_AF=0.7272;AMR_AF=0.5908;AFR_AF=0.1596;EUR_AF=0.4185;SAS_AF=0.5552;AA=C|||;VT=SNP
2	201186572	rs1347551	C	T	100	PASS	AC=1784;AF=0.35623;AN=5008;NS=2504;DP=19198;EAS_AF=0.5714;AMR_AF=0.3141;AFR_AF=0.1407;EUR_AF=0.34;SAS_AF=0.4724;AA=C|||;VT=SNP
2	201187775	rs159320	A	G	100	PASS	AC=2121;AF=0.423522;AN=5008;NS=2504;DP=20725;EAS_AF=0.2272;AMR_AF=0.3357;AFR_AF=0.6157;EUR_AF=0.4483;SAS_AF=0.4029;AA=A|||;VT=SNP
2	201188097	rs56914477	T	A	100	PASS	AC=375;AF=0.0748802;AN=5008;NS=2504;DP=18265;EAS_AF=0.0446;AMR_AF=0.0663;AFR_AF=0.084;EUR_AF=0.1332;SAS_AF=0.0399;AA=T|||;VT=SNP
2	201188552	rs17531484	A	C	100	PASS	AC=375;AF=0.0748802;AN=5008;NS=2504;DP=19039;EAS_AF=0.0466;AMR_AF=0.0663;AFR_AF=0.0832;EUR_AF=0.1322;SAS_AF=0.0399;AA=A|||;VT=SNP
2	201188962	rs74877517	G	A	100	PASS	AC=24;AF=0.00479233;AN=5008;NS=2504;DP=21439;EAS_AF=0;AMR_AF=0.013;AFR_AF=0.0015;EUR_AF=0.0099;SAS_AF=0.0031;AA=G|||;VT=SNP
2	201190367	rs143459273	G	T	100	PASS	AC=113;AF=0.0225639;AN=5008;NS=2504;DP=18084;EAS_AF=0.003;AMR_AF=0.0245;AFR_AF=0.0008;EUR_AF=0.0408;SAS_AF=0.0521;AA=G|||;VT=SNP
2	201190628	rs978656	G	A	100	PASS	AC=1032;AF=0.20607;AN=5008;NS=2504;DP=20213;EAS_AF=0.3313;AMR_AF=0.1772;AFR_AF=0.0189;EUR_AF=0.1789;SAS_AF=0.3783;AA=G|||;VT=SNP
2	201190732	rs76913544	G	A	100	PASS	AC=244;AF=0.048722;AN=5008;NS=2504;DP=19720;EAS_AF=0.1419;AMR_AF=0.0461;AFR_AF=0.0015;EUR_AF=0.0447;SAS_AF=0.0225;AA=G|||;VT=SNP
2	201190735	rs138528914	A	G	100	PASS	AC=116;AF=0.0231629;AN=5008;NS=2504;DP=19678;EAS_AF=0.003;AMR_AF=0.0245;AFR_AF=0.003;EUR_AF=0.0408;SAS_AF=0.0521;AA=A|||;VT=SNP
2	201191034	rs1431766	A	G	100	PASS	AC=2328;AF=0.464856;AN=5008;NS=2504;DP=19425;EAS_AF=0.7262;AMR_AF=0.5908;AFR_AF=0.1679;EUR_AF=0.4185;SAS_AF=0.5552;AA=A|||;VT=SNP
2	201191180	rs114310543	G	T	100	PASS	AC=116;AF=0.0231629;AN=5008;NS=2504;DP=18741;EAS_AF=0.003;AMR_AF=0.0245;AFR_AF=0.003;EUR_AF=0.0408;SAS_AF=0.0521;AA=G|||;VT=SNP
2	201191522	rs66515236	C	T	100	PASS	AC=405;AF=0.0808706;AN=5008;NS=2504;DP=15582;EAS_AF=0.1528;AMR_AF=0.2522;AFR_AF=0.0061;EUR_AF=0.0378;SAS_AF=0.0307;AA=C|||;VT=SNP
2	201192144	rs7423647	A	G	100	PASS	AC=407;AF=0.08127;AN=5008;NS=2504;DP=16056;EAS_AF=0.0466;AMR_AF=0.0663;AFR_AF=0.1051;EUR_AF=0.1332;SAS_AF=0.0419;AA=A|||;VT=SNP
2	201192667	rs77385322	A	G	100	PASS	AC=540;AF=0.107827;AN=5008;NS=2504;DP=20700;EAS_AF=0.0903;AMR_AF=0.085;AFR_AF=0.0174;EUR_AF=0.1412;SAS_AF=0.2301;AA=a|||;VT=SNP
2	201193164	rs3769473	T	C	100	PASS	AC=407;AF=0.08127;AN=5008;NS=2504;DP=21513;EAS_AF=0.0466;AMR_AF=0.0663;AFR_AF=0.1051;EUR_AF=0.1332;SAS_AF=0.0419;AA=T|||;VT=SNP
2	201193373	rs3769472	G	A	100	PASS	AC=1783;AF=0.35603;AN=5008;NS=2504;DP=19812;EAS_AF=0.5704;AMR_AF=0.3141;AFR_AF=0.1407;EUR_AF=0.34;SAS_AF=0.4724;AA=G|||;VT=SNP
2	201194279	rs3739119	C	A	100	PASS	AC=2736;AF=0.546326;AN=5008;NS=2504;DP=16405;EAS_AF=0.7728;AMR_AF=0.6571;AFR_AF=0.2738;EUR_AF=0.5517;SAS_AF=0.5971;AA=A|||;VT=SNP
2	201194295	rs149557087	T	A	100	PASS	AC=29;AF=0.00579073;AN=5008;NS=2504;DP=16567;EAS_AF=0;AMR_AF=0.0014;AFR_AF=0.0015;EUR_AF=0.0249;SAS_AF=0.001;AA=t|||;VT=SNP
2	201194346	rs62179512	T	G	100	PASS	AC=378;AF=0.0754792;AN=5008;NS=2504;DP=15899;EAS_AF=0.0466;AMR_AF=0.0663;AFR_AF=0.0847;EUR_AF=0.1332;SAS_AF=0.0399;AA=T|||;VT=SNP
2	201194827	rs3892099	C	G	100	PASS	AC=378;AF=0.0754792;AN=5008;NS=2504;DP=20304;EAS_AF=0.0466;AMR_AF=0.0663;AFR_AF=0.0847;EUR_AF=0.1332;SAS_AF=0.0399;AA=C|||;VT=SNP
2	201195403	rs3769471	G	A	100	PASS	AC=2736;AF=0.546326;AN=5008;NS=2504;DP=19733;EAS_AF=0.7728;AMR_AF=0.6571;AFR_AF=0.2738;EUR_AF=0.5517;SAS_AF=0.5971;AA=G|||;VT=SNP
2	201195602	rs295114	C	T	100	PASS	AC=1914;AF=0.382188;AN=5008;NS=2504;DP=17172;EAS_AF=0.2272;AMR_AF=0.2968;AFR_AF=0.5151;EUR_AF=0.4185;SAS_AF=0.3855;AA=C|||;VT=SNP
2	201195696	rs115406434	C	T	100	PASS	AC=19;AF=0.00379393;AN=5008;NS=2504;DP=20398;EAS_AF=0;AMR_AF=0.0072;AFR_AF=0.0008;EUR_AF=0.0099;SAS_AF=0.0031;AA=C|||;VT=SNP
2	201196334	rs116786446	T	C	100	PASS	AC=116;AF=0.0231629;AN=5008;NS=2504;DP=20017;EAS_AF=0.003;AMR_AF=0.0245;AFR_AF=0.003;EUR_AF=0.0408;SAS_AF=0.0521;AA=T|||;VT=SNP
2	201197111	rs35157049	G	A	100	PASS	AC=33;AF=0.00658946;AN=5008;NS=2504;DP=15122;EAS_AF=0;AMR_AF=0.0144;AFR_AF=0.0023;EUR_AF=0.0149;SAS_AF=0.0051;AA=G|||;VT=SNP
2	201197543	rs62179513	G	T	100	PASS	AC=380;AF=0.0758786;AN=5008;NS=2504;DP=13400;EAS_AF=0.0466;AMR_AF=0.0663;AFR_AF=0.0862;EUR_AF=0.1332;SAS_AF=0.0399;AA=g|||;VT=SNP
2	201197669	rs62179514	G	A	100	PASS	AC=380;AF=0.0758786;AN=5008;NS=2504;DP=16459;EAS_AF=0.0466;AMR_AF=0.0663;AFR_AF=0.0862;EUR_AF=0.1332;SAS_AF=0.0399;AA=A|||;VT=SNP
2	201197816	rs295113	C	G	100	PASS	AC=2123;AF=0.423922;AN=5008;NS=2504;DP=14270;EAS_AF=0.2272;AMR_AF=0.3357;AFR_AF=0.6172;EUR_AF=0.4483;SAS_AF=0.4029;AA=C|||;VT=SNP
2	201199695	rs58137520	C	T	100	PASS	AC=380;AF=0.0758786;AN=5008;NS=2504;DP=19647;EAS_AF=0.0466;AMR_AF=0.0663;AFR_AF=0.0862;EUR_AF=0.1332;SAS_AF=0.0399;AA=C|||;VT=SNP
2	201199831	rs140001745	T	C	100	PASS	AC=408;AF=0.0814696;AN=5008;NS=2504;DP=19379;EAS_AF=0.1518;AMR_AF=0.2522;AFR_AF=0.0091;EUR_AF=0.0378;SAS_AF=0.0307;AA=T|||;VT=SNP
2	201199844	rs62179516	G	A	100	PASS	AC=195;AF=0.0389377;AN=5008;NS=2504;DP=19197;EAS_AF=0;AMR_AF=0.0591;AFR_AF=0.0083;EUR_AF=0.1252;SAS_AF=0.0174;AA=G|||;VT=SNP
2	201200818	rs6435049	A	G	100	PASS	AC=3247;AF=0.648363;AN=5008;NS=2504;DP=17216;EAS_AF=0.8115;AMR_AF=0.7709;AFR_AF=0.1815;EUR_AF=0.7604;SAS_AF=0.909;AA=A|||;VT=SNP
2	201200829	rs59915718	A	G	100	PASS	AC=380;AF=0.0758786;AN=5008;NS=2504;DP=16881;EAS_AF=0.0466;AMR_AF=0.0663;AFR_AF=0.0862;EUR_AF=0.1332;SAS_AF=0.0399;AA=A|||;VT=SNP
2	201200893	rs57154222	G	A	100	PASS	AC=379;AF=0.0756789;AN=5008;NS=2504;DP=16391;EAS_AF=0.0466;AMR_AF=0.0677;AFR_AF=0.0847;EUR_AF=0.1332;SAS_AF=0.0399;AA=G|||;VT=SNP
2	201201045	rs58515775	A	C	100	PASS	AC=380;AF=0.0758786;AN=5008;NS=2504;DP=17477;EAS_AF=0.0466;AMR_AF=0.0663;AFR_AF=0.0862;EUR_AF=0.1332;SAS_AF=0.0399;AA=C|||;VT=SNP
2	201201131	rs4673948	A	T	100	PASS	AC=3130;AF=0.625;AN=5008;NS=2504;DP=16455;EAS_AF=0.7698;AMR_AF=0.7435;AFR_AF=0.1815;EUR_AF=0.7336;SAS_AF=0.8793;AA=a|||;VT=SNP
2	201201190	rs995521	T	G	100	PASS	AC=3654;AF=0.729633;AN=5008;NS=2504;DP=18081;EAS_AF=0.8581;AMR_AF=0.8372;AFR_AF=0.2867;EUR_AF=0.8936;SAS_AF=0.9509;AA=G|||;VT=SNP
2	201202061	rs1369845	C	G	100	PASS	AC=382;AF=0.076278;AN=5008;NS=2504;DP=18326;EAS_AF=0.0466;AMR_AF=0.0663;AFR_AF=0.0862;EUR_AF=0.1332;SAS_AF=0.0419;AA=G|||;VT=SNP
2	201203110	rs883999	T	C	100	PASS	AC=541;AF=0.108027;AN=5008;NS=2504;DP=19776;EAS_AF=0.0913;AMR_AF=0.085;AFR_AF=0.0166;EUR_AF=0.1412;SAS_AF=0.2311;AA=T|||;VT=SNP
2	201204357	rs891704	G	A	100	PASS	AC=378;AF=0.0754792;AN=5008;NS=2504;DP=17104;EAS_AF=0.0466;AMR_AF=0.0663;AFR_AF=0.0847;EUR_AF=0.1332;SAS_AF=0.0399;AA=G|||;VT=SNP
2	201204381	rs3769468	A	T	100	PASS	AC=3247;AF=0.648363;AN=5008;NS=2504;DP=16676;EAS_AF=0.8115;AMR_AF=0.7709;AFR_AF=0.1815;EUR_AF=0.7604;SAS_AF=0.909;AA=A|||;VT=SNP
2	201204484	rs55928946	T	A	100	PASS	AC=41;AF=0.0081869;AN=5008;NS=2504;DP=17563;EAS_AF=0;AMR_AF=0.0115;AFR_AF=0.0015;EUR_AF=0.0308;SAS_AF=0;AA=T|||;VT=SNP
2	201204529	rs2881718	A	T	100	PASS	AC=3247;AF=0.648363;AN=5008;NS=2504;DP=18448;EAS_AF=0.8115;AMR_AF=0.7709;AFR_AF=0.1815;EUR_AF=0.7604;SAS_AF=0.909;AA=A|||;VT=SNP
2	201204576	rs11676345	G	T	100	PASS	AC=19;AF=0.00379393;AN=5008;NS=2504;DP=19346;EAS_AF=0;AMR_AF=0.0072;AFR_AF=0.0008;EUR_AF=0.0099;SAS_AF=0.0031;AA=G|||;VT=SNP
2	201204694	rs72918492	C	T	100	PASS	AC=80;AF=0.0159744;AN=5008;NS=2504;DP=19121;EAS_AF=0;AMR_AF=0.0303;AFR_AF=0.0106;EUR_AF=0.0288;SAS_AF=0.0164;AA=C|||;VT=SNP
2	201204747	rs62179519	G	A	100	PASS	AC=381;AF=0.0760783;AN=5008;NS=2504;DP=19311;EAS_AF=0.0466;AMR_AF=0.0677;AFR_AF=0.0862;EUR_AF=0.1332;SAS_AF=0.0399;AA=G|||;VT=SNP
2	201204862	rs17531568	G	A	100	PASS	AC=378;AF=0.0754792;AN=5008;NS=2504;DP=19400;EAS_AF=0.0466;AMR_AF=0.0677;AFR_AF=0.0847;EUR_AF=0.1322;SAS_AF=0.0399;AA=G|||;VT=SNP
2	201205341	rs3769467	C	T	100	PASS	AC=225;AF=0.0449281;AN=5008;NS=2504;DP=18198;EAS_AF=0.124;AMR_AF=0.0648;AFR_AF=0.003;EUR_AF=0.0258;SAS_AF=0.0256;AA=C|||;VT=SNP
2	201206538	rs188213993	G	A	100	PASS	AC=73;AF=0.0145767;AN=5008;NS=2504;DP=13404;EAS_AF=0;AMR_AF=0.0216;AFR_AF=0.0015;EUR_AF=0.0457;SAS_AF=0.0102;AA=G|||;VT=SNP
2	201206706	rs11890234	C	T	100	PASS	AC=2454;AF=0.490016;AN=5008;NS=2504;DP=17251;EAS_AF=0.7262;AMR_AF=0.6282;AFR_AF=0.1997;EUR_AF=0.4712;SAS_AF=0.5603;AA=C|||;VT=SNP
2	201206823	rs79708455	T	C	100	PASS	AC=113;AF=0.0225639;AN=5008;NS=2504;DP=20007;EAS_AF=0.003;AMR_AF=0.0245;AFR_AF=0.0008;EUR_AF=0.0408;SAS_AF=0.0521;AA=T|||;VT=SNP
2	201206970	rs17447138	G	A	100	PASS	AC=380;AF=0.0758786;AN=5008;NS=2504;DP=19067;EAS_AF=0.0456;AMR_AF=0.0692;AFR_AF=0.087;EUR_AF=0.1312;SAS_AF=0.0399;AA=A|||;VT=SNP
2	201207808	rs1966710	A	T	100	PASS	AC=3700;AF=0.738818;AN=5008;NS=2504;DP=18006;EAS_AF=0.8571;AMR_AF=0.8617;AFR_AF=0.2995;EUR_AF=0.9105;SAS_AF=0.9468;AA=T|||;VT=SNP
2	201207876	rs1470010	A	G	100	PASS	AC=379;AF=0.0756789;AN=5008;NS=2504;DP=18665;EAS_AF=0.0456;AMR_AF=0.0692;AFR_AF=0.0862;EUR_AF=0.1312;SAS_AF=0.0399;AA=A|||;VT=SNP
2	201208128	rs144186499	T	G	100	PASS	AC=29;AF=0.00579073;AN=5008;NS=2504;DP=19075;EAS_AF=0;AMR_AF=0.013;AFR_AF=0.0008;EUR_AF=0.0189;SAS_AF=0;AA=T|||;VT=SNP
2	201208692	rs985256	A	C	100	PASS	AC=3281;AF=0.655152;AN=5008;NS=2504;DP=12120;EAS_AF=0.8115;AMR_AF=0.7925;AFR_AF=0.1846;EUR_AF=0.7793;SAS_AF=0.9049;AA=A|||;VT=SNP
2	201208771	rs35592099	A	T	100	PASS	AC=2663;AF=0.531749;AN=5008;NS=2504;DP=9425;EAS_AF=0.5069;AMR_AF=0.513;AFR_AF=0.2542;EUR_AF=0.7306;SAS_AF=0.7413;AA=A|||;VT=SNP
2	201209219	rs112847403	T	C	100	PASS	AC=376;AF=0.0750799;AN=5008;NS=2504;DP=22784;EAS_AF=0.0456;AMR_AF=0.0692;AFR_AF=0.084;EUR_AF=0.1312;SAS_AF=0.0399;AA=T|||;VT=SNP
2	201209636	rs145635561	G	T	100	PASS	AC=59;AF=0.0117812;AN=5008;NS=2504;DP=20664;EAS_AF=0;AMR_AF=0.0274;AFR_AF=0.0015;EUR_AF=0.0378;SAS_AF=0;AA=G|||;VT=SNP
2	201211605	rs3769466	C	T	100	PASS	AC=1053;AF=0.210264;AN=5008;NS=2504;DP=18032;EAS_AF=0.3323;AMR_AF=0.1916;AFR_AF=0.0197;EUR_AF=0.2018;SAS_AF=0.364;AA=C|||;VT=SNP
2	201211716	rs295142	A	G	100	PASS	AC=2063;AF=0.411941;AN=5008;NS=2504;DP=18900;EAS_AF=0.2282;AMR_AF=0.2968;AFR_AF=0.6278;EUR_AF=0.3976;SAS_AF=0.4059;AA=A|||;VT=SNP
2	201212528	rs17447165	G	A	100	PASS	AC=290;AF=0.0579073;AN=5008;NS=2504;DP=19091;EAS_AF=0;AMR_AF=0.0663;AFR_AF=0.0726;EUR_AF=0.1272;SAS_AF=0.0204;AA=G|||;VT=SNP
2	201212791	rs17447186	A	G	100	PASS	AC=1080;AF=0.215655;AN=5008;NS=2504;DP=17370;EAS_AF=0.1339;AMR_AF=0.1916;AFR_AF=0.0333;EUR_AF=0.3539;SAS_AF=0.4213;AA=A|||;VT=SNP
2	201213137	rs77834607	A	G	100	PASS	AC=92;AF=0.0183706;AN=5008;NS=2504;DP=22752;EAS_AF=0.001;AMR_AF=0.0231;AFR_AF=0;EUR_AF=0.0328;SAS_AF=0.0429;AA=A|||;VT=SNP
2	201213507	rs7575286	A	T	100	PASS	AC=3373;AF=0.673522;AN=5008;NS=2504;DP=20270;EAS_AF=0.8571;AMR_AF=0.7954;AFR_AF=0.1982;EUR_AF=0.7833;SAS_AF=0.9274;AA=a|||;VT=SNP
2	201213534	rs62179520	C	T	100	PASS	AC=287;AF=0.0573083;AN=5008;NS=2504;DP=19720;EAS_AF=0;AMR_AF=0.0663;AFR_AF=0.0726;EUR_AF=0.1272;SAS_AF=0.0174;AA=c|||;VT=SNP
2	201214071	rs1900706	C	A	100	PASS	AC=2806;AF=0.560304;AN=5008;NS=2504;DP=17551;EAS_AF=0.7718;AMR_AF=0.6974;AFR_AF=0.2678;EUR_AF=0.6024;SAS_AF=0.5971;AA=C|||;VT=SNP
2	201214285	rs72920303	C	T	100	PASS	AC=205;AF=0.0409345;AN=5008;NS=2504;DP=19920;EAS_AF=0;AMR_AF=0.062;AFR_AF=0.0129;EUR_AF=0.1272;SAS_AF=0.0174;AA=C|||;VT=SNP
2	201214594	rs13036124	A	G	100	PASS	AC=3672;AF=0.733227;AN=5008;NS=2504;DP=20515;EAS_AF=0.8571;AMR_AF=0.8617;AFR_AF=0.2799;EUR_AF=0.9105;SAS_AF=0.9448;AA=A|||;VT=SNP
2	201214866	rs75032877	G	A	100	PASS	AC=113;AF=0.0225639;AN=5008;NS=2504;DP=16985;EAS_AF=0.003;AMR_AF=0.0245;AFR_AF=0.0008;EUR_AF=0.0408;SAS_AF=0.0521;AA=G|||;VT=SNP
2	201215323	rs4673988	T	C	100	PASS	AC=3374;AF=0.673722;AN=5008;NS=2504;DP=15244;EAS_AF=0.8571;AMR_AF=0.7954;AFR_AF=0.1982;EUR_AF=0.7843;SAS_AF=0.9274;AA=T|||;VT=SNP
2	201215574	rs143785063	G	A	100	PASS	AC=113;AF=0.0225639;AN=5008;NS=2504;DP=18321;EAS_AF=0.003;AMR_AF=0.0245;AFR_AF=0.0008;EUR_AF=0.0408;SAS_AF=0.0521;AA=G|||;VT=SNP
2	201215603	rs57756599	G	A	100	PASS	AC=287;AF=0.0573083;AN=5008;NS=2504;DP=19259;EAS_AF=0;AMR_AF=0.0663;AFR_AF=0.0726;EUR_AF=0.1272;SAS_AF=0.0174;AA=G|||;VT=SNP
2	201215713	rs6736049	A	G	100	PASS	AC=23;AF=0.00459265;AN=5008;NS=2504;DP=20166;EAS_AF=0.001;AMR_AF=0.0058;AFR_AF=0;EUR_AF=0.0149;SAS_AF=0.0031;AA=A|||;VT=SNP
2	201215874	rs12993803	A	G	100	PASS	AC=65;AF=0.0129792;AN=5008;NS=2504;DP=20256;EAS_AF=0.001;AMR_AF=0.0086;AFR_AF=0.0023;EUR_AF=0.0298;SAS_AF=0.0256;AA=A|||;VT=SNP
2	201216254	rs74876161	T	C	100	PASS	AC=14;AF=0.00279553;AN=5008;NS=2504;DP=17948;EAS_AF=0;AMR_AF=0.0072;AFR_AF=0.0008;EUR_AF=0.008;SAS_AF=0;AA=T|||;VT=SNP
2	201216280	rs3769464	C	T	100	PASS	AC=283;AF=0.0565096;AN=5008;NS=2504;DP=17853;EAS_AF=0.1429;AMR_AF=0.0533;AFR_AF=0.0023;EUR_AF=0.0567;SAS_AF=0.0429;AA=C|||;VT=SNP
2	201217825	rs3754800	G	T	100	PASS	AC=3700;AF=0.738818;AN=5008;NS=2504;DP=21374;EAS_AF=0.8571;AMR_AF=0.8617;AFR_AF=0.2995;EUR_AF=0.9105;SAS_AF=0.9468;AA=T|||;VT=SNP
2	201219230	rs6720374	C	A	100	PASS	AC=978;AF=0.195288;AN=5008;NS=2504;DP=19656;EAS_AF=0.0883;AMR_AF=0.1902;AFR_AF=0.0121;EUR_AF=0.3489;SAS_AF=0.3988;AA=C|||;VT=SNP
2	201221207	rs144479217	T	C	100	PASS	AC=26;AF=0.00519169;AN=5008;NS=2504;DP=19621;EAS_AF=0;AMR_AF=0.0086;AFR_AF=0.0008;EUR_AF=0.0149;SAS_AF=0.0041;AA=T|||;VT=SNP
2	201221350	rs3820883	A	T	100	PASS	AC=406;AF=0.0810703;AN=5008;NS=2504;DP=21434;EAS_AF=0.1528;AMR_AF=0.245;AFR_AF=0.0098;EUR_AF=0.0378;SAS_AF=0.0317;AA=A|||;VT=SNP
2	201222159	rs295145	C	T	100	PASS	AC=1067;AF=0.213059;AN=5008;NS=2504;DP=20166;EAS_AF=0.1419;AMR_AF=0.121;AFR_AF=0.531;EUR_AF=0.0885;SAS_AF=0.0501;AA=C|||;VT=SNP
2	201222403	rs2033804	A	T	100	PASS	AC=1890;AF=0.377396;AN=5008;NS=2504;DP=19978;EAS_AF=0.5704;AMR_AF=0.3631;AFR_AF=0.1536;EUR_AF=0.3926;SAS_AF=0.4755;AA=A|||;VT=SNP
2	201222658	rs3769461	A	G	100	PASS	AC=273;AF=0.0545128;AN=5008;NS=2504;DP=20391;EAS_AF=0.1677;AMR_AF=0.0648;AFR_AF=0.003;EUR_AF=0.0258;SAS_AF=0.0297;AA=A|||;VT=SNP
2	201223212	rs62179522	G	A	100	PASS	AC=196;AF=0.0391374;AN=5008;NS=2504;DP=20075;EAS_AF=0;AMR_AF=0.0605;AFR_AF=0.0061;EUR_AF=0.1282;SAS_AF=0.0174;AA=G|||;VT=SNP
2	201224637	rs17531631	G	T	100	PASS	AC=992;AF=0.198083;AN=5008;NS=2504;DP=17666;EAS_AF=0.1022;AMR_AF=0.1888;AFR_AF=0.0121;EUR_AF=0.3479;SAS_AF=0.4008;AA=G|||;VT=SNP
2	201224933	rs76150940	C	T	100	PASS	AC=70;AF=0.0139776;AN=5008;NS=2504;DP=16460;EAS_AF=0;AMR_AF=0.0317;AFR_AF=0.0023;EUR_AF=0.0447;SAS_AF=0;AA=C|||;VT=SNP
2	201225902	rs1975583	A	C	100	PASS	AC=1717;AF=0.342851;AN=5008;NS=2504;DP=15742;EAS_AF=0.4524;AMR_AF=0.3631;AFR_AF=0.115;EUR_AF=0.3897;SAS_AF=0.4755;AA=A|||;VT=SNP
2	201226248	rs1550293	G	A	100	PASS	AC=3303;AF=0.659545;AN=5008;NS=2504;DP=19873;EAS_AF=0.7054;AMR_AF=0.6196;AFR_AF=0.2912;EUR_AF=0.8767;SAS_AF=0.9151;AA=G|||;VT=SNP
2	201226852	rs295126	C	A	100	PASS	AC=4465;AF=0.891573;AN=5008;NS=2504;DP=20199;EAS_AF=0.8472;AMR_AF=0.7464;AFR_AF=0.8812;EUR_AF=0.9622;SAS_AF=0.9816;AA=C|||;VT=SNP
2	201226862	rs2163548	C	G	100	PASS	AC=356;AF=0.0710863;AN=5008;NS=2504;DP=20806;EAS_AF=0.1062;AMR_AF=0.0605;AFR_AF=0.0076;EUR_AF=0.1312;SAS_AF=0.0665;AA=C|||;VT=SNP
2	201227060	rs1369841	A	G	100	PASS	AC=1954;AF=0.390176;AN=5008;NS=2504;DP=22655;EAS_AF=0.5427;AMR_AF=0.3718;AFR_AF=0.1785;EUR_AF=0.4046;SAS_AF=0.5174;AA=A|||;VT=SNP
2	201227189	rs295127	A	G	100	PASS	AC=4491;AF=0.896765;AN=5008;NS=2504;DP=20623;EAS_AF=0.8472;AMR_AF=0.7464;AFR_AF=0.8986;EUR_AF=0.9622;SAS_AF=0.9847;AA=G|||;VT=SNP
2	201228890	rs192680	T	C	100	PASS	AC=4490;AF=0.896565;AN=5008;NS=2504;DP=19969;EAS_AF=0.8472;AMR_AF=0.7464;AFR_AF=0.8986;EUR_AF=0.9622;SAS_AF=0.9836;AA=C|||;VT=SNP
2	201229063	rs78412932	G	A	100	PASS	AC=392;AF=0.0782748;AN=5008;NS=2504;DP=20699;EAS_AF=0.1528;AMR_AF=0.2464;AFR_AF=0.0098;EUR_AF=0.0378;SAS_AF=0.0164;AA=G|||;VT=SNP
2	201229473	rs295129	G	A	100	PASS	AC=2488;AF=0.496805;AN=5008;NS=2504;DP=18364;EAS_AF=0.3046;AMR_AF=0.3761;AFR_AF=0.6838;EUR_AF=0.5577;SAS_AF=0.4652;AA=G|||;VT=SNP
2	201229984	rs295130	T	C	100	PASS	AC=4484;AF=0.895367;AN=5008;NS=2504;DP=22902;EAS_AF=0.8472;AMR_AF=0.7464;AFR_AF=0.8941;EUR_AF=0.9622;SAS_AF=0.9836;AA=C|||;VT=SNP
2	201230076	rs6743157	C	T	100	PASS	AC=1953;AF=0.389976;AN=5008;NS=2504;DP=20564;EAS_AF=0.5427;AMR_AF=0.3718;AFR_AF=0.1785;EUR_AF=0.4046;SAS_AF=0.5164;AA=C|||;VT=SNP
2	201230258	rs35058285	G	A	100	PASS	AC=1043;AF=0.208267;AN=5008;NS=2504;DP=21426;EAS_AF=0.1617;AMR_AF=0.1873;AFR_AF=0.0113;EUR_AF=0.3429;SAS_AF=0.3988;AA=G|||;VT=SNP
2	201230274	rs295131	A	G	100	PASS	AC=4484;AF=0.895367;AN=5008;NS=2504;DP=22008;EAS_AF=0.8472;AMR_AF=0.7464;AFR_AF=0.8949;EUR_AF=0.9622;SAS_AF=0.9826;AA=A|||;VT=SNP
2	201230857	rs71424255	C	G	100	PASS	AC=1043;AF=0.208267;AN=5008;NS=2504;DP=21512;EAS_AF=0.1617;AMR_AF=0.1873;AFR_AF=0.0113;EUR_AF=0.3429;SAS_AF=0.3988;AA=C|||;VT=SNP
2	201232109	rs181062207	T	C	100	PASS	AC=15;AF=0.00299521;AN=5008;NS=2504;DP=18944;EAS_AF=0;AMR_AF=0.0115;AFR_AF=0.0008;EUR_AF=0.006;SAS_AF=0;AA=T|||;VT=SNP
2	201232215	rs116677679	C	G	100	PASS	AC=69;AF=0.013778;AN=5008;NS=2504;DP=20726;EAS_AF=0.001;AMR_AF=0.0101;AFR_AF=0.0008;EUR_AF=0.0308;SAS_AF=0.0297;AA=C|||;VT=SNP
2	201232722	rs296789	G	T	100	PASS	AC=4466;AF=0.891773;AN=5008;NS=2504;DP=18900;EAS_AF=0.8472;AMR_AF=0.7464;AFR_AF=0.8812;EUR_AF=0.9622;SAS_AF=0.9826;AA=G|||;VT=SNP
2	201232862	rs296790	C	G	100	PASS	AC=2487;AF=0.496605;AN=5008;NS=2504;DP=18669;EAS_AF=0.3046;AMR_AF=0.3746;AFR_AF=0.6838;EUR_AF=0.5577;SAS_AF=0.4652;AA=C|||;VT=SNP
2	201232864	rs7583574	G	A	100	PASS	AC=1058;AF=0.211262;AN=5008;NS=2504;DP=18697;EAS_AF=0.1617;AMR_AF=0.1873;AFR_AF=0.0227;EUR_AF=0.3429;SAS_AF=0.3988;AA=G|||;VT=SNP
2	201233040	rs35417285	T	C	100	PASS	AC=1874;AF=0.374201;AN=5008;NS=2504;DP=19404;EAS_AF=0.498;AMR_AF=0.3718;AFR_AF=0.1732;EUR_AF=0.4016;SAS_AF=0.4918;AA=T|||;VT=SNP
2	201233502	rs295132	G	A	100	PASS	AC=2493;AF=0.497804;AN=5008;NS=2504;DP=16164;EAS_AF=0.3046;AMR_AF=0.3746;AFR_AF=0.6876;EUR_AF=0.5586;SAS_AF=0.4652;AA=G|||;VT=SNP
2	201233900	rs114458918	G	C	100	PASS	AC=273;AF=0.0545128;AN=5008;NS=2504;DP=15859;EAS_AF=0;AMR_AF=0.0648;AFR_AF=0.059;EUR_AF=0.1322;SAS_AF=0.0174;AA=G|||;VT=SNP
2	201234216	rs3856513	G	A	100	PASS	AC=1953;AF=0.389976;AN=5008;NS=2504;DP=15233;EAS_AF=0.5427;AMR_AF=0.3718;AFR_AF=0.1778;EUR_AF=0.4056;SAS_AF=0.5164;AA=G|||;VT=SNP
2	201234572	rs3769459	T	G	100	PASS	AC=391;AF=0.0780751;AN=5008;NS=2504;DP=15630;EAS_AF=0.1528;AMR_AF=0.2464;AFR_AF=0.0098;EUR_AF=0.0378;SAS_AF=0.0153;AA=T|||;VT=SNP
2	201234882	rs296769	T	C	100	PASS	AC=4486;AF=0.895767;AN=5008;NS=2504;DP=17778;EAS_AF=0.8472;AMR_AF=0.7464;AFR_AF=0.8949;EUR_AF=0.9622;SAS_AF=0.9847;AA=C|||;VT=SNP
2	201235887	rs295111	C	T	100	PASS	AC=4485;AF=0.895567;AN=5008;NS=2504;DP=19366;EAS_AF=0.8472;AMR_AF=0.7464;AFR_AF=0.8941;EUR_AF=0.9622;SAS_AF=0.9847;AA=T|||;VT=SNP
2	201236017	rs295112	T	C	100	PASS	AC=4484;AF=0.895367;AN=5008;NS=2504;DP=20214;EAS_AF=0.8472;AMR_AF=0.7464;AFR_AF=0.8949;EUR_AF=0.9622;SAS_AF=0.9826;AA=T|||;VT=SNP
2	201237345	rs10497857	G	T	100	PASS	AC=1042;AF=0.208067;AN=5008;NS=2504;DP=20286;EAS_AF=0.1617;AMR_AF=0.1873;AFR_AF=0.0113;EUR_AF=0.3419;SAS_AF=0.3988;AA=G|||;VT=SNP
2	201237510	rs296781	T	C	100	PASS	AC=1060;AF=0.211661;AN=5008;NS=2504;DP=20219;EAS_AF=0.1429;AMR_AF=0.1153;AFR_AF=0.5348;EUR_AF=0.0815;SAS_AF=0.0481;AA=T|||;VT=SNP
2	201239002	rs3769456	C	T	100	PASS	AC=1953;AF=0.389976;AN=5008;NS=2504;DP=20963;EAS_AF=0.5427;AMR_AF=0.3718;AFR_AF=0.1778;EUR_AF=0.4056;SAS_AF=0.5164;AA=C|||;VT=SNP
2	201239485	rs296780	A	G	100	PASS	AC=1160;AF=0.231629;AN=5008;NS=2504;DP=20663;EAS_AF=0.1438;AMR_AF=0.1225;AFR_AF=0.6044;EUR_AF=0.0825;SAS_AF=0.0491;AA=A|||;VT=SNP
2	201239695	rs56313571	A	T	100	PASS	AC=83;AF=0.0165735;AN=5008;NS=2504;DP=19944;EAS_AF=0;AMR_AF=0.0303;AFR_AF=0.0113;EUR_AF=0.0308;SAS_AF=0.0164;AA=A|||;VT=SNP
2	201239865	rs17531715	T	C	100	PASS	AC=227;AF=0.0453275;AN=5008;NS=2504;DP=19927;EAS_AF=0;AMR_AF=0.062;AFR_AF=0.0257;EUR_AF=0.1322;SAS_AF=0.0174;AA=T|||;VT=SNP
2	201239923	rs295124	C	T	100	PASS	AC=1159;AF=0.23143;AN=5008;NS=2504;DP=22387;EAS_AF=0.1429;AMR_AF=0.1225;AFR_AF=0.6044;EUR_AF=0.0825;SAS_AF=0.0491;AA=C|||;VT=SNP
2	201239957	rs3754798	G	T	100	PASS	AC=1043;AF=0.208267;AN=5008;NS=2504;DP=22476;EAS_AF=0.1617;AMR_AF=0.1873;AFR_AF=0.0121;EUR_AF=0.3419;SAS_AF=0.3988;AA=G|||;VT=SNP
2	201240086	rs994280	A	G	100	PASS	AC=1431;AF=0.285743;AN=5008;NS=2504;DP=22011;EAS_AF=0.374;AMR_AF=0.2695;AFR_AF=0.0628;EUR_AF=0.3429;SAS_AF=0.4489;AA=A|||;VT=SNP
2	201240305	rs12990174	G	A	100	PASS	AC=1952;AF=0.389776;AN=5008;NS=2504;DP=22886;EAS_AF=0.5427;AMR_AF=0.3718;AFR_AF=0.1778;EUR_AF=0.4056;SAS_AF=0.5153;AA=G|||;VT=SNP
2	201241415	rs17531736	T	C	100	PASS	AC=273;AF=0.0545128;AN=5008;NS=2504;DP=20830;EAS_AF=0;AMR_AF=0.0648;AFR_AF=0.059;EUR_AF=0.1322;SAS_AF=0.0174;AA=T|||;VT=SNP
2	201241935	rs295121	A	G	100	PASS	AC=4489;AF=0.896366;AN=5008;NS=2504;DP=20689;EAS_AF=0.8462;AMR_AF=0.7464;AFR_AF=0.8986;EUR_AF=0.9622;SAS_AF=0.9836;AA=G|||;VT=SNP
2	201241967	rs295120	G	T	100	PASS	AC=1158;AF=0.23123;AN=5008;NS=2504;DP=21280;EAS_AF=0.1429;AMR_AF=0.1225;AFR_AF=0.6044;EUR_AF=0.0815;SAS_AF=0.0491;AA=G|||;VT=SNP
2	201242293	rs3754797	G	A	100	PASS	AC=1954;AF=0.390176;AN=5008;NS=2504;DP=17156;EAS_AF=0.5417;AMR_AF=0.3746;AFR_AF=0.1778;EUR_AF=0.4056;SAS_AF=0.5164;AA=G|||;VT=SNP
2	201242598	rs16833091	G	A	100	PASS	AC=524;AF=0.104633;AN=5008;NS=2504;DP=18988;EAS_AF=0.0942;AMR_AF=0.0908;AFR_AF=0.0129;EUR_AF=0.1471;SAS_AF=0.2055;AA=G|||;VT=SNP
2	201244090	rs78573518	A	G	100	PASS	AC=54;AF=0.0107827;AN=5008;NS=2504;DP=19938;EAS_AF=0.0188;AMR_AF=0.0101;AFR_AF=0;EUR_AF=0.0278;SAS_AF=0;AA=A|||;VT=SNP
2	201244261	rs6708345	A	C	100	PASS	AC=2102;AF=0.419728;AN=5008;NS=2504;DP=19849;EAS_AF=0.5317;AMR_AF=0.3977;AFR_AF=0.2648;EUR_AF=0.4423;SAS_AF=0.5061;AA=A|||;VT=SNP
2	201244414	rs11893090	G	T	100	PASS	AC=239;AF=0.0477236;AN=5008;NS=2504;DP=16163;EAS_AF=0;AMR_AF=0.062;AFR_AF=0.0303;EUR_AF=0.1352;SAS_AF=0.0204;AA=G|||;VT=SNP
2	201245272	rs3754796	G	A	100	PASS	AC=344;AF=0.0686901;AN=5008;NS=2504;DP=20816;EAS_AF=0.1081;AMR_AF=0.245;AFR_AF=0.0083;EUR_AF=0.0388;SAS_AF=0.0153;AA=G|||;VT=SNP
2	201245404	rs17531743	G	A	100	PASS	AC=210;AF=0.0419329;AN=5008;NS=2504;DP=19084;EAS_AF=0.001;AMR_AF=0.0634;AFR_AF=0.0113;EUR_AF=0.1312;SAS_AF=0.0184;AA=G|||;VT=SNP
2	201245550	rs3769454	C	G	100	PASS	AC=1066;AF=0.212859;AN=5008;NS=2504;DP=17660;EAS_AF=0.1458;AMR_AF=0.1816;AFR_AF=0.0749;EUR_AF=0.3211;SAS_AF=0.3793;AA=C|||;VT=SNP
2	201245872	rs842826	A	G	100	PASS	AC=971;AF=0.19389;AN=5008;NS=2504;DP=21136;EAS_AF=0.1875;AMR_AF=0.1037;AFR_AF=0.4092;EUR_AF=0.0845;SAS_AF=0.0859;AA=A|||;VT=SNP
2	201246198	rs3754794	A	G	100	PASS	AC=543;AF=0.108427;AN=5008;NS=2504;DP=21708;EAS_AF=0.0923;AMR_AF=0.0937;AFR_AF=0.0136;EUR_AF=0.1491;SAS_AF=0.2219;AA=A|||;VT=SNP
2	201246400	rs62279292	G	A	100	PASS	AC=194;AF=0.038738;AN=5008;NS=2504;DP=22397;EAS_AF=0;AMR_AF=0.0605;AFR_AF=0.0045;EUR_AF=0.1282;SAS_AF=0.0174;AA=G|||;VT=SNP
2	201246868	rs842827	C	T	100	PASS	AC=919;AF=0.183506;AN=5008;NS=2504;DP=16144;EAS_AF=0.1865;AMR_AF=0.1023;AFR_AF=0.3707;EUR_AF=0.0855;SAS_AF=0.0859;AA=C|||;VT=SNP
2	201247479	rs7598349	G	A	100	PASS	AC=2412;AF=0.481629;AN=5008;NS=2504;DP=18764;EAS_AF=0.5595;AMR_AF=0.4597;AFR_AF=0.3555;EUR_AF=0.5517;SAS_AF=0.5153;AA=G|||;VT=SNP
2	201247491	rs842828	C	T	100	PASS	AC=920;AF=0.183706;AN=5008;NS=2504;DP=19248;EAS_AF=0.1865;AMR_AF=0.1023;AFR_AF=0.3722;EUR_AF=0.0845;SAS_AF=0.0859;AA=C|||;VT=SNP
2	201247497	rs6721026	A	G	100	PASS	AC=340;AF=0.0678914;AN=5008;NS=2504;DP=19390;EAS_AF=0.1081;AMR_AF=0.245;AFR_AF=0.0061;EUR_AF=0.0378;SAS_AF=0.0153;AA=A|||;VT=SNP
2	201247780	rs1020111	G	A	100	PASS	AC=2414;AF=0.482029;AN=5008;NS=2504;DP=14821;EAS_AF=0.5595;AMR_AF=0.4597;AFR_AF=0.3563;EUR_AF=0.5527;SAS_AF=0.5153;AA=G|||;VT=SNP
2	201247818	rs842829	C	T	100	PASS	AC=919;AF=0.183506;AN=5008;NS=2504;DP=14400;EAS_AF=0.1865;AMR_AF=0.1023;AFR_AF=0.3714;EUR_AF=0.0845;SAS_AF=0.0859;AA=C|||;VT=SNP
2	201249236	rs34074599	C	T	100	PASS	AC=1075;AF=0.214657;AN=5008;NS=2504;DP=11751;EAS_AF=0.1458;AMR_AF=0.183;AFR_AF=0.0772;EUR_AF=0.3241;SAS_AF=0.3814;AA=C|||;VT=SNP
2	201249327	rs34305260	G	A	100	PASS	AC=1075;AF=0.214657;AN=5008;NS=2504;DP=13664;EAS_AF=0.1448;AMR_AF=0.183;AFR_AF=0.0779;EUR_AF=0.3241;SAS_AF=0.3814;AA=G|||;VT=SNP
2	201252335	rs3769451	A	G	100	PASS	AC=1148;AF=0.229233;AN=5008;NS=2504;DP=17951;EAS_AF=0.2946;AMR_AF=0.2147;AFR_AF=0.0809;EUR_AF=0.2137;SAS_AF=0.3885;AA=A|||;VT=SNP
2	201252355	rs3769450	A	G	100	PASS	AC=1791;AF=0.357628;AN=5008;NS=2504;DP=18064;EAS_AF=0.4028;AMR_AF=0.5274;AFR_AF=0.1687;EUR_AF=0.3817;SAS_AF=0.4213;AA=A|||;VT=SNP
2	201252845	rs114745092	A	G	100	PASS	AC=25;AF=0.00499201;AN=5008;NS=2504;DP=21548;EAS_AF=0;AMR_AF=0.0101;AFR_AF=0.0008;EUR_AF=0.0139;SAS_AF=0.0031;AA=A|||;VT=SNP
2	201253611	rs72920366	A	G	100	PASS	AC=81;AF=0.0161741;AN=5008;NS=2504;DP=16712;EAS_AF=0;AMR_AF=0.036;AFR_AF=0.003;EUR_AF=0.0358;SAS_AF=0.0164;AA=A|||;VT=SNP
2	201253769	rs3739118	G	A	100	PASS	AC=946;AF=0.188898;AN=5008;NS=2504;DP=20186;EAS_AF=0.1448;AMR_AF=0.1614;AFR_AF=0.0643;EUR_AF=0.2833;SAS_AF=0.3252;AA=G|||;VT=SNP
2	201253956	rs842823	A	G	100	PASS	AC=1173;AF=0.234225;AN=5008;NS=2504;DP=20640;EAS_AF=0.1468;AMR_AF=0.1902;AFR_AF=0.1815;EUR_AF=0.3141;SAS_AF=0.3446;AA=A|||;VT=SNP;EX_TARGET
2	201254049	rs3820881	G	C	100	PASS	AC=3596;AF=0.718051;AN=5008;NS=2504;DP=20557;EAS_AF=0.8095;AMR_AF=0.8343;AFR_AF=0.3767;EUR_AF=0.8082;SAS_AF=0.91;AA=G|||;VT=SNP
2	201254171	rs4674015	A	G	100	PASS	AC=3331;AF=0.665136;AN=5008;NS=2504;DP=23175;EAS_AF=0.7004;AMR_AF=0.7522;AFR_AF=0.4297;EUR_AF=0.7207;SAS_AF=0.8282;AA=G|||;VT=SNP
2	201254277	rs842824	A	G	100	PASS	AC=4632;AF=0.92492;AN=5008;NS=2504;DP=22930;EAS_AF=1;AMR_AF=0.928;AFR_AF=0.8646;EUR_AF=0.8708;SAS_AF=0.9826;AA=G|||;VT=SNP
2	201255134	rs842825	G	A	100	PASS	AC=813;AF=0.16234;AN=5008;NS=2504;DP=21012;EAS_AF=0.1875;AMR_AF=0.0865;AFR_AF=0.3154;EUR_AF=0.0676;SAS_AF=0.0808;AA=G|||;VT=SNP
2	201255807	rs62279293	T	C	100	PASS	AC=328;AF=0.0654952;AN=5008;NS=2504;DP=17132;EAS_AF=0;AMR_AF=0.0692;AFR_AF=0.0946;EUR_AF=0.1302;SAS_AF=0.0245;AA=C|||;VT=SNP
2	201256574	rs7585698	A	C	100	PASS	AC=834;AF=0.166534;AN=5008;NS=2504;DP=17345;EAS_AF=0.1875;AMR_AF=0.0865;AFR_AF=0.3306;EUR_AF=0.0676;SAS_AF=0.0818;AA=A|||;VT=SNP
2	201256784	rs72920373	G	A	100	PASS	AC=90;AF=0.0179712;AN=5008;NS=2504;DP=20602;EAS_AF=0;AMR_AF=0.0331;AFR_AF=0.0023;EUR_AF=0.0358;SAS_AF=0.0286;AA=G|||;VT=SNP
2	201257133	rs79264884	C	T	100	PASS	AC=26;AF=0.00519169;AN=5008;NS=2504;DP=20086;EAS_AF=0;AMR_AF=0.0086;AFR_AF=0.0015;EUR_AF=0.0169;SAS_AF=0.001;AA=C|||;VT=SNP
2	201257203	rs733365	C	T	100	PASS	AC=2165;AF=0.432308;AN=5008;NS=2504;DP=20412;EAS_AF=0.5546;AMR_AF=0.4078;AFR_AF=0.3026;EUR_AF=0.4235;SAS_AF=0.5082;AA=c|||;VT=SNP
2	201257553	rs111651271	C	T	100	PASS	AC=26;AF=0.00519169;AN=5008;NS=2504;DP=18024;EAS_AF=0;AMR_AF=0.0144;AFR_AF=0.0015;EUR_AF=0.0119;SAS_AF=0.002;AA=C|||;VT=SNP
2	201260365	rs78318430	A	G	100	PASS	AC=72;AF=0.014377;AN=5008;NS=2504;DP=17545;EAS_AF=0.002;AMR_AF=0.0346;AFR_AF=0.0008;EUR_AF=0.0378;SAS_AF=0.0072;AA=A|||;VT=SNP
2	201261012	rs62279294	A	G	100	PASS	AC=216;AF=0.043131;AN=5008;NS=2504;DP=10797;EAS_AF=0;AMR_AF=0.0648;AFR_AF=0.0136;EUR_AF=0.1302;SAS_AF=0.0225;AA=A|||;VT=SNP
2	201261183	rs114856758	C	T	100	PASS	AC=72;AF=0.014377;AN=5008;NS=2504;DP=15360;EAS_AF=0.002;AMR_AF=0.0346;AFR_AF=0.0008;EUR_AF=0.0378;SAS_AF=0.0072;AA=C|||;VT=SNP
2	201262786	rs62279295	G	C	100	PASS	AC=224;AF=0.0447284;AN=5008;NS=2504;DP=16750;EAS_AF=0;AMR_AF=0.0648;AFR_AF=0.0197;EUR_AF=0.1302;SAS_AF=0.0225;AA=G|||;VT=SNP
2	201265036	rs62279296	C	A	100	PASS	AC=405;AF=0.0808706;AN=5008;NS=2504;DP=16890;EAS_AF=0;AMR_AF=0.0749;AFR_AF=0.149;EUR_AF=0.1332;SAS_AF=0.0225;AA=C|||;VT=SNP
2	201265691	rs6725746	G	A	100	PASS	AC=253;AF=0.0505192;AN=5008;NS=2504;DP=17687;EAS_AF=0.001;AMR_AF=0.0591;AFR_AF=0.0038;EUR_AF=0.1024;SAS_AF=0.1053;AA=G|||;VT=SNP
2	201267649	rs80283256	C	A	100	PASS	AC=29;AF=0.00579073;AN=5008;NS=2504;DP=20752;EAS_AF=0.001;AMR_AF=0.0058;AFR_AF=0.0023;EUR_AF=0.0169;SAS_AF=0.0041;AA=C|||;VT=SNP
2	201267653	rs114757903	A	G	100	PASS	AC=28;AF=0.00559105;AN=5008;NS=2504;DP=20844;EAS_AF=0;AMR_AF=0.0144;AFR_AF=0;EUR_AF=0.0149;SAS_AF=0.0031;AA=A|||;VT=SNP
2	201267661	rs3910513	T	G	100	PASS	AC=224;AF=0.0447284;AN=5008;NS=2504;DP=20708;EAS_AF=0;AMR_AF=0.0648;AFR_AF=0.0197;EUR_AF=0.1302;SAS_AF=0.0225;AA=T|||;VT=SNP
2	201269528	rs74513186	A	G	100	PASS	AC=135;AF=0.0269569;AN=5008;NS=2504;DP=19169;EAS_AF=0.001;AMR_AF=0.0331;AFR_AF=0.0008;EUR_AF=0.0994;SAS_AF=0.0102;AA=A|||;VT=SNP
2	201270256	rs7605374	T	C	100	PASS	AC=2162;AF=0.431709;AN=5008;NS=2504;DP=17520;EAS_AF=0.2569;AMR_AF=0.5418;AFR_AF=0.3759;EUR_AF=0.5746;SAS_AF=0.4622;AA=C|||;VT=SNP
2	201270538	rs4674036	A	G	100	PASS	AC=2163;AF=0.431909;AN=5008;NS=2504;DP=18017;EAS_AF=0.2569;AMR_AF=0.5418;AFR_AF=0.3767;EUR_AF=0.5746;SAS_AF=0.4622;AA=G|||;VT=SNP
2	201271456	rs79387952	C	T	100	PASS	AC=456;AF=0.0910543;AN=5008;NS=2504;DP=21145;EAS_AF=0.0813;AMR_AF=0.0865;AFR_AF=0.0053;EUR_AF=0.1133;SAS_AF=0.1973;AA=C|||;VT=SNP
2	201272016	rs1217061	G	C	100	PASS	AC=4220;AF=0.842652;AN=5008;NS=2504;DP=20556;EAS_AF=0.8095;AMR_AF=0.9294;AFR_AF=0.671;EUR_AF=0.9622;SAS_AF=0.9243;AA=C|||;VT=SNP
2	201272365	rs138789100	A	G	100	PASS	AC=89;AF=0.0177716;AN=5008;NS=2504;DP=20472;EAS_AF=0;AMR_AF=0.0231;AFR_AF=0;EUR_AF=0.0318;SAS_AF=0.0419;AA=A|||;VT=SNP
2	201272705	rs10497860	A	G	100	PASS	AC=1560;AF=0.311502;AN=5008;NS=2504;DP=20976;EAS_AF=0.255;AMR_AF=0.4625;AFR_AF=0.1188;EUR_AF=0.4414;SAS_AF=0.3896;AA=A|||;VT=SNP
2	201272961	rs62279298	G	A	100	PASS	AC=301;AF=0.0601038;AN=5008;NS=2504;DP=18459;EAS_AF=0;AMR_AF=0.0706;AFR_AF=0.0749;EUR_AF=0.1302;SAS_AF=0.0225;AA=G|||;VT=SNP
2	201273491	rs62279299	G	A	100	PASS	AC=116;AF=0.0231629;AN=5008;NS=2504;DP=17313;EAS_AF=0;AMR_AF=0.0288;AFR_AF=0.0023;EUR_AF=0.0775;SAS_AF=0.0153;AA=G|||;VT=SNP
2	201273580	rs13024020	G	T	100	PASS	AC=4155;AF=0.829673;AN=5008;NS=2504;DP=19062;EAS_AF=0.8075;AMR_AF=0.9265;AFR_AF=0.6225;EUR_AF=0.9612;SAS_AF=0.9284;AA=T|||;VT=SNP
2	201276332	rs893355	T	G	100	PASS	AC=4224;AF=0.84345;AN=5008;NS=2504;DP=19451;EAS_AF=0.8105;AMR_AF=0.9294;AFR_AF=0.671;EUR_AF=0.9622;SAS_AF=0.9274;AA=G|||;VT=SNP
2	201276639	rs893356	G	A	100	PASS	AC=1964;AF=0.392173;AN=5008;NS=2504;DP=18464;EAS_AF=0.249;AMR_AF=0.5375;AFR_AF=0.2723;EUR_AF=0.5746;SAS_AF=0.411;AA=G|||;VT=SNP
2	201277181	rs6706953	T	C	100	PASS	AC=2056;AF=0.410543;AN=5008;NS=2504;DP=16745;EAS_AF=0.25;AMR_AF=0.5231;AFR_AF=0.3752;EUR_AF=0.5447;SAS_AF=0.4059;AA=C|||;VT=SNP
2	201277512	rs6749529	C	T	100	PASS	AC=1887;AF=0.376797;AN=5008;NS=2504;DP=11394;EAS_AF=0.25;AMR_AF=0.5187;AFR_AF=0.2534;EUR_AF=0.5447;SAS_AF=0.4008;AA=c|||;VT=SNP
2	201277619	rs55940579	T	A	100	PASS	AC=51;AF=0.0101837;AN=5008;NS=2504;DP=13574;EAS_AF=0.001;AMR_AF=0.0216;AFR_AF=0.003;EUR_AF=0.0278;SAS_AF=0.0031;AA=T|||;VT=SNP
2	201278299	rs116183673	T	G	100	PASS	AC=61;AF=0.0121805;AN=5008;NS=2504;DP=19031;EAS_AF=0;AMR_AF=0.0216;AFR_AF=0.0008;EUR_AF=0.0318;SAS_AF=0.0133;AA=T|||;VT=SNP
2	201279641	rs3769449	A	G	100	PASS	AC=2093;AF=0.417931;AN=5008;NS=2504;DP=15866;EAS_AF=0.25;AMR_AF=0.5418;AFR_AF=0.3631;EUR_AF=0.5755;SAS_AF=0.4151;AA=G|||;VT=SNP
2	201279739	rs3769448	T	A	100	PASS	AC=4225;AF=0.84365;AN=5008;NS=2504;DP=16548;EAS_AF=0.8115;AMR_AF=0.9294;AFR_AF=0.671;EUR_AF=0.9622;SAS_AF=0.9274;AA=A|||;VT=SNP
2	201281336	rs186931289	C	G	100	PASS	AC=37;AF=0.00738818;AN=5008;NS=2504;DP=15928;EAS_AF=0;AMR_AF=0.0058;AFR_AF=0.0023;EUR_AF=0.0159;SAS_AF=0.0143;AA=C|||;VT=SNP
2	201281522	rs1370557	T	C	100	PASS	AC=2172;AF=0.433706;AN=5008;NS=2504;DP=17499;EAS_AF=0.25;AMR_AF=0.5447;AFR_AF=0.4221;EUR_AF=0.5755;SAS_AF=0.4141;AA=C|||;VT=SNP
2	201282013	rs2278514	A	T	100	PASS	AC=2057;AF=0.410743;AN=5008;NS=2504;DP=20612;EAS_AF=0.5615;AMR_AF=0.3847;AFR_AF=0.2519;EUR_AF=0.3867;SAS_AF=0.5133;AA=A|||;VT=SNP
2	201282338	rs2278515	T	C	100	PASS	AC=1509;AF=0.301318;AN=5008;NS=2504;DP=17842;EAS_AF=0.25;AMR_AF=0.4352;AFR_AF=0.0923;EUR_AF=0.4115;SAS_AF=0.4284;AA=T|||;VT=SNP
2	201282936	rs62279301	C	T	100	PASS	AC=397;AF=0.0792732;AN=5008;NS=2504;DP=17990;EAS_AF=0;AMR_AF=0.0749;AFR_AF=0.1422;EUR_AF=0.1342;SAS_AF=0.0225;AA=C|||;VT=SNP
2	201282940	rs3820880	G	A	100	PASS	AC=1891;AF=0.377596;AN=5008;NS=2504;DP=17875;EAS_AF=0.25;AMR_AF=0.5187;AFR_AF=0.2534;EUR_AF=0.5457;SAS_AF=0.4039;AA=G|||;VT=SNP
2	201284747	rs2118407	T	C	100	PASS	AC=366;AF=0.0730831;AN=5008;NS=2504;DP=16499;EAS_AF=0;AMR_AF=0.072;AFR_AF=0.1225;EUR_AF=0.1312;SAS_AF=0.0225;AA=T|||;VT=SNP
2	201285029	rs35722187	C	A	100	PASS	AC=1976;AF=0.394569;AN=5008;NS=2504;DP=16960;EAS_AF=0.5625;AMR_AF=0.3833;AFR_AF=0.2269;EUR_AF=0.3867;SAS_AF=0.4642;AA=C|||;VT=SNP
2	201285508	rs112060518	T	C	100	PASS	AC=45;AF=0.00898562;AN=5008;NS=2504;DP=14363;EAS_AF=0;AMR_AF=0.0072;AFR_AF=0.0023;EUR_AF=0.0199;SAS_AF=0.0174;AA=T|||;VT=SNP
2	201285773	rs13428321	G	T	100	PASS	AC=366;AF=0.0730831;AN=5008;NS=2504;DP=16898;EAS_AF=0;AMR_AF=0.072;AFR_AF=0.1225;EUR_AF=0.1312;SAS_AF=0.0225;AA=G|||;VT=SNP
2	201286358	rs17447424	C	T	100	PASS	AC=1717;AF=0.342851;AN=5008;NS=2504;DP=18460;EAS_AF=0.25;AMR_AF=0.4524;AFR_AF=0.2398;EUR_AF=0.4145;SAS_AF=0.4264;AA=C|||;VT=SNP
2	201286580	rs9917376	C	T	100	PASS	AC=407;AF=0.08127;AN=5008;NS=2504;DP=16765;EAS_AF=0;AMR_AF=0.0735;AFR_AF=0.1528;EUR_AF=0.1312;SAS_AF=0.0225;AA=T|||;VT=SNP
2	201287415	rs72922012	A	C	100	PASS	AC=64;AF=0.0127796;AN=5008;NS=2504;DP=17567;EAS_AF=0;AMR_AF=0.0043;AFR_AF=0.003;EUR_AF=0.0447;SAS_AF=0.0123;AA=A|||;VT=SNP
2	201289398	rs16833236	A	G	100	PASS	AC=591;AF=0.118011;AN=5008;NS=2504;DP=18642;EAS_AF=0;AMR_AF=0.0807;AFR_AF=0.2867;EUR_AF=0.1302;SAS_AF=0.0256;AA=G|||;VT=SNP
2	201289531	rs16833241	T	C	100	PASS	AC=2094;AF=0.418131;AN=5008;NS=2504;DP=15020;EAS_AF=0.256;AMR_AF=0.5331;AFR_AF=0.3933;EUR_AF=0.4891;SAS_AF=0.4642;AA=T|||;VT=SNP
2	201289756	rs13004819	C	T	100	PASS	AC=1656;AF=0.330671;AN=5008;NS=2504;DP=15090;EAS_AF=0.247;AMR_AF=0.4798;AFR_AF=0.1006;EUR_AF=0.505;SAS_AF=0.4427;AA=C|||;VT=SNP
2	201290381	rs72922016	C	T	100	PASS	AC=65;AF=0.0129792;AN=5008;NS=2504;DP=20117;EAS_AF=0;AMR_AF=0.0058;AFR_AF=0.003;EUR_AF=0.0447;SAS_AF=0.0123;AA=C|||;VT=SNP
2	201290478	rs4672791	G	A	100	PASS	AC=1633;AF=0.326078;AN=5008;NS=2504;DP=19228;EAS_AF=0.253;AMR_AF=0.4524;AFR_AF=0.1679;EUR_AF=0.4185;SAS_AF=0.4305;AA=G|||;VT=SNP
2	201290536	rs13417802	A	G	100	PASS	AC=1725;AF=0.344449;AN=5008;NS=2504;DP=17557;EAS_AF=0.3145;AMR_AF=0.2723;AFR_AF=0.5;EUR_AF=0.3062;SAS_AF=0.2556;AA=A|||;VT=SNP
2	201290877	rs111324964	G	A	100	PASS	AC=21;AF=0.00419329;AN=5008;NS=2504;DP=12097;EAS_AF=0;AMR_AF=0.0043;AFR_AF=0.0015;EUR_AF=0.0159;SAS_AF=0;AA=G|||;VT=SNP
2	201291009	rs139012883	T	G	100	PASS	AC=192;AF=0.0383387;AN=5008;NS=2504;DP=15717;EAS_AF=0;AMR_AF=0.0346;AFR_AF=0.0915;EUR_AF=0.0398;SAS_AF=0.0072;AA=T|||;VT=SNP
2	201291110	rs12990298	A	G	100	PASS	AC=2219;AF=0.443091;AN=5008;NS=2504;DP=17789;EAS_AF=0.5804;AMR_AF=0.379;AFR_AF=0.3986;EUR_AF=0.3946;SAS_AF=0.4571;AA=A|||;VT=SNP
2	201291580	rs77896747	C	G	100	PASS	AC=78;AF=0.0155751;AN=5008;NS=2504;DP=17204;EAS_AF=0;AMR_AF=0.0259;AFR_AF=0.0023;EUR_AF=0.0298;SAS_AF=0.0276;AA=C|||;VT=SNP
2	201292043	rs73059817	A	C	100	PASS	AC=735;AF=0.146765;AN=5008;NS=2504;DP=11479;EAS_AF=0.1825;AMR_AF=0.1023;AFR_AF=0.2905;EUR_AF=0.0487;SAS_AF=0.0481;AA=A|||;VT=SNP
2	201292651	rs1437777	T	G	100	PASS	AC=1736;AF=0.346645;AN=5008;NS=2504;DP=16668;EAS_AF=0.3988;AMR_AF=0.3127;AFR_AF=0.2345;EUR_AF=0.3777;SAS_AF=0.4366;AA=T|||;VT=SNP
2	201292753	rs12613642	A	G	100	PASS	AC=1394;AF=0.278355;AN=5008;NS=2504;DP=14461;EAS_AF=0.2192;AMR_AF=0.428;AFR_AF=0.0741;EUR_AF=0.3698;SAS_AF=0.4151;AA=A|||;VT=SNP
2	201293421	rs72922026	C	T	100	PASS	AC=66;AF=0.0131789;AN=5008;NS=2504;DP=22944;EAS_AF=0;AMR_AF=0.0058;AFR_AF=0.003;EUR_AF=0.0457;SAS_AF=0.0123;AA=C|||;VT=SNP
2	201293649	rs7565519	C	T	100	PASS	AC=1637;AF=0.326877;AN=5008;NS=2504;DP=25084;EAS_AF=0.3988;AMR_AF=0.2925;AFR_AF=0.1982;EUR_AF=0.3479;SAS_AF=0.4294;AA=C|||;VT=SNP
2	201294937	rs77446939	A	G	100	PASS	AC=58;AF=0.0115815;AN=5008;NS=2504;DP=17572;EAS_AF=0;AMR_AF=0.0173;AFR_AF=0.0015;EUR_AF=0.0298;SAS_AF=0.0143;AA=A|||;VT=SNP
2	201295081	rs10168564	T	C	100	PASS	AC=166;AF=0.033147;AN=5008;NS=2504;DP=15841;EAS_AF=0;AMR_AF=0.0317;AFR_AF=0.0734;EUR_AF=0.0398;SAS_AF=0.0072;AA=T|||;VT=SNP
2	201296480	rs1866148	C	T	100	PASS	AC=4345;AF=0.867612;AN=5008;NS=2504;DP=15785;EAS_AF=0.8016;AMR_AF=0.9467;AFR_AF=0.7549;EUR_AF=0.9672;SAS_AF=0.9294;AA=T|||;VT=SNP
2	201296761	rs73059818	A	G	100	PASS	AC=258;AF=0.0515176;AN=5008;NS=2504;DP=16948;EAS_AF=0;AMR_AF=0.0375;AFR_AF=0.1316;EUR_AF=0.0308;SAS_AF=0.0276;AA=A|||;VT=SNP
2	201297856	rs1595404	T	C	100	PASS	AC=2143;AF=0.427915;AN=5008;NS=2504;DP=17051;EAS_AF=0.4028;AMR_AF=0.3458;AFR_AF=0.503;EUR_AF=0.3767;SAS_AF=0.4632;AA=C|||;VT=SNP
2	201297861	rs1347692	C	T	100	PASS	AC=1685;AF=0.336462;AN=5008;NS=2504;DP=16763;EAS_AF=0.2192;AMR_AF=0.5101;AFR_AF=0.1082;EUR_AF=0.5308;SAS_AF=0.4427;AA=C|||;VT=SNP
2	201298366	rs4674061	A	G	100	PASS	AC=2196;AF=0.438498;AN=5008;NS=2504;DP=16096;EAS_AF=0.4018;AMR_AF=0.3646;AFR_AF=0.5038;EUR_AF=0.4085;SAS_AF=0.4714;AA=A|||;VT=SNP
2	201298520	rs76674373	A	G	100	PASS	AC=24;AF=0.00479233;AN=5008;NS=2504;DP=16681;EAS_AF=0;AMR_AF=0.013;AFR_AF=0.0015;EUR_AF=0.0109;SAS_AF=0.002;AA=A|||;VT=SNP
2	201298655	rs4674063	T	C	100	PASS	AC=4162;AF=0.83107;AN=5008;NS=2504;DP=15980;EAS_AF=0.8036;AMR_AF=0.9179;AFR_AF=0.6634;EUR_AF=0.9304;SAS_AF=0.9223;AA=C|||;VT=SNP
2	201298741	rs4674064	A	G	100	PASS	AC=1613;AF=0.322085;AN=5008;NS=2504;DP=15834;EAS_AF=0.4018;AMR_AF=0.3055;AFR_AF=0.1384;EUR_AF=0.3777;SAS_AF=0.4427;AA=A|||;VT=SNP
2	201298761	rs144675519	C	T	100	PASS	AC=23;AF=0.00459265;AN=5008;NS=2504;DP=15886;EAS_AF=0;AMR_AF=0.0115;AFR_AF=0.0015;EUR_AF=0.0099;SAS_AF=0.0031;AA=C|||;VT=SNP
2	201300132	rs2043766	T	G	100	PASS	AC=2463;AF=0.491813;AN=5008;NS=2504;DP=18249;EAS_AF=0.5843;AMR_AF=0.415;AFR_AF=0.5151;EUR_AF=0.4264;SAS_AF=0.4867;AA=G|||;VT=SNP
2	201300154	rs2043767	C	A	100	PASS	AC=2053;AF=0.409944;AN=5008;NS=2504;DP=18015;EAS_AF=0.4018;AMR_AF=0.3343;AFR_AF=0.4448;EUR_AF=0.3787;SAS_AF=0.4571;AA=C|||;VT=SNP
2	201300232	rs16833322	C	T	100	PASS	AC=255;AF=0.0509185;AN=5008;NS=2504;DP=17577;EAS_AF=0;AMR_AF=0.0476;AFR_AF=0.0998;EUR_AF=0.0596;SAS_AF=0.0307;AA=C|||;VT=SNP
2	201301236	rs756259	T	C	100	PASS	AC=1640;AF=0.327476;AN=5008;NS=2504;DP=19035;EAS_AF=0.4018;AMR_AF=0.2896;AFR_AF=0.1944;EUR_AF=0.3479;SAS_AF=0.4366;AA=T|||;VT=SNP
2	201301871	rs12052506	T	C	100	PASS	AC=2470;AF=0.493211;AN=5008;NS=2504;DP=20178;EAS_AF=0.5843;AMR_AF=0.402;AFR_AF=0.5552;EUR_AF=0.3966;SAS_AF=0.4796;AA=C|||;VT=SNP
2	201302839	rs12987090	A	G	100	PASS	AC=2187;AF=0.436701;AN=5008;NS=2504;DP=19165;EAS_AF=0.4018;AMR_AF=0.3631;AFR_AF=0.4977;EUR_AF=0.4085;SAS_AF=0.4714;AA=A|||;VT=SNP
2	201303010	rs2028201	G	T	100	PASS	AC=1640;AF=0.327476;AN=5008;NS=2504;DP=19954;EAS_AF=0.4018;AMR_AF=0.3084;AFR_AF=0.1641;EUR_AF=0.3777;SAS_AF=0.4335;AA=G|||;VT=SNP
2	201305086	rs2289196	A	G	100	PASS	AC=2496;AF=0.498403;AN=5008;NS=2504;DP=19369;EAS_AF=0.5843;AMR_AF=0.4179;AFR_AF=0.5386;EUR_AF=0.4264;SAS_AF=0.4867;AA=G|||;VT=SNP
2	201306139	rs4674068	A	G	100	PASS	AC=2438;AF=0.486821;AN=5008;NS=2504;DP=20229;EAS_AF=0.5833;AMR_AF=0.4135;AFR_AF=0.497;EUR_AF=0.4264;SAS_AF=0.4877;AA=G|||;VT=SNP
2	201306537	rs78923870	T	C	100	PASS	AC=192;AF=0.0383387;AN=5008;NS=2504;DP=20604;EAS_AF=0;AMR_AF=0.0346;AFR_AF=0.0915;EUR_AF=0.0398;SAS_AF=0.0072;AA=T|||;VT=SNP
2	201307000	rs17447508	C	A	100	PASS	AC=78;AF=0.0155751;AN=5008;NS=2504;DP=18834;EAS_AF=0;AMR_AF=0.0375;AFR_AF=0.0038;EUR_AF=0.0417;SAS_AF=0.0051;AA=C|||;VT=SNP
2	201307773	rs74552734	A	G	100	PASS	AC=142;AF=0.0283546;AN=5008;NS=2504;DP=19386;EAS_AF=0;AMR_AF=0.0476;AFR_AF=0.0023;EUR_AF=0.0924;SAS_AF=0.0133;AA=A|||;VT=SNP
2	201308117	rs1561296	T	C	100	PASS	AC=1759;AF=0.351238;AN=5008;NS=2504;DP=20930;EAS_AF=0.2212;AMR_AF=0.5231;AFR_AF=0.1505;EUR_AF=0.5358;SAS_AF=0.4448;AA=T|||;VT=SNP
2	201308393	rs3754793	A	C	100	PASS	AC=1636;AF=0.326677;AN=5008;NS=2504;DP=21096;EAS_AF=0.3998;AMR_AF=0.2882;AFR_AF=0.1929;EUR_AF=0.3479;SAS_AF=0.4376;AA=A|||;VT=SNP
2	201308486	rs893357	C	T	100	PASS	AC=4160;AF=0.830671;AN=5008;NS=2504;DP=22094;EAS_AF=0.8026;AMR_AF=0.9179;AFR_AF=0.6634;EUR_AF=0.9304;SAS_AF=0.9213;AA=T|||;VT=SNP
2	201308540	rs3754791	T	A	100	PASS	AC=2053;AF=0.409944;AN=5008;NS=2504;DP=21672;EAS_AF=0.3998;AMR_AF=0.3372;AFR_AF=0.444;EUR_AF=0.3787;SAS_AF=0.4581;AA=T|||;VT=SNP
2	201309547	rs3769446	T	C	100	PASS	AC=2084;AF=0.416134;AN=5008;NS=2504;DP=17346;EAS_AF=0.4008;AMR_AF=0.3415;AFR_AF=0.4622;EUR_AF=0.3787;SAS_AF=0.4611;AA=C|||;VT=SNP
2	201309594	rs17531973	A	G	100	PASS	AC=223;AF=0.0445288;AN=5008;NS=2504;DP=18150;EAS_AF=0;AMR_AF=0.0706;AFR_AF=0.0144;EUR_AF=0.1312;SAS_AF=0.0235;AA=A|||;VT=SNP
2	201310324	rs73986901	C	T	100	PASS	AC=365;AF=0.0728834;AN=5008;NS=2504;DP=18889;EAS_AF=0;AMR_AF=0.0418;AFR_AF=0.2103;EUR_AF=0.0308;SAS_AF=0.0276;AA=c|||;VT=SNP
2	201311772	rs3754790	G	C	100	PASS	AC=2172;AF=0.433706;AN=5008;NS=2504;DP=19586;EAS_AF=0.4018;AMR_AF=0.3559;AFR_AF=0.503;EUR_AF=0.3966;SAS_AF=0.4663;AA=G|||;VT=SNP
2	201312191	rs115834148	A	G	100	PASS	AC=39;AF=0.00778754;AN=5008;NS=2504;DP=22503;EAS_AF=0;AMR_AF=0.0144;AFR_AF=0.0008;EUR_AF=0.0159;SAS_AF=0.0123;AA=A|||;VT=SNP
2	201312329	rs920249	A	C	100	PASS	AC=3181;AF=0.635184;AN=5008;NS=2504;DP=19909;EAS_AF=0.626;AMR_AF=0.7954;AFR_AF=0.1944;EUR_AF=0.8807;SAS_AF=0.8742;AA=A|||;VT=SNP
2	201312432	rs112558281	A	C	100	PASS	AC=20;AF=0.00399361;AN=5008;NS=2504;DP=18674;EAS_AF=0;AMR_AF=0.0043;AFR_AF=0.0015;EUR_AF=0.0149;SAS_AF=0;AA=A|||;VT=SNP
2	201312663	rs6722649	A	G	100	PASS	AC=3873;AF=0.773363;AN=5008;NS=2504;DP=18544;EAS_AF=0.8125;AMR_AF=0.8501;AFR_AF=0.5855;EUR_AF=0.8032;SAS_AF=0.9018;AA=A|||;VT=SNP
2	201312797	rs2881744	G	C	100	PASS	AC=1098;AF=0.219249;AN=5008;NS=2504;DP=17455;EAS_AF=0.1012;AMR_AF=0.2089;AFR_AF=0.0764;EUR_AF=0.3767;SAS_AF=0.3793;AA=G|||;VT=SNP
2	201313305	rs1370558	A	C	100	PASS	AC=4206;AF=0.839856;AN=5008;NS=2504;DP=18776;EAS_AF=0.8244;AMR_AF=0.915;AFR_AF=0.6838;EUR_AF=0.9394;SAS_AF=0.911;AA=A|||;VT=SNP
2	201313320	rs182381685	G	A	100	PASS	AC=10;AF=0.00199681;AN=5008;NS=2504;DP=18762;EAS_AF=0;AMR_AF=0.0014;AFR_AF=0;EUR_AF=0.0089;SAS_AF=0;AA=G|||;VT=SNP
2	201313362	rs112962187	C	T	100	PASS	AC=97;AF=0.019369;AN=5008;NS=2504;DP=18645;EAS_AF=0;AMR_AF=0.0173;AFR_AF=0.0038;EUR_AF=0.0388;SAS_AF=0.0419;AA=C|||;VT=SNP
2	201313788	rs10183890	C	G	100	PASS	AC=166;AF=0.033147;AN=5008;NS=2504;DP=21060;EAS_AF=0;AMR_AF=0.0346;AFR_AF=0.0741;EUR_AF=0.0358;SAS_AF=0.0082;AA=C|||;VT=SNP
2	201313988	rs13004353	T	C	100	PASS	AC=1910;AF=0.38139;AN=5008;NS=2504;DP=20657;EAS_AF=0.5218;AMR_AF=0.4582;AFR_AF=0.1664;EUR_AF=0.4294;SAS_AF=0.4233;AA=T|||;VT=SNP
2	201314274	rs17447598	A	G	100	PASS	AC=1256;AF=0.250799;AN=5008;NS=2504;DP=17549;EAS_AF=0.1726;AMR_AF=0.2738;AFR_AF=0.121;EUR_AF=0.326;SAS_AF=0.4131;AA=A|||;VT=SNP
2	201314326	rs10197006	T	C	100	PASS	AC=2158;AF=0.430911;AN=5008;NS=2504;DP=17307;EAS_AF=0.5208;AMR_AF=0.5;AFR_AF=0.3033;EUR_AF=0.4622;SAS_AF=0.4294;AA=T|||;VT=SNP
2	201314768	rs11893875	G	A	100	PASS	AC=929;AF=0.185503;AN=5008;NS=2504;DP=17884;EAS_AF=0.127;AMR_AF=0.17;AFR_AF=0.3101;EUR_AF=0.1819;SAS_AF=0.092;AA=G|||;VT=SNP
2	201314774	rs4674075	C	T	100	PASS	AC=1121;AF=0.223842;AN=5008;NS=2504;DP=17853;EAS_AF=0.1706;AMR_AF=0.2608;AFR_AF=0.0295;EUR_AF=0.3231;SAS_AF=0.4131;AA=C|||;VT=SNP
2	201314964	rs12471202	C	G	100	PASS	AC=302;AF=0.0603035;AN=5008;NS=2504;DP=19446;EAS_AF=0.1131;AMR_AF=0.0965;AFR_AF=0.0015;EUR_AF=0.0308;SAS_AF=0.09;AA=C|||;VT=SNP
2	201315107	rs10497862	A	T	100	PASS	AC=1043;AF=0.208267;AN=5008;NS=2504;DP=20515;EAS_AF=0.1458;AMR_AF=0.1758;AFR_AF=0.059;EUR_AF=0.3062;SAS_AF=0.3967;AA=A|||;VT=SNP
2	201316239	rs10191055	C	G	100	PASS	AC=4369;AF=0.872404;AN=5008;NS=2504;DP=17697;EAS_AF=0.8175;AMR_AF=0.9409;AFR_AF=0.7579;EUR_AF=0.9682;SAS_AF=0.9366;AA=G|||;VT=SNP
2	201317450	rs3754789	C	G	100	PASS	AC=4197;AF=0.838059;AN=5008;NS=2504;DP=16633;EAS_AF=0.8026;AMR_AF=0.9063;AFR_AF=0.6785;EUR_AF=0.9125;SAS_AF=0.9652;AA=G|||;VT=SNP
2	201317643	rs1866149	T	C	100	PASS	AC=4376;AF=0.873802;AN=5008;NS=2504;DP=18543;EAS_AF=0.8224;AMR_AF=0.938;AFR_AF=0.7405;EUR_AF=0.9573;SAS_AF=0.9755;AA=C|||;VT=SNP
2	201317689	rs75434982	A	G	100	PASS	AC=15;AF=0.00299521;AN=5008;NS=2504;DP=20039;EAS_AF=0;AMR_AF=0.0043;AFR_AF=0;EUR_AF=0.0119;SAS_AF=0;AA=A|||;VT=SNP
2	201317952	rs3769443	G	A	100	PASS	AC=2201;AF=0.439497;AN=5008;NS=2504;DP=19416;EAS_AF=0.5774;AMR_AF=0.5072;AFR_AF=0.2262;EUR_AF=0.4493;SAS_AF=0.5276;AA=G|||;VT=SNP
2	201317974	rs3769442	C	T	100	PASS	AC=183;AF=0.0365415;AN=5008;NS=2504;DP=19951;EAS_AF=0.0288;AMR_AF=0.0965;AFR_AF=0.0144;EUR_AF=0.0388;SAS_AF=0.0297;AA=c|||;VT=SNP
2	201317998	rs150639080	G	A	100	PASS	AC=29;AF=0.00579073;AN=5008;NS=2504;DP=20362;EAS_AF=0;AMR_AF=0.0115;AFR_AF=0.0008;EUR_AF=0.0169;SAS_AF=0.0031;AA=G|||;VT=SNP
2	201318373	rs3769441	G	A	100	PASS	AC=617;AF=0.123203;AN=5008;NS=2504;DP=20125;EAS_AF=0.0298;AMR_AF=0.2161;AFR_AF=0.0703;EUR_AF=0.2157;SAS_AF=0.1299;AA=G|||;VT=SNP
2	201318977	rs3769440	G	A	100	PASS	AC=2576;AF=0.514377;AN=5008;NS=2504;DP=19743;EAS_AF=0.5774;AMR_AF=0.5331;AFR_AF=0.4962;EUR_AF=0.4493;SAS_AF=0.5276;AA=A|||;VT=SNP
2	201319021	rs3769439	G	A	100	PASS	AC=2124;AF=0.424121;AN=5008;NS=2504;DP=17942;EAS_AF=0.5774;AMR_AF=0.5043;AFR_AF=0.1702;EUR_AF=0.4493;SAS_AF=0.5266;AA=G|||;VT=SNP
2	201319491	rs3769438	A	G	100	PASS	AC=4356;AF=0.869808;AN=5008;NS=2504;DP=17946;EAS_AF=0.8244;AMR_AF=0.938;AFR_AF=0.7466;EUR_AF=0.9563;SAS_AF=0.9458;AA=G|||;VT=SNP
2	201319517	rs3769437	C	T	100	PASS	AC=4266;AF=0.851837;AN=5008;NS=2504;DP=17700;EAS_AF=0.8234;AMR_AF=0.9323;AFR_AF=0.6823;EUR_AF=0.9563;SAS_AF=0.9458;AA=T|||;VT=SNP
2	201319521	rs6719516	C	T	100	PASS	AC=1396;AF=0.278754;AN=5008;NS=2504;DP=17667;EAS_AF=0.121;AMR_AF=0.3213;AFR_AF=0.1589;EUR_AF=0.4563;SAS_AF=0.3906;AA=C|||;VT=SNP
2	201319720	rs35893078	G	A	100	PASS	AC=2188;AF=0.436901;AN=5008;NS=2504;DP=20755;EAS_AF=0.5774;AMR_AF=0.5101;AFR_AF=0.2148;EUR_AF=0.4493;SAS_AF=0.5276;AA=G|||;VT=SNP
2	201319793	rs4672797	C	A	100	PASS	AC=4357;AF=0.870008;AN=5008;NS=2504;DP=21146;EAS_AF=0.8244;AMR_AF=0.938;AFR_AF=0.7474;EUR_AF=0.9563;SAS_AF=0.9458;AA=A|||;VT=SNP
2	201319820	rs115770141	A	C	100	PASS	AC=43;AF=0.00858626;AN=5008;NS=2504;DP=21167;EAS_AF=0;AMR_AF=0.0043;AFR_AF=0;EUR_AF=0.0378;SAS_AF=0.002;AA=A|||;VT=SNP
2	201320531	rs1318721	G	A	100	PASS	AC=1768;AF=0.353035;AN=5008;NS=2504;DP=21821;EAS_AF=0.246;AMR_AF=0.402;AFR_AF=0.2489;EUR_AF=0.507;SAS_AF=0.411;AA=G|||;VT=SNP
2	201321204	rs3769435	G	A	100	PASS	AC=2214;AF=0.442093;AN=5008;NS=2504;DP=20463;EAS_AF=0.5784;AMR_AF=0.5086;AFR_AF=0.2345;EUR_AF=0.4493;SAS_AF=0.5276;AA=G|||;VT=SNP
2	201321243	rs3769434	C	T	100	PASS	AC=1783;AF=0.35603;AN=5008;NS=2504;DP=20724;EAS_AF=0.246;AMR_AF=0.402;AFR_AF=0.2549;EUR_AF=0.507;SAS_AF=0.4182;AA=T|||;VT=SNP
2	201322028	rs2043768	C	T	100	PASS	AC=1768;AF=0.353035;AN=5008;NS=2504;DP=20019;EAS_AF=0.246;AMR_AF=0.402;AFR_AF=0.2489;EUR_AF=0.507;SAS_AF=0.411;AA=C|||;VT=SNP
2	201322573	rs13024467	T	A	100	PASS	AC=139;AF=0.0277556;AN=5008;NS=2504;DP=19395;EAS_AF=0;AMR_AF=0.0274;AFR_AF=0.0545;EUR_AF=0.0358;SAS_AF=0.0123;AA=T|||;VT=SNP
2	201322696	rs138296045	A	G	100	PASS	AC=38;AF=0.00758786;AN=5008;NS=2504;DP=18871;EAS_AF=0;AMR_AF=0.0115;AFR_AF=0;EUR_AF=0.0298;SAS_AF=0;AA=A|||;VT=SNP
2	201322858	rs6728592	T	C	100	PASS	AC=2129;AF=0.42512;AN=5008;NS=2504;DP=17455;EAS_AF=0.5784;AMR_AF=0.5086;AFR_AF=0.171;EUR_AF=0.4493;SAS_AF=0.5266;AA=T|||;VT=SNP
2	201323340	rs72924110	T	A	100	PASS	AC=1406;AF=0.280751;AN=5008;NS=2504;DP=15337;EAS_AF=0.122;AMR_AF=0.3256;AFR_AF=0.1611;EUR_AF=0.4573;SAS_AF=0.3926;AA=T|||;VT=SNP
2	201323487	rs72924113	G	A	100	PASS	AC=1405;AF=0.280551;AN=5008;NS=2504;DP=14401;EAS_AF=0.122;AMR_AF=0.3256;AFR_AF=0.1604;EUR_AF=0.4573;SAS_AF=0.3926;AA=G|||;VT=SNP
2	201323546	rs6742588	A	G	100	PASS	AC=4262;AF=0.851038;AN=5008;NS=2504;DP=15496;EAS_AF=0.8254;AMR_AF=0.9323;AFR_AF=0.6808;EUR_AF=0.9563;SAS_AF=0.9417;AA=G|||;VT=SNP
2	201323761	rs4674085	T	C	100	PASS	AC=2481;AF=0.495407;AN=5008;NS=2504;DP=15556;EAS_AF=0.5784;AMR_AF=0.5259;AFR_AF=0.4281;EUR_AF=0.4483;SAS_AF=0.5276;AA=T|||;VT=SNP
2	201323885	rs4674086	C	T	100	PASS	AC=2132;AF=0.425719;AN=5008;NS=2504;DP=17929;EAS_AF=0.5774;AMR_AF=0.5043;AFR_AF=0.177;EUR_AF=0.4483;SAS_AF=0.5266;AA=C|||;VT=SNP
2	201324078	rs17447723	C	G	100	PASS	AC=1407;AF=0.28095;AN=5008;NS=2504;DP=18328;EAS_AF=0.123;AMR_AF=0.3256;AFR_AF=0.1611;EUR_AF=0.4573;SAS_AF=0.3926;AA=C|||;VT=SNP
2	201324166	rs74984633	G	C	100	PASS	AC=166;AF=0.033147;AN=5008;NS=2504;DP=18343;EAS_AF=0.0288;AMR_AF=0.0951;AFR_AF=0.0023;EUR_AF=0.0388;SAS_AF=0.0297;AA=G|||;VT=SNP
2	201325033	rs17532176	C	T	100	PASS	AC=438;AF=0.0874601;AN=5008;NS=2504;DP=13938;EAS_AF=0.001;AMR_AF=0.1225;AFR_AF=0.0575;EUR_AF=0.1769;SAS_AF=0.1002;AA=C|||;VT=SNP
2	201326164	rs10206781	G	A	100	PASS	AC=139;AF=0.0277556;AN=5008;NS=2504;DP=17296;EAS_AF=0;AMR_AF=0.0274;AFR_AF=0.0545;EUR_AF=0.0358;SAS_AF=0.0123;AA=G|||;VT=SNP
2	201326324	rs10183092	A	G	100	PASS	AC=139;AF=0.0277556;AN=5008;NS=2504;DP=17652;EAS_AF=0;AMR_AF=0.0274;AFR_AF=0.0545;EUR_AF=0.0358;SAS_AF=0.0123;AA=A|||;VT=SNP
2	201326774	rs17447765	C	T	100	PASS	AC=166;AF=0.033147;AN=5008;NS=2504;DP=19361;EAS_AF=0.0288;AMR_AF=0.0951;AFR_AF=0.0023;EUR_AF=0.0388;SAS_AF=0.0297;AA=C|||;VT=SNP
2	201327631	rs6730788	G	A	100	PASS	AC=4360;AF=0.870607;AN=5008;NS=2504;DP=12955;EAS_AF=0.8234;AMR_AF=0.938;AFR_AF=0.7481;EUR_AF=0.9563;SAS_AF=0.9489;AA=A|||;VT=SNP
2	201328868	rs149924780	C	A	100	PASS	AC=165;AF=0.0329473;AN=5008;NS=2504;DP=18361;EAS_AF=0.0278;AMR_AF=0.0951;AFR_AF=0.0023;EUR_AF=0.0388;SAS_AF=0.0297;AA=C|||;VT=SNP
2	201328944	rs76018306	G	A	100	PASS	AC=100;AF=0.0199681;AN=5008;NS=2504;DP=19660;EAS_AF=0;AMR_AF=0.0288;AFR_AF=0.0023;EUR_AF=0.0746;SAS_AF=0.002;AA=G|||;VT=SNP
2	201329124	rs6435050	T	C	100	PASS	AC=2212;AF=0.441693;AN=5008;NS=2504;DP=20045;EAS_AF=0.5784;AMR_AF=0.5115;AFR_AF=0.2307;EUR_AF=0.4493;SAS_AF=0.5286;AA=T|||;VT=SNP
2	201329171	rs12996705	A	G	100	PASS	AC=375;AF=0.0748802;AN=5008;NS=2504;DP=18684;EAS_AF=0.126;AMR_AF=0.0807;AFR_AF=0.0908;EUR_AF=0.0507;SAS_AF=0.0215;AA=A|||;VT=SNP
2	201329213	rs6435051	G	A	100	PASS	AC=3630;AF=0.72484;AN=5008;NS=2504;DP=17718;EAS_AF=0.6994;AMR_AF=0.8329;AFR_AF=0.4002;EUR_AF=0.9056;SAS_AF=0.9274;AA=A|||;VT=SNP
2	201330083	rs111471021	G	A	100	PASS	AC=10;AF=0.00199681;AN=5008;NS=2504;DP=21248;EAS_AF=0;AMR_AF=0.0043;AFR_AF=0;EUR_AF=0.007;SAS_AF=0;AA=G|||;VT=SNP
2	201330209	rs1561295	C	A	100	PASS	AC=4263;AF=0.851238;AN=5008;NS=2504;DP=19748;EAS_AF=0.8244;AMR_AF=0.9323;AFR_AF=0.677;EUR_AF=0.9563;SAS_AF=0.9489;AA=A|||;VT=SNP
2	201330331	rs2043773	G	A	100	PASS	AC=1634;AF=0.326278;AN=5008;NS=2504;DP=19557;EAS_AF=0.247;AMR_AF=0.3746;AFR_AF=0.1959;EUR_AF=0.4712;SAS_AF=0.4008;AA=G|||;VT=SNP
2	201330648	rs2043772	A	G	100	PASS	AC=1639;AF=0.327276;AN=5008;NS=2504;DP=16527;EAS_AF=0.246;AMR_AF=0.379;AFR_AF=0.1959;EUR_AF=0.4742;SAS_AF=0.4008;AA=G|||;VT=SNP
2	201330723	rs62279309	C	G	100	PASS	AC=52;AF=0.0103834;AN=5008;NS=2504;DP=18186;EAS_AF=0.001;AMR_AF=0.0043;AFR_AF=0.0015;EUR_AF=0.0398;SAS_AF=0.0061;AA=C|||;VT=SNP
2	201330929	rs2118406	C	T	100	PASS	AC=1848;AF=0.36901;AN=5008;NS=2504;DP=19956;EAS_AF=0.248;AMR_AF=0.4107;AFR_AF=0.3018;EUR_AF=0.507;SAS_AF=0.4131;AA=T|||;VT=SNP
2	201331430	rs6740095	T	G	100	PASS	AC=2042;AF=0.407748;AN=5008;NS=2504;DP=19556;EAS_AF=0.248;AMR_AF=0.4207;AFR_AF=0.4425;EUR_AF=0.508;SAS_AF=0.4131;AA=T|||;VT=SNP
2	201331701	rs12693914	C	T	100	PASS	AC=139;AF=0.0277556;AN=5008;NS=2504;DP=20328;EAS_AF=0;AMR_AF=0.0274;AFR_AF=0.0545;EUR_AF=0.0358;SAS_AF=0.0123;AA=C|||;VT=SNP
2	201332439	rs71424260	C	T	100	PASS	AC=139;AF=0.0277556;AN=5008;NS=2504;DP=20889;EAS_AF=0;AMR_AF=0.0274;AFR_AF=0.0545;EUR_AF=0.0358;SAS_AF=0.0123;AA=C|||;VT=SNP
2	201332473	rs17532259	C	A	100	PASS	AC=1917;AF=0.382788;AN=5008;NS=2504;DP=21017;EAS_AF=0.2421;AMR_AF=0.4135;AFR_AF=0.3585;EUR_AF=0.506;SAS_AF=0.4121;AA=C|||;VT=SNP
2	201333001	rs3769433	T	C	100	PASS	AC=2024;AF=0.404153;AN=5008;NS=2504;DP=18334;EAS_AF=0.2371;AMR_AF=0.4222;AFR_AF=0.447;EUR_AF=0.495;SAS_AF=0.4121;AA=T|||;VT=SNP
2	201333215	rs6747833	T	A	100	PASS	AC=1222;AF=0.24401;AN=5008;NS=2504;DP=18013;EAS_AF=0.1925;AMR_AF=0.2017;AFR_AF=0.2231;EUR_AF=0.3002;SAS_AF=0.2975;AA=A|||;VT=SNP
2	201333627	rs11885025	C	T	100	PASS	AC=706;AF=0.140974;AN=5008;NS=2504;DP=19728;EAS_AF=0.1022;AMR_AF=0.1844;AFR_AF=0.0779;EUR_AF=0.2475;SAS_AF=0.1258;AA=C|||;VT=SNP
2	201333937	rs142774676	G	A	100	PASS	AC=57;AF=0.0113818;AN=5008;NS=2504;DP=19807;EAS_AF=0;AMR_AF=0.0202;AFR_AF=0.0023;EUR_AF=0.0328;SAS_AF=0.0072;AA=G|||;VT=SNP
2	201334404	rs17532280	C	A	100	PASS	AC=823;AF=0.164337;AN=5008;NS=2504;DP=18365;EAS_AF=0.0327;AMR_AF=0.2392;AFR_AF=0.1505;EUR_AF=0.2833;SAS_AF=0.1431;AA=C|||;VT=SNP
2	201334852	rs17532294	A	G	100	PASS	AC=1033;AF=0.20627;AN=5008;NS=2504;DP=19711;EAS_AF=0.1349;AMR_AF=0.3026;AFR_AF=0.1528;EUR_AF=0.3231;SAS_AF=0.1636;AA=A|||;VT=SNP
2	201335016	rs34337181	T	G	100	PASS	AC=89;AF=0.0177716;AN=5008;NS=2504;DP=20722;EAS_AF=0;AMR_AF=0.0202;AFR_AF=0.0023;EUR_AF=0.0358;SAS_AF=0.0368;AA=T|||;VT=SNP
2	201335215	rs13001712	A	G	100	PASS	AC=89;AF=0.0177716;AN=5008;NS=2504;DP=20715;EAS_AF=0;AMR_AF=0.0202;AFR_AF=0.0023;EUR_AF=0.0358;SAS_AF=0.0368;AA=A|||;VT=SNP
2	201335727	rs2083118	G	A	100	PASS	AC=4490;AF=0.896565;AN=5008;NS=2504;DP=15467;EAS_AF=0.9583;AMR_AF=0.964;AFR_AF=0.6959;EUR_AF=0.9652;SAS_AF=0.9857;AA=A|||;VT=SNP
2	201336400	rs115218362	T	G	100	PASS	AC=62;AF=0.0123802;AN=5008;NS=2504;DP=18975;EAS_AF=0;AMR_AF=0.0173;AFR_AF=0.0023;EUR_AF=0.0169;SAS_AF=0.0307;AA=T|||;VT=SNP
2	201337180	rs146570292	G	C	100	PASS	AC=32;AF=0.00638978;AN=5008;NS=2504;DP=19168;EAS_AF=0;AMR_AF=0.0144;AFR_AF=0.0008;EUR_AF=0.0199;SAS_AF=0.001;AA=G|||;VT=SNP
2	201337359	rs2241805	G	C	100	PASS	AC=403;AF=0.0804712;AN=5008;NS=2504;DP=21678;EAS_AF=0.1161;AMR_AF=0.1542;AFR_AF=0.0204;EUR_AF=0.0815;SAS_AF=0.0716;AA=G|||;VT=SNP
2	201337424	rs149523447	C	T	100	PASS	AC=26;AF=0.00519169;AN=5008;NS=2504;DP=18705;EAS_AF=0;AMR_AF=0.0072;AFR_AF=0.0008;EUR_AF=0.0179;SAS_AF=0.002;AA=C|||;VT=SNP
2	201337667	rs6723687	A	C	100	PASS	AC=423;AF=0.0844649;AN=5008;NS=2504;DP=16934;EAS_AF=0.0417;AMR_AF=0.0259;AFR_AF=0.2368;EUR_AF=0.0348;SAS_AF=0.0153;AA=A|||;VT=SNP;EX_TARGET
2	201338637	rs6711475	T	C	100	PASS	AC=1476;AF=0.294728;AN=5008;NS=2504;DP=15383;EAS_AF=0.3194;AMR_AF=0.2594;AFR_AF=0.5068;EUR_AF=0.1799;SAS_AF=0.1258;AA=C|||;VT=SNP
2	201338844	rs6728002	A	T	100	PASS	AC=1147;AF=0.229034;AN=5008;NS=2504;DP=13556;EAS_AF=0.1637;AMR_AF=0.219;AFR_AF=0.4349;EUR_AF=0.1541;SAS_AF=0.1022;AA=T|||;VT=SNP
2	201339557	rs12470550	C	T	100	PASS	AC=881;AF=0.175919;AN=5008;NS=2504;DP=18658;EAS_AF=0.2401;AMR_AF=0.2363;AFR_AF=0.0121;EUR_AF=0.2087;SAS_AF=0.2546;AA=C|||;VT=SNP
2	201340325	rs12618037	G	C	100	PASS	AC=219;AF=0.04373;AN=5008;NS=2504;DP=18579;EAS_AF=0.1458;AMR_AF=0.0317;AFR_AF=0.0008;EUR_AF=0.0258;SAS_AF=0.0235;AA=G|||;VT=SNP
2	201340473	rs6761689	G	T	100	PASS	AC=270;AF=0.0539137;AN=5008;NS=2504;DP=18397;EAS_AF=0.0417;AMR_AF=0.0231;AFR_AF=0.1248;EUR_AF=0.0338;SAS_AF=0.0133;AA=G|||;VT=SNP
2	201340484	rs2099599	A	G	100	PASS	AC=2281;AF=0.455471;AN=5008;NS=2504;DP=18688;EAS_AF=0.4534;AMR_AF=0.5749;AFR_AF=0.2027;EUR_AF=0.5696;SAS_AF=0.5971;AA=A|||;VT=SNP
2	201340631	rs17447877	G	A	100	PASS	AC=122;AF=0.024361;AN=5008;NS=2504;DP=20026;EAS_AF=0.001;AMR_AF=0.0187;AFR_AF=0.0045;EUR_AF=0.0527;SAS_AF=0.0501;AA=G|||;VT=SNP
2	201340734	rs3769432	A	G	100	PASS	AC=678;AF=0.135383;AN=5008;NS=2504;DP=19042;EAS_AF=0.12;AMR_AF=0.1902;AFR_AF=0.1717;EUR_AF=0.1193;SAS_AF=0.0798;AA=A|||;VT=SNP
2	201340989	rs3820879	T	C	100	PASS	AC=505;AF=0.100839;AN=5008;NS=2504;DP=18483;EAS_AF=0.3085;AMR_AF=0.0793;AFR_AF=0.0045;EUR_AF=0.0726;SAS_AF=0.0613;AA=T|||;VT=SNP
2	201341632	rs12475663	A	G	100	PASS	AC=2350;AF=0.469249;AN=5008;NS=2504;DP=20132;EAS_AF=0.4544;AMR_AF=0.5807;AFR_AF=0.2526;EUR_AF=0.5686;SAS_AF=0.5961;AA=A|||;VT=SNP
2	201341973	rs73042206	A	G	100	PASS	AC=441;AF=0.0880591;AN=5008;NS=2504;DP=17558;EAS_AF=0.0417;AMR_AF=0.0274;AFR_AF=0.2496;EUR_AF=0.0348;SAS_AF=0.0153;AA=A|||;VT=SNP
2	201344042	rs7585275	C	G	100	PASS	AC=534;AF=0.106629;AN=5008;NS=2504;DP=21205;EAS_AF=0.0397;AMR_AF=0.0576;AFR_AF=0.2481;EUR_AF=0.1093;SAS_AF=0.0164;AA=C|||;VT=SNP
2	201344131	rs58702724	A	G	100	PASS	AC=238;AF=0.047524;AN=5008;NS=2504;DP=19858;EAS_AF=0.1558;AMR_AF=0.0317;AFR_AF=0.0023;EUR_AF=0.0258;SAS_AF=0.0307;AA=A|||;VT=SNP
2	201344160	rs733055	G	A	100	PASS	AC=642;AF=0.128195;AN=5008;NS=2504;DP=18938;EAS_AF=0.004;AMR_AF=0.1873;AFR_AF=0.0537;EUR_AF=0.3131;SAS_AF=0.1247;AA=G|||;VT=SNP
2	201344434	rs733054	A	G	100	PASS	AC=3426;AF=0.684105;AN=5008;NS=2504;DP=20372;EAS_AF=0.6419;AMR_AF=0.83;AFR_AF=0.5295;EUR_AF=0.8191;SAS_AF=0.6943;AA=G|||;VT=SNP
2	201344491	rs2043770	G	A	100	PASS	AC=3200;AF=0.638978;AN=5008;NS=2504;DP=18891;EAS_AF=0.6419;AMR_AF=0.7867;AFR_AF=0.5;EUR_AF=0.7306;SAS_AF=0.6247;AA=G|||;VT=SNP
2	201344732	rs2043769	C	T	100	PASS	AC=3417;AF=0.682308;AN=5008;NS=2504;DP=19403;EAS_AF=0.6438;AMR_AF=0.83;AFR_AF=0.5227;EUR_AF=0.8191;SAS_AF=0.6922;AA=T|||;VT=SNP
2	201344795	rs17447905	G	C	100	PASS	AC=63;AF=0.0125799;AN=5008;NS=2504;DP=18975;EAS_AF=0;AMR_AF=0.0216;AFR_AF=0.0023;EUR_AF=0.0338;SAS_AF=0.0112;AA=G|||;VT=SNP
2	201344806	rs75620403	G	T	100	PASS	AC=82;AF=0.0163738;AN=5008;NS=2504;DP=18742;EAS_AF=0.002;AMR_AF=0.0245;AFR_AF=0.0015;EUR_AF=0.0258;SAS_AF=0.0358;AA=G|||;VT=SNP
2	201345102	rs148202660	C	T	100	PASS	AC=19;AF=0.00379393;AN=5008;NS=2504;DP=13121;EAS_AF=0;AMR_AF=0.0043;AFR_AF=0.0008;EUR_AF=0.0149;SAS_AF=0;AA=c|||;VT=SNP
2	201345250	rs62279311	G	A	100	PASS	AC=26;AF=0.00519169;AN=5008;NS=2504;DP=17224;EAS_AF=0;AMR_AF=0.0043;AFR_AF=0;EUR_AF=0.0139;SAS_AF=0.0092;AA=G|||;VT=SNP
2	201346644	rs145751636	C	T	100	PASS	AC=36;AF=0.0071885;AN=5008;NS=2504;DP=16104;EAS_AF=0;AMR_AF=0.0101;AFR_AF=0;EUR_AF=0.0258;SAS_AF=0.0031;AA=C|||;VT=SNP
2	201346859	rs6719002	A	C	100	PASS	AC=3538;AF=0.70647;AN=5008;NS=2504;DP=17000;EAS_AF=0.6617;AMR_AF=0.8329;AFR_AF=0.5961;EUR_AF=0.8141;SAS_AF=0.7014;AA=A|||;VT=SNP
2	201347608	rs148935136	T	C	100	PASS	AC=56;AF=0.0111821;AN=5008;NS=2504;DP=13931;EAS_AF=0.001;AMR_AF=0.0173;AFR_AF=0.0023;EUR_AF=0.0318;SAS_AF=0.0082;AA=T|||;VT=SNP
2	201347707	rs6751614	G	C	100	PASS	AC=3543;AF=0.707468;AN=5008;NS=2504;DP=16994;EAS_AF=0.6548;AMR_AF=0.8516;AFR_AF=0.562;EUR_AF=0.8439;SAS_AF=0.7157;AA=G|||;VT=SNP
2	201347929	rs6435052	G	A	100	PASS	AC=1024;AF=0.204473;AN=5008;NS=2504;DP=20770;EAS_AF=0.125;AMR_AF=0.2478;AFR_AF=0.3011;EUR_AF=0.2237;SAS_AF=0.1053;AA=g|||;VT=SNP
2	201348399	rs6752286	C	G	100	PASS	AC=2460;AF=0.491214;AN=5008;NS=2504;DP=19539;EAS_AF=0.5308;AMR_AF=0.5865;AFR_AF=0.2557;EUR_AF=0.5895;SAS_AF=0.6002;AA=C|||;VT=SNP
2	201349037	rs11690787	C	T	100	PASS	AC=938;AF=0.1873;AN=5008;NS=2504;DP=20850;EAS_AF=0.3433;AMR_AF=0.1138;AFR_AF=0.0598;EUR_AF=0.1551;SAS_AF=0.2843;AA=C|||;VT=SNP
2	201349277	rs543989298	A	G	100	PASS	AC=12;AF=0.00239617;AN=5008;NS=2504;DP=17879;EAS_AF=0;AMR_AF=0;AFR_AF=0;EUR_AF=0.007;SAS_AF=0.0051;AA=A|||;VT=SNP
2	201349450	rs4674108	C	A	100	PASS	AC=942;AF=0.188099;AN=5008;NS=2504;DP=19980;EAS_AF=0.125;AMR_AF=0.2522;AFR_AF=0.2436;EUR_AF=0.2227;SAS_AF=0.0971;AA=C|||;VT=SNP
2	201349631	rs13019534	G	A	100	PASS	AC=2355;AF=0.470248;AN=5008;NS=2504;DP=20365;EAS_AF=0.5298;AMR_AF=0.5764;AFR_AF=0.1747;EUR_AF=0.5905;SAS_AF=0.6094;AA=G|||;VT=SNP
2	201349769	rs7607644	G	A	100	PASS	AC=3530;AF=0.704872;AN=5008;NS=2504;DP=20239;EAS_AF=0.6528;AMR_AF=0.8516;AFR_AF=0.5582;EUR_AF=0.8439;SAS_AF=0.7096;AA=A|||;VT=SNP
2	201349778	rs7580913	A	G	100	PASS	AC=2422;AF=0.483626;AN=5008;NS=2504;DP=20001;EAS_AF=0.5308;AMR_AF=0.5951;AFR_AF=0.1846;EUR_AF=0.6213;SAS_AF=0.6186;AA=A|||;VT=SNP
2	201350086	rs7607825	C	G	100	PASS	AC=2315;AF=0.46226;AN=5008;NS=2504;DP=22342;EAS_AF=0.504;AMR_AF=0.5749;AFR_AF=0.1672;EUR_AF=0.5895;SAS_AF=0.6074;AA=C|||;VT=SNP
2	201350504	rs60923018	G	A	100	PASS	AC=188;AF=0.0375399;AN=5008;NS=2504;DP=20610;EAS_AF=0.119;AMR_AF=0.0303;AFR_AF=0.0023;EUR_AF=0.0239;SAS_AF=0.0204;AA=G|||;VT=SNP
2	201350715	rs58449436	G	A	100	PASS	AC=968;AF=0.193291;AN=5008;NS=2504;DP=18081;EAS_AF=0.3472;AMR_AF=0.1081;AFR_AF=0.1097;EUR_AF=0.1223;SAS_AF=0.2812;AA=G|||;VT=SNP
2	201350954	rs9288311	G	A	100	PASS	AC=1037;AF=0.207069;AN=5008;NS=2504;DP=20100;EAS_AF=0.246;AMR_AF=0.2392;AFR_AF=0.2693;EUR_AF=0.175;SAS_AF=0.093;AA=G|||;VT=SNP
2	201351188	rs17630975	G	T	100	PASS	AC=358;AF=0.0714856;AN=5008;NS=2504;DP=18648;EAS_AF=0.0565;AMR_AF=0.121;AFR_AF=0.0038;EUR_AF=0.0527;SAS_AF=0.1626;AA=G|||;VT=SNP
2	201352021	rs17447933	A	G	100	PASS	AC=609;AF=0.121605;AN=5008;NS=2504;DP=19451;EAS_AF=0.1081;AMR_AF=0.1974;AFR_AF=0.1059;EUR_AF=0.1511;SAS_AF=0.0726;AA=A|||;VT=SNP
2	201352435	rs185711670	A	T	100	PASS	AC=94;AF=0.01877;AN=5008;NS=2504;DP=15588;EAS_AF=0;AMR_AF=0.036;AFR_AF=0.0023;EUR_AF=0.0586;SAS_AF=0.0072;AA=A|||;VT=SNP
2	201353083	rs10497863	C	T	100	PASS	AC=292;AF=0.0583067;AN=5008;NS=2504;DP=19796;EAS_AF=0.0367;AMR_AF=0.0476;AFR_AF=0.0794;EUR_AF=0.1083;SAS_AF=0.0082;AA=C|||;VT=SNP
2	201353116	rs16833573	T	C	100	PASS	AC=232;AF=0.0463259;AN=5008;NS=2504;DP=19025;EAS_AF=0;AMR_AF=0.0331;AFR_AF=0.0938;EUR_AF=0.0656;SAS_AF=0.0194;AA=T|||;VT=SNP
2	201353154	rs17532364	C	T	100	PASS	AC=54;AF=0.0107827;AN=5008;NS=2504;DP=18160;EAS_AF=0;AMR_AF=0.0115;AFR_AF=0.0023;EUR_AF=0.0338;SAS_AF=0.0092;AA=C|||;VT=SNP
2	201353798	rs79328589	T	A	100	PASS	AC=182;AF=0.0363419;AN=5008;NS=2504;DP=16001;EAS_AF=0.1131;AMR_AF=0.0303;AFR_AF=0.0023;EUR_AF=0.0239;SAS_AF=0.0204;AA=T|||;VT=SNP
2	201354244	rs17630981	G	A	100	PASS	AC=964;AF=0.192492;AN=5008;NS=2504;DP=15574;EAS_AF=0.3452;AMR_AF=0.1052;AFR_AF=0.1142;EUR_AF=0.1203;SAS_AF=0.2771;AA=G|||;VT=SNP
2	201354676	rs16833578	A	G	100	PASS	AC=506;AF=0.101038;AN=5008;NS=2504;DP=19614;EAS_AF=0.2698;AMR_AF=0.0821;AFR_AF=0.0189;EUR_AF=0.0755;SAS_AF=0.0777;AA=A|||;VT=SNP
2	201354935	rs3795969	C	G	100	PASS	AC=1632;AF=0.325879;AN=5008;NS=2504;DP=17686;EAS_AF=0.4365;AMR_AF=0.3905;AFR_AF=0.2012;EUR_AF=0.3688;SAS_AF=0.2904;AA=G|||;VT=SNP;EX_TARGET
2	201355106	rs13018579	G	A	100	PASS	AC=497;AF=0.0992412;AN=5008;NS=2504;DP=16517;EAS_AF=0.002;AMR_AF=0.1427;AFR_AF=0.0393;EUR_AF=0.2336;SAS_AF=0.1115;AA=G|||;VT=SNP;EX_TARGET
2	201355533	rs10497864	A	G	100	PASS	AC=1135;AF=0.226637;AN=5008;NS=2504;DP=18125;EAS_AF=0.0625;AMR_AF=0.3256;AFR_AF=0.1452;EUR_AF=0.3638;SAS_AF=0.2945;AA=A|||;VT=SNP
2	201356309	rs12233018	A	G	100	PASS	AC=949;AF=0.189497;AN=5008;NS=2504;DP=18352;EAS_AF=0.3403;AMR_AF=0.1037;AFR_AF=0.1165;EUR_AF=0.1163;SAS_AF=0.2689;AA=A|||;VT=SNP
2	201356552	rs10931901	A	G	100	PASS	AC=2567;AF=0.51258;AN=5008;NS=2504;DP=20000;EAS_AF=0.6012;AMR_AF=0.5519;AFR_AF=0.4682;EUR_AF=0.5239;SAS_AF=0.4417;AA=G|||;VT=SNP
2	201356742	rs12233042	A	G	100	PASS	AC=3426;AF=0.684105;AN=5008;NS=2504;DP=22198;EAS_AF=0.9405;AMR_AF=0.6513;AFR_AF=0.5008;EUR_AF=0.6481;SAS_AF=0.728;AA=A|||;VT=SNP
2	201357049	rs75843277	A	G	100	PASS	AC=246;AF=0.0491214;AN=5008;NS=2504;DP=19573;EAS_AF=0.0952;AMR_AF=0.0375;AFR_AF=0.003;EUR_AF=0.1103;SAS_AF=0.0092;AA=A|||;VT=SNP
2	201357085	rs62279312	C	A	100	PASS	AC=739;AF=0.147564;AN=5008;NS=2504;DP=20421;EAS_AF=0.0952;AMR_AF=0.2061;AFR_AF=0.2352;EUR_AF=0.1203;SAS_AF=0.0695;AA=A|||;VT=SNP
2	201357235	rs713396	A	G	100	PASS	AC=741;AF=0.147963;AN=5008;NS=2504;DP=17673;EAS_AF=0.126;AMR_AF=0.0807;AFR_AF=0.1135;EUR_AF=0.1282;SAS_AF=0.2853;AA=A|||;VT=SNP
2	201357575	rs3769431	G	A	100	PASS	AC=570;AF=0.113818;AN=5008;NS=2504;DP=16777;EAS_AF=0.2073;AMR_AF=0.0259;AFR_AF=0.2035;EUR_AF=0.007;SAS_AF=0.0685;AA=A|||;VT=SNP
2	201357624	rs713397	T	G	100	PASS	AC=852;AF=0.170128;AN=5008;NS=2504;DP=17639;EAS_AF=0.2212;AMR_AF=0.1628;AFR_AF=0.0598;EUR_AF=0.1491;SAS_AF=0.2935;AA=T|||;VT=SNP
2	201357748	rs115269737	A	G	100	PASS	AC=48;AF=0.00958466;AN=5008;NS=2504;DP=19221;EAS_AF=0;AMR_AF=0.0159;AFR_AF=0;EUR_AF=0.0328;SAS_AF=0.0041;AA=A|||;VT=SNP
2	201358423	rs11884301	C	T	100	PASS	AC=2527;AF=0.504593;AN=5008;NS=2504;DP=23875;EAS_AF=0.2599;AMR_AF=0.5072;AFR_AF=0.5741;EUR_AF=0.5467;SAS_AF=0.6176;AA=T|||;VT=SNP
2	201358597	rs7591915	A	G	100	PASS	AC=2567;AF=0.51258;AN=5008;NS=2504;DP=18639;EAS_AF=0.254;AMR_AF=0.5303;AFR_AF=0.5741;EUR_AF=0.5726;SAS_AF=0.6217;AA=A|||;VT=SNP
2	201358614	rs11896250	A	C	100	PASS	AC=1406;AF=0.280751;AN=5008;NS=2504;DP=18498;EAS_AF=0.1726;AMR_AF=0.3357;AFR_AF=0.3275;EUR_AF=0.1988;SAS_AF=0.3742;AA=A|||;VT=SNP
2	201359046	rs73042300	A	G	100	PASS	AC=558;AF=0.111422;AN=5008;NS=2504;DP=18250;EAS_AF=0.001;AMR_AF=0.0951;AFR_AF=0.1558;EUR_AF=0.1769;SAS_AF=0.1094;AA=a|||;VT=SNP
2	201359381	rs6718287	C	T	100	PASS	AC=1861;AF=0.371605;AN=5008;NS=2504;DP=3597;EAS_AF=0.5982;AMR_AF=0.4135;AFR_AF=0.1596;EUR_AF=0.4105;SAS_AF=0.3548;AA=T|||;VT=SNP
2	201360397	rs6435053	C	T	100	PASS	AC=4691;AF=0.936701;AN=5008;NS=2504;DP=13937;EAS_AF=0.8552;AMR_AF=0.9697;AFR_AF=0.9236;EUR_AF=0.9791;SAS_AF=0.9714;AA=T|||;VT=SNP
2	201361378	rs12477444	C	T	100	PASS	AC=1868;AF=0.373003;AN=5008;NS=2504;DP=18888;EAS_AF=0.5992;AMR_AF=0.4179;AFR_AF=0.1596;EUR_AF=0.4095;SAS_AF=0.3589;AA=C|||;VT=SNP
2	201361688	rs12693915	G	T	100	PASS	AC=3271;AF=0.653155;AN=5008;NS=2504;DP=20814;EAS_AF=0.7738;AMR_AF=0.7507;AFR_AF=0.4879;EUR_AF=0.6083;SAS_AF=0.729;AA=G|||;VT=SNP
2	201362931	rs12987074	C	T	100	PASS	AC=3291;AF=0.657149;AN=5008;NS=2504;DP=15786;EAS_AF=0.7748;AMR_AF=0.7522;AFR_AF=0.5008;EUR_AF=0.6093;SAS_AF=0.729;AA=T|||;VT=SNP
2	201363082	rs967725	A	T	100	PASS	AC=4439;AF=0.886382;AN=5008;NS=2504;DP=17229;EAS_AF=0.8571;AMR_AF=0.9452;AFR_AF=0.7443;EUR_AF=0.9791;SAS_AF=0.9714;AA=T|||;VT=SNP
2	201367350	rs77623450	G	A	100	PASS	AC=620;AF=0.123802;AN=5008;NS=2504;DP=18713;EAS_AF=0.0813;AMR_AF=0.1153;AFR_AF=0.0628;EUR_AF=0.2217;SAS_AF=0.1554;AA=G|||;VT=SNP
2	201367356	rs10084263	C	A	100	PASS	AC=3305;AF=0.659944;AN=5008;NS=2504;DP=18636;EAS_AF=0.7758;AMR_AF=0.755;AFR_AF=0.5098;EUR_AF=0.6083;SAS_AF=0.729;AA=A|||;VT=SNP
2	201367400	rs6729205	C	T	100	PASS	AC=3305;AF=0.659944;AN=5008;NS=2504;DP=18259;EAS_AF=0.7758;AMR_AF=0.755;AFR_AF=0.5106;EUR_AF=0.6074;SAS_AF=0.729;AA=T|||;VT=SNP
2	201368368	rs7596859	T	C	100	PASS	AC=489;AF=0.0976438;AN=5008;NS=2504;DP=18721;EAS_AF=0.001;AMR_AF=0.0749;AFR_AF=0.1528;EUR_AF=0.1481;SAS_AF=0.0869;AA=T|||;VT=SNP
2	201368475	rs78070942	A	T	100	PASS	AC=30;AF=0.00599042;AN=5008;NS=2504;DP=18175;EAS_AF=0;AMR_AF=0.013;AFR_AF=0.0023;EUR_AF=0.0159;SAS_AF=0.002;AA=A|||;VT=SNP
2	201369055	rs6736935	G	A	100	PASS	AC=154;AF=0.0307508;AN=5008;NS=2504;DP=11050;EAS_AF=0;AMR_AF=0.0288;AFR_AF=0.09;EUR_AF=0.0119;SAS_AF=0.0031;AA=G|||;VT=SNP
2	201370120	rs76290670	T	C	100	PASS	AC=210;AF=0.0419329;AN=5008;NS=2504;DP=21889;EAS_AF=0.1399;AMR_AF=0.0245;AFR_AF=0.003;EUR_AF=0.0199;SAS_AF=0.0286;AA=T|||;VT=SNP
2	201370207	rs4674123	T	C	100	PASS	AC=1404;AF=0.280351;AN=5008;NS=2504;DP=21826;EAS_AF=0.1756;AMR_AF=0.3285;AFR_AF=0.3442;EUR_AF=0.1968;SAS_AF=0.3538;AA=T|||;VT=SNP
2	201370434	rs6712529	A	C	100	PASS	AC=1892;AF=0.377796;AN=5008;NS=2504;DP=17729;EAS_AF=0.6012;AMR_AF=0.4251;AFR_AF=0.1596;EUR_AF=0.4125;SAS_AF=0.3732;AA=A|||;VT=SNP
2	201370596	rs116382820	A	G	100	PASS	AC=69;AF=0.013778;AN=5008;NS=2504;DP=17259;EAS_AF=0;AMR_AF=0.0159;AFR_AF=0.0045;EUR_AF=0.0318;SAS_AF=0.0204;AA=A|||;VT=SNP
2	201370833	rs138522622	C	G	100	PASS	AC=24;AF=0.00479233;AN=5008;NS=2504;DP=18622;EAS_AF=0;AMR_AF=0.0058;AFR_AF=0;EUR_AF=0.0159;SAS_AF=0.0041;AA=C|||;VT=SNP
2	201370876	rs11678067	C	T	100	PASS	AC=615;AF=0.122804;AN=5008;NS=2504;DP=20621;EAS_AF=0.0813;AMR_AF=0.1153;AFR_AF=0.059;EUR_AF=0.2217;SAS_AF=0.1554;AA=C|||;VT=SNP
2	201371768	rs3739116	G	T	100	PASS	AC=3791;AF=0.756989;AN=5008;NS=2504;DP=14156;EAS_AF=0.8244;AMR_AF=0.6772;AFR_AF=0.8071;EUR_AF=0.8022;SAS_AF=0.6299;AA=T|||;VT=SNP;EX_TARGET
2	201372423	rs56314305	T	A	100	PASS	AC=151;AF=0.0301518;AN=5008;NS=2504;DP=16220;EAS_AF=0.002;AMR_AF=0.0749;AFR_AF=0.0023;EUR_AF=0.0586;SAS_AF=0.0358;AA=T|||;VT=SNP
2	201372486	rs4674126	A	G	100	PASS	AC=205;AF=0.0409345;AN=5008;NS=2504;DP=16154;EAS_AF=0.0387;AMR_AF=0.0317;AFR_AF=0.0265;EUR_AF=0.0258;SAS_AF=0.0849;AA=A|||;VT=SNP
2	201372858	rs113483357	C	A	100	PASS	AC=487;AF=0.0972444;AN=5008;NS=2504;DP=17490;EAS_AF=0.001;AMR_AF=0.072;AFR_AF=0.1528;EUR_AF=0.1481;SAS_AF=0.0869;AA=C|||;VT=SNP
2	201372895	rs67993838	G	A	100	PASS	AC=487;AF=0.0972444;AN=5008;NS=2504;DP=17534;EAS_AF=0.001;AMR_AF=0.072;AFR_AF=0.1528;EUR_AF=0.1481;SAS_AF=0.0869;AA=G|||;VT=SNP
2	201373065	rs144629404	G	A	100	PASS	AC=77;AF=0.0153754;AN=5008;NS=2504;DP=16951;EAS_AF=0;AMR_AF=0.0072;AFR_AF=0;EUR_AF=0.0268;SAS_AF=0.046;AA=G|||;VT=SNP
2	201373108	rs13425012	A	C	100	PASS	AC=4429;AF=0.884385;AN=5008;NS=2504;DP=16257;EAS_AF=0.8571;AMR_AF=0.9452;AFR_AF=0.7368;EUR_AF=0.9791;SAS_AF=0.9714;AA=C|||;VT=SNP
2	201373489	rs11692630	A	T	100	PASS	AC=1407;AF=0.28095;AN=5008;NS=2504;DP=20068;EAS_AF=0.1776;AMR_AF=0.3285;AFR_AF=0.3419;EUR_AF=0.1988;SAS_AF=0.3558;AA=A|||;VT=SNP
2	201373914	rs35727668	C	A	100	PASS	AC=3941;AF=0.786941;AN=5008;NS=2504;DP=19780;EAS_AF=0.7163;AMR_AF=0.7911;AFR_AF=0.8381;EUR_AF=0.7416;SAS_AF=0.8344;AA=A|||;VT=SNP
2	201374943	rs77880297	C	A	100	PASS	AC=619;AF=0.123602;AN=5008;NS=2504;DP=11105;EAS_AF=0.0794;AMR_AF=0.1153;AFR_AF=0.0719;EUR_AF=0.2177;SAS_AF=0.1483;AA=c|||;VT=SNP
2	201375124	rs11684530	G	A	100	PASS	AC=618;AF=0.123403;AN=5008;NS=2504;DP=18338;EAS_AF=0.0794;AMR_AF=0.1153;AFR_AF=0.0711;EUR_AF=0.2177;SAS_AF=0.1483;AA=G|||;VT=SNP
2	201375198	rs11695772	A	C	100	PASS	AC=619;AF=0.123602;AN=5008;NS=2504;DP=20306;EAS_AF=0.0794;AMR_AF=0.1153;AFR_AF=0.0719;EUR_AF=0.2177;SAS_AF=0.1483;AA=A|||;VT=SNP
2	201375692	rs72926007	A	G	100	PASS	AC=133;AF=0.0265575;AN=5008;NS=2504;DP=20420;EAS_AF=0;AMR_AF=0.0259;AFR_AF=0.0045;EUR_AF=0.0596;SAS_AF=0.0501;AA=A|||;VT=SNP
2	201375974	rs34549541	T	G	100	PASS	AC=127;AF=0.0253594;AN=5008;NS=2504;DP=19472;EAS_AF=0;AMR_AF=0.0432;AFR_AF=0.003;EUR_AF=0.0755;SAS_AF=0.0174;AA=T|||;VT=SNP
2	201377555	rs55921203	G	C	100	PASS	AC=342;AF=0.0682907;AN=5008;NS=2504;DP=22910;EAS_AF=0.001;AMR_AF=0.0677;AFR_AF=0.0461;EUR_AF=0.1491;SAS_AF=0.0849;AA=G|||;VT=SNP
2	201377941	rs72926014	C	A	100	PASS	AC=381;AF=0.0760783;AN=5008;NS=2504;DP=23120;EAS_AF=0;AMR_AF=0.1297;AFR_AF=0.0136;EUR_AF=0.2187;SAS_AF=0.0542;AA=C|||;VT=SNP
2	201378086	rs75346500	G	A	100	PASS	AC=39;AF=0.00778754;AN=5008;NS=2504;DP=21958;EAS_AF=0.001;AMR_AF=0.0216;AFR_AF=0.0008;EUR_AF=0.0189;SAS_AF=0.0031;AA=G|||;VT=SNP
2	201378213	rs62279320	T	C	100	PASS	AC=296;AF=0.0591054;AN=5008;NS=2504;DP=22586;EAS_AF=0.0893;AMR_AF=0.1081;AFR_AF=0.003;EUR_AF=0.0795;SAS_AF=0.0481;AA=T|||;VT=SNP
2	201378439	rs72926016	A	G	100	PASS	AC=343;AF=0.0684904;AN=5008;NS=2504;DP=22886;EAS_AF=0.001;AMR_AF=0.0677;AFR_AF=0.0461;EUR_AF=0.1501;SAS_AF=0.0849;AA=A|||;VT=SNP
2	201378511	rs34605566	A	C	100	PASS	AC=381;AF=0.0760783;AN=5008;NS=2504;DP=21604;EAS_AF=0;AMR_AF=0.1297;AFR_AF=0.0136;EUR_AF=0.2187;SAS_AF=0.0542;AA=A|||;VT=SNP
2	201379823	rs76431356	C	T	100	PASS	AC=617;AF=0.123203;AN=5008;NS=2504;DP=22075;EAS_AF=0.0794;AMR_AF=0.1153;AFR_AF=0.0711;EUR_AF=0.2177;SAS_AF=0.1472;AA=C|||;VT=SNP
2	201379831	rs115833054	G	A	100	PASS	AC=35;AF=0.00698882;AN=5008;NS=2504;DP=22303;EAS_AF=0;AMR_AF=0.0058;AFR_AF=0;EUR_AF=0.0249;SAS_AF=0.0061;AA=G|||;VT=SNP
2	201379864	rs80087882	G	A	100	PASS	AC=211;AF=0.0421326;AN=5008;NS=2504;DP=22358;EAS_AF=0;AMR_AF=0.0418;AFR_AF=0.0068;EUR_AF=0.1014;SAS_AF=0.0726;AA=G|||;VT=SNP
2	201380834	rs12989236	C	T	100	PASS	AC=1066;AF=0.212859;AN=5008;NS=2504;DP=17795;EAS_AF=0.2956;AMR_AF=0.2032;AFR_AF=0.1581;EUR_AF=0.2565;SAS_AF=0.1636;AA=C|||;VT=SNP
2	201381007	rs10931902	C	T	100	PASS	AC=3658;AF=0.730431;AN=5008;NS=2504;DP=19631;EAS_AF=0.5595;AMR_AF=0.732;AFR_AF=0.7716;EUR_AF=0.8221;SAS_AF=0.7556;AA=T|||;VT=SNP
2	201381937	rs1347691	A	G	100	PASS	AC=3893;AF=0.777356;AN=5008;NS=2504;DP=17375;EAS_AF=0.5595;AMR_AF=0.7565;AFR_AF=0.9213;EUR_AF=0.827;SAS_AF=0.771;AA=G|||;VT=SNP
2	201382032	rs12373820	T	G	100	PASS	AC=1066;AF=0.212859;AN=5008;NS=2504;DP=16987;EAS_AF=0.2956;AMR_AF=0.2032;AFR_AF=0.1581;EUR_AF=0.2565;SAS_AF=0.1636;AA=T|||;VT=SNP
2	201383409	rs4674129	C	T	100	PASS	AC=620;AF=0.123802;AN=5008;NS=2504;DP=16725;EAS_AF=0.0794;AMR_AF=0.1138;AFR_AF=0.0711;EUR_AF=0.2207;SAS_AF=0.1483;AA=C|||;VT=SNP
2	201383555	rs13031098	T	G	100	PASS	AC=925;AF=0.184704;AN=5008;NS=2504;DP=16414;EAS_AF=0.4097;AMR_AF=0.2176;AFR_AF=0.0068;EUR_AF=0.1541;SAS_AF=0.2014;AA=T|||;VT=SNP
2	201384249	rs78284794	G	A	100	PASS	AC=296;AF=0.0591054;AN=5008;NS=2504;DP=21174;EAS_AF=0.0883;AMR_AF=0.1095;AFR_AF=0.003;EUR_AF=0.0795;SAS_AF=0.0481;AA=G|||;VT=SNP
2	201384378	rs112850887	A	G	100	PASS	AC=206;AF=0.0411342;AN=5008;NS=2504;DP=19543;EAS_AF=0.0377;AMR_AF=0.0303;AFR_AF=0.0265;EUR_AF=0.0278;SAS_AF=0.0859;AA=A|||;VT=SNP
2	201385075	rs56108511	C	A	100	PASS	AC=493;AF=0.0984425;AN=5008;NS=2504;DP=18820;EAS_AF=0.001;AMR_AF=0.0735;AFR_AF=0.1589;EUR_AF=0.1471;SAS_AF=0.0849;AA=C|||;VT=SNP
2	201385219	rs12476587	C	T	100	PASS	AC=306;AF=0.0611022;AN=5008;NS=2504;DP=21163;EAS_AF=0.1329;AMR_AF=0.1182;AFR_AF=0.003;EUR_AF=0.0666;SAS_AF=0.0194;AA=C|||;VT=SNP
2	201385568	rs1542022	C	T	100	PASS	AC=3648;AF=0.728435;AN=5008;NS=2504;DP=20750;EAS_AF=0.5595;AMR_AF=0.7291;AFR_AF=0.7648;EUR_AF=0.8231;SAS_AF=0.7556;AA=T|||;VT=SNP
2	201387371	rs4674131	A	G	100	PASS	AC=207;AF=0.0413339;AN=5008;NS=2504;DP=20150;EAS_AF=0.0387;AMR_AF=0.0303;AFR_AF=0.0265;EUR_AF=0.0278;SAS_AF=0.0859;AA=A|||;VT=SNP
2	201387536	rs62279322	A	C	100	PASS	AC=296;AF=0.0591054;AN=5008;NS=2504;DP=20787;EAS_AF=0.0883;AMR_AF=0.1095;AFR_AF=0.003;EUR_AF=0.0795;SAS_AF=0.0481;AA=A|||;VT=SNP
2	201387695	rs1542021	G	A	100	PASS	AC=3647;AF=0.728235;AN=5008;NS=2504;DP=18843;EAS_AF=0.5585;AMR_AF=0.7291;AFR_AF=0.7648;EUR_AF=0.8231;SAS_AF=0.7556;AA=A|||;VT=SNP
2	201387929	rs116150765	G	A	100	PASS	AC=32;AF=0.00638978;AN=5008;NS=2504;DP=20858;EAS_AF=0;AMR_AF=0.0058;AFR_AF=0;EUR_AF=0.0219;SAS_AF=0.0061;AA=G|||;VT=SNP
2	201389078	rs11681741	T	C	100	PASS	AC=767;AF=0.153155;AN=5008;NS=2504;DP=18017;EAS_AF=0.0794;AMR_AF=0.1196;AFR_AF=0.1793;EUR_AF=0.2207;SAS_AF=0.1483;AA=T|||;VT=SNP
2	201389426	rs7569099	G	A	100	PASS	AC=1061;AF=0.211861;AN=5008;NS=2504;DP=11005;EAS_AF=0.2946;AMR_AF=0.2017;AFR_AF=0.1581;EUR_AF=0.2535;SAS_AF=0.1636;AA=G|||;VT=SNP
2	201389987	rs16833664	C	T	100	PASS	AC=1369;AF=0.273363;AN=5008;NS=2504;DP=19124;EAS_AF=0.1845;AMR_AF=0.3386;AFR_AF=0.298;EUR_AF=0.2018;SAS_AF=0.3589;AA=C|||;VT=SNP
2	201390750	rs35277151	T	G	100	PASS	AC=942;AF=0.188099;AN=5008;NS=2504;DP=17050;EAS_AF=0.4087;AMR_AF=0.2205;AFR_AF=0.0068;EUR_AF=0.1561;SAS_AF=0.2157;AA=T|||;VT=SNP
2	201390951	rs6761600	G	A	100	PASS	AC=893;AF=0.178315;AN=5008;NS=2504;DP=16545;EAS_AF=0.0893;AMR_AF=0.219;AFR_AF=0.1702;EUR_AF=0.1213;SAS_AF=0.3108;AA=G|||;VT=SNP
2	201391491	rs999576	A	G	100	PASS	AC=1061;AF=0.211861;AN=5008;NS=2504;DP=20704;EAS_AF=0.2946;AMR_AF=0.2017;AFR_AF=0.1581;EUR_AF=0.2535;SAS_AF=0.1636;AA=A|||;VT=SNP
2	201393068	rs35741037	G	C	100	PASS	AC=1061;AF=0.211861;AN=5008;NS=2504;DP=20560;EAS_AF=0.2946;AMR_AF=0.2017;AFR_AF=0.1581;EUR_AF=0.2535;SAS_AF=0.1636;AA=G|||;VT=SNP
2	201393326	rs842930	C	A	100	PASS	AC=3647;AF=0.728235;AN=5008;NS=2504;DP=20923;EAS_AF=0.5585;AMR_AF=0.7291;AFR_AF=0.7648;EUR_AF=0.8231;SAS_AF=0.7556;AA=A|||;VT=SNP
2	201394007	rs700633	T	C	100	PASS	AC=3666;AF=0.732029;AN=5008;NS=2504;DP=21593;EAS_AF=0.5585;AMR_AF=0.732;AFR_AF=0.7655;EUR_AF=0.825;SAS_AF=0.7699;AA=C|||;VT=SNP
2	201395161	rs842941	A	C	100	PASS	AC=3665;AF=0.731829;AN=5008;NS=2504;DP=20558;EAS_AF=0.5585;AMR_AF=0.732;AFR_AF=0.7648;EUR_AF=0.825;SAS_AF=0.7699;AA=C|||;VT=SNP
2	201395394	rs72926047	T	A	100	PASS	AC=347;AF=0.0692891;AN=5008;NS=2504;DP=20414;EAS_AF=0.001;AMR_AF=0.0692;AFR_AF=0.0507;EUR_AF=0.1471;SAS_AF=0.0849;AA=T|||;VT=SNP
2	201396043	rs58909877	G	C	100	PASS	AC=705;AF=0.140775;AN=5008;NS=2504;DP=22462;EAS_AF=0.0784;AMR_AF=0.1124;AFR_AF=0.1793;EUR_AF=0.2087;SAS_AF=0.1033;AA=G|||;VT=SNP
2	201396163	rs58936208	G	A	100	PASS	AC=768;AF=0.153355;AN=5008;NS=2504;DP=19663;EAS_AF=0.0794;AMR_AF=0.121;AFR_AF=0.1793;EUR_AF=0.2207;SAS_AF=0.1483;AA=G|||;VT=SNP
2	201396688	rs143766171	A	G	100	PASS	AC=59;AF=0.0117812;AN=5008;NS=2504;DP=20723;EAS_AF=0;AMR_AF=0.0159;AFR_AF=0;EUR_AF=0.0288;SAS_AF=0.0194;AA=A|||;VT=SNP
2	201396905	rs34341856	A	G	100	PASS	AC=1061;AF=0.211861;AN=5008;NS=2504;DP=19309;EAS_AF=0.2946;AMR_AF=0.2017;AFR_AF=0.1581;EUR_AF=0.2535;SAS_AF=0.1636;AA=A|||;VT=SNP
2	201397345	rs17636455	T	C	100	PASS	AC=1060;AF=0.211661;AN=5008;NS=2504;DP=17166;EAS_AF=0.2937;AMR_AF=0.2017;AFR_AF=0.1581;EUR_AF=0.2535;SAS_AF=0.1636;AA=T|||;VT=SNP
2	201397569	rs842940	G	A	100	PASS	AC=3665;AF=0.731829;AN=5008;NS=2504;DP=18381;EAS_AF=0.5575;AMR_AF=0.7334;AFR_AF=0.7648;EUR_AF=0.825;SAS_AF=0.7699;AA=A|||;VT=SNP
2	201397647	rs842939	A	C	100	PASS	AC=3508;AF=0.700479;AN=5008;NS=2504;DP=15898;EAS_AF=0.5526;AMR_AF=0.7219;AFR_AF=0.6573;EUR_AF=0.8241;SAS_AF=0.7689;AA=C|||;VT=SNP;EX_TARGET
2	201397724	rs1036533	G	A	100	PASS	AC=297;AF=0.0593051;AN=5008;NS=2504;DP=15948;EAS_AF=0.0883;AMR_AF=0.1095;AFR_AF=0.0038;EUR_AF=0.0795;SAS_AF=0.0481;AA=G|||;VT=SNP;EX_TARGET
2	201399917	rs10497848	G	T	100	PASS	AC=284;AF=0.0567093;AN=5008;NS=2504;DP=15866;EAS_AF=0.001;AMR_AF=0.0605;AFR_AF=0.0076;EUR_AF=0.1471;SAS_AF=0.0849;AA=G|||;VT=SNP;EX_TARGET
2	201400416	rs72926060	G	T	100	PASS	AC=347;AF=0.0692891;AN=5008;NS=2504;DP=17260;EAS_AF=0.001;AMR_AF=0.0677;AFR_AF=0.0507;EUR_AF=0.1481;SAS_AF=0.0849;AA=G|||;VT=SNP
2	201400685	rs10497849	A	G	100	PASS	AC=347;AF=0.0692891;AN=5008;NS=2504;DP=18467;EAS_AF=0.001;AMR_AF=0.0677;AFR_AF=0.0507;EUR_AF=0.1481;SAS_AF=0.0849;AA=A|||;VT=SNP
2	201401325	rs10497850	T	A	100	PASS	AC=1061;AF=0.211861;AN=5008;NS=2504;DP=16759;EAS_AF=0.2937;AMR_AF=0.2017;AFR_AF=0.1581;EUR_AF=0.2545;SAS_AF=0.1636;AA=T|||;VT=SNP
2	201401377	rs10497851	C	G	100	PASS	AC=619;AF=0.123602;AN=5008;NS=2504;DP=17110;EAS_AF=0.0794;AMR_AF=0.1138;AFR_AF=0.0711;EUR_AF=0.2197;SAS_AF=0.1483;AA=C|||;VT=SNP
2	201401536	rs10497852	G	A	100	PASS	AC=621;AF=0.124002;AN=5008;NS=2504;DP=17145;EAS_AF=0.0804;AMR_AF=0.1138;AFR_AF=0.0711;EUR_AF=0.2207;SAS_AF=0.1483;AA=G|||;VT=SNP
2	201403980	rs1015501	A	C	100	PASS	AC=1061;AF=0.211861;AN=5008;NS=2504;DP=13825;EAS_AF=0.2937;AMR_AF=0.2017;AFR_AF=0.1596;EUR_AF=0.2525;SAS_AF=0.1636;AA=A|||;VT=SNP
2	201404158	rs62279324	A	G	100	PASS	AC=154;AF=0.0307508;AN=5008;NS=2504;DP=14574;EAS_AF=0.004;AMR_AF=0.0749;AFR_AF=0.0023;EUR_AF=0.0596;SAS_AF=0.0358;AA=A|||;VT=SNP
2	201404694	rs842938	C	T	100	PASS	AC=2429;AF=0.485024;AN=5008;NS=2504;DP=17277;EAS_AF=0.4782;AMR_AF=0.5403;AFR_AF=0.4561;EUR_AF=0.4553;SAS_AF=0.5225;AA=C|||;VT=SNP
2	201404698	rs58536537	C	T	100	PASS	AC=1120;AF=0.223642;AN=5008;NS=2504;DP=17092;EAS_AF=0.0804;AMR_AF=0.1873;AFR_AF=0.2345;EUR_AF=0.3688;SAS_AF=0.2331;AA=C|||;VT=SNP
2	201404947	rs842937	C	T	100	PASS	AC=1367;AF=0.272963;AN=5008;NS=2504;DP=20086;EAS_AF=0.1845;AMR_AF=0.3386;AFR_AF=0.2965;EUR_AF=0.2018;SAS_AF=0.3589;AA=C|||;VT=SNP
2	201405157	rs13000072	G	A	100	PASS	AC=1061;AF=0.211861;AN=5008;NS=2504;DP=20368;EAS_AF=0.2937;AMR_AF=0.2017;AFR_AF=0.1589;EUR_AF=0.2535;SAS_AF=0.1636;AA=G|||;VT=SNP
2	201405236	rs842936	T	C	100	PASS	AC=3647;AF=0.728235;AN=5008;NS=2504;DP=18739;EAS_AF=0.5575;AMR_AF=0.7291;AFR_AF=0.7655;EUR_AF=0.8231;SAS_AF=0.7556;AA=C|||;VT=SNP
2	201405388	rs842935	T	C	100	PASS	AC=3649;AF=0.728634;AN=5008;NS=2504;DP=21042;EAS_AF=0.5585;AMR_AF=0.7291;AFR_AF=0.7655;EUR_AF=0.8241;SAS_AF=0.7556;AA=C|||;VT=SNP
2	201405402	rs11676862	G	A	100	PASS	AC=1114;AF=0.222444;AN=5008;NS=2504;DP=20802;EAS_AF=0.0804;AMR_AF=0.1873;AFR_AF=0.2307;EUR_AF=0.3678;SAS_AF=0.2331;AA=G|||;VT=SNP
2	201405560	rs842934	G	T	100	PASS	AC=3648;AF=0.728435;AN=5008;NS=2504;DP=19480;EAS_AF=0.5585;AMR_AF=0.7291;AFR_AF=0.7655;EUR_AF=0.8231;SAS_AF=0.7556;AA=T|||;VT=SNP
2	201406729	rs842933	T	C	100	PASS	AC=1368;AF=0.273163;AN=5008;NS=2504;DP=15613;EAS_AF=0.1845;AMR_AF=0.3386;AFR_AF=0.2973;EUR_AF=0.2018;SAS_AF=0.3589;AA=T|||;VT=SNP
2	201407753	rs112299403	C	T	100	PASS	AC=132;AF=0.0263578;AN=5008;NS=2504;DP=17626;EAS_AF=0;AMR_AF=0.036;AFR_AF=0.003;EUR_AF=0.0964;SAS_AF=0.0061;AA=C|||;VT=SNP
2	201407992	rs111927943	G	A	100	PASS	AC=378;AF=0.0754792;AN=5008;NS=2504;DP=16079;EAS_AF=0.0427;AMR_AF=0.085;AFR_AF=0.0144;EUR_AF=0.1928;SAS_AF=0.0644;AA=G|||;VT=SNP
2	201408663	rs73044134	C	T	100	PASS	AC=768;AF=0.153355;AN=5008;NS=2504;DP=17993;EAS_AF=0.0794;AMR_AF=0.1196;AFR_AF=0.18;EUR_AF=0.2207;SAS_AF=0.1483;AA=C|||;VT=SNP
2	201408706	rs79518335	C	T	100	PASS	AC=620;AF=0.123802;AN=5008;NS=2504;DP=18631;EAS_AF=0.0794;AMR_AF=0.1138;AFR_AF=0.0711;EUR_AF=0.2207;SAS_AF=0.1483;AA=C|||;VT=SNP
2	201408857	rs13003775	T	G	100	PASS	AC=306;AF=0.0611022;AN=5008;NS=2504;DP=21541;EAS_AF=0.1329;AMR_AF=0.1182;AFR_AF=0.003;EUR_AF=0.0666;SAS_AF=0.0194;AA=T|||;VT=SNP
2	201409291	rs66897439	C	A	100	PASS	AC=1119;AF=0.223442;AN=5008;NS=2504;DP=20476;EAS_AF=0.0804;AMR_AF=0.1873;AFR_AF=0.2345;EUR_AF=0.3678;SAS_AF=0.2331;AA=C|||;VT=SNP
2	201410168	rs55949021	G	A	100	PASS	AC=1367;AF=0.272963;AN=5008;NS=2504;DP=15418;EAS_AF=0.1845;AMR_AF=0.3386;AFR_AF=0.2965;EUR_AF=0.2018;SAS_AF=0.3589;AA=G|||;VT=SNP
2	201410323	rs7581259	A	C	100	PASS	AC=3647;AF=0.728235;AN=5008;NS=2504;DP=19239;EAS_AF=0.5585;AMR_AF=0.7291;AFR_AF=0.7648;EUR_AF=0.8231;SAS_AF=0.7556;AA=C|||;VT=SNP
2	201410346	rs7607860	C	T	100	PASS	AC=3647;AF=0.728235;AN=5008;NS=2504;DP=19156;EAS_AF=0.5585;AMR_AF=0.7291;AFR_AF=0.7648;EUR_AF=0.8231;SAS_AF=0.7556;AA=T|||;VT=SNP
2	201410478	rs116264014	A	G	100	PASS	AC=27;AF=0.00539137;AN=5008;NS=2504;DP=19727;EAS_AF=0;AMR_AF=0.0029;AFR_AF=0.0008;EUR_AF=0.0179;SAS_AF=0.0061;AA=A|||;VT=SNP
2	201411062	rs113664883	C	T	100	PASS	AC=620;AF=0.123802;AN=5008;NS=2504;DP=10182;EAS_AF=0.0794;AMR_AF=0.1138;AFR_AF=0.0711;EUR_AF=0.2207;SAS_AF=0.1483;AA=C|||;VT=SNP
2	201411869	rs6746120	C	T	100	PASS	AC=3644;AF=0.727636;AN=5008;NS=2504;DP=19918;EAS_AF=0.5585;AMR_AF=0.7305;AFR_AF=0.7496;EUR_AF=0.825;SAS_AF=0.7699;AA=T|||;VT=SNP
2	201411970	rs6746425	G	A	100	PASS	AC=3666;AF=0.732029;AN=5008;NS=2504;DP=19163;EAS_AF=0.5595;AMR_AF=0.732;AFR_AF=0.7648;EUR_AF=0.825;SAS_AF=0.7699;AA=A|||;VT=SNP
2	201412611	rs12053340	A	G	100	PASS	AC=620;AF=0.123802;AN=5008;NS=2504;DP=19980;EAS_AF=0.0794;AMR_AF=0.1138;AFR_AF=0.0711;EUR_AF=0.2207;SAS_AF=0.1483;AA=A|||;VT=SNP
2	201412655	rs34771762	A	G	100	PASS	AC=126;AF=0.0251597;AN=5008;NS=2504;DP=19143;EAS_AF=0.001;AMR_AF=0.0432;AFR_AF=0.003;EUR_AF=0.0736;SAS_AF=0.0174;AA=A|||;VT=SNP
2	201412751	rs13018042	C	T	100	PASS	AC=333;AF=0.0664936;AN=5008;NS=2504;DP=20328;EAS_AF=0.1597;AMR_AF=0.1182;AFR_AF=0.003;EUR_AF=0.0666;SAS_AF=0.0194;AA=C|||;VT=SNP
2	201412760	rs7571894	A	G	100	PASS	AC=1385;AF=0.276558;AN=5008;NS=2504;DP=20302;EAS_AF=0.1845;AMR_AF=0.3415;AFR_AF=0.2965;EUR_AF=0.2038;SAS_AF=0.3732;AA=A|||;VT=SNP
2	201412773	rs78066874	G	C	100	PASS	AC=620;AF=0.123802;AN=5008;NS=2504;DP=20065;EAS_AF=0.0794;AMR_AF=0.1138;AFR_AF=0.0711;EUR_AF=0.2207;SAS_AF=0.1483;AA=G|||;VT=SNP
2	201413126	rs7599165	G	A	100	PASS	AC=3664;AF=0.731629;AN=5008;NS=2504;DP=17663;EAS_AF=0.5575;AMR_AF=0.732;AFR_AF=0.7648;EUR_AF=0.825;SAS_AF=0.7699;AA=A|||;VT=SNP
2	201414170	rs141487599	C	T	100	PASS	AC=72;AF=0.014377;AN=5008;NS=2504;DP=20677;EAS_AF=0.001;AMR_AF=0.0159;AFR_AF=0.0008;EUR_AF=0.0348;SAS_AF=0.0245;AA=C|||;VT=SNP
2	201414828	rs2577283	C	A	100	PASS	AC=3647;AF=0.728235;AN=5008;NS=2504;DP=19621;EAS_AF=0.5585;AMR_AF=0.7291;AFR_AF=0.7648;EUR_AF=0.8231;SAS_AF=0.7556;AA=A|||;VT=SNP
2	201414862	rs10445730	C	G	100	PASS	AC=1060;AF=0.211661;AN=5008;NS=2504;DP=19223;EAS_AF=0.2937;AMR_AF=0.2017;AFR_AF=0.1581;EUR_AF=0.2535;SAS_AF=0.1636;AA=C|||;VT=SNP
2	201415057	rs2577282	A	T	100	PASS	AC=1219;AF=0.243411;AN=5008;NS=2504;DP=18908;EAS_AF=0.1786;AMR_AF=0.3314;AFR_AF=0.1823;EUR_AF=0.2028;SAS_AF=0.3722;AA=A|||;VT=SNP
2	201415104	rs112046031	C	G	100	PASS	AC=102;AF=0.0203674;AN=5008;NS=2504;DP=18864;EAS_AF=0;AMR_AF=0.0403;AFR_AF=0.0015;EUR_AF=0.0686;SAS_AF=0.0031;AA=C|||;VT=SNP
2	201415656	rs77384986	G	C	100	PASS	AC=32;AF=0.00638978;AN=5008;NS=2504;DP=19368;EAS_AF=0;AMR_AF=0.0043;AFR_AF=0;EUR_AF=0.0239;SAS_AF=0.0051;AA=G|||;VT=SNP
2	201416007	rs34434766	G	A	100	PASS	AC=1061;AF=0.211861;AN=5008;NS=2504;DP=19094;EAS_AF=0.2937;AMR_AF=0.2017;AFR_AF=0.1581;EUR_AF=0.2535;SAS_AF=0.1646;AA=A|||;VT=SNP
2	201416248	rs842932	G	A	100	PASS	AC=3665;AF=0.731829;AN=5008;NS=2504;DP=18504;EAS_AF=0.5585;AMR_AF=0.732;AFR_AF=0.7648;EUR_AF=0.825;SAS_AF=0.7699;AA=g|||;VT=SNP
2	201416978	rs72926097	T	C	100	PASS	AC=346;AF=0.0690895;AN=5008;NS=2504;DP=16797;EAS_AF=0.001;AMR_AF=0.0677;AFR_AF=0.0507;EUR_AF=0.1471;SAS_AF=0.0849;AA=T|||;VT=SNP
2	201417879	rs145197146	T	C	100	PASS	AC=29;AF=0.00579073;AN=5008;NS=2504;DP=19875;EAS_AF=0;AMR_AF=0.0202;AFR_AF=0.0008;EUR_AF=0.0119;SAS_AF=0.002;AA=T|||;VT=SNP
2	201418838	rs2347861	T	C	100	PASS	AC=1060;AF=0.211661;AN=5008;NS=2504;DP=19366;EAS_AF=0.2937;AMR_AF=0.2017;AFR_AF=0.1581;EUR_AF=0.2535;SAS_AF=0.1636;AA=T|||;VT=SNP
2	201419668	rs72927903	T	A	100	PASS	AC=347;AF=0.0692891;AN=5008;NS=2504;DP=17018;EAS_AF=0.001;AMR_AF=0.0677;AFR_AF=0.0514;EUR_AF=0.1471;SAS_AF=0.0849;AA=T|||;VT=SNP
2	201419786	rs1099019	G	A	100	PASS	AC=1367;AF=0.272963;AN=5008;NS=2504;DP=17470;EAS_AF=0.1845;AMR_AF=0.3386;AFR_AF=0.2965;EUR_AF=0.2018;SAS_AF=0.3589;AA=G|||;VT=SNP
2	201419826	rs1099018	C	T	100	PASS	AC=3655;AF=0.729832;AN=5008;NS=2504;DP=17363;EAS_AF=0.5585;AMR_AF=0.7305;AFR_AF=0.7693;EUR_AF=0.8241;SAS_AF=0.7556;AA=T|||;VT=SNP
2	201419830	rs72927906	C	G	100	PASS	AC=342;AF=0.0682907;AN=5008;NS=2504;DP=17408;EAS_AF=0.001;AMR_AF=0.0677;AFR_AF=0.0469;EUR_AF=0.1481;SAS_AF=0.0849;AA=C|||;VT=SNP
2	201419960	rs1099017	G	A	100	PASS	AC=1367;AF=0.272963;AN=5008;NS=2504;DP=17851;EAS_AF=0.1845;AMR_AF=0.3386;AFR_AF=0.2965;EUR_AF=0.2018;SAS_AF=0.3589;AA=G|||;VT=SNP
2	201420030	rs147487510	C	T	100	PASS	AC=58;AF=0.0115815;AN=5008;NS=2504;DP=18964;EAS_AF=0;AMR_AF=0.0144;AFR_AF=0;EUR_AF=0.0288;SAS_AF=0.0194;AA=C|||;VT=SNP
2	201421051	rs115707138	A	G	100	PASS	AC=32;AF=0.00638978;AN=5008;NS=2504;DP=20279;EAS_AF=0;AMR_AF=0.0086;AFR_AF=0.0015;EUR_AF=0.0229;SAS_AF=0.001;AA=A|||;VT=SNP
2	201421323	rs77592679	C	T	100	PASS	AC=620;AF=0.123802;AN=5008;NS=2504;DP=18567;EAS_AF=0.0794;AMR_AF=0.1138;AFR_AF=0.0711;EUR_AF=0.2207;SAS_AF=0.1483;AA=C|||;VT=SNP
2	201423387	rs842931	C	T	100	PASS	AC=3647;AF=0.728235;AN=5008;NS=2504;DP=13968;EAS_AF=0.5585;AMR_AF=0.7291;AFR_AF=0.7655;EUR_AF=0.8231;SAS_AF=0.7546;AA=T|||;VT=SNP
2	201424729	rs866846	G	T	100	PASS	AC=3657;AF=0.730232;AN=5008;NS=2504;DP=17550;EAS_AF=0.5585;AMR_AF=0.7305;AFR_AF=0.7708;EUR_AF=0.8241;SAS_AF=0.7556;AA=T|||;VT=SNP
2	201425618	rs73044153	T	C	100	PASS	AC=768;AF=0.153355;AN=5008;NS=2504;DP=12746;EAS_AF=0.0794;AMR_AF=0.1196;AFR_AF=0.18;EUR_AF=0.2207;SAS_AF=0.1483;AA=T|||;VT=SNP
2	201425929	rs13022577	A	C	100	PASS	AC=3649;AF=0.728634;AN=5008;NS=2504;DP=16357;EAS_AF=0.5585;AMR_AF=0.7291;AFR_AF=0.7655;EUR_AF=0.8241;SAS_AF=0.7556;AA=C|||;VT=SNP
2	201428023	rs147076387	C	T	100	PASS	AC=13;AF=0.00259585;AN=5008;NS=2504;DP=21381;EAS_AF=0;AMR_AF=0.0029;AFR_AF=0.0015;EUR_AF=0.0089;SAS_AF=0;AA=C|||;VT=SNP
2	201429068	rs112217916	T	G	100	PASS	AC=348;AF=0.0694888;AN=5008;NS=2504;DP=22812;EAS_AF=0.001;AMR_AF=0.0677;AFR_AF=0.0514;EUR_AF=0.1481;SAS_AF=0.0849;AA=T|||;VT=SNP
2	201429175	rs149342976	A	C	100	PASS	AC=768;AF=0.153355;AN=5008;NS=2504;DP=23122;EAS_AF=0.0794;AMR_AF=0.1196;AFR_AF=0.18;EUR_AF=0.2207;SAS_AF=0.1483;AA=A|||;VT=SNP
2	201429256	rs6751873	T	G	100	PASS	AC=1367;AF=0.272963;AN=5008;NS=2504;DP=22126;EAS_AF=0.1845;AMR_AF=0.3386;AFR_AF=0.2965;EUR_AF=0.2018;SAS_AF=0.3589;AA=T|||;VT=SNP
2	201430827	rs35384270	G	A	100	PASS	AC=1061;AF=0.211861;AN=5008;NS=2504;DP=21221;EAS_AF=0.2937;AMR_AF=0.2017;AFR_AF=0.1589;EUR_AF=0.2535;SAS_AF=0.1636;AA=G|||;VT=SNP
2	201430967	rs186184210	G	T	100	PASS	AC=49;AF=0.00978435;AN=5008;NS=2504;DP=22166;EAS_AF=0;AMR_AF=0.0043;AFR_AF=0.0015;EUR_AF=0.0239;SAS_AF=0.0204;AA=G|||;VT=SNP
2	201431197	rs2347862	G	A	100	PASS	AC=620;AF=0.123802;AN=5008;NS=2504;DP=20409;EAS_AF=0.0794;AMR_AF=0.1138;AFR_AF=0.0711;EUR_AF=0.2207;SAS_AF=0.1483;AA=G|||;VT=SNP
2	201431502	rs2347863	G	A	100	PASS	AC=629;AF=0.125599;AN=5008;NS=2504;DP=17085;EAS_AF=0.0794;AMR_AF=0.1138;AFR_AF=0.0764;EUR_AF=0.2217;SAS_AF=0.1493;AA=G|||;VT=SNP
2	201431572	rs2715901	G	T	100	PASS	AC=1202;AF=0.240016;AN=5008;NS=2504;DP=18778;EAS_AF=0.1786;AMR_AF=0.3285;AFR_AF=0.1831;EUR_AF=0.2008;SAS_AF=0.3579;AA=G|||;VT=SNP
2	201431872	rs2577280	C	T	100	PASS	AC=1367;AF=0.272963;AN=5008;NS=2504;DP=17556;EAS_AF=0.1845;AMR_AF=0.3386;AFR_AF=0.2973;EUR_AF=0.2018;SAS_AF=0.3579;AA=C|||;VT=SNP
2	201431879	rs6755626	A	G	100	PASS	AC=1071;AF=0.213858;AN=5008;NS=2504;DP=17590;EAS_AF=0.2937;AMR_AF=0.2017;AFR_AF=0.1581;EUR_AF=0.2535;SAS_AF=0.1748;AA=A|||;VT=SNP
2	201433816	rs55837410	C	T	100	PASS	AC=620;AF=0.123802;AN=5008;NS=2504;DP=12429;EAS_AF=0.0794;AMR_AF=0.1138;AFR_AF=0.0711;EUR_AF=0.2207;SAS_AF=0.1483;AA=C|||;VT=SNP
2	201434903	rs2881746	C	T	100	PASS	AC=620;AF=0.123802;AN=5008;NS=2504;DP=16091;EAS_AF=0.0794;AMR_AF=0.1138;AFR_AF=0.0711;EUR_AF=0.2207;SAS_AF=0.1483;AA=C|||;VT=SNP
2	201435078	rs17448221	A	G	100	PASS	AC=340;AF=0.0678914;AN=5008;NS=2504;DP=13614;EAS_AF=0.001;AMR_AF=0.0677;AFR_AF=0.0454;EUR_AF=0.1481;SAS_AF=0.0849;AA=A|||;VT=SNP
2	201435154	rs138144340	A	G	100	PASS	AC=13;AF=0.00259585;AN=5008;NS=2504;DP=12263;EAS_AF=0;AMR_AF=0.0029;AFR_AF=0.0015;EUR_AF=0.0089;SAS_AF=0;AA=A|||;VT=SNP
2	201436555	rs17448235	A	G	100	PASS	AC=495;AF=0.0988419;AN=5008;NS=2504;DP=18424;EAS_AF=0.001;AMR_AF=0.0735;AFR_AF=0.1596;EUR_AF=0.1481;SAS_AF=0.0849;AA=A|||;VT=SNP;EX_TARGET
2	201437048	rs17532665	A	G	100	PASS	AC=343;AF=0.0684904;AN=5008;NS=2504;DP=17373;EAS_AF=0.002;AMR_AF=0.0677;AFR_AF=0.0454;EUR_AF=0.1501;SAS_AF=0.0849;AA=A|||;VT=SNP;EX_TARGET
2	201437214	rs17532679	A	G	100	PASS	AC=620;AF=0.123802;AN=5008;NS=2504;DP=18421;EAS_AF=0.0794;AMR_AF=0.1138;AFR_AF=0.0711;EUR_AF=0.2207;SAS_AF=0.1483;AA=A|||;VT=SNP;EX_TARGET
2	201437328	rs35987478	C	A	100	PASS	AC=1058;AF=0.211262;AN=5008;NS=2504;DP=17672;EAS_AF=0.2917;AMR_AF=0.2017;AFR_AF=0.1581;EUR_AF=0.2535;SAS_AF=0.1636;AA=C|||;VT=SNP;EX_TARGET
2	201437334	rs12052989	T	C	100	PASS	AC=3636;AF=0.726038;AN=5008;NS=2504;DP=17738;EAS_AF=0.8135;AMR_AF=0.6614;AFR_AF=0.7027;EUR_AF=0.7982;SAS_AF=0.6391;AA=T|||;VT=SNP;EX_TARGET
2	201439280	rs17532700	A	G	100	PASS	AC=1120;AF=0.223642;AN=5008;NS=2504;DP=15289;EAS_AF=0.0804;AMR_AF=0.1873;AFR_AF=0.2345;EUR_AF=0.3688;SAS_AF=0.2331;AA=A|||;VT=SNP
2	201439634	rs6756511	G	A	100	PASS	AC=1059;AF=0.211462;AN=5008;NS=2504;DP=10909;EAS_AF=0.2927;AMR_AF=0.2017;AFR_AF=0.1581;EUR_AF=0.2535;SAS_AF=0.1636;AA=G|||;VT=SNP
2	201440299	rs3764778	A	G	100	PASS	AC=1060;AF=0.211661;AN=5008;NS=2504;DP=16103;EAS_AF=0.2937;AMR_AF=0.2017;AFR_AF=0.1581;EUR_AF=0.2535;SAS_AF=0.1636;AA=A|||;VT=SNP
2	201441133	rs12470563	T	C	100	PASS	AC=304;AF=0.0607029;AN=5008;NS=2504;DP=16408;EAS_AF=0.1319;AMR_AF=0.1167;AFR_AF=0.003;EUR_AF=0.0666;SAS_AF=0.0194;AA=T|||;VT=SNP
2	201441172	rs12466318	G	A	100	PASS	AC=1359;AF=0.271366;AN=5008;NS=2504;DP=16595;EAS_AF=0.4415;AMR_AF=0.2709;AFR_AF=0.2345;EUR_AF=0.1759;SAS_AF=0.2444;AA=G|||;VT=SNP
2	201441222	rs10931906	T	C	100	PASS	AC=3806;AF=0.759984;AN=5008;NS=2504;DP=18294;EAS_AF=0.8214;AMR_AF=0.6715;AFR_AF=0.8169;EUR_AF=0.7992;SAS_AF=0.6421;AA=C|||;VT=SNP
2	201441283	rs10931907	C	A	100	PASS	AC=3815;AF=0.761781;AN=5008;NS=2504;DP=818;EAS_AF=0.8204;AMR_AF=0.6715;AFR_AF=0.8245;EUR_AF=0.7992;SAS_AF=0.6421;AA=A|||;VT=SNP
2	201441429	rs11677893	C	T	100	PASS	AC=1115;AF=0.222644;AN=5008;NS=2504;DP=19225;EAS_AF=0.0804;AMR_AF=0.1873;AFR_AF=0.2307;EUR_AF=0.3688;SAS_AF=0.2331;AA=C|||;VT=SNP
2	201441803	rs58097644	A	C	100	PASS	AC=495;AF=0.0988419;AN=5008;NS=2504;DP=18464;EAS_AF=0.001;AMR_AF=0.0735;AFR_AF=0.1596;EUR_AF=0.1481;SAS_AF=0.0849;AA=A|||;VT=SNP
2	201441935	rs75080399	T	C	100	PASS	AC=620;AF=0.123802;AN=5008;NS=2504;DP=19559;EAS_AF=0.0794;AMR_AF=0.1138;AFR_AF=0.0711;EUR_AF=0.2207;SAS_AF=0.1483;AA=T|||;VT=SNP
2	201442044	rs12467426	G	A	100	PASS	AC=1359;AF=0.271366;AN=5008;NS=2504;DP=19417;EAS_AF=0.4415;AMR_AF=0.2709;AFR_AF=0.2345;EUR_AF=0.1759;SAS_AF=0.2444;AA=G|||;VT=SNP
2	201443431	rs12622081	A	G	100	PASS	AC=1360;AF=0.271565;AN=5008;NS=2504;DP=21560;EAS_AF=0.4415;AMR_AF=0.2709;AFR_AF=0.2352;EUR_AF=0.1759;SAS_AF=0.2444;AA=A|||;VT=SNP
2	201443484	rs7594798	T	C	100	PASS	AC=677;AF=0.135184;AN=5008;NS=2504;DP=22057;EAS_AF=0.2937;AMR_AF=0.072;AFR_AF=0.1415;EUR_AF=0.0368;SAS_AF=0.1094;AA=T|||;VT=SNP
2	201443632	rs76122158	G	A	100	PASS	AC=285;AF=0.0569089;AN=5008;NS=2504;DP=19697;EAS_AF=0.001;AMR_AF=0.0605;AFR_AF=0.0076;EUR_AF=0.1481;SAS_AF=0.0849;AA=g|||;VT=SNP
2	201444441	rs13026134	C	T	100	PASS	AC=3816;AF=0.761981;AN=5008;NS=2504;DP=17259;EAS_AF=0.8204;AMR_AF=0.6715;AFR_AF=0.8253;EUR_AF=0.7992;SAS_AF=0.6421;AA=T|||;VT=SNP
2	201445152	rs4674194	C	T	100	PASS	AC=2578;AF=0.514776;AN=5008;NS=2504;DP=15143;EAS_AF=0.5218;AMR_AF=0.4597;AFR_AF=0.5431;EUR_AF=0.5447;SAS_AF=0.4775;AA=T|||;VT=SNP
2	201445314	rs62279328	G	A	100	PASS	AC=296;AF=0.0591054;AN=5008;NS=2504;DP=15252;EAS_AF=0.0883;AMR_AF=0.1095;AFR_AF=0.003;EUR_AF=0.0795;SAS_AF=0.0481;AA=G|||;VT=SNP
2	201445589	rs7602386	T	A	100	PASS	AC=1093;AF=0.218251;AN=5008;NS=2504;DP=15303;EAS_AF=0.2917;AMR_AF=0.2017;AFR_AF=0.1815;EUR_AF=0.2565;SAS_AF=0.1646;AA=T|||;VT=SNP
2	201445898	rs75934083	T	C	100	PASS	AC=45;AF=0.00898562;AN=5008;NS=2504;DP=16991;EAS_AF=0;AMR_AF=0.0086;AFR_AF=0.0015;EUR_AF=0.0239;SAS_AF=0.0133;AA=T|||;VT=SNP
2	201448896	rs17593621	T	C	100	PASS	AC=1060;AF=0.211661;AN=5008;NS=2504;DP=17300;EAS_AF=0.2937;AMR_AF=0.2017;AFR_AF=0.1581;EUR_AF=0.2535;SAS_AF=0.1636;AA=T|||;VT=SNP
2	201449374	rs4674197	G	C	100	PASS	AC=76;AF=0.0151757;AN=5008;NS=2504;DP=18020;EAS_AF=0.002;AMR_AF=0.0562;AFR_AF=0.0008;EUR_AF=0.0298;SAS_AF=0.0041;AA=G|||;VT=SNP
2	201449442	rs12621063	C	A	100	PASS	AC=1360;AF=0.271565;AN=5008;NS=2504;DP=19143;EAS_AF=0.4425;AMR_AF=0.2709;AFR_AF=0.2345;EUR_AF=0.1759;SAS_AF=0.2444;AA=C|||;VT=SNP
2	201449734	rs2072034	C	G	100	PASS	AC=1363;AF=0.272165;AN=5008;NS=2504;DP=19007;EAS_AF=0.4415;AMR_AF=0.2709;AFR_AF=0.2368;EUR_AF=0.1769;SAS_AF=0.2444;AA=C|||;VT=SNP
2	201450962	rs148878576	C	G	100	PASS	AC=29;AF=0.00579073;AN=5008;NS=2504;DP=16804;EAS_AF=0;AMR_AF=0.0202;AFR_AF=0.0008;EUR_AF=0.0119;SAS_AF=0.002;AA=C|||;VT=SNP
2	201451006	rs4470327	C	T	100	PASS	AC=3815;AF=0.761781;AN=5008;NS=2504;DP=17522;EAS_AF=0.8194;AMR_AF=0.6715;AFR_AF=0.8253;EUR_AF=0.7992;SAS_AF=0.6421;AA=T|||;VT=SNP
2	201451647	rs12993621	A	G	100	PASS	AC=1058;AF=0.211262;AN=5008;NS=2504;DP=19206;EAS_AF=0.2937;AMR_AF=0.2017;AFR_AF=0.1581;EUR_AF=0.2525;SAS_AF=0.1626;AA=A|||;VT=SNP
2	201451847	rs12618843	C	A	100	PASS	AC=1365;AF=0.272564;AN=5008;NS=2504;DP=19210;EAS_AF=0.4415;AMR_AF=0.2709;AFR_AF=0.2368;EUR_AF=0.1789;SAS_AF=0.2444;AA=C|||;VT=SNP
2	201453052	rs9288313	T	G	100	PASS	AC=1418;AF=0.283147;AN=5008;NS=2504;DP=20409;EAS_AF=0.4405;AMR_AF=0.2695;AFR_AF=0.2852;EUR_AF=0.174;SAS_AF=0.2403;AA=G|||;VT=SNP
2	201453628	rs72927954	C	T	100	PASS	AC=343;AF=0.0684904;AN=5008;NS=2504;DP=15396;EAS_AF=0.001;AMR_AF=0.0692;AFR_AF=0.0461;EUR_AF=0.1481;SAS_AF=0.0859;AA=C|||;VT=SNP
2	201453751	rs17448345	G	A	100	PASS	AC=1555;AF=0.310503;AN=5008;NS=2504;DP=18035;EAS_AF=0.2956;AMR_AF=0.2767;AFR_AF=0.3169;EUR_AF=0.4006;SAS_AF=0.2485;AA=G|||;VT=SNP
2	201453948	rs11689822	C	A	100	PASS	AC=581;AF=0.116014;AN=5008;NS=2504;DP=18763;EAS_AF=0.0784;AMR_AF=0.0951;AFR_AF=0.0522;EUR_AF=0.2197;SAS_AF=0.1493;AA=C|||;VT=SNP
2	201454289	rs78673877	C	A	100	PASS	AC=582;AF=0.116214;AN=5008;NS=2504;DP=21359;EAS_AF=0.0784;AMR_AF=0.0937;AFR_AF=0.0537;EUR_AF=0.2197;SAS_AF=0.1493;AA=C|||;VT=SNP
2	201454449	rs143056340	G	T	100	PASS	AC=70;AF=0.0139776;AN=5008;NS=2504;DP=21285;EAS_AF=0;AMR_AF=0.0086;AFR_AF=0;EUR_AF=0.0268;SAS_AF=0.0378;AA=G|||;VT=SNP
2	201455723	rs17532777	C	T	100	PASS	AC=586;AF=0.117013;AN=5008;NS=2504;DP=21014;EAS_AF=0.0784;AMR_AF=0.0937;AFR_AF=0.0567;EUR_AF=0.2197;SAS_AF=0.1493;AA=C|||;VT=SNP
2	201455774	rs13400369	A	G	100	PASS	AC=669;AF=0.133586;AN=5008;NS=2504;DP=21895;EAS_AF=0.0784;AMR_AF=0.0937;AFR_AF=0.1195;EUR_AF=0.2197;SAS_AF=0.1493;AA=G|||;VT=SNP
2	201455930	rs17448359	C	T	100	PASS	AC=603;AF=0.120407;AN=5008;NS=2504;DP=21279;EAS_AF=0.0784;AMR_AF=0.0937;AFR_AF=0.0696;EUR_AF=0.2197;SAS_AF=0.1493;AA=T|||;VT=SNP
2	201456084	rs17448366	A	T	100	PASS	AC=602;AF=0.120208;AN=5008;NS=2504;DP=20933;EAS_AF=0.0784;AMR_AF=0.0937;AFR_AF=0.0688;EUR_AF=0.2197;SAS_AF=0.1493;AA=A|||;VT=SNP
2	201456245	rs1527944	G	A	100	PASS	AC=603;AF=0.120407;AN=5008;NS=2504;DP=21250;EAS_AF=0.0784;AMR_AF=0.0937;AFR_AF=0.0696;EUR_AF=0.2197;SAS_AF=0.1493;AA=A|||;VT=SNP
2	201456345	rs114152432	G	A	100	PASS	AC=70;AF=0.0139776;AN=5008;NS=2504;DP=21808;EAS_AF=0;AMR_AF=0.0086;AFR_AF=0;EUR_AF=0.0268;SAS_AF=0.0378;AA=G|||;VT=SNP
2	201456390	rs17532798	A	C	100	PASS	AC=498;AF=0.0994409;AN=5008;NS=2504;DP=21612;EAS_AF=0.001;AMR_AF=0.0764;AFR_AF=0.1596;EUR_AF=0.1481;SAS_AF=0.0859;AA=A|||;VT=SNP
2	201456447	rs1527945	T	C	100	PASS	AC=3631;AF=0.72504;AN=5008;NS=2504;DP=19692;EAS_AF=0.8155;AMR_AF=0.6628;AFR_AF=0.6959;EUR_AF=0.7982;SAS_AF=0.6401;AA=C|||;VT=SNP
2	201456492	rs1527946	C	G	100	PASS	AC=580;AF=0.115815;AN=5008;NS=2504;DP=18808;EAS_AF=0.0784;AMR_AF=0.0937;AFR_AF=0.0522;EUR_AF=0.2197;SAS_AF=0.1493;AA=C|||;VT=SNP
2	201457610	rs1527947	T	C	100	PASS	AC=670;AF=0.133786;AN=5008;NS=2504;DP=19863;EAS_AF=0.0784;AMR_AF=0.0937;AFR_AF=0.1203;EUR_AF=0.2197;SAS_AF=0.1493;AA=C|||;VT=SNP
2	201458460	rs1918720	A	G	100	PASS	AC=3631;AF=0.72504;AN=5008;NS=2504;DP=19485;EAS_AF=0.8155;AMR_AF=0.6628;AFR_AF=0.6959;EUR_AF=0.7982;SAS_AF=0.6401;AA=G|||;VT=SNP
2	201459164	rs2463488	T	C	100	PASS	AC=1379;AF=0.275359;AN=5008;NS=2504;DP=22081;EAS_AF=0.4405;AMR_AF=0.2709;AFR_AF=0.2511;EUR_AF=0.1769;SAS_AF=0.2423;AA=T|||;VT=SNP
2	201459445	rs78789724	A	G	100	PASS	AC=183;AF=0.0365415;AN=5008;NS=2504;DP=20517;EAS_AF=0.0357;AMR_AF=0.0331;AFR_AF=0.0038;EUR_AF=0.0507;SAS_AF=0.0695;AA=A|||;VT=SNP
2	201459711	rs1527948	C	T	100	PASS	AC=3631;AF=0.72504;AN=5008;NS=2504;DP=20316;EAS_AF=0.8155;AMR_AF=0.6628;AFR_AF=0.6959;EUR_AF=0.7982;SAS_AF=0.6401;AA=T|||;VT=SNP
2	201460104	rs7597590	A	G	100	PASS	AC=1388;AF=0.277157;AN=5008;NS=2504;DP=19157;EAS_AF=0.4405;AMR_AF=0.2709;AFR_AF=0.2587;EUR_AF=0.1759;SAS_AF=0.2423;AA=A|||;VT=SNP
2	201460316	rs2463489	G	T	100	PASS	AC=1385;AF=0.276558;AN=5008;NS=2504;DP=20078;EAS_AF=0.4405;AMR_AF=0.2709;AFR_AF=0.2572;EUR_AF=0.1759;SAS_AF=0.2413;AA=G|||;VT=SNP
2	201460322	rs2463490	T	C	100	PASS	AC=3644;AF=0.727636;AN=5008;NS=2504;DP=20189;EAS_AF=0.8155;AMR_AF=0.6628;AFR_AF=0.7057;EUR_AF=0.7982;SAS_AF=0.6401;AA=C|||;VT=SNP
2	201460841	rs4674211	G	C	100	PASS	AC=4082;AF=0.815096;AN=5008;NS=2504;DP=22477;EAS_AF=0.9097;AMR_AF=0.781;AFR_AF=0.8056;EUR_AF=0.8787;SAS_AF=0.6892;AA=C|||;VT=SNP
2	201461091	rs78201797	C	T	100	PASS	AC=233;AF=0.0465256;AN=5008;NS=2504;DP=20398;EAS_AF=0.0357;AMR_AF=0.0346;AFR_AF=0.0408;EUR_AF=0.0507;SAS_AF=0.0695;AA=C|||;VT=SNP
2	201461814	rs2465657	G	A	100	PASS	AC=1379;AF=0.275359;AN=5008;NS=2504;DP=20115;EAS_AF=0.4405;AMR_AF=0.2709;AFR_AF=0.2519;EUR_AF=0.1759;SAS_AF=0.2423;AA=G|||;VT=SNP
2	201461883	rs11694112	C	A	100	PASS	AC=603;AF=0.120407;AN=5008;NS=2504;DP=19949;EAS_AF=0.0784;AMR_AF=0.0937;AFR_AF=0.0696;EUR_AF=0.2197;SAS_AF=0.1493;AA=C|||;VT=SNP
2	201462331	rs17448436	C	T	100	PASS	AC=43;AF=0.00858626;AN=5008;NS=2504;DP=19074;EAS_AF=0;AMR_AF=0.0115;AFR_AF=0;EUR_AF=0.0348;SAS_AF=0;AA=C|||;VT=SNP
2	201462357	rs1405984	C	T	100	PASS	AC=604;AF=0.120607;AN=5008;NS=2504;DP=19388;EAS_AF=0.0784;AMR_AF=0.0937;AFR_AF=0.0703;EUR_AF=0.2197;SAS_AF=0.1493;AA=T|||;VT=SNP
2	201462707	rs1405985	A	G	100	PASS	AC=3635;AF=0.725839;AN=5008;NS=2504;DP=17760;EAS_AF=0.8185;AMR_AF=0.6628;AFR_AF=0.6959;EUR_AF=0.7982;SAS_AF=0.6411;AA=G|||;VT=SNP
2	201463018	rs17448443	T	G	100	PASS	AC=586;AF=0.117013;AN=5008;NS=2504;DP=18705;EAS_AF=0.0784;AMR_AF=0.0937;AFR_AF=0.0567;EUR_AF=0.2197;SAS_AF=0.1493;AA=T|||;VT=SNP
2	201463510	rs17532861	T	C	100	PASS	AC=510;AF=0.101837;AN=5008;NS=2504;DP=19604;EAS_AF=0.002;AMR_AF=0.0749;AFR_AF=0.1679;EUR_AF=0.1491;SAS_AF=0.0859;AA=T|||;VT=SNP
2	201464095	rs2465664	G	C	100	PASS	AC=1902;AF=0.379792;AN=5008;NS=2504;DP=16133;EAS_AF=0.4444;AMR_AF=0.3458;AFR_AF=0.4281;EUR_AF=0.325;SAS_AF=0.3282;AA=C|||;VT=SNP
2	201464295	rs10179964	T	C	100	PASS	AC=3048;AF=0.608626;AN=5008;NS=2504;DP=15433;EAS_AF=0.7401;AMR_AF=0.5692;AFR_AF=0.6392;EUR_AF=0.5785;SAS_AF=0.4908;AA=C|||;VT=SNP
2	201464565	rs12993144	C	T	100	PASS	AC=1573;AF=0.314097;AN=5008;NS=2504;DP=14236;EAS_AF=0.2976;AMR_AF=0.2983;AFR_AF=0.3192;EUR_AF=0.4016;SAS_AF=0.2454;AA=T|||;VT=SNP
2	201465291	rs17532875	C	T	100	PASS	AC=497;AF=0.0992412;AN=5008;NS=2504;DP=19421;EAS_AF=0.001;AMR_AF=0.0749;AFR_AF=0.1596;EUR_AF=0.1481;SAS_AF=0.0859;AA=C|||;VT=SNP
2	201465557	rs17448457	T	A	100	PASS	AC=587;AF=0.117212;AN=5008;NS=2504;DP=17538;EAS_AF=0.0784;AMR_AF=0.0937;AFR_AF=0.056;EUR_AF=0.2197;SAS_AF=0.1513;AA=T|||;VT=SNP
2	201465672	rs2470897	G	A	100	PASS	AC=3036;AF=0.60623;AN=5008;NS=2504;DP=16714;EAS_AF=0.7371;AMR_AF=0.5692;AFR_AF=0.6354;EUR_AF=0.5765;SAS_AF=0.4888;AA=A|||;VT=SNP
2	201465718	rs2463492	T	G	100	PASS	AC=3036;AF=0.60623;AN=5008;NS=2504;DP=17341;EAS_AF=0.7371;AMR_AF=0.5692;AFR_AF=0.6354;EUR_AF=0.5765;SAS_AF=0.4888;AA=G|||;VT=SNP
2	201466096	rs1405986	T	C	100	PASS	AC=1382;AF=0.275958;AN=5008;NS=2504;DP=18696;EAS_AF=0.4415;AMR_AF=0.2709;AFR_AF=0.2534;EUR_AF=0.175;SAS_AF=0.2434;AA=T|||;VT=SNP
2	201466335	rs4337457	G	A	100	PASS	AC=4085;AF=0.815695;AN=5008;NS=2504;DP=17654;EAS_AF=0.9107;AMR_AF=0.781;AFR_AF=0.8086;EUR_AF=0.8767;SAS_AF=0.6892;AA=A|||;VT=SNP
2	201466732	rs6742109	T	C	100	PASS	AC=3048;AF=0.608626;AN=5008;NS=2504;DP=21248;EAS_AF=0.7371;AMR_AF=0.5692;AFR_AF=0.6445;EUR_AF=0.5765;SAS_AF=0.4888;AA=C|||;VT=SNP
2	201466954	rs2248130	C	G	100	PASS	AC=1889;AF=0.377196;AN=5008;NS=2504;DP=19330;EAS_AF=0.4395;AMR_AF=0.3458;AFR_AF=0.4236;EUR_AF=0.3231;SAS_AF=0.3282;AA=C|||;VT=SNP
2	201467231	rs2293524	A	G	100	PASS	AC=1084;AF=0.216454;AN=5008;NS=2504;DP=22066;EAS_AF=0.2966;AMR_AF=0.2205;AFR_AF=0.1664;EUR_AF=0.2535;SAS_AF=0.1605;AA=A|||;VT=SNP
2	201468515	rs12997909	T	C	100	PASS	AC=1072;AF=0.214058;AN=5008;NS=2504;DP=16296;EAS_AF=0.2966;AMR_AF=0.2219;AFR_AF=0.1566;EUR_AF=0.2535;SAS_AF=0.1605;AA=T|||;VT=SNP
2	201468732	rs2293525	C	G	100	PASS	AC=1383;AF=0.276158;AN=5008;NS=2504;DP=21656;EAS_AF=0.4435;AMR_AF=0.2709;AFR_AF=0.2534;EUR_AF=0.174;SAS_AF=0.2434;AA=C|||;VT=SNP;EX_TARGET
2	201469044	rs2293526	T	A	100	PASS	AC=1889;AF=0.377196;AN=5008;NS=2504;DP=19705;EAS_AF=0.4415;AMR_AF=0.3458;AFR_AF=0.4228;EUR_AF=0.3231;SAS_AF=0.3272;AA=A|||;VT=SNP
2	201469089	rs2293527	T	G	100	PASS	AC=1157;AF=0.23103;AN=5008;NS=2504;DP=21188;EAS_AF=0.2966;AMR_AF=0.2233;AFR_AF=0.2201;EUR_AF=0.2535;SAS_AF=0.1605;AA=T|||;VT=SNP
2	201469149	rs2293528	A	G	100	PASS	AC=1894;AF=0.378195;AN=5008;NS=2504;DP=20315;EAS_AF=0.4444;AMR_AF=0.3458;AFR_AF=0.4236;EUR_AF=0.3231;SAS_AF=0.3282;AA=A|||;VT=SNP
2	201469625	rs13406379	G	A	100	PASS	AC=359;AF=0.0716853;AN=5008;NS=2504;DP=14557;EAS_AF=0.0873;AMR_AF=0.1095;AFR_AF=0.0514;EUR_AF=0.0795;SAS_AF=0.0481;AA=G|||;VT=SNP
2	201469754	rs2293529	C	T	100	PASS	AC=98;AF=0.0195687;AN=5008;NS=2504;DP=17648;EAS_AF=0.0327;AMR_AF=0.0231;AFR_AF=0.0015;EUR_AF=0.0189;SAS_AF=0.0286;AA=C|||;VT=SNP
2	201469791	rs10187029	C	G	100	PASS	AC=1148;AF=0.229233;AN=5008;NS=2504;DP=16609;EAS_AF=0.2966;AMR_AF=0.2233;AFR_AF=0.2133;EUR_AF=0.2535;SAS_AF=0.1605;AA=C|||;VT=SNP
2	201469845	rs34299045	C	T	100	PASS	AC=236;AF=0.0471246;AN=5008;NS=2504;DP=15057;EAS_AF=0.0357;AMR_AF=0.0346;AFR_AF=0.0408;EUR_AF=0.0517;SAS_AF=0.0716;AA=C|||;VT=SNP
2	201469948	rs17532973	G	A	100	PASS	AC=368;AF=0.0734824;AN=5008;NS=2504;DP=13605;EAS_AF=0.002;AMR_AF=0.0706;AFR_AF=0.0507;EUR_AF=0.1491;SAS_AF=0.1022;AA=G|||;VT=SNP
2	201471548	rs6737912	T	C	100	PASS	AC=1896;AF=0.378594;AN=5008;NS=2504;DP=22158;EAS_AF=0.4415;AMR_AF=0.3458;AFR_AF=0.4274;EUR_AF=0.3231;SAS_AF=0.3282;AA=T|||;VT=SNP
2	201471612	rs139856668	C	T	100	PASS	AC=94;AF=0.01877;AN=5008;NS=2504;DP=22484;EAS_AF=0;AMR_AF=0.0245;AFR_AF=0.0023;EUR_AF=0.0577;SAS_AF=0.0164;AA=T|||;VT=SNP
2	201471875	rs10931908	A	G	100	PASS	AC=3044;AF=0.607827;AN=5008;NS=2504;DP=21485;EAS_AF=0.7381;AMR_AF=0.5692;AFR_AF=0.6407;EUR_AF=0.5765;SAS_AF=0.4888;AA=G|||;VT=SNP
2	201472082	rs80326643	C	T	100	PASS	AC=51;AF=0.0101837;AN=5008;NS=2504;DP=22272;EAS_AF=0;AMR_AF=0.0216;AFR_AF=0.0023;EUR_AF=0.0179;SAS_AF=0.0153;AA=T|||;VT=SNP
2	201472292	rs2960200	G	A	100	PASS	AC=1897;AF=0.378794;AN=5008;NS=2504;DP=22416;EAS_AF=0.4415;AMR_AF=0.3458;AFR_AF=0.4281;EUR_AF=0.3231;SAS_AF=0.3282;AA=G|||;VT=SNP
2	201472746	rs146675789	G	A	100	PASS	AC=14;AF=0.00279553;AN=5008;NS=2504;DP=21228;EAS_AF=0;AMR_AF=0.0029;AFR_AF=0;EUR_AF=0.0119;SAS_AF=0;AA=G|||;VT=SNP
2	201473674	rs2470902	G	A	100	PASS	AC=3639;AF=0.726637;AN=5008;NS=2504;DP=22777;EAS_AF=0.8165;AMR_AF=0.6628;AFR_AF=0.702;EUR_AF=0.7962;SAS_AF=0.6411;AA=A|||;VT=SNP;EX_TARGET
2	201474179	rs17593811	C	T	100	PASS	AC=1898;AF=0.378994;AN=5008;NS=2504;DP=18042;EAS_AF=0.4415;AMR_AF=0.3458;AFR_AF=0.4304;EUR_AF=0.3231;SAS_AF=0.3262;AA=C|||;VT=SNP;EX_TARGET
2	201474234	rs10497865	C	T	100	PASS	AC=301;AF=0.0601038;AN=5008;NS=2504;DP=18837;EAS_AF=0.0417;AMR_AF=0.0749;AFR_AF=0.0129;EUR_AF=0.165;SAS_AF=0.0245;AA=C|||;VT=SNP
2	201474237	rs4672858	A	G	100	PASS	AC=1150;AF=0.229633;AN=5008;NS=2504;DP=18971;EAS_AF=0.2966;AMR_AF=0.2233;AFR_AF=0.2133;EUR_AF=0.2535;SAS_AF=0.1626;AA=A|||;VT=SNP
2	201474436	rs10497866	A	G	100	PASS	AC=3636;AF=0.726038;AN=5008;NS=2504;DP=19110;EAS_AF=0.8165;AMR_AF=0.6628;AFR_AF=0.6997;EUR_AF=0.7962;SAS_AF=0.6411;AA=G|||;VT=SNP
2	201474549	rs10206891	A	G	100	PASS	AC=3638;AF=0.726438;AN=5008;NS=2504;DP=17147;EAS_AF=0.8165;AMR_AF=0.6628;AFR_AF=0.702;EUR_AF=0.7962;SAS_AF=0.6401;AA=G|||;VT=SNP
2	201474639	rs12478624	A	G	100	PASS	AC=1898;AF=0.378994;AN=5008;NS=2504;DP=17530;EAS_AF=0.4415;AMR_AF=0.3458;AFR_AF=0.4304;EUR_AF=0.3231;SAS_AF=0.3262;AA=A|||;VT=SNP
2	201474647	rs6735253	G	A	100	PASS	AC=1904;AF=0.380192;AN=5008;NS=2504;DP=17622;EAS_AF=0.4415;AMR_AF=0.3473;AFR_AF=0.4342;EUR_AF=0.3231;SAS_AF=0.3262;AA=G|||;VT=SNP
2	201475157	rs10497853	A	G	100	PASS	AC=292;AF=0.0583067;AN=5008;NS=2504;DP=17659;EAS_AF=0.0843;AMR_AF=0.1095;AFR_AF=0.003;EUR_AF=0.0795;SAS_AF=0.0481;AA=A|||;VT=SNP
2	201475723	rs1986390	C	T	100	PASS	AC=1901;AF=0.379593;AN=5008;NS=2504;DP=13494;EAS_AF=0.4444;AMR_AF=0.3458;AFR_AF=0.4304;EUR_AF=0.3231;SAS_AF=0.3262;AA=C|||;VT=SNP
2	201475768	rs2960199	A	G	100	PASS	AC=1901;AF=0.379593;AN=5008;NS=2504;DP=14579;EAS_AF=0.4444;AMR_AF=0.3458;AFR_AF=0.4304;EUR_AF=0.3231;SAS_AF=0.3262;AA=G|||;VT=SNP
2	201475874	rs2516310	A	G	100	PASS	AC=3050;AF=0.609026;AN=5008;NS=2504;DP=17104;EAS_AF=0.7411;AMR_AF=0.5692;AFR_AF=0.6437;EUR_AF=0.5755;SAS_AF=0.4888;AA=A|||;VT=SNP
2	201478228	rs7572503	A	G	100	PASS	AC=1899;AF=0.379193;AN=5008;NS=2504;DP=22059;EAS_AF=0.4444;AMR_AF=0.3444;AFR_AF=0.4297;EUR_AF=0.3231;SAS_AF=0.3262;AA=-|||;VT=SNP
2	201478264	rs2465665	G	A	100	PASS	AC=3041;AF=0.607228;AN=5008;NS=2504;DP=21999;EAS_AF=0.7401;AMR_AF=0.5663;AFR_AF=0.6392;EUR_AF=0.5755;SAS_AF=0.4888;AA=A|||;VT=SNP
2	201478286	rs7560168	T	C	100	PASS	AC=1899;AF=0.379193;AN=5008;NS=2504;DP=20863;EAS_AF=0.4444;AMR_AF=0.3444;AFR_AF=0.4297;EUR_AF=0.3231;SAS_AF=0.3262;AA=T|||;VT=SNP
2	201478720	rs75804136	A	C	100	PASS	AC=82;AF=0.0163738;AN=5008;NS=2504;DP=21818;EAS_AF=0;AMR_AF=0.0231;AFR_AF=0.0023;EUR_AF=0.0249;SAS_AF=0.0389;AA=A|||;VT=SNP;EX_TARGET
2	201478896	rs6754573	G	A	100	PASS	AC=3353;AF=0.669529;AN=5008;NS=2504;DP=21712;EAS_AF=0.8323;AMR_AF=0.6801;AFR_AF=0.6467;EUR_AF=0.6571;SAS_AF=0.5378;AA=A|||;VT=SNP
2	201478937	rs6712290	T	G	100	PASS	AC=3964;AF=0.791534;AN=5008;NS=2504;DP=21545;EAS_AF=0.9107;AMR_AF=0.7752;AFR_AF=0.7201;EUR_AF=0.8767;SAS_AF=0.6892;AA=G|||;VT=SNP
2	201479093	rs6725945	A	G	100	PASS	AC=3964;AF=0.791534;AN=5008;NS=2504;DP=21251;EAS_AF=0.9107;AMR_AF=0.7752;AFR_AF=0.7201;EUR_AF=0.8767;SAS_AF=0.6892;AA=G|||;VT=SNP
2	201479456	rs2347866	C	G	100	PASS	AC=3354;AF=0.669728;AN=5008;NS=2504;DP=18785;EAS_AF=0.8323;AMR_AF=0.6816;AFR_AF=0.6467;EUR_AF=0.6571;SAS_AF=0.5378;AA=G|||;VT=SNP
2	201480109	rs10179330	A	G	100	PASS	AC=3356;AF=0.670128;AN=5008;NS=2504;DP=20019;EAS_AF=0.8323;AMR_AF=0.6816;AFR_AF=0.6483;EUR_AF=0.6571;SAS_AF=0.5378;AA=G|||;VT=SNP
2	201480149	rs6730068	A	G	100	PASS	AC=1390;AF=0.277556;AN=5008;NS=2504;DP=18702;EAS_AF=0.3938;AMR_AF=0.3357;AFR_AF=0.1641;EUR_AF=0.334;SAS_AF=0.2117;AA=A|||;VT=SNP
2	201481060	rs17533070	G	A	100	PASS	AC=91;AF=0.0181709;AN=5008;NS=2504;DP=19786;EAS_AF=0;AMR_AF=0.0389;AFR_AF=0.0038;EUR_AF=0.0477;SAS_AF=0.0112;AA=G|||;VT=SNP
2	201481436	rs2348020	C	A	100	PASS	AC=1888;AF=0.376997;AN=5008;NS=2504;DP=19009;EAS_AF=0.4385;AMR_AF=0.3444;AFR_AF=0.4259;EUR_AF=0.3231;SAS_AF=0.3262;AA=C|||;VT=SNP
2	201481512	rs2002957	A	G	100	PASS	AC=287;AF=0.0573083;AN=5008;NS=2504;DP=18303;EAS_AF=0.001;AMR_AF=0.062;AFR_AF=0.0076;EUR_AF=0.1491;SAS_AF=0.0849;AA=A|||;VT=SNP
2	201482048	rs55758454	G	A	100	PASS	AC=497;AF=0.0992412;AN=5008;NS=2504;DP=17714;EAS_AF=0.001;AMR_AF=0.0749;AFR_AF=0.1596;EUR_AF=0.1491;SAS_AF=0.0849;AA=G|||;VT=SNP
2	201482467	rs16833885	A	G	100	PASS	AC=926;AF=0.184904;AN=5008;NS=2504;DP=17487;EAS_AF=0.0923;AMR_AF=0.219;AFR_AF=0.1906;EUR_AF=0.1243;SAS_AF=0.3108;AA=A|||;VT=SNP
2	201482866	rs2470899	G	T	100	PASS	AC=4509;AF=0.900359;AN=5008;NS=2504;DP=19238;EAS_AF=0.999;AMR_AF=0.9251;AFR_AF=0.8396;EUR_AF=0.8509;SAS_AF=0.9141;AA=T|||;VT=SNP
2	201483088	rs4672863	A	G	100	PASS	AC=1390;AF=0.277556;AN=5008;NS=2504;DP=17442;EAS_AF=0.3938;AMR_AF=0.3343;AFR_AF=0.1649;EUR_AF=0.334;SAS_AF=0.2117;AA=A|||;VT=SNP
2	201483116	rs10931909	T	C	100	PASS	AC=589;AF=0.117612;AN=5008;NS=2504;DP=17094;EAS_AF=0.0784;AMR_AF=0.0951;AFR_AF=0.0567;EUR_AF=0.2197;SAS_AF=0.1513;AA=T|||;VT=SNP
2	201483220	rs17533098	T	G	100	PASS	AC=69;AF=0.013778;AN=5008;NS=2504;DP=18819;EAS_AF=0.003;AMR_AF=0.0548;AFR_AF=0.0015;EUR_AF=0.0239;SAS_AF=0.002;AA=T|||;VT=SNP
2	201483434	rs10460401	T	G	100	PASS	AC=1654;AF=0.330272;AN=5008;NS=2504;DP=17104;EAS_AF=0.1677;AMR_AF=0.3199;AFR_AF=0.3525;EUR_AF=0.3429;SAS_AF=0.4622;AA=T|||;VT=SNP
2	201483736	rs74505358	T	C	100	PASS	AC=295;AF=0.0589058;AN=5008;NS=2504;DP=19690;EAS_AF=0.0873;AMR_AF=0.1095;AFR_AF=0.003;EUR_AF=0.0795;SAS_AF=0.0481;AA=T|||;VT=SNP
2	201483925	rs16833889	G	A	100	PASS	AC=1654;AF=0.330272;AN=5008;NS=2504;DP=20127;EAS_AF=0.1677;AMR_AF=0.3199;AFR_AF=0.3525;EUR_AF=0.3429;SAS_AF=0.4622;AA=G|||;VT=SNP
2	201483977	rs6753463	G	T	100	PASS	AC=1385;AF=0.276558;AN=5008;NS=2504;DP=20450;EAS_AF=0.3909;AMR_AF=0.3343;AFR_AF=0.1634;EUR_AF=0.334;SAS_AF=0.2117;AA=G|||;VT=SNP
2	201484065	rs6753383	C	T	100	PASS	AC=1387;AF=0.276957;AN=5008;NS=2504;DP=18599;EAS_AF=0.3909;AMR_AF=0.3343;AFR_AF=0.1649;EUR_AF=0.334;SAS_AF=0.2117;AA=C|||;VT=SNP
2	201484190	rs6724797	A	G	100	PASS	AC=3040;AF=0.607029;AN=5008;NS=2504;DP=16526;EAS_AF=0.5585;AMR_AF=0.6542;AFR_AF=0.5166;EUR_AF=0.6769;SAS_AF=0.6738;AA=a|||;VT=SNP
2	201484572	rs17448686	A	G	100	PASS	AC=286;AF=0.0571086;AN=5008;NS=2504;DP=17734;EAS_AF=0.001;AMR_AF=0.062;AFR_AF=0.0076;EUR_AF=0.1491;SAS_AF=0.0838;AA=A|||;VT=SNP
2	201485116	rs4672864	G	A	100	PASS	AC=1405;AF=0.280551;AN=5008;NS=2504;DP=15768;EAS_AF=0.3948;AMR_AF=0.3357;AFR_AF=0.1641;EUR_AF=0.3429;SAS_AF=0.2168;AA=G|||;VT=SNP
2	201485120	rs59699466	C	T	100	PASS	AC=1094;AF=0.21845;AN=5008;NS=2504;DP=15860;EAS_AF=0.3006;AMR_AF=0.2233;AFR_AF=0.1573;EUR_AF=0.2624;SAS_AF=0.1677;AA=C|||;VT=SNP
2	201485572	rs4672865	A	G	100	PASS	AC=1403;AF=0.280152;AN=5008;NS=2504;DP=20739;EAS_AF=0.3938;AMR_AF=0.3343;AFR_AF=0.1641;EUR_AF=0.3429;SAS_AF=0.2168;AA=A|||;VT=SNP;EX_TARGET
2	201485649	rs4672866	T	G	100	PASS	AC=1473;AF=0.294129;AN=5008;NS=2504;DP=22256;EAS_AF=0.3938;AMR_AF=0.3357;AFR_AF=0.2163;EUR_AF=0.3429;SAS_AF=0.2168;AA=T|||;VT=SNP
2	201485747	rs6761252	G	T	100	PASS	AC=1639;AF=0.327276;AN=5008;NS=2504;DP=20739;EAS_AF=0.1677;AMR_AF=0.3199;AFR_AF=0.3517;EUR_AF=0.334;SAS_AF=0.4571;AA=G|||;VT=SNP
2	201485830	rs6761375	G	A	100	PASS	AC=912;AF=0.182109;AN=5008;NS=2504;DP=17969;EAS_AF=0.0903;AMR_AF=0.2161;AFR_AF=0.1823;EUR_AF=0.1252;SAS_AF=0.3108;AA=G|||;VT=SNP;EX_TARGET
2	201486184	rs6761840	G	A	100	PASS	AC=1639;AF=0.327276;AN=5008;NS=2504;DP=15923;EAS_AF=0.1677;AMR_AF=0.3199;AFR_AF=0.3517;EUR_AF=0.334;SAS_AF=0.4571;AA=G|||;VT=SNP
2	201486316	rs13023526	G	A	100	PASS	AC=1377;AF=0.27496;AN=5008;NS=2504;DP=13409;EAS_AF=0.4405;AMR_AF=0.2695;AFR_AF=0.2534;EUR_AF=0.174;SAS_AF=0.2413;AA=G|||;VT=SNP
2	201486721	rs12478294	C	T	100	PASS	AC=1377;AF=0.27496;AN=5008;NS=2504;DP=16841;EAS_AF=0.4405;AMR_AF=0.2709;AFR_AF=0.2526;EUR_AF=0.174;SAS_AF=0.2413;AA=C|||;VT=SNP
2	201486955	rs17533140	G	C	100	PASS	AC=574;AF=0.114617;AN=5008;NS=2504;DP=20786;EAS_AF=0.0784;AMR_AF=0.0951;AFR_AF=0.056;EUR_AF=0.2107;SAS_AF=0.1462;AA=G|||;VT=SNP
2	201487116	rs4428003	A	G	100	PASS	AC=3119;AF=0.622804;AN=5008;NS=2504;DP=21155;EAS_AF=0.5615;AMR_AF=0.6556;AFR_AF=0.5734;EUR_AF=0.6769;SAS_AF=0.6738;AA=G|||;VT=SNP
2	201487763	rs7563294	C	T	100	PASS	AC=1043;AF=0.208267;AN=5008;NS=2504;DP=21423;EAS_AF=0.0893;AMR_AF=0.2248;AFR_AF=0.2791;EUR_AF=0.1233;SAS_AF=0.3108;AA=C|||;VT=SNP
2	201487990	rs7563522	C	T	100	PASS	AC=3119;AF=0.622804;AN=5008;NS=2504;DP=19936;EAS_AF=0.5615;AMR_AF=0.6556;AFR_AF=0.5734;EUR_AF=0.6769;SAS_AF=0.6738;AA=T|||;VT=SNP
2	201488166	rs4614918	T	C	100	PASS	AC=3119;AF=0.622804;AN=5008;NS=2504;DP=22551;EAS_AF=0.5615;AMR_AF=0.6556;AFR_AF=0.5734;EUR_AF=0.6769;SAS_AF=0.6738;AA=C|||;VT=SNP
2	201488223	rs34380410	C	A	100	PASS	AC=1405;AF=0.280551;AN=5008;NS=2504;DP=21462;EAS_AF=0.3938;AMR_AF=0.3343;AFR_AF=0.1649;EUR_AF=0.3439;SAS_AF=0.2168;AA=A|||;VT=SNP
2	201488413	rs4035120	A	G	100	PASS	AC=4515;AF=0.901558;AN=5008;NS=2504;DP=22132;EAS_AF=0.999;AMR_AF=0.9251;AFR_AF=0.8434;EUR_AF=0.8509;SAS_AF=0.9151;AA=G|||;VT=SNP
2	201488435	rs3795968	T	C	100	PASS	AC=1644;AF=0.328275;AN=5008;NS=2504;DP=22793;EAS_AF=0.1677;AMR_AF=0.3199;AFR_AF=0.3555;EUR_AF=0.335;SAS_AF=0.456;AA=t|||;VT=SNP
2	201488758	rs2348021	A	G	100	PASS	AC=3082;AF=0.615415;AN=5008;NS=2504;DP=22552;EAS_AF=0.5645;AMR_AF=0.6974;AFR_AF=0.5204;EUR_AF=0.6769;SAS_AF=0.6748;AA=G|||;VT=SNP
2	201489001	rs35482626	C	T	100	PASS	AC=295;AF=0.0589058;AN=5008;NS=2504;DP=22835;EAS_AF=0.0873;AMR_AF=0.1095;AFR_AF=0.003;EUR_AF=0.0795;SAS_AF=0.0481;AA=C|||;VT=SNP
2	201489150	rs4035107	T	C	100	PASS	AC=1402;AF=0.279952;AN=5008;NS=2504;DP=20758;EAS_AF=0.3938;AMR_AF=0.3343;AFR_AF=0.1641;EUR_AF=0.341;SAS_AF=0.2178;AA=T|||;VT=SNP
2	201489162	rs76769365	G	C	100	PASS	AC=39;AF=0.00778754;AN=5008;NS=2504;DP=20688;EAS_AF=0.001;AMR_AF=0.0216;AFR_AF=0.0008;EUR_AF=0.0189;SAS_AF=0.0031;AA=G|||;VT=SNP
2	201489465	rs16833921	A	C	100	PASS	AC=1635;AF=0.326478;AN=5008;NS=2504;DP=21106;EAS_AF=0.1677;AMR_AF=0.3199;AFR_AF=0.3464;EUR_AF=0.336;SAS_AF=0.4581;AA=A|||;VT=SNP
2	201489490	rs6745304	A	G	100	PASS	AC=3055;AF=0.610024;AN=5008;NS=2504;DP=20050;EAS_AF=0.5625;AMR_AF=0.6542;AFR_AF=0.5234;EUR_AF=0.6769;SAS_AF=0.6759;AA=G|||;VT=SNP
2	201489552	rs6732225	T	G	100	PASS	AC=1401;AF=0.279752;AN=5008;NS=2504;DP=19805;EAS_AF=0.3938;AMR_AF=0.3329;AFR_AF=0.1649;EUR_AF=0.339;SAS_AF=0.2188;AA=T|||;VT=SNP
2	201489836	rs6720189	C	T	100	PASS	AC=3120;AF=0.623003;AN=5008;NS=2504;DP=17549;EAS_AF=0.6062;AMR_AF=0.5937;AFR_AF=0.6823;EUR_AF=0.5119;SAS_AF=0.6953;AA=T|||;VT=SNP
2	201490349	rs7597713	A	G	100	PASS	AC=1374;AF=0.274361;AN=5008;NS=2504;DP=16919;EAS_AF=0.4405;AMR_AF=0.2695;AFR_AF=0.2511;EUR_AF=0.175;SAS_AF=0.2403;AA=A|||;VT=SNP
2	201491281	rs2244004	T	A	100	PASS	AC=4698;AF=0.938099;AN=5008;NS=2504;DP=20579;EAS_AF=1;AMR_AF=0.9712;AFR_AF=0.7927;EUR_AF=0.9871;SAS_AF=0.9969;AA=A|||;VT=SNP
2	201491450	rs1986414	A	G	100	PASS	AC=4450;AF=0.888578;AN=5008;NS=2504;DP=20563;EAS_AF=0.9603;AMR_AF=0.9524;AFR_AF=0.6876;EUR_AF=0.9692;SAS_AF=0.9581;AA=A|||;VT=SNP
2	201491560	rs1986415	G	A	100	PASS	AC=973;AF=0.194289;AN=5008;NS=2504;DP=22457;EAS_AF=0.4504;AMR_AF=0.1744;AFR_AF=0.0174;EUR_AF=0.1183;SAS_AF=0.2618;AA=G|||;VT=SNP
2	201492524	rs74528758	A	T	100	PASS	AC=26;AF=0.00519169;AN=5008;NS=2504;DP=18561;EAS_AF=0;AMR_AF=0.0115;AFR_AF=0.0008;EUR_AF=0.0139;SAS_AF=0.0031;AA=A|||;VT=SNP
2	201492823	rs6711025	G	A	100	PASS	AC=2764;AF=0.551917;AN=5008;NS=2504;DP=17776;EAS_AF=0.7877;AMR_AF=0.4769;AFR_AF=0.5499;EUR_AF=0.4125;SAS_AF=0.5082;AA=A|||;VT=SNP
2	201494912	rs2465658	T	C	100	PASS	AC=4273;AF=0.853235;AN=5008;NS=2504;DP=10344;EAS_AF=0.9881;AMR_AF=0.8934;AFR_AF=0.8434;EUR_AF=0.7654;SAS_AF=0.7894;AA=t|||;VT=SNP
2	201495063	rs4508579	T	C	100	PASS	AC=922;AF=0.184105;AN=5008;NS=2504;DP=15061;EAS_AF=0.2907;AMR_AF=0.2075;AFR_AF=0.0446;EUR_AF=0.2555;SAS_AF=0.1728;AA=T|||;VT=SNP
2	201495113	rs4621154	A	G	100	PASS	AC=2856;AF=0.570288;AN=5008;NS=2504;DP=14709;EAS_AF=0.8085;AMR_AF=0.4755;AFR_AF=0.5991;EUR_AF=0.4165;SAS_AF=0.5112;AA=G|||;VT=SNP
2	201496111	rs2254576	A	G	100	PASS	AC=3155;AF=0.629992;AN=5008;NS=2504;DP=18008;EAS_AF=0.7857;AMR_AF=0.5231;AFR_AF=0.7557;EUR_AF=0.5348;SAS_AF=0.4734;AA=G|||;VT=SNP
2	201496769	rs2960198	T	A	100	PASS	AC=2406;AF=0.480431;AN=5008;NS=2504;DP=12252;EAS_AF=0.7242;AMR_AF=0.428;AFR_AF=0.4637;EUR_AF=0.3678;SAS_AF=0.4049;AA=-|||;VT=SNP
2	201497021	rs10207809	C	T	100	PASS	AC=2193;AF=0.437899;AN=5008;NS=2504;DP=9743;EAS_AF=0.7272;AMR_AF=0.4035;AFR_AF=0.3222;EUR_AF=0.3598;SAS_AF=0.4008;AA=C|||;VT=SNP
2	201497770	rs78913864	C	T	100	PASS	AC=415;AF=0.0828674;AN=5008;NS=2504;DP=16844;EAS_AF=0.0456;AMR_AF=0.0778;AFR_AF=0.0628;EUR_AF=0.165;SAS_AF=0.0675;AA=C|||;VT=SNP
2	201498285	rs1989739	C	T	100	PASS	AC=2173;AF=0.433906;AN=5008;NS=2504;DP=14467;EAS_AF=0.7312;AMR_AF=0.4006;AFR_AF=0.3056;EUR_AF=0.3598;SAS_AF=0.4008;AA=C|||;VT=SNP
2	201500074	rs17448796	G	A	100	PASS	AC=265;AF=0.0529153;AN=5008;NS=2504;DP=19682;EAS_AF=0.0119;AMR_AF=0.0735;AFR_AF=0.0113;EUR_AF=0.164;SAS_AF=0.0225;AA=G|||;VT=SNP
2	201500183	rs2256977	T	C	100	PASS	AC=2969;AF=0.592851;AN=5008;NS=2504;DP=19908;EAS_AF=0.7986;AMR_AF=0.5101;AFR_AF=0.6082;EUR_AF=0.5368;SAS_AF=0.4765;AA=C|||;VT=SNP
2	201500191	rs2348022	G	A	100	PASS	AC=316;AF=0.063099;AN=5008;NS=2504;DP=19658;EAS_AF=0.0179;AMR_AF=0.0274;AFR_AF=0.1974;EUR_AF=0.0109;SAS_AF=0.0072;AA=G|||;VT=SNP
2	201500631	rs2465661	C	T	100	PASS	AC=2552;AF=0.509585;AN=5008;NS=2504;DP=18208;EAS_AF=0.753;AMR_AF=0.4323;AFR_AF=0.5454;EUR_AF=0.3708;SAS_AF=0.408;AA=G|||;VT=SNP
2	201501145	rs2465662	T	C	100	PASS	AC=1818;AF=0.363019;AN=5008;NS=2504;DP=18883;EAS_AF=0.5119;AMR_AF=0.2896;AFR_AF=0.3941;EUR_AF=0.2833;SAS_AF=0.3016;AA=C|||;VT=SNP
2	201501431	rs17533238	A	G	100	PASS	AC=411;AF=0.0820687;AN=5008;NS=2504;DP=21562;EAS_AF=0.0446;AMR_AF=0.0778;AFR_AF=0.059;EUR_AF=0.164;SAS_AF=0.0706;AA=A|||;VT=SNP
2	201501568	rs4622702	A	G	100	PASS	AC=623;AF=0.124401;AN=5008;NS=2504;DP=21097;EAS_AF=0.0298;AMR_AF=0.0893;AFR_AF=0.2572;EUR_AF=0.164;SAS_AF=0.0266;AA=A|||;VT=SNP
2	201502072	rs17533245	T	A	100	PASS	AC=411;AF=0.0820687;AN=5008;NS=2504;DP=16396;EAS_AF=0.0446;AMR_AF=0.0778;AFR_AF=0.059;EUR_AF=0.164;SAS_AF=0.0706;AA=T|||;VT=SNP
2	201502213	rs6741421	T	C	100	PASS	AC=294;AF=0.0587061;AN=5008;NS=2504;DP=16677;EAS_AF=0.0179;AMR_AF=0.0274;AFR_AF=0.18;EUR_AF=0.0119;SAS_AF=0.0072;AA=T|||;VT=SNP
2	201502395	rs10172572	T	C	100	PASS	AC=1048;AF=0.209265;AN=5008;NS=2504;DP=17504;EAS_AF=0.4405;AMR_AF=0.1801;AFR_AF=0.1104;EUR_AF=0.1064;SAS_AF=0.2311;AA=T|||;VT=SNP
2	201502635	rs78602157	C	T	100	PASS	AC=336;AF=0.0670927;AN=5008;NS=2504;DP=16932;EAS_AF=0.0179;AMR_AF=0.0317;AFR_AF=0.2095;EUR_AF=0.0119;SAS_AF=0.0072;AA=C|||;VT=SNP
2	201502804	rs150842909	T	C	100	PASS	AC=65;AF=0.0129792;AN=5008;NS=2504;DP=17736;EAS_AF=0;AMR_AF=0.0101;AFR_AF=0.0015;EUR_AF=0.0249;SAS_AF=0.0317;AA=C|||;VT=SNP
2	201502898	rs2470900	G	A	100	PASS	AC=966;AF=0.192891;AN=5008;NS=2504;DP=19279;EAS_AF=0.4405;AMR_AF=0.1772;AFR_AF=0.0499;EUR_AF=0.1064;SAS_AF=0.2311;AA=G|||;VT=SNP
2	201503176	rs2465663	A	G	100	PASS	AC=1465;AF=0.292532;AN=5008;NS=2504;DP=18404;EAS_AF=0.4851;AMR_AF=0.2565;AFR_AF=0.1755;EUR_AF=0.2714;SAS_AF=0.2996;AA=A|||;VT=SNP
2	201503317	rs4619591	G	C	100	PASS	AC=316;AF=0.063099;AN=5008;NS=2504;DP=19108;EAS_AF=0.0179;AMR_AF=0.0303;AFR_AF=0.1952;EUR_AF=0.0119;SAS_AF=0.0072;AA=G|||;VT=SNP
2	201503418	rs10432435	G	T	100	PASS	AC=733;AF=0.146366;AN=5008;NS=2504;DP=18435;EAS_AF=0.2887;AMR_AF=0.0793;AFR_AF=0.1785;EUR_AF=0.0328;SAS_AF=0.1207;AA=G|||;VT=SNP
2	201503996	rs76410817	G	A	100	PASS	AC=268;AF=0.0535144;AN=5008;NS=2504;DP=19487;EAS_AF=0.0119;AMR_AF=0.0735;AFR_AF=0.0121;EUR_AF=0.164;SAS_AF=0.0245;AA=G|||;VT=SNP
2	201504404	rs4541241	G	A	100	PASS	AC=733;AF=0.146366;AN=5008;NS=2504;DP=18433;EAS_AF=0.2887;AMR_AF=0.0793;AFR_AF=0.1785;EUR_AF=0.0328;SAS_AF=0.1207;AA=G|||;VT=SNP
2	201504596	rs141465385	A	G	100	PASS	AC=29;AF=0.00579073;AN=5008;NS=2504;DP=14929;EAS_AF=0;AMR_AF=0.013;AFR_AF=0.0008;EUR_AF=0.0159;SAS_AF=0.0031;AA=A|||;VT=SNP
2	201504619	rs79824701	G	A	100	PASS	AC=400;AF=0.0798722;AN=5008;NS=2504;DP=15574;EAS_AF=0.0446;AMR_AF=0.0778;AFR_AF=0.0499;EUR_AF=0.165;SAS_AF=0.0706;AA=G|||;VT=SNP
2	201504732	rs78108343	C	A	100	PASS	AC=399;AF=0.0796725;AN=5008;NS=2504;DP=12752;EAS_AF=0.0446;AMR_AF=0.0778;AFR_AF=0.0492;EUR_AF=0.165;SAS_AF=0.0706;AA=C|||;VT=SNP
2	201504848	rs77257914	A	G	100	PASS	AC=400;AF=0.0798722;AN=5008;NS=2504;DP=20003;EAS_AF=0.0446;AMR_AF=0.0778;AFR_AF=0.0499;EUR_AF=0.165;SAS_AF=0.0706;AA=A|||;VT=SNP
2	201505269	rs7587871	C	A	100	PASS	AC=2579;AF=0.514976;AN=5008;NS=2504;DP=21405;EAS_AF=0.7917;AMR_AF=0.379;AFR_AF=0.5885;EUR_AF=0.3181;SAS_AF=0.4294;AA=A|||;VT=SNP
2	201505953	rs11887334	C	T	100	PASS	AC=1676;AF=0.334665;AN=5008;NS=2504;DP=19799;EAS_AF=0.503;AMR_AF=0.2695;AFR_AF=0.3064;EUR_AF=0.2753;SAS_AF=0.3067;AA=C|||;VT=SNP
2	201506097	rs78465788	G	A	100	PASS	AC=150;AF=0.0299521;AN=5008;NS=2504;DP=16026;EAS_AF=0;AMR_AF=0.0216;AFR_AF=0.0915;EUR_AF=0.0099;SAS_AF=0.0041;AA=G|||;VT=SNP
2	201506713	rs7420798	A	G	100	PASS	AC=2569;AF=0.512979;AN=5008;NS=2504;DP=15542;EAS_AF=0.7907;AMR_AF=0.3775;AFR_AF=0.5832;EUR_AF=0.3181;SAS_AF=0.4284;AA=G|||;VT=SNP
2	201506758	rs112758857	A	C	100	PASS	AC=400;AF=0.0798722;AN=5008;NS=2504;DP=16868;EAS_AF=0.0446;AMR_AF=0.0778;AFR_AF=0.0499;EUR_AF=0.165;SAS_AF=0.0706;AA=A|||;VT=SNP
2	201507154	rs12988162	T	A	100	PASS	AC=2572;AF=0.513578;AN=5008;NS=2504;DP=16411;EAS_AF=0.7907;AMR_AF=0.379;AFR_AF=0.5832;EUR_AF=0.3181;SAS_AF=0.4305;AA=A|||;VT=SNP
2	201508275	rs2347865	G	T	100	PASS	AC=685;AF=0.136781;AN=5008;NS=2504;DP=19040;EAS_AF=0.2331;AMR_AF=0.0793;AFR_AF=0.1853;EUR_AF=0.0328;SAS_AF=0.1196;AA=g|||;VT=SNP
2	201508433	rs10180210	G	A	100	PASS	AC=1030;AF=0.205671;AN=5008;NS=2504;DP=19872;EAS_AF=0.497;AMR_AF=0.1772;AFR_AF=0.0514;EUR_AF=0.1093;SAS_AF=0.2331;AA=G|||;VT=SNP
2	201509058	rs141341146	C	T	100	PASS	AC=26;AF=0.00519169;AN=5008;NS=2504;DP=20225;EAS_AF=0;AMR_AF=0.0072;AFR_AF=0.0008;EUR_AF=0.0119;SAS_AF=0.0082;AA=c|||;VT=SNP
2	201510393	rs149653789	G	A	100	PASS	AC=54;AF=0.0107827;AN=5008;NS=2504;DP=20417;EAS_AF=0;AMR_AF=0.0072;AFR_AF=0;EUR_AF=0.0258;SAS_AF=0.0235;AA=G|||;VT=SNP
2	201510419	rs12617551	G	A	100	PASS	AC=1130;AF=0.225639;AN=5008;NS=2504;DP=19731;EAS_AF=0.497;AMR_AF=0.183;AFR_AF=0.1248;EUR_AF=0.1083;SAS_AF=0.2331;AA=G|||;VT=SNP
2	201510583	rs113776432	T	G	100	PASS	AC=831;AF=0.165935;AN=5008;NS=2504;DP=18785;EAS_AF=0.2331;AMR_AF=0.1066;AFR_AF=0.2708;EUR_AF=0.0427;SAS_AF=0.1237;AA=G|||;VT=SNP
2	201510697	rs11677071	C	T	100	PASS	AC=124;AF=0.0247604;AN=5008;NS=2504;DP=19542;EAS_AF=0;AMR_AF=0.0072;AFR_AF=0.0522;EUR_AF=0.0258;SAS_AF=0.0245;AA=C|||;VT=SNP
2	201511235	rs111289546	G	A	100	PASS	AC=833;AF=0.166334;AN=5008;NS=2504;DP=21909;EAS_AF=0.2331;AMR_AF=0.1066;AFR_AF=0.2723;EUR_AF=0.0427;SAS_AF=0.1237;AA=G|||;VT=SNP
2	201511758	rs111293911	T	C	100	PASS	AC=401;AF=0.0800719;AN=5008;NS=2504;DP=20269;EAS_AF=0.0446;AMR_AF=0.0793;AFR_AF=0.0499;EUR_AF=0.165;SAS_AF=0.0706;AA=T|||;VT=SNP
2	201512152	rs4456685	C	G	100	PASS	AC=558;AF=0.111422;AN=5008;NS=2504;DP=19376;EAS_AF=0.2331;AMR_AF=0.0764;AFR_AF=0.0908;EUR_AF=0.0328;SAS_AF=0.1196;AA=C|||;VT=SNP
2	201512156	rs75881783	T	C	100	PASS	AC=401;AF=0.0800719;AN=5008;NS=2504;DP=19405;EAS_AF=0.0446;AMR_AF=0.0793;AFR_AF=0.0499;EUR_AF=0.165;SAS_AF=0.0706;AA=T|||;VT=SNP
2	201513107	rs56009945	T	G	100	PASS	AC=401;AF=0.0800719;AN=5008;NS=2504;DP=20186;EAS_AF=0.0446;AMR_AF=0.0793;AFR_AF=0.0499;EUR_AF=0.165;SAS_AF=0.0706;AA=T|||;VT=SNP
2	201513698	rs2715912	C	G	100	PASS	AC=3877;AF=0.774161;AN=5008;NS=2504;DP=16740;EAS_AF=0.502;AMR_AF=0.817;AFR_AF=0.8752;EUR_AF=0.8917;SAS_AF=0.7669;AA=G|||;VT=SNP
2	201513716	rs2715911	A	C	100	PASS	AC=2431;AF=0.485423;AN=5008;NS=2504;DP=15892;EAS_AF=0.2093;AMR_AF=0.6196;AFR_AF=0.4115;EUR_AF=0.6819;SAS_AF=0.5726;AA=A|||;VT=SNP
2	201513978	rs73051022	G	A	100	PASS	AC=667;AF=0.133187;AN=5008;NS=2504;DP=14065;EAS_AF=0.2331;AMR_AF=0.0764;AFR_AF=0.1793;EUR_AF=0.0258;SAS_AF=0.1186;AA=G|||;VT=SNP
2	201514293	rs2715910	A	G	100	PASS	AC=2376;AF=0.474441;AN=5008;NS=2504;DP=19225;EAS_AF=0.2063;AMR_AF=0.6023;AFR_AF=0.4107;EUR_AF=0.659;SAS_AF=0.5562;AA=A|||;VT=SNP
2	201514892	rs13404701	G	A	100	PASS	AC=449;AF=0.0896565;AN=5008;NS=2504;DP=21519;EAS_AF=0.0119;AMR_AF=0.1023;AFR_AF=0.1067;EUR_AF=0.1958;SAS_AF=0.0286;AA=G|||;VT=SNP
2	201515305	rs2348023	A	G	100	PASS	AC=342;AF=0.0682907;AN=5008;NS=2504;DP=22844;EAS_AF=0.0119;AMR_AF=0.0994;AFR_AF=0.0272;EUR_AF=0.1958;SAS_AF=0.0286;AA=A|||;VT=SNP
2	201515939	rs868810	T	C	100	PASS	AC=3974;AF=0.79353;AN=5008;NS=2504;DP=21068;EAS_AF=0.506;AMR_AF=0.8199;AFR_AF=0.947;EUR_AF=0.8917;SAS_AF=0.7628;AA=C|||;VT=SNP
2	201515992	rs80217116	G	A	100	PASS	AC=141;AF=0.028155;AN=5008;NS=2504;DP=21775;EAS_AF=0;AMR_AF=0.0202;AFR_AF=0.0862;EUR_AF=0.0089;SAS_AF=0.0041;AA=G|||;VT=SNP
2	201516685	rs2348024	C	T	100	PASS	AC=2156;AF=0.430511;AN=5008;NS=2504;DP=18150;EAS_AF=0.3304;AMR_AF=0.5346;AFR_AF=0.2905;EUR_AF=0.5954;SAS_AF=0.4796;AA=T|||;VT=SNP
2	201516801	rs4503970	C	T	100	PASS	AC=3225;AF=0.64397;AN=5008;NS=2504;DP=19998;EAS_AF=0.4256;AMR_AF=0.6254;AFR_AF=0.7209;EUR_AF=0.8449;SAS_AF=0.5716;AA=T|||;VT=SNP
2	201517103	rs35482569	G	A	100	PASS	AC=1996;AF=0.398562;AN=5008;NS=2504;DP=23428;EAS_AF=0.1776;AMR_AF=0.451;AFR_AF=0.3086;EUR_AF=0.6342;SAS_AF=0.4683;AA=G|||;VT=SNP
2	201517164	rs111789352	G	C	100	PASS	AC=98;AF=0.0195687;AN=5008;NS=2504;DP=21885;EAS_AF=0.001;AMR_AF=0.0259;AFR_AF=0.003;EUR_AF=0.0318;SAS_AF=0.044;AA=G|||;VT=SNP
2	201517521	rs75265533	C	G	100	PASS	AC=98;AF=0.0195687;AN=5008;NS=2504;DP=17356;EAS_AF=0.001;AMR_AF=0.0259;AFR_AF=0.003;EUR_AF=0.0318;SAS_AF=0.044;AA=C|||;VT=SNP
2	201517559	rs7586707	A	G	100	PASS	AC=3290;AF=0.656949;AN=5008;NS=2504;DP=18999;EAS_AF=0.496;AMR_AF=0.7089;AFR_AF=0.708;EUR_AF=0.6988;SAS_AF=0.6738;AA=G|||;VT=SNP
2	201517582	rs10192757	G	A	100	PASS	AC=466;AF=0.0930511;AN=5008;NS=2504;DP=19069;EAS_AF=0.2411;AMR_AF=0.0663;AFR_AF=0.0265;EUR_AF=0.0318;SAS_AF=0.1125;AA=G|||;VT=SNP
2	201519133	rs13393615	A	G	100	PASS	AC=477;AF=0.0952476;AN=5008;NS=2504;DP=19877;EAS_AF=0.2401;AMR_AF=0.0677;AFR_AF=0.0257;EUR_AF=0.0417;SAS_AF=0.1145;AA=A|||;VT=SNP
2	201520598	rs2540069	A	G	100	PASS	AC=2581;AF=0.515375;AN=5008;NS=2504;DP=21403;EAS_AF=0.2708;AMR_AF=0.6167;AFR_AF=0.503;EUR_AF=0.664;SAS_AF=0.5593;AA=A|||;VT=SNP
2	201521124	rs13035983	G	C	100	PASS	AC=349;AF=0.0696885;AN=5008;NS=2504;DP=18214;EAS_AF=0;AMR_AF=0.121;AFR_AF=0.0113;EUR_AF=0.2038;SAS_AF=0.046;AA=G|||;VT=SNP
2	201521234	rs2287013	C	A	100	PASS	AC=2242;AF=0.447684;AN=5008;NS=2504;DP=17079;EAS_AF=0.7341;AMR_AF=0.366;AFR_AF=0.3638;EUR_AF=0.336;SAS_AF=0.4387;AA=A|||;VT=SNP
2	201521383	rs2287012	T	C	100	PASS	AC=2569;AF=0.512979;AN=5008;NS=2504;DP=13544;EAS_AF=0.747;AMR_AF=0.3818;AFR_AF=0.5885;EUR_AF=0.34;SAS_AF=0.4407;AA=C|||;VT=SNP
2	201521472	rs2287011	G	A	100	PASS	AC=1195;AF=0.238618;AN=5008;NS=2504;DP=15049;EAS_AF=0.249;AMR_AF=0.3703;AFR_AF=0.1089;EUR_AF=0.2276;SAS_AF=0.3211;AA=G|||;VT=SNP
2	201521485	rs78781132	C	T	100	PASS	AC=233;AF=0.0465256;AN=5008;NS=2504;DP=14921;EAS_AF=0.002;AMR_AF=0.0519;AFR_AF=0.0537;EUR_AF=0.1064;SAS_AF=0.0174;AA=C|||;VT=SNP
2	201521493	rs79540345	A	T	100	PASS	AC=112;AF=0.0223642;AN=5008;NS=2504;DP=14743;EAS_AF=0.001;AMR_AF=0.0274;AFR_AF=0.0038;EUR_AF=0.0437;SAS_AF=0.044;AA=A|||;VT=SNP
2	201521509	rs76083840	C	T	100	PASS	AC=204;AF=0.0407348;AN=5008;NS=2504;DP=14083;EAS_AF=0.002;AMR_AF=0.0476;AFR_AF=0.0363;EUR_AF=0.1034;SAS_AF=0.0174;AA=C|||;VT=SNP
2	201521731	rs4674302	A	G	100	PASS	AC=1688;AF=0.337061;AN=5008;NS=2504;DP=9676;EAS_AF=0.5704;AMR_AF=0.3833;AFR_AF=0.1543;EUR_AF=0.2654;SAS_AF=0.3845;AA=A|||;VT=SNP
2	201522106	rs4672890	G	A	100	PASS	AC=2058;AF=0.410942;AN=5008;NS=2504;DP=11124;EAS_AF=0.8016;AMR_AF=0.4294;AFR_AF=0.1513;EUR_AF=0.2932;SAS_AF=0.4673;AA=G|||;VT=SNP
2	201522135	rs4674303	T	G	100	PASS	AC=2860;AF=0.571086;AN=5008;NS=2504;DP=12429;EAS_AF=0.8046;AMR_AF=0.5086;AFR_AF=0.6172;EUR_AF=0.3996;SAS_AF=0.4888;AA=G|||;VT=SNP
2	201522392	rs13385678	A	G	100	PASS	AC=510;AF=0.101837;AN=5008;NS=2504;DP=15597;EAS_AF=0.255;AMR_AF=0.0692;AFR_AF=0.0287;EUR_AF=0.0447;SAS_AF=0.1247;AA=A|||;VT=SNP
2	201522755	rs2348025	C	T	100	PASS	AC=2841;AF=0.567292;AN=5008;NS=2504;DP=16760;EAS_AF=0.7966;AMR_AF=0.5043;AFR_AF=0.612;EUR_AF=0.4016;SAS_AF=0.4857;AA=T|||;VT=SNP
2	201523184	rs7562507	C	G	100	PASS	AC=550;AF=0.109824;AN=5008;NS=2504;DP=19376;EAS_AF=0.003;AMR_AF=0.072;AFR_AF=0.2678;EUR_AF=0.1213;SAS_AF=0.0215;AA=C|||;VT=SNP
2	201523736	rs10931910	A	G	100	PASS	AC=3039;AF=0.606829;AN=5008;NS=2504;DP=19662;EAS_AF=0.8423;AMR_AF=0.5519;AFR_AF=0.6331;EUR_AF=0.4354;SAS_AF=0.544;AA=G|||;VT=SNP
2	201525103	rs115658021	G	C	100	PASS	AC=80;AF=0.0159744;AN=5008;NS=2504;DP=19763;EAS_AF=0;AMR_AF=0.0187;AFR_AF=0;EUR_AF=0.0477;SAS_AF=0.0194;AA=G|||;VT=SNP
2	201525257	rs76335110	A	G	100	PASS	AC=112;AF=0.0223642;AN=5008;NS=2504;DP=19107;EAS_AF=0.001;AMR_AF=0.0274;AFR_AF=0.0038;EUR_AF=0.0447;SAS_AF=0.0429;AA=A|||;VT=SNP
2	201525555	rs3769835	G	A	100	PASS	AC=2309;AF=0.461062;AN=5008;NS=2504;DP=19344;EAS_AF=0.8095;AMR_AF=0.4323;AFR_AF=0.3442;EUR_AF=0.2803;SAS_AF=0.4663;AA=G|||;VT=SNP
2	201525882	rs3769833	G	A	100	PASS	AC=1311;AF=0.261781;AN=5008;NS=2504;DP=20182;EAS_AF=0.0784;AMR_AF=0.2622;AFR_AF=0.1694;EUR_AF=0.4901;SAS_AF=0.3405;AA=G|||;VT=SNP
2	201525909	rs3815503	A	G	100	PASS	AC=509;AF=0.101637;AN=5008;NS=2504;DP=20120;EAS_AF=0.254;AMR_AF=0.0692;AFR_AF=0.0287;EUR_AF=0.0447;SAS_AF=0.1247;AA=A|||;VT=SNP
2	201525920	rs3815502	C	G	100	PASS	AC=1514;AF=0.302316;AN=5008;NS=2504;DP=20097;EAS_AF=0.5556;AMR_AF=0.3545;AFR_AF=0.1036;EUR_AF=0.2356;SAS_AF=0.3415;AA=C|||;VT=SNP
2	201526330	rs55754655	A	G	100	PASS	AC=550;AF=0.109824;AN=5008;NS=2504;DP=22079;EAS_AF=0.003;AMR_AF=0.072;AFR_AF=0.2678;EUR_AF=0.1213;SAS_AF=0.0215;AA=G|||;VT=SNP;EX_TARGET
2	201526368	rs41270243	C	G	100	PASS	AC=549;AF=0.109625;AN=5008;NS=2504;DP=21741;EAS_AF=0.003;AMR_AF=0.072;AFR_AF=0.267;EUR_AF=0.1213;SAS_AF=0.0215;AA=C|||;VT=SNP;EX_TARGET
2	201526746	rs2881811	C	T	100	PASS	AC=789;AF=0.157548;AN=5008;NS=2504;DP=21398;EAS_AF=0.0089;AMR_AF=0.1686;AFR_AF=0.1309;EUR_AF=0.326;SAS_AF=0.1656;AA=C|||;VT=SNP
2	201527239	rs2241080	G	A	100	PASS	AC=1808;AF=0.361022;AN=5008;NS=2504;DP=20012;EAS_AF=0.5546;AMR_AF=0.3646;AFR_AF=0.3169;EUR_AF=0.2386;SAS_AF=0.3446;AA=G|||;VT=SNP
2	201527338	rs2241079	G	A	100	PASS	AC=845;AF=0.16873;AN=5008;NS=2504;DP=21300;EAS_AF=0.4752;AMR_AF=0.1354;AFR_AF=0.0038;EUR_AF=0.0557;SAS_AF=0.2157;AA=G|||;VT=SNP
2	201527529	rs62279335	C	T	100	PASS	AC=100;AF=0.0199681;AN=5008;NS=2504;DP=19278;EAS_AF=0.002;AMR_AF=0.1023;AFR_AF=0.0008;EUR_AF=0.0229;SAS_AF=0.0031;AA=C|||;VT=SNP
2	201527977	rs57502521	A	G	100	PASS	AC=509;AF=0.101637;AN=5008;NS=2504;DP=20033;EAS_AF=0.255;AMR_AF=0.0677;AFR_AF=0.0287;EUR_AF=0.0447;SAS_AF=0.1247;AA=A|||;VT=SNP
2	201528247	rs55712692	A	G	100	PASS	AC=1990;AF=0.397364;AN=5008;NS=2504;DP=17984;EAS_AF=0.5595;AMR_AF=0.4207;AFR_AF=0.3169;EUR_AF=0.3579;SAS_AF=0.363;AA=A|||;VT=SNP
2	201528427	rs3769832	A	G	100	PASS	AC=2868;AF=0.572684;AN=5008;NS=2504;DP=19901;EAS_AF=0.8125;AMR_AF=0.5086;AFR_AF=0.6157;EUR_AF=0.4026;SAS_AF=0.4877;AA=G|||;VT=SNP
2	201528745	rs3769831	G	A	100	PASS	AC=687;AF=0.137181;AN=5008;NS=2504;DP=20442;EAS_AF=0.253;AMR_AF=0.0749;AFR_AF=0.1611;EUR_AF=0.0447;SAS_AF=0.1247;AA=G|||;VT=SNP
2	201528761	rs3820973	G	A	100	PASS	AC=2765;AF=0.552117;AN=5008;NS=2504;DP=21024;EAS_AF=0.8125;AMR_AF=0.4971;AFR_AF=0.5439;EUR_AF=0.4026;SAS_AF=0.4877;AA=g|||;VT=SNP
2	201529087	rs12472360	A	G	100	PASS	AC=2766;AF=0.552316;AN=5008;NS=2504;DP=19369;EAS_AF=0.8125;AMR_AF=0.4971;AFR_AF=0.5446;EUR_AF=0.4026;SAS_AF=0.4877;AA=A|||;VT=SNP
2	201529446	rs12612263	G	T	100	PASS	AC=1532;AF=0.305911;AN=5008;NS=2504;DP=19422;EAS_AF=0.5556;AMR_AF=0.3545;AFR_AF=0.1165;EUR_AF=0.2366;SAS_AF=0.3415;AA=G|||;VT=SNP
2	201529450	rs12612264	G	A	100	PASS	AC=1515;AF=0.302516;AN=5008;NS=2504;DP=19489;EAS_AF=0.5556;AMR_AF=0.3545;AFR_AF=0.1036;EUR_AF=0.2366;SAS_AF=0.3415;AA=G|||;VT=SNP
2	201529478	rs7585422	C	A	100	PASS	AC=2859;AF=0.570887;AN=5008;NS=2504;DP=20124;EAS_AF=0.8125;AMR_AF=0.5029;AFR_AF=0.612;EUR_AF=0.4026;SAS_AF=0.4877;AA=A|||;VT=SNP
2	201529900	rs6435060	C	T	100	PASS	AC=2859;AF=0.570887;AN=5008;NS=2504;DP=21220;EAS_AF=0.8125;AMR_AF=0.5029;AFR_AF=0.612;EUR_AF=0.4026;SAS_AF=0.4877;AA=C|||;VT=SNP
2	201530279	rs2348026	T	C	100	PASS	AC=2047;AF=0.408746;AN=5008;NS=2504;DP=20590;EAS_AF=0.8095;AMR_AF=0.4236;AFR_AF=0.1452;EUR_AF=0.2843;SAS_AF=0.4693;AA=T|||;VT=SNP
2	201530730	rs79367668	T	C	100	PASS	AC=477;AF=0.0952476;AN=5008;NS=2504;DP=20126;EAS_AF=0.254;AMR_AF=0.0677;AFR_AF=0.0053;EUR_AF=0.0447;SAS_AF=0.1247;AA=T|||;VT=SNP
2	201530740	rs35778058	A	T	100	PASS	AC=2848;AF=0.56869;AN=5008;NS=2504;DP=20156;EAS_AF=0.8125;AMR_AF=0.5029;AFR_AF=0.6036;EUR_AF=0.4026;SAS_AF=0.4877;AA=T|||;VT=SNP
2	201530765	rs73055181	C	T	100	PASS	AC=764;AF=0.152556;AN=5008;NS=2504;DP=19822;EAS_AF=0.254;AMR_AF=0.0764;AFR_AF=0.2179;EUR_AF=0.0447;SAS_AF=0.1247;AA=C|||;VT=SNP
2	201530836	rs34892292	C	G	100	PASS	AC=1535;AF=0.30651;AN=5008;NS=2504;DP=19387;EAS_AF=0.5556;AMR_AF=0.3559;AFR_AF=0.1135;EUR_AF=0.2396;SAS_AF=0.3446;AA=C|||;VT=SNP
2	201531194	rs77225800	A	C	100	PASS	AC=219;AF=0.04373;AN=5008;NS=2504;DP=18775;EAS_AF=0.003;AMR_AF=0.0533;AFR_AF=0.0318;EUR_AF=0.1183;SAS_AF=0.0184;AA=A|||;VT=SNP
2	201531260	rs2287010	C	A	100	PASS	AC=3090;AF=0.617013;AN=5008;NS=2504;DP=17287;EAS_AF=0.8085;AMR_AF=0.598;AFR_AF=0.6097;EUR_AF=0.5457;SAS_AF=0.5164;AA=A|||;VT=SNP
2	201531765	rs2287008	A	G	100	PASS	AC=3091;AF=0.617212;AN=5008;NS=2504;DP=16673;EAS_AF=0.8145;AMR_AF=0.6037;AFR_AF=0.6036;EUR_AF=0.5427;SAS_AF=0.5184;AA=G|||;VT=SNP
2	201531782	rs2287007	T	C	100	PASS	AC=495;AF=0.0988419;AN=5008;NS=2504;DP=15534;EAS_AF=0.2421;AMR_AF=0.0663;AFR_AF=0.0287;EUR_AF=0.0417;SAS_AF=0.1278;AA=T|||;VT=SNP
2	201531844	rs4674311	C	T	100	PASS	AC=3090;AF=0.617013;AN=5008;NS=2504;DP=15251;EAS_AF=0.8254;AMR_AF=0.6023;AFR_AF=0.5968;EUR_AF=0.5417;SAS_AF=0.5174;AA=C|||;VT=SNP
2	201532100	rs2540068	G	A	100	PASS	AC=2154;AF=0.430112;AN=5008;NS=2504;DP=9738;EAS_AF=0.369;AMR_AF=0.4452;AFR_AF=0.6566;EUR_AF=0.3181;SAS_AF=0.2914;AA=A|||;VT=SNP
2	201532203	rs2715904	A	G	100	PASS	AC=3526;AF=0.704073;AN=5008;NS=2504;DP=4772;EAS_AF=0.879;AMR_AF=0.6369;AFR_AF=0.6558;EUR_AF=0.5855;SAS_AF=0.7587;AA=G|||;VT=SNP
2	201532625	rs2715905	A	T	100	PASS	AC=3091;AF=0.617212;AN=5008;NS=2504;DP=12189;EAS_AF=0.4345;AMR_AF=0.536;AFR_AF=0.7988;EUR_AF=0.6093;SAS_AF=0.6258;AA=T|||;VT=SNP
2	201532698	rs73055188	G	A	100	PASS	AC=429;AF=0.0856629;AN=5008;NS=2504;DP=12253;EAS_AF=0.003;AMR_AF=0.049;AFR_AF=0.2307;EUR_AF=0.0626;SAS_AF=0.0245;AA=A|||;VT=SNP
2	201532836	rs113661102	T	A	100	PASS	AC=70;AF=0.0139776;AN=5008;NS=2504;DP=11225;EAS_AF=0.005;AMR_AF=0.0159;AFR_AF=0.0136;EUR_AF=0.0358;SAS_AF=0;AA=t|||;VT=SNP
2	201532848	rs2540067	G	A	100	PASS	AC=2987;AF=0.596446;AN=5008;NS=2504;DP=11382;EAS_AF=0.4325;AMR_AF=0.5274;AFR_AF=0.7678;EUR_AF=0.6093;SAS_AF=0.5695;AA=A|||;VT=SNP
2	201533021	rs145012090	G	A	100	PASS	AC=12;AF=0.00239617;AN=5008;NS=2504;DP=12300;EAS_AF=0;AMR_AF=0.0014;AFR_AF=0.0023;EUR_AF=0.008;SAS_AF=0;AA=G|||;VT=SNP
2	201533052	rs112517852	A	C	100	PASS	AC=66;AF=0.0131789;AN=5008;NS=2504;DP=12854;EAS_AF=0;AMR_AF=0.0115;AFR_AF=0.0008;EUR_AF=0.0427;SAS_AF=0.0143;AA=A|||;VT=SNP
2	201533213	rs142131351	G	A	100	PASS	AC=23;AF=0.00459265;AN=5008;NS=2504;DP=20911;EAS_AF=0;AMR_AF=0.0115;AFR_AF=0.0008;EUR_AF=0.0099;SAS_AF=0.0041;AA=G|||;VT=SNP
2	201533215	rs6730363	C	T	100	PASS	AC=1991;AF=0.397564;AN=5008;NS=2504;DP=21044;EAS_AF=0.3641;AMR_AF=0.3127;AFR_AF=0.3676;EUR_AF=0.4781;SAS_AF=0.4499;AA=C|||;VT=SNP
2	201533883	rs141229132	T	C	100	PASS	AC=16;AF=0.00319489;AN=5008;NS=2504;DP=15054;EAS_AF=0;AMR_AF=0.0014;AFR_AF=0;EUR_AF=0.0149;SAS_AF=0;AA=T|||;VT=SNP
2	201533985	rs2715908	A	G	100	PASS	AC=2676;AF=0.534345;AN=5008;NS=2504;DP=14364;EAS_AF=0.3671;AMR_AF=0.3833;AFR_AF=0.7769;EUR_AF=0.5427;SAS_AF=0.4775;AA=G|||;VT=SNP
2	201534136	rs2715907	C	T	100	PASS	AC=1978;AF=0.394968;AN=5008;NS=2504;DP=15088;EAS_AF=0.3472;AMR_AF=0.317;AFR_AF=0.3669;EUR_AF=0.4791;SAS_AF=0.4509;AA=C|||;VT=SNP
2	201534184	rs41271445	A	C	100	PASS	AC=119;AF=0.023762;AN=5008;NS=2504;DP=18390;EAS_AF=0.001;AMR_AF=0.0259;AFR_AF=0.0038;EUR_AF=0.0437;SAS_AF=0.0521;AA=A|||;VT=SNP
2	201534389	rs3731722	A	G	100	PASS	AC=422;AF=0.0842652;AN=5008;NS=2504;DP=15871;EAS_AF=0.0942;AMR_AF=0.1571;AFR_AF=0.0386;EUR_AF=0.0706;SAS_AF=0.0982;AA=A|||;VT=SNP;EX_TARGET
2	201534584	rs115755597	G	A	100	PASS	AC=39;AF=0.00778754;AN=5008;NS=2504;DP=18209;EAS_AF=0.001;AMR_AF=0.0072;AFR_AF=0.0023;EUR_AF=0.0229;SAS_AF=0.0072;AA=G|||;VT=SNP
2	201535075	rs2540066	G	A	100	PASS	AC=1976;AF=0.394569;AN=5008;NS=2504;DP=18566;EAS_AF=0.3472;AMR_AF=0.317;AFR_AF=0.3669;EUR_AF=0.4781;SAS_AF=0.4499;AA=G|||;VT=SNP
2	201535098	rs142103390	G	A	100	PASS	AC=23;AF=0.00459265;AN=5008;NS=2504;DP=18533;EAS_AF=0;AMR_AF=0.0159;AFR_AF=0;EUR_AF=0.0119;SAS_AF=0;AA=G|||;VT=SNP
2	201535781	rs1050884	T	G	100	PASS	AC=368;AF=0.0734824;AN=5008;NS=2504;DP=18153;EAS_AF=0.0665;AMR_AF=0.1556;AFR_AF=0.0212;EUR_AF=0.0706;SAS_AF=0.0961;AA=T|||;VT=SNP
2	201535930	rs1050887	G	A	100	PASS	AC=355;AF=0.0708866;AN=5008;NS=2504;DP=16710;EAS_AF=0.0655;AMR_AF=0.1556;AFR_AF=0.0121;EUR_AF=0.0706;SAS_AF=0.0961;AA=G|||;VT=SNP
2	201536259	rs36046548	G	T	100	PASS	AC=345;AF=0.0688898;AN=5008;NS=2504;DP=17976;EAS_AF=0.0655;AMR_AF=0.1556;AFR_AF=0.0045;EUR_AF=0.0706;SAS_AF=0.0961;AA=G|||;VT=SNP
2	201536463	rs2715906	T	C	100	PASS	AC=2516;AF=0.502396;AN=5008;NS=2504;DP=18580;EAS_AF=0.4296;AMR_AF=0.4827;AFR_AF=0.5008;EUR_AF=0.5487;SAS_AF=0.546;AA=C|||;VT=SNP
2	201538081	rs2540064	G	A	100	PASS	AC=1506;AF=0.300719;AN=5008;NS=2504;DP=21200;EAS_AF=0.129;AMR_AF=0.2925;AFR_AF=0.3132;EUR_AF=0.4354;SAS_AF=0.3282;AA=G|||;VT=SNP
2	201538153	rs11691962	A	G	100	PASS	AC=370;AF=0.0738818;AN=5008;NS=2504;DP=21588;EAS_AF=0.0655;AMR_AF=0.1556;AFR_AF=0.0234;EUR_AF=0.0706;SAS_AF=0.0961;AA=A|||;VT=SNP
2	201538423	rs111932301	A	G	100	PASS	AC=369;AF=0.0736821;AN=5008;NS=2504;DP=24575;EAS_AF=0.0655;AMR_AF=0.1556;AFR_AF=0.0227;EUR_AF=0.0706;SAS_AF=0.0961;AA=A|||;VT=SNP
2	201538457	rs74827976	C	T	100	PASS	AC=351;AF=0.0700879;AN=5008;NS=2504;DP=23148;EAS_AF=0.0655;AMR_AF=0.1556;AFR_AF=0.0091;EUR_AF=0.0706;SAS_AF=0.0961;AA=C|||;VT=SNP
2	201538788	rs73055201	G	A	100	PASS	AC=326;AF=0.0650958;AN=5008;NS=2504;DP=19769;EAS_AF=0.003;AMR_AF=0.0432;AFR_AF=0.1566;EUR_AF=0.0616;SAS_AF=0.0245;AA=G|||;VT=SNP
2	201539206	rs7563682	T	C	100	PASS	AC=2357;AF=0.470647;AN=5008;NS=2504;DP=19829;EAS_AF=0.6329;AMR_AF=0.6023;AFR_AF=0.2882;EUR_AF=0.4334;SAS_AF=0.4949;AA=T|||;VT=SNP
2	201539393	rs7602947	G	A	100	PASS	AC=2060;AF=0.411342;AN=5008;NS=2504;DP=19698;EAS_AF=0.5685;AMR_AF=0.4726;AFR_AF=0.2587;EUR_AF=0.3897;SAS_AF=0.4346;AA=G|||;VT=SNP
2	201539467	rs79266846	G	A	100	PASS	AC=340;AF=0.0678914;AN=5008;NS=2504;DP=20979;EAS_AF=0.0655;AMR_AF=0.1556;AFR_AF=0.0061;EUR_AF=0.0706;SAS_AF=0.089;AA=G|||;VT=SNP
2	201539886	rs11683915	G	A	100	PASS	AC=2601;AF=0.519369;AN=5008;NS=2504;DP=19700;EAS_AF=0.6339;AMR_AF=0.6311;AFR_AF=0.4145;EUR_AF=0.4602;SAS_AF=0.5245;AA=G|||;VT=SNP
2	201540533	rs11684227	G	A	100	PASS	AC=2620;AF=0.523163;AN=5008;NS=2504;DP=17834;EAS_AF=0.6339;AMR_AF=0.6369;AFR_AF=0.4266;EUR_AF=0.4602;SAS_AF=0.5235;AA=A|||;VT=SNP
2	201540794	rs116046422	G	A	100	PASS	AC=38;AF=0.00758786;AN=5008;NS=2504;DP=17067;EAS_AF=0.001;AMR_AF=0.0072;AFR_AF=0.0015;EUR_AF=0.0229;SAS_AF=0.0072;AA=g|||;VT=SNP
2	201540988	rs16834021	C	T	100	PASS	AC=343;AF=0.0684904;AN=5008;NS=2504;DP=18233;EAS_AF=0.003;AMR_AF=0.0432;AFR_AF=0.1694;EUR_AF=0.0616;SAS_AF=0.0245;AA=c|||;VT=SNP
2	201541621	rs11678615	C	T	100	PASS	AC=582;AF=0.116214;AN=5008;NS=2504;DP=18321;EAS_AF=0.0645;AMR_AF=0.17;AFR_AF=0.1808;EUR_AF=0.0706;SAS_AF=0.091;AA=C|||;VT=SNP
2	201541827	rs16834027	G	A	100	PASS	AC=309;AF=0.0617013;AN=5008;NS=2504;DP=21777;EAS_AF=0.003;AMR_AF=0.0432;AFR_AF=0.1437;EUR_AF=0.0616;SAS_AF=0.0245;AA=G|||;VT=SNP
2	201542014	rs16834034	T	G	100	PASS	AC=508;AF=0.101438;AN=5008;NS=2504;DP=21115;EAS_AF=0.004;AMR_AF=0.0519;AFR_AF=0.2882;EUR_AF=0.0626;SAS_AF=0.0245;AA=T|||;VT=SNP
2	201543496	rs6729738	C	T	100	PASS	AC=3376;AF=0.674121;AN=5008;NS=2504;DP=15478;EAS_AF=0.8552;AMR_AF=0.6945;AFR_AF=0.6377;EUR_AF=0.5557;SAS_AF=0.6442;AA=T|||;VT=SNP
2	201544272	rs76404466	A	G	100	PASS	AC=79;AF=0.0157748;AN=5008;NS=2504;DP=17517;EAS_AF=0;AMR_AF=0.0216;AFR_AF=0.0023;EUR_AF=0.0388;SAS_AF=0.0225;AA=A|||;VT=SNP
2	201545030	rs878403	C	T	100	PASS	AC=3380;AF=0.67492;AN=5008;NS=2504;DP=16864;EAS_AF=0.8562;AMR_AF=0.696;AFR_AF=0.6384;EUR_AF=0.5557;SAS_AF=0.6452;AA=T|||;VT=SNP
2	201545233	rs13430167	A	G	100	PASS	AC=403;AF=0.0804712;AN=5008;NS=2504;DP=20712;EAS_AF=0.2133;AMR_AF=0.0216;AFR_AF=0.0257;EUR_AF=0.0308;SAS_AF=0.1104;AA=A|||;VT=SNP
2	201545327	rs2348110	G	A	100	PASS	AC=2151;AF=0.429513;AN=5008;NS=2504;DP=19168;EAS_AF=0.5784;AMR_AF=0.4697;AFR_AF=0.3328;EUR_AF=0.3867;SAS_AF=0.4223;AA=G|||;VT=SNP
2	201545354	rs111937377	C	T	100	PASS	AC=393;AF=0.0784744;AN=5008;NS=2504;DP=19761;EAS_AF=0.0635;AMR_AF=0.1599;AFR_AF=0.0477;EUR_AF=0.0706;SAS_AF=0.0859;AA=C|||;VT=SNP
2	201545466	rs2002328	G	A	100	PASS	AC=2184;AF=0.436102;AN=5008;NS=2504;DP=18190;EAS_AF=0.5774;AMR_AF=0.4654;AFR_AF=0.3654;EUR_AF=0.3807;SAS_AF=0.4223;AA=G|||;VT=SNP
2	201545524	rs113485114	C	T	100	PASS	AC=228;AF=0.0455272;AN=5008;NS=2504;DP=19760;EAS_AF=0.002;AMR_AF=0.0346;AFR_AF=0.0825;EUR_AF=0.0676;SAS_AF=0.0256;AA=C|||;VT=SNP
2	201546658	rs78511664	T	A	100	PASS	AC=332;AF=0.0662939;AN=5008;NS=2504;DP=16213;EAS_AF=0.0625;AMR_AF=0.1556;AFR_AF=0.0045;EUR_AF=0.0706;SAS_AF=0.0859;AA=t|||;VT=SNP
2	201547215	rs72933958	C	A	100	PASS	AC=395;AF=0.0788738;AN=5008;NS=2504;DP=12191;EAS_AF=0.0278;AMR_AF=0.0865;AFR_AF=0.0091;EUR_AF=0.1461;SAS_AF=0.1513;AA=C|||;VT=SNP
2	201549605	rs141094814	T	C	100	PASS	AC=34;AF=0.00678914;AN=5008;NS=2504;DP=13225;EAS_AF=0;AMR_AF=0.0072;AFR_AF=0;EUR_AF=0.0258;SAS_AF=0.0031;AA=T|||;VT=SNP
2	201549704	rs7605110	G	A	100	PASS	AC=3397;AF=0.678315;AN=5008;NS=2504;DP=14937;EAS_AF=0.8562;AMR_AF=0.7046;AFR_AF=0.6377;EUR_AF=0.5626;SAS_AF=0.6503;AA=A|||;VT=SNP
2	201550612	rs79423956	A	G	100	PASS	AC=108;AF=0.0215655;AN=5008;NS=2504;DP=20091;EAS_AF=0;AMR_AF=0.0303;AFR_AF=0.0045;EUR_AF=0.0626;SAS_AF=0.0184;AA=A|||;VT=SNP
2	201550783	rs141782323	C	A	100	PASS	AC=24;AF=0.00479233;AN=5008;NS=2504;DP=19849;EAS_AF=0.001;AMR_AF=0.0058;AFR_AF=0;EUR_AF=0.0159;SAS_AF=0.0031;AA=C|||;VT=SNP
2	201550893	rs7589108	C	A	100	PASS	AC=383;AF=0.0764776;AN=5008;NS=2504;DP=18444;EAS_AF=0.001;AMR_AF=0.0447;AFR_AF=0.1952;EUR_AF=0.0676;SAS_AF=0.0256;AA=C|||;VT=SNP
2	201551392	rs7589650	C	T	100	PASS	AC=2904;AF=0.579872;AN=5008;NS=2504;DP=16448;EAS_AF=0.6329;AMR_AF=0.6715;AFR_AF=0.5764;EUR_AF=0.5209;SAS_AF=0.5256;AA=T|||;VT=SNP
2	201551998	rs13410894	G	A	100	PASS	AC=427;AF=0.0852636;AN=5008;NS=2504;DP=18569;EAS_AF=0.2212;AMR_AF=0.0245;AFR_AF=0.0257;EUR_AF=0.0348;SAS_AF=0.1207;AA=G|||;VT=SNP
2	201552509	rs12993432	C	T	100	PASS	AC=2135;AF=0.426318;AN=5008;NS=2504;DP=18337;EAS_AF=0.5655;AMR_AF=0.4683;AFR_AF=0.3411;EUR_AF=0.3827;SAS_AF=0.4131;AA=T|||;VT=SNP
2	201552582	rs12993867	G	A	100	PASS	AC=2136;AF=0.426518;AN=5008;NS=2504;DP=20501;EAS_AF=0.5665;AMR_AF=0.4683;AFR_AF=0.3411;EUR_AF=0.3827;SAS_AF=0.4131;AA=G|||;VT=SNP
2	201552876	rs12473437	C	T	100	PASS	AC=1958;AF=0.390974;AN=5008;NS=2504;DP=21118;EAS_AF=0.5675;AMR_AF=0.4582;AFR_AF=0.211;EUR_AF=0.3827;SAS_AF=0.4131;AA=C|||;VT=SNP
2	201553152	rs17602570	A	G	100	PASS	AC=335;AF=0.066893;AN=5008;NS=2504;DP=22021;EAS_AF=0.0645;AMR_AF=0.1556;AFR_AF=0.0045;EUR_AF=0.0706;SAS_AF=0.0869;AA=A|||;VT=SNP
2	201553438	rs4674325	T	G	100	PASS	AC=2087;AF=0.416733;AN=5008;NS=2504;DP=22162;EAS_AF=0.5734;AMR_AF=0.4611;AFR_AF=0.2973;EUR_AF=0.3827;SAS_AF=0.4202;AA=T|||;VT=SNP
2	201553453	rs7597308	G	T	100	PASS	AC=24;AF=0.00479233;AN=5008;NS=2504;DP=22138;EAS_AF=0.001;AMR_AF=0.0058;AFR_AF=0;EUR_AF=0.0159;SAS_AF=0.0031;AA=G|||;VT=SNP
2	201555190	rs13421834	G	T	100	PASS	AC=420;AF=0.0838658;AN=5008;NS=2504;DP=19552;EAS_AF=0.2133;AMR_AF=0.0245;AFR_AF=0.025;EUR_AF=0.0348;SAS_AF=0.1227;AA=G|||;VT=SNP
2	201555416	rs76350763	G	C	100	PASS	AC=94;AF=0.01877;AN=5008;NS=2504;DP=20243;EAS_AF=0;AMR_AF=0.049;AFR_AF=0.0023;EUR_AF=0.0467;SAS_AF=0.0102;AA=G|||;VT=SNP
2	201555674	rs80182305	A	T	100	PASS	AC=399;AF=0.0796725;AN=5008;NS=2504;DP=18841;EAS_AF=0.001;AMR_AF=0.0533;AFR_AF=0.1936;EUR_AF=0.0746;SAS_AF=0.0307;AA=A|||;VT=SNP
2	201555894	rs6731511	A	G	100	PASS	AC=2885;AF=0.576078;AN=5008;NS=2504;DP=17671;EAS_AF=0.4315;AMR_AF=0.5375;AFR_AF=0.6664;EUR_AF=0.6173;SAS_AF=0.5879;AA=G|||;VT=SNP
2	201556388	rs2715898	C	T	100	PASS	AC=2012;AF=0.401757;AN=5008;NS=2504;DP=17848;EAS_AF=0.3562;AMR_AF=0.3242;AFR_AF=0.3737;EUR_AF=0.4712;SAS_AF=0.4703;AA=T|||;VT=SNP
2	201556520	rs73057021	T	C	100	PASS	AC=502;AF=0.10024;AN=5008;NS=2504;DP=18706;EAS_AF=0.001;AMR_AF=0.0562;AFR_AF=0.27;EUR_AF=0.0746;SAS_AF=0.0307;AA=T|||;VT=SNP
2	201556913	rs2540062	C	T	100	PASS	AC=2943;AF=0.58766;AN=5008;NS=2504;DP=19060;EAS_AF=0.4216;AMR_AF=0.5375;AFR_AF=0.7231;EUR_AF=0.6163;SAS_AF=0.5818;AA=T|||;VT=SNP
2	201557506	rs2715897	A	G	100	PASS	AC=1577;AF=0.314896;AN=5008;NS=2504;DP=15607;EAS_AF=0.1468;AMR_AF=0.2954;AFR_AF=0.3359;EUR_AF=0.4374;SAS_AF=0.3476;AA=A|||;VT=SNP
2	201558550	rs2715896	G	A	100	PASS	AC=1547;AF=0.308906;AN=5008;NS=2504;DP=20099;EAS_AF=0.1419;AMR_AF=0.2925;AFR_AF=0.3185;EUR_AF=0.4364;SAS_AF=0.3487;AA=G|||;VT=SNP
2	201558699	rs10515940	C	A	100	PASS	AC=391;AF=0.0780751;AN=5008;NS=2504;DP=22389;EAS_AF=0.002;AMR_AF=0.0749;AFR_AF=0.1059;EUR_AF=0.1173;SAS_AF=0.0808;AA=C|||;VT=SNP
2	201558766	rs2540061	A	G	100	PASS	AC=1575;AF=0.314497;AN=5008;NS=2504;DP=22374;EAS_AF=0.1478;AMR_AF=0.2939;AFR_AF=0.3419;EUR_AF=0.4284;SAS_AF=0.3466;AA=A|||;VT=SNP
2	201558933	rs2715895	A	G	100	PASS	AC=2506;AF=0.500399;AN=5008;NS=2504;DP=21681;EAS_AF=0.3165;AMR_AF=0.5173;AFR_AF=0.5983;EUR_AF=0.5765;SAS_AF=0.4673;AA=A|||;VT=SNP
2	201559027	rs116056056	A	G	100	PASS	AC=64;AF=0.0127796;AN=5008;NS=2504;DP=23692;EAS_AF=0;AMR_AF=0.0144;AFR_AF=0.0023;EUR_AF=0.0348;SAS_AF=0.0164;AA=A|||;VT=SNP
2	201559931	rs868396	G	A	100	PASS	AC=1758;AF=0.351038;AN=5008;NS=2504;DP=19457;EAS_AF=0.6756;AMR_AF=0.4337;AFR_AF=0.1944;EUR_AF=0.1451;SAS_AF=0.3814;AA=G|||;VT=SNP
2	201560019	rs148614777	G	C	100	PASS	AC=29;AF=0.00579073;AN=5008;NS=2504;DP=19350;EAS_AF=0;AMR_AF=0.0115;AFR_AF=0.0008;EUR_AF=0.0189;SAS_AF=0.001;AA=G|||;VT=SNP
2	201560268	rs10931911	A	C	100	PASS	AC=1964;AF=0.392173;AN=5008;NS=2504;DP=19460;EAS_AF=0.6776;AMR_AF=0.4481;AFR_AF=0.3366;EUR_AF=0.1461;SAS_AF=0.3865;AA=A|||;VT=SNP
2	201560331	rs2540060	A	G	100	PASS	AC=1762;AF=0.351837;AN=5008;NS=2504;DP=21356;EAS_AF=0.0982;AMR_AF=0.4683;AFR_AF=0.1399;EUR_AF=0.7674;SAS_AF=0.3896;AA=A|||;VT=SNP
2	201560605	rs2247030	T	G	100	PASS	AC=1742;AF=0.347843;AN=5008;NS=2504;DP=17774;EAS_AF=0.0774;AMR_AF=0.4683;AFR_AF=0.1536;EUR_AF=0.7594;SAS_AF=0.3804;AA=T|||;VT=SNP
2	201560740	rs2247016	T	G	100	PASS	AC=2328;AF=0.464856;AN=5008;NS=2504;DP=22100;EAS_AF=0.0853;AMR_AF=0.487;AFR_AF=0.5348;EUR_AF=0.7584;SAS_AF=0.4438;AA=G|||;VT=SNP
2	201561017	rs2540059	G	A	100	PASS	AC=2185;AF=0.436302;AN=5008;NS=2504;DP=19276;EAS_AF=0.7014;AMR_AF=0.4683;AFR_AF=0.4592;EUR_AF=0.1799;SAS_AF=0.3732;AA=G|||;VT=SNP
2	201561779	rs2540058	A	G	100	PASS	AC=1599;AF=0.319289;AN=5008;NS=2504;DP=18534;EAS_AF=0.6954;AMR_AF=0.4251;AFR_AF=0.1331;EUR_AF=0.1412;SAS_AF=0.2914;AA=A|||;VT=SNP
2	201561855	rs2540057	A	G	100	PASS	AC=1630;AF=0.325479;AN=5008;NS=2504;DP=18032;EAS_AF=0.6954;AMR_AF=0.4251;AFR_AF=0.1558;EUR_AF=0.1412;SAS_AF=0.2924;AA=A|||;VT=SNP
2	201561913	rs2715894	G	A	100	PASS	AC=1593;AF=0.318091;AN=5008;NS=2504;DP=18238;EAS_AF=0.6935;AMR_AF=0.4222;AFR_AF=0.1339;EUR_AF=0.1412;SAS_AF=0.2883;AA=G|||;VT=SNP
2	201562255	rs6435063	T	C	100	PASS	AC=1809;AF=0.361222;AN=5008;NS=2504;DP=17967;EAS_AF=0.0764;AMR_AF=0.4597;AFR_AF=0.2315;EUR_AF=0.7097;SAS_AF=0.4018;AA=T|||;VT=SNP
2	201562344	rs13428164	G	A	100	PASS	AC=1094;AF=0.21845;AN=5008;NS=2504;DP=20793;EAS_AF=0.2063;AMR_AF=0.0692;AFR_AF=0.3835;EUR_AF=0.1014;SAS_AF=0.2342;AA=G|||;VT=SNP
2	201562553	rs6735028	A	G	100	PASS	AC=1816;AF=0.36262;AN=5008;NS=2504;DP=19108;EAS_AF=0.0754;AMR_AF=0.4597;AFR_AF=0.239;EUR_AF=0.7097;SAS_AF=0.3998;AA=A|||;VT=SNP
2	201562685	rs112830064	G	A	100	PASS	AC=93;AF=0.0185703;AN=5008;NS=2504;DP=16796;EAS_AF=0;AMR_AF=0.0389;AFR_AF=0.0008;EUR_AF=0.0586;SAS_AF=0.0061;AA=G|||;VT=SNP
2	201562769	rs2540056	G	C	100	PASS	AC=1632;AF=0.325879;AN=5008;NS=2504;DP=16179;EAS_AF=0.6935;AMR_AF=0.4251;AFR_AF=0.1558;EUR_AF=0.1431;SAS_AF=0.2945;AA=G|||;VT=SNP
2	201562871	rs113351123	T	C	100	PASS	AC=244;AF=0.048722;AN=5008;NS=2504;DP=17520;EAS_AF=0.004;AMR_AF=0.0216;AFR_AF=0.0968;EUR_AF=0.0338;SAS_AF=0.0644;AA=T|||;VT=SNP
2	201562981	rs34622419	A	G	100	PASS	AC=1816;AF=0.36262;AN=5008;NS=2504;DP=18930;EAS_AF=0.0754;AMR_AF=0.4611;AFR_AF=0.2375;EUR_AF=0.7097;SAS_AF=0.4008;AA=A|||;VT=SNP
2	201563634	rs11674297	C	G	100	PASS	AC=1814;AF=0.36222;AN=5008;NS=2504;DP=17635;EAS_AF=0.0754;AMR_AF=0.4611;AFR_AF=0.236;EUR_AF=0.7097;SAS_AF=0.4008;AA=G|||;VT=SNP
2	201563844	rs73057031	T	C	100	PASS	AC=301;AF=0.0601038;AN=5008;NS=2504;DP=18309;EAS_AF=0;AMR_AF=0.0317;AFR_AF=0.1551;EUR_AF=0.0437;SAS_AF=0.0307;AA=T|||;VT=SNP
2	201563917	rs111875584	C	A	100	PASS	AC=199;AF=0.0397364;AN=5008;NS=2504;DP=17405;EAS_AF=0.004;AMR_AF=0.0216;AFR_AF=0.0643;EUR_AF=0.0338;SAS_AF=0.0624;AA=C|||;VT=SNP
2	201564172	rs11674621	G	A	100	PASS	AC=1807;AF=0.360823;AN=5008;NS=2504;DP=18506;EAS_AF=0.0704;AMR_AF=0.4611;AFR_AF=0.236;EUR_AF=0.7087;SAS_AF=0.3998;AA=G|||;VT=SNP
2	201565084	rs2348111	C	A	100	PASS	AC=301;AF=0.0601038;AN=5008;NS=2504;DP=19522;EAS_AF=0.0337;AMR_AF=0.036;AFR_AF=0.1014;EUR_AF=0.0437;SAS_AF=0.0654;AA=C|||;VT=SNP
2	201565450	rs2243822	G	T	100	PASS	AC=3076;AF=0.614217;AN=5008;NS=2504;DP=18738;EAS_AF=0.9216;AMR_AF=0.5346;AFR_AF=0.6793;EUR_AF=0.2903;SAS_AF=0.5992;AA=T|||;VT=SNP
2	201565685	rs2540055	A	C	100	PASS	AC=4282;AF=0.855032;AN=5008;NS=2504;DP=18018;EAS_AF=0.7956;AMR_AF=0.9582;AFR_AF=0.8116;EUR_AF=0.9304;SAS_AF=0.8241;AA=C|||;VT=SNP
2	201565970	rs2540054	A	G	100	PASS	AC=1686;AF=0.336661;AN=5008;NS=2504;DP=15549;EAS_AF=0.6895;AMR_AF=0.4251;AFR_AF=0.1982;EUR_AF=0.1431;SAS_AF=0.2965;AA=A|||;VT=SNP
2	201566159	rs112993442	A	C	100	PASS	AC=47;AF=0.00938498;AN=5008;NS=2504;DP=19318;EAS_AF=0.001;AMR_AF=0.0144;AFR_AF=0.0023;EUR_AF=0.0268;SAS_AF=0.0061;AA=A|||;VT=SNP
2	201567922	rs11691821	A	G	100	PASS	AC=284;AF=0.0567093;AN=5008;NS=2504;DP=17477;EAS_AF=0.004;AMR_AF=0.0216;AFR_AF=0.1271;EUR_AF=0.0338;SAS_AF=0.0644;AA=A|||;VT=SNP
2	201567968	rs2540053	G	A	100	PASS	AC=3880;AF=0.77476;AN=5008;NS=2504;DP=16937;EAS_AF=0.7431;AMR_AF=0.915;AFR_AF=0.652;EUR_AF=0.8857;SAS_AF=0.7597;AA=A|||;VT=SNP
2	201568369	rs2348113	G	C	100	PASS	AC=4279;AF=0.854433;AN=5008;NS=2504;DP=18108;EAS_AF=0.7887;AMR_AF=0.9611;AFR_AF=0.8109;EUR_AF=0.9324;SAS_AF=0.8252;AA=C|||;VT=SNP
2	201568433	rs2253612	C	T	100	PASS	AC=3736;AF=0.746006;AN=5008;NS=2504;DP=20131;EAS_AF=0.7887;AMR_AF=0.9179;AFR_AF=0.4788;EUR_AF=0.8887;SAS_AF=0.7945;AA=T|||;VT=SNP
2	201568525	rs59857264	C	T	100	PASS	AC=271;AF=0.0541134;AN=5008;NS=2504;DP=23427;EAS_AF=0;AMR_AF=0.0303;AFR_AF=0.1331;EUR_AF=0.0437;SAS_AF=0.0307;AA=C|||;VT=SNP
2	201568742	rs78517969	G	A	100	PASS	AC=141;AF=0.028155;AN=5008;NS=2504;DP=22129;EAS_AF=0.004;AMR_AF=0.0216;AFR_AF=0.0182;EUR_AF=0.0338;SAS_AF=0.0654;AA=G|||;VT=SNP
2	201568999	rs2540052	C	T	100	PASS	AC=4289;AF=0.85643;AN=5008;NS=2504;DP=22769;EAS_AF=0.7808;AMR_AF=0.9611;AFR_AF=0.826;EUR_AF=0.9304;SAS_AF=0.8252;AA=T|||;VT=SNP
2	201569648	rs2715891	A	T	100	PASS	AC=1604;AF=0.320288;AN=5008;NS=2504;DP=22222;EAS_AF=0.6875;AMR_AF=0.4251;AFR_AF=0.1422;EUR_AF=0.1431;SAS_AF=0.2904;AA=A|||;VT=SNP
2	201570137	rs74887827	A	G	100	PASS	AC=200;AF=0.0399361;AN=5008;NS=2504;DP=19481;EAS_AF=0.004;AMR_AF=0.0216;AFR_AF=0.0613;EUR_AF=0.0338;SAS_AF=0.0675;AA=A|||;VT=SNP
2	201570419	rs114623706	C	T	100	PASS	AC=53;AF=0.0105831;AN=5008;NS=2504;DP=19683;EAS_AF=0;AMR_AF=0.0216;AFR_AF=0.0015;EUR_AF=0.0239;SAS_AF=0.0123;AA=C|||;VT=SNP
2	201571143	rs2540051	G	A	100	PASS	AC=1790;AF=0.357428;AN=5008;NS=2504;DP=21296;EAS_AF=0.7024;AMR_AF=0.4553;AFR_AF=0.1513;EUR_AF=0.1889;SAS_AF=0.3845;AA=G|||;VT=SNP
2	201571624	rs7572113	C	G	100	PASS	AC=1111;AF=0.221845;AN=5008;NS=2504;DP=20748;EAS_AF=0.2282;AMR_AF=0.0778;AFR_AF=0.4221;EUR_AF=0.0845;SAS_AF=0.1881;AA=C|||;VT=SNP
2	201571858	rs72922821	C	A	100	PASS	AC=192;AF=0.0383387;AN=5008;NS=2504;DP=20075;EAS_AF=0.0228;AMR_AF=0.0144;AFR_AF=0.0877;EUR_AF=0.0109;SAS_AF=0.0327;AA=C|||;VT=SNP
2	201572564	rs2715892	A	T	100	PASS	AC=1787;AF=0.356829;AN=5008;NS=2504;DP=19949;EAS_AF=0.7192;AMR_AF=0.4582;AFR_AF=0.1354;EUR_AF=0.1879;SAS_AF=0.3845;AA=A|||;VT=SNP
2	201574835	rs2715893	C	A	100	PASS	AC=4193;AF=0.83726;AN=5008;NS=2504;DP=20263;EAS_AF=0.7867;AMR_AF=0.9452;AFR_AF=0.7496;EUR_AF=0.9254;SAS_AF=0.8405;AA=A|||;VT=SNP
2	201575480	rs2715902	C	T	100	PASS	AC=1598;AF=0.319089;AN=5008;NS=2504;DP=21596;EAS_AF=0.6349;AMR_AF=0.4265;AFR_AF=0.2103;EUR_AF=0.1262;SAS_AF=0.2628;AA=C|||;VT=SNP
2	201575564	rs2540050	C	T	100	PASS	AC=1389;AF=0.277356;AN=5008;NS=2504;DP=19280;EAS_AF=0.5794;AMR_AF=0.3156;AFR_AF=0.2103;EUR_AF=0.0944;SAS_AF=0.2178;AA=C|||;VT=SNP
2	201575884	rs7604058	T	G	100	PASS	AC=585;AF=0.116813;AN=5008;NS=2504;DP=18371;EAS_AF=0;AMR_AF=0.0389;AFR_AF=0.407;EUR_AF=0.0159;SAS_AF=0.0041;AA=T|||;VT=SNP
2	201575920	rs111611533	G	T	100	PASS	AC=421;AF=0.0840655;AN=5008;NS=2504;DP=18163;EAS_AF=0.1458;AMR_AF=0.0288;AFR_AF=0.1127;EUR_AF=0.0547;SAS_AF=0.0511;AA=T|||;VT=SNP
2	201575957	rs62189272	A	C	100	PASS	AC=18;AF=0.00359425;AN=5008;NS=2504;DP=18431;EAS_AF=0;AMR_AF=0.0043;AFR_AF=0;EUR_AF=0.0149;SAS_AF=0;AA=A|||;VT=SNP
2	201576053	rs7590397	G	A	100	PASS	AC=1431;AF=0.285743;AN=5008;NS=2504;DP=20178;EAS_AF=0.0605;AMR_AF=0.379;AFR_AF=0.1884;EUR_AF=0.5239;SAS_AF=0.3384;AA=A|||;VT=SNP
2	201576135	rs7563722	A	G	100	PASS	AC=3801;AF=0.758986;AN=5008;NS=2504;DP=18735;EAS_AF=0.9355;AMR_AF=0.8573;AFR_AF=0.4395;EUR_AF=0.831;SAS_AF=0.865;AA=A|||;VT=SNP
2	201577027	rs10931912	A	G	100	PASS	AC=4192;AF=0.837061;AN=5008;NS=2504;DP=14908;EAS_AF=0.9177;AMR_AF=0.8545;AFR_AF=0.6104;EUR_AF=0.9235;SAS_AF=0.9591;AA=G|||;VT=SNP
2	201577287	rs11896227	G	A	100	PASS	AC=2355;AF=0.470248;AN=5008;NS=2504;DP=14775;EAS_AF=0.5913;AMR_AF=0.4481;AFR_AF=0.2186;EUR_AF=0.5815;SAS_AF=0.5869;AA=A|||;VT=SNP
2	201578479	rs6707459	T	C	100	PASS	AC=3489;AF=0.696685;AN=5008;NS=2504;DP=17386;EAS_AF=0.6567;AMR_AF=0.6037;AFR_AF=0.6694;EUR_AF=0.7932;SAS_AF=0.7413;AA=T|||;VT=SNP
2	201579239	rs111766669	C	A	100	PASS	AC=25;AF=0.00499201;AN=5008;NS=2504;DP=17709;EAS_AF=0;AMR_AF=0.0058;AFR_AF=0.0015;EUR_AF=0.0179;SAS_AF=0.001;AA=C|||;VT=SNP
2	201580573	rs56248252	C	G	100	PASS	AC=19;AF=0.00379393;AN=5008;NS=2504;DP=15679;EAS_AF=0;AMR_AF=0.0115;AFR_AF=0.0008;EUR_AF=0.008;SAS_AF=0.002;AA=C|||;VT=SNP
2	201580817	rs4142282	C	T	100	PASS	AC=4140;AF=0.826677;AN=5008;NS=2504;DP=19276;EAS_AF=0.9792;AMR_AF=0.8905;AFR_AF=0.4909;EUR_AF=0.9334;SAS_AF=0.9683;AA=T|||;VT=SNP
2	201580954	rs7589014	C	T	100	PASS	AC=947;AF=0.189097;AN=5008;NS=2504;DP=17798;EAS_AF=0.3413;AMR_AF=0.2305;AFR_AF=0.0378;EUR_AF=0.1014;SAS_AF=0.2975;AA=C|||;VT=SNP
2	201581139	rs62189273	G	A	100	PASS	AC=352;AF=0.0702875;AN=5008;NS=2504;DP=19087;EAS_AF=0.2312;AMR_AF=0.0346;AFR_AF=0.0008;EUR_AF=0.0378;SAS_AF=0.0573;AA=G|||;VT=SNP
2	201581384	rs72922832	C	G	100	PASS	AC=283;AF=0.0565096;AN=5008;NS=2504;DP=20845;EAS_AF=0.001;AMR_AF=0.0591;AFR_AF=0.0061;EUR_AF=0.1322;SAS_AF=0.1022;AA=C|||;VT=SNP
2	201581757	rs17467217	G	C	100	PASS	AC=205;AF=0.0409345;AN=5008;NS=2504;DP=20601;EAS_AF=0;AMR_AF=0.0591;AFR_AF=0.0219;EUR_AF=0.1173;SAS_AF=0.0174;AA=G|||;VT=SNP
2	201582193	rs2348114	T	C	100	PASS	AC=4143;AF=0.827276;AN=5008;NS=2504;DP=18865;EAS_AF=0.9782;AMR_AF=0.8905;AFR_AF=0.4924;EUR_AF=0.9344;SAS_AF=0.9693;AA=C|||;VT=SNP
2	201584382	rs9679668	T	A	100	PASS	AC=4144;AF=0.827476;AN=5008;NS=2504;DP=17363;EAS_AF=0.9792;AMR_AF=0.8905;AFR_AF=0.4917;EUR_AF=0.9354;SAS_AF=0.9693;AA=A|||;VT=SNP
2	201584617	rs9679113	C	T	100	PASS	AC=4143;AF=0.827276;AN=5008;NS=2504;DP=18570;EAS_AF=0.9792;AMR_AF=0.8905;AFR_AF=0.4917;EUR_AF=0.9344;SAS_AF=0.9693;AA=T|||;VT=SNP
2	201585080	rs190765967	G	A	100	PASS	AC=14;AF=0.00279553;AN=5008;NS=2504;DP=18763;EAS_AF=0.001;AMR_AF=0.0029;AFR_AF=0.0015;EUR_AF=0.0089;SAS_AF=0;AA=G|||;VT=SNP
2	201585916	rs4674353	C	T	100	PASS	AC=964;AF=0.192492;AN=5008;NS=2504;DP=18416;EAS_AF=0.3452;AMR_AF=0.2305;AFR_AF=0.0469;EUR_AF=0.1014;SAS_AF=0.2986;AA=C|||;VT=SNP
2	201586285	rs112934441	C	T	100	PASS	AC=906;AF=0.180911;AN=5008;NS=2504;DP=19151;EAS_AF=0.3423;AMR_AF=0.2277;AFR_AF=0.0061;EUR_AF=0.1014;SAS_AF=0.2996;AA=C|||;VT=SNP
2	201586739	rs11694038	G	T	100	PASS	AC=38;AF=0.00758786;AN=5008;NS=2504;DP=19743;EAS_AF=0;AMR_AF=0.0245;AFR_AF=0.0015;EUR_AF=0.0149;SAS_AF=0.0041;AA=G|||;VT=SNP
2	201586803	rs10931914	T	C	100	PASS	AC=3435;AF=0.685903;AN=5008;NS=2504;DP=23120;EAS_AF=0.7877;AMR_AF=0.866;AFR_AF=0.2292;EUR_AF=0.9284;SAS_AF=0.8211;AA=T|||;VT=SNP
2	201587191	rs4674357	A	G	100	PASS	AC=897;AF=0.179113;AN=5008;NS=2504;DP=19027;EAS_AF=0.2887;AMR_AF=0.2305;AFR_AF=0.0386;EUR_AF=0.1024;SAS_AF=0.2986;AA=A|||;VT=SNP
2	201587341	rs114491753	A	G	100	PASS	AC=61;AF=0.0121805;AN=5008;NS=2504;DP=17928;EAS_AF=0;AMR_AF=0.0202;AFR_AF=0.0023;EUR_AF=0.0368;SAS_AF=0.0072;AA=A|||;VT=SNP
2	201587398	rs16834195	G	C	100	PASS	AC=692;AF=0.138179;AN=5008;NS=2504;DP=18602;EAS_AF=0.1438;AMR_AF=0.0865;AFR_AF=0.1528;EUR_AF=0.1243;SAS_AF=0.1636;AA=G|||;VT=SNP
2	201587615	rs16834207	C	T	100	PASS	AC=895;AF=0.178714;AN=5008;NS=2504;DP=20173;EAS_AF=0.2857;AMR_AF=0.2305;AFR_AF=0.0408;EUR_AF=0.1014;SAS_AF=0.2975;AA=C|||;VT=SNP
2	201588745	rs12464176	C	T	100	PASS	AC=93;AF=0.0185703;AN=5008;NS=2504;DP=1989;EAS_AF=0.002;AMR_AF=0.1052;AFR_AF=0.0015;EUR_AF=0.0149;SAS_AF=0.001;AA=c|||;VT=SNP
2	201588986	rs4672912	A	G	100	PASS	AC=3256;AF=0.65016;AN=5008;NS=2504;DP=21137;EAS_AF=0.8214;AMR_AF=0.804;AFR_AF=0.1997;EUR_AF=0.8151;SAS_AF=0.8037;AA=a|||;VT=SNP
2	201589778	rs17382719	G	C	100	PASS	AC=209;AF=0.0417332;AN=5008;NS=2504;DP=20528;EAS_AF=0;AMR_AF=0.0403;AFR_AF=0.0038;EUR_AF=0.0895;SAS_AF=0.0879;AA=g|||;VT=SNP
2	201590091	rs12613052	C	T	100	PASS	AC=2155;AF=0.430312;AN=5008;NS=2504;DP=17133;EAS_AF=0.5248;AMR_AF=0.5115;AFR_AF=0.1309;EUR_AF=0.6302;SAS_AF=0.4744;AA=c|||;VT=SNP
2	201590306	rs77677493	C	G	100	PASS	AC=24;AF=0.00479233;AN=5008;NS=2504;DP=16722;EAS_AF=0;AMR_AF=0.0086;AFR_AF=0;EUR_AF=0.0169;SAS_AF=0.001;AA=c|||;VT=SNP
2	201590596	rs116204055	C	G	100	PASS	AC=53;AF=0.0105831;AN=5008;NS=2504;DP=18807;EAS_AF=0;AMR_AF=0.0202;AFR_AF=0.0061;EUR_AF=0.0229;SAS_AF=0.0082;AA=c|||;VT=SNP
2	201590598	rs79735035	G	C	100	PASS	AC=1003;AF=0.20028;AN=5008;NS=2504;DP=18735;EAS_AF=0.3075;AMR_AF=0.2421;AFR_AF=0.0968;EUR_AF=0.1064;SAS_AF=0.2965;AA=g|||;VT=SNP
2	201590976	rs73988396	T	C	100	PASS	AC=647;AF=0.129193;AN=5008;NS=2504;DP=18570;EAS_AF=0.1091;AMR_AF=0.0865;AFR_AF=0.1445;EUR_AF=0.1243;SAS_AF=0.1646;AA=t|||;VT=SNP
2	201591320	rs13034298	G	A	100	PASS	AC=3010;AF=0.601038;AN=5008;NS=2504;DP=19274;EAS_AF=0.8204;AMR_AF=0.7363;AFR_AF=0.1589;EUR_AF=0.7087;SAS_AF=0.7658;AA=g|||;VT=SNP
2	201591579	rs7580858	A	G	100	PASS	AC=3393;AF=0.677516;AN=5008;NS=2504;DP=17738;EAS_AF=0.8214;AMR_AF=0.8141;AFR_AF=0.2988;EUR_AF=0.8151;SAS_AF=0.8027;AA=N|||;VT=SNP
2	201591727	rs7583548	A	G	100	PASS	AC=3015;AF=0.602037;AN=5008;NS=2504;DP=18193;EAS_AF=0.8204;AMR_AF=0.7363;AFR_AF=0.1573;EUR_AF=0.7137;SAS_AF=0.7679;AA=a|||;VT=SNP
2	201591835	rs16834216	G	A	100	PASS	AC=239;AF=0.0477236;AN=5008;NS=2504;DP=17762;EAS_AF=0.001;AMR_AF=0.0677;AFR_AF=0.0446;EUR_AF=0.0984;SAS_AF=0.0337;AA=g|||;VT=SNP
2	201592651	rs7584595	A	G	100	PASS	AC=4304;AF=0.859425;AN=5008;NS=2504;DP=18533;EAS_AF=0.9306;AMR_AF=0.9121;AFR_AF=0.6354;EUR_AF=0.9423;SAS_AF=0.9663;AA=N|||;VT=SNP
2	201593014	rs16834221	A	G	100	PASS	AC=401;AF=0.0800719;AN=5008;NS=2504;DP=19441;EAS_AF=0.001;AMR_AF=0.0793;AFR_AF=0.1415;EUR_AF=0.1034;SAS_AF=0.0552;AA=N|||;VT=SNP
2	201594185	rs950233	A	G	100	PASS	AC=3402;AF=0.679313;AN=5008;NS=2504;DP=22619;EAS_AF=0.8214;AMR_AF=0.8141;AFR_AF=0.3064;EUR_AF=0.8151;SAS_AF=0.8016;AA=N|||;VT=SNP
2	201594329	rs4674359	T	C	100	PASS	AC=3091;AF=0.617212;AN=5008;NS=2504;DP=21708;EAS_AF=0.8204;AMR_AF=0.7464;AFR_AF=0.2027;EUR_AF=0.7227;SAS_AF=0.7679;AA=N|||;VT=SNP
2	201595343	rs75845449	A	T	100	PASS	AC=274;AF=0.0547125;AN=5008;NS=2504;DP=23549;EAS_AF=0.001;AMR_AF=0.062;AFR_AF=0.0946;EUR_AF=0.0746;SAS_AF=0.0307;AA=N|||;VT=SNP
2	201595517	rs10200697	G	A	100	PASS	AC=4289;AF=0.85643;AN=5008;NS=2504;DP=20425;EAS_AF=0.9266;AMR_AF=0.9107;AFR_AF=0.6331;EUR_AF=0.9354;SAS_AF=0.9663;AA=a|||;VT=SNP
2	201595902	rs10203498	G	T	100	PASS	AC=337;AF=0.0672923;AN=5008;NS=2504;DP=15563;EAS_AF=0.002;AMR_AF=0.0663;AFR_AF=0.1415;EUR_AF=0.0706;SAS_AF=0.0317;AA=t|||;VT=SNP
2	201596177	rs183974007	T	G	100	PASS	AC=11;AF=0.00219649;AN=5008;NS=2504;DP=22290;EAS_AF=0;AMR_AF=0.0029;AFR_AF=0.0008;EUR_AF=0.008;SAS_AF=0;AA=t|||;VT=SNP
2	201596743	rs77148801	C	T	100	PASS	AC=202;AF=0.0403355;AN=5008;NS=2504;DP=16965;EAS_AF=0.001;AMR_AF=0.0576;AFR_AF=0.0454;EUR_AF=0.0706;SAS_AF=0.0307;AA=c|||;VT=SNP
2	201596926	rs4416197	T	G	100	PASS	AC=3066;AF=0.61222;AN=5008;NS=2504;DP=18958;EAS_AF=0.8204;AMR_AF=0.7536;AFR_AF=0.1573;EUR_AF=0.7495;SAS_AF=0.771;AA=t|||;VT=SNP
2	201597027	rs4396694	T	C	100	PASS	AC=3399;AF=0.678714;AN=5008;NS=2504;DP=17495;EAS_AF=0.8214;AMR_AF=0.8199;AFR_AF=0.2995;EUR_AF=0.8171;SAS_AF=0.8016;AA=N|||;VT=SNP
2	201597253	rs2348115	G	C	100	PASS	AC=3083;AF=0.615615;AN=5008;NS=2504;DP=17084;EAS_AF=0.8165;AMR_AF=0.755;AFR_AF=0.1747;EUR_AF=0.7465;SAS_AF=0.771;AA=g|||;VT=SNP
2	201597463	rs7603058	A	T	100	PASS	AC=644;AF=0.128594;AN=5008;NS=2504;DP=16786;EAS_AF=0.1091;AMR_AF=0.0807;AFR_AF=0.149;EUR_AF=0.1193;SAS_AF=0.1646;AA=a|||;VT=SNP
2	201597661	rs77677558	A	T	100	PASS	AC=25;AF=0.00499201;AN=5008;NS=2504;DP=18290;EAS_AF=0;AMR_AF=0.0072;AFR_AF=0.0015;EUR_AF=0.0169;SAS_AF=0.001;AA=a|||;VT=SNP
2	201597724	rs2348116	A	G	100	PASS	AC=3060;AF=0.611022;AN=5008;NS=2504;DP=19332;EAS_AF=0.8204;AMR_AF=0.7536;AFR_AF=0.1551;EUR_AF=0.7465;SAS_AF=0.771;AA=a|||;VT=SNP
2	201597760	rs6729962	G	A	100	PASS	AC=202;AF=0.0403355;AN=5008;NS=2504;DP=20134;EAS_AF=0.001;AMR_AF=0.0576;AFR_AF=0.0454;EUR_AF=0.0706;SAS_AF=0.0307;AA=g|||;VT=SNP
2	201598390	rs72922851	G	A	100	PASS	AC=369;AF=0.0736821;AN=5008;NS=2504;DP=20231;EAS_AF=0.1111;AMR_AF=0.0965;AFR_AF=0.0038;EUR_AF=0.0954;SAS_AF=0.091;AA=g|||;VT=SNP
2	201598521	rs2348117	G	T	100	PASS	AC=3780;AF=0.754792;AN=5008;NS=2504;DP=19611;EAS_AF=0.7996;AMR_AF=0.8862;AFR_AF=0.4289;EUR_AF=0.8867;SAS_AF=0.9202;AA=t|||;VT=SNP
2	201598754	rs10804105	C	T	100	PASS	AC=3004;AF=0.59984;AN=5008;NS=2504;DP=19717;EAS_AF=0.5327;AMR_AF=0.6556;AFR_AF=0.4629;EUR_AF=0.7863;SAS_AF=0.6227;AA=t|||;VT=SNP
2	201598860	rs28568991	G	C	100	PASS	AC=3004;AF=0.59984;AN=5008;NS=2504;DP=18737;EAS_AF=0.5337;AMR_AF=0.6585;AFR_AF=0.4599;EUR_AF=0.7873;SAS_AF=0.6227;AA=g|||;VT=SNP
2	201598863	rs28367378	C	G	100	PASS	AC=3014;AF=0.601837;AN=5008;NS=2504;DP=18601;EAS_AF=0.5377;AMR_AF=0.6585;AFR_AF=0.4637;EUR_AF=0.7873;SAS_AF=0.6237;AA=N|||;VT=SNP
2	201599005	rs6734086	C	A	100	PASS	AC=2407;AF=0.480631;AN=5008;NS=2504;DP=14622;EAS_AF=0.4921;AMR_AF=0.5692;AFR_AF=0.2958;EUR_AF=0.668;SAS_AF=0.4632;AA=a|||;VT=SNP
2	201599060	rs11674628	G	A	100	PASS	AC=69;AF=0.013778;AN=5008;NS=2504;DP=12550;EAS_AF=0;AMR_AF=0.0274;AFR_AF=0.0023;EUR_AF=0.0398;SAS_AF=0.0072;AA=g|||;VT=SNP
2	201599524	rs12052644	T	G	100	PASS	AC=352;AF=0.0702875;AN=5008;NS=2504;DP=17225;EAS_AF=0.0327;AMR_AF=0.0634;AFR_AF=0.0061;EUR_AF=0.1183;SAS_AF=0.1513;AA=t|||;VT=SNP
2	201599708	rs11686992	A	G	100	PASS	AC=2382;AF=0.475639;AN=5008;NS=2504;DP=20589;EAS_AF=0.494;AMR_AF=0.5706;AFR_AF=0.2731;EUR_AF=0.669;SAS_AF=0.4642;AA=a|||;VT=SNP
2	201599814	rs75059595	C	G	100	PASS	AC=41;AF=0.0081869;AN=5008;NS=2504;DP=18915;EAS_AF=0;AMR_AF=0.0072;AFR_AF=0.0015;EUR_AF=0.0189;SAS_AF=0.0153;AA=c|||;VT=SNP
2	201600003	rs9989845	A	G	100	PASS	AC=2389;AF=0.477037;AN=5008;NS=2504;DP=16115;EAS_AF=0.494;AMR_AF=0.5692;AFR_AF=0.2753;EUR_AF=0.674;SAS_AF=0.4642;AA=N|||;VT=SNP
2	201600184	rs9989756	C	T	100	PASS	AC=2309;AF=0.461062;AN=5008;NS=2504;DP=16401;EAS_AF=0.494;AMR_AF=0.5634;AFR_AF=0.2231;EUR_AF=0.668;SAS_AF=0.4632;AA=c|||;VT=SNP
2	201600442	rs6738605	C	T	100	PASS	AC=2388;AF=0.476837;AN=5008;NS=2504;DP=16670;EAS_AF=0.5;AMR_AF=0.5692;AFR_AF=0.2753;EUR_AF=0.668;SAS_AF=0.4632;AA=t|||;VT=SNP
2	201601452	rs13017660	C	T	100	PASS	AC=2363;AF=0.471845;AN=5008;NS=2504;DP=18294;EAS_AF=0.4931;AMR_AF=0.5692;AFR_AF=0.2625;EUR_AF=0.666;SAS_AF=0.4642;AA=t|||;VT=SNP
2	201601512	rs76358398	C	G	100	PASS	AC=45;AF=0.00898562;AN=5008;NS=2504;DP=16634;EAS_AF=0;AMR_AF=0.0115;AFR_AF=0;EUR_AF=0.0338;SAS_AF=0.0031;AA=c|||;VT=SNP
2	201601639	rs10931915	T	C	100	PASS	AC=2361;AF=0.471446;AN=5008;NS=2504;DP=18171;EAS_AF=0.4931;AMR_AF=0.5706;AFR_AF=0.2602;EUR_AF=0.666;SAS_AF=0.4642;AA=t|||;VT=SNP
2	201601871	rs9989887	G	A	100	PASS	AC=2364;AF=0.472045;AN=5008;NS=2504;DP=17722;EAS_AF=0.4931;AMR_AF=0.5692;AFR_AF=0.2632;EUR_AF=0.666;SAS_AF=0.4642;AA=A|||;VT=SNP
2	201602061	rs9989889	G	A	100	PASS	AC=2363;AF=0.471845;AN=5008;NS=2504;DP=20292;EAS_AF=0.494;AMR_AF=0.5692;AFR_AF=0.261;EUR_AF=0.667;SAS_AF=0.4642;AA=G|||;VT=SNP
2	201602125	rs76130409	C	T	100	PASS	AC=10;AF=0.00199681;AN=5008;NS=2504;DP=19500;EAS_AF=0;AMR_AF=0;AFR_AF=0.0008;EUR_AF=0.007;SAS_AF=0.002;AA=C|||;VT=SNP
2	201603000	rs13030432	A	G	100	PASS	AC=2382;AF=0.475639;AN=5008;NS=2504;DP=13657;EAS_AF=0.4931;AMR_AF=0.5692;AFR_AF=0.2761;EUR_AF=0.668;SAS_AF=0.4632;AA=A|||;VT=SNP
2	201603720	rs7582287	C	T	100	PASS	AC=2254;AF=0.45008;AN=5008;NS=2504;DP=15971;EAS_AF=0.4921;AMR_AF=0.549;AFR_AF=0.2723;EUR_AF=0.6203;SAS_AF=0.4018;AA=c|||;VT=SNP
2	201603737	rs7608693	A	G	100	PASS	AC=2380;AF=0.47524;AN=5008;NS=2504;DP=15956;EAS_AF=0.4931;AMR_AF=0.5692;AFR_AF=0.2738;EUR_AF=0.668;SAS_AF=0.4642;AA=N|||;VT=SNP
2	201603884	rs10188735	A	G	100	PASS	AC=2254;AF=0.45008;AN=5008;NS=2504;DP=14861;EAS_AF=0.4921;AMR_AF=0.549;AFR_AF=0.2723;EUR_AF=0.6203;SAS_AF=0.4018;AA=N|||;VT=SNP
2	201603933	rs10165231	G	T	100	PASS	AC=2256;AF=0.450479;AN=5008;NS=2504;DP=15072;EAS_AF=0.4921;AMR_AF=0.549;AFR_AF=0.2731;EUR_AF=0.6203;SAS_AF=0.4029;AA=G|||;VT=SNP
2	201604037	rs10165359	G	A	100	PASS	AC=2257;AF=0.450679;AN=5008;NS=2504;DP=16085;EAS_AF=0.4921;AMR_AF=0.549;AFR_AF=0.2753;EUR_AF=0.6193;SAS_AF=0.4018;AA=A|||;VT=SNP
2	201604129	rs58530208	G	T	100	PASS	AC=565;AF=0.112819;AN=5008;NS=2504;DP=18812;EAS_AF=0.0417;AMR_AF=0.0836;AFR_AF=0.1437;EUR_AF=0.1183;SAS_AF=0.1595;AA=G|||;VT=SNP
2	201604436	rs951183	T	C	100	PASS	AC=2255;AF=0.45028;AN=5008;NS=2504;DP=20817;EAS_AF=0.4921;AMR_AF=0.549;AFR_AF=0.2731;EUR_AF=0.6203;SAS_AF=0.4018;AA=C|||;VT=SNP
2	201604441	rs12693923	T	C	100	PASS	AC=2255;AF=0.45028;AN=5008;NS=2504;DP=20744;EAS_AF=0.4911;AMR_AF=0.549;AFR_AF=0.2731;EUR_AF=0.6213;SAS_AF=0.4018;AA=T|||;VT=SNP
2	201604623	rs951185	G	A	100	PASS	AC=2247;AF=0.448682;AN=5008;NS=2504;DP=20772;EAS_AF=0.4921;AMR_AF=0.549;AFR_AF=0.2663;EUR_AF=0.6213;SAS_AF=0.4018;AA=A|||;VT=SNP
2	201604640	rs951184	A	G	100	PASS	AC=2258;AF=0.450879;AN=5008;NS=2504;DP=20471;EAS_AF=0.4921;AMR_AF=0.549;AFR_AF=0.2746;EUR_AF=0.6213;SAS_AF=0.4018;AA=G|||;VT=SNP
2	201605195	rs2348118	G	A	100	PASS	AC=2237;AF=0.446685;AN=5008;NS=2504;DP=22681;EAS_AF=0.4911;AMR_AF=0.549;AFR_AF=0.2595;EUR_AF=0.6203;SAS_AF=0.4029;AA=G|||;VT=SNP
2	201605250	rs2881834	T	C	100	PASS	AC=2260;AF=0.451278;AN=5008;NS=2504;DP=20632;EAS_AF=0.4921;AMR_AF=0.5519;AFR_AF=0.2753;EUR_AF=0.6203;SAS_AF=0.4018;AA=C|||;VT=SNP
2	201605459	rs10168978	C	A	100	PASS	AC=2348;AF=0.46885;AN=5008;NS=2504;DP=19748;EAS_AF=0.503;AMR_AF=0.5576;AFR_AF=0.3162;EUR_AF=0.6302;SAS_AF=0.411;AA=A|||;VT=SNP
2	201605500	rs10169230	G	T	100	PASS	AC=2291;AF=0.457468;AN=5008;NS=2504;DP=19588;EAS_AF=0.503;AMR_AF=0.5548;AFR_AF=0.2753;EUR_AF=0.6302;SAS_AF=0.41;AA=T|||;VT=SNP
2	201605629	rs10171534	C	T	100	PASS	AC=2346;AF=0.46845;AN=5008;NS=2504;DP=21162;EAS_AF=0.503;AMR_AF=0.5591;AFR_AF=0.3132;EUR_AF=0.6312;SAS_AF=0.411;AA=T|||;VT=SNP
2	201605890	rs10171996	G	A	100	PASS	AC=2286;AF=0.45647;AN=5008;NS=2504;DP=19746;EAS_AF=0.4911;AMR_AF=0.5576;AFR_AF=0.2806;EUR_AF=0.6312;SAS_AF=0.407;AA=g|||;VT=SNP
2	201606057	rs11677204	C	T	100	PASS	AC=2261;AF=0.451478;AN=5008;NS=2504;DP=21109;EAS_AF=0.4851;AMR_AF=0.549;AFR_AF=0.2655;EUR_AF=0.6252;SAS_AF=0.4202;AA=T|||;VT=SNP
2	201606140	rs10172238	G	A	100	PASS	AC=2362;AF=0.471645;AN=5008;NS=2504;DP=19724;EAS_AF=0.4901;AMR_AF=0.5677;AFR_AF=0.2958;EUR_AF=0.6581;SAS_AF=0.4305;AA=A|||;VT=SNP
2	201606645	rs74655057	C	A	100	PASS	AC=403;AF=0.0804712;AN=5008;NS=2504;DP=24242;EAS_AF=0.0387;AMR_AF=0.0605;AFR_AF=0.0363;EUR_AF=0.1103;SAS_AF=0.1667;AA=C|||;VT=SNP
2	201606722	rs11684485	T	C	100	PASS	AC=2391;AF=0.477436;AN=5008;NS=2504;DP=20976;EAS_AF=0.4931;AMR_AF=0.562;AFR_AF=0.3593;EUR_AF=0.6163;SAS_AF=0.4182;AA=T|||;VT=SNP
2	201606967	rs10804106	T	C	100	PASS	AC=2804;AF=0.559904;AN=5008;NS=2504;DP=20122;EAS_AF=0.5317;AMR_AF=0.6239;AFR_AF=0.4024;EUR_AF=0.7266;SAS_AF=0.5849;AA=C|||;VT=SNP
2	201607030	rs10804107	A	C	100	PASS	AC=2804;AF=0.559904;AN=5008;NS=2504;DP=20937;EAS_AF=0.5317;AMR_AF=0.6239;AFR_AF=0.4024;EUR_AF=0.7266;SAS_AF=0.5849;AA=C|||;VT=SNP
2	201607187	rs10931916	A	T	100	PASS	AC=2401;AF=0.479433;AN=5008;NS=2504;DP=19930;EAS_AF=0.4931;AMR_AF=0.5634;AFR_AF=0.3661;EUR_AF=0.6163;SAS_AF=0.4182;AA=T|||;VT=SNP
2	201607421	rs12105229	T	C	100	PASS	AC=2848;AF=0.56869;AN=5008;NS=2504;DP=16710;EAS_AF=0.5317;AMR_AF=0.6282;AFR_AF=0.4334;EUR_AF=0.7266;SAS_AF=0.5849;AA=N|||;VT=SNP
2	201607572	rs56004049	G	A	100	PASS	AC=2391;AF=0.477436;AN=5008;NS=2504;DP=16588;EAS_AF=0.4931;AMR_AF=0.562;AFR_AF=0.3593;EUR_AF=0.6163;SAS_AF=0.4182;AA=G|||;VT=SNP
2	201607818	rs10432515	C	T	100	PASS	AC=388;AF=0.077476;AN=5008;NS=2504;DP=17484;EAS_AF=0.0387;AMR_AF=0.0605;AFR_AF=0.025;EUR_AF=0.1103;SAS_AF=0.1667;AA=C|||;VT=SNP
2	201607968	rs6748934	C	T	100	PASS	AC=116;AF=0.0231629;AN=5008;NS=2504;DP=15855;EAS_AF=0;AMR_AF=0.0202;AFR_AF=0.0015;EUR_AF=0.0467;SAS_AF=0.0542;AA=C|||;VT=SNP
2	201608131	rs10432436	C	T	100	PASS	AC=364;AF=0.0726837;AN=5008;NS=2504;DP=20084;EAS_AF=0.0387;AMR_AF=0.0605;AFR_AF=0.0061;EUR_AF=0.1103;SAS_AF=0.1677;AA=C|||;VT=SNP
2	201608368	rs10931917	G	A	100	PASS	AC=2320;AF=0.463259;AN=5008;NS=2504;DP=16909;EAS_AF=0.4931;AMR_AF=0.5533;AFR_AF=0.3094;EUR_AF=0.6163;SAS_AF=0.4192;AA=G|||;VT=SNP
2	201608601	rs78264763	G	T	100	PASS	AC=397;AF=0.0792732;AN=5008;NS=2504;DP=21758;EAS_AF=0.0387;AMR_AF=0.0605;AFR_AF=0.0363;EUR_AF=0.1103;SAS_AF=0.1605;AA=G|||;VT=SNP
2	201609120	rs10931918	A	G	100	PASS	AC=2427;AF=0.484625;AN=5008;NS=2504;DP=18120;EAS_AF=0.4931;AMR_AF=0.5648;AFR_AF=0.3843;EUR_AF=0.6163;SAS_AF=0.4192;AA=G|||;VT=SNP
2	201609827	rs116101156	C	T	100	PASS	AC=23;AF=0.00459265;AN=5008;NS=2504;DP=18494;EAS_AF=0;AMR_AF=0.013;AFR_AF=0;EUR_AF=0.0119;SAS_AF=0.002;AA=C|||;VT=SNP
2	201610167	rs2348119	C	T	100	PASS	AC=2321;AF=0.463458;AN=5008;NS=2504;DP=20855;EAS_AF=0.4931;AMR_AF=0.5548;AFR_AF=0.3094;EUR_AF=0.6163;SAS_AF=0.4192;AA=C|||;VT=SNP
2	201610584	rs2348121	T	C	100	PASS	AC=2847;AF=0.56849;AN=5008;NS=2504;DP=19595;EAS_AF=0.5268;AMR_AF=0.6282;AFR_AF=0.4395;EUR_AF=0.7266;SAS_AF=0.5808;AA=C|||;VT=SNP
2	201610645	rs13025464	T	C	100	PASS	AC=2317;AF=0.46266;AN=5008;NS=2504;DP=20715;EAS_AF=0.4881;AMR_AF=0.5548;AFR_AF=0.3094;EUR_AF=0.6173;SAS_AF=0.4192;AA=T|||;VT=SNP
2	201611761	rs13392387	C	T	100	PASS	AC=825;AF=0.164736;AN=5008;NS=2504;DP=15210;EAS_AF=0.129;AMR_AF=0.1513;AFR_AF=0.1868;EUR_AF=0.1978;SAS_AF=0.1472;AA=C|||;VT=SNP
2	201612098	rs115030986	G	A	100	PASS	AC=172;AF=0.034345;AN=5008;NS=2504;DP=17399;EAS_AF=0.0129;AMR_AF=0.0375;AFR_AF=0.0318;EUR_AF=0.0557;SAS_AF=0.0358;AA=G|||;VT=SNP
2	201613658	rs79579604	T	C	100	PASS	AC=118;AF=0.0235623;AN=5008;NS=2504;DP=21104;EAS_AF=0.001;AMR_AF=0.036;AFR_AF=0.0061;EUR_AF=0.0586;SAS_AF=0.0256;AA=T|||;VT=SNP
2	201613891	rs2348122	G	C	100	PASS	AC=758;AF=0.151358;AN=5008;NS=2504;DP=20292;EAS_AF=0.131;AMR_AF=0.1412;AFR_AF=0.1558;EUR_AF=0.1809;SAS_AF=0.1431;AA=G|||;VT=SNP
2	201614797	rs76358208	C	T	100	PASS	AC=141;AF=0.028155;AN=5008;NS=2504;DP=21106;EAS_AF=0.001;AMR_AF=0.0346;AFR_AF=0.0265;EUR_AF=0.0557;SAS_AF=0.0256;AA=C|||;VT=SNP
2	201615316	rs16834352	C	T	100	PASS	AC=421;AF=0.0840655;AN=5008;NS=2504;DP=18793;EAS_AF=0.1181;AMR_AF=0.098;AFR_AF=0.0038;EUR_AF=0.1203;SAS_AF=0.1104;AA=C|||;VT=SNP
2	201615806	rs2348123	C	T	100	PASS	AC=744;AF=0.148562;AN=5008;NS=2504;DP=17730;EAS_AF=0.131;AMR_AF=0.1412;AFR_AF=0.1475;EUR_AF=0.1769;SAS_AF=0.1442;AA=C|||;VT=SNP
2	201616145	rs2348124	C	A	100	PASS	AC=740;AF=0.147764;AN=5008;NS=2504;DP=21089;EAS_AF=0.131;AMR_AF=0.1412;AFR_AF=0.1475;EUR_AF=0.175;SAS_AF=0.1421;AA=C|||;VT=SNP
2	201616355	rs4581881	G	C	100	PASS	AC=3142;AF=0.627396;AN=5008;NS=2504;DP=19187;EAS_AF=0.5317;AMR_AF=0.6441;AFR_AF=0.6528;EUR_AF=0.7266;SAS_AF=0.5777;AA=C|||;VT=SNP
2	201616390	rs2348125	C	A	100	PASS	AC=4459;AF=0.890375;AN=5008;NS=2504;DP=19974;EAS_AF=0.8363;AMR_AF=0.9409;AFR_AF=0.7965;EUR_AF=0.9573;SAS_AF=0.9683;AA=A|||;VT=SNP
2	201616442	rs1002414	G	T	100	PASS	AC=1443;AF=0.288139;AN=5008;NS=2504;DP=21805;EAS_AF=0.1696;AMR_AF=0.2248;AFR_AF=0.4009;EUR_AF=0.2853;SAS_AF=0.3057;AA=T|||;VT=SNP
2	201617950	rs2348126	G	T	100	PASS	AC=1533;AF=0.30611;AN=5008;NS=2504;DP=20363;EAS_AF=0.3611;AMR_AF=0.3919;AFR_AF=0.1528;EUR_AF=0.4314;SAS_AF=0.2669;AA=g|||;VT=SNP
2	201618163	rs116228383	C	T	100	PASS	AC=404;AF=0.0806709;AN=5008;NS=2504;DP=18354;EAS_AF=0.0387;AMR_AF=0.0605;AFR_AF=0.0424;EUR_AF=0.1093;SAS_AF=0.1605;AA=C|||;VT=SNP
2	201618188	rs112222310	A	G	100	PASS	AC=1466;AF=0.292732;AN=5008;NS=2504;DP=16033;EAS_AF=0.1706;AMR_AF=0.245;AFR_AF=0.4009;EUR_AF=0.2913;SAS_AF=0.3078;AA=G|||;VT=SNP
2	201619599	rs72927008	G	A	100	PASS	AC=446;AF=0.0890575;AN=5008;NS=2504;DP=17225;EAS_AF=0.119;AMR_AF=0.1138;AFR_AF=0.0061;EUR_AF=0.1282;SAS_AF=0.1125;AA=G|||;VT=SNP
2	201619952	rs116800172	G	C	100	PASS	AC=61;AF=0.0121805;AN=5008;NS=2504;DP=17483;EAS_AF=0;AMR_AF=0.0202;AFR_AF=0.0015;EUR_AF=0.0378;SAS_AF=0.0072;AA=G|||;VT=SNP
2	201620091	rs13013990	C	T	100	PASS	AC=86;AF=0.0171725;AN=5008;NS=2504;DP=16345;EAS_AF=0;AMR_AF=0.0375;AFR_AF=0.0015;EUR_AF=0.0527;SAS_AF=0.0051;AA=C|||;VT=SNP
2	201620578	rs79838970	G	A	100	PASS	AC=9;AF=0.00179712;AN=5008;NS=2504;DP=18446;EAS_AF=0;AMR_AF=0;AFR_AF=0.0008;EUR_AF=0.006;SAS_AF=0.002;AA=G|||;VT=SNP
2	201620789	rs6758797	G	A	100	PASS	AC=697;AF=0.139177;AN=5008;NS=2504;DP=21396;EAS_AF=0.0387;AMR_AF=0.0836;AFR_AF=0.2489;EUR_AF=0.1093;SAS_AF=0.1646;AA=A|||;VT=SNP
2	201622165	rs73991104	C	T	100	PASS	AC=599;AF=0.119609;AN=5008;NS=2504;DP=19424;EAS_AF=0.0387;AMR_AF=0.0706;AFR_AF=0.1831;EUR_AF=0.1074;SAS_AF=0.1646;AA=C|||;VT=SNP
2	201622500	rs73057059	G	T	100	PASS	AC=554;AF=0.110623;AN=5008;NS=2504;DP=19064;EAS_AF=0.0377;AMR_AF=0.0692;AFR_AF=0.1906;EUR_AF=0.1203;SAS_AF=0.0971;AA=G|||;VT=SNP
2	201622578	rs73057060	T	C	100	PASS	AC=979;AF=0.195487;AN=5008;NS=2504;DP=19875;EAS_AF=0.0754;AMR_AF=0.1311;AFR_AF=0.2413;EUR_AF=0.2276;SAS_AF=0.2699;AA=C|||;VT=SNP
2	201622857	rs79026301	A	G	100	PASS	AC=389;AF=0.0776757;AN=5008;NS=2504;DP=19835;EAS_AF=0.0377;AMR_AF=0.0591;AFR_AF=0.031;EUR_AF=0.1074;SAS_AF=0.1646;AA=A|||;VT=SNP
2	201623056	rs77497620	T	C	100	PASS	AC=979;AF=0.195487;AN=5008;NS=2504;DP=19271;EAS_AF=0.0754;AMR_AF=0.1311;AFR_AF=0.2466;EUR_AF=0.2286;SAS_AF=0.2618;AA=C|||;VT=SNP
2	201623713	rs16834375	C	T	100	PASS	AC=547;AF=0.109225;AN=5008;NS=2504;DP=18809;EAS_AF=0.0377;AMR_AF=0.0692;AFR_AF=0.1853;EUR_AF=0.1203;SAS_AF=0.0971;AA=c|||;VT=SNP
2	201623762	rs73057062	A	C	100	PASS	AC=483;AF=0.0964457;AN=5008;NS=2504;DP=16092;EAS_AF=0.0377;AMR_AF=0.0634;AFR_AF=0.1399;EUR_AF=0.1203;SAS_AF=0.0971;AA=A|||;VT=SNP
2	201623876	rs73057063	G	A	100	PASS	AC=957;AF=0.191094;AN=5008;NS=2504;DP=13168;EAS_AF=0.0754;AMR_AF=0.1282;AFR_AF=0.2315;EUR_AF=0.2276;SAS_AF=0.2628;AA=G|||;VT=SNP
2	201624818	rs1001250	C	T	100	PASS	AC=1832;AF=0.365815;AN=5008;NS=2504;DP=16989;EAS_AF=0.3641;AMR_AF=0.4107;AFR_AF=0.3555;EUR_AF=0.4384;SAS_AF=0.2751;AA=C|||;VT=SNP
2	201625019	rs1001249	G	C	100	PASS	AC=412;AF=0.0822684;AN=5008;NS=2504;DP=15349;EAS_AF=0.0387;AMR_AF=0.0591;AFR_AF=0.0461;EUR_AF=0.1074;SAS_AF=0.1667;AA=G|||;VT=SNP
2	201626314	rs146649181	A	T	100	PASS	AC=14;AF=0.00279553;AN=5008;NS=2504;DP=20477;EAS_AF=0;AMR_AF=0.0072;AFR_AF=0.0008;EUR_AF=0.008;SAS_AF=0;AA=A|||;VT=SNP
2	201626901	rs6725741	C	T	100	PASS	AC=60;AF=0.0119808;AN=5008;NS=2504;DP=20657;EAS_AF=0;AMR_AF=0.0202;AFR_AF=0.0015;EUR_AF=0.0368;SAS_AF=0.0072;AA=C|||;VT=SNP
2	201627010	rs61744314	A	G	100	PASS	AC=420;AF=0.0838658;AN=5008;NS=2504;DP=18906;EAS_AF=0.0387;AMR_AF=0.0591;AFR_AF=0.0537;EUR_AF=0.1074;SAS_AF=0.1646;AA=A|||;VT=SNP
2	201627082	rs73991105	G	T	100	PASS	AC=1042;AF=0.208067;AN=5008;NS=2504;DP=17717;EAS_AF=0.0784;AMR_AF=0.134;AFR_AF=0.292;EUR_AF=0.2276;SAS_AF=0.2607;AA=G|||;VT=SNP
2	201627325	rs10931919	G	T	100	PASS	AC=419;AF=0.0836661;AN=5008;NS=2504;DP=21132;EAS_AF=0.0387;AMR_AF=0.0591;AFR_AF=0.0514;EUR_AF=0.1074;SAS_AF=0.1667;AA=G|||;VT=SNP
2	201627366	rs10931920	T	A	100	PASS	AC=817;AF=0.163139;AN=5008;NS=2504;DP=21232;EAS_AF=0.0774;AMR_AF=0.1196;AFR_AF=0.1225;EUR_AF=0.2346;SAS_AF=0.2638;AA=T|||;VT=SNP
2	201627550	rs11693950	C	T	100	PASS	AC=1962;AF=0.391773;AN=5008;NS=2504;DP=20747;EAS_AF=0.3681;AMR_AF=0.4222;AFR_AF=0.441;EUR_AF=0.4414;SAS_AF=0.2771;AA=C|||;VT=SNP
2	201627814	rs4674400	G	A	100	PASS	AC=903;AF=0.180312;AN=5008;NS=2504;DP=20699;EAS_AF=0.2649;AMR_AF=0.2378;AFR_AF=0.087;EUR_AF=0.0954;SAS_AF=0.2658;AA=G|||;VT=SNP
2	201627921	rs11695319	G	A	100	PASS	AC=2783;AF=0.555711;AN=5008;NS=2504;DP=19738;EAS_AF=0.4444;AMR_AF=0.5432;AFR_AF=0.5688;EUR_AF=0.672;SAS_AF=0.5419;AA=A|||;VT=SNP
2	201628314	rs11888596	T	C	100	PASS	AC=2272;AF=0.453674;AN=5008;NS=2504;DP=18005;EAS_AF=0.4067;AMR_AF=0.4726;AFR_AF=0.4123;EUR_AF=0.5507;SAS_AF=0.4448;AA=C|||;VT=SNP
2	201628804	rs77342565	T	G	100	PASS	AC=389;AF=0.0776757;AN=5008;NS=2504;DP=16616;EAS_AF=0.0377;AMR_AF=0.0605;AFR_AF=0.0688;EUR_AF=0.1223;SAS_AF=0.0971;AA=T|||;VT=SNP
2	201629174	rs17382808	G	A	100	PASS	AC=389;AF=0.0776757;AN=5008;NS=2504;DP=20223;EAS_AF=0.0377;AMR_AF=0.0605;AFR_AF=0.0688;EUR_AF=0.1223;SAS_AF=0.0971;AA=G|||;VT=SNP
2	201629551	rs41422845	A	G	100	PASS	AC=390;AF=0.0778754;AN=5008;NS=2504;DP=21727;EAS_AF=0.0377;AMR_AF=0.0605;AFR_AF=0.0688;EUR_AF=0.1223;SAS_AF=0.0982;AA=A|||;VT=SNP
2	201629618	rs16834398	T	C	100	PASS	AC=408;AF=0.0814696;AN=5008;NS=2504;DP=18790;EAS_AF=0.0387;AMR_AF=0.0591;AFR_AF=0.0439;EUR_AF=0.1074;SAS_AF=0.1656;AA=T|||;VT=SNP
2	201630190	rs2881835	G	C	100	PASS	AC=49;AF=0.00978435;AN=5008;NS=2504;DP=21728;EAS_AF=0.001;AMR_AF=0.013;AFR_AF=0;EUR_AF=0.0358;SAS_AF=0.0031;AA=G|||;VT=SNP
2	201630216	rs76205000	T	C	100	PASS	AC=389;AF=0.0776757;AN=5008;NS=2504;DP=21591;EAS_AF=0.0377;AMR_AF=0.0605;AFR_AF=0.0688;EUR_AF=0.1223;SAS_AF=0.0971;AA=T|||;VT=SNP
2	201630219	rs78073076	T	C	100	PASS	AC=408;AF=0.0814696;AN=5008;NS=2504;DP=21357;EAS_AF=0.0387;AMR_AF=0.0591;AFR_AF=0.0439;EUR_AF=0.1074;SAS_AF=0.1656;AA=t|||;VT=SNP
2	201630746	rs75567357	C	A	100	PASS	AC=408;AF=0.0814696;AN=5008;NS=2504;DP=17926;EAS_AF=0.0387;AMR_AF=0.0591;AFR_AF=0.0439;EUR_AF=0.1074;SAS_AF=0.1656;AA=A|||;VT=SNP
2	201630947	rs75402839	C	A	100	PASS	AC=408;AF=0.0814696;AN=5008;NS=2504;DP=19699;EAS_AF=0.0387;AMR_AF=0.0591;AFR_AF=0.0439;EUR_AF=0.1074;SAS_AF=0.1656;AA=C|||;VT=SNP
2	201631051	rs16834409	T	C	100	PASS	AC=408;AF=0.0814696;AN=5008;NS=2504;DP=18997;EAS_AF=0.0387;AMR_AF=0.0591;AFR_AF=0.0439;EUR_AF=0.1074;SAS_AF=0.1656;AA=C|||;VT=SNP
2	201631289	rs78682276	C	T	100	PASS	AC=408;AF=0.0814696;AN=5008;NS=2504;DP=17192;EAS_AF=0.0387;AMR_AF=0.0591;AFR_AF=0.0439;EUR_AF=0.1074;SAS_AF=0.1656;AA=C|||;VT=SNP
2	201631318	rs115642501	C	T	100	PASS	AC=66;AF=0.0131789;AN=5008;NS=2504;DP=18471;EAS_AF=0.001;AMR_AF=0.0202;AFR_AF=0.0015;EUR_AF=0.0368;SAS_AF=0.0123;AA=C|||;VT=SNP
2	201631393	rs16834415	G	A	100	PASS	AC=797;AF=0.159145;AN=5008;NS=2504;DP=17701;EAS_AF=0.0764;AMR_AF=0.1182;AFR_AF=0.1135;EUR_AF=0.2296;SAS_AF=0.2628;AA=g|||;VT=SNP
2	201631577	rs144101754	A	G	100	PASS	AC=407;AF=0.08127;AN=5008;NS=2504;DP=16589;EAS_AF=0.0387;AMR_AF=0.0576;AFR_AF=0.0439;EUR_AF=0.1074;SAS_AF=0.1656;AA=G|||;VT=SNP
2	201631606	rs116592105	T	A	100	PASS	AC=407;AF=0.08127;AN=5008;NS=2504;DP=17306;EAS_AF=0.0387;AMR_AF=0.0576;AFR_AF=0.0439;EUR_AF=0.1074;SAS_AF=0.1656;AA=A|||;VT=SNP
2	201631678	rs148247712	C	T	100	PASS	AC=407;AF=0.08127;AN=5008;NS=2504;DP=17732;EAS_AF=0.0387;AMR_AF=0.0576;AFR_AF=0.0439;EUR_AF=0.1074;SAS_AF=0.1656;AA=C|||;VT=SNP
2	201631774	rs76121863	A	C	100	PASS	AC=407;AF=0.08127;AN=5008;NS=2504;DP=19660;EAS_AF=0.0387;AMR_AF=0.0576;AFR_AF=0.0439;EUR_AF=0.1074;SAS_AF=0.1656;AA=A|||;VT=SNP
2	201631786	rs16824534	T	C	100	PASS	AC=407;AF=0.08127;AN=5008;NS=2504;DP=20028;EAS_AF=0.0387;AMR_AF=0.0576;AFR_AF=0.0439;EUR_AF=0.1074;SAS_AF=0.1656;AA=C|||;VT=SNP
2	201632512	rs7575806	G	C	100	PASS	AC=4194;AF=0.83746;AN=5008;NS=2504;DP=19053;EAS_AF=0.8304;AMR_AF=0.902;AFR_AF=0.6838;EUR_AF=0.9115;SAS_AF=0.9305;AA=C|||;VT=SNP
2	201632576	rs10432437	C	G	100	PASS	AC=408;AF=0.0814696;AN=5008;NS=2504;DP=19691;EAS_AF=0.0387;AMR_AF=0.0576;AFR_AF=0.0439;EUR_AF=0.1074;SAS_AF=0.1667;AA=C|||;VT=SNP
2	201632932	rs75991597	A	G	100	PASS	AC=403;AF=0.0804712;AN=5008;NS=2504;DP=22010;EAS_AF=0.0387;AMR_AF=0.0576;AFR_AF=0.0401;EUR_AF=0.1074;SAS_AF=0.1667;AA=A|||;VT=SNP
2	201632988	rs10185328	A	G	100	PASS	AC=2787;AF=0.55651;AN=5008;NS=2504;DP=19649;EAS_AF=0.4573;AMR_AF=0.5403;AFR_AF=0.5613;EUR_AF=0.672;SAS_AF=0.545;AA=G|||;VT=SNP
2	201633094	rs79185883	T	A	100	PASS	AC=403;AF=0.0804712;AN=5008;NS=2504;DP=18848;EAS_AF=0.0387;AMR_AF=0.0576;AFR_AF=0.0401;EUR_AF=0.1074;SAS_AF=0.1667;AA=T|||;VT=SNP
2	201633142	rs16834435	G	A	100	PASS	AC=403;AF=0.0804712;AN=5008;NS=2504;DP=19086;EAS_AF=0.0387;AMR_AF=0.0576;AFR_AF=0.0401;EUR_AF=0.1074;SAS_AF=0.1667;AA=G|||;VT=SNP
2	201633181	rs61743436	A	G	100	PASS	AC=403;AF=0.0804712;AN=5008;NS=2504;DP=21705;EAS_AF=0.0387;AMR_AF=0.0576;AFR_AF=0.0401;EUR_AF=0.1074;SAS_AF=0.1667;AA=A|||;VT=SNP
2	201633476	rs16834438	G	T	100	PASS	AC=405;AF=0.0808706;AN=5008;NS=2504;DP=16057;EAS_AF=0.0387;AMR_AF=0.0576;AFR_AF=0.0401;EUR_AF=0.1093;SAS_AF=0.1667;AA=G|||;VT=SNP
2	201633599	rs77496058	G	A	100	PASS	AC=387;AF=0.0772764;AN=5008;NS=2504;DP=18380;EAS_AF=0.0377;AMR_AF=0.0605;AFR_AF=0.0681;EUR_AF=0.1213;SAS_AF=0.0971;AA=G|||;VT=SNP
2	201633894	rs11674071	G	A	100	PASS	AC=1992;AF=0.397764;AN=5008;NS=2504;DP=15382;EAS_AF=0.381;AMR_AF=0.4222;AFR_AF=0.4531;EUR_AF=0.4394;SAS_AF=0.2802;AA=G|||;VT=SNP
2	201633941	rs78612610	T	C	100	PASS	AC=406;AF=0.0810703;AN=5008;NS=2504;DP=13760;EAS_AF=0.0387;AMR_AF=0.0576;AFR_AF=0.0401;EUR_AF=0.1103;SAS_AF=0.1667;AA=T|||;VT=SNP
2	201634104	rs74318575	T	C	100	PASS	AC=407;AF=0.08127;AN=5008;NS=2504;DP=17228;EAS_AF=0.0387;AMR_AF=0.0591;AFR_AF=0.0401;EUR_AF=0.1103;SAS_AF=0.1667;AA=T|||;VT=SNP
2	201634140	rs74824116	C	T	100	PASS	AC=407;AF=0.08127;AN=5008;NS=2504;DP=18095;EAS_AF=0.0387;AMR_AF=0.0591;AFR_AF=0.0401;EUR_AF=0.1103;SAS_AF=0.1667;AA=C|||;VT=SNP
2	201634161	rs2348128	A	G	100	PASS	AC=4173;AF=0.833267;AN=5008;NS=2504;DP=17625;EAS_AF=0.8304;AMR_AF=0.9006;AFR_AF=0.6823;EUR_AF=0.9016;SAS_AF=0.9223;AA=G|||;VT=SNP
2	201634687	rs74930980	C	A	100	PASS	AC=407;AF=0.08127;AN=5008;NS=2504;DP=14826;EAS_AF=0.0387;AMR_AF=0.0591;AFR_AF=0.0401;EUR_AF=0.1103;SAS_AF=0.1667;AA=C|||;VT=SNP
2	201634730	rs78681790	C	G	100	PASS	AC=407;AF=0.08127;AN=5008;NS=2504;DP=15540;EAS_AF=0.0387;AMR_AF=0.0591;AFR_AF=0.0401;EUR_AF=0.1103;SAS_AF=0.1667;AA=C|||;VT=SNP
2	201635105	rs16834441	G	A	100	PASS	AC=407;AF=0.08127;AN=5008;NS=2504;DP=19035;EAS_AF=0.0387;AMR_AF=0.0591;AFR_AF=0.0401;EUR_AF=0.1103;SAS_AF=0.1667;AA=A|||;VT=SNP
2	201635518	rs79598176	C	A	100	PASS	AC=407;AF=0.08127;AN=5008;NS=2504;DP=22079;EAS_AF=0.0387;AMR_AF=0.0591;AFR_AF=0.0401;EUR_AF=0.1103;SAS_AF=0.1667;AA=A|||;VT=SNP
2	201635535	rs10181489	T	C	100	PASS	AC=2799;AF=0.558906;AN=5008;NS=2504;DP=22617;EAS_AF=0.4573;AMR_AF=0.5432;AFR_AF=0.5673;EUR_AF=0.672;SAS_AF=0.547;AA=C|||;VT=SNP
2	201636327	rs17382850	A	G	100	PASS	AC=386;AF=0.0770767;AN=5008;NS=2504;DP=20124;EAS_AF=0.0377;AMR_AF=0.0591;AFR_AF=0.0651;EUR_AF=0.1243;SAS_AF=0.0982;AA=A|||;VT=SNP
2	201636444	rs16834453	T	C	100	PASS	AC=407;AF=0.08127;AN=5008;NS=2504;DP=19295;EAS_AF=0.0387;AMR_AF=0.0591;AFR_AF=0.0401;EUR_AF=0.1103;SAS_AF=0.1667;AA=T|||;VT=SNP
2	201636641	rs74883022	A	C	100	PASS	AC=407;AF=0.08127;AN=5008;NS=2504;DP=19840;EAS_AF=0.0387;AMR_AF=0.0591;AFR_AF=0.0401;EUR_AF=0.1103;SAS_AF=0.1667;AA=N|||;VT=SNP
2	201636662	rs16834458	G	A	100	PASS	AC=407;AF=0.08127;AN=5008;NS=2504;DP=20559;EAS_AF=0.0387;AMR_AF=0.0591;AFR_AF=0.0401;EUR_AF=0.1103;SAS_AF=0.1667;AA=G|||;VT=SNP
2	201636852	rs114651654	A	G	100	PASS	AC=407;AF=0.08127;AN=5008;NS=2504;DP=16874;EAS_AF=0.0387;AMR_AF=0.0591;AFR_AF=0.0401;EUR_AF=0.1103;SAS_AF=0.1667;AA=G|||;VT=SNP
2	201636950	rs115551553	A	G	100	PASS	AC=409;AF=0.0816693;AN=5008;NS=2504;DP=14781;EAS_AF=0.0387;AMR_AF=0.0591;AFR_AF=0.0401;EUR_AF=0.1113;SAS_AF=0.1677;AA=G|||;VT=SNP
2	201636955	rs116105645	G	A	100	PASS	AC=409;AF=0.0816693;AN=5008;NS=2504;DP=14948;EAS_AF=0.0387;AMR_AF=0.0591;AFR_AF=0.0401;EUR_AF=0.1113;SAS_AF=0.1677;AA=g|||;VT=SNP
2	201637101	rs77083322	T	A	100	PASS	AC=413;AF=0.0824681;AN=5008;NS=2504;DP=17631;EAS_AF=0.0387;AMR_AF=0.0591;AFR_AF=0.0416;EUR_AF=0.1143;SAS_AF=0.1667;AA=A|||;VT=SNP
2	201637219	rs116509698	T	G	100	PASS	AC=407;AF=0.08127;AN=5008;NS=2504;DP=17569;EAS_AF=0.0387;AMR_AF=0.0591;AFR_AF=0.0401;EUR_AF=0.1103;SAS_AF=0.1667;AA=G|||;VT=SNP
2	201637242	rs116035455	T	C	100	PASS	AC=407;AF=0.08127;AN=5008;NS=2504;DP=16858;EAS_AF=0.0387;AMR_AF=0.0591;AFR_AF=0.0401;EUR_AF=0.1103;SAS_AF=0.1667;AA=C|||;VT=SNP
2	201637315	rs74605182	G	A	100	PASS	AC=407;AF=0.08127;AN=5008;NS=2504;DP=17512;EAS_AF=0.0387;AMR_AF=0.0591;AFR_AF=0.0401;EUR_AF=0.1103;SAS_AF=0.1667;AA=G|||;VT=SNP
2	201637324	rs77278842	A	G	100	PASS	AC=407;AF=0.08127;AN=5008;NS=2504;DP=17753;EAS_AF=0.0387;AMR_AF=0.0591;AFR_AF=0.0401;EUR_AF=0.1103;SAS_AF=0.1667;AA=G|||;VT=SNP
2	201637482	rs16834464	T	A	100	PASS	AC=407;AF=0.08127;AN=5008;NS=2504;DP=22180;EAS_AF=0.0387;AMR_AF=0.0591;AFR_AF=0.0401;EUR_AF=0.1103;SAS_AF=0.1667;AA=A|||;VT=SNP
2	201637798	rs62623595	G	A	100	PASS	AC=388;AF=0.077476;AN=5008;NS=2504;DP=23367;EAS_AF=0.0377;AMR_AF=0.0591;AFR_AF=0.0681;EUR_AF=0.1223;SAS_AF=0.0982;AA=G|||;VT=SNP
2	201637847	rs16834467	C	G	100	PASS	AC=407;AF=0.08127;AN=5008;NS=2504;DP=23333;EAS_AF=0.0387;AMR_AF=0.0591;AFR_AF=0.0401;EUR_AF=0.1103;SAS_AF=0.1667;AA=G|||;VT=SNP
2	201638151	rs10202088	A	G	100	PASS	AC=1992;AF=0.397764;AN=5008;NS=2504;DP=23023;EAS_AF=0.4008;AMR_AF=0.4236;AFR_AF=0.4433;EUR_AF=0.4384;SAS_AF=0.273;AA=A|||;VT=SNP
2	201638152	rs72927013	T	G	100	PASS	AC=385;AF=0.076877;AN=5008;NS=2504;DP=23038;EAS_AF=0.0377;AMR_AF=0.0591;AFR_AF=0.0651;EUR_AF=0.1223;SAS_AF=0.0992;AA=T|||;VT=SNP
2	201638450	rs16834492	A	G	100	PASS	AC=407;AF=0.08127;AN=5008;NS=2504;DP=21344;EAS_AF=0.0387;AMR_AF=0.0591;AFR_AF=0.0401;EUR_AF=0.1103;SAS_AF=0.1667;AA=G|||;VT=SNP
2	201638572	rs77794577	C	T	100	PASS	AC=387;AF=0.0772764;AN=5008;NS=2504;DP=20393;EAS_AF=0.0377;AMR_AF=0.0591;AFR_AF=0.0673;EUR_AF=0.1223;SAS_AF=0.0982;AA=C|||;VT=SNP
2	201638647	rs12622452	A	G	100	PASS	AC=1861;AF=0.371605;AN=5008;NS=2504;DP=20608;EAS_AF=0.381;AMR_AF=0.4164;AFR_AF=0.3623;EUR_AF=0.4384;SAS_AF=0.274;AA=A|||;VT=SNP
2	201638751	rs74488434	G	A	100	PASS	AC=406;AF=0.0810703;AN=5008;NS=2504;DP=20140;EAS_AF=0.0387;AMR_AF=0.0591;AFR_AF=0.0401;EUR_AF=0.1093;SAS_AF=0.1667;AA=G|||;VT=SNP
2	201638931	rs76072275	G	A	100	PASS	AC=407;AF=0.08127;AN=5008;NS=2504;DP=19428;EAS_AF=0.0387;AMR_AF=0.0591;AFR_AF=0.0401;EUR_AF=0.1103;SAS_AF=0.1667;AA=G|||;VT=SNP
2	201638965	rs191865177	C	T	100	PASS	AC=20;AF=0.00399361;AN=5008;NS=2504;DP=18187;EAS_AF=0;AMR_AF=0.0101;AFR_AF=0;EUR_AF=0.0099;SAS_AF=0.0031;AA=C|||;VT=SNP
2	201639280	rs77147740	G	A	100	PASS	AC=207;AF=0.0413339;AN=5008;NS=2504;DP=17371;EAS_AF=0;AMR_AF=0.0533;AFR_AF=0.0401;EUR_AF=0.1044;SAS_AF=0.0123;AA=G|||;VT=SNP
2	201640489	rs77404113	C	T	100	PASS	AC=106;AF=0.0211661;AN=5008;NS=2504;DP=19420;EAS_AF=0.001;AMR_AF=0.036;AFR_AF=0.0045;EUR_AF=0.0467;SAS_AF=0.0276;AA=T|||;VT=SNP
2	201640575	rs11683632	C	T	100	PASS	AC=1614;AF=0.322284;AN=5008;NS=2504;DP=18682;EAS_AF=0.38;AMR_AF=0.4006;AFR_AF=0.1914;EUR_AF=0.4344;SAS_AF=0.2689;AA=C|||;VT=SNP
2	201641045	rs16834512	A	G	100	PASS	AC=398;AF=0.0794728;AN=5008;NS=2504;DP=18045;EAS_AF=0.0397;AMR_AF=0.0591;AFR_AF=0.0325;EUR_AF=0.1103;SAS_AF=0.1667;AA=A|||;VT=SNP
2	201641373	rs6720418	G	C	100	PASS	AC=1857;AF=0.370807;AN=5008;NS=2504;DP=20161;EAS_AF=0.381;AMR_AF=0.415;AFR_AF=0.3646;EUR_AF=0.4354;SAS_AF=0.271;AA=G|||;VT=SNP
2	201641979	rs16834518	A	G	100	PASS	AC=425;AF=0.0848642;AN=5008;NS=2504;DP=21914;EAS_AF=0.0397;AMR_AF=0.0591;AFR_AF=0.0522;EUR_AF=0.1113;SAS_AF=0.1667;AA=A|||;VT=SNP
2	201642805	rs61736262	A	C	100	PASS	AC=38;AF=0.00758786;AN=5008;NS=2504;DP=18605;EAS_AF=0.001;AMR_AF=0.0058;AFR_AF=0.0015;EUR_AF=0.0249;SAS_AF=0.0061;AA=G|||;VT=SNP
2	201642878	rs17382927	G	A	100	PASS	AC=396;AF=0.0790735;AN=5008;NS=2504;DP=20323;EAS_AF=0.0377;AMR_AF=0.0605;AFR_AF=0.0711;EUR_AF=0.1223;SAS_AF=0.1012;AA=G|||;VT=SNP
2	201643484	rs10515941	C	A	100	PASS	AC=460;AF=0.091853;AN=5008;NS=2504;DP=21058;EAS_AF=0.0377;AMR_AF=0.0648;AFR_AF=0.115;EUR_AF=0.1252;SAS_AF=0.1012;AA=C|||;VT=SNP
2	201643519	rs10515942	G	A	100	PASS	AC=460;AF=0.091853;AN=5008;NS=2504;DP=20331;EAS_AF=0.0377;AMR_AF=0.0648;AFR_AF=0.115;EUR_AF=0.1252;SAS_AF=0.1012;AA=A|||;VT=SNP
2	201643582	rs2881836	A	C	100	PASS	AC=2810;AF=0.561102;AN=5008;NS=2504;DP=16398;EAS_AF=0.4603;AMR_AF=0.5432;AFR_AF=0.5734;EUR_AF=0.6779;SAS_AF=0.5409;AA=C|||;VT=SNP
2	201643601	rs35627330	G	A	100	PASS	AC=13;AF=0.00259585;AN=5008;NS=2504;DP=16151;EAS_AF=0;AMR_AF=0.0029;AFR_AF=0;EUR_AF=0.0109;SAS_AF=0;AA=G|||;VT=SNP
2	201644232	rs2348129	T	C	100	PASS	AC=863;AF=0.172324;AN=5008;NS=2504;DP=21028;EAS_AF=0.0774;AMR_AF=0.1239;AFR_AF=0.1505;EUR_AF=0.2366;SAS_AF=0.2679;AA=C|||;VT=SNP
2	201644768	rs72927023	T	A	100	PASS	AC=427;AF=0.0852636;AN=5008;NS=2504;DP=20075;EAS_AF=0.121;AMR_AF=0.1196;AFR_AF=0.0023;EUR_AF=0.1143;SAS_AF=0.1063;AA=T|||;VT=SNP
2	201644772	rs72927026	C	A	100	PASS	AC=427;AF=0.0852636;AN=5008;NS=2504;DP=20150;EAS_AF=0.121;AMR_AF=0.1196;AFR_AF=0.0023;EUR_AF=0.1143;SAS_AF=0.1063;AA=C|||;VT=SNP
2	201645349	rs13028496	C	A	100	PASS	AC=1715;AF=0.342452;AN=5008;NS=2504;DP=18831;EAS_AF=0.2808;AMR_AF=0.4553;AFR_AF=0.1415;EUR_AF=0.5666;SAS_AF=0.3671;AA=A|||;VT=SNP
2	201645798	rs11904425	A	G	100	PASS	AC=718;AF=0.143371;AN=5008;NS=2504;DP=15362;EAS_AF=0.0506;AMR_AF=0.1023;AFR_AF=0.2179;EUR_AF=0.1988;SAS_AF=0.1104;AA=a|||;VT=SNP
2	201645836	rs11893944	G	A	100	PASS	AC=943;AF=0.188299;AN=5008;NS=2504;DP=14125;EAS_AF=0.1042;AMR_AF=0.2061;AFR_AF=0.4713;EUR_AF=0.0328;SAS_AF=0.0399;AA=A|||;VT=SNP
2	201645848	rs6739821	G	A	100	PASS	AC=3565;AF=0.711861;AN=5008;NS=2504;DP=13760;EAS_AF=0.625;AMR_AF=0.7695;AFR_AF=0.7519;EUR_AF=0.7903;SAS_AF=0.6258;AA=A|||;VT=SNP
2	201645907	rs6754947	T	A	100	PASS	AC=3448;AF=0.688498;AN=5008;NS=2504;DP=12206;EAS_AF=0.6458;AMR_AF=0.7767;AFR_AF=0.6278;EUR_AF=0.8141;SAS_AF=0.6227;AA=t|||;VT=SNP
2	201647444	rs17467483	A	G	100	PASS	AC=230;AF=0.0459265;AN=5008;NS=2504;DP=19687;EAS_AF=0.0347;AMR_AF=0.0245;AFR_AF=0.0023;EUR_AF=0.0825;SAS_AF=0.0941;AA=A|||;VT=SNP
2	201648193	rs10931921	A	G	100	PASS	AC=3137;AF=0.626398;AN=5008;NS=2504;DP=18421;EAS_AF=0.5873;AMR_AF=0.732;AFR_AF=0.7375;EUR_AF=0.7018;SAS_AF=0.364;AA=G|||;VT=SNP
2	201649113	rs78680879	G	A	100	PASS	AC=286;AF=0.0571086;AN=5008;NS=2504;DP=21364;EAS_AF=0.0347;AMR_AF=0.0447;AFR_AF=0.0144;EUR_AF=0.1024;SAS_AF=0.1002;AA=G|||;VT=SNP
2	201649795	rs10931922	T	C	100	PASS	AC=3332;AF=0.665335;AN=5008;NS=2504;DP=20515;EAS_AF=0.627;AMR_AF=0.7334;AFR_AF=0.7375;EUR_AF=0.7008;SAS_AF=0.5225;AA=C|||;VT=SNP
2	201650074	rs11674530	T	A	100	PASS	AC=2811;AF=0.561302;AN=5008;NS=2504;DP=21389;EAS_AF=0.627;AMR_AF=0.7046;AFR_AF=0.3593;EUR_AF=0.6998;SAS_AF=0.5225;AA=T|||;VT=SNP
2	201650853	rs77356501	C	T	100	PASS	AC=788;AF=0.157348;AN=5008;NS=2504;DP=17705;EAS_AF=0.2113;AMR_AF=0.1643;AFR_AF=0.2148;EUR_AF=0.1004;SAS_AF=0.0777;AA=C|||;VT=SNP
2	201651973	rs66572662	T	A	100	PASS	AC=3635;AF=0.725839;AN=5008;NS=2504;DP=17737;EAS_AF=0.6617;AMR_AF=0.781;AFR_AF=0.7655;EUR_AF=0.8032;SAS_AF=0.6196;AA=-|||;VT=SNP
2	201652946	rs7609464	T	C	100	PASS	AC=3335;AF=0.665935;AN=5008;NS=2504;DP=24333;EAS_AF=0.627;AMR_AF=0.7334;AFR_AF=0.7405;EUR_AF=0.7008;SAS_AF=0.5215;AA=C|||;VT=SNP
2	201653966	rs13030323	T	C	100	PASS	AC=2813;AF=0.561701;AN=5008;NS=2504;DP=18543;EAS_AF=0.627;AMR_AF=0.7046;AFR_AF=0.3638;EUR_AF=0.6978;SAS_AF=0.5204;AA=t|||;VT=SNP
2	201654617	rs11679030	A	G	100	PASS	AC=3198;AF=0.638578;AN=5008;NS=2504;DP=24075;EAS_AF=0.627;AMR_AF=0.7233;AFR_AF=0.646;EUR_AF=0.6978;SAS_AF=0.5194;AA=a|||;VT=SNP
2	201656429	rs3752658	T	A	100	PASS	AC=3151;AF=0.629193;AN=5008;NS=2504;DP=15920;EAS_AF=0.5863;AMR_AF=0.7291;AFR_AF=0.7587;EUR_AF=0.6928;SAS_AF=0.362;AA=A|||;VT=SNP
2	201656457	rs3752657	A	G	100	PASS	AC=3690;AF=0.736821;AN=5008;NS=2504;DP=16700;EAS_AF=0.6617;AMR_AF=0.7824;AFR_AF=0.8033;EUR_AF=0.8022;SAS_AF=0.6247;AA=G|||;VT=SNP
2	201656591	rs113049704	G	A	100	PASS	AC=24;AF=0.00479233;AN=5008;NS=2504;DP=15243;EAS_AF=0;AMR_AF=0.0072;AFR_AF=0;EUR_AF=0.0179;SAS_AF=0.001;AA=G|||;VT=SNP
2	201657869	rs6709766	G	A	100	PASS	AC=2629;AF=0.52496;AN=5008;NS=2504;DP=14314;EAS_AF=0.5863;AMR_AF=0.6974;AFR_AF=0.3812;EUR_AF=0.6918;SAS_AF=0.362;AA=G|||;VT=SNP
2	201657985	rs6738318	A	G	100	PASS	AC=2920;AF=0.583067;AN=5008;NS=2504;DP=16167;EAS_AF=0.5863;AMR_AF=0.7147;AFR_AF=0.5923;EUR_AF=0.6918;SAS_AF=0.362;AA=G|||;VT=SNP
2	201657987	rs6738319	A	G	100	PASS	AC=2632;AF=0.525559;AN=5008;NS=2504;DP=16137;EAS_AF=0.5863;AMR_AF=0.6988;AFR_AF=0.3828;EUR_AF=0.6918;SAS_AF=0.362;AA=a|||;VT=SNP
2	201659168	rs10931923	G	A	100	PASS	AC=3057;AF=0.610423;AN=5008;NS=2504;DP=19620;EAS_AF=0.5863;AMR_AF=0.7205;AFR_AF=0.6952;EUR_AF=0.6889;SAS_AF=0.362;AA=A|||;VT=SNP
2	201659576	rs17467532	C	G	100	PASS	AC=60;AF=0.0119808;AN=5008;NS=2504;DP=19043;EAS_AF=0.001;AMR_AF=0.013;AFR_AF=0.0008;EUR_AF=0.0437;SAS_AF=0.0051;AA=C|||;VT=SNP
2	201659862	rs12996354	C	T	100	PASS	AC=3166;AF=0.632188;AN=5008;NS=2504;DP=17594;EAS_AF=0.627;AMR_AF=0.7219;AFR_AF=0.6233;EUR_AF=0.6948;SAS_AF=0.5215;AA=C|||;VT=SNP
2	201660050	rs12465041	C	G	100	PASS	AC=2826;AF=0.564297;AN=5008;NS=2504;DP=15797;EAS_AF=0.627;AMR_AF=0.7032;AFR_AF=0.379;EUR_AF=0.6948;SAS_AF=0.5174;AA=C|||;VT=SNP
2	201660279	rs17838652	C	T	100	PASS	AC=3114;AF=0.621805;AN=5008;NS=2504;DP=15634;EAS_AF=0.625;AMR_AF=0.7219;AFR_AF=0.6566;EUR_AF=0.6938;SAS_AF=0.4264;AA=c|||;VT=SNP
2	201661062	rs114808334	A	C	100	PASS	AC=42;AF=0.00838658;AN=5008;NS=2504;DP=15635;EAS_AF=0;AMR_AF=0.0159;AFR_AF=0.0008;EUR_AF=0.0209;SAS_AF=0.0092;AA=A|||;VT=SNP
2	201661638	rs13022238	A	C	100	PASS	AC=2844;AF=0.567891;AN=5008;NS=2504;DP=20181;EAS_AF=0.628;AMR_AF=0.7046;AFR_AF=0.3805;EUR_AF=0.6968;SAS_AF=0.5297;AA=A|||;VT=SNP
2	201664304	rs4674449	T	C	100	PASS	AC=2830;AF=0.565096;AN=5008;NS=2504;DP=17557;EAS_AF=0.628;AMR_AF=0.7032;AFR_AF=0.379;EUR_AF=0.6968;SAS_AF=0.5184;AA=T|||;VT=SNP
2	201664399	rs4672951	T	G	100	PASS	AC=2221;AF=0.44349;AN=5008;NS=2504;DP=18765;EAS_AF=0.4405;AMR_AF=0.6297;AFR_AF=0.3396;EUR_AF=0.5507;SAS_AF=0.3446;AA=T|||;VT=SNP
2	201664638	rs4672952	A	G	100	PASS	AC=3687;AF=0.736222;AN=5008;NS=2504;DP=17155;EAS_AF=0.6627;AMR_AF=0.7824;AFR_AF=0.8026;EUR_AF=0.8032;SAS_AF=0.6207;AA=a|||;VT=SNP
2	201664985	rs12994624	C	T	100	PASS	AC=2882;AF=0.575479;AN=5008;NS=2504;DP=18485;EAS_AF=0.628;AMR_AF=0.7061;AFR_AF=0.4198;EUR_AF=0.6938;SAS_AF=0.5174;AA=T|||;VT=SNP
2	201667523	rs4625890	A	G	100	PASS	AC=2867;AF=0.572484;AN=5008;NS=2504;DP=20269;EAS_AF=0.629;AMR_AF=0.7046;AFR_AF=0.4054;EUR_AF=0.6968;SAS_AF=0.5184;AA=A|||;VT=SNP
2	201670278	rs13030504	G	A	100	PASS	AC=1836;AF=0.366613;AN=5008;NS=2504;DP=21209;EAS_AF=0.25;AMR_AF=0.4784;AFR_AF=0.3343;EUR_AF=0.5229;SAS_AF=0.2904;AA=G|||;VT=SNP
2	201670881	rs4473366	G	A	100	PASS	AC=763;AF=0.152356;AN=5008;NS=2504;DP=18167;EAS_AF=0.3175;AMR_AF=0.2478;AFR_AF=0.0091;EUR_AF=0.1074;SAS_AF=0.1544;AA=G|||;VT=SNP
2	201672370	rs10931924	C	T	100	PASS	AC=1876;AF=0.374601;AN=5008;NS=2504;DP=15714;EAS_AF=0.245;AMR_AF=0.4899;AFR_AF=0.3351;EUR_AF=0.5537;SAS_AF=0.2955;AA=C|||;VT=SNP
2	201672670	rs115110433	T	A	100	PASS	AC=104;AF=0.0207668;AN=5008;NS=2504;DP=16616;EAS_AF=0.001;AMR_AF=0.0346;AFR_AF=0.0083;EUR_AF=0.0437;SAS_AF=0.0245;AA=T|||;VT=SNP
2	201672859	rs6755945	A	T	100	PASS	AC=3402;AF=0.679313;AN=5008;NS=2504;DP=13688;EAS_AF=0.4722;AMR_AF=0.6571;AFR_AF=0.8041;EUR_AF=0.833;SAS_AF=0.5818;AA=T|||;VT=SNP
2	201673087	rs72927048	G	A	100	PASS	AC=293;AF=0.0585064;AN=5008;NS=2504;DP=13355;EAS_AF=0.0347;AMR_AF=0.0447;AFR_AF=0.0144;EUR_AF=0.1064;SAS_AF=0.1033;AA=G|||;VT=SNP
2	201674289	rs72927051	A	T	100	PASS	AC=232;AF=0.0463259;AN=5008;NS=2504;DP=22276;EAS_AF=0.0347;AMR_AF=0.0245;AFR_AF=0.0023;EUR_AF=0.0835;SAS_AF=0.0951;AA=A|||;VT=SNP
2	201674818	rs72927052	G	A	100	PASS	AC=406;AF=0.0810703;AN=5008;NS=2504;DP=21569;EAS_AF=0.128;AMR_AF=0.1095;AFR_AF=0.0038;EUR_AF=0.0944;SAS_AF=0.1033;AA=G|||;VT=SNP
2	201675353	rs3754937	G	C	100	PASS	AC=1878;AF=0.375;AN=5008;NS=2504;DP=21147;EAS_AF=0.249;AMR_AF=0.4899;AFR_AF=0.3366;EUR_AF=0.5497;SAS_AF=0.2955;AA=G|||;VT=SNP
2	201675761	rs75482642	C	T	100	PASS	AC=71;AF=0.0141773;AN=5008;NS=2504;DP=19140;EAS_AF=0;AMR_AF=0.0418;AFR_AF=0.0008;EUR_AF=0.0308;SAS_AF=0.0102;AA=C|||;VT=SNP
2	201675851	rs78244989	A	G	100	PASS	AC=113;AF=0.0225639;AN=5008;NS=2504;DP=16845;EAS_AF=0.001;AMR_AF=0.0346;AFR_AF=0.0151;EUR_AF=0.0437;SAS_AF=0.0245;AA=A|||;VT=SNP
2	201676441	rs2270282	G	A	100	PASS	AC=1874;AF=0.374201;AN=5008;NS=2504;DP=12368;EAS_AF=0.249;AMR_AF=0.4856;AFR_AF=0.3366;EUR_AF=0.5487;SAS_AF=0.2955;AA=G|||;VT=SNP
2	201677213	rs544253385	C	T	100	PASS	AC=29;AF=0.00579073;AN=5008;NS=2504;DP=11082;EAS_AF=0;AMR_AF=0.0072;AFR_AF=0;EUR_AF=0.0199;SAS_AF=0.0041;AA=C|||;VT=SNP
2	201677454	rs2270281	C	T	100	PASS	AC=2540;AF=0.507188;AN=5008;NS=2504;DP=18564;EAS_AF=0.4375;AMR_AF=0.5735;AFR_AF=0.382;EUR_AF=0.7217;SAS_AF=0.4806;AA=C|||;VT=SNP
2	201677791	rs2270280	T	C	100	PASS	AC=2638;AF=0.526757;AN=5008;NS=2504;DP=21207;EAS_AF=0.4375;AMR_AF=0.5821;AFR_AF=0.4516;EUR_AF=0.7227;SAS_AF=0.4796;AA=C|||;VT=SNP
2	201678585	rs111306409	C	T	100	PASS	AC=26;AF=0.00519169;AN=5008;NS=2504;DP=17670;EAS_AF=0.001;AMR_AF=0.0072;AFR_AF=0.0008;EUR_AF=0.0179;SAS_AF=0.001;AA=C|||;VT=SNP
2	201678831	rs72927059	G	T	100	PASS	AC=203;AF=0.0405351;AN=5008;NS=2504;DP=18328;EAS_AF=0;AMR_AF=0.0317;AFR_AF=0.0015;EUR_AF=0.0845;SAS_AF=0.0961;AA=G|||;VT=SNP
2	201678985	rs6709748	T	C	100	PASS	AC=1878;AF=0.375;AN=5008;NS=2504;DP=21061;EAS_AF=0.249;AMR_AF=0.4856;AFR_AF=0.3359;EUR_AF=0.5527;SAS_AF=0.2965;AA=T|||;VT=SNP
2	201679931	rs12475785	G	T	100	PASS	AC=2533;AF=0.505791;AN=5008;NS=2504;DP=20923;EAS_AF=0.4375;AMR_AF=0.572;AFR_AF=0.3782;EUR_AF=0.7227;SAS_AF=0.4785;AA=G|||;VT=SNP
2	201682212	rs72927061	T	A	100	PASS	AC=408;AF=0.0814696;AN=5008;NS=2504;DP=16544;EAS_AF=0.129;AMR_AF=0.1095;AFR_AF=0.0038;EUR_AF=0.0944;SAS_AF=0.1043;AA=T|||;VT=SNP
2	201682395	rs11685853	G	A	100	PASS	AC=1864;AF=0.372204;AN=5008;NS=2504;DP=16385;EAS_AF=0.248;AMR_AF=0.4856;AFR_AF=0.3351;EUR_AF=0.5408;SAS_AF=0.2965;AA=G|||;VT=SNP
2	201683695	rs2881880	T	C	100	PASS	AC=2634;AF=0.525958;AN=5008;NS=2504;DP=22402;EAS_AF=0.4375;AMR_AF=0.5821;AFR_AF=0.4493;EUR_AF=0.7227;SAS_AF=0.4785;AA=C|||;VT=SNP
2	201683853	rs115798498	G	A	100	PASS	AC=134;AF=0.0267572;AN=5008;NS=2504;DP=21623;EAS_AF=0;AMR_AF=0.0259;AFR_AF=0.0015;EUR_AF=0.0487;SAS_AF=0.0665;AA=G|||;VT=SNP
2	201683986	rs11688852	G	T	100	PASS	AC=1876;AF=0.374601;AN=5008;NS=2504;DP=18575;EAS_AF=0.249;AMR_AF=0.4856;AFR_AF=0.3351;EUR_AF=0.5527;SAS_AF=0.2955;AA=G|||;VT=SNP
2	201684478	rs150506039	C	T	100	PASS	AC=98;AF=0.0195687;AN=5008;NS=2504;DP=14171;EAS_AF=0.001;AMR_AF=0.0331;AFR_AF=0.0045;EUR_AF=0.0437;SAS_AF=0.0245;AA=C|||;VT=SNP
2	201686122	rs3815501	T	C	100	PASS	AC=3351;AF=0.669129;AN=5008;NS=2504;DP=16662;EAS_AF=0.4722;AMR_AF=0.647;AFR_AF=0.7738;EUR_AF=0.832;SAS_AF=0.5787;AA=t|||;VT=SNP
2	201688940	rs115856102	G	A	100	PASS	AC=51;AF=0.0101837;AN=5008;NS=2504;DP=17126;EAS_AF=0;AMR_AF=0.0187;AFR_AF=0.003;EUR_AF=0.0258;SAS_AF=0.0082;AA=G|||;VT=SNP
2	201689544	rs183997345	G	A	100	PASS	AC=40;AF=0.00798722;AN=5008;NS=2504;DP=12256;EAS_AF=0;AMR_AF=0.0144;AFR_AF=0.0023;EUR_AF=0.0199;SAS_AF=0.0072;AA=g|||;VT=SNP
2	201689742	rs12995928	C	T	100	PASS	AC=2538;AF=0.506789;AN=5008;NS=2504;DP=18687;EAS_AF=0.4375;AMR_AF=0.572;AFR_AF=0.382;EUR_AF=0.7217;SAS_AF=0.4796;AA=T|||;VT=SNP
2	201689827	rs12995960	A	G	100	PASS	AC=2927;AF=0.584465;AN=5008;NS=2504;DP=18032;EAS_AF=0.4375;AMR_AF=0.598;AFR_AF=0.6619;EUR_AF=0.7227;SAS_AF=0.4796;AA=G|||;VT=SNP
2	201690994	rs17467616	A	T	100	PASS	AC=660;AF=0.131789;AN=5008;NS=2504;DP=15013;EAS_AF=0.1895;AMR_AF=0.0879;AFR_AF=0.0431;EUR_AF=0.17;SAS_AF=0.184;AA=A|||;VT=SNP
2	201692219	rs3731720	G	C	100	PASS	AC=398;AF=0.0794728;AN=5008;NS=2504;DP=21296;EAS_AF=0.0347;AMR_AF=0.0504;AFR_AF=0.0915;EUR_AF=0.1083;SAS_AF=0.1002;AA=G|||;VT=SNP
2	201692449	rs3731719	T	A	100	PASS	AC=659;AF=0.131589;AN=5008;NS=2504;DP=21960;EAS_AF=0.1895;AMR_AF=0.0865;AFR_AF=0.0424;EUR_AF=0.17;SAS_AF=0.1851;AA=T|||;VT=SNP
2	201692776	rs12477038	T	C	100	PASS	AC=766;AF=0.152955;AN=5008;NS=2504;DP=20872;EAS_AF=0.3155;AMR_AF=0.2522;AFR_AF=0.0098;EUR_AF=0.1064;SAS_AF=0.1564;AA=T|||;VT=SNP
2	201693867	rs57402075	A	T	100	PASS	AC=762;AF=0.152157;AN=5008;NS=2504;DP=20955;EAS_AF=0.3165;AMR_AF=0.2522;AFR_AF=0.0061;EUR_AF=0.1064;SAS_AF=0.1564;AA=A|||;VT=SNP
2	201695818	rs189867740	C	T	100	PASS	AC=42;AF=0.00838658;AN=5008;NS=2504;DP=17746;EAS_AF=0;AMR_AF=0.0101;AFR_AF=0;EUR_AF=0.0239;SAS_AF=0.0112;AA=C|||;VT=SNP
2	201696461	rs72927078	C	T	100	PASS	AC=35;AF=0.00698882;AN=5008;NS=2504;DP=19373;EAS_AF=0.001;AMR_AF=0.0029;AFR_AF=0.0015;EUR_AF=0.0239;SAS_AF=0.0061;AA=C|||;VT=SNP
2	201697133	rs111331321	C	A	100	PASS	AC=26;AF=0.00519169;AN=5008;NS=2504;DP=17162;EAS_AF=0;AMR_AF=0.0072;AFR_AF=0.0008;EUR_AF=0.0189;SAS_AF=0.001;AA=C|||;VT=SNP
2	201697204	rs111321288	C	T	100	PASS	AC=253;AF=0.0505192;AN=5008;NS=2504;DP=17240;EAS_AF=0.001;AMR_AF=0.0778;AFR_AF=0.0076;EUR_AF=0.164;SAS_AF=0.0235;AA=C|||;VT=SNP
2	201697240	rs10804108	C	G	100	PASS	AC=3393;AF=0.677516;AN=5008;NS=2504;DP=18259;EAS_AF=0.4722;AMR_AF=0.6542;AFR_AF=0.8018;EUR_AF=0.832;SAS_AF=0.5787;AA=G|||;VT=SNP
2	201697722	rs6728680	G	A	100	PASS	AC=2521;AF=0.503395;AN=5008;NS=2504;DP=19151;EAS_AF=0.4365;AMR_AF=0.572;AFR_AF=0.3782;EUR_AF=0.7157;SAS_AF=0.4744;AA=G|||;VT=SNP
2	201698636	rs116191011	A	T	100	PASS	AC=39;AF=0.00778754;AN=5008;NS=2504;DP=17085;EAS_AF=0;AMR_AF=0.0101;AFR_AF=0;EUR_AF=0.0219;SAS_AF=0.0102;AA=A|||;VT=SNP
2	201699205	rs6733316	G	A	100	PASS	AC=2522;AF=0.503594;AN=5008;NS=2504;DP=12949;EAS_AF=0.4365;AMR_AF=0.5735;AFR_AF=0.3782;EUR_AF=0.7157;SAS_AF=0.4744;AA=G|||;VT=SNP
```
