## Supplementary material for "Characterization of shared and ancestry-specific signals driving complex traits using multi-ancestry fine-mapping": mesusieoutput

```
                 eur          afr      eur_afr
   [1,] 0.0002895063 0.0003591316 1.175377e-04
   [2,] 0.0003035072 0.0002998552 9.850443e-05
   [3,] 0.0002901402 0.0002585919 7.883557e-05
   [4,] 0.0002989577 0.0002502118 8.757856e-05
   [5,] 0.0002886973 0.0002613510 7.963257e-05
   [6,] 0.0002961989 0.0002915549 9.744536e-05
   [7,] 0.0002986617 0.0003316122 1.165607e-04
   [8,] 0.0002978358 0.0003135211 1.070327e-04
   [9,] 0.0003076800 0.0003054228 1.061301e-04
  [10,] 0.0002976063 0.0002917351 9.853130e-05
  [11,] 0.0003056465 0.0003021120 1.066519e-04
  [12,] 0.0002994946 0.0002503709 8.796834e-05
  [13,] 0.0003021754 0.0002542699 9.146718e-05
  [14,] 0.0002904575 0.0002568823 7.871383e-05
  [15,] 0.0002971098 0.0003292851 1.133284e-04
  [16,] 0.0003028363 0.0002478059 8.335217e-05
  [17,] 0.0003004685 0.0002501646 7.902994e-05
  [18,] 0.0002949980 0.0002508723 7.717320e-05
  [19,] 0.0003408951 0.0002424099 8.594417e-05
  [20,] 0.0003083167 0.0003127642 1.147993e-04
  [21,] 0.0003182376 0.0002623593 8.448740e-05
  [22,] 0.0002857631 0.0002801182 8.742108e-05
  [23,] 0.0003001047 0.0002505183 8.879582e-05
  [24,] 0.0002892541 0.0002974416 9.645423e-05
  [25,] 0.0002922420 0.0002631337 8.499914e-05
  [26,] 0.0003311895 0.0003038761 1.033167e-04
  [27,] 0.0003133344 0.0003112429 1.180033e-04
  [28,] 0.0003245546 0.0004123941 2.001365e-04
  [29,] 0.0003353187 0.0003064311 1.408163e-04
  [30,] 0.0003284999 0.0004968866 2.619991e-04
  [31,] 0.0002898967 0.0003139835 1.040213e-04
  [32,] 0.0002855117 0.0002493394 8.212808e-05
  [33,] 0.0002833975 0.0003075806 1.025184e-04
  [34,] 0.0003001635 0.0002957216 9.570046e-05
  [35,] 0.0003010022 0.0002713743 8.958940e-05
  [36,] 0.0003156090 0.0003031437 1.150524e-04
  [37,] 0.0002916693 0.0002767853 8.882330e-05
  [38,] 0.0002998677 0.0003125543 1.047117e-04
  [39,] 0.0002999199 0.0003113833 1.042947e-04
  [40,] 0.0002976127 0.0002984112 9.771729e-05
  [41,] 0.0002996958 0.0003109731 1.036937e-04
  [42,] 0.0002815510 0.0003454439 1.006026e-04
  [43,] 0.0003004124 0.0002938502 9.602844e-05
  [44,] 0.0003063194 0.0003013191 1.004253e-04
  [45,] 0.0003000710 0.0003125814 1.049924e-04
  [46,] 0.0002976518 0.0002707007 8.737982e-05
  [47,] 0.0003002288 0.0002972093 9.584747e-05
  [48,] 0.0003340987 0.0003692311 8.280159e-05
  [49,] 0.0003071219 0.0002834812 9.691435e-05
  [50,] 0.0003061409 0.0002614119 8.355612e-05
  [51,] 0.0002987437 0.0002639769 8.066603e-05
  [52,] 0.0002971136 0.0004151925 1.172482e-04
  [53,] 0.0003001816 0.0003168329 8.743812e-05
  [54,] 0.0002994337 0.0002758394 9.071419e-05
  [55,] 0.0003057381 0.0002615163 8.348282e-05
  [56,] 0.0003007904 0.0003096322 1.036503e-04
  [57,] 0.0002956257 0.0004534925 1.300982e-04
  [58,] 0.0002962670 0.0004540418 1.283185e-04
  [59,] 0.0002996617 0.0003054797 8.570048e-05
  [60,] 0.0002834746 0.0003635188 1.169172e-04
  [61,] 0.0002827475 0.0002891672 8.867141e-05
  [62,] 0.0002984260 0.0003230140 8.863311e-05
  [63,] 0.0003012757 0.0002746048 8.426654e-05
  [64,] 0.0003004154 0.0003090066 1.025942e-04
  [65,] 0.0002959628 0.0003728607 1.047939e-04
  [66,] 0.0003004588 0.0003087577 1.025689e-04
  [67,] 0.0003007198 0.0003089642 1.030788e-04
  [68,] 0.0003003131 0.0002767963 8.470191e-05
  [69,] 0.0003068525 0.0003107122 1.102251e-04
  [70,] 0.0002922302 0.0003625608 1.063857e-04
  [71,] 0.0003019241 0.0003088953 1.045656e-04
  [72,] 0.0003076973 0.0003575534 1.325301e-04
  [73,] 0.0003008797 0.0003070482 1.009794e-04
  [74,] 0.0003008783 0.0003069520 1.009354e-04
  [75,] 0.0003090406 0.0003898376 1.502262e-04
  [76,] 0.0002927956 0.0004992092 1.364773e-04
  [77,] 0.0003019764 0.0003085321 1.025816e-04
  [78,] 0.0002959031 0.0003246503 9.431373e-05
  [79,] 0.0002959163 0.0003193828 8.942104e-05
  [80,] 0.0002962289 0.0003488038 9.445510e-05
  [81,] 0.0002943441 0.0003469974 9.546292e-05
  [82,] 0.0002936674 0.0003051177 8.786429e-05
  [83,] 0.0002924876 0.0004010312 1.151919e-04
  [84,] 0.0002924006 0.0004450733 1.258898e-04
  [85,] 0.0002935621 0.0002941526 8.575836e-05
  [86,] 0.0002939555 0.0003420048 9.482521e-05
  [87,] 0.0002952019 0.0003606685 9.755500e-05
  [88,] 0.0003018514 0.0003085333 1.022719e-04
  [89,] 0.0002976043 0.0002592414 7.914342e-05
  [90,] 0.0002930479 0.0003157422 9.048379e-05
  [91,] 0.0002914817 0.0006108005 1.779671e-04
  [92,] 0.0003024804 0.0003040021 9.827585e-05
  [93,] 0.0003020051 0.0003073331 1.021174e-04
  [94,] 0.0002912427 0.0006192787 1.845232e-04
  [95,] 0.0002912192 0.0006397576 1.910169e-04
  [96,] 0.0002935370 0.0003373364 9.427458e-05
  [97,] 0.0002969865 0.0003501616 9.420285e-05
  [98,] 0.0003149254 0.0005552022 2.506457e-04
  [99,] 0.0002931600 0.0004924378 1.338577e-04
 [100,] 0.0003152350 0.0005576916 2.531032e-04
 [101,] 0.0003019036 0.0003071727 1.019031e-04
 [102,] 0.0002923707 0.0004897334 1.357045e-04
 [103,] 0.0002916154 0.0006318952 1.818779e-04
 [104,] 0.0002987121 0.0003015282 9.841208e-05
 [105,] 0.0002913909 0.0006057942 1.781296e-04
 [106,] 0.0002939521 0.0005792879 1.511575e-04
 [107,] 0.0003093773 0.0002528299 9.119928e-05
 [108,] 0.0003016655 0.0003136739 1.036846e-04
 [109,] 0.0003147869 0.0005397044 2.419139e-04
 [110,] 0.0003020549 0.0003076754 1.023618e-04
 [111,] 0.0002914773 0.0006410737 1.865670e-04
 [112,] 0.0002912774 0.0006319549 1.884466e-04
 [113,] 0.0002932687 0.0005054190 1.365520e-04
 [114,] 0.0003019158 0.0003081431 1.022701e-04
 [115,] 0.0002946345 0.0003434546 9.458481e-05
 [116,] 0.0002936848 0.0003471737 9.604319e-05
 [117,] 0.0002972517 0.0002586717 7.912631e-05
 [118,] 0.0002987187 0.0003015869 9.844812e-05
 [119,] 0.0002953771 0.0003174248 8.929167e-05
 [120,] 0.0003155838 0.0005660816 2.589263e-04
 [121,] 0.0002971580 0.0003066670 9.006312e-05
 [122,] 0.0002929654 0.0002977860 9.687868e-05
 [123,] 0.0003158854 0.0005622209 2.579312e-04
 [124,] 0.0002912897 0.0007101226 2.083677e-04
 [125,] 0.0002963425 0.0003290049 9.481404e-05
 [126,] 0.0002979419 0.0003219842 9.248678e-05
 [127,] 0.0002952022 0.0003431043 9.410241e-05
 [128,] 0.0002991235 0.0002631598 7.944933e-05
 [129,] 0.0002928244 0.0004479704 1.243626e-04
 [130,] 0.0002941147 0.0003142291 8.939173e-05
 [131,] 0.0003017276 0.0003147830 1.044953e-04
 [132,] 0.0003020724 0.0003081754 1.025849e-04
 [133,] 0.0003023477 0.0003073544 1.026552e-04
 [134,] 0.0002936090 0.0004606753 1.253641e-04
 [135,] 0.0002913555 0.0005705522 1.684724e-04
 [136,] 0.0003157712 0.0004521420 1.981843e-04
 [137,] 0.0002953364 0.0003015670 9.007497e-05
 [138,] 0.0002997469 0.0003021188 9.844411e-05
 [139,] 0.0002997437 0.0003021159 9.844399e-05
 [140,] 0.0003160845 0.0004581131 2.021713e-04
 [141,] 0.0002912578 0.0005777203 1.735470e-04
 [142,] 0.0002911799 0.0006706255 2.009308e-04
 [143,] 0.0003021681 0.0003073676 1.024114e-04
 [144,] 0.0003162593 0.0004591544 2.031724e-04
 [145,] 0.0002945264 0.0003214865 9.052953e-05
 [146,] 0.0003160383 0.0004573793 2.016601e-04
 [147,] 0.0002984386 0.0002590667 7.898177e-05
 [148,] 0.0003166076 0.0004794345 2.151493e-04
 [149,] 0.0003058523 0.0003001826 9.808997e-05
 [150,] 0.0002941764 0.0003311464 9.257885e-05
 [151,] 0.0002983689 0.0002565803 7.866392e-05
 [152,] 0.0003000989 0.0003273045 9.600787e-05
 [153,] 0.0003160475 0.0004553123 2.005651e-04
 [154,] 0.0002986932 0.0003569618 1.256866e-04
 [155,] 0.0003158234 0.0004517841 1.981154e-04
 [156,] 0.0003159549 0.0004541046 1.996826e-04
 [157,] 0.0003160663 0.0004522269 1.989406e-04
 [158,] 0.0003155697 0.0004569853 2.002822e-04
 [159,] 0.0003163437 0.0004731262 2.109604e-04
 [160,] 0.0002926104 0.0004309110 1.208924e-04
 [161,] 0.0003020118 0.0003075853 1.022342e-04
 [162,] 0.0002934777 0.0003310979 9.314358e-05
 [163,] 0.0002911853 0.0005624172 1.702534e-04
 [164,] 0.0002961429 0.0002990477 8.907548e-05
 [165,] 0.0002963405 0.0002992473 8.900593e-05
 [166,] 0.0003017271 0.0003140008 1.041832e-04
 [167,] 0.0003000279 0.0003019537 9.846869e-05
 [168,] 0.0003160350 0.0004548608 2.002894e-04
 [169,] 0.0002951103 0.0003085940 8.772973e-05
 [170,] 0.0002912849 0.0005638500 1.679273e-04
 [171,] 0.0002974669 0.0002566715 7.882685e-05
 [172,] 0.0002986720 0.0002569707 7.869087e-05
 [173,] 0.0003159857 0.0004488333 1.969239e-04
 [174,] 0.0003160580 0.0004554977 2.006914e-04
 [175,] 0.0002912571 0.0006049278 1.807124e-04
 [176,] 0.0002982189 0.0003021735 9.702218e-05
 [177,] 0.0003160790 0.0004466460 1.959560e-04
 [178,] 0.0002980813 0.0002568479 7.876048e-05
 [179,] 0.0002941563 0.0003399524 9.429379e-05
 [180,] 0.0002941379 0.0003328432 9.292827e-05
 [181,] 0.0002841811 0.0002886060 9.022435e-05
 [182,] 0.0002911488 0.0005471259 1.676820e-04
 [183,] 0.0003016749 0.0003137895 1.037630e-04
 [184,] 0.0002944593 0.0002921322 8.494443e-05
 [185,] 0.0002994978 0.0003579322 1.204143e-04
 [186,] 0.0003018465 0.0003079589 1.020384e-04
 [187,] 0.0002911518 0.0005672511 1.727689e-04
 [188,] 0.0002911553 0.0005800984 1.767256e-04
 [189,] 0.0002917958 0.0005665506 1.628649e-04
 [190,] 0.0003162094 0.0004651281 2.062897e-04
 [191,] 0.0002967594 0.0002869673 8.644342e-05
 [192,] 0.0003160847 0.0004535328 1.996950e-04
 [193,] 0.0003017442 0.0003125214 1.037905e-04
 [194,] 0.0003159251 0.0004547759 1.999734e-04
 [195,] 0.0003020448 0.0003081570 1.025263e-04
 [196,] 0.0003186773 0.0002991658 1.099515e-04
 [197,] 0.0003099577 0.0004415550 1.778348e-04
 [198,] 0.0002912302 0.0005685239 1.717421e-04
 [199,] 0.0003160921 0.0004583543 2.023200e-04
 [200,] 0.0003161707 0.0004588012 2.027578e-04
 [201,] 0.0003158012 0.0004554906 2.000505e-04
 [202,] 0.0003160955 0.0004589298 2.026584e-04
 [203,] 0.0002912578 0.0005597392 1.707053e-04
 [204,] 0.0003019301 0.0003123008 1.038960e-04
 [205,] 0.0002937435 0.0003047737 8.774682e-05
 [206,] 0.0003160434 0.0004513360 1.984045e-04
 [207,] 0.0002943193 0.0003298484 9.223852e-05
 [208,] 0.0003159785 0.0004565865 2.010823e-04
 [209,] 0.0003068513 0.0003169480 1.116697e-04
 [210,] 0.0003071332 0.0003153525 1.112665e-04
 [211,] 0.0003077608 0.0003300475 1.194829e-04
 [212,] 0.0003164944 0.0004812837 2.158609e-04
 [213,] 0.0002958423 0.0003077985 9.098373e-05
 [214,] 0.0002912725 0.0004583301 1.440865e-04
 [215,] 0.0003080259 0.0003332766 1.214234e-04
 [216,] 0.0003169396 0.0004812562 2.170403e-04
 [217,] 0.0002955296 0.0003038064 9.036081e-05
 [218,] 0.0003071025 0.0003153797 1.112428e-04
 [219,] 0.0003164766 0.0004741929 2.119338e-04
 [220,] 0.0003162997 0.0004948263 2.227204e-04
 [221,] 0.0002987036 0.0003018818 9.845828e-05
 [222,] 0.0002950389 0.0003208574 9.011043e-05
 [223,] 0.0003074872 0.0003141620 1.111156e-04
 [224,] 0.0003168375 0.0004668673 2.088490e-04
 [225,] 0.0003167395 0.0004757367 2.134671e-04
 [226,] 0.0003167228 0.0004854268 2.187625e-04
 [227,] 0.0003018536 0.0003074149 1.018479e-04
 [228,] 0.0003018061 0.0003067331 1.014818e-04
 [229,] 0.0003247568 0.0002622686 8.387114e-05
 [230,] 0.0003031312 0.0003007109 1.000273e-04
 [231,] 0.0002962286 0.0002997269 8.910128e-05
 [232,] 0.0002981829 0.0003106381 1.104500e-04
 [233,] 0.0003070151 0.0003152824 1.110873e-04
 [234,] 0.0003166147 0.0004734440 2.118900e-04
 [235,] 0.0003108845 0.0003163624 9.800955e-05
 [236,] 0.0002994077 0.0003093023 1.020647e-04
 [237,] 0.0003131494 0.0004083321 1.691177e-04
 [238,] 0.0002967503 0.0002827046 8.588783e-05
 [239,] 0.0002970533 0.0003193175 1.131366e-04
 [240,] 0.0003017134 0.0003155696 1.044939e-04
 [241,] 0.0002915911 0.0004779070 1.412075e-04
 [242,] 0.0003019832 0.0003053073 1.012754e-04
 [243,] 0.0002985226 0.0003178081 1.121003e-04
 [244,] 0.0002945746 0.0002543940 7.830645e-05
 [245,] 0.0003020085 0.0003054684 1.013406e-04
 [246,] 0.0002967946 0.0002985202 8.856574e-05
 [247,] 0.0002987376 0.0003099537 1.105893e-04
 [248,] 0.0003018965 0.0002601128 7.950509e-05
 [249,] 0.0002997328 0.0002750306 8.424892e-05
 [250,] 0.0003018060 0.0003046962 1.005229e-04
 [251,] 0.0003048709 0.0002683536 7.890849e-05
 [252,] 0.0003062266 0.0002648467 7.833841e-05
 [253,] 0.0003018450 0.0003012531 1.000626e-04
 [254,] 0.0003034918 0.0003036868 9.859682e-05
 [255,] 0.0003180883 0.0002575035 8.748608e-05
 [256,] 0.0003018443 0.0003015687 1.001973e-04
 [257,] 0.0003021756 0.0002996916 8.408269e-05
 [258,] 0.0002996489 0.0002792351 8.138902e-05
 [259,] 0.0002927563 0.0004106830 1.263106e-04
 [260,] 0.0003046984 0.0002970022 9.925058e-05
 [261,] 0.0003083499 0.0003243596 1.187429e-04
 [262,] 0.0002957994 0.0003753060 1.240908e-04
 [263,] 0.0002968883 0.0002658014 8.374383e-05
 [264,] 0.0003059755 0.0003375983 1.189422e-04
 [265,] 0.0003058461 0.0003482692 1.232100e-04
 [266,] 0.0003093630 0.0002411895 8.211114e-05
 [267,] 0.0003065147 0.0002580388 8.830667e-05
 [268,] 0.0003166317 0.0002469545 9.022374e-05
 [269,] 0.0003148619 0.0002427720 8.330261e-05
 [270,] 0.0003168708 0.0002459674 8.885492e-05
 [271,] 0.0003177154 0.0002465330 8.965724e-05
 [272,] 0.0003134715 0.0002519256 9.331578e-05
 [273,] 0.0003107493 0.0002437553 8.473701e-05
 [274,] 0.0003025005 0.0003038567 9.851854e-05
 [275,] 0.0002984546 0.0002490525 8.320035e-05
 [276,] 0.0003032032 0.0002745193 1.004715e-04
 [277,] 0.0003102356 0.0002429131 8.429890e-05
 [278,] 0.0003229349 0.0002728330 9.904731e-05
 [279,] 0.0003034369 0.0003056032 1.045755e-04
 [280,] 0.0003082994 0.0002441038 8.456069e-05
 [281,] 0.0003017606 0.0003065059 1.016110e-04
 [282,] 0.0003101361 0.0002435634 8.436584e-05
 [283,] 0.0003097195 0.0002433932 8.409474e-05
 [284,] 0.0003100975 0.0002666058 9.973985e-05
 [285,] 0.0003094180 0.0002439284 8.466353e-05
 [286,] 0.0003091312 0.0002437488 8.436643e-05
 [287,] 0.0002976405 0.0002912277 1.007702e-04
 [288,] 0.0003087677 0.0002438355 8.438230e-05
 [289,] 0.0003113366 0.0002434618 8.517406e-05
 [290,] 0.0003106749 0.0002428263 8.428317e-05
 [291,] 0.0003099726 0.0002681632 1.006335e-04
 [292,] 0.0003111855 0.0002428614 8.445239e-05
 [293,] 0.0003083527 0.0002691449 1.003695e-04
 [294,] 0.0003103760 0.0002435575 8.508188e-05
 [295,] 0.0003025210 0.0002492664 8.466766e-05
 [296,] 0.0003104845 0.0002506619 9.116733e-05
 [297,] 0.0003107915 0.0002435614 8.518986e-05
 [298,] 0.0003017228 0.0003070648 1.015718e-04
 [299,] 0.0003095081 0.0002461393 8.714124e-05
 [300,] 0.0003090465 0.0002464292 8.725696e-05
 [301,] 0.0003095801 0.0002440629 8.514278e-05
 [302,] 0.0003011816 0.0003063747 1.021466e-04
 [303,] 0.0003051132 0.0002486851 8.936523e-05
 [304,] 0.0003077369 0.0002431867 8.532359e-05
 [305,] 0.0003092775 0.0002417784 8.432727e-05
 [306,] 0.0003279093 0.0002652235 9.390887e-05
 [307,] 0.0003105662 0.0002453431 8.847904e-05
 [308,] 0.0002872468 0.0002828507 8.421111e-05
 [309,] 0.0002976286 0.0002510029 8.037303e-05
 [310,] 0.0003034364 0.0002720926 1.030635e-04
 [311,] 0.0002883227 0.0002742374 9.232801e-05
 [312,] 0.0003053172 0.0002595259 9.643745e-05
 [313,] 0.0003043919 0.0003025330 1.014411e-04
 [314,] 0.0002970758 0.0002452071 8.184215e-05
 [315,] 0.0003045926 0.0002444404 8.593065e-05
 [316,] 0.0003058757 0.0002405873 8.132394e-05
 [317,] 0.0002872064 0.0002627282 7.956412e-05
 [318,] 0.0003025376 0.0002438423 8.495885e-05
 [319,] 0.0003062311 0.0003039740 1.046836e-04
 [320,] 0.0003000092 0.0002457162 8.555890e-05
 [321,] 0.0003016026 0.0003033664 9.914582e-05
 [322,] 0.0003144571 0.0002707736 9.693912e-05
 [323,] 0.0003010709 0.0002456141 8.601277e-05
 [324,] 0.0003056251 0.0002855891 9.651840e-05
 [325,] 0.0003014936 0.0002984355 9.795372e-05
 [326,] 0.0003074830 0.0003607864 1.391591e-04
 [327,] 0.0003061750 0.0004134269 1.599923e-04
 [328,] 0.0003064468 0.0003057913 1.067422e-04
 [329,] 0.0003019117 0.0002989267 9.859413e-05
 [330,] 0.0003016555 0.0003158487 1.037433e-04
 [331,] 0.0003016636 0.0003160975 1.042412e-04
 [332,] 0.0003084546 0.0004074683 1.626127e-04
 [333,] 0.0003016632 0.0003156755 1.040951e-04
 [334,] 0.0003070575 0.0003718074 1.434710e-04
 [335,] 0.0002820998 0.0002516146 7.815846e-05
 [336,] 0.0003016958 0.0003158982 1.046281e-04
 [337,] 0.0003083704 0.0003439666 1.330283e-04
 [338,] 0.0003016811 0.0003029253 9.979159e-05
 [339,] 0.0003015478 0.0002889651 9.531779e-05
 [340,] 0.0002816732 0.0002486483 7.947909e-05
 [341,] 0.0003048643 0.0002836285 1.011414e-04
 [342,] 0.0003014163 0.0002936281 9.627662e-05
 [343,] 0.0003017835 0.0002983929 9.898351e-05
 [344,] 0.0003030864 0.0002998408 1.088068e-04
 [345,] 0.0003016102 0.0002866309 9.461882e-05
 [346,] 0.0002852148 0.0002889568 9.044136e-05
 [347,] 0.0003077935 0.0002722445 9.831298e-05
 [348,] 0.0003022250 0.0002991081 9.951061e-05
 [349,] 0.0003090839 0.0002708090 9.830269e-05
 [350,] 0.0003092548 0.0003119450 1.207116e-04
 [351,] 0.0003021104 0.0002994108 9.950489e-05
 [352,] 0.0003017140 0.0002973526 9.886816e-05
 [353,] 0.0003023340 0.0002988828 9.953492e-05
 [354,] 0.0003040414 0.0003033248 9.877344e-05
 [355,] 0.0003022574 0.0002988614 9.944298e-05
 [356,] 0.0002816486 0.0002460673 7.725852e-05
 [357,] 0.0003022562 0.0002987102 9.937063e-05
 [358,] 0.0003016712 0.0002936491 9.738077e-05
 [359,] 0.0003075820 0.0002561451 9.007052e-05
 [360,] 0.0002827048 0.0002765257 8.401986e-05
 [361,] 0.0003091971 0.0002550235 8.963448e-05
 [362,] 0.0002908212 0.0002547966 8.600236e-05
 [363,] 0.0003020564 0.0002891049 9.538141e-05
 [364,] 0.0002814111 0.0002473442 7.765279e-05
 [365,] 0.0003111466 0.0002503980 8.530678e-05
 [366,] 0.0003110937 0.0002505210 8.549262e-05
 [367,] 0.0003108987 0.0002493027 8.611622e-05
 [368,] 0.0003053528 0.0003032475 9.887409e-05
 [369,] 0.0003012621 0.0002642623 8.756503e-05
 [370,] 0.0002904971 0.0002483167 7.965746e-05
 [371,] 0.0003017211 0.0002850525 9.363020e-05
 [372,] 0.0003014936 0.0002755415 9.086516e-05
 [373,] 0.0002869363 0.0002780676 8.451338e-05
 [374,] 0.0003044216 0.0002456773 8.245746e-05
 [375,] 0.0002838884 0.0002512885 8.139905e-05
 [376,] 0.0002843827 0.0002504669 8.136298e-05
 [377,] 0.0002928798 0.0002692802 9.497163e-05
 [378,] 0.0002994713 0.0003003549 9.859570e-05
 [379,] 0.0002929822 0.0002567703 8.818799e-05
 [380,] 0.0002958403 0.0002660786 9.600385e-05
 [381,] 0.0003015653 0.0002839611 9.352773e-05
 [382,] 0.0002982672 0.0002637852 9.607122e-05
 [383,] 0.0002964122 0.0002507117 8.787585e-05
 [384,] 0.0002954610 0.0002735090 9.869477e-05
 [385,] 0.0003030410 0.0002936924 9.141607e-05
 [386,] 0.0003017771 0.0002832392 9.330917e-05
 [387,] 0.0002849003 0.0002796628 8.676908e-05
 [388,] 0.0002822230 0.0002493588 7.965383e-05
 [389,] 0.0002849980 0.0002729559 9.097943e-05
 [390,] 0.0003223733 0.0003146006 9.285350e-05
 [391,] 0.0002814194 0.0002512361 7.951616e-05
 [392,] 0.0002815131 0.0002512058 7.859622e-05
 [393,] 0.0002839618 0.0002635096 8.631947e-05
 [394,] 0.0002811788 0.0002884752 9.030957e-05
 [395,] 0.0003019023 0.0002862209 9.493308e-05
 [396,] 0.0003018663 0.0002876180 9.546884e-05
 [397,] 0.0002859686 0.0002705116 9.126890e-05
 [398,] 0.0003046499 0.0002807823 1.016983e-04
 [399,] 0.0002911349 0.0002622370 7.771183e-05
 [400,] 0.0003268544 0.0004103504 2.055777e-04
 [401,] 0.0003373904 0.0003579982 1.798539e-04
 [402,] 0.0003493513 0.0006829437 4.558862e-04
 [403,] 0.0003100414 0.0003174542 1.291012e-04
 [404,] 0.0003088947 0.0003407143 1.402418e-04
 [405,] 0.0002833458 0.0002886815 8.597892e-05
 [406,] 0.0003062699 0.0003259190 1.205201e-04
 [407,] 0.0003062869 0.0004101063 1.571147e-04
 [408,] 0.0003028580 0.0003286438 1.132286e-04
 [409,] 0.0003410370 0.0002876471 1.031511e-04
 [410,] 0.0003000553 0.0002415168 8.039646e-05
 [411,] 0.0003061549 0.0004292050 1.649993e-04
 [412,] 0.0003188359 0.0003012464 1.227278e-04
 [413,] 0.0002840421 0.0002850924 8.493884e-05
 [414,] 0.0003226653 0.0002793878 1.089791e-04
 [415,] 0.0003179171 0.0003029985 1.231465e-04
 [416,] 0.0003195949 0.0002777792 1.010858e-04
 [417,] 0.0003206772 0.0002777859 1.014689e-04
 [418,] 0.0003093482 0.0003142364 1.266225e-04
 [419,] 0.0003212951 0.0002933223 1.192292e-04
 [420,] 0.0002830160 0.0002848626 8.545288e-05
 [421,] 0.0003211186 0.0003018068 1.248048e-04
 [422,] 0.0003221274 0.0002543322 8.988571e-05
 [423,] 0.0002830342 0.0002828379 8.503831e-05
 [424,] 0.0003053237 0.0003326162 1.194241e-04
 [425,] 0.0008405293 0.0002949217 1.386600e-04
 [426,] 0.0003128478 0.0002460161 1.119631e-04
 [427,] 0.0008394028 0.0002652168 1.129373e-04
 [428,] 0.0003061490 0.0003186293 1.167901e-04
 [429,] 0.0003047396 0.0002745198 9.068203e-05
 [430,] 0.0003045035 0.0002725113 9.072726e-05
 [431,] 0.0003277688 0.0002841713 1.081330e-04
 [432,] 0.0003037435 0.0004870482 1.796568e-04
 [433,] 0.0003051450 0.0003108431 1.118654e-04
 [434,] 0.0003053052 0.0002731185 9.501241e-05
 [435,] 0.0003052610 0.0002746018 9.568413e-05
 [436,] 0.0003067627 0.0002601860 9.003074e-05
 [437,] 0.0003047331 0.0002858164 1.003416e-04
 [438,] 0.0003053584 0.0003186444 1.155843e-04
 [439,] 0.0002867236 0.0002809157 8.351045e-05
 [440,] 0.0003028617 0.0003375648 1.166938e-04
 [441,] 0.0002858203 0.0002739326 8.277904e-05
 [442,] 0.0003040062 0.0003542872 1.230197e-04
 [443,] 0.0003493391 0.0002860837 1.096898e-04
 [444,] 0.0003007994 0.0002476728 8.399118e-05
 [445,] 0.0003013787 0.0002513020 8.612838e-05
 [446,] 0.0003018083 0.0003002562 9.974002e-05
 [447,] 0.0003110912 0.0002948253 1.125911e-04
 [448,] 0.0003042430 0.0002716019 9.190080e-05
 [449,] 0.0002992755 0.0003262020 1.195017e-04
 [450,] 0.0003009907 0.0002952360 9.790506e-05
 [451,] 0.0003124332 0.0002903363 1.111824e-04
 [452,] 0.0003040682 0.0002722798 9.226699e-05
 [453,] 0.0003038538 0.0002735094 9.094698e-05
 [454,] 0.0003125106 0.0003106725 1.217492e-04
 [455,] 0.0003038520 0.0002740600 9.114418e-05
 [456,] 0.0002996960 0.0002536492 8.415417e-05
 [457,] 0.0003105513 0.0002637629 9.725755e-05
 [458,] 0.0003109300 0.0002611701 9.601081e-05
 [459,] 0.0003038286 0.0002705505 8.976043e-05
 [460,] 0.0003038259 0.0002764699 9.173514e-05
 [461,] 0.0003032669 0.0002969956 1.012717e-04
 [462,] 0.0002824774 0.0002627960 8.230122e-05
 [463,] 0.0002971237 0.0002850659 9.962002e-05
 [464,] 0.0002988452 0.0002470993 8.175995e-05
 [465,] 0.0022802917 0.0002692220 2.764320e-04
 [466,] 0.0002959779 0.0002844115 9.860115e-05
 [467,] 0.0003076174 0.0002574402 8.712986e-05
 [468,] 0.0002958860 0.0002775876 9.373507e-05
 [469,] 0.0009574377 0.0002426140 2.352151e-04
 [470,] 0.0003074346 0.0002577926 8.785659e-05
 [471,] 0.0003249081 0.0002894704 1.090864e-04
 [472,] 0.0003232117 0.0002948574 1.135259e-04
 [473,] 0.0018439653 0.0002683753 2.333681e-04
 [474,] 0.0003050681 0.0002985815 9.620012e-05
 [475,] 0.0002976817 0.0003303951 1.131742e-04
 [476,] 0.0003090115 0.0002565680 8.618790e-05
 [477,] 0.0002957355 0.0002821003 9.674484e-05
 [478,] 0.0003213086 0.0002904666 1.048721e-04
 [479,] 0.0012387570 0.0002426627 3.282860e-04
 [480,] 0.0017829939 0.0002675306 2.430099e-04
 [481,] 0.0002965966 0.0002843194 9.945699e-05
 [482,] 0.0014086101 0.0002673512 1.967214e-04
 [483,] 0.0002983612 0.0002477791 8.318478e-05
 [484,] 0.0003003310 0.0003002753 9.787104e-05
 [485,] 0.0003049509 0.0003029686 9.762046e-05
 [486,] 0.0002952373 0.0002795838 9.498037e-05
 [487,] 0.0002949245 0.0002830620 9.734802e-05
 [488,] 0.0002951086 0.0002845593 9.844350e-05
 [489,] 0.0003187075 0.0002899529 1.029194e-04
 [490,] 0.0003665802 0.0002619779 1.167805e-04
 [491,] 0.0003048935 0.0002978749 9.629430e-05
 [492,] 0.0003107617 0.0002633851 8.862632e-05
 [493,] 0.0002950367 0.0002821986 9.680988e-05
 [494,] 0.0003095272 0.0002657303 8.633237e-05
 [495,] 0.0011905009 0.0002677679 1.591929e-04
 [496,] 0.0002927894 0.0002725307 8.713767e-05
 [497,] 0.0019100960 0.0002613318 1.077454e-03
 [498,] 0.0003616817 0.0002543770 1.053722e-04
 [499,] 0.0002964991 0.0002819896 9.736216e-05
 [500,] 0.0003049335 0.0003069058 9.879961e-05
 [501,] 0.0003117856 0.0002633801 8.854734e-05
 [502,] 0.0030493826 0.0002674644 1.925220e-03
 [503,] 0.0010857847 0.0002431610 2.336987e-04
 [504,] 0.0003134220 0.0003028018 9.725952e-05
 [505,] 0.0025476932 0.0002676568 3.199302e-04
 [506,] 0.0003100136 0.0002641009 8.625959e-05
 [507,] 0.0003065375 0.0003106039 1.109226e-04
 [508,] 0.0003049130 0.0003056436 9.847580e-05
 [509,] 0.0010142406 0.0002429085 2.267365e-04
 [510,] 0.0003049419 0.0003046534 9.813918e-05
 [511,] 0.0002969223 0.0002891758 1.021843e-04
 [512,] 0.0002955261 0.0002849070 9.888828e-05
 [513,] 0.0003627834 0.0002600276 1.131680e-04
 [514,] 0.0003049755 0.0003056967 9.837841e-05
 [515,] 0.0003093918 0.0002633733 8.886054e-05
 [516,] 0.0002974572 0.0003331512 1.135251e-04
 [517,] 0.0003049195 0.0002995880 9.674055e-05
 [518,] 0.0002953383 0.0002861039 9.955442e-05
 [519,] 0.0003049671 0.0003072139 9.882511e-05
 [520,] 0.0003141537 0.0002936481 1.004983e-04
 [521,] 0.0002988389 0.0002479038 8.349060e-05
 [522,] 0.0002973100 0.0003434436 1.167173e-04
 [523,] 0.0003636478 0.0002587937 1.120485e-04
 [524,] 0.0002964441 0.0002808300 9.641035e-05
 [525,] 0.0016100494 0.0002673053 2.122349e-04
 [526,] 0.0003050186 0.0003040946 9.782752e-05
 [527,] 0.0003202408 0.0002903052 1.040491e-04
 [528,] 0.0003233233 0.0003055441 1.268558e-04
 [529,] 0.0002963088 0.0002856653 9.958266e-05
 [530,] 0.0002972853 0.0003492154 1.186735e-04
 [531,] 0.0002967533 0.0002857909 9.981286e-05
 [532,] 0.0003091851 0.0002650718 8.637580e-05
 [533,] 0.0002960881 0.0002851764 9.906107e-05
 [534,] 0.0002930580 0.0003225070 9.811983e-05
 [535,] 0.0003192021 0.0002904362 1.039878e-04
 [536,] 0.0002950680 0.0002821986 9.652989e-05
 [537,] 0.0011733724 0.0002439611 2.348433e-04
 [538,] 0.0003105454 0.0002635321 8.794053e-05
 [539,] 0.0014958034 0.0002676460 1.966303e-04
 [540,] 0.0003212450 0.0002906883 1.051191e-04
 [541,] 0.0008941679 0.0002427255 2.074082e-04
 [542,] 0.0003050301 0.0002879732 9.345320e-05
 [543,] 0.0003150042 0.0003017658 9.788131e-05
 [544,] 0.0003910670 0.0002628798 2.176410e-04
 [545,] 0.0002985477 0.0002837241 9.934985e-05
 [546,] 0.0002975745 0.0002803960 9.663418e-05
 [547,] 0.0003089851 0.0002618485 8.711333e-05
 [548,] 0.0003645801 0.0002580340 1.115170e-04
 [549,] 0.0003081402 0.0002629874 8.648676e-05
 [550,] 0.0003082469 0.0002625438 8.671076e-05
 [551,] 0.0002985593 0.0002861995 1.011854e-04
 [552,] 0.0003097261 0.0002627447 8.848760e-05
 [553,] 0.0003233355 0.0002887055 1.137238e-04
 [554,] 0.0003229497 0.0002940629 1.125849e-04
 [555,] 0.0003639999 0.0002588782 1.123622e-04
 [556,] 0.0002981718 0.0003320752 1.150719e-04
 [557,] 0.0002972145 0.0002821368 9.747232e-05
 [558,] 0.0003271658 0.0002888277 1.093491e-04
 [559,] 0.0003645259 0.0002579229 1.111330e-04
 [560,] 0.0003043547 0.0002928283 9.899979e-05
 [561,] 0.0003012320 0.0002508846 8.620191e-05
 [562,] 0.0003039376 0.0002945847 9.903674e-05
 [563,] 0.0022635672 0.0002674278 2.801270e-04
 [564,] 0.0003024268 0.0002708349 8.953388e-05
 [565,] 0.0125247085 0.0002776337 1.279821e-02
 [566,] 0.0021137266 0.0002653286 2.760412e-04
 [567,] 0.0263828572 0.0002853085 2.771390e-02
 [568,] 0.0015179477 0.0002519095 3.118034e-04
 [569,] 0.0003123588 0.0003019416 9.762271e-05
 [570,] 0.0002994309 0.0005121144 1.812086e-04
 [571,] 0.0002937950 0.0002652227 8.588891e-05
 [572,] 0.0069459560 0.0003071823 7.414739e-03
 [573,] 0.0215387782 0.0002737554 2.078226e-02
 [574,] 0.0994630459 0.0002802401 1.076484e-01
 [575,] 0.0003037592 0.0002903316 9.599850e-05
 [576,] 0.0939255113 0.0002768880 9.584626e-02
 [577,] 0.0970754552 0.0002837333 1.114108e-01
 [578,] 0.0003024692 0.0002726522 9.000266e-05
 [579,] 0.0012128562 0.0002520703 2.499034e-04
 [580,] 0.0002972332 0.0005341330 1.677097e-04
 [581,] 0.0002972260 0.0005403080 1.703870e-04
 [582,] 0.0002972745 0.0005563752 1.722320e-04
 [583,] 0.0071521050 0.0002641039 1.007799e-03
 [584,] 0.0002993767 0.0005188892 1.833332e-04
 [585,] 0.0003025192 0.0002709035 8.954124e-05
 [586,] 0.0002945460 0.0002936061 9.528836e-05
 [587,] 0.0003024877 0.0002676188 8.851784e-05
 [588,] 0.0117802595 0.0002618013 6.153693e-03
 [589,] 0.0045903593 0.0003100295 5.548981e-03
 [590,] 0.0012527691 0.0002500315 1.687873e-04
 [591,] 0.0012778293 0.0002511298 1.651186e-04
 [592,] 0.0098174488 0.0002975160 9.122431e-03
 [593,] 0.0002993853 0.0005166083 1.825512e-04
 [594,] 0.0025781100 0.0002677060 2.154570e-04
 [595,] 0.0002997184 0.0005110138 1.825763e-04
 [596,] 0.0002993177 0.0005178031 1.824770e-04
 [597,] 0.0008573544 0.0002552980 1.734745e-04
 [598,] 0.0003006281 0.0006578605 2.451773e-04
 [599,] 0.0012956788 0.0002421961 1.874857e-04
 [600,] 0.0012660907 0.0002560814 2.395221e-04
 [601,] 0.0003025365 0.0002750022 9.120573e-05
 [602,] 0.0063330007 0.0003315092 9.560290e-03
 [603,] 0.0003024776 0.0002715623 8.985678e-05
 [604,] 0.0003005480 0.0006768807 2.519634e-04
 [605,] 0.0017391371 0.0002666090 1.545319e-04
 [606,] 0.0003025494 0.0002760263 9.159670e-05
 [607,] 0.0003025349 0.0002766579 9.178059e-05
 [608,] 0.0003016011 0.0003108883 1.054400e-04
 [609,] 0.0013359123 0.0002549876 2.687245e-04
 [610,] 0.0003134857 0.0002938395 1.001546e-04
 [611,] 0.0013719159 0.0002555016 2.665636e-04
 [612,] 0.0045057971 0.0003441361 7.452546e-03
 [613,] 0.0015231080 0.0002740500 1.259192e-04
 [614,] 0.0050128511 0.0003916233 1.053469e-02
 [615,] 0.0003025367 0.0002782995 9.237941e-05
 [616,] 0.0062820654 0.0002941248 4.009282e-04
 [617,] 0.0002999749 0.0008180729 3.012605e-04
 [618,] 0.0003007774 0.0006686510 2.505783e-04
 [619,] 0.0010973176 0.0002554816 2.169478e-04
 [620,] 0.0003024974 0.0002728586 9.043324e-05
 [621,] 0.0002956696 0.0002984871 1.056494e-04
 [622,] 0.0003010933 0.0006589529 2.490930e-04
 [623,] 0.0070787792 0.0002908603 4.602294e-04
 [624,] 0.0002947245 0.0003011741 9.766637e-05
 [625,] 0.0077975893 0.0004065425 1.830276e-02
 [626,] 0.0002948040 0.0002977452 1.045823e-04
 [627,] 0.0013250838 0.0002562225 2.509942e-04
 [628,] 0.0003125964 0.0003025209 9.747285e-05
 [629,] 0.0014301231 0.0002564864 2.650946e-04
 [630,] 0.0012810788 0.0002567940 2.352814e-04
 [631,] 0.0003042262 0.0002955359 9.970288e-05
 [632,] 0.0041936356 0.0002813794 3.291634e-04
 [633,] 0.0003326891 0.0002899391 9.671385e-05
 [634,] 0.0003024907 0.0002715818 8.994770e-05
 [635,] 0.0012446256 0.0002574101 2.226678e-04
 [636,] 0.0009852525 0.0002579830 1.748354e-04
 [637,] 0.0003025967 0.0002757373 9.087439e-05
 [638,] 0.0010630405 0.0002571852 1.939878e-04
 [639,] 0.0012558645 0.0002707884 1.082495e-04
 [640,] 0.0003002591 0.0005805940 2.126584e-04
 [641,] 0.0002993063 0.0005040294 1.774292e-04
 [642,] 0.0073216246 0.0003391364 1.183066e-02
 [643,] 0.0029924957 0.0003255692 4.166477e-03
 [644,] 0.0022828229 0.0002790703 1.846265e-04
 [645,] 0.0002835602 0.0002523107 8.241332e-05
 [646,] 0.0003015072 0.0004302517 1.839413e-04
 [647,] 0.0003055023 0.0002557181 8.452731e-05
 [648,] 0.0002916559 0.0003203895 1.171070e-04
 [649,] 0.0003040528 0.0002792256 9.147025e-05
 [650,] 0.0002890806 0.0003459155 1.238245e-04
 [651,] 0.0002881195 0.0003464470 1.224172e-04
 [652,] 0.0002905558 0.0003409407 1.240949e-04
 [653,] 0.0002918083 0.0003263101 1.197950e-04
 [654,] 0.0002845126 0.0002593258 8.300654e-05
 [655,] 0.0002998812 0.0003077149 1.017460e-04
 [656,] 0.0002845042 0.0002604057 8.342565e-05
 [657,] 0.0002961868 0.0002659888 8.546143e-05
 [658,] 0.0003072676 0.0003033224 1.031417e-04
 [659,] 0.0002842630 0.0002623557 8.394349e-05
 [660,] 0.0002842503 0.0002600128 8.294679e-05
 [661,] 0.0002887918 0.0003369667 1.199248e-04
 [662,] 0.0003028290 0.0002867457 9.328207e-05
 [663,] 0.0002876055 0.0003519611 1.235752e-04
 [664,] 0.0002872318 0.0003641457 1.273758e-04
 [665,] 0.0002859665 0.0003564246 1.219256e-04
 [666,] 0.0002858333 0.0003552962 1.194572e-04
 [667,] 0.0002870346 0.0003487117 1.212323e-04
 [668,] 0.0003298220 0.0002986306 1.140043e-04
 [669,] 0.0003032287 0.0002556918 8.436967e-05
 [670,] 0.0002877714 0.0003568853 1.257683e-04
 [671,] 0.0002846688 0.0002597339 8.329504e-05
 [672,] 0.0002979216 0.0002994130 9.794202e-05
 [673,] 0.0002897912 0.0003344909 1.204601e-04
 [674,] 0.0002884608 0.0003511667 1.248249e-04
 [675,] 0.0002848085 0.0002621567 8.438168e-05
 [676,] 0.0002902614 0.0003509744 1.277390e-04
 [677,] 0.0003054789 0.0002785075 9.131575e-05
 [678,] 0.0002897408 0.0003594310 1.302675e-04
 [679,] 0.0002907933 0.0003507160 1.284647e-04
 [680,] 0.0002906976 0.0003512501 1.285381e-04
 [681,] 0.0002910409 0.0002602702 9.003382e-05
 [682,] 0.0002907298 0.0003578369 1.312724e-04
 [683,] 0.0002906130 0.0003560538 1.303584e-04
 [684,] 0.0002899647 0.0003478142 1.259950e-04
 [685,] 0.0002902464 0.0002597536 8.029214e-05
 [686,] 0.0002849061 0.0002629170 8.476424e-05
 [687,] 0.0003051811 0.0002615395 8.470520e-05
 [688,] 0.0002923740 0.0003462645 1.290267e-04
 [689,] 0.0003032746 0.0002603013 8.003000e-05
 [690,] 0.0002969085 0.0002655751 8.581462e-05
 [691,] 0.0002916296 0.0003509464 1.298392e-04
 [692,] 0.0002908555 0.0003518299 1.290168e-04
 [693,] 0.0002848577 0.0002567352 8.218722e-05
 [694,] 0.0003041548 0.0002780366 9.061766e-05
 [695,] 0.0003026436 0.0002803323 9.170052e-05
 [696,] 0.0003072154 0.0003032733 9.951347e-05
 [697,] 0.0002849481 0.0002591177 8.322833e-05
 [698,] 0.0002863550 0.0003422064 1.160067e-04
 [699,] 0.0002923029 0.0002596679 1.024391e-04
 [700,] 0.0003026162 0.0002742939 9.027843e-05
 [701,] 0.0002998268 0.0005696638 1.774686e-04
 [702,] 0.0003032237 0.0002860053 9.265070e-05
 [703,] 0.0002902489 0.0002604826 8.144169e-05
 [704,] 0.0003031459 0.0002866175 9.290465e-05
 [705,] 0.0002858841 0.0003441589 1.156219e-04
 [706,] 0.0003039391 0.0003345056 1.052496e-04
 [707,] 0.0003037180 0.0002843826 9.187387e-05
 [708,] 0.0003024955 0.0002807540 9.210752e-05
 [709,] 0.0002856297 0.0002588098 8.352950e-05
 [710,] 0.0002822652 0.0002662739 8.145233e-05
 [711,] 0.0002993522 0.0003029981 9.962366e-05
 [712,] 0.0002832329 0.0002646773 8.069411e-05
 [713,] 0.0003031544 0.0003101145 1.000259e-04
 [714,] 0.0003032412 0.0003061256 9.861286e-05
 [715,] 0.0003031094 0.0002778209 9.093298e-05
 [716,] 0.0002995676 0.0002910194 9.436121e-05
 [717,] 0.0003031819 0.0003097174 9.979669e-05
 [718,] 0.0003031744 0.0003047049 9.835705e-05
 [719,] 0.0002843711 0.0003334541 1.112888e-04
 [720,] 0.0003025782 0.0002861026 9.354477e-05
 [721,] 0.0003037917 0.0003380468 1.065623e-04
 [722,] 0.0002828289 0.0002658174 8.106204e-05
 [723,] 0.0002832408 0.0003295718 1.047839e-04
 [724,] 0.0002861212 0.0002612070 8.470326e-05
 [725,] 0.0002847689 0.0003225586 1.085197e-04
 [726,] 0.0003039745 0.0003506941 1.095833e-04
 [727,] 0.0002866002 0.0002618921 8.552301e-05
 [728,] 0.0003194768 0.0002836243 9.852448e-05
 [729,] 0.0002997425 0.0006262983 1.968779e-04
 [730,] 0.0003036330 0.0002773076 9.078226e-05
 [731,] 0.0003360333 0.0002987069 1.167195e-04
 [732,] 0.0002834132 0.0003284491 1.074165e-04
 [733,] 0.0002854771 0.0002620017 8.485457e-05
 [734,] 0.0003036179 0.0003448690 1.089138e-04
 [735,] 0.0003071216 0.0003036202 1.032902e-04
 [736,] 0.0002828635 0.0003214722 1.001943e-04
 [737,] 0.0003047494 0.0003013749 1.004790e-04
 [738,] 0.0002827211 0.0003241418 1.040677e-04
 [739,] 0.0003039155 0.0003359575 1.057207e-04
 [740,] 0.0002997292 0.0006269702 1.982681e-04
 [741,] 0.0002829578 0.0003202206 1.005708e-04
 [742,] 0.0002827006 0.0003408721 1.091699e-04
 [743,] 0.0002826976 0.0003482732 1.114196e-04
 [744,] 0.0002830154 0.0003223149 1.013911e-04
 [745,] 0.0002867927 0.0002628020 8.608265e-05
 [746,] 0.0002995024 0.0003076912 1.017928e-04
 [747,] 0.0003031991 0.0002750973 9.064456e-05
 [748,] 0.0003039310 0.0003370389 1.060022e-04
 [749,] 0.0003031586 0.0002741272 9.052896e-05
 [750,] 0.0002998153 0.0004208638 1.350148e-04
 [751,] 0.0002885874 0.0004148429 1.511742e-04
 [752,] 0.0003032284 0.0002761781 9.083658e-05
 [753,] 0.0003032056 0.0002758283 9.077596e-05
 [754,] 0.0002997339 0.0006422279 2.026445e-04
 [755,] 0.0002834008 0.0003509144 1.144864e-04
 [756,] 0.0002836464 0.0002777156 9.091289e-05
 [757,] 0.0002836767 0.0003887872 1.248377e-04
 [758,] 0.0002997463 0.0006332330 1.993448e-04
 [759,] 0.0002825726 0.0002626974 8.058549e-05
 [760,] 0.0002836217 0.0003398523 1.115407e-04
 [761,] 0.0002850382 0.0002627038 8.483966e-05
 [762,] 0.0003037384 0.0003351280 1.057371e-04
 [763,] 0.0002999234 0.0003931079 1.237766e-04
 [764,] 0.0002828025 0.0002553594 7.909368e-05
 [765,] 0.0002829396 0.0003018555 9.283507e-05
 [766,] 0.0002836572 0.0002627936 8.311002e-05
 [767,] 0.0002837855 0.0002605157 8.266622e-05
 [768,] 0.0002829003 0.0002503883 8.034012e-05
 [769,] 0.0002828693 0.0002507148 8.047466e-05
 [770,] 0.0002825290 0.0002506369 8.024226e-05
 [771,] 0.0002831130 0.0002675740 8.167893e-05
 [772,] 0.0003036789 0.0003128589 1.004142e-04
 [773,] 0.0002999726 0.0003673949 1.160814e-04
 [774,] 0.0003038512 0.0003190868 1.016546e-04
 [775,] 0.0002839811 0.0002644964 8.428139e-05
 [776,] 0.0002840379 0.0002500156 8.073171e-05
 [777,] 0.0002837238 0.0002572689 7.917761e-05
 [778,] 0.0003023284 0.0002684644 8.874136e-05
 [779,] 0.0002997914 0.0003541965 1.148885e-04
 [780,] 0.0002837435 0.0002651241 8.409244e-05
 [781,] 0.0003027934 0.0002684744 8.877397e-05
 [782,] 0.0003240177 0.0002992117 1.125470e-04
 [783,] 0.0003247467 0.0002992413 1.129098e-04
 [784,] 0.0003034556 0.0003143212 1.012846e-04
 [785,] 0.0002960701 0.0002992627 9.526951e-05
 [786,] 0.0002847139 0.0002706665 8.817155e-05
 [787,] 0.0002997861 0.0003614461 1.158471e-04
 [788,] 0.0003034674 0.0003232041 1.036953e-04
 [789,] 0.0003032788 0.0003100908 1.006054e-04
 [790,] 0.0002875527 0.0002507513 8.256013e-05
 [791,] 0.0002997875 0.0003672143 1.191855e-04
 [792,] 0.0002976335 0.0002642081 8.678183e-05
 [793,] 0.0002823290 0.0002495995 7.970254e-05
 [794,] 0.0002999675 0.0003639932 1.151032e-04
 [795,] 0.0003037998 0.0003268693 1.038922e-04
 [796,] 0.0002836608 0.0002467055 7.672781e-05
 [797,] 0.0002838691 0.0002612689 8.304073e-05
 [798,] 0.0003000174 0.0004028114 1.269737e-04
 [799,] 0.0002836676 0.0002630085 8.325136e-05
 [800,] 0.0002836548 0.0002626714 8.309625e-05
 [801,] 0.0003036753 0.0003156317 1.011390e-04
 [802,] 0.0002837460 0.0002628420 8.336245e-05
 [803,] 0.0003036021 0.0003092620 9.964127e-05
 [804,] 0.0002841805 0.0002630116 8.396529e-05
 [805,] 0.0002983170 0.0003529070 1.070022e-04
 [806,] 0.0003069630 0.0003013834 9.781605e-05
 [807,] 0.0003282843 0.0003110336 1.139856e-04
 [808,] 0.0003464560 0.0002905410 1.372958e-04
 [809,] 0.0002923288 0.0002452176 7.684542e-05
 [810,] 0.0002988738 0.0002798843 1.036383e-04
 [811,] 0.0035263489 0.0002461444 3.291571e-04
 [812,] 0.0003320593 0.0002734467 1.172259e-04
 [813,] 0.0003079322 0.0002866274 1.129962e-04
 [814,] 0.0003237405 0.0003033712 9.498300e-05
 [815,] 0.0003488306 0.0002444685 8.328627e-05
 [816,] 0.0002999444 0.0002726101 1.004996e-04
 [817,] 0.0003006100 0.0002621860 9.485436e-05
 [818,] 0.0002929939 0.0002672142 9.338332e-05
 [819,] 0.0002995281 0.0002724364 1.001568e-04
 [820,] 0.0003002837 0.0002667921 8.804836e-05
 [821,] 0.0003003026 0.0002849177 9.374259e-05
 [822,] 0.0003260604 0.0003053880 9.484075e-05
 [823,] 0.0003270732 0.0003311903 9.558835e-05
 [824,] 0.0002984294 0.0002731720 9.986661e-05
 [825,] 0.0003003113 0.0002860486 9.414200e-05
 [826,] 0.0003007321 0.0002611220 9.428955e-05
 [827,] 0.0003188200 0.0002802120 8.722707e-05
 [828,] 0.0003090816 0.0003077664 1.087924e-04
 [829,] 0.0002985774 0.0002681449 9.724266e-05
 [830,] 0.0003189117 0.0002801980 8.722874e-05
 [831,] 0.0003578918 0.0002454000 1.001234e-04
 [832,] 0.0003019780 0.0002995564 9.851056e-05
 [833,] 0.0003419862 0.0002448137 8.213637e-05
 [834,] 0.0003190305 0.0002932571 1.083276e-04
 [835,] 0.0002992073 0.0002743830 1.009874e-04
 [836,] 0.0003458678 0.0002457123 8.210790e-05
 [837,] 0.0003567259 0.0002438116 9.746729e-05
 [838,] 0.0002992293 0.0002716629 9.957258e-05
 [839,] 0.0003527999 0.0002453495 8.277021e-05
 [840,] 0.0002986377 0.0002722964 9.955004e-05
 [841,] 0.0002958240 0.0002748019 9.900347e-05
 [842,] 0.0002977381 0.0002743220 1.000252e-04
 [843,] 0.0003445744 0.0002440230 8.289730e-05
 [844,] 0.0002968695 0.0002775281 1.010578e-04
 [845,] 0.0003435666 0.0002432235 8.368779e-05
 [846,] 0.0002968551 0.0002767070 1.006367e-04
 [847,] 0.0002960795 0.0002738862 9.871940e-05
 [848,] 0.0002965141 0.0002754831 9.979722e-05
 [849,] 0.0003029356 0.0002997225 9.843423e-05
 [850,] 0.0002965791 0.0002750302 9.962050e-05
 [851,] 0.0002979817 0.0002726156 9.930026e-05
 [852,] 0.0002980529 0.0002724625 9.926517e-05
 [853,] 0.0003243634 0.0003342106 9.634656e-05
 [854,] 0.0002974430 0.0002749244 1.001317e-04
 [855,] 0.0003310355 0.0002428954 8.313357e-05
 [856,] 0.0003001496 0.0002737740 1.012442e-04
 [857,] 0.0002964212 0.0002768042 1.003651e-04
 [858,] 0.0002974209 0.0002762200 1.007570e-04
 [859,] 0.0002978206 0.0002744602 1.001373e-04
 [860,] 0.0003227382 0.0003038588 9.504997e-05
 [861,] 0.0003010511 0.0002472009 8.572924e-05
 [862,] 0.0003548453 0.0002425797 8.379140e-05
 [863,] 0.0003028518 0.0002996204 9.861550e-05
 [864,] 0.0003250493 0.0003412369 9.711355e-05
 [865,] 0.0002986690 0.0002500481 8.700264e-05
 [866,] 0.0002997252 0.0002474979 8.535995e-05
 [867,] 0.0002977299 0.0002504403 8.690704e-05
 [868,] 0.0002966750 0.0002496344 8.598650e-05
 [869,] 0.0002995119 0.0002482712 8.561631e-05
 [870,] 0.0002976351 0.0002492914 8.610839e-05
 [871,] 0.0003243042 0.0003079568 9.491148e-05
 [872,] 0.0003509211 0.0002423372 8.365413e-05
 [873,] 0.0003027735 0.0002963317 9.320861e-05
 [874,] 0.0003319450 0.0002411926 8.563494e-05
 [875,] 0.0002878301 0.0003202070 1.029401e-04
 [876,] 0.0003030872 0.0002982741 9.872486e-05
 [877,] 0.0003572888 0.0002462273 9.541392e-05
 [878,] 0.0003595196 0.0002464364 9.642633e-05
 [879,] 0.0003609020 0.0002461555 9.588280e-05
 [880,] 0.0003628485 0.0002460831 9.610971e-05
 [881,] 0.0003580114 0.0002462208 9.554322e-05
 [882,] 0.0003603084 0.0002462316 9.601721e-05
 [883,] 0.0003588153 0.0002461911 9.556849e-05
 [884,] 0.0003704166 0.0002763362 1.384672e-04
 [885,] 0.0003572469 0.0002464535 9.602700e-05
 [886,] 0.0003648200 0.0002477048 1.048721e-04
 [887,] 0.0003571575 0.0002460708 9.479731e-05
 [888,] 0.0003002202 0.0002828199 9.297470e-05
 [889,] 0.0003578119 0.0002464079 9.589750e-05
 [890,] 0.0003585631 0.0002476230 1.031605e-04
 [891,] 0.0003003094 0.0002842615 9.376573e-05
 [892,] 0.0003596274 0.0002463868 9.619693e-05
 [893,] 0.0003002511 0.0002850460 9.391730e-05
 [894,] 0.0003281692 0.0002425723 8.822672e-05
 [895,] 0.0003679896 0.0002464219 9.798751e-05
 [896,] 0.0003682190 0.0002464496 9.810550e-05
 [897,] 0.0003632107 0.0002452558 9.182629e-05
 [898,] 0.0003003586 0.0002847905 9.404977e-05
 [899,] 0.0003726932 0.0002473571 1.063261e-04
 [900,] 0.0003004327 0.0002829805 9.345723e-05
 [901,] 0.0003004165 0.0002842873 9.394777e-05
 [902,] 0.0003017986 0.0002995474 9.829007e-05
 [903,] 0.0003662984 0.0002509780 1.053069e-04
 [904,] 0.0003003622 0.0002844385 9.392309e-05
 [905,] 0.0003003782 0.0002844574 9.395602e-05
 [906,] 0.0003605806 0.0002532245 1.106995e-04
 [907,] 0.0003003527 0.0002845015 9.392939e-05
 [908,] 0.0003003289 0.0002842621 9.379681e-05
 [909,] 0.0003002292 0.0002830086 9.301953e-05
 [910,] 0.0003303661 0.0002498206 8.613525e-05
 [911,] 0.0003003314 0.0002844143 9.385843e-05
 [912,] 0.0003003307 0.0002840043 9.370260e-05
 [913,] 0.0003638660 0.0002529972 1.114174e-04
 [914,] 0.0003003483 0.0002846561 9.398059e-05
 [915,] 0.0003003435 0.0002847185 9.399419e-05
 [916,] 0.0003003268 0.0002846793 9.394834e-05
 [917,] 0.0003004154 0.0002843746 9.398492e-05
 [918,] 0.0003004836 0.0002831971 9.361354e-05
 [919,] 0.0003545360 0.0002714822 1.249020e-04
 [920,] 0.0003546565 0.0002689172 1.248658e-04
 [921,] 0.0003003611 0.0002836756 9.363073e-05
 [922,] 0.0003272873 0.0002471166 9.374214e-05
 [923,] 0.0003003188 0.0002846532 9.392047e-05
 [924,] 0.0003002336 0.0002827755 9.294990e-05
 [925,] 0.0003003880 0.0002843805 9.394237e-05
 [926,] 0.0003004508 0.0002839750 9.388046e-05
 [927,] 0.0003585122 0.0002476188 9.884956e-05
 [928,] 0.0003221994 0.0003188982 9.760622e-05
 [929,] 0.0003541476 0.0002462977 9.498553e-05
 [930,] 0.0002996341 0.0003018884 1.006359e-04
 [931,] 0.0003591782 0.0002521744 1.053519e-04
 [932,] 0.0003002215 0.0002827779 9.292168e-05
 [933,] 0.0003004397 0.0002860295 9.465267e-05
 [934,] 0.0003003743 0.0002846687 9.402707e-05
 [935,] 0.0003003753 0.0002843597 9.390999e-05
 [936,] 0.0003005565 0.0002802099 9.263995e-05
 [937,] 0.0003003579 0.0002843523 9.387747e-05
 [938,] 0.0003003772 0.0002840185 9.378507e-05
 [939,] 0.0003004039 0.0002838227 9.374854e-05
 [940,] 0.0003003910 0.0002844618 9.397683e-05
 [941,] 0.0003004739 0.0002836182 9.376081e-05
 [942,] 0.0003005036 0.0002846607 9.422031e-05
 [943,] 0.0003553908 0.0002541400 1.101662e-04
 [944,] 0.0003004212 0.0002844170 9.400771e-05
 [945,] 0.0003002784 0.0002858266 9.423004e-05
 [946,] 0.0003003243 0.0002842873 9.379350e-05
 [947,] 0.0003522838 0.0002473213 9.692338e-05
 [948,] 0.0003004356 0.0002844385 9.403793e-05
 [949,] 0.0003204849 0.0002434856 8.577789e-05
 [950,] 0.0003237956 0.0002431299 8.611000e-05
 [951,] 0.0003552215 0.0002534236 1.093295e-04
 [952,] 0.0003556684 0.0002537222 1.097934e-04
 [953,] 0.0003003837 0.0002837036 9.367277e-05
 [954,] 0.0003440027 0.0002482565 9.666904e-05
 [955,] 0.0003004235 0.0002838901 9.380506e-05
 [956,] 0.0003363128 0.0002478433 9.416128e-05
 [957,] 0.0003003565 0.0002842670 9.384384e-05
 [958,] 0.0003450006 0.0002525052 1.019106e-04
 [959,] 0.0003003508 0.0002844528 9.390390e-05
 [960,] 0.0003004035 0.0002845787 9.403861e-05
 [961,] 0.0003002300 0.0002830407 9.302555e-05
 [962,] 0.0003485661 0.0002460292 9.271553e-05
 [963,] 0.0003003160 0.0002853160 9.413695e-05
 [964,] 0.0003003748 0.0002842880 9.382716e-05
 [965,] 0.0003002512 0.0002826931 9.296479e-05
 [966,] 0.0003003749 0.0002833955 9.353856e-05
 [967,] 0.0003002755 0.0002839829 9.358481e-05
 [968,] 0.0003413742 0.0002543054 1.059368e-04
 [969,] 0.0003496066 0.0002738547 1.251075e-04
 [970,] 0.0003004176 0.0002843350 9.397011e-05
 [971,] 0.0003004658 0.0002843460 9.404415e-05
 [972,] 0.0003469613 0.0002471268 9.524127e-05
 [973,] 0.0003003662 0.0002844771 9.394071e-05
 [974,] 0.0003003457 0.0002839648 9.371115e-05
 [975,] 0.0003478628 0.0002478489 9.678825e-05
 [976,] 0.0003458088 0.0002487962 9.795108e-05
 [977,] 0.0003003496 0.0002841026 9.376382e-05
 [978,] 0.0003004201 0.0002834798 9.363995e-05
 [979,] 0.0003197413 0.0002739267 1.055088e-04
 [980,] 0.0003003944 0.0002836413 9.366769e-05
 [981,] 0.0003004141 0.0002832982 9.355517e-05
 [982,] 0.0003002406 0.0002817805 9.260109e-05
 [983,] 0.0003004116 0.0002839387 9.380147e-05
 [984,] 0.0003445898 0.0002529379 1.031167e-04
 [985,] 0.0003003575 0.0002838461 9.367934e-05
 [986,] 0.0003004110 0.0002839723 9.381727e-05
 [987,] 0.0003003733 0.0002841356 9.381974e-05
 [988,] 0.0003004109 0.0002832197 9.353261e-05
 [989,] 0.0003380173 0.0002436721 9.393777e-05
 [990,] 0.0003002928 0.0002732959 9.061947e-05
 [991,] 0.0003519999 0.0002661676 1.187461e-04
 [992,] 0.0003002226 0.0002813294 9.239528e-05
 [993,] 0.0003242966 0.0002616930 1.061374e-04
 [994,] 0.0003002680 0.0002731462 9.052138e-05
 [995,] 0.0003420414 0.0002698604 1.187427e-04
 [996,] 0.0002998669 0.0003002721 9.750545e-05
 [997,] 0.0003026602 0.0002661846 9.153815e-05
 [998,] 0.0003427159 0.0003131902 1.558047e-04
 [999,] 0.0002997428 0.0002482523 8.225763e-05
[1000,] 0.0003054764 0.0002762155 1.063533e-04
[1001,] 0.0003235600 0.0002753197 1.081530e-04
[1002,] 0.0003251413 0.0002654753 1.084074e-04
[1003,] 0.0002993132 0.0002474263 8.137472e-05
[1004,] 0.0002993629 0.0002514816 8.318220e-05
[1005,] 0.0003200863 0.0002694069 1.091680e-04
[1006,] 0.0003028817 0.0003000476 9.876077e-05
[1007,] 0.0003852321 0.0002980042 1.670068e-04
[1008,] 0.0002991910 0.0002547268 8.376311e-05
[1009,] 0.0003308718 0.0003075964 1.430644e-04
[1010,] 0.0003040083 0.0002764728 1.056633e-04
[1011,] 0.0003001031 0.0002579814 8.647854e-05
[1012,] 0.0003001430 0.0002506594 8.327288e-05
[1013,] 0.0002999846 0.0002499951 8.220613e-05
[1014,] 0.0002996155 0.0002480287 8.173042e-05
[1015,] 0.0002993143 0.0002562558 8.475392e-05
[1016,] 0.0002995119 0.0002481338 8.178401e-05
[1017,] 0.0002995110 0.0002480434 8.173534e-05
[1018,] 0.0003250754 0.0003123441 9.717947e-05
[1019,] 0.0003035310 0.0003002511 1.001896e-04
[1020,] 0.0002996986 0.0002588809 8.633562e-05
[1021,] 0.0002995051 0.0002477174 8.159900e-05
[1022,] 0.0002995538 0.0002543744 8.449707e-05
[1023,] 0.0002997042 0.0002482810 8.221358e-05
[1024,] 0.0003001110 0.0002544632 8.513518e-05
[1025,] 0.0003001228 0.0002999329 9.826108e-05
[1026,] 0.0002993475 0.0002582022 8.551676e-05
[1027,] 0.0002994413 0.0002579376 8.559185e-05
[1028,] 0.0002995357 0.0002547321 8.456739e-05
[1029,] 0.0003004491 0.0002693902 8.820141e-05
[1030,] 0.0003002421 0.0002712979 8.894067e-05
[1031,] 0.0002993840 0.0002571026 8.525905e-05
[1032,] 0.0002983530 0.0003039634 9.933113e-05
[1033,] 0.0002886902 0.0002682590 9.217942e-05
[1034,] 0.0002998319 0.0002574454 8.595071e-05
[1035,] 0.0002997798 0.0002628125 8.790834e-05
[1036,] 0.0002989251 0.0002967169 1.133142e-04
[1037,] 0.0002998772 0.0002614791 8.754651e-05
[1038,] 0.0003128126 0.0002953011 1.223336e-04
[1039,] 0.0002998565 0.0002609223 8.729758e-05
[1040,] 0.0002992574 0.0002586715 8.551828e-05
[1041,] 0.0002998391 0.0002595286 8.675885e-05
[1042,] 0.0002992111 0.0002622442 8.659927e-05
[1043,] 0.0003142335 0.0003110441 1.334895e-04
[1044,] 0.0003004749 0.0003003216 9.771584e-05
[1045,] 0.0002992522 0.0002621508 8.672023e-05
[1046,] 0.0002997601 0.0002651517 8.876198e-05
[1047,] 0.0003000051 0.0002612496 8.764246e-05
[1048,] 0.0002954258 0.0002628091 9.332495e-05
[1049,] 0.0002996200 0.0002599843 8.659685e-05
[1050,] 0.0003193750 0.0002638421 1.048671e-04
[1051,] 0.0003037162 0.0003002579 9.994513e-05
[1052,] 0.0003002627 0.0002716925 8.902002e-05
[1053,] 0.0003000114 0.0002529795 8.441316e-05
[1054,] 0.0002998232 0.0002539846 8.464361e-05
[1055,] 0.0003001451 0.0002699492 8.848621e-05
[1056,] 0.0002967083 0.0003008673 9.678089e-05
[1057,] 0.0003049613 0.0003223888 1.005636e-04
[1058,] 0.0003218287 0.0003090556 1.377894e-04
[1059,] 0.0002996787 0.0002997340 1.154005e-04
[1060,] 0.0002997608 0.0002632381 8.803641e-05
[1061,] 0.0003002284 0.0002726500 8.927377e-05
[1062,] 0.0002988290 0.0003000344 9.757726e-05
[1063,] 0.0002895595 0.0003150725 9.705493e-05
[1064,] 0.0002939670 0.0002582011 8.982652e-05
[1065,] 0.0003055905 0.0002633147 9.854477e-05
[1066,] 0.0002987387 0.0002660117 9.698448e-05
[1067,] 0.0003165878 0.0002622290 1.018953e-04
[1068,] 0.0003000982 0.0002704192 8.854001e-05
[1069,] 0.0003048340 0.0002595599 9.616313e-05
[1070,] 0.0003117627 0.0002600555 9.848716e-05
[1071,] 0.0003015922 0.0002685002 8.788720e-05
[1072,] 0.0003350469 0.0002894116 8.158064e-05
[1073,] 0.0003109566 0.0002625908 7.772813e-05
[1074,] 0.0003066133 0.0003082917 9.858288e-05
[1075,] 0.0003065794 0.0002975275 1.047509e-04
[1076,] 0.0003174290 0.0003101133 1.240009e-04
[1077,] 0.0002898165 0.0003853707 9.760041e-05
[1078,] 0.0003102059 0.0003097202 1.101171e-04
[1079,] 0.0002866216 0.0003756750 9.869114e-05
[1080,] 0.0003101924 0.0003097189 1.101050e-04
[1081,] 0.0003103590 0.0003097508 1.102582e-04
[1082,] 0.0002808185 0.0003081646 9.452099e-05
[1083,] 0.0003089212 0.0004101088 1.592923e-04
[1084,] 0.0002878554 0.0004118317 1.042143e-04
[1085,] 0.0003110834 0.0004027553 1.613374e-04
[1086,] 0.0003118213 0.0003095521 1.112459e-04
[1087,] 0.0003138297 0.0002998613 7.820796e-05
[1088,] 0.0002854131 0.0002881277 8.318122e-05
[1089,] 0.0002875062 0.0003529933 9.366109e-05
[1090,] 0.0002919332 0.0004345383 1.043752e-04
[1091,] 0.0003001151 0.0003604622 1.405364e-04
[1092,] 0.0002898156 0.0002832091 8.064159e-05
[1093,] 0.0002852379 0.0003109705 1.042982e-04
[1094,] 0.0002854543 0.0002719190 9.096483e-05
[1095,] 0.0002837419 0.0003617328 1.177400e-04
[1096,] 0.0003352811 0.0002785411 7.794832e-05
[1097,] 0.0002961577 0.0002422217 7.707569e-05
[1098,] 0.0003056665 0.0002951400 9.439504e-05
[1099,] 0.0002873554 0.0002418123 7.923088e-05
[1100,] 0.0003105406 0.0004192431 1.845014e-04
[1101,] 0.0003678756 0.0002681525 9.806134e-05
[1102,] 0.0003104135 0.0002651067 8.697784e-05
[1103,] 0.0003064370 0.0004046933 9.713617e-05
[1104,] 0.0002976181 0.0002994866 9.550838e-05
[1105,] 0.0003030650 0.0004157383 1.007639e-04
[1106,] 0.0003027954 0.0002987004 1.002174e-04
[1107,] 0.0004232711 0.0002867877 9.886550e-05
[1108,] 0.0002957821 0.0002905468 9.067256e-05
[1109,] 0.0002974461 0.0002892291 9.038984e-05
[1110,] 0.0003429742 0.0003291052 8.426619e-05
[1111,] 0.0004104380 0.0002778969 1.346083e-04
[1112,] 0.0004098448 0.0002758309 1.291843e-04
[1113,] 0.0003414485 0.0003402324 8.491728e-05
[1114,] 0.0004375642 0.0002804624 1.490604e-04
[1115,] 0.0002879898 0.0002657918 8.675401e-05
[1116,] 0.0004719890 0.0002776380 1.529860e-04
[1117,] 0.0002988726 0.0002889056 8.835756e-05
[1118,] 0.0003421334 0.0002847614 1.279095e-04
[1119,] 0.0003182009 0.0003008113 7.838181e-05
[1120,] 0.0003164171 0.0003077564 1.295743e-04
[1121,] 0.0003233571 0.0002883617 8.033714e-05
[1122,] 0.0003868617 0.0003279324 7.711999e-05
[1123,] 0.0002836403 0.0003673015 1.186407e-04
[1124,] 0.0002832085 0.0002862911 8.661654e-05
[1125,] 0.0002986834 0.0003188182 9.927457e-05
[1126,] 0.0003361632 0.0002578058 9.243387e-05
[1127,] 0.0002867072 0.0002511662 8.106218e-05
[1128,] 0.0002963843 0.0003462046 1.340378e-04
[1129,] 0.0003007712 0.0003373200 1.345020e-04
[1130,] 0.0002961047 0.0003395129 1.303798e-04
[1131,] 0.0002995651 0.0002897916 9.583324e-05
[1132,] 0.0003079312 0.0002876016 8.709047e-05
[1133,] 0.0003047350 0.0003029661 1.040255e-04
[1134,] 0.0003088445 0.0002872351 8.657580e-05
[1135,] 0.0003099845 0.0002875315 9.041466e-05
[1136,] 0.0002978127 0.0002970575 9.769450e-05
[1137,] 0.0003003991 0.0003004517 9.853986e-05
[1138,] 0.0003116448 0.0002538069 9.354981e-05
[1139,] 0.0003014706 0.0002731010 9.272804e-05
[1140,] 0.0002854611 0.0002610879 8.217515e-05
[1141,] 0.0003442023 0.0003008900 8.667980e-05
[1142,] 0.0002854292 0.0003441173 1.050122e-04
[1143,] 0.0003009549 0.0002965502 9.915871e-05
[1144,] 0.0003040259 0.0003179166 1.098466e-04
[1145,] 0.0003208771 0.0002466033 8.275002e-05
[1146,] 0.0003495915 0.0002404551 8.975267e-05
[1147,] 0.0003065182 0.0002937430 9.922679e-05
[1148,] 0.0002983270 0.0003057893 1.029606e-04
[1149,] 0.0002972913 0.0002864528 8.621862e-05
[1150,] 0.0002988092 0.0002634159 8.623329e-05
[1151,] 0.0003068839 0.0002665132 8.546844e-05
[1152,] 0.0002843442 0.0002473198 7.856170e-05
[1153,] 0.0002895916 0.0002425188 7.773539e-05
[1154,] 0.0003025059 0.0002498163 7.982129e-05
[1155,] 0.0002844223 0.0002478075 7.903394e-05
[1156,] 0.0002989767 0.0002768770 9.148126e-05
[1157,] 0.0002846458 0.0002546125 8.110618e-05
[1158,] 0.0003040928 0.0002686815 8.431977e-05
[1159,] 0.0003130072 0.0003004335 8.533848e-05
[1160,] 0.0003068531 0.0003121521 8.773664e-05
[1161,] 0.0002991609 0.0003056495 1.002175e-04
[1162,] 0.0003216887 0.0002899138 9.900996e-05
[1163,] 0.0002843752 0.0002440090 7.769788e-05
[1164,] 0.0002844235 0.0002414645 7.683894e-05
[1165,] 0.0003020984 0.0003007477 1.033155e-04
[1166,] 0.0003011956 0.0002907581 8.947261e-05
[1167,] 0.0003206508 0.0002723729 8.089297e-05
[1168,] 0.0003007645 0.0002905862 8.964586e-05
[1169,] 0.0003012550 0.0002905592 8.940269e-05
[1170,] 0.0003009174 0.0002886284 9.480325e-05
[1171,] 0.0003012738 0.0002902332 8.933168e-05
[1172,] 0.0003010450 0.0002910925 8.961052e-05
[1173,] 0.0003010791 0.0002961064 9.062765e-05
[1174,] 0.0003017474 0.0002968066 9.043005e-05
[1175,] 0.0003011433 0.0002968108 9.073940e-05
[1176,] 0.0003064905 0.0003065243 9.990295e-05
[1177,] 0.0003167383 0.0002974013 8.469772e-05
[1178,] 0.0003155737 0.0002964319 8.475561e-05
[1179,] 0.0003117944 0.0002795077 8.327855e-05
[1180,] 0.0003013602 0.0003011314 9.152325e-05
[1181,] 0.0003008615 0.0003019265 9.198751e-05
[1182,] 0.0003007825 0.0003008915 9.181535e-05
[1183,] 0.0003041802 0.0003000872 1.037286e-04
[1184,] 0.0003005989 0.0003017989 9.213079e-05
[1185,] 0.0003007779 0.0003009980 9.184089e-05
[1186,] 0.0002857831 0.0002482998 7.719842e-05
[1187,] 0.0003140274 0.0002798701 8.320956e-05
[1188,] 0.0003145693 0.0002962682 1.035172e-04
[1189,] 0.0003163508 0.0002951306 8.457080e-05
[1190,] 0.0003006322 0.0002997676 9.166817e-05
[1191,] 0.0003007138 0.0003014011 9.197040e-05
[1192,] 0.0003008132 0.0003014144 9.191335e-05
[1193,] 0.0003008099 0.0002999826 9.160432e-05
[1194,] 0.0003159384 0.0002714673 8.143121e-05
[1195,] 0.0003254656 0.0002875126 8.078262e-05
[1196,] 0.0003036890 0.0002954200 8.921803e-05
[1197,] 0.0003012523 0.0002988810 9.111653e-05
[1198,] 0.0003003952 0.0003005430 9.198964e-05
[1199,] 0.0003007098 0.0003045962 9.264743e-05
[1200,] 0.0003140607 0.0002809153 8.326809e-05
[1201,] 0.0003072069 0.0002992654 1.050827e-04
[1202,] 0.0003285449 0.0002809567 8.021564e-05
[1203,] 0.0002991238 0.0003055747 9.983618e-05
[1204,] 0.0003010946 0.0002993873 9.130822e-05
[1205,] 0.0003068051 0.0003062431 9.987143e-05
[1206,] 0.0003086138 0.0002684520 8.250229e-05
[1207,] 0.0002985977 0.0002889782 9.129850e-05
[1208,] 0.0002872900 0.0002530349 7.779197e-05
[1209,] 0.0002991304 0.0003051119 9.944693e-05
[1210,] 0.0002858852 0.0002486034 7.721875e-05
[1211,] 0.0003054892 0.0002998266 1.047651e-04
[1212,] 0.0002990062 0.0002863495 9.296531e-05
[1213,] 0.0002999436 0.0003168741 9.685908e-05
[1214,] 0.0003346434 0.0002736737 8.044489e-05
[1215,] 0.0003178681 0.0002656217 8.138645e-05
[1216,] 0.0002855252 0.0002459556 7.687680e-05
[1217,] 0.0002990664 0.0002911694 9.140455e-05
[1218,] 0.0002852482 0.0002459068 7.693508e-05
[1219,] 0.0002997675 0.0003163101 9.688998e-05
[1220,] 0.0002997007 0.0003096614 9.551109e-05
[1221,] 0.0003289009 0.0002857406 8.082604e-05
[1222,] 0.0002996466 0.0003168741 9.711984e-05
[1223,] 0.0002997026 0.0003166172 9.701152e-05
[1224,] 0.0002843821 0.0002465958 7.733725e-05
[1225,] 0.0002997766 0.0003165622 9.693775e-05
[1226,] 0.0002998458 0.0003151352 9.658080e-05
[1227,] 0.0003003606 0.0003158420 9.630043e-05
[1228,] 0.0003025613 0.0003015181 9.913852e-05
[1229,] 0.0003063027 0.0002947548 1.042510e-04
[1230,] 0.0003019960 0.0003084392 9.387396e-05
[1231,] 0.0003088390 0.0002910833 1.029262e-04
[1232,] 0.0002832101 0.0003476625 9.922673e-05
[1233,] 0.0003011929 0.0003082909 9.428039e-05
[1234,] 0.0003011239 0.0003073060 9.412106e-05
[1235,] 0.0002822248 0.0003968011 1.139020e-04
[1236,] 0.0003328037 0.0002886725 8.304026e-05
[1237,] 0.0002840424 0.0004177051 1.132923e-04
[1238,] 0.0003014002 0.0003019719 9.285401e-05
[1239,] 0.0003018867 0.0003021843 9.268072e-05
[1240,] 0.0002829410 0.0003418877 9.859620e-05
[1241,] 0.0003019273 0.0003017217 9.257934e-05
[1242,] 0.0003061146 0.0003031801 1.093931e-04
[1243,] 0.0003208038 0.0003693142 8.800835e-05
[1244,] 0.0002992049 0.0003065094 1.006251e-04
[1245,] 0.0002992564 0.0003063898 1.007968e-04
[1246,] 0.0003020641 0.0003060422 9.332702e-05
[1247,] 0.0002816784 0.0004759516 1.379452e-04
[1248,] 0.0003337871 0.0002810816 8.360283e-05
[1249,] 0.0002991151 0.0002964040 9.681750e-05
[1250,] 0.0003003594 0.0002969617 9.242265e-05
[1251,] 0.0002922464 0.0004521526 1.135910e-04
[1252,] 0.0002867580 0.0004952235 1.299428e-04
[1253,] 0.0002866522 0.0004916289 1.294740e-04
[1254,] 0.0002915673 0.0004433355 1.127764e-04
[1255,] 0.0002821450 0.0003983931 1.145582e-04
[1256,] 0.0002877038 0.0005050088 1.295427e-04
[1257,] 0.0002835827 0.0004538348 1.319053e-04
[1258,] 0.0002834624 0.0004541680 1.337431e-04
[1259,] 0.0002834126 0.0004166239 1.261177e-04
[1260,] 0.0003046412 0.0002558887 8.644383e-05
[1261,] 0.0002992270 0.0002973013 9.765461e-05
[1262,] 0.0002834189 0.0004251286 1.285947e-04
[1263,] 0.0002834356 0.0004192676 1.252028e-04
[1264,] 0.0002834113 0.0004320709 1.287942e-04
[1265,] 0.0002834148 0.0004598811 1.357711e-04
[1266,] 0.0002833954 0.0004486524 1.340600e-04
[1267,] 0.0002834014 0.0004477187 1.336869e-04
[1268,] 0.0002834483 0.0004527026 1.327456e-04
[1269,] 0.0002835577 0.0004543198 1.318038e-04
[1270,] 0.0002859106 0.0004072499 1.134671e-04
[1271,] 0.0002836574 0.0004293706 1.246093e-04
[1272,] 0.0002991541 0.0002971716 9.735787e-05
[1273,] 0.0003018188 0.0003044225 9.858859e-05
[1274,] 0.0002991757 0.0002977167 9.765607e-05
[1275,] 0.0002902833 0.0004331816 1.132453e-04
[1276,] 0.0002865817 0.0003513126 9.640724e-05
[1277,] 0.0002858803 0.0003697314 1.009005e-04
[1278,] 0.0002864603 0.0003844725 1.031120e-04
[1279,] 0.0003034979 0.0003010792 9.892891e-05
[1280,] 0.0002991322 0.0002971810 9.734962e-05
[1281,] 0.0003037259 0.0002565517 8.667966e-05
[1282,] 0.0002886266 0.0004350246 1.103476e-04
[1283,] 0.0003154022 0.0003174040 9.573116e-05
[1284,] 0.0002819649 0.0003989708 1.157689e-04
[1285,] 0.0002818411 0.0003549159 1.057217e-04
[1286,] 0.0002887617 0.0004307815 1.093241e-04
[1287,] 0.0002817832 0.0003836830 1.138447e-04
[1288,] 0.0003024633 0.0003022566 9.818782e-05
[1289,] 0.0003296507 0.0002749055 8.434766e-05
[1290,] 0.0003293064 0.0002755495 8.427870e-05
[1291,] 0.0003289579 0.0002731839 8.445051e-05
[1292,] 0.0003268698 0.0002723508 8.149038e-05
[1293,] 0.0003291279 0.0002748477 8.430471e-05
[1294,] 0.0003286527 0.0002746106 8.430085e-05
[1295,] 0.0003236452 0.0002654532 8.159076e-05
[1296,] 0.0003282772 0.0002739952 8.434722e-05
[1297,] 0.0003285502 0.0002728152 8.447534e-05
[1298,] 0.0003178844 0.0002728505 7.712630e-05
[1299,] 0.0003026931 0.0002881594 9.529398e-05
[1300,] 0.0003026846 0.0002880495 9.523463e-05
[1301,] 0.0002962185 0.0002676270 8.594860e-05
[1302,] 0.0003026848 0.0002881026 9.523732e-05
[1303,] 0.0003290450 0.0002734268 8.444235e-05
[1304,] 0.0003283406 0.0002718419 8.459777e-05
[1305,] 0.0003290012 0.0002752730 8.425833e-05
[1306,] 0.0003026860 0.0002882577 9.529903e-05
[1307,] 0.0003104013 0.0003136739 1.157868e-04
[1308,] 0.0002962873 0.0002664369 8.559424e-05
[1309,] 0.0002963364 0.0002676324 8.585476e-05
[1310,] 0.0002962312 0.0002690823 8.631736e-05
[1311,] 0.0003282683 0.0002749189 8.425906e-05
[1312,] 0.0003293434 0.0002721169 8.459679e-05
[1313,] 0.0002964476 0.0002688120 8.605096e-05
[1314,] 0.0003066954 0.0002972429 1.005646e-04
[1315,] 0.0003027641 0.0002887999 9.544445e-05
[1316,] 0.0003017738 0.0003279051 1.171702e-04
[1317,] 0.0003020647 0.0002607514 7.830991e-05
[1318,] 0.0003275924 0.0002747002 8.424964e-05
[1319,] 0.0003026874 0.0002882755 9.533400e-05
[1320,] 0.0003275675 0.0002744064 8.426843e-05
[1321,] 0.0003026962 0.0002879641 9.522995e-05
[1322,] 0.0002834406 0.0004392936 1.188625e-04
[1323,] 0.0003273025 0.0002738812 8.431765e-05
[1324,] 0.0003259428 0.0002743272 8.422330e-05
[1325,] 0.0003003668 0.0003348278 1.144074e-04
[1326,] 0.0003284136 0.0002729135 8.444833e-05
[1327,] 0.0003273706 0.0002748788 8.422773e-05
[1328,] 0.0002810203 0.0003295213 1.021549e-04
[1329,] 0.0003063602 0.0003244426 1.233642e-04
[1330,] 0.0003027054 0.0002880890 9.530344e-05
[1331,] 0.0003037078 0.0003004457 9.984178e-05
[1332,] 0.0003284453 0.0002680994 8.515633e-05
[1333,] 0.0003314292 0.0002782284 8.288337e-05
[1334,] 0.0003084645 0.0002444134 7.779915e-05
[1335,] 0.0003064996 0.0002990701 1.017218e-04
[1336,] 0.0003023293 0.0003342560 9.675780e-05
[1337,] 0.0003264803 0.0002773391 8.408191e-05
[1338,] 0.0003027119 0.0002895397 9.583615e-05
[1339,] 0.0003231928 0.0002757648 8.404835e-05
[1340,] 0.0003260622 0.0002782978 8.404626e-05
[1341,] 0.0002937934 0.0004601432 1.089476e-04
[1342,] 0.0003243254 0.0002771331 8.408694e-05
[1343,] 0.0003238399 0.0002780680 8.398211e-05
[1344,] 0.0003069970 0.0002850404 8.219856e-05
[1345,] 0.0003038623 0.0002828659 9.479795e-05
[1346,] 0.0002949244 0.0002965886 9.392915e-05
[1347,] 0.0003137160 0.0002967369 8.794177e-05
[1348,] 0.0003086152 0.0002795542 9.124749e-05
[1349,] 0.0003068779 0.0002804622 9.113964e-05
[1350,] 0.0003227968 0.0002825358 8.395712e-05
[1351,] 0.0003227167 0.0002878237 8.414161e-05
[1352,] 0.0002821845 0.0004766727 1.451754e-04
[1353,] 0.0003229231 0.0002873033 8.411899e-05
[1354,] 0.0003180992 0.0002867985 8.408257e-05
[1355,] 0.0002982398 0.0002576093 7.985053e-05
[1356,] 0.0002835847 0.0005022738 1.357927e-04
[1357,] 0.0003443879 0.0002623591 8.697348e-05
[1358,] 0.0003880596 0.0002683300 8.744340e-05
[1359,] 0.0003531130 0.0002451633 9.186892e-05
[1360,] 0.0003483088 0.0002455374 9.314438e-05
[1361,] 0.0003532219 0.0002459425 9.490658e-05
[1362,] 0.0003439635 0.0002449673 8.954382e-05
[1363,] 0.0003980813 0.0002684416 9.143882e-05
[1364,] 0.0002968076 0.0002994688 9.664553e-05
[1365,] 0.0003085375 0.0002531826 8.395712e-05
[1366,] 0.0004097330 0.0002770035 8.994413e-05
[1367,] 0.0003852245 0.0002788649 8.637526e-05
[1368,] 0.0003903463 0.0002788710 8.490836e-05
[1369,] 0.0003086627 0.0002541637 8.395119e-05
[1370,] 0.0003101841 0.0002543015 8.290963e-05
[1371,] 0.0003102523 0.0002633907 8.285365e-05
[1372,] 0.0003054372 0.0002568715 7.666740e-05
[1373,] 0.0003111232 0.0002441516 8.023911e-05
[1374,] 0.0003008634 0.0003003667 9.617289e-05
[1375,] 0.0004041275 0.0005383688 8.765815e-05
[1376,] 0.0003024379 0.0003027413 9.864152e-05
[1377,] 0.0003023087 0.0002727246 9.020879e-05
[1378,] 0.0002960105 0.0003003384 9.705983e-05
[1379,] 0.0003043205 0.0002922395 9.557456e-05
[1380,] 0.0004192941 0.0003968115 8.017488e-05
[1381,] 0.0003023777 0.0002742619 9.041985e-05
[1382,] 0.0003050876 0.0003117913 1.010521e-04
[1383,] 0.0004144936 0.0003354479 7.667091e-05
[1384,] 0.0003737244 0.0003040057 7.869523e-05
[1385,] 0.0003082772 0.0004907652 1.037991e-04
[1386,] 0.0002893526 0.0003843755 1.211969e-04
[1387,] 0.0003018258 0.0002620064 8.598505e-05
[1388,] 0.0003049757 0.0003132239 1.015812e-04
[1389,] 0.0003025816 0.0002681817 8.829649e-05
[1390,] 0.0003726770 0.0003530476 7.880455e-05
[1391,] 0.0003048779 0.0003302900 1.067696e-04
[1392,] 0.0003485335 0.0003128113 8.190472e-05
[1393,] 0.0003053281 0.0003167977 1.018950e-04
[1394,] 0.0003021359 0.0002596485 8.360278e-05
[1395,] 0.0003023530 0.0002769970 9.129407e-05
[1396,] 0.0003018363 0.0002642175 8.646205e-05
[1397,] 0.0003034007 0.0002657747 8.824605e-05
```
