## Supplementary material for "Characterization of shared and ancestry-specific signals driving complex traits using multi-ancestry fine-mapping": s1_data.bim

```
2	chr2:200821399:T:C	0	200821399	C	T
2	chr2:200824521:A:T	0	200824521	T	A
2	chr2:200824754:T:C	0	200824754	C	T
2	chr2:200825290:CCT:C	0	200825290	C	CCT
2	chr2:200825372:A:T	0	200825372	T	A
2	chr2:200827726:T:A	0	200827726	A	T
2	chr2:200828053:T:C	0	200828053	C	T
2	chr2:200829144:A:T	0	200829144	T	A
2	chr2:200829702:AAGCC:A	0	200829702	A	AAGCC
2	chr2:200831136:G:A	0	200831136	A	G
2	chr2:200832481:C:T	0	200832481	T	C
2	chr2:200832999:G:A	0	200832999	A	G
2	chr2:200834482:G:A	0	200834482	A	G
2	chr2:200835137:G:A	0	200835137	A	G
2	chr2:200835623:C:T	0	200835623	T	C
2	chr2:200837248:CT:C	0	200837248	C	CT
2	chr2:200837296:T:C	0	200837296	C	T
2	chr2:200839341:T:C	0	200839341	C	T
2	chr2:200840362:G:A	0	200840362	A	G
2	chr2:200841513:C:T	0	200841513	T	C
2	chr2:200841624:G:A	0	200841624	A	G
2	chr2:200841662:G:A	0	200841662	A	G
2	chr2:200842493:T:C	0	200842493	C	T
2	chr2:200844706:A:G	0	200844706	G	A
2	chr2:200846657:G:T	0	200846657	T	G
2	chr2:200847074:A:G	0	200847074	G	A
2	chr2:200848101:AAG:A	0	200848101	A	AAG
2	chr2:200848215:C:T	0	200848215	T	C
2	chr2:200848312:T:C	0	200848312	C	T
2	chr2:200848313:G:A	0	200848313	A	G
2	chr2:200848731:T:C	0	200848731	C	T
2	chr2:200848975:C:T	0	200848975	T	C
2	chr2:200850005:A:T	0	200850005	T	A
2	chr2:200851336:T:C	0	200851336	C	T
2	chr2:200851830:G:C	0	200851830	C	G
2	chr2:200852063:G:A	0	200852063	A	G
2	chr2:200852736:TCA:T	0	200852736	T	TCA
2	chr2:200853187:T:G	0	200853187	G	T
2	chr2:200855193:A:G	0	200855193	G	A
2	chr2:200855449:G:A	0	200855449	A	G
2	chr2:200856095:T:C	0	200856095	C	T
2	chr2:200856411:G:A	0	200856411	A	G
2	chr2:200857059:C:T	0	200857059	T	C
2	chr2:200857433:A:G	0	200857433	G	A
2	chr2:200858104:C:A	0	200858104	A	C
2	chr2:200859637:A:G	0	200859637	G	A
2	chr2:200862937:C:CA	0	200862937	CA	C
2	chr2:200863418:A:G	0	200863418	G	A
2	chr2:200863769:G:A	0	200863769	A	G
2	chr2:200865867:C:G	0	200865867	G	C
2	chr2:200865964:T:C	0	200865964	C	T
2	chr2:200867034:AAC:A	0	200867034	A	AAC
2	chr2:200867394:C:T	0	200867394	T	C
2	chr2:200867575:CATTA:C	0	200867575	C	CATTA
2	chr2:200868155:A:G	0	200868155	G	A
2	chr2:200869755:G:A	0	200869755	A	G
2	chr2:200871389:T:C	0	200871389	C	T
2	chr2:200871443:A:C	0	200871443	C	A
2	chr2:200872011:T:C	0	200872011	C	T
2	chr2:200874604:G:A	0	200874604	A	G
2	chr2:200875545:T:C	0	200875545	C	T
2	chr2:200877622:C:T	0	200877622	T	C
2	chr2:200879629:G:A	0	200879629	A	G
2	chr2:200880944:T:C	0	200880944	C	T
2	chr2:200881666:C:CA	0	200881666	CA	C
2	chr2:200882628:C:T	0	200882628	T	C
2	chr2:200882958:C:T	0	200882958	T	C
2	chr2:200883692:G:A	0	200883692	A	G
2	chr2:200883754:C:T	0	200883754	T	C
2	chr2:200885129:G:C	0	200885129	C	G
2	chr2:200885252:T:C	0	200885252	C	T
2	chr2:200885960:C:T	0	200885960	T	C
2	chr2:200887928:G:A	0	200887928	A	G
2	chr2:200887929:C:A	0	200887929	A	C
2	chr2:200888116:G:T	0	200888116	T	G
2	chr2:200896179:G:C	0	200896179	C	G
2	chr2:200896413:C:T	0	200896413	T	C
2	chr2:200897424:G:A	0	200897424	A	G
2	chr2:200899143:A:G	0	200899143	G	A
2	chr2:200901300:C:G	0	200901300	G	C
2	chr2:200902583:T:TATAA	0	200902583	TATAA	T
2	chr2:200903515:C:T	0	200903515	T	C
2	chr2:200907075:A:G	0	200907075	G	A
2	chr2:200907078:T:G	0	200907078	G	T
2	chr2:200908822:T:C	0	200908822	C	T
2	chr2:200909459:T:C	0	200909459	C	T
2	chr2:200909632:T:C	0	200909632	C	T
2	chr2:200911613:GTATT:G	0	200911613	G	GTATT
2	chr2:200912265:T:G	0	200912265	G	T
2	chr2:200914227:A:G	0	200914227	G	A
2	chr2:200915209:C:T	0	200915209	T	C
2	chr2:200916638:T:G	0	200916638	G	T
2	chr2:200918611:C:A	0	200918611	A	C
2	chr2:200920934:T:C	0	200920934	C	T
2	chr2:200921114:G:A	0	200921114	A	G
2	chr2:200921751:T:C	0	200921751	C	T
2	chr2:200922436:G:GA	0	200922436	GA	G
2	chr2:200923756:A:C	0	200923756	C	A
2	chr2:200924070:T:A	0	200924070	A	T
2	chr2:200924877:C:G	0	200924877	G	C
2	chr2:200925716:G:C	0	200925716	C	G
2	chr2:200927400:A:T	0	200927400	T	A
2	chr2:200928390:C:T	0	200928390	T	C
2	chr2:200928453:T:C	0	200928453	C	T
2	chr2:200929450:A:T	0	200929450	T	A
2	chr2:200932953:G:A	0	200932953	A	G
2	chr2:200934494:T:G	0	200934494	G	T
2	chr2:200935283:T:C	0	200935283	C	T
2	chr2:200935444:G:A	0	200935444	A	G
2	chr2:200936939:G:A	0	200936939	A	G
2	chr2:200938988:G:A	0	200938988	A	G
2	chr2:200940249:G:T	0	200940249	T	G
2	chr2:200940938:A:G	0	200940938	G	A
2	chr2:200941282:A:G	0	200941282	G	A
2	chr2:200941874:T:C	0	200941874	C	T
2	chr2:200943895:T:C	0	200943895	C	T
2	chr2:200944981:C:T	0	200944981	T	C
2	chr2:200947431:T:C	0	200947431	C	T
2	chr2:200947528:G:A	0	200947528	A	G
2	chr2:200948501:A:G	0	200948501	G	A
2	chr2:200949107:G:A	0	200949107	A	G
2	chr2:200951296:T:TTG	0	200951296	TTG	T
2	chr2:200951516:T:C	0	200951516	C	T
2	chr2:200951534:C:T	0	200951534	T	C
2	chr2:200951698:T:A	0	200951698	A	T
2	chr2:200953425:TTA:T	0	200953425	T	TTA
2	chr2:200954760:T:A	0	200954760	A	T
2	chr2:200959034:A:T	0	200959034	T	A
2	chr2:200964879:C:G	0	200964879	G	C
2	chr2:200965216:T:TAAG	0	200965216	TAAG	T
2	chr2:200969122:T:C	0	200969122	C	T
2	chr2:200969783:T:C	0	200969783	C	T
2	chr2:200970698:C:T	0	200970698	T	C
2	chr2:200970748:G:A	0	200970748	A	G
2	chr2:200972785:G:A	0	200972785	A	G
2	chr2:200973049:G:A	0	200973049	A	G
2	chr2:200977287:G:A	0	200977287	A	G
2	chr2:200978126:T:A	0	200978126	A	T
2	chr2:200978127:A:C	0	200978127	C	A
2	chr2:200983154:A:G	0	200983154	G	A
2	chr2:200983666:CAT:C	0	200983666	C	CAT
2	chr2:200988734:A:G	0	200988734	G	A
2	chr2:200989452:C:A	0	200989452	A	C
2	chr2:200990475:T:C	0	200990475	C	T
2	chr2:200990831:G:A	0	200990831	A	G
2	chr2:200993106:A:T	0	200993106	T	A
2	chr2:200993925:A:G	0	200993925	G	A
2	chr2:200997705:A:T	0	200997705	T	A
2	chr2:200998577:C:T	0	200998577	T	C
2	chr2:200998807:T:C	0	200998807	C	T
2	chr2:200999080:C:A	0	200999080	A	C
2	chr2:200999927:G:A	0	200999927	A	G
2	chr2:201000836:AG:A	0	201000836	A	AG
2	chr2:201004799:C:T	0	201004799	T	C
2	chr2:201005559:A:G	0	201005559	G	A
2	chr2:201007457:T:G	0	201007457	G	T
2	chr2:201010767:A:AG	0	201010767	AG	A
2	chr2:201011329:C:T	0	201011329	T	C
2	chr2:201014732:T:C	0	201014732	C	T
2	chr2:201015225:A:G	0	201015225	G	A
2	chr2:201016765:A:G	0	201016765	G	A
2	chr2:201016770:C:T	0	201016770	T	C
2	chr2:201020570:A:T	0	201020570	T	A
2	chr2:201024375:G:A	0	201024375	A	G
2	chr2:201025028:C:T	0	201025028	T	C
2	chr2:201026169:C:A	0	201026169	A	C
2	chr2:201026471:A:T	0	201026471	T	A
2	chr2:201027465:G:A	0	201027465	A	G
2	chr2:201028465:T:C	0	201028465	C	T
2	chr2:201028742:G:A	0	201028742	A	G
2	chr2:201029296:A:G	0	201029296	G	A
2	chr2:201031644:T:C	0	201031644	C	T
2	chr2:201033704:C:T	0	201033704	T	C
2	chr2:201034162:A:ACAT	0	201034162	ACAT	A
2	chr2:201034826:C:T	0	201034826	T	C
2	chr2:201035417:G:A	0	201035417	A	G
2	chr2:201037251:A:C	0	201037251	C	A
2	chr2:201037988:T:A	0	201037988	A	T
2	chr2:201039743:T:C	0	201039743	C	T
2	chr2:201041938:T:C	0	201041938	C	T
2	chr2:201044792:A:G	0	201044792	G	A
2	chr2:201046441:A:G	0	201046441	G	A
2	chr2:201046987:T:C	0	201046987	C	T
2	chr2:201048522:A:T	0	201048522	T	A
2	chr2:201048542:G:A	0	201048542	A	G
2	chr2:201050122:G:A	0	201050122	A	G
2	chr2:201051695:G:C	0	201051695	C	G
2	chr2:201053215:T:C	0	201053215	C	T
2	chr2:201055337:G:A	0	201055337	A	G
2	chr2:201055555:A:T	0	201055555	T	A
2	chr2:201055895:T:C	0	201055895	C	T
2	chr2:201056718:T:G	0	201056718	G	T
2	chr2:201058298:A:C	0	201058298	C	A
2	chr2:201058434:A:G	0	201058434	G	A
2	chr2:201058621:C:A	0	201058621	A	C
2	chr2:201058759:C:G	0	201058759	G	C
2	chr2:201058912:C:T	0	201058912	T	C
2	chr2:201059355:C:T	0	201059355	T	C
2	chr2:201059635:G:T	0	201059635	T	G
2	chr2:201059726:G:C	0	201059726	C	G
2	chr2:201059765:A:G	0	201059765	G	A
2	chr2:201060210:G:A	0	201060210	A	G
2	chr2:201063360:C:T	0	201063360	T	C
2	chr2:201064909:T:C	0	201064909	C	T
2	chr2:201066207:A:G	0	201066207	G	A
2	chr2:201066887:T:C	0	201066887	C	T
2	chr2:201067007:T:C	0	201067007	C	T
2	chr2:201068398:G:A	0	201068398	A	G
2	chr2:201071138:G:A	0	201071138	A	G
2	chr2:201072876:T:C	0	201072876	C	T
2	chr2:201073574:C:G	0	201073574	G	C
2	chr2:201073719:C:G	0	201073719	G	C
2	chr2:201074667:G:A	0	201074667	A	G
2	chr2:201075522:C:T	0	201075522	T	C
2	chr2:201077506:G:A	0	201077506	A	G
2	chr2:201077644:G:A	0	201077644	A	G
2	chr2:201077757:G:A	0	201077757	A	G
2	chr2:201078051:C:T	0	201078051	T	C
2	chr2:201078708:A:G	0	201078708	G	A
2	chr2:201080999:A:G	0	201080999	G	A
2	chr2:201081352:G:A	0	201081352	A	G
2	chr2:201081592:C:T	0	201081592	T	C
2	chr2:201082106:G:A	0	201082106	A	G
2	chr2:201082234:T:G	0	201082234	G	T
2	chr2:201082680:T:C	0	201082680	C	T
2	chr2:201082738:A:G	0	201082738	G	A
2	chr2:201083416:G:A	0	201083416	A	G
2	chr2:201084330:G:A	0	201084330	A	G
2	chr2:201086110:T:C	0	201086110	C	T
2	chr2:201086601:C:G	0	201086601	G	C
2	chr2:201088613:G:A	0	201088613	A	G
2	chr2:201091817:T:C	0	201091817	C	T
2	chr2:201093560:A:G	0	201093560	G	A
2	chr2:201094239:C:G	0	201094239	G	C
2	chr2:201095012:A:G	0	201095012	G	A
2	chr2:201096549:C:T	0	201096549	T	C
2	chr2:201098347:A:G	0	201098347	G	A
2	chr2:201098853:G:A	0	201098853	A	G
2	chr2:201099250:G:A	0	201099250	A	G
2	chr2:201100656:T:G	0	201100656	G	T
2	chr2:201100955:G:A	0	201100955	A	G
2	chr2:201102127:G:A	0	201102127	A	G
2	chr2:201104217:G:A	0	201104217	A	G
2	chr2:201106301:G:A	0	201106301	A	G
2	chr2:201107748:G:C	0	201107748	C	G
2	chr2:201109212:T:C	0	201109212	C	T
2	chr2:201113876:G:A	0	201113876	A	G
2	chr2:201117821:T:C	0	201117821	C	T
2	chr2:201117970:G:A	0	201117970	A	G
2	chr2:201118334:A:G	0	201118334	G	A
2	chr2:201120638:TA:T	0	201120638	T	TA
2	chr2:201123515:G:A	0	201123515	A	G
2	chr2:201124579:C:T	0	201124579	T	C
2	chr2:201125817:T:G	0	201125817	G	T
2	chr2:201127116:GA:G	0	201127116	G	GA
2	chr2:201127277:A:C	0	201127277	C	A
2	chr2:201127684:C:A	0	201127684	A	C
2	chr2:201128965:A:T	0	201128965	T	A
2	chr2:201129817:C:T	0	201129817	T	C
2	chr2:201130269:T:C	0	201130269	C	T
2	chr2:201130916:T:G	0	201130916	G	T
2	chr2:201131056:A:G	0	201131056	G	A
2	chr2:201131954:CT:C	0	201131954	C	CT
2	chr2:201132434:T:A	0	201132434	A	T
2	chr2:201132436:T:A	0	201132436	A	T
2	chr2:201132569:G:A	0	201132569	A	G
2	chr2:201134209:A:G	0	201134209	G	A
2	chr2:201134560:A:G	0	201134560	G	A
2	chr2:201134827:C:T	0	201134827	T	C
2	chr2:201135122:C:T	0	201135122	T	C
2	chr2:201135706:T:TACA	0	201135706	TACA	T
2	chr2:201138447:A:G	0	201138447	G	A
2	chr2:201139044:G:A	0	201139044	A	G
2	chr2:201139094:ATTC:A	0	201139094	A	ATTC
2	chr2:201139953:C:T	0	201139953	T	C
2	chr2:201139987:G:A	0	201139987	A	G
2	chr2:201141373:G:A	0	201141373	A	G
2	chr2:201141702:AGT:A	0	201141702	A	AGT
2	chr2:201141954:C:T	0	201141954	T	C
2	chr2:201142137:A:G	0	201142137	G	A
2	chr2:201142403:A:C	0	201142403	C	A
2	chr2:201143575:C:T	0	201143575	T	C
2	chr2:201143977:T:A	0	201143977	A	T
2	chr2:201144863:G:A	0	201144863	A	G
2	chr2:201145903:C:T	0	201145903	T	C
2	chr2:201147640:C:G	0	201147640	G	C
2	chr2:201147855:G:A	0	201147855	A	G
2	chr2:201149233:T:C	0	201149233	C	T
2	chr2:201150391:T:G	0	201150391	G	T
2	chr2:201150527:A:T	0	201150527	T	A
2	chr2:201150954:G:A	0	201150954	A	G
2	chr2:201151562:T:TCTC	0	201151562	TCTC	T
2	chr2:201151827:G:T	0	201151827	T	G
2	chr2:201152357:T:C	0	201152357	C	T
2	chr2:201152685:G:A	0	201152685	A	G
2	chr2:201152924:C:T	0	201152924	T	C
2	chr2:201152951:T:C	0	201152951	C	T
2	chr2:201153107:C:T	0	201153107	T	C
2	chr2:201153137:G:T	0	201153137	T	G
2	chr2:201154487:A:G	0	201154487	G	A
2	chr2:201157024:T:C	0	201157024	C	T
2	chr2:201157292:C:T	0	201157292	T	C
2	chr2:201158437:G:A	0	201158437	A	G
2	chr2:201158996:G:C	0	201158996	C	G
2	chr2:201159120:T:C	0	201159120	C	T
2	chr2:201160408:G:A	0	201160408	A	G
2	chr2:201160898:A:G	0	201160898	G	A
2	chr2:201161414:T:A	0	201161414	A	T
2	chr2:201161747:T:C	0	201161747	C	T
2	chr2:201161992:C:T	0	201161992	T	C
2	chr2:201164437:G:T	0	201164437	T	G
2	chr2:201164988:G:A	0	201164988	A	G
2	chr2:201166161:C:T	0	201166161	T	C
2	chr2:201166268:A:C	0	201166268	C	A
2	chr2:201167084:TTTC:T	0	201167084	T	TTTC
2	chr2:201167448:A:G	0	201167448	G	A
2	chr2:201167461:A:G	0	201167461	G	A
2	chr2:201167704:A:G	0	201167704	G	A
2	chr2:201167965:C:T	0	201167965	T	C
2	chr2:201168599:T:C	0	201168599	C	T
2	chr2:201169034:C:T	0	201169034	T	C
2	chr2:201171755:G:A	0	201171755	A	G
2	chr2:201173526:A:G	0	201173526	G	A
2	chr2:201176201:C:T	0	201176201	T	C
2	chr2:201177688:A:G	0	201177688	G	A
2	chr2:201177728:A:G	0	201177728	G	A
2	chr2:201178193:T:C	0	201178193	C	T
2	chr2:201179020:C:T	0	201179020	T	C
2	chr2:201179436:A:C	0	201179436	C	A
2	chr2:201180469:AC:A	0	201180469	A	AC
2	chr2:201181461:G:T	0	201181461	T	G
2	chr2:201181542:T:C	0	201181542	C	T
2	chr2:201182222:G:A	0	201182222	A	G
2	chr2:201183110:C:T	0	201183110	T	C
2	chr2:201183400:C:T	0	201183400	T	C
2	chr2:201183496:C:T	0	201183496	T	C
2	chr2:201184130:AC:A	0	201184130	A	AC
2	chr2:201184919:T:C	0	201184919	C	T
2	chr2:201185430:G:A	0	201185430	A	G
2	chr2:201185954:A:G	0	201185954	G	A
2	chr2:201187894:A:G	0	201187894	G	A
2	chr2:201188031:C:T	0	201188031	T	C
2	chr2:201189951:G:A	0	201189951	A	G
2	chr2:201190589:C:T	0	201190589	T	C
2	chr2:201195363:C:T	0	201195363	T	C
2	chr2:201196097:C:T	0	201196097	T	C
2	chr2:201196327:C:G	0	201196327	G	C
2	chr2:201200043:C:T	0	201200043	T	C
2	chr2:201200938:A:G	0	201200938	G	A
2	chr2:201201401:G:A	0	201201401	A	G
2	chr2:201203710:C:T	0	201203710	T	C
2	chr2:201205155:A:G	0	201205155	G	A
2	chr2:201208509:A:G	0	201208509	G	A
2	chr2:201209375:G:A	0	201209375	A	G
2	chr2:201210769:A:G	0	201210769	G	A
2	chr2:201211029:T:C	0	201211029	C	T
2	chr2:201211225:C:T	0	201211225	T	C
2	chr2:201211464:A:T	0	201211464	T	A
2	chr2:201211725:T:C	0	201211725	C	T
2	chr2:201212890:A:G	0	201212890	G	A
2	chr2:201213190:T:C	0	201213190	C	T
2	chr2:201213771:G:A	0	201213771	A	G
2	chr2:201214275:A:G	0	201214275	G	A
2	chr2:201217736:T:A	0	201217736	A	T
2	chr2:201218018:G:A	0	201218018	A	G
2	chr2:201218026:G:A	0	201218026	A	G
2	chr2:201221677:T:G	0	201221677	G	T
2	chr2:201221942:G:A	0	201221942	A	G
2	chr2:201222546:A:G	0	201222546	G	A
2	chr2:201224002:T:C	0	201224002	C	T
2	chr2:201224260:C:T	0	201224260	T	C
2	chr2:201224838:A:G	0	201224838	G	A
2	chr2:201225893:C:T	0	201225893	T	C
2	chr2:201226315:G:A	0	201226315	A	G
2	chr2:201227786:C:T	0	201227786	T	C
2	chr2:201228338:C:G	0	201228338	G	C
2	chr2:201228672:T:C	0	201228672	C	T
2	chr2:201230407:C:T	0	201230407	T	C
2	chr2:201230779:A:T	0	201230779	T	A
2	chr2:201230812:C:T	0	201230812	T	C
2	chr2:201231548:G:A	0	201231548	A	G
2	chr2:201232604:G:C	0	201232604	C	G
2	chr2:201232808:TAGTAAG:T	0	201232808	T	TAGTAAG
2	chr2:201232852:G:A	0	201232852	A	G
2	chr2:201233250:A:T	0	201233250	T	A
2	chr2:201236235:C:T	0	201236235	T	C
2	chr2:201236623:C:T	0	201236623	T	C
2	chr2:201236756:C:T	0	201236756	T	C
2	chr2:201236992:G:A	0	201236992	A	G
2	chr2:201237275:G:C	0	201237275	C	G
2	chr2:201237962:A:G	0	201237962	G	A
2	chr2:201239138:A:G	0	201239138	G	A
2	chr2:201241309:C:T	0	201241309	T	C
2	chr2:201242510:G:C	0	201242510	C	G
2	chr2:201243106:C:T	0	201243106	T	C
2	chr2:201245413:G:A	0	201245413	A	G
2	chr2:201246194:G:A	0	201246194	A	G
2	chr2:201246236:G:A	0	201246236	A	G
2	chr2:201246657:A:G	0	201246657	G	A
2	chr2:201246897:GA:G	0	201246897	G	GA
2	chr2:201247643:T:TA	0	201247643	TA	T
2	chr2:201247838:G:A	0	201247838	A	G
2	chr2:201249005:A:C	0	201249005	C	A
2	chr2:201249056:C:T	0	201249056	T	C
2	chr2:201249901:T:C	0	201249901	C	T
2	chr2:201250111:C:T	0	201250111	T	C
2	chr2:201250284:C:T	0	201250284	T	C
2	chr2:201250879:T:C	0	201250879	C	T
2	chr2:201251068:C:T	0	201251068	T	C
2	chr2:201251073:G:T	0	201251073	T	G
2	chr2:201251105:T:C	0	201251105	C	T
2	chr2:201251243:G:C	0	201251243	C	G
2	chr2:201251482:C:T	0	201251482	T	C
2	chr2:201251552:G:A	0	201251552	A	G
2	chr2:201251749:A:G	0	201251749	G	A
2	chr2:201252518:C:T	0	201252518	T	C
2	chr2:201253807:G:T	0	201253807	T	G
2	chr2:201253844:A:G	0	201253844	G	A
2	chr2:201253898:A:G	0	201253898	G	A
2	chr2:201254030:G:A	0	201254030	A	G
2	chr2:201254213:G:A	0	201254213	A	G
2	chr2:201254549:A:C	0	201254549	C	A
2	chr2:201255066:T:C	0	201255066	C	T
2	chr2:201257992:T:G	0	201257992	G	T
2	chr2:201258272:A:G	0	201258272	G	A
2	chr2:201258707:C:T	0	201258707	T	C
2	chr2:201258756:TATTCTGTC:T	0	201258756	T	TATTCTGTC
2	chr2:201259053:G:A	0	201259053	A	G
2	chr2:201259823:A:C	0	201259823	C	A
2	chr2:201259916:T:G	0	201259916	G	T
2	chr2:201260274:T:C	0	201260274	C	T
2	chr2:201261015:A:G	0	201261015	G	A
2	chr2:201261263:T:C	0	201261263	C	T
2	chr2:201262140:T:C	0	201262140	C	T
2	chr2:201262215:G:A	0	201262215	A	G
2	chr2:201262660:T:A	0	201262660	A	T
2	chr2:201262925:A:G	0	201262925	G	A
2	chr2:201262994:T:C	0	201262994	C	T
2	chr2:201263140:G:A	0	201263140	A	G
2	chr2:201265191:T:C	0	201265191	C	T
2	chr2:201265410:T:C	0	201265410	C	T
2	chr2:201265444:G:T	0	201265444	T	G
2	chr2:201265585:A:C	0	201265585	C	A
2	chr2:201266158:T:G	0	201266158	G	T
2	chr2:201266864:T:G	0	201266864	G	T
2	chr2:201267682:T:A	0	201267682	A	T
2	chr2:201267949:C:T	0	201267949	T	C
2	chr2:201268434:C:T	0	201268434	T	C
2	chr2:201268651:G:A	0	201268651	A	G
2	chr2:201268792:G:C	0	201268792	C	G
2	chr2:201270706:G:A	0	201270706	A	G
2	chr2:201271117:A:T	0	201271117	T	A
2	chr2:201271824:CAG:C	0	201271824	C	CAG
2	chr2:201271872:C:T	0	201271872	T	C
2	chr2:201271906:A:C	0	201271906	C	A
2	chr2:201273372:T:C	0	201273372	C	T
2	chr2:201273677:G:T	0	201273677	T	G
2	chr2:201273735:T:C	0	201273735	C	T
2	chr2:201273866:G:T	0	201273866	T	G
2	chr2:201274490:T:C	0	201274490	C	T
2	chr2:201277316:T:C	0	201277316	C	T
2	chr2:201278309:C:T	0	201278309	T	C
2	chr2:201278534:T:A	0	201278534	A	T
2	chr2:201279041:G:A	0	201279041	A	G
2	chr2:201279205:T:C	0	201279205	C	T
2	chr2:201280563:CT:C	0	201280563	C	CT
2	chr2:201280636:C:T	0	201280636	T	C
2	chr2:201280883:A:G	0	201280883	G	A
2	chr2:201280889:C:T	0	201280889	T	C
2	chr2:201284973:G:A	0	201284973	A	G
2	chr2:201286191:A:G	0	201286191	G	A
2	chr2:201286417:T:G	0	201286417	G	T
2	chr2:201286440:A:G	0	201286440	G	A
2	chr2:201286693:G:A	0	201286693	A	G
2	chr2:201286769:C:T	0	201286769	T	C
2	chr2:201287058:T:C	0	201287058	C	T
2	chr2:201287439:T:A	0	201287439	A	T
2	chr2:201288074:G:A	0	201288074	A	G
2	chr2:201288355:T:G	0	201288355	G	T
2	chr2:201288961:C:T	0	201288961	T	C
2	chr2:201289123:G:A	0	201289123	A	G
2	chr2:201289197:A:G	0	201289197	G	A
2	chr2:201289674:C:G	0	201289674	G	C
2	chr2:201290182:T:A	0	201290182	A	T
2	chr2:201290218:T:C	0	201290218	C	T
2	chr2:201290603:C:T	0	201290603	T	C
2	chr2:201290959:G:A	0	201290959	A	G
2	chr2:201293320:G:A	0	201293320	A	G
2	chr2:201293404:A:T	0	201293404	T	A
2	chr2:201293909:C:G	0	201293909	G	C
2	chr2:201294291:A:C	0	201294291	C	A
2	chr2:201294734:C:T	0	201294734	T	C
2	chr2:201295085:G:T	0	201295085	T	G
2	chr2:201295393:A:C	0	201295393	C	A
2	chr2:201296039:C:T	0	201296039	T	C
2	chr2:201296225:C:T	0	201296225	T	C
2	chr2:201296310:T:C	0	201296310	C	T
2	chr2:201296564:A:G	0	201296564	G	A
2	chr2:201296913:G:A	0	201296913	A	G
2	chr2:201297419:T:TG	0	201297419	TG	T
2	chr2:201297683:G:C	0	201297683	C	G
2	chr2:201298088:A:G	0	201298088	G	A
2	chr2:201298760:G:A	0	201298760	A	G
2	chr2:201300082:C:G	0	201300082	G	C
2	chr2:201300483:T:C	0	201300483	C	T
2	chr2:201301869:A:T	0	201301869	T	A
2	chr2:201302232:T:G	0	201302232	G	T
2	chr2:201302383:A:G	0	201302383	G	A
2	chr2:201302928:G:T	0	201302928	T	G
2	chr2:201303492:A:G	0	201303492	G	A
2	chr2:201303982:G:T	0	201303982	T	G
2	chr2:201304041:A:G	0	201304041	G	A
2	chr2:201304060:G:C	0	201304060	C	G
2	chr2:201304270:A:G	0	201304270	G	A
2	chr2:201304432:G:A	0	201304432	A	G
2	chr2:201304997:C:T	0	201304997	T	C
2	chr2:201305217:G:T	0	201305217	T	G
2	chr2:201305390:T:A	0	201305390	A	T
2	chr2:201305866:T:C	0	201305866	C	T
2	chr2:201306679:T:C	0	201306679	C	T
2	chr2:201306850:C:G	0	201306850	G	C
2	chr2:201309089:C:A	0	201309089	A	C
2	chr2:201311046:T:C	0	201311046	C	T
2	chr2:201311179:G:A	0	201311179	A	G
2	chr2:201311301:T:C	0	201311301	C	T
2	chr2:201311804:A:G	0	201311804	G	A
2	chr2:201311934:A:G	0	201311934	G	A
2	chr2:201312816:G:A	0	201312816	A	G
2	chr2:201313366:G:A	0	201313366	A	G
2	chr2:201313407:C:T	0	201313407	T	C
2	chr2:201313949:C:T	0	201313949	T	C
2	chr2:201313952:A:G	0	201313952	G	A
2	chr2:201314035:C:T	0	201314035	T	C
2	chr2:201314420:T:A	0	201314420	A	T
2	chr2:201314695:A:AC	0	201314695	AC	A
2	chr2:201315319:A:C	0	201315319	C	A
2	chr2:201315768:T:C	0	201315768	C	T
2	chr2:201316435:C:T	0	201316435	T	C
2	chr2:201316524:C:T	0	201316524	T	C
2	chr2:201319409:TA:T	0	201319409	T	TA
2	chr2:201319442:C:T	0	201319442	T	C
2	chr2:201319492:A:G	0	201319492	G	A
2	chr2:201320216:G:A	0	201320216	A	G
2	chr2:201320409:A:G	0	201320409	G	A
2	chr2:201320709:C:T	0	201320709	T	C
2	chr2:201320881:G:T	0	201320881	T	G
2	chr2:201322042:G:A	0	201322042	A	G
2	chr2:201323055:A:C	0	201323055	C	A
2	chr2:201323135:A:G	0	201323135	G	A
2	chr2:201324080:A:G	0	201324080	G	A
2	chr2:201324728:T:C	0	201324728	C	T
2	chr2:201324936:T:C	0	201324936	C	T
2	chr2:201325004:T:C	0	201325004	C	T
2	chr2:201325141:A:G	0	201325141	G	A
2	chr2:201325275:A:C	0	201325275	C	A
2	chr2:201325887:C:T	0	201325887	T	C
2	chr2:201325945:G:A	0	201325945	A	G
2	chr2:201327648:A:G	0	201327648	G	A
2	chr2:201327699:T:G	0	201327699	G	T
2	chr2:201327920:GACTAA:G	0	201327920	G	GACTAA
2	chr2:201328740:A:G	0	201328740	G	A
2	chr2:201331143:A:AT	0	201331143	AT	A
2	chr2:201331340:C:A	0	201331340	A	C
2	chr2:201331994:A:G	0	201331994	G	A
2	chr2:201333617:G:A	0	201333617	A	G
2	chr2:201334732:A:G	0	201334732	G	A
2	chr2:201334965:T:C	0	201334965	C	T
2	chr2:201335101:C:T	0	201335101	T	C
2	chr2:201335269:CTA:C	0	201335269	C	CTA
2	chr2:201335540:T:C	0	201335540	C	T
2	chr2:201335727:A:G	0	201335727	G	A
2	chr2:201335852:C:T	0	201335852	T	C
2	chr2:201336112:GTGAGCATAGTACC:G	0	201336112	G	GTGAGCATAGTACC
2	chr2:201337028:ATTGT:A	0	201337028	A	ATTGT
2	chr2:201337711:C:T	0	201337711	T	C
2	chr2:201337840:G:A	0	201337840	A	G
2	chr2:201338068:A:G	0	201338068	G	A
2	chr2:201338340:C:T	0	201338340	T	C
2	chr2:201338512:G:A	0	201338512	A	G
2	chr2:201338667:C:T	0	201338667	T	C
2	chr2:201338864:G:T	0	201338864	T	G
2	chr2:201339100:T:C	0	201339100	C	T
2	chr2:201340018:T:C	0	201340018	C	T
2	chr2:201340026:A:G	0	201340026	G	A
2	chr2:201340287:T:C	0	201340287	C	T
2	chr2:201340474:C:T	0	201340474	T	C
2	chr2:201340717:G:T	0	201340717	T	G
2	chr2:201341597:G:A	0	201341597	A	G
2	chr2:201343270:T:C	0	201343270	C	T
2	chr2:201346720:C:T	0	201346720	T	C
2	chr2:201346972:G:A	0	201346972	A	G
2	chr2:201347152:CT:C	0	201347152	C	CT
2	chr2:201348424:A:AT	0	201348424	AT	A
2	chr2:201348659:C:A	0	201348659	A	C
2	chr2:201348792:C:T	0	201348792	T	C
2	chr2:201349211:G:A	0	201349211	A	G
2	chr2:201349425:C:T	0	201349425	T	C
2	chr2:201349782:G:A	0	201349782	A	G
2	chr2:201350445:C:G	0	201350445	G	C
2	chr2:201350769:C:G	0	201350769	G	C
2	chr2:201351096:T:C	0	201351096	C	T
2	chr2:201352193:G:A	0	201352193	A	G
2	chr2:201352262:G:C	0	201352262	C	G
2	chr2:201352338:C:A	0	201352338	A	C
2	chr2:201354316:A:G	0	201354316	G	A
2	chr2:201354596:G:A	0	201354596	A	G
2	chr2:201355072:G:A	0	201355072	A	G
2	chr2:201355317:C:A	0	201355317	A	C
2	chr2:201355900:T:C	0	201355900	C	T
2	chr2:201356515:GCTT:G	0	201356515	G	GCTT
2	chr2:201356718:T:A	0	201356718	A	T
2	chr2:201357198:C:T	0	201357198	T	C
2	chr2:201357784:G:T	0	201357784	T	G
2	chr2:201358659:C:T	0	201358659	T	C
2	chr2:201358683:C:T	0	201358683	T	C
2	chr2:201358706:T:C	0	201358706	C	T
2	chr2:201358708:C:T	0	201358708	T	C
2	chr2:201358801:T:C	0	201358801	C	T
2	chr2:201358843:A:G	0	201358843	G	A
2	chr2:201360699:A:G	0	201360699	G	A
2	chr2:201360702:G:T	0	201360702	T	G
2	chr2:201360797:G:T	0	201360797	T	G
2	chr2:201362826:T:C	0	201362826	C	T
2	chr2:201363199:A:G	0	201363199	G	A
2	chr2:201363879:T:C	0	201363879	C	T
2	chr2:201363989:C:T	0	201363989	T	C
2	chr2:201364502:A:C	0	201364502	C	A
2	chr2:201365155:T:C	0	201365155	C	T
2	chr2:201367601:T:TG	0	201367601	TG	T
2	chr2:201369342:A:G	0	201369342	G	A
2	chr2:201370456:C:G	0	201370456	G	C
2	chr2:201370625:A:G	0	201370625	G	A
2	chr2:201371202:C:T	0	201371202	T	C
2	chr2:201371480:A:G	0	201371480	G	A
2	chr2:201372123:C:A	0	201372123	A	C
2	chr2:201372558:C:T	0	201372558	T	C
2	chr2:201373277:C:T	0	201373277	T	C
2	chr2:201374076:T:C	0	201374076	C	T
2	chr2:201374141:G:A	0	201374141	A	G
2	chr2:201374173:C:T	0	201374173	T	C
2	chr2:201374301:G:A	0	201374301	A	G
2	chr2:201375379:C:A	0	201375379	A	C
2	chr2:201376440:G:A	0	201376440	A	G
2	chr2:201376871:A:G	0	201376871	G	A
2	chr2:201377184:T:G	0	201377184	G	T
2	chr2:201378238:G:A	0	201378238	A	G
2	chr2:201379735:C:T	0	201379735	T	C
2	chr2:201380521:A:G	0	201380521	G	A
2	chr2:201381823:A:C	0	201381823	C	A
2	chr2:201382505:AT:A	0	201382505	A	AT
2	chr2:201382596:G:C	0	201382596	C	G
2	chr2:201384065:T:C	0	201384065	C	T
2	chr2:201384256:T:A	0	201384256	A	T
2	chr2:201384337:C:T	0	201384337	T	C
2	chr2:201384721:T:C	0	201384721	C	T
2	chr2:201384837:C:T	0	201384837	T	C
2	chr2:201384985:A:T	0	201384985	T	A
2	chr2:201386811:C:T	0	201386811	T	C
2	chr2:201388133:T:C	0	201388133	C	T
2	chr2:201388150:A:C	0	201388150	C	A
2	chr2:201388316:G:A	0	201388316	A	G
2	chr2:201390150:C:T	0	201390150	T	C
2	chr2:201390311:A:G	0	201390311	G	A
2	chr2:201390391:A:G	0	201390391	G	A
2	chr2:201390448:C:T	0	201390448	T	C
2	chr2:201390479:A:G	0	201390479	G	A
2	chr2:201390516:A:T	0	201390516	T	A
2	chr2:201390856:CA:C	0	201390856	C	CA
2	chr2:201391151:T:C	0	201391151	C	T
2	chr2:201392055:C:T	0	201392055	T	C
2	chr2:201392243:TTACTC:T	0	201392243	T	TTACTC
2	chr2:201392514:C:G	0	201392514	G	C
2	chr2:201393498:C:T	0	201393498	T	C
2	chr2:201393746:G:T	0	201393746	T	G
2	chr2:201395180:AC:A	0	201395180	A	AC
2	chr2:201396452:C:T	0	201396452	T	C
2	chr2:201397703:C:T	0	201397703	T	C
2	chr2:201397961:ATC:A	0	201397961	A	ATC
2	chr2:201398875:C:T	0	201398875	T	C
2	chr2:201399037:C:A	0	201399037	A	C
2	chr2:201399178:C:G	0	201399178	G	C
2	chr2:201399433:C:T	0	201399433	T	C
2	chr2:201399593:C:T	0	201399593	T	C
2	chr2:201399879:A:T	0	201399879	T	A
2	chr2:201400154:G:T	0	201400154	T	G
2	chr2:201405050:T:C	0	201405050	C	T
2	chr2:201405067:A:C	0	201405067	C	A
2	chr2:201405121:G:A	0	201405121	A	G
2	chr2:201406401:T:C	0	201406401	C	T
2	chr2:201406624:C:T	0	201406624	T	C
2	chr2:201407268:T:C	0	201407268	C	T
2	chr2:201407309:T:A	0	201407309	A	T
2	chr2:201411373:CT:C	0	201411373	C	CT
2	chr2:201411406:G:T	0	201411406	T	G
2	chr2:201412598:G:A	0	201412598	A	G
2	chr2:201415237:G:A	0	201415237	A	G
2	chr2:201415725:C:T	0	201415725	T	C
2	chr2:201415778:A:G	0	201415778	G	A
2	chr2:201416413:A:G	0	201416413	G	A
2	chr2:201417577:A:G	0	201417577	G	A
2	chr2:201418196:G:T	0	201418196	T	G
2	chr2:201419888:A:C	0	201419888	C	A
2	chr2:201420144:T:C	0	201420144	C	T
2	chr2:201420181:G:A	0	201420181	A	G
2	chr2:201420377:A:G	0	201420377	G	A
2	chr2:201421939:C:T	0	201421939	T	C
2	chr2:201422525:G:T	0	201422525	T	G
2	chr2:201423683:T:C	0	201423683	C	T
2	chr2:201423969:C:T	0	201423969	T	C
2	chr2:201425394:G:T	0	201425394	T	G
2	chr2:201425857:C:T	0	201425857	T	C
2	chr2:201426272:G:A	0	201426272	A	G
2	chr2:201426773:C:G	0	201426773	G	C
2	chr2:201428323:T:C	0	201428323	C	T
2	chr2:201428625:T:C	0	201428625	C	T
2	chr2:201429111:C:A	0	201429111	A	C
2	chr2:201429710:C:T	0	201429710	T	C
2	chr2:201429714:A:G	0	201429714	G	A
2	chr2:201431043:T:A	0	201431043	A	T
2	chr2:201434512:T:C	0	201434512	C	T
2	chr2:201434834:C:T	0	201434834	T	C
2	chr2:201438126:G:A	0	201438126	A	G
2	chr2:201439317:C:T	0	201439317	T	C
2	chr2:201439359:A:G	0	201439359	G	A
2	chr2:201440422:C:T	0	201440422	T	C
2	chr2:201440795:A:G	0	201440795	G	A
2	chr2:201440909:C:T	0	201440909	T	C
2	chr2:201441795:G:A	0	201441795	A	G
2	chr2:201442897:T:C	0	201442897	C	T
2	chr2:201444273:C:T	0	201444273	T	C
2	chr2:201446432:G:A	0	201446432	A	G
2	chr2:201450484:C:T	0	201450484	T	C
2	chr2:201451036:T:C	0	201451036	C	T
2	chr2:201451761:A:G	0	201451761	G	A
2	chr2:201452337:C:T	0	201452337	T	C
2	chr2:201454315:G:A	0	201454315	A	G
2	chr2:201454504:T:G	0	201454504	G	T
2	chr2:201455434:CCA:C	0	201455434	C	CCA
2	chr2:201456585:CT:C	0	201456585	C	CT
2	chr2:201458233:T:C	0	201458233	C	T
2	chr2:201459199:G:A	0	201459199	A	G
2	chr2:201459730:C:T	0	201459730	T	C
2	chr2:201459882:TTCCTCA:T	0	201459882	T	TTCCTCA
2	chr2:201461274:T:G	0	201461274	G	T
2	chr2:201461495:G:A	0	201461495	A	G
2	chr2:201462219:C:T	0	201462219	T	C
2	chr2:201462764:C:T	0	201462764	T	C
2	chr2:201463715:G:A	0	201463715	A	G
2	chr2:201464067:C:T	0	201464067	T	C
2	chr2:201464399:T:C	0	201464399	C	T
2	chr2:201465907:G:A	0	201465907	A	G
2	chr2:201467299:C:T	0	201467299	T	C
2	chr2:201467862:G:T	0	201467862	T	G
2	chr2:201468592:T:C	0	201468592	C	T
2	chr2:201469676:A:G	0	201469676	G	A
2	chr2:201472513:A:G	0	201472513	G	A
2	chr2:201473007:A:G	0	201473007	G	A
2	chr2:201473570:C:T	0	201473570	T	C
2	chr2:201476024:G:A	0	201476024	A	G
2	chr2:201478014:A:G	0	201478014	G	A
2	chr2:201478079:T:C	0	201478079	C	T
2	chr2:201480753:C:A	0	201480753	A	C
2	chr2:201481567:G:T	0	201481567	T	G
2	chr2:201481604:T:C	0	201481604	C	T
2	chr2:201481946:C:T	0	201481946	T	C
2	chr2:201485833:C:A	0	201485833	A	C
2	chr2:201486286:T:C	0	201486286	C	T
2	chr2:201487926:A:G	0	201487926	G	A
2	chr2:201488010:A:T	0	201488010	T	A
2	chr2:201488144:C:A	0	201488144	A	C
2	chr2:201489942:T:C	0	201489942	C	T
2	chr2:201492026:T:C	0	201492026	C	T
2	chr2:201493672:T:C	0	201493672	C	T
2	chr2:201495876:A:G	0	201495876	G	A
2	chr2:201496127:C:CATATA	0	201496127	CATATA	C
2	chr2:201497427:G:A	0	201497427	A	G
2	chr2:201498232:A:G	0	201498232	G	A
2	chr2:201498896:G:C	0	201498896	C	G
2	chr2:201498921:TGAGACTCACACTTCCAAATTAGATACCTAAAAGGG:T	0	201498921	T	TGAGACTCACACTTCCAAATTAGATACCTAAAAGGG
2	chr2:201500171:T:C	0	201500171	C	T
2	chr2:201502038:G:A	0	201502038	A	G
2	chr2:201502845:G:T	0	201502845	T	G
2	chr2:201502866:T:G	0	201502866	G	T
2	chr2:201503247:T:A	0	201503247	A	T
2	chr2:201503718:T:C	0	201503718	C	T
2	chr2:201503791:A:T	0	201503791	T	A
2	chr2:201506186:G:A	0	201506186	A	G
2	chr2:201506607:G:T	0	201506607	T	G
2	chr2:201507737:GAA:G	0	201507737	G	GAA
2	chr2:201508437:T:C	0	201508437	C	T
2	chr2:201510480:C:A	0	201510480	A	C
2	chr2:201511546:A:T	0	201511546	T	A
2	chr2:201512607:T:C	0	201512607	C	T
2	chr2:201512748:A:G	0	201512748	G	A
2	chr2:201513531:A:G	0	201513531	G	A
2	chr2:201513640:T:C	0	201513640	C	T
2	chr2:201513770:C:T	0	201513770	T	C
2	chr2:201513968:G:A	0	201513968	A	G
2	chr2:201514089:T:G	0	201514089	G	T
2	chr2:201514126:T:C	0	201514126	C	T
2	chr2:201514240:G:T	0	201514240	T	G
2	chr2:201514317:T:C	0	201514317	C	T
2	chr2:201514839:C:T	0	201514839	T	C
2	chr2:201514881:A:G	0	201514881	G	A
2	chr2:201515105:T:A	0	201515105	A	T
2	chr2:201517816:A:G	0	201517816	G	A
2	chr2:201518023:A:G	0	201518023	G	A
2	chr2:201518051:G:A	0	201518051	A	G
2	chr2:201518169:G:A	0	201518169	A	G
2	chr2:201518213:G:A	0	201518213	A	G
2	chr2:201518277:T:C	0	201518277	C	T
2	chr2:201518593:C:T	0	201518593	T	C
2	chr2:201518685:G:A	0	201518685	A	G
2	chr2:201519204:G:A	0	201519204	A	G
2	chr2:201519402:C:T	0	201519402	T	C
2	chr2:201519776:A:T	0	201519776	T	A
2	chr2:201519815:G:A	0	201519815	A	G
2	chr2:201519941:CT:C	0	201519941	C	CT
2	chr2:201520102:T:A	0	201520102	A	T
2	chr2:201520163:T:C	0	201520163	C	T
2	chr2:201520222:T:C	0	201520222	C	T
2	chr2:201520470:T:A	0	201520470	A	T
2	chr2:201520989:T:C	0	201520989	C	T
2	chr2:201521220:A:T	0	201521220	T	A
2	chr2:201522146:G:C	0	201522146	C	G
2	chr2:201522312:G:T	0	201522312	T	G
2	chr2:201522595:G:T	0	201522595	T	G
2	chr2:201523764:GAGCTGAAAGACAAAATAGTCATTTTA:G	0	201523764	G	GAGCTGAAAGACAAAATAGTCATTTTA
2	chr2:201524077:T:C	0	201524077	C	T
2	chr2:201524084:C:T	0	201524084	T	C
2	chr2:201524519:T:C	0	201524519	C	T
2	chr2:201524786:A:T	0	201524786	T	A
2	chr2:201524881:G:A	0	201524881	A	G
2	chr2:201525091:C:T	0	201525091	T	C
2	chr2:201525319:T:C	0	201525319	C	T
2	chr2:201525424:A:C	0	201525424	C	A
2	chr2:201526648:G:A	0	201526648	A	G
2	chr2:201527157:C:CA	0	201527157	CA	C
2	chr2:201527705:C:T	0	201527705	T	C
2	chr2:201528529:G:A	0	201528529	A	G
2	chr2:201530296:G:GCATC	0	201530296	GCATC	G
2	chr2:201530337:T:G	0	201530337	G	T
2	chr2:201530579:TA:T	0	201530579	T	TA
2	chr2:201530701:T:C	0	201530701	C	T
2	chr2:201531353:C:G	0	201531353	G	C
2	chr2:201532063:T:G	0	201532063	G	T
2	chr2:201532325:G:A	0	201532325	A	G
2	chr2:201532489:T:C	0	201532489	C	T
2	chr2:201532913:A:T	0	201532913	T	A
2	chr2:201533409:A:G	0	201533409	G	A
2	chr2:201533748:T:C	0	201533748	C	T
2	chr2:201533764:T:C	0	201533764	C	T
2	chr2:201533926:A:G	0	201533926	G	A
2	chr2:201533976:T:A	0	201533976	A	T
2	chr2:201534035:G:A	0	201534035	A	G
2	chr2:201534269:A:G	0	201534269	G	A
2	chr2:201534967:T:C	0	201534967	C	T
2	chr2:201535513:T:C	0	201535513	C	T
2	chr2:201535604:T:C	0	201535604	C	T
2	chr2:201536149:G:A	0	201536149	A	G
2	chr2:201537527:AAC:A	0	201537527	A	AAC
2	chr2:201537809:A:G	0	201537809	G	A
2	chr2:201538313:C:T	0	201538313	T	C
2	chr2:201538320:C:T	0	201538320	T	C
2	chr2:201538471:C:T	0	201538471	T	C
2	chr2:201538637:C:A	0	201538637	A	C
2	chr2:201539033:A:T	0	201539033	T	A
2	chr2:201539090:A:G	0	201539090	G	A
2	chr2:201539320:C:T	0	201539320	T	C
2	chr2:201540012:G:A	0	201540012	A	G
2	chr2:201540342:A:G	0	201540342	G	A
2	chr2:201540447:T:C	0	201540447	C	T
2	chr2:201541210:A:G	0	201541210	G	A
2	chr2:201542644:C:T	0	201542644	T	C
2	chr2:201543051:T:C	0	201543051	C	T
2	chr2:201543283:G:A	0	201543283	A	G
2	chr2:201543676:A:C	0	201543676	C	A
2	chr2:201543835:G:A	0	201543835	A	G
2	chr2:201543876:T:C	0	201543876	C	T
2	chr2:201544167:T:G	0	201544167	G	T
2	chr2:201544234:G:A	0	201544234	A	G
2	chr2:201544235:T:C	0	201544235	C	T
2	chr2:201544321:G:A	0	201544321	A	G
2	chr2:201544742:C:T	0	201544742	T	C
2	chr2:201545332:T:C	0	201545332	C	T
2	chr2:201545787:G:A	0	201545787	A	G
2	chr2:201545896:G:A	0	201545896	A	G
2	chr2:201546709:C:T	0	201546709	T	C
2	chr2:201547050:T:A	0	201547050	A	T
2	chr2:201547230:G:T	0	201547230	T	G
2	chr2:201548015:G:A	0	201548015	A	G
2	chr2:201548601:C:A	0	201548601	A	C
2	chr2:201549474:G:A	0	201549474	A	G
2	chr2:201549832:C:T	0	201549832	T	C
2	chr2:201550505:C:A	0	201550505	A	C
2	chr2:201550846:C:T	0	201550846	T	C
2	chr2:201551925:T:G	0	201551925	G	T
2	chr2:201552065:C:A	0	201552065	A	C
2	chr2:201552300:C:T	0	201552300	T	C
2	chr2:201553100:A:G	0	201553100	G	A
2	chr2:201553461:C:T	0	201553461	T	C
2	chr2:201553565:G:A	0	201553565	A	G
2	chr2:201554265:A:G	0	201554265	G	A
2	chr2:201554644:G:T	0	201554644	T	G
2	chr2:201554899:A:G	0	201554899	G	A
2	chr2:201555566:C:T	0	201555566	T	C
2	chr2:201555829:C:T	0	201555829	T	C
2	chr2:201556041:A:G	0	201556041	G	A
2	chr2:201556081:A:G	0	201556081	G	A
2	chr2:201556276:G:A	0	201556276	A	G
2	chr2:201557420:T:C	0	201557420	C	T
2	chr2:201557493:C:T	0	201557493	T	C
2	chr2:201557527:A:G	0	201557527	G	A
2	chr2:201557545:C:T	0	201557545	T	C
2	chr2:201557773:A:G	0	201557773	G	A
2	chr2:201557986:C:G	0	201557986	G	C
2	chr2:201558026:C:T	0	201558026	T	C
2	chr2:201558091:G:A	0	201558091	A	G
2	chr2:201558672:T:C	0	201558672	C	T
2	chr2:201558713:G:A	0	201558713	A	G
2	chr2:201558729:G:A	0	201558729	A	G
2	chr2:201558775:G:A	0	201558775	A	G
2	chr2:201558784:A:G	0	201558784	G	A
2	chr2:201559152:C:T	0	201559152	T	C
2	chr2:201559434:G:A	0	201559434	A	G
2	chr2:201559742:G:A	0	201559742	A	G
2	chr2:201560039:A:G	0	201560039	G	A
2	chr2:201560093:C:T	0	201560093	T	C
2	chr2:201560316:C:T	0	201560316	T	C
2	chr2:201560387:C:T	0	201560387	T	C
2	chr2:201560593:T:G	0	201560593	G	T
2	chr2:201560615:C:T	0	201560615	T	C
2	chr2:201560822:G:A	0	201560822	A	G
2	chr2:201560972:A:G	0	201560972	G	A
2	chr2:201560979:C:T	0	201560979	T	C
2	chr2:201561077:G:A	0	201561077	A	G
2	chr2:201561190:G:A	0	201561190	A	G
2	chr2:201561294:G:A	0	201561294	A	G
2	chr2:201561340:T:C	0	201561340	C	T
2	chr2:201561632:A:G	0	201561632	G	A
2	chr2:201561744:C:T	0	201561744	T	C
2	chr2:201561930:C:T	0	201561930	T	C
2	chr2:201562025:A:G	0	201562025	G	A
2	chr2:201562042:CA:C	0	201562042	C	CA
2	chr2:201562218:T:C	0	201562218	C	T
2	chr2:201562426:A:T	0	201562426	T	A
2	chr2:201562428:C:G	0	201562428	G	C
2	chr2:201562439:A:G	0	201562439	G	A
2	chr2:201562841:C:T	0	201562841	T	C
2	chr2:201562848:A:G	0	201562848	G	A
2	chr2:201563597:A:C	0	201563597	C	A
2	chr2:201563742:A:G	0	201563742	G	A
2	chr2:201564149:T:A	0	201564149	A	T
2	chr2:201564348:T:A	0	201564348	A	T
2	chr2:201564711:T:C	0	201564711	C	T
2	chr2:201564886:T:C	0	201564886	C	T
2	chr2:201564889:T:C	0	201564889	C	T
2	chr2:201565021:CAAGA:C	0	201565021	C	CAAGA
2	chr2:201565861:G:A	0	201565861	A	G
2	chr2:201566160:C:G	0	201566160	G	C
2	chr2:201566226:A:G	0	201566226	G	A
2	chr2:201566280:C:T	0	201566280	T	C
2	chr2:201566545:T:C	0	201566545	C	T
2	chr2:201566633:C:CT	0	201566633	CT	C
2	chr2:201566964:T:C	0	201566964	C	T
2	chr2:201566982:C:G	0	201566982	G	C
2	chr2:201567118:T:C	0	201567118	C	T
2	chr2:201567158:T:C	0	201567158	C	T
2	chr2:201567446:C:G	0	201567446	G	C
2	chr2:201567664:C:G	0	201567664	G	C
2	chr2:201567784:A:G	0	201567784	G	A
2	chr2:201567793:C:T	0	201567793	T	C
2	chr2:201568125:G:A	0	201568125	A	G
2	chr2:201568806:A:G	0	201568806	G	A
2	chr2:201569670:C:T	0	201569670	T	C
2	chr2:201569730:A:G	0	201569730	G	A
2	chr2:201570093:G:A	0	201570093	A	G
2	chr2:201570517:T:C	0	201570517	C	T
2	chr2:201570629:G:A	0	201570629	A	G
2	chr2:201571150:A:C	0	201571150	C	A
2	chr2:201571250:C:T	0	201571250	T	C
2	chr2:201571961:T:A	0	201571961	A	T
2	chr2:201572059:T:A	0	201572059	A	T
2	chr2:201572268:T:C	0	201572268	C	T
2	chr2:201573370:T:C	0	201573370	C	T
2	chr2:201573549:C:T	0	201573549	T	C
2	chr2:201573626:C:T	0	201573626	T	C
2	chr2:201573712:T:C	0	201573712	C	T
2	chr2:201577073:C:T	0	201577073	T	C
2	chr2:201580915:A:C	0	201580915	C	A
2	chr2:201582286:C:T	0	201582286	T	C
2	chr2:201584252:T:C	0	201584252	C	T
2	chr2:201584662:A:C	0	201584662	C	A
2	chr2:201585838:G:A	0	201585838	A	G
2	chr2:201586016:G:C	0	201586016	C	G
2	chr2:201586201:G:A	0	201586201	A	G
2	chr2:201586319:G:A	0	201586319	A	G
2	chr2:201586748:GACTT:G	0	201586748	G	GACTT
2	chr2:201587261:G:A	0	201587261	A	G
2	chr2:201587476:G:A	0	201587476	A	G
2	chr2:201589370:G:A	0	201589370	A	G
2	chr2:201590752:T:A	0	201590752	A	T
2	chr2:201590812:T:C	0	201590812	C	T
2	chr2:201591077:G:A	0	201591077	A	G
2	chr2:201591404:G:A	0	201591404	A	G
2	chr2:201591511:A:G	0	201591511	G	A
2	chr2:201592209:A:C	0	201592209	C	A
2	chr2:201592280:C:T	0	201592280	T	C
2	chr2:201592870:C:T	0	201592870	T	C
2	chr2:201595326:C:A	0	201595326	A	C
2	chr2:201595644:G:A	0	201595644	A	G
2	chr2:201595664:G:A	0	201595664	A	G
2	chr2:201595881:G:A	0	201595881	A	G
2	chr2:201595939:A:G	0	201595939	G	A
2	chr2:201596228:T:G	0	201596228	G	T
2	chr2:201596255:T:A	0	201596255	A	T
2	chr2:201596256:G:T	0	201596256	T	G
2	chr2:201597309:G:A	0	201597309	A	G
2	chr2:201597483:C:T	0	201597483	T	C
2	chr2:201597537:C:T	0	201597537	T	C
2	chr2:201597748:G:A	0	201597748	A	G
2	chr2:201598177:C:T	0	201598177	T	C
2	chr2:201598792:G:C	0	201598792	C	G
2	chr2:201599254:T:C	0	201599254	C	T
2	chr2:201599402:T:A	0	201599402	A	T
2	chr2:201599922:G:A	0	201599922	A	G
2	chr2:201600131:A:G	0	201600131	G	A
2	chr2:201600392:C:T	0	201600392	T	C
2	chr2:201601458:A:G	0	201601458	G	A
2	chr2:201603698:T:A	0	201603698	A	T
2	chr2:201603773:T:C	0	201603773	C	T
2	chr2:201603909:T:C	0	201603909	C	T
2	chr2:201604218:C:T	0	201604218	T	C
2	chr2:201604395:G:A	0	201604395	A	G
2	chr2:201606255:G:A	0	201606255	A	G
2	chr2:201606487:A:T	0	201606487	T	A
2	chr2:201606520:T:C	0	201606520	C	T
2	chr2:201606693:G:A	0	201606693	A	G
2	chr2:201608002:T:C	0	201608002	C	T
2	chr2:201608355:A:G	0	201608355	G	A
2	chr2:201609128:A:T	0	201609128	T	A
2	chr2:201609726:T:C	0	201609726	C	T
2	chr2:201609894:CA:C	0	201609894	C	CA
2	chr2:201610149:T:TGAA	0	201610149	TGAA	T
2	chr2:201610183:G:A	0	201610183	A	G
2	chr2:201610299:T:C	0	201610299	C	T
2	chr2:201612403:A:G	0	201612403	G	A
2	chr2:201613219:G:A	0	201613219	A	G
2	chr2:201613455:T:C	0	201613455	C	T
2	chr2:201613640:T:G	0	201613640	G	T
2	chr2:201614323:C:T	0	201614323	T	C
2	chr2:201615558:C:T	0	201615558	T	C
2	chr2:201615566:A:G	0	201615566	G	A
2	chr2:201615854:G:A	0	201615854	A	G
2	chr2:201616127:T:C	0	201616127	C	T
2	chr2:201616386:T:C	0	201616386	C	T
2	chr2:201616630:C:A	0	201616630	A	C
2	chr2:201616654:G:T	0	201616654	T	G
2	chr2:201616759:A:T	0	201616759	T	A
2	chr2:201617349:C:A	0	201617349	A	C
2	chr2:201620093:C:T	0	201620093	T	C
2	chr2:201624386:T:C	0	201624386	C	T
2	chr2:201632432:C:T	0	201632432	T	C
2	chr2:201634960:C:G	0	201634960	G	C
2	chr2:201635472:G:A	0	201635472	A	G
2	chr2:201636482:T:C	0	201636482	C	T
2	chr2:201636725:T:C	0	201636725	C	T
2	chr2:201637676:T:C	0	201637676	C	T
2	chr2:201638502:C:T	0	201638502	T	C
2	chr2:201638524:C:T	0	201638524	T	C
2	chr2:201640034:T:C	0	201640034	C	T
2	chr2:201641017:T:A	0	201641017	A	T
2	chr2:201641266:A:C	0	201641266	C	A
2	chr2:201641901:G:C	0	201641901	C	G
2	chr2:201642509:G:C	0	201642509	C	G
2	chr2:201642630:G:C	0	201642630	C	G
2	chr2:201643259:T:C	0	201643259	C	T
2	chr2:201643412:C:T	0	201643412	T	C
2	chr2:201643776:G:A	0	201643776	A	G
2	chr2:201643931:G:T	0	201643931	T	G
2	chr2:201643932:A:T	0	201643932	T	A
2	chr2:201644883:C:A	0	201644883	A	C
2	chr2:201644934:A:C	0	201644934	C	A
2	chr2:201645091:T:C	0	201645091	C	T
2	chr2:201647094:A:G	0	201647094	G	A
2	chr2:201647712:G:A	0	201647712	A	G
2	chr2:201648892:T:C	0	201648892	C	T
2	chr2:201649042:T:C	0	201649042	C	T
2	chr2:201649160:T:C	0	201649160	C	T
2	chr2:201652052:T:C	0	201652052	C	T
2	chr2:201652126:A:C	0	201652126	C	A
2	chr2:201652184:T:C	0	201652184	C	T
2	chr2:201653651:G:C	0	201653651	C	G
2	chr2:201654039:C:G	0	201654039	G	C
2	chr2:201656703:T:C	0	201656703	C	T
2	chr2:201656901:A:G	0	201656901	G	A
2	chr2:201657973:T:G	0	201657973	G	T
2	chr2:201658333:A:C	0	201658333	C	A
2	chr2:201658624:C:T	0	201658624	T	C
2	chr2:201658824:A:G	0	201658824	G	A
2	chr2:201658958:A:G	0	201658958	G	A
2	chr2:201659084:T:C	0	201659084	C	T
2	chr2:201659903:T:C	0	201659903	C	T
2	chr2:201660156:T:G	0	201660156	G	T
2	chr2:201660828:C:T	0	201660828	T	C
2	chr2:201661630:T:C	0	201661630	C	T
2	chr2:201662744:A:G	0	201662744	G	A
2	chr2:201664756:T:C	0	201664756	C	T
2	chr2:201664791:T:C	0	201664791	C	T
2	chr2:201665957:T:C	0	201665957	C	T
2	chr2:201666413:G:C	0	201666413	C	G
2	chr2:201666541:T:C	0	201666541	C	T
2	chr2:201666901:A:G	0	201666901	G	A
2	chr2:201668437:G:A	0	201668437	A	G
2	chr2:201669383:A:G	0	201669383	G	A
2	chr2:201671163:AGTTT:A	0	201671163	A	AGTTT
2	chr2:201672844:G:A	0	201672844	A	G
2	chr2:201673017:C:A	0	201673017	A	C
2	chr2:201674505:A:AGACCTCAGCT	0	201674505	AGACCTCAGCT	A
2	chr2:201675939:C:A	0	201675939	A	C
2	chr2:201676146:T:G	0	201676146	G	T
2	chr2:201676984:T:G	0	201676984	G	T
2	chr2:201677891:C:T	0	201677891	T	C
2	chr2:201678153:T:C	0	201678153	C	T
2	chr2:201678328:C:T	0	201678328	T	C
2	chr2:201679353:T:C	0	201679353	C	T
2	chr2:201679729:T:C	0	201679729	C	T
2	chr2:201680395:G:T	0	201680395	T	G
2	chr2:201680507:C:T	0	201680507	T	C
2	chr2:201680520:T:C	0	201680520	C	T
2	chr2:201682805:A:T	0	201682805	T	A
2	chr2:201683612:G:A	0	201683612	A	G
2	chr2:201683881:C:T	0	201683881	T	C
2	chr2:201683986:A:G	0	201683986	G	A
2	chr2:201684725:C:T	0	201684725	T	C
2	chr2:201684807:G:A	0	201684807	A	G
2	chr2:201684897:G:A	0	201684897	A	G
2	chr2:201685360:G:A	0	201685360	A	G
2	chr2:201685543:G:A	0	201685543	A	G
2	chr2:201686972:G:A	0	201686972	A	G
2	chr2:201688520:A:G	0	201688520	G	A
2	chr2:201688522:C:T	0	201688522	T	C
2	chr2:201688805:T:C	0	201688805	C	T
2	chr2:201688929:A:G	0	201688929	G	A
2	chr2:201689369:T:C	0	201689369	C	T
2	chr2:201690409:T:C	0	201690409	C	T
2	chr2:201692402:A:G	0	201692402	G	A
2	chr2:201692651:G:A	0	201692651	A	G
2	chr2:201693692:T:C	0	201693692	C	T
2	chr2:201695132:C:T	0	201695132	T	C
2	chr2:201695241:C:T	0	201695241	T	C
2	chr2:201695265:G:A	0	201695265	A	G
2	chr2:201695289:G:A	0	201695289	A	G
2	chr2:201695376:G:A	0	201695376	A	G
2	chr2:201695442:C:T	0	201695442	T	C
2	chr2:201695555:C:T	0	201695555	T	C
2	chr2:201695614:A:G	0	201695614	G	A
2	chr2:201695897:A:G	0	201695897	G	A
2	chr2:201696030:A:G	0	201696030	G	A
2	chr2:201696131:T:C	0	201696131	C	T
2	chr2:201696275:C:T	0	201696275	T	C
2	chr2:201696387:G:A	0	201696387	A	G
2	chr2:201696848:A:G	0	201696848	G	A
2	chr2:201697726:C:T	0	201697726	T	C
2	chr2:201700847:C:T	0	201700847	T	C
2	chr2:201702018:T:C	0	201702018	C	T
2	chr2:201702400:G:GT	0	201702400	GT	G
2	chr2:201702602:T:A	0	201702602	A	T
2	chr2:201702682:C:T	0	201702682	T	C
2	chr2:201702887:G:A	0	201702887	A	G
2	chr2:201703196:A:G	0	201703196	G	A
2	chr2:201703594:A:T	0	201703594	T	A
2	chr2:201704931:C:A	0	201704931	A	C
2	chr2:201705269:A:T	0	201705269	T	A
2	chr2:201705509:A:G	0	201705509	G	A
2	chr2:201706007:G:T	0	201706007	T	G
2	chr2:201706839:C:T	0	201706839	T	C
2	chr2:201707457:C:T	0	201707457	T	C
2	chr2:201708083:C:G	0	201708083	G	C
2	chr2:201708202:C:T	0	201708202	T	C
2	chr2:201708317:C:G	0	201708317	G	C
2	chr2:201708879:GA:G	0	201708879	G	GA
2	chr2:201709156:C:G	0	201709156	G	C
2	chr2:201710377:A:G	0	201710377	G	A
2	chr2:201711098:G:A	0	201711098	A	G
2	chr2:201711184:A:G	0	201711184	G	A
2	chr2:201711219:C:T	0	201711219	T	C
2	chr2:201711242:C:A	0	201711242	A	C
2	chr2:201711561:A:AG	0	201711561	AG	A
2	chr2:201711861:CCTAA:C	0	201711861	C	CCTAA
2	chr2:201712202:A:G	0	201712202	G	A
2	chr2:201712234:C:G	0	201712234	G	C
2	chr2:201712413:A:C	0	201712413	C	A
2	chr2:201712578:G:A	0	201712578	A	G
2	chr2:201712627:C:T	0	201712627	T	C
2	chr2:201712849:T:C	0	201712849	C	T
2	chr2:201712942:A:G	0	201712942	G	A
2	chr2:201713404:A:G	0	201713404	G	A
2	chr2:201713602:G:A	0	201713602	A	G
2	chr2:201713743:GTATTT:G	0	201713743	G	GTATTT
2	chr2:201714012:T:C	0	201714012	C	T
2	chr2:201714309:G:A	0	201714309	A	G
2	chr2:201714934:C:A	0	201714934	A	C
2	chr2:201715545:T:C	0	201715545	C	T
2	chr2:201715605:T:G	0	201715605	G	T
2	chr2:201715647:G:A	0	201715647	A	G
2	chr2:201716687:C:T	0	201716687	T	C
2	chr2:201716702:G:A	0	201716702	A	G
2	chr2:201716706:C:A	0	201716706	A	C
2	chr2:201717045:T:C	0	201717045	C	T
2	chr2:201717391:G:A	0	201717391	A	G
2	chr2:201718719:C:A	0	201718719	A	C
2	chr2:201719861:C:A	0	201719861	A	C
2	chr2:201720469:G:A	0	201720469	A	G
2	chr2:201722347:T:C	0	201722347	C	T
2	chr2:201722630:C:T	0	201722630	T	C
2	chr2:201722863:T:C	0	201722863	C	T
2	chr2:201722930:C:T	0	201722930	T	C
2	chr2:201723607:T:C	0	201723607	C	T
2	chr2:201723979:G:A	0	201723979	A	G
2	chr2:201724534:T:C	0	201724534	C	T
2	chr2:201724772:T:C	0	201724772	C	T
2	chr2:201724794:T:C	0	201724794	C	T
2	chr2:201724835:T:C	0	201724835	C	T
2	chr2:201725069:C:T	0	201725069	T	C
2	chr2:201725108:A:G	0	201725108	G	A
2	chr2:201726162:A:G	0	201726162	G	A
2	chr2:201728463:TA:T	0	201728463	T	TA
2	chr2:201728557:G:A	0	201728557	A	G
2	chr2:201728736:A:G	0	201728736	G	A
2	chr2:201728834:AAAAC:A	0	201728834	A	AAAAC
2	chr2:201729316:A:G	0	201729316	G	A
2	chr2:201729457:A:G	0	201729457	G	A
2	chr2:201729474:A:G	0	201729474	G	A
2	chr2:201729737:C:T	0	201729737	T	C
2	chr2:201730185:A:G	0	201730185	G	A
2	chr2:201730633:A:T	0	201730633	T	A
2	chr2:201730671:TCTCAA:T	0	201730671	T	TCTCAA
2	chr2:201730693:A:G	0	201730693	G	A
2	chr2:201731144:T:C	0	201731144	C	T
2	chr2:201731683:AC:A	0	201731683	A	AC
2	chr2:201731806:G:T	0	201731806	T	G
2	chr2:201731862:C:G	0	201731862	G	C
2	chr2:201731867:T:C	0	201731867	C	T
2	chr2:201732033:A:G	0	201732033	G	A
2	chr2:201732712:T:C	0	201732712	C	T
2	chr2:201733390:C:T	0	201733390	T	C
2	chr2:201734428:T:C	0	201734428	C	T
2	chr2:201734924:T:TA	0	201734924	TA	T
2	chr2:201735048:G:A	0	201735048	A	G
2	chr2:201736684:C:T	0	201736684	T	C
2	chr2:201736783:T:C	0	201736783	C	T
2	chr2:201737014:T:C	0	201737014	C	T
2	chr2:201737171:T:A	0	201737171	A	T
2	chr2:201737662:C:T	0	201737662	T	C
2	chr2:201737900:T:C	0	201737900	C	T
2	chr2:201739071:T:C	0	201739071	C	T
2	chr2:201739114:C:T	0	201739114	T	C
2	chr2:201739465:G:A	0	201739465	A	G
2	chr2:201739508:T:C	0	201739508	C	T
2	chr2:201739763:AAG:A	0	201739763	A	AAG
2	chr2:201739952:G:C	0	201739952	C	G
2	chr2:201740031:A:G	0	201740031	G	A
2	chr2:201740171:A:T	0	201740171	T	A
2	chr2:201740324:A:C	0	201740324	C	A
2	chr2:201740530:T:A	0	201740530	A	T
2	chr2:201740536:AAAC:A	0	201740536	A	AAAC
2	chr2:201741470:C:T	0	201741470	T	C
2	chr2:201741916:G:A	0	201741916	A	G
2	chr2:201742141:G:A	0	201742141	A	G
2	chr2:201742403:T:G	0	201742403	G	T
2	chr2:201743129:C:T	0	201743129	T	C
2	chr2:201743410:G:A	0	201743410	A	G
2	chr2:201743486:G:A	0	201743486	A	G
2	chr2:201744154:C:A	0	201744154	A	C
2	chr2:201744642:G:A	0	201744642	A	G
2	chr2:201745072:G:A	0	201745072	A	G
2	chr2:201745521:T:G	0	201745521	G	T
2	chr2:201745588:A:G	0	201745588	G	A
2	chr2:201746261:T:C	0	201746261	C	T
2	chr2:201747316:G:A	0	201747316	A	G
2	chr2:201748650:CTTTG:C	0	201748650	C	CTTTG
2	chr2:201748912:C:T	0	201748912	T	C
2	chr2:201749496:G:C	0	201749496	C	G
2	chr2:201750591:AG:A	0	201750591	A	AG
2	chr2:201751496:C:T	0	201751496	T	C
2	chr2:201752189:C:T	0	201752189	T	C
2	chr2:201755162:G:A	0	201755162	A	G
2	chr2:201755365:T:C	0	201755365	C	T
2	chr2:201755396:A:G	0	201755396	G	A
2	chr2:201756265:T:C	0	201756265	C	T
2	chr2:201756279:T:C	0	201756279	C	T
2	chr2:201756318:A:G	0	201756318	G	A
2	chr2:201756593:A:G	0	201756593	G	A
2	chr2:201756901:AT:A	0	201756901	A	AT
2	chr2:201757786:T:C	0	201757786	C	T
2	chr2:201758285:G:A	0	201758285	A	G
2	chr2:201758342:C:T	0	201758342	T	C
2	chr2:201758681:C:T	0	201758681	T	C
2	chr2:201760679:A:C	0	201760679	C	A
2	chr2:201760892:C:T	0	201760892	T	C
2	chr2:201761714:T:C	0	201761714	C	T
2	chr2:201761902:A:C	0	201761902	C	A
2	chr2:201762296:G:A	0	201762296	A	G
2	chr2:201762781:A:G	0	201762781	G	A
2	chr2:201763194:G:A	0	201763194	A	G
2	chr2:201763237:T:C	0	201763237	C	T
2	chr2:201763557:T:C	0	201763557	C	T
2	chr2:201763742:C:T	0	201763742	T	C
2	chr2:201764098:C:G	0	201764098	G	C
2	chr2:201764529:G:A	0	201764529	A	G
2	chr2:201765701:G:A	0	201765701	A	G
2	chr2:201765915:G:A	0	201765915	A	G
2	chr2:201766978:A:G	0	201766978	G	A
2	chr2:201766990:C:T	0	201766990	T	C
2	chr2:201768057:A:C	0	201768057	C	A
2	chr2:201768215:T:C	0	201768215	C	T
2	chr2:201768859:A:G	0	201768859	G	A
2	chr2:201769263:G:A	0	201769263	A	G
2	chr2:201769325:A:G	0	201769325	G	A
2	chr2:201770095:C:A	0	201770095	A	C
2	chr2:201770881:T:C	0	201770881	C	T
2	chr2:201771344:A:T	0	201771344	T	A
2	chr2:201771348:C:T	0	201771348	T	C
2	chr2:201771414:G:A	0	201771414	A	G
2	chr2:201771453:T:C	0	201771453	C	T
2	chr2:201771722:A:G	0	201771722	G	A
2	chr2:201772188:T:C	0	201772188	C	T
2	chr2:201772318:C:T	0	201772318	T	C
2	chr2:201772503:C:T	0	201772503	T	C
2	chr2:201773008:C:T	0	201773008	T	C
2	chr2:201773621:C:T	0	201773621	T	C
2	chr2:201774147:T:C	0	201774147	C	T
2	chr2:201774475:A:G	0	201774475	G	A
2	chr2:201774556:G:A	0	201774556	A	G
2	chr2:201774649:TAA:T	0	201774649	T	TAA
2	chr2:201777036:T:C	0	201777036	C	T
2	chr2:201777336:G:A	0	201777336	A	G
2	chr2:201780628:C:A	0	201780628	A	C
2	chr2:201781767:C:G	0	201781767	G	C
2	chr2:201784985:T:C	0	201784985	C	T
2	chr2:201785756:C:T	0	201785756	T	C
2	chr2:201785869:G:A	0	201785869	A	G
2	chr2:201786406:C:T	0	201786406	T	C
2	chr2:201786536:A:G	0	201786536	G	A
2	chr2:201787231:T:C	0	201787231	C	T
2	chr2:201787266:T:C	0	201787266	C	T
2	chr2:201787270:C:T	0	201787270	T	C
2	chr2:201787832:A:G	0	201787832	G	A
2	chr2:201787860:A:G	0	201787860	G	A
2	chr2:201788249:A:G	0	201788249	G	A
2	chr2:201788255:C:A	0	201788255	A	C
2	chr2:201788913:T:C	0	201788913	C	T
2	chr2:201789241:A:G	0	201789241	G	A
2	chr2:201790118:A:G	0	201790118	G	A
2	chr2:201790164:T:C	0	201790164	C	T
2	chr2:201790822:C:T	0	201790822	T	C
2	chr2:201792240:C:T	0	201792240	T	C
2	chr2:201792295:G:A	0	201792295	A	G
2	chr2:201792470:A:G	0	201792470	G	A
2	chr2:201792673:A:G	0	201792673	G	A
2	chr2:201793095:G:A	0	201793095	A	G
2	chr2:201793340:C:T	0	201793340	T	C
2	chr2:201793404:T:G	0	201793404	G	T
2	chr2:201794323:T:G	0	201794323	G	T
2	chr2:201794864:G:A	0	201794864	A	G
2	chr2:201795518:T:C	0	201795518	C	T
2	chr2:201797093:T:C	0	201797093	C	T
2	chr2:201798234:C:G	0	201798234	G	C
2	chr2:201799218:G:T	0	201799218	T	G
2	chr2:201800336:A:C	0	201800336	C	A
2	chr2:201800504:C:A	0	201800504	A	C
2	chr2:201800652:T:C	0	201800652	C	T
2	chr2:201800720:A:G	0	201800720	G	A
2	chr2:201800833:T:A	0	201800833	A	T
2	chr2:201801531:C:T	0	201801531	T	C
2	chr2:201801544:A:G	0	201801544	G	A
2	chr2:201801969:C:T	0	201801969	T	C
2	chr2:201802710:T:C	0	201802710	C	T
2	chr2:201805410:C:T	0	201805410	T	C
2	chr2:201805504:TTTC:T	0	201805504	T	TTTC
2	chr2:201805992:C:A	0	201805992	A	C
2	chr2:201806658:C:G	0	201806658	G	C
2	chr2:201808220:A:G	0	201808220	G	A
2	chr2:201808335:G:T	0	201808335	T	G
2	chr2:201809713:A:G	0	201809713	G	A
2	chr2:201809902:T:C	0	201809902	C	T
2	chr2:201812435:C:T	0	201812435	T	C
2	chr2:201814371:C:T	0	201814371	T	C
2	chr2:201816100:A:G	0	201816100	G	A
2	chr2:201816964:A:T	0	201816964	T	A
2	chr2:201817506:G:A	0	201817506	A	G
2	chr2:201817659:T:C	0	201817659	C	T
2	chr2:201817846:G:A	0	201817846	A	G
2	chr2:201818013:T:A	0	201818013	A	T
2	chr2:201818392:G:C	0	201818392	C	G
2	chr2:201819801:C:T	0	201819801	T	C
```
