## Supplementary material for "Characterization of shared and ancestry-specific signals driving complex traits using multi-ancestry fine-mapping": mesusieoutput

```
                 eur          afr      eur_afr
   [1,] 6.620394e-05 0.0001270320 2.242185e-05
   [2,] 6.392841e-05 0.0001277352 2.191995e-05
   [3,] 5.466250e-05 0.0001296598 1.815740e-05
   [4,] 5.493662e-05 0.0001272092 1.816191e-05
   [5,] 5.478914e-05 0.0001271652 1.813012e-05
   [6,] 1.039833e-04 0.0001315940 3.209346e-05
   [7,] 8.261187e-05 0.0001374537 2.604730e-05
   [8,] 1.425001e-04 0.0001301080 4.977502e-05
   [9,] 7.786330e-05 0.0001384119 2.533656e-05
  [10,] 8.933086e-05 0.0001335724 2.749336e-05
  [11,] 1.152819e-04 0.0001300501 3.908567e-05
  [12,] 9.707267e-05 0.0001304542 3.221358e-05
  [13,] 7.071771e-05 0.0001273063 2.421132e-05
  [14,] 1.122287e-04 0.0001311141 3.322651e-05
  [15,] 6.929199e-05 0.0001302202 2.468573e-05
  [16,] 1.001693e-04 0.0001380450 2.904984e-05
  [17,] 6.985819e-05 0.0001321935 2.524129e-05
  [18,] 1.040203e-04 0.0001306550 3.306025e-05
  [19,] 1.589174e-04 0.0001296198 5.422857e-05
  [20,] 7.590673e-05 0.0001295287 2.687503e-05
  [21,] 6.724695e-05 0.0001318169 2.389654e-05
  [22,] 9.039660e-05 0.0001308334 2.975129e-05
  [23,] 8.259737e-05 0.0001299644 2.772816e-05
  [24,] 7.498916e-05 0.0001291880 2.377316e-05
  [25,] 8.724752e-05 0.0001282763 2.863879e-05
  [26,] 7.596701e-05 0.0001318997 2.435851e-05
  [27,] 6.207556e-05 0.0001247225 2.029094e-05
  [28,] 6.127686e-05 0.0001247669 2.017047e-05
  [29,] 7.321415e-05 0.0001256234 2.423249e-05
  [30,] 6.062970e-05 0.0001245434 2.001654e-05
  [31,] 8.932469e-05 0.0001280638 2.924079e-05
  [32,] 6.211009e-05 0.0001246805 2.061266e-05
  [33,] 7.289048e-05 0.0001283545 2.369720e-05
  [34,] 7.872905e-05 0.0001285295 2.489310e-05
  [35,] 7.715536e-05 0.0001296906 2.425781e-05
  [36,] 8.987540e-05 0.0001300091 2.986988e-05
  [37,] 8.540889e-05 0.0001374642 2.774230e-05
  [38,] 6.598098e-05 0.0001247828 2.204064e-05
  [39,] 6.676196e-05 0.0001246713 2.174329e-05
  [40,] 8.357493e-05 0.0001373333 2.855570e-05
  [41,] 8.249101e-05 0.0001289720 2.728384e-05
  [42,] 7.833054e-05 0.0001271917 2.478810e-05
  [43,] 8.247906e-05 0.0001290990 2.735326e-05
  [44,] 8.246741e-05 0.0001289901 2.731430e-05
  [45,] 9.726001e-05 0.0001304399 3.209979e-05
  [46,] 8.252248e-05 0.0001289489 2.724706e-05
  [47,] 8.249243e-05 0.0001289914 2.727473e-05
  [48,] 8.247201e-05 0.0001287730 2.727832e-05
  [49,] 8.246737e-05 0.0001289894 2.733208e-05
  [50,] 8.246945e-05 0.0001289388 2.730230e-05
  [51,] 1.116032e-04 0.0001309048 3.705321e-05
  [52,] 7.333460e-05 0.0001296028 2.349695e-05
  [53,] 7.523286e-05 0.0001293490 2.393513e-05
  [54,] 7.564479e-05 0.0001286784 2.406351e-05
  [55,] 8.253118e-05 0.0001291976 2.742625e-05
  [56,] 8.251944e-05 0.0001291906 2.740176e-05
  [57,] 8.252165e-05 0.0001290824 2.740626e-05
  [58,] 8.360520e-05 0.0001346263 2.831877e-05
  [59,] 8.255744e-05 0.0001293449 2.751045e-05
  [60,] 8.251811e-05 0.0001292302 2.741212e-05
  [61,] 6.467612e-05 0.0001250407 2.176080e-05
  [62,] 7.641306e-05 0.0001286926 2.424896e-05
  [63,] 9.128424e-05 0.0001336772 3.023667e-05
  [64,] 7.654303e-05 0.0001294086 2.421628e-05
  [65,] 8.253595e-05 0.0001292381 2.744210e-05
  [66,] 8.251887e-05 0.0001289573 2.738491e-05
  [67,] 8.253078e-05 0.0001290168 2.732519e-05
  [68,] 8.254822e-05 0.0001292381 2.747762e-05
  [69,] 7.846296e-05 0.0001294241 2.444497e-05
  [70,] 8.254145e-05 0.0001252430 2.697160e-05
  [71,] 8.192047e-05 0.0001292132 2.728208e-05
  [72,] 8.253653e-05 0.0001292570 2.745467e-05
  [73,] 8.250831e-05 0.0001293964 2.741746e-05
  [74,] 8.251614e-05 0.0001297303 2.746102e-05
  [75,] 7.755923e-05 0.0001288599 2.448957e-05
  [76,] 8.364623e-05 0.0001335446 2.832203e-05
  [77,] 8.263100e-05 0.0001252478 2.710073e-05
  [78,] 8.990540e-05 0.0001302529 2.987955e-05
  [79,] 8.254866e-05 0.0001290187 2.746129e-05
  [80,] 1.113482e-04 0.0001309048 3.711142e-05
  [81,] 6.791276e-05 0.0001272573 2.253380e-05
  [82,] 8.367242e-05 0.0001282532 2.745308e-05
  [83,] 6.286855e-05 0.0001248112 2.094779e-05
  [84,] 8.991925e-05 0.0001302242 2.994126e-05
  [85,] 6.444335e-05 0.0001256188 2.189843e-05
  [86,] 8.362182e-05 0.0001355571 2.815469e-05
  [87,] 8.899174e-05 0.0001298319 2.960389e-05
  [88,] 8.325414e-05 0.0001296023 2.777226e-05
  [89,] 9.379618e-05 0.0001268922 2.891613e-05
  [90,] 7.907765e-05 0.0001292325 2.460672e-05
  [91,] 6.534266e-05 0.0001252950 2.212058e-05
  [92,] 8.379736e-05 0.0001277849 2.754302e-05
  [93,] 6.509496e-05 0.0001252863 2.202617e-05
  [94,] 8.316201e-05 0.0001296074 2.767125e-05
  [95,] 8.312721e-05 0.0001293455 2.761041e-05
  [96,] 8.667949e-05 0.0001259103 2.757319e-05
  [97,] 8.319927e-05 0.0001296023 2.772603e-05
  [98,] 8.319935e-05 0.0001296417 2.773515e-05
  [99,] 6.322886e-05 0.0001254747 2.139927e-05
 [100,] 8.322358e-05 0.0001297102 2.775957e-05
 [101,] 8.324297e-05 0.0001295710 2.775886e-05
 [102,] 8.342965e-05 0.0001296112 2.792095e-05
 [103,] 1.063857e-04 0.0001305833 3.590742e-05
 [104,] 8.565681e-05 0.0001360982 3.049984e-05
 [105,] 8.337904e-05 0.0001295980 2.774805e-05
 [106,] 8.688578e-05 0.0001378313 3.164642e-05
 [107,] 8.108323e-05 0.0001260932 2.807017e-05
 [108,] 8.338031e-05 0.0001296995 2.774537e-05
 [109,] 8.337040e-05 0.0001297817 2.773052e-05
 [110,] 7.334533e-05 0.0001258774 2.503127e-05
 [111,] 7.551303e-05 0.0001290103 2.398020e-05
 [112,] 7.306958e-05 0.0001253940 2.451456e-05
 [113,] 8.336492e-05 0.0001302885 2.785516e-05
 [114,] 8.339789e-05 0.0001302454 2.786913e-05
 [115,] 7.420859e-05 0.0001262756 2.579477e-05
 [116,] 8.347509e-05 0.0001301701 2.793638e-05
 [117,] 8.550726e-05 0.0001348081 3.014761e-05
 [118,] 8.686544e-05 0.0001258982 2.710352e-05
 [119,] 9.101015e-05 0.0001301523 3.046102e-05
 [120,] 9.077909e-05 0.0001301394 3.035544e-05
 [121,] 8.356232e-05 0.0001300395 2.801337e-05
 [122,] 7.473915e-05 0.0001274099 2.509122e-05
 [123,] 7.766117e-05 0.0001319563 2.415073e-05
 [124,] 9.114204e-05 0.0001308250 3.084157e-05
 [125,] 8.357412e-05 0.0001312217 2.809814e-05
 [126,] 6.185969e-05 0.0001255905 2.048221e-05
 [127,] 6.988859e-05 0.0001256642 2.324272e-05
 [128,] 6.950132e-05 0.0001256412 2.307840e-05
 [129,] 6.149155e-05 0.0001255882 2.035752e-05
 [130,] 6.632952e-05 0.0001264601 2.152360e-05
 [131,] 6.918157e-05 0.0001256340 2.295698e-05
 [132,] 7.585195e-05 0.0001258546 2.542775e-05
 [133,] 7.191155e-05 0.0001258253 2.405323e-05
 [134,] 7.371393e-05 0.0001259369 2.481002e-05
 [135,] 9.666762e-05 0.0001265300 3.227557e-05
 [136,] 9.015895e-05 0.0001306847 3.024935e-05
 [137,] 6.888244e-05 0.0001259134 2.311959e-05
 [138,] 7.095264e-05 0.0001258997 2.382580e-05
 [139,] 6.753388e-05 0.0001258325 2.258509e-05
 [140,] 6.924926e-05 0.0001258095 2.312514e-05
 [141,] 6.900683e-05 0.0001257959 2.302717e-05
 [142,] 6.960123e-05 0.0001257953 2.322772e-05
 [143,] 7.134989e-05 0.0001257937 2.381996e-05
 [144,] 7.217985e-05 0.0001258181 2.413939e-05
 [145,] 6.260265e-05 0.0001257194 2.080220e-05
 [146,] 6.929154e-05 0.0001258517 2.319355e-05
 [147,] 8.999983e-05 0.0001306373 3.009268e-05
 [148,] 1.103251e-04 0.0001320669 3.943751e-05
 [149,] 9.001548e-05 0.0001307381 3.015192e-05
 [150,] 6.393974e-05 0.0001267924 2.061400e-05
 [151,] 6.410230e-05 0.0001300810 2.022417e-05
 [152,] 6.329807e-05 0.0001303917 2.004511e-05
 [153,] 6.743435e-05 0.0001275318 2.144514e-05
 [154,] 9.194439e-05 0.0001308176 3.067683e-05
 [155,] 9.074465e-05 0.0001307064 3.059757e-05
 [156,] 9.862153e-05 0.0001267836 3.327450e-05
 [157,] 5.886039e-05 0.0001271608 1.910061e-05
 [158,] 1.059379e-04 0.0001300653 3.542247e-05
 [159,] 6.252735e-05 0.0001265789 2.032613e-05
 [160,] 6.280706e-05 0.0001286157 2.007450e-05
 [161,] 5.889714e-05 0.0001261367 1.928997e-05
 [162,] 6.214383e-05 0.0001265869 2.021034e-05
 [163,] 8.631457e-05 0.0001307018 2.872291e-05
 [164,] 8.103511e-05 0.0001312080 2.504525e-05
 [165,] 8.144757e-05 0.0001312611 2.512591e-05
 [166,] 8.153042e-05 0.0001310010 2.518377e-05
 [167,] 1.017740e-04 0.0001316313 2.927365e-05
 [168,] 7.943145e-05 0.0001309569 2.473646e-05
 [169,] 8.069623e-05 0.0001309977 2.500225e-05
 [170,] 9.653017e-05 0.0001301172 2.846411e-05
 [171,] 8.067947e-05 0.0001312271 2.496632e-05
 [172,] 8.106804e-05 0.0001311018 2.506796e-05
 [173,] 9.026309e-05 0.0001312081 2.599440e-05
 [174,] 1.279429e-04 0.0001295698 4.119643e-05
 [175,] 1.305355e-04 0.0001295742 4.194956e-05
 [176,] 8.502385e-05 0.0001265345 2.784710e-05
 [177,] 1.285112e-04 0.0001298406 4.083091e-05
 [178,] 8.193041e-05 0.0001312109 2.523941e-05
 [179,] 8.071008e-05 0.0001310238 2.500322e-05
 [180,] 8.247406e-05 0.0001311397 2.536842e-05
 [181,] 1.283143e-04 0.0001298302 4.079187e-05
 [182,] 8.924775e-05 0.0001326631 3.003430e-05
 [183,] 8.507262e-05 0.0001265502 2.782475e-05
 [184,] 8.569793e-05 0.0001266986 2.781673e-05
 [185,] 8.491569e-05 0.0001266812 2.760213e-05
 [186,] 8.128234e-05 0.0001311848 2.510134e-05
 [187,] 8.145320e-05 0.0001311004 2.515231e-05
 [188,] 8.548404e-05 0.0001266622 2.778912e-05
 [189,] 1.012820e-04 0.0001317462 3.336681e-05
 [190,] 1.260134e-04 0.0001297687 4.034337e-05
 [191,] 8.378792e-05 0.0001310943 2.789330e-05
 [192,] 7.671615e-05 0.0001418563 2.191866e-05
 [193,] 8.192482e-05 0.0001311601 2.524486e-05
 [194,] 1.248773e-04 0.0001295331 4.039729e-05
 [195,] 8.052764e-05 0.0001312402 2.493111e-05
 [196,] 1.286590e-04 0.0001295623 4.143411e-05
 [197,] 7.987045e-05 0.0001274950 2.554586e-05
 [198,] 8.198508e-05 0.0001314176 2.521916e-05
 [199,] 8.034129e-05 0.0001309308 2.493321e-05
 [200,] 9.080377e-05 0.0001317635 2.973092e-05
 [201,] 8.182341e-05 0.0001314508 2.517916e-05
 [202,] 8.204920e-05 0.0001311285 2.527720e-05
 [203,] 1.400854e-04 0.0001289663 4.821646e-05
 [204,] 7.746616e-05 0.0001327908 2.588520e-05
 [205,] 1.264983e-04 0.0001296018 4.069571e-05
 [206,] 9.218401e-05 0.0001307374 3.059461e-05
 [207,] 8.044218e-05 0.0001326547 2.473521e-05
 [208,] 7.779806e-05 0.0001325172 2.417042e-05
 [209,] 7.890204e-05 0.0001297276 2.393013e-05
 [210,] 1.006665e-04 0.0001314407 3.395169e-05
 [211,] 1.007882e-04 0.0001306857 3.524155e-05
 [212,] 7.965047e-05 0.0001307638 2.481021e-05
 [213,] 1.246745e-04 0.0001295426 4.033557e-05
 [214,] 8.026748e-05 0.0001304079 2.499550e-05
 [215,] 8.087721e-05 0.0001315308 2.496641e-05
 [216,] 7.949160e-05 0.0001288760 2.455986e-05
 [217,] 7.882856e-05 0.0001311991 2.458358e-05
 [218,] 7.881015e-05 0.0001315452 2.453437e-05
 [219,] 9.451681e-05 0.0001358646 2.659960e-05
 [220,] 1.260026e-04 0.0001293382 3.991480e-05
 [221,] 3.239684e-04 0.0001314044 8.742778e-05
 [222,] 8.329974e-05 0.0001280856 2.728479e-05
 [223,] 1.096492e-04 0.0001290761 3.522427e-05
 [224,] 1.129396e-04 0.0001287637 3.633535e-05
 [225,] 8.042018e-05 0.0001306388 2.498919e-05
 [226,] 8.066771e-05 0.0001299198 2.518219e-05
 [227,] 7.026705e-05 0.0001278645 2.254452e-05
 [228,] 8.012987e-05 0.0001299093 2.506028e-05
 [229,] 7.924804e-05 0.0001277396 2.531573e-05
 [230,] 8.372958e-05 0.0001311997 2.499766e-05
 [231,] 8.474744e-05 0.0001285410 2.639880e-05
 [232,] 7.113455e-05 0.0001276901 2.321237e-05
 [233,] 6.416823e-05 0.0001277354 2.112541e-05
 [234,] 6.631766e-05 0.0001278735 2.113004e-05
 [235,] 6.560541e-05 0.0001254032 2.134231e-05
 [236,] 6.476932e-05 0.0001254030 2.111383e-05
 [237,] 6.584902e-05 0.0001259796 2.127672e-05
 [238,] 6.469521e-05 0.0001285246 2.120025e-05
 [239,] 8.440601e-05 0.0001308223 2.753460e-05
 [240,] 9.453858e-05 0.0001262656 3.063676e-05
 [241,] 6.385736e-05 0.0001294072 2.116870e-05
 [242,] 6.596354e-05 0.0001306095 2.105607e-05
 [243,] 6.524937e-05 0.0001303504 2.088816e-05
 [244,] 9.688914e-05 0.0001261442 3.166759e-05
 [245,] 9.486008e-05 0.0001260178 3.124881e-05
 [246,] 9.149213e-05 0.0001258885 2.992322e-05
 [247,] 5.980770e-05 0.0001281100 1.995129e-05
 [248,] 8.931553e-05 0.0001250925 2.929123e-05
 [249,] 1.164602e-04 0.0001288356 3.788297e-05
 [250,] 6.503782e-05 0.0001333140 2.004766e-05
 [251,] 9.893090e-05 0.0001306655 3.346446e-05
 [252,] 1.115941e-04 0.0001278839 3.677853e-05
 [253,] 1.050200e-04 0.0001307802 3.363118e-05
 [254,] 1.111256e-04 0.0001333805 3.533553e-05
 [255,] 7.674336e-05 0.0001376046 2.230552e-05
 [256,] 1.174023e-04 0.0001279309 3.838329e-05
 [257,] 1.222875e-04 0.0001294062 4.068408e-05
 [258,] 9.162055e-05 0.0001422612 2.459645e-05
 [259,] 6.753659e-05 0.0001459282 2.030579e-05
 [260,] 7.880265e-05 0.0001334900 2.327530e-05
 [261,] 1.102991e-04 0.0001331270 3.276158e-05
 [262,] 1.156632e-04 0.0001270964 3.875304e-05
 [263,] 1.207267e-04 0.0001294264 4.011083e-05
 [264,] 1.089571e-04 0.0001276030 3.604012e-05
 [265,] 8.768956e-05 0.0001354625 2.463006e-05
 [266,] 1.209568e-04 0.0001295816 3.979115e-05
 [267,] 6.735076e-05 0.0001357893 2.101556e-05
 [268,] 1.207381e-04 0.0001294486 4.016362e-05
 [269,] 1.137292e-04 0.0001264508 3.594172e-05
 [270,] 1.168768e-04 0.0001279728 3.883321e-05
 [271,] 1.145841e-04 0.0001272879 3.872412e-05
 [272,] 1.116821e-04 0.0001279134 3.572050e-05
 [273,] 7.923754e-05 0.0001345200 2.356728e-05
 [274,] 7.899105e-05 0.0001346440 2.349388e-05
 [275,] 7.349115e-05 0.0001314289 2.297956e-05
 [276,] 8.169418e-05 0.0001297045 2.480970e-05
 [277,] 1.083031e-04 0.0001290560 3.831305e-05
 [278,] 1.122036e-04 0.0001312505 3.593506e-05
 [279,] 1.116082e-04 0.0001312456 3.582107e-05
 [280,] 1.205307e-04 0.0001298982 4.040051e-05
 [281,] 1.166380e-04 0.0001307464 4.321764e-05
 [282,] 9.228887e-05 0.0001300589 2.671172e-05
 [283,] 9.267919e-05 0.0001271003 2.796314e-05
 [284,] 8.065591e-05 0.0001422387 2.278012e-05
 [285,] 1.113472e-04 0.0001303862 3.589575e-05
 [286,] 6.990543e-05 0.0001349404 2.150183e-05
 [287,] 1.133276e-04 0.0001305181 4.147691e-05
 [288,] 1.012550e-04 0.0001305426 3.305818e-05
 [289,] 1.208005e-04 0.0001306802 4.518493e-05
 [290,] 1.192712e-04 0.0001304534 4.427609e-05
 [291,] 1.237893e-04 0.0001299268 4.205932e-05
 [292,] 1.122273e-04 0.0001311877 3.595820e-05
 [293,] 1.054516e-04 0.0001306090 3.459717e-05
 [294,] 1.077341e-04 0.0001306102 3.527039e-05
 [295,] 7.507861e-05 0.0001347340 2.258569e-05
 [296,] 1.237831e-04 0.0001304795 4.640481e-05
 [297,] 7.246688e-05 0.0001310149 2.255025e-05
 [298,] 1.225112e-04 0.0001266588 4.230887e-05
 [299,] 1.096690e-04 0.0001292186 3.125329e-05
 [300,] 1.236125e-04 0.0001306128 4.644535e-05
 [301,] 1.157671e-04 0.0001288450 4.022834e-05
 [302,] 1.250990e-04 0.0001306323 4.722598e-05
 [303,] 1.118330e-04 0.0001310187 3.592639e-05
 [304,] 1.267907e-04 0.0001299131 4.335571e-05
 [305,] 1.146797e-04 0.0001291803 4.005573e-05
 [306,] 7.363720e-05 0.0001451184 2.132408e-05
 [307,] 1.134640e-04 0.0001267347 3.718627e-05
 [308,] 1.244468e-04 0.0001308513 4.292028e-05
 [309,] 9.521843e-05 0.0001291462 3.340038e-05
 [310,] 6.670566e-05 0.0001363437 2.009560e-05
 [311,] 1.245891e-04 0.0001308538 4.290840e-05
 [312,] 1.363631e-04 0.0001276621 4.093882e-05
 [313,] 1.397925e-04 0.0001275188 4.209423e-05
 [314,] 1.463880e-04 0.0001277743 4.356111e-05
 [315,] 6.294041e-05 0.0001381176 1.933655e-05
 [316,] 1.255746e-04 0.0001308191 4.332350e-05
 [317,] 1.579893e-04 0.0001307689 4.950356e-05
 [318,] 5.880491e-05 0.0001291712 1.891667e-05
 [319,] 5.888107e-05 0.0001291343 1.893089e-05
 [320,] 9.129246e-05 0.0001303271 3.039480e-05
 [321,] 6.376882e-05 0.0001373661 1.954390e-05
 [322,] 1.421174e-04 0.0001304959 3.840415e-05
 [323,] 1.351077e-04 0.0001291120 3.755282e-05
 [324,] 9.177812e-05 0.0001305621 3.040915e-05
 [325,] 1.579895e-04 0.0001293775 4.260079e-05
 [326,] 7.311081e-05 0.0001373637 2.313382e-05
 [327,] 1.572022e-04 0.0001262852 4.534727e-05
 [328,] 1.136266e-04 0.0001309776 3.556704e-05
 [329,] 1.053991e-04 0.0001325101 3.253738e-05
 [330,] 1.001528e-04 0.0001273457 3.223223e-05
 [331,] 6.156275e-05 0.0001289082 2.107169e-05
 [332,] 1.124475e-04 0.0001304181 3.437003e-05
 [333,] 1.024277e-04 0.0001258342 3.253788e-05
 [334,] 1.089017e-04 0.0001256965 3.441230e-05
 [335,] 6.518673e-05 0.0001261228 2.122849e-05
 [336,] 8.117977e-05 0.0001254980 2.695512e-05
 [337,] 8.918391e-05 0.0001311189 2.846066e-05
 [338,] 8.629304e-05 0.0001311762 2.785447e-05
 [339,] 8.544805e-05 0.0001314304 2.805612e-05
 [340,] 8.106446e-05 0.0001333990 2.736933e-05
 [341,] 8.117003e-05 0.0001337577 2.746997e-05
 [342,] 1.334034e-04 0.0001292469 3.702695e-05
 [343,] 1.661803e-04 0.0001294363 4.474547e-05
 [344,] 1.017919e-04 0.0001269590 3.334632e-05
 [345,] 8.112620e-05 0.0001336225 2.741322e-05
 [346,] 7.992939e-05 0.0001322970 2.670416e-05
 [347,] 7.124025e-05 0.0001266722 2.343853e-05
 [348,] 6.679741e-05 0.0001250041 2.191416e-05
 [349,] 1.413434e-04 0.0001245416 4.521281e-05
 [350,] 1.237543e-04 0.0001249005 4.112023e-05
 [351,] 1.332870e-04 0.0001245201 4.300817e-05
 [352,] 8.519894e-05 0.0001326631 2.766944e-05
 [353,] 8.087552e-05 0.0001319701 2.685017e-05
 [354,] 8.082079e-05 0.0001320664 2.689780e-05
 [355,] 8.389792e-05 0.0001347732 2.682133e-05
 [356,] 8.274406e-05 0.0001303672 2.888932e-05
 [357,] 1.186741e-04 0.0001303996 3.781071e-05
 [358,] 6.438000e-05 0.0001261506 2.108545e-05
 [359,] 8.911357e-05 0.0001305831 2.999936e-05
 [360,] 6.995146e-05 0.0001251134 2.267447e-05
 [361,] 1.057436e-04 0.0001331761 3.975096e-05
 [362,] 1.153177e-04 0.0001310507 3.971843e-05
 [363,] 9.175635e-05 0.0001272951 3.117919e-05
 [364,] 9.275390e-05 0.0001277943 3.095766e-05
 [365,] 9.720535e-05 0.0001299287 3.632788e-05
 [366,] 8.766857e-05 0.0001282028 2.983305e-05
 [367,] 9.089431e-05 0.0001306690 3.132343e-05
 [368,] 9.173125e-05 0.0001313258 3.203187e-05
 [369,] 8.164163e-05 0.0001278890 2.793306e-05
 [370,] 1.015876e-04 0.0001293861 3.567627e-05
 [371,] 1.105535e-04 0.0001288836 4.056388e-05
 [372,] 1.189144e-04 0.0001299150 3.853239e-05
 [373,] 1.039970e-04 0.0001284089 3.560661e-05
 [374,] 1.031088e-04 0.0001306330 3.708865e-05
 [375,] 1.215872e-04 0.0001331352 4.259043e-05
 [376,] 1.065032e-04 0.0001281049 3.635732e-05
 [377,] 5.698560e-05 0.0001268155 1.848232e-05
 [378,] 1.103942e-04 0.0001278810 3.798841e-05
 [379,] 1.149650e-04 0.0001263138 3.956147e-05
 [380,] 1.070254e-04 0.0001278924 3.653139e-05
 [381,] 1.060575e-04 0.0001277131 3.590892e-05
 [382,] 1.053519e-04 0.0001285170 3.595782e-05
 [383,] 5.507698e-05 0.0001272392 1.829911e-05
 [384,] 7.521567e-05 0.0001302208 2.534604e-05
 [385,] 1.151426e-04 0.0001320409 3.940014e-05
 [386,] 5.811807e-05 0.0001306569 2.011048e-05
 [387,] 1.152655e-04 0.0001318977 3.946315e-05
 [388,] 1.039948e-04 0.0001249936 3.416719e-05
 [389,] 1.161243e-04 0.0001313414 3.775211e-05
 [390,] 5.722091e-05 0.0001306892 1.954840e-05
 [391,] 6.296700e-05 0.0001255207 2.049407e-05
 [392,] 7.307907e-05 0.0001273481 2.510210e-05
 [393,] 5.444317e-05 0.0001282785 1.816630e-05
 [394,] 1.171326e-04 0.0001308357 3.839755e-05
 [395,] 6.063631e-05 0.0001283633 2.101919e-05
 [396,] 5.535947e-05 0.0001293908 1.870530e-05
 [397,] 1.661490e-04 0.0001267555 4.743214e-05
 [398,] 5.742989e-05 0.0001284288 1.962517e-05
 [399,] 1.727957e-04 0.0001312470 5.198265e-05
 [400,] 5.537829e-05 0.0001352867 1.827647e-05
 [401,] 9.510825e-05 0.0001302767 3.070486e-05
 [402,] 6.470553e-05 0.0001272254 2.193837e-05
 [403,] 1.082469e-04 0.0001298753 4.098651e-05
 [404,] 1.441669e-04 0.0001289638 5.445132e-05
 [405,] 1.136766e-04 0.0001303088 4.383237e-05
 [406,] 1.335209e-04 0.0001297730 5.068784e-05
 [407,] 9.383475e-05 0.0001276083 3.208330e-05
 [408,] 9.878855e-05 0.0001308343 3.238781e-05
 [409,] 1.417721e-04 0.0001449734 6.970613e-05
 [410,] 6.757938e-05 0.0001323932 2.195453e-05
 [411,] 1.381563e-04 0.0001291272 5.161734e-05
 [412,] 1.050709e-04 0.0001266090 3.671327e-05
 [413,] 6.557756e-05 0.0001293642 2.207146e-05
 [414,] 1.202620e-04 0.0001299665 3.907804e-05
 [415,] 6.442011e-05 0.0001282225 2.165527e-05
 [416,] 6.449809e-05 0.0001280672 2.169870e-05
 [417,] 9.538488e-05 0.0001268537 3.297081e-05
 [418,] 1.339731e-04 0.0001464808 6.558710e-05
 [419,] 1.372264e-04 0.0001299445 4.566927e-05
 [420,] 1.176539e-04 0.0001308474 3.852280e-05
 [421,] 6.592430e-05 0.0001287058 2.224727e-05
 [422,] 9.603947e-05 0.0001273384 3.311807e-05
 [423,] 1.295642e-04 0.0001375979 5.657321e-05
 [424,] 1.141310e-04 0.0001306658 3.786647e-05
 [425,] 6.566139e-05 0.0001270389 2.217457e-05
 [426,] 8.601055e-05 0.0001257394 2.863536e-05
 [427,] 6.624357e-05 0.0001293655 2.146760e-05
 [428,] 6.545622e-05 0.0001290650 2.139138e-05
 [429,] 9.350781e-05 0.0001270394 3.245242e-05
 [430,] 7.185737e-05 0.0001304999 2.451246e-05
 [431,] 5.992423e-05 0.0001287339 1.971947e-05
 [432,] 9.565789e-05 0.0001307419 3.167855e-05
 [433,] 6.430994e-05 0.0001278053 2.161927e-05
 [434,] 1.037210e-04 0.0001322630 4.073384e-05
 [435,] 6.351377e-05 0.0001276379 2.098058e-05
 [436,] 1.073528e-04 0.0001259527 3.624293e-05
 [437,] 1.165986e-04 0.0001293215 3.853903e-05
 [438,] 5.517337e-05 0.0001273395 1.833299e-05
 [439,] 6.251901e-05 0.0001316566 1.962009e-05
 [440,] 1.046429e-04 0.0001301771 3.409353e-05
 [441,] 1.211240e-04 0.0001312112 4.356537e-05
 [442,] 8.613661e-05 0.0001306549 2.554353e-05
 [443,] 5.537003e-05 0.0001287898 1.814668e-05
 [444,] 1.867056e-04 0.0001281670 6.106713e-05
 [445,] 1.295500e-04 0.0001302239 4.630857e-05
 [446,] 1.546063e-04 0.0001289826 5.543940e-05
 [447,] 1.283823e-04 0.0001289405 4.431409e-05
 [448,] 2.040362e-04 0.0001268289 7.584745e-05
 [449,] 1.861078e-04 0.0001276462 5.565712e-05
 [450,] 5.400014e-04 0.0001373861 2.719824e-04
 [451,] 1.288743e-04 0.0001301015 4.207574e-05
 [452,] 9.618573e-05 0.0001308155 3.110860e-05
 [453,] 5.495544e-05 0.0001262453 1.834633e-05
 [454,] 1.335901e-04 0.0001291400 4.343865e-05
 [455,] 1.472144e-04 0.0001296631 4.718270e-05
 [456,] 1.308835e-04 0.0001300531 4.193425e-05
 [457,] 1.103287e-04 0.0001297489 3.649727e-05
 [458,] 4.706822e-04 0.0001263172 1.745496e-04
 [459,] 1.109149e-04 0.0001297230 3.671423e-05
 [460,] 1.104178e-04 0.0001306048 3.573170e-05
 [461,] 1.138113e-04 0.0001299732 3.718405e-05
 [462,] 1.118574e-04 0.0001299428 3.686721e-05
 [463,] 1.111215e-04 0.0001299273 3.626506e-05
 [464,] 1.162896e-04 0.0001296769 3.902060e-05
 [465,] 1.164543e-04 0.0001298546 3.843183e-05
 [466,] 1.190441e-04 0.0001299003 3.908743e-05
 [467,] 1.137014e-04 0.0001345917 3.227292e-05
 [468,] 1.205666e-04 0.0001281415 3.902388e-05
 [469,] 8.424946e-05 0.0001251449 2.678438e-05
 [470,] 7.635423e-05 0.0001329185 2.457323e-05
 [471,] 6.780360e-05 0.0001303598 2.304702e-05
 [472,] 2.739926e-04 0.0001296886 8.382729e-05
 [473,] 6.613036e-05 0.0001289848 2.129325e-05
 [474,] 6.238198e-05 0.0001264417 2.117071e-05
 [475,] 6.166387e-05 0.0001251675 2.048007e-05
 [476,] 8.367894e-05 0.0001275729 3.001405e-05
 [477,] 2.110030e-04 0.0001282051 5.837241e-05
 [478,] 9.496529e-05 0.0001306257 3.042097e-05
 [479,] 9.059885e-05 0.0001300533 3.259393e-05
 [480,] 1.217839e-04 0.0001288484 4.068597e-05
 [481,] 1.466360e-04 0.0001303725 4.808146e-05
 [482,] 1.907876e-04 0.0001259543 6.229345e-05
 [483,] 1.571072e-04 0.0001329905 6.390679e-05
 [484,] 2.893235e-04 0.0001269743 1.058322e-04
 [485,] 7.788161e-05 0.0001248480 2.523798e-05
 [486,] 8.937127e-05 0.0001280010 2.658550e-05
 [487,] 1.087390e-04 0.0001257048 3.728791e-05
 [488,] 1.363300e-04 0.0001290296 4.595513e-05
 [489,] 1.047711e-04 0.0001296115 3.644282e-05
 [490,] 8.746461e-05 0.0001275164 2.624837e-05
 [491,] 8.725789e-05 0.0001274660 2.621226e-05
 [492,] 2.260711e-04 0.0001306349 8.822653e-05
 [493,] 8.734999e-05 0.0001251473 2.892903e-05
 [494,] 8.202896e-05 0.0001260707 2.535125e-05
 [495,] 8.059611e-05 0.0001263752 2.481750e-05
 [496,] 8.135581e-05 0.0001264594 2.499469e-05
 [497,] 8.204941e-05 0.0001252162 2.682376e-05
 [498,] 7.713054e-05 0.0001249412 2.522114e-05
 [499,] 1.336042e-04 0.0001253135 4.201779e-05
 [500,] 8.329060e-05 0.0001254700 2.601549e-05
 [501,] 8.811098e-05 0.0001305081 3.086341e-05
 [502,] 9.742552e-05 0.0001284800 3.222461e-05
 [503,] 9.734845e-05 0.0001280136 3.214674e-05
 [504,] 6.074886e-05 0.0001250781 1.967000e-05
 [505,] 9.299121e-05 0.0001304972 3.098253e-05
 [506,] 9.867829e-05 0.0001288052 3.231311e-05
 [507,] 8.242343e-05 0.0001288299 2.766917e-05
 [508,] 8.254067e-05 0.0001288299 2.771200e-05
 [509,] 1.081551e-04 0.0001275916 3.366670e-05
 [510,] 6.690872e-05 0.0001284997 2.167665e-05
 [511,] 7.545734e-05 0.0001342413 2.630183e-05
 [512,] 6.020857e-05 0.0001249498 1.987197e-05
 [513,] 9.315100e-05 0.0001396980 2.546392e-05
 [514,] 6.269074e-05 0.0001253613 2.078745e-05
 [515,] 7.313082e-05 0.0001270748 2.414241e-05
 [516,] 8.302711e-05 0.0001288147 2.690912e-05
 [517,] 8.498972e-05 0.0001290884 2.827485e-05
 [518,] 7.464596e-05 0.0001270233 2.447273e-05
 [519,] 7.844197e-05 0.0001268192 2.561853e-05
 [520,] 8.590964e-05 0.0001303173 2.883572e-05
 [521,] 7.738300e-05 0.0001341863 2.551328e-05
 [522,] 7.679189e-05 0.0001275117 2.542097e-05
 [523,] 7.858672e-05 0.0001268288 2.565701e-05
 [524,] 7.402642e-05 0.0001279113 2.488704e-05
 [525,] 1.043359e-04 0.0001305454 3.564457e-05
 [526,] 1.404918e-04 0.0001288164 4.448337e-05
 [527,] 1.433961e-04 0.0001350934 6.083150e-05
 [528,] 1.012581e-04 0.0001246021 3.219944e-05
 [529,] 5.709013e-05 0.0001258306 1.908020e-05
 [530,] 5.771507e-05 0.0001292119 1.926346e-05
 [531,] 5.668736e-05 0.0001295727 1.898400e-05
 [532,] 5.639007e-05 0.0001295933 1.889459e-05
 [533,] 1.448665e-04 0.0001296950 4.558397e-05
 [534,] 5.723469e-05 0.0001299512 1.929752e-05
 [535,] 5.730466e-05 0.0001256451 1.891912e-05
 [536,] 6.469381e-05 0.0001313837 2.228060e-05
 [537,] 6.399187e-05 0.0001315056 2.195082e-05
 [538,] 6.951514e-05 0.0001309955 2.433864e-05
 [539,] 6.747579e-05 0.0001316108 2.357334e-05
 [540,] 6.582781e-05 0.0001327000 2.299364e-05
 [541,] 5.961139e-05 0.0001286691 1.974355e-05
 [542,] 5.952907e-05 0.0001286691 1.972525e-05
 [543,] 6.228892e-05 0.0001284348 2.100044e-05
 [544,] 1.008733e-04 0.0001250779 3.181597e-05
 [545,] 7.253145e-05 0.0001385970 2.731453e-05
 [546,] 7.430260e-05 0.0001372272 2.793722e-05
 [547,] 7.939977e-05 0.0001291105 2.571535e-05
 [548,] 6.914399e-05 0.0001300386 2.309750e-05
 [549,] 7.382170e-05 0.0001247032 2.465952e-05
 [550,] 1.380143e-04 0.0001303119 4.334661e-05
 [551,] 7.156886e-05 0.0001250716 2.410167e-05
 [552,] 6.996797e-05 0.0001316495 2.477550e-05
 [553,] 6.062166e-05 0.0001286771 2.000667e-05
 [554,] 6.341407e-05 0.0001291942 2.090505e-05
 [555,] 1.125401e-04 0.0001295146 3.724706e-05
 [556,] 6.857785e-05 0.0001319328 2.422656e-05
 [557,] 7.101568e-05 0.0001319433 2.529666e-05
 [558,] 7.464357e-05 0.0001246493 2.489738e-05
 [559,] 6.946898e-05 0.0001319240 2.461697e-05
 [560,] 6.383793e-05 0.0001291930 2.102303e-05
 [561,] 6.984164e-05 0.0001320768 2.481284e-05
 [562,] 6.976624e-05 0.0001321364 2.479206e-05
 [563,] 5.611061e-05 0.0001251127 1.868282e-05
 [564,] 1.381794e-04 0.0001300220 4.382244e-05
 [565,] 7.249063e-05 0.0001253656 2.457846e-05
 [566,] 8.964204e-05 0.0001296691 3.178362e-05
 [567,] 7.256242e-05 0.0001336839 2.562574e-05
 [568,] 6.886114e-05 0.0001291691 2.249029e-05
 [569,] 1.509401e-04 0.0001277170 5.066472e-05
 [570,] 8.479862e-05 0.0001291514 2.959160e-05
 [571,] 5.739379e-05 0.0001256917 1.920774e-05
 [572,] 6.070567e-05 0.0001345041 2.183647e-05
 [573,] 6.011597e-05 0.0001295514 1.978696e-05
 [574,] 6.679759e-05 0.0001322011 2.259126e-05
 [575,] 6.178724e-05 0.0001287745 2.068147e-05
 [576,] 9.064365e-05 0.0001288727 2.760506e-05
 [577,] 9.096542e-05 0.0001289183 2.767161e-05
 [578,] 5.979205e-05 0.0001297325 2.000522e-05
 [579,] 8.451843e-05 0.0001284774 2.551347e-05
 [580,] 1.347992e-04 0.0001312440 4.212686e-05
 [581,] 1.302973e-04 0.0001298006 4.316965e-05
 [582,] 5.977338e-05 0.0001307029 2.004097e-05
 [583,] 1.206452e-04 0.0001298755 3.920203e-05
 [584,] 6.295252e-05 0.0001250964 2.073131e-05
 [585,] 1.210672e-04 0.0001297765 4.086134e-05
 [586,] 5.973432e-05 0.0001303067 1.990216e-05
 [587,] 5.979714e-05 0.0001306280 1.980454e-05
 [588,] 1.340182e-04 0.0001298879 4.499409e-05
 [589,] 5.977872e-05 0.0001298934 1.980053e-05
 [590,] 5.978928e-05 0.0001298696 1.979414e-05
 [591,] 1.364590e-04 0.0001298289 4.534926e-05
 [592,] 5.978994e-05 0.0001322271 1.985056e-05
 [593,] 1.178506e-04 0.0001298342 3.895892e-05
 [594,] 8.559324e-05 0.0001292511 2.562073e-05
 [595,] 1.166465e-04 0.0001298206 3.857443e-05
 [596,] 1.707184e-04 0.0001278808 5.391477e-05
 [597,] 6.007705e-05 0.0001308722 1.975086e-05
 [598,] 5.991988e-05 0.0001308853 1.976961e-05
 [599,] 7.912511e-05 0.0001284762 2.412345e-05
 [600,] 5.983840e-05 0.0001301556 1.997893e-05
 [601,] 5.982686e-05 0.0001307116 1.993170e-05
 [602,] 1.233221e-04 0.0001298311 4.013980e-05
 [603,] 1.267565e-04 0.0001298309 4.123105e-05
 [604,] 1.288578e-04 0.0001298300 4.188855e-05
 [605,] 5.983997e-05 0.0001308622 1.989972e-05
 [606,] 5.983513e-05 0.0001322573 1.997625e-05
 [607,] 5.992342e-05 0.0001325463 1.987283e-05
 [608,] 6.340018e-05 0.0001250816 2.084314e-05
 [609,] 1.056524e-04 0.0001249109 3.331589e-05
 [610,] 5.991990e-05 0.0001314154 2.016251e-05
 [611,] 1.711097e-04 0.0001296646 4.986379e-05
 [612,] 6.856108e-05 0.0001315629 2.229692e-05
 [613,] 8.454601e-05 0.0001257566 2.917475e-05
 [614,] 1.714411e-04 0.0001301624 4.926518e-05
 [615,] 1.403760e-04 0.0001294696 4.838683e-05
 [616,] 5.468609e-05 0.0001250317 1.812522e-05
 [617,] 5.456948e-05 0.0001249105 1.800952e-05
 [618,] 5.455059e-05 0.0001249158 1.800647e-05
 [619,] 1.432690e-04 0.0001285517 4.393477e-05
 [620,] 6.623124e-05 0.0001474542 1.930398e-05
 [621,] 7.055552e-05 0.0001520572 1.988607e-05
 [622,] 1.011648e-04 0.0001284607 3.420292e-05
 [623,] 6.102201e-05 0.0001556077 2.233903e-05
 [624,] 7.025463e-05 0.0001311269 2.462697e-05
 [625,] 8.173074e-05 0.0001246397 2.674737e-05
 [626,] 9.085951e-05 0.0001291108 3.122537e-05
 [627,] 7.530418e-05 0.0001332798 2.752612e-05
 [628,] 2.453638e-04 0.0001312920 1.035168e-04
 [629,] 7.540871e-05 0.0001247142 2.430493e-05
 [630,] 1.079473e-04 0.0001299399 3.675221e-05
 [631,] 1.021388e-04 0.0001299431 3.474174e-05
 [632,] 7.703534e-05 0.0001247332 2.477472e-05
 [633,] 7.674813e-05 0.0001246861 2.473993e-05
 [634,] 7.705433e-05 0.0001246801 2.484070e-05
 [635,] 6.072217e-05 0.0001473061 2.170185e-05
 [636,] 6.121051e-05 0.0001495775 2.224765e-05
 [637,] 7.831619e-05 0.0001249011 2.499774e-05
 [638,] 6.067014e-05 0.0001551776 2.193948e-05
 [639,] 7.430776e-05 0.0001246603 2.404330e-05
 [640,] 7.203844e-05 0.0001327492 2.585498e-05
 [641,] 7.902580e-05 0.0001306969 2.626897e-05
 [642,] 7.284172e-05 0.0001246870 2.356049e-05
 [643,] 6.908608e-05 0.0001313046 2.398000e-05
 [644,] 2.964467e-04 0.0001337066 1.362733e-04
 [645,] 6.057465e-05 0.0001502330 2.160380e-05
 [646,] 9.666794e-05 0.0001298372 3.248821e-05
 [647,] 6.154286e-05 0.0001374741 2.092497e-05
 [648,] 7.596956e-05 0.0001246276 2.461140e-05
 [649,] 1.854187e-04 0.0001298008 6.460921e-05
 [650,] 2.187164e-04 0.0001304504 8.879156e-05
 [651,] 7.066661e-05 0.0001260828 2.401062e-05
 [652,] 6.795780e-05 0.0001264909 2.323516e-05
 [653,] 8.494863e-05 0.0001437192 3.535857e-05
 [654,] 6.154232e-05 0.0001423230 2.150306e-05
 [655,] 8.285923e-05 0.0001306994 2.909631e-05
 [656,] 6.142369e-05 0.0001421950 2.136936e-05
 [657,] 6.797084e-05 0.0001263497 2.319114e-05
 [658,] 1.563567e-04 0.0001310834 6.253905e-05
 [659,] 7.215729e-05 0.0001317288 2.532485e-05
 [660,] 7.341505e-05 0.0001317763 2.584809e-05
 [661,] 7.317772e-05 0.0001252269 2.388908e-05
 [662,] 7.733903e-05 0.0001318251 2.743491e-05
 [663,] 3.343582e-04 0.0001311918 1.451384e-04
 [664,] 3.092595e-04 0.0001287370 1.245675e-04
 [665,] 1.312538e-04 0.0001336205 5.038530e-05
 [666,] 7.904839e-05 0.0001337439 2.876489e-05
 [667,] 8.333894e-05 0.0001333999 3.047929e-05
 [668,] 8.217744e-05 0.0001384453 3.157373e-05
 [669,] 6.126303e-05 0.0001274709 2.030840e-05
 [670,] 2.977841e-04 0.0001299501 1.230945e-04
 [671,] 5.591271e-05 0.0001420403 1.985423e-05
 [672,] 3.008015e-04 0.0001309290 1.284687e-04
 [673,] 1.473013e-04 0.0001621249 7.747334e-05
 [674,] 7.967266e-05 0.0001306891 2.642287e-05
 [675,] 2.963287e-04 0.0001301273 1.231998e-04
 [676,] 6.128877e-05 0.0001274647 2.030675e-05
 [677,] 7.331802e-05 0.0001349060 2.641567e-05
 [678,] 5.612893e-05 0.0001428265 2.004701e-05
 [679,] 7.303860e-05 0.0001347659 2.625287e-05
 [680,] 3.319081e-04 0.0001266745 1.221154e-04
 [681,] 7.217687e-05 0.0001350229 2.588410e-05
 [682,] 7.267404e-05 0.0001347530 2.607387e-05
 [683,] 1.328584e-04 0.0001337574 5.126380e-05
 [684,] 3.028679e-04 0.0001308454 1.290699e-04
 [685,] 7.189593e-05 0.0001347389 2.569617e-05
 [686,] 7.152168e-05 0.0001347711 2.552054e-05
 [687,] 5.468680e-05 0.0001398686 1.870998e-05
 [688,] 7.502377e-05 0.0001356695 2.738656e-05
 [689,] 4.079593e-04 0.0001284058 1.630790e-04
 [690,] 5.472372e-05 0.0001401049 1.876876e-05
 [691,] 3.046678e-04 0.0001306636 1.305814e-04
 [692,] 3.482131e-04 0.0001307821 1.495014e-04
 [693,] 5.487684e-05 0.0001408238 1.895372e-05
 [694,] 5.473228e-05 0.0001397767 1.876763e-05
 [695,] 6.370780e-05 0.0001315203 2.180509e-05
 [696,] 9.858306e-05 0.0001284517 3.079504e-05
 [697,] 1.009252e-04 0.0001284517 3.146843e-05
 [698,] 9.424425e-05 0.0001268178 3.171502e-05
 [699,] 1.527595e-04 0.0001313176 6.089348e-05
 [700,] 7.625774e-05 0.0001281589 2.641010e-05
 [701,] 8.080364e-05 0.0001301198 2.919153e-05
 [702,] 7.753235e-05 0.0001297309 2.773330e-05
 [703,] 8.134923e-05 0.0001297998 2.927684e-05
 [704,] 1.069591e-04 0.0001275816 3.431796e-05
 [705,] 1.619318e-04 0.0001300647 6.359484e-05
 [706,] 1.413399e-04 0.0001437738 6.478151e-05
 [707,] 7.880107e-05 0.0001259035 2.578990e-05
 [708,] 7.958012e-05 0.0001298247 2.858369e-05
 [709,] 7.793782e-05 0.0001284668 2.728891e-05
 [710,] 1.026100e-04 0.0001282819 3.213075e-05
 [711,] 7.904870e-05 0.0001298554 2.687807e-05
 [712,] 9.224749e-05 0.0001266416 3.016196e-05
 [713,] 7.986802e-05 0.0001247286 2.640648e-05
 [714,] 8.027172e-05 0.0001305653 2.828575e-05
 [715,] 8.197403e-05 0.0001312751 2.698424e-05
 [716,] 7.963810e-05 0.0001302013 2.782761e-05
 [717,] 6.329577e-05 0.0001389184 2.358378e-05
 [718,] 7.920101e-05 0.0001327578 2.924835e-05
 [719,] 1.280316e-04 0.0001412086 5.595217e-05
 [720,] 7.572177e-05 0.0001312828 2.655029e-05
 [721,] 6.708305e-05 0.0001313927 2.319800e-05
 [722,] 7.470314e-05 0.0001279907 2.526571e-05
 [723,] 6.657099e-05 0.0001314717 2.300613e-05
 [724,] 7.543040e-05 0.0001384141 2.956621e-05
 [725,] 6.778570e-05 0.0001311915 2.343288e-05
 [726,] 7.878383e-05 0.0001374528 3.098286e-05
 [727,] 7.152925e-05 0.0001324307 2.522981e-05
 [728,] 6.725615e-05 0.0001311226 2.320567e-05
 [729,] 5.826566e-05 0.0001254689 1.963008e-05
 [730,] 8.751754e-05 0.0001247797 2.791774e-05
 [731,] 9.524486e-05 0.0001295619 2.826208e-05
 [732,] 1.614506e-04 0.0001306399 5.727343e-05
 [733,] 1.046658e-04 0.0001284603 3.047080e-05
 [734,] 9.987637e-05 0.0001283062 2.929085e-05
 [735,] 1.140478e-04 0.0001286365 3.759358e-05
 [736,] 1.064724e-04 0.0001284807 3.092820e-05
 [737,] 1.032480e-04 0.0001285914 3.004695e-05
 [738,] 6.935099e-05 0.0001327680 2.429972e-05
 [739,] 1.405045e-04 0.0001305509 3.847531e-05
 [740,] 1.316332e-04 0.0001290533 4.579333e-05
 [741,] 1.312330e-04 0.0001301941 3.638503e-05
 [742,] 1.302329e-04 0.0001305579 3.597338e-05
 [743,] 1.184740e-04 0.0001280634 3.720455e-05
 [744,] 1.247680e-04 0.0001300146 3.757536e-05
 [745,] 9.677926e-05 0.0001280340 3.004915e-05
 [746,] 2.141909e-04 0.0001328583 8.529026e-05
 [747,] 8.270267e-05 0.0001247206 2.765171e-05
 [748,] 9.919055e-05 0.0001273723 3.142691e-05
 [749,] 6.885331e-05 0.0001307682 2.184711e-05
 [750,] 2.208291e-04 0.0001261723 6.911695e-05
 [751,] 2.330128e-04 0.0001330661 9.402647e-05
 [752,] 9.260034e-05 0.0001269730 3.036745e-05
 [753,] 7.033638e-05 0.0001307139 2.226786e-05
 [754,] 2.208176e-04 0.0001260221 7.088238e-05
 [755,] 2.032289e-04 0.0001278617 6.213513e-05
 [756,] 7.445976e-05 0.0001246314 2.404120e-05
 [757,] 6.711452e-05 0.0001298944 2.240605e-05
 [758,] 9.462428e-05 0.0001305097 3.165289e-05
 [759,] 8.743275e-05 0.0001249741 2.789128e-05
 [760,] 1.098673e-04 0.0001246519 3.457778e-05
 [761,] 8.158680e-05 0.0001247765 2.673906e-05
 [762,] 8.823322e-05 0.0001249311 2.936456e-05
 [763,] 2.121462e-04 0.0001274863 6.819870e-05
 [764,] 9.325808e-05 0.0001248977 3.031074e-05
 [765,] 7.002630e-05 0.0001309580 2.212188e-05
 [766,] 1.825017e-04 0.0001245321 5.880425e-05
 [767,] 1.843260e-04 0.0001245396 5.919110e-05
 [768,] 9.105907e-05 0.0001269690 2.962089e-05
 [769,] 7.251275e-05 0.0001309738 2.280429e-05
 [770,] 9.851125e-05 0.0001248983 3.241018e-05
 [771,] 9.466078e-05 0.0001270984 3.013744e-05
 [772,] 2.401259e-04 0.0001261840 7.563216e-05
 [773,] 8.514092e-05 0.0001260415 2.950695e-05
 [774,] 9.832761e-05 0.0001295267 3.282633e-05
 [775,] 1.339146e-04 0.0001288481 4.656366e-05
 [776,] 8.114637e-05 0.0001341814 2.936591e-05
 [777,] 7.367133e-05 0.0001329015 2.565022e-05
 [778,] 6.787585e-05 0.0001260753 2.180513e-05
 [779,] 5.746068e-05 0.0001261803 1.881871e-05
 [780,] 2.557583e-04 0.0001323715 1.010976e-04
 [781,] 1.520597e-04 0.0001304929 4.995058e-05
 [782,] 1.191812e-04 0.0001309048 4.263973e-05
 [783,] 6.983667e-05 0.0001277276 2.188927e-05
 [784,] 6.874426e-05 0.0001278956 2.158003e-05
 [785,] 5.637011e-05 0.0001270117 1.848916e-05
 [786,] 9.147342e-05 0.0001304995 3.048572e-05
 [787,] 6.990981e-05 0.0001272878 2.201358e-05
 [788,] 6.167708e-05 0.0001250771 2.013174e-05
 [789,] 5.563328e-05 0.0001260197 1.846200e-05
 [790,] 6.004456e-05 0.0001249551 1.969909e-05
 [791,] 5.828149e-05 0.0001284493 1.891629e-05
 [792,] 5.798638e-05 0.0001277993 1.932340e-05
 [793,] 5.998548e-05 0.0001249463 1.970448e-05
 [794,] 6.067729e-05 0.0001249620 1.989060e-05
 [795,] 5.998930e-05 0.0001252116 1.960209e-05
 [796,] 6.655074e-05 0.0001279244 2.108535e-05
 [797,] 5.745595e-05 0.0001254965 1.901005e-05
 [798,] 6.149442e-05 0.0001288995 2.033029e-05
 [799,] 6.824260e-05 0.0001280168 2.143443e-05
 [800,] 5.672691e-05 0.0001272231 1.856769e-05
 [801,] 2.604806e-04 0.0001272773 8.525153e-05
 [802,] 6.167868e-05 0.0001249389 2.021168e-05
 [803,] 5.592441e-05 0.0001263436 1.844378e-05
 [804,] 5.640802e-05 0.0001264758 1.851516e-05
 [805,] 2.815326e-04 0.0001324627 1.124894e-04
 [806,] 6.013306e-05 0.0001321112 1.906238e-05
 [807,] 7.175682e-05 0.0001269616 2.258507e-05
 [808,] 6.073698e-05 0.0001250604 2.017654e-05
 [809,] 7.232495e-05 0.0001320144 2.482863e-05
 [810,] 7.240295e-05 0.0001323956 2.494220e-05
 [811,] 7.260305e-05 0.0001323978 2.504339e-05
 [812,] 6.207161e-05 0.0001249123 2.043134e-05
 [813,] 2.426170e-04 0.0001324627 9.601897e-05
 [814,] 6.433939e-05 0.0001258860 2.182857e-05
 [815,] 6.195352e-05 0.0001249131 2.043662e-05
 [816,] 6.297473e-05 0.0001249129 2.078479e-05
 [817,] 7.570452e-05 0.0001296562 2.288615e-05
 [818,] 7.652640e-05 0.0001297569 2.306699e-05
 [819,] 7.540526e-05 0.0001299972 2.275882e-05
 [820,] 5.701919e-05 0.0001315082 1.854193e-05
 [821,] 5.736342e-05 0.0001316549 1.858588e-05
 [822,] 6.735800e-05 0.0001249411 2.217940e-05
 [823,] 5.632616e-05 0.0001277913 1.870567e-05
 [824,] 5.699348e-05 0.0001276155 1.893900e-05
 [825,] 6.865123e-05 0.0001262682 2.193162e-05
 [826,] 1.954531e-04 0.0001306712 5.966477e-05
 [827,] 3.249372e-04 0.0001311581 1.254078e-04
 [828,] 1.525596e-04 0.0001304249 5.617843e-05
 [829,] 3.433067e-04 0.0001318071 1.344315e-04
 [830,] 6.380334e-05 0.0001249207 2.124337e-05
 [831,] 3.411248e-04 0.0001272724 1.086283e-04
 [832,] 9.165819e-05 0.0001305078 3.049711e-05
 [833,] 6.916007e-05 0.0001250859 2.340554e-05
 [834,] 7.482681e-05 0.0001324044 2.602342e-05
 [835,] 5.709208e-05 0.0001256020 1.869145e-05
 [836,] 5.663044e-05 0.0001260227 1.863612e-05
 [837,] 8.071149e-05 0.0001280323 2.519143e-05
 [838,] 7.886320e-04 0.0001288000 2.953034e-04
 [839,] 2.561221e-04 0.0001357349 1.139497e-04
 [840,] 1.880879e-04 0.0001352644 7.844110e-05
 [841,] 1.987697e-04 0.0001305003 7.159895e-05
 [842,] 9.184816e-05 0.0001247685 3.024853e-05
 [843,] 5.850336e-05 0.0001282664 1.951236e-05
 [844,] 1.525436e-04 0.0001299285 4.873213e-05
 [845,] 2.862045e-04 0.0001310534 1.138442e-04
 [846,] 7.280011e-05 0.0001310621 2.671033e-05
 [847,] 6.930246e-05 0.0001336074 2.076482e-05
 [848,] 1.576098e-04 0.0001301821 4.378119e-05
 [849,] 1.263913e-04 0.0001299865 4.253985e-05
 [850,] 1.584009e-04 0.0001301170 4.402419e-05
 [851,] 9.345520e-05 0.0001280202 3.402711e-05
 [852,] 1.152252e-03 0.0001286218 3.985447e-04
 [853,] 9.091247e-05 0.0001284093 3.323530e-05
 [854,] 7.446949e-05 0.0001254210 2.348089e-05
 [855,] 1.146473e-04 0.0001300211 3.873869e-05
 [856,] 1.193481e-04 0.0001300603 4.053541e-05
 [857,] 1.182012e-04 0.0001300333 3.999447e-05
 [858,] 1.243471e-04 0.0001300112 4.200391e-05
 [859,] 1.274632e-03 0.0001287407 4.457027e-04
 [860,] 1.301632e-04 0.0001300211 4.406701e-05
 [861,] 1.242438e-04 0.0001300531 4.220266e-05
 [862,] 2.098735e-04 0.0001350540 8.806284e-05
 [863,] 1.552501e-03 0.0001286922 5.352157e-04
 [864,] 7.585368e-04 0.0001321154 3.124804e-04
 [865,] 1.242546e-04 0.0001298686 4.102054e-05
 [866,] 8.526066e-05 0.0001256311 2.650157e-05
 [867,] 7.677578e-05 0.0001338340 2.246605e-05
 [868,] 2.330433e-04 0.0001248399 7.162619e-05
 [869,] 1.222326e-04 0.0001310079 4.449156e-05
 [870,] 1.227228e-04 0.0001308390 4.468263e-05
 [871,] 1.250283e-04 0.0001307620 4.548898e-05
 [872,] 1.261541e-04 0.0001311014 4.618029e-05
 [873,] 1.266170e-04 0.0001310829 4.633636e-05
 [874,] 7.282033e-04 0.0001321067 2.995385e-04
 [875,] 5.861771e-05 0.0001280689 1.919903e-05
 [876,] 8.083708e-04 0.0001322230 3.358323e-04
 [877,] 1.227594e-03 0.0001288322 4.353624e-04
 [878,] 6.098747e-05 0.0001288345 1.959765e-05
 [879,] 1.268860e-04 0.0001301341 4.471672e-05
 [880,] 1.185108e-04 0.0001282993 3.879965e-05
 [881,] 2.185211e-04 0.0001256144 6.372815e-05
 [882,] 5.867679e-05 0.0001280333 1.914401e-05
 [883,] 5.854280e-05 0.0001288182 1.898278e-05
 [884,] 8.008792e-05 0.0001299947 2.370430e-05
 [885,] 1.301202e-03 0.0001281708 4.529639e-04
 [886,] 8.114367e-05 0.0001294396 2.408971e-05
 [887,] 6.082534e-05 0.0001278865 1.980756e-05
 [888,] 1.067318e-04 0.0001316951 3.896936e-05
 [889,] 1.078839e-03 0.0001289854 4.061747e-04
 [890,] 1.311442e-04 0.0001300818 4.477479e-05
 [891,] 2.134579e-04 0.0001248919 6.562952e-05
 [892,] 2.397045e-04 0.0001302567 9.262521e-05
 [893,] 8.828776e-05 0.0001284965 2.774603e-05
 [894,] 2.032518e-04 0.0001267491 7.513936e-05
 [895,] 1.169078e-04 0.0001283070 3.829641e-05
 [896,] 2.254319e-04 0.0001271940 8.463425e-05
 [897,] 1.197959e-04 0.0001299950 4.211662e-05
 [898,] 2.069548e-03 0.0001308722 9.064961e-04
 [899,] 5.165126e-04 0.0001321781 2.148785e-04
 [900,] 1.319747e-04 0.0001301194 4.528429e-05
 [901,] 1.362119e-04 0.0001301728 4.700322e-05
 [902,] 5.437850e-05 0.0001254210 1.799875e-05
 [903,] 5.432030e-05 0.0001253962 1.797134e-05
 [904,] 1.017109e-03 0.0001282151 3.429701e-04
 [905,] 2.037806e-04 0.0001275747 7.702415e-05
 [906,] 9.486914e-04 0.0001283234 3.282148e-04
 [907,] 5.207812e-04 0.0001322270 2.124677e-04
 [908,] 9.097669e-04 0.0001284234 3.191577e-04
 [909,] 7.757648e-04 0.0001284328 2.723054e-04
 [910,] 1.187489e-04 0.0001304996 3.838819e-05
 [911,] 7.082568e-05 0.0001265318 2.403167e-05
 [912,] 8.625762e-04 0.0001284340 3.029807e-04
 [913,] 1.064031e-03 0.0001283545 3.694217e-04
 [914,] 1.203767e-04 0.0001283666 3.908384e-05
 [915,] 8.520685e-05 0.0001307273 2.854705e-05
 [916,] 5.446883e-05 0.0001256980 1.802247e-05
 [917,] 9.044259e-04 0.0001282812 3.099884e-04
 [918,] 4.905872e-04 0.0001320113 2.017024e-04
 [919,] 5.454971e-04 0.0001322295 2.230720e-04
 [920,] 2.260400e-04 0.0001261248 8.178460e-05
 [921,] 8.975900e-04 0.0001289210 3.368788e-04
 [922,] 7.585850e-05 0.0001251017 2.417811e-05
 [923,] 5.544520e-05 0.0001254551 1.836111e-05
 [924,] 5.452492e-05 0.0001257398 1.807270e-05
 [925,] 1.330469e-04 0.0001301338 4.572049e-05
 [926,] 6.774338e-05 0.0001264452 2.288854e-05
 [927,] 2.181138e-04 0.0001272645 8.196836e-05
 [928,] 1.640973e-04 0.0001299724 5.206632e-05
 [929,] 1.281488e-04 0.0001282967 4.251714e-05
 [930,] 1.321111e-04 0.0001301776 4.556481e-05
 [931,] 1.150266e-04 0.0001282974 3.786941e-05
 [932,] 1.247187e-04 0.0001304235 4.313842e-05
 [933,] 2.259262e-04 0.0001269451 8.418522e-05
 [934,] 9.046079e-04 0.0001284109 3.166415e-04
 [935,] 6.533412e-05 0.0001270765 2.216118e-05
 [936,] 2.289320e-04 0.0001250556 6.928593e-05
 [937,] 5.752419e-04 0.0001320311 2.329944e-04
 [938,] 5.443074e-05 0.0001254254 1.801781e-05
 [939,] 5.436048e-05 0.0001257244 1.798337e-05
 [940,] 8.157164e-04 0.0001283410 2.825235e-04
 [941,] 8.746765e-04 0.0001294461 3.317421e-04
 [942,] 9.495489e-04 0.0001289550 3.406092e-04
 [943,] 1.157027e-04 0.0001283475 3.801943e-05
 [944,] 1.437545e-04 0.0001300798 4.919451e-05
 [945,] 8.774925e-05 0.0001261717 2.878399e-05
 [946,] 9.021559e-05 0.0001261290 2.961614e-05
 [947,] 8.284284e-05 0.0001266700 2.839675e-05
 [948,] 1.344080e-04 0.0001300785 4.592627e-05
 [949,] 9.964744e-04 0.0001292556 3.814901e-04
 [950,] 2.303327e-04 0.0001318576 1.682616e-04
 [951,] 1.747125e-04 0.0001278227 6.599446e-05
 [952,] 1.008231e-03 0.0001290788 3.804709e-04
 [953,] 5.870021e-04 0.0001326955 2.464532e-04
 [954,] 1.816216e-04 0.0001279213 6.890182e-05
 [955,] 1.153164e-04 0.0001304239 3.834253e-05
 [956,] 1.088631e-03 0.0001286051 3.882086e-04
 [957,] 1.486065e-04 0.0001301356 5.116079e-05
 [958,] 1.459398e-04 0.0001300321 4.964015e-05
 [959,] 5.816681e-04 0.0001311014 2.310184e-04
 [960,] 7.231813e-05 0.0001281758 2.224411e-05
 [961,] 6.826911e-05 0.0001261002 2.165988e-05
 [962,] 1.506225e-04 0.0001308845 6.067798e-05
 [963,] 6.070579e-04 0.0001305856 2.245870e-04
 [964,] 9.881261e-05 0.0001301700 3.299669e-05
 [965,] 7.809815e-05 0.0001302402 2.604225e-05
 [966,] 2.545268e-04 0.0001247500 7.910344e-05
 [967,] 1.521659e-04 0.0001312768 6.217475e-05
 [968,] 1.370208e-04 0.0001301295 4.705373e-05
 [969,] 2.228341e-04 0.0001248276 6.631935e-05
 [970,] 1.542294e-04 0.0001309295 6.272425e-05
 [971,] 4.010097e-04 0.0001257542 1.070804e-04
 [972,] 6.016108e-04 0.0001329831 2.618259e-04
 [973,] 3.787882e-04 0.0001260384 1.000132e-04
 [974,] 1.119496e-03 0.0001312557 4.587228e-04
 [975,] 1.363979e-03 0.0001252032 3.698446e-04
 [976,] 1.468727e-03 0.0001321505 6.218998e-04
 [977,] 1.278752e-03 0.0001310986 5.204077e-04
 [978,] 1.758727e-04 0.0001314497 6.494570e-05
 [979,] 5.773713e-04 0.0001322134 2.394674e-04
 [980,] 1.527989e-04 0.0001320228 6.361459e-05
 [981,] 1.355782e-03 0.0001305457 5.282130e-04
 [982,] 1.528672e-03 0.0001306262 6.014064e-04
 [983,] 1.114115e-03 0.0001302633 4.176392e-04
 [984,] 1.174599e-03 0.0001310723 4.759274e-04
 [985,] 2.691401e-04 0.0001250871 7.770659e-05
 [986,] 3.666291e-04 0.0001254642 1.002442e-04
 [987,] 1.196763e-03 0.0001310223 4.834529e-04
 [988,] 8.775865e-04 0.0001246020 2.615249e-04
 [989,] 1.080480e-03 0.0001310376 4.355917e-04
 [990,] 1.358708e-03 0.0001311065 5.543560e-04
 [991,] 3.373799e-04 0.0001255778 9.204835e-05
 [992,] 3.916284e-04 0.0001303609 2.009279e-04
 [993,] 1.242309e-03 0.0001307503 4.742729e-04
 [994,] 6.815121e-04 0.0001312893 2.749232e-04
 [995,] 2.337718e-04 0.0001258724 6.477176e-05
 [996,] 6.460240e-04 0.0001312929 2.601344e-04
 [997,] 6.338726e-04 0.0001306491 2.430708e-04
 [998,] 5.918608e-05 0.0001293698 1.978093e-05
 [999,] 6.045449e-04 0.0001311004 2.399498e-04
[1000,] 1.720152e-04 0.0001318121 6.439733e-05
[1001,] 1.600709e-04 0.0001319214 6.743754e-05
[1002,] 5.352955e-04 0.0001245673 1.703379e-04
[1003,] 1.538318e-04 0.0001319811 6.412563e-05
[1004,] 5.921516e-04 0.0001313559 2.385221e-04
[1005,] 7.286643e-04 0.0001259130 1.924631e-04
[1006,] 1.527615e-04 0.0001295723 5.016623e-05
[1007,] 1.551701e-04 0.0001317762 6.451671e-05
[1008,] 3.148177e-04 0.0001249494 9.394379e-05
[1009,] 9.185485e-05 0.0001274295 2.948816e-05
[1010,] 1.510484e-04 0.0001333897 6.443687e-05
[1011,] 2.255354e-04 0.0001253632 6.427711e-05
[1012,] 6.304269e-04 0.0001308418 2.390690e-04
[1013,] 1.358435e-04 0.0001301434 4.669266e-05
[1014,] 6.562543e-04 0.0001312929 2.644170e-04
[1015,] 7.660383e-04 0.0001261355 1.994103e-04
[1016,] 1.433510e-04 0.0001301322 4.929378e-05
[1017,] 1.737541e-04 0.0001299869 5.884327e-05
[1018,] 1.485160e-04 0.0001301101 5.100550e-05
[1019,] 5.818631e-04 0.0001316433 2.385635e-04
[1020,] 6.666393e-04 0.0001311029 2.655975e-04
[1021,] 1.545698e-04 0.0001301578 5.335637e-05
[1022,] 9.178084e-05 0.0001305100 3.056822e-05
[1023,] 5.643594e-04 0.0001313580 2.204523e-04
[1024,] 6.625974e-04 0.0001303845 2.488101e-04
[1025,] 2.178442e-04 0.0001250684 6.342620e-05
[1026,] 6.109959e-04 0.0001311739 2.436842e-04
[1027,] 1.440920e-04 0.0001301403 4.958844e-05
[1028,] 9.368532e-05 0.0001306571 3.184614e-05
[1029,] 5.881791e-04 0.0001245336 1.845422e-04
[1030,] 7.039883e-04 0.0001250405 1.991977e-04
[1031,] 6.158375e-04 0.0001308272 2.401659e-04
[1032,] 2.395594e-04 0.0001249099 7.681564e-05
[1033,] 2.358357e-04 0.0001248909 7.652636e-05
[1034,] 6.295449e-04 0.0001310101 2.487550e-04
[1035,] 6.053225e-04 0.0001307761 2.279148e-04
[1036,] 6.211587e-04 0.0001310781 2.463678e-04
[1037,] 5.727585e-04 0.0001323474 2.360517e-04
[1038,] 1.545276e-04 0.0001253469 5.001841e-05
[1039,] 2.007505e-04 0.0001320820 7.776879e-05
[1040,] 1.428798e-04 0.0001297392 5.461932e-05
[1041,] 1.037868e-04 0.0001295280 3.470814e-05
[1042,] 2.220201e-04 0.0001250043 6.495989e-05
[1043,] 2.289773e-04 0.0001254324 6.505498e-05
[1044,] 1.506057e-04 0.0001277196 5.571642e-05
[1045,] 4.445105e-04 0.0001268028 1.520962e-04
[1046,] 5.383539e-04 0.0001267983 1.903693e-04
[1047,] 5.598801e-04 0.0001312169 2.253463e-04
[1048,] 5.743929e-04 0.0001316585 2.363535e-04
[1049,] 2.154886e-04 0.0001248848 6.470129e-05
[1050,] 1.489290e-04 0.0001288648 5.672250e-05
[1051,] 5.584439e-04 0.0001315708 2.284775e-04
[1052,] 1.287111e-04 0.0001299858 4.309743e-05
[1053,] 6.422293e-04 0.0001303296 2.394066e-04
[1054,] 5.925893e-04 0.0001317444 2.453333e-04
[1055,] 5.905129e-04 0.0001247659 1.735315e-04
[1056,] 5.936277e-04 0.0001308186 2.310602e-04
[1057,] 2.519476e-04 0.0001247104 7.574427e-05
[1058,] 6.052419e-04 0.0001319082 2.528846e-04
[1059,] 6.097167e-04 0.0001317631 2.529886e-04
[1060,] 6.045710e-04 0.0001319210 2.528673e-04
[1061,] 2.541385e-04 0.0001249349 7.411377e-05
[1062,] 6.753246e-05 0.0001300681 2.153040e-05
[1063,] 6.403079e-05 0.0001302327 2.055035e-05
[1064,] 6.168096e-05 0.0001301516 1.996041e-05
[1065,] 1.234574e-04 0.0001280998 4.212625e-05
[1066,] 1.701133e-04 0.0001275078 6.388349e-05
[1067,] 1.596691e-04 0.0001277241 5.987296e-05
[1068,] 1.701121e-04 0.0001277989 6.456957e-05
[1069,] 1.722850e-04 0.0001278889 6.564779e-05
[1070,] 1.406996e-04 0.0001266379 4.162983e-05
[1071,] 1.698421e-04 0.0001282641 6.550436e-05
[1072,] 1.475821e-04 0.0001269213 4.317638e-05
[1073,] 1.699800e-04 0.0001277517 6.440071e-05
[1074,] 1.450703e-04 0.0001272753 4.213329e-05
[1075,] 1.754947e-04 0.0001279033 6.717708e-05
[1076,] 6.401992e-04 0.0001302595 2.260399e-04
[1077,] 5.955490e-04 0.0001298519 2.175320e-04
[1078,] 2.109235e-04 0.0001329366 5.320043e-05
[1079,] 5.834337e-04 0.0001314377 2.295113e-04
[1080,] 6.020914e-05 0.0001292430 1.968889e-05
[1081,] 6.107836e-05 0.0001291825 1.993866e-05
[1082,] 9.948093e-05 0.0001306507 3.439707e-05
[1083,] 6.238303e-05 0.0001282673 2.122239e-05
[1084,] 2.789302e-04 0.0001245848 8.651538e-05
[1085,] 4.109280e-04 0.0001334236 1.776908e-04
[1086,] 4.245453e-04 0.0001317390 1.704576e-04
[1087,] 6.121774e-04 0.0001316767 2.428744e-04
[1088,] 1.074084e-04 0.0001305072 3.876967e-05
[1089,] 4.920743e-04 0.0001316149 1.927766e-04
[1090,] 1.938786e-04 0.0001245840 6.129902e-05
[1091,] 6.706249e-05 0.0001320799 2.313540e-05
[1092,] 1.636953e-04 0.0001247496 5.248835e-05
[1093,] 9.889311e-05 0.0001362582 3.827375e-05
[1094,] 6.782633e-05 0.0001321372 2.349641e-05
[1095,] 6.859244e-05 0.0001330728 2.402684e-05
[1096,] 2.199604e-04 0.0001308500 7.951205e-05
[1097,] 7.947387e-04 0.0001308435 3.164469e-04
[1098,] 8.377424e-04 0.0001303433 3.164111e-04
[1099,] 9.380878e-05 0.0001451557 3.908119e-05
[1100,] 1.325314e-04 0.0001305565 4.239102e-05
[1101,] 6.202036e-05 0.0001284886 2.050408e-05
[1102,] 3.268293e-04 0.0001332128 1.379743e-04
[1103,] 1.047901e-04 0.0001466260 4.617785e-05
[1104,] 3.366792e-04 0.0001332374 1.424157e-04
[1105,] 6.711150e-05 0.0001330740 2.335347e-05
[1106,] 6.546179e-04 0.0001321382 2.677448e-04
[1107,] 1.031967e-04 0.0001425232 4.348482e-05
[1108,] 6.281234e-04 0.0001321343 2.563984e-04
[1109,] 1.912832e-04 0.0001306560 6.755982e-05
[1110,] 2.293505e-04 0.0001249516 7.734442e-05
[1111,] 1.496091e-04 0.0001377972 6.416214e-05
[1112,] 3.129341e-04 0.0001323850 7.058571e-05
[1113,] 1.028263e-04 0.0001436024 4.371529e-05
[1114,] 6.322479e-04 0.0001321454 2.583038e-04
[1115,] 1.009946e-04 0.0001435024 4.264176e-05
[1116,] 1.024080e-04 0.0001433066 4.336202e-05
[1117,] 1.023621e-04 0.0001307545 3.558028e-05
[1118,] 6.658619e-05 0.0001322076 2.296301e-05
[1119,] 1.095055e-04 0.0001370133 4.383280e-05
[1120,] 1.065225e-04 0.0001368424 4.228515e-05
[1121,] 6.632712e-04 0.0001321107 2.709735e-04
[1122,] 1.013707e-04 0.0001299011 3.367249e-05
[1123,] 1.011919e-04 0.0001431968 4.263726e-05
[1124,] 1.011351e-04 0.0002389857 4.498392e-05
[1125,] 5.081069e-04 0.0001260062 1.876207e-04
[1126,] 9.562105e-05 0.0001301323 3.064802e-05
[1127,] 6.212102e-04 0.0001278403 2.492119e-04
[1128,] 6.577299e-05 0.0001320401 2.254107e-05
[1129,] 2.342636e-04 0.0001248664 7.822156e-05
[1130,] 1.002808e-04 0.0001429298 4.202325e-05
[1131,] 2.370962e-04 0.0001249401 7.993162e-05
[1132,] 1.023435e-04 0.0001813107 4.532435e-05
[1133,] 3.280983e-04 0.0001250050 1.009813e-04
[1134,] 1.009059e-04 0.0001747855 4.438145e-05
[1135,] 1.059664e-04 0.0001378835 4.257324e-05
[1136,] 9.763731e-05 0.0001440352 4.092641e-05
[1137,] 6.442627e-04 0.0001320817 2.624378e-04
[1138,] 6.627433e-05 0.0001336249 2.300992e-05
[1139,] 2.171733e-04 0.0001248353 7.226346e-05
[1140,] 1.039146e-04 0.0001438947 4.444989e-05
[1141,] 6.588189e-04 0.0001321003 2.689167e-04
[1142,] 1.047417e-04 0.0001433525 4.469248e-05
[1143,] 1.051693e-04 0.0001436448 4.506136e-05
[1144,] 2.715744e-04 0.0001319333 1.074327e-04
[1145,] 3.352309e-04 0.0001310856 7.696517e-05
[1146,] 2.272400e-04 0.0001248091 7.544991e-05
[1147,] 2.092744e-04 0.0001248016 6.934104e-05
[1148,] 1.102031e-04 0.0002263239 5.091951e-05
[1149,] 6.043422e-04 0.0001259604 2.228996e-04
[1150,] 1.115361e-04 0.0001415379 4.760153e-05
[1151,] 1.069578e-04 0.0001377070 4.297443e-05
[1152,] 2.246834e-04 0.0001248183 7.447278e-05
[1153,] 6.389818e-04 0.0001320182 2.592734e-04
[1154,] 1.093832e-04 0.0001369815 4.375550e-05
[1155,] 8.311960e-05 0.0001304734 2.764294e-05
[1156,] 7.394123e-04 0.0001320978 3.032723e-04
[1157,] 1.010985e-04 0.0001430016 4.250686e-05
[1158,] 6.335694e-05 0.0001300212 2.137050e-05
[1159,] 2.953364e-04 0.0001331820 1.235707e-04
[1160,] 1.432952e-04 0.0001305697 4.565194e-05
[1161,] 1.033599e-04 0.0001370302 4.160927e-05
[1162,] 1.348904e-04 0.0001326866 5.093890e-05
[1163,] 6.775350e-05 0.0001348769 2.401088e-05
[1164,] 9.900333e-05 0.0001385992 3.954815e-05
[1165,] 1.730769e-04 0.0001305530 6.135726e-05
[1166,] 1.054443e-04 0.0001369553 4.266263e-05
[1167,] 1.299913e-04 0.0001303492 5.104279e-05
[1168,] 5.679254e-04 0.0001322045 2.331978e-04
[1169,] 6.485153e-05 0.0001343286 2.233573e-05
[1170,] 7.371630e-05 0.0001302784 2.467099e-05
[1171,] 7.369941e-05 0.0001302495 2.464823e-05
[1172,] 4.501393e-04 0.0001271919 1.746729e-04
[1173,] 9.991378e-05 0.0001433918 4.198935e-05
[1174,] 5.490550e-04 0.0001274501 2.165058e-04
[1175,] 7.546711e-05 0.0001319251 2.658514e-05
[1176,] 7.942409e-04 0.0001320423 3.254999e-04
[1177,] 8.418046e-05 0.0001290164 2.950731e-05
[1178,] 6.601770e-05 0.0001341727 2.294078e-05
[1179,] 4.576042e-04 0.0001318592 1.813517e-04
[1180,] 1.350524e-04 0.0001306099 4.301167e-05
[1181,] 8.668592e-05 0.0001301621 2.879822e-05
[1182,] 1.019809e-04 0.0001307886 3.548509e-05
[1183,] 1.015465e-04 0.0001426032 4.260190e-05
[1184,] 2.228947e-04 0.0001307769 8.035849e-05
[1185,] 6.827117e-05 0.0001275006 2.380986e-05
[1186,] 9.631462e-05 0.0001428270 3.975966e-05
[1187,] 1.002817e-04 0.0001425830 4.189108e-05
[1188,] 9.875215e-05 0.0001424709 4.099864e-05
[1189,] 7.247946e-04 0.0001319522 2.944157e-04
[1190,] 9.796406e-05 0.0001431780 4.081292e-05
[1191,] 9.617210e-05 0.0001439516 4.006312e-05
[1192,] 2.932449e-04 0.0001331234 1.222105e-04
[1193,] 9.911311e-05 0.0001379138 3.915968e-05
[1194,] 8.284966e-05 0.0001304778 2.751175e-05
[1195,] 9.897417e-05 0.0001431836 4.138239e-05
[1196,] 1.006197e-04 0.0001377919 3.986085e-05
[1197,] 1.099759e-04 0.0001302068 3.492503e-05
[1198,] 6.162689e-04 0.0001322119 2.525781e-04
[1199,] 3.538207e-04 0.0001268673 1.135732e-04
[1200,] 1.002045e-04 0.0001432059 4.223519e-05
[1201,] 9.972249e-05 0.0001429900 4.173308e-05
[1202,] 6.094495e-04 0.0001326799 2.562973e-04
[1203,] 2.666349e-04 0.0001331145 1.103839e-04
[1204,] 6.537928e-05 0.0001359603 2.278760e-05
[1205,] 9.988274e-05 0.0001434851 4.200707e-05
[1206,] 2.994420e-04 0.0001247307 9.667316e-05
[1207,] 3.860105e-04 0.0001289590 1.580290e-04
[1208,] 7.867449e-05 0.0001262831 2.568081e-05
[1209,] 1.067375e-04 0.0001422529 4.548187e-05
[1210,] 1.040217e-04 0.0001435929 4.453133e-05
[1211,] 6.543451e-05 0.0001356147 2.279143e-05
[1212,] 1.398623e-04 0.0001318679 5.149266e-05
[1213,] 6.191462e-05 0.0001283002 2.047355e-05
[1214,] 9.748976e-05 0.0001431459 4.053458e-05
[1215,] 6.457739e-05 0.0001358625 2.226044e-05
[1216,] 9.989318e-05 0.0001427874 4.175344e-05
[1217,] 1.007124e-04 0.0001424014 4.206053e-05
[1218,] 6.511813e-05 0.0001355198 2.258650e-05
[1219,] 1.073627e-04 0.0001426612 4.604653e-05
[1220,] 1.012494e-04 0.0001302406 3.304339e-05
[1221,] 1.013214e-04 0.0001421599 4.233252e-05
[1222,] 2.640519e-04 0.0001321432 1.052502e-04
[1223,] 1.853375e-04 0.0001257840 5.368546e-05
[1224,] 1.187138e-04 0.0001306246 4.087338e-05
[1225,] 4.356547e-04 0.0001320861 1.744583e-04
[1226,] 1.028065e-04 0.0001436832 4.373986e-05
[1227,] 2.630491e-04 0.0001268635 8.494935e-05
[1228,] 9.932437e-05 0.0001429853 4.150790e-05
[1229,] 1.016997e-04 0.0001428131 4.277120e-05
[1230,] 1.010853e-04 0.0001414762 4.189854e-05
[1231,] 8.662720e-05 0.0001314700 2.872406e-05
[1232,] 9.800354e-05 0.0001413892 4.035913e-05
[1233,] 1.488667e-04 0.0001248684 4.881726e-05
[1234,] 1.817606e-04 0.0001248188 6.034864e-05
[1235,] 1.024601e-04 0.0001426670 4.313614e-05
[1236,] 1.797688e-04 0.0001250530 6.066317e-05
[1237,] 1.027359e-04 0.0001428296 4.335626e-05
[1238,] 4.713053e-04 0.0001321024 1.895704e-04
[1239,] 1.107964e-04 0.0001418014 4.753838e-05
[1240,] 4.193386e-04 0.0001321066 1.677652e-04
[1241,] 1.888624e-04 0.0001248537 6.301753e-05
[1242,] 1.064695e-04 0.0001428134 4.558102e-05
[1243,] 1.000690e-04 0.0001437587 4.221429e-05
[1244,] 1.066133e-04 0.0001418014 4.524043e-05
[1245,] 2.947848e-04 0.0001268650 9.469272e-05
[1246,] 2.001547e-04 0.0001306689 7.085831e-05
[1247,] 9.906302e-05 0.0001428233 4.130257e-05
[1248,] 1.032415e-04 0.0001415599 4.313759e-05
[1249,] 5.374729e-04 0.0001321584 2.181553e-04
[1250,] 1.230734e-04 0.0001415051 5.409696e-05
[1251,] 9.509183e-05 0.0001405656 3.840704e-05
[1252,] 1.008420e-04 0.0001429474 4.234461e-05
[1253,] 1.011561e-04 0.0001307179 3.520020e-05
[1254,] 4.569573e-04 0.0001320820 1.833394e-04
[1255,] 1.072222e-04 0.0001414945 4.543733e-05
[1256,] 1.059879e-04 0.0001416374 4.482380e-05
[1257,] 9.856332e-05 0.0001425485 4.092155e-05
[1258,] 9.979884e-05 0.0001428453 4.172105e-05
[1259,] 1.010639e-04 0.0001429274 4.246036e-05
[1260,] 6.549331e-05 0.0001357357 2.284733e-05
[1261,] 1.049022e-04 0.0001368819 4.151844e-05
[1262,] 6.521660e-05 0.0001356498 2.266191e-05
[1263,] 9.933905e-05 0.0001414080 4.108243e-05
[1264,] 1.718375e-04 0.0001254471 5.969876e-05
[1265,] 1.322866e-04 0.0001298291 4.185370e-05
[1266,] 1.221842e-04 0.0001306000 3.910719e-05
[1267,] 7.140872e-05 0.0001261325 2.350957e-05
[1268,] 6.502874e-05 0.0001358552 2.256180e-05
[1269,] 1.579720e-04 0.0001273808 5.742856e-05
[1270,] 9.977332e-05 0.0001427557 4.167472e-05
[1271,] 6.595973e-05 0.0001357404 2.311521e-05
[1272,] 6.531170e-05 0.0001358422 2.273756e-05
[1273,] 1.203224e-04 0.0001306282 4.146685e-05
[1274,] 1.060121e-04 0.0001367982 4.201251e-05
[1275,] 1.267996e-04 0.0001306209 4.046346e-05
[1276,] 1.737930e-04 0.0001268596 6.226511e-05
[1277,] 2.760529e-04 0.0001331536 1.147664e-04
[1278,] 2.875851e-04 0.0001331032 1.197154e-04
[1279,] 9.996964e-05 0.0001424078 4.164700e-05
[1280,] 3.521125e-04 0.0001306382 1.500666e-04
[1281,] 9.594802e-05 0.0001428179 3.954546e-05
[1282,] 6.576827e-05 0.0001369723 2.314039e-05
[1283,] 2.510043e-04 0.0001320451 9.929723e-05
[1284,] 2.962497e-04 0.0001268885 9.474242e-05
[1285,] 6.575866e-05 0.0001375109 2.317680e-05
[1286,] 1.260010e-04 0.0001306154 4.023318e-05
[1287,] 1.703729e-04 0.0001385342 7.647195e-05
[1288,] 1.917284e-04 0.0001272114 6.974901e-05
[1289,] 3.836439e-04 0.0001303822 1.633429e-04
[1290,] 9.364811e-05 0.0001428119 3.825667e-05
[1291,] 1.039185e-04 0.0001431099 4.427667e-05
[1292,] 1.050373e-04 0.0001361809 4.120938e-05
[1293,] 6.146022e-04 0.0001320141 2.488787e-04
[1294,] 1.063855e-04 0.0001409552 4.458567e-05
[1295,] 2.229956e-04 0.0001276935 8.251646e-05
[1296,] 2.605488e-04 0.0001269028 8.534991e-05
[1297,] 6.367055e-05 0.0001349693 2.169542e-05
[1298,] 9.466517e-05 0.0001430791 3.891261e-05
[1299,] 9.608812e-05 0.0001416110 3.936606e-05
[1300,] 4.225723e-04 0.0001322107 1.700783e-04
[1301,] 9.494116e-05 0.0001427025 3.894899e-05
[1302,] 4.004833e-04 0.0001320006 1.589872e-04
[1303,] 9.785984e-05 0.0001406015 3.997049e-05
[1304,] 1.007106e-04 0.0001406735 4.154558e-05
[1305,] 5.737976e-05 0.0001249438 1.883993e-05
[1306,] 1.971566e-04 0.0001304649 6.286182e-05
[1307,] 2.048289e-04 0.0001327626 8.200849e-05
[1308,] 1.194711e-03 0.0001271473 4.115803e-04
[1309,] 8.796794e-05 0.0001314455 2.870172e-05
[1310,] 1.752304e-03 0.0001270970 6.235818e-04
[1311,] 5.585836e-05 0.0001250323 1.836169e-05
[1312,] 6.679905e-05 0.0001286501 2.223768e-05
[1313,] 5.914597e-04 0.0001255197 1.918780e-04
[1314,] 9.925094e-05 0.0001309698 3.169555e-05
[1315,] 6.771063e-05 0.0001311285 2.364582e-05
[1316,] 1.277806e-04 0.0001307539 4.405531e-05
[1317,] 1.785059e-04 0.0001332312 7.128692e-05
[1318,] 1.663826e-04 0.0001249658 5.231289e-05
[1319,] 7.920132e-05 0.0001310391 2.872450e-05
[1320,] 1.111163e-04 0.0001301377 3.659290e-05
[1321,] 1.693679e-04 0.0001359057 1.136491e-04
[1322,] 1.646351e-04 0.0001353705 1.012915e-04
[1323,] 1.569536e-04 0.0001349500 8.896615e-05
[1324,] 1.741764e-04 0.0001363012 1.194585e-04
[1325,] 2.453939e-03 0.0001392732 1.878761e-03
[1326,] 1.932369e-04 0.0001358065 1.391950e-04
[1327,] 1.764731e-04 0.0001354184 1.170902e-04
[1328,] 7.581334e-05 0.0001255789 2.589817e-05
[1329,] 1.488513e-04 0.0001334068 1.371656e-04
[1330,] 1.491933e-04 0.0001333021 1.346824e-04
[1331,] 9.909946e-05 0.0001305813 3.365941e-05
[1332,] 3.468385e-03 0.0001346395 1.722669e-03
[1333,] 2.183784e-04 0.0001313160 8.285461e-05
[1334,] 1.023294e-04 0.0001325305 4.472948e-05
[1335,] 1.654226e-04 0.0001276670 6.055299e-05
[1336,] 1.676927e-04 0.0001249768 5.230847e-05
[1337,] 1.525307e-04 0.0001255138 4.983552e-05
[1338,] 1.473793e-04 0.0001254350 4.788501e-05
[1339,] 1.523350e-04 0.0001254432 4.939363e-05
[1340,] 2.732807e-04 0.0001338210 3.508335e-04
[1341,] 6.409511e-05 0.0001303117 2.170158e-05
[1342,] 2.145567e-03 0.0001269299 7.160373e-04
[1343,] 6.744333e-05 0.0001275031 2.264667e-05
[1344,] 3.029258e-04 0.0001329159 3.178001e-04
[1345,] 1.450321e-04 0.0001253934 4.670764e-05
[1346,] 1.450390e-04 0.0001253737 4.653134e-05
[1347,] 1.553076e-04 0.0001269992 5.478774e-05
[1348,] 1.507367e-04 0.0001254670 4.891191e-05
[1349,] 1.440985e-04 0.0001253966 4.527194e-05
[1350,] 1.424567e-04 0.0001253602 4.560235e-05
[1351,] 2.370142e-04 0.0001332978 2.724055e-04
[1352,] 2.899316e-04 0.0001342935 4.125852e-04
[1353,] 1.432740e-04 0.0001253986 4.622417e-05
[1354,] 1.432848e-04 0.0001253860 4.612084e-05
[1355,] 1.429770e-04 0.0001254530 4.643866e-05
[1356,] 1.062989e-04 0.0001281467 3.392596e-05
[1357,] 1.749751e-04 0.0001270098 6.253260e-05
[1358,] 2.318565e-04 0.0001272451 8.566515e-05
[1359,] 6.333239e-05 0.0001302718 2.135312e-05
[1360,] 1.309222e-04 0.0001309851 4.665366e-05
[1361,] 1.564523e-04 0.0001271904 5.570032e-05
[1362,] 1.551508e-04 0.0001272500 5.531886e-05
[1363,] 2.125748e-03 0.0001253613 6.963017e-04
[1364,] 1.450157e-04 0.0001253943 4.670253e-05
[1365,] 1.437797e-04 0.0001253925 4.627768e-05
[1366,] 3.048341e-04 0.0001334306 3.561558e-04
[1367,] 1.544842e-04 0.0001311410 5.613970e-05
[1368,] 1.589370e-04 0.0001269065 5.587122e-05
[1369,] 6.509298e-05 0.0001306240 2.218438e-05
[1370,] 2.013054e-03 0.0001286938 7.957424e-04
[1371,] 1.323083e-04 0.0001267173 4.498749e-05
[1372,] 1.433211e-04 0.0001254125 4.624131e-05
[1373,] 1.566520e-04 0.0001273715 5.620717e-05
[1374,] 2.367859e-04 0.0001280652 9.010665e-05
[1375,] 1.547202e-04 0.0001269813 5.450678e-05
[1376,] 1.450253e-04 0.0001253667 4.641509e-05
[1377,] 1.452225e-04 0.0001253620 4.639354e-05
[1378,] 1.436538e-04 0.0001254353 4.659071e-05
[1379,] 1.561695e-04 0.0001276795 5.669903e-05
[1380,] 1.433333e-04 0.0001253681 4.595168e-05
[1381,] 1.422958e-04 0.0001253625 4.548273e-05
[1382,] 1.547398e-04 0.0001250194 4.785038e-05
[1383,] 6.382411e-05 0.0001305665 2.165195e-05
[1384,] 1.452290e-04 0.0001254166 4.695086e-05
[1385,] 1.518790e-04 0.0001268911 5.318405e-05
[1386,] 1.428247e-04 0.0001254281 4.624257e-05
[1387,] 1.432746e-04 0.0001254434 4.647749e-05
[1388,] 3.081219e-04 0.0001335645 3.785330e-04
[1389,] 1.083037e-04 0.0001270015 3.341611e-05
[1390,] 1.556923e-04 0.0001270277 5.497781e-05
[1391,] 6.154643e-05 0.0001275376 2.048412e-05
[1392,] 3.064174e-04 0.0001342118 4.278654e-04
[1393,] 3.213775e-04 0.0001366774 6.634020e-04
[1394,] 6.376354e-05 0.0001302274 2.154310e-05
[1395,] 1.450603e-04 0.0001254216 4.692620e-05
[1396,] 1.450689e-04 0.0001254038 4.680874e-05
[1397,] 1.553145e-04 0.0001272912 5.548387e-05
[1398,] 6.256779e-05 0.0001299866 2.101787e-05
[1399,] 1.554447e-04 0.0001271391 5.517952e-05
[1400,] 1.553315e-04 0.0001274489 5.584859e-05
[1401,] 1.553415e-04 0.0001274550 5.587019e-05
[1402,] 1.928924e-03 0.0001264496 7.170491e-04
[1403,] 2.154395e-04 0.0001299799 9.950876e-05
[1404,] 1.247015e-04 0.0001291290 4.351568e-05
[1405,] 2.966145e-04 0.0001329686 3.160893e-04
[1406,] 2.665452e-04 0.0001340765 3.387192e-04
[1407,] 1.520507e-04 0.0001249741 4.787894e-05
[1408,] 1.554555e-04 0.0001249740 4.874138e-05
[1409,] 8.914930e-05 0.0001284852 2.875897e-05
[1410,] 1.737146e-04 0.0001296887 6.888237e-05
[1411,] 1.605185e-04 0.0001282189 5.976925e-05
[1412,] 1.588124e-04 0.0001283705 5.935251e-05
[1413,] 1.579197e-04 0.0001283690 5.891986e-05
[1414,] 2.746559e-04 0.0001305202 1.017404e-04
[1415,] 1.606485e-04 0.0001284855 6.040204e-05
[1416,] 1.528620e-04 0.0001306692 5.414906e-05
[1417,] 1.499692e-04 0.0001249774 4.726206e-05
[1418,] 1.453064e-04 0.0001307634 5.121544e-05
[1419,] 1.669426e-04 0.0001304401 6.728180e-05
[1420,] 1.114960e-04 0.0001306763 3.331347e-05
[1421,] 6.704820e-05 0.0001304763 2.290611e-05
[1422,] 6.417937e-05 0.0001287953 2.179542e-05
[1423,] 1.247354e-04 0.0001308671 4.406114e-05
[1424,] 7.038094e-05 0.0001304444 2.408097e-05
[1425,] 1.527633e-04 0.0001251087 4.956979e-05
[1426,] 1.578228e-04 0.0001298859 6.184272e-05
[1427,] 4.935028e-04 0.0001365181 1.023249e-03
[1428,] 3.468000e-03 0.0001262881 1.029159e-03
[1429,] 2.838573e-03 0.0001268306 8.076468e-04
[1430,] 2.425756e-04 0.0001311113 9.951775e-05
[1431,] 7.064480e-05 0.0001304733 2.427950e-05
[1432,] 6.574663e-05 0.0001291057 2.260997e-05
[1433,] 1.583845e-04 0.0001307783 6.367738e-05
[1434,] 6.501288e-05 0.0001290946 2.224541e-05
[1435,] 2.669168e-03 0.0001267703 9.044346e-04
[1436,] 1.924917e-04 0.0001308385 8.140395e-05
[1437,] 1.282558e-04 0.0001307980 4.525648e-05
[1438,] 8.532754e-04 0.0001356447 1.685687e-03
[1439,] 6.167807e-04 0.0001288217 1.625090e-04
[1440,] 2.952255e-03 0.0001259429 9.463992e-04
[1441,] 1.527977e-04 0.0001251922 5.000333e-05
[1442,] 1.527882e-04 0.0001251479 4.979596e-05
[1443,] 1.574079e-04 0.0001295956 6.111403e-05
[1444,] 2.310235e-04 0.0001307622 9.383402e-05
[1445,] 6.315345e-04 0.0001375402 1.619280e-03
[1446,] 7.045432e-05 0.0001308508 2.434089e-05
[1447,] 9.604870e-05 0.0001302498 3.162665e-05
[1448,] 5.973604e-04 0.0001372939 1.421880e-03
[1449,] 2.106713e-03 0.0001265736 6.363956e-04
[1450,] 6.546226e-05 0.0001287068 2.230581e-05
[1451,] 1.583844e-04 0.0001311155 6.426455e-05
[1452,] 1.007592e-04 0.0001305112 3.409362e-05
[1453,] 1.556525e-04 0.0001308620 5.750742e-05
[1454,] 8.337035e-05 0.0001254560 2.850449e-05
[1455,] 8.345663e-05 0.0001245752 2.734955e-05
[1456,] 8.184584e-05 0.0001256899 2.817409e-05
[1457,] 8.145169e-05 0.0001257766 2.809765e-05
[1458,] 8.902696e-05 0.0001339228 3.439090e-05
[1459,] 8.154330e-05 0.0001247102 2.727289e-05
[1460,] 1.329032e-04 0.0001302311 4.443549e-05
[1461,] 2.045715e-04 0.0001383414 5.001254e-04
[1462,] 6.549055e-05 0.0001297142 2.176073e-05
[1463,] 2.078882e-04 0.0001255862 7.316642e-05
[1464,] 1.839718e-04 0.0001251052 6.270508e-05
[1465,] 1.853635e-04 0.0001252454 6.385776e-05
[1466,] 1.070618e-04 0.0001396877 2.426265e-04
[1467,] 7.964989e-05 0.0001252217 2.674658e-05
[1468,] 7.583578e-05 0.0001298341 2.543213e-05
[1469,] 7.213431e-05 0.0001247132 2.335554e-05
[1470,] 7.357295e-05 0.0001249823 2.468637e-05
[1471,] 6.878583e-05 0.0001324218 2.491220e-05
[1472,] 1.715868e-04 0.0001346903 2.393723e-04
[1473,] 7.118807e-05 0.0001248858 2.337364e-05
[1474,] 7.363142e-05 0.0001250100 2.435163e-05
[1475,] 7.265174e-05 0.0001248306 2.417573e-05
[1476,] 6.844338e-05 0.0001298871 2.297678e-05
[1477,] 1.386092e-04 0.0001361885 5.981227e-05
[1478,] 7.356411e-05 0.0001247655 2.432337e-05
[1479,] 6.955184e-05 0.0001298498 2.333685e-05
[1480,] 1.060836e-04 0.0001304680 3.592755e-05
[1481,] 1.760639e-04 0.0001439034 8.738197e-05
[1482,] 8.149669e-05 0.0001303139 2.642501e-05
[1483,] 3.266214e-04 0.0001294273 9.520461e-05
[1484,] 6.025890e-05 0.0001304231 1.904387e-05
[1485,] 7.443515e-05 0.0001270825 2.327003e-05
[1486,] 1.147386e-03 0.0001302980 6.566460e-04
[1487,] 1.952895e-03 0.0001255472 8.172768e-05
[1488,] 1.008453e-03 0.0001303425 6.116694e-04
[1489,] 2.826205e-04 0.0001304200 9.685670e-05
[1490,] 1.310971e-04 0.0001301391 4.266274e-05
[1491,] 9.621138e-04 0.0001302480 5.378822e-04
[1492,] 1.061279e-03 0.0001294874 2.497996e-04
[1493,] 5.689262e-04 0.0001295489 1.819528e-04
[1494,] 2.670185e-03 0.0001252441 9.516650e-05
[1495,] 9.833764e-04 0.0001302085 5.285313e-04
[1496,] 6.397227e-04 0.0001301298 3.245491e-04
[1497,] 6.148654e-04 0.0001295594 1.682474e-04
[1498,] 7.602269e-05 0.0001356848 2.430415e-05
[1499,] 7.279272e-04 0.0001303945 4.589969e-04
[1500,] 1.095550e-04 0.0001296299 3.515399e-05
[1501,] 7.710632e-04 0.0001302699 4.331446e-04
[1502,] 6.797945e-04 0.0001302848 3.947506e-04
[1503,] 1.256572e-04 0.0001358949 5.217122e-05
[1504,] 2.170417e-04 0.0001306714 5.664066e-05
[1505,] 6.729284e-04 0.0001303216 4.041746e-04
[1506,] 8.606572e-04 0.0001303236 5.159642e-04
[1507,] 2.526760e-04 0.0001277923 6.818376e-05
[1508,] 8.581696e-04 0.0001303278 5.164638e-04
[1509,] 8.797363e-05 0.0001302689 2.921410e-05
[1510,] 8.447617e-05 0.0001320518 2.699810e-05
[1511,] 6.513765e-05 0.0001361673 1.973771e-05
[1512,] 4.311021e-04 0.0001304306 2.839359e-04
[1513,] 7.395752e-05 0.0001294387 2.473795e-05
[1514,] 1.924257e-04 0.0001282081 5.342767e-05
[1515,] 7.814801e-05 0.0001398555 2.237556e-05
[1516,] 8.356654e-04 0.0001302819 4.749306e-04
[1517,] 8.847258e-05 0.0001304763 2.891112e-05
[1518,] 8.796703e-04 0.0001303306 5.311961e-04
[1519,] 8.796703e-04 0.0001303306 5.311961e-04
[1520,] 9.186196e-04 0.0001300616 4.255044e-04
[1521,] 5.711956e-04 0.0001304234 2.894497e-04
[1522,] 8.718148e-04 0.0001302984 5.116725e-04
[1523,] 7.579066e-04 0.0001302465 4.248444e-04
[1524,] 9.392858e-04 0.0001302521 5.177230e-04
[1525,] 2.024620e-04 0.0001266793 5.844652e-05
[1526,] 9.605446e-04 0.0001302953 5.610315e-04
[1527,] 7.626318e-05 0.0001294159 2.558853e-05
[1528,] 1.425652e-03 0.0001305473 1.027880e-03
[1529,] 6.141166e-05 0.0001498168 1.876309e-05
[1530,] 1.101450e-03 0.0001305379 7.840310e-04
[1531,] 8.251357e-05 0.0001408546 2.323971e-05
[1532,] 9.178588e-05 0.0001305957 2.978270e-05
[1533,] 9.551834e-04 0.0001304096 6.186940e-04
[1534,] 1.038177e-03 0.0001304026 6.677511e-04
[1535,] 3.402170e-04 0.0001258623 1.006201e-04
[1536,] 8.016386e-05 0.0001257235 2.639766e-05
[1537,] 4.515018e-04 0.0001258745 1.327962e-04
[1538,] 4.344765e-04 0.0001258838 1.267692e-04
[1539,] 3.423885e-04 0.0001259476 9.985717e-05
[1540,] 1.132288e-03 0.0001302538 6.265111e-04
[1541,] 7.117366e-05 0.0001399443 2.085796e-05
[1542,] 1.032688e-03 0.0001304097 6.683400e-04
[1543,] 8.529096e-05 0.0001304058 2.835868e-05
[1544,] 9.037043e-05 0.0001416291 3.746406e-05
[1545,] 1.621724e-03 0.0001308871 1.571643e-03
[1546,] 1.530986e-03 0.0001311269 1.749837e-03
[1547,] 1.468192e-03 0.0001310213 1.559990e-03
[1548,] 9.296309e-05 0.0001441435 3.952841e-05
[1549,] 1.499043e-03 0.0001310211 1.593491e-03
[1550,] 1.028715e-04 0.0001438711 4.460191e-05
[1551,] 1.668149e-03 0.0001307090 1.443248e-03
[1552,] 1.475971e-03 0.0001307654 1.334814e-03
[1553,] 1.644669e-03 0.0001307720 1.499287e-03
[1554,] 4.477686e-04 0.0001261042 1.269053e-04
[1555,] 7.841015e-05 0.0001323780 2.619609e-05
[1556,] 2.982960e-04 0.0001295183 8.660582e-05
[1557,] 1.395496e-03 0.0001306934 1.189179e-03
[1558,] 1.717499e-03 0.0001307952 1.591680e-03
[1559,] 1.685609e-03 0.0001306877 1.434299e-03
[1560,] 1.944300e-02 0.0001255168 2.113392e-04
[1561,] 1.721415e-03 0.0001306009 1.344500e-03
[1562,] 1.747315e-03 0.0001307915 1.614959e-03
[1563,] 1.583409e-03 0.0001306934 1.352532e-03
[1564,] 7.019931e-05 0.0001365551 2.634676e-05
[1565,] 1.648563e-03 0.0001306865 1.400395e-03
[1566,] 7.734563e-05 0.0001333002 2.903481e-05
[1567,] 1.632099e-03 0.0001306934 1.394877e-03
[1568,] 3.918315e-04 0.0001276024 9.696029e-05
[1569,] 1.719808e-03 0.0001306572 1.424743e-03
[1570,] 8.198798e-05 0.0001379555 2.320376e-05
[1571,] 7.235898e-05 0.0001442123 2.069868e-05
[1572,] 6.276401e-05 0.0001485342 2.362317e-05
[1573,] 1.856372e-03 0.0001306914 1.587200e-03
[1574,] 1.678350e-03 0.0001306970 1.439594e-03
[1575,] 1.745236e-03 0.0001307029 1.505201e-03
[1576,] 1.314522e-02 0.0001257694 2.729253e-04
[1577,] 1.729304e-03 0.0001306934 1.479431e-03
[1578,] 8.680914e-05 0.0001286519 3.060067e-05
[1579,] 1.545228e-03 0.0001306950 1.321223e-03
[1580,] 8.409173e-05 0.0001410021 2.356507e-05
[1581,] 5.884968e-05 0.0001328258 2.075273e-05
[1582,] 8.637775e-05 0.0001303445 2.871733e-05
[1583,] 2.864652e-03 0.0001306123 2.274275e-03
[1584,] 8.763666e-05 0.0001303384 2.915343e-05
[1585,] 1.264336e-04 0.0001522154 3.084402e-05
[1586,] 1.400152e-03 0.0001307552 1.259570e-03
[1587,] 8.657302e-04 0.0001307507 7.665935e-04
[1588,] 1.621261e-03 0.0001306963 1.388937e-03
[1589,] 1.664980e-03 0.0001307217 1.447023e-03
[1590,] 1.349062e-03 0.0001307383 1.184800e-03
[1591,] 3.179368e-04 0.0001278843 1.093268e-04
[1592,] 8.029035e-05 0.0001303021 2.672138e-05
[1593,] 1.519584e-03 0.0001306759 1.277352e-03
[1594,] 1.509072e-04 0.0001304518 5.065979e-05
[1595,] 1.774593e-03 0.0001306934 1.518828e-03
[1596,] 6.930003e-05 0.0001295816 2.444751e-05
[1597,] 1.580188e-03 0.0001307000 1.357562e-03
[1598,] 1.809151e-03 0.0001309011 1.833476e-03
[1599,] 1.516339e-03 0.0001307593 1.365016e-03
[1600,] 1.690241e-03 0.0001309052 1.714915e-03
[1601,] 1.873914e-03 0.0001309738 1.997994e-03
[1602,] 8.548960e-05 0.0001303643 2.841703e-05
[1603,] 3.514208e-04 0.0001273755 8.904985e-05
[1604,] 1.846642e-03 0.0001309170 1.895700e-03
[1605,] 1.968522e-03 0.0001309068 2.008610e-03
[1606,] 8.979466e-05 0.0001398105 2.465311e-05
[1607,] 1.864765e-03 0.0001309052 1.897502e-03
[1608,] 1.887064e-03 0.0001309004 1.913685e-03
[1609,] 1.555432e-03 0.0001309195 1.590601e-03
[1610,] 1.796079e-03 0.0001309052 1.825585e-03
[1611,] 1.654322e-03 0.0001309090 1.681594e-03
[1612,] 1.668950e-03 0.0001309152 1.705823e-03
[1613,] 1.959960e-03 0.0001309052 1.997159e-03
[1614,] 1.759170e-03 0.0001305952 1.366700e-03
[1615,] 4.245917e-04 0.0001260372 1.206197e-04
[1616,] 1.805464e-03 0.0001306934 1.545689e-03
[1617,] 9.159742e-05 0.0001295703 3.161238e-05
[1618,] 2.102809e-03 0.0001307000 1.814781e-03
[1619,] 8.518922e-05 0.0001425237 3.511951e-05
[1620,] 1.763650e-03 0.0001306934 1.509286e-03
[1621,] 8.386203e-05 0.0001302521 2.840301e-05
[1622,] 8.198152e-05 0.0001410939 2.308987e-05
[1623,] 1.709598e-03 0.0001306951 1.464525e-03
[1624,] 2.066636e-03 0.0001307148 1.806965e-03
[1625,] 3.741800e-04 0.0001296434 8.907127e-05
[1626,] 3.742362e-04 0.0001294755 8.966318e-05
[1627,] 1.934782e-03 0.0001306881 1.650517e-03
[1628,] 2.914199e-04 0.0001276294 9.649911e-05
[1629,] 8.534514e-05 0.0001304644 2.837644e-05
[1630,] 9.820364e-05 0.0001316911 3.439187e-05
[1631,] 5.471970e-03 0.0001306270 4.443952e-03
[1632,] 9.442938e-05 0.0001304632 3.147654e-05
[1633,] 1.568358e-03 0.0001306931 1.339105e-03
[1634,] 1.888832e-03 0.0001307269 1.665735e-03
[1635,] 2.155642e-03 0.0001306774 1.824105e-03
[1636,] 1.958993e-03 0.0001306934 1.679314e-03
[1637,] 3.576159e-04 0.0001295939 8.773392e-05
[1638,] 2.101745e-03 0.0001306087 1.668336e-03
[1639,] 3.226985e-04 0.0001299543 7.751604e-05
[1640,] 1.950211e-03 0.0001306820 1.654923e-03
[1641,] 8.371729e-05 0.0001407474 2.350378e-05
[1642,] 1.995174e-03 0.0001307972 1.859261e-03
[1643,] 2.070468e-03 0.0001307683 1.894130e-03
[1644,] 1.944561e-03 0.0001306887 1.659670e-03
[1645,] 1.140689e-04 0.0001401531 4.877340e-05
[1646,] 2.043465e-03 0.0001307018 1.765311e-03
[1647,] 8.586578e-05 0.0001303836 2.853128e-05
[1648,] 1.551278e-03 0.0001307236 1.358606e-03
[1649,] 1.900218e-03 0.0001307989 1.770371e-03
[1650,] 1.902276e-03 0.0001306997 1.638442e-03
[1651,] 2.009528e-03 0.0001305952 1.563539e-03
[1652,] 1.908317e-03 0.0001307633 1.735897e-03
[1653,] 1.865255e-03 0.0001307633 1.695885e-03
[1654,] 1.099143e-04 0.0001279984 3.625644e-05
[1655,] 2.000619e-03 0.0001307595 1.815637e-03
[1656,] 1.820482e-03 0.0001307069 1.575748e-03
[1657,] 2.333677e-03 0.0001307926 2.174163e-03
[1658,] 9.193929e-05 0.0001304883 3.061500e-05
[1659,] 1.929438e-03 0.0001307612 1.752241e-03
[1660,] 1.773363e-03 0.0001307621 1.609061e-03
[1661,] 1.763472e-03 0.0001308421 1.699455e-03
[1662,] 1.380456e-03 0.0001298483 4.818485e-04
[1663,] 4.461372e-04 0.0001285709 1.062066e-04
[1664,] 1.885124e-03 0.0001305377 1.397779e-03
[1665,] 7.407360e-05 0.0001375699 2.169135e-05
[1666,] 1.213207e-04 0.0001265196 4.084344e-05
[1667,] 1.751924e-03 0.0001305704 1.339821e-03
[1668,] 1.600428e-03 0.0001308658 1.568537e-03
[1669,] 2.028633e-03 0.0001305310 1.494667e-03
[1670,] 1.794171e-03 0.0001305276 1.316889e-03
[1671,] 2.047694e-03 0.0001305297 1.506696e-03
[1672,] 1.848226e-03 0.0001306095 1.466900e-03
[1673,] 2.227530e-03 0.0001305949 1.746618e-03
[1674,] 1.681655e-03 0.0001305306 1.237673e-03
[1675,] 6.930957e-04 0.0001341006 1.331115e-04
[1676,] 1.270508e-04 0.0001314525 4.955570e-05
[1677,] 6.946523e-05 0.0001379423 2.047724e-05
[1678,] 1.825168e-03 0.0001307892 1.685434e-03
[1679,] 1.838539e-03 0.0001305294 1.351931e-03
[1680,] 1.793208e-03 0.0001305141 1.298800e-03
[1681,] 6.782383e-05 0.0001293074 2.253492e-05
[1682,] 1.336512e-03 0.0001300420 5.870429e-04
[1683,] 1.697352e-03 0.0001304350 1.127702e-03
[1684,] 1.632090e-03 0.0001307915 1.505778e-03
[1685,] 1.474010e-04 0.0001304305 5.060470e-05
[1686,] 1.814667e-03 0.0001305803 1.398635e-03
[1687,] 4.903678e-04 0.0001349928 9.859315e-05
[1688,] 1.653698e-03 0.0001305633 1.255469e-03
[1689,] 1.264625e-04 0.0001343333 5.157137e-05
[1690,] 6.000675e-04 0.0001290290 1.351627e-04
[1691,] 1.686365e-03 0.0001306786 1.417728e-03
[1692,] 1.938671e-03 0.0001304509 1.309993e-03
[1693,] 5.814514e-04 0.0001282100 1.369290e-04
[1694,] 1.868159e-03 0.0001304395 1.246945e-03
[1695,] 1.090043e-04 0.0001382257 4.553836e-05
[1696,] 1.717190e-03 0.0001305801 1.322784e-03
[1697,] 1.916158e-03 0.0001305669 1.458668e-03
[1698,] 6.611038e-04 0.0001290873 1.468484e-04
[1699,] 2.276820e-03 0.0001305961 1.783242e-03
[1700,] 4.406445e-04 0.0001284265 1.059466e-04
[1701,] 2.225778e-03 0.0001304983 1.585568e-03
[1702,] 8.270994e-05 0.0001409643 2.301179e-05
[1703,] 1.868468e-03 0.0001304492 1.265267e-03
[1704,] 7.001079e-05 0.0001401582 2.045836e-05
[1705,] 5.778369e-05 0.0001691309 2.073126e-05
[1706,] 1.940178e-03 0.0001305675 1.478221e-03
[1707,] 1.746166e-03 0.0001306178 1.391069e-03
[1708,] 1.964774e-03 0.0001305742 1.506527e-03
[1709,] 1.820741e-03 0.0001305801 1.403134e-03
[1710,] 1.778416e-03 0.0001305801 1.370298e-03
[1711,] 1.684884e-03 0.0001305801 1.297716e-03
[1712,] 1.824222e-03 0.0001307915 1.687811e-03
[1713,] 1.787508e-03 0.0001305801 1.377346e-03
[1714,] 3.129049e-04 0.0001309999 7.268999e-05
[1715,] 1.727564e-03 0.0001306459 1.411942e-03
[1716,] 1.786705e-03 0.0001305834 1.380964e-03
[1717,] 1.771072e-03 0.0001305801 1.364563e-03
[1718,] 3.382979e-04 0.0001289913 8.653284e-05
[1719,] 1.892765e-03 0.0001305306 1.390936e-03
[1720,] 1.782448e-03 0.0001305378 1.318678e-03
[1721,] 1.892687e-03 0.0001305311 1.391729e-03
[1722,] 7.676929e-04 0.0001305031 4.391838e-04
[1723,] 4.684782e-04 0.0001340059 9.529838e-05
[1724,] 1.069973e-03 0.0001305282 6.361553e-04
[1725,] 1.815369e-03 0.0001305952 1.410880e-03
[1726,] 1.588192e-03 0.0001307872 1.458929e-03
[1727,] 1.692215e-03 0.0001305801 1.303416e-03
[1728,] 7.510576e-04 0.0001306825 6.061027e-04
[1729,] 1.844086e-03 0.0001305539 1.386574e-03
[1730,] 3.209568e-04 0.0001353525 6.791938e-05
[1731,] 8.484760e-05 0.0001368215 2.423125e-05
[1732,] 8.506218e-05 0.0001402290 2.383360e-05
[1733,] 2.430065e-04 0.0001303586 8.168969e-05
[1734,] 7.997182e-05 0.0001412583 2.240992e-05
[1735,] 1.955835e-03 0.0001305203 1.425490e-03
[1736,] 3.060044e-04 0.0001314117 7.050457e-05
[1737,] 1.515550e-03 0.0001305801 1.166281e-03
[1738,] 1.799952e-03 0.0001305858 1.394329e-03
[1739,] 1.941228e-03 0.0001305310 1.430010e-03
[1740,] 1.833074e-03 0.0001305310 1.350000e-03
[1741,] 1.840829e-03 0.0001305801 1.418708e-03
[1742,] 7.843044e-05 0.0001403010 2.238350e-05
[1743,] 3.229665e-04 0.0001322662 7.215530e-05
[1744,] 4.599442e-04 0.0001316784 1.016226e-04
[1745,] 4.290740e-04 0.0001301099 1.000577e-04
[1746,] 9.550379e-05 0.0001260972 3.155575e-05
[1747,] 3.883284e-04 0.0001280634 1.123650e-04
[1748,] 1.601273e-03 0.0001305365 1.183950e-03
[1749,] 3.258807e-04 0.0001317997 7.355886e-05
[1750,] 3.952595e-04 0.0001300448 9.131872e-05
[1751,] 1.700881e-03 0.0001304399 1.140704e-03
[1752,] 1.991010e-03 0.0001304828 1.397284e-03
[1753,] 8.759558e-05 0.0001413161 2.426716e-05
[1754,] 1.377552e-03 0.0001305906 1.057296e-03
[1755,] 1.630274e-03 0.0001305149 1.181408e-03
[1756,] 1.375105e-03 0.0001304938 9.746692e-04
[1757,] 1.816067e-03 0.0001305423 1.350788e-03
[1758,] 5.913782e-05 0.0001334095 1.909651e-05
[1759,] 3.846710e-04 0.0001307963 8.698598e-05
[1760,] 1.795568e-03 0.0001304406 1.204836e-03
[1761,] 7.581972e-05 0.0001294422 2.313358e-05
[1762,] 1.488857e-03 0.0001304405 9.992247e-04
[1763,] 8.045098e-05 0.0001315022 2.429910e-05
[1764,] 1.014645e-04 0.0001254084 3.297774e-05
[1765,] 2.063168e-03 0.0001306715 1.743472e-03
[1766,] 5.080883e-04 0.0001277308 1.199683e-04
[1767,] 3.555001e-04 0.0001306194 8.175677e-05
[1768,] 1.370818e-03 0.0001301248 7.067841e-04
[1769,] 1.406542e-03 0.0001299372 6.177429e-04
[1770,] 1.088278e-04 0.0001279658 3.281277e-05
[1771,] 8.562152e-05 0.0001304891 2.595246e-05
[1772,] 1.922724e-03 0.0001309199 1.942437e-03
[1773,] 7.717819e-05 0.0001300465 2.335299e-05
[1774,] 1.058789e-04 0.0001254097 3.433731e-05
[1775,] 1.945833e-03 0.0001306875 1.662467e-03
[1776,] 9.776749e-05 0.0001254058 3.183544e-05
[1777,] 2.354389e-03 0.0001306509 1.942240e-03
[1778,] 3.099998e-04 0.0001303377 7.342372e-05
[1779,] 2.111244e-03 0.0001305768 1.659163e-03
[1780,] 1.086166e-04 0.0001268247 3.334736e-05
[1781,] 2.098796e-03 0.0001308972 2.088193e-03
[1782,] 2.136472e-04 0.0001294762 6.388812e-05
[1783,] 9.587113e-04 0.0001317576 1.568443e-03
[1784,] 1.192973e-03 0.0001316237 1.840231e-03
[1785,] 3.828980e-04 0.0001308800 8.639826e-05
[1786,] 8.057567e-05 0.0001292909 2.442361e-05
[1787,] 5.772696e-05 0.0001248578 1.910354e-05
[1788,] 2.538030e-04 0.0001304262 6.164208e-05
[1789,] 2.797340e-04 0.0001298639 6.806021e-05
[1790,] 5.843745e-05 0.0001248497 1.932519e-05
[1791,] 5.820900e-05 0.0001248595 1.926096e-05
[1792,] 2.497705e-03 0.0001312494 3.138736e-03
[1793,] 3.714240e-04 0.0001297641 8.732998e-05
[1794,] 9.356282e-05 0.0001293967 2.781819e-05
[1795,] 3.385512e-04 0.0001280774 8.986027e-05
[1796,] 2.789287e-03 0.0001309592 2.909968e-03
[1797,] 2.317673e-03 0.0001307722 2.106781e-03
[1798,] 9.387990e-05 0.0001317624 2.773030e-05
[1799,] 2.541110e-03 0.0001307453 2.265335e-03
[1800,] 8.451438e-05 0.0001302882 2.799461e-05
[1801,] 8.348768e-05 0.0001302697 2.771144e-05
[1802,] 8.907196e-05 0.0001302499 2.696595e-05
[1803,] 2.282124e-03 0.0001310801 2.572764e-03
[1804,] 1.648722e-04 0.0001308191 5.111010e-05
[1805,] 8.674613e-04 0.0001304437 4.543637e-04
[1806,] 1.151836e-04 0.0001282129 3.553853e-05
[1807,] 1.166327e-04 0.0001268086 3.572421e-05
[1808,] 3.037950e-03 0.0001308429 2.824533e-03
[1809,] 1.038865e-04 0.0001267240 3.679245e-05
[1810,] 2.693596e-03 0.0001310275 2.939368e-03
[1811,] 1.080056e-04 0.0001272099 3.263939e-05
[1812,] 5.893102e-05 0.0001273471 1.926170e-05
[1813,] 6.555281e-05 0.0001278306 2.105093e-05
[1814,] 1.928525e-04 0.0001272774 5.505713e-05
[1815,] 5.955638e-05 0.0001260697 1.940597e-05
[1816,] 4.074379e-03 0.0001308086 3.815177e-03
[1817,] 3.792236e-03 0.0001311302 4.446331e-03
[1818,] 1.801453e-04 0.0001270669 5.285123e-05
[1819,] 5.892712e-05 0.0001279254 1.895290e-05
[1820,] 1.750643e-04 0.0001274576 5.029256e-05
[1821,] 1.367486e-04 0.0001269043 4.208909e-05
[1822,] 6.843494e-05 0.0001271785 2.218983e-05
[1823,] 1.022180e-04 0.0001253984 3.353626e-05
[1824,] 6.175604e-05 0.0001270763 2.019167e-05
[1825,] 6.010614e-05 0.0001250093 1.961930e-05
[1826,] 1.536692e-04 0.0001287285 4.424422e-05
[1827,] 3.491823e-03 0.0001310391 3.851045e-03
[1828,] 1.813889e-04 0.0001292829 4.829463e-05
[1829,] 4.064285e-04 0.0001295692 1.352306e-04
[1830,] 3.175944e-03 0.0001309417 3.008999e-03
[1831,] 1.731491e-04 0.0001312674 4.487191e-05
[1832,] 3.675549e-03 0.0001311335 4.317211e-03
[1833,] 1.012114e-04 0.0001257268 3.311721e-05
[1834,] 1.008636e-04 0.0001273631 3.055686e-05
[1835,] 3.456463e-03 0.0001310907 3.911135e-03
[1836,] 1.699338e-04 0.0001311579 4.434292e-05
[1837,] 1.720560e-04 0.0001312917 4.462277e-05
[1838,] 5.811322e-05 0.0001296119 1.866106e-05
[1839,] 2.971493e-03 0.0001310666 3.331973e-03
[1840,] 1.749850e-04 0.0001306798 4.574888e-05
[1841,] 1.063577e-04 0.0001285837 3.269427e-05
[1842,] 9.932509e-05 0.0001314628 3.463861e-05
[1843,] 3.258235e-03 0.0001311466 3.853514e-03
[1844,] 6.196272e-05 0.0001323797 1.932427e-05
[1845,] 1.042870e-04 0.0001271779 3.271859e-05
[1846,] 9.522702e-05 0.0001304600 3.175755e-05
[1847,] 1.887364e-04 0.0001322471 4.667784e-05
[1848,] 6.213589e-05 0.0001275329 2.014354e-05
[1849,] 9.130430e-04 0.0001304709 4.998915e-04
[1850,] 1.531045e-04 0.0001271003 4.619125e-05
[1851,] 1.911977e-04 0.0001302783 4.906984e-05
[1852,] 3.361565e-03 0.0001311430 3.968185e-03
[1853,] 6.554421e-05 0.0001281668 2.100524e-05
[1854,] 3.622945e-03 0.0001305173 2.683340e-03
[1855,] 2.249619e-04 0.0001293803 5.865630e-05
[1856,] 6.546738e-05 0.0001307467 2.052690e-05
[1857,] 1.359210e-04 0.0001337735 3.970524e-05
[1858,] 3.904754e-04 0.0001295631 1.295715e-04
[1859,] 3.329017e-03 0.0001309773 3.508080e-03
[1860,] 2.081862e-04 0.0001270383 5.984697e-05
[1861,] 2.023021e-04 0.0001270251 5.882106e-05
[1862,] 6.164220e-05 0.0001277043 1.967667e-05
[1863,] 2.066084e-04 0.0001274211 5.823499e-05
[1864,] 1.082806e-04 0.0001287015 3.181826e-05
[1865,] 6.241091e-05 0.0001256523 2.046003e-05
[1866,] 1.876016e-04 0.0001268784 5.530923e-05
[1867,] 1.774202e-04 0.0001270949 5.165043e-05
[1868,] 9.178346e-04 0.0001304588 4.932334e-04
[1869,] 2.928846e-03 0.0001303140 1.815019e-03
[1870,] 1.760226e-04 0.0001293942 4.713762e-05
[1871,] 3.230878e-03 0.0001311267 3.769810e-03
[1872,] 1.921083e-04 0.0001270714 5.535105e-05
[1873,] 1.265200e-04 0.0001258155 4.372129e-05
[1874,] 1.706107e-04 0.0001272203 4.980209e-05
[1875,] 1.982153e-04 0.0001270406 5.732489e-05
[1876,] 1.682331e-04 0.0001296905 4.530900e-05
[1877,] 1.216015e-04 0.0001262674 3.811225e-05
[1878,] 1.003940e-04 0.0001295808 3.049178e-05
[1879,] 1.741040e-04 0.0001281914 4.871535e-05
[1880,] 6.444972e-05 0.0001260023 2.194506e-05
[1881,] 6.394060e-05 0.0001259190 2.172691e-05
[1882,] 6.406355e-05 0.0001261307 2.183344e-05
[1883,] 4.413696e-03 0.0001313688 6.025286e-03
[1884,] 2.349982e-04 0.0001294690 5.688163e-05
[1885,] 2.230363e-04 0.0001291655 5.492288e-05
[1886,] 9.355219e-05 0.0001304662 3.120716e-05
[1887,] 2.901665e-04 0.0001269580 7.465243e-05
[1888,] 6.328165e-05 0.0001261309 2.151579e-05
[1889,] 1.085500e-04 0.0001256155 3.701853e-05
[1890,] 2.764192e-04 0.0001263143 7.518352e-05
[1891,] 2.727585e-04 0.0001264169 7.355775e-05
[1892,] 1.588922e-04 0.0001295219 4.906971e-05
[1893,] 2.519080e-04 0.0001268905 6.720092e-05
[1894,] 1.591715e-04 0.0001305911 5.043984e-05
[1895,] 2.245518e-04 0.0001296523 5.456283e-05
[1896,] 9.891794e-05 0.0001287384 3.054999e-05
[1897,] 2.399545e-04 0.0001295822 5.766306e-05
[1898,] 6.427529e-05 0.0001254239 2.168819e-05
[1899,] 2.432335e-04 0.0001267308 6.570360e-05
[1900,] 2.525074e-04 0.0001263553 6.968398e-05
[1901,] 2.597154e-04 0.0001271231 6.804983e-05
[1902,] 2.597855e-04 0.0001261135 7.209985e-05
[1903,] 6.947946e-05 0.0001282154 2.205721e-05
[1904,] 2.543934e-04 0.0001264987 6.877111e-05
[1905,] 2.451374e-04 0.0001265269 6.648121e-05
[1906,] 8.378505e-05 0.0001251418 2.824582e-05
[1907,] 6.081478e-03 0.0001302563 3.283866e-03
[1908,] 9.281369e-05 0.0001281172 2.813008e-05
[1909,] 1.415574e-04 0.0001308446 3.844929e-05
[1910,] 6.850569e-05 0.0001322742 2.105158e-05
[1911,] 7.240039e-03 0.0001317658 1.258212e-02
[1912,] 6.736118e-05 0.0001253709 2.220054e-05
[1913,] 3.323390e-04 0.0001295617 1.077327e-04
[1914,] 6.607135e-03 0.0001318267 1.171541e-02
[1915,] 6.630514e-05 0.0001251970 2.208872e-05
[1916,] 2.396257e-04 0.0001264899 6.559050e-05
[1917,] 6.230518e-05 0.0001246054 2.049911e-05
[1918,] 5.884885e-05 0.0001286346 1.994027e-05
[1919,] 2.576185e-04 0.0001273280 6.707057e-05
[1920,] 6.820978e-05 0.0001277195 2.180643e-05
[1921,] 1.388277e-04 0.0001277648 4.077622e-05
[1922,] 6.885488e-03 0.0001317853 1.207516e-02
[1923,] 2.435735e-04 0.0001273228 6.362883e-05
[1924,] 2.259078e-04 0.0001306023 5.365568e-05
[1925,] 2.115623e-04 0.0001342655 4.822925e-05
[1926,] 4.819518e-03 0.0001309326 4.865630e-03
[1927,] 3.015427e-04 0.0001291848 7.220430e-05
[1928,] 2.247759e-04 0.0001314558 5.265605e-05
[1929,] 5.676328e-05 0.0001247323 1.877078e-05
[1930,] 2.389166e-04 0.0001271456 6.324347e-05
[1931,] 4.241090e-03 0.0001313398 5.596489e-03
[1932,] 2.438141e-04 0.0001273056 6.409608e-05
[1933,] 5.980643e-05 0.0001328543 1.884604e-05
[1934,] 5.889299e-05 0.0001268370 2.010654e-05
[1935,] 2.364105e-04 0.0001268261 6.335790e-05
[1936,] 8.641862e-05 0.0001305766 2.874796e-05
[1937,] 7.210580e-05 0.0001273538 2.320760e-05
[1938,] 2.227195e-04 0.0001276786 5.837305e-05
[1939,] 2.425608e-04 0.0001270216 6.421011e-05
[1940,] 6.435938e-05 0.0001327519 1.983458e-05
[1941,] 5.557302e-05 0.0001292421 1.861475e-05
[1942,] 5.659530e-05 0.0001246867 1.873803e-05
[1943,] 3.628660e-04 0.0001263732 9.765510e-05
[1944,] 3.181826e-04 0.0001262298 8.758994e-05
[1945,] 1.455969e-04 0.0001267009 4.957433e-05
[1946,] 6.672678e-05 0.0001267286 2.239463e-05
[1947,] 2.778764e-04 0.0001260534 7.857216e-05
[1948,] 7.322120e-05 0.0001270803 2.492048e-05
[1949,] 2.807113e-04 0.0001282560 7.599633e-05
[1950,] 8.435600e-05 0.0001265526 2.815082e-05
[1951,] 2.737583e-04 0.0001284950 7.343968e-05
[1952,] 5.560997e-05 0.0001319995 1.827623e-05
[1953,] 2.609372e-04 0.0001280106 6.557828e-05
[1954,] 1.560358e-04 0.0001307990 4.881378e-05
[1955,] 2.437228e-04 0.0001310106 5.954014e-05
[1956,] 7.218812e-05 0.0001274410 2.312966e-05
[1957,] 7.575724e-05 0.0001266161 2.535211e-05
[1958,] 8.378641e-05 0.0001301691 2.774185e-05
[1959,] 3.197149e-04 0.0001285691 8.392053e-05
[1960,] 2.677429e-04 0.0001278725 7.464669e-05
[1961,] 2.882295e-04 0.0001258261 8.619510e-05
[1962,] 3.073118e-04 0.0001258824 8.862433e-05
[1963,] 2.820523e-04 0.0001259310 8.121748e-05
[1964,] 2.967904e-04 0.0001286800 7.819077e-05
[1965,] 2.558968e-04 0.0001278882 7.169838e-05
[1966,] 3.220846e-04 0.0001259908 9.141555e-05
[1967,] 8.719359e-05 0.0001265768 2.917319e-05
[1968,] 7.214637e-05 0.0001280694 2.516274e-05
[1969,] 2.503778e-04 0.0001258988 7.329453e-05
[1970,] 2.660693e-04 0.0001258385 7.822423e-05
[1971,] 2.978514e-04 0.0001257795 8.766945e-05
[1972,] 2.804657e-04 0.0001257816 8.283981e-05
[1973,] 7.354877e-05 0.0001298349 2.636775e-05
[1974,] 7.281039e-05 0.0001289820 2.579241e-05
[1975,] 3.079197e-04 0.0001260556 8.687648e-05
[1976,] 3.123121e-04 0.0001283878 8.297296e-05
[1977,] 7.642411e-05 0.0001266349 2.565012e-05
[1978,] 3.955482e-03 0.0001314965 5.436024e-03
[1979,] 5.148766e-03 0.0001321725 1.070683e-02
[1980,] 9.166917e-05 0.0001302344 3.047155e-05
[1981,] 2.826334e-04 0.0001271789 8.375760e-05
[1982,] 7.443222e-05 0.0001265844 2.487379e-05
[1983,] 5.507402e-05 0.0001305726 1.840734e-05
[1984,] 2.550161e-04 0.0001279745 7.104298e-05
[1985,] 1.867324e-03 0.0001307897 1.507817e-03
[1986,] 3.019657e-04 0.0001299288 7.498442e-05
[1987,] 5.748424e-05 0.0001293652 1.850078e-05
[1988,] 2.629233e-04 0.0001259486 7.594202e-05
[1989,] 2.993164e-04 0.0001281248 8.124516e-05
[1990,] 3.086618e-04 0.0001261626 8.604011e-05
[1991,] 1.352286e-04 0.0001302275 4.615280e-05
[1992,] 1.567250e-04 0.0001298839 4.773642e-05
[1993,] 5.696398e-05 0.0001309620 1.836777e-05
[1994,] 7.274722e-05 0.0001289045 2.573695e-05
[1995,] 1.301592e-04 0.0001304376 4.349371e-05
[1996,] 2.270352e-04 0.0001265026 6.529298e-05
[1997,] 7.811018e-05 0.0001266711 2.625965e-05
[1998,] 4.011619e-04 0.0001262771 1.089896e-04
[1999,] 5.684574e-05 0.0001428300 1.838740e-05
[2000,] 3.684212e-04 0.0001261958 1.025819e-04
[2001,] 8.623207e-05 0.0001302304 2.833313e-05
[2002,] 9.544673e-05 0.0001305587 3.172900e-05
[2003,] 2.648416e-04 0.0001260318 7.568574e-05
[2004,] 2.909546e-04 0.0001288521 7.583748e-05
[2005,] 6.516033e-03 0.0001313028 8.883944e-03
[2006,] 7.821719e-05 0.0001265244 2.603950e-05
[2007,] 7.053127e-05 0.0001286131 2.478190e-05
[2008,] 5.655429e-05 0.0001330611 1.829868e-05
[2009,] 3.225933e-04 0.0001261397 8.990272e-05
[2010,] 8.120199e-05 0.0001301696 2.685561e-05
[2011,] 2.665961e-04 0.0001284538 7.180855e-05
[2012,] 2.191877e-03 0.0001308949 1.969848e-03
[2013,] 3.199483e-04 0.0001260673 8.999003e-05
[2014,] 1.238811e-04 0.0001304327 4.131248e-05
[2015,] 2.755877e-04 0.0001258176 8.103087e-05
[2016,] 3.032908e-04 0.0001284970 8.043033e-05
[2017,] 1.250967e-04 0.0001304344 4.168979e-05
[2018,] 9.962833e-04 0.0001308081 8.002566e-04
[2019,] 5.565750e-05 0.0001419455 1.875981e-05
[2020,] 1.278608e-04 0.0001312943 4.627125e-05
[2021,] 2.633862e-04 0.0001283307 6.391481e-05
[2022,] 8.703623e-05 0.0001270819 2.985016e-05
[2023,] 8.252676e-05 0.0001358213 2.485408e-05
[2024,] 3.414955e-04 0.0001256577 1.034372e-04
[2025,] 3.414652e-04 0.0001260208 9.658436e-05
[2026,] 1.514904e-04 0.0001301925 4.949176e-05
[2027,] 3.451464e-04 0.0001256549 1.047546e-04
[2028,] 4.848831e-04 0.0001256818 1.572141e-04
[2029,] 2.403562e-04 0.0001280401 7.371576e-05
[2030,] 1.879935e-04 0.0001280284 5.753477e-05
[2031,] 1.899089e-04 0.0001280231 5.811641e-05
[2032,] 7.914829e-05 0.0001282073 2.812233e-05
[2033,] 8.617234e-05 0.0001283601 3.112954e-05
[2034,] 7.612934e-05 0.0001297527 2.727921e-05
[2035,] 7.617975e-05 0.0001390134 2.366350e-05
[2036,] 7.525000e-05 0.0001299581 2.692397e-05
[2037,] 8.077704e-05 0.0001264889 2.669416e-05
[2038,] 7.578424e-05 0.0001292373 2.697470e-05
[2039,] 9.269819e-05 0.0001302520 3.066249e-05
[2040,] 6.929468e-05 0.0001292160 2.390822e-05
[2041,] 7.267914e-05 0.0001266118 2.432133e-05
[2042,] 6.573950e-05 0.0001283043 2.217942e-05
[2043,] 7.412897e-05 0.0001351589 2.362486e-05
[2044,] 8.082487e-05 0.0001370191 2.459806e-05
[2045,] 6.746285e-05 0.0001259546 2.257323e-05
[2046,] 1.127510e-04 0.0001304412 3.769787e-05
[2047,] 7.017945e-05 0.0001293472 2.428174e-05
[2048,] 1.022031e-03 0.0001307440 7.729490e-04
[2049,] 7.826761e-05 0.0001376152 2.416918e-05
[2050,] 1.377252e-04 0.0001271972 4.790362e-05
[2051,] 9.055341e-05 0.0001276368 3.171072e-05
[2052,] 1.286303e-04 0.0001312784 4.002834e-05
[2053,] 8.437912e-05 0.0001264923 2.799888e-05
[2054,] 1.296070e-04 0.0001309649 4.054770e-05
[2055,] 7.024315e-05 0.0001294803 2.433396e-05
[2056,] 8.491555e-05 0.0001304227 2.906950e-05
[2057,] 7.364339e-05 0.0001286862 2.587851e-05
[2058,] 7.481942e-05 0.0001283034 2.629046e-05
[2059,] 7.262946e-05 0.0001285139 2.538541e-05
[2060,] 2.163219e-04 0.0001286532 5.914212e-05
[2061,] 7.596196e-05 0.0001274526 2.651708e-05
[2062,] 1.372631e-04 0.0001308388 4.270753e-05
[2063,] 7.723958e-05 0.0001285397 2.740644e-05
[2064,] 7.671034e-05 0.0001297106 2.751226e-05
[2065,] 2.384241e-04 0.0001281296 6.612856e-05
[2066,] 8.793188e-05 0.0001268913 2.992065e-05
[2067,] 6.606777e-05 0.0001283347 2.236620e-05
[2068,] 8.115244e-05 0.0001363261 2.471444e-05
[2069,] 1.360458e-04 0.0001309429 4.225022e-05
[2070,] 7.581012e-05 0.0001284566 2.677431e-05
[2071,] 2.193595e-04 0.0001283969 6.044556e-05
[2072,] 7.814809e-05 0.0001269550 2.601711e-05
[2073,] 7.780639e-05 0.0001258018 2.651955e-05
[2074,] 1.790699e-04 0.0001283434 5.171964e-05
[2075,] 9.167456e-05 0.0001289865 3.059158e-05
[2076,] 1.440803e-04 0.0001305453 4.694698e-05
[2077,] 1.429460e-04 0.0001305453 4.659835e-05
[2078,] 7.404015e-05 0.0001256238 2.512557e-05
[2079,] 8.632056e-05 0.0001304844 2.877155e-05
[2080,] 1.114248e-04 0.0001297199 3.729414e-05
[2081,] 1.006839e-04 0.0001285500 3.622146e-05
[2082,] 6.460112e-05 0.0001291288 2.195537e-05
[2083,] 7.808405e-05 0.0001285849 2.778377e-05
[2084,] 7.962246e-05 0.0001280504 2.824708e-05
[2085,] 1.118919e-04 0.0001298634 3.752315e-05
[2086,] 9.176641e-05 0.0001273797 3.182487e-05
[2087,] 7.574958e-05 0.0001270951 2.627526e-05
[2088,] 1.788835e-04 0.0001279226 5.595650e-05
[2089,] 1.005947e-04 0.0001302416 3.351278e-05
[2090,] 1.117172e-04 0.0001301719 3.735468e-05
[2091,] 1.121381e-04 0.0001299468 3.724523e-05
[2092,] 9.373343e-05 0.0001275135 3.265544e-05
[2093,] 2.107391e-04 0.0001302534 7.269227e-05
[2094,] 7.873747e-05 0.0001366655 2.429007e-05
[2095,] 1.121589e-04 0.0001298053 3.768627e-05
[2096,] 7.660519e-05 0.0001282896 2.705644e-05
[2097,] 1.120240e-04 0.0001292959 3.669616e-05
[2098,] 1.446566e-04 0.0001292806 4.736253e-05
[2099,] 8.609663e-05 0.0001304875 2.868225e-05
[2100,] 2.294777e-04 0.0001284037 6.304053e-05
[2101,] 8.373655e-05 0.0001278693 2.988230e-05
[2102,] 1.703498e-04 0.0001279223 5.346340e-05
[2103,] 1.122904e-04 0.0001300563 3.766166e-05
[2104,] 8.106827e-05 0.0001274243 2.860259e-05
[2105,] 9.204277e-05 0.0001279538 3.241616e-05
[2106,] 1.341758e-04 0.0001311867 4.151097e-05
[2107,] 1.065600e-04 0.0001304506 3.584767e-05
[2108,] 1.144759e-04 0.0001303770 3.821798e-05
[2109,] 7.852393e-05 0.0001257102 2.669330e-05
[2110,] 7.479549e-05 0.0001303757 2.680268e-05
[2111,] 1.148974e-04 0.0001303872 3.838797e-05
[2112,] 1.119010e-04 0.0001301069 3.745580e-05
[2113,] 7.756821e-05 0.0001279437 2.735455e-05
[2114,] 9.513184e-05 0.0001276602 3.330615e-05
[2115,] 8.898978e-05 0.0001277875 3.116370e-05
[2116,] 7.876161e-05 0.0001256413 2.673443e-05
[2117,] 7.937639e-05 0.0001281382 2.817849e-05
[2118,] 6.756377e-05 0.0001292810 2.319925e-05
[2119,] 1.144943e-04 0.0001303912 3.823606e-05
[2120,] 6.615823e-05 0.0001306827 2.283801e-05
[2121,] 9.282742e-05 0.0001268146 3.083841e-05
[2122,] 2.290542e-04 0.0001312664 2.366845e-04
[2123,] 8.624585e-05 0.0001304860 2.873534e-05
[2124,] 9.419013e-05 0.0001312127 3.238354e-05
[2125,] 5.572009e-05 0.0001369769 1.894827e-05
[2126,] 1.246714e-04 0.0001304036 4.408409e-05
[2127,] 1.983972e-04 0.0001339836 4.868274e-05
[2128,] 1.122722e-04 0.0001304490 3.681507e-05
[2129,] 5.625370e-05 0.0001439622 1.977246e-05
[2130,] 5.681655e-05 0.0001434632 2.019242e-05
[2131,] 2.533353e-04 0.0001262527 7.167720e-05
[2132,] 1.131822e-04 0.0001298932 3.761117e-05
[2133,] 1.580743e-04 0.0001260781 5.488269e-05
[2134,] 1.989656e-04 0.0001279790 5.078090e-05
[2135,] 2.376226e-04 0.0001261388 6.810488e-05
[2136,] 2.692644e-04 0.0001265389 7.392111e-05
[2137,] 5.531299e-05 0.0001367982 1.838276e-05
[2138,] 3.443863e-04 0.0001251007 9.484346e-05
[2139,] 8.781373e-05 0.0001276623 3.045489e-05
[2140,] 8.757677e-05 0.0001278547 3.051819e-05
[2141,] 2.441903e-04 0.0001263507 6.867829e-05
[2142,] 8.374506e-05 0.0001275628 2.907631e-05
[2143,] 9.681135e-05 0.0001273681 3.336379e-05
[2144,] 2.305602e-04 0.0001265289 6.440251e-05
[2145,] 2.290892e-04 0.0001265882 6.378258e-05
[2146,] 2.272217e-04 0.0001263825 6.424923e-05
[2147,] 5.537711e-05 0.0001362407 1.880815e-05
[2148,] 2.279299e-04 0.0001267045 6.302476e-05
[2149,] 6.870729e-05 0.0001383288 2.614769e-05
[2150,] 2.208408e-04 0.0001261334 6.374086e-05
[2151,] 2.327379e-04 0.0001261093 6.691876e-05
[2152,] 2.507778e-04 0.0001264728 6.970733e-05
[2153,] 2.499174e-04 0.0001263918 6.995304e-05
[2154,] 2.405442e-04 0.0001263302 6.791157e-05
[2155,] 2.285678e-04 0.0001265192 6.387879e-05
[2156,] 2.158862e-04 0.0001261740 6.213250e-05
[2157,] 2.239552e-04 0.0001261661 6.430856e-05
[2158,] 9.669775e-05 0.0001282052 3.067626e-05
[2159,] 2.462109e-04 0.0001262534 6.987080e-05
[2160,] 2.546240e-04 0.0001264470 7.081454e-05
[2161,] 2.368878e-04 0.0001264398 6.640227e-05
[2162,] 2.145183e-04 0.0001261590 6.194043e-05
[2163,] 2.393312e-04 0.0001263496 6.747902e-05
[2164,] 2.362258e-04 0.0001262909 6.702995e-05
[2165,] 1.636951e-04 0.0001302686 5.314884e-05
[2166,] 5.781566e-05 0.0001429472 2.067977e-05
[2167,] 1.195207e-04 0.0001292015 4.377424e-05
[2168,] 1.583909e-04 0.0001305687 4.402635e-05
[2169,] 1.892528e-04 0.0001269049 6.563490e-05
[2170,] 2.548120e-04 0.0001256513 7.805445e-05
[2171,] 6.525147e-05 0.0001395264 2.460065e-05
[2172,] 2.932380e-04 0.0001257676 8.582607e-05
[2173,] 2.597711e-04 0.0001258280 7.625035e-05
[2174,] 2.747898e-04 0.0001258193 8.045121e-05
[2175,] 8.465526e-05 0.0001310627 5.118221e-05
[2176,] 7.768536e-05 0.0001280689 2.489057e-05
[2177,] 9.817041e-05 0.0001307261 3.326780e-05
[2178,] 7.989363e-05 0.0001331004 7.310628e-05
[2179,] 9.778818e-05 0.0001306482 3.303273e-05
[2180,] 5.530266e-05 0.0001366602 1.845816e-05
[2181,] 8.830074e-05 0.0001279262 3.086425e-05
[2182,] 8.872486e-05 0.0001269432 2.987345e-05
[2183,] 7.785114e-05 0.0001314499 2.716732e-05
[2184,] 2.046445e-04 0.0001263486 5.894499e-05
[2185,] 2.494560e-04 0.0001306096 1.190591e-04
[2186,] 5.574699e-05 0.0001360399 1.915498e-05
[2187,] 8.459945e-05 0.0001282148 2.662020e-05
[2188,] 8.693658e-05 0.0001289769 3.101368e-05
[2189,] 1.501163e-04 0.0001302155 4.574140e-05
[2190,] 1.974093e-04 0.0001262780 5.756543e-05
[2191,] 2.053954e-04 0.0001265117 5.866916e-05
[2192,] 2.226570e-04 0.0001266023 6.262369e-05
[2193,] 1.968817e-04 0.0001259711 5.915499e-05
[2194,] 1.635777e-04 0.0001303165 4.530109e-05
[2195,] 2.191372e-04 0.0001264873 6.223450e-05
[2196,] 5.521086e-05 0.0001383662 1.876438e-05
[2197,] 1.113242e-04 0.0001304993 3.769002e-05
[2198,] 7.968678e-05 0.0001292552 2.668837e-05
[2199,] 7.984307e-05 0.0001292389 2.671939e-05
[2200,] 1.676245e-04 0.0001283004 5.073799e-05
[2201,] 2.490999e-04 0.0001260714 7.196783e-05
[2202,] 3.837559e-04 0.0001252025 1.035999e-04
[2203,] 6.309110e-04 0.0001274160 7.118592e-05
[2204,] 2.381047e-04 0.0001260835 6.987997e-05
[2205,] 2.425065e-04 0.0001259587 7.127775e-05
[2206,] 6.057010e-05 0.0001293884 1.968299e-05
[2207,] 2.374550e-04 0.0001261257 6.931735e-05
[2208,] 6.027575e-05 0.0001319674 1.957594e-05
[2209,] 2.451558e-04 0.0001262669 7.013859e-05
[2210,] 8.851723e-05 0.0001302585 2.951298e-05
[2211,] 2.365937e-04 0.0001267355 6.566871e-05
[2212,] 2.953993e-04 0.0001267442 8.003784e-05
[2213,] 2.491518e-04 0.0001267474 6.880517e-05
[2214,] 2.275405e-04 0.0001296148 5.996683e-05
[2215,] 3.036291e-04 0.0001271749 7.955583e-05
[2216,] 3.135795e-04 0.0001268294 8.389792e-05
[2217,] 2.876298e-04 0.0001268744 7.739237e-05
[2218,] 3.269600e-04 0.0001271705 8.455774e-05
[2219,] 3.237054e-04 0.0001293799 1.099064e-04
[2220,] 6.032287e-05 0.0001301897 1.962582e-05
[2221,] 3.189505e-04 0.0001273899 8.209231e-05
[2222,] 1.651455e-04 0.0001284013 4.979594e-05
[2223,] 5.959484e-05 0.0001301507 1.944052e-05
[2224,] 5.896085e-05 0.0001347017 1.952508e-05
[2225,] 6.470817e-05 0.0001269761 2.162548e-05
[2226,] 6.417766e-05 0.0001269062 2.137011e-05
[2227,] 7.553874e-05 0.0001291613 2.510912e-05
[2228,] 7.042371e-05 0.0001245485 2.302040e-05
[2229,] 6.556853e-05 0.0001288555 2.125312e-05
[2230,] 5.955830e-05 0.0001368906 1.945197e-05
[2231,] 5.913560e-05 0.0001301288 1.937521e-05
[2232,] 5.934240e-05 0.0001367513 1.964172e-05
[2233,] 5.901979e-05 0.0001311600 1.938750e-05
[2234,] 5.980866e-05 0.0001387187 1.941081e-05
[2235,] 5.919442e-05 0.0001312428 1.951340e-05
[2236,] 5.908333e-05 0.0001325447 1.954336e-05
[2237,] 6.038947e-05 0.0001410684 2.214308e-05
[2238,] 6.102330e-05 0.0001400786 2.237428e-05
[2239,] 9.039985e-05 0.0001306474 3.008017e-05
[2240,] 6.006136e-05 0.0001396023 1.942142e-05
[2241,] 6.042248e-05 0.0001393973 1.942600e-05
[2242,] 5.981941e-05 0.0001392606 1.942927e-05
[2243,] 7.339224e-05 0.0001246820 2.373876e-05
[2244,] 6.010968e-05 0.0001424696 1.942909e-05
[2245,] 5.973773e-05 0.0001397215 1.943827e-05
[2246,] 5.967239e-05 0.0001394899 1.944030e-05
[2247,] 6.001374e-05 0.0001394902 1.942364e-05
[2248,] 7.379504e-05 0.0001249275 2.363975e-05
[2249,] 7.341746e-05 0.0001249633 2.394553e-05
[2250,] 5.970553e-05 0.0001401411 1.945321e-05
[2251,] 5.979610e-05 0.0001395226 1.943155e-05
[2252,] 6.700994e-05 0.0001251450 2.156743e-05
[2253,] 5.979597e-05 0.0001395461 1.943248e-05
[2254,] 5.998176e-05 0.0001395688 1.942505e-05
[2255,] 5.983832e-05 0.0001397780 1.943120e-05
[2256,] 6.138789e-05 0.0001291410 2.108061e-05
[2257,] 5.913173e-05 0.0001290571 1.952427e-05
[2258,] 5.952865e-05 0.0001381633 1.945157e-05
[2259,] 1.220892e-04 0.0001304954 4.148902e-05
[2260,] 5.982382e-05 0.0001298122 2.055955e-05
[2261,] 7.619188e-05 0.0001277697 2.533255e-05
[2262,] 5.547517e-05 0.0001252716 1.831923e-05
[2263,] 1.098573e-04 0.0001276999 3.590065e-05
[2264,] 8.539987e-05 0.0001299506 2.959979e-05
[2265,] 9.618627e-05 0.0001309330 2.905366e-05
[2266,] 9.292354e-05 0.0001314609 2.807245e-05
[2267,] 9.112886e-05 0.0001315344 2.762531e-05
[2268,] 9.355986e-05 0.0001315849 2.819300e-05
[2269,] 9.448260e-05 0.0001315775 2.841834e-05
[2270,] 8.523042e-05 0.0001295992 2.938584e-05
[2271,] 9.357056e-05 0.0001314597 2.823245e-05
[2272,] 8.846258e-05 0.0001356015 2.972928e-05
[2273,] 8.579808e-05 0.0001313308 2.687953e-05
[2274,] 9.622317e-05 0.0001315775 2.884096e-05
[2275,] 1.121790e-04 0.0001344531 3.384692e-05
[2276,] 8.621994e-05 0.0001298125 2.990314e-05
[2277,] 6.707087e-05 0.0001281335 2.153902e-05
[2278,] 1.111564e-04 0.0001327561 3.399964e-05
[2279,] 9.471974e-05 0.0001317903 2.842769e-05
[2280,] 1.167558e-04 0.0001493046 2.899944e-05
[2281,] 9.177258e-05 0.0001307103 2.804567e-05
[2282,] 9.137750e-05 0.0001307350 2.793930e-05
[2283,] 9.326891e-05 0.0001307502 2.840755e-05
[2284,] 9.037918e-05 0.0001306606 2.771280e-05
[2285,] 1.122560e-04 0.0001330071 3.413899e-05
[2286,] 1.243881e-04 0.0001465377 3.074795e-05
[2287,] 1.131608e-04 0.0001337621 3.408445e-05
[2288,] 1.096089e-04 0.0001338580 3.346671e-05
[2289,] 9.097819e-05 0.0001301914 2.803096e-05
[2290,] 5.505087e-05 0.0001295600 1.824857e-05
[2291,] 9.536918e-05 0.0001307523 2.893835e-05
[2292,] 1.083256e-04 0.0001310897 3.388106e-05
[2293,] 1.085081e-04 0.0001305954 3.405084e-05
[2294,] 5.545448e-05 0.0001314325 1.822907e-05
[2295,] 1.128533e-04 0.0001356565 3.055285e-05
[2296,] 9.313250e-05 0.0001279548 3.021384e-05
[2297,] 1.082872e-04 0.0001301396 3.415025e-05
[2298,] 9.332987e-05 0.0001295473 2.863201e-05
[2299,] 5.532587e-05 0.0001321066 1.822884e-05
[2300,] 9.254527e-05 0.0001279455 2.933744e-05
[2301,] 9.421288e-05 0.0001294886 2.888630e-05
[2302,] 9.321348e-05 0.0001279455 2.952968e-05
[2303,] 1.075202e-04 0.0001302106 3.396637e-05
[2304,] 6.662577e-05 0.0001274153 2.197628e-05
[2305,] 5.491395e-05 0.0001253116 1.825002e-05
[2306,] 7.578023e-05 0.0001271194 2.445820e-05
[2307,] 7.565044e-05 0.0001293906 2.528713e-05
[2308,] 7.833561e-05 0.0001295318 2.638659e-05
[2309,] 9.519621e-05 0.0001267804 2.994841e-05
[2310,] 9.697773e-05 0.0001306970 3.162219e-05
[2311,] 1.919034e-04 0.0001305585 6.581576e-05
[2312,] 8.464731e-05 0.0001283730 2.658577e-05
[2313,] 8.555751e-05 0.0001325247 2.474124e-05
[2314,] 5.622316e-05 0.0001312339 1.826931e-05
[2315,] 8.941664e-05 0.0001325270 2.562378e-05
[2316,] 5.776595e-05 0.0001471071 1.821950e-05
[2317,] 8.904738e-05 0.0001327514 2.549826e-05
[2318,] 8.857078e-05 0.0001325487 2.542798e-05
[2319,] 8.706068e-05 0.0001314114 2.530524e-05
[2320,] 8.592932e-05 0.0001315451 2.500593e-05
[2321,] 5.676531e-05 0.0001409794 1.819213e-05
[2322,] 5.665837e-05 0.0001409368 1.818790e-05
[2323,] 9.466388e-05 0.0001303433 3.108004e-05
[2324,] 8.917632e-05 0.0001316499 2.574606e-05
[2325,] 8.423465e-05 0.0001270303 2.733420e-05
[2326,] 8.891776e-05 0.0001317467 2.566571e-05
[2327,] 9.397598e-05 0.0001304008 3.090977e-05
[2328,] 8.203981e-05 0.0001386345 2.320045e-05
[2329,] 8.045123e-05 0.0001375297 2.298320e-05
[2330,] 8.052244e-05 0.0001377226 2.297838e-05
[2331,] 9.272676e-05 0.0001306059 3.080860e-05
[2332,] 7.775785e-05 0.0001380825 2.237003e-05
[2333,] 8.011202e-05 0.0001381429 2.284918e-05
[2334,] 7.119237e-05 0.0001283995 2.268365e-05
[2335,] 8.729007e-05 0.0001303346 2.909711e-05
[2336,] 1.109237e-04 0.0001265748 3.764834e-05
[2337,] 9.444683e-05 0.0001302450 3.106789e-05
[2338,] 1.215891e-04 0.0001264847 4.092869e-05
[2339,] 9.559156e-05 0.0001301501 3.137979e-05
[2340,] 7.140180e-05 0.0001286265 2.279154e-05
[2341,] 5.627167e-05 0.0001313531 1.923060e-05
[2342,] 7.918986e-05 0.0001324167 2.984269e-05
[2343,] 9.746313e-05 0.0001303351 3.174371e-05
[2344,] 7.260854e-05 0.0001341696 2.166293e-05
[2345,] 7.134421e-05 0.0001262771 2.360463e-05
[2346,] 5.917112e-05 0.0001270019 1.972359e-05
[2347,] 8.895638e-05 0.0001295096 3.306356e-05
[2348,] 6.524144e-05 0.0001276453 2.119453e-05
[2349,] 5.679536e-05 0.0001310069 1.948799e-05
[2350,] 7.529197e-05 0.0001308715 2.484262e-05
[2351,] 9.476258e-05 0.0001304535 3.107903e-05
[2352,] 9.434218e-05 0.0001307542 3.093420e-05
[2353,] 5.513429e-05 0.0001301531 1.843255e-05
[2354,] 9.641997e-05 0.0001306120 3.166328e-05
[2355,] 1.073675e-04 0.0001304375 3.471312e-05
[2356,] 1.251597e-04 0.0001296792 4.146631e-05
[2357,] 9.284119e-05 0.0001259143 3.234271e-05
[2358,] 9.570005e-05 0.0001304859 3.242138e-05
[2359,] 6.662057e-05 0.0001250283 2.229199e-05
[2360,] 7.383770e-05 0.0001300187 2.668286e-05
[2361,] 7.216443e-05 0.0001292166 2.580134e-05
[2362,] 1.220089e-04 0.0001296870 4.059450e-05
[2363,] 1.013574e-04 0.0001292996 3.404838e-05
[2364,] 1.225836e-04 0.0001296816 4.073784e-05
[2365,] 7.181942e-05 0.0001264237 2.484201e-05
[2366,] 1.031535e-04 0.0001296903 3.414910e-05
[2367,] 1.294906e-04 0.0001268486 4.705317e-05
[2368,] 1.255538e-04 0.0001269956 4.572351e-05
[2369,] 1.221438e-04 0.0001297042 4.074114e-05
[2370,] 1.649239e-04 0.0001284100 5.703377e-05
[2371,] 6.663628e-05 0.0001317488 2.412254e-05
[2372,] 1.242364e-04 0.0001278867 4.611281e-05
[2373,] 9.687480e-05 0.0001282480 3.369181e-05
[2374,] 7.414462e-05 0.0001311225 2.495134e-05
[2375,] 1.238574e-04 0.0001297114 4.150541e-05
[2376,] 1.236623e-04 0.0001297344 4.149755e-05
[2377,] 1.618766e-04 0.0001287879 5.153410e-05
[2378,] 1.422230e-04 0.0001250268 4.709457e-05
[2379,] 9.196987e-05 0.0001300087 3.072079e-05
[2380,] 9.681091e-05 0.0001287152 3.254602e-05
[2381,] 1.210319e-04 0.0001299964 4.090205e-05
[2382,] 2.141377e-04 0.0001294716 6.499046e-05
[2383,] 1.178948e-04 0.0001300070 3.952129e-05
[2384,] 1.206055e-04 0.0001299544 4.076721e-05
[2385,] 9.634831e-05 0.0001287894 3.143008e-05
[2386,] 1.187550e-04 0.0001300619 4.005832e-05
[2387,] 2.164910e-04 0.0001301151 6.142829e-05
[2388,] 2.150964e-04 0.0001302660 6.941112e-05
[2389,] 1.160515e-04 0.0001300970 3.889805e-05
[2390,] 1.170549e-04 0.0001302906 4.003564e-05
[2391,] 2.156528e-04 0.0001302664 6.957799e-05
[2392,] 1.024131e-04 0.0001286651 3.318068e-05
[2393,] 2.256096e-04 0.0001294463 6.366891e-05
[2394,] 8.135848e-05 0.0001256660 2.641589e-05
[2395,] 1.214778e-04 0.0001305778 4.078776e-05
[2396,] 9.572018e-05 0.0001284595 3.145806e-05
[2397,] 1.244196e-04 0.0001310636 4.428044e-05
[2398,] 1.166581e-04 0.0001300609 3.915722e-05
[2399,] 3.887842e-04 0.0001258311 1.107680e-04
[2400,] 1.018721e-04 0.0001310458 3.113874e-05
[2401,] 9.094627e-05 0.0001313116 2.922756e-05
[2402,] 2.442531e-04 0.0001298871 8.041905e-05
[2403,] 2.011840e-04 0.0001255208 6.549013e-05
[2404,] 8.458438e-05 0.0001304591 2.807412e-05
[2405,] 1.211957e-04 0.0001300405 4.107640e-05
[2406,] 1.178529e-04 0.0001297147 3.925797e-05
[2407,] 1.270105e-04 0.0001296719 4.269004e-05
[2408,] 1.247234e-04 0.0001301397 4.274600e-05
[2409,] 1.147157e-04 0.0001294637 3.836623e-05
[2410,] 1.154674e-04 0.0001294873 3.875513e-05
[2411,] 2.421039e-04 0.0001302636 7.806829e-05
[2412,] 1.075802e-04 0.0001309680 3.470922e-05
[2413,] 9.984612e-05 0.0001301728 3.388809e-05
[2414,] 1.407523e-04 0.0001256266 4.731721e-05
[2415,] 1.151323e-04 0.0001292180 3.750884e-05
[2416,] 1.153775e-04 0.0001291874 3.756219e-05
[2417,] 1.212974e-04 0.0001300950 4.130490e-05
[2418,] 1.216909e-04 0.0001300953 4.146460e-05
[2419,] 2.293582e-04 0.0001320704 9.579714e-05
[2420,] 1.153238e-04 0.0001290739 3.759320e-05
[2421,] 1.152747e-04 0.0001290759 3.758313e-05
[2422,] 8.956816e-05 0.0001316454 2.857471e-05
[2423,] 1.214336e-04 0.0001300846 4.134559e-05
[2424,] 1.116499e-04 0.0001287449 3.665335e-05
[2425,] 1.114861e-04 0.0001286784 3.663946e-05
[2426,] 1.134008e-04 0.0001302440 3.816303e-05
[2427,] 8.796789e-05 0.0001306028 2.979237e-05
[2428,] 6.175593e-05 0.0001288345 2.067200e-05
[2429,] 1.020187e-04 0.0001299265 3.391584e-05
[2430,] 1.120638e-04 0.0001299965 3.686456e-05
[2431,] 2.004453e-04 0.0001280500 7.635209e-05
[2432,] 1.115640e-04 0.0001288307 3.669805e-05
[2433,] 1.020324e-04 0.0001303546 3.365486e-05
[2434,] 1.141223e-04 0.0001302211 3.751920e-05
[2435,] 1.126438e-04 0.0001298824 3.758395e-05
[2436,] 8.787531e-05 0.0001304837 2.895995e-05
[2437,] 1.117079e-04 0.0001288224 3.672119e-05
[2438,] 2.319130e-04 0.0001299169 8.031079e-05
[2439,] 2.449340e-04 0.0001302423 7.905354e-05
[2440,] 1.132552e-04 0.0001299139 3.789832e-05
[2441,] 1.447928e-04 0.0001403049 6.545715e-05
[2442,] 1.133592e-04 0.0001299141 3.794077e-05
[2443,] 8.294817e-05 0.0001301939 2.717631e-05
[2444,] 7.549480e-05 0.0001302102 2.509932e-05
[2445,] 7.561113e-05 0.0001302092 2.513369e-05
[2446,] 1.128606e-04 0.0001299139 3.771401e-05
[2447,] 1.112650e-04 0.0001286650 3.664690e-05
[2448,] 1.126988e-04 0.0001299879 3.764230e-05
[2449,] 6.497513e-05 0.0001422728 2.396367e-05
[2450,] 6.534684e-05 0.0001397889 2.395769e-05
[2451,] 5.818108e-05 0.0001615042 2.197983e-05
[2452,] 9.319560e-05 0.0001293438 3.182350e-05
[2453,] 5.850776e-05 0.0001666264 2.245942e-05
[2454,] 5.848308e-05 0.0001650345 2.237471e-05
[2455,] 1.190178e-04 0.0001302819 3.955051e-05
[2456,] 1.190191e-04 0.0001302819 3.955111e-05
[2457,] 5.553443e-05 0.0001391844 1.883667e-05
[2458,] 6.648828e-05 0.0001294688 2.214515e-05
[2459,] 5.854852e-05 0.0001491915 2.170115e-05
[2460,] 8.667886e-05 0.0001304737 2.883700e-05
[2461,] 6.643572e-05 0.0001295267 2.209159e-05
[2462,] 7.005037e-05 0.0001265447 2.293412e-05
[2463,] 6.638278e-05 0.0001304019 2.208109e-05
[2464,] 6.643371e-05 0.0001305570 2.205507e-05
[2465,] 5.816247e-05 0.0001351263 2.077455e-05
[2466,] 7.636766e-05 0.0001361431 2.769432e-05
[2467,] 1.237715e-04 0.0001326679 4.769943e-05
[2468,] 6.656049e-05 0.0001295455 2.212355e-05
[2469,] 8.672960e-05 0.0001304759 2.892142e-05
[2470,] 1.149880e-04 0.0001339561 4.493015e-05
[2471,] 1.137006e-04 0.0001299691 3.929403e-05
[2472,] 6.627069e-05 0.0001299418 2.204869e-05
[2473,] 1.084083e-04 0.0001311469 3.411121e-05
[2474,] 6.632649e-05 0.0001299110 2.211768e-05
[2475,] 6.637198e-05 0.0001297951 2.214751e-05
[2476,] 1.229641e-04 0.0001348127 4.941366e-05
[2477,] 1.093317e-04 0.0001314145 3.828777e-05
[2478,] 8.840567e-05 0.0001317375 3.089919e-05
[2479,] 1.164152e-04 0.0001290767 3.717893e-05
[2480,] 1.025339e-04 0.0001290818 3.499488e-05
[2481,] 9.164009e-05 0.0001287260 3.008839e-05
[2482,] 1.038776e-04 0.0001291402 3.555233e-05
[2483,] 1.020395e-04 0.0001306491 3.463251e-05
[2484,] 9.725125e-05 0.0001299134 3.335983e-05
[2485,] 9.049163e-05 0.0001328594 3.235042e-05
[2486,] 8.260096e-05 0.0001277694 2.679074e-05
[2487,] 9.039066e-05 0.0001287067 2.978871e-05
[2488,] 9.105333e-05 0.0001291267 3.269081e-05
[2489,] 8.500679e-05 0.0001292909 3.040913e-05
[2490,] 7.684219e-05 0.0001292167 2.734352e-05
[2491,] 6.212893e-05 0.0001294593 1.965523e-05
[2492,] 8.216614e-05 0.0001290559 2.917683e-05
[2493,] 8.624371e-05 0.0001299022 2.941519e-05
[2494,] 7.405901e-05 0.0001290742 2.616940e-05
[2495,] 8.727664e-05 0.0001308094 3.003403e-05
[2496,] 8.823035e-05 0.0001308845 3.054033e-05
[2497,] 1.027308e-04 0.0001295324 3.402854e-05
[2498,] 1.040427e-04 0.0001297317 3.532126e-05
[2499,] 7.482710e-05 0.0001260209 2.561049e-05
[2500,] 1.042190e-04 0.0001297607 3.544621e-05
[2501,] 9.863498e-05 0.0001295494 3.280892e-05
[2502,] 1.501206e-04 0.0001292280 4.539193e-05
[2503,] 1.481067e-04 0.0001300365 4.334402e-05
[2504,] 1.445701e-04 0.0001294115 4.295709e-05
[2505,] 5.885322e-05 0.0001250417 1.947058e-05
[2506,] 5.875619e-05 0.0001247600 1.935936e-05
[2507,] 1.050320e-04 0.0001294802 3.578020e-05
[2508,] 5.880855e-05 0.0001356870 1.932880e-05
[2509,] 5.868841e-05 0.0001248026 1.933923e-05
[2510,] 9.982777e-05 0.0001296999 3.430198e-05
[2511,] 9.461067e-05 0.0001291997 3.133365e-05
[2512,] 1.150188e-04 0.0001297475 3.919498e-05
[2513,] 1.452579e-04 0.0001304819 4.783832e-05
[2514,] 1.151525e-04 0.0001297475 3.924147e-05
[2515,] 1.185279e-04 0.0001297619 4.046752e-05
[2516,] 1.112722e-04 0.0001297632 3.793682e-05
[2517,] 1.107566e-04 0.0001297241 3.765411e-05
[2518,] 1.072158e-04 0.0001281169 3.305089e-05
[2519,] 9.214544e-05 0.0001264349 2.959174e-05
[2520,] 5.957590e-05 0.0001254662 1.984162e-05
[2521,] 1.022113e-04 0.0001284447 3.501910e-05
[2522,] 1.169247e-04 0.0001297431 3.983228e-05
[2523,] 1.040802e-04 0.0001283991 3.559793e-05
[2524,] 1.175447e-04 0.0001297521 4.008902e-05
[2525,] 1.101194e-04 0.0001287568 3.331348e-05
[2526,] 1.289391e-04 0.0001296279 4.331871e-05
[2527,] 9.494989e-05 0.0001296719 3.168223e-05
[2528,] 1.018650e-04 0.0001282358 3.445112e-05
[2529,] 1.351091e-04 0.0001304356 4.572602e-05
[2530,] 1.063845e-04 0.0001302079 3.546190e-05
[2531,] 9.486028e-05 0.0001294550 3.156397e-05
[2532,] 1.199533e-04 0.0001296451 4.041370e-05
[2533,] 9.729052e-05 0.0001302968 3.237364e-05
[2534,] 6.230092e-05 0.0001255715 2.041666e-05
[2535,] 9.467161e-05 0.0001293382 3.137728e-05
[2536,] 1.207712e-04 0.0001296736 4.084575e-05
[2537,] 1.202904e-04 0.0001296807 4.072092e-05
[2538,] 6.066490e-05 0.0001269511 1.957968e-05
[2539,] 9.505215e-05 0.0001298334 3.195752e-05
[2540,] 6.231245e-05 0.0001258222 2.015456e-05
[2541,] 1.545657e-04 0.0001304691 5.124632e-05
[2542,] 1.150108e-04 0.0001296807 3.891030e-05
[2543,] 1.179690e-04 0.0001281000 3.941707e-05
[2544,] 1.185920e-04 0.0001330680 4.029190e-05
[2545,] 6.006186e-05 0.0001256452 1.959458e-05
[2546,] 1.176674e-04 0.0001267536 3.936295e-05
[2547,] 1.100834e-04 0.0001281639 3.571089e-05
[2548,] 6.425869e-05 0.0001284783 2.035545e-05
[2549,] 1.257513e-04 0.0001297002 4.117612e-05
[2550,] 6.613689e-05 0.0001277467 2.088562e-05
[2551,] 9.991149e-05 0.0001305573 3.370535e-05
[2552,] 6.546491e-05 0.0001285260 2.063056e-05
[2553,] 6.674918e-05 0.0001283456 2.095426e-05
[2554,] 9.456496e-05 0.0001293776 3.127979e-05
[2555,] 6.778480e-05 0.0001252065 2.197813e-05
[2556,] 6.622607e-05 0.0001284725 2.081499e-05
[2557,] 6.338751e-05 0.0001277800 2.022286e-05
[2558,] 6.919397e-05 0.0001294835 2.176042e-05
[2559,] 9.305073e-05 0.0001276019 3.009929e-05
[2560,] 6.505209e-05 0.0001286921 2.052001e-05
[2561,] 6.346216e-05 0.0001274015 2.027579e-05
[2562,] 6.939110e-05 0.0001264889 2.250310e-05
[2563,] 1.405108e-04 0.0001296864 4.665448e-05
[2564,] 1.277298e-04 0.0001331603 3.515392e-05
[2565,] 1.095145e-04 0.0001280665 3.564401e-05
[2566,] 1.173495e-04 0.0001287978 3.391005e-05
[2567,] 9.268182e-05 0.0001292671 2.704920e-05
[2568,] 1.072987e-04 0.0001280436 3.506441e-05
[2569,] 1.109775e-04 0.0001309145 3.203461e-05
[2570,] 6.996314e-05 0.0001287388 2.163947e-05
[2571,] 9.659346e-05 0.0001266028 3.115862e-05
[2572,] 8.121688e-05 0.0001308598 2.874672e-05
[2573,] 9.476500e-05 0.0001306423 3.148867e-05
[2574,] 1.215135e-04 0.0001299604 4.085745e-05
[2575,] 9.579989e-05 0.0001291922 3.152763e-05
[2576,] 1.037867e-04 0.0001285275 3.449653e-05
[2577,] 7.526657e-05 0.0001304259 2.263443e-05
[2578,] 1.053235e-04 0.0001285333 3.505572e-05
[2579,] 8.019080e-05 0.0001371630 2.918755e-05
[2580,] 1.173255e-04 0.0001281947 3.892710e-05
[2581,] 2.144748e-04 0.0001304124 7.401612e-05
[2582,] 7.141306e-05 0.0001318412 2.157747e-05
[2583,] 8.218596e-05 0.0001373908 3.049405e-05
[2584,] 6.937999e-05 0.0001291429 2.143045e-05
[2585,] 9.572306e-05 0.0001296405 3.145239e-05
[2586,] 9.607785e-05 0.0001295445 3.152137e-05
[2587,] 1.033383e-04 0.0001280598 3.422103e-05
[2588,] 9.323971e-05 0.0001287766 2.770399e-05
[2589,] 1.032478e-04 0.0001283955 3.464319e-05
[2590,] 1.017107e-04 0.0001285224 3.370779e-05
[2591,] 9.444240e-05 0.0001301753 3.149892e-05
[2592,] 1.050838e-04 0.0001296736 3.465640e-05
[2593,] 1.043420e-04 0.0001268617 3.437857e-05
[2594,] 6.979524e-05 0.0001267416 2.221140e-05
[2595,] 1.054277e-04 0.0001290236 3.599715e-05
[2596,] 1.030776e-04 0.0001285294 3.397889e-05
[2597,] 7.332154e-05 0.0001302855 2.453146e-05
[2598,] 1.087046e-04 0.0001284623 3.671162e-05
[2599,] 9.690902e-05 0.0001294526 3.171898e-05
[2600,] 1.728720e-04 0.0001286336 5.666100e-05
[2601,] 9.555306e-05 0.0001299381 3.175629e-05
[2602,] 7.382521e-05 0.0001365962 2.247918e-05
[2603,] 1.159159e-04 0.0001319861 3.804198e-05
[2604,] 1.315113e-04 0.0001304183 5.075669e-05
[2605,] 8.697056e-05 0.0001298290 2.919005e-05
[2606,] 6.192057e-05 0.0001486998 2.024309e-05
[2607,] 1.302402e-04 0.0001321677 5.155822e-05
[2608,] 1.939423e-04 0.0001305987 7.684529e-05
[2609,] 1.662058e-04 0.0001304496 5.706067e-05
[2610,] 1.687063e-04 0.0001304985 5.832136e-05
[2611,] 1.909112e-04 0.0001301754 7.423146e-05
[2612,] 1.159907e-04 0.0001319706 3.804124e-05
[2613,] 1.201958e-04 0.0001341004 4.798443e-05
[2614,] 1.618039e-04 0.0001332827 6.840156e-05
[2615,] 2.079288e-04 0.0001332336 9.078401e-05
[2616,] 1.113024e-04 0.0001270639 3.504761e-05
[2617,] 2.090280e-04 0.0001312859 8.527136e-05
[2618,] 2.104209e-04 0.0001312922 8.591770e-05
[2619,] 1.290458e-04 0.0001303744 4.385308e-05
[2620,] 1.132065e-04 0.0001320025 3.769144e-05
[2621,] 1.050209e-04 0.0001305313 3.438682e-05
[2622,] 1.051202e-04 0.0001301407 3.444513e-05
[2623,] 1.126644e-04 0.0001301776 3.683813e-05
[2624,] 9.525664e-05 0.0001294282 3.142321e-05
[2625,] 9.505081e-05 0.0001296752 3.144447e-05
[2626,] 1.743373e-04 0.0001304607 5.999945e-05
[2627,] 1.128055e-04 0.0001308407 3.684151e-05
[2628,] 1.301988e-04 0.0001328891 5.217163e-05
[2629,] 1.123777e-04 0.0001306737 3.687880e-05
[2630,] 1.127351e-04 0.0001308407 3.684644e-05
[2631,] 1.128040e-04 0.0001303758 3.683711e-05
[2632,] 1.128055e-04 0.0001309433 3.684232e-05
[2633,] 1.124044e-04 0.0001307507 3.686680e-05
[2634,] 1.124850e-04 0.0001307507 3.685320e-05
[2635,] 6.122738e-05 0.0001497073 2.043181e-05
[2636,] 1.125018e-04 0.0001307892 3.685372e-05
[2637,] 1.804728e-04 0.0001304530 6.207872e-05
[2638,] 1.138824e-04 0.0001296836 3.706603e-05
[2639,] 1.124837e-04 0.0001305266 3.686002e-05
[2640,] 1.179596e-04 0.0001286194 3.923108e-05
[2641,] 1.187647e-04 0.0001293040 3.950733e-05
[2642,] 1.716756e-04 0.0001303968 5.838339e-05
[2643,] 1.484270e-04 0.0001290842 4.817438e-05
[2644,] 7.303064e-05 0.0001245486 2.410514e-05
[2645,] 1.202529e-04 0.0001301375 4.014098e-05
[2646,] 1.198113e-04 0.0001306434 3.996163e-05
[2647,] 1.042474e-04 0.0001272426 3.664332e-05
[2648,] 9.261055e-05 0.0001291183 3.096374e-05
[2649,] 9.512456e-05 0.0001289518 3.450678e-05
[2650,] 8.817826e-05 0.0001246829 2.963616e-05
[2651,] 9.548856e-05 0.0001300980 3.253254e-05
[2652,] 7.735675e-05 0.0001245935 2.570838e-05
[2653,] 9.458465e-05 0.0001293446 3.153745e-05
[2654,] 6.873912e-05 0.0001282074 2.425282e-05
[2655,] 8.902142e-05 0.0001299450 2.902486e-05
[2656,] 5.661896e-05 0.0001277303 1.900887e-05
[2657,] 1.187092e-04 0.0001304533 3.962552e-05
[2658,] 5.710472e-05 0.0001276937 1.918824e-05
[2659,] 6.171398e-05 0.0001296532 2.170371e-05
[2660,] 9.153247e-05 0.0001441785 2.999618e-05
[2661,] 5.874083e-05 0.0001362587 1.846272e-05
[2662,] 6.045526e-05 0.0001298929 1.899069e-05
[2663,] 5.813303e-05 0.0001360303 1.837461e-05
[2664,] 5.886095e-05 0.0001285826 1.870394e-05
[2665,] 8.652352e-05 0.0001282816 2.911722e-05
[2666,] 6.008937e-05 0.0001286972 1.897595e-05
[2667,] 8.930468e-05 0.0001309433 3.128281e-05
[2668,] 6.880551e-05 0.0001258003 2.178699e-05
[2669,] 6.027322e-05 0.0001290080 1.899344e-05
[2670,] 6.004652e-05 0.0001300241 1.889091e-05
[2671,] 5.980826e-05 0.0001290976 1.888058e-05
[2672,] 1.087555e-04 0.0001271728 3.547129e-05
[2673,] 6.056052e-05 0.0001284668 1.913117e-05
[2674,] 1.155138e-04 0.0001302893 3.790253e-05
[2675,] 9.376999e-05 0.0001282000 3.107792e-05
[2676,] 5.810890e-05 0.0001406511 1.828479e-05
[2677,] 5.896263e-05 0.0001404121 1.840067e-05
[2678,] 7.478201e-05 0.0001306420 2.530674e-05
[2679,] 5.804923e-05 0.0001402825 1.828240e-05
[2680,] 6.095184e-05 0.0001357610 2.036303e-05
[2681,] 7.532037e-05 0.0001300133 2.548246e-05
[2682,] 5.717735e-05 0.0001296338 1.829224e-05
[2683,] 5.716577e-05 0.0001295331 1.829400e-05
[2684,] 5.792359e-05 0.0001408975 1.825820e-05
[2685,] 6.455555e-05 0.0001254762 2.073736e-05
[2686,] 5.697082e-05 0.0001303413 1.822819e-05
[2687,] 5.723610e-05 0.0001344917 1.825466e-05
[2688,] 7.730308e-05 0.0001296896 2.617801e-05
[2689,] 5.817586e-05 0.0001336817 1.842010e-05
[2690,] 5.702535e-05 0.0001297426 1.825916e-05
[2691,] 5.664804e-05 0.0001299061 1.818824e-05
[2692,] 5.912326e-05 0.0001316120 1.857721e-05
[2693,] 9.467390e-05 0.0001292489 3.179242e-05
[2694,] 5.568529e-05 0.0001320816 1.811054e-05
[2695,] 7.557811e-05 0.0001311768 2.579068e-05
[2696,] 9.459608e-05 0.0001292595 3.176595e-05
[2697,] 1.018555e-04 0.0001277572 3.294894e-05
[2698,] 6.387917e-05 0.0001250825 2.076727e-05
[2699,] 9.418172e-05 0.0001296403 3.170951e-05
[2700,] 9.337354e-05 0.0001291104 3.090970e-05
[2701,] 9.319998e-05 0.0001291194 3.086704e-05
[2702,] 9.478251e-05 0.0001292064 3.182866e-05
[2703,] 1.089892e-04 0.0001273119 3.522169e-05
[2704,] 9.318581e-05 0.0001291020 3.085895e-05
[2705,] 9.328054e-05 0.0001291089 3.087936e-05
[2706,] 6.597525e-05 0.0001307164 2.109352e-05
[2707,] 9.312643e-05 0.0001290759 3.083448e-05
[2708,] 5.692727e-05 0.0001273873 1.842866e-05
[2709,] 7.396513e-05 0.0001281390 2.548140e-05
[2710,] 6.347198e-05 0.0001272269 2.008854e-05
[2711,] 8.802772e-05 0.0001262254 2.709884e-05
[2712,] 5.545237e-05 0.0001338110 1.812280e-05
[2713,] 9.107576e-05 0.0001277539 2.712179e-05
[2714,] 1.078090e-04 0.0001277810 3.467904e-05
[2715,] 9.619678e-05 0.0001260343 2.957502e-05
[2716,] 8.687246e-05 0.0001320056 2.495637e-05
[2717,] 1.139849e-04 0.0001312767 3.693850e-05
[2718,] 9.437344e-05 0.0001249935 2.997344e-05
[2719,] 7.828210e-05 0.0001299017 2.329240e-05
[2720,] 8.714762e-05 0.0001301084 2.542826e-05
[2721,] 9.348041e-05 0.0001277994 3.114492e-05
[2722,] 1.129390e-04 0.0001277986 3.911704e-05
[2723,] 1.035658e-04 0.0001274854 3.526689e-05
[2724,] 2.067541e-04 0.0001305445 7.132934e-05
[2725,] 1.212639e-04 0.0001282382 3.492430e-05
[2726,] 1.008222e-04 0.0001312842 3.802558e-05
[2727,] 1.586814e-04 0.0001253735 4.787650e-05
[2728,] 5.852990e-05 0.0001266990 1.960709e-05
[2729,] 1.253995e-04 0.0001297799 4.659470e-05
[2730,] 1.154229e-04 0.0001303419 3.245359e-05
[2731,] 2.571950e-04 0.0001260086 7.337637e-05
[2732,] 2.632723e-04 0.0001257535 7.581732e-05
[2733,] 2.446685e-04 0.0001261930 7.037521e-05
[2734,] 2.575464e-04 0.0001261297 7.314065e-05
[2735,] 1.665540e-04 0.0001245895 5.404996e-05
[2736,] 1.172094e-04 0.0001386144 4.978004e-05
[2737,] 6.021412e-05 0.0001396125 1.849953e-05
[2738,] 7.408367e-05 0.0001369888 2.780646e-05
[2739,] 7.483553e-05 0.0001369550 2.818267e-05
[2740,] 8.680196e-05 0.0001355673 3.376140e-05
[2741,] 1.214867e-04 0.0001310701 3.778639e-05
[2742,] 9.813083e-05 0.0001263010 3.480112e-05
[2743,] 1.084056e-04 0.0001305413 3.622484e-05
[2744,] 5.440099e-05 0.0001261024 1.801319e-05
[2745,] 1.101166e-04 0.0001302440 3.652987e-05
[2746,] 2.193997e-04 0.0001285131 6.522060e-05
[2747,] 9.055955e-05 0.0001266836 3.220405e-05
[2748,] 1.383250e-04 0.0001346796 5.718468e-05
[2749,] 1.486241e-04 0.0001302718 5.077864e-05
[2750,] 5.438736e-05 0.0001260413 1.801007e-05
[2751,] 1.393723e-04 0.0001349412 5.790577e-05
[2752,] 9.606236e-05 0.0001273245 3.472664e-05
[2753,] 1.408348e-04 0.0001349106 5.856462e-05
[2754,] 8.542503e-05 0.0001275569 3.070146e-05
[2755,] 1.181147e-04 0.0001294337 3.941815e-05
[2756,] 1.350477e-04 0.0001341652 5.522527e-05
[2757,] 1.226818e-04 0.0001301709 4.527026e-05
[2758,] 1.064485e-04 0.0001289075 3.717027e-05
[2759,] 5.742975e-05 0.0001388004 1.813839e-05
[2760,] 1.304909e-04 0.0001316506 3.708682e-05
[2761,] 5.706462e-05 0.0001410904 1.807075e-05
[2762,] 1.029587e-04 0.0001309196 3.255998e-05
[2763,] 9.452134e-05 0.0001263583 3.346816e-05
[2764,] 1.458139e-04 0.0001302917 4.992337e-05
[2765,] 5.744887e-05 0.0001409399 1.809855e-05
[2766,] 9.562842e-05 0.0001261692 3.373349e-05
[2767,] 9.310087e-05 0.0001265029 3.303989e-05
[2768,] 5.732736e-05 0.0001405940 1.808832e-05
[2769,] 9.488469e-05 0.0001263218 3.357119e-05
[2770,] 5.767600e-05 0.0001384985 1.817760e-05
[2771,] 5.781400e-05 0.0001405527 1.814497e-05
[2772,] 1.066520e-04 0.0001293553 3.884222e-05
[2773,] 5.692495e-05 0.0001407885 1.804744e-05
[2774,] 1.011799e-04 0.0001259701 3.550147e-05
[2775,] 5.748750e-05 0.0001410796 1.809859e-05
[2776,] 5.589722e-05 0.0001375293 1.800483e-05
[2777,] 5.664610e-05 0.0001406974 1.802450e-05
[2778,] 1.733316e-04 0.0001295854 5.167648e-05
[2779,] 5.771605e-05 0.0001407059 1.812936e-05
[2780,] 1.911931e-04 0.0001306579 5.442895e-05
[2781,] 5.701710e-05 0.0001399702 1.806392e-05
[2782,] 5.606928e-05 0.0001395015 1.799135e-05
[2783,] 1.431483e-04 0.0001286542 4.361610e-05
[2784,] 1.035524e-04 0.0001310066 3.264930e-05
[2785,] 1.967581e-04 0.0001309671 5.502083e-05
[2786,] 9.391432e-05 0.0001264919 3.334149e-05
[2787,] 1.296514e-04 0.0001292466 3.910322e-05
[2788,] 6.186773e-05 0.0001275816 1.974163e-05
[2789,] 1.804537e-04 0.0001346470 4.668961e-05
[2790,] 9.256333e-05 0.0001307895 3.397625e-05
[2791,] 5.464285e-05 0.0001263137 1.801664e-05
[2792,] 8.964396e-05 0.0001299591 3.298639e-05
[2793,] 5.454390e-05 0.0001256884 1.802972e-05
[2794,] 5.437093e-05 0.0001246440 1.796336e-05
[2795,] 5.426191e-05 0.0001258851 1.798554e-05
[2796,] 8.948534e-05 0.0001289973 3.294462e-05
[2797,] 5.487227e-05 0.0001253677 1.816728e-05
[2798,] 9.135202e-05 0.0001309959 3.458725e-05
[2799,] 5.442818e-05 0.0001257913 1.805811e-05
[2800,] 5.516499e-05 0.0001252612 1.822108e-05
[2801,] 9.056271e-05 0.0001310989 3.429093e-05
[2802,] 5.445181e-05 0.0001252749 1.803738e-05
[2803,] 5.508730e-05 0.0001255294 1.818328e-05
[2804,] 1.774859e-04 0.0001308345 5.310883e-05
[2805,] 1.980466e-04 0.0001308460 5.884498e-05
[2806,] 5.436163e-05 0.0001254509 1.800411e-05
[2807,] 8.697915e-05 0.0001307933 3.263994e-05
[2808,] 9.016034e-05 0.0001304578 3.384687e-05
[2809,] 5.559612e-05 0.0001270331 1.813539e-05
[2810,] 1.375237e-04 0.0001273525 4.783868e-05
[2811,] 5.523373e-05 0.0001256764 1.819092e-05
[2812,] 5.513707e-05 0.0001258874 1.813226e-05
[2813,] 5.513766e-05 0.0001372734 1.803435e-05
[2814,] 9.401025e-05 0.0001338361 3.695427e-05
[2815,] 5.476399e-05 0.0001404032 1.814813e-05
[2816,] 5.505314e-05 0.0001256109 1.818924e-05
[2817,] 5.517495e-05 0.0001255991 1.827021e-05
[2818,] 9.783739e-05 0.0001344570 3.894405e-05
[2819,] 5.442926e-05 0.0001274307 1.798133e-05
[2820,] 8.446410e-05 0.0001376778 3.013003e-05
[2821,] 1.114171e-04 0.0001355780 4.563004e-05
[2822,] 1.081545e-04 0.0001267649 3.270376e-05
[2823,] 1.814150e-04 0.0001295877 5.457990e-05
[2824,] 8.512790e-05 0.0001387340 3.102998e-05
[2825,] 8.535942e-05 0.0001387340 3.122643e-05
[2826,] 1.821982e-04 0.0001295810 5.482083e-05
[2827,] 8.530145e-05 0.0001385851 3.115308e-05
[2828,] 1.019742e-04 0.0001330296 2.828048e-05
[2829,] 9.883198e-05 0.0001297421 3.210396e-05
[2830,] 8.625748e-05 0.0001384866 3.186522e-05
[2831,] 8.661973e-05 0.0001395036 3.240077e-05
[2832,] 8.688853e-05 0.0001271123 2.657636e-05
[2833,] 9.366102e-05 0.0001262461 2.897215e-05
[2834,] 9.354910e-05 0.0001326890 2.649262e-05
[2835,] 1.171269e-04 0.0001252598 3.733097e-05
[2836,] 8.394642e-05 0.0001397046 3.006626e-05
[2837,] 7.896688e-05 0.0001247030 2.587265e-05
[2838,] 8.380834e-05 0.0001398092 2.992827e-05
[2839,] 9.942525e-05 0.0001446255 2.597302e-05
[2840,] 1.893134e-04 0.0001303560 6.415239e-05
[2841,] 1.251214e-04 0.0001303910 4.222551e-05
[2842,] 1.016355e-04 0.0001257740 3.155875e-05
[2843,] 1.154217e-04 0.0001282398 3.802027e-05
[2844,] 8.384244e-05 0.0001332842 2.904048e-05
[2845,] 1.175550e-04 0.0001307918 4.115715e-05
[2846,] 8.670383e-05 0.0001263048 2.926771e-05
[2847,] 8.190828e-05 0.0001303464 2.733850e-05
[2848,] 8.516782e-05 0.0001258122 2.843265e-05
[2849,] 2.043327e-04 0.0001298880 7.816019e-05
[2850,] 1.064015e-04 0.0001256375 3.641357e-05
[2851,] 8.616974e-05 0.0001260448 2.718416e-05
[2852,] 1.145416e-04 0.0001287650 3.936131e-05
[2853,] 1.151774e-04 0.0001282397 3.774963e-05
[2854,] 8.620955e-05 0.0001272918 2.639048e-05
[2855,] 2.082982e-04 0.0001302763 6.893916e-05
[2856,] 1.726915e-04 0.0001302702 5.722658e-05
[2857,] 1.225205e-04 0.0001329589 3.589736e-05
[2858,] 1.149699e-04 0.0001278059 3.767058e-05
[2859,] 7.342601e-05 0.0001252766 2.468831e-05
[2860,] 1.240171e-04 0.0001370545 4.923084e-05
[2861,] 7.823061e-05 0.0001354970 2.883277e-05
[2862,] 7.244355e-05 0.0001306161 2.479392e-05
[2863,] 1.158085e-04 0.0001295416 3.686959e-05
[2864,] 7.102934e-05 0.0001301866 2.404231e-05
[2865,] 9.500779e-05 0.0001278497 2.811694e-05
[2866,] 7.258997e-05 0.0001290906 2.405988e-05
[2867,] 7.270460e-05 0.0001290906 2.409663e-05
[2868,] 6.296850e-05 0.0001295392 2.102592e-05
[2869,] 1.293458e-04 0.0001295530 4.097976e-05
[2870,] 7.235480e-05 0.0001290776 2.402350e-05
[2871,] 7.028361e-05 0.0001334647 2.427258e-05
[2872,] 6.932725e-05 0.0001254117 2.342971e-05
[2873,] 6.938487e-05 0.0001335102 2.345727e-05
[2874,] 1.197610e-04 0.0001412786 5.300690e-05
[2875,] 1.221874e-04 0.0001300966 3.864236e-05
[2876,] 1.230899e-04 0.0001294981 4.094864e-05
[2877,] 9.975298e-05 0.0001266620 3.573321e-05
[2878,] 6.958401e-05 0.0001261227 2.381628e-05
[2879,] 1.265644e-04 0.0001295117 4.227960e-05
[2880,] 1.338004e-04 0.0001295067 4.461604e-05
[2881,] 6.926445e-05 0.0001260537 2.366678e-05
[2882,] 1.255799e-04 0.0001295176 4.199599e-05
[2883,] 6.969490e-05 0.0001265670 2.399983e-05
[2884,] 7.157330e-05 0.0001339188 2.504200e-05
[2885,] 1.240898e-04 0.0001394269 5.441981e-05
[2886,] 1.371571e-04 0.0001324438 5.418846e-05
[2887,] 1.265217e-04 0.0001294995 4.215855e-05
[2888,] 7.160671e-05 0.0001325112 2.488488e-05
[2889,] 7.319898e-05 0.0001323371 2.567781e-05
[2890,] 6.601107e-05 0.0001261519 2.241224e-05
[2891,] 6.538692e-05 0.0001316431 2.067353e-05
[2892,] 6.520906e-05 0.0001268068 2.224936e-05
[2893,] 6.737137e-05 0.0001270040 2.320586e-05
[2894,] 6.785607e-05 0.0001271784 2.344836e-05
[2895,] 6.679790e-05 0.0001261802 2.207866e-05
[2896,] 6.747709e-05 0.0001269789 2.324372e-05
[2897,] 5.791041e-05 0.0001272635 1.981746e-05
[2898,] 5.929404e-05 0.0001271116 2.036850e-05
[2899,] 5.906906e-05 0.0001274007 2.032355e-05
[2900,] 6.360302e-05 0.0001259379 2.131258e-05
[2901,] 7.208558e-05 0.0001335157 2.583575e-05
[2902,] 1.345173e-04 0.0001427315 6.203951e-05
[2903,] 1.086484e-04 0.0001306570 3.430046e-05
[2904,] 1.040706e-04 0.0001302839 3.382760e-05
[2905,] 5.530387e-05 0.0001277243 1.831544e-05
[2906,] 6.748601e-05 0.0001250761 2.189697e-05
[2907,] 5.529890e-05 0.0001271915 1.831092e-05
[2908,] 8.194755e-05 0.0001303815 2.954723e-05
[2909,] 5.630481e-05 0.0001274146 1.886107e-05
[2910,] 5.530710e-05 0.0001272865 1.830964e-05
[2911,] 5.534396e-05 0.0001275616 1.831098e-05
[2912,] 5.528072e-05 0.0001272749 1.831752e-05
[2913,] 5.649862e-05 0.0001272464 1.890815e-05
[2914,] 8.371998e-05 0.0001304199 3.033556e-05
[2915,] 5.533872e-05 0.0001272067 1.831252e-05
[2916,] 5.528280e-05 0.0001272749 1.831678e-05
[2917,] 1.341848e-04 0.0001304524 4.428705e-05
[2918,] 5.600534e-05 0.0001269829 1.867653e-05
[2919,] 7.145957e-05 0.0001259740 2.267842e-05
[2920,] 6.848001e-05 0.0001259200 2.189681e-05
[2921,] 5.538252e-05 0.0001273826 1.831266e-05
[2922,] 5.540095e-05 0.0001274485 1.831436e-05
[2923,] 7.348043e-05 0.0001349133 2.758327e-05
[2924,] 8.691149e-05 0.0001297692 3.043341e-05
[2925,] 7.380023e-05 0.0001351217 2.778014e-05
[2926,] 5.643890e-05 0.0001274083 1.891460e-05
[2927,] 5.531613e-05 0.0001274049 1.831016e-05
[2928,] 6.941152e-05 0.0001249879 2.250523e-05
[2929,] 7.153549e-05 0.0001258154 2.274436e-05
[2930,] 5.534532e-05 0.0001273432 1.831102e-05
[2931,] 5.530924e-05 0.0001273971 1.831282e-05
[2932,] 5.532458e-05 0.0001274300 1.831069e-05
[2933,] 1.333188e-04 0.0001304556 4.394953e-05
[2934,] 5.675303e-05 0.0001273563 1.902835e-05
[2935,] 5.536151e-05 0.0001274302 1.830998e-05
[2936,] 5.704743e-05 0.0001274265 1.915609e-05
[2937,] 8.357386e-05 0.0001261336 2.836927e-05
[2938,] 1.881916e-04 0.0001304436 6.150465e-05
[2939,] 1.337917e-04 0.0001304529 4.414092e-05
[2940,] 1.352420e-04 0.0001304524 4.461276e-05
[2941,] 5.531928e-05 0.0001276220 1.831972e-05
[2942,] 1.194323e-04 0.0001300035 4.007321e-05
[2943,] 1.262417e-04 0.0001402767 5.382663e-05
[2944,] 1.310508e-04 0.0001304509 4.355098e-05
[2945,] 1.173994e-04 0.0001256076 4.076571e-05
[2946,] 8.619302e-05 0.0001367336 3.339315e-05
[2947,] 8.137443e-05 0.0001371225 3.132900e-05
[2948,] 8.243815e-05 0.0001363446 3.148308e-05
[2949,] 1.022551e-04 0.0001298473 3.437207e-05
[2950,] 7.626518e-05 0.0001295832 2.520101e-05
[2951,] 8.775295e-05 0.0001314610 2.827405e-05
[2952,] 5.904787e-05 0.0001311377 1.970376e-05
[2953,] 7.674626e-05 0.0001284023 2.752852e-05
[2954,] 6.824149e-05 0.0001255535 2.219653e-05
[2955,] 7.901325e-05 0.0001266497 2.602642e-05
[2956,] 6.408140e-05 0.0001300620 2.158049e-05
[2957,] 1.079643e-04 0.0001255842 3.487393e-05
[2958,] 1.246821e-04 0.0001307548 4.318611e-05
[2959,] 9.556821e-05 0.0001308000 3.186964e-05
[2960,] 7.936702e-05 0.0001252534 2.594887e-05
[2961,] 7.641837e-05 0.0001255403 2.558973e-05
[2962,] 9.327114e-05 0.0001267739 2.820511e-05
[2963,] 6.920634e-05 0.0001298689 2.274718e-05
[2964,] 1.207817e-04 0.0001300458 4.020636e-05
[2965,] 9.641066e-05 0.0001297907 3.153139e-05
[2966,] 7.688018e-05 0.0001270091 2.672639e-05
[2967,] 8.338396e-05 0.0001280206 2.513662e-05
[2968,] 6.231541e-05 0.0001253046 2.033981e-05
[2969,] 9.064258e-05 0.0001269150 2.746164e-05
[2970,] 9.547262e-05 0.0001297828 3.129665e-05
[2971,] 8.649201e-05 0.0001274652 2.613168e-05
[2972,] 9.105251e-05 0.0001275257 2.728806e-05
[2973,] 1.153746e-04 0.0001290786 3.602570e-05
[2974,] 1.305716e-04 0.0001249754 4.309447e-05
[2975,] 1.066671e-04 0.0001373699 4.299013e-05
[2976,] 1.358903e-04 0.0001268859 4.898275e-05
[2977,] 6.025914e-05 0.0001273988 1.924408e-05
[2978,] 1.049723e-04 0.0001367004 4.172341e-05
[2979,] 1.166913e-04 0.0001289386 3.656185e-05
[2980,] 1.077504e-04 0.0001375400 4.367779e-05
[2981,] 1.325577e-04 0.0001251842 4.097288e-05
[2982,] 7.166512e-05 0.0001391789 2.596830e-05
[2983,] 1.215902e-04 0.0001289343 3.793238e-05
[2984,] 5.603729e-05 0.0001244782 1.852915e-05
[2985,] 9.132941e-05 0.0001281691 3.025967e-05
[2986,] 1.142851e-04 0.0001290275 3.580281e-05
[2987,] 9.671294e-05 0.0001294357 3.395613e-05
[2988,] 9.210571e-05 0.0001314655 3.067546e-05
[2989,] 9.286280e-05 0.0001282363 3.082048e-05
[2990,] 1.140601e-04 0.0001289839 3.579085e-05
[2991,] 1.760505e-04 0.0001281887 6.300733e-05
[2992,] 1.150880e-04 0.0001289365 3.613523e-05
[2993,] 1.191956e-04 0.0001300324 3.803880e-05
[2994,] 9.068538e-05 0.0001318170 3.211623e-05
[2995,] 9.158625e-05 0.0001278348 3.029406e-05
[2996,] 1.141020e-04 0.0001289632 3.582856e-05
[2997,] 1.144854e-04 0.0001289926 3.589917e-05
[2998,] 9.018500e-05 0.0001265809 2.893166e-05
[2999,] 7.629429e-05 0.0001293904 2.527651e-05
[3000,] 1.161241e-04 0.0001290092 3.632940e-05
[3001,] 5.683045e-05 0.0001322121 1.834980e-05
[3002,] 5.734444e-05 0.0001487689 2.131554e-05
[3003,] 9.187837e-05 0.0001280034 3.037107e-05
[3004,] 9.242160e-05 0.0001296303 3.206990e-05
[3005,] 9.181685e-05 0.0001300237 3.055033e-05
[3006,] 1.172860e-04 0.0001291163 3.651308e-05
[3007,] 9.508104e-05 0.0001295924 3.329406e-05
[3008,] 9.344836e-05 0.0001292819 3.239685e-05
[3009,] 9.318492e-05 0.0001291479 3.221679e-05
[3010,] 7.492184e-05 0.0001293915 2.478348e-05
[3011,] 9.302419e-05 0.0001312939 3.071007e-05
[3012,] 9.159521e-05 0.0001282155 3.041246e-05
[3013,] 9.549100e-05 0.0001297297 3.354491e-05
[3014,] 9.553389e-05 0.0001291328 3.326355e-05
[3015,] 9.714539e-05 0.0001287575 3.374500e-05
[3016,] 9.445559e-05 0.0001291742 3.280799e-05
[3017,] 7.238793e-05 0.0001291387 2.435277e-05
[3018,] 9.483882e-05 0.0001288841 3.283281e-05
[3019,] 9.492014e-05 0.0001289833 3.291627e-05
[3020,] 9.639528e-05 0.0001292491 3.370162e-05
[3021,] 9.564829e-05 0.0001291264 3.330817e-05
[3022,] 9.543226e-05 0.0001290676 3.318469e-05
[3023,] 9.200014e-05 0.0001271759 2.940066e-05
[3024,] 9.430787e-05 0.0001291264 3.271926e-05
[3025,] 9.404821e-05 0.0001291264 3.260205e-05
[3026,] 9.398966e-05 0.0001291208 3.257309e-05
[3027,] 9.461338e-05 0.0001291264 3.285443e-05
[3028,] 9.094346e-05 0.0001282284 3.011971e-05
[3029,] 9.740492e-05 0.0001281679 3.346913e-05
[3030,] 1.122057e-04 0.0001299532 3.653799e-05
[3031,] 9.191588e-05 0.0001305760 2.882910e-05
[3032,] 9.117212e-05 0.0001282041 3.022164e-05
[3033,] 6.462206e-05 0.0001414205 1.938275e-05
[3034,] 1.190579e-04 0.0001291756 3.690423e-05
[3035,] 9.080026e-05 0.0001280778 3.001048e-05
[3036,] 9.457736e-05 0.0001290594 3.281030e-05
[3037,] 9.477912e-05 0.0001292702 3.300199e-05
[3038,] 5.842247e-05 0.0001377292 1.858561e-05
[3039,] 9.574917e-05 0.0001294647 3.352606e-05
[3040,] 9.492449e-05 0.0001294212 3.313687e-05
[3041,] 9.646419e-05 0.0001293750 3.379918e-05
[3042,] 1.063044e-04 0.0001300970 3.494627e-05
[3043,] 9.119891e-05 0.0001280146 3.010286e-05
[3044,] 9.548920e-05 0.0001273279 3.232957e-05
[3045,] 9.407568e-05 0.0001295242 3.279633e-05
[3046,] 9.484846e-05 0.0001291156 3.295248e-05
[3047,] 9.491208e-05 0.0001294520 3.314346e-05
[3048,] 1.138951e-04 0.0001293655 3.732221e-05
[3049,] 6.916367e-05 0.0001295640 2.287580e-05
[3050,] 6.987923e-05 0.0001295547 2.311273e-05
[3051,] 1.695792e-04 0.0001348063 7.396943e-05
[3052,] 1.125754e-04 0.0001293776 3.693004e-05
[3053,] 1.674699e-04 0.0001344296 7.202438e-05
[3054,] 1.657235e-04 0.0001351905 7.245649e-05
[3055,] 1.697654e-04 0.0001363353 7.706680e-05
[3056,] 1.697621e-04 0.0001363469 7.708749e-05
[3057,] 1.683310e-04 0.0001362632 7.605621e-05
[3058,] 1.069019e-04 0.0001269290 3.528865e-05
[3059,] 6.856312e-05 0.0001295345 2.272844e-05
[3060,] 7.150751e-05 0.0001417888 2.340326e-05
[3061,] 5.660269e-05 0.0001290485 1.835428e-05
[3062,] 1.654944e-04 0.0001365469 7.488678e-05
[3063,] 1.648741e-04 0.0001354777 7.251046e-05
[3064,] 9.186214e-05 0.0001287117 3.019171e-05
[3065,] 1.167941e-04 0.0001312030 3.481797e-05
```
