## Supplementary material for "Characterization of shared and ancestry-specific signals driving complex traits using multi-ancestry fine-mapping": s1_data.bim

```
2	chr2:201679353:T:C	0	201679353	C	T
2	chr2:201679729:T:C	0	201679729	C	T
2	chr2:201680395:G:T	0	201680395	T	G
2	chr2:201680507:C:T	0	201680507	T	C
2	chr2:201680520:T:C	0	201680520	C	T
2	chr2:201682805:A:T	0	201682805	T	A
2	chr2:201683612:G:A	0	201683612	A	G
2	chr2:201683881:C:T	0	201683881	T	C
2	chr2:201683986:A:G	0	201683986	G	A
2	chr2:201684725:C:T	0	201684725	T	C
2	chr2:201684807:G:A	0	201684807	A	G
2	chr2:201684897:G:A	0	201684897	A	G
2	chr2:201685360:G:A	0	201685360	A	G
2	chr2:201685543:G:A	0	201685543	A	G
2	chr2:201686972:G:A	0	201686972	A	G
2	chr2:201688520:A:G	0	201688520	G	A
2	chr2:201688522:C:T	0	201688522	T	C
2	chr2:201688805:T:C	0	201688805	C	T
2	chr2:201688929:A:G	0	201688929	G	A
2	chr2:201689369:T:C	0	201689369	C	T
2	chr2:201690409:T:C	0	201690409	C	T
2	chr2:201692402:A:G	0	201692402	G	A
2	chr2:201692651:G:A	0	201692651	A	G
2	chr2:201693692:T:C	0	201693692	C	T
2	chr2:201695132:C:T	0	201695132	T	C
2	chr2:201695241:C:T	0	201695241	T	C
2	chr2:201695265:G:A	0	201695265	A	G
2	chr2:201695289:G:A	0	201695289	A	G
2	chr2:201695376:G:A	0	201695376	A	G
2	chr2:201695442:C:T	0	201695442	T	C
2	chr2:201695555:C:T	0	201695555	T	C
2	chr2:201695614:A:G	0	201695614	G	A
2	chr2:201695897:A:G	0	201695897	G	A
2	chr2:201696030:A:G	0	201696030	G	A
2	chr2:201696131:T:C	0	201696131	C	T
2	chr2:201696275:C:T	0	201696275	T	C
2	chr2:201696387:G:A	0	201696387	A	G
2	chr2:201696848:A:G	0	201696848	G	A
2	chr2:201697726:C:T	0	201697726	T	C
2	chr2:201700847:C:T	0	201700847	T	C
2	chr2:201702018:T:C	0	201702018	C	T
2	chr2:201702400:G:GT	0	201702400	GT	G
2	chr2:201702602:T:A	0	201702602	A	T
2	chr2:201702682:C:T	0	201702682	T	C
2	chr2:201702887:G:A	0	201702887	A	G
2	chr2:201703196:A:G	0	201703196	G	A
2	chr2:201703594:A:T	0	201703594	T	A
2	chr2:201704931:C:A	0	201704931	A	C
2	chr2:201705269:A:T	0	201705269	T	A
2	chr2:201705509:A:G	0	201705509	G	A
2	chr2:201706007:G:T	0	201706007	T	G
2	chr2:201706839:C:T	0	201706839	T	C
2	chr2:201707457:C:T	0	201707457	T	C
2	chr2:201708083:C:G	0	201708083	G	C
2	chr2:201708202:C:T	0	201708202	T	C
2	chr2:201708317:C:G	0	201708317	G	C
2	chr2:201708879:GA:G	0	201708879	G	GA
2	chr2:201709156:C:G	0	201709156	G	C
2	chr2:201710377:A:G	0	201710377	G	A
2	chr2:201711098:G:A	0	201711098	A	G
2	chr2:201711184:A:G	0	201711184	G	A
2	chr2:201711219:C:T	0	201711219	T	C
2	chr2:201711242:C:A	0	201711242	A	C
2	chr2:201711561:A:AG	0	201711561	AG	A
2	chr2:201711861:CCTAA:C	0	201711861	C	CCTAA
2	chr2:201712202:A:G	0	201712202	G	A
2	chr2:201712234:C:G	0	201712234	G	C
2	chr2:201712413:A:C	0	201712413	C	A
2	chr2:201712578:G:A	0	201712578	A	G
2	chr2:201712627:C:T	0	201712627	T	C
2	chr2:201712849:T:C	0	201712849	C	T
2	chr2:201712942:A:G	0	201712942	G	A
2	chr2:201713404:A:G	0	201713404	G	A
2	chr2:201713602:G:A	0	201713602	A	G
2	chr2:201713743:GTATTT:G	0	201713743	G	GTATTT
2	chr2:201714012:T:C	0	201714012	C	T
2	chr2:201714309:G:A	0	201714309	A	G
2	chr2:201714934:C:A	0	201714934	A	C
2	chr2:201715545:T:C	0	201715545	C	T
2	chr2:201715605:T:G	0	201715605	G	T
2	chr2:201715647:G:A	0	201715647	A	G
2	chr2:201716687:C:T	0	201716687	T	C
2	chr2:201716702:G:A	0	201716702	A	G
2	chr2:201716706:C:A	0	201716706	A	C
2	chr2:201717045:T:C	0	201717045	C	T
2	chr2:201717391:G:A	0	201717391	A	G
2	chr2:201718719:C:A	0	201718719	A	C
2	chr2:201719861:C:A	0	201719861	A	C
2	chr2:201720469:G:A	0	201720469	A	G
2	chr2:201722347:T:C	0	201722347	C	T
2	chr2:201722630:C:T	0	201722630	T	C
2	chr2:201722863:T:C	0	201722863	C	T
2	chr2:201722930:C:T	0	201722930	T	C
2	chr2:201723607:T:C	0	201723607	C	T
2	chr2:201723979:G:A	0	201723979	A	G
2	chr2:201724534:T:C	0	201724534	C	T
2	chr2:201724772:T:C	0	201724772	C	T
2	chr2:201724794:T:C	0	201724794	C	T
2	chr2:201724835:T:C	0	201724835	C	T
2	chr2:201725069:C:T	0	201725069	T	C
2	chr2:201725108:A:G	0	201725108	G	A
2	chr2:201726162:A:G	0	201726162	G	A
2	chr2:201728463:TA:T	0	201728463	T	TA
2	chr2:201728557:G:A	0	201728557	A	G
2	chr2:201728736:A:G	0	201728736	G	A
2	chr2:201728834:AAAAC:A	0	201728834	A	AAAAC
2	chr2:201729316:A:G	0	201729316	G	A
2	chr2:201729457:A:G	0	201729457	G	A
2	chr2:201729474:A:G	0	201729474	G	A
2	chr2:201729737:C:T	0	201729737	T	C
2	chr2:201730185:A:G	0	201730185	G	A
2	chr2:201730633:A:T	0	201730633	T	A
2	chr2:201730671:TCTCAA:T	0	201730671	T	TCTCAA
2	chr2:201730693:A:G	0	201730693	G	A
2	chr2:201731144:T:C	0	201731144	C	T
2	chr2:201731683:AC:A	0	201731683	A	AC
2	chr2:201731806:G:T	0	201731806	T	G
2	chr2:201731862:C:G	0	201731862	G	C
2	chr2:201731867:T:C	0	201731867	C	T
2	chr2:201732033:A:G	0	201732033	G	A
2	chr2:201732712:T:C	0	201732712	C	T
2	chr2:201733390:C:T	0	201733390	T	C
2	chr2:201734428:T:C	0	201734428	C	T
2	chr2:201734924:T:TA	0	201734924	TA	T
2	chr2:201735048:G:A	0	201735048	A	G
2	chr2:201736684:C:T	0	201736684	T	C
2	chr2:201736783:T:C	0	201736783	C	T
2	chr2:201737014:T:C	0	201737014	C	T
2	chr2:201737171:T:A	0	201737171	A	T
2	chr2:201737662:C:T	0	201737662	T	C
2	chr2:201737900:T:C	0	201737900	C	T
2	chr2:201739071:T:C	0	201739071	C	T
2	chr2:201739114:C:T	0	201739114	T	C
2	chr2:201739465:G:A	0	201739465	A	G
2	chr2:201739508:T:C	0	201739508	C	T
2	chr2:201739763:AAG:A	0	201739763	A	AAG
2	chr2:201739952:G:C	0	201739952	C	G
2	chr2:201740031:A:G	0	201740031	G	A
2	chr2:201740171:A:T	0	201740171	T	A
2	chr2:201740324:A:C	0	201740324	C	A
2	chr2:201740530:T:A	0	201740530	A	T
2	chr2:201740536:AAAC:A	0	201740536	A	AAAC
2	chr2:201741470:C:T	0	201741470	T	C
2	chr2:201741916:G:A	0	201741916	A	G
2	chr2:201742141:G:A	0	201742141	A	G
2	chr2:201742403:T:G	0	201742403	G	T
2	chr2:201743129:C:T	0	201743129	T	C
2	chr2:201743410:G:A	0	201743410	A	G
2	chr2:201743486:G:A	0	201743486	A	G
2	chr2:201744154:C:A	0	201744154	A	C
2	chr2:201744642:G:A	0	201744642	A	G
2	chr2:201745072:G:A	0	201745072	A	G
2	chr2:201745521:T:G	0	201745521	G	T
2	chr2:201745588:A:G	0	201745588	G	A
2	chr2:201746261:T:C	0	201746261	C	T
2	chr2:201747316:G:A	0	201747316	A	G
2	chr2:201748650:CTTTG:C	0	201748650	C	CTTTG
2	chr2:201748912:C:T	0	201748912	T	C
2	chr2:201749496:G:C	0	201749496	C	G
2	chr2:201750591:AG:A	0	201750591	A	AG
2	chr2:201751496:C:T	0	201751496	T	C
2	chr2:201752189:C:T	0	201752189	T	C
2	chr2:201755162:G:A	0	201755162	A	G
2	chr2:201755365:T:C	0	201755365	C	T
2	chr2:201755396:A:G	0	201755396	G	A
2	chr2:201756265:T:C	0	201756265	C	T
2	chr2:201756279:T:C	0	201756279	C	T
2	chr2:201756318:A:G	0	201756318	G	A
2	chr2:201756593:A:G	0	201756593	G	A
2	chr2:201756901:AT:A	0	201756901	A	AT
2	chr2:201757786:T:C	0	201757786	C	T
2	chr2:201758285:G:A	0	201758285	A	G
2	chr2:201758342:C:T	0	201758342	T	C
2	chr2:201758681:C:T	0	201758681	T	C
2	chr2:201760679:A:C	0	201760679	C	A
2	chr2:201760892:C:T	0	201760892	T	C
2	chr2:201761714:T:C	0	201761714	C	T
2	chr2:201761902:A:C	0	201761902	C	A
2	chr2:201762296:G:A	0	201762296	A	G
2	chr2:201762781:A:G	0	201762781	G	A
2	chr2:201763194:G:A	0	201763194	A	G
2	chr2:201763237:T:C	0	201763237	C	T
2	chr2:201763557:T:C	0	201763557	C	T
2	chr2:201763742:C:T	0	201763742	T	C
2	chr2:201764098:C:G	0	201764098	G	C
2	chr2:201764529:G:A	0	201764529	A	G
2	chr2:201765701:G:A	0	201765701	A	G
2	chr2:201765915:G:A	0	201765915	A	G
2	chr2:201766978:A:G	0	201766978	G	A
2	chr2:201766990:C:T	0	201766990	T	C
2	chr2:201768057:A:C	0	201768057	C	A
2	chr2:201768215:T:C	0	201768215	C	T
2	chr2:201768859:A:G	0	201768859	G	A
2	chr2:201769263:G:A	0	201769263	A	G
2	chr2:201769325:A:G	0	201769325	G	A
2	chr2:201770095:C:A	0	201770095	A	C
2	chr2:201770881:T:C	0	201770881	C	T
2	chr2:201771344:A:T	0	201771344	T	A
2	chr2:201771348:C:T	0	201771348	T	C
2	chr2:201771414:G:A	0	201771414	A	G
2	chr2:201771453:T:C	0	201771453	C	T
2	chr2:201771722:A:G	0	201771722	G	A
2	chr2:201772188:T:C	0	201772188	C	T
2	chr2:201772318:C:T	0	201772318	T	C
2	chr2:201772503:C:T	0	201772503	T	C
2	chr2:201773008:C:T	0	201773008	T	C
2	chr2:201773621:C:T	0	201773621	T	C
2	chr2:201774147:T:C	0	201774147	C	T
2	chr2:201774475:A:G	0	201774475	G	A
2	chr2:201774556:G:A	0	201774556	A	G
2	chr2:201774649:TAA:T	0	201774649	T	TAA
2	chr2:201777036:T:C	0	201777036	C	T
2	chr2:201777336:G:A	0	201777336	A	G
2	chr2:201780628:C:A	0	201780628	A	C
2	chr2:201781767:C:G	0	201781767	G	C
2	chr2:201784985:T:C	0	201784985	C	T
2	chr2:201785756:C:T	0	201785756	T	C
2	chr2:201785869:G:A	0	201785869	A	G
2	chr2:201786406:C:T	0	201786406	T	C
2	chr2:201786536:A:G	0	201786536	G	A
2	chr2:201787231:T:C	0	201787231	C	T
2	chr2:201787266:T:C	0	201787266	C	T
2	chr2:201787270:C:T	0	201787270	T	C
2	chr2:201787832:A:G	0	201787832	G	A
2	chr2:201787860:A:G	0	201787860	G	A
2	chr2:201788249:A:G	0	201788249	G	A
2	chr2:201788255:C:A	0	201788255	A	C
2	chr2:201788913:T:C	0	201788913	C	T
2	chr2:201789241:A:G	0	201789241	G	A
2	chr2:201790118:A:G	0	201790118	G	A
2	chr2:201790164:T:C	0	201790164	C	T
2	chr2:201790822:C:T	0	201790822	T	C
2	chr2:201792240:C:T	0	201792240	T	C
2	chr2:201792295:G:A	0	201792295	A	G
2	chr2:201792470:A:G	0	201792470	G	A
2	chr2:201792673:A:G	0	201792673	G	A
2	chr2:201793095:G:A	0	201793095	A	G
2	chr2:201793340:C:T	0	201793340	T	C
2	chr2:201793404:T:G	0	201793404	G	T
2	chr2:201794323:T:G	0	201794323	G	T
2	chr2:201794864:G:A	0	201794864	A	G
2	chr2:201795518:T:C	0	201795518	C	T
2	chr2:201797093:T:C	0	201797093	C	T
2	chr2:201798234:C:G	0	201798234	G	C
2	chr2:201799218:G:T	0	201799218	T	G
2	chr2:201800336:A:C	0	201800336	C	A
2	chr2:201800504:C:A	0	201800504	A	C
2	chr2:201800652:T:C	0	201800652	C	T
2	chr2:201800720:A:G	0	201800720	G	A
2	chr2:201800833:T:A	0	201800833	A	T
2	chr2:201801531:C:T	0	201801531	T	C
2	chr2:201801544:A:G	0	201801544	G	A
2	chr2:201801969:C:T	0	201801969	T	C
2	chr2:201802710:T:C	0	201802710	C	T
2	chr2:201805410:C:T	0	201805410	T	C
2	chr2:201805504:TTTC:T	0	201805504	T	TTTC
2	chr2:201805992:C:A	0	201805992	A	C
2	chr2:201806658:C:G	0	201806658	G	C
2	chr2:201808220:A:G	0	201808220	G	A
2	chr2:201808335:G:T	0	201808335	T	G
2	chr2:201809713:A:G	0	201809713	G	A
2	chr2:201809902:T:C	0	201809902	C	T
2	chr2:201812435:C:T	0	201812435	T	C
2	chr2:201814371:C:T	0	201814371	T	C
2	chr2:201816100:A:G	0	201816100	G	A
2	chr2:201816964:A:T	0	201816964	T	A
2	chr2:201817506:G:A	0	201817506	A	G
2	chr2:201817659:T:C	0	201817659	C	T
2	chr2:201817846:G:A	0	201817846	A	G
2	chr2:201818013:T:A	0	201818013	A	T
2	chr2:201818392:G:C	0	201818392	C	G
2	chr2:201819801:C:T	0	201819801	T	C
2	chr2:201821396:G:A	0	201821396	A	G
2	chr2:201821427:A:G	0	201821427	G	A
2	chr2:201821508:T:C	0	201821508	C	T
2	chr2:201821881:G:A	0	201821881	A	G
2	chr2:201822097:G:C	0	201822097	C	G
2	chr2:201822363:G:A	0	201822363	A	G
2	chr2:201822453:C:T	0	201822453	T	C
2	chr2:201823286:T:C	0	201823286	C	T
2	chr2:201823570:A:G	0	201823570	G	A
2	chr2:201824184:G:A	0	201824184	A	G
2	chr2:201824412:CT:C	0	201824412	C	CT
2	chr2:201825282:T:C	0	201825282	C	T
2	chr2:201825807:G:T	0	201825807	T	G
2	chr2:201826076:A:C	0	201826076	C	A
2	chr2:201826189:A:G	0	201826189	G	A
2	chr2:201826659:A:G	0	201826659	G	A
2	chr2:201827047:T:C	0	201827047	C	T
2	chr2:201828049:A:G	0	201828049	G	A
2	chr2:201828091:C:T	0	201828091	T	C
2	chr2:201828559:A:T	0	201828559	T	A
2	chr2:201828956:A:C	0	201828956	C	A
2	chr2:201829252:C:T	0	201829252	T	C
2	chr2:201829532:C:T	0	201829532	T	C
2	chr2:201829829:T:C	0	201829829	C	T
2	chr2:201829869:G:A	0	201829869	A	G
2	chr2:201830199:C:T	0	201830199	T	C
2	chr2:201830219:G:A	0	201830219	A	G
2	chr2:201830282:A:G	0	201830282	G	A
2	chr2:201830414:A:G	0	201830414	G	A
2	chr2:201831062:A:G	0	201831062	G	A
2	chr2:201831300:G:A	0	201831300	A	G
2	chr2:201832108:C:T	0	201832108	T	C
2	chr2:201832375:A:G	0	201832375	G	A
2	chr2:201832491:A:G	0	201832491	G	A
2	chr2:201833053:GT:G	0	201833053	G	GT
2	chr2:201834236:G:A	0	201834236	A	G
2	chr2:201834478:C:T	0	201834478	T	C
2	chr2:201835323:G:A	0	201835323	A	G
2	chr2:201838188:A:G	0	201838188	G	A
2	chr2:201838784:T:A	0	201838784	A	T
2	chr2:201838870:A:G	0	201838870	G	A
2	chr2:201839355:A:C	0	201839355	C	A
2	chr2:201839414:T:C	0	201839414	C	T
2	chr2:201840245:G:C	0	201840245	C	G
2	chr2:201840851:G:T	0	201840851	T	G
2	chr2:201843910:TTGTG:T	0	201843910	T	TTGTG
2	chr2:201843924:GACTT:G	0	201843924	G	GACTT
2	chr2:201844924:G:A	0	201844924	A	G
2	chr2:201845066:T:C	0	201845066	C	T
2	chr2:201845479:C:T	0	201845479	T	C
2	chr2:201845526:C:T	0	201845526	T	C
2	chr2:201846144:G:A	0	201846144	A	G
2	chr2:201847999:C:T	0	201847999	T	C
2	chr2:201848772:C:T	0	201848772	T	C
2	chr2:201849048:C:A	0	201849048	A	C
2	chr2:201849273:C:G	0	201849273	G	C
2	chr2:201850455:A:T	0	201850455	T	A
2	chr2:201850575:T:C	0	201850575	C	T
2	chr2:201852016:G:T	0	201852016	T	G
2	chr2:201853859:G:T	0	201853859	T	G
2	chr2:201854054:A:G	0	201854054	G	A
2	chr2:201854103:G:A	0	201854103	A	G
2	chr2:201856701:A:G	0	201856701	G	A
2	chr2:201858062:G:A	0	201858062	A	G
2	chr2:201861659:C:T	0	201861659	T	C
2	chr2:201862313:G:A	0	201862313	A	G
2	chr2:201862890:A:G	0	201862890	G	A
2	chr2:201863855:T:C	0	201863855	C	T
2	chr2:201863887:C:T	0	201863887	T	C
2	chr2:201864168:G:A	0	201864168	A	G
2	chr2:201864404:G:A	0	201864404	A	G
2	chr2:201865573:G:A	0	201865573	A	G
2	chr2:201865601:C:T	0	201865601	T	C
2	chr2:201866958:G:A	0	201866958	A	G
2	chr2:201867072:A:G	0	201867072	G	A
2	chr2:201867305:G:A	0	201867305	A	G
2	chr2:201868573:T:A	0	201868573	A	T
2	chr2:201868681:G:A	0	201868681	A	G
2	chr2:201869169:T:C	0	201869169	C	T
2	chr2:201869341:A:G	0	201869341	G	A
2	chr2:201872352:TTTAAGGGA:T	0	201872352	T	TTTAAGGGA
2	chr2:201872362:CTTT:C	0	201872362	C	CTTT
2	chr2:201872466:G:C	0	201872466	C	G
2	chr2:201873113:TG:T	0	201873113	T	TG
2	chr2:201874380:G:A	0	201874380	A	G
2	chr2:201874550:C:T	0	201874550	T	C
2	chr2:201874859:A:G	0	201874859	G	A
2	chr2:201875268:A:G	0	201875268	G	A
2	chr2:201875832:G:A	0	201875832	A	G
2	chr2:201875880:A:G	0	201875880	G	A
2	chr2:201876524:G:C	0	201876524	C	G
2	chr2:201876533:A:T	0	201876533	T	A
2	chr2:201877459:T:C	0	201877459	C	T
2	chr2:201877732:A:C	0	201877732	C	A
2	chr2:201879434:C:T	0	201879434	T	C
2	chr2:201879719:A:G	0	201879719	G	A
2	chr2:201880915:G:A	0	201880915	A	G
2	chr2:201884944:T:G	0	201884944	G	T
2	chr2:201885073:G:A	0	201885073	A	G
2	chr2:201886254:C:T	0	201886254	T	C
2	chr2:201887483:C:T	0	201887483	T	C
2	chr2:201887751:T:C	0	201887751	C	T
2	chr2:201888080:G:T	0	201888080	T	G
2	chr2:201889375:AT:A	0	201889375	A	AT
2	chr2:201889805:T:C	0	201889805	C	T
2	chr2:201889866:G:A	0	201889866	A	G
2	chr2:201890109:C:T	0	201890109	T	C
2	chr2:201890380:A:G	0	201890380	G	A
2	chr2:201890997:C:T	0	201890997	T	C
2	chr2:201891480:C:T	0	201891480	T	C
2	chr2:201892346:G:C	0	201892346	C	G
2	chr2:201893982:G:A	0	201893982	A	G
2	chr2:201894359:A:G	0	201894359	G	A
2	chr2:201894603:T:C	0	201894603	C	T
2	chr2:201894733:T:C	0	201894733	C	T
2	chr2:201894751:T:C	0	201894751	C	T
2	chr2:201898316:A:G	0	201898316	G	A
2	chr2:201898802:A:G	0	201898802	G	A
2	chr2:201898864:G:T	0	201898864	T	G
2	chr2:201900200:GT:G	0	201900200	G	GT
2	chr2:201901924:G:A	0	201901924	A	G
2	chr2:201902116:GT:G	0	201902116	G	GT
2	chr2:201902592:A:G	0	201902592	G	A
2	chr2:201902998:T:C	0	201902998	C	T
2	chr2:201906306:T:C	0	201906306	C	T
2	chr2:201907077:A:G	0	201907077	G	A
2	chr2:201907889:C:T	0	201907889	T	C
2	chr2:201910332:T:C	0	201910332	C	T
2	chr2:201911455:C:T	0	201911455	T	C
2	chr2:201912134:G:T	0	201912134	T	G
2	chr2:201914453:T:G	0	201914453	G	T
2	chr2:201918431:T:G	0	201918431	G	T
2	chr2:201920465:A:G	0	201920465	G	A
2	chr2:201922114:T:A	0	201922114	A	T
2	chr2:201922399:G:A	0	201922399	A	G
2	chr2:201922644:G:A	0	201922644	A	G
2	chr2:201923197:G:A	0	201923197	A	G
2	chr2:201923804:C:T	0	201923804	T	C
2	chr2:201924329:A:T	0	201924329	T	A
2	chr2:201924335:A:T	0	201924335	T	A
2	chr2:201924406:G:T	0	201924406	T	G
2	chr2:201925163:T:C	0	201925163	C	T
2	chr2:201926264:C:A	0	201926264	A	C
2	chr2:201926812:G:A	0	201926812	A	G
2	chr2:201927371:C:T	0	201927371	T	C
2	chr2:201928543:G:A	0	201928543	A	G
2	chr2:201928797:G:A	0	201928797	A	G
2	chr2:201930520:G:C	0	201930520	C	G
2	chr2:201930814:C:T	0	201930814	T	C
2	chr2:201932086:G:A	0	201932086	A	G
2	chr2:201932238:G:A	0	201932238	A	G
2	chr2:201932721:G:A	0	201932721	A	G
2	chr2:201933294:G:A	0	201933294	A	G
2	chr2:201934036:C:A	0	201934036	A	C
2	chr2:201934574:C:T	0	201934574	T	C
2	chr2:201934817:G:A	0	201934817	A	G
2	chr2:201934881:T:C	0	201934881	C	T
2	chr2:201935201:T:C	0	201935201	C	T
2	chr2:201935228:CCT:C	0	201935228	C	CCT
2	chr2:201935378:T:C	0	201935378	C	T
2	chr2:201936125:G:A	0	201936125	A	G
2	chr2:201937830:G:C	0	201937830	C	G
2	chr2:201939137:G:A	0	201939137	A	G
2	chr2:201939158:A:G	0	201939158	G	A
2	chr2:201939177:C:T	0	201939177	T	C
2	chr2:201940735:C:T	0	201940735	T	C
2	chr2:201941915:A:G	0	201941915	G	A
2	chr2:201942473:C:T	0	201942473	T	C
2	chr2:201943546:C:T	0	201943546	T	C
2	chr2:201944075:TA:T	0	201944075	T	TA
2	chr2:201945686:A:G	0	201945686	G	A
2	chr2:201945862:C:T	0	201945862	T	C
2	chr2:201946184:A:C	0	201946184	C	A
2	chr2:201947888:T:C	0	201947888	C	T
2	chr2:201949687:G:A	0	201949687	A	G
2	chr2:201950807:G:A	0	201950807	A	G
2	chr2:201951465:A:T	0	201951465	T	A
2	chr2:201952291:GGGAGCTGGTGGT:G	0	201952291	G	GGGAGCTGGTGGT
2	chr2:201955461:G:T	0	201955461	T	G
2	chr2:201956623:C:T	0	201956623	T	C
2	chr2:201956751:C:T	0	201956751	T	C
2	chr2:201958596:T:C	0	201958596	C	T
2	chr2:201961952:G:A	0	201961952	A	G
2	chr2:201962900:C:T	0	201962900	T	C
2	chr2:201962908:T:C	0	201962908	C	T
2	chr2:201963943:T:G	0	201963943	G	T
2	chr2:201964705:G:A	0	201964705	A	G
2	chr2:201964945:A:T	0	201964945	T	A
2	chr2:201965294:C:G	0	201965294	G	C
2	chr2:201965344:G:A	0	201965344	A	G
2	chr2:201965409:C:A	0	201965409	A	C
2	chr2:201965992:C:T	0	201965992	T	C
2	chr2:201966153:G:A	0	201966153	A	G
2	chr2:201966600:C:T	0	201966600	T	C
2	chr2:201967371:C:T	0	201967371	T	C
2	chr2:201967652:G:A	0	201967652	A	G
2	chr2:201968279:G:A	0	201968279	A	G
2	chr2:201968726:A:G	0	201968726	G	A
2	chr2:201969115:AG:CG	0	201969115	CG	AG
2	chr2:201969314:T:C	0	201969314	C	T
2	chr2:201969405:G:A	0	201969405	A	G
2	chr2:201969526:C:T	0	201969526	T	C
2	chr2:201970400:T:C	0	201970400	C	T
2	chr2:201971291:T:A	0	201971291	A	T
2	chr2:201971560:T:C	0	201971560	C	T
2	chr2:201971708:G:A	0	201971708	A	G
2	chr2:201972272:T:C	0	201972272	C	T
2	chr2:201972435:G:A	0	201972435	A	G
2	chr2:201973142:G:T	0	201973142	T	G
2	chr2:201973630:G:A	0	201973630	A	G
2	chr2:201973899:A:T	0	201973899	T	A
2	chr2:201974151:T:C	0	201974151	C	T
2	chr2:201974592:T:C	0	201974592	C	T
2	chr2:201974706:C:T	0	201974706	T	C
2	chr2:201974743:C:T	0	201974743	T	C
2	chr2:201974921:G:A	0	201974921	A	G
2	chr2:201974952:A:G	0	201974952	G	A
2	chr2:201975142:G:A	0	201975142	A	G
2	chr2:201975248:T:C	0	201975248	C	T
2	chr2:201975806:G:A	0	201975806	A	G
2	chr2:201975949:G:A	0	201975949	A	G
2	chr2:201976320:G:T	0	201976320	T	G
2	chr2:201976822:G:A	0	201976822	A	G
2	chr2:201977394:G:A	0	201977394	A	G
2	chr2:201977441:G:A	0	201977441	A	G
2	chr2:201977628:A:G	0	201977628	G	A
2	chr2:201977644:G:C	0	201977644	C	G
2	chr2:201977676:A:G	0	201977676	G	A
2	chr2:201979152:G:A	0	201979152	A	G
2	chr2:201979750:G:A	0	201979750	A	G
2	chr2:201980571:T:C	0	201980571	C	T
2	chr2:201981120:C:T	0	201981120	T	C
2	chr2:201981554:G:A	0	201981554	A	G
2	chr2:201982398:C:T	0	201982398	T	C
2	chr2:201983489:A:G	0	201983489	G	A
2	chr2:201983491:A:C	0	201983491	C	A
2	chr2:201983553:C:G	0	201983553	G	C
2	chr2:201983891:A:G	0	201983891	G	A
2	chr2:201983939:G:A	0	201983939	A	G
2	chr2:201984825:T:C	0	201984825	C	T
2	chr2:201984932:G:A	0	201984932	A	G
2	chr2:201985769:A:C	0	201985769	C	A
2	chr2:201986811:G:A	0	201986811	A	G
2	chr2:201988089:C:G	0	201988089	G	C
2	chr2:201988581:G:A	0	201988581	A	G
2	chr2:201989350:G:A	0	201989350	A	G
2	chr2:201990471:A:G	0	201990471	G	A
2	chr2:201991747:C:T	0	201991747	T	C
2	chr2:201992934:C:T	0	201992934	T	C
2	chr2:201994356:T:TTTTC	0	201994356	TTTTC	T
2	chr2:201994526:T:A	0	201994526	A	T
2	chr2:201994894:G:A	0	201994894	A	G
2	chr2:201994940:C:A	0	201994940	A	C
2	chr2:201995188:C:G	0	201995188	G	C
2	chr2:201996496:C:T	0	201996496	T	C
2	chr2:201997020:G:A	0	201997020	A	G
2	chr2:201998635:A:T	0	201998635	T	A
2	chr2:201998753:C:T	0	201998753	T	C
2	chr2:201999478:A:G	0	201999478	G	A
2	chr2:201999496:G:A	0	201999496	A	G
2	chr2:202001138:ATACTTTTT:A	0	202001138	A	ATACTTTTT
2	chr2:202001263:C:T	0	202001263	T	C
2	chr2:202001308:G:A	0	202001308	A	G
2	chr2:202002730:T:C	0	202002730	C	T
2	chr2:202003245:T:C	0	202003245	C	T
2	chr2:202003934:C:T	0	202003934	T	C
2	chr2:202004476:A:AG	0	202004476	AG	A
2	chr2:202005158:T:C	0	202005158	C	T
2	chr2:202005185:TG:T	0	202005185	T	TG
2	chr2:202005188:C:A	0	202005188	A	C
2	chr2:202007026:A:G	0	202007026	G	A
2	chr2:202007489:A:G	0	202007489	G	A
2	chr2:202007728:A:C	0	202007728	C	A
2	chr2:202007871:C:T	0	202007871	T	C
2	chr2:202008145:G:C	0	202008145	C	G
2	chr2:202008192:G:A	0	202008192	A	G
2	chr2:202008475:T:G	0	202008475	G	T
2	chr2:202008655:A:G	0	202008655	G	A
2	chr2:202008715:T:C	0	202008715	C	T
2	chr2:202008721:C:T	0	202008721	T	C
2	chr2:202008829:G:A	0	202008829	A	G
2	chr2:202008998:G:A	0	202008998	A	G
2	chr2:202009378:G:C	0	202009378	C	G
2	chr2:202010127:A:G	0	202010127	G	A
2	chr2:202010829:G:A	0	202010829	A	G
2	chr2:202010973:A:G	0	202010973	G	A
2	chr2:202011045:C:T	0	202011045	T	C
2	chr2:202011558:T:C	0	202011558	C	T
2	chr2:202012038:A:G	0	202012038	G	A
2	chr2:202012258:A:G	0	202012258	G	A
2	chr2:202013476:C:T	0	202013476	T	C
2	chr2:202014946:A:G	0	202014946	G	A
2	chr2:202016105:T:C	0	202016105	C	T
2	chr2:202017775:G:A	0	202017775	A	G
2	chr2:202017859:T:C	0	202017859	C	T
2	chr2:202018092:G:C	0	202018092	C	G
2	chr2:202019105:G:A	0	202019105	A	G
2	chr2:202019386:C:T	0	202019386	T	C
2	chr2:202019670:G:A	0	202019670	A	G
2	chr2:202020783:A:G	0	202020783	G	A
2	chr2:202023948:A:G	0	202023948	G	A
2	chr2:202028384:G:A	0	202028384	A	G
2	chr2:202028934:T:C	0	202028934	C	T
2	chr2:202029242:A:G	0	202029242	G	A
2	chr2:202029243:T:G	0	202029243	G	T
2	chr2:202030227:C:A	0	202030227	A	C
2	chr2:202030416:G:A	0	202030416	A	G
2	chr2:202030440:G:A	0	202030440	A	G
2	chr2:202030793:G:C	0	202030793	C	G
2	chr2:202031506:T:A	0	202031506	A	T
2	chr2:202031732:AT:A	0	202031732	A	AT
2	chr2:202032326:G:A	0	202032326	A	G
2	chr2:202032645:C:T	0	202032645	T	C
2	chr2:202032796:T:A	0	202032796	A	T
2	chr2:202033414:C:T	0	202033414	T	C
2	chr2:202033804:G:T	0	202033804	T	G
2	chr2:202036512:C:T	0	202036512	T	C
2	chr2:202036556:G:T	0	202036556	T	G
2	chr2:202038942:G:A	0	202038942	A	G
2	chr2:202039375:T:G	0	202039375	G	T
2	chr2:202040190:T:G	0	202040190	G	T
2	chr2:202040365:T:A	0	202040365	A	T
2	chr2:202040390:A:C	0	202040390	C	A
2	chr2:202040598:AG:A	0	202040598	A	AG
2	chr2:202041913:G:A	0	202041913	A	G
2	chr2:202042330:C:T	0	202042330	T	C
2	chr2:202044374:T:C	0	202044374	C	T
2	chr2:202045685:AG:A	0	202045685	A	AG
2	chr2:202046342:C:T	0	202046342	T	C
2	chr2:202046400:C:T	0	202046400	T	C
2	chr2:202046825:G:A	0	202046825	A	G
2	chr2:202046984:T:C	0	202046984	C	T
2	chr2:202047078:C:G	0	202047078	G	C
2	chr2:202047229:C:T	0	202047229	T	C
2	chr2:202047392:G:A	0	202047392	A	G
2	chr2:202047826:G:A	0	202047826	A	G
2	chr2:202047965:T:C	0	202047965	C	T
2	chr2:202047980:G:A	0	202047980	A	G
2	chr2:202048384:G:A	0	202048384	A	G
2	chr2:202048385:C:T	0	202048385	T	C
2	chr2:202049768:A:G	0	202049768	G	A
2	chr2:202049801:C:A	0	202049801	A	C
2	chr2:202050175:C:T	0	202050175	T	C
2	chr2:202050534:C:T	0	202050534	T	C
2	chr2:202051174:T:G	0	202051174	G	T
2	chr2:202051175:G:T	0	202051175	T	G
2	chr2:202052197:G:T	0	202052197	T	G
2	chr2:202052286:T:C	0	202052286	C	T
2	chr2:202052348:A:G	0	202052348	G	A
2	chr2:202052404:G:A	0	202052404	A	G
2	chr2:202052556:C:T	0	202052556	T	C
2	chr2:202053044:A:G	0	202053044	G	A
2	chr2:202053100:TC:T	0	202053100	T	TC
2	chr2:202053509:C:T	0	202053509	T	C
2	chr2:202053529:T:C	0	202053529	C	T
2	chr2:202053985:C:T	0	202053985	T	C
2	chr2:202054273:G:A	0	202054273	A	G
2	chr2:202054340:GA:G	0	202054340	G	GA
2	chr2:202054344:GAAGGAAGGAAGGAGA:G	0	202054344	G	GAAGGAAGGAAGGAGA
2	chr2:202054681:T:C	0	202054681	C	T
2	chr2:202055011:A:G	0	202055011	G	A
2	chr2:202055035:T:C	0	202055035	C	T
2	chr2:202056217:A:G	0	202056217	G	A
2	chr2:202057129:T:C	0	202057129	C	T
2	chr2:202057942:C:T	0	202057942	T	C
2	chr2:202059055:T:C	0	202059055	C	T
2	chr2:202059202:T:C	0	202059202	C	T
2	chr2:202059949:G:A	0	202059949	A	G
2	chr2:202060673:A:G	0	202060673	G	A
2	chr2:202060919:T:A	0	202060919	A	T
2	chr2:202060952:G:A	0	202060952	A	G
2	chr2:202061167:TG:T	0	202061167	T	TG
2	chr2:202061228:G:A	0	202061228	A	G
2	chr2:202061522:A:G	0	202061522	G	A
2	chr2:202061614:G:A	0	202061614	A	G
2	chr2:202062045:C:T	0	202062045	T	C
2	chr2:202062068:C:A	0	202062068	A	C
2	chr2:202062568:G:A	0	202062568	A	G
2	chr2:202062635:T:C	0	202062635	C	T
2	chr2:202063247:T:A	0	202063247	A	T
2	chr2:202064022:C:T	0	202064022	T	C
2	chr2:202064217:G:T	0	202064217	T	G
2	chr2:202065603:A:G	0	202065603	G	A
2	chr2:202066039:CT:C	0	202066039	C	CT
2	chr2:202066504:A:G	0	202066504	G	A
2	chr2:202067724:A:G	0	202067724	G	A
2	chr2:202068619:G:C	0	202068619	C	G
2	chr2:202068717:G:A	0	202068717	A	G
2	chr2:202069117:G:T	0	202069117	T	G
2	chr2:202069706:C:T	0	202069706	T	C
2	chr2:202070751:C:T	0	202070751	T	C
2	chr2:202070955:T:C	0	202070955	C	T
2	chr2:202071342:G:C	0	202071342	C	G
2	chr2:202071908:T:C	0	202071908	C	T
2	chr2:202072561:G:A	0	202072561	A	G
2	chr2:202072675:C:A	0	202072675	A	C
2	chr2:202074591:C:A	0	202074591	A	C
2	chr2:202074613:C:T	0	202074613	T	C
2	chr2:202074931:T:C	0	202074931	C	T
2	chr2:202075113:G:C	0	202075113	C	G
2	chr2:202075376:T:C	0	202075376	C	T
2	chr2:202076000:C:T	0	202076000	T	C
2	chr2:202076136:T:C	0	202076136	C	T
2	chr2:202076218:TTGAC:T	0	202076218	T	TTGAC
2	chr2:202076561:T:C	0	202076561	C	T
2	chr2:202078509:G:A	0	202078509	A	G
2	chr2:202078862:A:G	0	202078862	G	A
2	chr2:202079391:C:T	0	202079391	T	C
2	chr2:202079871:A:C	0	202079871	C	A
2	chr2:202079926:G:T	0	202079926	T	G
2	chr2:202080557:G:A	0	202080557	A	G
2	chr2:202080569:A:G	0	202080569	G	A
2	chr2:202080820:G:A	0	202080820	A	G
2	chr2:202081047:T:C	0	202081047	C	T
2	chr2:202081211:C:T	0	202081211	T	C
2	chr2:202081578:G:A	0	202081578	A	G
2	chr2:202081605:T:C	0	202081605	C	T
2	chr2:202082145:T:C	0	202082145	C	T
2	chr2:202082148:T:C	0	202082148	C	T
2	chr2:202082198:G:T	0	202082198	T	G
2	chr2:202082213:G:A	0	202082213	A	G
2	chr2:202082708:C:T	0	202082708	T	C
2	chr2:202084099:G:A	0	202084099	A	G
2	chr2:202084949:C:T	0	202084949	T	C
2	chr2:202085128:G:A	0	202085128	A	G
2	chr2:202085375:A:G	0	202085375	G	A
2	chr2:202085620:C:T	0	202085620	T	C
2	chr2:202085754:G:C	0	202085754	C	G
2	chr2:202085880:C:T	0	202085880	T	C
2	chr2:202086390:C:T	0	202086390	T	C
2	chr2:202086957:C:T	0	202086957	T	C
2	chr2:202086958:A:G	0	202086958	G	A
2	chr2:202086989:T:C	0	202086989	C	T
2	chr2:202087058:C:A	0	202087058	A	C
2	chr2:202087085:T:C	0	202087085	C	T
2	chr2:202087175:A:G	0	202087175	G	A
2	chr2:202087373:C:T	0	202087373	T	C
2	chr2:202087406:C:T	0	202087406	T	C
2	chr2:202087955:C:A	0	202087955	A	C
2	chr2:202088504:G:A	0	202088504	A	G
2	chr2:202089064:G:T	0	202089064	T	G
2	chr2:202089181:T:C	0	202089181	C	T
2	chr2:202089583:T:A	0	202089583	A	T
2	chr2:202089784:A:C	0	202089784	C	A
2	chr2:202089788:C:T	0	202089788	T	C
2	chr2:202090731:G:C	0	202090731	C	G
2	chr2:202091097:G:A	0	202091097	A	G
2	chr2:202091633:A:G	0	202091633	G	A
2	chr2:202091672:C:A	0	202091672	A	C
2	chr2:202091747:T:G	0	202091747	G	T
2	chr2:202091787:T:C	0	202091787	C	T
2	chr2:202092008:C:A	0	202092008	A	C
2	chr2:202093485:C:A	0	202093485	A	C
2	chr2:202093791:G:A	0	202093791	A	G
2	chr2:202094523:T:C	0	202094523	C	T
2	chr2:202095039:A:G	0	202095039	G	A
2	chr2:202096124:T:A	0	202096124	A	T
2	chr2:202096942:G:A	0	202096942	A	G
2	chr2:202097235:C:T	0	202097235	T	C
2	chr2:202097299:A:G	0	202097299	G	A
2	chr2:202097635:G:C	0	202097635	C	G
2	chr2:202097773:G:A	0	202097773	A	G
2	chr2:202097874:G:T	0	202097874	T	G
2	chr2:202098223:G:T	0	202098223	T	G
2	chr2:202098379:G:A	0	202098379	A	G
2	chr2:202099464:C:T	0	202099464	T	C
2	chr2:202099657:G:A	0	202099657	A	G
2	chr2:202099794:G:C	0	202099794	C	G
2	chr2:202100263:C:A	0	202100263	A	C
2	chr2:202100637:C:T	0	202100637	T	C
2	chr2:202101618:C:T	0	202101618	T	C
2	chr2:202102691:C:A	0	202102691	A	C
2	chr2:202103721:A:G	0	202103721	G	A
2	chr2:202104086:A:G	0	202104086	G	A
2	chr2:202104215:A:G	0	202104215	G	A
2	chr2:202104964:A:G	0	202104964	G	A
2	chr2:202105127:AG:A	0	202105127	A	AG
2	chr2:202105527:C:T	0	202105527	T	C
2	chr2:202106312:C:G	0	202106312	G	C
2	chr2:202107010:C:T	0	202107010	T	C
2	chr2:202107869:T:G	0	202107869	G	T
2	chr2:202107872:G:A	0	202107872	A	G
2	chr2:202109309:C:A	0	202109309	A	C
2	chr2:202109376:G:A	0	202109376	A	G
2	chr2:202109637:T:G	0	202109637	G	T
2	chr2:202110778:G:A	0	202110778	A	G
2	chr2:202111145:G:A	0	202111145	A	G
2	chr2:202111885:G:A	0	202111885	A	G
2	chr2:202112303:G:A	0	202112303	A	G
2	chr2:202115068:A:G	0	202115068	G	A
2	chr2:202115241:C:T	0	202115241	T	C
2	chr2:202115628:C:T	0	202115628	T	C
2	chr2:202115798:A:G	0	202115798	G	A
2	chr2:202115995:A:G	0	202115995	G	A
2	chr2:202116164:A:G	0	202116164	G	A
2	chr2:202116215:T:C	0	202116215	C	T
2	chr2:202116298:T:C	0	202116298	C	T
2	chr2:202117396:C:T	0	202117396	T	C
2	chr2:202118362:T:C	0	202118362	C	T
2	chr2:202118600:CT:C	0	202118600	C	CT
2	chr2:202120985:C:T	0	202120985	T	C
2	chr2:202121646:C:T	0	202121646	T	C
2	chr2:202122583:T:C	0	202122583	C	T
2	chr2:202123222:G:A	0	202123222	A	G
2	chr2:202124808:G:A	0	202124808	A	G
2	chr2:202125019:G:A	0	202125019	A	G
2	chr2:202125464:A:G	0	202125464	G	A
2	chr2:202126928:T:C	0	202126928	C	T
2	chr2:202128145:G:T	0	202128145	T	G
2	chr2:202129094:G:A	0	202129094	A	G
2	chr2:202129361:G:A	0	202129361	A	G
2	chr2:202129615:T:C	0	202129615	C	T
2	chr2:202130050:C:T	0	202130050	T	C
2	chr2:202130082:A:G	0	202130082	G	A
2	chr2:202130563:A:C	0	202130563	C	A
2	chr2:202130902:C:T	0	202130902	T	C
2	chr2:202130921:T:A	0	202130921	A	T
2	chr2:202131108:G:A	0	202131108	A	G
2	chr2:202131901:T:C	0	202131901	C	T
2	chr2:202132223:T:C	0	202132223	C	T
2	chr2:202132359:A:G	0	202132359	G	A
2	chr2:202132560:G:A	0	202132560	A	G
2	chr2:202132913:G:A	0	202132913	A	G
2	chr2:202133030:A:G	0	202133030	G	A
2	chr2:202135994:A:T	0	202135994	T	A
2	chr2:202136006:A:T	0	202136006	T	A
2	chr2:202136087:G:A	0	202136087	A	G
2	chr2:202136314:A:G	0	202136314	G	A
2	chr2:202137267:A:G	0	202137267	G	A
2	chr2:202138137:T:C	0	202138137	C	T
2	chr2:202139218:T:C	0	202139218	C	T
2	chr2:202139487:C:T	0	202139487	T	C
2	chr2:202140247:C:T	0	202140247	T	C
2	chr2:202140260:C:A	0	202140260	A	C
2	chr2:202140328:A:T	0	202140328	T	A
2	chr2:202140417:G:A	0	202140417	A	G
2	chr2:202141106:G:A	0	202141106	A	G
2	chr2:202141233:G:A	0	202141233	A	G
2	chr2:202141976:C:G	0	202141976	G	C
2	chr2:202142066:A:G	0	202142066	G	A
2	chr2:202142530:T:G	0	202142530	G	T
2	chr2:202143242:T:C	0	202143242	C	T
2	chr2:202143265:T:C	0	202143265	C	T
2	chr2:202143328:T:C	0	202143328	C	T
2	chr2:202144610:G:A	0	202144610	A	G
2	chr2:202144649:T:C	0	202144649	C	T
2	chr2:202144729:C:T	0	202144729	T	C
2	chr2:202144819:A:G	0	202144819	G	A
2	chr2:202144862:C:G	0	202144862	G	C
2	chr2:202145608:G:A	0	202145608	A	G
2	chr2:202145780:A:G	0	202145780	G	A
2	chr2:202145936:T:C	0	202145936	C	T
2	chr2:202146261:G:T	0	202146261	T	G
2	chr2:202147883:A:C	0	202147883	C	A
2	chr2:202148441:AAACT:A	0	202148441	A	AAACT
2	chr2:202150023:G:C	0	202150023	C	G
2	chr2:202150236:T:C	0	202150236	C	T
2	chr2:202151907:C:G	0	202151907	G	C
2	chr2:202152444:G:A	0	202152444	A	G
2	chr2:202155043:G:A	0	202155043	A	G
2	chr2:202156567:G:A	0	202156567	A	G
2	chr2:202158275:T:C	0	202158275	C	T
2	chr2:202160021:A:G	0	202160021	G	A
2	chr2:202160367:T:G	0	202160367	G	T
2	chr2:202160375:G:A	0	202160375	A	G
2	chr2:202163406:A:G	0	202163406	G	A
2	chr2:202165228:T:A	0	202165228	A	T
2	chr2:202165600:A:C	0	202165600	C	A
2	chr2:202167388:G:A	0	202167388	A	G
2	chr2:202168786:A:G	0	202168786	G	A
2	chr2:202169888:C:T	0	202169888	T	C
2	chr2:202170700:G:A	0	202170700	A	G
2	chr2:202170967:C:G	0	202170967	G	C
2	chr2:202173340:C:T	0	202173340	T	C
2	chr2:202174953:C:A	0	202174953	A	C
2	chr2:202175944:T:A	0	202175944	A	T
2	chr2:202176232:C:T	0	202176232	T	C
2	chr2:202177355:G:A	0	202177355	A	G
2	chr2:202177621:A:G	0	202177621	G	A
2	chr2:202178596:A:G	0	202178596	G	A
2	chr2:202180186:A:C	0	202180186	C	A
2	chr2:202181695:G:T	0	202181695	T	G
2	chr2:202183149:G:T	0	202183149	T	G
2	chr2:202183641:T:C	0	202183641	C	T
2	chr2:202184332:G:A	0	202184332	A	G
2	chr2:202186651:A:G	0	202186651	G	A
2	chr2:202187163:C:T	0	202187163	T	C
2	chr2:202188224:G:A	0	202188224	A	G
2	chr2:202189428:A:G	0	202189428	G	A
2	chr2:202190799:A:G	0	202190799	G	A
2	chr2:202191108:T:C	0	202191108	C	T
2	chr2:202191520:G:A	0	202191520	A	G
2	chr2:202192051:T:C	0	202192051	C	T
2	chr2:202192264:A:G	0	202192264	G	A
2	chr2:202192571:C:T	0	202192571	T	C
2	chr2:202192882:C:G	0	202192882	G	C
2	chr2:202193065:A:T	0	202193065	T	A
2	chr2:202193123:T:C	0	202193123	C	T
2	chr2:202193510:T:C	0	202193510	C	T
2	chr2:202193900:C:T	0	202193900	T	C
2	chr2:202194138:A:G	0	202194138	G	A
2	chr2:202194708:G:A	0	202194708	A	G
2	chr2:202195347:G:A	0	202195347	A	G
2	chr2:202195425:G:A	0	202195425	A	G
2	chr2:202195456:A:G	0	202195456	G	A
2	chr2:202195576:A:G	0	202195576	G	A
2	chr2:202195977:C:A	0	202195977	A	C
2	chr2:202196359:T:A	0	202196359	A	T
2	chr2:202196363:T:C	0	202196363	C	T
2	chr2:202196377:A:G	0	202196377	G	A
2	chr2:202197355:C:T	0	202197355	T	C
2	chr2:202197380:T:C	0	202197380	C	T
2	chr2:202197779:A:G	0	202197779	G	A
2	chr2:202197815:A:G	0	202197815	G	A
2	chr2:202198238:G:A	0	202198238	A	G
2	chr2:202199125:C:T	0	202199125	T	C
2	chr2:202199771:C:G	0	202199771	G	C
2	chr2:202200615:GA:G	0	202200615	G	GA
2	chr2:202201327:G:C	0	202201327	C	G
2	chr2:202201563:G:T	0	202201563	T	G
2	chr2:202201696:C:T	0	202201696	T	C
2	chr2:202202780:A:G	0	202202780	G	A
2	chr2:202202840:T:C	0	202202840	C	T
2	chr2:202204264:A:G	0	202204264	G	A
2	chr2:202204542:C:T	0	202204542	T	C
2	chr2:202204757:AAC:A	0	202204757	A	AAC
2	chr2:202207970:A:G	0	202207970	G	A
2	chr2:202208233:A:G	0	202208233	G	A
2	chr2:202208257:G:A	0	202208257	A	G
2	chr2:202209822:C:T	0	202209822	T	C
2	chr2:202209863:AC:GC	0	202209863	GC	AC
2	chr2:202212006:A:G	0	202212006	G	A
2	chr2:202212445:T:C	0	202212445	C	T
2	chr2:202212813:TA:T	0	202212813	T	TA
2	chr2:202214069:C:T	0	202214069	T	C
2	chr2:202214584:T:C	0	202214584	C	T
2	chr2:202214857:G:A	0	202214857	A	G
2	chr2:202214912:A:G	0	202214912	G	A
2	chr2:202215571:C:T	0	202215571	T	C
2	chr2:202215624:A:G	0	202215624	G	A
2	chr2:202217469:C:T	0	202217469	T	C
2	chr2:202217519:T:C	0	202217519	C	T
2	chr2:202218942:G:A	0	202218942	A	G
2	chr2:202220520:C:T	0	202220520	T	C
2	chr2:202220930:C:T	0	202220930	T	C
2	chr2:202221314:T:C	0	202221314	C	T
2	chr2:202221970:G:A	0	202221970	A	G
2	chr2:202222148:G:A	0	202222148	A	G
2	chr2:202222980:G:T	0	202222980	T	G
2	chr2:202224008:G:A	0	202224008	A	G
2	chr2:202224233:G:A	0	202224233	A	G
2	chr2:202224545:G:A	0	202224545	A	G
2	chr2:202225508:G:A	0	202225508	A	G
2	chr2:202225543:G:A	0	202225543	A	G
2	chr2:202225870:C:G	0	202225870	G	C
2	chr2:202228288:C:T	0	202228288	T	C
2	chr2:202228453:A:T	0	202228453	T	A
2	chr2:202230180:T:C	0	202230180	C	T
2	chr2:202231195:T:C	0	202231195	C	T
2	chr2:202231225:AAATT:A	0	202231225	A	AAATT
2	chr2:202233836:C:T	0	202233836	T	C
2	chr2:202234310:A:G	0	202234310	G	A
2	chr2:202234640:T:G	0	202234640	G	T
2	chr2:202236195:T:C	0	202236195	C	T
2	chr2:202236436:G:A	0	202236436	A	G
2	chr2:202236830:G:A	0	202236830	A	G
2	chr2:202237622:G:A	0	202237622	A	G
2	chr2:202237675:C:T	0	202237675	T	C
2	chr2:202243017:A:G	0	202243017	G	A
2	chr2:202243145:C:T	0	202243145	T	C
2	chr2:202244162:A:T	0	202244162	T	A
2	chr2:202244878:G:A	0	202244878	A	G
2	chr2:202245490:G:A	0	202245490	A	G
2	chr2:202245645:G:C	0	202245645	C	G
2	chr2:202245892:C:T	0	202245892	T	C
2	chr2:202245907:A:G	0	202245907	G	A
2	chr2:202246102:C:T	0	202246102	T	C
2	chr2:202247938:A:T	0	202247938	T	A
2	chr2:202250071:C:T	0	202250071	T	C
2	chr2:202250262:C:T	0	202250262	T	C
2	chr2:202250610:G:C	0	202250610	C	G
2	chr2:202254095:C:T	0	202254095	T	C
2	chr2:202254454:T:A	0	202254454	A	T
2	chr2:202254785:C:G	0	202254785	G	C
2	chr2:202258614:G:C	0	202258614	C	G
2	chr2:202259194:C:T	0	202259194	T	C
2	chr2:202259281:A:G	0	202259281	G	A
2	chr2:202261730:C:T	0	202261730	T	C
2	chr2:202262034:T:C	0	202262034	C	T
2	chr2:202264016:T:C	0	202264016	C	T
2	chr2:202264235:A:G	0	202264235	G	A
2	chr2:202264396:A:C	0	202264396	C	A
2	chr2:202267214:A:G	0	202267214	G	A
2	chr2:202268689:A:G	0	202268689	G	A
2	chr2:202269011:G:T	0	202269011	T	G
2	chr2:202269705:C:T	0	202269705	T	C
2	chr2:202270116:A:G	0	202270116	G	A
2	chr2:202271844:C:T	0	202271844	T	C
2	chr2:202272624:G:A	0	202272624	A	G
2	chr2:202273117:TC:T	0	202273117	T	TC
2	chr2:202273166:A:T	0	202273166	T	A
2	chr2:202273922:A:G	0	202273922	G	A
2	chr2:202274274:T:C	0	202274274	C	T
2	chr2:202275121:T:C	0	202275121	C	T
2	chr2:202275691:CAG:C	0	202275691	C	CAG
2	chr2:202276273:G:A	0	202276273	A	G
2	chr2:202277116:T:C	0	202277116	C	T
2	chr2:202278920:G:T	0	202278920	T	G
2	chr2:202281997:T:C	0	202281997	C	T
2	chr2:202282060:G:A	0	202282060	A	G
2	chr2:202283787:C:T	0	202283787	T	C
2	chr2:202285639:T:C	0	202285639	C	T
2	chr2:202286226:C:T	0	202286226	T	C
2	chr2:202287040:T:A	0	202287040	A	T
2	chr2:202287356:A:G	0	202287356	G	A
2	chr2:202287632:G:A	0	202287632	A	G
2	chr2:202287993:A:T	0	202287993	T	A
2	chr2:202288044:G:C	0	202288044	C	G
2	chr2:202288169:G:A	0	202288169	A	G
2	chr2:202288359:C:T	0	202288359	T	C
2	chr2:202288403:G:T	0	202288403	T	G
2	chr2:202289528:C:T	0	202289528	T	C
2	chr2:202290195:A:C	0	202290195	C	A
2	chr2:202290230:G:A	0	202290230	A	G
2	chr2:202291596:A:G	0	202291596	G	A
2	chr2:202291699:C:T	0	202291699	T	C
2	chr2:202292261:G:T	0	202292261	T	G
2	chr2:202292524:G:T	0	202292524	T	G
2	chr2:202293790:G:A	0	202293790	A	G
2	chr2:202294216:T:G	0	202294216	G	T
2	chr2:202294487:C:G	0	202294487	G	C
2	chr2:202296298:C:T	0	202296298	T	C
2	chr2:202297040:G:A	0	202297040	A	G
2	chr2:202298279:A:G	0	202298279	G	A
2	chr2:202298858:A:G	0	202298858	G	A
2	chr2:202299026:T:C	0	202299026	C	T
2	chr2:202299165:G:A	0	202299165	A	G
2	chr2:202299346:A:T	0	202299346	T	A
2	chr2:202300710:C:T	0	202300710	T	C
2	chr2:202301641:T:C	0	202301641	C	T
2	chr2:202302173:C:T	0	202302173	T	C
2	chr2:202303512:C:G	0	202303512	G	C
2	chr2:202303714:G:A	0	202303714	A	G
2	chr2:202304501:A:G	0	202304501	G	A
2	chr2:202305892:A:G	0	202305892	G	A
2	chr2:202306493:T:G	0	202306493	G	T
2	chr2:202307690:A:C	0	202307690	C	A
2	chr2:202308774:C:T	0	202308774	T	C
2	chr2:202309161:A:G	0	202309161	G	A
2	chr2:202309382:C:A	0	202309382	A	C
2	chr2:202309597:A:G	0	202309597	G	A
2	chr2:202309888:G:A	0	202309888	A	G
2	chr2:202309905:A:G	0	202309905	G	A
2	chr2:202310686:T:A	0	202310686	A	T
2	chr2:202311478:A:G	0	202311478	G	A
2	chr2:202311615:ATTTGAG:A	0	202311615	A	ATTTGAG
2	chr2:202312445:T:A	0	202312445	A	T
2	chr2:202313915:C:T	0	202313915	T	C
2	chr2:202315145:A:G	0	202315145	G	A
2	chr2:202315559:TA:T	0	202315559	T	TA
2	chr2:202315561:TA:T	0	202315561	T	TA
2	chr2:202316233:G:A	0	202316233	A	G
2	chr2:202316793:C:T	0	202316793	T	C
2	chr2:202317317:G:A	0	202317317	A	G
2	chr2:202318044:C:T	0	202318044	T	C
2	chr2:202319434:TG:T	0	202319434	T	TG
2	chr2:202319696:TG:T	0	202319696	T	TG
2	chr2:202322512:C:A	0	202322512	A	C
2	chr2:202325480:TC:T	0	202325480	T	TC
2	chr2:202327129:C:T	0	202327129	T	C
2	chr2:202327690:G:GAGAA	0	202327690	GAGAA	G
2	chr2:202329068:A:G	0	202329068	G	A
2	chr2:202329339:G:A	0	202329339	A	G
2	chr2:202329533:A:C	0	202329533	C	A
2	chr2:202329547:G:T	0	202329547	T	G
2	chr2:202329998:A:T	0	202329998	T	A
2	chr2:202330369:G:T	0	202330369	T	G
2	chr2:202330373:TTTC:T	0	202330373	T	TTTC
2	chr2:202330448:G:A	0	202330448	A	G
2	chr2:202330737:A:G	0	202330737	G	A
2	chr2:202331112:C:T	0	202331112	T	C
2	chr2:202332878:G:A	0	202332878	A	G
2	chr2:202333424:A:G	0	202333424	G	A
2	chr2:202333731:AAGAAAGAG:A	0	202333731	A	AAGAAAGAG
2	chr2:202334165:G:C	0	202334165	C	G
2	chr2:202335101:A:G	0	202335101	G	A
2	chr2:202336237:G:A	0	202336237	A	G
2	chr2:202337443:A:G	0	202337443	G	A
2	chr2:202337491:GA:G	0	202337491	G	GA
2	chr2:202339844:G:A	0	202339844	A	G
2	chr2:202340445:G:A	0	202340445	A	G
2	chr2:202340588:G:T	0	202340588	T	G
2	chr2:202341524:AT:A	0	202341524	A	AT
2	chr2:202342801:A:G	0	202342801	G	A
2	chr2:202343211:G:T	0	202343211	T	G
2	chr2:202344153:C:G	0	202344153	G	C
2	chr2:202345088:T:C	0	202345088	C	T
2	chr2:202345306:G:A	0	202345306	A	G
2	chr2:202346425:AG:A	0	202346425	A	AG
2	chr2:202346662:T:C	0	202346662	C	T
2	chr2:202346737:C:G	0	202346737	G	C
2	chr2:202347506:A:C	0	202347506	C	A
2	chr2:202347582:T:C	0	202347582	C	T
2	chr2:202348338:T:C	0	202348338	C	T
2	chr2:202348370:T:C	0	202348370	C	T
2	chr2:202349728:T:C	0	202349728	C	T
2	chr2:202350016:A:G	0	202350016	G	A
2	chr2:202354102:A:C	0	202354102	C	A
2	chr2:202354661:C:G	0	202354661	G	C
2	chr2:202355332:A:T	0	202355332	T	A
2	chr2:202356745:A:G	0	202356745	G	A
2	chr2:202356851:A:G	0	202356851	G	A
2	chr2:202356871:T:C	0	202356871	C	T
2	chr2:202357685:G:A	0	202357685	A	G
2	chr2:202358243:G:A	0	202358243	A	G
2	chr2:202358572:A:G	0	202358572	G	A
2	chr2:202359438:C:A	0	202359438	A	C
2	chr2:202359499:G:C	0	202359499	C	G
2	chr2:202361648:G:A	0	202361648	A	G
2	chr2:202366019:A:G	0	202366019	G	A
2	chr2:202366927:A:G	0	202366927	G	A
2	chr2:202367281:G:A	0	202367281	A	G
2	chr2:202369084:G:A	0	202369084	A	G
2	chr2:202369529:A:G	0	202369529	G	A
2	chr2:202370416:G:A	0	202370416	A	G
2	chr2:202371316:G:A	0	202371316	A	G
2	chr2:202373784:G:A	0	202373784	A	G
2	chr2:202379168:G:C	0	202379168	C	G
2	chr2:202379787:A:C	0	202379787	C	A
2	chr2:202380492:A:G	0	202380492	G	A
2	chr2:202381581:G:A	0	202381581	A	G
2	chr2:202381617:T:A	0	202381617	A	T
2	chr2:202381688:G:A	0	202381688	A	G
2	chr2:202382414:C:T	0	202382414	T	C
2	chr2:202382526:A:G	0	202382526	G	A
2	chr2:202382786:C:A	0	202382786	A	C
2	chr2:202383496:C:T	0	202383496	T	C
2	chr2:202386783:T:C	0	202386783	C	T
2	chr2:202389652:T:A	0	202389652	A	T
2	chr2:202390762:A:C	0	202390762	C	A
2	chr2:202391532:C:T	0	202391532	T	C
2	chr2:202392451:AAAGT:A	0	202392451	A	AAAGT
2	chr2:202395036:AC:A	0	202395036	A	AC
2	chr2:202395108:T:C	0	202395108	C	T
2	chr2:202395978:A:G	0	202395978	G	A
2	chr2:202396555:A:G	0	202396555	G	A
2	chr2:202397655:C:T	0	202397655	T	C
2	chr2:202398619:A:G	0	202398619	G	A
2	chr2:202398850:C:T	0	202398850	T	C
2	chr2:202400919:C:T	0	202400919	T	C
2	chr2:202403732:C:T	0	202403732	T	C
2	chr2:202405127:G:A	0	202405127	A	G
2	chr2:202405369:A:G	0	202405369	G	A
2	chr2:202406007:ACT:A	0	202406007	A	ACT
2	chr2:202406544:T:C	0	202406544	C	T
2	chr2:202407781:A:G	0	202407781	G	A
2	chr2:202408836:A:G	0	202408836	G	A
2	chr2:202408838:A:G	0	202408838	G	A
2	chr2:202409162:C:T	0	202409162	T	C
2	chr2:202409856:TA:T	0	202409856	T	TA
2	chr2:202410240:T:C	0	202410240	C	T
2	chr2:202410875:A:G	0	202410875	G	A
2	chr2:202412087:A:T	0	202412087	T	A
2	chr2:202412608:C:T	0	202412608	T	C
2	chr2:202413973:T:C	0	202413973	C	T
2	chr2:202414691:C:T	0	202414691	T	C
2	chr2:202414979:C:G	0	202414979	G	C
2	chr2:202416238:T:C	0	202416238	C	T
2	chr2:202416790:G:A	0	202416790	A	G
2	chr2:202417252:T:C	0	202417252	C	T
2	chr2:202417788:G:A	0	202417788	A	G
2	chr2:202417810:C:G	0	202417810	G	C
2	chr2:202419543:G:C	0	202419543	C	G
2	chr2:202419978:G:A	0	202419978	A	G
2	chr2:202420434:T:G	0	202420434	G	T
2	chr2:202421699:G:A	0	202421699	A	G
2	chr2:202422002:A:G	0	202422002	G	A
2	chr2:202422075:A:C	0	202422075	C	A
2	chr2:202425714:T:C	0	202425714	C	T
2	chr2:202426381:A:G	0	202426381	G	A
2	chr2:202427116:C:T	0	202427116	T	C
2	chr2:202427192:A:G	0	202427192	G	A
2	chr2:202427316:C:T	0	202427316	T	C
2	chr2:202427621:T:C	0	202427621	C	T
2	chr2:202427887:G:A	0	202427887	A	G
2	chr2:202428405:TC:T	0	202428405	T	TC
2	chr2:202428912:G:A	0	202428912	A	G
2	chr2:202429210:T:G	0	202429210	G	T
2	chr2:202431067:T:C	0	202431067	C	T
2	chr2:202433092:G:C	0	202433092	C	G
2	chr2:202435703:C:G	0	202435703	G	C
2	chr2:202440327:C:T	0	202440327	T	C
2	chr2:202440690:G:A	0	202440690	A	G
2	chr2:202441132:T:C	0	202441132	C	T
2	chr2:202441430:T:C	0	202441430	C	T
2	chr2:202445168:G:A	0	202445168	A	G
2	chr2:202446647:C:T	0	202446647	T	C
2	chr2:202448309:G:A	0	202448309	A	G
2	chr2:202448311:C:T	0	202448311	T	C
2	chr2:202448915:T:C	0	202448915	C	T
2	chr2:202450817:A:G	0	202450817	G	A
2	chr2:202450889:T:C	0	202450889	C	T
2	chr2:202455700:G:A	0	202455700	A	G
2	chr2:202460027:A:G	0	202460027	G	A
2	chr2:202460390:GTT:G	0	202460390	G	GTT
2	chr2:202464196:T:C	0	202464196	C	T
2	chr2:202464210:T:C	0	202464210	C	T
2	chr2:202465227:A:G	0	202465227	G	A
2	chr2:202466388:G:A	0	202466388	A	G
2	chr2:202468770:A:G	0	202468770	G	A
2	chr2:202469060:C:T	0	202469060	T	C
2	chr2:202469133:C:T	0	202469133	T	C
2	chr2:202469849:A:G	0	202469849	G	A
2	chr2:202470196:G:C	0	202470196	C	G
2	chr2:202470910:A:C	0	202470910	C	A
2	chr2:202472016:T:G	0	202472016	G	T
2	chr2:202472278:A:G	0	202472278	G	A
2	chr2:202472437:T:C	0	202472437	C	T
2	chr2:202473434:A:G	0	202473434	G	A
2	chr2:202473574:T:A	0	202473574	A	T
2	chr2:202474275:G:A	0	202474275	A	G
2	chr2:202474285:C:T	0	202474285	T	C
2	chr2:202475845:C:A	0	202475845	A	C
2	chr2:202480215:C:G	0	202480215	G	C
2	chr2:202481651:C:G	0	202481651	G	C
2	chr2:202482561:C:T	0	202482561	T	C
2	chr2:202482737:C:T	0	202482737	T	C
2	chr2:202485032:A:G	0	202485032	G	A
2	chr2:202485807:A:G	0	202485807	G	A
2	chr2:202486973:A:G	0	202486973	G	A
2	chr2:202487099:C:T	0	202487099	T	C
2	chr2:202487354:G:A	0	202487354	A	G
2	chr2:202487907:G:A	0	202487907	A	G
2	chr2:202488214:A:G	0	202488214	G	A
2	chr2:202488724:T:C	0	202488724	C	T
2	chr2:202489087:T:C	0	202489087	C	T
2	chr2:202489393:G:A	0	202489393	A	G
2	chr2:202492542:G:A	0	202492542	A	G
2	chr2:202492977:C:G	0	202492977	G	C
2	chr2:202493199:T:C	0	202493199	C	T
2	chr2:202493491:T:C	0	202493491	C	T
2	chr2:202494089:C:T	0	202494089	T	C
2	chr2:202494843:T:A	0	202494843	A	T
2	chr2:202495405:G:A	0	202495405	A	G
2	chr2:202496307:C:T	0	202496307	T	C
2	chr2:202497253:G:A	0	202497253	A	G
2	chr2:202497655:A:G	0	202497655	G	A
2	chr2:202499211:A:G	0	202499211	G	A
2	chr2:202499493:C:T	0	202499493	T	C
2	chr2:202501509:C:G	0	202501509	G	C
2	chr2:202502146:T:A	0	202502146	A	T
2	chr2:202503241:C:T	0	202503241	T	C
2	chr2:202503488:C:T	0	202503488	T	C
2	chr2:202503489:G:A	0	202503489	A	G
2	chr2:202504328:G:C	0	202504328	C	G
2	chr2:202504869:C:T	0	202504869	T	C
2	chr2:202505143:C:T	0	202505143	T	C
2	chr2:202507003:G:A	0	202507003	A	G
2	chr2:202507666:G:A	0	202507666	A	G
2	chr2:202508161:T:C	0	202508161	C	T
2	chr2:202508307:A:G	0	202508307	G	A
2	chr2:202510082:C:T	0	202510082	T	C
2	chr2:202510774:G:A	0	202510774	A	G
2	chr2:202510978:T:C	0	202510978	C	T
2	chr2:202511342:G:A	0	202511342	A	G
2	chr2:202511476:G:A	0	202511476	A	G
2	chr2:202511543:A:C	0	202511543	C	A
2	chr2:202511824:G:A	0	202511824	A	G
2	chr2:202512354:A:G	0	202512354	G	A
2	chr2:202513675:CT:C	0	202513675	C	CT
2	chr2:202513893:C:T	0	202513893	T	C
2	chr2:202514667:G:A	0	202514667	A	G
2	chr2:202516412:C:T	0	202516412	T	C
2	chr2:202516552:C:T	0	202516552	T	C
2	chr2:202516582:G:A	0	202516582	A	G
2	chr2:202517151:C:T	0	202517151	T	C
2	chr2:202517290:A:G	0	202517290	G	A
2	chr2:202517428:C:T	0	202517428	T	C
2	chr2:202518078:AG:A	0	202518078	A	AG
2	chr2:202522608:C:T	0	202522608	T	C
2	chr2:202523530:G:A	0	202523530	A	G
2	chr2:202523814:A:C	0	202523814	C	A
2	chr2:202523934:T:C	0	202523934	C	T
2	chr2:202526092:C:G	0	202526092	G	C
2	chr2:202528178:C:T	0	202528178	T	C
2	chr2:202528861:C:T	0	202528861	T	C
2	chr2:202529115:C:A	0	202529115	A	C
2	chr2:202529331:A:G	0	202529331	G	A
2	chr2:202530669:CTCT:C	0	202530669	C	CTCT
2	chr2:202531324:C:A	0	202531324	A	C
2	chr2:202531836:T:TAGTC	0	202531836	TAGTC	T
2	chr2:202531919:C:T	0	202531919	T	C
2	chr2:202533253:A:G	0	202533253	G	A
2	chr2:202533707:C:T	0	202533707	T	C
2	chr2:202534285:A:C	0	202534285	C	A
2	chr2:202534615:G:T	0	202534615	T	G
2	chr2:202538444:G:A	0	202538444	A	G
2	chr2:202540435:A:G	0	202540435	G	A
2	chr2:202540817:A:T	0	202540817	T	A
2	chr2:202542976:C:T	0	202542976	T	C
2	chr2:202543038:G:A	0	202543038	A	G
2	chr2:202543046:G:A	0	202543046	A	G
2	chr2:202543574:A:G	0	202543574	G	A
2	chr2:202544013:T:A	0	202544013	A	T
2	chr2:202546053:T:C	0	202546053	C	T
2	chr2:202549042:C:T	0	202549042	T	C
2	chr2:202550604:C:T	0	202550604	T	C
2	chr2:202551254:T:C	0	202551254	C	T
2	chr2:202551441:T:C	0	202551441	C	T
2	chr2:202552192:A:G	0	202552192	G	A
2	chr2:202553060:T:A	0	202553060	A	T
2	chr2:202553814:G:A	0	202553814	A	G
2	chr2:202553916:G:A	0	202553916	A	G
2	chr2:202555136:A:G	0	202555136	G	A
2	chr2:202556759:C:T	0	202556759	T	C
2	chr2:202559054:C:T	0	202559054	T	C
2	chr2:202560752:C:T	0	202560752	T	C
2	chr2:202561412:T:G	0	202561412	G	T
2	chr2:202561945:T:G	0	202561945	G	T
2	chr2:202563853:G:C	0	202563853	C	G
2	chr2:202567081:A:G	0	202567081	G	A
2	chr2:202568759:A:C	0	202568759	C	A
2	chr2:202573367:C:T	0	202573367	T	C
2	chr2:202574311:A:G	0	202574311	G	A
2	chr2:202576501:T:C	0	202576501	C	T
2	chr2:202577828:G:T	0	202577828	T	G
2	chr2:202581503:T:C	0	202581503	C	T
2	chr2:202581913:A:T	0	202581913	T	A
2	chr2:202582341:T:C	0	202582341	C	T
2	chr2:202583152:G:A	0	202583152	A	G
2	chr2:202583567:T:C	0	202583567	C	T
2	chr2:202584549:A:G	0	202584549	G	A
2	chr2:202587789:T:C	0	202587789	C	T
2	chr2:202589065:G:T	0	202589065	T	G
2	chr2:202589784:C:T	0	202589784	T	C
2	chr2:202591879:C:T	0	202591879	T	C
2	chr2:202593004:T:C	0	202593004	C	T
2	chr2:202593440:C:G	0	202593440	G	C
2	chr2:202593771:T:C	0	202593771	C	T
2	chr2:202594456:C:G	0	202594456	G	C
2	chr2:202600463:GACCT:G	0	202600463	G	GACCT
2	chr2:202600634:C:T	0	202600634	T	C
2	chr2:202602747:G:T	0	202602747	T	G
2	chr2:202602889:G:T	0	202602889	T	G
2	chr2:202604713:CTT:C	0	202604713	C	CTT
2	chr2:202605237:G:T	0	202605237	T	G
2	chr2:202615520:C:T	0	202615520	T	C
2	chr2:202618114:A:G	0	202618114	G	A
2	chr2:202620013:G:A	0	202620013	A	G
2	chr2:202620363:G:T	0	202620363	T	G
2	chr2:202622300:G:C	0	202622300	C	G
2	chr2:202623726:G:A	0	202623726	A	G
2	chr2:202623871:G:A	0	202623871	A	G
2	chr2:202625718:T:G	0	202625718	G	T
2	chr2:202626976:G:C	0	202626976	C	G
2	chr2:202628432:T:C	0	202628432	C	T
2	chr2:202628570:C:A	0	202628570	A	C
2	chr2:202630335:G:A	0	202630335	A	G
2	chr2:202631289:T:C	0	202631289	C	T
2	chr2:202631852:A:C	0	202631852	C	A
2	chr2:202632849:G:C	0	202632849	C	G
2	chr2:202633063:A:C	0	202633063	C	A
2	chr2:202636968:C:T	0	202636968	T	C
2	chr2:202637148:T:C	0	202637148	C	T
2	chr2:202637738:A:G	0	202637738	G	A
2	chr2:202638889:A:C	0	202638889	C	A
2	chr2:202641475:C:T	0	202641475	T	C
2	chr2:202642940:C:T	0	202642940	T	C
2	chr2:202645359:G:A	0	202645359	A	G
2	chr2:202646050:G:GA	0	202646050	GA	G
2	chr2:202646848:A:C	0	202646848	C	A
2	chr2:202647415:C:A	0	202647415	A	C
2	chr2:202647759:G:A	0	202647759	A	G
2	chr2:202649008:C:CCT	0	202649008	CCT	C
2	chr2:202649106:G:T	0	202649106	T	G
2	chr2:202651218:C:T	0	202651218	T	C
2	chr2:202653318:G:A	0	202653318	A	G
2	chr2:202654527:G:A	0	202654527	A	G
2	chr2:202654541:G:T	0	202654541	T	G
2	chr2:202655060:T:G	0	202655060	G	T
2	chr2:202655077:A:AAATT	0	202655077	AAATT	A
2	chr2:202655122:G:A	0	202655122	A	G
2	chr2:202655250:G:C	0	202655250	C	G
2	chr2:202655549:A:G	0	202655549	G	A
2	chr2:202657087:T:A	0	202657087	A	T
2	chr2:202657626:C:T	0	202657626	T	C
2	chr2:202658319:A:G	0	202658319	G	A
2	chr2:202659297:C:T	0	202659297	T	C
2	chr2:202659918:C:T	0	202659918	T	C
2	chr2:202661864:C:T	0	202661864	T	C
2	chr2:202663256:T:C	0	202663256	C	T
2	chr2:202664159:T:G	0	202664159	G	T
2	chr2:202664463:A:G	0	202664463	G	A
2	chr2:202665609:T:C	0	202665609	C	T
2	chr2:202666403:C:T	0	202666403	T	C
2	chr2:202667347:C:T	0	202667347	T	C
2	chr2:202667581:A:G	0	202667581	G	A
2	chr2:202668075:A:G	0	202668075	G	A
2	chr2:202668155:TA:T	0	202668155	T	TA
2	chr2:202668578:T:C	0	202668578	C	T
2	chr2:202670257:C:G	0	202670257	G	C
2	chr2:202671092:C:T	0	202671092	T	C
2	chr2:202671597:C:T	0	202671597	T	C
2	chr2:202672570:G:A	0	202672570	A	G
2	chr2:202673605:A:G	0	202673605	G	A
2	chr2:202674343:C:T	0	202674343	T	C
2	chr2:202675090:C:G	0	202675090	G	C
2	chr2:202675630:G:T	0	202675630	T	G
2	chr2:202675737:A:C	0	202675737	C	A
2	chr2:202675741:C:T	0	202675741	T	C
2	chr2:202676931:T:C	0	202676931	C	T
2	chr2:202679406:G:A	0	202679406	A	G
2	chr2:202679479:T:C	0	202679479	C	T
2	chr2:202680010:G:A	0	202680010	A	G
2	chr2:202680221:C:T	0	202680221	T	C
2	chr2:202680404:A:T	0	202680404	T	A
2	chr2:202680421:T:A	0	202680421	A	T
2	chr2:202680543:C:T	0	202680543	T	C
2	chr2:202682150:C:T	0	202682150	T	C
2	chr2:202682383:C:T	0	202682383	T	C
2	chr2:202683093:C:T	0	202683093	T	C
2	chr2:202683184:C:T	0	202683184	T	C
2	chr2:202684437:T:C	0	202684437	C	T
2	chr2:202684494:G:A	0	202684494	A	G
2	chr2:202684685:T:TTA	0	202684685	TTA	T
2	chr2:202685302:C:T	0	202685302	T	C
2	chr2:202685475:G:A	0	202685475	A	G
2	chr2:202685751:C:T	0	202685751	T	C
2	chr2:202685779:A:C	0	202685779	C	A
2	chr2:202690620:G:T	0	202690620	T	G
2	chr2:202690981:CT:C	0	202690981	C	CT
2	chr2:202691105:C:T	0	202691105	T	C
2	chr2:202691803:T:C	0	202691803	C	T
2	chr2:202692428:T:C	0	202692428	C	T
2	chr2:202693718:G:C	0	202693718	C	G
2	chr2:202693800:G:A	0	202693800	A	G
2	chr2:202694282:T:C	0	202694282	C	T
2	chr2:202696353:C:T	0	202696353	T	C
2	chr2:202697590:G:A	0	202697590	A	G
2	chr2:202699752:C:A	0	202699752	A	C
2	chr2:202700713:G:A	0	202700713	A	G
2	chr2:202701355:C:A	0	202701355	A	C
2	chr2:202702055:G:T	0	202702055	T	G
2	chr2:202702198:C:T	0	202702198	T	C
2	chr2:202702227:T:C	0	202702227	C	T
2	chr2:202702414:T:G	0	202702414	G	T
2	chr2:202703359:A:G	0	202703359	G	A
2	chr2:202705764:A:G	0	202705764	G	A
2	chr2:202708432:T:A	0	202708432	A	T
2	chr2:202708665:G:A	0	202708665	A	G
2	chr2:202708901:C:T	0	202708901	T	C
2	chr2:202710383:A:G	0	202710383	G	A
2	chr2:202710715:G:A	0	202710715	A	G
2	chr2:202711276:A:G	0	202711276	G	A
2	chr2:202713285:A:G	0	202713285	G	A
2	chr2:202713583:C:G	0	202713583	G	C
2	chr2:202717466:T:C	0	202717466	C	T
2	chr2:202718531:G:A	0	202718531	A	G
2	chr2:202718673:T:G	0	202718673	G	T
2	chr2:202719391:TTTTTA:T	0	202719391	T	TTTTTA
2	chr2:202719733:G:A	0	202719733	A	G
2	chr2:202721036:A:T	0	202721036	T	A
2	chr2:202721127:A:T	0	202721127	T	A
2	chr2:202721321:A:T	0	202721321	T	A
2	chr2:202723474:A:G	0	202723474	G	A
2	chr2:202724089:CCT:C	0	202724089	C	CCT
2	chr2:202727244:A:G	0	202727244	G	A
2	chr2:202727457:A:G	0	202727457	G	A
2	chr2:202728049:GA:G	0	202728049	G	GA
2	chr2:202728051:T:C	0	202728051	C	T
2	chr2:202729669:A:G	0	202729669	G	A
2	chr2:202729724:T:C	0	202729724	C	T
2	chr2:202729836:A:G	0	202729836	G	A
2	chr2:202730647:G:A	0	202730647	A	G
2	chr2:202730736:C:T	0	202730736	T	C
2	chr2:202732546:C:T	0	202732546	T	C
2	chr2:202732691:C:T	0	202732691	T	C
2	chr2:202733936:T:A	0	202733936	A	T
2	chr2:202735145:T:C	0	202735145	C	T
2	chr2:202736586:C:T	0	202736586	T	C
2	chr2:202738732:A:G	0	202738732	G	A
2	chr2:202741605:C:T	0	202741605	T	C
2	chr2:202742031:T:C	0	202742031	C	T
2	chr2:202742599:T:A	0	202742599	A	T
2	chr2:202742600:C:A	0	202742600	A	C
2	chr2:202743467:A:G	0	202743467	G	A
2	chr2:202744019:T:C	0	202744019	C	T
2	chr2:202744155:T:TCTTA	0	202744155	TCTTA	T
2	chr2:202746107:A:G	0	202746107	G	A
2	chr2:202746217:A:C	0	202746217	C	A
2	chr2:202746379:A:T	0	202746379	T	A
2	chr2:202747681:A:C	0	202747681	C	A
2	chr2:202750231:G:C	0	202750231	C	G
2	chr2:202754954:C:T	0	202754954	T	C
2	chr2:202757033:C:T	0	202757033	T	C
2	chr2:202757077:A:C	0	202757077	C	A
2	chr2:202761143:T:C	0	202761143	C	T
2	chr2:202762114:C:T	0	202762114	T	C
2	chr2:202762689:C:T	0	202762689	T	C
2	chr2:202763164:C:T	0	202763164	T	C
2	chr2:202764034:G:A	0	202764034	A	G
2	chr2:202765121:C:T	0	202765121	T	C
2	chr2:202766722:T:C	0	202766722	C	T
2	chr2:202766833:G:A	0	202766833	A	G
2	chr2:202767344:T:G	0	202767344	G	T
2	chr2:202767787:T:C	0	202767787	C	T
2	chr2:202768070:G:GT	0	202768070	GT	G
2	chr2:202768522:A:C	0	202768522	C	A
2	chr2:202770882:T:C	0	202770882	C	T
2	chr2:202771289:G:A	0	202771289	A	G
2	chr2:202771599:C:T	0	202771599	T	C
2	chr2:202773150:A:T	0	202773150	T	A
2	chr2:202773460:A:G	0	202773460	G	A
2	chr2:202774672:T:C	0	202774672	C	T
2	chr2:202775116:T:C	0	202775116	C	T
2	chr2:202775123:T:A	0	202775123	A	T
2	chr2:202775160:C:T	0	202775160	T	C
2	chr2:202776419:T:C	0	202776419	C	T
2	chr2:202777521:T:G	0	202777521	G	T
2	chr2:202779810:T:G	0	202779810	G	T
2	chr2:202781310:C:T	0	202781310	T	C
2	chr2:202782553:C:T	0	202782553	T	C
2	chr2:202782923:A:G	0	202782923	G	A
2	chr2:202784618:G:A	0	202784618	A	G
2	chr2:202784778:G:C	0	202784778	C	G
2	chr2:202784909:A:G	0	202784909	G	A
2	chr2:202785687:A:G	0	202785687	G	A
2	chr2:202785835:TA:T	0	202785835	T	TA
2	chr2:202786478:A:G	0	202786478	G	A
2	chr2:202789817:G:A	0	202789817	A	G
2	chr2:202791398:T:C	0	202791398	C	T
2	chr2:202791801:T:C	0	202791801	C	T
2	chr2:202792123:C:A	0	202792123	A	C
2	chr2:202796325:A:T	0	202796325	T	A
2	chr2:202797056:A:G	0	202797056	G	A
2	chr2:202798165:A:C	0	202798165	C	A
2	chr2:202799008:TTATC:T	0	202799008	T	TTATC
2	chr2:202799521:G:T	0	202799521	T	G
2	chr2:202799902:G:A	0	202799902	A	G
2	chr2:202800206:C:G	0	202800206	G	C
2	chr2:202800605:T:C	0	202800605	C	T
2	chr2:202801059:T:C	0	202801059	C	T
2	chr2:202806700:T:G	0	202806700	G	T
2	chr2:202807683:C:T	0	202807683	T	C
2	chr2:202807891:A:C	0	202807891	C	A
2	chr2:202808349:A:C	0	202808349	C	A
2	chr2:202808350:G:A	0	202808350	A	G
2	chr2:202809565:G:A	0	202809565	A	G
2	chr2:202811382:C:T	0	202811382	T	C
2	chr2:202813935:A:T	0	202813935	T	A
2	chr2:202814460:C:T	0	202814460	T	C
2	chr2:202814583:T:C	0	202814583	C	T
2	chr2:202815568:C:T	0	202815568	T	C
2	chr2:202816231:T:C	0	202816231	C	T
2	chr2:202820716:T:C	0	202820716	C	T
2	chr2:202821511:GTTTCC:G	0	202821511	G	GTTTCC
2	chr2:202823312:C:G	0	202823312	G	C
2	chr2:202823577:A:T	0	202823577	T	A
2	chr2:202823583:C:T	0	202823583	T	C
2	chr2:202825021:A:G	0	202825021	G	A
2	chr2:202825191:A:G	0	202825191	G	A
2	chr2:202825324:T:G	0	202825324	G	T
2	chr2:202825664:G:A	0	202825664	A	G
2	chr2:202826447:A:C	0	202826447	C	A
2	chr2:202826558:A:G	0	202826558	G	A
2	chr2:202827287:A:G	0	202827287	G	A
2	chr2:202828836:C:G	0	202828836	G	C
2	chr2:202829191:A:C	0	202829191	C	A
2	chr2:202829384:C:A	0	202829384	A	C
2	chr2:202831103:G:C	0	202831103	C	G
2	chr2:202831558:A:C	0	202831558	C	A
2	chr2:202831884:A:G	0	202831884	G	A
2	chr2:202833577:C:T	0	202833577	T	C
2	chr2:202833747:A:G	0	202833747	G	A
2	chr2:202834014:T:C	0	202834014	C	T
2	chr2:202834605:G:T	0	202834605	T	G
2	chr2:202834656:C:T	0	202834656	T	C
2	chr2:202835017:G:C	0	202835017	C	G
2	chr2:202835264:G:A	0	202835264	A	G
2	chr2:202836147:C:T	0	202836147	T	C
2	chr2:202836281:T:G	0	202836281	G	T
2	chr2:202836834:C:T	0	202836834	T	C
2	chr2:202838889:A:G	0	202838889	G	A
2	chr2:202840466:G:A	0	202840466	A	G
2	chr2:202841710:C:T	0	202841710	T	C
2	chr2:202843029:A:G	0	202843029	G	A
2	chr2:202843155:G:A	0	202843155	A	G
2	chr2:202843584:A:G	0	202843584	G	A
2	chr2:202845053:C:G	0	202845053	G	C
2	chr2:202845274:G:C	0	202845274	C	G
2	chr2:202846858:T:A	0	202846858	A	T
2	chr2:202848254:C:T	0	202848254	T	C
2	chr2:202848557:C:A	0	202848557	A	C
2	chr2:202849547:G:A	0	202849547	A	G
2	chr2:202850696:C:T	0	202850696	T	C
2	chr2:202850789:C:T	0	202850789	T	C
2	chr2:202850791:C:T	0	202850791	T	C
2	chr2:202852100:G:T	0	202852100	T	G
2	chr2:202852587:G:A	0	202852587	A	G
2	chr2:202852612:G:A	0	202852612	A	G
2	chr2:202853959:T:C	0	202853959	C	T
2	chr2:202854146:A:G	0	202854146	G	A
2	chr2:202854305:G:A	0	202854305	A	G
2	chr2:202856022:G:A	0	202856022	A	G
2	chr2:202856591:C:T	0	202856591	T	C
2	chr2:202856616:G:A	0	202856616	A	G
2	chr2:202857010:A:T	0	202857010	T	A
2	chr2:202858446:G:A	0	202858446	A	G
2	chr2:202859266:A:T	0	202859266	T	A
2	chr2:202859689:A:G	0	202859689	G	A
2	chr2:202859772:T:A	0	202859772	A	T
2	chr2:202860167:G:T	0	202860167	T	G
2	chr2:202860292:AATAATG:A	0	202860292	A	AATAATG
2	chr2:202860954:A:G	0	202860954	G	A
2	chr2:202860955:A:C	0	202860955	C	A
2	chr2:202861260:T:C	0	202861260	C	T
2	chr2:202861778:G:C	0	202861778	C	G
2	chr2:202861779:G:A	0	202861779	A	G
2	chr2:202862092:A:C	0	202862092	C	A
2	chr2:202862291:A:C	0	202862291	C	A
2	chr2:202863724:G:A	0	202863724	A	G
2	chr2:202864267:G:A	0	202864267	A	G
2	chr2:202865040:G:A	0	202865040	A	G
2	chr2:202868828:C:T	0	202868828	T	C
2	chr2:202869266:G:A	0	202869266	A	G
2	chr2:202869642:A:T	0	202869642	T	A
2	chr2:202870143:C:A	0	202870143	A	C
2	chr2:202873047:A:G	0	202873047	G	A
2	chr2:202873941:G:A	0	202873941	A	G
2	chr2:202874034:C:T	0	202874034	T	C
2	chr2:202874289:C:T	0	202874289	T	C
2	chr2:202875133:C:G	0	202875133	G	C
2	chr2:202875287:C:T	0	202875287	T	C
2	chr2:202875949:T:G	0	202875949	G	T
2	chr2:202876075:C:T	0	202876075	T	C
2	chr2:202876138:T:C	0	202876138	C	T
2	chr2:202876639:A:T	0	202876639	T	A
2	chr2:202878716:TC:T	0	202878716	T	TC
2	chr2:202879722:G:A	0	202879722	A	G
2	chr2:202880604:T:C	0	202880604	C	T
2	chr2:202881162:T:C	0	202881162	C	T
2	chr2:202882799:A:G	0	202882799	G	A
2	chr2:202883871:A:G	0	202883871	G	A
2	chr2:202884053:T:C	0	202884053	C	T
2	chr2:202884063:G:A	0	202884063	A	G
2	chr2:202884716:T:C	0	202884716	C	T
2	chr2:202885326:T:C	0	202885326	C	T
2	chr2:202885549:C:T	0	202885549	T	C
2	chr2:202885714:A:G	0	202885714	G	A
2	chr2:202887127:G:A	0	202887127	A	G
2	chr2:202887209:C:G	0	202887209	G	C
2	chr2:202887258:A:G	0	202887258	G	A
2	chr2:202887305:C:A	0	202887305	A	C
2	chr2:202887306:C:G	0	202887306	G	C
2	chr2:202888293:G:A	0	202888293	A	G
2	chr2:202890015:C:T	0	202890015	T	C
2	chr2:202890384:T:A	0	202890384	A	T
2	chr2:202890899:T:C	0	202890899	C	T
2	chr2:202891020:G:A	0	202891020	A	G
2	chr2:202891149:A:T	0	202891149	T	A
2	chr2:202891954:G:A	0	202891954	A	G
2	chr2:202893673:T:C	0	202893673	C	T
2	chr2:202893828:C:T	0	202893828	T	C
2	chr2:202896433:TA:T	0	202896433	T	TA
2	chr2:202896851:A:G	0	202896851	G	A
2	chr2:202896954:G:A	0	202896954	A	G
2	chr2:202898078:CA:C	0	202898078	C	CA
2	chr2:202898353:T:G	0	202898353	G	T
2	chr2:202901644:T:C	0	202901644	C	T
2	chr2:202901840:T:C	0	202901840	C	T
2	chr2:202904389:C:T	0	202904389	T	C
2	chr2:202905080:C:T	0	202905080	T	C
2	chr2:202905306:T:C	0	202905306	C	T
2	chr2:202906537:G:A	0	202906537	A	G
2	chr2:202908181:G:A	0	202908181	A	G
2	chr2:202908261:C:T	0	202908261	T	C
2	chr2:202908514:G:A	0	202908514	A	G
2	chr2:202908963:A:G	0	202908963	G	A
2	chr2:202910011:G:C	0	202910011	C	G
2	chr2:202910025:G:A	0	202910025	A	G
2	chr2:202910752:G:A	0	202910752	A	G
2	chr2:202910988:A:G	0	202910988	G	A
2	chr2:202910989:G:A	0	202910989	A	G
2	chr2:202913180:G:A	0	202913180	A	G
2	chr2:202913477:A:T	0	202913477	T	A
2	chr2:202913522:T:C	0	202913522	C	T
2	chr2:202914553:T:C	0	202914553	C	T
2	chr2:202915792:A:G	0	202915792	G	A
2	chr2:202917018:G:A	0	202917018	A	G
2	chr2:202918286:C:T	0	202918286	T	C
2	chr2:202918486:T:C	0	202918486	C	T
2	chr2:202918761:G:A	0	202918761	A	G
2	chr2:202919479:A:G	0	202919479	G	A
2	chr2:202921551:A:G	0	202921551	G	A
2	chr2:202922397:A:G	0	202922397	G	A
2	chr2:202922682:A:G	0	202922682	G	A
2	chr2:202924227:T:C	0	202924227	C	T
2	chr2:202924956:C:T	0	202924956	T	C
2	chr2:202926166:T:C	0	202926166	C	T
2	chr2:202926610:G:A	0	202926610	A	G
2	chr2:202927189:G:A	0	202927189	A	G
2	chr2:202927905:A:G	0	202927905	G	A
2	chr2:202928093:C:T	0	202928093	T	C
2	chr2:202928653:C:A	0	202928653	A	C
2	chr2:202929020:AC:A	0	202929020	A	AC
2	chr2:202929539:T:C	0	202929539	C	T
2	chr2:202929716:G:A	0	202929716	A	G
2	chr2:202931039:G:A	0	202931039	A	G
2	chr2:202931267:C:T	0	202931267	T	C
2	chr2:202932091:C:G	0	202932091	G	C
2	chr2:202933595:C:T	0	202933595	T	C
2	chr2:202933642:TC:T	0	202933642	T	TC
2	chr2:202934632:G:A	0	202934632	A	G
2	chr2:202936503:T:G	0	202936503	G	T
2	chr2:202940311:A:G	0	202940311	G	A
2	chr2:202940829:G:A	0	202940829	A	G
2	chr2:202941216:T:C	0	202941216	C	T
2	chr2:202941351:A:T	0	202941351	T	A
2	chr2:202942360:A:T	0	202942360	T	A
2	chr2:202946905:G:A	0	202946905	A	G
2	chr2:202947124:T:C	0	202947124	C	T
2	chr2:202947189:A:C	0	202947189	C	A
2	chr2:202948200:C:A	0	202948200	A	C
2	chr2:202949971:A:T	0	202949971	T	A
2	chr2:202951017:T:A	0	202951017	A	T
2	chr2:202951131:T:C	0	202951131	C	T
2	chr2:202951771:G:A	0	202951771	A	G
2	chr2:202953852:A:G	0	202953852	G	A
2	chr2:202954748:A:G	0	202954748	G	A
2	chr2:202955552:T:C	0	202955552	C	T
2	chr2:202958677:C:T	0	202958677	T	C
2	chr2:202958984:CTT:C	0	202958984	C	CTT
2	chr2:202959236:T:TAA	0	202959236	TAA	T
2	chr2:202960383:A:G	0	202960383	G	A
2	chr2:202961673:G:A	0	202961673	A	G
2	chr2:202962709:A:G	0	202962709	G	A
2	chr2:202962757:T:C	0	202962757	C	T
2	chr2:202962952:C:G	0	202962952	G	C
2	chr2:202962967:T:TA	0	202962967	TA	T
2	chr2:202963469:G:A	0	202963469	A	G
2	chr2:202964074:T:TATAA	0	202964074	TATAA	T
2	chr2:202964301:T:A	0	202964301	A	T
2	chr2:202964502:A:C	0	202964502	C	A
2	chr2:202964561:A:G	0	202964561	G	A
2	chr2:202965505:T:C	0	202965505	C	T
2	chr2:202966073:A:C	0	202966073	C	A
2	chr2:202966128:A:G	0	202966128	G	A
2	chr2:202966489:T:A	0	202966489	A	T
2	chr2:202966529:A:T	0	202966529	T	A
2	chr2:202967397:A:G	0	202967397	G	A
2	chr2:202967850:T:C	0	202967850	C	T
2	chr2:202968295:G:A	0	202968295	A	G
2	chr2:202970454:A:C	0	202970454	C	A
2	chr2:202971784:G:C	0	202971784	C	G
2	chr2:202974238:T:C	0	202974238	C	T
2	chr2:202974905:T:A	0	202974905	A	T
2	chr2:202975842:C:T	0	202975842	T	C
2	chr2:202976028:G:A	0	202976028	A	G
2	chr2:202976091:A:C	0	202976091	C	A
2	chr2:202976099:A:C	0	202976099	C	A
2	chr2:202976335:C:T	0	202976335	T	C
2	chr2:202978410:G:T	0	202978410	T	G
2	chr2:202979757:C:T	0	202979757	T	C
2	chr2:202980923:T:C	0	202980923	C	T
2	chr2:202981105:A:G	0	202981105	G	A
2	chr2:202981273:T:C	0	202981273	C	T
2	chr2:202982094:A:T	0	202982094	T	A
2	chr2:202982659:G:A	0	202982659	A	G
2	chr2:202983679:G:A	0	202983679	A	G
2	chr2:202984001:G:A	0	202984001	A	G
2	chr2:202985785:G:A	0	202985785	A	G
2	chr2:202987905:G:C	0	202987905	C	G
2	chr2:202991734:A:G	0	202991734	G	A
2	chr2:202992245:CACTT:C	0	202992245	C	CACTT
2	chr2:202994595:G:A	0	202994595	A	G
2	chr2:202994668:T:C	0	202994668	C	T
2	chr2:202995993:G:A	0	202995993	A	G
2	chr2:202996143:G:C	0	202996143	C	G
2	chr2:202996390:T:G	0	202996390	G	T
2	chr2:202997187:G:A	0	202997187	A	G
2	chr2:202998001:T:A	0	202998001	A	T
2	chr2:202999013:C:T	0	202999013	T	C
2	chr2:203000792:T:C	0	203000792	C	T
2	chr2:203001613:T:C	0	203001613	C	T
2	chr2:203002134:A:G	0	203002134	G	A
2	chr2:203002975:G:C	0	203002975	C	G
2	chr2:203003634:T:A	0	203003634	A	T
2	chr2:203005124:C:T	0	203005124	T	C
2	chr2:203006223:A:C	0	203006223	C	A
2	chr2:203009020:G:A	0	203009020	A	G
2	chr2:203009189:A:G	0	203009189	G	A
2	chr2:203009410:G:T	0	203009410	T	G
2	chr2:203012510:C:T	0	203012510	T	C
2	chr2:203013429:C:T	0	203013429	T	C
2	chr2:203014780:A:G	0	203014780	G	A
2	chr2:203016111:G:A	0	203016111	A	G
2	chr2:203016269:T:C	0	203016269	C	T
2	chr2:203017835:C:T	0	203017835	T	C
2	chr2:203017870:A:C	0	203017870	C	A
2	chr2:203018470:C:G	0	203018470	G	C
2	chr2:203018972:C:T	0	203018972	T	C
2	chr2:203019927:G:A	0	203019927	A	G
2	chr2:203020020:A:ATAAT	0	203020020	ATAAT	A
2	chr2:203024135:A:G	0	203024135	G	A
2	chr2:203028044:T:C	0	203028044	C	T
2	chr2:203028233:A:G	0	203028233	G	A
2	chr2:203029276:C:A	0	203029276	A	C
2	chr2:203029504:G:A	0	203029504	A	G
2	chr2:203033223:A:G	0	203033223	G	A
2	chr2:203033807:T:C	0	203033807	C	T
2	chr2:203039582:T:C	0	203039582	C	T
2	chr2:203039583:G:A	0	203039583	A	G
2	chr2:203040452:G:T	0	203040452	T	G
2	chr2:203040995:C:A	0	203040995	A	C
2	chr2:203044582:G:A	0	203044582	A	G
2	chr2:203046491:C:T	0	203046491	T	C
2	chr2:203048330:T:C	0	203048330	C	T
2	chr2:203048829:A:G	0	203048829	G	A
2	chr2:203049219:C:T	0	203049219	T	C
2	chr2:203051764:T:G	0	203051764	G	T
2	chr2:203056547:A:G	0	203056547	G	A
2	chr2:203056725:G:A	0	203056725	A	G
2	chr2:203057849:C:T	0	203057849	T	C
2	chr2:203060637:G:A	0	203060637	A	G
2	chr2:203061548:A:G	0	203061548	G	A
2	chr2:203062828:G:A	0	203062828	A	G
2	chr2:203062864:T:C	0	203062864	C	T
2	chr2:203064115:G:A	0	203064115	A	G
2	chr2:203064987:G:A	0	203064987	A	G
2	chr2:203066289:A:G	0	203066289	G	A
2	chr2:203067453:A:G	0	203067453	G	A
2	chr2:203068271:A:G	0	203068271	G	A
2	chr2:203068616:A:G	0	203068616	G	A
2	chr2:203070841:C:T	0	203070841	T	C
2	chr2:203072452:A:G	0	203072452	G	A
2	chr2:203074917:A:G	0	203074917	G	A
2	chr2:203075246:C:G	0	203075246	G	C
2	chr2:203078445:A:G	0	203078445	G	A
2	chr2:203078576:C:T	0	203078576	T	C
2	chr2:203079305:A:G	0	203079305	G	A
2	chr2:203085233:C:T	0	203085233	T	C
2	chr2:203085869:G:A	0	203085869	A	G
2	chr2:203086827:G:C	0	203086827	C	G
2	chr2:203087123:T:C	0	203087123	C	T
2	chr2:203087336:C:G	0	203087336	G	C
2	chr2:203088511:G:C	0	203088511	C	G
2	chr2:203090550:T:C	0	203090550	C	T
2	chr2:203094847:C:T	0	203094847	T	C
2	chr2:203096223:C:T	0	203096223	T	C
2	chr2:203097307:A:G	0	203097307	G	A
2	chr2:203097369:C:G	0	203097369	G	C
2	chr2:203097423:T:C	0	203097423	C	T
2	chr2:203099414:T:C	0	203099414	C	T
2	chr2:203100807:A:G	0	203100807	G	A
2	chr2:203102474:A:G	0	203102474	G	A
2	chr2:203102787:G:T	0	203102787	T	G
2	chr2:203103259:A:G	0	203103259	G	A
2	chr2:203104250:T:C	0	203104250	C	T
2	chr2:203104713:C:T	0	203104713	T	C
2	chr2:203104781:G:A	0	203104781	A	G
2	chr2:203106364:G:A	0	203106364	A	G
2	chr2:203111151:G:A	0	203111151	A	G
2	chr2:203111235:G:T	0	203111235	T	G
2	chr2:203113971:G:A	0	203113971	A	G
2	chr2:203113981:C:T	0	203113981	T	C
2	chr2:203114855:GTT:G	0	203114855	G	GTT
2	chr2:203115310:G:A	0	203115310	A	G
2	chr2:203115382:T:C	0	203115382	C	T
2	chr2:203115474:T:A	0	203115474	A	T
2	chr2:203116550:C:T	0	203116550	T	C
2	chr2:203119217:C:A	0	203119217	A	C
2	chr2:203122831:C:T	0	203122831	T	C
2	chr2:203124095:G:T	0	203124095	T	G
2	chr2:203124590:A:G	0	203124590	G	A
2	chr2:203124624:G:A	0	203124624	A	G
2	chr2:203125700:A:C	0	203125700	C	A
2	chr2:203126066:T:G	0	203126066	G	T
2	chr2:203127095:T:C	0	203127095	C	T
2	chr2:203128786:T:C	0	203128786	C	T
2	chr2:203128789:G:A	0	203128789	A	G
2	chr2:203130091:A:G	0	203130091	G	A
2	chr2:203130682:G:A	0	203130682	A	G
2	chr2:203132147:A:G	0	203132147	G	A
2	chr2:203133613:C:G	0	203133613	G	C
2	chr2:203137001:G:A	0	203137001	A	G
2	chr2:203137018:A:G	0	203137018	G	A
2	chr2:203140349:A:G	0	203140349	G	A
2	chr2:203140686:T:A	0	203140686	A	T
2	chr2:203141154:T:C	0	203141154	C	T
2	chr2:203141914:T:G	0	203141914	G	T
2	chr2:203143016:G:C	0	203143016	C	G
2	chr2:203143711:C:T	0	203143711	T	C
2	chr2:203148067:A:G	0	203148067	G	A
2	chr2:203148389:A:G	0	203148389	G	A
2	chr2:203149932:G:A	0	203149932	A	G
2	chr2:203151249:T:C	0	203151249	C	T
2	chr2:203153214:C:T	0	203153214	T	C
2	chr2:203153806:C:T	0	203153806	T	C
2	chr2:203155039:G:A	0	203155039	A	G
2	chr2:203155121:G:A	0	203155121	A	G
2	chr2:203156074:A:G	0	203156074	G	A
2	chr2:203156713:A:G	0	203156713	G	A
2	chr2:203157297:G:A	0	203157297	A	G
2	chr2:203160328:G:A	0	203160328	A	G
2	chr2:203160665:A:G	0	203160665	G	A
2	chr2:203161055:C:T	0	203161055	T	C
2	chr2:203161308:T:C	0	203161308	C	T
2	chr2:203163841:C:T	0	203163841	T	C
2	chr2:203164430:T:C	0	203164430	C	T
2	chr2:203164572:G:T	0	203164572	T	G
2	chr2:203166414:G:A	0	203166414	A	G
2	chr2:203166785:A:C	0	203166785	C	A
2	chr2:203167600:C:T	0	203167600	T	C
2	chr2:203169128:A:G	0	203169128	G	A
2	chr2:203169460:A:G	0	203169460	G	A
2	chr2:203170244:C:T	0	203170244	T	C
2	chr2:203171289:TAATAA:T	0	203171289	T	TAATAA
2	chr2:203171340:T:C	0	203171340	C	T
2	chr2:203172409:A:C	0	203172409	C	A
2	chr2:203174502:C:G	0	203174502	G	C
2	chr2:203174675:A:G	0	203174675	G	A
2	chr2:203176343:T:C	0	203176343	C	T
2	chr2:203178343:A:T	0	203178343	T	A
2	chr2:203178883:T:C	0	203178883	C	T
2	chr2:203178953:G:A	0	203178953	A	G
2	chr2:203179490:G:A	0	203179490	A	G
2	chr2:203180021:A:G	0	203180021	G	A
2	chr2:203180049:T:C	0	203180049	C	T
2	chr2:203180816:T:C	0	203180816	C	T
2	chr2:203181737:C:G	0	203181737	G	C
2	chr2:203181803:A:G	0	203181803	G	A
2	chr2:203182865:A:G	0	203182865	G	A
2	chr2:203182882:A:C	0	203182882	C	A
2	chr2:203184897:A:T	0	203184897	T	A
2	chr2:203185751:T:G	0	203185751	G	T
2	chr2:203187207:G:A	0	203187207	A	G
2	chr2:203188267:T:A	0	203188267	A	T
2	chr2:203189019:A:G	0	203189019	G	A
2	chr2:203189418:C:T	0	203189418	T	C
2	chr2:203189874:G:A	0	203189874	A	G
2	chr2:203190098:T:C	0	203190098	C	T
2	chr2:203191955:T:C	0	203191955	C	T
2	chr2:203192878:G:T	0	203192878	T	G
2	chr2:203195054:A:G	0	203195054	G	A
2	chr2:203195425:G:T	0	203195425	T	G
2	chr2:203196166:A:G	0	203196166	G	A
2	chr2:203197338:A:G	0	203197338	G	A
2	chr2:203197606:T:C	0	203197606	C	T
2	chr2:203198627:G:A	0	203198627	A	G
2	chr2:203200116:C:T	0	203200116	T	C
2	chr2:203202545:A:G	0	203202545	G	A
2	chr2:203204678:G:A	0	203204678	A	G
2	chr2:203205764:A:G	0	203205764	G	A
2	chr2:203206233:A:G	0	203206233	G	A
2	chr2:203207251:A:G	0	203207251	G	A
2	chr2:203208148:G:C	0	203208148	C	G
2	chr2:203214590:C:T	0	203214590	T	C
2	chr2:203216588:A:G	0	203216588	G	A
2	chr2:203216952:C:T	0	203216952	T	C
2	chr2:203220054:A:G	0	203220054	G	A
2	chr2:203220912:C:T	0	203220912	T	C
2	chr2:203222136:G:A	0	203222136	A	G
2	chr2:203222314:A:G	0	203222314	G	A
2	chr2:203222747:AC:A	0	203222747	A	AC
2	chr2:203223799:G:A	0	203223799	A	G
2	chr2:203226503:A:G	0	203226503	G	A
2	chr2:203228041:G:A	0	203228041	A	G
2	chr2:203229032:T:C	0	203229032	C	T
2	chr2:203229858:G:A	0	203229858	A	G
2	chr2:203230242:G:A	0	203230242	A	G
2	chr2:203232604:A:T	0	203232604	T	A
2	chr2:203233537:C:G	0	203233537	G	C
2	chr2:203234499:A:G	0	203234499	G	A
2	chr2:203236434:C:T	0	203236434	T	C
2	chr2:203236605:A:C	0	203236605	C	A
2	chr2:203240680:C:T	0	203240680	T	C
2	chr2:203241273:G:A	0	203241273	A	G
2	chr2:203241441:A:G	0	203241441	G	A
2	chr2:203242001:A:C	0	203242001	C	A
2	chr2:203242302:G:A	0	203242302	A	G
2	chr2:203243786:C:T	0	203243786	T	C
2	chr2:203243804:C:T	0	203243804	T	C
2	chr2:203244009:C:A	0	203244009	A	C
2	chr2:203244423:C:T	0	203244423	T	C
2	chr2:203246025:G:A	0	203246025	A	G
2	chr2:203246497:G:C	0	203246497	C	G
2	chr2:203246671:T:C	0	203246671	C	T
2	chr2:203246675:GTTAA:G	0	203246675	G	GTTAA
2	chr2:203246720:A:G	0	203246720	G	A
2	chr2:203247274:G:A	0	203247274	A	G
2	chr2:203247837:A:G	0	203247837	G	A
2	chr2:203248907:T:C	0	203248907	C	T
2	chr2:203249280:C:T	0	203249280	T	C
2	chr2:203250242:C:T	0	203250242	T	C
2	chr2:203251178:A:G	0	203251178	G	A
2	chr2:203251937:A:T	0	203251937	T	A
2	chr2:203251967:C:T	0	203251967	T	C
2	chr2:203252164:T:G	0	203252164	G	T
2	chr2:203252949:G:A	0	203252949	A	G
2	chr2:203253337:C:T	0	203253337	T	C
2	chr2:203253516:C:T	0	203253516	T	C
2	chr2:203253585:G:A	0	203253585	A	G
2	chr2:203254108:AG:A	0	203254108	A	AG
2	chr2:203256085:G:T	0	203256085	T	G
2	chr2:203256236:T:C	0	203256236	C	T
2	chr2:203256340:C:G	0	203256340	G	C
2	chr2:203256422:C:G	0	203256422	G	C
2	chr2:203259109:T:C	0	203259109	C	T
2	chr2:203260270:C:T	0	203260270	T	C
2	chr2:203260545:G:T	0	203260545	T	G
2	chr2:203260703:T:C	0	203260703	C	T
2	chr2:203261740:A:G	0	203261740	G	A
2	chr2:203262597:AAC:A	0	203262597	A	AAC
2	chr2:203264717:AT:A	0	203264717	A	AT
2	chr2:203265173:G:A	0	203265173	A	G
2	chr2:203265995:C:T	0	203265995	T	C
2	chr2:203266222:G:A	0	203266222	A	G
2	chr2:203268654:C:G	0	203268654	G	C
2	chr2:203268842:A:G	0	203268842	G	A
2	chr2:203269774:G:A	0	203269774	A	G
2	chr2:203270547:A:G	0	203270547	G	A
2	chr2:203272030:G:A	0	203272030	A	G
2	chr2:203276972:A:G	0	203276972	G	A
2	chr2:203277279:T:C	0	203277279	C	T
2	chr2:203277805:C:T	0	203277805	T	C
2	chr2:203277836:G:A	0	203277836	A	G
2	chr2:203278403:T:C	0	203278403	C	T
2	chr2:203283124:T:C	0	203283124	C	T
2	chr2:203283516:A:G	0	203283516	G	A
2	chr2:203284178:G:A	0	203284178	A	G
2	chr2:203284264:T:G	0	203284264	G	T
2	chr2:203285982:C:A	0	203285982	A	C
2	chr2:203286780:A:G	0	203286780	G	A
2	chr2:203287412:C:T	0	203287412	T	C
2	chr2:203287658:G:T	0	203287658	T	G
2	chr2:203287810:C:T	0	203287810	T	C
2	chr2:203288923:G:A	0	203288923	A	G
2	chr2:203289062:T:C	0	203289062	C	T
2	chr2:203289602:G:A	0	203289602	A	G
2	chr2:203289954:A:T	0	203289954	T	A
2	chr2:203289963:A:G	0	203289963	G	A
2	chr2:203290065:C:T	0	203290065	T	C
2	chr2:203291140:G:A	0	203291140	A	G
2	chr2:203292034:G:A	0	203292034	A	G
2	chr2:203292092:C:G	0	203292092	G	C
2	chr2:203293652:G:A	0	203293652	A	G
2	chr2:203294430:G:A	0	203294430	A	G
2	chr2:203294727:C:T	0	203294727	T	C
2	chr2:203300448:T:C	0	203300448	C	T
2	chr2:203302651:G:A	0	203302651	A	G
2	chr2:203304362:T:G	0	203304362	G	T
2	chr2:203304804:C:T	0	203304804	T	C
2	chr2:203305107:T:G	0	203305107	G	T
2	chr2:203305492:G:A	0	203305492	A	G
2	chr2:203306293:C:T	0	203306293	T	C
2	chr2:203306839:T:C	0	203306839	C	T
2	chr2:203308848:C:T	0	203308848	T	C
2	chr2:203309668:C:T	0	203309668	T	C
2	chr2:203309669:A:T	0	203309669	T	A
2	chr2:203312090:A:G	0	203312090	G	A
2	chr2:203312237:G:A	0	203312237	A	G
2	chr2:203312411:G:A	0	203312411	A	G
2	chr2:203315727:A:T	0	203315727	T	A
2	chr2:203316028:C:T	0	203316028	T	C
2	chr2:203316198:A:G	0	203316198	G	A
2	chr2:203316609:G:A	0	203316609	A	G
2	chr2:203319372:A:C	0	203319372	C	A
2	chr2:203320681:TTTTTAAATTATTTGTGCTA:T	0	203320681	T	TTTTTAAATTATTTGTGCTA
2	chr2:203323598:T:G	0	203323598	G	T
2	chr2:203326184:T:C	0	203326184	C	T
2	chr2:203326982:T:G	0	203326982	G	T
2	chr2:203328965:T:G	0	203328965	G	T
2	chr2:203329314:AAT:A	0	203329314	A	AAT
2	chr2:203329808:C:G	0	203329808	G	C
2	chr2:203330205:TGACCC:T	0	203330205	T	TGACCC
2	chr2:203331895:C:T	0	203331895	T	C
2	chr2:203333580:T:G	0	203333580	G	T
2	chr2:203333947:T:C	0	203333947	C	T
2	chr2:203334877:T:C	0	203334877	C	T
2	chr2:203336319:A:C	0	203336319	C	A
2	chr2:203336342:A:G	0	203336342	G	A
2	chr2:203336560:A:G	0	203336560	G	A
2	chr2:203336845:G:A	0	203336845	A	G
2	chr2:203342704:T:C	0	203342704	C	T
2	chr2:203343381:A:G	0	203343381	G	A
2	chr2:203347033:A:G	0	203347033	G	A
2	chr2:203347768:A:G	0	203347768	G	A
2	chr2:203348780:T:C	0	203348780	C	T
2	chr2:203350303:T:C	0	203350303	C	T
2	chr2:203351836:G:A	0	203351836	A	G
2	chr2:203353737:G:A	0	203353737	A	G
2	chr2:203354150:A:G	0	203354150	G	A
2	chr2:203355703:C:T	0	203355703	T	C
2	chr2:203357043:ATTT:A	0	203357043	A	ATTT
2	chr2:203361608:A:G	0	203361608	G	A
2	chr2:203367873:G:A	0	203367873	A	G
2	chr2:203369592:G:A	0	203369592	A	G
2	chr2:203370753:G:A	0	203370753	A	G
2	chr2:203371941:A:T	0	203371941	T	A
2	chr2:203372261:A:T	0	203372261	T	A
2	chr2:203372812:C:T	0	203372812	T	C
2	chr2:203373198:T:C	0	203373198	C	T
2	chr2:203373679:C:A	0	203373679	A	C
2	chr2:203373710:T:C	0	203373710	C	T
2	chr2:203373714:C:G	0	203373714	G	C
2	chr2:203374065:G:A	0	203374065	A	G
2	chr2:203376168:TC:T	0	203376168	T	TC
2	chr2:203378207:G:A	0	203378207	A	G
2	chr2:203378258:A:G	0	203378258	G	A
2	chr2:203379036:A:T	0	203379036	T	A
2	chr2:203379706:T:A	0	203379706	A	T
2	chr2:203380777:G:C	0	203380777	C	G
2	chr2:203381821:T:A	0	203381821	A	T
2	chr2:203384676:A:G	0	203384676	G	A
2	chr2:203386393:G:A	0	203386393	A	G
2	chr2:203387602:A:G	0	203387602	G	A
2	chr2:203388185:C:T	0	203388185	T	C
2	chr2:203388186:G:A	0	203388186	A	G
2	chr2:203391714:G:A	0	203391714	A	G
2	chr2:203393203:C:T	0	203393203	T	C
2	chr2:203394018:T:A	0	203394018	A	T
2	chr2:203394400:G:GA	0	203394400	GA	G
2	chr2:203396712:T:C	0	203396712	C	T
2	chr2:203397000:G:C	0	203397000	C	G
2	chr2:203397903:G:C	0	203397903	C	G
2	chr2:203401620:T:C	0	203401620	C	T
2	chr2:203402171:A:G	0	203402171	G	A
2	chr2:203402831:G:T	0	203402831	T	G
2	chr2:203403645:T:TTA	0	203403645	TTA	T
2	chr2:203404764:G:A	0	203404764	A	G
2	chr2:203405045:C:T	0	203405045	T	C
2	chr2:203406231:G:A	0	203406231	A	G
2	chr2:203407367:C:T	0	203407367	T	C
2	chr2:203407717:A:G	0	203407717	G	A
2	chr2:203408635:T:C	0	203408635	C	T
2	chr2:203410306:T:C	0	203410306	C	T
2	chr2:203412617:GT:G	0	203412617	G	GT
2	chr2:203412755:A:G	0	203412755	G	A
2	chr2:203412926:C:T	0	203412926	T	C
2	chr2:203413068:G:A	0	203413068	A	G
2	chr2:203413596:C:T	0	203413596	T	C
2	chr2:203413897:C:CCAG	0	203413897	CCAG	C
2	chr2:203413985:T:A	0	203413985	A	T
2	chr2:203415929:T:A	0	203415929	A	T
2	chr2:203416219:C:T	0	203416219	T	C
2	chr2:203416397:G:A	0	203416397	A	G
2	chr2:203419913:C:A	0	203419913	A	C
2	chr2:203421051:G:A	0	203421051	A	G
2	chr2:203422410:G:A	0	203422410	A	G
2	chr2:203425314:T:C	0	203425314	C	T
2	chr2:203425806:G:C	0	203425806	C	G
2	chr2:203425935:C:T	0	203425935	T	C
2	chr2:203429689:A:G	0	203429689	G	A
2	chr2:203434062:A:C	0	203434062	C	A
2	chr2:203434533:C:T	0	203434533	T	C
2	chr2:203434817:A:G	0	203434817	G	A
2	chr2:203436573:G:A	0	203436573	A	G
2	chr2:203437027:G:GAC	0	203437027	GAC	G
2	chr2:203437673:T:C	0	203437673	C	T
2	chr2:203438376:TTTTG:T	0	203438376	T	TTTTG
2	chr2:203439491:G:A	0	203439491	A	G
2	chr2:203441710:T:C	0	203441710	C	T
2	chr2:203442280:G:A	0	203442280	A	G
2	chr2:203442443:G:T	0	203442443	T	G
2	chr2:203444602:G:A	0	203444602	A	G
2	chr2:203449099:G:A	0	203449099	A	G
2	chr2:203450671:G:A	0	203450671	A	G
2	chr2:203451809:C:T	0	203451809	T	C
2	chr2:203451910:A:G	0	203451910	G	A
2	chr2:203452830:C:T	0	203452830	T	C
2	chr2:203455116:C:G	0	203455116	G	C
2	chr2:203456807:A:G	0	203456807	G	A
2	chr2:203456920:A:G	0	203456920	G	A
2	chr2:203457245:T:C	0	203457245	C	T
2	chr2:203457575:T:C	0	203457575	C	T
2	chr2:203457664:C:T	0	203457664	T	C
2	chr2:203458259:T:C	0	203458259	C	T
2	chr2:203460050:G:A	0	203460050	A	G
2	chr2:203462332:T:C	0	203462332	C	T
2	chr2:203463225:A:G	0	203463225	G	A
2	chr2:203463443:A:G	0	203463443	G	A
2	chr2:203463903:A:G	0	203463903	G	A
2	chr2:203465805:A:C	0	203465805	C	A
2	chr2:203466356:A:C	0	203466356	C	A
2	chr2:203467704:T:C	0	203467704	C	T
2	chr2:203470834:T:G	0	203470834	G	T
2	chr2:203471977:C:T	0	203471977	T	C
2	chr2:203473761:C:T	0	203473761	T	C
2	chr2:203483393:T:G	0	203483393	G	T
2	chr2:203484561:T:G	0	203484561	G	T
2	chr2:203485565:A:G	0	203485565	G	A
2	chr2:203485873:A:G	0	203485873	G	A
2	chr2:203486640:G:A	0	203486640	A	G
2	chr2:203488403:G:A	0	203488403	A	G
2	chr2:203488494:C:T	0	203488494	T	C
2	chr2:203490100:C:T	0	203490100	T	C
2	chr2:203490800:T:C	0	203490800	C	T
2	chr2:203490968:T:C	0	203490968	C	T
2	chr2:203491099:G:A	0	203491099	A	G
2	chr2:203491788:G:A	0	203491788	A	G
2	chr2:203492102:C:T	0	203492102	T	C
2	chr2:203492532:G:A	0	203492532	A	G
2	chr2:203494702:G:A	0	203494702	A	G
2	chr2:203495478:A:G	0	203495478	G	A
2	chr2:203498582:C:T	0	203498582	T	C
2	chr2:203499427:A:C	0	203499427	C	A
2	chr2:203499674:T:C	0	203499674	C	T
2	chr2:203499998:C:T	0	203499998	T	C
2	chr2:203501730:A:G	0	203501730	G	A
2	chr2:203501858:G:C	0	203501858	C	G
2	chr2:203502053:G:A	0	203502053	A	G
2	chr2:203502058:A:G	0	203502058	G	A
2	chr2:203502588:G:A	0	203502588	A	G
2	chr2:203505480:A:G	0	203505480	G	A
2	chr2:203507614:A:C	0	203507614	C	A
2	chr2:203513148:C:G	0	203513148	G	C
2	chr2:203521636:AAAC:A	0	203521636	A	AAAC
2	chr2:203522954:T:C	0	203522954	C	T
2	chr2:203523369:G:A	0	203523369	A	G
2	chr2:203523772:C:T	0	203523772	T	C
2	chr2:203524682:C:T	0	203524682	T	C
2	chr2:203525882:G:A	0	203525882	A	G
2	chr2:203526018:GAA:G	0	203526018	G	GAA
2	chr2:203529513:C:T	0	203529513	T	C
2	chr2:203536675:T:C	0	203536675	C	T
2	chr2:203538070:A:G	0	203538070	G	A
2	chr2:203538939:C:T	0	203538939	T	C
2	chr2:203538965:T:C	0	203538965	C	T
2	chr2:203539229:A:G	0	203539229	G	A
2	chr2:203541024:C:A	0	203541024	A	C
2	chr2:203541106:TG:T	0	203541106	T	TG
2	chr2:203542239:C:T	0	203542239	T	C
2	chr2:203543278:T:C	0	203543278	C	T
2	chr2:203544589:C:CTA	0	203544589	CTA	C
2	chr2:203544989:G:A	0	203544989	A	G
2	chr2:203545703:T:C	0	203545703	C	T
2	chr2:203546066:A:G	0	203546066	G	A
2	chr2:203546185:C:T	0	203546185	T	C
2	chr2:203548291:C:T	0	203548291	T	C
2	chr2:203550343:G:C	0	203550343	C	G
2	chr2:203550516:T:G	0	203550516	G	T
2	chr2:203550933:G:A	0	203550933	A	G
2	chr2:203552119:A:G	0	203552119	G	A
2	chr2:203552198:G:A	0	203552198	A	G
2	chr2:203554205:A:G	0	203554205	G	A
2	chr2:203556389:A:G	0	203556389	G	A
2	chr2:203556561:T:C	0	203556561	C	T
2	chr2:203556781:T:C	0	203556781	C	T
2	chr2:203557607:A:G	0	203557607	G	A
2	chr2:203558013:G:A	0	203558013	A	G
2	chr2:203559826:T:C	0	203559826	C	T
2	chr2:203560890:C:T	0	203560890	T	C
2	chr2:203561522:T:A	0	203561522	A	T
2	chr2:203562038:A:G	0	203562038	G	A
2	chr2:203562617:A:G	0	203562617	G	A
2	chr2:203564053:G:A	0	203564053	A	G
2	chr2:203564727:T:A	0	203564727	A	T
2	chr2:203564835:C:T	0	203564835	T	C
2	chr2:203565370:T:C	0	203565370	C	T
2	chr2:203566803:G:A	0	203566803	A	G
2	chr2:203567881:T:C	0	203567881	C	T
2	chr2:203568461:C:T	0	203568461	T	C
2	chr2:203570155:G:A	0	203570155	A	G
2	chr2:203570937:C:T	0	203570937	T	C
2	chr2:203572036:A:G	0	203572036	G	A
2	chr2:203572270:G:A	0	203572270	A	G
2	chr2:203573250:C:T	0	203573250	T	C
2	chr2:203573475:A:G	0	203573475	G	A
2	chr2:203573806:G:A	0	203573806	A	G
2	chr2:203573916:C:T	0	203573916	T	C
2	chr2:203574466:G:A	0	203574466	A	G
2	chr2:203575036:A:G	0	203575036	G	A
2	chr2:203575259:T:C	0	203575259	C	T
2	chr2:203575358:G:A	0	203575358	A	G
2	chr2:203575622:T:G	0	203575622	G	T
2	chr2:203575705:T:C	0	203575705	C	T
2	chr2:203575768:G:A	0	203575768	A	G
2	chr2:203576782:A:T	0	203576782	T	A
2	chr2:203576834:G:T	0	203576834	T	G
2	chr2:203577288:C:T	0	203577288	T	C
2	chr2:203577653:CTA:C	0	203577653	C	CTA
2	chr2:203577693:A:T	0	203577693	T	A
2	chr2:203577833:G:C	0	203577833	C	G
2	chr2:203577910:A:G	0	203577910	G	A
2	chr2:203578576:A:G	0	203578576	G	A
2	chr2:203579608:G:A	0	203579608	A	G
2	chr2:203579940:C:A	0	203579940	A	C
2	chr2:203580292:C:CA	0	203580292	CA	C
2	chr2:203581104:C:T	0	203581104	T	C
2	chr2:203581421:A:T	0	203581421	T	A
2	chr2:203581575:A:G	0	203581575	G	A
2	chr2:203582348:G:A	0	203582348	A	G
2	chr2:203583138:C:T	0	203583138	T	C
2	chr2:203583443:T:C	0	203583443	C	T
2	chr2:203583563:G:A	0	203583563	A	G
2	chr2:203584126:T:C	0	203584126	C	T
2	chr2:203584177:C:T	0	203584177	T	C
2	chr2:203584380:T:G	0	203584380	G	T
2	chr2:203584610:G:A	0	203584610	A	G
2	chr2:203584712:G:A	0	203584712	A	G
2	chr2:203584722:C:T	0	203584722	T	C
2	chr2:203585477:G:A	0	203585477	A	G
2	chr2:203585553:T:C	0	203585553	C	T
2	chr2:203586012:T:C	0	203586012	C	T
2	chr2:203586695:A:G	0	203586695	G	A
2	chr2:203586697:G:T	0	203586697	T	G
2	chr2:203586886:G:A	0	203586886	A	G
2	chr2:203587450:T:C	0	203587450	C	T
2	chr2:203587724:G:A	0	203587724	A	G
2	chr2:203588135:A:T	0	203588135	T	A
2	chr2:203588481:A:G	0	203588481	G	A
2	chr2:203588665:G:A	0	203588665	A	G
2	chr2:203589206:C:T	0	203589206	T	C
2	chr2:203590437:T:G	0	203590437	G	T
2	chr2:203590448:G:A	0	203590448	A	G
2	chr2:203590518:T:C	0	203590518	C	T
2	chr2:203590553:G:A	0	203590553	A	G
2	chr2:203590647:C:T	0	203590647	T	C
2	chr2:203590725:A:G	0	203590725	G	A
2	chr2:203591627:G:C	0	203591627	C	G
2	chr2:203592227:C:T	0	203592227	T	C
2	chr2:203592375:T:C	0	203592375	C	T
2	chr2:203593232:G:T	0	203593232	T	G
2	chr2:203593298:C:T	0	203593298	T	C
2	chr2:203594273:T:A	0	203594273	A	T
2	chr2:203594456:T:C	0	203594456	C	T
2	chr2:203594483:C:T	0	203594483	T	C
2	chr2:203594924:G:A	0	203594924	A	G
2	chr2:203594980:A:G	0	203594980	G	A
2	chr2:203594993:G:A	0	203594993	A	G
2	chr2:203595238:C:T	0	203595238	T	C
2	chr2:203595573:C:T	0	203595573	T	C
2	chr2:203595668:A:T	0	203595668	T	A
2	chr2:203596652:A:G	0	203596652	G	A
2	chr2:203596803:C:T	0	203596803	T	C
2	chr2:203596810:A:G	0	203596810	G	A
2	chr2:203596893:G:A	0	203596893	A	G
2	chr2:203597405:T:G	0	203597405	G	T
2	chr2:203598348:G:A	0	203598348	A	G
2	chr2:203598636:G:A	0	203598636	A	G
2	chr2:203598822:C:T	0	203598822	T	C
2	chr2:203599896:C:G	0	203599896	G	C
2	chr2:203600302:T:C	0	203600302	C	T
2	chr2:203600396:A:G	0	203600396	G	A
2	chr2:203600953:A:T	0	203600953	T	A
2	chr2:203600967:A:G	0	203600967	G	A
2	chr2:203601412:T:C	0	203601412	C	T
2	chr2:203602089:T:C	0	203602089	C	T
2	chr2:203602840:T:A	0	203602840	A	T
2	chr2:203602841:GCCTGC:G	0	203602841	G	GCCTGC
2	chr2:203603585:T:G	0	203603585	G	T
2	chr2:203603733:T:C	0	203603733	C	T
2	chr2:203603751:G:T	0	203603751	T	G
2	chr2:203603877:G:A	0	203603877	A	G
2	chr2:203605062:A:T	0	203605062	T	A
2	chr2:203605361:C:T	0	203605361	T	C
2	chr2:203605608:C:T	0	203605608	T	C
2	chr2:203606177:T:C	0	203606177	C	T
2	chr2:203606577:GA:G	0	203606577	G	GA
2	chr2:203606666:A:G	0	203606666	G	A
2	chr2:203606695:T:G	0	203606695	G	T
2	chr2:203608415:G:A	0	203608415	A	G
2	chr2:203608985:T:C	0	203608985	C	T
2	chr2:203609237:A:G	0	203609237	G	A
2	chr2:203609453:G:A	0	203609453	A	G
2	chr2:203611237:T:C	0	203611237	C	T
2	chr2:203611892:G:A	0	203611892	A	G
2	chr2:203612158:A:G	0	203612158	G	A
2	chr2:203612208:G:A	0	203612208	A	G
2	chr2:203612829:G:T	0	203612829	T	G
2	chr2:203614654:C:A	0	203614654	A	C
2	chr2:203614850:C:T	0	203614850	T	C
2	chr2:203616023:G:A	0	203616023	A	G
2	chr2:203617377:C:T	0	203617377	T	C
2	chr2:203617595:C:T	0	203617595	T	C
2	chr2:203618835:A:G	0	203618835	G	A
2	chr2:203619602:A:G	0	203619602	G	A
2	chr2:203624175:A:G	0	203624175	G	A
2	chr2:203624445:T:A	0	203624445	A	T
2	chr2:203624646:A:G	0	203624646	G	A
2	chr2:203627950:C:T	0	203627950	T	C
2	chr2:203630699:C:T	0	203630699	T	C
2	chr2:203631319:C:T	0	203631319	T	C
2	chr2:203631523:G:T	0	203631523	T	G
2	chr2:203632613:T:C	0	203632613	C	T
2	chr2:203632883:A:G	0	203632883	G	A
2	chr2:203634242:A:G	0	203634242	G	A
2	chr2:203636267:G:A	0	203636267	A	G
2	chr2:203637015:G:T	0	203637015	T	G
2	chr2:203641064:C:T	0	203641064	T	C
2	chr2:203641468:T:C	0	203641468	C	T
2	chr2:203641827:A:G	0	203641827	G	A
2	chr2:203642492:T:C	0	203642492	C	T
2	chr2:203642808:A:G	0	203642808	G	A
2	chr2:203642991:T:C	0	203642991	C	T
2	chr2:203643134:T:C	0	203643134	C	T
2	chr2:203643845:A:G	0	203643845	G	A
2	chr2:203645677:A:G	0	203645677	G	A
2	chr2:203647103:G:A	0	203647103	A	G
2	chr2:203647571:T:C	0	203647571	C	T
2	chr2:203648138:G:A	0	203648138	A	G
2	chr2:203649259:ATTAG:A	0	203649259	A	ATTAG
2	chr2:203650990:G:A	0	203650990	A	G
2	chr2:203651772:C:T	0	203651772	T	C
2	chr2:203651956:G:A	0	203651956	A	G
2	chr2:203652079:G:A	0	203652079	A	G
2	chr2:203652310:A:G	0	203652310	G	A
2	chr2:203652989:C:T	0	203652989	T	C
2	chr2:203653006:G:C	0	203653006	C	G
2	chr2:203653146:C:T	0	203653146	T	C
2	chr2:203653192:G:A	0	203653192	A	G
2	chr2:203653347:T:C	0	203653347	C	T
2	chr2:203653603:G:A	0	203653603	A	G
2	chr2:203655677:G:A	0	203655677	A	G
2	chr2:203656887:C:T	0	203656887	T	C
2	chr2:203657091:A:G	0	203657091	G	A
2	chr2:203657230:G:T	0	203657230	T	G
2	chr2:203657231:G:C	0	203657231	C	G
2	chr2:203657267:C:T	0	203657267	T	C
2	chr2:203657911:T:G	0	203657911	G	T
2	chr2:203659372:A:G	0	203659372	G	A
2	chr2:203660507:C:T	0	203660507	T	C
2	chr2:203661010:A:G	0	203661010	G	A
2	chr2:203661051:A:G	0	203661051	G	A
2	chr2:203662515:G:A	0	203662515	A	G
2	chr2:203663404:C:T	0	203663404	T	C
2	chr2:203665226:G:A	0	203665226	A	G
2	chr2:203665302:T:C	0	203665302	C	T
2	chr2:203665588:C:T	0	203665588	T	C
2	chr2:203665632:G:A	0	203665632	A	G
2	chr2:203665801:G:A	0	203665801	A	G
2	chr2:203666066:C:T	0	203666066	T	C
2	chr2:203666116:T:TGC	0	203666116	TGC	T
2	chr2:203666317:C:T	0	203666317	T	C
2	chr2:203666340:C:T	0	203666340	T	C
2	chr2:203666609:G:A	0	203666609	A	G
2	chr2:203669711:G:T	0	203669711	T	G
2	chr2:203670554:T:C	0	203670554	C	T
2	chr2:203671077:A:G	0	203671077	G	A
2	chr2:203671450:G:A	0	203671450	A	G
2	chr2:203671753:G:A	0	203671753	A	G
2	chr2:203672447:A:G	0	203672447	G	A
2	chr2:203678432:A:G	0	203678432	G	A
2	chr2:203678522:G:A	0	203678522	A	G
2	chr2:203679919:C:T	0	203679919	T	C
2	chr2:203680230:C:T	0	203680230	T	C
2	chr2:203680455:G:A	0	203680455	A	G
2	chr2:203681133:C:A	0	203681133	A	C
2	chr2:203681377:A:G	0	203681377	G	A
2	chr2:203682237:G:A	0	203682237	A	G
2	chr2:203684117:G:A	0	203684117	A	G
2	chr2:203684921:G:A	0	203684921	A	G
2	chr2:203684957:T:C	0	203684957	C	T
2	chr2:203685110:G:A	0	203685110	A	G
2	chr2:203687247:C:T	0	203687247	T	C
2	chr2:203689034:T:A	0	203689034	A	T
2	chr2:203691223:A:C	0	203691223	C	A
2	chr2:203691433:A:G	0	203691433	G	A
2	chr2:203691983:C:T	0	203691983	T	C
2	chr2:203693431:C:T	0	203693431	T	C
2	chr2:203694079:T:C	0	203694079	C	T
2	chr2:203694389:A:G	0	203694389	G	A
2	chr2:203694425:G:C	0	203694425	C	G
2	chr2:203694636:A:C	0	203694636	C	A
2	chr2:203695073:G:A	0	203695073	A	G
2	chr2:203695398:G:A	0	203695398	A	G
2	chr2:203695849:C:T	0	203695849	T	C
2	chr2:203695934:T:C	0	203695934	C	T
2	chr2:203697054:A:G	0	203697054	G	A
2	chr2:203698154:C:A	0	203698154	A	C
2	chr2:203698292:T:C	0	203698292	C	T
2	chr2:203699235:T:C	0	203699235	C	T
2	chr2:203699238:A:T	0	203699238	T	A
2	chr2:203702743:A:T	0	203702743	T	A
2	chr2:203702980:G:GA	0	203702980	GA	G
2	chr2:203703391:A:G	0	203703391	G	A
2	chr2:203704994:G:T	0	203704994	T	G
2	chr2:203705277:G:T	0	203705277	T	G
2	chr2:203705369:C:T	0	203705369	T	C
2	chr2:203705416:G:A	0	203705416	A	G
2	chr2:203705655:G:A	0	203705655	A	G
2	chr2:203706103:G:A	0	203706103	A	G
2	chr2:203706326:T:TC	0	203706326	TC	T
2	chr2:203706985:A:T	0	203706985	T	A
2	chr2:203707283:G:C	0	203707283	C	G
2	chr2:203708579:A:G	0	203708579	G	A
2	chr2:203708669:C:G	0	203708669	G	C
2	chr2:203709046:C:T	0	203709046	T	C
2	chr2:203710167:T:C	0	203710167	C	T
2	chr2:203711228:A:G	0	203711228	G	A
2	chr2:203712053:G:A	0	203712053	A	G
2	chr2:203712481:G:A	0	203712481	A	G
2	chr2:203713182:C:T	0	203713182	T	C
2	chr2:203714074:A:G	0	203714074	G	A
2	chr2:203714390:T:C	0	203714390	C	T
2	chr2:203714496:CCT:C	0	203714496	C	CCT
2	chr2:203714616:A:T	0	203714616	T	A
2	chr2:203714877:T:C	0	203714877	C	T
2	chr2:203715960:T:C	0	203715960	C	T
2	chr2:203716472:A:G	0	203716472	G	A
2	chr2:203717900:T:C	0	203717900	C	T
2	chr2:203717956:T:C	0	203717956	C	T
2	chr2:203718440:G:A	0	203718440	A	G
2	chr2:203718874:T:C	0	203718874	C	T
2	chr2:203719596:T:C	0	203719596	C	T
2	chr2:203719657:G:C	0	203719657	C	G
2	chr2:203719733:A:T	0	203719733	T	A
2	chr2:203720036:T:C	0	203720036	C	T
2	chr2:203720779:T:C	0	203720779	C	T
2	chr2:203721233:T:A	0	203721233	A	T
2	chr2:203721792:G:A	0	203721792	A	G
2	chr2:203721953:C:T	0	203721953	T	C
2	chr2:203722439:G:A	0	203722439	A	G
2	chr2:203722546:C:A	0	203722546	A	C
2	chr2:203723659:A:G	0	203723659	G	A
2	chr2:203724144:C:T	0	203724144	T	C
2	chr2:203724558:G:T	0	203724558	T	G
2	chr2:203725221:C:T	0	203725221	T	C
2	chr2:203725285:C:T	0	203725285	T	C
2	chr2:203725348:C:T	0	203725348	T	C
2	chr2:203725845:AT:A	0	203725845	A	AT
2	chr2:203727298:G:A	0	203727298	A	G
2	chr2:203728090:G:A	0	203728090	A	G
2	chr2:203729082:T:C	0	203729082	C	T
2	chr2:203729789:T:C	0	203729789	C	T
2	chr2:203730796:T:C	0	203730796	C	T
2	chr2:203730874:A:G	0	203730874	G	A
2	chr2:203732310:G:C	0	203732310	C	G
2	chr2:203735734:G:T	0	203735734	T	G
2	chr2:203737187:G:T	0	203737187	T	G
2	chr2:203737488:GA:G	0	203737488	G	GA
2	chr2:203739046:G:A	0	203739046	A	G
2	chr2:203739880:A:G	0	203739880	G	A
2	chr2:203740565:A:T	0	203740565	T	A
2	chr2:203740620:T:C	0	203740620	C	T
2	chr2:203740732:A:T	0	203740732	T	A
2	chr2:203741492:G:A	0	203741492	A	G
2	chr2:203742051:T:C	0	203742051	C	T
2	chr2:203742842:G:C	0	203742842	C	G
2	chr2:203743941:A:G	0	203743941	G	A
2	chr2:203744092:G:C	0	203744092	C	G
2	chr2:203744551:A:G	0	203744551	G	A
2	chr2:203744595:T:G	0	203744595	G	T
2	chr2:203744679:C:T	0	203744679	T	C
2	chr2:203745264:A:G	0	203745264	G	A
2	chr2:203745281:A:G	0	203745281	G	A
2	chr2:203745673:C:T	0	203745673	T	C
2	chr2:203746472:G:A	0	203746472	A	G
2	chr2:203747084:G:A	0	203747084	A	G
2	chr2:203747193:C:T	0	203747193	T	C
2	chr2:203747335:A:G	0	203747335	G	A
2	chr2:203748931:G:A	0	203748931	A	G
2	chr2:203749785:G:A	0	203749785	A	G
2	chr2:203751101:A:AT	0	203751101	AT	A
2	chr2:203751117:C:A	0	203751117	A	C
2	chr2:203751166:AC:A	0	203751166	A	AC
2	chr2:203751216:C:T	0	203751216	T	C
2	chr2:203751342:C:T	0	203751342	T	C
2	chr2:203751435:T:G	0	203751435	G	T
2	chr2:203752084:T:C	0	203752084	C	T
2	chr2:203753823:C:T	0	203753823	T	C
2	chr2:203754674:T:C	0	203754674	C	T
2	chr2:203754807:C:A	0	203754807	A	C
2	chr2:203755891:A:G	0	203755891	G	A
2	chr2:203755970:A:G	0	203755970	G	A
2	chr2:203756768:A:G	0	203756768	G	A
2	chr2:203757395:A:G	0	203757395	G	A
2	chr2:203758522:C:A	0	203758522	A	C
2	chr2:203758591:T:C	0	203758591	C	T
2	chr2:203758758:T:C	0	203758758	C	T
2	chr2:203759178:C:T	0	203759178	T	C
2	chr2:203759265:C:T	0	203759265	T	C
2	chr2:203759333:G:A	0	203759333	A	G
2	chr2:203761998:T:C	0	203761998	C	T
2	chr2:203762072:T:A	0	203762072	A	T
2	chr2:203762684:G:A	0	203762684	A	G
2	chr2:203762777:T:C	0	203762777	C	T
2	chr2:203763605:A:G	0	203763605	G	A
2	chr2:203764072:A:C	0	203764072	C	A
2	chr2:203764087:G:A	0	203764087	A	G
2	chr2:203764698:C:T	0	203764698	T	C
2	chr2:203765969:T:G	0	203765969	G	T
2	chr2:203766293:T:G	0	203766293	G	T
2	chr2:203767348:C:T	0	203767348	T	C
2	chr2:203768087:T:C	0	203768087	C	T
2	chr2:203768138:A:T	0	203768138	T	A
2	chr2:203768352:C:T	0	203768352	T	C
2	chr2:203768433:G:A	0	203768433	A	G
2	chr2:203768537:C:A	0	203768537	A	C
2	chr2:203769026:A:G	0	203769026	G	A
2	chr2:203769281:C:T	0	203769281	T	C
2	chr2:203769846:A:T	0	203769846	T	A
2	chr2:203769951:A:T	0	203769951	T	A
2	chr2:203770007:C:T	0	203770007	T	C
2	chr2:203770044:G:A	0	203770044	A	G
2	chr2:203770724:C:T	0	203770724	T	C
2	chr2:203770970:C:T	0	203770970	T	C
2	chr2:203771467:A:G	0	203771467	G	A
2	chr2:203771749:C:T	0	203771749	T	C
2	chr2:203772439:G:T	0	203772439	T	G
2	chr2:203774054:A:T	0	203774054	T	A
2	chr2:203774353:T:C	0	203774353	C	T
2	chr2:203777137:G:A	0	203777137	A	G
2	chr2:203777599:A:G	0	203777599	G	A
2	chr2:203777739:C:A	0	203777739	A	C
2	chr2:203777810:G:A	0	203777810	A	G
2	chr2:203778471:A:G	0	203778471	G	A
2	chr2:203778988:C:T	0	203778988	T	C
2	chr2:203779085:G:T	0	203779085	T	G
2	chr2:203781465:G:C	0	203781465	C	G
2	chr2:203781776:C:G	0	203781776	G	C
2	chr2:203782538:A:G	0	203782538	G	A
2	chr2:203782579:G:A	0	203782579	A	G
2	chr2:203782902:T:C	0	203782902	C	T
2	chr2:203783938:T:C	0	203783938	C	T
2	chr2:203784553:G:A	0	203784553	A	G
2	chr2:203784672:T:C	0	203784672	C	T
2	chr2:203784752:GGTGTTTGGAT:G	0	203784752	G	GGTGTTTGGAT
2	chr2:203784861:G:A	0	203784861	A	G
2	chr2:203785605:C:G	0	203785605	G	C
2	chr2:203786140:A:T	0	203786140	T	A
2	chr2:203787541:G:A	0	203787541	A	G
2	chr2:203789137:G:A	0	203789137	A	G
2	chr2:203789163:C:T	0	203789163	T	C
2	chr2:203790257:C:T	0	203790257	T	C
2	chr2:203790874:A:T	0	203790874	T	A
2	chr2:203793928:A:T	0	203793928	T	A
2	chr2:203794563:C:T	0	203794563	T	C
2	chr2:203794818:C:T	0	203794818	T	C
2	chr2:203795262:A:C	0	203795262	C	A
2	chr2:203795513:C:T	0	203795513	T	C
2	chr2:203796025:ATAT:A	0	203796025	A	ATAT
2	chr2:203796474:G:A	0	203796474	A	G
2	chr2:203796801:G:A	0	203796801	A	G
2	chr2:203796887:G:A	0	203796887	A	G
2	chr2:203796898:A:G	0	203796898	G	A
2	chr2:203796950:C:T	0	203796950	T	C
2	chr2:203797306:T:C	0	203797306	C	T
2	chr2:203797393:G:A	0	203797393	A	G
2	chr2:203799565:C:G	0	203799565	G	C
2	chr2:203800646:T:C	0	203800646	C	T
2	chr2:203800812:T:C	0	203800812	C	T
2	chr2:203800938:CA:C	0	203800938	C	CA
2	chr2:203802607:CATGATAGA:C	0	203802607	C	CATGATAGA
2	chr2:203802683:C:T	0	203802683	T	C
2	chr2:203802747:GGA:G	0	203802747	G	GGA
2	chr2:203803422:A:G	0	203803422	G	A
2	chr2:203803733:G:C	0	203803733	C	G
2	chr2:203805472:G:C	0	203805472	C	G
2	chr2:203805638:TG:T	0	203805638	T	TG
2	chr2:203805812:C:T	0	203805812	T	C
2	chr2:203805976:C:T	0	203805976	T	C
2	chr2:203807141:C:A	0	203807141	A	C
2	chr2:203807398:A:G	0	203807398	G	A
2	chr2:203807401:G:C	0	203807401	C	G
2	chr2:203807459:G:A	0	203807459	A	G
2	chr2:203808086:A:G	0	203808086	G	A
2	chr2:203808704:A:G	0	203808704	G	A
2	chr2:203809915:G:A	0	203809915	A	G
2	chr2:203810939:C:T	0	203810939	T	C
2	chr2:203811188:A:G	0	203811188	G	A
2	chr2:203811450:G:A	0	203811450	A	G
2	chr2:203811515:T:C	0	203811515	C	T
2	chr2:203811568:T:C	0	203811568	C	T
2	chr2:203811709:A:G	0	203811709	G	A
2	chr2:203811836:T:C	0	203811836	C	T
2	chr2:203811999:C:T	0	203811999	T	C
2	chr2:203812696:C:G	0	203812696	G	C
2	chr2:203813084:G:A	0	203813084	A	G
2	chr2:203813532:A:C	0	203813532	C	A
2	chr2:203813694:G:A	0	203813694	A	G
2	chr2:203814308:C:T	0	203814308	T	C
2	chr2:203815793:G:A	0	203815793	A	G
2	chr2:203816494:G:C	0	203816494	C	G
2	chr2:203818788:C:G	0	203818788	G	C
2	chr2:203819028:C:T	0	203819028	T	C
2	chr2:203820112:T:C	0	203820112	C	T
2	chr2:203821501:C:G	0	203821501	G	C
2	chr2:203822795:G:A	0	203822795	A	G
2	chr2:203822989:A:G	0	203822989	G	A
2	chr2:203824653:G:T	0	203824653	T	G
2	chr2:203825632:G:C	0	203825632	C	G
2	chr2:203825857:A:G	0	203825857	G	A
2	chr2:203826815:C:T	0	203826815	T	C
2	chr2:203827021:A:G	0	203827021	G	A
2	chr2:203827472:AAC:A	0	203827472	A	AAC
2	chr2:203828414:C:G	0	203828414	G	C
2	chr2:203828579:G:T	0	203828579	T	G
2	chr2:203829013:A:C	0	203829013	C	A
2	chr2:203829512:T:A	0	203829512	A	T
2	chr2:203829540:G:A	0	203829540	A	G
2	chr2:203829557:G:A	0	203829557	A	G
2	chr2:203829628:C:T	0	203829628	T	C
2	chr2:203829742:A:G	0	203829742	G	A
2	chr2:203829824:A:G	0	203829824	G	A
2	chr2:203829888:G:A	0	203829888	A	G
2	chr2:203830082:T:C	0	203830082	C	T
2	chr2:203830229:G:A	0	203830229	A	G
2	chr2:203830251:C:T	0	203830251	T	C
2	chr2:203831030:TA:T	0	203831030	T	TA
2	chr2:203831065:T:C	0	203831065	C	T
2	chr2:203831133:AATTT:A	0	203831133	A	AATTT
2	chr2:203831862:T:C	0	203831862	C	T
2	chr2:203832145:A:G	0	203832145	G	A
2	chr2:203832218:G:A	0	203832218	A	G
2	chr2:203832259:A:G	0	203832259	G	A
2	chr2:203832410:A:G	0	203832410	G	A
2	chr2:203833388:T:C	0	203833388	C	T
2	chr2:203833646:A:G	0	203833646	G	A
2	chr2:203835229:C:T	0	203835229	T	C
2	chr2:203835851:G:T	0	203835851	T	G
2	chr2:203835966:C:T	0	203835966	T	C
2	chr2:203837290:G:T	0	203837290	T	G
2	chr2:203837526:A:G	0	203837526	G	A
2	chr2:203837937:C:T	0	203837937	T	C
2	chr2:203838184:G:A	0	203838184	A	G
2	chr2:203838526:TGGAG:T	0	203838526	T	TGGAG
2	chr2:203839979:G:A	0	203839979	A	G
2	chr2:203842694:C:T	0	203842694	T	C
2	chr2:203842862:G:C	0	203842862	C	G
2	chr2:203843361:GAA:G	0	203843361	G	GAA
2	chr2:203843923:C:T	0	203843923	T	C
2	chr2:203844026:A:G	0	203844026	G	A
2	chr2:203844861:C:T	0	203844861	T	C
2	chr2:203845474:G:A	0	203845474	A	G
2	chr2:203845613:TACA:T	0	203845613	T	TACA
2	chr2:203846865:C:T	0	203846865	T	C
2	chr2:203847404:C:A	0	203847404	A	C
2	chr2:203847675:C:T	0	203847675	T	C
2	chr2:203848084:T:G	0	203848084	G	T
2	chr2:203848912:A:G	0	203848912	G	A
2	chr2:203849012:C:G	0	203849012	G	C
2	chr2:203850087:C:T	0	203850087	T	C
2	chr2:203850853:G:T	0	203850853	T	G
2	chr2:203851647:A:G	0	203851647	G	A
2	chr2:203852990:G:T	0	203852990	T	G
2	chr2:203854006:C:A	0	203854006	A	C
2	chr2:203855416:G:A	0	203855416	A	G
2	chr2:203856172:T:G	0	203856172	G	T
2	chr2:203856409:T:C	0	203856409	C	T
2	chr2:203857029:T:C	0	203857029	C	T
2	chr2:203858329:C:T	0	203858329	T	C
2	chr2:203858818:C:T	0	203858818	T	C
2	chr2:203859027:G:A	0	203859027	A	G
2	chr2:203862410:G:A	0	203862410	A	G
2	chr2:203864430:C:T	0	203864430	T	C
2	chr2:203865742:C:T	0	203865742	T	C
2	chr2:203866178:T:C	0	203866178	C	T
2	chr2:203866221:T:C	0	203866221	C	T
2	chr2:203866465:G:A	0	203866465	A	G
2	chr2:203866796:C:T	0	203866796	T	C
2	chr2:203867624:C:T	0	203867624	T	C
2	chr2:203867991:A:G	0	203867991	G	A
2	chr2:203868865:T:C	0	203868865	C	T
2	chr2:203869764:C:T	0	203869764	T	C
2	chr2:203874196:G:A	0	203874196	A	G
2	chr2:203874215:G:A	0	203874215	A	G
2	chr2:203875100:A:G	0	203875100	G	A
2	chr2:203875723:CAAGG:C	0	203875723	C	CAAGG
2	chr2:203875952:G:A	0	203875952	A	G
2	chr2:203876143:C:T	0	203876143	T	C
2	chr2:203876827:G:A	0	203876827	A	G
2	chr2:203879078:T:A	0	203879078	A	T
2	chr2:203879807:C:T	0	203879807	T	C
2	chr2:203880280:T:C	0	203880280	C	T
2	chr2:203880409:C:T	0	203880409	T	C
2	chr2:203880704:T:C	0	203880704	C	T
2	chr2:203880861:C:G	0	203880861	G	C
2	chr2:203882044:A:G	0	203882044	G	A
2	chr2:203882219:T:C	0	203882219	C	T
2	chr2:203883927:A:G	0	203883927	G	A
2	chr2:203884527:T:C	0	203884527	C	T
2	chr2:203885072:G:A	0	203885072	A	G
2	chr2:203885194:T:C	0	203885194	C	T
2	chr2:203887147:T:C	0	203887147	C	T
2	chr2:203888764:T:G	0	203888764	G	T
2	chr2:203888846:G:C	0	203888846	C	G
2	chr2:203889630:T:C	0	203889630	C	T
2	chr2:203889646:C:T	0	203889646	T	C
2	chr2:203889868:G:A	0	203889868	A	G
2	chr2:203890579:C:T	0	203890579	T	C
2	chr2:203890586:A:G	0	203890586	G	A
2	chr2:203892231:C:T	0	203892231	T	C
2	chr2:203893081:C:T	0	203893081	T	C
2	chr2:203893972:C:T	0	203893972	T	C
2	chr2:203894729:A:G	0	203894729	G	A
2	chr2:203895069:C:G	0	203895069	G	C
2	chr2:203895075:T:C	0	203895075	C	T
2	chr2:203895341:C:T	0	203895341	T	C
2	chr2:203895933:C:T	0	203895933	T	C
2	chr2:203898234:A:G	0	203898234	G	A
2	chr2:203898504:G:T	0	203898504	T	G
2	chr2:203899108:C:T	0	203899108	T	C
2	chr2:203899159:A:C	0	203899159	C	A
2	chr2:203899695:T:C	0	203899695	C	T
2	chr2:203899887:A:G	0	203899887	G	A
2	chr2:203900091:G:T	0	203900091	T	G
2	chr2:203900471:G:T	0	203900471	T	G
2	chr2:203901256:C:T	0	203901256	T	C
2	chr2:203901903:G:T	0	203901903	T	G
2	chr2:203902385:T:A	0	203902385	A	T
2	chr2:203904331:A:G	0	203904331	G	A
2	chr2:203904359:TCA:T	0	203904359	T	TCA
2	chr2:203904534:C:T	0	203904534	T	C
2	chr2:203904672:C:T	0	203904672	T	C
2	chr2:203904673:G:A	0	203904673	A	G
2	chr2:203904997:A:C	0	203904997	C	A
2	chr2:203905331:A:G	0	203905331	G	A
2	chr2:203905446:G:A	0	203905446	A	G
2	chr2:203906080:A:G	0	203906080	G	A
2	chr2:203906355:C:T	0	203906355	T	C
2	chr2:203906460:C:A	0	203906460	A	C
2	chr2:203907443:C:T	0	203907443	T	C
2	chr2:203907895:A:C	0	203907895	C	A
2	chr2:203908956:G:T	0	203908956	T	G
2	chr2:203909480:ACACACACG:A	0	203909480	A	ACACACACG
2	chr2:203909894:C:T	0	203909894	T	C
2	chr2:203911131:G:A	0	203911131	A	G
2	chr2:203911453:G:C	0	203911453	C	G
2	chr2:203913018:T:C	0	203913018	C	T
2	chr2:203913095:G:A	0	203913095	A	G
2	chr2:203916118:C:G	0	203916118	G	C
2	chr2:203917197:G:C	0	203917197	C	G
2	chr2:203917852:T:C	0	203917852	C	T
2	chr2:203918859:T:C	0	203918859	C	T
2	chr2:203918976:T:C	0	203918976	C	T
2	chr2:203919489:C:A	0	203919489	A	C
2	chr2:203920662:G:C	0	203920662	C	G
2	chr2:203921439:T:C	0	203921439	C	T
2	chr2:203921594:A:G	0	203921594	G	A
2	chr2:203921751:G:A	0	203921751	A	G
2	chr2:203921829:CAGGCCCCCTGGCAGGG:C	0	203921829	C	CAGGCCCCCTGGCAGGG
2	chr2:203921847:G:C	0	203921847	C	G
2	chr2:203922411:C:T	0	203922411	T	C
2	chr2:203923418:A:C	0	203923418	C	A
2	chr2:203924072:G:A	0	203924072	A	G
2	chr2:203925888:T:C	0	203925888	C	T
2	chr2:203926214:A:G	0	203926214	G	A
2	chr2:203926746:G:T	0	203926746	T	G
2	chr2:203926806:C:T	0	203926806	T	C
2	chr2:203927686:A:G	0	203927686	G	A
2	chr2:203928009:G:C	0	203928009	C	G
2	chr2:203928340:A:C	0	203928340	C	A
2	chr2:203928575:C:T	0	203928575	T	C
2	chr2:203928616:G:T	0	203928616	T	G
2	chr2:203928819:T:C	0	203928819	C	T
2	chr2:203930034:T:C	0	203930034	C	T
2	chr2:203930071:C:A	0	203930071	A	C
2	chr2:203930229:A:G	0	203930229	G	A
2	chr2:203930389:G:A	0	203930389	A	G
2	chr2:203930513:T:C	0	203930513	C	T
2	chr2:203930783:C:T	0	203930783	T	C
2	chr2:203930802:G:A	0	203930802	A	G
2	chr2:203930817:G:A	0	203930817	A	G
2	chr2:203931150:T:G	0	203931150	G	T
2	chr2:203931153:T:C	0	203931153	C	T
2	chr2:203931371:G:A	0	203931371	A	G
2	chr2:203931835:A:T	0	203931835	T	A
2	chr2:203931850:C:T	0	203931850	T	C
2	chr2:203933067:G:A	0	203933067	A	G
2	chr2:203933297:T:C	0	203933297	C	T
2	chr2:203933679:A:G	0	203933679	G	A
2	chr2:203934379:C:T	0	203934379	T	C
2	chr2:203934671:C:T	0	203934671	T	C
2	chr2:203934974:C:T	0	203934974	T	C
2	chr2:203935948:T:A	0	203935948	A	T
2	chr2:203936122:G:A	0	203936122	A	G
2	chr2:203937257:T:C	0	203937257	C	T
2	chr2:203937382:G:A	0	203937382	A	G
2	chr2:203937855:T:C	0	203937855	C	T
2	chr2:203938007:A:G	0	203938007	G	A
2	chr2:203938450:C:T	0	203938450	T	C
2	chr2:203938760:C:T	0	203938760	T	C
2	chr2:203940232:T:G	0	203940232	G	T
2	chr2:203940488:C:T	0	203940488	T	C
2	chr2:203941111:T:C	0	203941111	C	T
2	chr2:203941729:A:G	0	203941729	G	A
2	chr2:203942932:T:C	0	203942932	C	T
2	chr2:203945050:TTG:T	0	203945050	T	TTG
2	chr2:203945303:A:G	0	203945303	G	A
2	chr2:203947597:C:T	0	203947597	T	C
2	chr2:203948270:A:G	0	203948270	G	A
2	chr2:203948914:G:T	0	203948914	T	G
2	chr2:203948921:A:T	0	203948921	T	A
2	chr2:203950173:G:A	0	203950173	A	G
2	chr2:203950229:C:T	0	203950229	T	C
2	chr2:203951852:T:C	0	203951852	C	T
2	chr2:203952155:AT:A	0	203952155	A	AT
2	chr2:203952558:T:G	0	203952558	G	T
2	chr2:203954121:G:A	0	203954121	A	G
2	chr2:203954258:T:A	0	203954258	A	T
2	chr2:203954383:C:T	0	203954383	T	C
2	chr2:203954502:A:T	0	203954502	T	A
2	chr2:203954693:GGA:G	0	203954693	G	GGA
2	chr2:203954697:A:C	0	203954697	C	A
2	chr2:203954815:A:T	0	203954815	T	A
2	chr2:203954828:A:C	0	203954828	C	A
2	chr2:203954847:T:C	0	203954847	C	T
2	chr2:203956891:C:G	0	203956891	G	C
2	chr2:203957119:A:G	0	203957119	G	A
2	chr2:203957542:A:G	0	203957542	G	A
2	chr2:203957571:C:T	0	203957571	T	C
2	chr2:203958226:C:T	0	203958226	T	C
2	chr2:203958736:C:A	0	203958736	A	C
2	chr2:203959560:T:G	0	203959560	G	T
2	chr2:203959601:A:C	0	203959601	C	A
2	chr2:203959929:G:A	0	203959929	A	G
2	chr2:203960458:A:T	0	203960458	T	A
2	chr2:203960563:T:C	0	203960563	C	T
2	chr2:203960623:C:T	0	203960623	T	C
2	chr2:203961006:G:A	0	203961006	A	G
2	chr2:203961372:G:C	0	203961372	C	G
2	chr2:203962449:T:C	0	203962449	C	T
2	chr2:203962470:T:C	0	203962470	C	T
2	chr2:203962486:C:T	0	203962486	T	C
2	chr2:203963041:T:C	0	203963041	C	T
2	chr2:203963046:C:A	0	203963046	A	C
2	chr2:203963167:C:T	0	203963167	T	C
2	chr2:203963334:C:A	0	203963334	A	C
2	chr2:203963387:A:G	0	203963387	G	A
2	chr2:203963661:C:T	0	203963661	T	C
2	chr2:203963705:G:A	0	203963705	A	G
2	chr2:203963888:A:G	0	203963888	G	A
2	chr2:203963983:T:C	0	203963983	C	T
2	chr2:203964020:C:T	0	203964020	T	C
2	chr2:203964023:C:G	0	203964023	G	C
2	chr2:203964035:G:A	0	203964035	A	G
2	chr2:203964299:T:C	0	203964299	C	T
2	chr2:203964500:A:C	0	203964500	C	A
2	chr2:203964508:C:T	0	203964508	T	C
2	chr2:203965093:A:G	0	203965093	G	A
2	chr2:203965295:C:T	0	203965295	T	C
2	chr2:203965991:A:G	0	203965991	G	A
2	chr2:203966590:T:C	0	203966590	C	T
2	chr2:203966649:G:A	0	203966649	A	G
2	chr2:203966746:C:T	0	203966746	T	C
2	chr2:203966789:G:A	0	203966789	A	G
2	chr2:203966886:G:A	0	203966886	A	G
2	chr2:203967061:G:A	0	203967061	A	G
2	chr2:203967715:G:T	0	203967715	T	G
2	chr2:203967922:C:T	0	203967922	T	C
2	chr2:203968016:A:T	0	203968016	T	A
2	chr2:203968033:G:A	0	203968033	A	G
2	chr2:203968208:C:T	0	203968208	T	C
2	chr2:203968786:G:T	0	203968786	T	G
2	chr2:203969374:G:A	0	203969374	A	G
2	chr2:203969394:T:C	0	203969394	C	T
2	chr2:203969455:T:G	0	203969455	G	T
2	chr2:203969532:A:G	0	203969532	G	A
2	chr2:203970653:G:A	0	203970653	A	G
2	chr2:203971084:T:A	0	203971084	A	T
2	chr2:203971156:T:C	0	203971156	C	T
2	chr2:203971351:A:T	0	203971351	T	A
2	chr2:203971791:C:T	0	203971791	T	C
2	chr2:203971875:T:C	0	203971875	C	T
2	chr2:203972706:G:A	0	203972706	A	G
2	chr2:203972906:T:C	0	203972906	C	T
2	chr2:203973335:C:G	0	203973335	G	C
2	chr2:203973368:A:G	0	203973368	G	A
2	chr2:203973589:C:A	0	203973589	A	C
2	chr2:203973831:G:A	0	203973831	A	G
2	chr2:203973926:C:G	0	203973926	G	C
2	chr2:203974144:C:T	0	203974144	T	C
2	chr2:203974574:C:G	0	203974574	G	C
2	chr2:203974695:T:C	0	203974695	C	T
2	chr2:203975144:A:C	0	203975144	C	A
2	chr2:203975262:G:T	0	203975262	T	G
2	chr2:203975289:C:T	0	203975289	T	C
2	chr2:203975409:T:C	0	203975409	C	T
2	chr2:203975597:AAAAG:A	0	203975597	A	AAAAG
2	chr2:203977115:T:C	0	203977115	C	T
2	chr2:203977393:A:G	0	203977393	G	A
2	chr2:203977744:T:A	0	203977744	A	T
2	chr2:203977809:C:T	0	203977809	T	C
2	chr2:203978959:A:T	0	203978959	T	A
2	chr2:203979331:A:G	0	203979331	G	A
2	chr2:203979753:G:A	0	203979753	A	G
2	chr2:203979972:A:G	0	203979972	G	A
2	chr2:203981090:C:G	0	203981090	G	C
2	chr2:203981505:A:C	0	203981505	C	A
2	chr2:203982418:T:C	0	203982418	C	T
2	chr2:203983732:G:A	0	203983732	A	G
2	chr2:203984095:T:G	0	203984095	G	T
2	chr2:203984810:A:G	0	203984810	G	A
2	chr2:203987047:T:C	0	203987047	C	T
2	chr2:203987112:G:C	0	203987112	C	G
2	chr2:203993163:C:G	0	203993163	G	C
2	chr2:203994097:A:G	0	203994097	G	A
2	chr2:203994791:A:G	0	203994791	G	A
2	chr2:203995302:T:C	0	203995302	C	T
2	chr2:203997965:T:C	0	203997965	C	T
2	chr2:203998092:C:T	0	203998092	T	C
2	chr2:203999115:T:C	0	203999115	C	T
2	chr2:203999315:TA:T	0	203999315	T	TA
2	chr2:204001079:A:G	0	204001079	G	A
2	chr2:204001585:C:T	0	204001585	T	C
2	chr2:204004334:T:G	0	204004334	G	T
2	chr2:204004878:T:C	0	204004878	C	T
2	chr2:204005247:G:A	0	204005247	A	G
2	chr2:204005525:T:C	0	204005525	C	T
2	chr2:204008318:T:C	0	204008318	C	T
2	chr2:204008479:T:G	0	204008479	G	T
2	chr2:204008686:G:A	0	204008686	A	G
2	chr2:204008811:A:G	0	204008811	G	A
2	chr2:204008842:T:C	0	204008842	C	T
2	chr2:204009486:G:A	0	204009486	A	G
2	chr2:204009601:T:A	0	204009601	A	T
2	chr2:204010176:C:T	0	204010176	T	C
2	chr2:204010252:A:G	0	204010252	G	A
2	chr2:204011117:T:A	0	204011117	A	T
2	chr2:204011986:T:C	0	204011986	C	T
2	chr2:204012347:A:C	0	204012347	C	A
2	chr2:204012397:A:G	0	204012397	G	A
2	chr2:204014830:C:G	0	204014830	G	C
2	chr2:204014908:T:C	0	204014908	C	T
2	chr2:204015133:C:T	0	204015133	T	C
2	chr2:204015996:G:A	0	204015996	A	G
2	chr2:204016230:G:A	0	204016230	A	G
2	chr2:204016723:A:T	0	204016723	T	A
2	chr2:204016917:T:G	0	204016917	G	T
2	chr2:204017597:A:T	0	204017597	T	A
2	chr2:204018385:A:G	0	204018385	G	A
2	chr2:204018599:T:C	0	204018599	C	T
2	chr2:204019119:C:T	0	204019119	T	C
2	chr2:204019402:CT:C	0	204019402	C	CT
2	chr2:204019617:C:T	0	204019617	T	C
2	chr2:204019909:G:A	0	204019909	A	G
2	chr2:204019976:A:G	0	204019976	G	A
2	chr2:204020096:T:C	0	204020096	C	T
2	chr2:204021661:G:A	0	204021661	A	G
2	chr2:204021751:C:T	0	204021751	T	C
2	chr2:204023017:A:G	0	204023017	G	A
2	chr2:204023822:G:A	0	204023822	A	G
2	chr2:204023844:G:A	0	204023844	A	G
2	chr2:204023879:C:T	0	204023879	T	C
2	chr2:204024052:A:G	0	204024052	G	A
2	chr2:204024089:T:G	0	204024089	G	T
2	chr2:204024096:A:G	0	204024096	G	A
2	chr2:204024345:G:A	0	204024345	A	G
2	chr2:204024930:G:A	0	204024930	A	G
2	chr2:204025303:A:C	0	204025303	C	A
2	chr2:204025435:T:A	0	204025435	A	T
2	chr2:204025618:G:T	0	204025618	T	G
2	chr2:204025766:T:C	0	204025766	C	T
2	chr2:204026105:C:T	0	204026105	T	C
2	chr2:204026186:T:C	0	204026186	C	T
2	chr2:204026681:G:A	0	204026681	A	G
2	chr2:204027718:T:A	0	204027718	A	T
2	chr2:204027842:G:A	0	204027842	A	G
2	chr2:204028752:G:T	0	204028752	T	G
2	chr2:204029102:T:C	0	204029102	C	T
2	chr2:204029131:A:G	0	204029131	G	A
2	chr2:204030043:A:G	0	204030043	G	A
2	chr2:204030045:T:C	0	204030045	C	T
2	chr2:204030692:A:G	0	204030692	G	A
2	chr2:204033328:AAT:A	0	204033328	A	AAT
2	chr2:204034585:C:G	0	204034585	G	C
2	chr2:204034908:G:A	0	204034908	A	G
2	chr2:204034916:T:C	0	204034916	C	T
2	chr2:204035962:C:T	0	204035962	T	C
2	chr2:204036193:C:T	0	204036193	T	C
2	chr2:204038500:G:T	0	204038500	T	G
2	chr2:204038910:C:T	0	204038910	T	C
2	chr2:204040077:C:T	0	204040077	T	C
2	chr2:204040120:A:G	0	204040120	G	A
2	chr2:204040354:G:C	0	204040354	C	G
2	chr2:204040808:C:T	0	204040808	T	C
2	chr2:204041043:T:C	0	204041043	C	T
2	chr2:204042867:C:T	0	204042867	T	C
2	chr2:204043046:G:A	0	204043046	A	G
2	chr2:204043071:C:G	0	204043071	G	C
2	chr2:204043405:A:G	0	204043405	G	A
2	chr2:204044218:T:C	0	204044218	C	T
2	chr2:204044276:T:G	0	204044276	G	T
2	chr2:204044843:A:G	0	204044843	G	A
2	chr2:204045090:G:A	0	204045090	A	G
2	chr2:204046011:T:A	0	204046011	A	T
2	chr2:204046186:C:T	0	204046186	T	C
2	chr2:204046782:T:C	0	204046782	C	T
2	chr2:204047904:C:A	0	204047904	A	C
2	chr2:204048482:T:C	0	204048482	C	T
2	chr2:204050478:T:C	0	204050478	C	T
2	chr2:204050960:T:TCAGA	0	204050960	TCAGA	T
2	chr2:204050965:T:G	0	204050965	G	T
2	chr2:204050966:G:GATCA	0	204050966	GATCA	G
2	chr2:204051341:A:G	0	204051341	G	A
2	chr2:204051483:C:A	0	204051483	A	C
2	chr2:204052656:G:A	0	204052656	A	G
2	chr2:204052716:A:C	0	204052716	C	A
2	chr2:204052811:G:A	0	204052811	A	G
2	chr2:204052840:A:G	0	204052840	G	A
2	chr2:204054262:G:A	0	204054262	A	G
2	chr2:204055400:T:C	0	204055400	C	T
```
