## Supplementary material for "Characterization of shared and ancestry-specific signals driving complex traits using multi-ancestry fine-mapping": mesusieoutput

```
                 eur          afr      eur_afr
   [1,] 0.0015489690 0.0002591121 4.121667e-04
   [2,] 0.0018188997 0.0002591120 1.906209e-04
   [3,] 0.0017440964 0.0002591120 1.722073e-04
   [4,] 0.0017374661 0.0002591121 4.626010e-04
   [5,] 0.0002591121 0.0002591120 8.637068e-05
   [6,] 0.0016195700 0.0002591121 4.342301e-04
   [7,] 0.0008637294 0.0002591121 2.547450e-04
   [8,] 0.0014918505 0.0002591120 1.616753e-04
   [9,] 0.0002591121 0.0002591121 8.637069e-05
  [10,] 0.0009378765 0.0002591121 4.593695e-04
  [11,] 0.0019223907 0.0002591121 5.195594e-04
  [12,] 0.0017393578 0.0002591121 1.640376e-04
  [13,] 0.0019378217 0.0002591121 5.164906e-04
  [14,] 0.0016937860 0.0002591121 6.747124e-04
  [15,] 0.0002591121 0.0002591120 8.637066e-05
  [16,] 0.0019147100 0.0002591121 4.939965e-04
  [17,] 0.0002591121 0.0002591121 8.637070e-05
  [18,] 0.0002591121 0.0002591121 8.637071e-05
  [19,] 0.0002591121 0.0002591121 8.637068e-05
  [20,] 0.0002591121 0.0002591121 8.637071e-05
  [21,] 0.0018104985 0.0002591121 4.767492e-04
  [22,] 0.0002591121 0.0002591123 8.637076e-05
  [23,] 0.0002591121 0.0002591121 8.637071e-05
  [24,] 0.0002591121 0.0002591121 8.637069e-05
  [25,] 0.0002591121 0.0002591121 8.637068e-05
  [26,] 0.0002591121 0.0002591120 8.637068e-05
  [27,] 0.0002591121 0.0002591121 8.637071e-05
  [28,] 0.0014735704 0.0002591120 1.619542e-04
  [29,] 0.0018338877 0.0002591121 8.442624e-04
  [30,] 0.0002591121 0.0002591121 8.637071e-05
  [31,] 0.0015164147 0.0002591121 4.082439e-04
  [32,] 0.0002591121 0.0002591123 8.637077e-05
  [33,] 0.0002591121 0.0002591121 8.637071e-05
  [34,] 0.0002591121 0.0002591121 8.637071e-05
  [35,] 0.0002591121 0.0002591121 8.637071e-05
  [36,] 0.0017935181 0.0002591121 4.661324e-04
  [37,] 0.0015545196 0.0002591121 4.293309e-04
  [38,] 0.0002591121 0.0002591121 8.637071e-05
  [39,] 0.0003467117 0.0002591121 1.197937e-04
  [40,] 0.0015080614 0.0002591121 8.729450e-04
  [41,] 0.0014563990 0.0002591121 5.705679e-04
  [42,] 0.0015195708 0.0002591121 1.609926e-04
  [43,] 0.0014847531 0.0002591121 4.087791e-04
  [44,] 0.0002591121 0.0002591121 8.637071e-05
  [45,] 0.0002591121 0.0002591121 8.637070e-05
  [46,] 0.0002591121 0.0002591120 8.637068e-05
  [47,] 0.0002591121 0.0002591121 8.637069e-05
  [48,] 0.0013983877 0.0002591121 4.025846e-04
  [49,] 0.0002591121 0.0002591121 8.637068e-05
  [50,] 0.0013824205 0.0002591119 1.783636e-04
  [51,] 0.0015758233 0.0002591119 1.895096e-04
  [52,] 0.0013806717 0.0002591121 3.884973e-04
  [53,] 0.0017415493 0.0002591121 8.089983e-04
  [54,] 0.0014147047 0.0002591121 3.917254e-04
  [55,] 0.0015472399 0.0002591121 9.993425e-04
  [56,] 0.0015286204 0.0002591121 1.586337e-04
  [57,] 0.0002591121 0.0002591121 8.637070e-05
  [58,] 0.0002591121 0.0002591121 8.637069e-05
  [59,] 0.0004216464 0.0002591121 1.193157e-04
  [60,] 0.0013244659 0.0002591120 1.621339e-04
  [61,] 0.0011485540 0.0002591120 1.449994e-04
  [62,] 0.0002591121 0.0002591121 8.637071e-05
  [63,] 0.0027037519 0.0002591120 2.367665e-04
  [64,] 0.0002591121 0.0002591121 8.637070e-05
  [65,] 0.0014182926 0.0002591121 4.127802e-04
  [66,] 0.0011052277 0.0002591121 3.925871e-04
  [67,] 0.0011534322 0.0002591120 1.459165e-04
  [68,] 0.0002591121 0.0002591121 8.637069e-05
  [69,] 0.0011285165 0.0002591121 3.861789e-04
  [70,] 0.0002591121 0.0002591121 8.637071e-05
  [71,] 0.0011362737 0.0002591121 4.330939e-04
  [72,] 0.0013363938 0.0002591121 4.404552e-04
  [73,] 0.0002591121 0.0002591120 8.637068e-05
  [74,] 0.0009150731 0.0002591121 4.624153e-04
  [75,] 0.0015077827 0.0002591120 1.701093e-04
  [76,] 0.0012162708 0.0002591121 4.194636e-04
  [77,] 0.0012541302 0.0002591121 4.294641e-04
  [78,] 0.0012072947 0.0002591121 3.895084e-04
  [79,] 0.0013517075 0.0002591120 1.606041e-04
  [80,] 0.0002591121 0.0002591121 8.637069e-05
  [81,] 0.0002591121 0.0002591121 8.637069e-05
  [82,] 0.0002591121 0.0002591121 8.637069e-05
  [83,] 0.0002591121 0.0002591124 8.637081e-05
  [84,] 0.0002591121 0.0002591123 8.637076e-05
  [85,] 0.0002591121 0.0002591123 8.637076e-05
  [86,] 0.0002591121 0.0002591123 8.637076e-05
  [87,] 0.0002591121 0.0002591122 8.637074e-05
  [88,] 0.0007005605 0.0002591122 1.797692e-04
  [89,] 0.0002591121 0.0002591122 8.637074e-05
  [90,] 0.0008925768 0.0002591121 2.271852e-04
  [91,] 0.0002591121 0.0002591122 8.637075e-05
  [92,] 0.0007993800 0.0002591121 2.062253e-04
  [93,] 0.0002591121 0.0002591123 8.637077e-05
  [94,] 0.0016480810 0.0002591121 6.964892e-04
  [95,] 0.0014898694 0.0002591122 1.393390e-03
  [96,] 0.0005349321 0.0002591124 1.281300e-04
  [97,] 0.0017470849 0.0002591121 7.958494e-04
  [98,] 0.0002591121 0.0002591123 8.637076e-05
  [99,] 0.0002591121 0.0002591123 8.637077e-05
 [100,] 0.0002591121 0.0002591121 8.637070e-05
 [101,] 0.0002591121 0.0002591123 8.637076e-05
 [102,] 0.0005546632 0.0002591125 1.298168e-04
 [103,] 0.0002591121 0.0002591121 8.637071e-05
 [104,] 0.0002591121 0.0002591121 8.637071e-05
 [105,] 0.0017955100 0.0002591121 9.537938e-04
 [106,] 0.0002591121 0.0002591121 8.637068e-05
 [107,] 0.0010577304 0.0002591121 5.438017e-04
 [108,] 0.0002964719 0.0002591124 8.637081e-05
 [109,] 0.0002965585 0.0002591121 9.191464e-05
 [110,] 0.0003694806 0.0002591122 9.889566e-05
 [111,] 0.0002591121 0.0002591121 8.906054e-05
 [112,] 0.0003037690 0.0002591121 9.425902e-05
 [113,] 0.0002887932 0.0002591121 8.940946e-05
 [114,] 0.0002591121 0.0002591121 8.637071e-05
 [115,] 0.0007080033 0.0002591122 5.803226e-04
 [116,] 0.0006905335 0.0002591122 5.359293e-04
 [117,] 0.0002850804 0.0002591121 1.029637e-04
 [118,] 0.0002591121 0.0002591121 8.637070e-05
 [119,] 0.0003116568 0.0002591122 9.013860e-05
 [120,] 0.0002591121 0.0002591121 8.637071e-05
 [121,] 0.0002670594 0.0002591121 9.630237e-05
 [122,] 0.0002591121 0.0002591121 8.637071e-05
 [123,] 0.0003318681 0.0002591121 9.969992e-05
 [124,] 0.0006684174 0.0002591121 3.190255e-04
 [125,] 0.0002725740 0.0002591121 9.237337e-05
 [126,] 0.0006417470 0.0002591121 3.022440e-04
 [127,] 0.0002591121 0.0002591121 8.637071e-05
 [128,] 0.0003849918 0.0002591121 1.055202e-04
 [129,] 0.0002591121 0.0002591121 8.637070e-05
 [130,] 0.0009057561 0.0002591120 2.815509e-04
 [131,] 0.0002611448 0.0002591121 8.864091e-05
 [132,] 0.0006474352 0.0002591121 3.080331e-04
 [133,] 0.0002704739 0.0002591121 9.192154e-05
 [134,] 0.0002673456 0.0002591121 9.116344e-05
 [135,] 0.0002591121 0.0002591121 8.637070e-05
 [136,] 0.0003135426 0.0002591121 9.631372e-05
 [137,] 0.0002591121 0.0002591121 8.637070e-05
 [138,] 0.0002591121 0.0002591121 8.637070e-05
 [139,] 0.0007189110 0.0002591121 3.504838e-04
 [140,] 0.0002591121 0.0002591121 8.637070e-05
 [141,] 0.0002591121 0.0002591121 8.724489e-05
 [142,] 0.0002756266 0.0002591121 9.890385e-05
 [143,] 0.0002591121 0.0002591119 8.637064e-05
 [144,] 0.0006404235 0.0002591121 1.374266e-04
 [145,] 0.0002591121 0.0002591119 8.637064e-05
 [146,] 0.0003140253 0.0002591121 9.567733e-05
 [147,] 0.0003864081 0.0002591121 1.088561e-04
 [148,] 0.0002745524 0.0002591121 9.335441e-05
 [149,] 0.0004059434 0.0002591121 1.143500e-04
 [150,] 0.0002788779 0.0002591121 1.016618e-04
 [151,] 0.0002591121 0.0002591121 8.637069e-05
 [152,] 0.0002812498 0.0002591121 1.005716e-04
 [153,] 0.0002591121 0.0002591121 8.935555e-05
 [154,] 0.0002709405 0.0002591121 9.208247e-05
 [155,] 0.0008201520 0.0002591121 3.876493e-04
 [156,] 0.0002919982 0.0002591121 8.917966e-05
 [157,] 0.0003622851 0.0002591121 1.017871e-04
 [158,] 0.0002789330 0.0002591121 9.515774e-05
 [159,] 0.0006481713 0.0002591121 3.148723e-04
 [160,] 0.0002688101 0.0002591121 9.151501e-05
 [161,] 0.0002719979 0.0002591121 9.418556e-05
 [162,] 0.0002591121 0.0002591121 8.637071e-05
 [163,] 0.0010243599 0.0002591120 3.792202e-04
 [164,] 0.0004257542 0.0002591121 1.200630e-04
 [165,] 0.0004418656 0.0002591121 1.218101e-04
 [166,] 0.0002591121 0.0002591121 8.930316e-05
 [167,] 0.0002591121 0.0002591119 8.637064e-05
 [168,] 0.0002591121 0.0002591121 8.637069e-05
 [169,] 0.0002591121 0.0002591121 8.637070e-05
 [170,] 0.0003998358 0.0002591121 1.113486e-04
 [171,] 0.0008826508 0.0002591121 4.146893e-04
 [172,] 0.0002591121 0.0002591121 8.637070e-05
 [173,] 0.0002989303 0.0002591121 1.019680e-04
 [174,] 0.0008016931 0.0002591121 3.821913e-04
 [175,] 0.0002591121 0.0002591121 8.661683e-05
 [176,] 0.0003157638 0.0002591121 9.901429e-05
 [177,] 0.0002591121 0.0002591122 8.637072e-05
 [178,] 0.0002591121 0.0002591121 8.637070e-05
 [179,] 0.0002591121 0.0002591121 8.637070e-05
 [180,] 0.0002591121 0.0002591121 8.637070e-05
 [181,] 0.0007030858 0.0002591121 2.913795e-04
 [182,] 0.0002726524 0.0002591121 8.637071e-05
 [183,] 0.0002680105 0.0002591121 8.637071e-05
 [184,] 0.0002591121 0.0002591119 8.637064e-05
 [185,] 0.0002591121 0.0002591121 8.755075e-05
 [186,] 0.0002591121 0.0002591119 8.637064e-05
 [187,] 0.0002753187 0.0002591121 8.637071e-05
 [188,] 0.0008338398 0.0002591121 3.869896e-04
 [189,] 0.0002591121 0.0002591120 8.637066e-05
 [190,] 0.0002968664 0.0002591121 8.899406e-05
 [191,] 0.0009323002 0.0002591121 5.082394e-04
 [192,] 0.0002591121 0.0002591121 8.637070e-05
 [193,] 0.0002591121 0.0002591121 8.637069e-05
 [194,] 0.0002591121 0.0002591121 8.637070e-05
 [195,] 0.0002605367 0.0002591121 8.844480e-05
 [196,] 0.0002591121 0.0002591121 8.637070e-05
 [197,] 0.0002591121 0.0002591120 8.637065e-05
 [198,] 0.0002591121 0.0002591121 8.713256e-05
 [199,] 0.0002601168 0.0002591121 8.827140e-05
 [200,] 0.0002591121 0.0002591121 8.780532e-05
 [201,] 0.0006522510 0.0002591121 3.172719e-04
 [202,] 0.0002633896 0.0002591121 8.944256e-05
 [203,] 0.0002736971 0.0002591121 9.329477e-05
 [204,] 0.0002591121 0.0002591121 8.637071e-05
 [205,] 0.0002591121 0.0002591121 8.637070e-05
 [206,] 0.0003060429 0.0002591121 1.039634e-04
 [207,] 0.0002625137 0.0002591121 8.920761e-05
 [208,] 0.0002591121 0.0002591121 8.637070e-05
 [209,] 0.0002591121 0.0002591121 8.637069e-05
 [210,] 0.0006025091 0.0002591121 2.971571e-04
 [211,] 0.0003544399 0.0002591120 1.165805e-04
 [212,] 0.0002875680 0.0002591121 1.040682e-04
 [213,] 0.0002658943 0.0002591121 9.044620e-05
 [214,] 0.0008128799 0.0002591121 4.178159e-04
 [215,] 0.0002591121 0.0002591122 8.637072e-05
 [216,] 0.0002673211 0.0002591121 8.637070e-05
 [217,] 0.0002626327 0.0002591121 8.920243e-05
 [218,] 0.0003234786 0.0002591121 9.261889e-05
 [219,] 0.0002591121 0.0002591119 8.637064e-05
 [220,] 0.0002591121 0.0002591120 8.637066e-05
 [221,] 0.0002643236 0.0002591121 9.478131e-05
 [222,] 0.0002691408 0.0002591121 9.706183e-05
 [223,] 0.0002591121 0.0002591121 8.637070e-05
 [224,] 0.0002591121 0.0002591121 8.637070e-05
 [225,] 0.0003393903 0.0002591121 1.006573e-04
 [226,] 0.0002695065 0.0002591121 9.159686e-05
 [227,] 0.0002649965 0.0002591121 8.637069e-05
 [228,] 0.0002619033 0.0002591121 8.890586e-05
 [229,] 0.0002591121 0.0002591121 8.815957e-05
 [230,] 0.0002761075 0.0002591121 8.637069e-05
 [231,] 0.0002646490 0.0002591121 9.805155e-05
 [232,] 0.0007408834 0.0002591122 1.367594e-04
 [233,] 0.0002679318 0.0002591121 9.089632e-05
 [234,] 0.0002591121 0.0002591121 8.637071e-05
 [235,] 0.0007954748 0.0002591120 2.738911e-04
 [236,] 0.0002591121 0.0002591121 8.637070e-05
 [237,] 0.0004767458 0.0002591121 2.099181e-04
 [238,] 0.0002674075 0.0002591121 9.033668e-05
 [239,] 0.0003097218 0.0002591120 1.017093e-04
 [240,] 0.0002631551 0.0002591121 8.930606e-05
 [241,] 0.0002643652 0.0002591121 8.979988e-05
 [242,] 0.0002617489 0.0002591121 8.876434e-05
 [243,] 0.0002591121 0.0002591121 8.637069e-05
 [244,] 0.0002781860 0.0002591121 1.012319e-04
 [245,] 0.0002626600 0.0002591122 8.637074e-05
 [246,] 0.0003127973 0.0002591121 8.935521e-05
 [247,] 0.0002667116 0.0002591121 9.083765e-05
 [248,] 0.0002998083 0.0002591122 8.637072e-05
 [249,] 0.0002678133 0.0002591121 9.089451e-05
 [250,] 0.0004791505 0.0002591121 2.223976e-04
 [251,] 0.0002759620 0.0002591121 1.002267e-04
 [252,] 0.0004569217 0.0002591121 2.164788e-04
 [253,] 0.0003245272 0.0002591121 9.256430e-05
 [254,] 0.0002663654 0.0002591121 9.573526e-05
 [255,] 0.0002650519 0.0002591121 9.032947e-05
 [256,] 0.0002776110 0.0002591121 1.009887e-04
 [257,] 0.0002801342 0.0002591120 9.738875e-05
 [258,] 0.0002591121 0.0002591121 8.637071e-05
 [259,] 0.0002677076 0.0002591121 9.095664e-05
 [260,] 0.0002796233 0.0002591121 9.657752e-05
 [261,] 0.0005072247 0.0002591121 2.388938e-04
 [262,] 0.0002591121 0.0002591121 9.271721e-05
 [263,] 0.0002591121 0.0002591121 8.969373e-05
 [264,] 0.0002691454 0.0002591121 9.141399e-05
 [265,] 0.0002591121 0.0002591121 8.858631e-05
 [266,] 0.0005464967 0.0002591121 2.522576e-04
 [267,] 0.0002686430 0.0002591121 9.798150e-05
 [268,] 0.0002684187 0.0002591121 9.705999e-05
 [269,] 0.0002705478 0.0002591121 9.228415e-05
 [270,] 0.0002665372 0.0002591121 9.077323e-05
 [271,] 0.0002615974 0.0002591121 8.905077e-05
 [272,] 0.0002591121 0.0002591121 8.637070e-05
 [273,] 0.0002591121 0.0002591121 8.637070e-05
 [274,] 0.0002595295 0.0002591121 8.637070e-05
 [275,] 0.0002968118 0.0002591121 1.084917e-04
 [276,] 0.0002864156 0.0002591121 8.637070e-05
 [277,] 0.0002644050 0.0002591121 8.740977e-05
 [278,] 0.0002591121 0.0002591121 8.637070e-05
 [279,] 0.0002591121 0.0002591120 8.637066e-05
 [280,] 0.0002674417 0.0002591121 8.637070e-05
 [281,] 0.0002591121 0.0002591120 8.637065e-05
 [282,] 0.0002614933 0.0002591121 8.894028e-05
 [283,] 0.0002591121 0.0002591121 8.637070e-05
 [284,] 0.0002624815 0.0002591121 8.637069e-05
 [285,] 0.0002591121 0.0002591121 8.637070e-05
 [286,] 0.0002591121 0.0002591121 8.645742e-05
 [287,] 0.0002591121 0.0002591121 8.637070e-05
 [288,] 0.0002591121 0.0002591120 8.637065e-05
 [289,] 0.0002591121 0.0002591122 8.637072e-05
 [290,] 0.0002591121 0.0002591122 8.637072e-05
 [291,] 0.0002706430 0.0002591121 9.230287e-05
 [292,] 0.0002591121 0.0002591119 8.637064e-05
 [293,] 0.0002828946 0.0002591121 9.594513e-05
 [294,] 0.0002591121 0.0002591121 8.637070e-05
 [295,] 0.0002591121 0.0002591121 8.637071e-05
 [296,] 0.0002591121 0.0002591120 9.056446e-05
 [297,] 0.0002591121 0.0002591121 8.637070e-05
 [298,] 0.0002591121 0.0002591121 8.637070e-05
 [299,] 0.0002591121 0.0002591120 8.637067e-05
 [300,] 0.0002591121 0.0002591120 8.637065e-05
 [301,] 0.0002591121 0.0002591119 8.637064e-05
 [302,] 0.0002646730 0.0002591121 8.990812e-05
 [303,] 0.0002703226 0.0002591121 9.692244e-05
 [304,] 0.0002591121 0.0002591121 8.637070e-05
 [305,] 0.0006055403 0.0002591121 2.881098e-04
 [306,] 0.0002591121 0.0002591122 9.546425e-05
 [307,] 0.0002591121 0.0002591120 8.637066e-05
 [308,] 0.0002770908 0.0002591120 9.669420e-05
 [309,] 0.0003142688 0.0002591121 9.612602e-05
 [310,] 0.0002662618 0.0002591121 9.056734e-05
 [311,] 0.0002794518 0.0002591121 1.018805e-04
 [312,] 0.0004158822 0.0002591121 1.738956e-04
 [313,] 0.0002669666 0.0002591121 9.058590e-05
 [314,] 0.0003947473 0.0002591121 1.730360e-04
 [315,] 0.0002721035 0.0002591121 9.837660e-05
 [316,] 0.0002717873 0.0002591121 9.915604e-05
 [317,] 0.0002591121 0.0002591120 8.637066e-05
 [318,] 0.0002591121 0.0002591121 8.637070e-05
 [319,] 0.0002591121 0.0002591121 8.637071e-05
 [320,] 0.0002591121 0.0002591122 8.637073e-05
 [321,] 0.0002591121 0.0002591121 8.637070e-05
 [322,] 0.0002591121 0.0002591123 8.637076e-05
 [323,] 0.0002591121 0.0002591121 8.637071e-05
 [324,] 0.0002591121 0.0002591122 8.637074e-05
 [325,] 0.0003307206 0.0002591126 8.637085e-05
 [326,] 0.0004881048 0.0002591121 1.199732e-04
 [327,] 0.0002591121 0.0002591121 8.637070e-05
 [328,] 0.0002591121 0.0002591121 8.637070e-05
 [329,] 0.0002591121 0.0002591121 8.637070e-05
 [330,] 0.0004094363 0.0002856082 9.641325e-05
 [331,] 0.0002610203 0.0002591121 8.637069e-05
 [332,] 0.0003700302 0.0002591122 1.026348e-04
 [333,] 0.0002591121 0.0002591120 8.637067e-05
 [334,] 0.0002591121 0.0002591120 8.637066e-05
 [335,] 0.0002591121 0.0002591120 8.637066e-05
 [336,] 0.0002591121 0.0002591120 8.637066e-05
 [337,] 0.0002591121 0.0002591119 8.637064e-05
 [338,] 0.0002651273 0.0002591120 8.637066e-05
 [339,] 0.0002744903 0.0002591120 8.637066e-05
 [340,] 0.0009307165 0.0002591119 1.937111e-04
 [341,] 0.0002591121 0.0002591121 8.637071e-05
 [342,] 0.0002591121 0.0002591121 8.637071e-05
 [343,] 0.0002591121 0.0002591121 8.637070e-05
 [344,] 0.0002591121 0.0002591121 8.637071e-05
 [345,] 0.0002591121 0.0002591122 8.637072e-05
 [346,] 0.0003227797 0.0002591121 9.717333e-05
 [347,] 0.0002591121 0.0002591120 8.637065e-05
 [348,] 0.0002591121 0.0002591122 8.637072e-05
 [349,] 0.0002591121 0.0002591120 8.637067e-05
 [350,] 0.0002591121 0.0002591120 8.637067e-05
 [351,] 0.0002591121 0.0002591120 8.637066e-05
 [352,] 0.0002591121 0.0002591120 8.637067e-05
 [353,] 0.0002652335 0.0002591121 8.637070e-05
 [354,] 0.0002591121 0.0002591121 8.637069e-05
 [355,] 0.0002591121 0.0002591121 8.637070e-05
 [356,] 0.0002591121 0.0002591120 8.637067e-05
 [357,] 0.0002663170 0.0002591121 8.637069e-05
 [358,] 0.0002591121 0.0002591120 8.637066e-05
 [359,] 0.0002591121 0.0002591120 8.637066e-05
 [360,] 0.0002591121 0.0002591120 8.637065e-05
 [361,] 0.0002591121 0.0002591120 8.637066e-05
 [362,] 0.0002591121 0.0002591120 8.637066e-05
 [363,] 0.0002591121 0.0002591120 8.637066e-05
 [364,] 0.0002672228 0.0002591121 8.637069e-05
 [365,] 0.0002591121 0.0002591121 8.637069e-05
 [366,] 0.0002591121 0.0002591120 8.637066e-05
 [367,] 0.0002591121 0.0002591120 8.637066e-05
 [368,] 0.0002591121 0.0002591120 8.637066e-05
 [369,] 0.0002591121 0.0002591120 8.637068e-05
 [370,] 0.0002591121 0.0002591120 8.637065e-05
 [371,] 0.0004101103 0.0002591120 1.483869e-04
 [372,] 0.0002591121 0.0002591121 8.637070e-05
 [373,] 0.0002591121 0.0002591121 8.637070e-05
 [374,] 0.0002591121 0.0002591120 8.637065e-05
 [375,] 0.0002591121 0.0002591120 8.637065e-05
 [376,] 0.0002591121 0.0002591120 8.637068e-05
 [377,] 0.0002591121 0.0002591120 8.637066e-05
 [378,] 0.0002591121 0.0002591120 8.637066e-05
 [379,] 0.0002591121 0.0002591121 8.637070e-05
 [380,] 0.0002677852 0.0002591121 8.637069e-05
 [381,] 0.0002591121 0.0002591121 8.637070e-05
 [382,] 0.0002591121 0.0002591120 8.637065e-05
 [383,] 0.0002591121 0.0002591121 8.637069e-05
 [384,] 0.0002591121 0.0002591121 8.637072e-05
 [385,] 0.0002722257 0.0002591120 9.097487e-05
 [386,] 0.0002591121 0.0002591120 8.637066e-05
 [387,] 0.0002591121 0.0002591120 8.637065e-05
 [388,] 0.0004490805 0.0002591120 1.958934e-04
 [389,] 0.0002591121 0.0002591120 8.637065e-05
 [390,] 0.0002591121 0.0002591120 8.637066e-05
 [391,] 0.0002591121 0.0002591120 8.637067e-05
 [392,] 0.0002591121 0.0002591120 8.637067e-05
 [393,] 0.0002591121 0.0002591120 8.637066e-05
 [394,] 0.0002591121 0.0002591120 8.637067e-05
 [395,] 0.0002591121 0.0002591120 8.637066e-05
 [396,] 0.0002591121 0.0002591121 8.637070e-05
 [397,] 0.0002591121 0.0002591121 8.637069e-05
 [398,] 0.0002591121 0.0002591120 8.637067e-05
 [399,] 0.0002591121 0.0002591120 8.637065e-05
 [400,] 0.0002591121 0.0002591120 8.637067e-05
 [401,] 0.0002591121 0.0002591120 8.637067e-05
 [402,] 0.0002591121 0.0002591121 8.637069e-05
 [403,] 0.0002591121 0.0002591120 8.637067e-05
 [404,] 0.0002591121 0.0002591120 8.637065e-05
 [405,] 0.0002591121 0.0002591120 8.637067e-05
 [406,] 0.0002591121 0.0002591121 8.637069e-05
 [407,] 0.0002591121 0.0002591121 8.637069e-05
 [408,] 0.0002591121 0.0002591121 8.637069e-05
 [409,] 0.0002591121 0.0002591120 8.637066e-05
 [410,] 0.0002591121 0.0002591120 8.637066e-05
 [411,] 0.0002591121 0.0002591120 8.637065e-05
 [412,] 0.0002591121 0.0002591121 8.637070e-05
 [413,] 0.0002591121 0.0002591120 8.637065e-05
 [414,] 0.0002591121 0.0002591120 8.637065e-05
 [415,] 0.0002591121 0.0002591120 8.637065e-05
 [416,] 0.0002591121 0.0002591121 8.637071e-05
 [417,] 0.0002591121 0.0002591120 8.637067e-05
 [418,] 0.0002820850 0.0002591121 9.030320e-05
 [419,] 0.0002591121 0.0002591121 8.637071e-05
 [420,] 0.0002591121 0.0002591121 8.637071e-05
 [421,] 0.0002591121 0.0002591122 8.637072e-05
 [422,] 0.0002591121 0.0002591122 8.637072e-05
 [423,] 0.0002591121 0.0002591120 8.637066e-05
 [424,] 0.0003320974 0.0002591121 1.009345e-04
 [425,] 0.0002591121 0.0002591120 8.637066e-05
 [426,] 0.0002591121 0.0002591120 8.637065e-05
 [427,] 0.0002591121 0.0002591120 8.637065e-05
 [428,] 0.0002591121 0.0002591120 8.637066e-05
 [429,] 0.0002591121 0.0002591121 8.637070e-05
 [430,] 0.0002591121 0.0002591120 8.637065e-05
 [431,] 0.0002591121 0.0002591121 8.637070e-05
 [432,] 0.0002591121 0.0002591121 8.637070e-05
 [433,] 0.0006655140 0.0002591121 1.911556e-04
 [434,] 0.0002591121 0.0002591120 8.637067e-05
 [435,] 0.0002840017 0.0002591121 8.637070e-05
 [436,] 0.0002591121 0.0002591121 8.637069e-05
 [437,] 0.0002591121 0.0002591121 8.637068e-05
 [438,] 0.0002591121 0.0002591121 8.637070e-05
 [439,] 0.0002591121 0.0002591121 8.637070e-05
 [440,] 0.0002591121 0.0002591123 8.637075e-05
 [441,] 0.0002591121 0.0002591120 8.637066e-05
 [442,] 0.0002667254 0.0002591121 8.637070e-05
 [443,] 0.0002591121 0.0002591122 8.637074e-05
 [444,] 0.0002591121 0.0002591123 8.637077e-05
 [445,] 0.0002591121 0.0002591120 8.637067e-05
 [446,] 0.0006201448 0.0002591119 1.583255e-04
 [447,] 0.0002591121 0.0002591121 8.637069e-05
 [448,] 0.0002591121 0.0002591120 8.637067e-05
 [449,] 0.0002591121 0.0002591120 8.677673e-05
 [450,] 0.0002591121 0.0002591120 8.637067e-05
 [451,] 0.0002591121 0.0002591122 8.637074e-05
 [452,] 0.0002591121 0.0002591121 8.637070e-05
 [453,] 0.0002591121 0.0002591121 8.637070e-05
 [454,] 0.0002591121 0.0002591121 8.637069e-05
 [455,] 0.0002591121 0.0002591120 8.637067e-05
 [456,] 0.0002591121 0.0002591120 8.637067e-05
 [457,] 0.0002591121 0.0002591125 8.637082e-05
 [458,] 0.0002591121 0.0002591123 8.637075e-05
 [459,] 0.0002591121 0.0002591123 8.637075e-05
 [460,] 0.0002591121 0.0002591120 8.637066e-05
 [461,] 0.0006396350 0.0002591119 1.648631e-04
 [462,] 0.0002795980 0.0002591121 8.637070e-05
 [463,] 0.0002591121 0.0002591121 8.637069e-05
 [464,] 0.0003623234 0.0002591121 1.139136e-04
 [465,] 0.0002632958 0.0002591121 8.637069e-05
 [466,] 0.0002591121 0.0002591123 8.637078e-05
 [467,] 0.0002591121 0.0002591120 8.637067e-05
 [468,] 0.0002591121 0.0002591121 8.637070e-05
 [469,] 0.0002591121 0.0002591120 8.637067e-05
 [470,] 0.0002591121 0.0002591121 8.637070e-05
 [471,] 0.0002591121 0.0002591121 8.637069e-05
 [472,] 0.0002591121 0.0002591120 8.637067e-05
 [473,] 0.0007433123 0.0002591126 1.163960e-04
 [474,] 0.0006052555 0.0002591125 1.086427e-04
 [475,] 0.0006567056 0.0002591126 1.094462e-04
 [476,] 0.0006768262 0.0002591126 1.112773e-04
 [477,] 0.0008100907 0.0002591124 1.288842e-04
 [478,] 0.0004304499 0.0002591125 9.277183e-05
 [479,] 0.0002591121 0.0002591121 8.637071e-05
 [480,] 0.0003290438 0.0002591123 9.060495e-05
 [481,] 0.0002591121 0.0002591121 8.637070e-05
 [482,] 0.0002804334 0.0006204595 8.637105e-05
 [483,] 0.0002591121 0.0007857290 8.637110e-05
 [484,] 0.0002872169 0.0004601102 8.637099e-05
 [485,] 0.0002591121 0.0002591124 8.637078e-05
 [486,] 0.0004904820 0.0002591124 9.934468e-05
 [487,] 0.0002591121 0.0002591121 8.637070e-05
 [488,] 0.0007490949 0.0002591122 1.296885e-04
 [489,] 0.0006217965 0.0002591123 1.159039e-04
 [490,] 0.0011668784 0.0002591121 1.771802e-04
 [491,] 0.0003034126 0.0002591123 8.637076e-05
 [492,] 0.0007021353 0.0002591122 1.246449e-04
 [493,] 0.0006647239 0.0002591124 1.146152e-04
 [494,] 0.0006744366 0.0002591123 1.198909e-04
 [495,] 0.0002591121 0.0002591121 8.637070e-05
 [496,] 0.0002591121 0.0002591122 8.637075e-05
 [497,] 0.0005287872 0.0002591123 1.066921e-04
 [498,] 0.0002591121 0.0002591121 8.637070e-05
 [499,] 0.0032641340 0.0002591121 9.283738e-04
 [500,] 0.0002591121 0.0002591120 8.637066e-05
 [501,] 0.0002591121 0.0002591121 8.637069e-05
 [502,] 0.0002591121 0.0002591121 8.637071e-05
 [503,] 0.0011350449 0.0002591120 1.629834e-04
 [504,] 0.0008567958 0.0002591119 1.733804e-04
 [505,] 0.0002591121 0.0002591121 8.637071e-05
 [506,] 0.0002591121 0.0002591120 8.637066e-05
 [507,] 0.0002591121 0.0002591121 8.637071e-05
 [508,] 0.0002591121 0.0002591121 8.637071e-05
 [509,] 0.0002591121 0.0002591122 8.637073e-05
 [510,] 0.0002591121 0.0002591122 8.637072e-05
 [511,] 0.0002591121 0.0002591121 8.637071e-05
 [512,] 0.0002591121 0.0002591122 8.637072e-05
 [513,] 0.0002591121 0.0002591121 8.637069e-05
 [514,] 0.0002591121 0.0002591119 8.637065e-05
 [515,] 0.0002591121 0.0002591122 8.637072e-05
 [516,] 0.0002591121 0.0002591122 8.637075e-05
 [517,] 0.0002591121 0.0002591121 8.637071e-05
 [518,] 0.0002591121 0.0002591120 8.637066e-05
 [519,] 0.0002591121 0.0002591122 8.637072e-05
 [520,] 0.0004695285 0.0002591121 1.377406e-04
 [521,] 0.0002591121 0.0002591122 8.637072e-05
 [522,] 0.0002591121 0.0002591122 8.637072e-05
 [523,] 0.0003635611 0.0002591120 1.345617e-04
 [524,] 0.0002591121 0.0002591120 8.637066e-05
 [525,] 0.0002591121 0.0002591122 8.637072e-05
 [526,] 0.0002591121 0.0002591122 8.637072e-05
 [527,] 0.0002591121 0.0002591120 8.637068e-05
 [528,] 0.0002591121 0.0002591122 8.637072e-05
 [529,] 0.0002591121 0.0002591121 8.637070e-05
 [530,] 0.0002591121 0.0002591121 8.637069e-05
 [531,] 0.0002591121 0.0002591121 8.842601e-05
 [532,] 0.0002591121 0.0002591122 8.637072e-05
 [533,] 0.0002591121 0.0002591121 8.637069e-05
 [534,] 0.0002591121 0.0002591120 8.637065e-05
 [535,] 0.0004284052 0.0002591120 1.254556e-04
 [536,] 0.0002591121 0.0002591122 8.637072e-05
 [537,] 0.0003696586 0.0002591122 9.515463e-05
 [538,] 0.0002591121 0.0002591122 8.637072e-05
 [539,] 0.0002591121 0.0002591122 8.637072e-05
 [540,] 0.0002591121 0.0002591122 8.637074e-05
 [541,] 0.0002591121 0.0002591121 8.637071e-05
 [542,] 0.0002591121 0.0002591122 8.637072e-05
 [543,] 0.0002591121 0.0002591122 8.637072e-05
 [544,] 0.0002591121 0.0002591122 8.637072e-05
 [545,] 0.0002591121 0.0002591121 8.637069e-05
 [546,] 0.0002591121 0.0002591122 8.637072e-05
 [547,] 0.0002591121 0.0002591121 8.637069e-05
 [548,] 0.0002591121 0.0002591122 8.637073e-05
 [549,] 0.0002990422 0.0002591120 8.637065e-05
 [550,] 0.0002591121 0.0002591122 8.637072e-05
 [551,] 0.0002691531 0.0002591120 8.637066e-05
 [552,] 0.0005397557 0.0002591122 1.111708e-04
 [553,] 0.0002591121 0.0002591122 8.637072e-05
 [554,] 0.0002591121 0.0002591122 8.637073e-05
 [555,] 0.0002591121 0.0002591122 8.637074e-05
 [556,] 0.0004662625 0.0002591120 1.527595e-04
 [557,] 0.0002591121 0.0002591121 8.637071e-05
 [558,] 0.0002591121 0.0002591121 8.637069e-05
 [559,] 0.0002591121 0.0002591121 8.637069e-05
 [560,] 0.0002591121 0.0002591122 8.637073e-05
 [561,] 0.0003231389 0.0002591120 9.589688e-05
 [562,] 0.0002591121 0.0002591122 8.637072e-05
 [563,] 0.0002591121 0.0002591121 8.637070e-05
 [564,] 0.0003444496 0.0002591120 1.336624e-04
 [565,] 0.0002591121 0.0002591122 8.637072e-05
 [566,] 0.0002591121 0.0002591122 8.637072e-05
 [567,] 0.0002591121 0.0002591122 8.637073e-05
 [568,] 0.0003181219 0.0002591120 1.145462e-04
 [569,] 0.0002591121 0.0002591122 8.637073e-05
 [570,] 0.0002665507 0.0002591120 1.043758e-04
 [571,] 0.0002591121 0.0002591122 8.637072e-05
 [572,] 0.0002591121 0.0002591122 8.637072e-05
 [573,] 0.0002591121 0.0002591122 8.637072e-05
 [574,] 0.0002591121 0.0002591121 8.637070e-05
 [575,] 0.0002591121 0.0002591121 8.637069e-05
 [576,] 0.0002591121 0.0002591121 8.637072e-05
 [577,] 0.0002591121 0.0002591122 8.637072e-05
 [578,] 0.0002591121 0.0002591121 8.637072e-05
 [579,] 0.0002591121 0.0002591122 8.637072e-05
 [580,] 0.0002591121 0.0002591120 8.637065e-05
 [581,] 0.0002591121 0.0002591122 8.637072e-05
 [582,] 0.0002591121 0.0002591122 8.637072e-05
 [583,] 0.0002591121 0.0002591122 8.637072e-05
 [584,] 0.0003651096 0.0002591121 1.555937e-04
 [585,] 0.0002591121 0.0002591122 8.637072e-05
 [586,] 0.0004095918 0.0002591120 1.351291e-04
 [587,] 0.0002591121 0.0002591122 8.637072e-05
 [588,] 0.0002591121 0.0002591121 8.637070e-05
 [589,] 0.0002591121 0.0002591122 8.637072e-05
 [590,] 0.0002676555 0.0002591120 8.637066e-05
 [591,] 0.0002591121 0.0002591120 8.637066e-05
 [592,] 0.0002591121 0.0002591121 1.139841e-04
 [593,] 0.0002591121 0.0002591122 8.637072e-05
 [594,] 0.0002591121 0.0002591122 8.637072e-05
 [595,] 0.0002591121 0.0002591122 8.637072e-05
 [596,] 0.0002591121 0.0002591120 8.637065e-05
 [597,] 0.0002591121 0.0002591122 8.637072e-05
 [598,] 0.0003821063 0.0002591120 1.422902e-04
 [599,] 0.0002591121 0.0002591122 8.637072e-05
 [600,] 0.0003515241 0.0002591120 9.138133e-05
 [601,] 0.0002591121 0.0002591123 1.230983e-04
 [602,] 0.0002591121 0.0002591121 8.637070e-05
 [603,] 0.0002591121 0.0002591122 8.637072e-05
 [604,] 0.0002591121 0.0002591121 8.637070e-05
 [605,] 0.0002591121 0.0002591120 8.637068e-05
 [606,] 0.0002591121 0.0002591122 8.637072e-05
 [607,] 0.0002591121 0.0002591122 8.637072e-05
 [608,] 0.0002591121 0.0002591122 8.637072e-05
 [609,] 0.0002591121 0.0002591122 8.637072e-05
 [610,] 0.0002591121 0.0002591121 8.637072e-05
 [611,] 0.0002591121 0.0002591120 8.637067e-05
 [612,] 0.0002591121 0.0002591121 8.637070e-05
 [613,] 0.0002591121 0.0002591122 8.637072e-05
 [614,] 0.0002591121 0.0002591121 8.637070e-05
 [615,] 0.0002591121 0.0002591122 8.637072e-05
 [616,] 0.0002591121 0.0002591121 8.637071e-05
 [617,] 0.0002820538 0.0002591121 1.299091e-04
 [618,] 0.0002591121 0.0002591122 8.637072e-05
 [619,] 0.0002591121 0.0002591122 8.637072e-05
 [620,] 0.0002591121 0.0002591121 8.637072e-05
 [621,] 0.0002591121 0.0002591122 8.637072e-05
 [622,] 0.0002591121 0.0002591122 8.637072e-05
 [623,] 0.0002591121 0.0002591121 8.637070e-05
 [624,] 0.0002591121 0.0002591121 8.637069e-05
 [625,] 0.0002591121 0.0002591122 8.637072e-05
 [626,] 0.0002591121 0.0002591122 8.637072e-05
 [627,] 0.0002591121 0.0002591120 8.637066e-05
 [628,] 0.0002591121 0.0002591122 8.637072e-05
 [629,] 0.0002591121 0.0002591122 8.637072e-05
 [630,] 0.0002591121 0.0002591121 8.637072e-05
 [631,] 0.0002591121 0.0002591121 8.637071e-05
 [632,] 0.0002591121 0.0002591121 8.637072e-05
 [633,] 0.0002591121 0.0002591122 8.637072e-05
 [634,] 0.0002591121 0.0002591122 8.637072e-05
 [635,] 0.0002591121 0.0002591122 8.637072e-05
 [636,] 0.0002591121 0.0002591121 8.637070e-05
 [637,] 0.0002591121 0.0002591122 8.637072e-05
 [638,] 0.0002591121 0.0002591121 8.637069e-05
 [639,] 0.0002591121 0.0002591122 8.637072e-05
 [640,] 0.0014711868 0.0002591121 6.810626e-04
 [641,] 0.0002591121 0.0002591122 8.637072e-05
 [642,] 0.0002591121 0.0002591121 8.637069e-05
 [643,] 0.0002713176 0.0002591120 8.637066e-05
 [644,] 0.0002591121 0.0002591122 8.637072e-05
 [645,] 0.0002591121 0.0002591122 8.637072e-05
 [646,] 0.0002591121 0.0002591120 8.637067e-05
 [647,] 0.0002591121 0.0002591120 8.637067e-05
 [648,] 0.0002591121 0.0002591122 8.637072e-05
 [649,] 0.0002591121 0.0002591120 8.637067e-05
 [650,] 0.0002591121 0.0002591121 8.637070e-05
 [651,] 0.0002591121 0.0002591121 8.637070e-05
 [652,] 0.0002591121 0.0002591122 8.637072e-05
 [653,] 0.0002591121 0.0002591121 8.637070e-05
 [654,] 0.0002591121 0.0002591122 8.637072e-05
 [655,] 0.0002591121 0.0002591122 8.637072e-05
 [656,] 0.0002591121 0.0002591122 8.637072e-05
 [657,] 0.0002591121 0.0002591122 8.637072e-05
 [658,] 0.0002591121 0.0002591120 8.637067e-05
 [659,] 0.0002591121 0.0002591122 8.637072e-05
 [660,] 0.0002591121 0.0002591120 8.637067e-05
 [661,] 0.0002591121 0.0002591122 8.637072e-05
 [662,] 0.0002591121 0.0002591120 8.637066e-05
 [663,] 0.0002591121 0.0002591121 8.637072e-05
 [664,] 0.0002591121 0.0002591122 8.637072e-05
 [665,] 0.0002591121 0.0002591122 8.637072e-05
 [666,] 0.0002591121 0.0002591121 8.637069e-05
 [667,] 0.0002591121 0.0002591122 8.637072e-05
 [668,] 0.0002591121 0.0002591121 8.637070e-05
 [669,] 0.0002591121 0.0002591122 8.637072e-05
 [670,] 0.0002591121 0.0002591122 8.637072e-05
 [671,] 0.0002591121 0.0002591122 8.637072e-05
 [672,] 0.0002591121 0.0002591122 8.637072e-05
 [673,] 0.0002591121 0.0002591122 8.637072e-05
 [674,] 0.0002591121 0.0002591122 8.637072e-05
 [675,] 0.0002591121 0.0002591122 9.756777e-05
 [676,] 0.0002591121 0.0002591122 8.637072e-05
 [677,] 0.0002591121 0.0002591122 8.637072e-05
 [678,] 0.0002591121 0.0002591122 8.637072e-05
 [679,] 0.0002591121 0.0002591121 8.637070e-05
 [680,] 0.0002591121 0.0002591122 8.637072e-05
 [681,] 0.0002591121 0.0002591122 8.637072e-05
 [682,] 0.0002591121 0.0002591121 8.637071e-05
 [683,] 0.0002591121 0.0002591122 8.637073e-05
 [684,] 0.0002591121 0.0002591121 8.637069e-05
 [685,] 0.0002591121 0.0002591122 8.637072e-05
 [686,] 0.0002591121 0.0002591120 8.637066e-05
 [687,] 0.0002591121 0.0002591121 1.234128e-04
 [688,] 0.0002591121 0.0002591122 8.637072e-05
 [689,] 0.0002591121 0.0002591122 8.637072e-05
 [690,] 0.0002591121 0.0002591122 8.637072e-05
 [691,] 0.0002591121 0.0002591122 8.637072e-05
 [692,] 0.0002591121 0.0002591122 8.637072e-05
 [693,] 0.0002591121 0.0002591122 8.637072e-05
 [694,] 0.0002591121 0.0002591122 8.637072e-05
 [695,] 0.0002591121 0.0002591122 8.637072e-05
 [696,] 0.0002591121 0.0002591120 8.637067e-05
 [697,] 0.0002591121 0.0002591120 8.637067e-05
 [698,] 0.0002591121 0.0002591120 8.637066e-05
 [699,] 0.0002591121 0.0002591122 8.637072e-05
 [700,] 0.0002591121 0.0002591122 8.637072e-05
 [701,] 0.0002591121 0.0002591122 8.637072e-05
 [702,] 0.0002591121 0.0002591121 8.637069e-05
 [703,] 0.0002591121 0.0002591121 8.637070e-05
 [704,] 0.0002591121 0.0002591122 8.637072e-05
 [705,] 0.0002591121 0.0002591122 8.637072e-05
 [706,] 0.0003082411 0.0002591121 1.005760e-04
 [707,] 0.0002591121 0.0002591122 8.637072e-05
 [708,] 0.0002591121 0.0002591120 8.637067e-05
 [709,] 0.0002591121 0.0002591122 8.637072e-05
 [710,] 0.0002591121 0.0002591120 1.065720e-04
 [711,] 0.0002591121 0.0002591121 8.637070e-05
 [712,] 0.0002591121 0.0002591122 8.637072e-05
 [713,] 0.0002591121 0.0002591122 8.637072e-05
 [714,] 0.0002591121 0.0002591122 8.637073e-05
 [715,] 0.0002591121 0.0002591122 8.637072e-05
 [716,] 0.0005091750 0.0002591120 1.688022e-04
 [717,] 0.0002591121 0.0002591122 8.637072e-05
 [718,] 0.0002591121 0.0002591122 8.637072e-05
 [719,] 0.0002591121 0.0002591121 8.637070e-05
 [720,] 0.0002591121 0.0002591122 8.637072e-05
 [721,] 0.0002591121 0.0002591122 8.637072e-05
 [722,] 0.0002591121 0.0002591122 8.637072e-05
 [723,] 0.0002874147 0.0002591119 8.637065e-05
 [724,] 0.0002591121 0.0002591122 8.637072e-05
 [725,] 0.0003996690 0.0002591120 1.131162e-04
 [726,] 0.0003974394 0.0002591119 9.172986e-05
 [727,] 0.0002591121 0.0002591122 8.637072e-05
 [728,] 0.0002591121 0.0002591122 8.637072e-05
 [729,] 0.0002591121 0.0002591122 8.637072e-05
 [730,] 0.0002591121 0.0002591122 8.637072e-05
 [731,] 0.0002591121 0.0002591122 8.637072e-05
 [732,] 0.0002591121 0.0002591122 8.637072e-05
 [733,] 0.0002591121 0.0002591122 8.637072e-05
 [734,] 0.0002591121 0.0002591122 8.637072e-05
 [735,] 0.0002591121 0.0002591120 8.637068e-05
 [736,] 0.0002591121 0.0002591122 8.637072e-05
 [737,] 0.0002591121 0.0002591122 8.637072e-05
 [738,] 0.0002591121 0.0002591122 8.637072e-05
 [739,] 0.0002591121 0.0003326674 8.637086e-05
 [740,] 0.0002591121 0.0002591122 8.637072e-05
 [741,] 0.0002591121 0.0002591122 8.637072e-05
 [742,] 0.0002591121 0.0002591122 8.637072e-05
 [743,] 0.0002591121 0.0002591121 8.637071e-05
 [744,] 0.0002591121 0.0002591120 8.637068e-05
 [745,] 0.0002591121 0.0002591121 8.637071e-05
 [746,] 0.0002591121 0.0002591122 8.637072e-05
 [747,] 0.0002591121 0.0002591122 8.637072e-05
 [748,] 0.0002591121 0.0002591122 8.637072e-05
 [749,] 0.0002591121 0.0002591122 8.637073e-05
 [750,] 0.0002591121 0.0002591122 8.637072e-05
 [751,] 0.0002591121 0.0002591120 8.637068e-05
 [752,] 0.0003943032 0.0002591120 9.064842e-05
 [753,] 0.0003249707 0.0002591120 8.637066e-05
 [754,] 0.0002591121 0.0002591121 8.637071e-05
 [755,] 0.0002808766 0.0002591119 8.637065e-05
 [756,] 0.0002591121 0.0002591122 8.637072e-05
 [757,] 0.0002591121 0.0002591120 8.637067e-05
 [758,] 0.0002591121 0.0002591122 8.637072e-05
 [759,] 0.0002591121 0.0002591122 8.637072e-05
 [760,] 0.0002591121 0.0002591122 8.637072e-05
 [761,] 0.0002591121 0.0002591122 8.637072e-05
 [762,] 0.0002591121 0.0002591122 8.637072e-05
 [763,] 0.0002591121 0.0002591120 8.637066e-05
 [764,] 0.0002591121 0.0002591120 8.637067e-05
 [765,] 0.0002591121 0.0002591120 8.637066e-05
 [766,] 0.0002591121 0.0002591121 8.637070e-05
 [767,] 0.0007008127 0.0002591120 1.823812e-04
 [768,] 0.0002591121 0.0002591120 8.637068e-05
 [769,] 0.0002591121 0.0002591122 8.637072e-05
 [770,] 0.0002591121 0.0002591120 8.637067e-05
 [771,] 0.0002591121 0.0002591120 8.637068e-05
 [772,] 0.0002591121 0.0002591122 8.637072e-05
 [773,] 0.0002591121 0.0002591122 8.637072e-05
 [774,] 0.0002591121 0.0002591120 8.637067e-05
 [775,] 0.0002591121 0.0002591122 8.637072e-05
 [776,] 0.0002591121 0.0002591122 8.637072e-05
 [777,] 0.0002591121 0.0002591122 8.637072e-05
 [778,] 0.0002591121 0.0002591122 8.637072e-05
 [779,] 0.0003803068 0.0002591120 8.797201e-05
 [780,] 0.0002591121 0.0002591120 8.637068e-05
 [781,] 0.0002591121 0.0002591122 8.637072e-05
 [782,] 0.0002591121 0.0002591120 8.637067e-05
 [783,] 0.0002591121 0.0002591122 8.637072e-05
 [784,] 0.0002671772 0.0002591120 8.637067e-05
 [785,] 0.0006319157 0.0002591120 2.114671e-04
 [786,] 0.0002591121 0.0002591122 8.637072e-05
 [787,] 0.0002591121 0.0002591121 8.637069e-05
 [788,] 0.0002591121 0.0002591120 8.637068e-05
 [789,] 0.0002591121 0.0002591122 8.637073e-05
 [790,] 0.0002591121 0.0002591122 8.637073e-05
 [791,] 0.0004936861 0.0002591121 2.507496e-04
 [792,] 0.0002591121 0.0002591120 8.637067e-05
 [793,] 0.0002591121 0.0002591122 8.637072e-05
 [794,] 0.0002591121 0.0002591120 8.637068e-05
 [795,] 0.0005371498 0.0002591120 1.643902e-04
 [796,] 0.0002591121 0.0002591122 8.637072e-05
 [797,] 0.0005188695 0.0002591120 1.690841e-04
 [798,] 0.0002591121 0.0002591122 8.637072e-05
 [799,] 0.0002591121 0.0002591120 8.637068e-05
 [800,] 0.0002591121 0.0002591122 8.637072e-05
 [801,] 0.0004743399 0.0002591121 2.398535e-04
 [802,] 0.0002591121 0.0002591121 8.637072e-05
 [803,] 0.0002591121 0.0002591122 8.637073e-05
 [804,] 0.0002591121 0.0002591122 8.637073e-05
 [805,] 0.0002591121 0.0002591122 8.637073e-05
 [806,] 0.0002591121 0.0002591120 8.637067e-05
 [807,] 0.0002591121 0.0002591120 8.637068e-05
 [808,] 0.0002591121 0.0002591122 1.443353e-04
 [809,] 0.0002591121 0.0002591120 8.637067e-05
 [810,] 0.0002591121 0.0002591120 8.637067e-05
 [811,] 0.0002591121 0.0002591122 1.338741e-04
 [812,] 0.0002591121 0.0002591122 1.200366e-04
 [813,] 0.0002591121 0.0002591122 8.637072e-05
 [814,] 0.0002591121 0.0002591120 8.637068e-05
 [815,] 0.0002591121 0.0002591120 8.637067e-05
 [816,] 0.0002591121 0.0002591122 8.637072e-05
 [817,] 0.0002591121 0.0002591122 8.637072e-05
 [818,] 0.0002945975 0.0002591120 8.736954e-05
 [819,] 0.0002591121 0.0002591122 8.637072e-05
 [820,] 0.0002591121 0.0002591121 8.637070e-05
 [821,] 0.0002591121 0.0002591121 8.637070e-05
 [822,] 0.0002829197 0.0002591120 8.661523e-05
 [823,] 0.0002591121 0.0002591122 8.637072e-05
 [824,] 0.0002591121 0.0002591121 8.637070e-05
 [825,] 0.0002591121 0.0002591121 8.637071e-05
 [826,] 0.0003884215 0.0002591122 2.883763e-04
 [827,] 0.0004170152 0.0002591122 2.687960e-04
 [828,] 0.0002591121 0.0002591121 8.637072e-05
 [829,] 0.0004956510 0.0002591120 1.652437e-04
 [830,] 0.0002591121 0.0002591121 8.637072e-05
 [831,] 0.0006008865 0.0002591120 2.103961e-04
 [832,] 0.0004995863 0.0002591121 2.477593e-04
 [833,] 0.0004395325 0.0002591120 1.758612e-04
 [834,] 0.0002591121 0.0002591120 8.637066e-05
 [835,] 0.0004521675 0.0002591121 2.316042e-04
 [836,] 0.0002591121 0.0002591122 8.637072e-05
 [837,] 0.0002591121 0.0002591122 8.637072e-05
 [838,] 0.0002591121 0.0002591120 8.637067e-05
 [839,] 0.0003658002 0.0002591123 2.560444e-04
 [840,] 0.0002591121 0.0002591120 8.637066e-05
 [841,] 0.0002591121 0.0002591120 8.637066e-05
 [842,] 0.0004628965 0.0002591120 1.820333e-04
 [843,] 0.0005660166 0.0002591120 1.885789e-04
 [844,] 0.0004483086 0.0002591121 2.066426e-04
 [845,] 0.0002591121 0.0002591122 1.410656e-04
 [846,] 0.0002591121 0.0002591120 8.637066e-05
 [847,] 0.0002591121 0.0002591121 8.637072e-05
 [848,] 0.0002591121 0.0002591120 8.637066e-05
 [849,] 0.0002591121 0.0002591121 8.637069e-05
 [850,] 0.0002591121 0.0002591121 8.637071e-05
 [851,] 0.0002591121 0.0002591120 8.637066e-05
 [852,] 0.0002591121 0.0002591122 8.637072e-05
 [853,] 0.0008088796 0.0002591120 2.804183e-04
 [854,] 0.0011165965 0.0002591120 3.552931e-04
 [855,] 0.0002591121 0.0002591122 8.637072e-05
 [856,] 0.0002591121 0.0002591120 8.637066e-05
 [857,] 0.0002591121 0.0002591120 8.637066e-05
 [858,] 0.0005276815 0.0002591121 2.661479e-04
 [859,] 0.0002591121 0.0002591122 8.637072e-05
 [860,] 0.0002591121 0.0002591120 8.637066e-05
 [861,] 0.0004502718 0.0002591122 3.175404e-04
 [862,] 0.0002591121 0.0002591121 8.637070e-05
 [863,] 0.0002591121 0.0002591122 8.637072e-05
 [864,] 0.0004398597 0.0002591121 2.076378e-04
 [865,] 0.0004926665 0.0002591120 1.375099e-04
 [866,] 0.0002591121 0.0002591121 8.637070e-05
 [867,] 0.0002591121 0.0002591120 8.637067e-05
 [868,] 0.0004978344 0.0002591121 2.318405e-04
 [869,] 0.0002591121 0.0002591121 8.637071e-05
 [870,] 0.0002591121 0.0002591120 8.637066e-05
 [871,] 0.0002591121 0.0002591120 8.637066e-05
 [872,] 0.0002591121 0.0002591122 8.637072e-05
 [873,] 0.0003968324 0.0002591120 1.443147e-04
 [874,] 0.0002591121 0.0002591122 8.637072e-05
 [875,] 0.0002591121 0.0002591120 8.637066e-05
 [876,] 0.0004689053 0.0002591120 1.749860e-04
 [877,] 0.0002591121 0.0002591121 8.637069e-05
 [878,] 0.0002638445 0.0002591121 8.732432e-05
 [879,] 0.0002591121 0.0002591122 8.637072e-05
 [880,] 0.0002591121 0.0002591120 8.637066e-05
 [881,] 0.0002591121 0.0002591120 8.637067e-05
 [882,] 0.0003406488 0.0002591123 2.539328e-04
 [883,] 0.0002591121 0.0002591120 8.637066e-05
 [884,] 0.0007789929 0.0002591121 3.608320e-04
 [885,] 0.0004265349 0.0002591122 2.641078e-04
 [886,] 0.0002591121 0.0002591120 8.637066e-05
 [887,] 0.0002591121 0.0002591120 8.637066e-05
 [888,] 0.0002591121 0.0002591121 8.637071e-05
 [889,] 0.0002591121 0.0002591122 8.637072e-05
 [890,] 0.0002591121 0.0002591120 8.637066e-05
 [891,] 0.0002591121 0.0002591122 8.637072e-05
 [892,] 0.0002591121 0.0002591120 8.637066e-05
 [893,] 0.0016506592 0.0002591121 7.491512e-04
 [894,] 0.0002591121 0.0002591120 8.637066e-05
 [895,] 0.0002591121 0.0002591120 8.637066e-05
 [896,] 0.0002591121 0.0002591120 8.637066e-05
 [897,] 0.0006113541 0.0002591124 6.341585e-04
 [898,] 0.0004501350 0.0002591124 5.183012e-04
 [899,] 0.0002591121 0.0002591121 8.637069e-05
 [900,] 0.0021299184 0.0002591119 4.620713e-04
 [901,] 0.0023901885 0.0002591119 5.276211e-04
 [902,] 0.0023264546 0.0002591119 5.185928e-04
 [903,] 0.0002591121 0.0002591122 8.637072e-05
 [904,] 0.0002591121 0.0002591121 8.637071e-05
 [905,] 0.0002591121 0.0002591121 8.637070e-05
 [906,] 0.0002591121 0.0002591121 8.637070e-05
 [907,] 0.0002591121 0.0002591121 8.637071e-05
 [908,] 0.0011833367 0.0002591119 3.027536e-04
 [909,] 0.0006853912 0.0002591121 3.079227e-04
 [910,] 0.0002591121 0.0002591121 8.637069e-05
 [911,] 0.0002591121 0.0002591121 8.637069e-05
 [912,] 0.0002591121 0.0002591122 8.637073e-05
 [913,] 0.0002591121 0.0002591122 8.637075e-05
 [914,] 0.0002591121 0.0002591121 8.637070e-05
 [915,] 0.0002591121 0.0002591121 8.637070e-05
 [916,] 0.0004243139 0.0002591123 4.519507e-04
 [917,] 0.0002591121 0.0002591121 8.637070e-05
 [918,] 0.0019220096 0.0002591120 5.129313e-04
 [919,] 0.0002591121 0.0002591122 8.637072e-05
 [920,] 0.0002591121 0.0002591122 8.637074e-05
 [921,] 0.0002591121 0.0002591121 8.637071e-05
 [922,] 0.0002591121 0.0002591121 8.637069e-05
 [923,] 0.0005584627 0.0002591120 2.114944e-04
 [924,] 0.0002591121 0.0002591121 8.637069e-05
 [925,] 0.0002591121 0.0002591121 8.637069e-05
 [926,] 0.0005060416 0.0002591119 9.954157e-05
 [927,] 0.0002591121 0.0002591122 8.637073e-05
 [928,] 0.0009304456 0.0002591123 7.338429e-04
 [929,] 0.0002591121 0.0002591121 8.637070e-05
 [930,] 0.0004570763 0.0002591120 1.420719e-04
 [931,] 0.0002591121 0.0002591121 8.637071e-05
 [932,] 0.0008761221 0.0002591120 2.741794e-04
 [933,] 0.0002591121 0.0002591121 8.637069e-05
 [934,] 0.0002591121 0.0002591121 8.637071e-05
 [935,] 0.0013546912 0.0002591120 4.847725e-04
 [936,] 0.0002591121 0.0002591121 8.637070e-05
 [937,] 0.0009815522 0.0002591120 2.770509e-04
 [938,] 0.0012631885 0.0002591119 2.005187e-04
 [939,] 0.0002591121 0.0002591122 8.637072e-05
 [940,] 0.0010863941 0.0002591120 3.290528e-04
 [941,] 0.0012524436 0.0002591122 9.712936e-04
 [942,] 0.0002591121 0.0002591121 8.637071e-05
 [943,] 0.0002591121 0.0002591121 8.637068e-05
 [944,] 0.0002591121 0.0002591121 8.637070e-05
 [945,] 0.0002591121 0.0002591120 8.637068e-05
 [946,] 0.0002591121 0.0002591121 8.637071e-05
 [947,] 0.0002591121 0.0002591122 8.637072e-05
 [948,] 0.0002591121 0.0002591121 8.637071e-05
 [949,] 0.0009261053 0.0002591120 3.511013e-04
 [950,] 0.0002591121 0.0002591122 8.637072e-05
 [951,] 0.0002591121 0.0002591121 8.637071e-05
 [952,] 0.0002591121 0.0002591121 8.637070e-05
 [953,] 0.0005162056 0.0002591126 6.587449e-04
 [954,] 0.0014099027 0.0002591121 6.483452e-04
 [955,] 0.0002591121 0.0002591121 8.637070e-05
 [956,] 0.0002591121 0.0002591121 8.637070e-05
 [957,] 0.0007841994 0.0002591120 2.783385e-04
 [958,] 0.0002591121 0.0002591121 8.637070e-05
 [959,] 0.0002591121 0.0002591121 8.637069e-05
 [960,] 0.0008143645 0.0002591126 1.090907e-03
 [961,] 0.0004447945 0.0002591123 3.467461e-04
 [962,] 0.0003302948 0.0002591119 9.193991e-05
 [963,] 0.0002591121 0.0002591120 8.637067e-05
 [964,] 0.0002591121 0.0002591120 8.637067e-05
 [965,] 0.0008198247 0.0002591121 3.689217e-04
 [966,] 0.0011336993 0.0002591120 3.927559e-04
 [967,] 0.0002591121 0.0002591120 8.637066e-05
 [968,] 0.0008379063 0.0002591120 3.121755e-04
 [969,] 0.0002591121 0.0002591120 8.637067e-05
 [970,] 0.0008564588 0.0002591121 4.632732e-04
 [971,] 0.0002591121 0.0002591120 8.637067e-05
 [972,] 0.0003748810 0.0002591123 2.782535e-04
 [973,] 0.0002591121 0.0002591120 8.637068e-05
 [974,] 0.0002591121 0.0002591121 8.637070e-05
 [975,] 0.0002591121 0.0002591120 8.637066e-05
 [976,] 0.0006484411 0.0002591121 3.214049e-04
 [977,] 0.0010068096 0.0002591121 4.918337e-04
 [978,] 0.0003975330 0.0002591121 9.451180e-05
 [979,] 0.0002591121 0.0002591120 8.637067e-05
 [980,] 0.0002591121 0.0002591120 8.637067e-05
 [981,] 0.0002591121 0.0002591120 8.637068e-05
 [982,] 0.0002591121 0.0002591120 8.637068e-05
 [983,] 0.0002591121 0.0002591120 8.637068e-05
 [984,] 0.0002591121 0.0002591120 8.637067e-05
 [985,] 0.0002591121 0.0002591120 8.637067e-05
 [986,] 0.0002591121 0.0002591120 8.637068e-05
 [987,] 0.0009100637 0.0002591121 5.181147e-04
 [988,] 0.0002591121 0.0002591120 8.637067e-05
 [989,] 0.0002591121 0.0002591120 8.637068e-05
 [990,] 0.0002591121 0.0002591120 8.637068e-05
 [991,] 0.0002591121 0.0002591120 8.637068e-05
 [992,] 0.0011378479 0.0002591121 5.102827e-04
 [993,] 0.0010728244 0.0002591121 4.630423e-04
 [994,] 0.0002591121 0.0002591121 8.637069e-05
 [995,] 0.0002591121 0.0002591120 8.637067e-05
 [996,] 0.0008573306 0.0002591121 4.300889e-04
 [997,] 0.0002591121 0.0002591121 8.637070e-05
 [998,] 0.0002591121 0.0002591121 8.637071e-05
 [999,] 0.0002591121 0.0002591121 8.637070e-05
[1000,] 0.0002591121 0.0002591120 8.637067e-05
[1001,] 0.0008712419 0.0002591121 4.680444e-04
[1002,] 0.0004090053 0.0002591123 3.081565e-04
[1003,] 0.0002591121 0.0002591120 8.637067e-05
[1004,] 0.0002591121 0.0002591121 8.637071e-05
[1005,] 0.0002591121 0.0002591120 8.637067e-05
[1006,] 0.0004543321 0.0002591123 3.701206e-04
[1007,] 0.0002591121 0.0002591120 8.637068e-05
[1008,] 0.0002591121 0.0002591120 8.637067e-05
[1009,] 0.0002591121 0.0002591121 8.637068e-05
[1010,] 0.0002591121 0.0002591121 8.637070e-05
[1011,] 0.0002591121 0.0002591122 8.637073e-05
[1012,] 0.0004483990 0.0002591124 4.012312e-04
[1013,] 0.0011292265 0.0002591121 5.081128e-04
[1014,] 0.0002591121 0.0002591121 8.637070e-05
[1015,] 0.0002591121 0.0002591121 8.637068e-05
[1016,] 0.0008804763 0.0002591121 4.661749e-04
[1017,] 0.0002591121 0.0002591121 8.637069e-05
[1018,] 0.0003023454 0.0002591125 3.228226e-04
[1019,] 0.0002591121 0.0002591121 8.637069e-05
[1020,] 0.0002880839 0.0002591121 8.637071e-05
[1021,] 0.0002591121 0.0002591121 8.637070e-05
[1022,] 0.0002591121 0.0002591121 8.637068e-05
[1023,] 0.0002591121 0.0002591120 8.637067e-05
[1024,] 0.0002591121 0.0002591121 8.637071e-05
[1025,] 0.0009660615 0.0002591121 5.234088e-04
[1026,] 0.0012217030 0.0002591121 5.137849e-04
[1027,] 0.0004361327 0.0002591123 3.590231e-04
[1028,] 0.0002591121 0.0002591120 8.637068e-05
[1029,] 0.0003878873 0.0002591121 9.376471e-05
[1030,] 0.0002591121 0.0002591120 8.637067e-05
[1031,] 0.0002591121 0.0002591121 8.637071e-05
[1032,] 0.0002591121 0.0002591120 8.637068e-05
[1033,] 0.0002726196 0.0002591121 8.989068e-05
[1034,] 0.0002591121 0.0002591120 8.637067e-05
[1035,] 0.0002591121 0.0002591120 8.637067e-05
[1036,] 0.0002591121 0.0002591121 8.637070e-05
[1037,] 0.0002591121 0.0002591121 8.637071e-05
[1038,] 0.0008475970 0.0002591123 7.332730e-04
[1039,] 0.0002834292 0.0002591121 9.288516e-05
[1040,] 0.0002591121 0.0002591124 8.637079e-05
[1041,] 0.0007496892 0.0002591121 4.168721e-04
[1042,] 0.0003657555 0.0002591124 4.479597e-04
[1043,] 0.0002591121 0.0002591120 8.637067e-05
[1044,] 0.0002591121 0.0002591120 8.637068e-05
[1045,] 0.0002591121 0.0002591121 8.637070e-05
[1046,] 0.0002591121 0.0002591120 8.637066e-05
[1047,] 0.0002591121 0.0002591121 8.637070e-05
[1048,] 0.0002591121 0.0002591122 8.637073e-05
[1049,] 0.0002591121 0.0002591120 8.637068e-05
[1050,] 0.0002591121 0.0002591120 8.637068e-05
[1051,] 0.0010661428 0.0002591121 4.428334e-04
[1052,] 0.0011935025 0.0002591120 4.016073e-04
[1053,] 0.0011495525 0.0002591121 4.705554e-04
[1054,] 0.0012403235 0.0002591121 5.235472e-04
[1055,] 0.0011713976 0.0002591121 5.973917e-04
[1056,] 0.0020163766 0.0002591122 1.383139e-03
[1057,] 0.0013753193 0.0002591121 6.008003e-04
[1058,] 0.0002591121 0.0002591121 8.637070e-05
[1059,] 0.0009818436 0.0002591121 4.790829e-04
[1060,] 0.0017911043 0.0002591122 1.340967e-03
[1061,] 0.0002591121 0.0002591121 8.637070e-05
[1062,] 0.0007420567 0.0002591124 9.428288e-04
[1063,] 0.0009385303 0.0002591124 1.427814e-03
[1064,] 0.0012621114 0.0002591120 2.906055e-04
[1065,] 0.0002591121 0.0002591122 8.637073e-05
[1066,] 0.0015112323 0.0002591121 7.813772e-04
[1067,] 0.0002591121 0.0002591121 8.637071e-05
[1068,] 0.0009977514 0.0002591124 1.523463e-03
[1069,] 0.0013589383 0.0002591122 9.109188e-04
[1070,] 0.0018438130 0.0002591122 1.357521e-03
[1071,] 0.0002591121 0.0002591121 8.637070e-05
[1072,] 0.0022097834 0.0002591123 1.909150e-03
[1073,] 0.0002591121 0.0002591121 8.637070e-05
[1074,] 0.0017299450 0.0002591122 9.479929e-04
[1075,] 0.0002591121 0.0002591121 8.637070e-05
[1076,] 0.0011619800 0.0002591121 5.466213e-04
[1077,] 0.0010139343 0.0002591121 5.148953e-04
[1078,] 0.0011499298 0.0002591121 5.608359e-04
[1079,] 0.0002591121 0.0002591120 8.637067e-05
[1080,] 0.0015703512 0.0002591121 7.610757e-04
[1081,] 0.0002591121 0.0002591121 8.637070e-05
[1082,] 0.0018124804 0.0002591121 8.870170e-04
[1083,] 0.0017039354 0.0002591121 8.144034e-04
[1084,] 0.0002591121 0.0002591120 8.637067e-05
[1085,] 0.0058562521 0.0002591121 3.511058e-03
[1086,] 0.0002591121 0.0002591120 8.637068e-05
[1087,] 0.0009865221 0.0002728038 1.671041e-03
[1088,] 0.0002591121 0.0002591121 8.637070e-05
[1089,] 0.0014135497 0.0002591121 6.463977e-04
[1090,] 0.0002591121 0.0002591120 8.637067e-05
[1091,] 0.0045753977 0.0002591121 1.998025e-03
[1092,] 0.0028112058 0.0002591121 1.396350e-03
[1093,] 0.0002591121 0.0002591120 8.637067e-05
[1094,] 0.0002591121 0.0002591121 8.637069e-05
[1095,] 0.0002591121 0.0002591121 8.637071e-05
[1096,] 0.0002591121 0.0002591121 8.637071e-05
[1097,] 0.0016519607 0.0002591120 5.900647e-04
[1098,] 0.0002591121 0.0002591121 8.637070e-05
[1099,] 0.0002591121 0.0002591122 8.637072e-05
[1100,] 0.0017297472 0.0002591121 8.407253e-04
[1101,] 0.0002591121 0.0002591121 8.637069e-05
[1102,] 0.0016156741 0.0002591121 7.303055e-04
[1103,] 0.0015955521 0.0002591121 7.844575e-04
[1104,] 0.0002591121 0.0002591122 8.637073e-05
[1105,] 0.0050641788 0.0002591121 3.036976e-03
[1106,] 0.0007121237 0.0002591121 3.030413e-04
[1107,] 0.0002591121 0.0002591120 8.637068e-05
[1108,] 0.0002591121 0.0002591121 8.637070e-05
[1109,] 0.0002591121 0.0002591122 8.637073e-05
[1110,] 0.0002591121 0.0002591122 8.637073e-05
[1111,] 0.0075347969 0.0002591122 4.706444e-03
[1112,] 0.0002684195 0.0002591121 9.260018e-05
[1113,] 0.0012312592 0.0002591124 1.861851e-03
[1114,] 0.0002591121 0.0002591121 8.637070e-05
[1115,] 0.0013680708 0.0002591121 5.950251e-04
[1116,] 0.0007057178 0.0002591121 2.735213e-04
[1117,] 0.0007729891 0.0002591121 2.693498e-04
[1118,] 0.0002591121 0.0002591121 8.637070e-05
[1119,] 0.0002591121 0.0002591120 8.637067e-05
[1120,] 0.0011321044 0.0002591121 4.540644e-04
[1121,] 0.0002591121 0.0002591120 8.637068e-05
[1122,] 0.0002591121 0.0002591122 8.637074e-05
[1123,] 0.0010516288 0.0002591121 4.826982e-04
[1124,] 0.0062755838 0.0002591122 3.854332e-03
[1125,] 0.0002591121 0.0002591121 8.637070e-05
[1126,] 0.0002591121 0.0002591121 8.637070e-05
[1127,] 0.0002591121 0.0002591121 8.637071e-05
[1128,] 0.0018715805 0.0002591119 3.866205e-04
[1129,] 0.0016565574 0.0002591121 6.317589e-04
[1130,] 0.0002591121 0.0002591121 8.637071e-05
[1131,] 0.0002591121 0.0002591122 8.637074e-05
[1132,] 0.0015859974 0.0002591121 7.022422e-04
[1133,] 0.0081601093 0.0002591122 4.936514e-03
[1134,] 0.0070802886 0.0002591121 4.154545e-03
[1135,] 0.0018930606 0.0002591119 3.736080e-04
[1136,] 0.0016922893 0.0002591121 7.108232e-04
[1137,] 0.0002591121 0.0002591121 8.637069e-05
[1138,] 0.0002591121 0.0002591121 8.637071e-05
[1139,] 0.0002591121 0.0002591120 8.637068e-05
[1140,] 0.0002591121 0.0002591120 8.637066e-05
[1141,] 0.0002591121 0.0002591121 8.637069e-05
[1142,] 0.0002591121 0.0002591121 8.637070e-05
[1143,] 0.0002591121 0.0002591121 8.637070e-05
[1144,] 0.0021685754 0.0003394590 4.334101e-03
[1145,] 0.0002591121 0.0002591121 8.637069e-05
[1146,] 0.0002591121 0.0002591120 8.637067e-05
[1147,] 0.0002591121 0.0002591121 8.637072e-05
[1148,] 0.0020481311 0.0003141092 3.784562e-03
[1149,] 0.0022856674 0.0003731712 5.004002e-03
[1150,] 0.0002591121 0.0002591121 8.637070e-05
[1151,] 0.0002591121 0.0002591121 8.637072e-05
[1152,] 0.0002591121 0.0002591119 8.637065e-05
[1153,] 0.0002591121 0.0002591119 8.637065e-05
[1154,] 0.0002591121 0.0002591121 8.637069e-05
[1155,] 0.0002591121 0.0002591121 8.637069e-05
[1156,] 0.0012294862 0.0002591124 1.343704e-03
[1157,] 0.0002591121 0.0002591121 8.637070e-05
[1158,] 0.0067355812 0.0002591120 2.402564e-03
[1159,] 0.0050590207 0.0002591120 1.713041e-03
[1160,] 0.0002591121 0.0002591121 8.637069e-05
[1161,] 0.0019637222 0.0002591121 9.473141e-04
[1162,] 0.0046072426 0.0002591120 1.585473e-03
[1163,] 0.0002591121 0.0002591121 8.637069e-05
[1164,] 0.0002591121 0.0002591121 8.637069e-05
[1165,] 0.0002591121 0.0002591121 8.637070e-05
[1166,] 0.0014971824 0.0003006701 2.552926e-03
[1167,] 0.0002591121 0.0002591121 8.637069e-05
[1168,] 0.0031261811 0.0002591125 4.111227e-03
[1169,] 0.0002591121 0.0002591121 8.637069e-05
[1170,] 0.0002591121 0.0002591121 8.637069e-05
[1171,] 0.0002591121 0.0002591121 8.637069e-05
[1172,] 0.0002591121 0.0002591121 8.637069e-05
[1173,] 0.0002591121 0.0002591121 8.637069e-05
[1174,] 0.0002591121 0.0002591121 8.637069e-05
[1175,] 0.0002591121 0.0002591121 8.637069e-05
[1176,] 0.0002591121 0.0002591121 8.637069e-05
[1177,] 0.0002591121 0.0002591120 8.637067e-05
[1178,] 0.0002591121 0.0002591121 8.637070e-05
[1179,] 0.0002591121 0.0002591121 8.637069e-05
[1180,] 0.0002591121 0.0002591121 8.637069e-05
[1181,] 0.0002591121 0.0002591121 8.637069e-05
[1182,] 0.0002591121 0.0002591121 8.637070e-05
[1183,] 0.0002591121 0.0002591121 8.637070e-05
[1184,] 0.0002591121 0.0002591121 8.637070e-05
[1185,] 0.0015470417 0.0002591125 1.964444e-03
[1186,] 0.0099211768 0.0002591120 2.425061e-03
[1187,] 0.0002591121 0.0002591120 8.637067e-05
[1188,] 0.0068089406 0.0002591121 3.134837e-03
[1189,] 0.0002591121 0.0002591124 8.637078e-05
[1190,] 0.0038795325 0.0004551475 1.113589e-02
[1191,] 0.0002591121 0.0002591124 8.637079e-05
[1192,] 0.0002591121 0.0002591124 8.637079e-05
[1193,] 0.0002591121 0.0002591124 8.637080e-05
[1194,] 0.0002591121 0.0002591121 8.637069e-05
[1195,] 0.0019347985 0.0002591120 6.023935e-04
[1196,] 0.0002591121 0.0002591121 8.637070e-05
[1197,] 0.0002591121 0.0002591121 8.637069e-05
[1198,] 0.0002591121 0.0002591121 8.637070e-05
[1199,] 0.0025025119 0.0002591126 3.900051e-03
[1200,] 0.0062961086 0.0002591120 2.421826e-03
[1201,] 0.0045223047 0.0002591120 1.553427e-03
[1202,] 0.0002591121 0.0002591121 8.637069e-05
[1203,] 0.0002591121 0.0002591121 8.637071e-05
[1204,] 0.0003258023 0.0002591121 1.114549e-04
[1205,] 0.0019699356 0.0004404466 4.896677e-03
[1206,] 0.0032926738 0.0002591121 1.291492e-03
[1207,] 0.0055520756 0.0002591120 2.110753e-03
[1208,] 0.0002591121 0.0002591122 8.637073e-05
[1209,] 0.0002591121 0.0002591122 8.637072e-05
[1210,] 0.0002591121 0.0002591122 8.637072e-05
[1211,] 0.0002591121 0.0002591121 8.637071e-05
[1212,] 0.0002591121 0.0002591122 8.637072e-05
[1213,] 0.0002591121 0.0002591120 8.637067e-05
[1214,] 0.0002591121 0.0002591122 8.637072e-05
[1215,] 0.0008271299 0.0002591126 1.144813e-03
[1216,] 0.0002591121 0.0002591121 8.637070e-05
[1217,] 0.0002591121 0.0002591121 8.637069e-05
[1218,] 0.0002591121 0.0002591121 8.637069e-05
[1219,] 0.0002591121 0.0002591120 8.637068e-05
[1220,] 0.0002591121 0.0002591121 8.637069e-05
[1221,] 0.0002591121 0.0002591121 8.637071e-05
[1222,] 0.0004399216 0.0002591122 1.134900e-04
[1223,] 0.0002591121 0.0002591122 8.637072e-05
[1224,] 0.0002591121 0.0002591121 8.637070e-05
[1225,] 0.0002591121 0.0003070832 1.742901e-04
[1226,] 0.0002591121 0.0002591122 8.637072e-05
[1227,] 0.0002591121 0.0002591124 1.236122e-04
[1228,] 0.0002591121 0.0002591122 8.637072e-05
[1229,] 0.0002591121 0.0002591121 8.637070e-05
[1230,] 0.0002591121 0.0002591121 8.637071e-05
[1231,] 0.0002591121 0.0002591121 8.637071e-05
[1232,] 0.0002591121 0.0002591122 8.637072e-05
[1233,] 0.0002591121 0.0002591120 8.637068e-05
[1234,] 0.0002591121 0.0002591121 8.637069e-05
[1235,] 0.0002591121 0.0002591121 8.637071e-05
[1236,] 0.0002591121 0.0002591121 8.637071e-05
[1237,] 0.0002591121 0.0002591120 8.637068e-05
[1238,] 0.0003861804 0.0002591121 1.449566e-04
[1239,] 0.0002591121 0.0002890880 1.282409e-04
[1240,] 0.0002591121 0.0002591121 8.637070e-05
[1241,] 0.0002591121 0.0002591120 8.637068e-05
[1242,] 0.0002591121 0.0003558451 1.022861e-04
[1243,] 0.0002591121 0.0002591124 8.637082e-05
[1244,] 0.0002591121 0.0002591121 8.637070e-05
[1245,] 0.0002591121 0.0002591121 8.637070e-05
[1246,] 0.0002591121 0.0002591121 8.637070e-05
[1247,] 0.0002591121 0.0002591123 8.637077e-05
[1248,] 0.0002591121 0.0002591120 8.637066e-05
[1249,] 0.0002591121 0.0002591124 8.637079e-05
[1250,] 0.0002591121 0.0002591125 8.637085e-05
[1251,] 0.0002591121 0.0002591125 8.637083e-05
[1252,] 0.0002591121 0.0002591124 8.637082e-05
[1253,] 0.0002591121 0.0002591124 8.637080e-05
[1254,] 0.0002591121 0.0005245370 1.151330e-04
[1255,] 0.0002591121 0.0004224756 8.874067e-05
[1256,] 0.0002591121 0.0002591120 8.637066e-05
[1257,] 0.0002591121 0.0002591120 8.637066e-05
[1258,] 0.0002591121 0.0002591121 8.637070e-05
[1259,] 0.0002591121 0.0002591124 8.637081e-05
[1260,] 0.0002591121 0.0002591124 8.637081e-05
[1261,] 0.0002591121 0.0002591124 8.637081e-05
[1262,] 0.0002591121 0.0002591123 8.637078e-05
[1263,] 0.0002591121 0.0002591124 8.637081e-05
[1264,] 0.0002591121 0.0002591124 8.637081e-05
[1265,] 0.0002591121 0.0002591124 8.637081e-05
[1266,] 0.0002591121 0.0002591124 8.637081e-05
[1267,] 0.0002591121 0.0002591124 8.637080e-05
[1268,] 0.0002591121 0.0002591122 8.637072e-05
[1269,] 0.0002591121 0.0002591124 8.637081e-05
[1270,] 0.0002591121 0.0002591124 8.637080e-05
[1271,] 0.0002591121 0.0002591121 8.637071e-05
[1272,] 0.0002591121 0.0002591124 8.637081e-05
[1273,] 0.0002591121 0.0002591124 8.637081e-05
[1274,] 0.0002591121 0.0002591124 8.637081e-05
[1275,] 0.0002591121 0.0002591120 8.637067e-05
[1276,] 0.0002591121 0.0004138874 1.086817e-04
[1277,] 0.0002591121 0.0002591124 8.637080e-05
[1278,] 0.0002591121 0.0002591121 8.637070e-05
[1279,] 0.0002591121 0.0002591120 8.637068e-05
[1280,] 0.0002591121 0.0002591122 8.637073e-05
[1281,] 0.0002591121 0.0002786280 8.637091e-05
[1282,] 0.0002591121 0.0002591121 8.637071e-05
[1283,] 0.0002591121 0.0002591120 8.637068e-05
[1284,] 0.0002591121 0.0002591120 8.637068e-05
[1285,] 0.0002591121 0.0002591120 8.637067e-05
[1286,] 0.0002591121 0.0002591120 8.637068e-05
[1287,] 0.0002591121 0.0002591120 8.637068e-05
[1288,] 0.0002591121 0.0002591121 8.637071e-05
[1289,] 0.0002591121 0.0002591120 8.637068e-05
[1290,] 0.0002591121 0.0002591121 8.637071e-05
[1291,] 0.0002591121 0.0002591121 8.637070e-05
[1292,] 0.0002591121 0.0002591120 8.637068e-05
[1293,] 0.0002752505 0.0002591121 8.637070e-05
[1294,] 0.0002591121 0.0002591122 8.637072e-05
[1295,] 0.0002591121 0.0002591120 8.637067e-05
[1296,] 0.0002776117 0.0002591121 8.637070e-05
[1297,] 0.0002591121 0.0002591120 8.637068e-05
[1298,] 0.0002591121 0.0002591121 8.637069e-05
[1299,] 0.0002591121 0.0002591121 8.637068e-05
[1300,] 0.0002591121 0.0002591121 8.637069e-05
[1301,] 0.0002591121 0.0002591121 8.637068e-05
[1302,] 0.0002591121 0.0002591121 8.637068e-05
[1303,] 0.0002705191 0.0002591121 8.637070e-05
[1304,] 0.0002591121 0.0002591120 8.637068e-05
[1305,] 0.0002870259 0.0002591121 8.764467e-05
[1306,] 0.0002873254 0.0002591121 9.029129e-05
[1307,] 0.0002591121 0.0002591121 8.637069e-05
[1308,] 0.0002591121 0.0002591120 8.637066e-05
[1309,] 0.0002591121 0.0002591121 8.637068e-05
[1310,] 0.0002779544 0.0002591121 8.721891e-05
[1311,] 0.0002591121 0.0002591121 8.637070e-05
[1312,] 0.0002731474 0.0002591121 8.637069e-05
[1313,] 0.0002591121 0.0002591120 8.637065e-05
[1314,] 0.0002591121 0.0002591120 8.637066e-05
[1315,] 0.0002591121 0.0002591120 8.637068e-05
[1316,] 0.0002888492 0.0002591121 9.016347e-05
[1317,] 0.0002591121 0.0002591120 8.637067e-05
[1318,] 0.0002591121 0.0002591120 8.637065e-05
[1319,] 0.0002591121 0.0002591120 8.637067e-05
[1320,] 0.0002591121 0.0002591120 8.637067e-05
[1321,] 0.0002591121 0.0002591120 8.637067e-05
[1322,] 0.0002740201 0.0002591121 8.637069e-05
[1323,] 0.0002591121 0.0002591121 8.637070e-05
[1324,] 0.0002591121 0.0002591119 8.637064e-05
[1325,] 0.0002591121 0.0002591121 9.337399e-05
[1326,] 0.0002591121 0.0002591121 8.637069e-05
[1327,] 0.0002591121 0.0002591121 8.637069e-05
[1328,] 0.0002591121 0.0002591122 8.637074e-05
[1329,] 0.0002591121 0.0002591121 8.637070e-05
[1330,] 0.0002591121 0.0002591121 8.637071e-05
[1331,] 0.0002591121 0.0002591122 8.637072e-05
[1332,] 0.0002591121 0.0002591121 8.637070e-05
[1333,] 0.0002591121 0.0002591120 8.637065e-05
[1334,] 0.0002591121 0.0002591121 8.637070e-05
[1335,] 0.0002591121 0.0002591121 8.637071e-05
[1336,] 0.0002591121 0.0002591121 8.637071e-05
[1337,] 0.0002591121 0.0002591121 8.637071e-05
[1338,] 0.0002591121 0.0002591122 8.637071e-05
[1339,] 0.0002591121 0.0002591121 8.637071e-05
[1340,] 0.0002591121 0.0002591122 8.637074e-05
[1341,] 0.0002591121 0.0002591122 8.637074e-05
[1342,] 0.0002591121 0.0002591121 8.637070e-05
[1343,] 0.0002591121 0.0002591122 8.637071e-05
[1344,] 0.0002591121 0.0002591121 8.637069e-05
[1345,] 0.0002591121 0.0002591122 8.637071e-05
[1346,] 0.0002591121 0.0002591121 8.637070e-05
[1347,] 0.0002591121 0.0002591120 8.637065e-05
[1348,] 0.0002591121 0.0002591120 8.637066e-05
[1349,] 0.0002591121 0.0002591120 8.637065e-05
[1350,] 0.0002591121 0.0002591122 8.637072e-05
[1351,] 0.0002591121 0.0002591120 8.637065e-05
[1352,] 0.0002591121 0.0002591120 8.637065e-05
[1353,] 0.0002591121 0.0002591121 8.637071e-05
[1354,] 0.0002591121 0.0002591121 8.637070e-05
[1355,] 0.0002591121 0.0002591120 8.637066e-05
[1356,] 0.0002591121 0.0002591122 8.637073e-05
[1357,] 0.0002591121 0.0002591120 8.637066e-05
[1358,] 0.0002591121 0.0002591122 8.637073e-05
[1359,] 0.0002591121 0.0002591121 8.637070e-05
[1360,] 0.0002591121 0.0002591120 8.637067e-05
[1361,] 0.0002591121 0.0003883178 8.637098e-05
[1362,] 0.0002591121 0.0002591122 8.637072e-05
[1363,] 0.0002591121 0.0002591120 8.637066e-05
[1364,] 0.0002591121 0.0002725467 8.637085e-05
[1365,] 0.0002591121 0.0002591121 8.637072e-05
[1366,] 0.0002591121 0.0004705688 8.637102e-05
[1367,] 0.0002591121 0.0002591122 8.637073e-05
[1368,] 0.0002591121 0.0002591120 8.637066e-05
[1369,] 0.0002591121 0.0002591121 8.637070e-05
[1370,] 0.0002591121 0.0002591122 8.637072e-05
[1371,] 0.0002591121 0.0002591122 8.637072e-05
[1372,] 0.0002591121 0.0002591120 8.637067e-05
[1373,] 0.0002591121 0.0002591122 8.637074e-05
[1374,] 0.0002591121 0.0002591122 8.637074e-05
[1375,] 0.0013900175 0.0002591121 5.410995e-04
[1376,] 0.0002591121 0.0002591121 8.637069e-05
[1377,] 0.0003534493 0.0002591121 1.218375e-04
[1378,] 0.0002591121 0.0002591119 8.637065e-05
[1379,] 0.0002591121 0.0002591120 8.637066e-05
[1380,] 0.0002591121 0.0002591120 8.637067e-05
[1381,] 0.0014891447 0.0002591121 5.562889e-04
[1382,] 0.0002591121 0.0003081364 8.637080e-05
[1383,] 0.0013781357 0.0002591121 4.915626e-04
[1384,] 0.0002591121 0.0002591119 8.637065e-05
[1385,] 0.0002591121 0.0002591122 8.637073e-05
[1386,] 0.0002591121 0.0002591120 8.637065e-05
[1387,] 0.0002591121 0.0002591120 8.637065e-05
[1388,] 0.0014620665 0.0002591121 5.281394e-04
[1389,] 0.0002591121 0.0002591122 8.637073e-05
[1390,] 0.0002591121 0.0002591120 8.637066e-05
[1391,] 0.0002591121 0.0002591120 8.637065e-05
[1392,] 0.0002591121 0.0002591120 8.637068e-05
[1393,] 0.0002591121 0.0002591121 8.637070e-05
[1394,] 0.0013294740 0.0002591121 5.953509e-04
[1395,] 0.0013472740 0.0002591121 5.860314e-04
[1396,] 0.0002591121 0.0002591120 8.637068e-05
[1397,] 0.0002591121 0.0002591119 8.637065e-05
[1398,] 0.0002591121 0.0002591121 8.637070e-05
[1399,] 0.0002591121 0.0002591121 8.637070e-05
[1400,] 0.0015677922 0.0002591121 8.817495e-04
[1401,] 0.0002591121 0.0002591121 8.637069e-05
[1402,] 0.0008829976 0.0002591121 4.629774e-04
[1403,] 0.0012203535 0.0002591121 8.553541e-04
[1404,] 0.0002591121 0.0002591121 8.637069e-05
[1405,] 0.0011172754 0.0002591121 6.323027e-04
[1406,] 0.0002591121 0.0002591121 8.637069e-05
[1407,] 0.0002591121 0.0002591121 8.637070e-05
[1408,] 0.0010835992 0.0002591121 6.655068e-04
[1409,] 0.0007923818 0.0002591121 4.767482e-04
[1410,] 0.0002591121 0.0002591121 8.637070e-05
[1411,] 0.0002591121 0.0002591120 8.637068e-05
[1412,] 0.0002591121 0.0002591121 8.637069e-05
[1413,] 0.0002591121 0.0002591120 8.637066e-05
[1414,] 0.0002591121 0.0002591121 8.637070e-05
[1415,] 0.0002591121 0.0002591120 8.637068e-05
[1416,] 0.0003696867 0.0002591121 1.253700e-04
[1417,] 0.0012626499 0.0002591121 7.161673e-04
[1418,] 0.0002591121 0.0002591120 8.637065e-05
[1419,] 0.0002591121 0.0002591121 8.637070e-05
[1420,] 0.0002591121 0.0002591121 8.637070e-05
[1421,] 0.0002591121 0.0002591121 8.637070e-05
[1422,] 0.0002591121 0.0002591120 8.637065e-05
[1423,] 0.0002591121 0.0002591121 8.637070e-05
[1424,] 0.0006391209 0.0002591121 3.393151e-04
[1425,] 0.0004103197 0.0002591121 1.434416e-04
[1426,] 0.0003774462 0.0002591121 1.392317e-04
[1427,] 0.0004672012 0.0002591121 2.853854e-04
[1428,] 0.0003780904 0.0002591121 2.580069e-04
[1429,] 0.0004150973 0.0002591121 2.857937e-04
[1430,] 0.0002591121 0.0002591121 8.637070e-05
[1431,] 0.0002591121 0.0002591121 8.637070e-05
[1432,] 0.0002591121 0.0002591121 8.637070e-05
[1433,] 0.0002591121 0.0002591120 8.637066e-05
[1434,] 0.0003726428 0.0002591121 2.318089e-04
[1435,] 0.0003675369 0.0002591121 2.229295e-04
[1436,] 0.0005946857 0.0002591121 3.650111e-04
[1437,] 0.0005638041 0.0002591121 3.548116e-04
[1438,] 0.0002591121 0.0002591120 8.638624e-05
[1439,] 0.0003651093 0.0002591121 2.203360e-04
[1440,] 0.0003728691 0.0002591121 2.263950e-04
[1441,] 0.0002591121 0.0002591121 8.637070e-05
[1442,] 0.0005071661 0.0002591121 2.962763e-04
[1443,] 0.0004396092 0.0002591121 2.210650e-04
[1444,] 0.0004555591 0.0002591121 2.328205e-04
[1445,] 0.0006900125 0.0002591121 2.856201e-04
[1446,] 0.0002591121 0.0002591121 8.637070e-05
[1447,] 0.0002591121 0.0002591120 8.637066e-05
[1448,] 0.0002591121 0.0002591121 8.637070e-05
[1449,] 0.0006023718 0.0002591122 6.379848e-04
[1450,] 0.0002591121 0.0002591121 8.637071e-05
[1451,] 0.0005178005 0.0002591121 2.499295e-04
[1452,] 0.0003313026 0.0002591121 1.068236e-04
[1453,] 0.0006123997 0.0002591121 2.581183e-04
[1454,] 0.0002591121 0.0002591121 8.637070e-05
[1455,] 0.0005381635 0.0002591121 2.655766e-04
[1456,] 0.0002591121 0.0002591121 8.637069e-05
[1457,] 0.0002591121 0.0002591121 8.637070e-05
[1458,] 0.0006053899 0.0002591121 2.544518e-04
[1459,] 0.0003566590 0.0002591120 1.107868e-04
[1460,] 0.0006289553 0.0002591121 2.636060e-04
[1461,] 0.0002857460 0.0002591121 9.309836e-05
[1462,] 0.0002591121 0.0002591121 8.637070e-05
[1463,] 0.0002591121 0.0002591121 8.637070e-05
[1464,] 0.0006185205 0.0002591121 2.669204e-04
[1465,] 0.0005255594 0.0002591121 2.670619e-04
[1466,] 0.0007163121 0.0002591121 2.501958e-04
[1467,] 0.0002591121 0.0002591122 8.637075e-05
[1468,] 0.0002591121 0.0002591121 8.637070e-05
[1469,] 0.0002591121 0.0002591120 8.637066e-05
[1470,] 0.0002591121 0.0002591122 8.637072e-05
[1471,] 0.0002591121 0.0002591120 8.637067e-05
[1472,] 0.0002591121 0.0002591120 8.637066e-05
[1473,] 0.0002600867 0.0002591121 8.670607e-05
[1474,] 0.0002607158 0.0002591121 8.691439e-05
[1475,] 0.0002591121 0.0002591119 8.637065e-05
[1476,] 0.0002591121 0.0002591121 8.637069e-05
[1477,] 0.0002591121 0.0002591120 8.637065e-05
[1478,] 0.0002591121 0.0002591121 8.637071e-05
[1479,] 0.0002591121 0.0002591121 8.637070e-05
[1480,] 0.0002591121 0.0002591120 8.637065e-05
[1481,] 0.0002591121 0.0002591121 8.637068e-05
[1482,] 0.0002591121 0.0002591121 8.637068e-05
[1483,] 0.0002591121 0.0002591120 8.637065e-05
[1484,] 0.0002900583 0.0002591122 1.213821e-04
[1485,] 0.0003039643 0.0002591121 1.068481e-04
[1486,] 0.0002591121 0.0002591121 8.637069e-05
[1487,] 0.0002591121 0.0002591121 8.637070e-05
[1488,] 0.0003700215 0.0002591121 1.314679e-04
[1489,] 0.0003839286 0.0002591121 1.215599e-04
[1490,] 0.0002591121 0.0002591121 8.637069e-05
[1491,] 0.0002591121 0.0002591121 8.637071e-05
[1492,] 0.0002591121 0.0002591121 8.637069e-05
[1493,] 0.0002591121 0.0002591121 8.637069e-05
[1494,] 0.0003062063 0.0002591120 1.048760e-04
[1495,] 0.0002591121 0.0002591121 8.637070e-05
[1496,] 0.0003971084 0.0002591121 1.391827e-04
[1497,] 0.0002591121 0.0002591121 8.637071e-05
[1498,] 0.0002591121 0.0002591122 8.637072e-05
[1499,] 0.0002591121 0.0002591122 8.637073e-05
[1500,] 0.0002591121 0.0002591122 8.637072e-05
[1501,] 0.0002591121 0.0002591121 8.637071e-05
[1502,] 0.0002591121 0.0002591121 8.637070e-05
[1503,] 0.0003703305 0.0002591120 1.285646e-04
[1504,] 0.0002591121 0.0002591121 8.637070e-05
[1505,] 0.0002591121 0.0002591122 8.637073e-05
[1506,] 0.0005913676 0.0002591121 2.326518e-04
[1507,] 0.0006319880 0.0002591121 2.461533e-04
[1508,] 0.0005471577 0.0002591121 2.109696e-04
[1509,] 0.0003778454 0.0002591119 1.305512e-04
[1510,] 0.0006448964 0.0002591121 2.550192e-04
[1511,] 0.0002591121 0.0002591121 8.637070e-05
[1512,] 0.0006650598 0.0002591121 2.551421e-04
[1513,] 0.0003893632 0.0002591120 1.309058e-04
[1514,] 0.0003951717 0.0002591120 1.306975e-04
[1515,] 0.0002591121 0.0002591121 8.637070e-05
[1516,] 0.0002591121 0.0002591121 8.819823e-05
[1517,] 0.0002591121 0.0002591120 8.637066e-05
[1518,] 0.0002591121 0.0002591121 8.868212e-05
[1519,] 0.0002591121 0.0002591121 8.637070e-05
[1520,] 0.0004127895 0.0002591121 1.584415e-04
[1521,] 0.0004173911 0.0002591120 1.570682e-04
[1522,] 0.0002591121 0.0002591121 8.637069e-05
[1523,] 0.0004701810 0.0002591120 1.328206e-04
[1524,] 0.0004219137 0.0002591120 1.582394e-04
[1525,] 0.0002591121 0.0002591121 8.637070e-05
[1526,] 0.0005638958 0.0002591121 1.451040e-04
[1527,] 0.0002591121 0.0002591121 8.637070e-05
[1528,] 0.0002591121 0.0002591121 8.637070e-05
[1529,] 0.0002591121 0.0002591121 8.637070e-05
[1530,] 0.0002591121 0.0002591121 8.637070e-05
[1531,] 0.0002591121 0.0002591121 8.637070e-05
[1532,] 0.0002591121 0.0002591121 8.637070e-05
[1533,] 0.0003989787 0.0002591120 1.331144e-04
[1534,] 0.0003656246 0.0002591120 1.226416e-04
[1535,] 0.0003410811 0.0002591120 1.242070e-04
[1536,] 0.0003986506 0.0002591120 1.369936e-04
[1537,] 0.0002591121 0.0002591121 8.637070e-05
[1538,] 0.0004232334 0.0002591120 1.450749e-04
[1539,] 0.0002591121 0.0002591121 8.637070e-05
[1540,] 0.0003942089 0.0002591120 1.311274e-04
[1541,] 0.0002591121 0.0002591121 8.637070e-05
[1542,] 0.0004497265 0.0002591121 1.309680e-04
[1543,] 0.0004089897 0.0002591120 1.405817e-04
[1544,] 0.0002591121 0.0002591121 8.637070e-05
[1545,] 0.0002591121 0.0002591121 8.637070e-05
[1546,] 0.0004499302 0.0002591121 1.305490e-04
[1547,] 0.0002591121 0.0002591121 8.637070e-05
[1548,] 0.0002591121 0.0002591121 8.637071e-05
[1549,] 0.0003035877 0.0002591120 1.106958e-04
[1550,] 0.0004337186 0.0002591121 1.317574e-04
[1551,] 0.0002591121 0.0002591121 8.695414e-05
[1552,] 0.0002591121 0.0002591121 8.672281e-05
[1553,] 0.0003835934 0.0002591119 1.201591e-04
[1554,] 0.0004863362 0.0002591121 1.276005e-04
[1555,] 0.0003934560 0.0002591119 1.297688e-04
[1556,] 0.0002591121 0.0002591121 8.637070e-05
[1557,] 0.0002591121 0.0002591121 8.637070e-05
[1558,] 0.0003814704 0.0002591119 1.287501e-04
[1559,] 0.0002591121 0.0002591120 8.637067e-05
[1560,] 0.0002591121 0.0002591121 8.637069e-05
[1561,] 0.0005251038 0.0002591119 1.768882e-04
[1562,] 0.0002591121 0.0002591121 8.637069e-05
[1563,] 0.0005662445 0.0002591119 1.847131e-04
[1564,] 0.0002591121 0.0002591121 8.637070e-05
[1565,] 0.0005533922 0.0002591119 1.840562e-04
[1566,] 0.0005559818 0.0002591119 1.844283e-04
[1567,] 0.0004952644 0.0002591121 1.310171e-04
[1568,] 0.0007763273 0.0002591119 2.337153e-04
[1569,] 0.0005695237 0.0002591119 1.893458e-04
[1570,] 0.0005624286 0.0002591119 1.906691e-04
[1571,] 0.0002591121 0.0002591120 8.637067e-05
[1572,] 0.0002646802 0.0002591121 8.637069e-05
[1573,] 0.0005992160 0.0002591119 1.986150e-04
[1574,] 0.0005580341 0.0002591119 1.919346e-04
[1575,] 0.0002591121 0.0002591120 8.637067e-05
[1576,] 0.0002591121 0.0002591121 8.637069e-05
[1577,] 0.0005520542 0.0002591120 1.859662e-04
[1578,] 0.0002591121 0.0002591121 8.637069e-05
[1579,] 0.0005915593 0.0002591120 1.770132e-04
[1580,] 0.0007707676 0.0002591120 2.234240e-04
[1581,] 0.0002591121 0.0002591121 8.637069e-05
[1582,] 0.0005032386 0.0002591120 1.669750e-04
[1583,] 0.0005691094 0.0002591119 1.976828e-04
[1584,] 0.0002591121 0.0002591120 8.637067e-05
[1585,] 0.0002980257 0.0002591120 1.017162e-04
[1586,] 0.0004371641 0.0002591120 1.336465e-04
[1587,] 0.0002591121 0.0002591121 8.637069e-05
[1588,] 0.0004243640 0.0002591121 1.355231e-04
[1589,] 0.0002591121 0.0002591120 8.637068e-05
[1590,] 0.0005079624 0.0002591119 1.584929e-04
[1591,] 0.0002591121 0.0002591120 8.637068e-05
[1592,] 0.0002823331 0.0002591120 9.205299e-05
[1593,] 0.0002591121 0.0002591120 8.637068e-05
[1594,] 0.0002591121 0.0002591121 8.637071e-05
[1595,] 0.0004504697 0.0002591119 1.421737e-04
[1596,] 0.0002852662 0.0002591120 9.379428e-05
[1597,] 0.0005421197 0.0002591119 1.709375e-04
[1598,] 0.0004325111 0.0002591121 1.361008e-04
[1599,] 0.0004362439 0.0002591121 1.376530e-04
[1600,] 0.0002591121 0.0002591121 8.637069e-05
[1601,] 0.0005710920 0.0002591120 1.753961e-04
[1602,] 0.0002591121 0.0002591120 8.637068e-05
[1603,] 0.0002591121 0.0002591121 8.637068e-05
[1604,] 0.0004106595 0.0002591120 1.323409e-04
[1605,] 0.0002667625 0.0002591121 8.782858e-05
[1606,] 0.0002591121 0.0002591120 8.637067e-05
[1607,] 0.0002591121 0.0002591119 8.637065e-05
[1608,] 0.0002591121 0.0002591120 8.637068e-05
[1609,] 0.0002591121 0.0002591120 8.637068e-05
[1610,] 0.0002591121 0.0002591121 8.637070e-05
[1611,] 0.0002591121 0.0002591120 8.637068e-05
[1612,] 0.0004132545 0.0002591121 1.335516e-04
[1613,] 0.0002591121 0.0002591121 8.637069e-05
[1614,] 0.0005369708 0.0002591121 1.454245e-04
[1615,] 0.0002591121 0.0002591122 8.637073e-05
[1616,] 0.0002591121 0.0002591121 8.637069e-05
[1617,] 0.0004377500 0.0002591121 1.355240e-04
[1618,] 0.0003584458 0.0002591119 1.142725e-04
[1619,] 0.0002591121 0.0002591121 8.637070e-05
[1620,] 0.0002591121 0.0002591121 8.637071e-05
[1621,] 0.0002591121 0.0002591121 8.637071e-05
[1622,] 0.0002591121 0.0002591121 8.637071e-05
[1623,] 0.0002591121 0.0002591121 8.637071e-05
[1624,] 0.0002591121 0.0002591120 8.637068e-05
[1625,] 0.0003506498 0.0002591120 1.126304e-04
[1626,] 0.0002591121 0.0002591121 8.637069e-05
[1627,] 0.0002591121 0.0002591120 8.998718e-05
[1628,] 0.0002591121 0.0002591121 8.637069e-05
[1629,] 0.0002591121 0.0002591121 8.637069e-05
[1630,] 0.0002732700 0.0002591121 8.896215e-05
[1631,] 0.0002591121 0.0002591120 8.637068e-05
[1632,] 0.0002591121 0.0002591121 8.637069e-05
[1633,] 0.0002591121 0.0002591121 8.637069e-05
[1634,] 0.0004709579 0.0002591121 1.626611e-04
[1635,] 0.0004872712 0.0002591121 1.692007e-04
[1636,] 0.0002591121 0.0002591121 8.637071e-05
[1637,] 0.0002591121 0.0002591121 8.637069e-05
[1638,] 0.0005506622 0.0002591120 1.572710e-04
[1639,] 0.0002591121 0.0002591121 8.637069e-05
[1640,] 0.0002591121 0.0002591121 8.637069e-05
[1641,] 0.0002591121 0.0002591121 8.637069e-05
[1642,] 0.0002591121 0.0002591121 8.637069e-05
[1643,] 0.0002591121 0.0002591121 8.637069e-05
[1644,] 0.0002591121 0.0002591121 8.637069e-05
[1645,] 0.0003095892 0.0002591119 1.025245e-04
[1646,] 0.0002591121 0.0002591121 8.637069e-05
[1647,] 0.0002591121 0.0002591121 8.637071e-05
[1648,] 0.0002591121 0.0002591121 8.637069e-05
[1649,] 0.0002665252 0.0002591121 8.637069e-05
[1650,] 0.0002591121 0.0002591120 8.637068e-05
[1651,] 0.0002591121 0.0002591121 8.637069e-05
[1652,] 0.0002591121 0.0002591121 8.637071e-05
[1653,] 0.0003575378 0.0002591120 1.061667e-04
[1654,] 0.0002591121 0.0002591121 8.637070e-05
```
