## Supplementary material for "Characterization of shared and ancestry-specific signals driving complex traits using multi-ancestry fine-mapping": s1_data.bim

```
2	chr2:202285639:T:C	0	202285639	C	T
2	chr2:202286226:C:T	0	202286226	T	C
2	chr2:202287040:T:A	0	202287040	A	T
2	chr2:202287356:A:G	0	202287356	G	A
2	chr2:202287632:G:A	0	202287632	A	G
2	chr2:202287993:A:T	0	202287993	T	A
2	chr2:202288044:G:C	0	202288044	C	G
2	chr2:202288169:G:A	0	202288169	A	G
2	chr2:202288359:C:T	0	202288359	T	C
2	chr2:202288403:G:T	0	202288403	T	G
2	chr2:202289528:C:T	0	202289528	T	C
2	chr2:202290195:A:C	0	202290195	C	A
2	chr2:202290230:G:A	0	202290230	A	G
2	chr2:202291596:A:G	0	202291596	G	A
2	chr2:202291699:C:T	0	202291699	T	C
2	chr2:202292261:G:T	0	202292261	T	G
2	chr2:202292524:G:T	0	202292524	T	G
2	chr2:202293790:G:A	0	202293790	A	G
2	chr2:202294216:T:G	0	202294216	G	T
2	chr2:202294487:C:G	0	202294487	G	C
2	chr2:202296298:C:T	0	202296298	T	C
2	chr2:202297040:G:A	0	202297040	A	G
2	chr2:202298279:A:G	0	202298279	G	A
2	chr2:202298858:A:G	0	202298858	G	A
2	chr2:202299026:T:C	0	202299026	C	T
2	chr2:202299165:G:A	0	202299165	A	G
2	chr2:202299346:A:T	0	202299346	T	A
2	chr2:202300710:C:T	0	202300710	T	C
2	chr2:202301641:T:C	0	202301641	C	T
2	chr2:202302173:C:T	0	202302173	T	C
2	chr2:202303512:C:G	0	202303512	G	C
2	chr2:202303714:G:A	0	202303714	A	G
2	chr2:202304501:A:G	0	202304501	G	A
2	chr2:202305892:A:G	0	202305892	G	A
2	chr2:202306493:T:G	0	202306493	G	T
2	chr2:202307690:A:C	0	202307690	C	A
2	chr2:202308774:C:T	0	202308774	T	C
2	chr2:202309161:A:G	0	202309161	G	A
2	chr2:202309382:C:A	0	202309382	A	C
2	chr2:202309597:A:G	0	202309597	G	A
2	chr2:202309888:G:A	0	202309888	A	G
2	chr2:202309905:A:G	0	202309905	G	A
2	chr2:202310686:T:A	0	202310686	A	T
2	chr2:202311478:A:G	0	202311478	G	A
2	chr2:202311615:ATTTGAG:A	0	202311615	A	ATTTGAG
2	chr2:202312445:T:A	0	202312445	A	T
2	chr2:202313915:C:T	0	202313915	T	C
2	chr2:202315145:A:G	0	202315145	G	A
2	chr2:202315477:C:T	0	202315477	T	C
2	chr2:202315559:TA:T	0	202315559	T	TA
2	chr2:202315561:TA:T	0	202315561	T	TA
2	chr2:202316233:G:A	0	202316233	A	G
2	chr2:202316793:C:T	0	202316793	T	C
2	chr2:202317317:G:A	0	202317317	A	G
2	chr2:202318044:C:T	0	202318044	T	C
2	chr2:202319434:TG:T	0	202319434	T	TG
2	chr2:202319696:TG:T	0	202319696	T	TG
2	chr2:202322512:C:A	0	202322512	A	C
2	chr2:202325480:TC:T	0	202325480	T	TC
2	chr2:202327129:C:T	0	202327129	T	C
2	chr2:202327690:G:GAGAA	0	202327690	GAGAA	G
2	chr2:202329068:A:G	0	202329068	G	A
2	chr2:202329339:G:A	0	202329339	A	G
2	chr2:202329533:A:C	0	202329533	C	A
2	chr2:202329547:G:T	0	202329547	T	G
2	chr2:202329998:A:T	0	202329998	T	A
2	chr2:202330369:G:T	0	202330369	T	G
2	chr2:202330373:TTTC:T	0	202330373	T	TTTC
2	chr2:202330448:G:A	0	202330448	A	G
2	chr2:202330737:A:G	0	202330737	G	A
2	chr2:202331112:C:T	0	202331112	T	C
2	chr2:202332878:G:A	0	202332878	A	G
2	chr2:202333424:A:G	0	202333424	G	A
2	chr2:202333731:AAGAAAGAG:A	0	202333731	A	AAGAAAGAG
2	chr2:202334165:G:C	0	202334165	C	G
2	chr2:202335101:A:G	0	202335101	G	A
2	chr2:202336237:G:A	0	202336237	A	G
2	chr2:202337443:A:G	0	202337443	G	A
2	chr2:202337491:GA:G	0	202337491	G	GA
2	chr2:202339844:G:A	0	202339844	A	G
2	chr2:202340445:G:A	0	202340445	A	G
2	chr2:202340588:G:T	0	202340588	T	G
2	chr2:202341524:AT:A	0	202341524	A	AT
2	chr2:202342801:A:G	0	202342801	G	A
2	chr2:202343211:G:T	0	202343211	T	G
2	chr2:202344153:C:G	0	202344153	G	C
2	chr2:202345088:T:C	0	202345088	C	T
2	chr2:202345306:G:A	0	202345306	A	G
2	chr2:202346425:AG:A	0	202346425	A	AG
2	chr2:202346662:T:C	0	202346662	C	T
2	chr2:202346737:C:G	0	202346737	G	C
2	chr2:202347506:A:C	0	202347506	C	A
2	chr2:202347582:T:C	0	202347582	C	T
2	chr2:202348338:T:C	0	202348338	C	T
2	chr2:202348370:T:C	0	202348370	C	T
2	chr2:202349728:T:C	0	202349728	C	T
2	chr2:202350016:A:G	0	202350016	G	A
2	chr2:202354102:A:C	0	202354102	C	A
2	chr2:202354661:C:G	0	202354661	G	C
2	chr2:202355332:A:T	0	202355332	T	A
2	chr2:202356745:A:G	0	202356745	G	A
2	chr2:202356851:A:G	0	202356851	G	A
2	chr2:202356871:T:C	0	202356871	C	T
2	chr2:202357685:G:A	0	202357685	A	G
2	chr2:202358243:G:A	0	202358243	A	G
2	chr2:202358572:A:G	0	202358572	G	A
2	chr2:202359438:C:A	0	202359438	A	C
2	chr2:202359499:G:C	0	202359499	C	G
2	chr2:202361648:G:A	0	202361648	A	G
2	chr2:202366019:A:G	0	202366019	G	A
2	chr2:202366927:A:G	0	202366927	G	A
2	chr2:202367281:G:A	0	202367281	A	G
2	chr2:202369084:G:A	0	202369084	A	G
2	chr2:202369529:A:G	0	202369529	G	A
2	chr2:202370416:G:A	0	202370416	A	G
2	chr2:202371316:G:A	0	202371316	A	G
2	chr2:202373784:G:A	0	202373784	A	G
2	chr2:202379168:G:C	0	202379168	C	G
2	chr2:202379787:A:C	0	202379787	C	A
2	chr2:202380492:A:G	0	202380492	G	A
2	chr2:202381581:G:A	0	202381581	A	G
2	chr2:202381617:T:A	0	202381617	A	T
2	chr2:202381688:G:A	0	202381688	A	G
2	chr2:202382414:C:T	0	202382414	T	C
2	chr2:202382526:A:G	0	202382526	G	A
2	chr2:202382786:C:A	0	202382786	A	C
2	chr2:202383496:C:T	0	202383496	T	C
2	chr2:202386783:T:C	0	202386783	C	T
2	chr2:202389652:T:A	0	202389652	A	T
2	chr2:202390762:A:C	0	202390762	C	A
2	chr2:202391532:C:T	0	202391532	T	C
2	chr2:202392451:AAAGT:A	0	202392451	A	AAAGT
2	chr2:202395036:AC:A	0	202395036	A	AC
2	chr2:202395108:T:C	0	202395108	C	T
2	chr2:202395978:A:G	0	202395978	G	A
2	chr2:202396555:A:G	0	202396555	G	A
2	chr2:202397655:C:T	0	202397655	T	C
2	chr2:202398619:A:G	0	202398619	G	A
2	chr2:202398850:C:T	0	202398850	T	C
2	chr2:202400919:C:T	0	202400919	T	C
2	chr2:202403732:C:T	0	202403732	T	C
2	chr2:202405127:G:A	0	202405127	A	G
2	chr2:202405369:A:G	0	202405369	G	A
2	chr2:202406007:ACT:A	0	202406007	A	ACT
2	chr2:202406544:T:C	0	202406544	C	T
2	chr2:202407781:A:G	0	202407781	G	A
2	chr2:202408836:A:G	0	202408836	G	A
2	chr2:202408838:A:G	0	202408838	G	A
2	chr2:202409162:C:T	0	202409162	T	C
2	chr2:202409856:TA:T	0	202409856	T	TA
2	chr2:202410240:T:C	0	202410240	C	T
2	chr2:202410875:A:G	0	202410875	G	A
2	chr2:202412087:A:T	0	202412087	T	A
2	chr2:202412608:C:T	0	202412608	T	C
2	chr2:202413973:T:C	0	202413973	C	T
2	chr2:202414691:C:T	0	202414691	T	C
2	chr2:202414979:C:G	0	202414979	G	C
2	chr2:202416238:T:C	0	202416238	C	T
2	chr2:202416790:G:A	0	202416790	A	G
2	chr2:202417252:T:C	0	202417252	C	T
2	chr2:202417788:G:A	0	202417788	A	G
2	chr2:202417810:C:G	0	202417810	G	C
2	chr2:202419543:G:C	0	202419543	C	G
2	chr2:202419978:G:A	0	202419978	A	G
2	chr2:202420434:T:G	0	202420434	G	T
2	chr2:202421699:G:A	0	202421699	A	G
2	chr2:202422002:A:G	0	202422002	G	A
2	chr2:202422075:A:C	0	202422075	C	A
2	chr2:202425714:T:C	0	202425714	C	T
2	chr2:202426381:A:G	0	202426381	G	A
2	chr2:202427116:C:T	0	202427116	T	C
2	chr2:202427192:A:G	0	202427192	G	A
2	chr2:202427316:C:T	0	202427316	T	C
2	chr2:202427621:T:C	0	202427621	C	T
2	chr2:202427887:G:A	0	202427887	A	G
2	chr2:202428405:TC:T	0	202428405	T	TC
2	chr2:202428912:G:A	0	202428912	A	G
2	chr2:202429210:T:G	0	202429210	G	T
2	chr2:202433092:G:C	0	202433092	C	G
2	chr2:202440690:G:A	0	202440690	A	G
2	chr2:202445168:G:A	0	202445168	A	G
2	chr2:202448309:G:A	0	202448309	A	G
2	chr2:202448311:C:T	0	202448311	T	C
2	chr2:202448915:T:C	0	202448915	C	T
2	chr2:202450817:A:G	0	202450817	G	A
2	chr2:202450889:T:C	0	202450889	C	T
2	chr2:202455700:G:A	0	202455700	A	G
2	chr2:202460027:A:G	0	202460027	G	A
2	chr2:202460390:GTT:G	0	202460390	G	GTT
2	chr2:202464196:T:C	0	202464196	C	T
2	chr2:202464210:T:C	0	202464210	C	T
2	chr2:202465227:A:G	0	202465227	G	A
2	chr2:202466388:G:A	0	202466388	A	G
2	chr2:202468770:A:G	0	202468770	G	A
2	chr2:202469060:C:T	0	202469060	T	C
2	chr2:202469133:C:T	0	202469133	T	C
2	chr2:202469849:A:G	0	202469849	G	A
2	chr2:202470196:G:C	0	202470196	C	G
2	chr2:202470910:A:C	0	202470910	C	A
2	chr2:202472016:T:G	0	202472016	G	T
2	chr2:202472278:A:G	0	202472278	G	A
2	chr2:202472437:T:C	0	202472437	C	T
2	chr2:202473434:A:G	0	202473434	G	A
2	chr2:202473574:T:A	0	202473574	A	T
2	chr2:202474275:G:A	0	202474275	A	G
2	chr2:202474285:C:T	0	202474285	T	C
2	chr2:202475845:C:A	0	202475845	A	C
2	chr2:202480215:C:G	0	202480215	G	C
2	chr2:202481651:C:G	0	202481651	G	C
2	chr2:202482561:C:T	0	202482561	T	C
2	chr2:202482737:C:T	0	202482737	T	C
2	chr2:202485032:A:G	0	202485032	G	A
2	chr2:202485807:A:G	0	202485807	G	A
2	chr2:202486973:A:G	0	202486973	G	A
2	chr2:202487099:C:T	0	202487099	T	C
2	chr2:202487354:G:A	0	202487354	A	G
2	chr2:202487907:G:A	0	202487907	A	G
2	chr2:202488214:A:G	0	202488214	G	A
2	chr2:202488724:T:C	0	202488724	C	T
2	chr2:202489087:T:C	0	202489087	C	T
2	chr2:202489393:G:A	0	202489393	A	G
2	chr2:202492542:G:A	0	202492542	A	G
2	chr2:202492977:C:G	0	202492977	G	C
2	chr2:202493199:T:C	0	202493199	C	T
2	chr2:202493491:T:C	0	202493491	C	T
2	chr2:202494089:C:T	0	202494089	T	C
2	chr2:202494843:T:A	0	202494843	A	T
2	chr2:202495405:G:A	0	202495405	A	G
2	chr2:202496307:C:T	0	202496307	T	C
2	chr2:202497253:G:A	0	202497253	A	G
2	chr2:202497655:A:G	0	202497655	G	A
2	chr2:202499211:A:G	0	202499211	G	A
2	chr2:202499493:C:T	0	202499493	T	C
2	chr2:202501509:C:G	0	202501509	G	C
2	chr2:202502146:T:A	0	202502146	A	T
2	chr2:202503241:C:T	0	202503241	T	C
2	chr2:202503488:C:T	0	202503488	T	C
2	chr2:202503489:G:A	0	202503489	A	G
2	chr2:202504328:G:C	0	202504328	C	G
2	chr2:202504869:C:T	0	202504869	T	C
2	chr2:202505143:C:T	0	202505143	T	C
2	chr2:202507003:G:A	0	202507003	A	G
2	chr2:202507666:G:A	0	202507666	A	G
2	chr2:202508161:T:C	0	202508161	C	T
2	chr2:202508307:A:G	0	202508307	G	A
2	chr2:202510082:C:T	0	202510082	T	C
2	chr2:202510774:G:A	0	202510774	A	G
2	chr2:202510978:T:C	0	202510978	C	T
2	chr2:202511342:G:A	0	202511342	A	G
2	chr2:202511476:G:A	0	202511476	A	G
2	chr2:202511543:A:C	0	202511543	C	A
2	chr2:202511824:G:A	0	202511824	A	G
2	chr2:202512354:A:G	0	202512354	G	A
2	chr2:202513675:CT:C	0	202513675	C	CT
2	chr2:202513893:C:T	0	202513893	T	C
2	chr2:202514667:G:A	0	202514667	A	G
2	chr2:202516412:C:T	0	202516412	T	C
2	chr2:202516552:C:T	0	202516552	T	C
2	chr2:202516582:G:A	0	202516582	A	G
2	chr2:202517151:C:T	0	202517151	T	C
2	chr2:202517290:A:G	0	202517290	G	A
2	chr2:202517428:C:T	0	202517428	T	C
2	chr2:202518078:AG:A	0	202518078	A	AG
2	chr2:202522608:C:T	0	202522608	T	C
2	chr2:202523530:G:A	0	202523530	A	G
2	chr2:202523814:A:C	0	202523814	C	A
2	chr2:202523934:T:C	0	202523934	C	T
2	chr2:202526092:C:G	0	202526092	G	C
2	chr2:202528178:C:T	0	202528178	T	C
2	chr2:202528861:C:T	0	202528861	T	C
2	chr2:202529115:C:A	0	202529115	A	C
2	chr2:202529331:A:G	0	202529331	G	A
2	chr2:202530669:CTCT:C	0	202530669	C	CTCT
2	chr2:202531324:C:A	0	202531324	A	C
2	chr2:202531836:T:TAGTC	0	202531836	TAGTC	T
2	chr2:202531919:C:T	0	202531919	T	C
2	chr2:202533253:A:G	0	202533253	G	A
2	chr2:202533707:C:T	0	202533707	T	C
2	chr2:202534285:A:C	0	202534285	C	A
2	chr2:202534615:G:T	0	202534615	T	G
2	chr2:202538444:G:A	0	202538444	A	G
2	chr2:202540435:A:G	0	202540435	G	A
2	chr2:202540817:A:T	0	202540817	T	A
2	chr2:202542976:C:T	0	202542976	T	C
2	chr2:202543038:G:A	0	202543038	A	G
2	chr2:202543046:G:A	0	202543046	A	G
2	chr2:202543574:A:G	0	202543574	G	A
2	chr2:202544013:T:A	0	202544013	A	T
2	chr2:202546053:T:C	0	202546053	C	T
2	chr2:202549042:C:T	0	202549042	T	C
2	chr2:202550604:C:T	0	202550604	T	C
2	chr2:202551254:T:C	0	202551254	C	T
2	chr2:202551441:T:C	0	202551441	C	T
2	chr2:202552192:A:G	0	202552192	G	A
2	chr2:202553060:T:A	0	202553060	A	T
2	chr2:202553814:G:A	0	202553814	A	G
2	chr2:202553916:G:A	0	202553916	A	G
2	chr2:202555136:A:G	0	202555136	G	A
2	chr2:202556759:C:T	0	202556759	T	C
2	chr2:202559054:C:T	0	202559054	T	C
2	chr2:202560752:C:T	0	202560752	T	C
2	chr2:202561412:T:G	0	202561412	G	T
2	chr2:202561945:T:G	0	202561945	G	T
2	chr2:202563853:G:C	0	202563853	C	G
2	chr2:202567081:A:G	0	202567081	G	A
2	chr2:202568759:A:C	0	202568759	C	A
2	chr2:202573367:C:T	0	202573367	T	C
2	chr2:202574311:A:G	0	202574311	G	A
2	chr2:202576501:T:C	0	202576501	C	T
2	chr2:202577828:G:T	0	202577828	T	G
2	chr2:202581503:T:C	0	202581503	C	T
2	chr2:202581913:A:T	0	202581913	T	A
2	chr2:202582341:T:C	0	202582341	C	T
2	chr2:202583152:G:A	0	202583152	A	G
2	chr2:202583567:T:C	0	202583567	C	T
2	chr2:202584549:A:G	0	202584549	G	A
2	chr2:202587789:T:C	0	202587789	C	T
2	chr2:202589065:G:T	0	202589065	T	G
2	chr2:202589784:C:T	0	202589784	T	C
2	chr2:202591879:C:T	0	202591879	T	C
2	chr2:202593004:T:C	0	202593004	C	T
2	chr2:202593440:C:G	0	202593440	G	C
2	chr2:202593771:T:C	0	202593771	C	T
2	chr2:202594456:C:G	0	202594456	G	C
2	chr2:202600463:GACCT:G	0	202600463	G	GACCT
2	chr2:202600634:C:T	0	202600634	T	C
2	chr2:202602747:G:T	0	202602747	T	G
2	chr2:202602889:G:T	0	202602889	T	G
2	chr2:202604713:CTT:C	0	202604713	C	CTT
2	chr2:202605237:G:T	0	202605237	T	G
2	chr2:202615520:C:T	0	202615520	T	C
2	chr2:202618114:A:G	0	202618114	G	A
2	chr2:202620013:G:A	0	202620013	A	G
2	chr2:202620363:G:T	0	202620363	T	G
2	chr2:202622300:G:C	0	202622300	C	G
2	chr2:202623726:G:A	0	202623726	A	G
2	chr2:202623871:G:A	0	202623871	A	G
2	chr2:202625718:T:G	0	202625718	G	T
2	chr2:202626976:G:C	0	202626976	C	G
2	chr2:202628432:T:C	0	202628432	C	T
2	chr2:202628570:C:A	0	202628570	A	C
2	chr2:202630335:G:A	0	202630335	A	G
2	chr2:202631289:T:C	0	202631289	C	T
2	chr2:202631852:A:C	0	202631852	C	A
2	chr2:202632849:G:C	0	202632849	C	G
2	chr2:202633063:A:C	0	202633063	C	A
2	chr2:202636968:C:T	0	202636968	T	C
2	chr2:202637148:T:C	0	202637148	C	T
2	chr2:202637738:A:G	0	202637738	G	A
2	chr2:202638889:A:C	0	202638889	C	A
2	chr2:202640462:G:A	0	202640462	A	G
2	chr2:202641475:C:T	0	202641475	T	C
2	chr2:202642940:C:T	0	202642940	T	C
2	chr2:202645359:G:A	0	202645359	A	G
2	chr2:202646050:G:GA	0	202646050	GA	G
2	chr2:202646848:A:C	0	202646848	C	A
2	chr2:202647415:C:A	0	202647415	A	C
2	chr2:202647759:G:A	0	202647759	A	G
2	chr2:202649008:C:CCT	0	202649008	CCT	C
2	chr2:202649106:G:T	0	202649106	T	G
2	chr2:202651218:C:T	0	202651218	T	C
2	chr2:202653318:G:A	0	202653318	A	G
2	chr2:202654527:G:A	0	202654527	A	G
2	chr2:202654541:G:T	0	202654541	T	G
2	chr2:202655060:T:G	0	202655060	G	T
2	chr2:202655077:A:AAATT	0	202655077	AAATT	A
2	chr2:202655122:G:A	0	202655122	A	G
2	chr2:202655250:G:C	0	202655250	C	G
2	chr2:202655549:A:G	0	202655549	G	A
2	chr2:202657087:T:A	0	202657087	A	T
2	chr2:202657626:C:T	0	202657626	T	C
2	chr2:202658319:A:G	0	202658319	G	A
2	chr2:202659297:C:T	0	202659297	T	C
2	chr2:202659918:C:T	0	202659918	T	C
2	chr2:202661864:C:T	0	202661864	T	C
2	chr2:202663256:T:C	0	202663256	C	T
2	chr2:202664159:T:G	0	202664159	G	T
2	chr2:202664463:A:G	0	202664463	G	A
2	chr2:202664738:C:T	0	202664738	T	C
2	chr2:202665609:T:C	0	202665609	C	T
2	chr2:202666403:C:T	0	202666403	T	C
2	chr2:202667347:C:T	0	202667347	T	C
2	chr2:202667581:A:G	0	202667581	G	A
2	chr2:202668075:A:G	0	202668075	G	A
2	chr2:202668155:TA:T	0	202668155	T	TA
2	chr2:202668578:T:C	0	202668578	C	T
2	chr2:202670257:C:G	0	202670257	G	C
2	chr2:202671092:C:T	0	202671092	T	C
2	chr2:202671597:C:T	0	202671597	T	C
2	chr2:202672570:G:A	0	202672570	A	G
2	chr2:202673605:A:G	0	202673605	G	A
2	chr2:202674343:C:T	0	202674343	T	C
2	chr2:202675090:C:G	0	202675090	G	C
2	chr2:202675630:G:T	0	202675630	T	G
2	chr2:202675737:A:C	0	202675737	C	A
2	chr2:202675741:C:T	0	202675741	T	C
2	chr2:202676931:T:C	0	202676931	C	T
2	chr2:202679406:G:A	0	202679406	A	G
2	chr2:202679479:T:C	0	202679479	C	T
2	chr2:202680010:G:A	0	202680010	A	G
2	chr2:202680221:C:T	0	202680221	T	C
2	chr2:202680404:A:T	0	202680404	T	A
2	chr2:202680421:T:A	0	202680421	A	T
2	chr2:202680543:C:T	0	202680543	T	C
2	chr2:202682150:C:T	0	202682150	T	C
2	chr2:202682383:C:T	0	202682383	T	C
2	chr2:202683093:C:T	0	202683093	T	C
2	chr2:202683184:C:T	0	202683184	T	C
2	chr2:202684437:T:C	0	202684437	C	T
2	chr2:202684494:G:A	0	202684494	A	G
2	chr2:202684685:T:TTA	0	202684685	TTA	T
2	chr2:202685302:C:T	0	202685302	T	C
2	chr2:202685475:G:A	0	202685475	A	G
2	chr2:202685751:C:T	0	202685751	T	C
2	chr2:202685779:A:C	0	202685779	C	A
2	chr2:202690620:G:T	0	202690620	T	G
2	chr2:202690981:CT:C	0	202690981	C	CT
2	chr2:202691105:C:T	0	202691105	T	C
2	chr2:202691803:T:C	0	202691803	C	T
2	chr2:202692428:T:C	0	202692428	C	T
2	chr2:202693718:G:C	0	202693718	C	G
2	chr2:202693800:G:A	0	202693800	A	G
2	chr2:202694177:A:C	0	202694177	C	A
2	chr2:202694282:T:C	0	202694282	C	T
2	chr2:202696353:C:T	0	202696353	T	C
2	chr2:202697590:G:A	0	202697590	A	G
2	chr2:202699752:C:A	0	202699752	A	C
2	chr2:202700713:G:A	0	202700713	A	G
2	chr2:202701355:C:A	0	202701355	A	C
2	chr2:202702055:G:T	0	202702055	T	G
2	chr2:202702198:C:T	0	202702198	T	C
2	chr2:202702227:T:C	0	202702227	C	T
2	chr2:202702414:T:G	0	202702414	G	T
2	chr2:202703359:A:G	0	202703359	G	A
2	chr2:202705764:A:G	0	202705764	G	A
2	chr2:202708432:T:A	0	202708432	A	T
2	chr2:202708665:G:A	0	202708665	A	G
2	chr2:202708901:C:T	0	202708901	T	C
2	chr2:202710383:A:G	0	202710383	G	A
2	chr2:202710715:G:A	0	202710715	A	G
2	chr2:202711276:A:G	0	202711276	G	A
2	chr2:202713285:A:G	0	202713285	G	A
2	chr2:202713583:C:G	0	202713583	G	C
2	chr2:202717466:T:C	0	202717466	C	T
2	chr2:202718152:G:A	0	202718152	A	G
2	chr2:202718531:G:A	0	202718531	A	G
2	chr2:202718673:T:G	0	202718673	G	T
2	chr2:202719391:TTTTTA:T	0	202719391	T	TTTTTA
2	chr2:202719733:G:A	0	202719733	A	G
2	chr2:202721036:A:T	0	202721036	T	A
2	chr2:202721127:A:T	0	202721127	T	A
2	chr2:202721321:A:T	0	202721321	T	A
2	chr2:202723474:A:G	0	202723474	G	A
2	chr2:202724089:CCT:C	0	202724089	C	CCT
2	chr2:202724338:C:T	0	202724338	T	C
2	chr2:202727244:A:G	0	202727244	G	A
2	chr2:202727457:A:G	0	202727457	G	A
2	chr2:202728049:GA:G	0	202728049	G	GA
2	chr2:202728051:T:C	0	202728051	C	T
2	chr2:202729669:A:G	0	202729669	G	A
2	chr2:202729724:T:C	0	202729724	C	T
2	chr2:202729836:A:G	0	202729836	G	A
2	chr2:202730647:G:A	0	202730647	A	G
2	chr2:202730736:C:T	0	202730736	T	C
2	chr2:202732546:C:T	0	202732546	T	C
2	chr2:202732691:C:T	0	202732691	T	C
2	chr2:202733739:C:T	0	202733739	T	C
2	chr2:202733936:T:A	0	202733936	A	T
2	chr2:202735145:T:C	0	202735145	C	T
2	chr2:202736586:C:T	0	202736586	T	C
2	chr2:202738732:A:G	0	202738732	G	A
2	chr2:202739645:C:T	0	202739645	T	C
2	chr2:202741605:C:T	0	202741605	T	C
2	chr2:202742031:T:C	0	202742031	C	T
2	chr2:202742599:T:A	0	202742599	A	T
2	chr2:202742600:C:A	0	202742600	A	C
2	chr2:202743467:A:G	0	202743467	G	A
2	chr2:202744019:T:C	0	202744019	C	T
2	chr2:202744155:T:TCTTA	0	202744155	TCTTA	T
2	chr2:202746107:A:G	0	202746107	G	A
2	chr2:202746217:A:C	0	202746217	C	A
2	chr2:202746379:A:T	0	202746379	T	A
2	chr2:202747681:A:C	0	202747681	C	A
2	chr2:202750231:G:C	0	202750231	C	G
2	chr2:202754954:C:T	0	202754954	T	C
2	chr2:202757033:C:T	0	202757033	T	C
2	chr2:202757077:A:C	0	202757077	C	A
2	chr2:202761143:T:C	0	202761143	C	T
2	chr2:202762114:C:T	0	202762114	T	C
2	chr2:202762689:C:T	0	202762689	T	C
2	chr2:202763164:C:T	0	202763164	T	C
2	chr2:202764034:G:A	0	202764034	A	G
2	chr2:202765121:C:T	0	202765121	T	C
2	chr2:202766722:T:C	0	202766722	C	T
2	chr2:202766833:G:A	0	202766833	A	G
2	chr2:202767344:T:G	0	202767344	G	T
2	chr2:202767787:T:C	0	202767787	C	T
2	chr2:202768070:G:GT	0	202768070	GT	G
2	chr2:202768522:A:C	0	202768522	C	A
2	chr2:202770882:T:C	0	202770882	C	T
2	chr2:202771289:G:A	0	202771289	A	G
2	chr2:202771599:C:T	0	202771599	T	C
2	chr2:202773150:A:T	0	202773150	T	A
2	chr2:202773460:A:G	0	202773460	G	A
2	chr2:202774672:T:C	0	202774672	C	T
2	chr2:202775116:T:C	0	202775116	C	T
2	chr2:202775123:T:A	0	202775123	A	T
2	chr2:202775160:C:T	0	202775160	T	C
2	chr2:202776419:T:C	0	202776419	C	T
2	chr2:202777521:T:G	0	202777521	G	T
2	chr2:202778587:G:A	0	202778587	A	G
2	chr2:202779810:T:G	0	202779810	G	T
2	chr2:202781310:C:T	0	202781310	T	C
2	chr2:202782553:C:T	0	202782553	T	C
2	chr2:202782923:A:G	0	202782923	G	A
2	chr2:202784618:G:A	0	202784618	A	G
2	chr2:202784778:G:C	0	202784778	C	G
2	chr2:202784909:A:G	0	202784909	G	A
2	chr2:202785687:A:G	0	202785687	G	A
2	chr2:202785835:TA:T	0	202785835	T	TA
2	chr2:202786478:A:G	0	202786478	G	A
2	chr2:202789817:G:A	0	202789817	A	G
2	chr2:202791398:T:C	0	202791398	C	T
2	chr2:202791801:T:C	0	202791801	C	T
2	chr2:202792123:C:A	0	202792123	A	C
2	chr2:202796325:A:T	0	202796325	T	A
2	chr2:202797056:A:G	0	202797056	G	A
2	chr2:202798165:A:C	0	202798165	C	A
2	chr2:202799008:TTATC:T	0	202799008	T	TTATC
2	chr2:202799521:G:T	0	202799521	T	G
2	chr2:202799902:G:A	0	202799902	A	G
2	chr2:202800206:C:G	0	202800206	G	C
2	chr2:202800605:T:C	0	202800605	C	T
2	chr2:202801059:T:C	0	202801059	C	T
2	chr2:202806700:T:G	0	202806700	G	T
2	chr2:202807683:C:T	0	202807683	T	C
2	chr2:202807891:A:C	0	202807891	C	A
2	chr2:202808349:A:C	0	202808349	C	A
2	chr2:202808350:G:A	0	202808350	A	G
2	chr2:202809565:G:A	0	202809565	A	G
2	chr2:202811382:C:T	0	202811382	T	C
2	chr2:202813935:A:T	0	202813935	T	A
2	chr2:202814460:C:T	0	202814460	T	C
2	chr2:202814583:T:C	0	202814583	C	T
2	chr2:202815568:C:T	0	202815568	T	C
2	chr2:202816231:T:C	0	202816231	C	T
2	chr2:202820716:T:C	0	202820716	C	T
2	chr2:202821511:GTTTCC:G	0	202821511	G	GTTTCC
2	chr2:202823312:C:G	0	202823312	G	C
2	chr2:202823577:A:T	0	202823577	T	A
2	chr2:202823583:C:T	0	202823583	T	C
2	chr2:202825021:A:G	0	202825021	G	A
2	chr2:202825191:A:G	0	202825191	G	A
2	chr2:202825324:T:G	0	202825324	G	T
2	chr2:202825664:G:A	0	202825664	A	G
2	chr2:202826447:A:C	0	202826447	C	A
2	chr2:202826558:A:G	0	202826558	G	A
2	chr2:202827287:A:G	0	202827287	G	A
2	chr2:202828836:C:G	0	202828836	G	C
2	chr2:202829191:A:C	0	202829191	C	A
2	chr2:202829384:C:A	0	202829384	A	C
2	chr2:202831103:G:C	0	202831103	C	G
2	chr2:202831558:A:C	0	202831558	C	A
2	chr2:202831884:A:G	0	202831884	G	A
2	chr2:202833577:C:T	0	202833577	T	C
2	chr2:202833747:A:G	0	202833747	G	A
2	chr2:202834014:T:C	0	202834014	C	T
2	chr2:202834605:G:T	0	202834605	T	G
2	chr2:202834656:C:T	0	202834656	T	C
2	chr2:202835017:G:C	0	202835017	C	G
2	chr2:202835264:G:A	0	202835264	A	G
2	chr2:202836147:C:T	0	202836147	T	C
2	chr2:202836281:T:G	0	202836281	G	T
2	chr2:202836834:C:T	0	202836834	T	C
2	chr2:202838889:A:G	0	202838889	G	A
2	chr2:202840466:G:A	0	202840466	A	G
2	chr2:202841710:C:T	0	202841710	T	C
2	chr2:202843029:A:G	0	202843029	G	A
2	chr2:202843155:G:A	0	202843155	A	G
2	chr2:202843584:A:G	0	202843584	G	A
2	chr2:202845053:C:G	0	202845053	G	C
2	chr2:202845274:G:C	0	202845274	C	G
2	chr2:202846858:T:A	0	202846858	A	T
2	chr2:202848254:C:T	0	202848254	T	C
2	chr2:202848557:C:A	0	202848557	A	C
2	chr2:202849547:G:A	0	202849547	A	G
2	chr2:202850696:C:T	0	202850696	T	C
2	chr2:202850789:C:T	0	202850789	T	C
2	chr2:202850791:C:T	0	202850791	T	C
2	chr2:202852100:G:T	0	202852100	T	G
2	chr2:202852587:G:A	0	202852587	A	G
2	chr2:202852612:G:A	0	202852612	A	G
2	chr2:202853959:T:C	0	202853959	C	T
2	chr2:202854146:A:G	0	202854146	G	A
2	chr2:202854305:G:A	0	202854305	A	G
2	chr2:202856022:G:A	0	202856022	A	G
2	chr2:202856591:C:T	0	202856591	T	C
2	chr2:202856616:G:A	0	202856616	A	G
2	chr2:202857010:A:T	0	202857010	T	A
2	chr2:202858446:G:A	0	202858446	A	G
2	chr2:202859266:A:T	0	202859266	T	A
2	chr2:202859689:A:G	0	202859689	G	A
2	chr2:202859772:T:A	0	202859772	A	T
2	chr2:202860167:G:T	0	202860167	T	G
2	chr2:202860292:AATAATG:A	0	202860292	A	AATAATG
2	chr2:202860954:A:G	0	202860954	G	A
2	chr2:202860955:A:C	0	202860955	C	A
2	chr2:202861260:T:C	0	202861260	C	T
2	chr2:202861778:G:C	0	202861778	C	G
2	chr2:202861779:G:A	0	202861779	A	G
2	chr2:202862092:A:C	0	202862092	C	A
2	chr2:202862291:A:C	0	202862291	C	A
2	chr2:202863724:G:A	0	202863724	A	G
2	chr2:202864267:G:A	0	202864267	A	G
2	chr2:202865040:G:A	0	202865040	A	G
2	chr2:202866802:C:G	0	202866802	G	C
2	chr2:202868828:C:T	0	202868828	T	C
2	chr2:202869266:G:A	0	202869266	A	G
2	chr2:202869642:A:T	0	202869642	T	A
2	chr2:202870143:C:A	0	202870143	A	C
2	chr2:202873047:A:G	0	202873047	G	A
2	chr2:202873941:G:A	0	202873941	A	G
2	chr2:202874034:C:T	0	202874034	T	C
2	chr2:202874289:C:T	0	202874289	T	C
2	chr2:202875133:C:G	0	202875133	G	C
2	chr2:202875287:C:T	0	202875287	T	C
2	chr2:202875949:T:G	0	202875949	G	T
2	chr2:202876075:C:T	0	202876075	T	C
2	chr2:202876138:T:C	0	202876138	C	T
2	chr2:202876639:A:T	0	202876639	T	A
2	chr2:202878716:TC:T	0	202878716	T	TC
2	chr2:202879722:G:A	0	202879722	A	G
2	chr2:202880604:T:C	0	202880604	C	T
2	chr2:202881162:T:C	0	202881162	C	T
2	chr2:202882799:A:G	0	202882799	G	A
2	chr2:202883871:A:G	0	202883871	G	A
2	chr2:202884053:T:C	0	202884053	C	T
2	chr2:202884063:G:A	0	202884063	A	G
2	chr2:202884716:T:C	0	202884716	C	T
2	chr2:202885326:T:C	0	202885326	C	T
2	chr2:202885549:C:T	0	202885549	T	C
2	chr2:202885714:A:G	0	202885714	G	A
2	chr2:202887127:G:A	0	202887127	A	G
2	chr2:202887209:C:G	0	202887209	G	C
2	chr2:202887258:A:G	0	202887258	G	A
2	chr2:202887305:C:A	0	202887305	A	C
2	chr2:202887306:C:G	0	202887306	G	C
2	chr2:202888293:G:A	0	202888293	A	G
2	chr2:202890015:C:T	0	202890015	T	C
2	chr2:202890384:T:A	0	202890384	A	T
2	chr2:202890899:T:C	0	202890899	C	T
2	chr2:202891020:G:A	0	202891020	A	G
2	chr2:202891149:A:T	0	202891149	T	A
2	chr2:202891954:G:A	0	202891954	A	G
2	chr2:202893673:T:C	0	202893673	C	T
2	chr2:202893828:C:T	0	202893828	T	C
2	chr2:202896433:TA:T	0	202896433	T	TA
2	chr2:202896851:A:G	0	202896851	G	A
2	chr2:202896954:G:A	0	202896954	A	G
2	chr2:202898078:CA:C	0	202898078	C	CA
2	chr2:202898353:T:G	0	202898353	G	T
2	chr2:202901644:T:C	0	202901644	C	T
2	chr2:202901840:T:C	0	202901840	C	T
2	chr2:202904389:C:T	0	202904389	T	C
2	chr2:202905080:C:T	0	202905080	T	C
2	chr2:202905306:T:C	0	202905306	C	T
2	chr2:202906537:G:A	0	202906537	A	G
2	chr2:202908181:G:A	0	202908181	A	G
2	chr2:202908261:C:T	0	202908261	T	C
2	chr2:202908514:G:A	0	202908514	A	G
2	chr2:202908963:A:G	0	202908963	G	A
2	chr2:202910011:G:C	0	202910011	C	G
2	chr2:202910025:G:A	0	202910025	A	G
2	chr2:202910752:G:A	0	202910752	A	G
2	chr2:202910988:A:G	0	202910988	G	A
2	chr2:202910989:G:A	0	202910989	A	G
2	chr2:202913180:G:A	0	202913180	A	G
2	chr2:202913477:A:T	0	202913477	T	A
2	chr2:202913522:T:C	0	202913522	C	T
2	chr2:202914553:T:C	0	202914553	C	T
2	chr2:202915792:A:G	0	202915792	G	A
2	chr2:202917018:G:A	0	202917018	A	G
2	chr2:202918286:C:T	0	202918286	T	C
2	chr2:202918486:T:C	0	202918486	C	T
2	chr2:202918761:G:A	0	202918761	A	G
2	chr2:202919479:A:G	0	202919479	G	A
2	chr2:202921551:A:G	0	202921551	G	A
2	chr2:202922397:A:G	0	202922397	G	A
2	chr2:202922682:A:G	0	202922682	G	A
2	chr2:202924227:T:C	0	202924227	C	T
2	chr2:202924956:C:T	0	202924956	T	C
2	chr2:202926166:T:C	0	202926166	C	T
2	chr2:202926610:G:A	0	202926610	A	G
2	chr2:202927189:G:A	0	202927189	A	G
2	chr2:202927905:A:G	0	202927905	G	A
2	chr2:202928093:C:T	0	202928093	T	C
2	chr2:202928653:C:A	0	202928653	A	C
2	chr2:202929020:AC:A	0	202929020	A	AC
2	chr2:202929539:T:C	0	202929539	C	T
2	chr2:202929716:G:A	0	202929716	A	G
2	chr2:202931039:G:A	0	202931039	A	G
2	chr2:202931267:C:T	0	202931267	T	C
2	chr2:202932091:C:G	0	202932091	G	C
2	chr2:202933595:C:T	0	202933595	T	C
2	chr2:202933642:TC:T	0	202933642	T	TC
2	chr2:202934632:G:A	0	202934632	A	G
2	chr2:202936503:T:G	0	202936503	G	T
2	chr2:202940311:A:G	0	202940311	G	A
2	chr2:202940829:G:A	0	202940829	A	G
2	chr2:202941216:T:C	0	202941216	C	T
2	chr2:202941351:A:T	0	202941351	T	A
2	chr2:202942360:A:T	0	202942360	T	A
2	chr2:202946905:G:A	0	202946905	A	G
2	chr2:202947124:T:C	0	202947124	C	T
2	chr2:202947189:A:C	0	202947189	C	A
2	chr2:202948200:C:A	0	202948200	A	C
2	chr2:202949971:A:T	0	202949971	T	A
2	chr2:202951017:T:A	0	202951017	A	T
2	chr2:202951131:T:C	0	202951131	C	T
2	chr2:202951771:G:A	0	202951771	A	G
2	chr2:202953852:A:G	0	202953852	G	A
2	chr2:202954748:A:G	0	202954748	G	A
2	chr2:202955552:T:C	0	202955552	C	T
2	chr2:202958677:C:T	0	202958677	T	C
2	chr2:202958984:CTT:C	0	202958984	C	CTT
2	chr2:202959236:T:TAA	0	202959236	TAA	T
2	chr2:202960383:A:G	0	202960383	G	A
2	chr2:202961673:G:A	0	202961673	A	G
2	chr2:202962709:A:G	0	202962709	G	A
2	chr2:202962757:T:C	0	202962757	C	T
2	chr2:202962952:C:G	0	202962952	G	C
2	chr2:202962967:T:TA	0	202962967	TA	T
2	chr2:202963469:G:A	0	202963469	A	G
2	chr2:202964074:T:TATAA	0	202964074	TATAA	T
2	chr2:202964301:T:A	0	202964301	A	T
2	chr2:202964502:A:C	0	202964502	C	A
2	chr2:202964561:A:G	0	202964561	G	A
2	chr2:202965505:T:C	0	202965505	C	T
2	chr2:202966073:A:C	0	202966073	C	A
2	chr2:202966128:A:G	0	202966128	G	A
2	chr2:202966489:T:A	0	202966489	A	T
2	chr2:202966529:A:T	0	202966529	T	A
2	chr2:202967397:A:G	0	202967397	G	A
2	chr2:202967850:T:C	0	202967850	C	T
2	chr2:202968295:G:A	0	202968295	A	G
2	chr2:202970454:A:C	0	202970454	C	A
2	chr2:202971784:G:C	0	202971784	C	G
2	chr2:202974238:T:C	0	202974238	C	T
2	chr2:202974905:T:A	0	202974905	A	T
2	chr2:202975842:C:T	0	202975842	T	C
2	chr2:202976028:G:A	0	202976028	A	G
2	chr2:202976091:A:C	0	202976091	C	A
2	chr2:202976099:A:C	0	202976099	C	A
2	chr2:202976335:C:T	0	202976335	T	C
2	chr2:202978410:G:T	0	202978410	T	G
2	chr2:202979757:C:T	0	202979757	T	C
2	chr2:202980923:T:C	0	202980923	C	T
2	chr2:202981105:A:G	0	202981105	G	A
2	chr2:202981273:T:C	0	202981273	C	T
2	chr2:202982094:A:T	0	202982094	T	A
2	chr2:202982659:G:A	0	202982659	A	G
2	chr2:202983679:G:A	0	202983679	A	G
2	chr2:202984001:G:A	0	202984001	A	G
2	chr2:202985785:G:A	0	202985785	A	G
2	chr2:202987905:G:C	0	202987905	C	G
2	chr2:202991734:A:G	0	202991734	G	A
2	chr2:202992245:CACTT:C	0	202992245	C	CACTT
2	chr2:202994595:G:A	0	202994595	A	G
2	chr2:202994668:T:C	0	202994668	C	T
2	chr2:202995993:G:A	0	202995993	A	G
2	chr2:202996143:G:C	0	202996143	C	G
2	chr2:202996390:T:G	0	202996390	G	T
2	chr2:202997187:G:A	0	202997187	A	G
2	chr2:202998001:T:A	0	202998001	A	T
2	chr2:202999013:C:T	0	202999013	T	C
2	chr2:203000792:T:C	0	203000792	C	T
2	chr2:203001613:T:C	0	203001613	C	T
2	chr2:203002134:A:G	0	203002134	G	A
2	chr2:203002975:G:C	0	203002975	C	G
2	chr2:203003634:T:A	0	203003634	A	T
2	chr2:203005124:C:T	0	203005124	T	C
2	chr2:203006223:A:C	0	203006223	C	A
2	chr2:203009020:G:A	0	203009020	A	G
2	chr2:203009189:A:G	0	203009189	G	A
2	chr2:203009410:G:T	0	203009410	T	G
2	chr2:203012510:C:T	0	203012510	T	C
2	chr2:203013429:C:T	0	203013429	T	C
2	chr2:203014780:A:G	0	203014780	G	A
2	chr2:203016111:G:A	0	203016111	A	G
2	chr2:203016269:T:C	0	203016269	C	T
2	chr2:203017835:C:T	0	203017835	T	C
2	chr2:203017870:A:C	0	203017870	C	A
2	chr2:203018470:C:G	0	203018470	G	C
2	chr2:203018972:C:T	0	203018972	T	C
2	chr2:203019927:G:A	0	203019927	A	G
2	chr2:203020020:A:ATAAT	0	203020020	ATAAT	A
2	chr2:203024135:A:G	0	203024135	G	A
2	chr2:203028044:T:C	0	203028044	C	T
2	chr2:203028233:A:G	0	203028233	G	A
2	chr2:203029276:C:A	0	203029276	A	C
2	chr2:203029504:G:A	0	203029504	A	G
2	chr2:203033223:A:G	0	203033223	G	A
2	chr2:203033807:T:C	0	203033807	C	T
2	chr2:203039582:T:C	0	203039582	C	T
2	chr2:203039583:G:A	0	203039583	A	G
2	chr2:203040452:G:T	0	203040452	T	G
2	chr2:203040995:C:A	0	203040995	A	C
2	chr2:203044582:G:A	0	203044582	A	G
2	chr2:203046491:C:T	0	203046491	T	C
2	chr2:203048330:T:C	0	203048330	C	T
2	chr2:203048829:A:G	0	203048829	G	A
2	chr2:203049219:C:T	0	203049219	T	C
2	chr2:203051764:T:G	0	203051764	G	T
2	chr2:203056547:A:G	0	203056547	G	A
2	chr2:203056725:G:A	0	203056725	A	G
2	chr2:203060637:G:A	0	203060637	A	G
2	chr2:203061548:A:G	0	203061548	G	A
2	chr2:203062828:G:A	0	203062828	A	G
2	chr2:203062864:T:C	0	203062864	C	T
2	chr2:203064115:G:A	0	203064115	A	G
2	chr2:203064987:G:A	0	203064987	A	G
2	chr2:203066289:A:G	0	203066289	G	A
2	chr2:203067453:A:G	0	203067453	G	A
2	chr2:203068271:A:G	0	203068271	G	A
2	chr2:203068616:A:G	0	203068616	G	A
2	chr2:203070841:C:T	0	203070841	T	C
2	chr2:203072452:A:G	0	203072452	G	A
2	chr2:203074917:A:G	0	203074917	G	A
2	chr2:203075246:C:G	0	203075246	G	C
2	chr2:203078445:A:G	0	203078445	G	A
2	chr2:203078576:C:T	0	203078576	T	C
2	chr2:203079305:A:G	0	203079305	G	A
2	chr2:203085233:C:T	0	203085233	T	C
2	chr2:203085869:G:A	0	203085869	A	G
2	chr2:203086827:G:C	0	203086827	C	G
2	chr2:203087123:T:C	0	203087123	C	T
2	chr2:203087336:C:G	0	203087336	G	C
2	chr2:203088511:G:C	0	203088511	C	G
2	chr2:203090550:T:C	0	203090550	C	T
2	chr2:203094847:C:T	0	203094847	T	C
2	chr2:203096223:C:T	0	203096223	T	C
2	chr2:203097307:A:G	0	203097307	G	A
2	chr2:203097369:C:G	0	203097369	G	C
2	chr2:203097423:T:C	0	203097423	C	T
2	chr2:203099414:T:C	0	203099414	C	T
2	chr2:203100807:A:G	0	203100807	G	A
2	chr2:203102474:A:G	0	203102474	G	A
2	chr2:203102787:G:T	0	203102787	T	G
2	chr2:203103259:A:G	0	203103259	G	A
2	chr2:203104250:T:C	0	203104250	C	T
2	chr2:203104713:C:T	0	203104713	T	C
2	chr2:203104781:G:A	0	203104781	A	G
2	chr2:203106364:G:A	0	203106364	A	G
2	chr2:203111151:G:A	0	203111151	A	G
2	chr2:203111235:G:T	0	203111235	T	G
2	chr2:203113971:G:A	0	203113971	A	G
2	chr2:203113981:C:T	0	203113981	T	C
2	chr2:203114855:GTT:G	0	203114855	G	GTT
2	chr2:203115310:G:A	0	203115310	A	G
2	chr2:203115382:T:C	0	203115382	C	T
2	chr2:203115474:T:A	0	203115474	A	T
2	chr2:203116550:C:T	0	203116550	T	C
2	chr2:203119217:C:A	0	203119217	A	C
2	chr2:203122831:C:T	0	203122831	T	C
2	chr2:203124095:G:T	0	203124095	T	G
2	chr2:203124590:A:G	0	203124590	G	A
2	chr2:203124624:G:A	0	203124624	A	G
2	chr2:203125700:A:C	0	203125700	C	A
2	chr2:203126066:T:G	0	203126066	G	T
2	chr2:203127095:T:C	0	203127095	C	T
2	chr2:203128786:T:C	0	203128786	C	T
2	chr2:203128789:G:A	0	203128789	A	G
2	chr2:203130091:A:G	0	203130091	G	A
2	chr2:203130682:G:A	0	203130682	A	G
2	chr2:203132147:A:G	0	203132147	G	A
2	chr2:203133613:C:G	0	203133613	G	C
2	chr2:203137001:G:A	0	203137001	A	G
2	chr2:203137018:A:G	0	203137018	G	A
2	chr2:203140349:A:G	0	203140349	G	A
2	chr2:203140686:T:A	0	203140686	A	T
2	chr2:203141154:T:C	0	203141154	C	T
2	chr2:203141914:T:G	0	203141914	G	T
2	chr2:203143016:G:C	0	203143016	C	G
2	chr2:203143711:C:T	0	203143711	T	C
2	chr2:203148067:A:G	0	203148067	G	A
2	chr2:203148389:A:G	0	203148389	G	A
2	chr2:203149932:G:A	0	203149932	A	G
2	chr2:203151249:T:C	0	203151249	C	T
2	chr2:203153214:C:T	0	203153214	T	C
2	chr2:203153806:C:T	0	203153806	T	C
2	chr2:203155039:G:A	0	203155039	A	G
2	chr2:203155121:G:A	0	203155121	A	G
2	chr2:203156074:A:G	0	203156074	G	A
2	chr2:203156713:A:G	0	203156713	G	A
2	chr2:203157297:G:A	0	203157297	A	G
2	chr2:203160328:G:A	0	203160328	A	G
2	chr2:203160665:A:G	0	203160665	G	A
2	chr2:203161055:C:T	0	203161055	T	C
2	chr2:203161308:T:C	0	203161308	C	T
2	chr2:203163841:C:T	0	203163841	T	C
2	chr2:203164430:T:C	0	203164430	C	T
2	chr2:203164572:G:T	0	203164572	T	G
2	chr2:203166414:G:A	0	203166414	A	G
2	chr2:203166785:A:C	0	203166785	C	A
2	chr2:203167600:C:T	0	203167600	T	C
2	chr2:203169128:A:G	0	203169128	G	A
2	chr2:203169460:A:G	0	203169460	G	A
2	chr2:203170244:C:T	0	203170244	T	C
2	chr2:203171289:TAATAA:T	0	203171289	T	TAATAA
2	chr2:203171340:T:C	0	203171340	C	T
2	chr2:203172409:A:C	0	203172409	C	A
2	chr2:203174502:C:G	0	203174502	G	C
2	chr2:203174675:A:G	0	203174675	G	A
2	chr2:203176343:T:C	0	203176343	C	T
2	chr2:203178343:A:T	0	203178343	T	A
2	chr2:203178883:T:C	0	203178883	C	T
2	chr2:203178953:G:A	0	203178953	A	G
2	chr2:203179490:G:A	0	203179490	A	G
2	chr2:203180021:A:G	0	203180021	G	A
2	chr2:203180049:T:C	0	203180049	C	T
2	chr2:203180816:T:C	0	203180816	C	T
2	chr2:203181737:C:G	0	203181737	G	C
2	chr2:203181803:A:G	0	203181803	G	A
2	chr2:203182865:A:G	0	203182865	G	A
2	chr2:203182882:A:C	0	203182882	C	A
2	chr2:203184897:A:T	0	203184897	T	A
2	chr2:203185751:T:G	0	203185751	G	T
2	chr2:203187207:G:A	0	203187207	A	G
2	chr2:203188267:T:A	0	203188267	A	T
2	chr2:203189019:A:G	0	203189019	G	A
2	chr2:203189418:C:T	0	203189418	T	C
2	chr2:203189874:G:A	0	203189874	A	G
2	chr2:203190098:T:C	0	203190098	C	T
2	chr2:203191955:T:C	0	203191955	C	T
2	chr2:203192878:G:T	0	203192878	T	G
2	chr2:203195054:A:G	0	203195054	G	A
2	chr2:203195425:G:T	0	203195425	T	G
2	chr2:203196166:A:G	0	203196166	G	A
2	chr2:203197338:A:G	0	203197338	G	A
2	chr2:203197606:T:C	0	203197606	C	T
2	chr2:203198627:G:A	0	203198627	A	G
2	chr2:203200116:C:T	0	203200116	T	C
2	chr2:203202545:A:G	0	203202545	G	A
2	chr2:203204678:G:A	0	203204678	A	G
2	chr2:203205764:A:G	0	203205764	G	A
2	chr2:203206233:A:G	0	203206233	G	A
2	chr2:203207251:A:G	0	203207251	G	A
2	chr2:203208148:G:C	0	203208148	C	G
2	chr2:203214590:C:T	0	203214590	T	C
2	chr2:203216588:A:G	0	203216588	G	A
2	chr2:203216952:C:T	0	203216952	T	C
2	chr2:203220054:A:G	0	203220054	G	A
2	chr2:203220912:C:T	0	203220912	T	C
2	chr2:203222136:G:A	0	203222136	A	G
2	chr2:203222314:A:G	0	203222314	G	A
2	chr2:203222747:AC:A	0	203222747	A	AC
2	chr2:203223799:G:A	0	203223799	A	G
2	chr2:203226503:A:G	0	203226503	G	A
2	chr2:203228041:G:A	0	203228041	A	G
2	chr2:203229032:T:C	0	203229032	C	T
2	chr2:203229858:G:A	0	203229858	A	G
2	chr2:203230242:G:A	0	203230242	A	G
2	chr2:203232604:A:T	0	203232604	T	A
2	chr2:203233537:C:G	0	203233537	G	C
2	chr2:203234499:A:G	0	203234499	G	A
2	chr2:203236434:C:T	0	203236434	T	C
2	chr2:203236605:A:C	0	203236605	C	A
2	chr2:203240680:C:T	0	203240680	T	C
2	chr2:203241273:G:A	0	203241273	A	G
2	chr2:203241441:A:G	0	203241441	G	A
2	chr2:203242001:A:C	0	203242001	C	A
2	chr2:203242302:G:A	0	203242302	A	G
2	chr2:203243786:C:T	0	203243786	T	C
2	chr2:203243804:C:T	0	203243804	T	C
2	chr2:203244009:C:A	0	203244009	A	C
2	chr2:203244423:C:T	0	203244423	T	C
2	chr2:203246025:G:A	0	203246025	A	G
2	chr2:203246497:G:C	0	203246497	C	G
2	chr2:203246671:T:C	0	203246671	C	T
2	chr2:203246675:GTTAA:G	0	203246675	G	GTTAA
2	chr2:203246720:A:G	0	203246720	G	A
2	chr2:203247274:G:A	0	203247274	A	G
2	chr2:203247837:A:G	0	203247837	G	A
2	chr2:203248907:T:C	0	203248907	C	T
2	chr2:203249280:C:T	0	203249280	T	C
2	chr2:203250242:C:T	0	203250242	T	C
2	chr2:203251178:A:G	0	203251178	G	A
2	chr2:203251967:C:T	0	203251967	T	C
2	chr2:203252164:T:G	0	203252164	G	T
2	chr2:203252949:G:A	0	203252949	A	G
2	chr2:203253337:C:T	0	203253337	T	C
2	chr2:203253516:C:T	0	203253516	T	C
2	chr2:203253585:G:A	0	203253585	A	G
2	chr2:203254108:AG:A	0	203254108	A	AG
2	chr2:203256085:G:T	0	203256085	T	G
2	chr2:203256236:T:C	0	203256236	C	T
2	chr2:203256340:C:G	0	203256340	G	C
2	chr2:203256422:C:G	0	203256422	G	C
2	chr2:203259109:T:C	0	203259109	C	T
2	chr2:203260270:C:T	0	203260270	T	C
2	chr2:203260545:G:T	0	203260545	T	G
2	chr2:203260703:T:C	0	203260703	C	T
2	chr2:203261740:A:G	0	203261740	G	A
2	chr2:203262597:AAC:A	0	203262597	A	AAC
2	chr2:203264717:AT:A	0	203264717	A	AT
2	chr2:203265173:G:A	0	203265173	A	G
2	chr2:203265995:C:T	0	203265995	T	C
2	chr2:203266222:G:A	0	203266222	A	G
2	chr2:203268654:C:G	0	203268654	G	C
2	chr2:203268842:A:G	0	203268842	G	A
2	chr2:203269774:G:A	0	203269774	A	G
2	chr2:203270547:A:G	0	203270547	G	A
2	chr2:203272030:G:A	0	203272030	A	G
2	chr2:203276972:A:G	0	203276972	G	A
2	chr2:203277279:T:C	0	203277279	C	T
2	chr2:203277805:C:T	0	203277805	T	C
2	chr2:203277836:G:A	0	203277836	A	G
2	chr2:203278403:T:C	0	203278403	C	T
2	chr2:203283124:T:C	0	203283124	C	T
2	chr2:203283516:A:G	0	203283516	G	A
2	chr2:203284178:G:A	0	203284178	A	G
2	chr2:203284264:T:G	0	203284264	G	T
2	chr2:203285982:C:A	0	203285982	A	C
2	chr2:203286780:A:G	0	203286780	G	A
2	chr2:203287412:C:T	0	203287412	T	C
2	chr2:203287658:G:T	0	203287658	T	G
2	chr2:203287810:C:T	0	203287810	T	C
2	chr2:203288923:G:A	0	203288923	A	G
2	chr2:203289062:T:C	0	203289062	C	T
2	chr2:203289602:G:A	0	203289602	A	G
2	chr2:203289954:A:T	0	203289954	T	A
2	chr2:203289963:A:G	0	203289963	G	A
2	chr2:203290065:C:T	0	203290065	T	C
2	chr2:203291140:G:A	0	203291140	A	G
2	chr2:203292034:G:A	0	203292034	A	G
2	chr2:203292092:C:G	0	203292092	G	C
2	chr2:203293652:G:A	0	203293652	A	G
2	chr2:203294430:G:A	0	203294430	A	G
2	chr2:203294727:C:T	0	203294727	T	C
2	chr2:203300448:T:C	0	203300448	C	T
2	chr2:203302651:G:A	0	203302651	A	G
2	chr2:203304362:T:G	0	203304362	G	T
2	chr2:203304804:C:T	0	203304804	T	C
2	chr2:203305107:T:G	0	203305107	G	T
2	chr2:203305492:G:A	0	203305492	A	G
2	chr2:203306293:C:T	0	203306293	T	C
2	chr2:203306839:T:C	0	203306839	C	T
2	chr2:203308848:C:T	0	203308848	T	C
2	chr2:203309668:C:T	0	203309668	T	C
2	chr2:203309669:A:T	0	203309669	T	A
2	chr2:203312090:A:G	0	203312090	G	A
2	chr2:203312237:G:A	0	203312237	A	G
2	chr2:203312411:G:A	0	203312411	A	G
2	chr2:203315727:A:T	0	203315727	T	A
2	chr2:203316028:C:T	0	203316028	T	C
2	chr2:203316198:A:G	0	203316198	G	A
2	chr2:203316609:G:A	0	203316609	A	G
2	chr2:203319372:A:C	0	203319372	C	A
2	chr2:203320681:TTTTTAAATTATTTGTGCTA:T	0	203320681	T	TTTTTAAATTATTTGTGCTA
2	chr2:203323598:T:G	0	203323598	G	T
2	chr2:203326184:T:C	0	203326184	C	T
2	chr2:203326982:T:G	0	203326982	G	T
2	chr2:203328965:T:G	0	203328965	G	T
2	chr2:203329314:AAT:A	0	203329314	A	AAT
2	chr2:203329808:C:G	0	203329808	G	C
2	chr2:203330205:TGACCC:T	0	203330205	T	TGACCC
2	chr2:203331895:C:T	0	203331895	T	C
2	chr2:203333580:T:G	0	203333580	G	T
2	chr2:203333947:T:C	0	203333947	C	T
2	chr2:203334877:T:C	0	203334877	C	T
2	chr2:203336319:A:C	0	203336319	C	A
2	chr2:203336342:A:G	0	203336342	G	A
2	chr2:203336560:A:G	0	203336560	G	A
2	chr2:203336845:G:A	0	203336845	A	G
2	chr2:203342704:T:C	0	203342704	C	T
2	chr2:203343381:A:G	0	203343381	G	A
2	chr2:203347033:A:G	0	203347033	G	A
2	chr2:203347768:A:G	0	203347768	G	A
2	chr2:203348780:T:C	0	203348780	C	T
2	chr2:203350303:T:C	0	203350303	C	T
2	chr2:203351836:G:A	0	203351836	A	G
2	chr2:203353737:G:A	0	203353737	A	G
2	chr2:203354150:A:G	0	203354150	G	A
2	chr2:203355703:C:T	0	203355703	T	C
2	chr2:203357043:ATTT:A	0	203357043	A	ATTT
2	chr2:203361608:A:G	0	203361608	G	A
2	chr2:203367873:G:A	0	203367873	A	G
2	chr2:203369592:G:A	0	203369592	A	G
2	chr2:203370753:G:A	0	203370753	A	G
2	chr2:203371941:A:T	0	203371941	T	A
2	chr2:203372261:A:T	0	203372261	T	A
2	chr2:203372812:C:T	0	203372812	T	C
2	chr2:203373198:T:C	0	203373198	C	T
2	chr2:203373679:C:A	0	203373679	A	C
2	chr2:203373710:T:C	0	203373710	C	T
2	chr2:203373714:C:G	0	203373714	G	C
2	chr2:203374065:G:A	0	203374065	A	G
2	chr2:203376168:TC:T	0	203376168	T	TC
2	chr2:203378207:G:A	0	203378207	A	G
2	chr2:203378258:A:G	0	203378258	G	A
2	chr2:203379036:A:T	0	203379036	T	A
2	chr2:203379706:T:A	0	203379706	A	T
2	chr2:203380777:G:C	0	203380777	C	G
2	chr2:203381821:T:A	0	203381821	A	T
2	chr2:203384676:A:G	0	203384676	G	A
2	chr2:203386393:G:A	0	203386393	A	G
2	chr2:203387602:A:G	0	203387602	G	A
2	chr2:203388185:C:T	0	203388185	T	C
2	chr2:203388186:G:A	0	203388186	A	G
2	chr2:203391714:G:A	0	203391714	A	G
2	chr2:203393203:C:T	0	203393203	T	C
2	chr2:203394018:T:A	0	203394018	A	T
2	chr2:203394400:G:GA	0	203394400	GA	G
2	chr2:203396712:T:C	0	203396712	C	T
2	chr2:203397000:G:C	0	203397000	C	G
2	chr2:203397903:G:C	0	203397903	C	G
2	chr2:203401620:T:C	0	203401620	C	T
2	chr2:203402171:A:G	0	203402171	G	A
2	chr2:203402831:G:T	0	203402831	T	G
2	chr2:203403645:T:TTA	0	203403645	TTA	T
2	chr2:203404764:G:A	0	203404764	A	G
2	chr2:203405045:C:T	0	203405045	T	C
2	chr2:203406231:G:A	0	203406231	A	G
2	chr2:203407367:C:T	0	203407367	T	C
2	chr2:203407717:A:G	0	203407717	G	A
2	chr2:203408635:T:C	0	203408635	C	T
2	chr2:203410306:T:C	0	203410306	C	T
2	chr2:203412617:GT:G	0	203412617	G	GT
2	chr2:203412755:A:G	0	203412755	G	A
2	chr2:203412926:C:T	0	203412926	T	C
2	chr2:203413068:G:A	0	203413068	A	G
2	chr2:203413596:C:T	0	203413596	T	C
2	chr2:203413897:C:CCAG	0	203413897	CCAG	C
2	chr2:203413985:T:A	0	203413985	A	T
2	chr2:203415929:T:A	0	203415929	A	T
2	chr2:203416219:C:T	0	203416219	T	C
2	chr2:203416397:G:A	0	203416397	A	G
2	chr2:203419913:C:A	0	203419913	A	C
2	chr2:203421051:G:A	0	203421051	A	G
2	chr2:203422410:G:A	0	203422410	A	G
2	chr2:203425314:T:C	0	203425314	C	T
2	chr2:203425806:G:C	0	203425806	C	G
2	chr2:203425935:C:T	0	203425935	T	C
2	chr2:203429689:A:G	0	203429689	G	A
2	chr2:203434062:A:C	0	203434062	C	A
2	chr2:203434533:C:T	0	203434533	T	C
2	chr2:203434817:A:G	0	203434817	G	A
2	chr2:203436573:G:A	0	203436573	A	G
2	chr2:203437027:G:GAC	0	203437027	GAC	G
2	chr2:203437673:T:C	0	203437673	C	T
2	chr2:203438376:TTTTG:T	0	203438376	T	TTTTG
2	chr2:203439491:G:A	0	203439491	A	G
2	chr2:203441710:T:C	0	203441710	C	T
2	chr2:203442280:G:A	0	203442280	A	G
2	chr2:203442443:G:T	0	203442443	T	G
2	chr2:203444602:G:A	0	203444602	A	G
2	chr2:203449099:G:A	0	203449099	A	G
2	chr2:203450671:G:A	0	203450671	A	G
2	chr2:203451809:C:T	0	203451809	T	C
2	chr2:203451910:A:G	0	203451910	G	A
2	chr2:203452830:C:T	0	203452830	T	C
2	chr2:203455116:C:G	0	203455116	G	C
2	chr2:203456807:A:G	0	203456807	G	A
2	chr2:203456920:A:G	0	203456920	G	A
2	chr2:203457245:T:C	0	203457245	C	T
2	chr2:203457575:T:C	0	203457575	C	T
2	chr2:203457664:C:T	0	203457664	T	C
2	chr2:203458259:T:C	0	203458259	C	T
2	chr2:203460050:G:A	0	203460050	A	G
2	chr2:203462332:T:C	0	203462332	C	T
2	chr2:203463225:A:G	0	203463225	G	A
2	chr2:203463443:A:G	0	203463443	G	A
2	chr2:203463903:A:G	0	203463903	G	A
2	chr2:203465805:A:C	0	203465805	C	A
2	chr2:203466356:A:C	0	203466356	C	A
2	chr2:203467704:T:C	0	203467704	C	T
2	chr2:203470834:T:G	0	203470834	G	T
2	chr2:203471977:C:T	0	203471977	T	C
2	chr2:203473761:C:T	0	203473761	T	C
2	chr2:203483393:T:G	0	203483393	G	T
2	chr2:203484561:T:G	0	203484561	G	T
2	chr2:203485565:A:G	0	203485565	G	A
2	chr2:203485873:A:G	0	203485873	G	A
2	chr2:203486640:G:A	0	203486640	A	G
2	chr2:203488403:G:A	0	203488403	A	G
2	chr2:203488494:C:T	0	203488494	T	C
2	chr2:203490100:C:T	0	203490100	T	C
2	chr2:203490800:T:C	0	203490800	C	T
2	chr2:203490968:T:C	0	203490968	C	T
2	chr2:203491099:G:A	0	203491099	A	G
2	chr2:203491788:G:A	0	203491788	A	G
2	chr2:203492102:C:T	0	203492102	T	C
2	chr2:203492532:G:A	0	203492532	A	G
2	chr2:203494702:G:A	0	203494702	A	G
2	chr2:203495478:A:G	0	203495478	G	A
2	chr2:203498582:C:T	0	203498582	T	C
2	chr2:203499427:A:C	0	203499427	C	A
2	chr2:203499674:T:C	0	203499674	C	T
2	chr2:203499998:C:T	0	203499998	T	C
2	chr2:203501730:A:G	0	203501730	G	A
2	chr2:203501858:G:C	0	203501858	C	G
2	chr2:203502053:G:A	0	203502053	A	G
2	chr2:203502058:A:G	0	203502058	G	A
2	chr2:203502588:G:A	0	203502588	A	G
2	chr2:203505480:A:G	0	203505480	G	A
2	chr2:203507614:A:C	0	203507614	C	A
2	chr2:203513148:C:G	0	203513148	G	C
2	chr2:203521636:AAAC:A	0	203521636	A	AAAC
2	chr2:203522954:T:C	0	203522954	C	T
2	chr2:203523369:G:A	0	203523369	A	G
2	chr2:203523772:C:T	0	203523772	T	C
2	chr2:203524682:C:T	0	203524682	T	C
2	chr2:203525882:G:A	0	203525882	A	G
2	chr2:203526018:GAA:G	0	203526018	G	GAA
2	chr2:203529513:C:T	0	203529513	T	C
2	chr2:203536675:T:C	0	203536675	C	T
2	chr2:203538070:A:G	0	203538070	G	A
2	chr2:203538939:C:T	0	203538939	T	C
2	chr2:203538965:T:C	0	203538965	C	T
2	chr2:203539229:A:G	0	203539229	G	A
2	chr2:203541024:C:A	0	203541024	A	C
2	chr2:203541106:TG:T	0	203541106	T	TG
2	chr2:203542239:C:T	0	203542239	T	C
2	chr2:203543278:T:C	0	203543278	C	T
2	chr2:203544589:C:CTA	0	203544589	CTA	C
2	chr2:203544989:G:A	0	203544989	A	G
2	chr2:203545703:T:C	0	203545703	C	T
2	chr2:203546066:A:G	0	203546066	G	A
2	chr2:203546185:C:T	0	203546185	T	C
2	chr2:203548291:C:T	0	203548291	T	C
2	chr2:203550343:G:C	0	203550343	C	G
2	chr2:203550516:T:G	0	203550516	G	T
2	chr2:203550933:G:A	0	203550933	A	G
2	chr2:203552119:A:G	0	203552119	G	A
2	chr2:203552198:G:A	0	203552198	A	G
2	chr2:203554205:A:G	0	203554205	G	A
2	chr2:203556389:A:G	0	203556389	G	A
2	chr2:203556561:T:C	0	203556561	C	T
2	chr2:203556781:T:C	0	203556781	C	T
2	chr2:203557607:A:G	0	203557607	G	A
2	chr2:203558013:G:A	0	203558013	A	G
2	chr2:203559826:T:C	0	203559826	C	T
2	chr2:203560890:C:T	0	203560890	T	C
2	chr2:203561522:T:A	0	203561522	A	T
2	chr2:203562038:A:G	0	203562038	G	A
2	chr2:203562617:A:G	0	203562617	G	A
2	chr2:203564053:G:A	0	203564053	A	G
2	chr2:203564727:T:A	0	203564727	A	T
2	chr2:203564835:C:T	0	203564835	T	C
2	chr2:203565370:T:C	0	203565370	C	T
2	chr2:203566803:G:A	0	203566803	A	G
2	chr2:203567881:T:C	0	203567881	C	T
2	chr2:203568461:C:T	0	203568461	T	C
2	chr2:203570155:G:A	0	203570155	A	G
2	chr2:203570937:C:T	0	203570937	T	C
2	chr2:203572036:A:G	0	203572036	G	A
2	chr2:203572270:G:A	0	203572270	A	G
2	chr2:203573250:C:T	0	203573250	T	C
2	chr2:203573475:A:G	0	203573475	G	A
2	chr2:203573806:G:A	0	203573806	A	G
2	chr2:203573916:C:T	0	203573916	T	C
2	chr2:203574466:G:A	0	203574466	A	G
2	chr2:203575036:A:G	0	203575036	G	A
2	chr2:203575259:T:C	0	203575259	C	T
2	chr2:203575358:G:A	0	203575358	A	G
2	chr2:203575622:T:G	0	203575622	G	T
2	chr2:203575705:T:C	0	203575705	C	T
2	chr2:203575768:G:A	0	203575768	A	G
2	chr2:203576782:A:T	0	203576782	T	A
2	chr2:203576834:G:T	0	203576834	T	G
2	chr2:203577288:C:T	0	203577288	T	C
2	chr2:203577653:CTA:C	0	203577653	C	CTA
2	chr2:203577693:A:T	0	203577693	T	A
2	chr2:203577833:G:C	0	203577833	C	G
2	chr2:203577910:A:G	0	203577910	G	A
2	chr2:203578576:A:G	0	203578576	G	A
2	chr2:203579608:G:A	0	203579608	A	G
2	chr2:203579940:C:A	0	203579940	A	C
2	chr2:203580292:C:CA	0	203580292	CA	C
2	chr2:203581104:C:T	0	203581104	T	C
2	chr2:203581421:A:T	0	203581421	T	A
2	chr2:203582348:G:A	0	203582348	A	G
2	chr2:203583138:C:T	0	203583138	T	C
2	chr2:203583443:T:C	0	203583443	C	T
2	chr2:203583563:G:A	0	203583563	A	G
2	chr2:203584126:T:C	0	203584126	C	T
2	chr2:203584177:C:T	0	203584177	T	C
2	chr2:203584380:T:G	0	203584380	G	T
2	chr2:203584610:G:A	0	203584610	A	G
2	chr2:203584712:G:A	0	203584712	A	G
2	chr2:203584722:C:T	0	203584722	T	C
2	chr2:203585477:G:A	0	203585477	A	G
2	chr2:203585553:T:C	0	203585553	C	T
2	chr2:203586012:T:C	0	203586012	C	T
2	chr2:203586695:A:G	0	203586695	G	A
2	chr2:203586697:G:T	0	203586697	T	G
2	chr2:203586886:G:A	0	203586886	A	G
2	chr2:203587450:T:C	0	203587450	C	T
2	chr2:203587724:G:A	0	203587724	A	G
2	chr2:203588135:A:T	0	203588135	T	A
2	chr2:203588481:A:G	0	203588481	G	A
2	chr2:203588665:G:A	0	203588665	A	G
2	chr2:203589206:C:T	0	203589206	T	C
2	chr2:203590437:T:G	0	203590437	G	T
2	chr2:203590448:G:A	0	203590448	A	G
2	chr2:203590518:T:C	0	203590518	C	T
2	chr2:203590553:G:A	0	203590553	A	G
2	chr2:203590647:C:T	0	203590647	T	C
2	chr2:203590725:A:G	0	203590725	G	A
2	chr2:203591627:G:C	0	203591627	C	G
2	chr2:203591902:A:G	0	203591902	G	A
2	chr2:203592227:C:T	0	203592227	T	C
2	chr2:203592375:T:C	0	203592375	C	T
2	chr2:203593232:G:T	0	203593232	T	G
2	chr2:203593298:C:T	0	203593298	T	C
2	chr2:203594273:T:A	0	203594273	A	T
2	chr2:203594456:T:C	0	203594456	C	T
2	chr2:203594483:C:T	0	203594483	T	C
2	chr2:203594924:G:A	0	203594924	A	G
2	chr2:203594980:A:G	0	203594980	G	A
2	chr2:203594993:G:A	0	203594993	A	G
2	chr2:203595238:C:T	0	203595238	T	C
2	chr2:203595573:C:T	0	203595573	T	C
2	chr2:203595668:A:T	0	203595668	T	A
2	chr2:203596652:A:G	0	203596652	G	A
2	chr2:203596803:C:T	0	203596803	T	C
2	chr2:203596810:A:G	0	203596810	G	A
2	chr2:203596893:G:A	0	203596893	A	G
2	chr2:203597405:T:G	0	203597405	G	T
2	chr2:203598348:G:A	0	203598348	A	G
2	chr2:203598636:G:A	0	203598636	A	G
2	chr2:203598822:C:T	0	203598822	T	C
2	chr2:203599896:C:G	0	203599896	G	C
2	chr2:203600302:T:C	0	203600302	C	T
2	chr2:203600396:A:G	0	203600396	G	A
2	chr2:203600953:A:T	0	203600953	T	A
2	chr2:203600967:A:G	0	203600967	G	A
2	chr2:203601412:T:C	0	203601412	C	T
2	chr2:203602089:T:C	0	203602089	C	T
2	chr2:203602840:T:A	0	203602840	A	T
2	chr2:203602841:GCCTGC:G	0	203602841	G	GCCTGC
2	chr2:203603585:T:G	0	203603585	G	T
2	chr2:203603733:T:C	0	203603733	C	T
2	chr2:203603751:G:T	0	203603751	T	G
2	chr2:203603877:G:A	0	203603877	A	G
2	chr2:203605062:A:T	0	203605062	T	A
2	chr2:203605361:C:T	0	203605361	T	C
2	chr2:203605608:C:T	0	203605608	T	C
2	chr2:203606177:T:C	0	203606177	C	T
2	chr2:203606577:GA:G	0	203606577	G	GA
2	chr2:203606666:A:G	0	203606666	G	A
2	chr2:203606695:T:G	0	203606695	G	T
2	chr2:203608415:G:A	0	203608415	A	G
2	chr2:203608985:T:C	0	203608985	C	T
2	chr2:203609237:A:G	0	203609237	G	A
2	chr2:203609453:G:A	0	203609453	A	G
2	chr2:203611237:T:C	0	203611237	C	T
2	chr2:203611892:G:A	0	203611892	A	G
2	chr2:203612158:A:G	0	203612158	G	A
2	chr2:203612208:G:A	0	203612208	A	G
2	chr2:203612829:G:T	0	203612829	T	G
2	chr2:203614654:C:A	0	203614654	A	C
2	chr2:203614850:C:T	0	203614850	T	C
2	chr2:203616023:G:A	0	203616023	A	G
2	chr2:203617377:C:T	0	203617377	T	C
2	chr2:203617595:C:T	0	203617595	T	C
2	chr2:203618835:A:G	0	203618835	G	A
2	chr2:203619602:A:G	0	203619602	G	A
2	chr2:203624175:A:G	0	203624175	G	A
2	chr2:203624445:T:A	0	203624445	A	T
2	chr2:203624646:A:G	0	203624646	G	A
2	chr2:203627950:C:T	0	203627950	T	C
2	chr2:203630699:C:T	0	203630699	T	C
2	chr2:203631319:C:T	0	203631319	T	C
2	chr2:203631523:G:T	0	203631523	T	G
2	chr2:203632613:T:C	0	203632613	C	T
2	chr2:203632883:A:G	0	203632883	G	A
2	chr2:203634242:A:G	0	203634242	G	A
2	chr2:203636267:G:A	0	203636267	A	G
2	chr2:203637015:G:T	0	203637015	T	G
2	chr2:203641064:C:T	0	203641064	T	C
2	chr2:203641468:T:C	0	203641468	C	T
2	chr2:203641827:A:G	0	203641827	G	A
2	chr2:203642492:T:C	0	203642492	C	T
2	chr2:203642808:A:G	0	203642808	G	A
2	chr2:203642991:T:C	0	203642991	C	T
2	chr2:203643134:T:C	0	203643134	C	T
2	chr2:203643845:A:G	0	203643845	G	A
2	chr2:203645677:A:G	0	203645677	G	A
2	chr2:203647103:G:A	0	203647103	A	G
2	chr2:203647571:T:C	0	203647571	C	T
2	chr2:203648138:G:A	0	203648138	A	G
2	chr2:203649259:ATTAG:A	0	203649259	A	ATTAG
2	chr2:203650990:G:A	0	203650990	A	G
2	chr2:203651772:C:T	0	203651772	T	C
2	chr2:203651956:G:A	0	203651956	A	G
2	chr2:203652079:G:A	0	203652079	A	G
2	chr2:203652310:A:G	0	203652310	G	A
2	chr2:203652989:C:T	0	203652989	T	C
2	chr2:203653006:G:C	0	203653006	C	G
2	chr2:203653146:C:T	0	203653146	T	C
2	chr2:203653192:G:A	0	203653192	A	G
2	chr2:203653347:T:C	0	203653347	C	T
2	chr2:203653603:G:A	0	203653603	A	G
2	chr2:203655677:G:A	0	203655677	A	G
2	chr2:203656887:C:T	0	203656887	T	C
2	chr2:203657091:A:G	0	203657091	G	A
2	chr2:203657230:G:T	0	203657230	T	G
2	chr2:203657231:G:C	0	203657231	C	G
2	chr2:203657267:C:T	0	203657267	T	C
2	chr2:203657911:T:G	0	203657911	G	T
2	chr2:203659372:A:G	0	203659372	G	A
2	chr2:203660507:C:T	0	203660507	T	C
2	chr2:203661010:A:G	0	203661010	G	A
2	chr2:203661051:A:G	0	203661051	G	A
2	chr2:203662515:G:A	0	203662515	A	G
2	chr2:203663404:C:T	0	203663404	T	C
2	chr2:203665226:G:A	0	203665226	A	G
2	chr2:203665302:T:C	0	203665302	C	T
2	chr2:203665588:C:T	0	203665588	T	C
2	chr2:203665632:G:A	0	203665632	A	G
2	chr2:203665801:G:A	0	203665801	A	G
2	chr2:203666066:C:T	0	203666066	T	C
2	chr2:203666116:T:TGC	0	203666116	TGC	T
2	chr2:203666317:C:T	0	203666317	T	C
2	chr2:203666340:C:T	0	203666340	T	C
2	chr2:203666609:G:A	0	203666609	A	G
2	chr2:203669711:G:T	0	203669711	T	G
2	chr2:203670554:T:C	0	203670554	C	T
2	chr2:203671077:A:G	0	203671077	G	A
2	chr2:203671423:G:A	0	203671423	A	G
2	chr2:203671753:G:A	0	203671753	A	G
2	chr2:203672447:A:G	0	203672447	G	A
2	chr2:203678432:A:G	0	203678432	G	A
2	chr2:203678522:G:A	0	203678522	A	G
2	chr2:203679919:C:T	0	203679919	T	C
2	chr2:203680230:C:T	0	203680230	T	C
2	chr2:203680455:G:A	0	203680455	A	G
2	chr2:203681133:C:A	0	203681133	A	C
2	chr2:203681377:A:G	0	203681377	G	A
2	chr2:203682237:G:A	0	203682237	A	G
2	chr2:203684117:G:A	0	203684117	A	G
2	chr2:203684921:G:A	0	203684921	A	G
2	chr2:203684957:T:C	0	203684957	C	T
2	chr2:203685110:G:A	0	203685110	A	G
2	chr2:203687247:C:T	0	203687247	T	C
2	chr2:203689034:T:A	0	203689034	A	T
2	chr2:203691223:A:C	0	203691223	C	A
2	chr2:203691433:A:G	0	203691433	G	A
2	chr2:203691983:C:T	0	203691983	T	C
2	chr2:203693431:C:T	0	203693431	T	C
2	chr2:203694079:T:C	0	203694079	C	T
2	chr2:203694425:G:C	0	203694425	C	G
2	chr2:203694636:A:C	0	203694636	C	A
2	chr2:203695073:G:A	0	203695073	A	G
2	chr2:203695398:G:A	0	203695398	A	G
2	chr2:203695849:C:T	0	203695849	T	C
2	chr2:203695934:T:C	0	203695934	C	T
2	chr2:203697054:A:G	0	203697054	G	A
2	chr2:203698154:C:A	0	203698154	A	C
2	chr2:203698292:T:C	0	203698292	C	T
2	chr2:203699235:T:C	0	203699235	C	T
2	chr2:203699238:A:T	0	203699238	T	A
2	chr2:203702743:A:T	0	203702743	T	A
2	chr2:203702980:G:GA	0	203702980	GA	G
2	chr2:203703391:A:G	0	203703391	G	A
2	chr2:203704994:G:T	0	203704994	T	G
2	chr2:203705277:G:T	0	203705277	T	G
2	chr2:203705369:C:T	0	203705369	T	C
2	chr2:203705416:G:A	0	203705416	A	G
2	chr2:203705655:G:A	0	203705655	A	G
2	chr2:203706103:G:A	0	203706103	A	G
2	chr2:203706326:T:TC	0	203706326	TC	T
2	chr2:203706985:A:T	0	203706985	T	A
2	chr2:203707283:G:C	0	203707283	C	G
2	chr2:203708579:A:G	0	203708579	G	A
2	chr2:203708669:C:G	0	203708669	G	C
2	chr2:203709046:C:T	0	203709046	T	C
2	chr2:203710167:T:C	0	203710167	C	T
2	chr2:203711228:A:G	0	203711228	G	A
2	chr2:203712053:G:A	0	203712053	A	G
2	chr2:203712481:G:A	0	203712481	A	G
2	chr2:203713182:C:T	0	203713182	T	C
2	chr2:203714074:A:G	0	203714074	G	A
2	chr2:203714390:T:C	0	203714390	C	T
2	chr2:203714496:CCT:C	0	203714496	C	CCT
2	chr2:203714616:A:T	0	203714616	T	A
2	chr2:203714877:T:C	0	203714877	C	T
2	chr2:203715960:T:C	0	203715960	C	T
2	chr2:203716472:A:G	0	203716472	G	A
2	chr2:203717900:T:C	0	203717900	C	T
2	chr2:203717956:T:C	0	203717956	C	T
2	chr2:203718440:G:A	0	203718440	A	G
2	chr2:203718874:T:C	0	203718874	C	T
2	chr2:203719596:T:C	0	203719596	C	T
2	chr2:203719657:G:C	0	203719657	C	G
2	chr2:203719733:A:T	0	203719733	T	A
2	chr2:203720036:T:C	0	203720036	C	T
2	chr2:203720779:T:C	0	203720779	C	T
2	chr2:203721233:T:A	0	203721233	A	T
2	chr2:203721792:G:A	0	203721792	A	G
2	chr2:203721953:C:T	0	203721953	T	C
2	chr2:203722439:G:A	0	203722439	A	G
2	chr2:203722546:C:A	0	203722546	A	C
2	chr2:203723659:A:G	0	203723659	G	A
2	chr2:203724144:C:T	0	203724144	T	C
2	chr2:203724558:G:T	0	203724558	T	G
2	chr2:203725221:C:T	0	203725221	T	C
2	chr2:203725285:C:T	0	203725285	T	C
2	chr2:203725348:C:T	0	203725348	T	C
2	chr2:203725845:AT:A	0	203725845	A	AT
2	chr2:203727298:G:A	0	203727298	A	G
2	chr2:203728090:G:A	0	203728090	A	G
2	chr2:203729082:T:C	0	203729082	C	T
2	chr2:203729789:T:C	0	203729789	C	T
2	chr2:203730796:T:C	0	203730796	C	T
2	chr2:203730874:A:G	0	203730874	G	A
2	chr2:203732310:G:C	0	203732310	C	G
2	chr2:203735734:G:T	0	203735734	T	G
2	chr2:203739880:A:G	0	203739880	G	A
2	chr2:203740565:A:T	0	203740565	T	A
2	chr2:203740620:T:C	0	203740620	C	T
2	chr2:203740732:A:T	0	203740732	T	A
2	chr2:203741492:G:A	0	203741492	A	G
2	chr2:203742051:T:C	0	203742051	C	T
2	chr2:203742842:G:C	0	203742842	C	G
2	chr2:203743941:A:G	0	203743941	G	A
2	chr2:203744092:G:C	0	203744092	C	G
2	chr2:203744551:A:G	0	203744551	G	A
2	chr2:203744595:T:G	0	203744595	G	T
2	chr2:203744679:C:T	0	203744679	T	C
2	chr2:203745264:A:G	0	203745264	G	A
2	chr2:203745281:A:G	0	203745281	G	A
2	chr2:203745673:C:T	0	203745673	T	C
2	chr2:203746472:G:A	0	203746472	A	G
2	chr2:203747084:G:A	0	203747084	A	G
2	chr2:203747193:C:T	0	203747193	T	C
2	chr2:203747335:A:G	0	203747335	G	A
2	chr2:203748931:G:A	0	203748931	A	G
2	chr2:203749785:G:A	0	203749785	A	G
2	chr2:203751101:A:AT	0	203751101	AT	A
2	chr2:203751117:C:A	0	203751117	A	C
2	chr2:203751166:AC:A	0	203751166	A	AC
2	chr2:203751216:C:T	0	203751216	T	C
2	chr2:203751342:C:T	0	203751342	T	C
2	chr2:203751435:T:G	0	203751435	G	T
2	chr2:203752084:T:C	0	203752084	C	T
2	chr2:203753823:C:T	0	203753823	T	C
2	chr2:203754674:T:C	0	203754674	C	T
2	chr2:203754807:C:A	0	203754807	A	C
2	chr2:203755891:A:G	0	203755891	G	A
2	chr2:203755970:A:G	0	203755970	G	A
2	chr2:203756768:A:G	0	203756768	G	A
2	chr2:203757395:A:G	0	203757395	G	A
2	chr2:203758522:C:A	0	203758522	A	C
2	chr2:203758591:T:C	0	203758591	C	T
2	chr2:203758758:T:C	0	203758758	C	T
2	chr2:203759333:G:A	0	203759333	A	G
2	chr2:203761998:T:C	0	203761998	C	T
2	chr2:203762072:T:A	0	203762072	A	T
2	chr2:203762684:G:A	0	203762684	A	G
2	chr2:203762777:T:C	0	203762777	C	T
2	chr2:203763605:A:G	0	203763605	G	A
2	chr2:203764072:A:C	0	203764072	C	A
2	chr2:203764087:G:A	0	203764087	A	G
2	chr2:203764698:C:T	0	203764698	T	C
2	chr2:203765969:T:G	0	203765969	G	T
2	chr2:203766293:T:G	0	203766293	G	T
2	chr2:203767348:C:T	0	203767348	T	C
2	chr2:203768087:T:C	0	203768087	C	T
2	chr2:203768138:A:T	0	203768138	T	A
2	chr2:203768352:C:T	0	203768352	T	C
2	chr2:203768433:G:A	0	203768433	A	G
2	chr2:203768537:C:A	0	203768537	A	C
2	chr2:203769026:A:G	0	203769026	G	A
2	chr2:203769281:C:T	0	203769281	T	C
2	chr2:203769846:A:T	0	203769846	T	A
2	chr2:203769951:A:T	0	203769951	T	A
2	chr2:203770007:C:T	0	203770007	T	C
2	chr2:203770044:G:A	0	203770044	A	G
2	chr2:203770724:C:T	0	203770724	T	C
2	chr2:203770970:C:T	0	203770970	T	C
2	chr2:203771467:A:G	0	203771467	G	A
2	chr2:203771749:C:T	0	203771749	T	C
2	chr2:203772439:G:T	0	203772439	T	G
2	chr2:203774054:A:T	0	203774054	T	A
2	chr2:203774353:T:C	0	203774353	C	T
2	chr2:203777137:G:A	0	203777137	A	G
2	chr2:203777599:A:G	0	203777599	G	A
2	chr2:203777739:C:A	0	203777739	A	C
2	chr2:203777810:G:A	0	203777810	A	G
2	chr2:203778471:A:G	0	203778471	G	A
2	chr2:203778988:C:T	0	203778988	T	C
2	chr2:203779085:G:T	0	203779085	T	G
2	chr2:203781465:G:C	0	203781465	C	G
2	chr2:203781776:C:G	0	203781776	G	C
2	chr2:203782538:A:G	0	203782538	G	A
2	chr2:203782579:G:A	0	203782579	A	G
2	chr2:203782902:T:C	0	203782902	C	T
2	chr2:203783938:T:C	0	203783938	C	T
2	chr2:203784553:G:A	0	203784553	A	G
2	chr2:203784672:T:C	0	203784672	C	T
2	chr2:203784752:GGTGTTTGGAT:G	0	203784752	G	GGTGTTTGGAT
2	chr2:203784861:G:A	0	203784861	A	G
2	chr2:203785605:C:G	0	203785605	G	C
2	chr2:203786140:A:T	0	203786140	T	A
2	chr2:203787541:G:A	0	203787541	A	G
2	chr2:203789137:G:A	0	203789137	A	G
2	chr2:203789163:C:T	0	203789163	T	C
2	chr2:203790257:C:T	0	203790257	T	C
2	chr2:203790874:A:T	0	203790874	T	A
2	chr2:203793928:A:T	0	203793928	T	A
2	chr2:203794563:C:T	0	203794563	T	C
2	chr2:203794818:C:T	0	203794818	T	C
2	chr2:203795262:A:C	0	203795262	C	A
2	chr2:203796025:ATAT:A	0	203796025	A	ATAT
2	chr2:203796474:G:A	0	203796474	A	G
2	chr2:203796801:G:A	0	203796801	A	G
2	chr2:203796887:G:A	0	203796887	A	G
2	chr2:203796898:A:G	0	203796898	G	A
2	chr2:203796950:C:T	0	203796950	T	C
2	chr2:203797306:T:C	0	203797306	C	T
2	chr2:203797393:G:A	0	203797393	A	G
2	chr2:203800646:T:C	0	203800646	C	T
2	chr2:203800812:T:C	0	203800812	C	T
2	chr2:203800938:CA:C	0	203800938	C	CA
2	chr2:203802607:CATGATAGA:C	0	203802607	C	CATGATAGA
2	chr2:203802683:C:T	0	203802683	T	C
2	chr2:203802747:GGA:G	0	203802747	G	GGA
2	chr2:203803422:A:G	0	203803422	G	A
2	chr2:203805472:G:C	0	203805472	C	G
2	chr2:203805638:TG:T	0	203805638	T	TG
2	chr2:203805812:C:T	0	203805812	T	C
2	chr2:203805976:C:T	0	203805976	T	C
2	chr2:203807141:C:A	0	203807141	A	C
2	chr2:203807398:A:G	0	203807398	G	A
2	chr2:203807401:G:C	0	203807401	C	G
2	chr2:203807459:G:A	0	203807459	A	G
2	chr2:203808086:A:G	0	203808086	G	A
2	chr2:203808704:A:G	0	203808704	G	A
2	chr2:203809915:G:A	0	203809915	A	G
2	chr2:203810939:C:T	0	203810939	T	C
2	chr2:203811188:A:G	0	203811188	G	A
2	chr2:203811450:G:A	0	203811450	A	G
2	chr2:203811515:T:C	0	203811515	C	T
2	chr2:203811568:T:C	0	203811568	C	T
2	chr2:203811709:A:G	0	203811709	G	A
2	chr2:203811836:T:C	0	203811836	C	T
2	chr2:203811999:C:T	0	203811999	T	C
2	chr2:203812696:C:G	0	203812696	G	C
2	chr2:203813084:G:A	0	203813084	A	G
2	chr2:203813532:A:C	0	203813532	C	A
2	chr2:203814308:C:T	0	203814308	T	C
2	chr2:203815793:G:A	0	203815793	A	G
```
