## Supplementary material for "Characterization of shared and ancestry-specific signals driving complex traits using multi-ancestry fine-mapping": mesusieoutput

```
                 eur          afr      eur_afr
   [1,] 0.0005436099 0.0002749003 1.009131e-04
   [2,] 0.0002855003 0.0002522347 8.337089e-05
   [3,] 0.0002855003 0.0002302837 7.535533e-05
   [4,] 0.0002855003 0.0002514489 8.297310e-05
   [5,] 0.0003801905 0.0002773395 1.200643e-04
   [6,] 0.0003878628 0.0002838999 1.025423e-04
   [7,] 0.0002855003 0.0002451167 8.088025e-05
   [8,] 0.0002855003 0.0002805744 9.352478e-05
   [9,] 0.0002906748 0.0002520679 8.345022e-05
  [10,] 0.0002855003 0.0002591892 8.616008e-05
  [11,] 0.0002855003 0.0002586780 8.596697e-05
  [12,] 0.0002855003 0.0002452086 8.091438e-05
  [13,] 0.0002855003 0.0002586768 8.596646e-05
  [14,] 0.0002855003 0.0002860257 9.534206e-05
  [15,] 0.0002929271 0.0002249305 8.543522e-05
  [16,] 0.0002855003 0.0002620276 8.718912e-05
  [17,] 0.0002942306 0.0002249538 8.203698e-05
  [18,] 0.0002937145 0.0002540987 8.423181e-05
  [19,] 0.0007836637 0.0002293766 1.410982e-04
  [20,] 0.0002855003 0.0002388163 7.855612e-05
  [21,] 0.0002855003 0.0002555605 8.478819e-05
  [22,] 0.0002855003 0.0002875153 9.583860e-05
  [23,] 0.0002855003 0.0002480396 8.197259e-05
  [24,] 0.0002855003 0.0002755516 9.185035e-05
  [25,] 0.0004616625 0.0002351688 8.970501e-05
  [26,] 0.0002855003 0.0002382460 7.831901e-05
  [27,] 0.0002855003 0.0002587958 8.600393e-05
  [28,] 0.0002855003 0.0002520833 8.330003e-05
  [29,] 0.0002855003 0.0002866158 9.553879e-05
  [30,] 0.0002855003 0.0002561464 8.500883e-05
  [31,] 0.0002855003 0.0002648448 8.828142e-05
  [32,] 0.0009363897 0.0002365427 2.716741e-04
  [33,] 0.0002855003 0.0002811723 9.372412e-05
  [34,] 0.0003019508 0.0002485684 8.216556e-05
  [35,] 0.0002855003 0.0002500444 8.282437e-05
  [36,] 0.0003173390 0.0002478316 1.229369e-04
  [37,] 0.0002967310 0.0002353012 1.029376e-04
  [38,] 0.0002855003 0.0002907733 9.692399e-05
  [39,] 0.0002855003 0.0002196593 7.615015e-05
  [40,] 0.0002855003 0.0002613500 8.668842e-05
  [41,] 0.0002855003 0.0002724844 9.082809e-05
  [42,] 0.0007433496 0.0002307299 1.963786e-04
  [43,] 0.0002855003 0.0002587642 8.595304e-05
  [44,] 0.0002855003 0.0002692676 8.975584e-05
  [45,] 0.0007717000 0.0002285529 1.760079e-04
  [46,] 0.0002958409 0.0002732531 1.017473e-04
  [47,] 0.0002951942 0.0002747679 1.034768e-04
  [48,] 0.0002855003 0.0002437622 8.034595e-05
  [49,] 0.0008246987 0.0002315373 2.167038e-04
  [50,] 0.0002855003 0.0002608559 9.330248e-05
  [51,] 0.0002947158 0.0002744485 1.040300e-04
  [52,] 0.0004556084 0.0003206058 2.877870e-04
  [53,] 0.0002926453 0.0002722368 1.003139e-04
  [54,] 0.0004991673 0.0002738828 2.432082e-04
  [55,] 0.0002855003 0.0002533829 8.396855e-05
  [56,] 0.0002855003 0.0003147206 1.198860e-04
  [57,] 0.0002855003 0.0002504787 8.282013e-05
  [58,] 0.0002855003 0.0002931016 9.770060e-05
  [59,] 0.0002882275 0.0002716514 1.026602e-04
  [60,] 0.0002951639 0.0002721951 1.012108e-04
  [61,] 0.0003485435 0.0002791167 1.669055e-04
  [62,] 0.0002855003 0.0002985508 1.091248e-04
  [63,] 0.0002855003 0.0002354831 7.718386e-05
  [64,] 0.0002968023 0.0002731770 1.032410e-04
  [65,] 0.0002855003 0.0002526393 8.361447e-05
  [66,] 0.0002855003 0.0002971615 1.101200e-04
  [67,] 0.0002855003 0.0002477989 8.186833e-05
  [68,] 0.0002855003 0.0002648983 8.829935e-05
  [69,] 0.0004604084 0.0002393384 1.505539e-04
  [70,] 0.0003663129 0.0003162161 2.156985e-04
  [71,] 0.0002855003 0.0002548751 8.448444e-05
  [72,] 0.0002855003 0.0002625044 8.734185e-05
  [73,] 0.0002855003 0.0002567044 8.517969e-05
  [74,] 0.0003283436 0.0002649688 1.074293e-04
  [75,] 0.0003325433 0.0002786750 1.588629e-04
  [76,] 0.0003417093 0.0003523794 2.266597e-04
  [77,] 0.0003479096 0.0002787779 1.317388e-04
  [78,] 0.0002855003 0.0002494958 8.247065e-05
  [79,] 0.0003240011 0.0002770762 1.524123e-04
  [80,] 0.0002855003 0.0002795270 9.317565e-05
  [81,] 0.0002855003 0.0002880082 9.600268e-05
  [82,] 0.0002855003 0.0003017408 1.212783e-04
  [83,] 0.0002855003 0.0002805426 9.351418e-05
  [84,] 0.0002855003 0.0002957610 1.178670e-04
  [85,] 0.0002855003 0.0002812106 9.373688e-05
  [86,] 0.0002855003 0.0002368456 7.784247e-05
  [87,] 0.0003383560 0.0002648044 1.488048e-04
  [88,] 0.0003341706 0.0002766493 1.578594e-04
  [89,] 0.0002855003 0.0002797556 9.325181e-05
  [90,] 0.0002984956 0.0002807882 1.103958e-04
  [91,] 0.0002855003 0.0002809973 9.366573e-05
  [92,] 0.0003361094 0.0002684804 1.511633e-04
  [93,] 0.0002872533 0.0002383478 9.954445e-05
  [94,] 0.0002855003 0.0002800797 9.335984e-05
  [95,] 0.0003236020 0.0002624284 1.390482e-04
  [96,] 0.0003258367 0.0002635121 1.411767e-04
  [97,] 0.0004026501 0.0003106975 2.297153e-04
  [98,] 0.0002855003 0.0003098518 1.032836e-04
  [99,] 0.0002855003 0.0002836904 9.456332e-05
 [100,] 0.0002855003 0.0002994212 1.149645e-04
 [101,] 0.0004578516 0.0002651072 1.941526e-04
 [102,] 0.0002855003 0.0002847353 9.491191e-05
 [103,] 0.0002855003 0.0002810659 9.368863e-05
 [104,] 0.0002855003 0.0003648061 1.279389e-04
 [105,] 0.0004255872 0.0002778340 2.006567e-04
 [106,] 0.0002855003 0.0002683117 8.943713e-05
 [107,] 0.0003191670 0.0002606179 1.306756e-04
 [108,] 0.0003380414 0.0002928638 1.652806e-04
 [109,] 0.0002855003 0.0002351682 7.721943e-05
 [110,] 0.0002855003 0.0002245602 7.333635e-05
 [111,] 0.0004406490 0.0002235838 1.049935e-04
 [112,] 0.0002855003 0.0003117889 1.064282e-04
 [113,] 0.0003697871 0.0002227311 9.495147e-05
 [114,] 0.0003734586 0.0002226951 9.458770e-05
 [115,] 0.0002855003 0.0002850998 9.503405e-05
 [116,] 0.0004850070 0.0002233044 1.069757e-04
 [117,] 0.0002855003 0.0002895372 9.651325e-05
 [118,] 0.0005281775 0.0002247974 1.131212e-04
 [119,] 0.0004723927 0.0002257905 9.792469e-05
 [120,] 0.0004826632 0.0002186512 1.065357e-04
 [121,] 0.0002855003 0.0002891132 9.637208e-05
 [122,] 0.0002855003 0.0002266089 7.411594e-05
 [123,] 0.0002855003 0.0008362533 2.787575e-04
 [124,] 0.0003550343 0.0003300147 1.960326e-04
 [125,] 0.0002855003 0.0002435429 8.029891e-05
 [126,] 0.0002855003 0.0008854278 2.951482e-04
 [127,] 0.0002855003 0.0002826145 9.420485e-05
 [128,] 0.0002855003 0.0002799015 9.330126e-05
 [129,] 0.0003238795 0.0005362153 3.248634e-04
 [130,] 0.0003230715 0.0002815126 1.233719e-04
 [131,] 0.0003313481 0.0002943208 1.416499e-04
 [132,] 0.0002855003 0.0002804197 9.347397e-05
 [133,] 0.0002855003 0.0002793987 9.313364e-05
 [134,] 0.0003321569 0.0002943429 1.421880e-04
 [135,] 0.0002855003 0.0002424679 7.990169e-05
 [136,] 0.0004574247 0.0002375313 8.762555e-05
 [137,] 0.0003369794 0.0002606963 9.321278e-05
 [138,] 0.0003198622 0.0002568783 9.622697e-05
 [139,] 0.0002855003 0.0002319453 7.600209e-05
 [140,] 0.0003992510 0.0003690801 1.230285e-04
 [141,] 0.0006101945 0.0002468135 1.162740e-04
 [142,] 0.0003637310 0.0003782432 1.260836e-04
 [143,] 0.0002855003 0.0002369262 7.785979e-05
 [144,] 0.0003408015 0.0002547476 8.445166e-05
 [145,] 0.0002855003 0.0002777854 9.259518e-05
 [146,] 0.0002855003 0.0002283477 7.588775e-05
 [147,] 0.0002855003 0.0002637421 8.755716e-05
 [148,] 0.0002855003 0.0002575267 8.553183e-05
 [149,] 0.0003190697 0.0002820784 1.240406e-04
 [150,] 0.0002855003 0.0002666126 8.860436e-05
 [151,] 0.0002855003 0.0002382633 7.834357e-05
 [152,] 0.0002855003 0.0002657932 8.831508e-05
 [153,] 0.0002855003 0.0002390412 7.862541e-05
 [154,] 0.0002855003 0.0002434807 8.027143e-05
 [155,] 0.0002855003 0.0003141270 1.047086e-04
 [156,] 0.0007846731 0.0002567626 1.980444e-04
 [157,] 0.0002855003 0.0002869807 9.565963e-05
 [158,] 0.0002855003 0.0002893956 9.646457e-05
 [159,] 0.0002855003 0.0002447984 8.058725e-05
 [160,] 0.0005953541 0.0002625807 1.364767e-04
 [161,] 0.0002855003 0.0002693056 8.945855e-05
 [162,] 0.0007198841 0.0002594468 1.752623e-04
 [163,] 0.0002855003 0.0002744166 9.147236e-05
 [164,] 0.0002855003 0.0002402136 7.939363e-05
 [165,] 0.0002855003 0.0004814548 2.181350e-04
 [166,] 0.0002855003 0.0002397794 7.882524e-05
 [167,] 0.0002855003 0.0002805182 9.422690e-05
 [168,] 0.0002855003 0.0002195923 7.157246e-05
 [169,] 0.0005932734 0.0002614051 1.566293e-04
 [170,] 0.0002855003 0.0004563595 1.521196e-04
 [171,] 0.0003430097 0.0002781459 9.271641e-05
 [172,] 0.0002855003 0.0002799813 9.332710e-05
 [173,] 0.0006076413 0.0002617884 2.094940e-04
 [174,] 0.0002855003 0.0002705013 9.043747e-05
 [175,] 0.0002855003 0.0002776350 9.254503e-05
 [176,] 0.0007138419 0.0002501279 1.240958e-04
 [177,] 0.0002855003 0.0002768365 9.227885e-05
 [178,] 0.0006088588 0.0002593316 2.042879e-04
 [179,] 0.0005890695 0.0002582888 1.917125e-04
 [180,] 0.0003022144 0.0002421727 7.980420e-05
 [181,] 0.0003157921 0.0003012631 1.443739e-04
 [182,] 0.0003012205 0.0002510293 8.303451e-05
 [183,] 0.0005851306 0.0002578493 2.526851e-04
 [184,] 0.0006584921 0.0002498915 1.764774e-04
 [185,] 0.0006607532 0.0002447574 1.136412e-04
 [186,] 0.0002855003 0.0002647963 8.818818e-05
 [187,] 0.0002855003 0.0002724035 9.813793e-05
 [188,] 0.0002855003 0.0002972080 9.906894e-05
 [189,] 0.0002855003 0.0002258165 7.382084e-05
 [190,] 0.0004875896 0.0002660433 1.623615e-04
 [191,] 0.0004697809 0.0002320014 1.539782e-04
 [192,] 0.0002855003 0.0002373356 7.800036e-05
 [193,] 0.0004896186 0.0002515924 1.317825e-04
 [194,] 0.0003743380 0.0002274512 7.972267e-05
 [195,] 0.0003858882 0.0002224599 8.793437e-05
 [196,] 0.0003688904 0.0002266056 7.982768e-05
 [197,] 0.0002855003 0.0003029433 1.009808e-04
 [198,] 0.0003932698 0.0002272931 1.221011e-04
 [199,] 0.0003901991 0.0002253412 1.176010e-04
 [200,] 0.0002855003 0.0002823727 9.412438e-05
 [201,] 0.0002855003 0.0002808682 9.362269e-05
 [202,] 0.0005106736 0.0002618764 1.892505e-04
 [203,] 0.0002855003 0.0003830692 1.276898e-04
 [204,] 0.0004646500 0.0002222353 1.242913e-04
 [205,] 0.0002855003 0.0002201008 7.176264e-05
 [206,] 0.0002855003 0.0002842455 9.494332e-05
 [207,] 0.0003668209 0.0002581327 1.277879e-04
 [208,] 0.0002855003 0.0002267794 8.494358e-05
 [209,] 0.0002855003 0.0002322039 7.610829e-05
 [210,] 0.0002945379 0.0002241076 7.319882e-05
 [211,] 0.0003564855 0.0002559279 1.204863e-04
 [212,] 0.0002855003 0.0002195448 7.695069e-05
 [213,] 0.0002855003 0.0002799459 9.331529e-05
 [214,] 0.0002855003 0.0002199146 7.805767e-05
 [215,] 0.0002889952 0.0002196275 7.453500e-05
 [216,] 0.0002855003 0.0002926627 9.755374e-05
 [217,] 0.0004551661 0.0002844150 1.939828e-04
 [218,] 0.0002855003 0.0002196040 7.158751e-05
 [219,] 0.0004667994 0.0002811616 9.372222e-05
 [220,] 0.0002855003 0.0003979455 1.326493e-04
 [221,] 0.0004734536 0.0002431756 8.990314e-05
 [222,] 0.0002855003 0.0002520357 8.346159e-05
 [223,] 0.0004463347 0.0002429388 8.744488e-05
 [224,] 0.0002855003 0.0003077557 1.025856e-04
 [225,] 0.0002855003 0.0002715239 9.025512e-05
 [226,] 0.0002855003 0.0005812897 1.937597e-04
 [227,] 0.0002972352 0.0002270275 9.247648e-05
 [228,] 0.0004637880 0.0002405339 9.160670e-05
 [229,] 0.0002855003 0.0004382848 1.460959e-04
 [230,] 0.0003208248 0.0002692439 1.430562e-04
 [231,] 0.0003095084 0.0002691464 1.365531e-04
 [232,] 0.0003072903 0.0002894198 1.508877e-04
 [233,] 0.0002855003 0.0002366556 7.768339e-05
 [234,] 0.0003941165 0.0002623626 1.499325e-04
 [235,] 0.0002855003 0.0010373104 4.661816e-04
 [236,] 0.0002855003 0.0002465760 8.125537e-05
 [237,] 0.0002980994 0.0002608060 1.237997e-04
 [238,] 0.0002855003 0.0004134533 1.378184e-04
 [239,] 0.0002855003 0.0002398447 7.883103e-05
 [240,] 0.0003725471 0.0002649780 1.451665e-04
 [241,] 0.0002941463 0.0002945615 1.181599e-04
 [242,] 0.0002855003 0.0004606282 1.535436e-04
 [243,] 0.0003004640 0.0002695002 8.983360e-05
 [244,] 0.0002855003 0.0002977609 9.925384e-05
 [245,] 0.0004254134 0.0002551900 8.440297e-05
 [246,] 0.0004284260 0.0002574749 8.523402e-05
 [247,] 0.0003798317 0.0002425222 1.173106e-04
 [248,] 0.0002855003 0.0005072553 1.690862e-04
 [249,] 0.0002855003 0.0003280021 1.093344e-04
 [250,] 0.0003788575 0.0003009720 2.071045e-04
 [251,] 0.0002855003 0.0006278370 3.119617e-04
 [252,] 0.0002855003 0.0002490114 8.213838e-05
 [253,] 0.0003001912 0.0002831491 1.421167e-04
 [254,] 0.0003746875 0.0002422284 1.150321e-04
 [255,] 0.0003793045 0.0002517920 1.512771e-04
 [256,] 0.0002855003 0.0002190937 7.140479e-05
 [257,] 0.0002855003 0.0002445566 8.057622e-05
 [258,] 0.0002855003 0.0002505644 8.279538e-05
 [259,] 0.0003062151 0.0002267873 7.419892e-05
 [260,] 0.0004105236 0.0002287793 8.851371e-05
 [261,] 0.0002855003 0.0002790847 9.301056e-05
 [262,] 0.0002855003 0.0005820006 1.939996e-04
 [263,] 0.0002855003 0.0002470350 8.155138e-05
 [264,] 0.0002855003 0.0002607716 8.676732e-05
 [265,] 0.0002855003 0.0002366590 7.771388e-05
 [266,] 0.0002855003 0.0002330536 7.641334e-05
 [267,] 0.0003218359 0.0002535921 8.380148e-05
 [268,] 0.0002855003 0.0002364743 7.764713e-05
 [269,] 0.0002855003 0.0002520762 8.338625e-05
 [270,] 0.0002855003 0.0002391812 7.862625e-05
 [271,] 0.0002855003 0.0002215485 7.229190e-05
 [272,] 0.0002855003 0.0002355076 7.728210e-05
 [273,] 0.0002855003 0.0002395285 7.874880e-05
 [274,] 0.0002855003 0.0002514462 8.299195e-05
 [275,] 0.0002855003 0.0002804832 9.349509e-05
 [276,] 0.0002855003 0.0002808941 9.363158e-05
 [277,] 0.0002855003 0.0002412071 7.935443e-05
 [278,] 0.0002855003 0.0002575160 8.521641e-05
 [279,] 0.0002855003 0.0002345376 8.505682e-05
 [280,] 0.0002855003 0.0002553215 8.441986e-05
 [281,] 0.0002855003 0.0002913389 9.711297e-05
 [282,] 0.0002855003 0.0003038537 1.012848e-04
 [283,] 0.0002855003 0.0002542250 8.406085e-05
 [284,] 0.0002855003 0.0002933198 9.777487e-05
 [285,] 0.0003138014 0.0002552269 8.465513e-05
 [286,] 0.0014486933 0.0002643393 2.740720e-04
 [287,] 0.0003120067 0.0002506657 9.097854e-05
 [288,] 0.0004383721 0.0002484921 1.635905e-04
 [289,] 0.0002855003 0.0003022166 1.007406e-04
 [290,] 0.0002855003 0.0002650956 8.836518e-05
 [291,] 0.0002855003 0.0002833401 9.444811e-05
 [292,] 0.0002855003 0.0002741026 9.133250e-05
 [293,] 0.0003089543 0.0002809721 1.013899e-04
 [294,] 0.0002855003 0.0003110069 1.036709e-04
 [295,] 0.0010423577 0.0002293683 1.751916e-04
 [296,] 0.0002868811 0.0002315039 8.097262e-05
 [297,] 0.0002947016 0.0003041381 1.013813e-04
 [298,] 0.0003527262 0.0002801434 1.479410e-04
 [299,] 0.0017646227 0.0002632690 5.122866e-04
 [300,] 0.0004105533 0.0002850230 2.044858e-04
 [301,] 0.0004484304 0.0002464108 1.640570e-04
 [302,] 0.0002855003 0.0002890087 9.983151e-05
 [303,] 0.0003141281 0.0002831421 9.438235e-05
 [304,] 0.0002855003 0.0002298655 7.860856e-05
 [305,] 0.0003334807 0.0002876295 9.587833e-05
 [306,] 0.0025173051 0.0002507581 2.094004e-04
 [307,] 0.0108615971 0.0002402660 1.920135e-03
 [308,] 0.0002855003 0.0003133448 1.044502e-04
 [309,] 0.0004389713 0.0002578031 1.793220e-04
 [310,] 0.0002855003 0.0003071082 1.023709e-04
 [311,] 0.0002855003 0.0003323690 1.107916e-04
 [312,] 0.0002855003 0.0002654715 9.002678e-05
 [313,] 0.0003470048 0.0002775038 9.474269e-05
 [314,] 0.0002855003 0.0002474836 8.173733e-05
 [315,] 0.0002855003 0.0004903559 1.634519e-04
 [316,] 0.0002855003 0.0002956056 9.853526e-05
 [317,] 0.0002855003 0.0004363266 1.454432e-04
 [318,] 0.0002855003 0.0003206233 1.116463e-04
 [319,] 0.0002855003 0.0002470480 8.123876e-05
 [320,] 0.0002855003 0.0003069123 1.023041e-04
 [321,] 0.0002855003 0.0002779412 9.264712e-05
 [322,] 0.0002954719 0.0002477861 1.020145e-04
 [323,] 0.0002855003 0.0003547789 1.182592e-04
 [324,] 0.0002855003 0.0003510505 1.170164e-04
 [325,] 0.0002855003 0.0002818100 9.393667e-05
 [326,] 0.0002855003 0.0002234925 7.289928e-05
 [327,] 0.0002855003 0.0002526004 8.345425e-05
 [328,] 0.0002855003 0.0002732913 9.106667e-05
 [329,] 0.0002855003 0.0002785026 9.283424e-05
 [330,] 0.0002855003 0.0002527233 8.340987e-05
 [331,] 0.0002855003 0.0002536350 8.405783e-05
 [332,] 0.0002855003 0.0002481554 8.201108e-05
 [333,] 0.0002855003 0.0002220729 7.451642e-05
 [334,] 0.0002855003 0.0002237183 7.731646e-05
 [335,] 0.0002855003 0.0002785877 9.286262e-05
 [336,] 0.0002855003 0.0003101535 1.033858e-04
 [337,] 0.0002855003 0.0002828471 9.428269e-05
 [338,] 0.0002855003 0.0002672177 8.907252e-05
 [339,] 0.0002855003 0.0004239727 1.413231e-04
 [340,] 0.0002855003 0.0002633800 8.746939e-05
 [341,] 0.0002855003 0.0002695055 8.980429e-05
 [342,] 0.0002855003 0.0002685384 8.935344e-05
 [343,] 0.0002855003 0.0002813967 9.379886e-05
 [344,] 0.0002855003 0.0002704897 9.016328e-05
 [345,] 0.0003319845 0.0002723262 1.226654e-04
 [346,] 0.0002855003 0.0002656293 8.862437e-05
 [347,] 0.0002855003 0.0002207826 7.205118e-05
 [348,] 0.0002855003 0.0002189563 7.134660e-05
 [349,] 0.0002855003 0.0002676785 9.240115e-05
 [350,] 0.0002855003 0.0002647846 8.823922e-05
 [351,] 0.0002855003 0.0002742782 9.142602e-05
 [352,] 0.0002855003 0.0002656617 8.855395e-05
 [353,] 0.0002855003 0.0002634635 8.774311e-05
 [354,] 0.0002855003 0.0002642680 8.804461e-05
 [355,] 0.0002855003 0.0002768492 9.228315e-05
 [356,] 0.0002855003 0.0002684541 8.986658e-05
 [357,] 0.0002951738 0.0002298919 7.754390e-05
 [358,] 0.0002855003 0.0002592540 8.616432e-05
 [359,] 0.0002855003 0.0002655529 9.076354e-05
 [360,] 0.0002855003 0.0002618326 8.713114e-05
 [361,] 0.0002855003 0.0002614319 8.698071e-05
 [362,] 0.0002855003 0.0002817524 9.391755e-05
 [363,] 0.0002855003 0.0002835379 9.451268e-05
 [364,] 0.0002855003 0.0002882643 9.608816e-05
 [365,] 0.0002855003 0.0002745571 9.151906e-05
 [366,] 0.0002855003 0.0002875658 9.585530e-05
 [367,] 0.0002855003 0.0002799687 9.332281e-05
 [368,] 0.0002855003 0.0002716587 9.055297e-05
 [369,] 0.0002855003 0.0002694455 8.981523e-05
 [370,] 0.0002855003 0.0002679068 8.930228e-05
 [371,] 0.0002855003 0.0002731140 9.098053e-05
 [372,] 0.0002855003 0.0002631589 8.767097e-05
 [373,] 0.0002855003 0.0002633866 8.775715e-05
 [374,] 0.0002855003 0.0002746036 9.153457e-05
 [375,] 0.0002855003 0.0002822840 9.409477e-05
 [376,] 0.0002960410 0.0003013448 1.004496e-04
 [377,] 0.0002855003 0.0002842235 9.474117e-05
 [378,] 0.0002855003 0.0002768312 9.227709e-05
 [379,] 0.0002855003 0.0002886822 9.622738e-05
 [380,] 0.0002855003 0.0002913787 9.712622e-05
 [381,] 0.0002855003 0.0002528613 8.369082e-05
 [382,] 0.0002855003 0.0002863158 9.543856e-05
 [383,] 0.0002877523 0.0002817276 9.390929e-05
 [384,] 0.0002855003 0.0002816459 9.388200e-05
 [385,] 0.0002855003 0.0002726323 9.087744e-05
 [386,] 0.0002855003 0.0002726073 9.086911e-05
 [387,] 0.0002855003 0.0002721358 9.071191e-05
 [388,] 0.0002855003 0.0002648984 8.944286e-05
 [389,] 0.0003016046 0.0002295567 7.958207e-05
 [390,] 0.0002855003 0.0002262094 7.403466e-05
 [391,] 0.0002855003 0.0003124613 1.041535e-04
 [392,] 0.0002855003 0.0003068093 1.022701e-04
 [393,] 0.0002855003 0.0002763071 9.357145e-05
 [394,] 0.0002855003 0.0002558867 8.489491e-05
 [395,] 0.0002855003 0.0002909055 9.696866e-05
 [396,] 0.0002855003 0.0002941245 9.804125e-05
 [397,] 0.0002855003 0.0002797437 9.324794e-05
 [398,] 0.0002855003 0.0002445756 8.068319e-05
 [399,] 0.0002855003 0.0002461797 8.128798e-05
 [400,] 0.0002855003 0.0003327017 1.109003e-04
 [401,] 0.0002855003 0.0002207305 7.203584e-05
 [402,] 0.0002855003 0.0002465648 8.138915e-05
 [403,] 0.0002855003 0.0002445072 8.065811e-05
 [404,] 0.0002855003 0.0002214857 7.231371e-05
 [405,] 0.0002855003 0.0002455343 8.104777e-05
 [406,] 0.0002855003 0.0002445201 8.066340e-05
 [407,] 0.0002855003 0.0002486643 8.218278e-05
 [408,] 0.0002855003 0.0002831848 9.439490e-05
 [409,] 0.0002855003 0.0002444398 8.063286e-05
 [410,] 0.0002855003 0.0002479536 8.192075e-05
 [411,] 0.0002855003 0.0002682304 8.922927e-05
 [412,] 0.0002855003 0.0002450023 8.084586e-05
 [413,] 0.0002855003 0.0002452739 8.094847e-05
 [414,] 0.0002855003 0.0002800781 9.335941e-05
 [415,] 0.0002855003 0.0002465602 8.143492e-05
 [416,] 0.0002855003 0.0002798011 9.326713e-05
 [417,] 0.0002855003 0.0003195330 1.065108e-04
 [418,] 0.0002855003 0.0003140745 1.046914e-04
 [419,] 0.0002855003 0.0002862999 9.543347e-05
 [420,] 0.0002855003 0.0002391762 7.869470e-05
 [421,] 0.0002855003 0.0002643715 8.781634e-05
 [422,] 0.0002855003 0.0002389940 7.862733e-05
 [423,] 0.0002855003 0.0002712208 9.014501e-05
 [424,] 0.0002855003 0.0003085991 1.028665e-04
 [425,] 0.0002855003 0.0003061446 1.020480e-04
 [426,] 0.0002855003 0.0002811838 9.372808e-05
 [427,] 0.0002855003 0.0002451127 8.088199e-05
 [428,] 0.0002855003 0.0002312334 7.576995e-05
 [429,] 0.0002855003 0.0002646109 8.795351e-05
 [430,] 0.0002855003 0.0002554618 8.449028e-05
 [431,] 0.0002855003 0.0002521081 8.327555e-05
 [432,] 0.0002855252 0.0003268447 1.089488e-04
 [433,] 0.0002855003 0.0002736476 9.121592e-05
 [434,] 0.0002855003 0.0002621710 8.705361e-05
 [435,] 0.0002855003 0.0002677864 8.926202e-05
 [436,] 0.0002855003 0.0002800132 9.333777e-05
 [437,] 0.0002855003 0.0002800132 9.333777e-05
 [438,] 0.0002855003 0.0002460051 8.120835e-05
 [439,] 0.0002855003 0.0002421295 7.961901e-05
 [440,] 0.0002855003 0.0002749076 9.163593e-05
 [441,] 0.0002855003 0.0002300055 7.535392e-05
 [442,] 0.0002855003 0.0002247817 7.346229e-05
 [443,] 0.0002855003 0.0002714103 9.047007e-05
 [444,] 0.0002855003 0.0003269006 1.089667e-04
 [445,] 0.0002855003 0.0002766097 9.220330e-05
 [446,] 0.0002855003 0.0002828093 9.426972e-05
 [447,] 0.0002855003 0.0002735128 9.117097e-05
 [448,] 0.0002855003 0.0002734984 9.116615e-05
 [449,] 0.0002855003 0.0002793801 9.312675e-05
 [450,] 0.0002855003 0.0002697082 8.990273e-05
 [451,] 0.0002855003 0.0002826874 9.422917e-05
 [452,] 0.0002855003 0.0002203529 7.186766e-05
 [453,] 0.0002855003 0.0002215396 7.229439e-05
 [454,] 0.0002855003 0.0002998524 9.995094e-05
 [455,] 0.0002855003 0.0002663061 8.876870e-05
 [456,] 0.0002855003 0.0002557440 8.484091e-05
 [457,] 0.0002855003 0.0002776240 9.254140e-05
 [458,] 0.0002855003 0.0002281275 7.467014e-05
 [459,] 0.0002855003 0.0002386848 7.836571e-05
 [460,] 0.0002855003 0.0002675676 8.918918e-05
 [461,] 0.0002855003 0.0002322696 7.616838e-05
 [462,] 0.0002855003 0.0002784669 9.282227e-05
 [463,] 0.0002855003 0.0002778827 9.314933e-05
 [464,] 0.0002855003 0.0002789390 9.297963e-05
 [465,] 0.0002855003 0.0006875703 2.291895e-04
 [466,] 0.0002855003 0.0006913113 2.304365e-04
 [467,] 0.0002855003 0.0002973606 9.911995e-05
 [468,] 0.0002855003 0.0002769594 9.231979e-05
 [469,] 0.0002855003 0.0003495181 1.165058e-04
 [470,] 0.0002855003 0.0003221640 1.073878e-04
 [471,] 0.0002855003 0.0002819793 9.399245e-05
 [472,] 0.0002855003 0.0002772304 9.241012e-05
 [473,] 0.0002855003 0.0002773930 9.246433e-05
 [474,] 0.0002855003 0.0002681161 8.927739e-05
 [475,] 0.0002855003 0.0003395436 1.131815e-04
 [476,] 0.0002855003 0.0002915389 9.717941e-05
 [477,] 0.0002855003 0.0002829658 9.432190e-05
 [478,] 0.0002855003 0.0002600887 8.651202e-05
 [479,] 0.0002855003 0.0002664515 8.866085e-05
 [480,] 0.0002855003 0.0002927232 9.757419e-05
 [481,] 0.0002855003 0.0002932665 9.775528e-05
 [482,] 0.0002855003 0.0002889555 9.631829e-05
 [483,] 0.0002855003 0.0002673849 8.900602e-05
 [484,] 0.0002855003 0.0002676301 8.909882e-05
 [485,] 0.0002855003 0.0002831148 9.437155e-05
 [486,] 0.0002855003 0.0003035072 1.011697e-04
 [487,] 0.0002855003 0.0002577525 8.556668e-05
 [488,] 0.0002855003 0.0002893318 9.644388e-05
 [489,] 0.0002855003 0.0002219662 7.240563e-05
 [490,] 0.0002855003 0.0002198070 7.167846e-05
 [491,] 0.0002855003 0.0002668582 8.895303e-05
 [492,] 0.0002855003 0.0002191822 7.145137e-05
 [493,] 0.0002855003 0.0002191807 7.145085e-05
 [494,] 0.0002855003 0.0003391504 1.130498e-04
 [495,] 0.0002855003 0.0002191809 7.145093e-05
 [496,] 0.0002855003 0.0002898020 9.660054e-05
 [497,] 0.0002855003 0.0003380217 1.126737e-04
 [498,] 0.0002855003 0.0002618931 8.711041e-05
 [499,] 0.0002855003 0.0003372909 1.124300e-04
 [500,] 0.0002855003 0.0002334317 7.659863e-05
 [501,] 0.0002855003 0.0003626554 1.208849e-04
 [502,] 0.0002855003 0.0002332041 7.651671e-05
 [503,] 0.0002855003 0.0002963207 9.877334e-05
 [504,] 0.0003082171 0.0002619279 8.721153e-05
 [505,] 0.0002855003 0.0003386851 1.128948e-04
 [506,] 0.0002855003 0.0002326862 7.632889e-05
 [507,] 0.0002855003 0.0002859330 9.531097e-05
 [508,] 0.0002855003 0.0002901321 9.671056e-05
 [509,] 0.0002855003 0.0002661912 8.830910e-05
 [510,] 0.0003319463 0.0002734131 9.799076e-05
 [511,] 0.0002855003 0.0002237277 7.302531e-05
 [512,] 0.0002855003 0.0002654514 8.848411e-05
 [513,] 0.0002855003 0.0002382578 7.834844e-05
 [514,] 0.0002855003 0.0002701935 9.005993e-05
 [515,] 0.0002855003 0.0002683814 8.946076e-05
 [516,] 0.0003466477 0.0002732007 1.004113e-04
 [517,] 0.0002855003 0.0003055159 1.018381e-04
 [518,] 0.0003333177 0.0002518934 9.805198e-05
 [519,] 0.0002855003 0.0002205914 7.194850e-05
 [520,] 0.0002855003 0.0002277231 7.444711e-05
 [521,] 0.0003248825 0.0002518871 9.514121e-05
 [522,] 0.0003223698 0.0002536392 1.033348e-04
 [523,] 0.0003646239 0.0002613017 1.170226e-04
 [524,] 0.0003610629 0.0002613155 1.159854e-04
 [525,] 0.0003637497 0.0002613617 1.170311e-04
 [526,] 0.0002855003 0.0002508063 8.667253e-05
 [527,] 0.0002855003 0.0003150430 1.176931e-04
 [528,] 0.0003560256 0.0002612817 1.141341e-04
 [529,] 0.0002855003 0.0003020602 1.006863e-04
 [530,] 0.0003624576 0.0002613242 1.162743e-04
 [531,] 0.0002855003 0.0002822767 9.409231e-05
 [532,] 0.0003012130 0.0002461523 8.128323e-05
 [533,] 0.0002855003 0.0003135337 1.045114e-04
 [534,] 0.0002855003 0.0003343260 1.140299e-04
 [535,] 0.0002855003 0.0002941279 9.804316e-05
 [536,] 0.0002855003 0.0002809036 9.363451e-05
 [537,] 0.0003608014 0.0002612773 1.156994e-04
 [538,] 0.0003351755 0.0002616297 1.090323e-04
 [539,] 0.0002855003 0.0002956195 9.854033e-05
 [540,] 0.0002855003 0.0002214765 7.221570e-05
 [541,] 0.0003524819 0.0002615851 1.145491e-04
 [542,] 0.0002855003 0.0002937894 9.793027e-05
 [543,] 0.0003657582 0.0002614288 1.180396e-04
 [544,] 0.0003667458 0.0002614533 1.183524e-04
 [545,] 0.0003428502 0.0002885680 9.619013e-05
 [546,] 0.0002855003 0.0003057315 1.019101e-04
 [547,] 0.0003670246 0.0002611349 1.168373e-04
 [548,] 0.0003580235 0.0002608931 1.051784e-04
 [549,] 0.0003060829 0.0002463978 8.137529e-05
 [550,] 0.0002855003 0.0003098013 1.073737e-04
 [551,] 0.0003574164 0.0002617481 1.165925e-04
 [552,] 0.0003769713 0.0002611226 1.114880e-04
 [553,] 0.0002855003 0.0002311425 7.570584e-05
 [554,] 0.0002855003 0.0002233141 7.292304e-05
 [555,] 0.0003493708 0.0002614743 1.129839e-04
 [556,] 0.0002855003 0.0002719881 9.066272e-05
 [557,] 0.0003574680 0.0002617268 1.165328e-04
 [558,] 0.0002855003 0.0003189730 1.063238e-04
 [559,] 0.0003563279 0.0002612894 1.143968e-04
 [560,] 0.0003563482 0.0002612826 1.143733e-04
 [561,] 0.0002855003 0.0003084447 1.061438e-04
 [562,] 0.0002855003 0.0002231609 7.283059e-05
 [563,] 0.0003491857 0.0002613587 1.124630e-04
 [564,] 0.0003025255 0.0002463478 8.135697e-05
 [565,] 0.0002855003 0.0002707271 9.024238e-05
 [566,] 0.0002855003 0.0003299627 1.162654e-04
 [567,] 0.0003544773 0.0002612080 1.133717e-04
 [568,] 0.0003128086 0.0002464359 9.391708e-05
 [569,] 0.0003531172 0.0002607896 1.117867e-04
 [570,] 0.0002855003 0.0003522591 1.174194e-04
 [571,] 0.0004339038 0.0002595306 1.631319e-04
 [572,] 0.0003232043 0.0002518499 9.977969e-05
 [573,] 0.0002913041 0.0002584449 1.011995e-04
 [574,] 0.0002855003 0.0002503609 8.511190e-05
 [575,] 0.0002855003 0.0002595534 1.002373e-04
 [576,] 0.0002855003 0.0002611832 9.998655e-05
 [577,] 0.0002855003 0.0002598997 1.007517e-04
 [578,] 0.0002855003 0.0003416469 1.451962e-04
 [579,] 0.0002855003 0.0002537810 9.224739e-05
 [580,] 0.0002855003 0.0002297640 7.525728e-05
 [581,] 0.0002857394 0.0002297582 7.546864e-05
 [582,] 0.0002855003 0.0002614093 1.007145e-04
 [583,] 0.0002855003 0.0002543338 8.433673e-05
 [584,] 0.0002855003 0.0002544485 9.494469e-05
 [585,] 0.0002855003 0.0002841783 9.472647e-05
 [586,] 0.0002855003 0.0003063309 1.021101e-04
 [587,] 0.0002855003 0.0002603430 9.884756e-05
 [588,] 0.0002855003 0.0002612767 1.013951e-04
 [589,] 0.0002855003 0.0002884884 9.616292e-05
 [590,] 0.0002855003 0.0003086858 1.028950e-04
 [591,] 0.0002925927 0.0002235801 7.784395e-05
 [592,] 0.0002855003 0.0002618021 1.028102e-04
 [593,] 0.0002885389 0.0002538201 9.539435e-05
 [594,] 0.0002861559 0.0002312068 8.303638e-05
 [595,] 0.0002855003 0.0003203232 1.067749e-04
 [596,] 0.0002855003 0.0002528539 9.269663e-05
 [597,] 0.0002867906 0.0002540204 9.507060e-05
 [598,] 0.0002855003 0.0002587003 8.590693e-05
 [599,] 0.0002855003 0.0002613551 1.025730e-04
 [600,] 0.0002855003 0.0002610658 1.012550e-04
 [601,] 0.0002855003 0.0002610472 1.018674e-04
 [602,] 0.0002855003 0.0002861023 9.536746e-05
 [603,] 0.0002855003 0.0002621608 1.036729e-04
 [604,] 0.0002855003 0.0002625116 1.042880e-04
 [605,] 0.0003011632 0.0002520592 1.044421e-04
 [606,] 0.0002855003 0.0003076556 1.025516e-04
 [607,] 0.0002855003 0.0002552102 9.553580e-05
 [608,] 0.0002855003 0.0002521480 8.995528e-05
 [609,] 0.0002977565 0.0002373432 8.479518e-05
 [610,] 0.0002855003 0.0002519058 9.107491e-05
 [611,] 0.0002855003 0.0004084489 1.361491e-04
 [612,] 0.0002866495 0.0002515906 9.197040e-05
 [613,] 0.0002855003 0.0003442112 1.323175e-04
 [614,] 0.0002855003 0.0002756448 9.188162e-05
 [615,] 0.0003149635 0.0002283740 8.475641e-05
 [616,] 0.0002855003 0.0003063046 1.021017e-04
 [617,] 0.0002855003 0.0005793121 1.931032e-04
 [618,] 0.0002855003 0.0002518114 8.678055e-05
 [619,] 0.0002855003 0.0002942720 9.809072e-05
 [620,] 0.0002855003 0.0002791800 9.306002e-05
 [621,] 0.0002855003 0.0002554906 8.952468e-05
 [622,] 0.0002855003 0.0003070798 1.023600e-04
 [623,] 0.0002855003 0.0002546157 8.444487e-05
 [624,] 0.0002855003 0.0002516769 8.555424e-05
 [625,] 0.0002855003 0.0003133675 1.064016e-04
 [626,] 0.0002855003 0.0002891930 9.639773e-05
 [627,] 0.0002855003 0.0002585477 9.578698e-05
 [628,] 0.0002855003 0.0002765924 9.219748e-05
 [629,] 0.0002855003 0.0002746909 9.156364e-05
 [630,] 0.0003047346 0.0002287995 8.431967e-05
 [631,] 0.0002855003 0.0002957904 9.859681e-05
 [632,] 0.0002855003 0.0002734934 9.116478e-05
 [633,] 0.0116233401 0.0002623529 4.432319e-03
 [634,] 0.0113353321 0.0002620644 4.251557e-03
 [635,] 0.0112015568 0.0002608677 4.047527e-03
 [636,] 0.0002855003 0.0003195531 1.301878e-04
 [637,] 0.0002898261 0.0002287147 8.014992e-05
 [638,] 0.0067588967 0.0002763325 3.485711e-03
 [639,] 0.0085276669 0.0002725919 4.116509e-03
 [640,] 0.0002855003 0.0002742991 9.143305e-05
 [641,] 0.0002855003 0.0002540322 9.505258e-05
 [642,] 0.0043510407 0.0002579747 1.368983e-03
 [643,] 0.0029611244 0.0002568338 9.576107e-04
 [644,] 0.0002855003 0.0002397607 8.182772e-05
 [645,] 0.0002859371 0.0003468739 1.890373e-04
 [646,] 0.0034496511 0.0002569245 1.019396e-03
 [647,] 0.0028481244 0.0002570901 9.315238e-04
 [648,] 0.0003121040 0.0002956552 1.273753e-04
 [649,] 0.0002855003 0.0002517678 8.331699e-05
 [650,] 0.0002855003 0.0002408521 8.564474e-05
 [651,] 0.0003028407 0.0002414096 9.021013e-05
 [652,] 0.0002855003 0.0003977241 1.491045e-04
 [653,] 0.0002855003 0.0003090027 1.030011e-04
 [654,] 0.0003380503 0.0003181890 1.815935e-04
 [655,] 0.0002855003 0.0002302845 7.543603e-05
 [656,] 0.0002855003 0.0002403036 8.156833e-05
 [657,] 0.0190674831 0.0002616066 6.516022e-03
 [658,] 0.0002855003 0.0002386492 7.848484e-05
 [659,] 0.0002901887 0.0002268345 7.469663e-05
 [660,] 0.0003200070 0.0003547134 1.915023e-04
 [661,] 0.0002855003 0.0002404840 8.376462e-05
 [662,] 0.0002855003 0.0002877549 9.683495e-05
 [663,] 0.0002855003 0.0002333273 7.653905e-05
 [664,] 0.0003255954 0.0002619690 8.715049e-05
 [665,] 0.0002855003 0.0002200035 7.174598e-05
 [666,] 0.0002855003 0.0002573623 8.547082e-05
 [667,] 0.0028197750 0.0002660153 1.579600e-03
 [668,] 0.0002855003 0.0002219178 7.244222e-05
 [669,] 0.0002855003 0.0002219109 7.244075e-05
 [670,] 0.0002855003 0.0002287730 7.632858e-05
 [671,] 0.0002855003 0.0002300888 7.537527e-05
 [672,] 0.0002855003 0.0002725216 9.084036e-05
 [673,] 0.0029007964 0.0002751629 1.802798e-03
 [674,] 0.0002855003 0.0002728615 9.095367e-05
 [675,] 0.0002855003 0.0002202095 7.181297e-05
 [676,] 0.0862033715 0.0002596466 4.366904e-02
 [677,] 0.0002855003 0.0002751546 9.171812e-05
 [678,] 0.0002855003 0.0002212142 7.218605e-05
 [679,] 0.0002855003 0.0002669961 8.899865e-05
 [680,] 0.0002855003 0.0002217187 7.234470e-05
 [681,] 0.0003633676 0.0002697766 1.497207e-04
 [682,] 0.0002855003 0.0002252168 7.363921e-05
 [683,] 0.0002855003 0.0003711411 1.237123e-04
 [684,] 0.0017919189 0.0002502337 1.821594e-04
 [685,] 0.0005183340 0.0002677782 1.493590e-04
 [686,] 0.0002855003 0.0002718335 9.061111e-05
 [687,] 0.0017332805 0.0002462344 1.855453e-04
 [688,] 0.0017631623 0.0002465113 1.875438e-04
 [689,] 0.0002855003 0.0002234700 7.297745e-05
 [690,] 0.0017869564 0.0002448505 1.936995e-04
 [691,] 0.0016869445 0.0002462165 1.814685e-04
 [692,] 0.0002855003 0.0002234525 7.297094e-05
 [693,] 0.0002855003 0.0002747149 9.157157e-05
 [694,] 0.0018438226 0.0002460800 1.958181e-04
 [695,] 0.0204913135 0.0002497727 8.475241e-03
 [696,] 0.0002855003 0.0002704012 9.013371e-05
 [697,] 0.0003073066 0.0002705111 9.804751e-05
 [698,] 0.0018805767 0.0002491473 1.917240e-04
 [699,] 0.0018868043 0.0002483096 1.938919e-04
 [700,] 0.0017405204 0.0002487042 1.805780e-04
 [701,] 0.0017305738 0.0002443446 1.896510e-04
 [702,] 0.0239772302 0.0002497097 9.869428e-03
 [703,] 0.0018460144 0.0002475771 1.922839e-04
 [704,] 0.0015980410 0.0002314420 2.319021e-04
 [705,] 0.0018683274 0.0002460817 1.977180e-04
 [706,] 0.0019087175 0.0002474188 1.980021e-04
 [707,] 0.0018740281 0.0002481443 1.933010e-04
 [708,] 0.0017686183 0.0002465553 1.877430e-04
 [709,] 0.0002855003 0.0002725130 9.083762e-05
 [710,] 0.0019000639 0.0002550037 1.814199e-04
 [711,] 0.0003259635 0.0002221179 7.959154e-05
 [712,] 0.0002855003 0.0002799711 9.332370e-05
 [713,] 0.0003277206 0.0002214510 7.956713e-05
 [714,] 0.0003257527 0.0002213896 7.941161e-05
 [715,] 0.0005129997 0.0002680203 1.508428e-04
 [716,] 0.0005822092 0.0002678763 1.654093e-04
 [717,] 0.0044199572 0.0002752303 5.480125e-04
 [718,] 0.0003282482 0.0002219128 7.866794e-05
 [719,] 0.0004511811 0.0002711909 1.554988e-04
 [720,] 0.0003203840 0.0002195727 8.457304e-05
 [721,] 0.0003194769 0.0002214043 7.845985e-05
 [722,] 0.0006990683 0.0002788217 4.384987e-04
 [723,] 0.0002863890 0.0002613095 8.694610e-05
 [724,] 0.0002855003 0.0002746709 9.155693e-05
 [725,] 0.0002855003 0.0002750447 9.168154e-05
 [726,] 0.0167942975 0.0003406329 1.758161e-02
 [727,] 0.0002873199 0.0003005180 1.403461e-04
 [728,] 0.0002855003 0.0002742305 9.141014e-05
 [729,] 0.0002855003 0.0002745498 9.151654e-05
 [730,] 0.0002855003 0.0002829583 9.696349e-05
 [731,] 0.0002865837 0.0002528954 8.380176e-05
 [732,] 0.0002967288 0.0002637321 8.785922e-05
 [733,] 0.0008442659 0.0003027714 6.274389e-04
 [734,] 0.0002855003 0.0002743722 9.145734e-05
 [735,] 0.0003239532 0.0002208918 8.390447e-05
 [736,] 0.0003147611 0.0002555313 8.477308e-05
 [737,] 0.0002855003 0.0002445216 8.065802e-05
 [738,] 0.0002855003 0.0002746998 9.156654e-05
 [739,] 0.0002855003 0.0002748061 9.160195e-05
 [740,] 0.0002855003 0.0002542074 8.433430e-05
 [741,] 0.0002855003 0.0002823789 9.412635e-05
 [742,] 0.0002855003 0.0003648544 1.216179e-04
 [743,] 0.0002855003 0.0003361731 1.120576e-04
 [744,] 0.0002855003 0.0003309055 1.103018e-04
 [745,] 0.0002855003 0.0003338676 1.112892e-04
 [746,] 0.0002855003 0.0003318290 1.106096e-04
 [747,] 0.0002966254 0.0002477799 9.370224e-05
 [748,] 0.0002855003 0.0002252556 7.363014e-05
 [749,] 0.0002855003 0.0003657540 1.219178e-04
 [750,] 0.0002855003 0.0002664724 8.882414e-05
 [751,] 0.0002855003 0.0004043024 1.347673e-04
 [752,] 0.0002855003 0.0003419095 1.139698e-04
 [753,] 0.0002855003 0.0003849927 1.283306e-04
 [754,] 0.0002855003 0.0003519796 1.173264e-04
 [755,] 0.0002855003 0.0004055695 1.351899e-04
 [756,] 0.0002855003 0.0002809906 9.366351e-05
 [757,] 0.0002855003 0.0002259929 7.386157e-05
 [758,] 0.0002915820 0.0002779018 9.851463e-05
 [759,] 0.0002855003 0.0003826921 1.275639e-04
 [760,] 0.0024974720 0.0003132316 1.956320e-03
 [761,] 0.0002855003 0.0002991019 9.970103e-05
 [762,] 0.0002855003 0.0002254038 7.366579e-05
 [763,] 0.0043003166 0.0002265469 6.232656e-04
 [764,] 0.0002855003 0.0002827558 9.425206e-05
 [765,] 0.0007461345 0.0002445353 9.407030e-05
 [766,] 0.0002855003 0.0003514854 1.171619e-04
 [767,] 0.0002855003 0.0002735356 9.117869e-05
 [768,] 0.0002855003 0.0003989480 1.329824e-04
 [769,] 0.0002855003 0.0003859803 1.286597e-04
 [770,] 0.0002855003 0.0002815773 9.385909e-05
 [771,] 0.0002855003 0.0003789615 1.263203e-04
 [772,] 0.0002855003 0.0002264798 7.477227e-05
 [773,] 0.0055537761 0.0002295838 7.300709e-04
 [774,] 0.0002855003 0.0003240839 1.080278e-04
 [775,] 0.0002855003 0.0003794951 1.264981e-04
 [776,] 0.0002855003 0.0002799491 9.331642e-05
 [777,] 0.0002855003 0.0003916336 1.305443e-04
 [778,] 0.0002855003 0.0003290659 1.096884e-04
 [779,] 0.0002872145 0.0003046807 1.015607e-04
 [780,] 0.0002855003 0.0003993155 1.331049e-04
 [781,] 0.0002855003 0.0003960342 1.320112e-04
 [782,] 0.0002855003 0.0003930170 1.310055e-04
 [783,] 0.0014809101 0.0003531808 1.447986e-03
 [784,] 0.0034444802 0.0002451835 4.046920e-04
 [785,] 0.0002855003 0.0002819333 9.397792e-05
 [786,] 0.0002855003 0.0003858946 1.286313e-04
 [787,] 0.0018829846 0.0003612801 1.907572e-03
 [788,] 0.0002855003 0.0004426286 1.475424e-04
 [789,] 0.0002855003 0.0002830725 9.435767e-05
 [790,] 0.0002855003 0.0002818748 9.395843e-05
 [791,] 0.0002855003 0.0004100718 1.366903e-04
 [792,] 0.0002855003 0.0004587331 1.529106e-04
 [793,] 0.0002855003 0.0004164096 1.388029e-04
 [794,] 0.0002855003 0.0004295098 1.431697e-04
 [795,] 0.0002991204 0.0002329147 9.041751e-05
 [796,] 0.0002855003 0.0002807156 9.357186e-05
 [797,] 0.0002855003 0.0003630921 1.210304e-04
 [798,] 0.0002855003 0.0003946436 1.315476e-04
 [799,] 0.0002855003 0.0004266950 1.422313e-04
 [800,] 0.0014710525 0.0002459959 1.493385e-04
 [801,] 0.0002855003 0.0002256188 7.434275e-05
 [802,] 0.0002894309 0.0002800482 1.079369e-04
 [803,] 0.0002855003 0.0004007252 1.335748e-04
 [804,] 0.0002855003 0.0003091840 1.030611e-04
 [805,] 0.0002855003 0.0004102876 1.367623e-04
 [806,] 0.0002855003 0.0004120749 1.373580e-04
 [807,] 0.0002855003 0.0002254445 7.370649e-05
 [808,] 0.0002855003 0.0004628296 1.542761e-04
 [809,] 0.0002855003 0.0002724854 9.082862e-05
 [810,] 0.0002855003 0.0004186907 1.395633e-04
 [811,] 0.0002855003 0.0004106776 1.368923e-04
 [812,] 0.0057204618 0.0002345785 6.518890e-04
 [813,] 0.0002855003 0.0003084655 1.028216e-04
 [814,] 0.0002855003 0.0004034882 1.344957e-04
 [815,] 0.0002855003 0.0002741808 9.139375e-05
 [816,] 0.0002855003 0.0002512583 8.316829e-05
 [817,] 0.0002855003 0.0002792387 9.299624e-05
 [818,] 0.0002855003 0.0002965215 9.884031e-05
 [819,] 0.0002855003 0.0002976346 9.921193e-05
 [820,] 0.0002855003 0.0003942501 1.314165e-04
 [821,] 0.0002855003 0.0003971803 1.323932e-04
 [822,] 0.0002855003 0.0003938057 1.312683e-04
 [823,] 0.0002855003 0.0003468446 1.156151e-04
 [824,] 0.0002855003 0.0003962098 1.320698e-04
 [825,] 0.0002855003 0.0003931139 1.310378e-04
 [826,] 0.0011545609 0.0002703623 4.424619e-04
 [827,] 0.0002855003 0.0003864637 1.288210e-04
 [828,] 0.0002855003 0.0003884837 1.294943e-04
 [829,] 0.0002933566 0.0002570446 8.521827e-05
 [830,] 0.0002855003 0.0003903805 1.301266e-04
 [831,] 0.0002855003 0.0003838107 1.279367e-04
 [832,] 0.0053471300 0.0002353837 7.445964e-04
 [833,] 0.0002855003 0.0003922235 1.307410e-04
 [834,] 0.0002855003 0.0003864342 1.288112e-04
 [835,] 0.0002871593 0.0002462767 8.129077e-05
 [836,] 0.0002855003 0.0003896289 1.298761e-04
 [837,] 0.0002855003 0.0003896289 1.298761e-04
 [838,] 0.0002855003 0.0004150019 1.383331e-04
 [839,] 0.0002855003 0.0003460669 1.153551e-04
 [840,] 0.0002855003 0.0002981241 9.937442e-05
 [841,] 0.0002855003 0.0002215219 7.225224e-05
 [842,] 0.0009075667 0.0002353182 3.124819e-04
 [843,] 0.0007704223 0.0002335466 2.512271e-04
 [844,] 0.0014762479 0.0002765620 1.189562e-04
 [845,] 0.0002855003 0.0003373956 1.124651e-04
 [846,] 0.0007580429 0.0002325268 2.412146e-04
 [847,] 0.0336509821 0.0003053484 2.804365e-02
 [848,] 0.0008853045 0.0002340156 2.995948e-04
 [849,] 0.0002855003 0.0003079064 1.026352e-04
 [850,] 0.0007860157 0.0002337099 2.572872e-04
 [851,] 0.0007266481 0.0002339093 2.398410e-04
 [852,] 0.0009507861 0.0002374157 3.388930e-04
 [853,] 0.0007750511 0.0002454803 3.215235e-04
 [854,] 0.0008246552 0.0002385849 3.066844e-04
 [855,] 0.0008094057 0.0002405991 3.121690e-04
 [856,] 0.0008974144 0.0002401188 3.377108e-04
 [857,] 0.0007462775 0.0002350335 2.525832e-04
 [858,] 0.0008926146 0.0002402776 3.369048e-04
 [859,] 0.0009655535 0.0002415088 3.714844e-04
 [860,] 0.0009546520 0.0002413369 3.663203e-04
 [861,] 0.0009951174 0.0002450135 4.045457e-04
 [862,] 0.0020017611 0.0003326673 1.847235e-03
 [863,] 0.0247482860 0.0002884562 1.709329e-02
 [864,] 0.0043291382 0.0003255220 3.954904e-03
 [865,] 0.0042753362 0.0003264303 3.925699e-03
 [866,] 0.0035595766 0.0003410977 3.509329e-03
 [867,] 0.0002855003 0.0002839189 9.463979e-05
 [868,] 0.0026243206 0.0003528152 2.720607e-03
 [869,] 0.0028902529 0.0003273502 2.521110e-03
 [870,] 0.0002855003 0.0002400638 8.055399e-05
 [871,] 0.0021593818 0.0003060040 1.605214e-03
 [872,] 0.0002855003 0.0002765515 9.218388e-05
 [873,] 0.0007338765 0.0002354979 2.509594e-04
 [874,] 0.0029612712 0.0003516196 3.070307e-03
 [875,] 0.0019067381 0.0002336275 3.786155e-04
 [876,] 0.0030171713 0.0003610067 3.278149e-03
 [877,] 0.0004586531 0.0002361665 1.622333e-04
 [878,] 0.0002855003 0.0004317170 1.439054e-04
 [879,] 0.0011683691 0.0002232010 2.623334e-04
 [880,] 0.0071035596 0.0003080608 5.913915e-03
 [881,] 0.0002855003 0.0003730348 1.243447e-04
 [882,] 0.0565796372 0.0003005574 4.568390e-02
 [883,] 0.0068996077 0.0002892144 4.946420e-03
 [884,] 0.0002855003 0.0003326299 1.108763e-04
 [885,] 0.0013507422 0.0002210021 2.406538e-04
 [886,] 0.0002855003 0.0002378623 7.929952e-05
 [887,] 0.0014360445 0.0002391790 1.790699e-04
 [888,] 0.0002855003 0.0002634443 8.731147e-05
 [889,] 0.0002855003 0.0002606869 8.740993e-05
 [890,] 0.0002855003 0.0002579054 8.563353e-05
 [891,] 0.0002855003 0.0002411168 8.330078e-05
 [892,] 0.0014129882 0.0002226084 2.877467e-04
 [893,] 0.0032838913 0.0002698857 1.840526e-03
 [894,] 0.0010455710 0.0002359814 3.808625e-04
 [895,] 0.0014451675 0.0002371765 5.320114e-04
 [896,] 0.0019200865 0.0002386730 2.620521e-04
 [897,] 0.0002855003 0.0002575317 8.549066e-05
 [898,] 0.0013275896 0.0002670249 7.240921e-04
 [899,] 0.0010755371 0.0002258209 3.240585e-04
 [900,] 0.0014839398 0.0002234035 2.363374e-04
 [901,] 0.0012251590 0.0002785197 7.135185e-04
 [902,] 0.0034570377 0.0002942710 2.304843e-03
 [903,] 0.0002855003 0.0002647532 8.820384e-05
 [904,] 0.0002855003 0.0002508989 8.303286e-05
 [905,] 0.0006971826 0.0002496059 2.238066e-04
 [906,] 0.0002855003 0.0003172105 1.057369e-04
 [907,] 0.0015563772 0.0002681148 5.438363e-04
 [908,] 0.0013901495 0.0003049986 1.050761e-03
 [909,] 0.0026170249 0.0002683248 9.215560e-04
 [910,] 0.0029392871 0.0002833345 1.925551e-03
 [911,] 0.0055456166 0.0003065597 4.385885e-03
 [912,] 0.0027107833 0.0002820485 1.753478e-03
 [913,] 0.0002855003 0.0003167022 1.055675e-04
 [914,] 0.0002855003 0.0003343151 1.114386e-04
 [915,] 0.0002855003 0.0002793499 9.305411e-05
 [916,] 0.0002855003 0.0002898905 9.663054e-05
 [917,] 0.0002855003 0.0002824924 9.416417e-05
 [918,] 0.0024699984 0.0002669906 8.330983e-04
 [919,] 0.0029889532 0.0002811251 1.919349e-03
 [920,] 0.0019023887 0.0003177483 1.575022e-03
 [921,] 0.0002855003 0.0003623812 1.207939e-04
 [922,] 0.0003203560 0.0002794350 1.512176e-04
 [923,] 0.0002855003 0.0002257565 7.368264e-05
 [924,] 0.0002855003 0.0002650711 8.835719e-05
 [925,] 0.0015952505 0.0002715880 6.065272e-04
 [926,] 0.0010326856 0.0002980761 6.324023e-04
 [927,] 0.0002855003 0.0002285608 7.465140e-05
 [928,] 0.0003377155 0.0003054190 2.363722e-04
 [929,] 0.0005974950 0.0003230781 4.782291e-04
 [930,] 0.0002855003 0.0002608507 8.673401e-05
 [931,] 0.0011127323 0.0002211793 2.591642e-04
 [932,] 0.0012292031 0.0002326625 1.600340e-04
 [933,] 0.0015796047 0.0002218914 2.548722e-04
 [934,] 0.0015088083 0.0002700816 5.551253e-04
 [935,] 0.0002855003 0.0003461384 1.153795e-04
 [936,] 0.0002855003 0.0002868262 9.560911e-05
 [937,] 0.0003162532 0.0002589064 9.134582e-05
 [938,] 0.0002855003 0.0002385720 7.840603e-05
 [939,] 0.0003680066 0.0002726057 1.383101e-04
 [940,] 0.0002855003 0.0002604055 8.959540e-05
 [941,] 0.0004594587 0.0006498582 2.166281e-04
 [942,] 0.0002855003 0.0002592539 8.911255e-05
 [943,] 0.0002855003 0.0003978864 1.760334e-04
 [944,] 0.0002855003 0.0002349516 7.708365e-05
 [945,] 0.0002855003 0.0002464592 8.138375e-05
 [946,] 0.0003911298 0.0002726053 1.840911e-04
 [947,] 0.0002855003 0.0002611345 8.688413e-05
 [948,] 0.0002855003 0.0002592038 8.622590e-05
 [949,] 0.0002855003 0.0002470263 8.162640e-05
 [950,] 0.0002855003 0.0002472031 8.146349e-05
 [951,] 0.0002855003 0.0002726946 9.089791e-05
 [952,] 0.0002855003 0.0002489628 8.229418e-05
 [953,] 0.0002855003 0.0002442125 8.032404e-05
 [954,] 0.0002963830 0.0002399686 1.041356e-04
 [955,] 0.0002855003 0.0002501487 8.245776e-05
 [956,] 0.0002855003 0.0002400057 7.888375e-05
 [957,] 0.0002855003 0.0002505583 8.290662e-05
 [958,] 0.0002855003 0.0002631270 9.965173e-05
 [959,] 0.0002855003 0.0002402612 9.327556e-05
 [960,] 0.0002855003 0.0002661005 8.870025e-05
 [961,] 0.0002855003 0.0002512291 8.307513e-05
 [962,] 0.0002855003 0.0002280287 7.463522e-05
 [963,] 0.0002855003 0.0002273349 7.437969e-05
 [964,] 0.0002855003 0.0002583520 8.584807e-05
 [965,] 0.0002855003 0.0002866722 9.555799e-05
 [966,] 0.0002855003 0.0003230133 1.076723e-04
 [967,] 0.0002855003 0.0006565263 2.188466e-04
 [968,] 0.0002855003 0.0003423953 1.141331e-04
 [969,] 0.0002855003 0.0002912078 9.706997e-05
 [970,] 0.0002897184 0.0003634350 1.211469e-04
 [971,] 0.0002855003 0.0003070278 1.023438e-04
 [972,] 0.0002855003 0.0002797824 9.440199e-05
 [973,] 0.0002855003 0.0002797824 9.430573e-05
 [974,] 0.0002855003 0.0006786278 2.262146e-04
 [975,] 0.0002855003 0.0006829221 2.276456e-04
 [976,] 0.0002855003 0.0002742293 9.140974e-05
 [977,] 0.0002855003 0.0002293950 7.624688e-05
 [978,] 0.0003234850 0.0002392011 7.852563e-05
 [979,] 0.0002855003 0.0004644485 1.548182e-04
 [980,] 0.0002855003 0.0002567130 8.522356e-05
 [981,] 0.0002855003 0.0005540638 1.846904e-04
 [982,] 0.0002855003 0.0002896426 9.654772e-05
 [983,] 0.0002855003 0.0005240835 1.746943e-04
 [984,] 0.0002855003 0.0004907257 1.635750e-04
 [985,] 0.0002855003 0.0004071838 1.357274e-04
 [986,] 0.0002855003 0.0004080489 1.360161e-04
 [987,] 0.0002855003 0.0003984178 1.328057e-04
 [988,] 0.0002855003 0.0004017738 1.365853e-04
 [989,] 0.0002855003 0.0002780116 9.204381e-05
 [990,] 0.0002855003 0.0004862965 1.620982e-04
 [991,] 0.0002855003 0.0004122457 1.374148e-04
 [992,] 0.0002855003 0.0004350311 1.450099e-04
 [993,] 0.0002855003 0.0004276571 1.425518e-04
 [994,] 0.0002855003 0.0003179776 1.059936e-04
 [995,] 0.0002855003 0.0003121351 1.040461e-04
 [996,] 0.0002855003 0.0004399836 1.466606e-04
 [997,] 0.0002855003 0.0004348383 1.449455e-04
 [998,] 0.0002855003 0.0004262601 1.420861e-04
 [999,] 0.0002855003 0.0004258992 1.419658e-04
[1000,] 0.0002855003 0.0004238744 1.412909e-04
[1001,] 0.0002855003 0.0004188467 1.396150e-04
[1002,] 0.0002855003 0.0004485616 1.495199e-04
[1003,] 0.0002855003 0.0003874109 1.392034e-04
[1004,] 0.0002855003 0.0004258953 1.432877e-04
[1005,] 0.0002855003 0.0004238910 1.439355e-04
[1006,] 0.0002855003 0.0004290874 1.462310e-04
[1007,] 0.0002855003 0.0004245611 1.449778e-04
[1008,] 0.0002855003 0.0002579413 8.568705e-05
[1009,] 0.0002855003 0.0004058467 1.372971e-04
[1010,] 0.0002855003 0.0004376428 1.458803e-04
[1011,] 0.0002855003 0.0004272117 1.435183e-04
[1012,] 0.0002855003 0.0004450244 1.483409e-04
[1013,] 0.0002855003 0.0004396960 1.465646e-04
[1014,] 0.0002855003 0.0004190652 1.426152e-04
[1015,] 0.0002855003 0.0004165042 1.388342e-04
[1016,] 0.0002855003 0.0003209782 1.082653e-04
[1017,] 0.0002855003 0.0002570747 8.535920e-05
[1018,] 0.0002855003 0.0004154322 1.384779e-04
[1019,] 0.0002855003 0.0004238568 1.476335e-04
[1020,] 0.0002855003 0.0004181189 1.407293e-04
[1021,] 0.0002855003 0.0002740700 9.247958e-05
[1022,] 0.0002855003 0.0003843627 1.417702e-04
[1023,] 0.0002855003 0.0003935435 1.311816e-04
[1024,] 0.0002855003 0.0002991707 9.972431e-05
[1025,] 0.0002855003 0.0002773757 9.781355e-05
[1026,] 0.0002855003 0.0002741295 1.025334e-04
[1027,] 0.0002855003 0.0002747602 9.162172e-05
[1028,] 0.0002889552 0.0002809074 1.307255e-04
[1029,] 0.0002855003 0.0002727327 1.056460e-04
[1030,] 0.0002855003 0.0002734806 1.025971e-04
[1031,] 0.0002855003 0.0002754258 9.915715e-05
[1032,] 0.0002855003 0.0002727224 9.411690e-05
[1033,] 0.0002855003 0.0002864707 1.032936e-04
[1034,] 0.0002855003 0.0002785813 9.913232e-05
[1035,] 0.0002855003 0.0002847643 9.919565e-05
[1036,] 0.0002855003 0.0002833024 9.962543e-05
[1037,] 0.0002855003 0.0003049984 1.124705e-04
[1038,] 0.0002855003 0.0002864889 1.017517e-04
[1039,] 0.0002855003 0.0002884230 1.021496e-04
[1040,] 0.0002855003 0.0002745632 1.087096e-04
[1041,] 0.0002934312 0.0002812151 9.373844e-05
[1042,] 0.0002855003 0.0002873569 1.013460e-04
[1043,] 0.0002855003 0.0002690161 9.299785e-05
[1044,] 0.0002855003 0.0002684446 1.054436e-04
[1045,] 0.0002855003 0.0002867782 9.966849e-05
[1046,] 0.0002855003 0.0002747043 9.812253e-05
[1047,] 0.0002855003 0.0002857031 9.934695e-05
[1048,] 0.0002855003 0.0002782816 9.573197e-05
[1049,] 0.0002855003 0.0002831104 1.073737e-04
[1050,] 0.0002855003 0.0002550287 8.447809e-05
[1051,] 0.0002855003 0.0002840852 9.959706e-05
[1052,] 0.0002855003 0.0002687437 9.475616e-05
[1053,] 0.0002855003 0.0003381562 1.127200e-04
[1054,] 0.0002855003 0.0002448748 9.123781e-05
[1055,] 0.0002855003 0.0002811465 9.813719e-05
[1056,] 0.0002855003 0.0002757994 1.028751e-04
[1057,] 0.0002855003 0.0002905768 1.115323e-04
[1058,] 0.0002855003 0.0002854890 9.973114e-05
[1059,] 0.0002855003 0.0002863711 1.078629e-04
[1060,] 0.0003092128 0.0003061825 1.612695e-04
[1061,] 0.0002855003 0.0002920832 9.701247e-05
[1062,] 0.0002855003 0.0002826991 1.071616e-04
[1063,] 0.0002855003 0.0002752829 1.067674e-04
[1064,] 0.0002855003 0.0002657742 8.859142e-05
[1065,] 0.0002972639 0.0002326403 9.382117e-05
[1066,] 0.0002855003 0.0002324478 8.825572e-05
[1067,] 0.0002855003 0.0002299977 8.204442e-05
[1068,] 0.0002855003 0.0002905121 1.017133e-04
[1069,] 0.0002855003 0.0002448743 8.075390e-05
[1070,] 0.0002855003 0.0002807306 1.060892e-04
[1071,] 0.0002855003 0.0002832749 9.951196e-05
[1072,] 0.0002855003 0.0002885235 9.617520e-05
[1073,] 0.0002855003 0.0002383392 7.840007e-05
[1074,] 0.0002855003 0.0002827225 9.961729e-05
[1075,] 0.0002855003 0.0002802501 9.722297e-05
[1076,] 0.0002855003 0.0002821576 9.958851e-05
[1077,] 0.0002855003 0.0002790475 9.753124e-05
[1078,] 0.0002855003 0.0002568323 9.313816e-05
[1079,] 0.0002855003 0.0002789232 9.600557e-05
[1080,] 0.0002855003 0.0002652206 8.840688e-05
[1081,] 0.0002855003 0.0002827923 9.815744e-05
[1082,] 0.0002855003 0.0002796512 9.783288e-05
[1083,] 0.0002855003 0.0002782026 9.769605e-05
[1084,] 0.0002855003 0.0002445998 8.065398e-05
[1085,] 0.0002855003 0.0002732932 1.083080e-04
[1086,] 0.0002855003 0.0002210137 7.419027e-05
[1087,] 0.0002855003 0.0002774459 9.862426e-05
[1088,] 0.0002855003 0.0002844970 1.007253e-04
[1089,] 0.0002855003 0.0002845241 1.006935e-04
[1090,] 0.0002855003 0.0002664066 8.880251e-05
[1091,] 0.0002855003 0.0002868442 9.561544e-05
[1092,] 0.0002855003 0.0002843156 1.008554e-04
[1093,] 0.0002855003 0.0002361048 7.732684e-05
[1094,] 0.0002855003 0.0002755248 9.214411e-05
[1095,] 0.0002855003 0.0002709591 9.422892e-05
[1096,] 0.0002855003 0.0002824354 1.046207e-04
[1097,] 0.0002855003 0.0002779113 1.048341e-04
[1098,] 0.0002855003 0.0002769009 1.038557e-04
[1099,] 0.0002855003 0.0002653910 8.846368e-05
[1100,] 0.0002855003 0.0002301608 8.408613e-05
[1101,] 0.0002855003 0.0002324850 8.230411e-05
[1102,] 0.0002855003 0.0002607260 8.673363e-05
[1103,] 0.0002855003 0.0003058253 1.019416e-04
[1104,] 0.0002855003 0.0002715687 9.052282e-05
[1105,] 0.0003558040 0.0002419066 1.020089e-04
[1106,] 0.0009166144 0.0003144267 1.048104e-04
[1107,] 0.0002867489 0.0002314050 8.679597e-05
[1108,] 0.0007117897 0.0006324306 2.108158e-04
[1109,] 0.0009722103 0.0005592649 1.864265e-04
[1110,] 0.0002936668 0.0002352294 9.239848e-05
[1111,] 0.0002938466 0.0002356821 9.286951e-05
[1112,] 0.0002902889 0.0002521581 1.029592e-04
[1113,] 0.0002855003 0.0003318537 1.106188e-04
[1114,] 0.0002855003 0.0002477082 8.181939e-05
[1115,] 0.0003552418 0.0003339183 1.113076e-04
[1116,] 0.0003503889 0.0002798497 1.075111e-04
[1117,] 0.0002855003 0.0002523144 8.357132e-05
[1118,] 0.0002855003 0.0002629203 8.756875e-05
[1119,] 0.0002855003 0.0002313486 7.650373e-05
[1120,] 0.0002855003 0.0002272976 7.436643e-05
[1121,] 0.0009227091 0.0002551016 2.571957e-04
[1122,] 0.0002855003 0.0002377367 7.806257e-05
[1123,] 0.0002979453 0.0002320220 9.315784e-05
[1124,] 0.0004065079 0.0002640497 1.708354e-04
[1125,] 0.0002855003 0.0002598629 8.641117e-05
[1126,] 0.0002855003 0.0004479752 1.493256e-04
[1127,] 0.0003019048 0.0002461847 8.128271e-05
[1128,] 0.0002855003 0.0002605839 8.668747e-05
[1129,] 0.0005653692 0.0002494598 2.033990e-04
[1130,] 0.0002855003 0.0002575149 8.534269e-05
[1131,] 0.0002855003 0.0002608196 8.677378e-05
[1132,] 0.0002855003 0.0002677424 8.907815e-05
[1133,] 0.0003809221 0.0002793416 1.178299e-04
[1134,] 0.0002855003 0.0002563028 8.501476e-05
[1135,] 0.0002855003 0.0002727590 9.091953e-05
[1136,] 0.0002855003 0.0002360821 7.754860e-05
[1137,] 0.0002855003 0.0003200212 1.066737e-04
[1138,] 0.0002906343 0.0002656752 9.960398e-05
[1139,] 0.0002855003 0.0002404256 7.998791e-05
[1140,] 0.0002855003 0.0002401146 7.945418e-05
[1141,] 0.0002855003 0.0002402866 7.970068e-05
[1142,] 0.0002855003 0.0002903866 9.817730e-05
[1143,] 0.0002855003 0.0002403871 8.034824e-05
[1144,] 0.0002855003 0.0002645794 8.811366e-05
[1145,] 0.0002855003 0.0002403895 8.094311e-05
[1146,] 0.0002855003 0.0004177353 1.392453e-04
[1147,] 0.0002855003 0.0002593082 8.595281e-05
[1148,] 0.0002855003 0.0003168997 1.056332e-04
[1149,] 0.0002855003 0.0002768339 9.227794e-05
[1150,] 0.0002855003 0.0003082044 1.027347e-04
[1151,] 0.0002855003 0.0003017109 1.005702e-04
[1152,] 0.0002855003 0.0003068291 1.022762e-04
[1153,] 0.0002855003 0.0003062349 1.020782e-04
[1154,] 0.0002855003 0.0002943234 9.810779e-05
[1155,] 0.0002855003 0.0002790422 9.301412e-05
[1156,] 0.0002855003 0.0003080082 1.026695e-04
[1157,] 0.0002855003 0.0003091587 1.030530e-04
[1158,] 0.0002855003 0.0003097354 1.032452e-04
[1159,] 0.0002855003 0.0005973544 1.991184e-04
[1160,] 0.0002855003 0.0006153216 2.051073e-04
[1161,] 0.0002855003 0.0002952707 9.842372e-05
[1162,] 0.0005581203 0.0002338050 9.793135e-05
[1163,] 0.0002855003 0.0002268414 8.520087e-05
[1164,] 0.0002855003 0.0002227610 7.273246e-05
[1165,] 0.0002855003 0.0002232438 7.325060e-05
[1166,] 0.0002855003 0.0002310893 7.573411e-05
[1167,] 0.0002855003 0.0002664497 8.881658e-05
[1168,] 0.0002855003 0.0002713698 9.045666e-05
[1169,] 0.0002855003 0.0002210867 7.212766e-05
[1170,] 0.0002855003 0.0002881632 9.605430e-05
[1171,] 0.0002855003 0.0002611593 8.691172e-05
[1172,] 0.0002855003 0.0002225639 7.265336e-05
[1173,] 0.0002855003 0.0002968074 9.893613e-05
[1174,] 0.0002855003 0.0002732913 9.109715e-05
[1175,] 0.0002855003 0.0003287667 1.095897e-04
[1176,] 0.0002855003 0.0002617254 8.708505e-05
[1177,] 0.0002855003 0.0002619462 8.716537e-05
[1178,] 0.0002900937 0.0003183241 1.061084e-04
[1179,] 0.0002855003 0.0002220329 7.245392e-05
[1180,] 0.0002893263 0.0003115113 1.038375e-04
[1181,] 0.0002887311 0.0003090315 1.030109e-04
[1182,] 0.0002855003 0.0002200764 7.175809e-05
[1183,] 0.0002855003 0.0002201243 7.177783e-05
[1184,] 0.0002855003 0.0002410648 7.924918e-05
[1185,] 0.0002855003 0.0002429081 7.991192e-05
[1186,] 0.0002855003 0.0002406390 7.919295e-05
[1187,] 0.0002855003 0.0003364982 1.121667e-04
[1188,] 0.0002855003 0.0003693878 1.231301e-04
[1189,] 0.0002855003 0.0004179994 1.393341e-04
[1190,] 0.0002855003 0.0002766942 9.223140e-05
[1191,] 0.0002855003 0.0005878668 1.959572e-04
[1192,] 0.0002855003 0.0003822600 1.274211e-04
[1193,] 0.0002855003 0.0003783601 1.261211e-04
[1194,] 0.0002855003 0.0003710885 1.236969e-04
[1195,] 0.0002855003 0.0003737939 1.245986e-04
[1196,] 0.0002855003 0.0003785338 1.261789e-04
[1197,] 0.0002855003 0.0003758420 1.252815e-04
[1198,] 0.0002855003 0.0003799280 1.266436e-04
[1199,] 0.0002855003 0.0004075765 1.358601e-04
[1200,] 0.0002855003 0.0003455290 1.151772e-04
[1201,] 0.0002855003 0.0003604249 1.201425e-04
[1202,] 0.0002855003 0.0003658403 1.219480e-04
[1203,] 0.0002855003 0.0003653789 1.217941e-04
[1204,] 0.0002855003 0.0003575589 1.191874e-04
[1205,] 0.0002855003 0.0002393823 7.862932e-05
[1206,] 0.0002855003 0.0002362355 7.750179e-05
[1207,] 0.0002855003 0.0002231879 7.281998e-05
[1208,] 0.0002855003 0.0002869782 9.565909e-05
[1209,] 0.0002855003 0.0002875505 9.585015e-05
[1210,] 0.0002855003 0.0002480231 8.170976e-05
[1211,] 0.0002855003 0.0002440775 8.049867e-05
[1212,] 0.0002855003 0.0002495608 8.253590e-05
[1213,] 0.0002855003 0.0002502846 8.280621e-05
[1214,] 0.0002855003 0.0002254354 7.361565e-05
[1215,] 0.0002855003 0.0002329328 7.635609e-05
[1216,] 0.0002855003 0.0002320852 7.604119e-05
[1217,] 0.0002855003 0.0002264197 7.396312e-05
[1218,] 0.0002855003 0.0002533596 8.371482e-05
[1219,] 0.0002855003 0.0002353492 7.720892e-05
[1220,] 0.0002855003 0.0002427557 7.996367e-05
[1221,] 0.0002855003 0.0002432310 8.013237e-05
[1222,] 0.0002855003 0.0002612170 8.658641e-05
[1223,] 0.0002855003 0.0002385656 7.833475e-05
[1224,] 0.0002855003 0.0002890236 9.634126e-05
[1225,] 0.0002855003 0.0002862861 9.542911e-05
[1226,] 0.0002855003 0.0002495350 8.252615e-05
[1227,] 0.0002855003 0.0002282796 7.478229e-05
[1228,] 0.0002855003 0.0002351556 7.713356e-05
[1229,] 0.0002855003 0.0002323551 7.613580e-05
[1230,] 0.0002855003 0.0003145945 1.048647e-04
[1231,] 0.0002855003 0.0002381896 7.813999e-05
[1232,] 0.0002855003 0.0002495107 8.251714e-05
[1233,] 0.0002855003 0.0002474063 8.173380e-05
[1234,] 0.0002855003 0.0002241401 7.314573e-05
[1235,] 0.0002855003 0.0002547243 8.493816e-05
[1236,] 0.0002855003 0.0002671742 8.878165e-05
[1237,] 0.0002855003 0.0002213787 7.219676e-05
[1238,] 0.0002855003 0.0002485258 8.214669e-05
[1239,] 0.0002855003 0.0002614750 8.669904e-05
[1240,] 0.0002855003 0.0002643171 8.810571e-05
[1241,] 0.0002855003 0.0002289567 7.495573e-05
[1242,] 0.0002855003 0.0002282997 7.471870e-05
[1243,] 0.0002855003 0.0002544111 8.457616e-05
[1244,] 0.0002855003 0.0002203505 7.189095e-05
[1245,] 0.0002855003 0.0002239701 7.309468e-05
[1246,] 0.0002855003 0.0002635097 8.770954e-05
[1247,] 0.0002855003 0.0002549338 8.515465e-05
[1248,] 0.0002855003 0.0002333760 7.661488e-05
[1249,] 0.0002855003 0.0002855575 9.518582e-05
[1250,] 0.0002855003 0.0002487045 8.220949e-05
[1251,] 0.0002855003 0.0002655644 8.852143e-05
[1252,] 0.0002855003 0.0002483736 8.192455e-05
[1253,] 0.0002855003 0.0002416374 7.963436e-05
[1254,] 0.0002855003 0.0003314494 1.104823e-04
[1255,] 0.0002855003 0.0002434868 8.026835e-05
[1256,] 0.0002855003 0.0002786264 9.559963e-05
[1257,] 0.0002855003 0.0002420486 7.972725e-05
[1258,] 0.0002855003 0.0002430265 8.011717e-05
[1259,] 0.0002855003 0.0003370728 1.123570e-04
[1260,] 0.0002855003 0.0002271180 7.429732e-05
[1261,] 0.0002855003 0.0002443112 8.055435e-05
[1262,] 0.0002855003 0.0002196288 7.159677e-05
[1263,] 0.0002862121 0.0002845218 1.024332e-04
[1264,] 0.0002855003 0.0002447260 8.074221e-05
[1265,] 0.0002855003 0.0002714284 9.046327e-05
[1266,] 0.0002855003 0.0002438974 8.039245e-05
[1267,] 0.0002855003 0.0002573574 8.546589e-05
[1268,] 0.0002855003 0.0002449120 8.063504e-05
[1269,] 0.0002855003 0.0003417242 1.139072e-04
[1270,] 0.0002855003 0.0002185475 7.121241e-05
[1271,] 0.0002855003 0.0002580556 8.563893e-05
[1272,] 0.0002855003 0.0002544353 8.423692e-05
[1273,] 0.0002855003 0.0002442660 8.049813e-05
[1274,] 0.0002855003 0.0002599522 8.643427e-05
[1275,] 0.0002855003 0.0003011439 1.003820e-04
[1276,] 0.0002855003 0.0003024578 1.008199e-04
[1277,] 0.0002855003 0.0002387143 7.850438e-05
[1278,] 0.0002855003 0.0002757365 9.191257e-05
[1279,] 0.0002855003 0.0002768986 9.230002e-05
[1280,] 0.0002855003 0.0002226431 7.267904e-05
[1281,] 0.0002855003 0.0002357860 7.738296e-05
[1282,] 0.0002855003 0.0002438378 8.036646e-05
[1283,] 0.0002855003 0.0002383283 7.838589e-05
[1284,] 0.0002855003 0.0002625978 8.743634e-05
[1285,] 0.0002855003 0.0002512182 8.315620e-05
[1286,] 0.0002855003 0.0002380692 7.828861e-05
[1287,] 0.0002855003 0.0002771161 9.237204e-05
[1288,] 0.0002855003 0.0002321278 7.608657e-05
[1289,] 0.0002855003 0.0002336818 7.664556e-05
[1290,] 0.0002855003 0.0002337552 7.667185e-05
[1291,] 0.0002855003 0.0002260284 7.390980e-05
[1292,] 0.0002855003 0.0002313791 7.583580e-05
[1293,] 0.0002855003 0.0002287879 7.490827e-05
[1294,] 0.0002855003 0.0002379367 7.823864e-05
[1295,] 0.0002855003 0.0002305941 7.556276e-05
[1296,] 0.0002855003 0.0002572418 8.541185e-05
[1297,] 0.0002855003 0.0002422102 7.975120e-05
[1298,] 0.0002855003 0.0002558178 8.488161e-05
[1299,] 0.0002855003 0.0002754750 9.176688e-05
[1300,] 0.0002855003 0.0002359497 7.747627e-05
[1301,] 0.0002855003 0.0002317895 7.596561e-05
[1302,] 0.0002855003 0.0002400787 7.895980e-05
[1303,] 0.0002889481 0.0002767918 9.226401e-05
[1304,] 0.0002855003 0.0002290075 7.497424e-05
[1305,] 0.0002855003 0.0002641013 8.802400e-05
[1306,] 0.0002855003 0.0002378528 7.818586e-05
[1307,] 0.0002855003 0.0002379747 7.817072e-05
[1308,] 0.0002855003 0.0002316100 7.588141e-05
[1309,] 0.0002855003 0.0002681647 8.938818e-05
[1310,] 0.0002864596 0.0002573359 9.858147e-05
[1311,] 0.0002855003 0.0002286387 7.479628e-05
[1312,] 0.0002855003 0.0002312905 7.574284e-05
[1313,] 0.0002855003 0.0002624770 8.741031e-05
[1314,] 0.0002855003 0.0002627420 8.751027e-05
[1315,] 0.0002855003 0.0002409971 7.922109e-05
[1316,] 0.0002855003 0.0002313016 7.574789e-05
[1317,] 0.0002855003 0.0002627123 8.749919e-05
[1318,] 0.0002855003 0.0002392387 7.862588e-05
[1319,] 0.0002855003 0.0002626843 8.749039e-05
[1320,] 0.0002855003 0.0002635042 8.779899e-05
[1321,] 0.0002855003 0.0002627389 8.751000e-05
[1322,] 0.0002855003 0.0002345534 7.693555e-05
[1323,] 0.0002855003 0.0002627267 8.750592e-05
[1324,] 0.0002855003 0.0002626615 8.748203e-05
[1325,] 0.0002855003 0.0002316581 7.587496e-05
[1326,] 0.0002855003 0.0002329170 7.632523e-05
[1327,] 0.0002855003 0.0002632266 8.769087e-05
[1328,] 0.0002855003 0.0002454134 8.082048e-05
[1329,] 0.0002855003 0.0002625270 8.742871e-05
[1330,] 0.0002855003 0.0002961347 9.871125e-05
[1331,] 0.0002855003 0.0002274566 7.442510e-05
[1332,] 0.0002855003 0.0002256636 7.374766e-05
[1333,] 0.0002855003 0.0002290219 7.497926e-05
[1334,] 0.0002855003 0.0002372782 8.191829e-05
[1335,] 0.0002855003 0.0002295248 7.516125e-05
[1336,] 0.0002855003 0.0002624302 8.738234e-05
[1337,] 0.0002855003 0.0003046057 1.015359e-04
[1338,] 0.0002855003 0.0002494040 8.245390e-05
[1339,] 0.0002855003 0.0003184192 1.061397e-04
[1340,] 0.0002855003 0.0003248946 1.082981e-04
[1341,] 0.0002855003 0.0002528121 8.369587e-05
[1342,] 0.0002855003 0.0002885549 9.594178e-05
[1343,] 0.0002855003 0.0002848327 9.494437e-05
[1344,] 0.0002855003 0.0002201676 7.176206e-05
[1345,] 0.0002855003 0.0002803219 9.344052e-05
[1346,] 0.0002855003 0.0002954780 1.204456e-04
[1347,] 0.0004353005 0.0002951276 1.073958e-04
[1348,] 0.0002855003 0.0002336242 7.641975e-05
[1349,] 0.0002972996 0.0002965577 1.288953e-04
[1350,] 0.0002855003 0.0002511433 8.311478e-05
[1351,] 0.0002855003 0.0002310810 7.550140e-05
[1352,] 0.0002855003 0.0002514442 8.321908e-05
[1353,] 0.0002855003 0.0002674522 8.910452e-05
[1354,] 0.0002855003 0.0003626592 1.531430e-04
[1355,] 0.0002855003 0.0003156637 1.290559e-04
[1356,] 0.0002855003 0.0002289116 7.475698e-05
[1357,] 0.0002855003 0.0002237080 7.294825e-05
[1358,] 0.0002855003 0.0002308173 7.542377e-05
[1359,] 0.0002855003 0.0002324946 7.596761e-05
[1360,] 0.0002855003 0.0002324183 7.594125e-05
[1361,] 0.0002855003 0.0002521856 8.348511e-05
[1362,] 0.0002855003 0.0003068380 1.263763e-04
[1363,] 0.0002855003 0.0002524483 8.358127e-05
[1364,] 0.0002855003 0.0002371812 7.764455e-05
[1365,] 0.0002855003 0.0002789029 9.296758e-05
[1366,] 0.0002855003 0.0002379233 7.790661e-05
[1367,] 0.0002855003 0.0003022413 1.007472e-04
[1368,] 0.0002855003 0.0003041363 1.013789e-04
[1369,] 0.0002855003 0.0002353645 7.695556e-05
[1370,] 0.0002957967 0.0002537218 9.955477e-05
[1371,] 0.0002855003 0.0002532117 8.326159e-05
[1372,] 0.0002855003 0.0002809490 9.364972e-05
[1373,] 0.0002855003 0.0002986960 1.248607e-04
[1374,] 0.0002855003 0.0003057225 1.160826e-04
[1375,] 0.0002855003 0.0002532576 8.387423e-05
[1376,] 0.0004786368 0.0002857449 1.241041e-04
[1377,] 0.0002855003 0.0002449228 8.032591e-05
[1378,] 0.0002855003 0.0003038961 1.012987e-04
[1379,] 0.0002855003 0.0002525014 8.359873e-05
[1380,] 0.0002855003 0.0002572689 9.321215e-05
[1381,] 0.0002855003 0.0003077954 1.025990e-04
[1382,] 0.0002855003 0.0002321938 7.615630e-05
[1383,] 0.0002855003 0.0002355990 7.731011e-05
[1384,] 0.0002855003 0.0003086859 1.028959e-04
[1385,] 0.0002855003 0.0002553605 8.464449e-05
[1386,] 0.0002855003 0.0002340590 7.683686e-05
[1387,] 0.0002855003 0.0002346285 7.704456e-05
[1388,] 0.0002855003 0.0002353569 7.722247e-05
[1389,] 0.0002855003 0.0002510664 8.307721e-05
[1390,] 0.0002855003 0.0004089960 1.363314e-04
[1391,] 0.0002855003 0.0003152597 1.050868e-04
[1392,] 0.0002855003 0.0002363952 7.768869e-05
[1393,] 0.0002855003 0.0002519793 8.340791e-05
[1394,] 0.0002855003 0.0002608004 8.742019e-05
[1395,] 0.0002855003 0.0002969579 9.898619e-05
[1396,] 0.0002855003 0.0003356111 1.118707e-04
[1397,] 0.0002855003 0.0002275403 7.445212e-05
[1398,] 0.0002855003 0.0003089882 1.166435e-04
[1399,] 0.0002855003 0.0002372008 7.798283e-05
[1400,] 0.0002855003 0.0002510818 8.308560e-05
[1401,] 0.0002855003 0.0002812558 9.375170e-05
[1402,] 0.0002855003 0.0003030491 1.010166e-04
[1403,] 0.0002855003 0.0002777157 9.257170e-05
[1404,] 0.0002855003 0.0002435796 8.177164e-05
[1405,] 0.0002855003 0.0002584847 8.883996e-05
[1406,] 0.0002855003 0.0002586388 8.983911e-05
[1407,] 0.0002855003 0.0002516857 8.330225e-05
[1408,] 0.0002855003 0.0002718321 9.061073e-05
[1409,] 0.0002855003 0.0002639721 9.911411e-05
[1410,] 0.0002855003 0.0002427008 7.993615e-05
[1411,] 0.0002855003 0.0002296395 7.507897e-05
[1412,] 0.0002855003 0.0002348604 7.712983e-05
[1413,] 0.0002855003 0.0002208968 7.202445e-05
[1414,] 0.0002855003 0.0002418367 7.962136e-05
[1415,] 0.0002855003 0.0002340781 7.684429e-05
[1416,] 0.0002855003 0.0002393030 7.870043e-05
[1417,] 0.0002855003 0.0003265916 1.093225e-04
[1418,] 0.0002855003 0.0003242818 1.090064e-04
[1419,] 0.0002855003 0.0002425613 7.988540e-05
[1420,] 0.0002855003 0.0002396417 7.887613e-05
[1421,] 0.0002855003 0.0002370197 7.775261e-05
[1422,] 0.0002855003 0.0002210596 7.207183e-05
[1423,] 0.0002855003 0.0002226791 7.264394e-05
[1424,] 0.0002855003 0.0002222608 7.248760e-05
[1425,] 0.0002855003 0.0002227106 7.265466e-05
[1426,] 0.0002855003 0.0002236046 7.296221e-05
[1427,] 0.0002855003 0.0002220540 7.245118e-05
[1428,] 0.0002855003 0.0002235864 7.295652e-05
[1429,] 0.0002855003 0.0002227624 7.267207e-05
[1430,] 0.0002855003 0.0002791449 9.304828e-05
[1431,] 0.0002855003 0.0002232785 7.287277e-05
[1432,] 0.0002855003 0.0002243174 7.321067e-05
[1433,] 0.0002855003 0.0002212520 7.214905e-05
[1434,] 0.0002855003 0.0002210695 7.208806e-05
[1435,] 0.0002855003 0.0002208746 7.202366e-05
[1436,] 0.0002855003 0.0002552654 8.477912e-05
[1437,] 0.0002855003 0.0002553994 8.482945e-05
[1438,] 0.0002855003 0.0002776418 9.254705e-05
[1439,] 0.0002855003 0.0005154324 1.718119e-04
[1440,] 0.0002855003 0.0005874442 1.958154e-04
[1441,] 0.0002855003 0.0004465231 1.488421e-04
[1442,] 0.0002855003 0.0004562597 1.520876e-04
[1443,] 0.0002855003 0.0004610629 1.536887e-04
[1444,] 0.0002855003 0.0004544934 1.514988e-04
[1445,] 0.0002855003 0.0004567237 1.522423e-04
[1446,] 0.0002855003 0.0003678016 1.226011e-04
[1447,] 0.0002855003 0.0004663630 1.554554e-04
[1448,] 0.0003679902 0.0002868810 1.000669e-04
[1449,] 0.0002855003 0.0006447581 2.149209e-04
[1450,] 0.0002855003 0.0004466406 1.488811e-04
[1451,] 0.0002855003 0.0006725393 2.241815e-04
[1452,] 0.0002855003 0.0002816952 9.389835e-05
[1453,] 0.0002855003 0.0002657128 8.786282e-05
[1454,] 0.0002855003 0.0006519048 2.173033e-04
[1455,] 0.0002855003 0.0006537979 2.179345e-04
[1456,] 0.0002855003 0.0006686815 2.228958e-04
[1457,] 0.0002855003 0.0006900498 2.300184e-04
[1458,] 0.0002855003 0.0006440016 2.146692e-04
[1459,] 0.0002855003 0.0007507630 2.502564e-04
[1460,] 0.0002855003 0.0002849890 9.499622e-05
[1461,] 0.0002855003 0.0005802075 1.934030e-04
[1462,] 0.0002855003 0.0008149715 2.716600e-04
[1463,] 0.0002855003 0.0009943632 3.314582e-04
[1464,] 0.0002855003 0.0009356797 3.118964e-04
[1465,] 0.0002855003 0.0009032680 3.010918e-04
[1466,] 0.0002855003 0.0002745505 9.151693e-05
[1467,] 0.0002855003 0.0008473955 2.824681e-04
[1468,] 0.0002855003 0.0009427313 3.142462e-04
[1469,] 0.0002855003 0.0009450669 3.150251e-04
[1470,] 0.0002855003 0.0002988441 9.961480e-05
[1471,] 0.0002855003 0.0017415863 5.805329e-04
[1472,] 0.0002855003 0.0003876890 1.292298e-04
[1473,] 0.0002855003 0.0009283255 3.094446e-04
[1474,] 0.0002855003 0.0002788167 9.293904e-05
[1475,] 0.0002855003 0.0002883084 9.610308e-05
[1476,] 0.0002855003 0.0003237063 1.079022e-04
[1477,] 0.0002855003 0.0003609564 1.203188e-04
[1478,] 0.0002855003 0.0002662529 8.872455e-05
[1479,] 0.0002855003 0.0002746869 9.109183e-05
[1480,] 0.0002855003 0.0003203313 1.067772e-04
[1481,] 0.0002855003 0.0002875614 9.585371e-05
[1482,] 0.0002855003 0.0002780215 9.229599e-05
[1483,] 0.0002855003 0.0002907347 9.691149e-05
[1484,] 0.0002855003 0.0003068698 1.022900e-04
[1485,] 0.0002855003 0.0002880675 9.602207e-05
[1486,] 0.0002855003 0.0004247369 1.415784e-04
[1487,] 0.0002855003 0.0002607375 8.675558e-05
[1488,] 0.0002855003 0.0002829747 9.432478e-05
[1489,] 0.0002855003 0.0003986634 1.328875e-04
[1490,] 0.0002855003 0.0002623638 8.738376e-05
```
