## Supplementary material for "Characterization of shared and ancestry-specific signals driving complex traits using multi-ancestry fine-mapping": s1_data.bim

```
2	chr2:207062361:T:C	0	207062361	C	T
2	chr2:207063101:A:G	0	207063101	G	A
2	chr2:207063107:A:G	0	207063107	G	A
2	chr2:207063195:G:A	0	207063195	A	G
2	chr2:207063339:T:C	0	207063339	C	T
2	chr2:207065586:T:C	0	207065586	C	T
2	chr2:207065820:G:A	0	207065820	A	G
2	chr2:207065963:A:T	0	207065963	T	A
2	chr2:207066706:T:C	0	207066706	C	T
2	chr2:207067141:T:C	0	207067141	C	T
2	chr2:207067953:T:C	0	207067953	C	T
2	chr2:207068176:A:G	0	207068176	G	A
2	chr2:207068721:A:G	0	207068721	G	A
2	chr2:207069193:C:T	0	207069193	T	C
2	chr2:207069476:C:T	0	207069476	T	C
2	chr2:207069543:A:G	0	207069543	G	A
2	chr2:207071050:G:C	0	207071050	C	G
2	chr2:207071069:A:G	0	207071069	G	A
2	chr2:207071670:A:G	0	207071670	G	A
2	chr2:207071673:C:G	0	207071673	G	C
2	chr2:207071684:G:GT	0	207071684	GT	G
2	chr2:207071813:T:A	0	207071813	A	T
2	chr2:207071817:C:T	0	207071817	T	C
2	chr2:207072075:A:G	0	207072075	G	A
2	chr2:207072187:A:G	0	207072187	G	A
2	chr2:207072342:G:T	0	207072342	T	G
2	chr2:207072390:C:T	0	207072390	T	C
2	chr2:207072562:A:G	0	207072562	G	A
2	chr2:207072804:G:T	0	207072804	T	G
2	chr2:207075050:C:T	0	207075050	T	C
2	chr2:207077113:T:A	0	207077113	A	T
2	chr2:207077126:C:T	0	207077126	T	C
2	chr2:207077185:A:C	0	207077185	C	A
2	chr2:207078138:T:A	0	207078138	A	T
2	chr2:207079050:G:A	0	207079050	A	G
2	chr2:207081417:A:G	0	207081417	G	A
2	chr2:207081440:T:C	0	207081440	C	T
2	chr2:207082161:C:G	0	207082161	G	C
2	chr2:207082569:G:A	0	207082569	A	G
2	chr2:207082752:C:A	0	207082752	A	C
2	chr2:207083183:A:T	0	207083183	T	A
2	chr2:207083448:T:C	0	207083448	C	T
2	chr2:207084044:C:T	0	207084044	T	C
2	chr2:207084133:G:A	0	207084133	A	G
2	chr2:207084358:G:A	0	207084358	A	G
2	chr2:207086265:G:A	0	207086265	A	G
2	chr2:207086622:C:T	0	207086622	T	C
2	chr2:207088806:C:T	0	207088806	T	C
2	chr2:207089165:T:C	0	207089165	C	T
2	chr2:207089860:G:A	0	207089860	A	G
2	chr2:207090643:GT:G	0	207090643	G	GT
2	chr2:207090753:G:A	0	207090753	A	G
2	chr2:207090955:C:T	0	207090955	T	C
2	chr2:207091384:T:C	0	207091384	C	T
2	chr2:207091747:C:T	0	207091747	T	C
2	chr2:207092513:G:C	0	207092513	C	G
2	chr2:207092627:A:G	0	207092627	G	A
2	chr2:207093096:T:C	0	207093096	C	T
2	chr2:207093418:C:T	0	207093418	T	C
2	chr2:207093629:C:A	0	207093629	A	C
2	chr2:207094073:T:C	0	207094073	C	T
2	chr2:207095355:G:A	0	207095355	A	G
2	chr2:207096272:C:T	0	207096272	T	C
2	chr2:207096712:G:C	0	207096712	C	G
2	chr2:207098283:A:G	0	207098283	G	A
2	chr2:207098573:A:G	0	207098573	G	A
2	chr2:207099155:T:C	0	207099155	C	T
2	chr2:207099972:A:T	0	207099972	T	A
2	chr2:207100539:A:G	0	207100539	G	A
2	chr2:207101070:C:T	0	207101070	T	C
2	chr2:207101075:A:G	0	207101075	G	A
2	chr2:207101188:G:C	0	207101188	C	G
2	chr2:207102959:C:T	0	207102959	T	C
2	chr2:207103445:A:G	0	207103445	G	A
2	chr2:207103494:T:C	0	207103494	C	T
2	chr2:207104762:C:T	0	207104762	T	C
2	chr2:207105763:T:C	0	207105763	C	T
2	chr2:207107049:C:T	0	207107049	T	C
2	chr2:207107488:G:A	0	207107488	A	G
2	chr2:207107736:G:A	0	207107736	A	G
2	chr2:207107946:G:A	0	207107946	A	G
2	chr2:207108373:C:T	0	207108373	T	C
2	chr2:207108805:C:T	0	207108805	T	C
2	chr2:207108878:T:G	0	207108878	G	T
2	chr2:207108967:T:C	0	207108967	C	T
2	chr2:207110094:C:T	0	207110094	T	C
2	chr2:207110151:A:G	0	207110151	G	A
2	chr2:207110305:G:A	0	207110305	A	G
2	chr2:207110482:T:C	0	207110482	C	T
2	chr2:207110487:T:C	0	207110487	C	T
2	chr2:207110529:C:G	0	207110529	G	C
2	chr2:207110853:C:T	0	207110853	T	C
2	chr2:207110867:A:T	0	207110867	T	A
2	chr2:207111053:C:G	0	207111053	G	C
2	chr2:207111230:G:A	0	207111230	A	G
2	chr2:207111327:G:C	0	207111327	C	G
2	chr2:207112529:A:T	0	207112529	T	A
2	chr2:207112755:C:T	0	207112755	T	C
2	chr2:207112806:T:C	0	207112806	C	T
2	chr2:207112909:T:C	0	207112909	C	T
2	chr2:207113494:T:C	0	207113494	C	T
2	chr2:207114992:G:A	0	207114992	A	G
2	chr2:207115615:A:G	0	207115615	G	A
2	chr2:207115750:A:ACCT	0	207115750	ACCT	A
2	chr2:207116120:G:A	0	207116120	A	G
2	chr2:207116260:C:T	0	207116260	T	C
2	chr2:207116534:C:T	0	207116534	T	C
2	chr2:207117057:T:C	0	207117057	C	T
2	chr2:207117861:C:A	0	207117861	A	C
2	chr2:207118472:A:G	0	207118472	G	A
2	chr2:207118753:T:C	0	207118753	C	T
2	chr2:207119081:A:G	0	207119081	G	A
2	chr2:207119380:G:A	0	207119380	A	G
2	chr2:207119491:T:C	0	207119491	C	T
2	chr2:207119927:C:T	0	207119927	T	C
2	chr2:207120740:C:A	0	207120740	A	C
2	chr2:207121339:T:A	0	207121339	A	T
2	chr2:207121385:C:T	0	207121385	T	C
2	chr2:207121989:C:T	0	207121989	T	C
2	chr2:207122679:C:T	0	207122679	T	C
2	chr2:207123015:C:T	0	207123015	T	C
2	chr2:207124506:G:T	0	207124506	T	G
2	chr2:207124821:A:C	0	207124821	C	A
2	chr2:207125114:T:C	0	207125114	C	T
2	chr2:207125314:A:C	0	207125314	C	A
2	chr2:207126069:C:T	0	207126069	T	C
2	chr2:207126619:C:T	0	207126619	T	C
2	chr2:207126660:G:A	0	207126660	A	G
2	chr2:207127115:C:T	0	207127115	T	C
2	chr2:207127124:C:T	0	207127124	T	C
2	chr2:207127253:TGAA:T	0	207127253	T	TGAA
2	chr2:207127274:C:T	0	207127274	T	C
2	chr2:207127431:G:A	0	207127431	A	G
2	chr2:207127440:T:C	0	207127440	C	T
2	chr2:207127609:A:G	0	207127609	G	A
2	chr2:207128564:T:C	0	207128564	C	T
2	chr2:207129430:G:C	0	207129430	C	G
2	chr2:207129667:T:C	0	207129667	C	T
2	chr2:207129808:T:C	0	207129808	C	T
2	chr2:207130392:T:C	0	207130392	C	T
2	chr2:207131723:T:C	0	207131723	C	T
2	chr2:207132168:A:T	0	207132168	T	A
2	chr2:207132503:C:T	0	207132503	T	C
2	chr2:207132973:G:A	0	207132973	A	G
2	chr2:207133749:G:A	0	207133749	A	G
2	chr2:207134297:G:C	0	207134297	C	G
2	chr2:207134847:T:C	0	207134847	C	T
2	chr2:207134858:T:C	0	207134858	C	T
2	chr2:207134906:C:T	0	207134906	T	C
2	chr2:207134989:G:A	0	207134989	A	G
2	chr2:207136098:G:A	0	207136098	A	G
2	chr2:207136360:T:C	0	207136360	C	T
2	chr2:207136544:T:G	0	207136544	G	T
2	chr2:207136652:A:G	0	207136652	G	A
2	chr2:207139896:C:T	0	207139896	T	C
2	chr2:207141270:G:C	0	207141270	C	G
2	chr2:207142096:A:T	0	207142096	T	A
2	chr2:207142779:A:G	0	207142779	G	A
2	chr2:207144080:CT:C	0	207144080	C	CT
2	chr2:207144812:C:T	0	207144812	T	C
2	chr2:207145195:A:G	0	207145195	G	A
2	chr2:207145814:GCA:G	0	207145814	G	GCA
2	chr2:207146381:C:T	0	207146381	T	C
2	chr2:207147785:G:A	0	207147785	A	G
2	chr2:207148034:T:A	0	207148034	A	T
2	chr2:207148831:C:A	0	207148831	A	C
2	chr2:207149754:G:A	0	207149754	A	G
2	chr2:207150174:T:C	0	207150174	C	T
2	chr2:207151200:G:A	0	207151200	A	G
2	chr2:207151444:G:A	0	207151444	A	G
2	chr2:207152309:A:G	0	207152309	G	A
2	chr2:207153584:T:G	0	207153584	G	T
2	chr2:207153810:C:T	0	207153810	T	C
2	chr2:207153819:G:A	0	207153819	A	G
2	chr2:207153993:G:A	0	207153993	A	G
2	chr2:207154540:T:C	0	207154540	C	T
2	chr2:207155540:A:G	0	207155540	G	A
2	chr2:207155906:G:A	0	207155906	A	G
2	chr2:207156217:G:A	0	207156217	A	G
2	chr2:207157429:GA:G	0	207157429	G	GA
2	chr2:207158218:G:C	0	207158218	C	G
2	chr2:207158883:G:C	0	207158883	C	G
2	chr2:207159244:T:C	0	207159244	C	T
2	chr2:207160330:T:C	0	207160330	C	T
2	chr2:207162189:T:C	0	207162189	C	T
2	chr2:207162350:T:C	0	207162350	C	T
2	chr2:207163051:T:C	0	207163051	C	T
2	chr2:207163362:T:C	0	207163362	C	T
2	chr2:207164290:A:C	0	207164290	C	A
2	chr2:207164786:C:G	0	207164786	G	C
2	chr2:207166591:G:T	0	207166591	T	G
2	chr2:207166747:C:T	0	207166747	T	C
2	chr2:207168625:G:T	0	207168625	T	G
2	chr2:207168952:G:A	0	207168952	A	G
2	chr2:207172096:A:C	0	207172096	C	A
2	chr2:207172262:G:A	0	207172262	A	G
2	chr2:207172533:G:A	0	207172533	A	G
2	chr2:207173073:C:G	0	207173073	G	C
2	chr2:207173176:T:C	0	207173176	C	T
2	chr2:207173813:A:C	0	207173813	C	A
2	chr2:207174899:C:T	0	207174899	T	C
2	chr2:207175046:TA:T	0	207175046	T	TA
2	chr2:207176039:C:T	0	207176039	T	C
2	chr2:207176675:A:G	0	207176675	G	A
2	chr2:207178025:C:T	0	207178025	T	C
2	chr2:207178688:C:T	0	207178688	T	C
2	chr2:207179189:T:C	0	207179189	C	T
2	chr2:207179893:AT:A	0	207179893	A	AT
2	chr2:207180523:G:A	0	207180523	A	G
2	chr2:207181537:G:A	0	207181537	A	G
2	chr2:207181588:G:A	0	207181588	A	G
2	chr2:207181715:G:A	0	207181715	A	G
2	chr2:207181827:C:T	0	207181827	T	C
2	chr2:207181833:T:C	0	207181833	C	T
2	chr2:207182274:C:T	0	207182274	T	C
2	chr2:207182471:G:A	0	207182471	A	G
2	chr2:207182717:T:C	0	207182717	C	T
2	chr2:207183222:T:C	0	207183222	C	T
2	chr2:207184444:G:A	0	207184444	A	G
2	chr2:207185094:C:T	0	207185094	T	C
2	chr2:207185425:C:T	0	207185425	T	C
2	chr2:207186695:A:C	0	207186695	C	A
2	chr2:207190999:T:C	0	207190999	C	T
2	chr2:207191222:C:T	0	207191222	T	C
2	chr2:207191223:G:A	0	207191223	A	G
2	chr2:207191540:G:T	0	207191540	T	G
2	chr2:207194716:T:C	0	207194716	C	T
2	chr2:207196551:T:C	0	207196551	C	T
2	chr2:207199592:G:A	0	207199592	A	G
2	chr2:207200526:C:G	0	207200526	G	C
2	chr2:207201952:T:C	0	207201952	C	T
2	chr2:207202171:G:C	0	207202171	C	G
2	chr2:207202547:CAATAT:C	0	207202547	C	CAATAT
2	chr2:207202577:A:G	0	207202577	G	A
2	chr2:207202960:T:C	0	207202960	C	T
2	chr2:207203655:T:C	0	207203655	C	T
2	chr2:207205487:T:C	0	207205487	C	T
2	chr2:207206777:G:A	0	207206777	A	G
2	chr2:207207089:T:C	0	207207089	C	T
2	chr2:207208693:G:A	0	207208693	A	G
2	chr2:207208869:C:T	0	207208869	T	C
2	chr2:207210211:G:A	0	207210211	A	G
2	chr2:207210878:C:T	0	207210878	T	C
2	chr2:207211173:C:T	0	207211173	T	C
2	chr2:207212187:A:G	0	207212187	G	A
2	chr2:207212212:G:A	0	207212212	A	G
2	chr2:207212722:G:A	0	207212722	A	G
2	chr2:207213511:C:T	0	207213511	T	C
2	chr2:207213589:A:G	0	207213589	G	A
2	chr2:207214233:T:A	0	207214233	A	T
2	chr2:207214407:AT:A	0	207214407	A	AT
2	chr2:207214966:T:C	0	207214966	C	T
2	chr2:207215567:C:T	0	207215567	T	C
2	chr2:207216251:G:A	0	207216251	A	G
2	chr2:207217056:C:T	0	207217056	T	C
2	chr2:207217927:G:A	0	207217927	A	G
2	chr2:207221990:G:A	0	207221990	A	G
2	chr2:207222415:C:T	0	207222415	T	C
2	chr2:207223813:C:T	0	207223813	T	C
2	chr2:207224263:G:A	0	207224263	A	G
2	chr2:207225180:T:C	0	207225180	C	T
2	chr2:207226388:G:A	0	207226388	A	G
2	chr2:207228208:T:C	0	207228208	C	T
2	chr2:207228508:C:T	0	207228508	T	C
2	chr2:207231746:C:T	0	207231746	T	C
2	chr2:207231880:A:G	0	207231880	G	A
2	chr2:207231945:T:C	0	207231945	C	T
2	chr2:207232187:T:C	0	207232187	C	T
2	chr2:207232485:C:T	0	207232485	T	C
2	chr2:207233681:A:G	0	207233681	G	A
2	chr2:207234027:G:A	0	207234027	A	G
2	chr2:207234723:G:C	0	207234723	C	G
2	chr2:207235437:C:T	0	207235437	T	C
2	chr2:207235630:A:G	0	207235630	G	A
2	chr2:207235716:C:T	0	207235716	T	C
2	chr2:207235887:C:T	0	207235887	T	C
2	chr2:207235924:C:T	0	207235924	T	C
2	chr2:207237046:T:C	0	207237046	C	T
2	chr2:207237781:T:C	0	207237781	C	T
2	chr2:207238072:A:G	0	207238072	G	A
2	chr2:207238248:ACCAGAC:A	0	207238248	A	ACCAGAC
2	chr2:207238328:A:G	0	207238328	G	A
2	chr2:207238716:A:G	0	207238716	G	A
2	chr2:207240753:A:T	0	207240753	T	A
2	chr2:207240794:C:T	0	207240794	T	C
2	chr2:207242105:T:C	0	207242105	C	T
2	chr2:207242733:G:A	0	207242733	A	G
2	chr2:207243774:C:T	0	207243774	T	C
2	chr2:207244108:G:C	0	207244108	C	G
2	chr2:207244981:A:T	0	207244981	T	A
2	chr2:207245222:G:A	0	207245222	A	G
2	chr2:207245311:G:C	0	207245311	C	G
2	chr2:207245867:T:A	0	207245867	A	T
2	chr2:207247346:T:C	0	207247346	C	T
2	chr2:207249102:C:T	0	207249102	T	C
2	chr2:207249111:A:G	0	207249111	G	A
2	chr2:207249521:C:T	0	207249521	T	C
2	chr2:207249820:G:A	0	207249820	A	G
2	chr2:207249906:A:C	0	207249906	C	A
2	chr2:207250114:C:T	0	207250114	T	C
2	chr2:207250279:G:A	0	207250279	A	G
2	chr2:207250369:T:A	0	207250369	A	T
2	chr2:207250454:G:A	0	207250454	A	G
2	chr2:207250556:T:C	0	207250556	C	T
2	chr2:207251153:C:T	0	207251153	T	C
2	chr2:207251305:C:T	0	207251305	T	C
2	chr2:207251510:C:T	0	207251510	T	C
2	chr2:207252032:T:C	0	207252032	C	T
2	chr2:207252218:A:G	0	207252218	G	A
2	chr2:207253016:T:C	0	207253016	C	T
2	chr2:207253650:G:C	0	207253650	C	G
2	chr2:207253759:C:G	0	207253759	G	C
2	chr2:207253965:A:G	0	207253965	G	A
2	chr2:207254319:G:A	0	207254319	A	G
2	chr2:207254959:C:T	0	207254959	T	C
2	chr2:207254980:A:G	0	207254980	G	A
2	chr2:207255484:A:C	0	207255484	C	A
2	chr2:207256852:T:C	0	207256852	C	T
2	chr2:207257277:G:A	0	207257277	A	G
2	chr2:207257338:T:C	0	207257338	C	T
2	chr2:207257354:G:A	0	207257354	A	G
2	chr2:207257865:T:C	0	207257865	C	T
2	chr2:207257870:A:C	0	207257870	C	A
2	chr2:207258141:C:T	0	207258141	T	C
2	chr2:207258176:A:G	0	207258176	G	A
2	chr2:207258660:T:C	0	207258660	C	T
2	chr2:207259914:CA:C	0	207259914	C	CA
2	chr2:207260424:G:A	0	207260424	A	G
2	chr2:207260428:T:C	0	207260428	C	T
2	chr2:207260797:T:C	0	207260797	C	T
2	chr2:207261673:G:A	0	207261673	A	G
2	chr2:207261912:C:T	0	207261912	T	C
2	chr2:207261931:G:A	0	207261931	A	G
2	chr2:207261995:T:C	0	207261995	C	T
2	chr2:207262587:G:A	0	207262587	A	G
2	chr2:207262616:G:C	0	207262616	C	G
2	chr2:207262666:G:A	0	207262666	A	G
2	chr2:207263284:G:C	0	207263284	C	G
2	chr2:207263925:A:C	0	207263925	C	A
2	chr2:207264632:G:A	0	207264632	A	G
2	chr2:207264812:C:T	0	207264812	T	C
2	chr2:207265194:C:A	0	207265194	A	C
2	chr2:207266247:G:A	0	207266247	A	G
2	chr2:207266915:T:C	0	207266915	C	T
2	chr2:207267384:T:C	0	207267384	C	T
2	chr2:207268889:C:T	0	207268889	T	C
2	chr2:207269069:G:A	0	207269069	A	G
2	chr2:207269271:T:C	0	207269271	C	T
2	chr2:207269390:A:T	0	207269390	T	A
2	chr2:207269609:A:G	0	207269609	G	A
2	chr2:207270203:T:C	0	207270203	C	T
2	chr2:207270927:A:T	0	207270927	T	A
2	chr2:207271333:T:G	0	207271333	G	T
2	chr2:207271944:T:C	0	207271944	C	T
2	chr2:207272740:C:T	0	207272740	T	C
2	chr2:207272974:A:G	0	207272974	G	A
2	chr2:207275264:C:T	0	207275264	T	C
2	chr2:207275593:C:T	0	207275593	T	C
2	chr2:207275725:G:A	0	207275725	A	G
2	chr2:207276191:T:A	0	207276191	A	T
2	chr2:207276769:C:G	0	207276769	G	C
2	chr2:207278586:G:A	0	207278586	A	G
2	chr2:207278591:A:G	0	207278591	G	A
2	chr2:207278784:A:T	0	207278784	T	A
2	chr2:207279254:C:T	0	207279254	T	C
2	chr2:207279572:A:T	0	207279572	T	A
2	chr2:207279637:G:A	0	207279637	A	G
2	chr2:207279861:A:T	0	207279861	T	A
2	chr2:207280496:C:T	0	207280496	T	C
2	chr2:207280910:T:C	0	207280910	C	T
2	chr2:207280935:C:T	0	207280935	T	C
2	chr2:207281355:A:G	0	207281355	G	A
2	chr2:207281638:A:G	0	207281638	G	A
2	chr2:207281661:A:G	0	207281661	G	A
2	chr2:207283625:A:ACCAC	0	207283625	ACCAC	A
2	chr2:207283677:G:A	0	207283677	A	G
2	chr2:207284138:C:A	0	207284138	A	C
2	chr2:207284960:G:A	0	207284960	A	G
2	chr2:207285067:C:T	0	207285067	T	C
2	chr2:207285276:T:C	0	207285276	C	T
2	chr2:207285775:C:T	0	207285775	T	C
2	chr2:207285934:G:A	0	207285934	A	G
2	chr2:207286926:C:T	0	207286926	T	C
2	chr2:207287378:G:A	0	207287378	A	G
2	chr2:207287700:T:A	0	207287700	A	T
2	chr2:207287796:T:C	0	207287796	C	T
2	chr2:207288119:G:A	0	207288119	A	G
2	chr2:207288497:C:T	0	207288497	T	C
2	chr2:207288626:G:A	0	207288626	A	G
2	chr2:207290758:C:G	0	207290758	G	C
2	chr2:207290786:C:T	0	207290786	T	C
2	chr2:207291232:A:G	0	207291232	G	A
2	chr2:207291475:G:T	0	207291475	T	G
2	chr2:207292602:A:G	0	207292602	G	A
2	chr2:207293315:T:TG	0	207293315	TG	T
2	chr2:207293376:C:T	0	207293376	T	C
2	chr2:207294252:A:G	0	207294252	G	A
2	chr2:207295284:G:T	0	207295284	T	G
2	chr2:207295756:C:A	0	207295756	A	C
2	chr2:207296516:C:T	0	207296516	T	C
2	chr2:207296666:G:A	0	207296666	A	G
2	chr2:207297064:T:C	0	207297064	C	T
2	chr2:207297354:T:C	0	207297354	C	T
2	chr2:207297617:A:G	0	207297617	G	A
2	chr2:207298104:A:T	0	207298104	T	A
2	chr2:207298183:T:A	0	207298183	A	T
2	chr2:207299397:T:C	0	207299397	C	T
2	chr2:207299569:A:G	0	207299569	G	A
2	chr2:207300789:C:T	0	207300789	T	C
2	chr2:207301408:GAACA:G	0	207301408	G	GAACA
2	chr2:207301702:G:A	0	207301702	A	G
2	chr2:207302280:AAT:A	0	207302280	A	AAT
2	chr2:207303096:C:T	0	207303096	T	C
2	chr2:207303840:T:C	0	207303840	C	T
2	chr2:207303991:T:C	0	207303991	C	T
2	chr2:207304179:T:C	0	207304179	C	T
2	chr2:207304278:T:C	0	207304278	C	T
2	chr2:207304832:A:T	0	207304832	T	A
2	chr2:207304891:C:T	0	207304891	T	C
2	chr2:207305448:C:T	0	207305448	T	C
2	chr2:207305525:T:C	0	207305525	C	T
2	chr2:207305953:G:T	0	207305953	T	G
2	chr2:207306097:T:A	0	207306097	A	T
2	chr2:207307842:T:C	0	207307842	C	T
2	chr2:207308821:A:G	0	207308821	G	A
2	chr2:207309442:T:C	0	207309442	C	T
2	chr2:207309590:C:G	0	207309590	G	C
2	chr2:207309907:T:C	0	207309907	C	T
2	chr2:207310030:G:A	0	207310030	A	G
2	chr2:207311508:T:C	0	207311508	C	T
2	chr2:207312010:C:A	0	207312010	A	C
2	chr2:207312269:C:G	0	207312269	G	C
2	chr2:207313808:C:T	0	207313808	T	C
2	chr2:207313993:T:C	0	207313993	C	T
2	chr2:207314795:G:A	0	207314795	A	G
2	chr2:207317048:AG:A	0	207317048	A	AG
2	chr2:207317850:C:A	0	207317850	A	C
2	chr2:207317916:CTG:C	0	207317916	C	CTG
2	chr2:207321046:T:C	0	207321046	C	T
2	chr2:207321406:A:G	0	207321406	G	A
2	chr2:207322239:G:T	0	207322239	T	G
2	chr2:207322406:A:G	0	207322406	G	A
2	chr2:207322808:G:A	0	207322808	A	G
2	chr2:207322987:G:A	0	207322987	A	G
2	chr2:207324280:G:C	0	207324280	C	G
2	chr2:207324403:G:A	0	207324403	A	G
2	chr2:207324558:T:C	0	207324558	C	T
2	chr2:207325141:C:T	0	207325141	T	C
2	chr2:207325833:G:A	0	207325833	A	G
2	chr2:207325948:C:T	0	207325948	T	C
2	chr2:207326011:G:A	0	207326011	A	G
2	chr2:207326266:T:C	0	207326266	C	T
2	chr2:207327073:C:T	0	207327073	T	C
2	chr2:207328017:T:C	0	207328017	C	T
2	chr2:207328063:G:A	0	207328063	A	G
2	chr2:207329334:T:C	0	207329334	C	T
2	chr2:207329707:C:CA	0	207329707	CA	C
2	chr2:207329915:C:T	0	207329915	T	C
2	chr2:207330181:T:C	0	207330181	C	T
2	chr2:207330350:T:G	0	207330350	G	T
2	chr2:207330919:T:C	0	207330919	C	T
2	chr2:207332890:T:C	0	207332890	C	T
2	chr2:207333846:C:T	0	207333846	T	C
2	chr2:207334185:G:A	0	207334185	A	G
2	chr2:207335288:C:CAG	0	207335288	CAG	C
2	chr2:207335290:T:G	0	207335290	G	T
2	chr2:207335700:C:G	0	207335700	G	C
2	chr2:207337016:C:T	0	207337016	T	C
2	chr2:207338126:C:G	0	207338126	G	C
2	chr2:207338336:G:A	0	207338336	A	G
2	chr2:207338613:G:C	0	207338613	C	G
2	chr2:207338942:T:A	0	207338942	A	T
2	chr2:207340104:A:AT	0	207340104	AT	A
2	chr2:207340277:T:C	0	207340277	C	T
2	chr2:207340737:G:A	0	207340737	A	G
2	chr2:207340773:CT:C	0	207340773	C	CT
2	chr2:207340800:A:G	0	207340800	G	A
2	chr2:207340987:T:C	0	207340987	C	T
2	chr2:207341135:TA:T	0	207341135	T	TA
2	chr2:207342089:C:G	0	207342089	G	C
2	chr2:207342475:T:C	0	207342475	C	T
2	chr2:207342593:A:G	0	207342593	G	A
2	chr2:207342879:T:C	0	207342879	C	T
2	chr2:207343546:C:T	0	207343546	T	C
2	chr2:207343881:G:A	0	207343881	A	G
2	chr2:207344090:C:T	0	207344090	T	C
2	chr2:207344454:C:T	0	207344454	T	C
2	chr2:207344679:C:T	0	207344679	T	C
2	chr2:207344782:C:T	0	207344782	T	C
2	chr2:207346375:C:T	0	207346375	T	C
2	chr2:207346391:C:T	0	207346391	T	C
2	chr2:207348143:AC:A	0	207348143	A	AC
2	chr2:207348190:C:T	0	207348190	T	C
2	chr2:207348309:G:A	0	207348309	A	G
2	chr2:207348946:G:A	0	207348946	A	G
2	chr2:207349076:G:A	0	207349076	A	G
2	chr2:207350205:A:T	0	207350205	T	A
2	chr2:207350408:C:T	0	207350408	T	C
2	chr2:207351958:G:A	0	207351958	A	G
2	chr2:207351967:T:A	0	207351967	A	T
2	chr2:207352493:A:C	0	207352493	C	A
2	chr2:207352994:T:C	0	207352994	C	T
2	chr2:207353339:T:C	0	207353339	C	T
2	chr2:207355116:T:C	0	207355116	C	T
2	chr2:207355467:T:C	0	207355467	C	T
2	chr2:207356444:G:A	0	207356444	A	G
2	chr2:207356566:T:A	0	207356566	A	T
2	chr2:207357055:C:T	0	207357055	T	C
2	chr2:207357537:A:G	0	207357537	G	A
2	chr2:207357647:G:A	0	207357647	A	G
2	chr2:207358304:A:T	0	207358304	T	A
2	chr2:207358465:A:C	0	207358465	C	A
2	chr2:207360044:G:A	0	207360044	A	G
2	chr2:207360466:A:G	0	207360466	G	A
2	chr2:207360471:G:T	0	207360471	T	G
2	chr2:207362448:A:G	0	207362448	G	A
2	chr2:207363585:C:T	0	207363585	T	C
2	chr2:207364373:T:G	0	207364373	G	T
2	chr2:207364670:C:G	0	207364670	G	C
2	chr2:207364777:C:T	0	207364777	T	C
2	chr2:207364975:C:T	0	207364975	T	C
2	chr2:207365367:A:C	0	207365367	C	A
2	chr2:207365758:C:T	0	207365758	T	C
2	chr2:207366131:A:G	0	207366131	G	A
2	chr2:207366533:G:A	0	207366533	A	G
2	chr2:207366916:C:T	0	207366916	T	C
2	chr2:207366929:A:G	0	207366929	G	A
2	chr2:207367261:C:A	0	207367261	A	C
2	chr2:207367281:C:T	0	207367281	T	C
2	chr2:207367335:A:G	0	207367335	G	A
2	chr2:207368151:A:G	0	207368151	G	A
2	chr2:207368447:T:C	0	207368447	C	T
2	chr2:207368820:C:T	0	207368820	T	C
2	chr2:207368954:G:C	0	207368954	C	G
2	chr2:207369919:T:C	0	207369919	C	T
2	chr2:207370062:T:C	0	207370062	C	T
2	chr2:207370907:T:C	0	207370907	C	T
2	chr2:207370957:A:G	0	207370957	G	A
2	chr2:207370969:A:ATATGTC	0	207370969	ATATGTC	A
2	chr2:207371139:T:C	0	207371139	C	T
2	chr2:207371526:C:T	0	207371526	T	C
2	chr2:207372402:A:G	0	207372402	G	A
2	chr2:207372608:A:C	0	207372608	C	A
2	chr2:207372822:A:G	0	207372822	G	A
2	chr2:207373219:A:G	0	207373219	G	A
2	chr2:207373283:C:G	0	207373283	G	C
2	chr2:207373622:G:T	0	207373622	T	G
2	chr2:207373720:CAAAT:C	0	207373720	C	CAAAT
2	chr2:207374117:T:C	0	207374117	C	T
2	chr2:207375068:G:C	0	207375068	C	G
2	chr2:207376536:G:A	0	207376536	A	G
2	chr2:207376640:G:A	0	207376640	A	G
2	chr2:207376677:G:T	0	207376677	T	G
2	chr2:207376797:A:G	0	207376797	G	A
2	chr2:207376872:C:T	0	207376872	T	C
2	chr2:207377311:T:G	0	207377311	G	T
2	chr2:207377759:G:A	0	207377759	A	G
2	chr2:207377974:T:TAG	0	207377974	TAG	T
2	chr2:207378283:A:G	0	207378283	G	A
2	chr2:207378896:G:GT	0	207378896	GT	G
2	chr2:207378952:T:C	0	207378952	C	T
2	chr2:207379037:C:T	0	207379037	T	C
2	chr2:207379271:T:C	0	207379271	C	T
2	chr2:207379531:T:C	0	207379531	C	T
2	chr2:207380860:A:T	0	207380860	T	A
2	chr2:207381533:T:G	0	207381533	G	T
2	chr2:207382456:G:C	0	207382456	C	G
2	chr2:207383680:C:G	0	207383680	G	C
2	chr2:207384077:C:T	0	207384077	T	C
2	chr2:207384846:C:T	0	207384846	T	C
2	chr2:207385798:T:G	0	207385798	G	T
2	chr2:207385837:T:C	0	207385837	C	T
2	chr2:207385888:G:A	0	207385888	A	G
2	chr2:207386535:A:C	0	207386535	C	A
2	chr2:207386719:A:T	0	207386719	T	A
2	chr2:207386927:G:T	0	207386927	T	G
2	chr2:207387126:A:G	0	207387126	G	A
2	chr2:207387620:C:T	0	207387620	T	C
2	chr2:207387868:A:G	0	207387868	G	A
2	chr2:207388109:T:C	0	207388109	C	T
2	chr2:207388119:A:G	0	207388119	G	A
2	chr2:207388452:C:A	0	207388452	A	C
2	chr2:207389110:T:C	0	207389110	C	T
2	chr2:207389262:T:C	0	207389262	C	T
2	chr2:207389508:G:A	0	207389508	A	G
2	chr2:207390071:A:G	0	207390071	G	A
2	chr2:207390184:G:A	0	207390184	A	G
2	chr2:207390345:C:CA	0	207390345	CA	C
2	chr2:207390794:A:G	0	207390794	G	A
2	chr2:207390878:G:A	0	207390878	A	G
2	chr2:207391057:T:C	0	207391057	C	T
2	chr2:207391167:A:G	0	207391167	G	A
2	chr2:207391251:A:C	0	207391251	C	A
2	chr2:207391511:A:G	0	207391511	G	A
2	chr2:207391819:C:T	0	207391819	T	C
2	chr2:207392000:T:A	0	207392000	A	T
2	chr2:207392666:G:A	0	207392666	A	G
2	chr2:207392745:A:G	0	207392745	G	A
2	chr2:207393280:C:T	0	207393280	T	C
2	chr2:207393285:C:T	0	207393285	T	C
2	chr2:207393299:A:G	0	207393299	G	A
2	chr2:207393369:G:C	0	207393369	C	G
2	chr2:207394005:A:G	0	207394005	G	A
2	chr2:207394014:T:C	0	207394014	C	T
2	chr2:207394446:C:G	0	207394446	G	C
2	chr2:207394786:A:G	0	207394786	G	A
2	chr2:207397676:A:G	0	207397676	G	A
2	chr2:207397862:C:T	0	207397862	T	C
2	chr2:207398553:A:C	0	207398553	C	A
2	chr2:207398555:C:T	0	207398555	T	C
2	chr2:207399074:T:C	0	207399074	C	T
2	chr2:207399266:A:G	0	207399266	G	A
2	chr2:207399901:CA:C	0	207399901	C	CA
2	chr2:207400522:G:C	0	207400522	C	G
2	chr2:207402633:G:A	0	207402633	A	G
2	chr2:207403093:C:T	0	207403093	T	C
2	chr2:207404533:T:C	0	207404533	C	T
2	chr2:207406485:G:A	0	207406485	A	G
2	chr2:207408008:C:A	0	207408008	A	C
2	chr2:207408220:C:T	0	207408220	T	C
2	chr2:207408768:G:A	0	207408768	A	G
2	chr2:207409139:C:T	0	207409139	T	C
2	chr2:207409161:A:G	0	207409161	G	A
2	chr2:207411244:C:T	0	207411244	T	C
2	chr2:207412821:T:C	0	207412821	C	T
2	chr2:207417740:G:A	0	207417740	A	G
2	chr2:207417741:T:C	0	207417741	C	T
2	chr2:207419846:C:G	0	207419846	G	C
2	chr2:207420874:G:C	0	207420874	C	G
2	chr2:207421006:G:C	0	207421006	C	G
2	chr2:207423192:T:C	0	207423192	C	T
2	chr2:207427725:G:A	0	207427725	A	G
2	chr2:207427904:G:A	0	207427904	A	G
2	chr2:207428078:A:T	0	207428078	T	A
2	chr2:207429026:A:G	0	207429026	G	A
2	chr2:207431046:C:T	0	207431046	T	C
2	chr2:207433269:A:G	0	207433269	G	A
2	chr2:207433948:T:C	0	207433948	C	T
2	chr2:207434208:G:A	0	207434208	A	G
2	chr2:207434480:G:A	0	207434480	A	G
2	chr2:207436217:A:T	0	207436217	T	A
2	chr2:207441365:C:T	0	207441365	T	C
2	chr2:207443037:C:T	0	207443037	T	C
2	chr2:207444220:T:C	0	207444220	C	T
2	chr2:207446103:A:G	0	207446103	G	A
2	chr2:207446561:C:T	0	207446561	T	C
2	chr2:207446601:C:T	0	207446601	T	C
2	chr2:207446627:T:C	0	207446627	C	T
2	chr2:207446948:G:A	0	207446948	A	G
2	chr2:207447003:T:C	0	207447003	C	T
2	chr2:207452029:A:G	0	207452029	G	A
2	chr2:207452401:A:C	0	207452401	C	A
2	chr2:207452495:C:A	0	207452495	A	C
2	chr2:207453562:A:G	0	207453562	G	A
2	chr2:207454677:C:T	0	207454677	T	C
2	chr2:207457893:C:G	0	207457893	G	C
2	chr2:207459058:G:A	0	207459058	A	G
2	chr2:207459266:C:A	0	207459266	A	C
2	chr2:207460283:G:A	0	207460283	A	G
2	chr2:207460922:C:T	0	207460922	T	C
2	chr2:207461764:A:G	0	207461764	G	A
2	chr2:207462084:T:C	0	207462084	C	T
2	chr2:207463569:A:G	0	207463569	G	A
2	chr2:207464472:C:T	0	207464472	T	C
2	chr2:207465692:C:T	0	207465692	T	C
2	chr2:207465706:A:G	0	207465706	G	A
2	chr2:207465733:T:C	0	207465733	C	T
2	chr2:207465760:C:A	0	207465760	A	C
2	chr2:207465904:T:A	0	207465904	A	T
2	chr2:207467263:T:C	0	207467263	C	T
2	chr2:207467327:T:C	0	207467327	C	T
2	chr2:207467716:T:C	0	207467716	C	T
2	chr2:207467719:G:T	0	207467719	T	G
2	chr2:207468712:A:G	0	207468712	G	A
2	chr2:207469372:C:T	0	207469372	T	C
2	chr2:207469617:T:C	0	207469617	C	T
2	chr2:207469992:T:C	0	207469992	C	T
2	chr2:207470070:A:G	0	207470070	G	A
2	chr2:207470786:C:T	0	207470786	T	C
2	chr2:207471341:A:G	0	207471341	G	A
2	chr2:207471584:C:T	0	207471584	T	C
2	chr2:207471880:C:G	0	207471880	G	C
2	chr2:207473727:C:T	0	207473727	T	C
2	chr2:207474910:T:C	0	207474910	C	T
2	chr2:207474913:C:T	0	207474913	T	C
2	chr2:207475046:G:A	0	207475046	A	G
2	chr2:207476490:G:A	0	207476490	A	G
2	chr2:207476646:TAA:T	0	207476646	T	TAA
2	chr2:207476861:C:T	0	207476861	T	C
2	chr2:207477322:T:C	0	207477322	C	T
2	chr2:207477560:T:C	0	207477560	C	T
2	chr2:207477866:T:A	0	207477866	A	T
2	chr2:207477927:C:T	0	207477927	T	C
2	chr2:207477991:C:T	0	207477991	T	C
2	chr2:207478136:A:G	0	207478136	G	A
2	chr2:207478300:T:C	0	207478300	C	T
2	chr2:207478697:G:A	0	207478697	A	G
2	chr2:207478966:T:C	0	207478966	C	T
2	chr2:207479101:G:A	0	207479101	A	G
2	chr2:207479385:G:A	0	207479385	A	G
2	chr2:207479535:A:G	0	207479535	G	A
2	chr2:207479681:A:G	0	207479681	G	A
2	chr2:207479791:C:T	0	207479791	T	C
2	chr2:207480164:T:C	0	207480164	C	T
2	chr2:207480192:T:C	0	207480192	C	T
2	chr2:207480517:T:C	0	207480517	C	T
2	chr2:207480656:C:T	0	207480656	T	C
2	chr2:207481099:T:C	0	207481099	C	T
2	chr2:207481653:C:A	0	207481653	A	C
2	chr2:207481686:C:T	0	207481686	T	C
2	chr2:207482136:C:T	0	207482136	T	C
2	chr2:207482263:C:T	0	207482263	T	C
2	chr2:207482320:A:G	0	207482320	G	A
2	chr2:207483522:A:G	0	207483522	G	A
2	chr2:207483644:G:A	0	207483644	A	G
2	chr2:207484043:G:A	0	207484043	A	G
2	chr2:207484463:CTT:C	0	207484463	C	CTT
2	chr2:207485111:C:T	0	207485111	T	C
2	chr2:207485802:G:A	0	207485802	A	G
2	chr2:207486030:T:C	0	207486030	C	T
2	chr2:207486371:G:T	0	207486371	T	G
2	chr2:207495059:A:G	0	207495059	G	A
2	chr2:207497356:T:C	0	207497356	C	T
2	chr2:207498077:C:T	0	207498077	T	C
2	chr2:207498127:C:T	0	207498127	T	C
2	chr2:207498338:C:T	0	207498338	T	C
2	chr2:207498591:C:T	0	207498591	T	C
2	chr2:207498953:G:A	0	207498953	A	G
2	chr2:207500007:C:T	0	207500007	T	C
2	chr2:207500617:T:C	0	207500617	C	T
2	chr2:207500620:A:G	0	207500620	G	A
2	chr2:207500995:T:C	0	207500995	C	T
2	chr2:207501095:A:G	0	207501095	G	A
2	chr2:207501235:T:C	0	207501235	C	T
2	chr2:207501255:C:T	0	207501255	T	C
2	chr2:207503790:A:T	0	207503790	T	A
2	chr2:207504048:A:G	0	207504048	G	A
2	chr2:207504489:C:T	0	207504489	T	C
2	chr2:207504570:G:A	0	207504570	A	G
2	chr2:207504991:C:G	0	207504991	G	C
2	chr2:207506287:C:T	0	207506287	T	C
2	chr2:207506913:C:G	0	207506913	G	C
2	chr2:207508189:T:G	0	207508189	G	T
2	chr2:207508543:T:G	0	207508543	G	T
2	chr2:207508571:G:A	0	207508571	A	G
2	chr2:207509407:T:C	0	207509407	C	T
2	chr2:207509813:G:T	0	207509813	T	G
2	chr2:207510979:GTC:G	0	207510979	G	GTC
2	chr2:207511271:T:C	0	207511271	C	T
2	chr2:207514257:C:T	0	207514257	T	C
2	chr2:207516465:A:C	0	207516465	C	A
2	chr2:207517711:C:T	0	207517711	T	C
2	chr2:207519963:A:G	0	207519963	G	A
2	chr2:207522075:C:T	0	207522075	T	C
2	chr2:207524199:G:A	0	207524199	A	G
2	chr2:207527057:G:A	0	207527057	A	G
2	chr2:207527254:A:G	0	207527254	G	A
2	chr2:207527491:T:C	0	207527491	C	T
2	chr2:207531463:A:G	0	207531463	G	A
2	chr2:207538026:T:C	0	207538026	C	T
2	chr2:207540539:G:A	0	207540539	A	G
2	chr2:207540958:A:G	0	207540958	G	A
2	chr2:207541168:G:A	0	207541168	A	G
2	chr2:207543092:A:T	0	207543092	T	A
2	chr2:207543169:G:A	0	207543169	A	G
2	chr2:207545543:T:C	0	207545543	C	T
2	chr2:207546579:T:C	0	207546579	C	T
2	chr2:207547368:C:T	0	207547368	T	C
2	chr2:207547808:A:G	0	207547808	G	A
2	chr2:207548123:G:A	0	207548123	A	G
2	chr2:207548773:C:A	0	207548773	A	C
2	chr2:207550617:C:T	0	207550617	T	C
2	chr2:207552675:G:A	0	207552675	A	G
2	chr2:207553213:T:C	0	207553213	C	T
2	chr2:207553377:C:T	0	207553377	T	C
2	chr2:207553504:CAG:C	0	207553504	C	CAG
2	chr2:207553589:A:G	0	207553589	G	A
2	chr2:207553608:G:A	0	207553608	A	G
2	chr2:207557025:G:A	0	207557025	A	G
2	chr2:207557539:G:A	0	207557539	A	G
2	chr2:207557611:C:T	0	207557611	T	C
2	chr2:207558705:C:T	0	207558705	T	C
2	chr2:207561533:G:A	0	207561533	A	G
2	chr2:207562074:T:G	0	207562074	G	T
2	chr2:207564010:A:G	0	207564010	G	A
2	chr2:207564435:T:C	0	207564435	C	T
2	chr2:207564627:T:C	0	207564627	C	T
2	chr2:207565659:C:T	0	207565659	T	C
2	chr2:207567016:C:T	0	207567016	T	C
2	chr2:207567622:A:G	0	207567622	G	A
2	chr2:207568520:GC:G	0	207568520	G	GC
2	chr2:207569921:C:T	0	207569921	T	C
2	chr2:207570831:T:C	0	207570831	C	T
2	chr2:207572709:G:A	0	207572709	A	G
2	chr2:207573836:A:G	0	207573836	G	A
2	chr2:207576112:G:C	0	207576112	C	G
2	chr2:207577371:G:A	0	207577371	A	G
2	chr2:207578287:G:A	0	207578287	A	G
2	chr2:207578648:T:A	0	207578648	A	T
2	chr2:207579304:C:A	0	207579304	A	C
2	chr2:207581643:T:G	0	207581643	G	T
2	chr2:207583823:T:C	0	207583823	C	T
2	chr2:207584271:A:G	0	207584271	G	A
2	chr2:207584422:G:A	0	207584422	A	G
2	chr2:207586442:G:C	0	207586442	C	G
2	chr2:207586514:T:A	0	207586514	A	T
2	chr2:207589427:A:G	0	207589427	G	A
2	chr2:207589915:C:T	0	207589915	T	C
2	chr2:207591555:C:A	0	207591555	A	C
2	chr2:207592638:T:C	0	207592638	C	T
2	chr2:207593194:A:G	0	207593194	G	A
2	chr2:207593254:G:A	0	207593254	A	G
2	chr2:207593405:C:T	0	207593405	T	C
2	chr2:207595098:T:C	0	207595098	C	T
2	chr2:207596897:TC:T	0	207596897	T	TC
2	chr2:207600820:C:T	0	207600820	T	C
2	chr2:207601124:CTTTA:C	0	207601124	C	CTTTA
2	chr2:207601546:A:G	0	207601546	G	A
2	chr2:207601642:A:T	0	207601642	T	A
2	chr2:207602426:A:G	0	207602426	G	A
2	chr2:207603273:A:G	0	207603273	G	A
2	chr2:207603748:C:A	0	207603748	A	C
2	chr2:207604489:ATCTT:A	0	207604489	A	ATCTT
2	chr2:207604861:T:C	0	207604861	C	T
2	chr2:207606454:C:T	0	207606454	T	C
2	chr2:207608460:G:A	0	207608460	A	G
2	chr2:207609557:C:A	0	207609557	A	C
2	chr2:207612456:T:C	0	207612456	C	T
2	chr2:207612755:A:G	0	207612755	G	A
2	chr2:207613128:G:A	0	207613128	A	G
2	chr2:207613232:C:T	0	207613232	T	C
2	chr2:207613331:A:G	0	207613331	G	A
2	chr2:207614669:C:T	0	207614669	T	C
2	chr2:207614851:A:G	0	207614851	G	A
2	chr2:207615781:G:T	0	207615781	T	G
2	chr2:207616913:C:T	0	207616913	T	C
2	chr2:207617041:G:A	0	207617041	A	G
2	chr2:207619262:T:C	0	207619262	C	T
2	chr2:207619779:GT:G	0	207619779	G	GT
2	chr2:207619957:C:T	0	207619957	T	C
2	chr2:207624377:C:A	0	207624377	A	C
2	chr2:207627419:A:T	0	207627419	T	A
2	chr2:207627845:C:T	0	207627845	T	C
2	chr2:207628441:A:G	0	207628441	G	A
2	chr2:207628851:T:C	0	207628851	C	T
2	chr2:207629296:C:A	0	207629296	A	C
2	chr2:207629351:TC:T	0	207629351	T	TC
2	chr2:207629510:T:C	0	207629510	C	T
2	chr2:207630131:C:T	0	207630131	T	C
2	chr2:207630327:A:T	0	207630327	T	A
2	chr2:207630335:C:A	0	207630335	A	C
2	chr2:207631310:A:G	0	207631310	G	A
2	chr2:207631458:C:G	0	207631458	G	C
2	chr2:207631666:A:G	0	207631666	G	A
2	chr2:207631686:C:T	0	207631686	T	C
2	chr2:207631991:G:A	0	207631991	A	G
2	chr2:207632018:C:T	0	207632018	T	C
2	chr2:207632199:G:A	0	207632199	A	G
2	chr2:207632303:A:G	0	207632303	G	A
2	chr2:207632310:G:A	0	207632310	A	G
2	chr2:207632563:A:G	0	207632563	G	A
2	chr2:207634576:G:A	0	207634576	A	G
2	chr2:207634788:G:A	0	207634788	A	G
2	chr2:207636785:A:T	0	207636785	T	A
2	chr2:207637006:A:G	0	207637006	G	A
2	chr2:207637014:A:G	0	207637014	G	A
2	chr2:207637973:C:T	0	207637973	T	C
2	chr2:207638487:C:A	0	207638487	A	C
2	chr2:207638834:A:G	0	207638834	G	A
2	chr2:207639322:TC:T	0	207639322	T	TC
2	chr2:207640954:T:C	0	207640954	C	T
2	chr2:207640988:G:C	0	207640988	C	G
2	chr2:207641647:G:A	0	207641647	A	G
2	chr2:207641672:T:C	0	207641672	C	T
2	chr2:207642007:A:G	0	207642007	G	A
2	chr2:207643671:T:C	0	207643671	C	T
2	chr2:207644514:G:A	0	207644514	A	G
2	chr2:207646344:C:T	0	207646344	T	C
2	chr2:207646509:C:A	0	207646509	A	C
2	chr2:207647176:A:T	0	207647176	T	A
2	chr2:207647358:A:G	0	207647358	G	A
2	chr2:207647658:G:A	0	207647658	A	G
2	chr2:207648216:A:T	0	207648216	T	A
2	chr2:207649619:G:A	0	207649619	A	G
2	chr2:207649738:G:A	0	207649738	A	G
2	chr2:207650587:TG:T	0	207650587	T	TG
2	chr2:207650590:C:T	0	207650590	T	C
2	chr2:207652093:A:G	0	207652093	G	A
2	chr2:207653013:TCAAA:T	0	207653013	T	TCAAA
2	chr2:207653045:G:A	0	207653045	A	G
2	chr2:207654014:G:A	0	207654014	A	G
2	chr2:207654679:T:C	0	207654679	C	T
2	chr2:207655319:G:A	0	207655319	A	G
2	chr2:207655533:A:G	0	207655533	G	A
2	chr2:207655558:G:T	0	207655558	T	G
2	chr2:207655738:C:T	0	207655738	T	C
2	chr2:207656636:TAAAC:T	0	207656636	T	TAAAC
2	chr2:207658026:C:G	0	207658026	G	C
2	chr2:207658377:A:G	0	207658377	G	A
2	chr2:207659248:C:G	0	207659248	G	C
2	chr2:207659476:A:G	0	207659476	G	A
2	chr2:207660224:T:A	0	207660224	A	T
2	chr2:207660239:C:G	0	207660239	G	C
2	chr2:207660332:C:G	0	207660332	G	C
2	chr2:207660444:A:T	0	207660444	T	A
2	chr2:207660641:C:G	0	207660641	G	C
2	chr2:207660875:C:T	0	207660875	T	C
2	chr2:207661521:T:C	0	207661521	C	T
2	chr2:207661967:G:A	0	207661967	A	G
2	chr2:207662079:A:G	0	207662079	G	A
2	chr2:207662814:C:T	0	207662814	T	C
2	chr2:207663590:A:G	0	207663590	G	A
2	chr2:207664985:G:A	0	207664985	A	G
2	chr2:207665311:G:A	0	207665311	A	G
2	chr2:207666166:C:T	0	207666166	T	C
2	chr2:207666320:A:G	0	207666320	G	A
2	chr2:207666321:C:A	0	207666321	A	C
2	chr2:207666398:T:C	0	207666398	C	T
2	chr2:207666829:A:G	0	207666829	G	A
2	chr2:207667284:C:T	0	207667284	T	C
2	chr2:207668435:T:C	0	207668435	C	T
2	chr2:207668495:T:C	0	207668495	C	T
2	chr2:207668646:A:G	0	207668646	G	A
2	chr2:207669095:G:A	0	207669095	A	G
2	chr2:207669108:T:C	0	207669108	C	T
2	chr2:207669624:G:A	0	207669624	A	G
2	chr2:207669676:A:C	0	207669676	C	A
2	chr2:207669944:C:T	0	207669944	T	C
2	chr2:207670414:T:A	0	207670414	A	T
2	chr2:207670741:C:T	0	207670741	T	C
2	chr2:207671812:C:A	0	207671812	A	C
2	chr2:207672132:G:A	0	207672132	A	G
2	chr2:207672215:T:C	0	207672215	C	T
2	chr2:207673294:G:A	0	207673294	A	G
2	chr2:207674056:C:T	0	207674056	T	C
2	chr2:207674172:G:A	0	207674172	A	G
2	chr2:207675966:C:G	0	207675966	G	C
2	chr2:207676389:A:G	0	207676389	G	A
2	chr2:207676398:C:T	0	207676398	T	C
2	chr2:207676662:T:C	0	207676662	C	T
2	chr2:207676908:C:T	0	207676908	T	C
2	chr2:207676948:G:C	0	207676948	C	G
2	chr2:207677146:C:A	0	207677146	A	C
2	chr2:207677605:T:C	0	207677605	C	T
2	chr2:207677896:C:T	0	207677896	T	C
2	chr2:207678362:T:C	0	207678362	C	T
2	chr2:207678994:G:T	0	207678994	T	G
2	chr2:207679171:C:T	0	207679171	T	C
2	chr2:207679290:C:T	0	207679290	T	C
2	chr2:207679858:A:G	0	207679858	G	A
2	chr2:207680736:A:G	0	207680736	G	A
2	chr2:207681488:G:C	0	207681488	C	G
2	chr2:207681581:A:G	0	207681581	G	A
2	chr2:207682143:C:A	0	207682143	A	C
2	chr2:207682153:T:G	0	207682153	G	T
2	chr2:207682156:C:T	0	207682156	T	C
2	chr2:207682563:TTGAC:T	0	207682563	T	TTGAC
2	chr2:207682640:C:G	0	207682640	G	C
2	chr2:207683654:C:T	0	207683654	T	C
2	chr2:207684050:G:T	0	207684050	T	G
2	chr2:207684511:G:A	0	207684511	A	G
2	chr2:207685181:G:C	0	207685181	C	G
2	chr2:207685349:A:G	0	207685349	G	A
2	chr2:207685618:C:T	0	207685618	T	C
2	chr2:207686481:C:T	0	207686481	T	C
2	chr2:207687098:C:T	0	207687098	T	C
2	chr2:207687787:G:A	0	207687787	A	G
2	chr2:207688220:C:T	0	207688220	T	C
2	chr2:207689397:A:C	0	207689397	C	A
2	chr2:207689608:A:G	0	207689608	G	A
2	chr2:207690307:T:C	0	207690307	C	T
2	chr2:207690430:G:A	0	207690430	A	G
2	chr2:207690514:G:A	0	207690514	A	G
2	chr2:207691138:C:T	0	207691138	T	C
2	chr2:207691562:T:C	0	207691562	C	T
2	chr2:207692075:T:C	0	207692075	C	T
2	chr2:207692153:C:T	0	207692153	T	C
2	chr2:207693050:A:G	0	207693050	G	A
2	chr2:207693401:G:A	0	207693401	A	G
2	chr2:207693696:G:T	0	207693696	T	G
2	chr2:207694960:G:C	0	207694960	C	G
2	chr2:207695619:G:T	0	207695619	T	G
2	chr2:207696962:C:T	0	207696962	T	C
2	chr2:207697399:G:A	0	207697399	A	G
2	chr2:207697632:C:T	0	207697632	T	C
2	chr2:207698124:A:G	0	207698124	G	A
2	chr2:207698359:A:T	0	207698359	T	A
2	chr2:207698403:G:A	0	207698403	A	G
2	chr2:207698765:T:G	0	207698765	G	T
2	chr2:207699453:C:T	0	207699453	T	C
2	chr2:207700223:T:A	0	207700223	A	T
2	chr2:207700798:T:C	0	207700798	C	T
2	chr2:207701407:C:T	0	207701407	T	C
2	chr2:207701471:C:G	0	207701471	G	C
2	chr2:207701592:C:T	0	207701592	T	C
2	chr2:207701653:T:C	0	207701653	C	T
2	chr2:207701873:T:TA	0	207701873	TA	T
2	chr2:207702145:G:A	0	207702145	A	G
2	chr2:207702917:A:G	0	207702917	G	A
2	chr2:207702965:T:C	0	207702965	C	T
2	chr2:207703106:C:A	0	207703106	A	C
2	chr2:207703122:C:T	0	207703122	T	C
2	chr2:207703320:A:G	0	207703320	G	A
2	chr2:207703764:A:G	0	207703764	G	A
2	chr2:207703792:A:C	0	207703792	C	A
2	chr2:207703800:G:A	0	207703800	A	G
2	chr2:207703808:C:T	0	207703808	T	C
2	chr2:207703947:C:G	0	207703947	G	C
2	chr2:207704688:T:A	0	207704688	A	T
2	chr2:207704857:C:T	0	207704857	T	C
2	chr2:207704866:C:T	0	207704866	T	C
2	chr2:207705387:C:T	0	207705387	T	C
2	chr2:207705403:GTC:G	0	207705403	G	GTC
2	chr2:207705484:A:G	0	207705484	G	A
2	chr2:207705501:C:T	0	207705501	T	C
2	chr2:207706808:T:C	0	207706808	C	T
2	chr2:207706863:G:A	0	207706863	A	G
2	chr2:207706878:C:T	0	207706878	T	C
2	chr2:207707103:C:A	0	207707103	A	C
2	chr2:207707721:C:T	0	207707721	T	C
2	chr2:207708597:G:A	0	207708597	A	G
2	chr2:207709162:C:T	0	207709162	T	C
2	chr2:207709508:C:T	0	207709508	T	C
2	chr2:207710546:A:C	0	207710546	C	A
2	chr2:207713765:T:G	0	207713765	G	T
2	chr2:207714058:G:A	0	207714058	A	G
2	chr2:207715511:T:C	0	207715511	C	T
2	chr2:207715745:C:T	0	207715745	T	C
2	chr2:207716715:C:T	0	207716715	T	C
2	chr2:207717492:G:A	0	207717492	A	G
2	chr2:207718088:T:C	0	207718088	C	T
2	chr2:207720892:C:A	0	207720892	A	C
2	chr2:207722179:T:G	0	207722179	G	T
2	chr2:207722955:C:A	0	207722955	A	C
2	chr2:207723330:C:T	0	207723330	T	C
2	chr2:207724469:T:C	0	207724469	C	T
2	chr2:207725228:G:T	0	207725228	T	G
2	chr2:207725825:T:A	0	207725825	A	T
2	chr2:207725960:A:G	0	207725960	G	A
2	chr2:207726144:G:A	0	207726144	A	G
2	chr2:207726799:G:A	0	207726799	A	G
2	chr2:207726978:A:G	0	207726978	G	A
2	chr2:207728049:T:C	0	207728049	C	T
2	chr2:207728849:T:G	0	207728849	G	T
2	chr2:207729965:A:G	0	207729965	G	A
2	chr2:207732263:G:A	0	207732263	A	G
2	chr2:207732444:G:A	0	207732444	A	G
2	chr2:207732830:A:C	0	207732830	C	A
2	chr2:207732880:T:C	0	207732880	C	T
2	chr2:207734579:CCAA:C	0	207734579	C	CCAA
2	chr2:207735327:A:G	0	207735327	G	A
2	chr2:207735727:C:T	0	207735727	T	C
2	chr2:207737116:C:T	0	207737116	T	C
2	chr2:207737690:A:AT	0	207737690	AT	A
2	chr2:207737901:C:T	0	207737901	T	C
2	chr2:207738594:T:C	0	207738594	C	T
2	chr2:207739951:A:T	0	207739951	T	A
2	chr2:207740075:C:G	0	207740075	G	C
2	chr2:207740084:G:C	0	207740084	C	G
2	chr2:207741359:A:G	0	207741359	G	A
2	chr2:207741833:A:G	0	207741833	G	A
2	chr2:207741873:G:A	0	207741873	A	G
2	chr2:207743123:G:A	0	207743123	A	G
2	chr2:207743915:G:C	0	207743915	C	G
2	chr2:207744095:C:G	0	207744095	G	C
2	chr2:207744600:C:A	0	207744600	A	C
2	chr2:207744612:C:T	0	207744612	T	C
2	chr2:207745475:G:A	0	207745475	A	G
2	chr2:207746077:A:G	0	207746077	G	A
2	chr2:207746294:C:G	0	207746294	G	C
2	chr2:207746361:G:A	0	207746361	A	G
2	chr2:207746553:G:A	0	207746553	A	G
2	chr2:207746663:T:C	0	207746663	C	T
2	chr2:207747501:TTACAAG:T	0	207747501	T	TTACAAG
2	chr2:207747602:G:A	0	207747602	A	G
2	chr2:207748211:C:A	0	207748211	A	C
2	chr2:207748455:T:A	0	207748455	A	T
2	chr2:207749022:C:G	0	207749022	G	C
2	chr2:207749502:A:C	0	207749502	C	A
2	chr2:207749842:G:C	0	207749842	C	G
2	chr2:207750075:T:C	0	207750075	C	T
2	chr2:207750079:A:G	0	207750079	G	A
2	chr2:207750267:G:A	0	207750267	A	G
2	chr2:207751322:A:C	0	207751322	C	A
2	chr2:207751581:G:A	0	207751581	A	G
2	chr2:207751809:G:A	0	207751809	A	G
2	chr2:207751945:G:A	0	207751945	A	G
2	chr2:207751967:G:A	0	207751967	A	G
2	chr2:207752224:G:A	0	207752224	A	G
2	chr2:207752758:G:C	0	207752758	C	G
2	chr2:207752914:C:CTGT	0	207752914	CTGT	C
2	chr2:207752981:A:G	0	207752981	G	A
2	chr2:207754221:T:TA	0	207754221	TA	T
2	chr2:207756492:GAGAA:G	0	207756492	G	GAGAA
2	chr2:207757297:A:C	0	207757297	C	A
2	chr2:207758092:A:G	0	207758092	G	A
2	chr2:207758110:A:C	0	207758110	C	A
2	chr2:207758430:G:A	0	207758430	A	G
2	chr2:207760391:G:A	0	207760391	A	G
2	chr2:207760839:C:A	0	207760839	A	C
2	chr2:207761483:A:G	0	207761483	G	A
2	chr2:207762461:A:C	0	207762461	C	A
2	chr2:207766487:A:T	0	207766487	T	A
2	chr2:207768903:C:T	0	207768903	T	C
2	chr2:207769445:C:T	0	207769445	T	C
2	chr2:207769465:C:G	0	207769465	G	C
2	chr2:207770826:G:A	0	207770826	A	G
2	chr2:207773109:C:T	0	207773109	T	C
2	chr2:207773155:A:G	0	207773155	G	A
2	chr2:207774123:A:ATCCT	0	207774123	ATCCT	A
2	chr2:207774430:T:C	0	207774430	C	T
2	chr2:207775152:A:G	0	207775152	G	A
2	chr2:207776450:G:A	0	207776450	A	G
2	chr2:207777184:A:C	0	207777184	C	A
2	chr2:207777220:C:T	0	207777220	T	C
2	chr2:207777659:G:A	0	207777659	A	G
2	chr2:207778319:G:A	0	207778319	A	G
2	chr2:207779697:G:A	0	207779697	A	G
2	chr2:207780409:C:T	0	207780409	T	C
2	chr2:207782127:C:A	0	207782127	A	C
2	chr2:207783432:C:G	0	207783432	G	C
2	chr2:207784699:G:A	0	207784699	A	G
2	chr2:207785111:C:A	0	207785111	A	C
2	chr2:207786888:C:T	0	207786888	T	C
2	chr2:207787068:T:C	0	207787068	C	T
2	chr2:207787242:G:GA	0	207787242	GA	G
2	chr2:207787838:C:T	0	207787838	T	C
2	chr2:207788426:C:A	0	207788426	A	C
2	chr2:207789163:C:T	0	207789163	T	C
2	chr2:207789938:C:T	0	207789938	T	C
2	chr2:207790284:C:T	0	207790284	T	C
2	chr2:207790348:A:G	0	207790348	G	A
2	chr2:207791006:C:T	0	207791006	T	C
2	chr2:207792694:C:T	0	207792694	T	C
2	chr2:207793594:G:A	0	207793594	A	G
2	chr2:207795520:T:C	0	207795520	C	T
2	chr2:207795843:C:T	0	207795843	T	C
2	chr2:207796377:C:T	0	207796377	T	C
2	chr2:207796688:TTGTCTCCAAA:T	0	207796688	T	TTGTCTCCAAA
2	chr2:207796701:CA:C	0	207796701	C	CA
2	chr2:207796703:A:T	0	207796703	T	A
2	chr2:207797468:T:C	0	207797468	C	T
2	chr2:207798009:C:T	0	207798009	T	C
2	chr2:207798404:C:T	0	207798404	T	C
2	chr2:207799528:C:T	0	207799528	T	C
2	chr2:207799692:T:C	0	207799692	C	T
2	chr2:207799701:T:C	0	207799701	C	T
2	chr2:207800214:A:G	0	207800214	G	A
2	chr2:207800723:TA:T	0	207800723	T	TA
2	chr2:207801168:T:C	0	207801168	C	T
2	chr2:207801391:T:C	0	207801391	C	T
2	chr2:207801845:A:ATAT	0	207801845	ATAT	A
2	chr2:207801847:C:T	0	207801847	T	C
2	chr2:207802067:T:C	0	207802067	C	T
2	chr2:207802265:C:T	0	207802265	T	C
2	chr2:207803399:C:T	0	207803399	T	C
2	chr2:207803632:T:C	0	207803632	C	T
2	chr2:207804288:G:A	0	207804288	A	G
2	chr2:207805383:T:C	0	207805383	C	T
2	chr2:207805453:T:C	0	207805453	C	T
2	chr2:207807007:C:T	0	207807007	T	C
2	chr2:207807078:C:CT	0	207807078	CT	C
2	chr2:207807187:A:C	0	207807187	C	A
2	chr2:207808076:A:T	0	207808076	T	A
2	chr2:207808120:T:C	0	207808120	C	T
2	chr2:207809421:T:C	0	207809421	C	T
2	chr2:207809841:C:T	0	207809841	T	C
2	chr2:207809924:A:T	0	207809924	T	A
2	chr2:207810864:T:C	0	207810864	C	T
2	chr2:207813151:TTTC:T	0	207813151	T	TTTC
2	chr2:207813679:G:A	0	207813679	A	G
2	chr2:207814298:G:A	0	207814298	A	G
2	chr2:207814624:G:A	0	207814624	A	G
2	chr2:207814642:C:T	0	207814642	T	C
2	chr2:207814823:G:A	0	207814823	A	G
2	chr2:207817377:A:C	0	207817377	C	A
2	chr2:207819617:A:G	0	207819617	G	A
2	chr2:207820556:A:G	0	207820556	G	A
2	chr2:207821686:C:T	0	207821686	T	C
2	chr2:207823595:T:C	0	207823595	C	T
2	chr2:207823806:T:C	0	207823806	C	T
2	chr2:207824453:T:C	0	207824453	C	T
2	chr2:207825059:T:C	0	207825059	C	T
2	chr2:207825557:A:G	0	207825557	G	A
2	chr2:207825736:G:T	0	207825736	T	G
2	chr2:207826568:C:T	0	207826568	T	C
2	chr2:207828537:C:G	0	207828537	G	C
2	chr2:207828906:A:G	0	207828906	G	A
2	chr2:207829207:A:G	0	207829207	G	A
2	chr2:207829641:C:T	0	207829641	T	C
2	chr2:207830677:GAAGAAGGACACTTCTTCT:G	0	207830677	G	GAAGAAGGACACTTCTTCT
2	chr2:207831408:T:G	0	207831408	G	T
2	chr2:207831601:T:C	0	207831601	C	T
2	chr2:207832939:C:G	0	207832939	G	C
2	chr2:207833268:G:T	0	207833268	T	G
2	chr2:207833660:A:G	0	207833660	G	A
2	chr2:207834206:C:T	0	207834206	T	C
2	chr2:207835026:T:C	0	207835026	C	T
2	chr2:207835034:G:A	0	207835034	A	G
2	chr2:207835041:A:G	0	207835041	G	A
2	chr2:207835875:G:T	0	207835875	T	G
2	chr2:207836187:T:C	0	207836187	C	T
2	chr2:207836219:A:G	0	207836219	G	A
2	chr2:207836299:G:A	0	207836299	A	G
2	chr2:207838795:G:A	0	207838795	A	G
2	chr2:207838978:C:T	0	207838978	T	C
2	chr2:207839579:G:T	0	207839579	T	G
2	chr2:207839623:T:C	0	207839623	C	T
2	chr2:207839805:C:T	0	207839805	T	C
2	chr2:207840367:C:A	0	207840367	A	C
2	chr2:207840798:TG:T	0	207840798	T	TG
2	chr2:207840812:T:A	0	207840812	A	T
2	chr2:207840869:C:T	0	207840869	T	C
2	chr2:207842078:T:C	0	207842078	C	T
2	chr2:207842176:C:T	0	207842176	T	C
2	chr2:207842225:C:T	0	207842225	T	C
2	chr2:207842920:G:A	0	207842920	A	G
2	chr2:207843084:A:G	0	207843084	G	A
2	chr2:207843236:A:G	0	207843236	G	A
2	chr2:207843780:C:T	0	207843780	T	C
2	chr2:207843836:T:C	0	207843836	C	T
2	chr2:207844341:T:C	0	207844341	C	T
2	chr2:207844403:C:T	0	207844403	T	C
2	chr2:207844414:T:C	0	207844414	C	T
2	chr2:207844449:CCCA:C	0	207844449	C	CCCA
2	chr2:207845193:T:C	0	207845193	C	T
2	chr2:207847637:T:C	0	207847637	C	T
2	chr2:207847686:C:T	0	207847686	T	C
2	chr2:207848131:A:G	0	207848131	G	A
2	chr2:207848303:G:A	0	207848303	A	G
2	chr2:207848547:C:T	0	207848547	T	C
2	chr2:207848614:T:C	0	207848614	C	T
2	chr2:207849857:T:C	0	207849857	C	T
2	chr2:207850590:G:A	0	207850590	A	G
2	chr2:207851282:C:T	0	207851282	T	C
2	chr2:207851935:C:T	0	207851935	T	C
2	chr2:207852021:T:C	0	207852021	C	T
2	chr2:207852180:G:A	0	207852180	A	G
2	chr2:207852470:G:T	0	207852470	T	G
2	chr2:207853059:T:C	0	207853059	C	T
2	chr2:207854334:A:G	0	207854334	G	A
2	chr2:207855365:G:A	0	207855365	A	G
2	chr2:207856374:T:C	0	207856374	C	T
2	chr2:207857667:C:T	0	207857667	T	C
2	chr2:207858512:C:T	0	207858512	T	C
2	chr2:207858566:T:C	0	207858566	C	T
2	chr2:207858774:C:T	0	207858774	T	C
2	chr2:207858843:C:A	0	207858843	A	C
2	chr2:207861517:C:T	0	207861517	T	C
2	chr2:207861527:AC:A	0	207861527	A	AC
2	chr2:207862413:GATT:G	0	207862413	G	GATT
2	chr2:207863265:C:T	0	207863265	T	C
2	chr2:207863913:A:AT	0	207863913	AT	A
2	chr2:207863993:T:C	0	207863993	C	T
2	chr2:207864816:C:T	0	207864816	T	C
2	chr2:207865380:A:G	0	207865380	G	A
2	chr2:207866002:G:A	0	207866002	A	G
2	chr2:207867830:T:A	0	207867830	A	T
2	chr2:207867978:T:C	0	207867978	C	T
2	chr2:207868276:T:TA	0	207868276	TA	T
2	chr2:207870513:C:T	0	207870513	T	C
2	chr2:207870818:G:A	0	207870818	A	G
2	chr2:207873254:C:T	0	207873254	T	C
2	chr2:207877535:C:T	0	207877535	T	C
2	chr2:207878303:A:AT	0	207878303	AT	A
2	chr2:207878940:C:G	0	207878940	G	C
2	chr2:207880256:A:C	0	207880256	C	A
2	chr2:207881402:C:T	0	207881402	T	C
2	chr2:207881918:C:T	0	207881918	T	C
2	chr2:207884036:C:T	0	207884036	T	C
2	chr2:207886025:T:C	0	207886025	C	T
2	chr2:207888543:C:T	0	207888543	T	C
2	chr2:207890632:T:A	0	207890632	A	T
2	chr2:207891628:C:T	0	207891628	T	C
2	chr2:207891908:G:A	0	207891908	A	G
2	chr2:207892020:C:T	0	207892020	T	C
2	chr2:207893125:CA:C	0	207893125	C	CA
2	chr2:207893345:C:G	0	207893345	G	C
2	chr2:207893683:G:C	0	207893683	C	G
2	chr2:207894641:G:C	0	207894641	C	G
2	chr2:207896207:C:T	0	207896207	T	C
2	chr2:207896511:G:T	0	207896511	T	G
2	chr2:207900974:T:C	0	207900974	C	T
2	chr2:207902241:C:T	0	207902241	T	C
2	chr2:207902261:T:C	0	207902261	C	T
2	chr2:207903643:G:T	0	207903643	T	G
2	chr2:207903816:G:A	0	207903816	A	G
2	chr2:207906134:C:T	0	207906134	T	C
2	chr2:207909136:C:T	0	207909136	T	C
2	chr2:207909621:C:A	0	207909621	A	C
2	chr2:207910217:C:A	0	207910217	A	C
2	chr2:207911132:A:G	0	207911132	G	A
2	chr2:207912085:C:T	0	207912085	T	C
2	chr2:207912638:A:G	0	207912638	G	A
2	chr2:207912643:A:G	0	207912643	G	A
2	chr2:207914079:G:A	0	207914079	A	G
2	chr2:207917894:G:T	0	207917894	T	G
2	chr2:207918244:C:T	0	207918244	T	C
2	chr2:207921172:T:C	0	207921172	C	T
2	chr2:207921342:T:C	0	207921342	C	T
2	chr2:207924028:T:C	0	207924028	C	T
2	chr2:207925876:G:A	0	207925876	A	G
2	chr2:207926264:T:C	0	207926264	C	T
2	chr2:207928020:T:G	0	207928020	G	T
2	chr2:207928178:A:G	0	207928178	G	A
2	chr2:207930607:A:G	0	207930607	G	A
2	chr2:207931354:C:T	0	207931354	T	C
2	chr2:207932181:T:C	0	207932181	C	T
2	chr2:207933394:T:C	0	207933394	C	T
2	chr2:207933471:G:A	0	207933471	A	G
2	chr2:207940868:A:G	0	207940868	G	A
2	chr2:207942216:G:T	0	207942216	T	G
2	chr2:207943120:T:C	0	207943120	C	T
2	chr2:207943363:C:G	0	207943363	G	C
2	chr2:207943724:C:T	0	207943724	T	C
2	chr2:207944845:C:G	0	207944845	G	C
2	chr2:207945694:G:A	0	207945694	A	G
2	chr2:207946373:C:T	0	207946373	T	C
2	chr2:207946560:C:T	0	207946560	T	C
2	chr2:207947158:T:C	0	207947158	C	T
2	chr2:207947654:T:G	0	207947654	G	T
2	chr2:207948610:T:C	0	207948610	C	T
2	chr2:207948733:C:T	0	207948733	T	C
2	chr2:207948913:G:A	0	207948913	A	G
2	chr2:207948981:TC:T	0	207948981	T	TC
2	chr2:207949321:G:A	0	207949321	A	G
2	chr2:207952478:T:C	0	207952478	C	T
2	chr2:207953110:T:C	0	207953110	C	T
2	chr2:207953984:T:C	0	207953984	C	T
2	chr2:207956316:A:C	0	207956316	C	A
2	chr2:207956429:A:C	0	207956429	C	A
2	chr2:207956468:A:G	0	207956468	G	A
2	chr2:207956556:A:T	0	207956556	T	A
2	chr2:207957396:G:T	0	207957396	T	G
2	chr2:207958200:T:G	0	207958200	G	T
2	chr2:207959327:T:C	0	207959327	C	T
2	chr2:207961732:G:C	0	207961732	C	G
2	chr2:207962333:T:C	0	207962333	C	T
2	chr2:207962399:T:C	0	207962399	C	T
2	chr2:207964803:A:G	0	207964803	G	A
2	chr2:207966831:G:A	0	207966831	A	G
2	chr2:207967824:C:G	0	207967824	G	C
2	chr2:207968519:C:T	0	207968519	T	C
2	chr2:207968533:T:C	0	207968533	C	T
2	chr2:207969503:T:C	0	207969503	C	T
2	chr2:207969536:T:C	0	207969536	C	T
2	chr2:207969767:C:T	0	207969767	T	C
2	chr2:207970141:T:C	0	207970141	C	T
2	chr2:207970227:A:C	0	207970227	C	A
2	chr2:207970976:G:T	0	207970976	T	G
2	chr2:207973098:G:A	0	207973098	A	G
2	chr2:207973661:C:T	0	207973661	T	C
2	chr2:207974014:G:C	0	207974014	C	G
2	chr2:207974708:T:C	0	207974708	C	T
2	chr2:207974797:C:T	0	207974797	T	C
2	chr2:207974872:A:C	0	207974872	C	A
2	chr2:207976409:A:G	0	207976409	G	A
2	chr2:207977240:A:G	0	207977240	G	A
2	chr2:207977670:A:G	0	207977670	G	A
2	chr2:207977904:T:C	0	207977904	C	T
2	chr2:207979105:C:T	0	207979105	T	C
2	chr2:207980942:A:G	0	207980942	G	A
2	chr2:207983138:G:A	0	207983138	A	G
2	chr2:207984141:T:C	0	207984141	C	T
2	chr2:207984429:T:C	0	207984429	C	T
2	chr2:207984601:A:G	0	207984601	G	A
2	chr2:207986024:A:C	0	207986024	C	A
2	chr2:207986257:C:A	0	207986257	A	C
2	chr2:207987258:A:C	0	207987258	C	A
2	chr2:207987351:C:T	0	207987351	T	C
2	chr2:207987398:T:C	0	207987398	C	T
2	chr2:207988575:T:C	0	207988575	C	T
2	chr2:207990411:A:G	0	207990411	G	A
2	chr2:207995169:T:C	0	207995169	C	T
2	chr2:207995192:C:T	0	207995192	T	C
2	chr2:207996077:A:G	0	207996077	G	A
2	chr2:207997366:C:T	0	207997366	T	C
2	chr2:207997726:T:C	0	207997726	C	T
2	chr2:207999500:A:G	0	207999500	G	A
2	chr2:208002280:A:C	0	208002280	C	A
2	chr2:208003095:G:A	0	208003095	A	G
2	chr2:208004258:T:C	0	208004258	C	T
2	chr2:208004713:G:A	0	208004713	A	G
2	chr2:208004789:C:T	0	208004789	T	C
2	chr2:208004975:G:A	0	208004975	A	G
2	chr2:208005037:C:T	0	208005037	T	C
2	chr2:208005040:GTCTTGAAC:G	0	208005040	G	GTCTTGAAC
2	chr2:208005254:G:C	0	208005254	C	G
2	chr2:208005293:A:G	0	208005293	G	A
2	chr2:208009484:G:A	0	208009484	A	G
2	chr2:208009859:A:G	0	208009859	G	A
2	chr2:208009970:A:G	0	208009970	G	A
2	chr2:208012018:G:A	0	208012018	A	G
2	chr2:208013632:T:C	0	208013632	C	T
2	chr2:208014537:G:A	0	208014537	A	G
2	chr2:208015739:A:G	0	208015739	G	A
2	chr2:208016605:G:A	0	208016605	A	G
2	chr2:208017860:C:T	0	208017860	T	C
2	chr2:208018154:C:T	0	208018154	T	C
2	chr2:208018328:A:G	0	208018328	G	A
2	chr2:208018656:A:C	0	208018656	C	A
2	chr2:208018671:G:A	0	208018671	A	G
2	chr2:208020838:G:A	0	208020838	A	G
2	chr2:208020930:A:G	0	208020930	G	A
2	chr2:208021482:G:A	0	208021482	A	G
2	chr2:208022900:G:A	0	208022900	A	G
2	chr2:208023205:G:A	0	208023205	A	G
2	chr2:208023873:AT:A	0	208023873	A	AT
2	chr2:208025649:A:G	0	208025649	G	A
2	chr2:208026937:C:T	0	208026937	T	C
2	chr2:208027215:A:C	0	208027215	C	A
2	chr2:208027521:C:G	0	208027521	G	C
2	chr2:208027647:C:T	0	208027647	T	C
2	chr2:208028018:G:C	0	208028018	C	G
2	chr2:208028112:G:A	0	208028112	A	G
2	chr2:208028700:G:A	0	208028700	A	G
2	chr2:208028925:T:A	0	208028925	A	T
2	chr2:208029323:G:A	0	208029323	A	G
2	chr2:208029714:A:G	0	208029714	G	A
2	chr2:208030704:A:G	0	208030704	G	A
2	chr2:208033556:G:A	0	208033556	A	G
2	chr2:208033820:A:T	0	208033820	T	A
2	chr2:208034498:C:T	0	208034498	T	C
2	chr2:208034537:T:C	0	208034537	C	T
2	chr2:208034622:G:A	0	208034622	A	G
2	chr2:208034753:A:G	0	208034753	G	A
2	chr2:208035688:T:C	0	208035688	C	T
2	chr2:208035914:C:T	0	208035914	T	C
2	chr2:208036124:A:G	0	208036124	G	A
2	chr2:208036284:C:T	0	208036284	T	C
2	chr2:208036470:C:T	0	208036470	T	C
2	chr2:208036498:C:T	0	208036498	T	C
2	chr2:208036525:C:T	0	208036525	T	C
2	chr2:208037742:C:T	0	208037742	T	C
2	chr2:208038111:A:G	0	208038111	G	A
2	chr2:208038419:G:A	0	208038419	A	G
2	chr2:208039096:T:C	0	208039096	C	T
2	chr2:208039270:C:T	0	208039270	T	C
2	chr2:208041155:C:T	0	208041155	T	C
2	chr2:208041491:A:T	0	208041491	T	A
2	chr2:208041749:G:A	0	208041749	A	G
2	chr2:208041930:T:C	0	208041930	C	T
2	chr2:208042053:A:G	0	208042053	G	A
2	chr2:208042290:C:T	0	208042290	T	C
2	chr2:208042306:C:G	0	208042306	G	C
2	chr2:208042522:C:A	0	208042522	A	C
2	chr2:208042885:T:C	0	208042885	C	T
2	chr2:208043004:C:T	0	208043004	T	C
2	chr2:208043176:C:T	0	208043176	T	C
2	chr2:208043660:G:A	0	208043660	A	G
2	chr2:208044144:T:G	0	208044144	G	T
2	chr2:208044317:G:T	0	208044317	T	G
2	chr2:208044458:T:C	0	208044458	C	T
2	chr2:208044608:A:G	0	208044608	G	A
2	chr2:208044692:A:G	0	208044692	G	A
2	chr2:208044837:G:T	0	208044837	T	G
2	chr2:208045005:C:T	0	208045005	T	C
2	chr2:208045166:T:A	0	208045166	A	T
2	chr2:208045542:A:G	0	208045542	G	A
2	chr2:208046014:T:C	0	208046014	C	T
2	chr2:208046132:G:A	0	208046132	A	G
2	chr2:208046184:T:C	0	208046184	C	T
2	chr2:208046550:G:A	0	208046550	A	G
2	chr2:208046639:T:C	0	208046639	C	T
2	chr2:208046669:C:T	0	208046669	T	C
2	chr2:208046762:C:G	0	208046762	G	C
2	chr2:208046765:G:A	0	208046765	A	G
2	chr2:208046775:A:C	0	208046775	C	A
2	chr2:208046812:TTTA:T	0	208046812	T	TTTA
2	chr2:208046857:C:T	0	208046857	T	C
2	chr2:208047246:C:T	0	208047246	T	C
2	chr2:208047292:A:G	0	208047292	G	A
2	chr2:208048456:C:T	0	208048456	T	C
2	chr2:208048669:A:C	0	208048669	C	A
2	chr2:208050704:G:A	0	208050704	A	G
2	chr2:208051703:G:A	0	208051703	A	G
2	chr2:208052074:T:C	0	208052074	C	T
2	chr2:208052982:C:A	0	208052982	A	C
2	chr2:208052991:G:C	0	208052991	C	G
2	chr2:208053323:T:G	0	208053323	G	T
2	chr2:208054193:C:T	0	208054193	T	C
2	chr2:208054616:G:A	0	208054616	A	G
2	chr2:208054926:A:G	0	208054926	G	A
2	chr2:208055439:T:C	0	208055439	C	T
2	chr2:208056533:T:A	0	208056533	A	T
2	chr2:208057510:G:T	0	208057510	T	G
2	chr2:208059576:T:C	0	208059576	C	T
2	chr2:208059629:A:G	0	208059629	G	A
2	chr2:208060186:A:G	0	208060186	G	A
2	chr2:208060995:T:C	0	208060995	C	T
```
