## Supplementary material for "Characterization of shared and ancestry-specific signals driving complex traits using multi-ancestry fine-mapping": mesusieoutput

```
                 eur          afr      eur_afr
   [1,] 0.0001855398 0.0002010296 6.074699e-05
   [2,] 0.0002057562 0.0002040790 7.351244e-05
   [3,] 0.0001893922 0.0002011854 6.500475e-05
   [4,] 0.0002059935 0.0002037421 7.339886e-05
   [5,] 0.0002058178 0.0002034706 7.308170e-05
   [6,] 0.0002061025 0.0002033262 7.313568e-05
   [7,] 0.0002056050 0.0002037424 7.316589e-05
   [8,] 0.0002051877 0.0002033041 7.257748e-05
   [9,] 0.0002056135 0.0002034103 7.291218e-05
  [10,] 0.0002057628 0.0002038623 7.335102e-05
  [11,] 0.0002055530 0.0002039436 7.328541e-05
  [12,] 0.0002053654 0.0002037119 7.299654e-05
  [13,] 0.0002057231 0.0002035797 7.310926e-05
  [14,] 0.0001860529 0.0002006435 6.279319e-05
  [15,] 0.0002045692 0.0002038800 7.263704e-05
  [16,] 0.0002055680 0.0002033124 7.280873e-05
  [17,] 0.0002039156 0.0002055733 7.323349e-05
  [18,] 0.0002059857 0.0002039760 7.357823e-05
  [19,] 0.0002068439 0.0002037229 7.389075e-05
  [20,] 0.0002063514 0.0002042648 7.402309e-05
  [21,] 0.0002047408 0.0002061361 7.418176e-05
  [22,] 0.0002066476 0.0002021586 7.242282e-05
  [23,] 0.0002063143 0.0002031731 7.313169e-05
  [24,] 0.0002060697 0.0002035290 7.328221e-05
  [25,] 0.0002057621 0.0002032901 7.291223e-05
  [26,] 0.0002017235 0.0002033535 6.769904e-05
  [27,] 0.0001928546 0.0001995104 6.392178e-05
  [28,] 0.0001852799 0.0002004927 6.087495e-05
  [29,] 0.0002062472 0.0002034152 7.329555e-05
  [30,] 0.0002062513 0.0002034436 7.332114e-05
  [31,] 0.0002062665 0.0002034795 7.335828e-05
  [32,] 0.0001929917 0.0001993491 6.225673e-05
  [33,] 0.0001890098 0.0001999397 6.393591e-05
  [34,] 0.0001892817 0.0001998546 6.400162e-05
  [35,] 0.0002035893 0.0002038742 7.210660e-05
  [36,] 0.0001854153 0.0002005863 6.079619e-05
  [37,] 0.0002019316 0.0002037417 7.091576e-05
  [38,] 0.0002063429 0.0002118865 7.934798e-05
  [39,] 0.0001942903 0.0001980427 6.428412e-05
  [40,] 0.0002009922 0.0002020062 7.193624e-05
  [41,] 0.0001951585 0.0002045822 6.872396e-05
  [42,] 0.0001975769 0.0002035330 7.140763e-05
  [43,] 0.0001976322 0.0002034909 6.575045e-05
  [44,] 0.0001893937 0.0002002363 6.092352e-05
  [45,] 0.0001886872 0.0001990419 6.327493e-05
  [46,] 0.0002018707 0.0002038597 6.796684e-05
  [47,] 0.0002094903 0.0001982522 6.962881e-05
  [48,] 0.0001897339 0.0001989441 6.314553e-05
  [49,] 0.0001932569 0.0001975779 6.327101e-05
  [50,] 0.0001945032 0.0002066851 7.170147e-05
  [51,] 0.0001991607 0.0002032297 6.630302e-05
  [52,] 0.0001929943 0.0001984698 6.446283e-05
  [53,] 0.0001932234 0.0002014131 6.189652e-05
  [54,] 0.0001912130 0.0001976479 6.279061e-05
  [55,] 0.0001886813 0.0002076767 6.775853e-05
  [56,] 0.0001928156 0.0001996569 6.118849e-05
  [57,] 0.0001970674 0.0002030196 6.518316e-05
  [58,] 0.0001984851 0.0002017217 6.151583e-05
  [59,] 0.0001988625 0.0002004252 6.192550e-05
  [60,] 0.0002104405 0.0001997450 7.189047e-05
  [61,] 0.0001985750 0.0002036368 6.651143e-05
  [62,] 0.0002091757 0.0002011008 6.627468e-05
  [63,] 0.0001997967 0.0001986475 6.488561e-05
  [64,] 0.0002163430 0.0001981202 6.815848e-05
  [65,] 0.0002010274 0.0002012901 6.446591e-05
  [66,] 0.0001996161 0.0002050327 6.499555e-05
  [67,] 0.0002016406 0.0001997955 6.558079e-05
  [68,] 0.0002018431 0.0001997861 6.564126e-05
  [69,] 0.0002026569 0.0001989635 6.578201e-05
  [70,] 0.0002018763 0.0002005514 6.526945e-05
  [71,] 0.0001963814 0.0001981287 6.581693e-05
  [72,] 0.0001995650 0.0002062415 6.522375e-05
  [73,] 0.0002058140 0.0001984932 7.009372e-05
  [74,] 0.0001993940 0.0002047090 6.502153e-05
  [75,] 0.0002016737 0.0001999307 6.548630e-05
  [76,] 0.0002088252 0.0001985258 6.585193e-05
  [77,] 0.0001993734 0.0002056276 6.520868e-05
  [78,] 0.0002216623 0.0002080928 6.433390e-05
  [79,] 0.0002022397 0.0002000652 6.551447e-05
  [80,] 0.0001893077 0.0002044455 6.378277e-05
  [81,] 0.0001891310 0.0002033678 6.245154e-05
  [82,] 0.0001937142 0.0002002927 6.335771e-05
  [83,] 0.0001938063 0.0001994908 6.319169e-05
  [84,] 0.0001934741 0.0002142404 6.853739e-05
  [85,] 0.0001934545 0.0002134165 6.727698e-05
  [86,] 0.0001949170 0.0002029907 6.494607e-05
  [87,] 0.0001935631 0.0002149967 6.909333e-05
  [88,] 0.0001935189 0.0002141230 6.866670e-05
  [89,] 0.0001933798 0.0002137905 6.727694e-05
  [90,] 0.0001941187 0.0002020436 6.445005e-05
  [91,] 0.0002328500 0.0002014200 8.106819e-05
  [92,] 0.0001938355 0.0002001016 6.326338e-05
  [93,] 0.0002378161 0.0002036657 6.653632e-05
  [94,] 0.0002017072 0.0002167866 8.024375e-05
  [95,] 0.0001946831 0.0002095006 6.987798e-05
  [96,] 0.0002105165 0.0002013812 7.216652e-05
  [97,] 0.0001961311 0.0002035231 6.752827e-05
  [98,] 0.0001967891 0.0002090645 7.097467e-05
  [99,] 0.0001985692 0.0002062110 7.101542e-05
 [100,] 0.0001988914 0.0002072162 7.182015e-05
 [101,] 0.0002011042 0.0002029475 6.653938e-05
 [102,] 0.0001963331 0.0002041557 6.800395e-05
 [103,] 0.0001981374 0.0002065583 7.085658e-05
 [104,] 0.0001976336 0.0002068032 7.057494e-05
 [105,] 0.0001979232 0.0002068284 7.082867e-05
 [106,] 0.0001980832 0.0002073184 7.122397e-05
 [107,] 0.0001959503 0.0002043394 6.776757e-05
 [108,] 0.0001981513 0.0002070704 7.114363e-05
 [109,] 0.0001972449 0.0002074143 7.057245e-05
 [110,] 0.0001971397 0.0002070319 7.028779e-05
 [111,] 0.0001973425 0.0002068782 7.038715e-05
 [112,] 0.0001968528 0.0002042564 6.846697e-05
 [113,] 0.0002099330 0.0002027654 7.441685e-05
 [114,] 0.0002070521 0.0002027080 7.307121e-05
 [115,] 0.0001970850 0.0002023537 6.483900e-05
 [116,] 0.0001965658 0.0002040445 6.814031e-05
 [117,] 0.0001959843 0.0001997890 6.078553e-05
 [118,] 0.0001967453 0.0002041464 6.826829e-05
 [119,] 0.0001957983 0.0002041329 6.747215e-05
 [120,] 0.0001983008 0.0002079533 7.168667e-05
 [121,] 0.0001965456 0.0002040341 6.804732e-05
 [122,] 0.0001968954 0.0002071885 7.013515e-05
 [123,] 0.0001960070 0.0002042870 6.779723e-05
 [124,] 0.0001984253 0.0002023871 6.517025e-05
 [125,] 0.0001962444 0.0002044488 6.800384e-05
 [126,] 0.0001982971 0.0002023819 6.514236e-05
 [127,] 0.0001987011 0.0002072064 7.160634e-05
 [128,] 0.0001967949 0.0002040398 6.825668e-05
 [129,] 0.0001962101 0.0002041513 6.782957e-05
 [130,] 0.0001967412 0.0002042937 6.834464e-05
 [131,] 0.0001967218 0.0002044552 6.841090e-05
 [132,] 0.0001982533 0.0002023786 6.513458e-05
 [133,] 0.0001988804 0.0002056722 7.088107e-05
 [134,] 0.0001990452 0.0002061687 7.129943e-05
 [135,] 0.0001960716 0.0002078838 6.953396e-05
 [136,] 0.0001941636 0.0002110935 6.788708e-05
 [137,] 0.0001948601 0.0002123992 6.981627e-05
 [138,] 0.0001941280 0.0002082651 6.564569e-05
 [139,] 0.0001940472 0.0002111524 6.749491e-05
 [140,] 0.0001940980 0.0002122683 6.808909e-05
 [141,] 0.0001942833 0.0002131626 6.895784e-05
 [142,] 0.0001942829 0.0002135469 6.908707e-05
 [143,] 0.0001943440 0.0002134908 6.922156e-05
 [144,] 0.0001942199 0.0002133870 6.885911e-05
 [145,] 0.0001893341 0.0002009186 5.962569e-05
 [146,] 0.0001945252 0.0002132248 6.952245e-05
 [147,] 0.0001943147 0.0002133211 6.908446e-05
 [148,] 0.0001941977 0.0002124802 6.848268e-05
 [149,] 0.0001949711 0.0002020977 6.470130e-05
 [150,] 0.0001943111 0.0002133977 6.910825e-05
 [151,] 0.0001942158 0.0002139451 6.903093e-05
 [152,] 0.0001941921 0.0002109972 6.795164e-05
 [153,] 0.0001946435 0.0002032400 6.474580e-05
 [154,] 0.0001947378 0.0002020746 6.456542e-05
 [155,] 0.0001940876 0.0002108118 6.754125e-05
 [156,] 0.0001942360 0.0002140663 6.912492e-05
 [157,] 0.0001943139 0.0002130955 6.901252e-05
 [158,] 0.0002022337 0.0002032385 6.738575e-05
 [159,] 0.0001949333 0.0002020009 6.456228e-05
 [160,] 0.0001862898 0.0001987873 5.958323e-05
 [161,] 0.0001968129 0.0002030974 6.027244e-05
 [162,] 0.0001954695 0.0002002501 6.388573e-05
 [163,] 0.0001887072 0.0002037825 6.493498e-05
 [164,] 0.0001898227 0.0002034109 6.365745e-05
 [165,] 0.0001904944 0.0002044803 6.650058e-05
 [166,] 0.0001943481 0.0002019890 6.435813e-05
 [167,] 0.0001933354 0.0002029881 6.444580e-05
 [168,] 0.0001947676 0.0002023954 6.465028e-05
 [169,] 0.0001889700 0.0002047398 6.567995e-05
 [170,] 0.0001903320 0.0002030107 6.535412e-05
 [171,] 0.0001951006 0.0002016923 6.496120e-05
 [172,] 0.0001946339 0.0002024704 6.462040e-05
 [173,] 0.0002056774 0.0002031728 6.814999e-05
 [174,] 0.0001890164 0.0002107013 6.880776e-05
 [175,] 0.0001925600 0.0002049088 6.797553e-05
 [176,] 0.0001889826 0.0001978572 6.028017e-05
 [177,] 0.0002014955 0.0001992103 6.578181e-05
 [178,] 0.0002032693 0.0002006415 6.565527e-05
 [179,] 0.0002023854 0.0002034342 6.758741e-05
 [180,] 0.0002017919 0.0001994660 6.605782e-05
 [181,] 0.0002024843 0.0002029653 6.751991e-05
 [182,] 0.0002025031 0.0002029583 6.751634e-05
 [183,] 0.0001936074 0.0002070116 6.844221e-05
 [184,] 0.0002013311 0.0001996220 6.598162e-05
 [185,] 0.0002017174 0.0002053276 6.841600e-05
 [186,] 0.0001903263 0.0001972997 6.150280e-05
 [187,] 0.0001952860 0.0002012735 6.317694e-05
 [188,] 0.0001944683 0.0002040040 6.505034e-05
 [189,] 0.0001945981 0.0002062915 6.100977e-05
 [190,] 0.0002022262 0.0002019117 6.688137e-05
 [191,] 0.0002008887 0.0002013132 6.612634e-05
 [192,] 0.0002017030 0.0002036612 6.754892e-05
 [193,] 0.0002014342 0.0002170632 6.889181e-05
 [194,] 0.0002011133 0.0002181144 6.968517e-05
 [195,] 0.0002017793 0.0002054519 6.855116e-05
 [196,] 0.0002009667 0.0002208935 7.115038e-05
 [197,] 0.0002015551 0.0002167087 6.865961e-05
 [198,] 0.0002075451 0.0002015254 6.238906e-05
 [199,] 0.0002013444 0.0002168022 6.898003e-05
 [200,] 0.0002017931 0.0002156394 6.816745e-05
 [201,] 0.0002016576 0.0002153421 6.822864e-05
 [202,] 0.0002380921 0.0002030662 7.773331e-05
 [203,] 0.0002018180 0.0002159631 6.821617e-05
 [204,] 0.0002016031 0.0002162845 6.850885e-05
 [205,] 0.0002012997 0.0002148902 6.849446e-05
 [206,] 0.0002013036 0.0002148718 6.848495e-05
 [207,] 0.0002012837 0.0002169539 6.911095e-05
 [208,] 0.0002009582 0.0002187665 7.058196e-05
 [209,] 0.0002016901 0.0002036127 6.751143e-05
 [210,] 0.0002015894 0.0002155613 6.835307e-05
 [211,] 0.0002013849 0.0002162249 6.876266e-05
 [212,] 0.0002010602 0.0002165544 6.938562e-05
 [213,] 0.0002010461 0.0002176191 6.959640e-05
 [214,] 0.0002010006 0.0002161634 6.930008e-05
 [215,] 0.0002010599 0.0002228543 7.104182e-05
 [216,] 0.0002012122 0.0002168544 6.916150e-05
 [217,] 0.0002010906 0.0002240760 7.130297e-05
 [218,] 0.0002011493 0.0002202502 7.017593e-05
 [219,] 0.0002010973 0.0002130462 6.847716e-05
 [220,] 0.0002010676 0.0002246184 7.149497e-05
 [221,] 0.0002010150 0.0002109617 6.786066e-05
 [222,] 0.0001907898 0.0002040032 6.450133e-05
 [223,] 0.0002016568 0.0002036525 6.750134e-05
 [224,] 0.0002021654 0.0002020717 6.586155e-05
 [225,] 0.0002020362 0.0002018835 6.586654e-05
 [226,] 0.0002004256 0.0002036715 6.775853e-05
 [227,] 0.0002018260 0.0002019306 6.635018e-05
 [228,] 0.0002022782 0.0002008928 6.583306e-05
 [229,] 0.0002020902 0.0002019880 6.586994e-05
 [230,] 0.0002016763 0.0002025606 6.644702e-05
 [231,] 0.0001978762 0.0002039046 6.681192e-05
 [232,] 0.0002024921 0.0002021120 6.631686e-05
 [233,] 0.0002014835 0.0002031326 6.687255e-05
 [234,] 0.0002014561 0.0002031881 6.689191e-05
 [235,] 0.0002015158 0.0002029880 6.682040e-05
 [236,] 0.0001890849 0.0002067461 6.224160e-05
 [237,] 0.0002007235 0.0002310561 7.340944e-05
 [238,] 0.0002013869 0.0002039025 6.725779e-05
 [239,] 0.0001867959 0.0002031220 6.273845e-05
 [240,] 0.0001898663 0.0002043693 6.338124e-05
 [241,] 0.0002013875 0.0002039066 6.725868e-05
 [242,] 0.0002394741 0.0002030653 7.796730e-05
 [243,] 0.0002014609 0.0002037793 6.734504e-05
 [244,] 0.0002040590 0.0002016071 6.592214e-05
 [245,] 0.0002014447 0.0002030808 6.689411e-05
 [246,] 0.0002014314 0.0002030148 6.689465e-05
 [247,] 0.0002013875 0.0002038198 6.728617e-05
 [248,] 0.0002014030 0.0002037683 6.733358e-05
 [249,] 0.0002014507 0.0002037272 6.729299e-05
 [250,] 0.0002013854 0.0002038472 6.722365e-05
 [251,] 0.0002013850 0.0002037223 6.722492e-05
 [252,] 0.0002014847 0.0002029729 6.683461e-05
 [253,] 0.0002015417 0.0002029834 6.680832e-05
 [254,] 0.0002065985 0.0001994186 6.679161e-05
 [255,] 0.0002034814 0.0002023022 6.509470e-05
 [256,] 0.0002008470 0.0002045865 6.716838e-05
 [257,] 0.0002015203 0.0002039812 6.752668e-05
 [258,] 0.0001897947 0.0001984512 6.065930e-05
 [259,] 0.0001893275 0.0001994011 5.993597e-05
 [260,] 0.0001989318 0.0002033429 6.598981e-05
 [261,] 0.0001917187 0.0002075994 5.950226e-05
 [262,] 0.0002020522 0.0002020621 6.153163e-05
 [263,] 0.0001975526 0.0002032408 6.066329e-05
 [264,] 0.0001955905 0.0002027674 6.035786e-05
 [265,] 0.0001887360 0.0002007247 5.956209e-05
 [266,] 0.0002207734 0.0002065041 6.507637e-05
 [267,] 0.0002110432 0.0002035826 6.249086e-05
 [268,] 0.0001951415 0.0002020437 6.008375e-05
 [269,] 0.0001940081 0.0002138693 5.945313e-05
 [270,] 0.0001982543 0.0002027402 6.035838e-05
 [271,] 0.0002003634 0.0002041846 6.066956e-05
 [272,] 0.0001897146 0.0002023484 5.949848e-05
 [273,] 0.0002021716 0.0002053747 6.219606e-05
 [274,] 0.0002183201 0.0002058286 6.463661e-05
 [275,] 0.0001969632 0.0002033338 6.529381e-05
 [276,] 0.0001946365 0.0002138898 5.953548e-05
 [277,] 0.0001990529 0.0002061612 5.991848e-05
 [278,] 0.0001964680 0.0002016897 6.531878e-05
 [279,] 0.0001955045 0.0002092849 5.945672e-05
 [280,] 0.0001997389 0.0002031357 6.657869e-05
 [281,] 0.0002129255 0.0002056086 6.403755e-05
 [282,] 0.0001962776 0.0002015755 6.508062e-05
 [283,] 0.0002054175 0.0001984544 6.748105e-05
 [284,] 0.0002051225 0.0002036392 6.965157e-05
 [285,] 0.0001863017 0.0002012908 6.217919e-05
 [286,] 0.0001961018 0.0002020371 6.514929e-05
 [287,] 0.0001850193 0.0002134359 6.105005e-05
 [288,] 0.0002085133 0.0002094245 6.386913e-05
 [289,] 0.0002083406 0.0002123738 6.381032e-05
 [290,] 0.0001967510 0.0002075447 6.086362e-05
 [291,] 0.0002076947 0.0002074485 6.241518e-05
 [292,] 0.0001932977 0.0002076777 6.057934e-05
 [293,] 0.0002014491 0.0002032589 6.679178e-05
 [294,] 0.0001962769 0.0002011798 6.503862e-05
 [295,] 0.0001894149 0.0002079344 5.960977e-05
 [296,] 0.0001970726 0.0002035997 6.589184e-05
 [297,] 0.0002285285 0.0002010837 7.669178e-05
 [298,] 0.0001961559 0.0002023261 6.516616e-05
 [299,] 0.0001962625 0.0002013868 6.498547e-05
 [300,] 0.0001987351 0.0002053183 6.134216e-05
 [301,] 0.0001965788 0.0002021537 6.560567e-05
 [302,] 0.0001991317 0.0002017562 6.580750e-05
 [303,] 0.0001853216 0.0002013819 6.154297e-05
 [304,] 0.0001961218 0.0002065464 6.093806e-05
 [305,] 0.0001964158 0.0002025245 6.479069e-05
 [306,] 0.0001863366 0.0002006122 6.174679e-05
 [307,] 0.0001964992 0.0002032224 6.612123e-05
 [308,] 0.0002238455 0.0002032683 7.250435e-05
 [309,] 0.0002035462 0.0002037723 6.915449e-05
 [310,] 0.0001927462 0.0002064339 6.041415e-05
 [311,] 0.0002053600 0.0002021324 6.842835e-05
 [312,] 0.0001961721 0.0002026958 6.509149e-05
 [313,] 0.0001951446 0.0002059285 6.072039e-05
 [314,] 0.0001959745 0.0002020044 6.511553e-05
 [315,] 0.0001958396 0.0002015061 6.479971e-05
 [316,] 0.0002241492 0.0002033276 7.645807e-05
 [317,] 0.0001837087 0.0002055577 6.256067e-05
 [318,] 0.0001847746 0.0002047195 6.340181e-05
 [319,] 0.0001850125 0.0002051602 6.363695e-05
 [320,] 0.0002072623 0.0002081632 6.382659e-05
 [321,] 0.0001854914 0.0002051308 6.417482e-05
 [322,] 0.0001926849 0.0002064556 6.983173e-05
 [323,] 0.0001920248 0.0002062992 6.928911e-05
 [324,] 0.0001967438 0.0001981518 6.278621e-05
 [325,] 0.0001864662 0.0002086535 6.003782e-05
 [326,] 0.0001951935 0.0002056279 6.077689e-05
 [327,] 0.0001958636 0.0002020273 6.502542e-05
 [328,] 0.0001947526 0.0002005375 6.582899e-05
 [329,] 0.0002044712 0.0001979124 6.660661e-05
 [330,] 0.0002226209 0.0002008892 7.380473e-05
 [331,] 0.0001898800 0.0002056439 6.738584e-05
 [332,] 0.0002136954 0.0002081838 6.421736e-05
 [333,] 0.0001957586 0.0002014930 6.471159e-05
 [334,] 0.0002022240 0.0002007671 6.646479e-05
 [335,] 0.0002190386 0.0002087458 6.476467e-05
 [336,] 0.0001998379 0.0002031814 6.642244e-05
 [337,] 0.0001994948 0.0002059364 6.128377e-05
 [338,] 0.0001962520 0.0002059274 6.085649e-05
 [339,] 0.0001877686 0.0002037755 6.309613e-05
 [340,] 0.0001962666 0.0002031631 6.514237e-05
 [341,] 0.0001919741 0.0001980938 6.400600e-05
 [342,] 0.0001962242 0.0002031154 6.514303e-05
 [343,] 0.0001923334 0.0002036274 6.812048e-05
 [344,] 0.0001931273 0.0002080595 7.103758e-05
 [345,] 0.0001855441 0.0002075170 6.016365e-05
 [346,] 0.0001849835 0.0002057499 6.399487e-05
 [347,] 0.0002342661 0.0002001911 7.574009e-05
 [348,] 0.0001858701 0.0002048045 6.431467e-05
 [349,] 0.0001965525 0.0002064379 7.230911e-05
 [350,] 0.0001879470 0.0002081604 6.693607e-05
 [351,] 0.0002059300 0.0001980202 6.655874e-05
 [352,] 0.0001941033 0.0002071772 7.116532e-05
 [353,] 0.0001946558 0.0002068705 7.135373e-05
 [354,] 0.0001987674 0.0002031930 6.619683e-05
 [355,] 0.0002028850 0.0002032980 6.708540e-05
 [356,] 0.0002052968 0.0001980683 6.636148e-05
 [357,] 0.0001960191 0.0002031270 6.523629e-05
 [358,] 0.0001957562 0.0002016148 6.480276e-05
 [359,] 0.0001849359 0.0002074676 6.030277e-05
 [360,] 0.0002026220 0.0002026659 6.835155e-05
 [361,] 0.0001893112 0.0002052019 6.032078e-05
 [362,] 0.0002177392 0.0002069405 6.478427e-05
 [363,] 0.0002005497 0.0002024739 6.651350e-05
 [364,] 0.0001875107 0.0002054324 6.022807e-05
 [365,] 0.0001967771 0.0002000787 6.512807e-05
 [366,] 0.0002006960 0.0002031365 6.676410e-05
 [367,] 0.0001923851 0.0002003919 6.288182e-05
 [368,] 0.0001877870 0.0002055161 6.023302e-05
 [369,] 0.0001958162 0.0001984632 6.400429e-05
 [370,] 0.0001956955 0.0002004780 6.432281e-05
 [371,] 0.0001925607 0.0002006004 6.256598e-05
 [372,] 0.0001961746 0.0002039227 6.143858e-05
 [373,] 0.0001963668 0.0002040087 6.144515e-05
 [374,] 0.0001952162 0.0002012972 6.319566e-05
 [375,] 0.0001987837 0.0002031771 6.612776e-05
 [376,] 0.0001965622 0.0002020964 6.629852e-05
 [377,] 0.0001968251 0.0002005015 6.543982e-05
 [378,] 0.0001968228 0.0002005396 6.546336e-05
 [379,] 0.0001888103 0.0002008375 6.146414e-05
 [380,] 0.0001966393 0.0001986045 6.459064e-05
 [381,] 0.0001957333 0.0002007134 6.437636e-05
 [382,] 0.0001969080 0.0001986518 6.438661e-05
 [383,] 0.0001957228 0.0002006701 6.437969e-05
 [384,] 0.0001975689 0.0002033201 6.563709e-05
 [385,] 0.0002019040 0.0002032861 6.683061e-05
 [386,] 0.0002003889 0.0002033152 6.603875e-05
 [387,] 0.0001961620 0.0002030339 6.513463e-05
 [388,] 0.0002184238 0.0002096667 6.445827e-05
 [389,] 0.0001956557 0.0001998308 6.410085e-05
 [390,] 0.0001912566 0.0002051824 6.052253e-05
 [391,] 0.0001897326 0.0002045723 6.043844e-05
 [392,] 0.0002439418 0.0002030542 8.160054e-05
 [393,] 0.0001982815 0.0002003041 6.594641e-05
 [394,] 0.0001979648 0.0001997877 6.532808e-05
 [395,] 0.0002060128 0.0002034819 6.965736e-05
 [396,] 0.0001913672 0.0002098283 6.010504e-05
 [397,] 0.0001872505 0.0002045927 5.975151e-05
 [398,] 0.0001962715 0.0002006957 6.485348e-05
 [399,] 0.0001840694 0.0002035289 6.030164e-05
 [400,] 0.0001974885 0.0001996794 6.504029e-05
 [401,] 0.0001901353 0.0002112623 6.015337e-05
 [402,] 0.0001863090 0.0001988229 6.172648e-05
 [403,] 0.0001961416 0.0002031015 6.526025e-05
 [404,] 0.0001837760 0.0002012545 6.092789e-05
 [405,] 0.0001959670 0.0002017280 6.469806e-05
 [406,] 0.0001854539 0.0001979005 6.082662e-05
 [407,] 0.0001841190 0.0001982124 6.006650e-05
 [408,] 0.0001850213 0.0001989139 6.136463e-05
 [409,] 0.0001843047 0.0001983100 6.024488e-05
 [410,] 0.0001842326 0.0001983089 6.021653e-05
 [411,] 0.0001958598 0.0002016986 6.469581e-05
 [412,] 0.0001866223 0.0001988572 6.236784e-05
 [413,] 0.0001865326 0.0001997006 6.269965e-05
 [414,] 0.0001959358 0.0002012563 6.197356e-05
 [415,] 0.0001926343 0.0001982576 6.225135e-05
 [416,] 0.0001859568 0.0002018840 6.373173e-05
 [417,] 0.0001843017 0.0001988778 5.945631e-05
 [418,] 0.0001866674 0.0002001904 5.953367e-05
 [419,] 0.0001855093 0.0002008029 5.947965e-05
 [420,] 0.0001838297 0.0002000901 5.951860e-05
 [421,] 0.0001990909 0.0002032682 6.805180e-05
 [422,] 0.0001858456 0.0002115247 6.104833e-05
 [423,] 0.0001850414 0.0002014946 5.951268e-05
 [424,] 0.0001858435 0.0002000421 5.947366e-05
 [425,] 0.0001953670 0.0002017439 6.478415e-05
 [426,] 0.0002025986 0.0002034285 6.884939e-05
 [427,] 0.0001954515 0.0002019116 6.502403e-05
 [428,] 0.0001847368 0.0002043958 5.973407e-05
 [429,] 0.0001850477 0.0002118150 6.140229e-05
 [430,] 0.0001857015 0.0002006858 5.945401e-05
 [431,] 0.0001954475 0.0002005723 6.448877e-05
 [432,] 0.0001859722 0.0002007208 5.946257e-05
 [433,] 0.0001953667 0.0002017634 6.449450e-05
 [434,] 0.0001835764 0.0002033799 6.001401e-05
 [435,] 0.0001859964 0.0002005595 5.946113e-05
 [436,] 0.0001838290 0.0001987916 5.947288e-05
 [437,] 0.0001951920 0.0002011994 6.430062e-05
 [438,] 0.0001838554 0.0001989234 5.947520e-05
 [439,] 0.0001847223 0.0002002366 5.946189e-05
 [440,] 0.0001954809 0.0002037474 6.572148e-05
 [441,] 0.0001955698 0.0002038530 6.592597e-05
 [442,] 0.0001855366 0.0001999822 5.946241e-05
 [443,] 0.0001956268 0.0002038914 6.574982e-05
 [444,] 0.0001833634 0.0002011240 5.978461e-05
 [445,] 0.0001855924 0.0001998234 5.946978e-05
 [446,] 0.0001859638 0.0002000013 5.948023e-05
 [447,] 0.0001836361 0.0002014603 5.972028e-05
 [448,] 0.0001858883 0.0002050414 5.963651e-05
 [449,] 0.0001868517 0.0002053582 5.955930e-05
 [450,] 0.0001884052 0.0002032975 5.946492e-05
 [451,] 0.0001866912 0.0002150287 6.116045e-05
 [452,] 0.0001893587 0.0002038118 5.948470e-05
 [453,] 0.0001959392 0.0002021184 6.544104e-05
 [454,] 0.0001998241 0.0002033320 6.845814e-05
 [455,] 0.0001879004 0.0002046197 5.949257e-05
 [456,] 0.0001870530 0.0002044354 5.951060e-05
 [457,] 0.0001954023 0.0002033182 6.653463e-05
 [458,] 0.0001880421 0.0002009546 5.982556e-05
 [459,] 0.0001955971 0.0002033844 6.669724e-05
 [460,] 0.0001879299 0.0002003421 5.981525e-05
 [461,] 0.0001871553 0.0002005284 5.975149e-05
 [462,] 0.0001874286 0.0002012364 5.974045e-05
 [463,] 0.0001956662 0.0002025678 6.500887e-05
 [464,] 0.0001861147 0.0002016794 5.977896e-05
 [465,] 0.0001843945 0.0001995905 5.948711e-05
 [466,] 0.0001984385 0.0002031117 6.617715e-05
 [467,] 0.0001839229 0.0001997987 5.952622e-05
 [468,] 0.0001974297 0.0002001310 6.413410e-05
 [469,] 0.0001957310 0.0002003671 6.398052e-05
 [470,] 0.0001850390 0.0002143110 6.183246e-05
 [471,] 0.0001854729 0.0002006669 6.097888e-05
 [472,] 0.0002110771 0.0002046214 6.561254e-05
 [473,] 0.0001965438 0.0002068351 6.835394e-05
 [474,] 0.0001959088 0.0002027311 6.534694e-05
 [475,] 0.0002023266 0.0002055551 6.787767e-05
 [476,] 0.0002056802 0.0002063837 7.230009e-05
 [477,] 0.0002052507 0.0002066590 7.219937e-05
 [478,] 0.0001847163 0.0002029537 6.172945e-05
 [479,] 0.0001846442 0.0002037926 6.171422e-05
 [480,] 0.0002052836 0.0002033741 6.995714e-05
 [481,] 0.0002053228 0.0002064084 7.207683e-05
 [482,] 0.0001883453 0.0002033078 6.411950e-05
 [483,] 0.0001846446 0.0002034606 6.115835e-05
 [484,] 0.0002052280 0.0002032462 7.029022e-05
 [485,] 0.0002048230 0.0002067536 7.195784e-05
 [486,] 0.0001878129 0.0002005166 6.081673e-05
 [487,] 0.0001846112 0.0001999153 6.059534e-05
 [488,] 0.0001851487 0.0002020945 6.213976e-05
 [489,] 0.0002340508 0.0002044001 8.362751e-05
 [490,] 0.0001867099 0.0001985359 6.118833e-05
 [491,] 0.0001870394 0.0001995560 6.105366e-05
 [492,] 0.0001850930 0.0002011792 6.177812e-05
 [493,] 0.0002051342 0.0002065416 7.203337e-05
 [494,] 0.0001912290 0.0001981731 6.216550e-05
 [495,] 0.0001860559 0.0002002157 6.078273e-05
 [496,] 0.0001865156 0.0001996572 6.080013e-05
 [497,] 0.0001862997 0.0001997907 6.069347e-05
 [498,] 0.0001901821 0.0002050728 6.278161e-05
 [499,] 0.0001859956 0.0001987764 6.046224e-05
 [500,] 0.0001863007 0.0001988122 6.050720e-05
 [501,] 0.0001857226 0.0001997527 6.061897e-05
 [502,] 0.0001884528 0.0002005739 6.113878e-05
 [503,] 0.0001870848 0.0002004448 6.087583e-05
 [504,] 0.0001862363 0.0002056905 6.121487e-05
 [505,] 0.0001860930 0.0002001703 6.060523e-05
 [506,] 0.0002125641 0.0001993733 6.703341e-05
 [507,] 0.0001865772 0.0002001577 6.067677e-05
 [508,] 0.0001979220 0.0002029481 6.582245e-05
 [509,] 0.0002136226 0.0001987857 6.905503e-05
 [510,] 0.0001864905 0.0002000645 6.069040e-05
 [511,] 0.0001860526 0.0002002453 6.077728e-05
 [512,] 0.0001855086 0.0001998691 6.059788e-05
 [513,] 0.0001863687 0.0002007424 6.072780e-05
 [514,] 0.0001857623 0.0002003385 6.070547e-05
 [515,] 0.0001859748 0.0002003267 6.074181e-05
 [516,] 0.0002155970 0.0002003005 7.045802e-05
 [517,] 0.0002054545 0.0002062943 7.206697e-05
 [518,] 0.0001863547 0.0002007328 6.072793e-05
 [519,] 0.0002127077 0.0001982286 7.202247e-05
 [520,] 0.0001863685 0.0001993339 6.038570e-05
 [521,] 0.0001871770 0.0002005086 6.087277e-05
 [522,] 0.0002032170 0.0001987480 6.916043e-05
 [523,] 0.0002084288 0.0001990922 7.179235e-05
 [524,] 0.0002030276 0.0001990123 6.942409e-05
 [525,] 0.0002034668 0.0001991652 6.979675e-05
 [526,] 0.0002041499 0.0001979086 6.819028e-05
 [527,] 0.0001865812 0.0002009718 6.070839e-05
 [528,] 0.0001986542 0.0002033637 6.625959e-05
 [529,] 0.0001906485 0.0002053636 6.276159e-05
 [530,] 0.0002149635 0.0001990674 6.782920e-05
 [531,] 0.0001867286 0.0002011868 6.068937e-05
 [532,] 0.0001864575 0.0002013134 6.067328e-05
 [533,] 0.0001870233 0.0002009521 6.076234e-05
 [534,] 0.0002126807 0.0001990887 6.717910e-05
 [535,] 0.0001871068 0.0002009022 6.078225e-05
 [536,] 0.0001865626 0.0002009258 6.071029e-05
 [537,] 0.0001868451 0.0002003423 6.026670e-05
 [538,] 0.0002054844 0.0001985562 6.984972e-05
 [539,] 0.0001869461 0.0002002380 6.028040e-05
 [540,] 0.0001866156 0.0002009760 6.071019e-05
 [541,] 0.0001863474 0.0002010749 6.067322e-05
 [542,] 0.0001962213 0.0002031612 6.524702e-05
 [543,] 0.0001853840 0.0002009008 6.064518e-05
 [544,] 0.0001856934 0.0002009025 6.065015e-05
 [545,] 0.0001852041 0.0002008242 6.064802e-05
 [546,] 0.0002120561 0.0001988919 6.756568e-05
 [547,] 0.0002066107 0.0001987685 6.640636e-05
 [548,] 0.0001864265 0.0002001347 6.025500e-05
 [549,] 0.0001858877 0.0001999338 6.043422e-05
 [550,] 0.0001861415 0.0002002615 6.047133e-05
 [551,] 0.0002095501 0.0001989568 6.659828e-05
 [552,] 0.0001864131 0.0001996891 6.070566e-05
 [553,] 0.0001866359 0.0002002916 6.084992e-05
 [554,] 0.0001859967 0.0002016834 6.059855e-05
 [555,] 0.0002174374 0.0001988821 6.840932e-05
 [556,] 0.0001851852 0.0002011520 6.030948e-05
 [557,] 0.0001844762 0.0002032945 6.046202e-05
 [558,] 0.0001845414 0.0002038466 6.052036e-05
 [559,] 0.0001848882 0.0002029155 6.030555e-05
 [560,] 0.0001844450 0.0001986324 6.012858e-05
 [561,] 0.0001847787 0.0002029773 6.034041e-05
 [562,] 0.0001843302 0.0002027537 6.045543e-05
 [563,] 0.0001847916 0.0002030936 6.035750e-05
 [564,] 0.0001845323 0.0002029873 6.041226e-05
 [565,] 0.0002025837 0.0002014793 6.468597e-05
 [566,] 0.0001845514 0.0002029833 6.040035e-05
 [567,] 0.0001845367 0.0002027561 6.037821e-05
 [568,] 0.0001847864 0.0002029682 6.033948e-05
 [569,] 0.0001855664 0.0002026655 6.019492e-05
 [570,] 0.0001844393 0.0002026639 6.039896e-05
 [571,] 0.0001842295 0.0002031998 6.051739e-05
 [572,] 0.0001843383 0.0002030161 6.048265e-05
 [573,] 0.0001845411 0.0002029033 6.039344e-05
 [574,] 0.0001843642 0.0002032573 6.051935e-05
 [575,] 0.0001843278 0.0002030793 6.049780e-05
 [576,] 0.0001842237 0.0002031204 6.055152e-05
 [577,] 0.0001843389 0.0002030653 6.048919e-05
 [578,] 0.0001842850 0.0002031612 6.052943e-05
 [579,] 0.0001842643 0.0002031553 6.053510e-05
 [580,] 0.0001841955 0.0002031326 6.056845e-05
 [581,] 0.0001841407 0.0002031625 6.060500e-05
 [582,] 0.0001840383 0.0002027658 6.060150e-05
 [583,] 0.0001843406 0.0002030661 6.041035e-05
 [584,] 0.0002540226 0.0002167889 1.188317e-04
 [585,] 0.0002618551 0.0002003804 9.082568e-05
 [586,] 0.0002598170 0.0002011850 9.208017e-05
 [587,] 0.0002601328 0.0002096354 1.117117e-04
 [588,] 0.0002619551 0.0002001621 8.986413e-05
 [589,] 0.0002627817 0.0002029511 9.976757e-05
 [590,] 0.0002610469 0.0002073726 1.083823e-04
 [591,] 0.0002541923 0.0002082158 1.061404e-04
 [592,] 0.0002559804 0.0002002206 8.800815e-05
 [593,] 0.0002626893 0.0002003699 9.110363e-05
 [594,] 0.0002563018 0.0002116278 1.126685e-04
 [595,] 0.0002598671 0.0002004228 9.029502e-05
 [596,] 0.0002635637 0.0002003134 9.116834e-05
 [597,] 0.0002593281 0.0002110488 1.134869e-04
 [598,] 0.0002683846 0.0002001963 9.240845e-05
 [599,] 0.0002564380 0.0002086547 1.080737e-04
 [600,] 0.0002637402 0.0002003765 9.155984e-05
 [601,] 0.0002637186 0.0002004220 9.175136e-05
 [602,] 0.0002743453 0.0002001783 9.444389e-05
 [603,] 0.0002701178 0.0002000913 9.244406e-05
 [604,] 0.0001930939 0.0002022357 6.425543e-05
 [605,] 0.0002661974 0.0002007550 9.291741e-05
 [606,] 0.0002576637 0.0002012926 9.503259e-05
 [607,] 0.0002523473 0.0002088497 1.060658e-04
 [608,] 0.0002529014 0.0002012875 9.302763e-05
 [609,] 0.0002498873 0.0002115441 1.086848e-04
 [610,] 0.0002634796 0.0002031275 9.963276e-05
 [611,] 0.0001981406 0.0002034552 6.602914e-05
 [612,] 0.0002593646 0.0002153153 1.201657e-04
 [613,] 0.0002606486 0.0002014851 9.414490e-05
 [614,] 0.0002607251 0.0002153390 1.210825e-04
 [615,] 0.0002562809 0.0002159924 1.191606e-04
 [616,] 0.0002543167 0.0002154074 1.173956e-04
 [617,] 0.0002401803 0.0002032595 7.863867e-05
 [618,] 0.0002617138 0.0002007806 9.130886e-05
 [619,] 0.0002499503 0.0002173572 1.168402e-04
 [620,] 0.0002728872 0.0002008532 9.675237e-05
 [621,] 0.0002315196 0.0002174057 1.044179e-04
 [622,] 0.0002692180 0.0002035989 1.042912e-04
 [623,] 0.0002370809 0.0002012480 8.778538e-05
 [624,] 0.0001966200 0.0002027790 6.647424e-05
 [625,] 0.0002522758 0.0002015937 9.100879e-05
 [626,] 0.0002413016 0.0002103700 1.022742e-04
 [627,] 0.0002612115 0.0002026268 7.822323e-05
 [628,] 0.0002305347 0.0002114909 9.759559e-05
 [629,] 0.0002307569 0.0002136843 1.001129e-04
 [630,] 0.0002001306 0.0002027455 6.779162e-05
 [631,] 0.0001933166 0.0002046425 6.508018e-05
 [632,] 0.0002291520 0.0002087433 9.347154e-05
 [633,] 0.0002309294 0.0002095680 9.546699e-05
 [634,] 0.0002008742 0.0002038687 6.798771e-05
 [635,] 0.0001952716 0.0001994629 6.430417e-05
 [636,] 0.0002406231 0.0002021649 8.890391e-05
 [637,] 0.0002080398 0.0002024347 6.992846e-05
 [638,] 0.0001960892 0.0002031721 6.571193e-05
 [639,] 0.0002441503 0.0002002727 8.734162e-05
 [640,] 0.0002107318 0.0001995254 7.106744e-05
 [641,] 0.0002038278 0.0002002161 6.420138e-05
 [642,] 0.0002072206 0.0002000625 6.524111e-05
 [643,] 0.0001984127 0.0002032846 6.553073e-05
 [644,] 0.0001983855 0.0002025233 6.629088e-05
 [645,] 0.0001970657 0.0002006349 6.576274e-05
 [646,] 0.0001968833 0.0002005221 6.557670e-05
 [647,] 0.0002422928 0.0002020141 8.946453e-05
 [648,] 0.0002455927 0.0002025051 9.173749e-05
 [649,] 0.0002466733 0.0002025334 9.226842e-05
 [650,] 0.0002116850 0.0002024497 7.129671e-05
 [651,] 0.0002435246 0.0002006247 8.803975e-05
 [652,] 0.0002424017 0.0002019105 8.913847e-05
 [653,] 0.0002413303 0.0002017971 8.860972e-05
 [654,] 0.0002420425 0.0002018851 8.892990e-05
 [655,] 0.0002402830 0.0002020317 8.847200e-05
 [656,] 0.0002453877 0.0002016836 9.010875e-05
 [657,] 0.0002286290 0.0001993897 7.440856e-05
 [658,] 0.0001971740 0.0002001916 6.548125e-05
 [659,] 0.0001973414 0.0002001471 6.554985e-05
 [660,] 0.0001970932 0.0002001420 6.540053e-05
 [661,] 0.0002042853 0.0002028223 6.633521e-05
 [662,] 0.0002026877 0.0001981886 6.570372e-05
 [663,] 0.0002525571 0.0001988917 8.908001e-05
 [664,] 0.0002558538 0.0001993670 9.168533e-05
 [665,] 0.0002504253 0.0001988129 8.804524e-05
 [666,] 0.0002550064 0.0001985488 8.899302e-05
 [667,] 0.0002027695 0.0001981940 6.573409e-05
 [668,] 0.0002535432 0.0001985979 8.859631e-05
 [669,] 0.0001975427 0.0001999395 6.551190e-05
 [670,] 0.0002297643 0.0001989710 7.589268e-05
 [671,] 0.0002537509 0.0001987670 8.915101e-05
 [672,] 0.0002393145 0.0002015020 8.701065e-05
 [673,] 0.0002557724 0.0001987072 9.105528e-05
 [674,] 0.0002330950 0.0001986729 7.693803e-05
 [675,] 0.0001976687 0.0002000331 6.565009e-05
 [676,] 0.0002518133 0.0001990335 8.921321e-05
 [677,] 0.0002320933 0.0001989767 7.668960e-05
 [678,] 0.0002012970 0.0001987674 6.555712e-05
 [679,] 0.0002251720 0.0001994110 7.395617e-05
 [680,] 0.0001979739 0.0002000321 6.581733e-05
 [681,] 0.0002291585 0.0001989596 7.559855e-05
 [682,] 0.0001979476 0.0001999981 6.577277e-05
 [683,] 0.0001983213 0.0002002418 6.613821e-05
 [684,] 0.0001954390 0.0002005495 6.486818e-05
 [685,] 0.0002253456 0.0001983220 7.365114e-05
 [686,] 0.0002299517 0.0001990186 7.631096e-05
 [687,] 0.0002073354 0.0001983943 6.625157e-05
 [688,] 0.0002099915 0.0001984105 6.677856e-05
 [689,] 0.0001945449 0.0001996839 6.551613e-05
 [690,] 0.0002091111 0.0001984927 6.632456e-05
 [691,] 0.0001990549 0.0001999467 6.771241e-05
 [692,] 0.0001922488 0.0002006520 6.084825e-05
 [693,] 0.0001952573 0.0001977133 6.433426e-05
 [694,] 0.0001934965 0.0002037496 6.641188e-05
 [695,] 0.0002112844 0.0001996028 6.731607e-05
 [696,] 0.0002111218 0.0001989718 6.679688e-05
 [697,] 0.0002111141 0.0001990302 6.665350e-05
 [698,] 0.0002120107 0.0001997613 6.712479e-05
 [699,] 0.0002112445 0.0001989715 6.682266e-05
 [700,] 0.0002130391 0.0001997624 6.738396e-05
 [701,] 0.0002117913 0.0001996207 6.736718e-05
 [702,] 0.0001997585 0.0002032974 6.628862e-05
 [703,] 0.0002111120 0.0001996324 6.716491e-05
 [704,] 0.0002131411 0.0001995306 6.804783e-05
 [705,] 0.0002097492 0.0001995023 6.715629e-05
 [706,] 0.0002110086 0.0001988350 6.713490e-05
 [707,] 0.0002091353 0.0001994192 6.728060e-05
 [708,] 0.0002110458 0.0001994903 6.753742e-05
 [709,] 0.0001933245 0.0001979453 6.196129e-05
 [710,] 0.0002136215 0.0002028747 7.479921e-05
 [711,] 0.0002145292 0.0002028591 7.515231e-05
 [712,] 0.0002162744 0.0002029437 7.603520e-05
 [713,] 0.0002174929 0.0001988038 7.046975e-05
 [714,] 0.0002169787 0.0002029306 7.630355e-05
 [715,] 0.0002163416 0.0001994796 6.993137e-05
 [716,] 0.0002148408 0.0002029275 7.540741e-05
 [717,] 0.0002173667 0.0001994662 7.046080e-05
 [718,] 0.0002149949 0.0002030152 7.562846e-05
 [719,] 0.0002165231 0.0002029213 7.609671e-05
 [720,] 0.0002156540 0.0002029323 7.575471e-05
 [721,] 0.0002152812 0.0002029564 7.564452e-05
 [722,] 0.0002033269 0.0002071636 7.615155e-05
 [723,] 0.0001974660 0.0002100048 7.092431e-05
 [724,] 0.0002138247 0.0002029006 7.493296e-05
 [725,] 0.0002161777 0.0002029079 7.592728e-05
 [726,] 0.0002172032 0.0002029330 7.640110e-05
 [727,] 0.0002161658 0.0002029530 7.600742e-05
 [728,] 0.0002180014 0.0002029487 7.676354e-05
 [729,] 0.0002151570 0.0002027540 7.520950e-05
 [730,] 0.0001954008 0.0002036014 6.815446e-05
 [731,] 0.0002029555 0.0001999573 6.807723e-05
 [732,] 0.0002164635 0.0002029435 7.611389e-05
 [733,] 0.0002166348 0.0002029873 7.626659e-05
 [734,] 0.0002179290 0.0001994695 7.057406e-05
 [735,] 0.0002079780 0.0002043263 7.375953e-05
 [736,] 0.0002168262 0.0002029532 7.628147e-05
 [737,] 0.0001972657 0.0002041337 6.789067e-05
 [738,] 0.0001987713 0.0002014587 6.820948e-05
 [739,] 0.0001973549 0.0002036174 6.772237e-05
 [740,] 0.0002084230 0.0002028756 7.258811e-05
 [741,] 0.0001962206 0.0002039172 6.974262e-05
 [742,] 0.0001969043 0.0002038689 7.010722e-05
 [743,] 0.0002029146 0.0001999609 6.806915e-05
 [744,] 0.0001965674 0.0002091665 6.960200e-05
 [745,] 0.0001953175 0.0001986667 6.163584e-05
 [746,] 0.0001987755 0.0002034805 6.908214e-05
 [747,] 0.0002006410 0.0001976030 6.579443e-05
 [748,] 0.0002004989 0.0001975052 6.558744e-05
 [749,] 0.0001966590 0.0002139571 7.177937e-05
 [750,] 0.0001961448 0.0002029383 6.633188e-05
 [751,] 0.0001957838 0.0002047060 6.902934e-05
 [752,] 0.0002096698 0.0002029605 7.325533e-05
 [753,] 0.0001964557 0.0002027647 6.661755e-05
 [754,] 0.0002040830 0.0002043405 7.201249e-05
 [755,] 0.0001948638 0.0002090060 6.647915e-05
 [756,] 0.0001957799 0.0002108486 6.906675e-05
 [757,] 0.0001950858 0.0002042391 6.316709e-05
 [758,] 0.0002022847 0.0002039820 7.364381e-05
 [759,] 0.0002107558 0.0001998377 6.629924e-05
 [760,] 0.0001948728 0.0002095770 6.661873e-05
 [761,] 0.0002022105 0.0002002264 6.810136e-05
 [762,] 0.0001969445 0.0002038398 6.624880e-05
 [763,] 0.0002091052 0.0002027774 7.278991e-05
 [764,] 0.0001967666 0.0002029633 6.697164e-05
 [765,] 0.0001977227 0.0001999428 6.500951e-05
 [766,] 0.0002127296 0.0001994532 6.921915e-05
 [767,] 0.0002044876 0.0002037341 6.964195e-05
 [768,] 0.0002082443 0.0002030413 7.277091e-05
 [769,] 0.0001935328 0.0002042260 5.997971e-05
 [770,] 0.0001996039 0.0002037596 6.055964e-05
 [771,] 0.0002003466 0.0002039039 6.062151e-05
 [772,] 0.0001991199 0.0002040391 6.046091e-05
 [773,] 0.0001994998 0.0001997625 6.635649e-05
 [774,] 0.0001978718 0.0002002032 6.629080e-05
 [775,] 0.0001969993 0.0002049064 6.015607e-05
 [776,] 0.0001983717 0.0002029965 6.055520e-05
 [777,] 0.0001953328 0.0002056068 5.999252e-05
 [778,] 0.0002140208 0.0001994703 6.930132e-05
 [779,] 0.0001988411 0.0001998897 6.629613e-05
 [780,] 0.0001991277 0.0002067532 7.244507e-05
 [781,] 0.0001963718 0.0002102576 6.977656e-05
 [782,] 0.0001963517 0.0002103948 6.980276e-05
 [783,] 0.0001934492 0.0002042670 5.997185e-05
 [784,] 0.0002138364 0.0001994713 6.923974e-05
 [785,] 0.0001977473 0.0002082692 7.056498e-05
 [786,] 0.0001942416 0.0002042084 6.002415e-05
 [787,] 0.0002045338 0.0002048461 7.279480e-05
 [788,] 0.0001948999 0.0002042322 6.007001e-05
 [789,] 0.0001972143 0.0002038403 6.641316e-05
 [790,] 0.0002148289 0.0001994620 6.963872e-05
 [791,] 0.0001932247 0.0002046555 5.992456e-05
 [792,] 0.0001926482 0.0002046600 5.989740e-05
 [793,] 0.0002086141 0.0002027689 7.255538e-05
 [794,] 0.0001942843 0.0002053871 5.994266e-05
 [795,] 0.0001938188 0.0002051119 5.993320e-05
 [796,] 0.0001979432 0.0002050519 7.058800e-05
 [797,] 0.0002136656 0.0001994904 6.905144e-05
 [798,] 0.0001925437 0.0002051118 5.988197e-05
 [799,] 0.0002113877 0.0002035940 7.223556e-05
 [800,] 0.0002059415 0.0002023209 7.050028e-05
 [801,] 0.0001925191 0.0002050288 5.988251e-05
 [802,] 0.0001925954 0.0002051193 5.988257e-05
 [803,] 0.0001925792 0.0002041857 5.991565e-05
 [804,] 0.0001990501 0.0002047146 7.107545e-05
 [805,] 0.0001962937 0.0002053829 6.744823e-05
 [806,] 0.0001953592 0.0002041240 6.013962e-05
 [807,] 0.0002225731 0.0002062209 8.757178e-05
 [808,] 0.0002262898 0.0002095160 9.320460e-05
 [809,] 0.0002332426 0.0002068663 9.413100e-05
 [810,] 0.0002395967 0.0001996926 8.539853e-05
 [811,] 0.0002059248 0.0002031929 7.079951e-05
 [812,] 0.0001995221 0.0002025577 6.722903e-05
 [813,] 0.0002303371 0.0002010927 8.431484e-05
 [814,] 0.0002453492 0.0001996271 8.755601e-05
 [815,] 0.0002376704 0.0002020639 8.844799e-05
 [816,] 0.0002010413 0.0002001914 6.766930e-05
 [817,] 0.0002060613 0.0002019289 6.958692e-05
 [818,] 0.0002016628 0.0002040076 6.848556e-05
 [819,] 0.0002310346 0.0002008343 8.337535e-05
 [820,] 0.0002348842 0.0002009745 8.528176e-05
 [821,] 0.0002373589 0.0001996062 8.342125e-05
 [822,] 0.0002482985 0.0001973216 7.871118e-05
 [823,] 0.0002406975 0.0001999823 8.558427e-05
 [824,] 0.0002306801 0.0001997762 8.209694e-05
 [825,] 0.0002407997 0.0002001987 8.613000e-05
 [826,] 0.0002314423 0.0001996988 8.225700e-05
 [827,] 0.0001965371 0.0002036218 6.576476e-05
 [828,] 0.0002062085 0.0002016135 6.858774e-05
 [829,] 0.0002296232 0.0002062723 9.120695e-05
 [830,] 0.0002423624 0.0001982981 8.374758e-05
 [831,] 0.0002340819 0.0001988597 8.157559e-05
 [832,] 0.0002044662 0.0002035476 6.927585e-05
 [833,] 0.0002287997 0.0001990615 7.977980e-05
 [834,] 0.0002297692 0.0002065848 9.175681e-05
 [835,] 0.0002297381 0.0002045528 8.905246e-05
 [836,] 0.0002298981 0.0002000134 8.191763e-05
 [837,] 0.0002291808 0.0001986383 7.916858e-05
 [838,] 0.0002283886 0.0002060067 9.030479e-05
 [839,] 0.0002010517 0.0001999465 6.620508e-05
 [840,] 0.0002287665 0.0002064668 9.107472e-05
 [841,] 0.0002329718 0.0001986128 8.053035e-05
 [842,] 0.0001994624 0.0002084109 7.377119e-05
 [843,] 0.0002046873 0.0002016231 6.819100e-05
 [844,] 0.0002446884 0.0001990612 8.654643e-05
 [845,] 0.0002047051 0.0002015831 6.785660e-05
 [846,] 0.0002310005 0.0001987571 7.202697e-05
 [847,] 0.0001925011 0.0001992313 6.158268e-05
 [848,] 0.0002080606 0.0001986867 7.145496e-05
 [849,] 0.0002030549 0.0001986958 6.565300e-05
 [850,] 0.0001966119 0.0002035146 6.567688e-05
 [851,] 0.0002169802 0.0001998890 7.031035e-05
 [852,] 0.0001966244 0.0002035134 6.568812e-05
 [853,] 0.0001974535 0.0002033849 6.578944e-05
 [854,] 0.0002026818 0.0001976035 6.713744e-05
 [855,] 0.0001989034 0.0001991886 6.286978e-05
 [856,] 0.0002016317 0.0001993589 6.334956e-05
 [857,] 0.0002023627 0.0001975805 6.697648e-05
 [858,] 0.0002064355 0.0002016728 6.245287e-05
 [859,] 0.0001967294 0.0002018682 6.504292e-05
 [860,] 0.0001940653 0.0002025743 6.141456e-05
 [861,] 0.0001965907 0.0002035123 6.565667e-05
 [862,] 0.0001972649 0.0002031616 6.564541e-05
 [863,] 0.0001974538 0.0002034410 6.581167e-05
 [864,] 0.0002048677 0.0001997197 7.148397e-05
 [865,] 0.0001963900 0.0002034878 6.548069e-05
 [866,] 0.0001945664 0.0001985938 6.298451e-05
 [867,] 0.0001959356 0.0002010843 6.877198e-05
 [868,] 0.0001911133 0.0001991625 6.202562e-05
 [869,] 0.0001967447 0.0002035015 6.578892e-05
 [870,] 0.0001922885 0.0001991401 6.243211e-05
 [871,] 0.0001965846 0.0002035574 6.566808e-05
 [872,] 0.0001969414 0.0002036009 6.545059e-05
 [873,] 0.0001939456 0.0002017273 6.154514e-05
 [874,] 0.0001970934 0.0002034296 6.151409e-05
 [875,] 0.0002065700 0.0001972003 6.728934e-05
 [876,] 0.0002066486 0.0001982937 7.001213e-05
 [877,] 0.0002047219 0.0001990012 6.428890e-05
 [878,] 0.0001862604 0.0002009416 6.016042e-05
 [879,] 0.0002077983 0.0001998977 6.363720e-05
 [880,] 0.0002030221 0.0002003425 6.234632e-05
 [881,] 0.0002051884 0.0001997020 6.319634e-05
 [882,] 0.0002075859 0.0001971902 6.751968e-05
 [883,] 0.0001956170 0.0002006433 6.188819e-05
 [884,] 0.0001980751 0.0002031738 6.599004e-05
 [885,] 0.0002006311 0.0001977303 6.683853e-05
 [886,] 0.0001918085 0.0002012818 6.110395e-05
 [887,] 0.0001980988 0.0002001752 6.285092e-05
 [888,] 0.0002010438 0.0001987925 6.868124e-05
 [889,] 0.0001965345 0.0002075439 6.044911e-05
 [890,] 0.0002004726 0.0002024303 6.164273e-05
 [891,] 0.0001980145 0.0002054453 6.913064e-05
 [892,] 0.0002014325 0.0002026068 6.716413e-05
 [893,] 0.0001909971 0.0001986072 6.253247e-05
 [894,] 0.0001950424 0.0002007239 6.363805e-05
 [895,] 0.0002343095 0.0002080803 6.666261e-05
 [896,] 0.0001996240 0.0002033469 6.514595e-05
 [897,] 0.0002014413 0.0002023739 6.811167e-05
 [898,] 0.0001983025 0.0002033953 6.486415e-05
 [899,] 0.0002146765 0.0002031035 7.016428e-05
 [900,] 0.0002225007 0.0002039024 6.683253e-05
 [901,] 0.0001981083 0.0002030432 6.498182e-05
 [902,] 0.0001844624 0.0002092657 6.179472e-05
 [903,] 0.0001847354 0.0002146800 6.105291e-05
 [904,] 0.0001951642 0.0002005789 6.365164e-05
 [905,] 0.0001968718 0.0002020964 6.408737e-05
 [906,] 0.0001973134 0.0002026793 6.401780e-05
 [907,] 0.0001957238 0.0002008860 6.362962e-05
 [908,] 0.0001839314 0.0002075987 6.233868e-05
 [909,] 0.0001914520 0.0002233361 6.047923e-05
 [910,] 0.0001942144 0.0002007592 6.387681e-05
 [911,] 0.0001904234 0.0002245578 6.046901e-05
 [912,] 0.0001952590 0.0002125078 6.053665e-05
 [913,] 0.0001970772 0.0002033142 6.491474e-05
 [914,] 0.0001957259 0.0002015742 6.443915e-05
 [915,] 0.0001917201 0.0002146247 5.994961e-05
 [916,] 0.0001916541 0.0002167710 6.005371e-05
 [917,] 0.0002142206 0.0002029106 7.682972e-05
 [918,] 0.0001909135 0.0002163852 6.010005e-05
 [919,] 0.0001906854 0.0002152206 6.005896e-05
 [920,] 0.0002004703 0.0002026403 6.633532e-05
 [921,] 0.0001993693 0.0002014946 6.556734e-05
 [922,] 0.0001938818 0.0002289269 6.057474e-05
 [923,] 0.0001920853 0.0002189770 6.018100e-05
 [924,] 0.0002184408 0.0002019770 7.586217e-05
 [925,] 0.0001893035 0.0002057952 6.096118e-05
 [926,] 0.0002057226 0.0002037374 7.369100e-05
 [927,] 0.0002053652 0.0002040683 7.372122e-05
 [928,] 0.0002057119 0.0002038404 7.380406e-05
 [929,] 0.0002056794 0.0002039733 7.388471e-05
 [930,] 0.0002062825 0.0002032893 7.372582e-05
 [931,] 0.0002031867 0.0002052685 7.305729e-05
 [932,] 0.0001874434 0.0002062594 6.101134e-05
 [933,] 0.0002093753 0.0001988170 7.037989e-05
 [934,] 0.0002002466 0.0002030098 6.654991e-05
 [935,] 0.0002062625 0.0002028283 6.776785e-05
 [936,] 0.0002047357 0.0001984980 6.834588e-05
 [937,] 0.0002028953 0.0002039561 7.203622e-05
 [938,] 0.0002051607 0.0002014010 7.131792e-05
 [939,] 0.0002061839 0.0002018487 7.225083e-05
 [940,] 0.0002029125 0.0002131599 7.760292e-05
 [941,] 0.0002162694 0.0002027764 7.598503e-05
 [942,] 0.0002001701 0.0002037911 6.666872e-05
 [943,] 0.0002079940 0.0002023706 6.883741e-05
 [944,] 0.0002055622 0.0002006138 6.896611e-05
 [945,] 0.0002160501 0.0001990260 6.997151e-05
 [946,] 0.0002044698 0.0002023088 6.954700e-05
 [947,] 0.0001996449 0.0002032494 6.766633e-05
 [948,] 0.0001967912 0.0002037158 6.782584e-05
 [949,] 0.0001854773 0.0002020768 6.146721e-05
 [950,] 0.0001958794 0.0002020036 6.505148e-05
 [951,] 0.0001847457 0.0002025155 6.177899e-05
 [952,] 0.0001857464 0.0001986989 6.023262e-05
 [953,] 0.0001893098 0.0001978724 6.279500e-05
 [954,] 0.0002001209 0.0002021284 6.633458e-05
 [955,] 0.0002006963 0.0002031285 6.668047e-05
 [956,] 0.0002028128 0.0002116639 6.482307e-05
 [957,] 0.0002007577 0.0002031686 6.667027e-05
 [958,] 0.0002062670 0.0002041454 6.438692e-05
 [959,] 0.0001959544 0.0002024422 6.514025e-05
 [960,] 0.0001936471 0.0002062260 7.012977e-05
 [961,] 0.0001913344 0.0002018522 6.422911e-05
 [962,] 0.0002016465 0.0002118570 6.491645e-05
 [963,] 0.0002007814 0.0002126829 6.507170e-05
 [964,] 0.0001998697 0.0001979103 6.611909e-05
 [965,] 0.0001894510 0.0002020251 6.362055e-05
 [966,] 0.0001985692 0.0002030760 6.714940e-05
 [967,] 0.0002104184 0.0002028454 7.346619e-05
 [968,] 0.0001886112 0.0002087619 6.837895e-05
 [969,] 0.0002031354 0.0002092856 6.310425e-05
 [970,] 0.0002025276 0.0002094453 6.310114e-05
 [971,] 0.0002024598 0.0002160694 6.336295e-05
 [972,] 0.0002144466 0.0002085293 8.235711e-05
 [973,] 0.0001896059 0.0002161907 7.267472e-05
 [974,] 0.0002126026 0.0001992189 7.335839e-05
 [975,] 0.0002031319 0.0002154235 6.347618e-05
 [976,] 0.0002043962 0.0002128786 6.482392e-05
 [977,] 0.0002053137 0.0002122050 6.480547e-05
 [978,] 0.0002118745 0.0002022283 7.321925e-05
 [979,] 0.0002026898 0.0002085685 6.312575e-05
 [980,] 0.0001855565 0.0002021044 6.154530e-05
 [981,] 0.0001999825 0.0002018336 6.628418e-05
 [982,] 0.0001849629 0.0002022651 6.136332e-05
 [983,] 0.0001996935 0.0002011722 6.581021e-05
 [984,] 0.0002003222 0.0002022397 6.605996e-05
 [985,] 0.0002029125 0.0002120105 6.509115e-05
 [986,] 0.0001904487 0.0002222881 7.618586e-05
 [987,] 0.0002024180 0.0002115469 6.338062e-05
 [988,] 0.0002008936 0.0002033298 6.676098e-05
 [989,] 0.0001921494 0.0002222276 7.345376e-05
 [990,] 0.0001899472 0.0002230746 7.600118e-05
 [991,] 0.0002002174 0.0002017950 6.607462e-05
 [992,] 0.0002009342 0.0002033306 6.676882e-05
 [993,] 0.0001998084 0.0002017942 6.621465e-05
 [994,] 0.0002029814 0.0002031628 6.754564e-05
 [995,] 0.0002008766 0.0002033250 6.676072e-05
 [996,] 0.0001851983 0.0002005886 6.144401e-05
 [997,] 0.0001985905 0.0002031483 6.593544e-05
 [998,] 0.0001858649 0.0002028964 6.125365e-05
 [999,] 0.0002049246 0.0002010505 6.670664e-05
[1000,] 0.0001986904 0.0001990303 6.292779e-05
[1001,] 0.0001949196 0.0002022874 6.471365e-05
[1002,] 0.0321376854 0.0001976691 9.645700e-01
[1003,] 0.0001950775 0.0002015940 6.455964e-05
[1004,] 0.0001971123 0.0002080263 6.744557e-05
[1005,] 0.0001972446 0.0002057574 6.690644e-05
[1006,] 0.0009483346 0.0001994019 2.343764e-03
[1007,] 0.0002073783 0.0002051728 7.784823e-05
[1008,] 0.0001976508 0.0002132502 7.651828e-05
[1009,] 0.0002222987 0.0001999654 7.548329e-05
[1010,] 0.0002207115 0.0001991682 7.131468e-05
[1011,] 0.0002133838 0.0001987012 7.149845e-05
[1012,] 0.0002206939 0.0001992154 7.538623e-05
[1013,] 0.0002147834 0.0001984817 6.944864e-05
[1014,] 0.0001973820 0.0002069775 6.617839e-05
[1015,] 0.0002251416 0.0001990017 7.647221e-05
[1016,] 0.0002153332 0.0002086496 8.586813e-05
[1017,] 0.0002261787 0.0001997198 7.338658e-05
[1018,] 0.0002235784 0.0002001093 7.831105e-05
[1019,] 0.0001994942 0.0002028720 6.515505e-05
[1020,] 0.0002144663 0.0002038767 8.046484e-05
[1021,] 0.0001919898 0.0002059445 6.992154e-05
[1022,] 0.0002162962 0.0002041125 8.165551e-05
[1023,] 0.0001972473 0.0002041110 6.562812e-05
[1024,] 0.0002182122 0.0001983878 7.247729e-05
[1025,] 0.0002201112 0.0001983733 7.308431e-05
[1026,] 0.0002207045 0.0001983859 7.334147e-05
[1027,] 0.0001971492 0.0002042607 6.591645e-05
[1028,] 0.0002214379 0.0001983379 7.336714e-05
[1029,] 0.0002275473 0.0002017353 7.432327e-05
[1030,] 0.0002235020 0.0001997037 7.280298e-05
[1031,] 0.0002197412 0.0001984829 7.338942e-05
[1032,] 0.0002200897 0.0001983886 7.314488e-05
[1033,] 0.0001931062 0.0001987157 6.474316e-05
[1034,] 0.0002064382 0.0002024246 6.742585e-05
[1035,] 0.0002065071 0.0002023697 6.752054e-05
[1036,] 0.0001944997 0.0001989383 6.558364e-05
[1037,] 0.0002208389 0.0001984712 7.373591e-05
[1038,] 0.0002196363 0.0001985154 7.347492e-05
[1039,] 0.0002210732 0.0001985056 7.394551e-05
[1040,] 0.0002076360 0.0002039606 7.140778e-05
[1041,] 0.0002202603 0.0001984587 7.349024e-05
[1042,] 0.0002204674 0.0001984448 7.350838e-05
[1043,] 0.0001912035 0.0002027473 6.370909e-05
[1044,] 0.0002036629 0.0002026363 6.728196e-05
[1045,] 0.0002201847 0.0001984500 7.342298e-05
[1046,] 0.0002198269 0.0001984844 7.343413e-05
[1047,] 0.0001978310 0.0002037251 6.999610e-05
[1048,] 0.0002207821 0.0001984262 7.354604e-05
[1049,] 0.0001969829 0.0001982488 6.544441e-05
[1050,] 0.0002212169 0.0001984519 7.379138e-05
[1051,] 0.0002230060 0.0001984412 7.436983e-05
[1052,] 0.0002228145 0.0001985200 7.203989e-05
[1053,] 0.0002026442 0.0002027201 6.683137e-05
[1054,] 0.0002222238 0.0001985238 7.440043e-05
[1055,] 0.0002210744 0.0001984146 7.359705e-05
[1056,] 0.0002217028 0.0001984170 7.382419e-05
[1057,] 0.0002074501 0.0002054421 7.246209e-05
[1058,] 0.0002208080 0.0001984388 7.360434e-05
[1059,] 0.0001904495 0.0002026982 6.328355e-05
[1060,] 0.0002219976 0.0001983260 7.353694e-05
[1061,] 0.0002012768 0.0002027394 6.518535e-05
[1062,] 0.0002081830 0.0002039527 7.167358e-05
[1063,] 0.0002073144 0.0001978058 6.913275e-05
[1064,] 0.0002172852 0.0001984692 7.434191e-05
[1065,] 0.0002101342 0.0001975707 6.957715e-05
[1066,] 0.0002075744 0.0002040248 7.145224e-05
[1067,] 0.0002111727 0.0001978127 7.054421e-05
[1068,] 0.0002161657 0.0001979713 7.285786e-05
[1069,] 0.0001909018 0.0002027307 6.353066e-05
[1070,] 0.0002083944 0.0001974431 6.850120e-05
[1071,] 0.0002113709 0.0001983799 7.196739e-05
[1072,] 0.0001980732 0.0002010493 6.435487e-05
[1073,] 0.0002128470 0.0001982047 7.216120e-05
[1074,] 0.0001986306 0.0002051688 7.195680e-05
[1075,] 0.0001944814 0.0002001987 6.373379e-05
[1076,] 0.0002154311 0.0001976896 7.145367e-05
[1077,] 0.0002230009 0.0002033413 7.103298e-05
[1078,] 0.0002192357 0.0001974068 7.168154e-05
[1079,] 0.0001918106 0.0002001566 6.424276e-05
[1080,] 0.0002067793 0.0002035340 6.670026e-05
[1081,] 0.0001954888 0.0002032390 6.500408e-05
[1082,] 0.0002240219 0.0001974612 7.283218e-05
[1083,] 0.0001970754 0.0002027840 6.840817e-05
[1084,] 0.0002089017 0.0002036325 7.167663e-05
[1085,] 0.0001949430 0.0001977476 6.274929e-05
[1086,] 0.0001907114 0.0001988298 6.350851e-05
[1087,] 0.0001901589 0.0002000433 6.363925e-05
[1088,] 0.0001897658 0.0001987388 6.301569e-05
[1089,] 0.0001956160 0.0001980031 6.488549e-05
[1090,] 0.0001903124 0.0002041315 6.299744e-05
[1091,] 0.0002191281 0.0001974771 7.223950e-05
[1092,] 0.0002092746 0.0002036169 7.183673e-05
[1093,] 0.0001922962 0.0001978514 6.179345e-05
[1094,] 0.0001949930 0.0002071354 7.070480e-05
[1095,] 0.0001886898 0.0002006138 6.355279e-05
[1096,] 0.0002184701 0.0002036565 6.936722e-05
[1097,] 0.0002071911 0.0001974094 6.791787e-05
[1098,] 0.0001918239 0.0001979635 6.152089e-05
[1099,] 0.0001906942 0.0001979924 6.120593e-05
[1100,] 0.0001903257 0.0002027168 6.317478e-05
[1101,] 0.0002088424 0.0002034496 7.142589e-05
[1102,] 0.0001919203 0.0001987963 6.396990e-05
[1103,] 0.0001909593 0.0001987360 6.349318e-05
[1104,] 0.0001911251 0.0001987339 6.354190e-05
[1105,] 0.0001906076 0.0001980075 6.115320e-05
[1106,] 0.0001900870 0.0001985336 6.061667e-05
[1107,] 0.0001907053 0.0001997630 6.351677e-05
[1108,] 0.0001950961 0.0002027814 6.423357e-05
[1109,] 0.0001899703 0.0001981269 6.089229e-05
[1110,] 0.0001902151 0.0001998450 6.340667e-05
[1111,] 0.0001900756 0.0001998767 6.337076e-05
[1112,] 0.0001899185 0.0001997894 6.320432e-05
[1113,] 0.0002045037 0.0002033611 6.652728e-05
[1114,] 0.0001910840 0.0001998148 6.371008e-05
[1115,] 0.0002093989 0.0001975113 6.832753e-05
[1116,] 0.0002082347 0.0002035214 7.122028e-05
[1117,] 0.0001899932 0.0002030993 6.312119e-05
[1118,] 0.0001900031 0.0002028678 6.306503e-05
[1119,] 0.0002084293 0.0002035563 7.136044e-05
[1120,] 0.0001900456 0.0002025850 6.313674e-05
[1121,] 0.0001900386 0.0002026914 6.314147e-05
[1122,] 0.0002061057 0.0001975107 6.663113e-05
[1123,] 0.0002083167 0.0001975186 6.759935e-05
[1124,] 0.0002080517 0.0002035644 7.118165e-05
[1125,] 0.0001900309 0.0002024774 6.306664e-05
[1126,] 0.0002048749 0.0002006939 6.645338e-05
[1127,] 0.0002174664 0.0002050105 6.811321e-05
[1128,] 0.0001883936 0.0001984925 6.095768e-05
[1129,] 0.0001900485 0.0002027535 6.317092e-05
[1130,] 0.0001900587 0.0002029186 6.314764e-05
[1131,] 0.0001900346 0.0002030385 6.320622e-05
[1132,] 0.0001886150 0.0001985075 6.126875e-05
[1133,] 0.0002004291 0.0002025422 6.676917e-05
[1134,] 0.0002083683 0.0002034521 7.120598e-05
[1135,] 0.0002092732 0.0002034759 7.166082e-05
[1136,] 0.0001900797 0.0002035504 6.352956e-05
[1137,] 0.0002155423 0.0002046215 6.758705e-05
[1138,] 0.0002089940 0.0002035012 7.156085e-05
[1139,] 0.0002088501 0.0002034967 7.148760e-05
[1140,] 0.0002081440 0.0002035017 7.115366e-05
[1141,] 0.0002028671 0.0001975127 6.573872e-05
[1142,] 0.0002028422 0.0001975127 6.573099e-05
[1143,] 0.0002084525 0.0002035412 7.135022e-05
[1144,] 0.0002085160 0.0002035025 7.133517e-05
[1145,] 0.0001884529 0.0001985234 6.181767e-05
[1146,] 0.0001900273 0.0002031846 6.327365e-05
[1147,] 0.0002056344 0.0002038812 6.606960e-05
[1148,] 0.0002030065 0.0001974951 6.558929e-05
[1149,] 0.0002083054 0.0002035014 7.123041e-05
[1150,] 0.0001881183 0.0001984345 6.169217e-05
[1151,] 0.0002023886 0.0002029045 6.791835e-05
[1152,] 0.0001888578 0.0001998451 6.293342e-05
[1153,] 0.0001901267 0.0002020529 6.297215e-05
[1154,] 0.0002084413 0.0002030671 7.083668e-05
[1155,] 0.0001901697 0.0002039247 6.325465e-05
[1156,] 0.0002074709 0.0002032687 7.054720e-05
[1157,] 0.0002000653 0.0002010420 6.579598e-05
[1158,] 0.0001913390 0.0002030312 6.311012e-05
[1159,] 0.0002079434 0.0002032225 7.070742e-05
[1160,] 0.0001913385 0.0001996257 6.239708e-05
[1161,] 0.0002012048 0.0002010533 6.600832e-05
[1162,] 0.0001956659 0.0002024940 6.854053e-05
[1163,] 0.0002023268 0.0002001154 6.784029e-05
[1164,] 0.0001911013 0.0001994317 6.269895e-05
[1165,] 0.0002018490 0.0002010489 6.625016e-05
[1166,] 0.0002080581 0.0002033288 7.089417e-05
[1167,] 0.0002009745 0.0002010523 6.593175e-05
[1168,] 0.0002079613 0.0002033028 7.082012e-05
[1169,] 0.0002082516 0.0002028757 7.045616e-05
[1170,] 0.0002026034 0.0002010410 6.655395e-05
[1171,] 0.0002024806 0.0002010416 6.651301e-05
[1172,] 0.0002076850 0.0002050416 7.224813e-05
[1173,] 0.0001919348 0.0002026995 6.315346e-05
[1174,] 0.0002052982 0.0002026573 6.708977e-05
[1175,] 0.0002050553 0.0002026765 6.698753e-05
[1176,] 0.0001918021 0.0002035736 6.459396e-05
[1177,] 0.0002073165 0.0002031808 7.036379e-05
[1178,] 0.0002011134 0.0002011623 6.562796e-05
[1179,] 0.0002190840 0.0002038556 6.931722e-05
[1180,] 0.0002033879 0.0002010414 6.682157e-05
[1181,] 0.0002082542 0.0002033172 7.097636e-05
[1182,] 0.0002013401 0.0002011334 6.579388e-05
[1183,] 0.0001934499 0.0002057974 6.922410e-05
[1184,] 0.0001917748 0.0002029492 6.314157e-05
[1185,] 0.0002211127 0.0002033667 6.961727e-05
[1186,] 0.0001921505 0.0001995896 6.269318e-05
[1187,] 0.0001921508 0.0002035804 6.479560e-05
[1188,] 0.0002075307 0.0002033135 7.063515e-05
[1189,] 0.0001923343 0.0002034055 6.478753e-05
[1190,] 0.0001915641 0.0002034432 6.304882e-05
[1191,] 0.0002035694 0.0002019016 6.631712e-05
[1192,] 0.0002045235 0.0002035728 6.997118e-05
[1193,] 0.0001996955 0.0002010159 6.531031e-05
[1194,] 0.0002045173 0.0002026389 6.689366e-05
[1195,] 0.0002189131 0.0002039420 6.913329e-05
[1196,] 0.0002080202 0.0002032348 7.089786e-05
[1197,] 0.0002190484 0.0002036574 6.955916e-05
[1198,] 0.0002077649 0.0002033258 7.075866e-05
[1199,] 0.0001918108 0.0002030448 6.419281e-05
[1200,] 0.0002070990 0.0002030347 6.721848e-05
[1201,] 0.0002136500 0.0002039161 6.786462e-05
[1202,] 0.0001952887 0.0002025364 6.833017e-05
[1203,] 0.0002085669 0.0002034005 7.122606e-05
[1204,] 0.0002084644 0.0002033346 7.109545e-05
[1205,] 0.0001840632 0.0001993753 6.033938e-05
[1206,] 0.0002094986 0.0002029520 6.901718e-05
[1207,] 0.0002042105 0.0002029493 6.656862e-05
[1208,] 0.0002081593 0.0002033590 7.098449e-05
[1209,] 0.0002042228 0.0001998691 6.641568e-05
[1210,] 0.0002086410 0.0002033210 7.115989e-05
[1211,] 0.0001992968 0.0002112709 7.560359e-05
[1212,] 0.0001882348 0.0002073590 6.806913e-05
[1213,] 0.0001997166 0.0002030125 6.627131e-05
[1214,] 0.0001913655 0.0002028716 6.380782e-05
[1215,] 0.0002056639 0.0002037666 7.167334e-05
[1216,] 0.0001860208 0.0001998224 6.088331e-05
[1217,] 0.0001999422 0.0002030173 6.632863e-05
[1218,] 0.0001872089 0.0002017777 6.174917e-05
[1219,] 0.0002084841 0.0002033287 7.109072e-05
[1220,] 0.0002084214 0.0002033926 7.114766e-05
[1221,] 0.0001922408 0.0002030435 6.441126e-05
[1222,] 0.0001907994 0.0002029626 6.335876e-05
[1223,] 0.0001932095 0.0002035602 6.306346e-05
[1224,] 0.0002082869 0.0002034047 7.110174e-05
[1225,] 0.0001873627 0.0002069237 6.717944e-05
[1226,] 0.0002081479 0.0002033361 7.095496e-05
[1227,] 0.0001979801 0.0002023068 6.956263e-05
[1228,] 0.0001974986 0.0002032148 6.993722e-05
[1229,] 0.0001999756 0.0002029957 6.639699e-05
[1230,] 0.0002000338 0.0002029955 6.641056e-05
[1231,] 0.0002014427 0.0002043850 7.273867e-05
[1232,] 0.0002066850 0.0002047052 7.172476e-05
[1233,] 0.0002038722 0.0002016991 7.173611e-05
[1234,] 0.0001856605 0.0001992861 6.083195e-05
[1235,] 0.0002013614 0.0002029849 6.692378e-05
[1236,] 0.0002013978 0.0002043002 6.060730e-05
[1237,] 0.0002094417 0.0002036380 6.712110e-05
[1238,] 0.0001904529 0.0002034940 6.372265e-05
[1239,] 0.0001907297 0.0002013259 6.621054e-05
[1240,] 0.0001968298 0.0002035066 6.545736e-05
[1241,] 0.0002018839 0.0002044506 7.351351e-05
[1242,] 0.0002075057 0.0002039284 6.634986e-05
[1243,] 0.0002013053 0.0002030029 6.678258e-05
[1244,] 0.0002093562 0.0002039351 6.679050e-05
[1245,] 0.0001863412 0.0001994536 6.085773e-05
[1246,] 0.0001991139 0.0002041263 6.770712e-05
[1247,] 0.0001993001 0.0002041352 6.785381e-05
[1248,] 0.0001992466 0.0002039930 6.773672e-05
[1249,] 0.0002056200 0.0002017572 6.842964e-05
[1250,] 0.0001906781 0.0002028766 6.335079e-05
[1251,] 0.0002077664 0.0002041867 7.167315e-05
[1252,] 0.0001834542 0.0001994231 5.955524e-05
[1253,] 0.0001867589 0.0001975493 6.068933e-05
[1254,] 0.0002077587 0.0002041437 7.162657e-05
[1255,] 0.0001889639 0.0002071175 6.599543e-05
[1256,] 0.0002019822 0.0002029950 6.703306e-05
[1257,] 0.0002054924 0.0002012915 6.627390e-05
[1258,] 0.0002056059 0.0002013102 6.628099e-05
[1259,] 0.0002059538 0.0002012188 6.642698e-05
[1260,] 0.0002149854 0.0002012433 6.571141e-05
[1261,] 0.0001887345 0.0001999178 6.201574e-05
[1262,] 0.0002068134 0.0002033207 6.657248e-05
[1263,] 0.0002136742 0.0002000651 6.425515e-05
[1264,] 0.0002064423 0.0002012077 6.653252e-05
[1265,] 0.0001906262 0.0002027758 6.331539e-05
[1266,] 0.0001907616 0.0002028331 6.331896e-05
[1267,] 0.0002048876 0.0002015890 6.594395e-05
[1268,] 0.0001833549 0.0001979555 5.943062e-05
[1269,] 0.0001937131 0.0002063731 6.997842e-05
[1270,] 0.0001984490 0.0002008931 6.521275e-05
[1271,] 0.0001986176 0.0002017258 6.585291e-05
[1272,] 0.0001923534 0.0002030312 6.447627e-05
[1273,] 0.0002147354 0.0002074993 8.320804e-05
[1274,] 0.0002068310 0.0002011376 6.876969e-05
[1275,] 0.0002436583 0.0002033529 8.960572e-05
[1276,] 0.0001948778 0.0002021518 6.743235e-05
[1277,] 0.0001911006 0.0001991541 6.301469e-05
[1278,] 0.0002070015 0.0002010964 6.876674e-05
[1279,] 0.0002357253 0.0002016063 8.164568e-05
[1280,] 0.0002080027 0.0002012192 6.940335e-05
[1281,] 0.0001938734 0.0002045078 6.647206e-05
[1282,] 0.0001988704 0.0002025148 6.559202e-05
[1283,] 0.0001910350 0.0001990456 6.270184e-05
[1284,] 0.0002345107 0.0002002754 7.717593e-05
[1285,] 0.0001997248 0.0002025868 6.561116e-05
[1286,] 0.0001937270 0.0002041309 6.613513e-05
[1287,] 0.0001974577 0.0002025542 6.496788e-05
[1288,] 0.0002080957 0.0002013911 6.974234e-05
[1289,] 0.0001983420 0.0002025222 6.539061e-05
[1290,] 0.0001920056 0.0002029036 6.512637e-05
[1291,] 0.0002076194 0.0002023330 7.086178e-05
[1292,] 0.0002395871 0.0001982608 8.285607e-05
[1293,] 0.0001946394 0.0002036193 6.637977e-05
[1294,] 0.0001950539 0.0002029958 6.484930e-05
[1295,] 0.0001915206 0.0002027177 6.459943e-05
[1296,] 0.0002342392 0.0002000412 7.820267e-05
[1297,] 0.0002060422 0.0002014177 6.889600e-05
[1298,] 0.0002152387 0.0002025430 7.555517e-05
[1299,] 0.0002190860 0.0002025942 7.278510e-05
[1300,] 0.0002151925 0.0002016506 7.380857e-05
[1301,] 0.0002125883 0.0002015187 7.303754e-05
[1302,] 0.0001911429 0.0002058961 6.662020e-05
[1303,] 0.0002143217 0.0002020401 7.479526e-05
[1304,] 0.0002134876 0.0002015550 7.339990e-05
[1305,] 0.0001940917 0.0002117089 7.308588e-05
[1306,] 0.0002068591 0.0002046977 7.496565e-05
[1307,] 0.0002071638 0.0002015281 6.953174e-05
[1308,] 0.0001900049 0.0002117556 6.980268e-05
[1309,] 0.0002069318 0.0002014693 6.935084e-05
[1310,] 0.0001990466 0.0002025252 6.560357e-05
[1311,] 0.0001895436 0.0002131801 6.990284e-05
[1312,] 0.0002152481 0.0002032882 7.666339e-05
[1313,] 0.0001919341 0.0002034879 6.471944e-05
[1314,] 0.0002078579 0.0002020468 7.076968e-05
[1315,] 0.0002010800 0.0002054443 7.088147e-05
[1316,] 0.0001858820 0.0002053262 6.340958e-05
[1317,] 0.0001996512 0.0002101111 7.334668e-05
[1318,] 0.0001997159 0.0002103866 7.356669e-05
[1319,] 0.0002003351 0.0002111408 7.449988e-05
[1320,] 0.0001994830 0.0002110590 7.380372e-05
[1321,] 0.0001965615 0.0002010185 6.297731e-05
[1322,] 0.0001999726 0.0002104768 7.376019e-05
[1323,] 0.0001982626 0.0002107418 7.263393e-05
[1324,] 0.0002154483 0.0002007008 6.893864e-05
[1325,] 0.0002156567 0.0002007907 6.887772e-05
[1326,] 0.0001976324 0.0002046540 6.490527e-05
[1327,] 0.0001973617 0.0002038029 6.707075e-05
[1328,] 0.0002168095 0.0002009543 6.895960e-05
[1329,] 0.0002164988 0.0002007734 6.910193e-05
[1330,] 0.0001959692 0.0002086736 6.964137e-05
[1331,] 0.0002164052 0.0002006245 6.927140e-05
[1332,] 0.0001983263 0.0002053310 6.296698e-05
[1333,] 0.0001958173 0.0002008357 6.298813e-05
[1334,] 0.0001967226 0.0002100304 7.098456e-05
[1335,] 0.0001997670 0.0002032091 6.666705e-05
[1336,] 0.0001974017 0.0002076011 7.013448e-05
[1337,] 0.0002017082 0.0002045720 6.388903e-05
[1338,] 0.0002155038 0.0002006653 6.899134e-05
[1339,] 0.0001970573 0.0002066167 6.927996e-05
[1340,] 0.0001962091 0.0002021956 6.566380e-05
[1341,] 0.0001892929 0.0002009880 6.318204e-05
[1342,] 0.0002162515 0.0002008654 6.891957e-05
[1343,] 0.0001987599 0.0002096561 7.234831e-05
[1344,] 0.0002162049 0.0002008796 6.889162e-05
[1345,] 0.0001930801 0.0002047347 6.230534e-05
[1346,] 0.0001852775 0.0002027554 6.151445e-05
[1347,] 0.0001952694 0.0002040276 6.610480e-05
[1348,] 0.0001940312 0.0002036990 6.508263e-05
[1349,] 0.0001947491 0.0002181938 6.347976e-05
[1350,] 0.0001941161 0.0002036529 6.512259e-05
[1351,] 0.0001925182 0.0002039524 6.658635e-05
[1352,] 0.0002044386 0.0002021535 6.898471e-05
[1353,] 0.0002007928 0.0002032466 6.667948e-05
[1354,] 0.0001935935 0.0002044615 6.742994e-05
[1355,] 0.0001980311 0.0002044742 6.480952e-05
[1356,] 0.0001934817 0.0002095187 6.665954e-05
[1357,] 0.0001935500 0.0002077207 6.623974e-05
[1358,] 0.0002033371 0.0002020320 6.835120e-05
[1359,] 0.0001931135 0.0002168002 6.364119e-05
[1360,] 0.0001860014 0.0002044633 6.195564e-05
[1361,] 0.0001962041 0.0002023357 6.780902e-05
[1362,] 0.0002196426 0.0002045005 6.669762e-05
[1363,] 0.0001943885 0.0002100499 6.808293e-05
[1364,] 0.0001944227 0.0002042592 6.569525e-05
[1365,] 0.0001861723 0.0002038965 6.173943e-05
[1366,] 0.0001941254 0.0002088739 6.799720e-05
[1367,] 0.0001831150 0.0002864224 8.042668e-05
[1368,] 0.0001942898 0.0002106795 6.904977e-05
[1369,] 0.0001839296 0.0002849879 8.715695e-05
[1370,] 0.0001940292 0.0002089170 6.772631e-05
[1371,] 0.0001858743 0.0002037571 6.222567e-05
[1372,] 0.0002025826 0.0002046007 6.770097e-05
[1373,] 0.0001964935 0.0002023274 6.105646e-05
[1374,] 0.0001961473 0.0001998706 6.481008e-05
[1375,] 0.0002072502 0.0002023586 7.064256e-05
[1376,] 0.0001957343 0.0002068963 6.751540e-05
[1377,] 0.0002045667 0.0002032256 6.841860e-05
[1378,] 0.0001867903 0.0002030964 6.274049e-05
[1379,] 0.0001874058 0.0002167689 6.302375e-05
[1380,] 0.0001933957 0.0002038131 6.214558e-05
[1381,] 0.0001915724 0.0002038640 6.544181e-05
[1382,] 0.0002008932 0.0002026134 6.757595e-05
[1383,] 0.0002007995 0.0002031408 6.867112e-05
[1384,] 0.0001962069 0.0002028086 6.619311e-05
[1385,] 0.0001953629 0.0002032683 6.498832e-05
[1386,] 0.0001927870 0.0002033741 6.572123e-05
[1387,] 0.0001956731 0.0002003855 6.343226e-05
[1388,] 0.0001898485 0.0002041590 6.477991e-05
[1389,] 0.0001942648 0.0002030823 6.459438e-05
[1390,] 0.0001927006 0.0002066119 6.283973e-05
[1391,] 0.0001918573 0.0002027722 6.434519e-05
[1392,] 0.0001898942 0.0002186358 6.565005e-05
[1393,] 0.0001952184 0.0002045853 6.669049e-05
[1394,] 0.0002004398 0.0002021177 6.751363e-05
[1395,] 0.0001893803 0.0002039689 6.175450e-05
[1396,] 0.0001927242 0.0002544106 6.316386e-05
[1397,] 0.0002067126 0.0002078065 7.724471e-05
[1398,] 0.0002002780 0.0002029601 6.687120e-05
[1399,] 0.0002062820 0.0002042998 6.531591e-05
[1400,] 0.0001963356 0.0002029877 6.527462e-05
[1401,] 0.0001912053 0.0002314693 6.572013e-05
[1402,] 0.0002056304 0.0002087419 7.440518e-05
[1403,] 0.0002057305 0.0002078809 7.398290e-05
[1404,] 0.0001943505 0.0002033909 6.436313e-05
[1405,] 0.0001929210 0.0002035281 6.408022e-05
[1406,] 0.0001980620 0.0002058182 6.649770e-05
[1407,] 0.0001915325 0.0002107835 6.293790e-05
[1408,] 0.0001911220 0.0002074035 6.521407e-05
[1409,] 0.0001959371 0.0002030828 6.500784e-05
[1410,] 0.0001913240 0.0002117348 6.337172e-05
[1411,] 0.0001914278 0.0002109216 6.600495e-05
[1412,] 0.0001986655 0.0002170711 6.018480e-05
[1413,] 0.0002042995 0.0002015709 6.917203e-05
[1414,] 0.0001961259 0.0002066400 6.455368e-05
[1415,] 0.0001976389 0.0002032821 6.505930e-05
[1416,] 0.0002024465 0.0002031644 6.949606e-05
[1417,] 0.0001901729 0.0002246763 6.514956e-05
[1418,] 0.0001975111 0.0002157693 6.019301e-05
[1419,] 0.0001975939 0.0002158223 6.019350e-05
[1420,] 0.0001997045 0.0002030666 6.612746e-05
[1421,] 0.0001985695 0.0002033595 6.622383e-05
[1422,] 0.0001976345 0.0002030469 6.558411e-05
[1423,] 0.0002045249 0.0002014312 6.575181e-05
[1424,] 0.0002067290 0.0002030542 6.624791e-05
[1425,] 0.0002263115 0.0002036181 6.550155e-05
[1426,] 0.0002302049 0.0002026766 6.661326e-05
[1427,] 0.0001984998 0.0002030469 6.551498e-05
[1428,] 0.0001949969 0.0002027365 6.474315e-05
[1429,] 0.0001959214 0.0002029640 6.644151e-05
[1430,] 0.0002012616 0.0001981349 6.440667e-05
[1431,] 0.0002355920 0.0002058637 9.047189e-05
[1432,] 0.0001926027 0.0002019571 6.518470e-05
[1433,] 0.0001923255 0.0002015903 6.481963e-05
[1434,] 0.0002070658 0.0002028412 6.637894e-05
[1435,] 0.0002029338 0.0002042046 6.440300e-05
[1436,] 0.0002015723 0.0002029567 6.866648e-05
[1437,] 0.0001957557 0.0002020080 6.468040e-05
[1438,] 0.0001958798 0.0002034018 6.516836e-05
[1439,] 0.0001964443 0.0002034547 6.572077e-05
[1440,] 0.0001967701 0.0002107121 6.063692e-05
[1441,] 0.0002020535 0.0002029142 6.890074e-05
[1442,] 0.0001856663 0.0002288819 6.568035e-05
[1443,] 0.0001957761 0.0002027911 6.504500e-05
[1444,] 0.0001914811 0.0002198416 6.350452e-05
[1445,] 0.0001935927 0.0002151512 6.249832e-05
[1446,] 0.0001932592 0.0002155438 6.258955e-05
[1447,] 0.0001948141 0.0002021893 6.424115e-05
[1448,] 0.0002272109 0.0001980313 7.200241e-05
[1449,] 0.0001961292 0.0002027206 6.511820e-05
[1450,] 0.0001981768 0.0002027666 6.576805e-05
[1451,] 0.0001908535 0.0002029301 6.426391e-05
[1452,] 0.0002075770 0.0002031480 6.636212e-05
[1453,] 0.0001952361 0.0002031485 6.639206e-05
[1454,] 0.0002068100 0.0002024841 6.538685e-05
[1455,] 0.0001959437 0.0002027259 6.504450e-05
[1456,] 0.0001976361 0.0002027871 6.571890e-05
[1457,] 0.0002086638 0.0002036626 6.636840e-05
[1458,] 0.0001950432 0.0002031202 6.455159e-05
[1459,] 0.0001960133 0.0002028464 6.531678e-05
[1460,] 0.0001982370 0.0002027688 6.595423e-05
[1461,] 0.0001980698 0.0002030193 6.743236e-05
[1462,] 0.0002017148 0.0002018282 6.580496e-05
[1463,] 0.0002073630 0.0002026027 6.546889e-05
[1464,] 0.0002069081 0.0002009750 6.627596e-05
[1465,] 0.0002224768 0.0001981179 7.334734e-05
[1466,] 0.0002259549 0.0002000364 7.932660e-05
[1467,] 0.0001926069 0.0002040958 6.162983e-05
[1468,] 0.0001978281 0.0002027651 6.563348e-05
[1469,] 0.0002012524 0.0002036884 6.771007e-05
[1470,] 0.0001987241 0.0002017467 6.547218e-05
[1471,] 0.0002154538 0.0002007015 7.094663e-05
[1472,] 0.0001993947 0.0002040983 6.978188e-05
[1473,] 0.0001893550 0.0002152181 6.566405e-05
[1474,] 0.0002025718 0.0002266426 7.616075e-05
[1475,] 0.0001996661 0.0002102452 6.017416e-05
[1476,] 0.0001935972 0.0001989742 6.071408e-05
[1477,] 0.0002244808 0.0001976227 7.493819e-05
[1478,] 0.0001912483 0.0002158783 6.285497e-05
[1479,] 0.0002292149 0.0001972574 7.468733e-05
[1480,] 0.0001962525 0.0001982116 6.177438e-05
[1481,] 0.0001968801 0.0002027758 6.517371e-05
[1482,] 0.0002356826 0.0001996742 8.302290e-05
[1483,] 0.0002042781 0.0002130062 8.140478e-05
[1484,] 0.0002382164 0.0001991986 8.238351e-05
[1485,] 0.0002125010 0.0002006620 6.980307e-05
[1486,] 0.0001978019 0.0002033667 6.802712e-05
[1487,] 0.0001942874 0.0002006817 6.478121e-05
[1488,] 0.0002016880 0.0002107578 7.798073e-05
[1489,] 0.0001852448 0.0002044380 5.994901e-05
[1490,] 0.0002148294 0.0002006608 7.023755e-05
[1491,] 0.0001946754 0.0002040201 6.888026e-05
[1492,] 0.0001977230 0.0002031548 6.575947e-05
[1493,] 0.0001955694 0.0002027255 6.496627e-05
[1494,] 0.0001883556 0.0001979749 6.028240e-05
[1495,] 0.0002454441 0.0001987979 8.407532e-05
[1496,] 0.0001911333 0.0002028277 6.494029e-05
[1497,] 0.0002054567 0.0001981071 6.373480e-05
[1498,] 0.0001977713 0.0002036903 6.591686e-05
[1499,] 0.0001958340 0.0002064079 6.997524e-05
[1500,] 0.0002096495 0.0002010753 6.916299e-05
[1501,] 0.0002007668 0.0002230293 8.493359e-05
[1502,] 0.0002032941 0.0002031579 6.752923e-05
[1503,] 0.0001973261 0.0002005174 6.490284e-05
[1504,] 0.0002406774 0.0001982863 7.972653e-05
[1505,] 0.0001975581 0.0001972855 6.403683e-05
[1506,] 0.0002502399 0.0001979818 8.323885e-05
[1507,] 0.0001944726 0.0002028185 6.440473e-05
[1508,] 0.0002450287 0.0001980685 8.201479e-05
[1509,] 0.0002471596 0.0001980996 8.287684e-05
[1510,] 0.0001867732 0.0002202154 7.193399e-05
[1511,] 0.0001974907 0.0002021543 6.556862e-05
[1512,] 0.0001924000 0.0002201756 6.322676e-05
[1513,] 0.0001976770 0.0002036859 6.848434e-05
[1514,] 0.0002071615 0.0002007794 6.867755e-05
[1515,] 0.0002493398 0.0002023412 9.415199e-05
[1516,] 0.0002439346 0.0002026699 9.219429e-05
[1517,] 0.0002000896 0.0002041555 7.018270e-05
[1518,] 0.0002226854 0.0002391910 1.181533e-04
[1519,] 0.0002017072 0.0002041278 7.093057e-05
[1520,] 0.0001999325 0.0002042133 7.021944e-05
[1521,] 0.0002373919 0.0002007359 8.508667e-05
[1522,] 0.0001888914 0.0002217525 6.546809e-05
[1523,] 0.0001941933 0.0002027981 6.440804e-05
[1524,] 0.0002375002 0.0002009020 8.546665e-05
[1525,] 0.0002344789 0.0002008685 8.411372e-05
[1526,] 0.0001968408 0.0002045118 6.876571e-05
[1527,] 0.0002047958 0.0002194746 6.005650e-05
[1528,] 0.0001994588 0.0002245440 6.019845e-05
[1529,] 0.0001908220 0.0002156228 6.294688e-05
[1530,] 0.0001944541 0.0002037740 6.441198e-05
[1531,] 0.0002010395 0.0002040144 7.039476e-05
[1532,] 0.0002023523 0.0002032155 6.724912e-05
[1533,] 0.0001946575 0.0002027643 6.452707e-05
[1534,] 0.0001903086 0.0002138575 6.306735e-05
[1535,] 0.0002243760 0.0002003131 7.775536e-05
[1536,] 0.0001962895 0.0002044918 6.877752e-05
[1537,] 0.0001993092 0.0002029078 6.625632e-05
[1538,] 0.0001962494 0.0002019595 6.556157e-05
[1539,] 0.0001875196 0.0002151867 6.792819e-05
[1540,] 0.0001943323 0.0002027219 6.456310e-05
[1541,] 0.0001976961 0.0002032473 6.593251e-05
[1542,] 0.0001911217 0.0002104599 6.838240e-05
[1543,] 0.0001939066 0.0002027395 6.438367e-05
[1544,] 0.0001943395 0.0002021340 6.475039e-05
[1545,] 0.0001944403 0.0002021711 6.483387e-05
[1546,] 0.0002109910 0.0002012136 6.919265e-05
[1547,] 0.0001883664 0.0002193442 6.699091e-05
[1548,] 0.0002030137 0.0002032340 6.850891e-05
[1549,] 0.0001942088 0.0002018340 6.585454e-05
[1550,] 0.0001885759 0.0002138283 6.642304e-05
[1551,] 0.0002025723 0.0002029222 6.778918e-05
[1552,] 0.0002027579 0.0002029742 6.795318e-05
[1553,] 0.0002195048 0.0002008846 7.095185e-05
[1554,] 0.0002088728 0.0002011967 6.832974e-05
[1555,] 0.0001884860 0.0002140451 6.599302e-05
[1556,] 0.0002190526 0.0001982658 7.118792e-05
[1557,] 0.0002025963 0.0002037209 6.986347e-05
[1558,] 0.0001922981 0.0002106391 6.935203e-05
[1559,] 0.0001996006 0.0002030189 6.637351e-05
[1560,] 0.0002022370 0.0002034246 6.941491e-05
[1561,] 0.0002017335 0.0002043570 6.984360e-05
[1562,] 0.0001942121 0.0002020012 6.461574e-05
[1563,] 0.0001905876 0.0002155448 7.191704e-05
[1564,] 0.0002022938 0.0002027191 6.928755e-05
[1565,] 0.0002024903 0.0002029132 6.779146e-05
[1566,] 0.0001888929 0.0002116889 6.842363e-05
[1567,] 0.0001882613 0.0002127181 6.810639e-05
[1568,] 0.0002043498 0.0002031272 6.786511e-05
[1569,] 0.0002322316 0.0001981750 7.520192e-05
[1570,] 0.0002153505 0.0002005866 7.373553e-05
[1571,] 0.0002254935 0.0001983334 7.145323e-05
[1572,] 0.0001985430 0.0002031724 6.602861e-05
[1573,] 0.0001942367 0.0002027921 6.438265e-05
[1574,] 0.0001978059 0.0002028463 6.585300e-05
[1575,] 0.0001882578 0.0002160059 6.931852e-05
[1576,] 0.0001998383 0.0002040657 6.999149e-05
[1577,] 0.0001889083 0.0002145391 6.419637e-05
[1578,] 0.0001963842 0.0002031970 6.507422e-05
[1579,] 0.0001938759 0.0002027872 6.434632e-05
[1580,] 0.0001880414 0.0002100097 6.662503e-05
[1581,] 0.0001892607 0.0002205494 7.248092e-05
[1582,] 0.0002022104 0.0002032016 6.996404e-05
[1583,] 0.0002276372 0.0001981765 7.377009e-05
[1584,] 0.0001976949 0.0002039761 6.607209e-05
[1585,] 0.0001911511 0.0002084182 6.766394e-05
[1586,] 0.0001910779 0.0002069320 6.683158e-05
[1587,] 0.0001969151 0.0002033049 6.586235e-05
[1588,] 0.0001990280 0.0002032383 6.865632e-05
[1589,] 0.0001959905 0.0002043172 6.837432e-05
[1590,] 0.0001977138 0.0002038400 6.608032e-05
[1591,] 0.0001916173 0.0002053573 6.664678e-05
[1592,] 0.0001884219 0.0002030020 6.428892e-05
[1593,] 0.0001907783 0.0002057345 6.601318e-05
[1594,] 0.0001903191 0.0002027870 6.405814e-05
[1595,] 0.0001938302 0.0002028401 6.431290e-05
[1596,] 0.0002029361 0.0002028356 6.801312e-05
[1597,] 0.0002014211 0.0002032098 6.685906e-05
[1598,] 0.0001972724 0.0002031720 6.529778e-05
[1599,] 0.0001888329 0.0002166372 7.031572e-05
[1600,] 0.0001911139 0.0002063335 6.658447e-05
[1601,] 0.0001886361 0.0002139487 6.454657e-05
[1602,] 0.0002003282 0.0001974532 6.406328e-05
[1603,] 0.0001937517 0.0002027257 6.435658e-05
[1604,] 0.0002175619 0.0001974362 6.982815e-05
[1605,] 0.0002265813 0.0001974305 7.307908e-05
[1606,] 0.0001884719 0.0002086989 6.444963e-05
[1607,] 0.0001884530 0.0002117484 6.458332e-05
[1608,] 0.0001911415 0.0002040092 6.568269e-05
[1609,] 0.0002035518 0.0002027341 6.801656e-05
[1610,] 0.0001886453 0.0002014342 6.261930e-05
[1611,] 0.0001914824 0.0002036223 6.556460e-05
[1612,] 0.0001910749 0.0002059860 6.648771e-05
[1613,] 0.0001916012 0.0002066159 6.725245e-05
[1614,] 0.0001988483 0.0002032884 6.854906e-05
[1615,] 0.0001976388 0.0002028942 6.572403e-05
[1616,] 0.0002271588 0.0002006747 7.358556e-05
[1617,] 0.0002260602 0.0002012800 7.106199e-05
[1618,] 0.0001974174 0.0002032790 6.603571e-05
[1619,] 0.0001882020 0.0002126062 6.484467e-05
[1620,] 0.0002063862 0.0002027416 6.950606e-05
[1621,] 0.0002022671 0.0001974431 6.619047e-05
[1622,] 0.0002248990 0.0002005404 7.840981e-05
[1623,] 0.0001874545 0.0002036469 6.347407e-05
[1624,] 0.0002134197 0.0002008214 6.976950e-05
[1625,] 0.0001969740 0.0001973762 6.405563e-05
[1626,] 0.0001980256 0.0002035396 6.633748e-05
[1627,] 0.0001889083 0.0002027035 6.254024e-05
[1628,] 0.0001891188 0.0002025531 6.255431e-05
[1629,] 0.0001896377 0.0002028219 6.401828e-05
[1630,] 0.0002093185 0.0002146021 8.673483e-05
[1631,] 0.0001977884 0.0002029969 6.588983e-05
[1632,] 0.0002113564 0.0002011323 6.967315e-05
[1633,] 0.0001902507 0.0002057667 6.590826e-05
[1634,] 0.0001903315 0.0002060146 6.570268e-05
[1635,] 0.0001893094 0.0002026891 6.255268e-05
[1636,] 0.0002037589 0.0002028090 6.803156e-05
[1637,] 0.0002114614 0.0002011319 6.976406e-05
[1638,] 0.0002037086 0.0002028075 6.800203e-05
[1639,] 0.0001892528 0.0002029875 6.259180e-05
[1640,] 0.0001889815 0.0002029343 6.259915e-05
[1641,] 0.0002228921 0.0002115284 9.285364e-05
[1642,] 0.0001950338 0.0002114078 7.223540e-05
[1643,] 0.0001978380 0.0002036143 6.623082e-05
[1644,] 0.0002230470 0.0002082976 8.968666e-05
[1645,] 0.0001896836 0.0002098996 6.615998e-05
[1646,] 0.0001926871 0.0002002800 6.107514e-05
[1647,] 0.0001977174 0.0002033485 6.624797e-05
[1648,] 0.0001896191 0.0002096369 6.561502e-05
[1649,] 0.0001890052 0.0002017402 6.208943e-05
[1650,] 0.0001890390 0.0002017419 6.208543e-05
[1651,] 0.0002332533 0.0002005407 8.305108e-05
[1652,] 0.0002036570 0.0002029552 7.379773e-05
[1653,] 0.0002376159 0.0002038760 9.100333e-05
[1654,] 0.0002421942 0.0002026526 9.013683e-05
[1655,] 0.0001897389 0.0002161020 6.376267e-05
[1656,] 0.0002469991 0.0002025903 9.211694e-05
[1657,] 0.0002414085 0.0002012177 8.788969e-05
[1658,] 0.0002384303 0.0002008967 8.596535e-05
[1659,] 0.0002387424 0.0002009065 8.611550e-05
[1660,] 0.0001998797 0.0002065007 7.448511e-05
[1661,] 0.0001901530 0.0002028047 6.263783e-05
[1662,] 0.0002492800 0.0002027319 9.341197e-05
[1663,] 0.0002464357 0.0002009790 8.945488e-05
[1664,] 0.0001904131 0.0002017285 6.213673e-05
[1665,] 0.0002103561 0.0002011247 6.965617e-05
[1666,] 0.0001936802 0.0002029858 6.595652e-05
[1667,] 0.0002027709 0.0002032352 6.719016e-05
[1668,] 0.0002469000 0.0002006631 8.890602e-05
[1669,] 0.0001987276 0.0002031665 6.607790e-05
[1670,] 0.0002527884 0.0002024451 9.432340e-05
[1671,] 0.0001908178 0.0002017265 6.219431e-05
[1672,] 0.0002156293 0.0001982700 7.298436e-05
[1673,] 0.0002226172 0.0002018906 8.196237e-05
[1674,] 0.0001932229 0.0002032661 6.606368e-05
[1675,] 0.0002416997 0.0002010290 8.761094e-05
[1676,] 0.0002476635 0.0002008230 8.959461e-05
[1677,] 0.0002567364 0.0002025444 9.626698e-05
[1678,] 0.0001988924 0.0002012978 6.561812e-05
[1679,] 0.0001927643 0.0002035353 6.610391e-05
[1680,] 0.0002563416 0.0002032081 9.756092e-05
[1681,] 0.0002573776 0.0002031433 9.789059e-05
[1682,] 0.0002184306 0.0002041804 8.269067e-05
[1683,] 0.0002482559 0.0002007052 8.954903e-05
[1684,] 0.0002500529 0.0002009160 9.080007e-05
[1685,] 0.0001915020 0.0002035010 6.547817e-05
[1686,] 0.0002482593 0.0002004792 8.898061e-05
[1687,] 0.0002449307 0.0002003826 8.740542e-05
[1688,] 0.0002199003 0.0002033984 8.253458e-05
[1689,] 0.0002192711 0.0002035986 8.245145e-05
[1690,] 0.0002553396 0.0002028692 9.642565e-05
[1691,] 0.0002477558 0.0002007622 8.948784e-05
[1692,] 0.0001979805 0.0002031350 6.610186e-05
[1693,] 0.0002451932 0.0002008323 8.860328e-05
[1694,] 0.0002184164 0.0002007261 7.166356e-05
[1695,] 0.0002457238 0.0002008282 8.881314e-05
[1696,] 0.0001900254 0.0002019479 6.208863e-05
[1697,] 0.0002546589 0.0002030992 9.657325e-05
[1698,] 0.0002421261 0.0002004990 8.659724e-05
[1699,] 0.0002175245 0.0002035328 8.149328e-05
[1700,] 0.0002131459 0.0002012104 7.017692e-05
[1701,] 0.0002453026 0.0001994054 8.523523e-05
[1702,] 0.0002472525 0.0001993586 8.581433e-05
[1703,] 0.0002470700 0.0001994697 8.609744e-05
[1704,] 0.0002191347 0.0002039685 8.281367e-05
[1705,] 0.0002469556 0.0001994286 8.592555e-05
[1706,] 0.0001908340 0.0002019565 6.215366e-05
[1707,] 0.0001942894 0.0002048862 6.823591e-05
[1708,] 0.0002497842 0.0001994230 8.697141e-05
[1709,] 0.0002495003 0.0001993886 8.675189e-05
[1710,] 0.0002521248 0.0001994003 8.777255e-05
[1711,] 0.0002464603 0.0001995341 8.606940e-05
[1712,] 0.0002010506 0.0002043463 7.358178e-05
[1713,] 0.0001901143 0.0002023566 6.206291e-05
[1714,] 0.0002596937 0.0002006473 9.299450e-05
[1715,] 0.0002535581 0.0002006724 9.064590e-05
[1716,] 0.0002550276 0.0002003573 9.027189e-05
[1717,] 0.0002135100 0.0002011402 7.077212e-05
[1718,] 0.0002471659 0.0001992551 8.543360e-05
[1719,] 0.0002489571 0.0001993631 8.646184e-05
[1720,] 0.0002480236 0.0001993505 8.606761e-05
[1721,] 0.0002564564 0.0002006493 9.170268e-05
[1722,] 0.0002508061 0.0001996255 8.799522e-05
[1723,] 0.0002489219 0.0001993755 8.649341e-05
[1724,] 0.0002470703 0.0001993554 8.573955e-05
[1725,] 0.0001983838 0.0002031648 6.581993e-05
[1726,] 0.0001906110 0.0002019957 6.212062e-05
[1727,] 0.0002474565 0.0001993918 8.599314e-05
[1728,] 0.0002568809 0.0002002486 9.064841e-05
[1729,] 0.0002467009 0.0001993609 8.561615e-05
[1730,] 0.0002029265 0.0002021972 6.747755e-05
[1731,] 0.0002525276 0.0002003980 8.944087e-05
[1732,] 0.0002220544 0.0002007293 7.255943e-05
[1733,] 0.0001979796 0.0002035535 6.636324e-05
[1734,] 0.0002468120 0.0001994157 8.583372e-05
[1735,] 0.0001992673 0.0002032244 6.622525e-05
[1736,] 0.0002531771 0.0002002314 8.913840e-05
[1737,] 0.0002495501 0.0002002601 8.782673e-05
[1738,] 0.0002443801 0.0001994785 8.507943e-05
[1739,] 0.0002360763 0.0001998687 7.824139e-05
[1740,] 0.0002084136 0.0001994652 7.270471e-05
[1741,] 0.0002083019 0.0001992441 7.234876e-05
[1742,] 0.0002540023 0.0002004064 9.002949e-05
[1743,] 0.0002532066 0.0002003515 8.955722e-05
[1744,] 0.0002469166 0.0001995154 8.619108e-05
[1745,] 0.0002480164 0.0001993595 8.610554e-05
[1746,] 0.0001982130 0.0002081979 7.453254e-05
[1747,] 0.0002049018 0.0002028901 6.863626e-05
[1748,] 0.0001905345 0.0002021167 6.211020e-05
[1749,] 0.0002224535 0.0002015941 8.167423e-05
[1750,] 0.0002438591 0.0001995263 8.505068e-05
[1751,] 0.0002453816 0.0001988301 8.340294e-05
[1752,] 0.0002401383 0.0001988567 8.160657e-05
[1753,] 0.0001903608 0.0002027924 6.267886e-05
[1754,] 0.0001914510 0.0002019804 6.222220e-05
[1755,] 0.0002491936 0.0002003813 8.825028e-05
[1756,] 0.0002215895 0.0002010876 8.035641e-05
[1757,] 0.0001957134 0.0001996609 6.526807e-05
[1758,] 0.0001992847 0.0002034051 6.681240e-05
[1759,] 0.0002117384 0.0002029426 7.326206e-05
[1760,] 0.0001847773 0.0002055384 6.394552e-05
[1761,] 0.0001983551 0.0002029968 6.588855e-05
[1762,] 0.0001902035 0.0002195903 7.379503e-05
[1763,] 0.0001989815 0.0002014222 6.799827e-05
[1764,] 0.0001899068 0.0002149643 7.150659e-05
[1765,] 0.0001900048 0.0002086101 6.877103e-05
[1766,] 0.0001839795 0.0002072390 6.367654e-05
[1767,] 0.0001912226 0.0002038347 6.269595e-05
[1768,] 0.0001905599 0.0002168262 7.298981e-05
[1769,] 0.0001990897 0.0002024898 6.549319e-05
[1770,] 0.0001838432 0.0002059348 6.306660e-05
[1771,] 0.0001840020 0.0002059892 6.327857e-05
[1772,] 0.0001982445 0.0002088589 6.624183e-05
[1773,] 0.0002040661 0.0002038415 6.739687e-05
[1774,] 0.0001852449 0.0002012657 6.168495e-05
[1775,] 0.0001930419 0.0002011974 6.456354e-05
[1776,] 0.0002002632 0.0001999639 6.616039e-05
[1777,] 0.0001952514 0.0002010386 6.484113e-05
[1778,] 0.0001993756 0.0002002148 6.492682e-05
[1779,] 0.0001950053 0.0002010351 6.475322e-05
[1780,] 0.0002551163 0.0001987238 8.308771e-05
[1781,] 0.0001962681 0.0002010438 6.523687e-05
[1782,] 0.0001995260 0.0001986689 6.776748e-05
[1783,] 0.0001996077 0.0001990920 6.389795e-05
[1784,] 0.0002006865 0.0002009810 6.733257e-05
[1785,] 0.0002488713 0.0001990356 7.795270e-05
[1786,] 0.0002042240 0.0002004660 6.535962e-05
[1787,] 0.0001954338 0.0002012313 6.509734e-05
[1788,] 0.0002126292 0.0001979610 7.154537e-05
[1789,] 0.0001973122 0.0002010813 6.491151e-05
[1790,] 0.0002175335 0.0002063341 6.423999e-05
[1791,] 0.0002210647 0.0001982768 7.330091e-05
[1792,] 0.0002427295 0.0001999636 8.708873e-05
[1793,] 0.0002501747 0.0002030660 6.966914e-05
[1794,] 0.0001945275 0.0002012994 6.486290e-05
[1795,] 0.0002095479 0.0002035263 6.369580e-05
[1796,] 0.0001920935 0.0002014671 6.206596e-05
[1797,] 0.0002078125 0.0002014520 6.605656e-05
[1798,] 0.0002001385 0.0002031369 6.626973e-05
[1799,] 0.0001951606 0.0002011753 6.473936e-05
[1800,] 0.0001959514 0.0002011580 6.492811e-05
[1801,] 0.0002102735 0.0002036494 6.370724e-05
[1802,] 0.0002349232 0.0001994996 8.299597e-05
[1803,] 0.0002131002 0.0002034601 6.427319e-05
[1804,] 0.0001932856 0.0002011855 6.404401e-05
[1805,] 0.0002003064 0.0002008705 6.578768e-05
[1806,] 0.0001960124 0.0002055465 6.586249e-05
[1807,] 0.0001987229 0.0002025726 6.752924e-05
[1808,] 0.0002437722 0.0001991626 7.607666e-05
[1809,] 0.0002100313 0.0002047298 6.340787e-05
[1810,] 0.0002126763 0.0002032417 6.583771e-05
[1811,] 0.0001958780 0.0002012744 6.527002e-05
[1812,] 0.0001958989 0.0002012377 6.517712e-05
[1813,] 0.0002492383 0.0002011658 9.271819e-05
[1814,] 0.0001978693 0.0002012138 6.583345e-05
[1815,] 0.0002382105 0.0001996372 7.341850e-05
[1816,] 0.0003323113 0.0001977061 1.120379e-04
[1817,] 0.0001998338 0.0001987476 6.598025e-05
[1818,] 0.0003047575 0.0001984028 9.556100e-05
[1819,] 0.0002075846 0.0002012008 6.672279e-05
[1820,] 0.0002035851 0.0002016855 6.766141e-05
[1821,] 0.0002046307 0.0002051376 7.038786e-05
[1822,] 0.0001847045 0.0002018856 6.040610e-05
[1823,] 0.0001834727 0.0002009406 6.073225e-05
[1824,] 0.0001851150 0.0002012686 6.201908e-05
[1825,] 0.0001891081 0.0001981003 6.102452e-05
[1826,] 0.0001849831 0.0001980230 6.021146e-05
[1827,] 0.0001849493 0.0002012254 5.987751e-05
[1828,] 0.0001857839 0.0001986774 6.000037e-05
[1829,] 0.0001987794 0.0002032539 6.614623e-05
[1830,] 0.0002387470 0.0002029151 7.754694e-05
[1831,] 0.0001972209 0.0002035318 6.582366e-05
[1832,] 0.0001893775 0.0001989987 6.192104e-05
[1833,] 0.0001936762 0.0002007891 6.239726e-05
[1834,] 0.0002025880 0.0002029572 6.685919e-05
[1835,] 0.0001868774 0.0002028931 6.382937e-05
[1836,] 0.0001913678 0.0001986642 6.278042e-05
[1837,] 0.0001910087 0.0002032650 6.441535e-05
[1838,] 0.0002171057 0.0002030900 7.104171e-05
[1839,] 0.0001869880 0.0002005884 6.270743e-05
[1840,] 0.0001855182 0.0001994090 6.109331e-05
[1841,] 0.0001873339 0.0002043053 6.468638e-05
[1842,] 0.0001850252 0.0002009201 6.144628e-05
[1843,] 0.0001879020 0.0002007682 6.136191e-05
[1844,] 0.0001897710 0.0002015571 6.145658e-05
[1845,] 0.0002169561 0.0002020343 7.442805e-05
[1846,] 0.0001878600 0.0002061804 6.347568e-05
[1847,] 0.0001838388 0.0002034067 6.129111e-05
[1848,] 0.0001919198 0.0002033050 6.489405e-05
[1849,] 0.0001877585 0.0002029190 6.141265e-05
[1850,] 0.0001868827 0.0002011576 6.135203e-05
[1851,] 0.0001902572 0.0002023321 6.187110e-05
[1852,] 0.0001919163 0.0002076503 6.890568e-05
[1853,] 0.0001892423 0.0002014967 6.144661e-05
[1854,] 0.0002130412 0.0002022547 7.191475e-05
[1855,] 0.0001889030 0.0002030813 6.237425e-05
[1856,] 0.0001899654 0.0002180160 7.127028e-05
[1857,] 0.0001908534 0.0002026584 6.340284e-05
[1858,] 0.0001837751 0.0002025858 6.204282e-05
[1859,] 0.0001903710 0.0002021338 6.178407e-05
[1860,] 0.0001911234 0.0002020435 6.287653e-05
[1861,] 0.0002052195 0.0002079399 7.252943e-05
[1862,] 0.0002087918 0.0002022968 6.735134e-05
[1863,] 0.0002061748 0.0002023725 6.668901e-05
[1864,] 0.0001892086 0.0002026183 6.335638e-05
[1865,] 0.0001831927 0.0002025426 6.133988e-05
[1866,] 0.0002301686 0.0002029067 7.521879e-05
[1867,] 0.0001849552 0.0002032482 6.047972e-05
[1868,] 0.0001839695 0.0002005750 6.090633e-05
[1869,] 0.0001909589 0.0002020465 6.418770e-05
[1870,] 0.0001885048 0.0002018017 6.174861e-05
[1871,] 0.0001885604 0.0002029366 6.207626e-05
[1872,] 0.0002455609 0.0002029809 7.913091e-05
[1873,] 0.0001971565 0.0002030605 6.554609e-05
[1874,] 0.0001888176 0.0002033025 6.274536e-05
[1875,] 0.0001897569 0.0002063604 6.584846e-05
[1876,] 0.0001851343 0.0001979004 6.016753e-05
[1877,] 0.0001830519 0.0002058326 6.115364e-05
[1878,] 0.0001888049 0.0002009562 6.265001e-05
[1879,] 0.0001919946 0.0001973624 6.195309e-05
[1880,] 0.0001875653 0.0002041864 6.178416e-05
[1881,] 0.0001836586 0.0002019098 6.079986e-05
[1882,] 0.0001895845 0.0002033535 6.571412e-05
[1883,] 0.0001876289 0.0002033247 6.160828e-05
[1884,] 0.0002030692 0.0002008842 6.622945e-05
[1885,] 0.0001856209 0.0001974893 6.011094e-05
[1886,] 0.0002061347 0.0001996893 6.646975e-05
[1887,] 0.0001828327 0.0001982924 5.972127e-05
[1888,] 0.0001911116 0.0002030755 6.418892e-05
[1889,] 0.0002063802 0.0001999939 6.638770e-05
[1890,] 0.0002046630 0.0002015163 6.674678e-05
[1891,] 0.0002049494 0.0002016828 6.674422e-05
[1892,] 0.0001909017 0.0002078312 6.656647e-05
[1893,] 0.0002057215 0.0002018983 6.679480e-05
[1894,] 0.0001842658 0.0001976745 6.001198e-05
[1895,] 0.0001877661 0.0001980549 5.999562e-05
[1896,] 0.0002257939 0.0002020123 7.418666e-05
[1897,] 0.0001869099 0.0002017412 6.312501e-05
[1898,] 0.0002051172 0.0002021267 6.879692e-05
[1899,] 0.0001911509 0.0001987289 6.227913e-05
[1900,] 0.0002044589 0.0002038878 7.072563e-05
[1901,] 0.0001887434 0.0002002097 6.375860e-05
[1902,] 0.0001915628 0.0001981456 6.256456e-05
[1903,] 0.0001850435 0.0001985857 6.065886e-05
[1904,] 0.0001862696 0.0001986582 6.124521e-05
[1905,] 0.0002322220 0.0002030616 7.476307e-05
[1906,] 0.0001846428 0.0001985649 6.041409e-05
[1907,] 0.0001868670 0.0001985750 6.125562e-05
[1908,] 0.0001839499 0.0001985563 6.012322e-05
[1909,] 0.0001924735 0.0002024320 6.307633e-05
[1910,] 0.0001863972 0.0001985433 6.076923e-05
[1911,] 0.0001923902 0.0001999852 6.345642e-05
[1912,] 0.0001991103 0.0002033407 6.656517e-05
[1913,] 0.0002002290 0.0002009812 6.600611e-05
[1914,] 0.0001889131 0.0002017406 6.273188e-05
[1915,] 0.0001891894 0.0002007339 6.243277e-05
[1916,] 0.0001886305 0.0001979645 6.221249e-05
[1917,] 0.0002287621 0.0002012843 7.290577e-05
[1918,] 0.0002003040 0.0001991339 6.535974e-05
[1919,] 0.0001864280 0.0001971916 6.035366e-05
[1920,] 0.0002166609 0.0002005356 7.228739e-05
[1921,] 0.0001919334 0.0002011248 6.321876e-05
[1922,] 0.0002276097 0.0002089835 9.244575e-05
[1923,] 0.0002479987 0.0002014983 7.747913e-05
[1924,] 0.0001833323 0.0001985533 5.954675e-05
[1925,] 0.0001972033 0.0001995567 6.505438e-05
[1926,] 0.0002331936 0.0002013464 7.376243e-05
[1927,] 0.0001968322 0.0002023262 6.826947e-05
[1928,] 0.0002192920 0.0001989725 7.392601e-05
[1929,] 0.0001830777 0.0001996193 6.006170e-05
[1930,] 0.0002084792 0.0002029573 7.514864e-05
[1931,] 0.0001830700 0.0001991522 6.002975e-05
[1932,] 0.0001840507 0.0002002545 5.960238e-05
[1933,] 0.0002003001 0.0002009898 6.610127e-05
[1934,] 0.0001834273 0.0002003936 5.980153e-05
[1935,] 0.0002002960 0.0002008727 6.587518e-05
[1936,] 0.0002269337 0.0002023857 7.139073e-05
[1937,] 0.0002244870 0.0002025196 6.939200e-05
[1938,] 0.0002066823 0.0002011555 6.723583e-05
[1939,] 0.0001937842 0.0002014793 6.601273e-05
[1940,] 0.0002233292 0.0001984844 7.190425e-05
[1941,] 0.0002191421 0.0001986942 7.200664e-05
[1942,] 0.0002250752 0.0001985672 7.152300e-05
[1943,] 0.0001937981 0.0002020402 6.604272e-05
[1944,] 0.0002002485 0.0002012181 6.609367e-05
[1945,] 0.0002020452 0.0002005655 6.976453e-05
[1946,] 0.0002086545 0.0002010972 6.797210e-05
[1947,] 0.0002002379 0.0002009863 6.594878e-05
[1948,] 0.0001883480 0.0002019403 6.350033e-05
[1949,] 0.0002246761 0.0001991324 6.955586e-05
[1950,] 0.0002134165 0.0001981423 6.704258e-05
[1951,] 0.0002242693 0.0002009041 6.973392e-05
[1952,] 0.0002002484 0.0002009875 6.595521e-05
[1953,] 0.0002344617 0.0001991751 7.693963e-05
[1954,] 0.0001890772 0.0002001545 6.232200e-05
[1955,] 0.0002708875 0.0001982998 9.370514e-05
[1956,] 0.0002359212 0.0001991476 7.622129e-05
[1957,] 0.0002298406 0.0001986059 7.551203e-05
[1958,] 0.0002002551 0.0002010792 6.594868e-05
[1959,] 0.0002265634 0.0001991571 7.368951e-05
[1960,] 0.0002002409 0.0002010097 6.594474e-05
[1961,] 0.0002049493 0.0002036251 7.390980e-05
[1962,] 0.0002059622 0.0002049719 7.548767e-05
[1963,] 0.0001874241 0.0001997346 5.958332e-05
[1964,] 0.0002248141 0.0002036577 6.916737e-05
[1965,] 0.0002171559 0.0002000625 7.334516e-05
[1966,] 0.0002464326 0.0001977548 8.064626e-05
[1967,] 0.0002016451 0.0002032534 6.702946e-05
[1968,] 0.0001829591 0.0002025156 6.108964e-05
[1969,] 0.0001830153 0.0002023604 6.118576e-05
[1970,] 0.0002004728 0.0002028638 6.676197e-05
[1971,] 0.0002146046 0.0001999144 7.198929e-05
[1972,] 0.0002280136 0.0002028143 7.080392e-05
[1973,] 0.0002144219 0.0002000852 7.243622e-05
[1974,] 0.0002004522 0.0002020235 6.628108e-05
[1975,] 0.0001829109 0.0002035816 6.126003e-05
[1976,] 0.0002177318 0.0001997038 7.241452e-05
[1977,] 0.0002039040 0.0002032038 7.290164e-05
[1978,] 0.0002129350 0.0001996749 7.106928e-05
[1979,] 0.0002179128 0.0002002506 7.419296e-05
[1980,] 0.0002140164 0.0002011011 6.953857e-05
[1981,] 0.0001842963 0.0002062134 6.410989e-05
[1982,] 0.0001914255 0.0002000321 6.297013e-05
[1983,] 0.0002560180 0.0001977181 8.464094e-05
[1984,] 0.0001911829 0.0002019967 6.498319e-05
[1985,] 0.0002550454 0.0001977028 8.421758e-05
[1986,] 0.0002127636 0.0002056502 7.996235e-05
[1987,] 0.0001927665 0.0002001200 6.226766e-05
[1988,] 0.0001925560 0.0002000623 6.228231e-05
[1989,] 0.0002105531 0.0001987128 6.691944e-05
[1990,] 0.0002097564 0.0002003418 7.187326e-05
[1991,] 0.0002528094 0.0001977725 8.395887e-05
[1992,] 0.0001923093 0.0001998604 6.281528e-05
[1993,] 0.0002096824 0.0002004143 7.197785e-05
[1994,] 0.0001924447 0.0001998754 6.278176e-05
[1995,] 0.0002545021 0.0001978090 8.474663e-05
[1996,] 0.0002072556 0.0002011757 6.717420e-05
[1997,] 0.0002123445 0.0001985918 6.771559e-05
[1998,] 0.0002124868 0.0001997544 7.173871e-05
[1999,] 0.0002128955 0.0002035578 7.807607e-05
[2000,] 0.0002113453 0.0001997227 7.123793e-05
[2001,] 0.0002120455 0.0002003338 7.275572e-05
[2002,] 0.0002545654 0.0001977405 8.432937e-05
[2003,] 0.0001840690 0.0002038067 6.303716e-05
[2004,] 0.0002112269 0.0001986920 6.713001e-05
[2005,] 0.0002115023 0.0002029936 7.677493e-05
[2006,] 0.0002147111 0.0001996238 7.217393e-05
[2007,] 0.0001930445 0.0001998722 6.296425e-05
[2008,] 0.0002017311 0.0002053900 6.185713e-05
[2009,] 0.0002562014 0.0001977443 8.489532e-05
[2010,] 0.0002427928 0.0001991449 7.410069e-05
[2011,] 0.0002116924 0.0002042430 7.799739e-05
[2012,] 0.0002556237 0.0001977423 8.470491e-05
[2013,] 0.0002012518 0.0002061345 6.178217e-05
[2014,] 0.0002499071 0.0001976039 8.162404e-05
[2015,] 0.0002041542 0.0002023021 6.300413e-05
[2016,] 0.0001909662 0.0002024412 6.517379e-05
[2017,] 0.0002075381 0.0002034294 7.507818e-05
[2018,] 0.0002420983 0.0001994635 7.324212e-05
[2019,] 0.0001984952 0.0002009688 6.602595e-05
[2020,] 0.0002104668 0.0002029632 7.620699e-05
[2021,] 0.0002037362 0.0002026131 6.760300e-05
[2022,] 0.0002264310 0.0002032787 7.238594e-05
[2023,] 0.0002060782 0.0002023259 6.327641e-05
[2024,] 0.0002407391 0.0001988306 7.466152e-05
[2025,] 0.0002475446 0.0001986717 7.799845e-05
[2026,] 0.0002002745 0.0002010751 6.599605e-05
[2027,] 0.0002226238 0.0002039178 6.910008e-05
[2028,] 0.0002117288 0.0001986234 6.743491e-05
[2029,] 0.0002076827 0.0002031198 7.488169e-05
[2030,] 0.0002115982 0.0002013358 7.445674e-05
[2031,] 0.0002213817 0.0002017050 7.239941e-05
[2032,] 0.0001881010 0.0001985034 6.224626e-05
[2033,] 0.0001991779 0.0002012010 6.475699e-05
[2034,] 0.0002002740 0.0002010921 6.599577e-05
[2035,] 0.0001987650 0.0002002100 6.659244e-05
[2036,] 0.0002227135 0.0002023191 7.134754e-05
[2037,] 0.0001976438 0.0002007993 6.767521e-05
[2038,] 0.0001932521 0.0002019113 6.563633e-05
[2039,] 0.0001926697 0.0002020856 6.217471e-05
[2040,] 0.0001958232 0.0001979211 6.445273e-05
[2041,] 0.0001995065 0.0002030862 6.711306e-05
[2042,] 0.0002005638 0.0002019801 6.630181e-05
[2043,] 0.0001904436 0.0001997720 6.265495e-05
[2044,] 0.0002002799 0.0002012596 6.602243e-05
[2045,] 0.0001872594 0.0002022537 6.024224e-05
[2046,] 0.0001915899 0.0001997673 6.299568e-05
[2047,] 0.0002161072 0.0002019345 6.926355e-05
[2048,] 0.0001921723 0.0002015752 6.271331e-05
[2049,] 0.0002070571 0.0002027741 7.401054e-05
[2050,] 0.0001900361 0.0002017323 6.206678e-05
[2051,] 0.0001910879 0.0002017106 6.232342e-05
[2052,] 0.0001851107 0.0001988911 5.968963e-05
[2053,] 0.0001955610 0.0001982556 6.468259e-05
[2054,] 0.0002003016 0.0002011022 6.601024e-05
[2055,] 0.0001880795 0.0002011535 6.206253e-05
[2056,] 0.0001893069 0.0002002745 6.277332e-05
[2057,] 0.0001966664 0.0001974338 6.421168e-05
[2058,] 0.0001830017 0.0001991818 5.997284e-05
[2059,] 0.0001835263 0.0001976335 5.954139e-05
[2060,] 0.0001830299 0.0001990102 6.003525e-05
[2061,] 0.0001830054 0.0001990665 5.996449e-05
[2062,] 0.0001830001 0.0001991324 5.993958e-05
[2063,] 0.0001830054 0.0001991348 5.998866e-05
[2064,] 0.0001899731 0.0002021163 6.414040e-05
[2065,] 0.0001830415 0.0001997812 6.006539e-05
[2066,] 0.0001847529 0.0002003412 5.982994e-05
[2067,] 0.0001830439 0.0002004800 6.034434e-05
[2068,] 0.0001830110 0.0001993607 6.007111e-05
[2069,] 0.0001830012 0.0001995498 6.007581e-05
[2070,] 0.0001830127 0.0001998251 6.000632e-05
[2071,] 0.0001896866 0.0001995265 6.192103e-05
[2072,] 0.0001887323 0.0001995359 6.164098e-05
[2073,] 0.0001890291 0.0001994897 6.187180e-05
[2074,] 0.0001836644 0.0001975963 5.957328e-05
[2075,] 0.0001891473 0.0001995197 6.178867e-05
[2076,] 0.0001894060 0.0001995167 6.187328e-05
[2077,] 0.0002052616 0.0001982383 6.626391e-05
[2078,] 0.0001888144 0.0001995183 6.164812e-05
[2079,] 0.0001884635 0.0001995331 6.153243e-05
[2080,] 0.0001889665 0.0001995685 6.161541e-05
[2081,] 0.0001882425 0.0001974859 6.053252e-05
[2082,] 0.0001870017 0.0002018971 6.143907e-05
[2083,] 0.0002158972 0.0002024786 7.240736e-05
[2084,] 0.0001870183 0.0001994682 6.122359e-05
[2085,] 0.0001869992 0.0001994739 6.118686e-05
[2086,] 0.0001868045 0.0001994634 6.126135e-05
[2087,] 0.0001874695 0.0001994612 6.138231e-05
[2088,] 0.0001873083 0.0001994702 6.130754e-05
[2089,] 0.0001871375 0.0001994656 6.125669e-05
[2090,] 0.0001871007 0.0001994789 6.122163e-05
[2091,] 0.0001882091 0.0002029352 6.132982e-05
[2092,] 0.0001891836 0.0001974100 6.204270e-05
[2093,] 0.0001854522 0.0001994076 6.115087e-05
[2094,] 0.0001870857 0.0002000388 6.087233e-05
[2095,] 0.0001868309 0.0002029493 6.116656e-05
[2096,] 0.0001865699 0.0001991328 6.095010e-05
[2097,] 0.0001898098 0.0001976433 6.095362e-05
[2098,] 0.0002039298 0.0002029031 6.755302e-05
[2099,] 0.0001860844 0.0001991621 5.969666e-05
[2100,] 0.0001856697 0.0001990036 5.968020e-05
[2101,] 0.0001899367 0.0001990475 6.018923e-05
[2102,] 0.0001867938 0.0002011129 6.156231e-05
```
