## Supplementary material for "Characterization of shared and ancestry-specific signals driving complex traits using multi-ancestry fine-mapping": s1_data.bim

```
2	chr2:209778545:A:G	0	209778545	G	A
2	chr2:209778953:A:G	0	209778953	G	A
2	chr2:209779157:T:C	0	209779157	C	T
2	chr2:209779280:T:G	0	209779280	G	T
2	chr2:209779480:A:AT	0	209779480	AT	A
2	chr2:209779698:T:C	0	209779698	C	T
2	chr2:209780162:C:T	0	209780162	T	C
2	chr2:209780379:G:A	0	209780379	A	G
2	chr2:209780643:T:C	0	209780643	C	T
2	chr2:209781238:C:T	0	209781238	T	C
2	chr2:209781725:T:C	0	209781725	C	T
2	chr2:209781774:T:C	0	209781774	C	T
2	chr2:209782407:T:A	0	209782407	A	T
2	chr2:209782621:T:C	0	209782621	C	T
2	chr2:209782835:C:T	0	209782835	T	C
2	chr2:209783103:T:C	0	209783103	C	T
2	chr2:209783798:G:A	0	209783798	A	G
2	chr2:209785224:G:A	0	209785224	A	G
2	chr2:209785780:A:G	0	209785780	G	A
2	chr2:209786344:G:A	0	209786344	A	G
2	chr2:209786620:G:T	0	209786620	T	G
2	chr2:209787192:G:A	0	209787192	A	G
2	chr2:209787274:T:A	0	209787274	A	T
2	chr2:209787793:T:C	0	209787793	C	T
2	chr2:209787889:A:C	0	209787889	C	A
2	chr2:209788242:C:T	0	209788242	T	C
2	chr2:209788463:G:A	0	209788463	A	G
2	chr2:209788758:G:A	0	209788758	A	G
2	chr2:209789152:T:A	0	209789152	A	T
2	chr2:209789226:G:GA	0	209789226	GA	G
2	chr2:209789501:C:T	0	209789501	T	C
2	chr2:209793070:T:G	0	209793070	G	T
2	chr2:209793427:A:G	0	209793427	G	A
2	chr2:209794710:A:G	0	209794710	G	A
2	chr2:209795549:C:T	0	209795549	T	C
2	chr2:209795661:G:A	0	209795661	A	G
2	chr2:209796063:G:A	0	209796063	A	G
2	chr2:209796444:G:A	0	209796444	A	G
2	chr2:209796797:A:G	0	209796797	G	A
2	chr2:209797887:T:G	0	209797887	G	T
2	chr2:209798973:C:T	0	209798973	T	C
2	chr2:209799749:T:G	0	209799749	G	T
2	chr2:209800286:G:A	0	209800286	A	G
2	chr2:209800515:A:T	0	209800515	T	A
2	chr2:209802708:TC:T	0	209802708	T	TC
2	chr2:209803831:T:G	0	209803831	G	T
2	chr2:209804101:A:G	0	209804101	G	A
2	chr2:209804756:TTTTTTTGTTTTGTTTTG:T	0	209804756	T	TTTTTTTGTTTTGTTTTG
2	chr2:209806241:G:A	0	209806241	A	G
2	chr2:209806406:A:C	0	209806406	C	A
2	chr2:209806912:C:T	0	209806912	T	C
2	chr2:209807914:T:C	0	209807914	C	T
2	chr2:209808293:TG:T	0	209808293	T	TG
2	chr2:209808365:C:T	0	209808365	T	C
2	chr2:209808721:C:T	0	209808721	T	C
2	chr2:209808990:A:G	0	209808990	G	A
2	chr2:209809328:C:T	0	209809328	T	C
2	chr2:209810846:G:T	0	209810846	T	G
2	chr2:209811570:A:T	0	209811570	T	A
2	chr2:209814884:T:C	0	209814884	C	T
2	chr2:209815606:G:A	0	209815606	A	G
2	chr2:209821111:G:A	0	209821111	A	G
2	chr2:209822136:C:T	0	209822136	T	C
2	chr2:209822159:C:T	0	209822159	T	C
2	chr2:209824376:G:A	0	209824376	A	G
2	chr2:209824823:T:C	0	209824823	C	T
2	chr2:209825281:T:C	0	209825281	C	T
2	chr2:209825900:G:T	0	209825900	T	G
2	chr2:209826304:A:G	0	209826304	G	A
2	chr2:209827492:C:T	0	209827492	T	C
2	chr2:209827846:C:G	0	209827846	G	C
2	chr2:209829829:C:T	0	209829829	T	C
2	chr2:209829996:T:C	0	209829996	C	T
2	chr2:209830865:A:G	0	209830865	G	A
2	chr2:209833034:T:C	0	209833034	C	T
2	chr2:209833709:A:G	0	209833709	G	A
2	chr2:209834543:C:T	0	209834543	T	C
2	chr2:209836377:A:G	0	209836377	G	A
2	chr2:209837102:C:T	0	209837102	T	C
2	chr2:209837794:C:T	0	209837794	T	C
2	chr2:209838023:G:A	0	209838023	A	G
2	chr2:209839476:C:A	0	209839476	A	C
2	chr2:209840169:G:T	0	209840169	T	G
2	chr2:209840183:G:T	0	209840183	T	G
2	chr2:209841080:GAAGA:G	0	209841080	G	GAAGA
2	chr2:209841508:A:G	0	209841508	G	A
2	chr2:209842637:G:A	0	209842637	A	G
2	chr2:209843043:G:A	0	209843043	A	G
2	chr2:209844309:G:C	0	209844309	C	G
2	chr2:209845011:T:C	0	209845011	C	T
2	chr2:209845214:A:G	0	209845214	G	A
2	chr2:209846702:G:T	0	209846702	T	G
2	chr2:209847360:C:CA	0	209847360	CA	C
2	chr2:209849438:A:G	0	209849438	G	A
2	chr2:209850583:C:A	0	209850583	A	C
2	chr2:209850845:G:C	0	209850845	C	G
2	chr2:209851153:AAAAG:A	0	209851153	A	AAAAG
2	chr2:209852802:T:C	0	209852802	C	T
2	chr2:209852996:C:G	0	209852996	G	C
2	chr2:209853885:G:A	0	209853885	A	G
2	chr2:209853934:TAGA:T	0	209853934	T	TAGA
2	chr2:209854092:T:C	0	209854092	C	T
2	chr2:209854173:T:C	0	209854173	C	T
2	chr2:209854870:C:T	0	209854870	T	C
2	chr2:209855538:A:G	0	209855538	G	A
2	chr2:209855615:T:C	0	209855615	C	T
2	chr2:209855734:ATTAAC:A	0	209855734	A	ATTAAC
2	chr2:209855762:C:T	0	209855762	T	C
2	chr2:209856722:T:C	0	209856722	C	T
2	chr2:209857037:A:G	0	209857037	G	A
2	chr2:209857301:A:G	0	209857301	G	A
2	chr2:209857665:C:A	0	209857665	A	C
2	chr2:209858018:C:T	0	209858018	T	C
2	chr2:209858359:T:C	0	209858359	C	T
2	chr2:209860151:T:G	0	209860151	G	T
2	chr2:209860235:G:C	0	209860235	C	G
2	chr2:209860819:T:G	0	209860819	G	T
2	chr2:209860946:G:A	0	209860946	A	G
2	chr2:209861417:A:G	0	209861417	G	A
2	chr2:209861861:C:T	0	209861861	T	C
2	chr2:209862190:G:T	0	209862190	T	G
2	chr2:209863314:A:G	0	209863314	G	A
2	chr2:209863497:T:C	0	209863497	C	T
2	chr2:209863660:C:T	0	209863660	T	C
2	chr2:209864036:T:TTGATGATGATGC	0	209864036	TTGATGATGATGC	T
2	chr2:209864288:G:C	0	209864288	C	G
2	chr2:209864439:T:C	0	209864439	C	T
2	chr2:209864445:G:A	0	209864445	A	G
2	chr2:209865460:G:A	0	209865460	A	G
2	chr2:209865477:C:T	0	209865477	T	C
2	chr2:209866288:C:T	0	209866288	T	C
2	chr2:209867316:G:A	0	209867316	A	G
2	chr2:209867359:G:A	0	209867359	A	G
2	chr2:209867962:A:G	0	209867962	G	A
2	chr2:209868676:A:T	0	209868676	T	A
2	chr2:209869111:G:A	0	209869111	A	G
2	chr2:209869228:A:G	0	209869228	G	A
2	chr2:209869549:A:G	0	209869549	G	A
2	chr2:209869659:A:G	0	209869659	G	A
2	chr2:209869738:T:A	0	209869738	A	T
2	chr2:209870131:A:C	0	209870131	C	A
2	chr2:209870362:G:A	0	209870362	A	G
2	chr2:209870436:C:T	0	209870436	T	C
2	chr2:209870575:A:T	0	209870575	T	A
2	chr2:209870841:G:C	0	209870841	C	G
2	chr2:209871313:T:C	0	209871313	C	T
2	chr2:209871444:T:A	0	209871444	A	T
2	chr2:209872024:G:A	0	209872024	A	G
2	chr2:209872064:G:A	0	209872064	A	G
2	chr2:209872639:T:A	0	209872639	A	T
2	chr2:209873107:A:G	0	209873107	G	A
2	chr2:209873981:G:A	0	209873981	A	G
2	chr2:209874127:T:C	0	209874127	C	T
2	chr2:209874150:T:C	0	209874150	C	T
2	chr2:209874629:C:T	0	209874629	T	C
2	chr2:209876868:C:T	0	209876868	T	C
2	chr2:209877529:A:G	0	209877529	G	A
2	chr2:209880957:C:A	0	209880957	A	C
2	chr2:209882086:C:T	0	209882086	T	C
2	chr2:209883494:A:G	0	209883494	G	A
2	chr2:209883922:G:A	0	209883922	A	G
2	chr2:209886811:G:A	0	209886811	A	G
2	chr2:209888775:C:T	0	209888775	T	C
2	chr2:209893354:A:G	0	209893354	G	A
2	chr2:209897836:C:T	0	209897836	T	C
2	chr2:209898988:A:G	0	209898988	G	A
2	chr2:209900450:T:C	0	209900450	C	T
2	chr2:209901114:G:A	0	209901114	A	G
2	chr2:209902677:T:G	0	209902677	G	T
2	chr2:209905370:G:A	0	209905370	A	G
2	chr2:209905803:C:T	0	209905803	T	C
2	chr2:209907559:A:G	0	209907559	G	A
2	chr2:209908449:A:G	0	209908449	G	A
2	chr2:209908969:A:C	0	209908969	C	A
2	chr2:209911249:T:C	0	209911249	C	T
2	chr2:209911905:T:A	0	209911905	A	T
2	chr2:209915769:G:A	0	209915769	A	G
2	chr2:209919233:C:G	0	209919233	G	C
2	chr2:209922744:T:C	0	209922744	C	T
2	chr2:209922895:T:C	0	209922895	C	T
2	chr2:209923556:T:C	0	209923556	C	T
2	chr2:209923660:A:G	0	209923660	G	A
2	chr2:209925573:CT:C	0	209925573	C	CT
2	chr2:209925858:TA:T	0	209925858	T	TA
2	chr2:209927851:A:G	0	209927851	G	A
2	chr2:209931277:T:C	0	209931277	C	T
2	chr2:209935139:G:A	0	209935139	A	G
2	chr2:209936457:C:T	0	209936457	T	C
2	chr2:209936539:T:G	0	209936539	G	T
2	chr2:209936671:CAT:C	0	209936671	C	CAT
2	chr2:209939715:A:T	0	209939715	T	A
2	chr2:209941865:G:T	0	209941865	T	G
2	chr2:209942131:T:C	0	209942131	C	T
2	chr2:209942484:C:T	0	209942484	T	C
2	chr2:209943321:C:T	0	209943321	T	C
2	chr2:209943620:T:G	0	209943620	G	T
2	chr2:209943680:A:G	0	209943680	G	A
2	chr2:209944181:A:G	0	209944181	G	A
2	chr2:209944374:T:C	0	209944374	C	T
2	chr2:209944397:G:A	0	209944397	A	G
2	chr2:209944537:T:C	0	209944537	C	T
2	chr2:209944685:C:T	0	209944685	T	C
2	chr2:209944690:A:G	0	209944690	G	A
2	chr2:209945005:T:G	0	209945005	G	T
2	chr2:209945804:A:T	0	209945804	T	A
2	chr2:209945805:A:G	0	209945805	G	A
2	chr2:209945875:A:G	0	209945875	G	A
2	chr2:209945920:G:A	0	209945920	A	G
2	chr2:209946890:G:A	0	209946890	A	G
2	chr2:209947678:T:C	0	209947678	C	T
2	chr2:209949052:C:T	0	209949052	T	C
2	chr2:209949200:G:T	0	209949200	T	G
2	chr2:209950052:A:C	0	209950052	C	A
2	chr2:209950071:T:C	0	209950071	C	T
2	chr2:209950589:G:A	0	209950589	A	G
2	chr2:209950707:T:C	0	209950707	C	T
2	chr2:209951216:A:G	0	209951216	G	A
2	chr2:209951432:G:A	0	209951432	A	G
2	chr2:209951645:G:C	0	209951645	C	G
2	chr2:209951683:A:G	0	209951683	G	A
2	chr2:209951824:T:C	0	209951824	C	T
2	chr2:209952122:A:T	0	209952122	T	A
2	chr2:209952137:A:G	0	209952137	G	A
2	chr2:209953663:T:C	0	209953663	C	T
2	chr2:209954247:G:A	0	209954247	A	G
2	chr2:209954371:A:G	0	209954371	G	A
2	chr2:209955010:G:A	0	209955010	A	G
2	chr2:209955659:C:A	0	209955659	A	C
2	chr2:209957053:G:A	0	209957053	A	G
2	chr2:209957396:T:C	0	209957396	C	T
2	chr2:209958094:G:A	0	209958094	A	G
2	chr2:209959041:G:GAA	0	209959041	GAA	G
2	chr2:209959903:C:T	0	209959903	T	C
2	chr2:209960226:C:T	0	209960226	T	C
2	chr2:209960394:C:T	0	209960394	T	C
2	chr2:209960527:C:T	0	209960527	T	C
2	chr2:209962001:T:G	0	209962001	G	T
2	chr2:209964853:T:C	0	209964853	C	T
2	chr2:209965436:A:G	0	209965436	G	A
2	chr2:209965577:C:T	0	209965577	T	C
2	chr2:209965709:A:C	0	209965709	C	A
2	chr2:209968257:A:G	0	209968257	G	A
2	chr2:209968260:T:C	0	209968260	C	T
2	chr2:209968313:C:T	0	209968313	T	C
2	chr2:209968517:G:T	0	209968517	T	G
2	chr2:209968616:G:A	0	209968616	A	G
2	chr2:209969524:A:T	0	209969524	T	A
2	chr2:209969553:A:G	0	209969553	G	A
2	chr2:209971755:A:G	0	209971755	G	A
2	chr2:209972921:GCTGTA:G	0	209972921	G	GCTGTA
2	chr2:209973339:T:C	0	209973339	C	T
2	chr2:209974036:G:A	0	209974036	A	G
2	chr2:209976005:G:A	0	209976005	A	G
2	chr2:209977204:T:C	0	209977204	C	T
2	chr2:209977417:G:T	0	209977417	T	G
2	chr2:209977711:C:T	0	209977711	T	C
2	chr2:209977871:G:C	0	209977871	C	G
2	chr2:209978659:G:A	0	209978659	A	G
2	chr2:209978938:T:C	0	209978938	C	T
2	chr2:209978994:G:A	0	209978994	A	G
2	chr2:209981210:G:T	0	209981210	T	G
2	chr2:209981585:AAAAC:A	0	209981585	A	AAAAC
2	chr2:209981989:C:T	0	209981989	T	C
2	chr2:209982899:G:A	0	209982899	A	G
2	chr2:209983029:A:G	0	209983029	G	A
2	chr2:209983338:TA:T	0	209983338	T	TA
2	chr2:209983494:C:G	0	209983494	G	C
2	chr2:209983748:T:G	0	209983748	G	T
2	chr2:209983934:C:T	0	209983934	T	C
2	chr2:209984559:T:C	0	209984559	C	T
2	chr2:209985370:G:A	0	209985370	A	G
2	chr2:209985464:C:G	0	209985464	G	C
2	chr2:209986910:T:C	0	209986910	C	T
2	chr2:209986979:A:T	0	209986979	T	A
2	chr2:209988770:G:A	0	209988770	A	G
2	chr2:209989125:C:T	0	209989125	T	C
2	chr2:209989752:A:G	0	209989752	G	A
2	chr2:209991877:T:G	0	209991877	G	T
2	chr2:209991934:G:A	0	209991934	A	G
2	chr2:209995002:A:C	0	209995002	C	A
2	chr2:209996377:T:C	0	209996377	C	T
2	chr2:210000101:C:T	0	210000101	T	C
2	chr2:210001538:TAGAC:T	0	210001538	T	TAGAC
2	chr2:210002122:A:G	0	210002122	G	A
2	chr2:210009522:T:C	0	210009522	C	T
2	chr2:210010683:A:G	0	210010683	G	A
2	chr2:210013393:C:T	0	210013393	T	C
2	chr2:210014561:C:T	0	210014561	T	C
2	chr2:210015495:A:G	0	210015495	G	A
2	chr2:210017089:C:G	0	210017089	G	C
2	chr2:210017447:A:T	0	210017447	T	A
2	chr2:210017861:C:T	0	210017861	T	C
2	chr2:210018303:G:A	0	210018303	A	G
2	chr2:210022261:T:C	0	210022261	C	T
2	chr2:210025035:A:G	0	210025035	G	A
2	chr2:210025237:T:G	0	210025237	G	T
2	chr2:210029659:ATTG:A	0	210029659	A	ATTG
2	chr2:210031373:T:A	0	210031373	A	T
2	chr2:210032699:T:A	0	210032699	A	T
2	chr2:210033986:T:C	0	210033986	C	T
2	chr2:210034308:G:C	0	210034308	C	G
2	chr2:210035028:TCAAAA:T	0	210035028	T	TCAAAA
2	chr2:210042986:A:G	0	210042986	G	A
2	chr2:210043498:C:T	0	210043498	T	C
2	chr2:210048330:ATTC:A	0	210048330	A	ATTC
2	chr2:210048343:A:G	0	210048343	G	A
2	chr2:210049523:G:T	0	210049523	T	G
2	chr2:210051352:C:T	0	210051352	T	C
2	chr2:210056201:T:C	0	210056201	C	T
2	chr2:210056768:C:T	0	210056768	T	C
2	chr2:210058693:C:T	0	210058693	T	C
2	chr2:210059889:G:A	0	210059889	A	G
2	chr2:210060179:A:C	0	210060179	C	A
2	chr2:210064763:C:T	0	210064763	T	C
2	chr2:210065018:T:C	0	210065018	C	T
2	chr2:210065067:G:C	0	210065067	C	G
2	chr2:210068707:G:A	0	210068707	A	G
2	chr2:210069246:C:T	0	210069246	T	C
2	chr2:210070358:T:C	0	210070358	C	T
2	chr2:210071834:G:A	0	210071834	A	G
2	chr2:210072066:T:C	0	210072066	C	T
2	chr2:210072679:TG:T	0	210072679	T	TG
2	chr2:210073458:G:T	0	210073458	T	G
2	chr2:210074604:C:T	0	210074604	T	C
2	chr2:210077175:T:C	0	210077175	C	T
2	chr2:210077988:G:A	0	210077988	A	G
2	chr2:210084858:C:T	0	210084858	T	C
2	chr2:210087038:T:A	0	210087038	A	T
2	chr2:210087914:T:A	0	210087914	A	T
2	chr2:210089267:G:T	0	210089267	T	G
2	chr2:210096786:C:T	0	210096786	T	C
2	chr2:210097599:G:A	0	210097599	A	G
2	chr2:210101142:T:C	0	210101142	C	T
2	chr2:210107521:T:A	0	210107521	A	T
2	chr2:210115713:G:A	0	210115713	A	G
2	chr2:210118250:C:T	0	210118250	T	C
2	chr2:210120453:T:C	0	210120453	C	T
2	chr2:210125733:C:T	0	210125733	T	C
2	chr2:210125908:A:C	0	210125908	C	A
2	chr2:210135800:T:C	0	210135800	C	T
2	chr2:210136185:G:A	0	210136185	A	G
2	chr2:210137089:T:C	0	210137089	C	T
2	chr2:210137574:C:A	0	210137574	A	C
2	chr2:210139883:AG:A	0	210139883	A	AG
2	chr2:210142563:T:C	0	210142563	C	T
2	chr2:210144383:T:C	0	210144383	C	T
2	chr2:210146338:C:T	0	210146338	T	C
2	chr2:210146721:A:C	0	210146721	C	A
2	chr2:210157207:G:A	0	210157207	A	G
2	chr2:210159473:A:G	0	210159473	G	A
2	chr2:210159818:G:A	0	210159818	A	G
2	chr2:210161150:G:A	0	210161150	A	G
2	chr2:210161172:G:A	0	210161172	A	G
2	chr2:210164816:CTA:C	0	210164816	C	CTA
2	chr2:210166998:G:A	0	210166998	A	G
2	chr2:210168452:G:T	0	210168452	T	G
2	chr2:210170701:C:T	0	210170701	T	C
2	chr2:210172480:A:G	0	210172480	G	A
2	chr2:210175505:G:A	0	210175505	A	G
2	chr2:210177676:A:C	0	210177676	C	A
2	chr2:210180758:T:C	0	210180758	C	T
2	chr2:210184652:A:G	0	210184652	G	A
2	chr2:210184925:AAAG:A	0	210184925	A	AAAG
2	chr2:210187070:C:T	0	210187070	T	C
2	chr2:210189875:C:T	0	210189875	T	C
2	chr2:210190986:G:A	0	210190986	A	G
2	chr2:210191933:T:C	0	210191933	C	T
2	chr2:210192224:C:T	0	210192224	T	C
2	chr2:210192239:T:C	0	210192239	C	T
2	chr2:210192376:G:C	0	210192376	C	G
2	chr2:210195326:T:G	0	210195326	G	T
2	chr2:210200152:TG:T	0	210200152	T	TG
2	chr2:210200156:A:T	0	210200156	T	A
2	chr2:210200818:G:T	0	210200818	T	G
2	chr2:210201611:C:T	0	210201611	T	C
2	chr2:210202677:G:A	0	210202677	A	G
2	chr2:210208613:A:T	0	210208613	T	A
2	chr2:210208824:C:T	0	210208824	T	C
2	chr2:210210185:T:C	0	210210185	C	T
2	chr2:210210478:A:G	0	210210478	G	A
2	chr2:210213983:C:T	0	210213983	T	C
2	chr2:210214442:C:T	0	210214442	T	C
2	chr2:210215400:T:A	0	210215400	A	T
2	chr2:210217815:G:A	0	210217815	A	G
2	chr2:210221427:G:A	0	210221427	A	G
2	chr2:210233584:G:A	0	210233584	A	G
2	chr2:210237115:T:C	0	210237115	C	T
2	chr2:210241000:G:A	0	210241000	A	G
2	chr2:210243078:A:G	0	210243078	G	A
2	chr2:210245617:G:A	0	210245617	A	G
2	chr2:210247712:G:A	0	210247712	A	G
2	chr2:210249715:G:A	0	210249715	A	G
2	chr2:210253613:A:G	0	210253613	G	A
2	chr2:210253786:T:C	0	210253786	C	T
2	chr2:210255698:G:A	0	210255698	A	G
2	chr2:210261104:C:T	0	210261104	T	C
2	chr2:210261609:C:T	0	210261609	T	C
2	chr2:210262897:A:G	0	210262897	G	A
2	chr2:210267691:A:G	0	210267691	G	A
2	chr2:210271888:G:A	0	210271888	A	G
2	chr2:210272687:G:A	0	210272687	A	G
2	chr2:210274364:A:G	0	210274364	G	A
2	chr2:210275143:G:T	0	210275143	T	G
2	chr2:210275198:T:C	0	210275198	C	T
2	chr2:210276046:C:T	0	210276046	T	C
2	chr2:210276543:T:C	0	210276543	C	T
2	chr2:210277124:T:C	0	210277124	C	T
2	chr2:210277779:C:G	0	210277779	G	C
2	chr2:210277784:G:GT	0	210277784	GT	G
2	chr2:210277948:AAC:A	0	210277948	A	AAC
2	chr2:210278400:G:A	0	210278400	A	G
2	chr2:210278461:A:C	0	210278461	C	A
2	chr2:210278474:C:G	0	210278474	G	C
2	chr2:210279062:A:C	0	210279062	C	A
2	chr2:210279093:G:A	0	210279093	A	G
2	chr2:210279323:C:A	0	210279323	A	C
2	chr2:210279814:C:G	0	210279814	G	C
2	chr2:210280914:T:G	0	210280914	G	T
2	chr2:210282360:A:G	0	210282360	G	A
2	chr2:210282366:T:C	0	210282366	C	T
2	chr2:210282421:AT:A	0	210282421	A	AT
2	chr2:210282539:T:A	0	210282539	A	T
2	chr2:210282713:C:T	0	210282713	T	C
2	chr2:210283135:A:T	0	210283135	T	A
2	chr2:210283908:C:T	0	210283908	T	C
2	chr2:210284254:T:C	0	210284254	C	T
2	chr2:210284915:G:A	0	210284915	A	G
2	chr2:210285096:G:A	0	210285096	A	G
2	chr2:210285202:T:C	0	210285202	C	T
2	chr2:210285313:T:C	0	210285313	C	T
2	chr2:210285385:C:T	0	210285385	T	C
2	chr2:210285677:TGTGGTGCCTTGGTA:T	0	210285677	T	TGTGGTGCCTTGGTA
2	chr2:210286302:A:G	0	210286302	G	A
2	chr2:210286395:A:G	0	210286395	G	A
2	chr2:210286944:T:C	0	210286944	C	T
2	chr2:210286967:T:C	0	210286967	C	T
2	chr2:210287050:A:G	0	210287050	G	A
2	chr2:210287245:T:G	0	210287245	G	T
2	chr2:210287981:A:G	0	210287981	G	A
2	chr2:210289222:TC:T	0	210289222	T	TC
2	chr2:210289287:A:G	0	210289287	G	A
2	chr2:210289404:G:A	0	210289404	A	G
2	chr2:210289901:C:T	0	210289901	T	C
2	chr2:210291804:G:A	0	210291804	A	G
2	chr2:210291961:G:A	0	210291961	A	G
2	chr2:210292393:C:CA	0	210292393	CA	C
2	chr2:210292725:T:C	0	210292725	C	T
2	chr2:210294785:G:T	0	210294785	T	G
2	chr2:210294849:T:C	0	210294849	C	T
2	chr2:210296430:G:C	0	210296430	C	G
2	chr2:210296718:A:G	0	210296718	G	A
2	chr2:210297437:C:T	0	210297437	T	C
2	chr2:210297523:T:A	0	210297523	A	T
2	chr2:210297588:T:C	0	210297588	C	T
2	chr2:210298274:G:A	0	210298274	A	G
2	chr2:210298858:C:T	0	210298858	T	C
2	chr2:210300160:T:C	0	210300160	C	T
2	chr2:210300175:G:A	0	210300175	A	G
2	chr2:210300187:T:C	0	210300187	C	T
2	chr2:210301836:G:T	0	210301836	T	G
2	chr2:210302408:A:T	0	210302408	T	A
2	chr2:210303457:T:TC	0	210303457	TC	T
2	chr2:210303478:A:G	0	210303478	G	A
2	chr2:210303914:A:G	0	210303914	G	A
2	chr2:210306248:A:G	0	210306248	G	A
2	chr2:210306337:C:T	0	210306337	T	C
2	chr2:210306368:A:G	0	210306368	G	A
2	chr2:210308513:G:T	0	210308513	T	G
2	chr2:210309489:C:A	0	210309489	A	C
2	chr2:210310319:A:G	0	210310319	G	A
2	chr2:210310522:C:T	0	210310522	T	C
2	chr2:210310591:C:T	0	210310591	T	C
2	chr2:210311197:A:G	0	210311197	G	A
2	chr2:210312211:A:G	0	210312211	G	A
2	chr2:210315228:A:T	0	210315228	T	A
2	chr2:210317878:C:T	0	210317878	T	C
2	chr2:210318462:C:T	0	210318462	T	C
2	chr2:210318773:C:T	0	210318773	T	C
2	chr2:210320811:T:A	0	210320811	A	T
2	chr2:210322142:T:C	0	210322142	C	T
2	chr2:210322351:C:T	0	210322351	T	C
2	chr2:210323045:T:C	0	210323045	C	T
2	chr2:210323928:A:G	0	210323928	G	A
2	chr2:210325092:A:G	0	210325092	G	A
2	chr2:210327419:G:C	0	210327419	C	G
2	chr2:210329044:A:G	0	210329044	G	A
2	chr2:210330809:T:G	0	210330809	G	T
2	chr2:210331713:C:T	0	210331713	T	C
2	chr2:210331734:G:A	0	210331734	A	G
2	chr2:210332598:C:T	0	210332598	T	C
2	chr2:210332707:C:T	0	210332707	T	C
2	chr2:210333265:A:G	0	210333265	G	A
2	chr2:210334419:A:T	0	210334419	T	A
2	chr2:210336278:C:G	0	210336278	G	C
2	chr2:210337127:C:T	0	210337127	T	C
2	chr2:210337894:A:G	0	210337894	G	A
2	chr2:210339920:T:C	0	210339920	C	T
2	chr2:210340078:A:G	0	210340078	G	A
2	chr2:210340557:A:G	0	210340557	G	A
2	chr2:210340694:A:G	0	210340694	G	A
2	chr2:210340736:G:A	0	210340736	A	G
2	chr2:210343489:G:T	0	210343489	T	G
2	chr2:210343666:T:C	0	210343666	C	T
2	chr2:210344362:A:T	0	210344362	T	A
2	chr2:210345485:T:C	0	210345485	C	T
2	chr2:210345551:T:C	0	210345551	C	T
2	chr2:210345830:A:G	0	210345830	G	A
2	chr2:210345895:C:T	0	210345895	T	C
2	chr2:210346256:C:T	0	210346256	T	C
2	chr2:210346860:G:A	0	210346860	A	G
2	chr2:210346960:C:T	0	210346960	T	C
2	chr2:210348128:G:A	0	210348128	A	G
2	chr2:210348936:C:T	0	210348936	T	C
2	chr2:210349558:G:A	0	210349558	A	G
2	chr2:210349770:C:G	0	210349770	G	C
2	chr2:210349798:C:T	0	210349798	T	C
2	chr2:210350011:G:A	0	210350011	A	G
2	chr2:210350054:A:T	0	210350054	T	A
2	chr2:210351108:A:G	0	210351108	G	A
2	chr2:210351136:A:G	0	210351136	G	A
2	chr2:210351809:T:C	0	210351809	C	T
2	chr2:210353297:C:T	0	210353297	T	C
2	chr2:210353636:A:G	0	210353636	G	A
2	chr2:210353853:T:C	0	210353853	C	T
2	chr2:210353924:A:T	0	210353924	T	A
2	chr2:210353933:A:G	0	210353933	G	A
2	chr2:210354180:AG:A	0	210354180	A	AG
2	chr2:210354194:C:G	0	210354194	G	C
2	chr2:210355427:A:C	0	210355427	C	A
2	chr2:210355554:C:T	0	210355554	T	C
2	chr2:210356018:T:G	0	210356018	G	T
2	chr2:210356520:C:T	0	210356520	T	C
2	chr2:210357870:G:A	0	210357870	A	G
2	chr2:210357959:C:T	0	210357959	T	C
2	chr2:210358013:T:G	0	210358013	G	T
2	chr2:210358688:C:T	0	210358688	T	C
2	chr2:210358988:T:C	0	210358988	C	T
2	chr2:210359374:A:G	0	210359374	G	A
2	chr2:210359933:T:C	0	210359933	C	T
2	chr2:210360239:G:A	0	210360239	A	G
2	chr2:210360862:G:A	0	210360862	A	G
2	chr2:210361304:T:C	0	210361304	C	T
2	chr2:210361665:C:A	0	210361665	A	C
2	chr2:210362383:G:A	0	210362383	A	G
2	chr2:210364884:G:A	0	210364884	A	G
2	chr2:210365022:G:A	0	210365022	A	G
2	chr2:210365426:T:C	0	210365426	C	T
2	chr2:210366159:A:G	0	210366159	G	A
2	chr2:210366362:G:C	0	210366362	C	G
2	chr2:210367549:C:T	0	210367549	T	C
2	chr2:210367708:A:G	0	210367708	G	A
2	chr2:210368640:G:A	0	210368640	A	G
2	chr2:210368721:G:A	0	210368721	A	G
2	chr2:210370134:A:G	0	210370134	G	A
2	chr2:210370761:G:T	0	210370761	T	G
2	chr2:210372487:G:C	0	210372487	C	G
2	chr2:210373194:A:G	0	210373194	G	A
2	chr2:210373427:A:G	0	210373427	G	A
2	chr2:210373881:T:C	0	210373881	C	T
2	chr2:210373954:A:G	0	210373954	G	A
2	chr2:210374159:A:G	0	210374159	G	A
2	chr2:210374277:A:T	0	210374277	T	A
2	chr2:210374536:T:A	0	210374536	A	T
2	chr2:210374643:A:G	0	210374643	G	A
2	chr2:210374939:A:G	0	210374939	G	A
2	chr2:210375124:G:A	0	210375124	A	G
2	chr2:210375257:A:C	0	210375257	C	A
2	chr2:210375364:G:A	0	210375364	A	G
2	chr2:210375564:T:C	0	210375564	C	T
2	chr2:210375776:A:G	0	210375776	G	A
2	chr2:210376094:C:T	0	210376094	T	C
2	chr2:210376410:A:G	0	210376410	G	A
2	chr2:210376411:C:T	0	210376411	T	C
2	chr2:210376884:G:A	0	210376884	A	G
2	chr2:210377021:T:C	0	210377021	C	T
2	chr2:210377061:T:TAGAA	0	210377061	TAGAA	T
2	chr2:210377329:T:G	0	210377329	G	T
2	chr2:210377534:T:A	0	210377534	A	T
2	chr2:210377600:C:A	0	210377600	A	C
2	chr2:210378087:A:G	0	210378087	G	A
2	chr2:210378265:C:T	0	210378265	T	C
2	chr2:210378432:A:G	0	210378432	G	A
2	chr2:210378696:T:C	0	210378696	C	T
2	chr2:210380139:A:G	0	210380139	G	A
2	chr2:210380846:G:A	0	210380846	A	G
2	chr2:210380926:C:A	0	210380926	A	C
2	chr2:210382843:C:G	0	210382843	G	C
2	chr2:210383724:T:C	0	210383724	C	T
2	chr2:210383899:A:G	0	210383899	G	A
2	chr2:210384847:G:A	0	210384847	A	G
2	chr2:210385189:G:A	0	210385189	A	G
2	chr2:210387855:G:A	0	210387855	A	G
2	chr2:210388185:A:G	0	210388185	G	A
2	chr2:210388212:G:C	0	210388212	C	G
2	chr2:210388302:T:C	0	210388302	C	T
2	chr2:210388578:A:G	0	210388578	G	A
2	chr2:210389931:G:T	0	210389931	T	G
2	chr2:210391146:A:T	0	210391146	T	A
2	chr2:210393386:C:T	0	210393386	T	C
2	chr2:210393587:T:C	0	210393587	C	T
2	chr2:210393620:A:G	0	210393620	G	A
2	chr2:210394321:T:C	0	210394321	C	T
2	chr2:210394597:C:G	0	210394597	G	C
2	chr2:210396051:G:C	0	210396051	C	G
2	chr2:210397542:T:G	0	210397542	G	T
2	chr2:210398802:T:C	0	210398802	C	T
2	chr2:210399111:C:T	0	210399111	T	C
2	chr2:210399444:A:C	0	210399444	C	A
2	chr2:210400879:T:C	0	210400879	C	T
2	chr2:210401597:G:A	0	210401597	A	G
2	chr2:210402480:C:T	0	210402480	T	C
2	chr2:210404433:A:G	0	210404433	G	A
2	chr2:210406404:C:T	0	210406404	T	C
2	chr2:210407287:A:C	0	210407287	C	A
2	chr2:210417838:T:C	0	210417838	C	T
2	chr2:210420278:A:G	0	210420278	G	A
2	chr2:210422172:C:A	0	210422172	A	C
2	chr2:210422366:C:A	0	210422366	A	C
2	chr2:210422591:A:G	0	210422591	G	A
2	chr2:210422641:T:C	0	210422641	C	T
2	chr2:210425333:G:A	0	210425333	A	G
2	chr2:210426858:C:G	0	210426858	G	C
2	chr2:210427330:A:G	0	210427330	G	A
2	chr2:210427857:TG:T	0	210427857	T	TG
2	chr2:210430166:T:G	0	210430166	G	T
2	chr2:210431050:A:G	0	210431050	G	A
2	chr2:210431179:C:T	0	210431179	T	C
2	chr2:210434963:G:A	0	210434963	A	G
2	chr2:210435145:G:A	0	210435145	A	G
2	chr2:210437903:C:A	0	210437903	A	C
2	chr2:210437961:T:C	0	210437961	C	T
2	chr2:210439414:G:T	0	210439414	T	G
2	chr2:210440934:G:A	0	210440934	A	G
2	chr2:210444574:T:A	0	210444574	A	T
2	chr2:210445476:C:T	0	210445476	T	C
2	chr2:210446590:T:C	0	210446590	C	T
2	chr2:210447841:C:T	0	210447841	T	C
2	chr2:210448220:C:T	0	210448220	T	C
2	chr2:210448462:A:G	0	210448462	G	A
2	chr2:210449840:C:G	0	210449840	G	C
2	chr2:210450253:C:T	0	210450253	T	C
2	chr2:210450563:T:C	0	210450563	C	T
2	chr2:210451289:C:T	0	210451289	T	C
2	chr2:210451629:A:G	0	210451629	G	A
2	chr2:210452486:T:C	0	210452486	C	T
2	chr2:210453054:T:C	0	210453054	C	T
2	chr2:210453867:A:G	0	210453867	G	A
2	chr2:210454054:C:T	0	210454054	T	C
2	chr2:210455100:T:C	0	210455100	C	T
2	chr2:210455564:A:C	0	210455564	C	A
2	chr2:210456476:G:A	0	210456476	A	G
2	chr2:210456749:G:A	0	210456749	A	G
2	chr2:210457397:G:A	0	210457397	A	G
2	chr2:210457670:T:C	0	210457670	C	T
2	chr2:210458221:T:C	0	210458221	C	T
2	chr2:210458673:C:T	0	210458673	T	C
2	chr2:210460234:G:A	0	210460234	A	G
2	chr2:210460533:TTCTA:T	0	210460533	T	TTCTA
2	chr2:210460799:G:A	0	210460799	A	G
2	chr2:210460930:A:T	0	210460930	T	A
2	chr2:210461082:G:T	0	210461082	T	G
2	chr2:210461260:G:A	0	210461260	A	G
2	chr2:210461410:C:G	0	210461410	G	C
2	chr2:210461485:T:C	0	210461485	C	T
2	chr2:210462131:A:T	0	210462131	T	A
2	chr2:210463177:A:G	0	210463177	G	A
2	chr2:210463710:T:C	0	210463710	C	T
2	chr2:210463775:G:A	0	210463775	A	G
2	chr2:210463939:T:C	0	210463939	C	T
2	chr2:210464241:C:T	0	210464241	T	C
2	chr2:210464470:AT:A	0	210464470	A	AT
2	chr2:210464732:T:C	0	210464732	C	T
2	chr2:210464826:T:C	0	210464826	C	T
2	chr2:210464976:A:AC	0	210464976	AC	A
2	chr2:210465064:A:G	0	210465064	G	A
2	chr2:210465232:G:T	0	210465232	T	G
2	chr2:210465618:C:T	0	210465618	T	C
2	chr2:210466153:C:G	0	210466153	G	C
2	chr2:210466524:T:C	0	210466524	C	T
2	chr2:210467189:C:T	0	210467189	T	C
2	chr2:210468325:C:T	0	210468325	T	C
2	chr2:210468482:C:T	0	210468482	T	C
2	chr2:210469396:T:G	0	210469396	G	T
2	chr2:210469923:G:A	0	210469923	A	G
2	chr2:210469984:A:C	0	210469984	C	A
2	chr2:210470658:T:C	0	210470658	C	T
2	chr2:210470819:A:G	0	210470819	G	A
2	chr2:210470828:C:G	0	210470828	G	C
2	chr2:210470875:A:C	0	210470875	C	A
2	chr2:210471193:T:C	0	210471193	C	T
2	chr2:210471288:AC:A	0	210471288	A	AC
2	chr2:210472548:A:G	0	210472548	G	A
2	chr2:210472826:A:C	0	210472826	C	A
2	chr2:210473353:C:T	0	210473353	T	C
2	chr2:210475931:C:T	0	210475931	T	C
2	chr2:210476432:C:G	0	210476432	G	C
2	chr2:210476625:C:T	0	210476625	T	C
2	chr2:210476875:G:T	0	210476875	T	G
2	chr2:210477778:G:A	0	210477778	A	G
2	chr2:210478201:T:C	0	210478201	C	T
2	chr2:210478633:A:G	0	210478633	G	A
2	chr2:210478803:C:T	0	210478803	T	C
2	chr2:210479390:A:G	0	210479390	G	A
2	chr2:210479447:G:C	0	210479447	C	G
2	chr2:210479809:A:T	0	210479809	T	A
2	chr2:210480282:T:C	0	210480282	C	T
2	chr2:210480975:T:C	0	210480975	C	T
2	chr2:210481327:T:C	0	210481327	C	T
2	chr2:210482170:G:A	0	210482170	A	G
2	chr2:210483082:T:C	0	210483082	C	T
2	chr2:210483214:ACT:A	0	210483214	A	ACT
2	chr2:210483606:T:A	0	210483606	A	T
2	chr2:210483875:G:T	0	210483875	T	G
2	chr2:210484368:A:G	0	210484368	G	A
2	chr2:210484537:A:G	0	210484537	G	A
2	chr2:210484597:A:G	0	210484597	G	A
2	chr2:210485025:G:A	0	210485025	A	G
2	chr2:210485985:G:A	0	210485985	A	G
2	chr2:210486597:G:A	0	210486597	A	G
2	chr2:210486755:T:C	0	210486755	C	T
2	chr2:210487456:C:T	0	210487456	T	C
2	chr2:210487713:A:AT	0	210487713	AT	A
2	chr2:210488304:A:C	0	210488304	C	A
2	chr2:210488390:G:A	0	210488390	A	G
2	chr2:210488678:A:C	0	210488678	C	A
2	chr2:210488829:C:T	0	210488829	T	C
2	chr2:210489097:A:G	0	210489097	G	A
2	chr2:210489474:G:A	0	210489474	A	G
2	chr2:210489828:C:T	0	210489828	T	C
2	chr2:210489930:G:A	0	210489930	A	G
2	chr2:210490145:A:G	0	210490145	G	A
2	chr2:210490182:C:A	0	210490182	A	C
2	chr2:210490445:G:A	0	210490445	A	G
2	chr2:210490648:G:A	0	210490648	A	G
2	chr2:210490666:G:C	0	210490666	C	G
2	chr2:210490771:A:G	0	210490771	G	A
2	chr2:210491459:A:G	0	210491459	G	A
2	chr2:210492209:C:A	0	210492209	A	C
2	chr2:210492494:G:A	0	210492494	A	G
2	chr2:210493880:AT:A	0	210493880	A	AT
2	chr2:210494284:G:A	0	210494284	A	G
2	chr2:210494666:T:TG	0	210494666	TG	T
2	chr2:210495127:T:C	0	210495127	C	T
2	chr2:210495760:C:T	0	210495760	T	C
2	chr2:210496251:G:T	0	210496251	T	G
2	chr2:210496774:T:C	0	210496774	C	T
2	chr2:210496817:A:G	0	210496817	G	A
2	chr2:210496830:T:C	0	210496830	C	T
2	chr2:210497719:A:G	0	210497719	G	A
2	chr2:210497850:T:C	0	210497850	C	T
2	chr2:210498131:T:C	0	210498131	C	T
2	chr2:210498147:T:C	0	210498147	C	T
2	chr2:210499457:G:A	0	210499457	A	G
2	chr2:210500184:G:A	0	210500184	A	G
2	chr2:210501435:C:T	0	210501435	T	C
2	chr2:210502155:T:C	0	210502155	C	T
2	chr2:210502369:A:C	0	210502369	C	A
2	chr2:210502371:A:C	0	210502371	C	A
2	chr2:210502378:TA:T	0	210502378	T	TA
2	chr2:210503634:C:G	0	210503634	G	C
2	chr2:210503948:A:T	0	210503948	T	A
2	chr2:210504312:C:T	0	210504312	T	C
2	chr2:210505270:C:G	0	210505270	G	C
2	chr2:210505406:G:A	0	210505406	A	G
2	chr2:210505765:C:T	0	210505765	T	C
2	chr2:210505772:C:T	0	210505772	T	C
2	chr2:210506225:C:T	0	210506225	T	C
2	chr2:210506321:G:A	0	210506321	A	G
2	chr2:210507270:T:C	0	210507270	C	T
2	chr2:210507271:G:C	0	210507271	C	G
2	chr2:210507361:A:G	0	210507361	G	A
2	chr2:210507444:C:T	0	210507444	T	C
2	chr2:210507807:C:G	0	210507807	G	C
2	chr2:210507969:C:T	0	210507969	T	C
2	chr2:210508072:G:T	0	210508072	T	G
2	chr2:210508241:A:G	0	210508241	G	A
2	chr2:210508247:C:T	0	210508247	T	C
2	chr2:210508767:C:G	0	210508767	G	C
2	chr2:210509423:C:T	0	210509423	T	C
2	chr2:210510303:G:C	0	210510303	C	G
2	chr2:210511130:C:T	0	210511130	T	C
2	chr2:210511770:G:T	0	210511770	T	G
2	chr2:210511877:A:G	0	210511877	G	A
2	chr2:210512247:T:G	0	210512247	G	T
2	chr2:210513184:C:A	0	210513184	A	C
2	chr2:210514530:A:G	0	210514530	G	A
2	chr2:210514856:A:G	0	210514856	G	A
2	chr2:210515609:G:A	0	210515609	A	G
2	chr2:210516611:C:T	0	210516611	T	C
2	chr2:210516762:T:C	0	210516762	C	T
2	chr2:210517737:T:A	0	210517737	A	T
2	chr2:210517860:C:T	0	210517860	T	C
2	chr2:210518720:T:C	0	210518720	C	T
2	chr2:210519402:A:G	0	210519402	G	A
2	chr2:210519498:C:T	0	210519498	T	C
2	chr2:210520960:A:G	0	210520960	G	A
2	chr2:210521760:G:A	0	210521760	A	G
2	chr2:210521813:A:G	0	210521813	G	A
2	chr2:210521940:T:A	0	210521940	A	T
2	chr2:210522212:T:A	0	210522212	A	T
2	chr2:210522233:T:C	0	210522233	C	T
2	chr2:210522479:G:A	0	210522479	A	G
2	chr2:210523441:A:C	0	210523441	C	A
2	chr2:210523511:C:T	0	210523511	T	C
2	chr2:210524545:T:C	0	210524545	C	T
2	chr2:210524698:T:C	0	210524698	C	T
2	chr2:210526992:A:G	0	210526992	G	A
2	chr2:210529233:G:A	0	210529233	A	G
2	chr2:210529675:G:A	0	210529675	A	G
2	chr2:210531956:G:A	0	210531956	A	G
2	chr2:210532452:C:T	0	210532452	T	C
2	chr2:210532686:G:A	0	210532686	A	G
2	chr2:210532798:A:T	0	210532798	T	A
2	chr2:210533062:G:A	0	210533062	A	G
2	chr2:210533213:A:G	0	210533213	G	A
2	chr2:210534029:T:C	0	210534029	C	T
2	chr2:210535027:G:A	0	210535027	A	G
2	chr2:210536392:C:T	0	210536392	T	C
2	chr2:210536452:C:A	0	210536452	A	C
2	chr2:210536617:C:T	0	210536617	T	C
2	chr2:210537756:T:A	0	210537756	A	T
2	chr2:210538393:G:A	0	210538393	A	G
2	chr2:210538916:T:A	0	210538916	A	T
2	chr2:210539001:A:G	0	210539001	G	A
2	chr2:210539205:G:A	0	210539205	A	G
2	chr2:210539311:T:G	0	210539311	G	T
2	chr2:210541483:G:A	0	210541483	A	G
2	chr2:210543032:C:T	0	210543032	T	C
2	chr2:210543894:C:T	0	210543894	T	C
2	chr2:210545008:C:T	0	210545008	T	C
2	chr2:210545076:G:T	0	210545076	T	G
2	chr2:210548341:C:T	0	210548341	T	C
2	chr2:210549625:A:G	0	210549625	G	A
2	chr2:210549808:A:G	0	210549808	G	A
2	chr2:210553194:C:G	0	210553194	G	C
2	chr2:210553554:AG:A	0	210553554	A	AG
2	chr2:210553559:G:A	0	210553559	A	G
2	chr2:210555198:G:A	0	210555198	A	G
2	chr2:210555401:G:T	0	210555401	T	G
2	chr2:210555483:A:C	0	210555483	C	A
2	chr2:210556728:A:ATCT	0	210556728	ATCT	A
2	chr2:210557609:A:C	0	210557609	C	A
2	chr2:210559053:G:A	0	210559053	A	G
2	chr2:210562852:C:T	0	210562852	T	C
2	chr2:210563630:T:G	0	210563630	G	T
2	chr2:210564791:G:A	0	210564791	A	G
2	chr2:210565236:T:G	0	210565236	G	T
2	chr2:210565268:C:T	0	210565268	T	C
2	chr2:210565609:G:A	0	210565609	A	G
2	chr2:210566314:G:T	0	210566314	T	G
2	chr2:210566350:C:T	0	210566350	T	C
2	chr2:210567153:G:A	0	210567153	A	G
2	chr2:210568973:A:G	0	210568973	G	A
2	chr2:210569014:A:G	0	210569014	G	A
2	chr2:210569066:A:G	0	210569066	G	A
2	chr2:210570761:T:C	0	210570761	C	T
2	chr2:210571341:C:T	0	210571341	T	C
2	chr2:210572321:T:G	0	210572321	G	T
2	chr2:210572663:C:G	0	210572663	G	C
2	chr2:210572890:T:C	0	210572890	C	T
2	chr2:210578356:C:T	0	210578356	T	C
2	chr2:210578779:A:C	0	210578779	C	A
2	chr2:210580490:A:G	0	210580490	G	A
2	chr2:210583226:A:T	0	210583226	T	A
2	chr2:210583900:G:A	0	210583900	A	G
2	chr2:210583969:A:T	0	210583969	T	A
2	chr2:210584937:C:T	0	210584937	T	C
2	chr2:210585185:T:C	0	210585185	C	T
2	chr2:210585226:T:A	0	210585226	A	T
2	chr2:210585672:T:C	0	210585672	C	T
2	chr2:210585986:G:A	0	210585986	A	G
2	chr2:210587563:CTT:C	0	210587563	C	CTT
2	chr2:210587874:TAC:T	0	210587874	T	TAC
2	chr2:210589077:A:G	0	210589077	G	A
2	chr2:210589409:G:A	0	210589409	A	G
2	chr2:210590557:A:G	0	210590557	G	A
2	chr2:210590618:T:C	0	210590618	C	T
2	chr2:210591229:A:G	0	210591229	G	A
2	chr2:210591915:C:T	0	210591915	T	C
2	chr2:210592537:C:T	0	210592537	T	C
2	chr2:210595978:G:A	0	210595978	A	G
2	chr2:210596388:G:A	0	210596388	A	G
2	chr2:210597156:T:A	0	210597156	A	T
2	chr2:210598826:A:T	0	210598826	T	A
2	chr2:210599829:C:T	0	210599829	T	C
2	chr2:210600389:G:A	0	210600389	A	G
2	chr2:210601056:T:C	0	210601056	C	T
2	chr2:210602824:A:G	0	210602824	G	A
2	chr2:210604399:A:G	0	210604399	G	A
2	chr2:210604466:T:G	0	210604466	G	T
2	chr2:210605362:T:C	0	210605362	C	T
2	chr2:210605472:T:C	0	210605472	C	T
2	chr2:210605769:T:G	0	210605769	G	T
2	chr2:210606236:T:C	0	210606236	C	T
2	chr2:210606347:G:A	0	210606347	A	G
2	chr2:210611547:AT:A	0	210611547	A	AT
2	chr2:210613642:A:C	0	210613642	C	A
2	chr2:210613704:G:A	0	210613704	A	G
2	chr2:210615967:G:A	0	210615967	A	G
2	chr2:210616533:C:G	0	210616533	G	C
2	chr2:210617676:G:C	0	210617676	C	G
2	chr2:210620683:T:G	0	210620683	G	T
2	chr2:210620752:T:A	0	210620752	A	T
2	chr2:210621644:T:G	0	210621644	G	T
2	chr2:210622616:T:C	0	210622616	C	T
2	chr2:210623959:C:A	0	210623959	A	C
2	chr2:210625091:T:C	0	210625091	C	T
2	chr2:210626296:T:G	0	210626296	G	T
2	chr2:210628383:C:A	0	210628383	A	C
2	chr2:210629286:A:G	0	210629286	G	A
2	chr2:210630386:T:C	0	210630386	C	T
2	chr2:210633699:C:A	0	210633699	A	C
2	chr2:210633975:T:C	0	210633975	C	T
2	chr2:210634188:T:C	0	210634188	C	T
2	chr2:210634643:A:G	0	210634643	G	A
2	chr2:210634670:T:A	0	210634670	A	T
2	chr2:210634680:G:T	0	210634680	T	G
2	chr2:210635235:A:G	0	210635235	G	A
2	chr2:210635255:A:C	0	210635255	C	A
2	chr2:210635921:AGGGAAATAGCC:A	0	210635921	A	AGGGAAATAGCC
2	chr2:210636116:A:G	0	210636116	G	A
2	chr2:210636163:A:T	0	210636163	T	A
2	chr2:210636478:A:G	0	210636478	G	A
2	chr2:210636713:A:G	0	210636713	G	A
2	chr2:210636877:G:A	0	210636877	A	G
2	chr2:210637323:T:A	0	210637323	A	T
2	chr2:210637407:G:A	0	210637407	A	G
2	chr2:210638599:G:A	0	210638599	A	G
2	chr2:210638832:G:T	0	210638832	T	G
2	chr2:210639341:G:A	0	210639341	A	G
2	chr2:210639350:C:T	0	210639350	T	C
2	chr2:210639474:C:T	0	210639474	T	C
2	chr2:210639591:C:A	0	210639591	A	C
2	chr2:210639740:A:G	0	210639740	G	A
2	chr2:210641456:T:C	0	210641456	C	T
2	chr2:210641587:T:C	0	210641587	C	T
2	chr2:210641762:A:G	0	210641762	G	A
2	chr2:210643563:G:A	0	210643563	A	G
2	chr2:210643846:G:C	0	210643846	C	G
2	chr2:210645205:A:T	0	210645205	T	A
2	chr2:210645638:C:T	0	210645638	T	C
2	chr2:210646474:C:G	0	210646474	G	C
2	chr2:210646775:G:C	0	210646775	C	G
2	chr2:210647054:G:A	0	210647054	A	G
2	chr2:210647445:A:T	0	210647445	T	A
2	chr2:210647713:G:A	0	210647713	A	G
2	chr2:210648824:C:T	0	210648824	T	C
2	chr2:210649474:C:T	0	210649474	T	C
2	chr2:210649768:A:G	0	210649768	G	A
2	chr2:210649839:G:A	0	210649839	A	G
2	chr2:210650271:G:T	0	210650271	T	G
2	chr2:210650334:A:T	0	210650334	T	A
2	chr2:210650878:C:CT	0	210650878	CT	C
2	chr2:210650889:T:C	0	210650889	C	T
2	chr2:210651587:G:A	0	210651587	A	G
2	chr2:210651780:C:T	0	210651780	T	C
2	chr2:210651818:T:C	0	210651818	C	T
2	chr2:210651901:A:G	0	210651901	G	A
2	chr2:210651906:C:T	0	210651906	T	C
2	chr2:210652699:T:G	0	210652699	G	T
2	chr2:210655524:TG:T	0	210655524	T	TG
2	chr2:210656064:T:C	0	210656064	C	T
2	chr2:210656954:G:C	0	210656954	C	G
2	chr2:210658439:A:G	0	210658439	G	A
2	chr2:210658733:C:T	0	210658733	T	C
2	chr2:210661040:G:A	0	210661040	A	G
2	chr2:210661189:A:C	0	210661189	C	A
2	chr2:210661191:C:A	0	210661191	A	C
2	chr2:210662198:A:T	0	210662198	T	A
2	chr2:210662992:A:AT	0	210662992	AT	A
2	chr2:210663672:TC:T	0	210663672	T	TC
2	chr2:210663985:A:C	0	210663985	C	A
2	chr2:210664493:C:T	0	210664493	T	C
2	chr2:210664654:G:C	0	210664654	C	G
2	chr2:210665126:C:T	0	210665126	T	C
2	chr2:210665639:T:C	0	210665639	C	T
2	chr2:210666305:T:C	0	210666305	C	T
2	chr2:210666346:C:G	0	210666346	G	C
2	chr2:210666348:A:G	0	210666348	G	A
2	chr2:210666670:C:T	0	210666670	T	C
2	chr2:210666979:T:C	0	210666979	C	T
2	chr2:210667979:C:T	0	210667979	T	C
2	chr2:210668346:A:G	0	210668346	G	A
2	chr2:210669693:C:A	0	210669693	A	C
2	chr2:210669733:G:A	0	210669733	A	G
2	chr2:210670492:A:AT	0	210670492	AT	A
2	chr2:210670554:C:T	0	210670554	T	C
2	chr2:210670830:A:G	0	210670830	G	A
2	chr2:210670958:T:C	0	210670958	C	T
2	chr2:210671207:T:C	0	210671207	C	T
2	chr2:210671540:C:G	0	210671540	G	C
2	chr2:210671636:A:G	0	210671636	G	A
2	chr2:210671668:A:G	0	210671668	G	A
2	chr2:210672065:A:G	0	210672065	G	A
2	chr2:210672108:G:C	0	210672108	C	G
2	chr2:210672122:A:G	0	210672122	G	A
2	chr2:210673731:A:G	0	210673731	G	A
2	chr2:210674426:G:A	0	210674426	A	G
2	chr2:210674547:T:C	0	210674547	C	T
2	chr2:210674578:C:T	0	210674578	T	C
2	chr2:210674639:A:G	0	210674639	G	A
2	chr2:210675783:C:A	0	210675783	A	C
2	chr2:210676139:T:G	0	210676139	G	T
2	chr2:210676250:A:G	0	210676250	G	A
2	chr2:210677801:A:G	0	210677801	G	A
2	chr2:210678331:T:C	0	210678331	C	T
2	chr2:210678423:T:G	0	210678423	G	T
2	chr2:210678677:C:G	0	210678677	G	C
2	chr2:210679933:G:A	0	210679933	A	G
2	chr2:210680086:G:A	0	210680086	A	G
2	chr2:210681194:C:G	0	210681194	G	C
2	chr2:210681319:C:T	0	210681319	T	C
2	chr2:210681389:T:C	0	210681389	C	T
2	chr2:210681937:TTTCA:T	0	210681937	T	TTTCA
2	chr2:210682605:G:A	0	210682605	A	G
2	chr2:210682676:C:A	0	210682676	A	C
2	chr2:210682745:C:T	0	210682745	T	C
2	chr2:210683123:AGTGCAGTG:A	0	210683123	A	AGTGCAGTG
2	chr2:210683950:A:G	0	210683950	G	A
2	chr2:210683969:C:A	0	210683969	A	C
2	chr2:210684516:A:G	0	210684516	G	A
2	chr2:210684885:C:T	0	210684885	T	C
2	chr2:210685085:C:T	0	210685085	T	C
2	chr2:210686786:CAG:C	0	210686786	C	CAG
2	chr2:210687165:C:T	0	210687165	T	C
2	chr2:210687220:G:C	0	210687220	C	G
2	chr2:210687881:A:G	0	210687881	G	A
2	chr2:210687897:G:A	0	210687897	A	G
2	chr2:210687931:G:A	0	210687931	A	G
2	chr2:210689247:C:T	0	210689247	T	C
2	chr2:210689997:T:C	0	210689997	C	T
2	chr2:210692156:G:A	0	210692156	A	G
2	chr2:210692251:T:C	0	210692251	C	T
2	chr2:210692266:G:A	0	210692266	A	G
2	chr2:210692409:T:C	0	210692409	C	T
2	chr2:210692721:T:C	0	210692721	C	T
2	chr2:210693776:T:G	0	210693776	G	T
2	chr2:210693859:A:T	0	210693859	T	A
2	chr2:210694337:C:T	0	210694337	T	C
2	chr2:210694338:G:A	0	210694338	A	G
2	chr2:210694365:G:A	0	210694365	A	G
2	chr2:210694802:G:A	0	210694802	A	G
2	chr2:210694812:G:A	0	210694812	A	G
2	chr2:210695323:G:T	0	210695323	T	G
2	chr2:210695376:C:T	0	210695376	T	C
2	chr2:210695392:T:C	0	210695392	C	T
2	chr2:210695786:T:C	0	210695786	C	T
2	chr2:210695899:G:A	0	210695899	A	G
2	chr2:210696186:C:T	0	210696186	T	C
2	chr2:210696274:T:G	0	210696274	G	T
2	chr2:210696733:T:C	0	210696733	C	T
2	chr2:210696760:A:G	0	210696760	G	A
2	chr2:210696794:A:G	0	210696794	G	A
2	chr2:210696882:A:T	0	210696882	T	A
2	chr2:210697381:C:T	0	210697381	T	C
2	chr2:210697400:T:G	0	210697400	G	T
2	chr2:210697606:G:A	0	210697606	A	G
2	chr2:210697814:T:C	0	210697814	C	T
2	chr2:210698200:C:T	0	210698200	T	C
2	chr2:210698267:A:G	0	210698267	G	A
2	chr2:210698309:T:TA	0	210698309	TA	T
2	chr2:210698580:A:G	0	210698580	G	A
2	chr2:210700176:G:A	0	210700176	A	G
2	chr2:210700187:T:C	0	210700187	C	T
2	chr2:210700273:A:T	0	210700273	T	A
2	chr2:210700425:G:A	0	210700425	A	G
2	chr2:210700535:C:T	0	210700535	T	C
2	chr2:210700746:G:C	0	210700746	C	G
2	chr2:210700968:C:T	0	210700968	T	C
2	chr2:210701048:G:A	0	210701048	A	G
2	chr2:210701350:T:C	0	210701350	C	T
2	chr2:210701619:T:A	0	210701619	A	T
2	chr2:210702187:A:G	0	210702187	G	A
2	chr2:210703066:G:A	0	210703066	A	G
2	chr2:210703958:C:T	0	210703958	T	C
2	chr2:210704165:T:C	0	210704165	C	T
2	chr2:210704174:C:G	0	210704174	G	C
2	chr2:210704189:C:T	0	210704189	T	C
2	chr2:210704211:A:G	0	210704211	G	A
2	chr2:210704855:C:T	0	210704855	T	C
2	chr2:210704961:T:C	0	210704961	C	T
2	chr2:210704998:G:A	0	210704998	A	G
2	chr2:210705115:A:T	0	210705115	T	A
2	chr2:210705330:A:G	0	210705330	G	A
2	chr2:210705350:A:C	0	210705350	C	A
2	chr2:210705724:C:T	0	210705724	T	C
2	chr2:210705892:C:T	0	210705892	T	C
2	chr2:210705962:GT:G	0	210705962	G	GT
2	chr2:210706035:C:T	0	210706035	T	C
2	chr2:210706193:T:C	0	210706193	C	T
2	chr2:210706291:G:A	0	210706291	A	G
2	chr2:210706790:G:A	0	210706790	A	G
2	chr2:210706903:T:C	0	210706903	C	T
2	chr2:210706917:A:G	0	210706917	G	A
2	chr2:210707194:C:T	0	210707194	T	C
2	chr2:210707746:G:C	0	210707746	C	G
2	chr2:210707777:T:C	0	210707777	C	T
2	chr2:210708667:G:T	0	210708667	T	G
2	chr2:210708740:T:C	0	210708740	C	T
2	chr2:210708835:G:A	0	210708835	A	G
2	chr2:210709038:T:C	0	210709038	C	T
2	chr2:210709041:G:A	0	210709041	A	G
2	chr2:210709098:A:G	0	210709098	G	A
2	chr2:210709600:C:T	0	210709600	T	C
2	chr2:210710410:A:T	0	210710410	T	A
2	chr2:210710598:G:C	0	210710598	C	G
2	chr2:210710938:C:T	0	210710938	T	C
2	chr2:210711650:CT:C	0	210711650	C	CT
2	chr2:210711734:G:A	0	210711734	A	G
2	chr2:210713478:G:A	0	210713478	A	G
2	chr2:210713492:T:A	0	210713492	A	T
2	chr2:210713759:C:T	0	210713759	T	C
2	chr2:210715132:TAATA:T	0	210715132	T	TAATA
2	chr2:210715181:G:A	0	210715181	A	G
2	chr2:210715495:A:G	0	210715495	G	A
2	chr2:210715928:G:T	0	210715928	T	G
2	chr2:210716418:T:C	0	210716418	C	T
2	chr2:210716521:C:T	0	210716521	T	C
2	chr2:210716618:CATT:C	0	210716618	C	CATT
2	chr2:210718298:C:T	0	210718298	T	C
2	chr2:210718377:C:T	0	210718377	T	C
2	chr2:210718557:A:C	0	210718557	C	A
2	chr2:210718608:G:A	0	210718608	A	G
2	chr2:210720693:G:A	0	210720693	A	G
2	chr2:210721721:C:T	0	210721721	T	C
2	chr2:210722521:A:G	0	210722521	G	A
2	chr2:210722580:G:A	0	210722580	A	G
2	chr2:210722715:T:C	0	210722715	C	T
2	chr2:210722907:C:T	0	210722907	T	C
2	chr2:210723454:T:C	0	210723454	C	T
2	chr2:210723890:T:A	0	210723890	A	T
2	chr2:210723901:T:A	0	210723901	A	T
2	chr2:210724452:A:G	0	210724452	G	A
2	chr2:210725678:C:G	0	210725678	G	C
2	chr2:210726663:C:T	0	210726663	T	C
2	chr2:210726730:GA:G	0	210726730	G	GA
2	chr2:210726826:G:A	0	210726826	A	G
2	chr2:210727184:C:T	0	210727184	T	C
2	chr2:210727389:A:G	0	210727389	G	A
2	chr2:210728025:T:C	0	210728025	C	T
2	chr2:210728357:C:G	0	210728357	G	C
2	chr2:210728358:A:C	0	210728358	C	A
2	chr2:210728609:T:A	0	210728609	A	T
2	chr2:210728674:GAA:G	0	210728674	G	GAA
2	chr2:210728690:A:G	0	210728690	G	A
2	chr2:210728712:C:T	0	210728712	T	C
2	chr2:210728888:G:C	0	210728888	C	G
2	chr2:210729214:G:A	0	210729214	A	G
2	chr2:210729365:C:T	0	210729365	T	C
2	chr2:210730072:T:A	0	210730072	A	T
2	chr2:210730607:G:C	0	210730607	C	G
2	chr2:210730827:A:G	0	210730827	G	A
2	chr2:210731176:C:T	0	210731176	T	C
2	chr2:210731568:C:T	0	210731568	T	C
2	chr2:210731774:G:A	0	210731774	A	G
2	chr2:210733301:G:A	0	210733301	A	G
2	chr2:210733337:G:A	0	210733337	A	G
2	chr2:210733676:C:T	0	210733676	T	C
2	chr2:210734046:T:A	0	210734046	A	T
2	chr2:210734381:T:TG	0	210734381	TG	T
2	chr2:210734897:C:T	0	210734897	T	C
2	chr2:210734961:G:A	0	210734961	A	G
2	chr2:210735022:C:T	0	210735022	T	C
2	chr2:210735251:C:CT	0	210735251	CT	C
2	chr2:210735337:C:T	0	210735337	T	C
2	chr2:210735406:G:A	0	210735406	A	G
2	chr2:210735587:A:G	0	210735587	G	A
2	chr2:210735660:C:A	0	210735660	A	C
2	chr2:210736318:T:C	0	210736318	C	T
2	chr2:210736392:T:C	0	210736392	C	T
2	chr2:210736515:A:T	0	210736515	T	A
2	chr2:210737002:G:A	0	210737002	A	G
2	chr2:210737692:T:C	0	210737692	C	T
2	chr2:210737832:T:A	0	210737832	A	T
2	chr2:210738051:G:A	0	210738051	A	G
2	chr2:210738747:G:A	0	210738747	A	G
2	chr2:210738931:G:A	0	210738931	A	G
2	chr2:210739281:G:A	0	210739281	A	G
2	chr2:210739667:C:A	0	210739667	A	C
2	chr2:210739726:C:A	0	210739726	A	C
2	chr2:210739909:T:G	0	210739909	G	T
2	chr2:210741120:G:A	0	210741120	A	G
2	chr2:210741173:G:T	0	210741173	T	G
2	chr2:210741300:C:T	0	210741300	T	C
2	chr2:210742348:ATGTT:A	0	210742348	A	ATGTT
2	chr2:210743342:A:T	0	210743342	T	A
2	chr2:210743562:C:A	0	210743562	A	C
2	chr2:210744220:A:G	0	210744220	G	A
2	chr2:210745177:C:G	0	210745177	G	C
2	chr2:210745915:CTG:C	0	210745915	C	CTG
2	chr2:210746531:C:A	0	210746531	A	C
2	chr2:210746695:G:C	0	210746695	C	G
2	chr2:210747828:T:C	0	210747828	C	T
2	chr2:210747915:CA:C	0	210747915	C	CA
2	chr2:210750099:A:T	0	210750099	T	A
2	chr2:210750227:G:A	0	210750227	A	G
2	chr2:210750493:C:T	0	210750493	T	C
2	chr2:210750936:T:C	0	210750936	C	T
2	chr2:210752170:A:G	0	210752170	G	A
2	chr2:210752804:C:G	0	210752804	G	C
2	chr2:210752871:T:G	0	210752871	G	T
2	chr2:210752874:G:A	0	210752874	A	G
2	chr2:210754073:C:T	0	210754073	T	C
2	chr2:210754099:A:G	0	210754099	G	A
2	chr2:210754847:A:G	0	210754847	G	A
2	chr2:210755157:G:A	0	210755157	A	G
2	chr2:210755329:C:T	0	210755329	T	C
2	chr2:210755459:T:G	0	210755459	G	T
2	chr2:210755721:T:C	0	210755721	C	T
2	chr2:210758351:A:G	0	210758351	G	A
2	chr2:210758450:G:GATGGGGACC	0	210758450	GATGGGGACC	G
2	chr2:210758838:G:A	0	210758838	A	G
2	chr2:210759036:C:T	0	210759036	T	C
2	chr2:210759245:T:C	0	210759245	C	T
2	chr2:210759589:A:C	0	210759589	C	A
2	chr2:210760715:C:T	0	210760715	T	C
2	chr2:210760913:C:A	0	210760913	A	C
2	chr2:210761161:G:A	0	210761161	A	G
2	chr2:210761174:A:G	0	210761174	G	A
2	chr2:210761257:T:A	0	210761257	A	T
2	chr2:210761351:A:G	0	210761351	G	A
2	chr2:210761818:C:A	0	210761818	A	C
2	chr2:210762203:GACAA:G	0	210762203	G	GACAA
2	chr2:210762389:G:C	0	210762389	C	G
2	chr2:210762503:T:G	0	210762503	G	T
2	chr2:210763087:A:G	0	210763087	G	A
2	chr2:210763738:C:T	0	210763738	T	C
2	chr2:210764264:A:G	0	210764264	G	A
2	chr2:210764711:A:G	0	210764711	G	A
2	chr2:210764726:C:T	0	210764726	T	C
2	chr2:210764991:A:G	0	210764991	G	A
2	chr2:210768367:C:A	0	210768367	A	C
2	chr2:210768781:A:G	0	210768781	G	A
2	chr2:210771004:A:G	0	210771004	G	A
2	chr2:210772341:T:C	0	210772341	C	T
2	chr2:210772462:A:G	0	210772462	G	A
2	chr2:210772791:G:A	0	210772791	A	G
2	chr2:210772971:T:C	0	210772971	C	T
2	chr2:210773099:C:A	0	210773099	A	C
2	chr2:210773205:G:A	0	210773205	A	G
2	chr2:210773609:G:A	0	210773609	A	G
2	chr2:210774647:T:C	0	210774647	C	T
2	chr2:210774773:A:G	0	210774773	G	A
2	chr2:210774855:A:C	0	210774855	C	A
2	chr2:210775400:A:G	0	210775400	G	A
2	chr2:210776279:G:A	0	210776279	A	G
2	chr2:210776875:T:G	0	210776875	G	T
2	chr2:210777083:C:T	0	210777083	T	C
2	chr2:210777633:G:A	0	210777633	A	G
2	chr2:210777636:C:T	0	210777636	T	C
2	chr2:210778409:C:A	0	210778409	A	C
2	chr2:210778496:A:G	0	210778496	G	A
2	chr2:210779737:T:C	0	210779737	C	T
2	chr2:210779936:TTAG:T	0	210779936	T	TTAG
2	chr2:210779949:C:G	0	210779949	G	C
2	chr2:210780044:T:G	0	210780044	G	T
2	chr2:210780966:TATGG:T	0	210780966	T	TATGG
2	chr2:210781907:G:C	0	210781907	C	G
2	chr2:210782566:A:G	0	210782566	G	A
2	chr2:210783009:T:C	0	210783009	C	T
2	chr2:210783230:A:G	0	210783230	G	A
2	chr2:210783973:G:A	0	210783973	A	G
2	chr2:210784082:T:C	0	210784082	C	T
2	chr2:210784243:C:G	0	210784243	G	C
2	chr2:210787199:T:C	0	210787199	C	T
2	chr2:210788256:G:GA	0	210788256	GA	G
2	chr2:210788509:C:G	0	210788509	G	C
2	chr2:210788644:C:T	0	210788644	T	C
2	chr2:210789907:A:G	0	210789907	G	A
2	chr2:210790290:A:G	0	210790290	G	A
2	chr2:210790446:T:C	0	210790446	C	T
2	chr2:210791049:T:C	0	210791049	C	T
2	chr2:210791241:A:G	0	210791241	G	A
2	chr2:210791658:T:G	0	210791658	G	T
2	chr2:210791713:C:CA	0	210791713	CA	C
2	chr2:210792374:A:G	0	210792374	G	A
2	chr2:210792951:C:T	0	210792951	T	C
2	chr2:210793146:A:T	0	210793146	T	A
2	chr2:210793193:C:A	0	210793193	A	C
2	chr2:210793501:G:A	0	210793501	A	G
2	chr2:210794106:G:C	0	210794106	C	G
2	chr2:210794532:C:T	0	210794532	T	C
2	chr2:210795158:T:C	0	210795158	C	T
2	chr2:210796174:C:T	0	210796174	T	C
2	chr2:210796513:C:T	0	210796513	T	C
2	chr2:210796643:G:A	0	210796643	A	G
2	chr2:210796685:A:C	0	210796685	C	A
2	chr2:210797123:T:C	0	210797123	C	T
2	chr2:210797173:C:T	0	210797173	T	C
2	chr2:210797211:C:T	0	210797211	T	C
2	chr2:210797494:C:T	0	210797494	T	C
2	chr2:210798933:T:C	0	210798933	C	T
2	chr2:210798978:C:T	0	210798978	T	C
2	chr2:210799321:A:G	0	210799321	G	A
2	chr2:210799333:G:A	0	210799333	A	G
2	chr2:210799609:A:G	0	210799609	G	A
2	chr2:210800003:C:A	0	210800003	A	C
2	chr2:210802532:G:T	0	210802532	T	G
2	chr2:210802559:G:A	0	210802559	A	G
2	chr2:210804449:G:A	0	210804449	A	G
2	chr2:210804736:T:C	0	210804736	C	T
2	chr2:210804995:C:A	0	210804995	A	C
2	chr2:210805346:A:G	0	210805346	G	A
2	chr2:210806290:C:T	0	210806290	T	C
2	chr2:210807337:C:T	0	210807337	T	C
2	chr2:210807537:A:G	0	210807537	G	A
2	chr2:210808051:C:T	0	210808051	T	C
2	chr2:210808325:G:A	0	210808325	A	G
2	chr2:210808550:A:G	0	210808550	G	A
2	chr2:210808686:A:G	0	210808686	G	A
2	chr2:210808718:G:C	0	210808718	C	G
2	chr2:210808790:T:C	0	210808790	C	T
2	chr2:210809371:C:A	0	210809371	A	C
2	chr2:210809492:C:G	0	210809492	G	C
2	chr2:210810503:TA:T	0	210810503	T	TA
2	chr2:210810695:G:T	0	210810695	T	G
2	chr2:210810852:A:G	0	210810852	G	A
2	chr2:210811261:G:A	0	210811261	A	G
2	chr2:210811279:C:G	0	210811279	G	C
2	chr2:210811323:T:C	0	210811323	C	T
2	chr2:210811599:A:G	0	210811599	G	A
2	chr2:210812279:A:C	0	210812279	C	A
2	chr2:210812569:G:A	0	210812569	A	G
2	chr2:210812656:C:T	0	210812656	T	C
2	chr2:210812700:AT:A	0	210812700	A	AT
2	chr2:210813874:AGTT:A	0	210813874	A	AGTT
2	chr2:210814457:T:C	0	210814457	C	T
2	chr2:210814464:G:A	0	210814464	A	G
2	chr2:210814606:C:G	0	210814606	G	C
2	chr2:210815387:A:G	0	210815387	G	A
2	chr2:210815677:A:G	0	210815677	G	A
2	chr2:210816519:G:A	0	210816519	A	G
2	chr2:210816714:A:G	0	210816714	G	A
2	chr2:210817791:A:G	0	210817791	G	A
2	chr2:210818420:G:C	0	210818420	C	G
2	chr2:210819166:G:A	0	210819166	A	G
2	chr2:210819425:A:G	0	210819425	G	A
2	chr2:210820009:A:G	0	210820009	G	A
2	chr2:210820209:A:G	0	210820209	G	A
2	chr2:210820339:T:C	0	210820339	C	T
2	chr2:210820547:A:G	0	210820547	G	A
2	chr2:210821370:G:A	0	210821370	A	G
2	chr2:210821559:C:T	0	210821559	T	C
2	chr2:210821725:G:A	0	210821725	A	G
2	chr2:210821932:G:C	0	210821932	C	G
2	chr2:210822874:T:C	0	210822874	C	T
2	chr2:210822981:T:A	0	210822981	A	T
2	chr2:210824879:C:T	0	210824879	T	C
2	chr2:210825426:A:G	0	210825426	G	A
2	chr2:210825634:A:G	0	210825634	G	A
2	chr2:210825782:G:T	0	210825782	T	G
2	chr2:210825970:C:G	0	210825970	G	C
2	chr2:210826620:T:C	0	210826620	C	T
2	chr2:210826756:T:TC	0	210826756	TC	T
2	chr2:210827286:A:G	0	210827286	G	A
2	chr2:210827698:A:G	0	210827698	G	A
2	chr2:210828673:T:C	0	210828673	C	T
2	chr2:210829982:A:G	0	210829982	G	A
2	chr2:210830012:G:A	0	210830012	A	G
2	chr2:210831107:G:T	0	210831107	T	G
2	chr2:210831191:G:A	0	210831191	A	G
2	chr2:210831671:C:A	0	210831671	A	C
2	chr2:210831699:G:A	0	210831699	A	G
2	chr2:210832181:A:G	0	210832181	G	A
2	chr2:210832982:A:G	0	210832982	G	A
2	chr2:210833326:A:C	0	210833326	C	A
2	chr2:210833465:C:T	0	210833465	T	C
2	chr2:210833577:A:C	0	210833577	C	A
2	chr2:210834287:G:A	0	210834287	A	G
2	chr2:210834770:G:T	0	210834770	T	G
2	chr2:210837258:C:G	0	210837258	G	C
2	chr2:210838082:C:T	0	210838082	T	C
2	chr2:210839145:A:C	0	210839145	C	A
2	chr2:210839308:C:G	0	210839308	G	C
2	chr2:210839632:A:G	0	210839632	G	A
2	chr2:210844669:C:T	0	210844669	T	C
2	chr2:210845148:A:C	0	210845148	C	A
2	chr2:210845454:T:A	0	210845454	A	T
2	chr2:210846869:T:G	0	210846869	G	T
2	chr2:210848616:T:C	0	210848616	C	T
2	chr2:210849541:C:T	0	210849541	T	C
2	chr2:210849724:CCTCT:C	0	210849724	C	CCTCT
2	chr2:210850761:G:T	0	210850761	T	G
2	chr2:210851365:T:C	0	210851365	C	T
2	chr2:210852971:G:A	0	210852971	A	G
2	chr2:210853547:T:G	0	210853547	G	T
2	chr2:210853637:T:C	0	210853637	C	T
2	chr2:210853889:T:C	0	210853889	C	T
2	chr2:210854161:C:T	0	210854161	T	C
2	chr2:210854299:T:C	0	210854299	C	T
2	chr2:210854592:T:C	0	210854592	C	T
2	chr2:210854664:G:A	0	210854664	A	G
2	chr2:210856947:T:A	0	210856947	A	T
2	chr2:210859004:A:G	0	210859004	G	A
2	chr2:210859021:A:G	0	210859021	G	A
2	chr2:210859326:A:T	0	210859326	T	A
2	chr2:210859600:T:C	0	210859600	C	T
2	chr2:210859843:G:A	0	210859843	A	G
2	chr2:210860234:C:T	0	210860234	T	C
2	chr2:210860392:T:C	0	210860392	C	T
2	chr2:210861226:T:C	0	210861226	C	T
2	chr2:210862145:A:G	0	210862145	G	A
2	chr2:210862294:T:G	0	210862294	G	T
2	chr2:210862305:A:G	0	210862305	G	A
2	chr2:210862969:C:G	0	210862969	G	C
2	chr2:210865000:C:T	0	210865000	T	C
2	chr2:210865390:A:C	0	210865390	C	A
2	chr2:210865833:T:G	0	210865833	G	T
2	chr2:210866349:C:T	0	210866349	T	C
2	chr2:210866629:C:G	0	210866629	G	C
2	chr2:210866635:C:T	0	210866635	T	C
2	chr2:210867684:AACAC:A	0	210867684	A	AACAC
2	chr2:210867777:A:G	0	210867777	G	A
2	chr2:210869351:G:A	0	210869351	A	G
2	chr2:210869375:G:C	0	210869375	C	G
2	chr2:210870107:G:C	0	210870107	C	G
2	chr2:210870211:A:C	0	210870211	C	A
2	chr2:210870566:GTTTTA:G	0	210870566	G	GTTTTA
2	chr2:210870572:A:G	0	210870572	G	A
2	chr2:210871502:G:A	0	210871502	A	G
2	chr2:210871641:A:G	0	210871641	G	A
2	chr2:210871963:C:T	0	210871963	T	C
2	chr2:210872345:G:A	0	210872345	A	G
2	chr2:210874111:G:A	0	210874111	A	G
2	chr2:210874115:G:A	0	210874115	A	G
2	chr2:210874551:G:C	0	210874551	C	G
2	chr2:210874592:T:C	0	210874592	C	T
2	chr2:210874835:T:A	0	210874835	A	T
2	chr2:210874986:T:C	0	210874986	C	T
2	chr2:210875292:G:A	0	210875292	A	G
2	chr2:210875463:T:C	0	210875463	C	T
2	chr2:210876470:A:C	0	210876470	C	A
2	chr2:210876516:A:G	0	210876516	G	A
2	chr2:210876590:G:A	0	210876590	A	G
2	chr2:210877385:G:A	0	210877385	A	G
2	chr2:210877545:G:A	0	210877545	A	G
2	chr2:210878142:T:C	0	210878142	C	T
2	chr2:210878237:T:G	0	210878237	G	T
2	chr2:210879774:C:T	0	210879774	T	C
2	chr2:210879893:A:G	0	210879893	G	A
2	chr2:210879930:T:C	0	210879930	C	T
2	chr2:210882698:T:A	0	210882698	A	T
2	chr2:210884307:C:A	0	210884307	A	C
2	chr2:210885034:A:T	0	210885034	T	A
2	chr2:210885266:A:G	0	210885266	G	A
2	chr2:210885831:T:C	0	210885831	C	T
2	chr2:210885890:G:C	0	210885890	C	G
2	chr2:210886196:G:A	0	210886196	A	G
2	chr2:210886802:CTTTA:C	0	210886802	C	CTTTA
2	chr2:210887715:T:G	0	210887715	G	T
2	chr2:210889045:G:A	0	210889045	A	G
2	chr2:210889493:C:T	0	210889493	T	C
2	chr2:210889848:C:T	0	210889848	T	C
2	chr2:210889873:G:A	0	210889873	A	G
2	chr2:210890219:GGCAAAT:G	0	210890219	G	GGCAAAT
2	chr2:210890826:A:G	0	210890826	G	A
2	chr2:210890998:C:G	0	210890998	G	C
2	chr2:210891031:T:C	0	210891031	C	T
2	chr2:210892017:C:A	0	210892017	A	C
2	chr2:210892885:C:T	0	210892885	T	C
2	chr2:210893346:G:A	0	210893346	A	G
2	chr2:210894275:A:G	0	210894275	G	A
2	chr2:210894348:A:T	0	210894348	T	A
2	chr2:210895158:G:C	0	210895158	C	G
2	chr2:210895376:T:C	0	210895376	C	T
2	chr2:210896459:T:C	0	210896459	C	T
2	chr2:210896474:T:C	0	210896474	C	T
2	chr2:210896854:A:G	0	210896854	G	A
2	chr2:210897792:G:C	0	210897792	C	G
2	chr2:210898092:C:T	0	210898092	T	C
2	chr2:210898264:G:A	0	210898264	A	G
2	chr2:210898870:C:T	0	210898870	T	C
2	chr2:210899221:C:T	0	210899221	T	C
2	chr2:210899410:A:G	0	210899410	G	A
2	chr2:210899504:C:T	0	210899504	T	C
2	chr2:210900045:A:T	0	210900045	T	A
2	chr2:210900338:C:T	0	210900338	T	C
2	chr2:210900479:G:A	0	210900479	A	G
2	chr2:210900543:C:A	0	210900543	A	C
2	chr2:210900585:C:G	0	210900585	G	C
2	chr2:210904029:G:A	0	210904029	A	G
2	chr2:210904094:T:A	0	210904094	A	T
2	chr2:210904394:G:A	0	210904394	A	G
2	chr2:210904607:T:C	0	210904607	C	T
2	chr2:210904614:A:T	0	210904614	T	A
2	chr2:210905178:G:C	0	210905178	C	G
2	chr2:210905234:T:C	0	210905234	C	T
2	chr2:210905514:C:T	0	210905514	T	C
2	chr2:210905528:C:T	0	210905528	T	C
2	chr2:210905969:A:G	0	210905969	G	A
2	chr2:210905997:T:C	0	210905997	C	T
2	chr2:210906779:C:A	0	210906779	A	C
2	chr2:210907077:G:T	0	210907077	T	G
2	chr2:210907088:G:T	0	210907088	T	G
2	chr2:210907854:T:A	0	210907854	A	T
2	chr2:210907900:G:A	0	210907900	A	G
2	chr2:210908482:A:T	0	210908482	T	A
2	chr2:210909482:T:C	0	210909482	C	T
2	chr2:210909686:G:T	0	210909686	T	G
2	chr2:210909762:T:A	0	210909762	A	T
2	chr2:210910687:C:T	0	210910687	T	C
2	chr2:210910968:T:G	0	210910968	G	T
2	chr2:210911737:T:A	0	210911737	A	T
2	chr2:210912741:A:G	0	210912741	G	A
2	chr2:210912935:C:T	0	210912935	T	C
2	chr2:210912982:T:C	0	210912982	C	T
2	chr2:210913166:A:G	0	210913166	G	A
2	chr2:210913477:G:A	0	210913477	A	G
2	chr2:210913548:C:A	0	210913548	A	C
2	chr2:210914231:TG:T	0	210914231	T	TG
2	chr2:210914303:A:G	0	210914303	G	A
2	chr2:210914964:T:C	0	210914964	C	T
2	chr2:210915345:G:A	0	210915345	A	G
2	chr2:210916125:A:G	0	210916125	G	A
2	chr2:210916485:C:T	0	210916485	T	C
2	chr2:210916514:C:T	0	210916514	T	C
2	chr2:210916859:G:A	0	210916859	A	G
2	chr2:210916945:G:T	0	210916945	T	G
2	chr2:210917467:G:A	0	210917467	A	G
2	chr2:210917537:T:C	0	210917537	C	T
2	chr2:210917717:A:T	0	210917717	T	A
2	chr2:210917820:A:G	0	210917820	G	A
2	chr2:210917894:A:G	0	210917894	G	A
2	chr2:210917950:G:A	0	210917950	A	G
2	chr2:210917975:T:C	0	210917975	C	T
2	chr2:210918954:C:T	0	210918954	T	C
2	chr2:210920553:C:G	0	210920553	G	C
2	chr2:210920568:T:C	0	210920568	C	T
2	chr2:210922605:A:G	0	210922605	G	A
2	chr2:210922647:A:G	0	210922647	G	A
2	chr2:210923690:C:A	0	210923690	A	C
2	chr2:210923848:C:T	0	210923848	T	C
2	chr2:210924457:A:T	0	210924457	T	A
2	chr2:210924564:T:C	0	210924564	C	T
2	chr2:210925015:T:C	0	210925015	C	T
2	chr2:210925155:T:C	0	210925155	C	T
2	chr2:210925535:A:G	0	210925535	G	A
2	chr2:210926204:G:A	0	210926204	A	G
2	chr2:210926832:A:G	0	210926832	G	A
2	chr2:210927942:A:G	0	210927942	G	A
2	chr2:210928247:A:G	0	210928247	G	A
2	chr2:210928254:T:C	0	210928254	C	T
2	chr2:210928505:C:T	0	210928505	T	C
2	chr2:210928580:G:T	0	210928580	T	G
2	chr2:210929306:A:C	0	210929306	C	A
2	chr2:210929571:GTAA:G	0	210929571	G	GTAA
2	chr2:210931064:G:A	0	210931064	A	G
2	chr2:210931167:C:A	0	210931167	A	C
2	chr2:210931701:T:A	0	210931701	A	T
2	chr2:210932642:G:A	0	210932642	A	G
2	chr2:210932889:G:A	0	210932889	A	G
2	chr2:210933119:C:T	0	210933119	T	C
2	chr2:210933263:A:C	0	210933263	C	A
2	chr2:210934643:G:T	0	210934643	T	G
2	chr2:210934840:CA:C	0	210934840	C	CA
2	chr2:210935014:A:G	0	210935014	G	A
2	chr2:210935227:T:G	0	210935227	G	T
2	chr2:210936353:T:A	0	210936353	A	T
2	chr2:210937206:G:A	0	210937206	A	G
2	chr2:210937234:T:C	0	210937234	C	T
2	chr2:210937914:C:T	0	210937914	T	C
2	chr2:210938212:T:C	0	210938212	C	T
2	chr2:210938402:A:T	0	210938402	T	A
2	chr2:210938436:T:G	0	210938436	G	T
2	chr2:210938553:C:T	0	210938553	T	C
2	chr2:210939258:T:A	0	210939258	A	T
2	chr2:210939349:T:G	0	210939349	G	T
2	chr2:210939476:T:C	0	210939476	C	T
2	chr2:210940127:C:T	0	210940127	T	C
2	chr2:210941442:C:G	0	210941442	G	C
2	chr2:210941459:T:G	0	210941459	G	T
2	chr2:210941591:A:G	0	210941591	G	A
2	chr2:210943005:A:G	0	210943005	G	A
2	chr2:210943714:T:A	0	210943714	A	T
2	chr2:210943905:A:G	0	210943905	G	A
2	chr2:210943973:A:G	0	210943973	G	A
2	chr2:210944193:A:G	0	210944193	G	A
2	chr2:210944512:G:A	0	210944512	A	G
2	chr2:210945782:T:C	0	210945782	C	T
2	chr2:210945944:C:T	0	210945944	T	C
2	chr2:210947765:A:G	0	210947765	G	A
2	chr2:210948366:C:T	0	210948366	T	C
2	chr2:210948408:A:G	0	210948408	G	A
2	chr2:210948486:C:T	0	210948486	T	C
2	chr2:210948509:G:A	0	210948509	A	G
2	chr2:210948608:A:T	0	210948608	T	A
2	chr2:210948609:T:C	0	210948609	C	T
2	chr2:210948825:A:G	0	210948825	G	A
2	chr2:210948961:A:G	0	210948961	G	A
2	chr2:210949037:C:A	0	210949037	A	C
2	chr2:210949573:G:A	0	210949573	A	G
2	chr2:210949886:C:T	0	210949886	T	C
2	chr2:210950290:G:A	0	210950290	A	G
2	chr2:210951031:C:T	0	210951031	T	C
2	chr2:210951564:A:G	0	210951564	G	A
2	chr2:210951680:A:G	0	210951680	G	A
2	chr2:210952122:G:A	0	210952122	A	G
2	chr2:210952138:A:G	0	210952138	G	A
2	chr2:210952610:A:G	0	210952610	G	A
2	chr2:210953666:ACT:A	0	210953666	A	ACT
2	chr2:210955058:A:G	0	210955058	G	A
2	chr2:210956074:T:G	0	210956074	G	T
2	chr2:210956320:C:T	0	210956320	T	C
2	chr2:210956558:A:G	0	210956558	G	A
2	chr2:210956611:TC:T	0	210956611	T	TC
2	chr2:210957182:G:A	0	210957182	A	G
2	chr2:210957978:T:C	0	210957978	C	T
2	chr2:210958756:A:G	0	210958756	G	A
2	chr2:210959564:A:T	0	210959564	T	A
2	chr2:210959654:T:C	0	210959654	C	T
2	chr2:210959729:A:C	0	210959729	C	A
2	chr2:210960135:C:T	0	210960135	T	C
2	chr2:210961272:C:T	0	210961272	T	C
2	chr2:210961491:C:T	0	210961491	T	C
2	chr2:210962046:A:G	0	210962046	G	A
2	chr2:210963043:A:G	0	210963043	G	A
2	chr2:210963575:A:G	0	210963575	G	A
2	chr2:210963852:C:T	0	210963852	T	C
2	chr2:210964500:A:G	0	210964500	G	A
2	chr2:210965126:C:A	0	210965126	A	C
2	chr2:210965193:C:G	0	210965193	G	C
2	chr2:210965540:A:C	0	210965540	C	A
2	chr2:210966027:A:G	0	210966027	G	A
2	chr2:210966099:A:T	0	210966099	T	A
2	chr2:210967605:C:G	0	210967605	G	C
2	chr2:210967832:T:C	0	210967832	C	T
2	chr2:210968258:T:A	0	210968258	A	T
2	chr2:210969815:C:A	0	210969815	A	C
2	chr2:210970044:G:T	0	210970044	T	G
2	chr2:210970288:T:G	0	210970288	G	T
2	chr2:210970398:C:G	0	210970398	G	C
2	chr2:210970531:C:T	0	210970531	T	C
2	chr2:210971255:C:A	0	210971255	A	C
2	chr2:210971858:C:T	0	210971858	T	C
2	chr2:210973206:A:T	0	210973206	T	A
2	chr2:210973546:A:T	0	210973546	T	A
2	chr2:210973824:C:T	0	210973824	T	C
2	chr2:210974345:G:A	0	210974345	A	G
2	chr2:210974555:C:T	0	210974555	T	C
2	chr2:210974558:A:C	0	210974558	C	A
2	chr2:210974905:C:T	0	210974905	T	C
2	chr2:210974955:C:T	0	210974955	T	C
2	chr2:210975045:A:G	0	210975045	G	A
2	chr2:210975262:T:C	0	210975262	C	T
2	chr2:210975367:G:T	0	210975367	T	G
2	chr2:210975375:T:C	0	210975375	C	T
2	chr2:210975529:C:T	0	210975529	T	C
2	chr2:210975568:T:C	0	210975568	C	T
2	chr2:210976104:C:A	0	210976104	A	C
2	chr2:210976944:C:T	0	210976944	T	C
2	chr2:210977545:C:T	0	210977545	T	C
2	chr2:210977833:A:G	0	210977833	G	A
2	chr2:210978901:T:A	0	210978901	A	T
2	chr2:210979335:G:A	0	210979335	A	G
2	chr2:210979369:A:G	0	210979369	G	A
2	chr2:210979664:T:G	0	210979664	G	T
2	chr2:210979710:A:T	0	210979710	T	A
2	chr2:210979859:G:A	0	210979859	A	G
2	chr2:210979861:C:T	0	210979861	T	C
2	chr2:210980109:T:C	0	210980109	C	T
2	chr2:210980495:A:G	0	210980495	G	A
2	chr2:210980504:G:A	0	210980504	A	G
2	chr2:210980599:T:C	0	210980599	C	T
2	chr2:210980753:C:T	0	210980753	T	C
2	chr2:210980809:C:T	0	210980809	T	C
2	chr2:210981762:C:CT	0	210981762	CT	C
2	chr2:210981808:C:T	0	210981808	T	C
2	chr2:210981923:C:T	0	210981923	T	C
2	chr2:210982071:G:A	0	210982071	A	G
2	chr2:210982099:A:G	0	210982099	G	A
2	chr2:210982694:C:T	0	210982694	T	C
2	chr2:210982745:C:A	0	210982745	A	C
2	chr2:210983459:G:A	0	210983459	A	G
2	chr2:210983510:T:G	0	210983510	G	T
2	chr2:210983874:G:T	0	210983874	T	G
2	chr2:210983929:G:T	0	210983929	T	G
2	chr2:210985118:T:C	0	210985118	C	T
2	chr2:210985166:A:G	0	210985166	G	A
2	chr2:210985301:G:A	0	210985301	A	G
2	chr2:210985361:T:C	0	210985361	C	T
2	chr2:210985481:A:T	0	210985481	T	A
2	chr2:210985525:T:G	0	210985525	G	T
2	chr2:210985713:A:G	0	210985713	G	A
2	chr2:210985786:G:C	0	210985786	C	G
2	chr2:210985839:C:T	0	210985839	T	C
2	chr2:210985931:C:T	0	210985931	T	C
2	chr2:210986062:C:T	0	210986062	T	C
2	chr2:210986235:T:A	0	210986235	A	T
2	chr2:210986236:C:A	0	210986236	A	C
2	chr2:210986240:A:G	0	210986240	G	A
2	chr2:210986258:G:A	0	210986258	A	G
2	chr2:210986403:A:C	0	210986403	C	A
2	chr2:210986748:C:T	0	210986748	T	C
2	chr2:210986987:T:C	0	210986987	C	T
2	chr2:210986998:G:A	0	210986998	A	G
2	chr2:210987109:G:T	0	210987109	T	G
2	chr2:210987149:G:A	0	210987149	A	G
2	chr2:210987250:C:T	0	210987250	T	C
2	chr2:210987415:C:T	0	210987415	T	C
2	chr2:210987851:A:G	0	210987851	G	A
2	chr2:210988065:C:T	0	210988065	T	C
2	chr2:210988330:T:A	0	210988330	A	T
2	chr2:210988479:C:T	0	210988479	T	C
2	chr2:210988671:C:T	0	210988671	T	C
2	chr2:210989122:T:A	0	210989122	A	T
2	chr2:210989186:A:C	0	210989186	C	A
2	chr2:210989210:C:G	0	210989210	G	C
2	chr2:210989261:C:T	0	210989261	T	C
2	chr2:210989450:G:T	0	210989450	T	G
2	chr2:210989477:A:G	0	210989477	G	A
2	chr2:210989663:A:G	0	210989663	G	A
2	chr2:210989887:G:A	0	210989887	A	G
2	chr2:210990001:G:T	0	210990001	T	G
2	chr2:210990095:C:T	0	210990095	T	C
2	chr2:210990238:A:G	0	210990238	G	A
2	chr2:210990394:A:G	0	210990394	G	A
2	chr2:210990460:G:A	0	210990460	A	G
2	chr2:210990997:G:A	0	210990997	A	G
2	chr2:210991176:T:A	0	210991176	A	T
2	chr2:210991216:CA:C	0	210991216	C	CA
2	chr2:210991333:A:G	0	210991333	G	A
2	chr2:210992001:G:A	0	210992001	A	G
2	chr2:210992053:C:CT	0	210992053	CT	C
2	chr2:210992128:C:A	0	210992128	A	C
2	chr2:210992250:G:A	0	210992250	A	G
2	chr2:210992271:T:C	0	210992271	C	T
2	chr2:210992280:G:A	0	210992280	A	G
2	chr2:210992357:T:A	0	210992357	A	T
2	chr2:210992444:A:G	0	210992444	G	A
2	chr2:210992719:T:C	0	210992719	C	T
2	chr2:210993093:A:G	0	210993093	G	A
2	chr2:210993105:A:G	0	210993105	G	A
2	chr2:210993127:T:C	0	210993127	C	T
2	chr2:210993197:A:G	0	210993197	G	A
2	chr2:210993368:A:G	0	210993368	G	A
2	chr2:210994028:C:T	0	210994028	T	C
2	chr2:210994276:C:T	0	210994276	T	C
2	chr2:210994314:A:G	0	210994314	G	A
2	chr2:210994647:C:T	0	210994647	T	C
2	chr2:210994816:C:G	0	210994816	G	C
2	chr2:210995002:T:G	0	210995002	G	T
2	chr2:210995387:G:A	0	210995387	A	G
2	chr2:210995522:C:T	0	210995522	T	C
2	chr2:210996009:C:T	0	210996009	T	C
2	chr2:210996122:T:A	0	210996122	A	T
2	chr2:210996301:T:G	0	210996301	G	T
2	chr2:210996399:C:T	0	210996399	T	C
2	chr2:210996466:CT:C	0	210996466	C	CT
2	chr2:210996473:T:C	0	210996473	C	T
2	chr2:210996763:C:T	0	210996763	T	C
2	chr2:210997373:T:C	0	210997373	C	T
2	chr2:210997494:T:C	0	210997494	C	T
2	chr2:210998175:C:T	0	210998175	T	C
2	chr2:210998916:A:G	0	210998916	G	A
2	chr2:210999548:A:C	0	210999548	C	A
2	chr2:210999679:G:A	0	210999679	A	G
2	chr2:211000869:A:T	0	211000869	T	A
2	chr2:211001473:T:A	0	211001473	A	T
2	chr2:211001573:T:C	0	211001573	C	T
2	chr2:211001767:T:C	0	211001767	C	T
2	chr2:211002194:T:C	0	211002194	C	T
2	chr2:211002547:G:T	0	211002547	T	G
2	chr2:211002845:G:A	0	211002845	A	G
2	chr2:211003463:G:A	0	211003463	A	G
2	chr2:211003673:G:A	0	211003673	A	G
2	chr2:211003743:C:T	0	211003743	T	C
2	chr2:211003991:T:C	0	211003991	C	T
2	chr2:211004063:T:A	0	211004063	A	T
2	chr2:211004196:C:A	0	211004196	A	C
2	chr2:211005706:G:A	0	211005706	A	G
2	chr2:211006907:G:A	0	211006907	A	G
2	chr2:211007469:T:C	0	211007469	C	T
2	chr2:211008080:G:T	0	211008080	T	G
2	chr2:211008515:T:C	0	211008515	C	T
2	chr2:211008737:T:G	0	211008737	G	T
2	chr2:211008816:T:C	0	211008816	C	T
2	chr2:211009272:A:G	0	211009272	G	A
2	chr2:211009339:A:G	0	211009339	G	A
2	chr2:211010226:A:G	0	211010226	G	A
2	chr2:211010597:T:A	0	211010597	A	T
2	chr2:211010709:A:G	0	211010709	G	A
2	chr2:211013531:A:C	0	211013531	C	A
2	chr2:211013714:A:G	0	211013714	G	A
2	chr2:211015216:G:T	0	211015216	T	G
2	chr2:211015840:A:G	0	211015840	G	A
2	chr2:211017050:C:T	0	211017050	T	C
2	chr2:211017320:T:G	0	211017320	G	T
2	chr2:211017485:A:T	0	211017485	T	A
2	chr2:211017541:T:C	0	211017541	C	T
2	chr2:211018530:T:G	0	211018530	G	T
2	chr2:211021874:G:T	0	211021874	T	G
2	chr2:211021914:C:T	0	211021914	T	C
2	chr2:211021940:A:T	0	211021940	T	A
2	chr2:211022468:G:A	0	211022468	A	G
2	chr2:211022770:C:A	0	211022770	A	C
2	chr2:211023404:G:A	0	211023404	A	G
2	chr2:211023896:G:A	0	211023896	A	G
2	chr2:211024006:C:A	0	211024006	A	C
2	chr2:211024515:A:T	0	211024515	T	A
2	chr2:211024753:G:A	0	211024753	A	G
2	chr2:211024941:G:A	0	211024941	A	G
2	chr2:211025162:C:T	0	211025162	T	C
2	chr2:211025387:T:C	0	211025387	C	T
2	chr2:211026956:C:G	0	211026956	G	C
2	chr2:211026975:G:A	0	211026975	A	G
2	chr2:211027502:C:T	0	211027502	T	C
2	chr2:211028292:A:G	0	211028292	G	A
2	chr2:211028533:G:A	0	211028533	A	G
2	chr2:211028664:C:T	0	211028664	T	C
2	chr2:211029522:G:A	0	211029522	A	G
2	chr2:211029564:TAGG:T	0	211029564	T	TAGG
2	chr2:211030372:A:G	0	211030372	G	A
2	chr2:211030543:A:G	0	211030543	G	A
2	chr2:211033203:C:T	0	211033203	T	C
2	chr2:211035701:C:T	0	211035701	T	C
2	chr2:211038469:T:C	0	211038469	C	T
2	chr2:211039157:T:C	0	211039157	C	T
2	chr2:211039596:C:T	0	211039596	T	C
2	chr2:211040170:T:A	0	211040170	A	T
2	chr2:211040480:A:T	0	211040480	T	A
2	chr2:211041963:T:C	0	211041963	C	T
2	chr2:211042565:C:T	0	211042565	T	C
2	chr2:211043665:C:A	0	211043665	A	C
2	chr2:211043907:T:C	0	211043907	C	T
2	chr2:211044007:A:G	0	211044007	G	A
2	chr2:211044732:T:C	0	211044732	C	T
2	chr2:211047630:T:A	0	211047630	A	T
2	chr2:211050214:G:A	0	211050214	A	G
2	chr2:211052094:T:C	0	211052094	C	T
2	chr2:211052943:T:G	0	211052943	G	T
2	chr2:211054737:G:T	0	211054737	T	G
2	chr2:211057164:A:G	0	211057164	G	A
2	chr2:211058089:T:C	0	211058089	C	T
2	chr2:211060605:T:C	0	211060605	C	T
2	chr2:211061878:G:A	0	211061878	A	G
2	chr2:211062590:T:G	0	211062590	G	T
2	chr2:211063816:C:T	0	211063816	T	C
2	chr2:211064327:T:C	0	211064327	C	T
2	chr2:211064440:T:C	0	211064440	C	T
2	chr2:211065052:CTCAGTAT:C	0	211065052	C	CTCAGTAT
2	chr2:211066144:T:A	0	211066144	A	T
2	chr2:211066962:G:A	0	211066962	A	G
2	chr2:211069646:A:G	0	211069646	G	A
2	chr2:211069994:G:A	0	211069994	A	G
2	chr2:211070015:A:G	0	211070015	G	A
2	chr2:211070494:A:G	0	211070494	G	A
2	chr2:211071266:C:T	0	211071266	T	C
2	chr2:211072255:C:T	0	211072255	T	C
2	chr2:211072490:C:T	0	211072490	T	C
2	chr2:211072909:T:C	0	211072909	C	T
2	chr2:211073535:AT:A	0	211073535	A	AT
2	chr2:211073904:A:G	0	211073904	G	A
2	chr2:211074655:C:T	0	211074655	T	C
2	chr2:211076123:G:A	0	211076123	A	G
2	chr2:211076577:G:T	0	211076577	T	G
2	chr2:211078898:A:C	0	211078898	C	A
2	chr2:211079454:C:T	0	211079454	T	C
2	chr2:211080226:A:G	0	211080226	G	A
2	chr2:211081333:A:G	0	211081333	G	A
2	chr2:211082271:C:T	0	211082271	T	C
2	chr2:211082303:T:C	0	211082303	C	T
2	chr2:211082806:A:G	0	211082806	G	A
2	chr2:211086400:A:G	0	211086400	G	A
2	chr2:211088368:C:T	0	211088368	T	C
2	chr2:211088729:G:A	0	211088729	A	G
2	chr2:211089195:G:A	0	211089195	A	G
2	chr2:211090156:G:T	0	211090156	T	G
2	chr2:211090645:G:C	0	211090645	C	G
2	chr2:211091173:A:G	0	211091173	G	A
2	chr2:211092384:T:C	0	211092384	C	T
2	chr2:211092434:G:A	0	211092434	A	G
2	chr2:211093134:G:A	0	211093134	A	G
2	chr2:211093398:C:T	0	211093398	T	C
2	chr2:211094134:G:A	0	211094134	A	G
2	chr2:211094904:T:C	0	211094904	C	T
2	chr2:211095964:T:G	0	211095964	G	T
2	chr2:211096016:A:C	0	211096016	C	A
2	chr2:211097000:T:C	0	211097000	C	T
2	chr2:211097391:T:C	0	211097391	C	T
2	chr2:211097825:A:T	0	211097825	T	A
2	chr2:211098448:G:A	0	211098448	A	G
2	chr2:211098777:G:A	0	211098777	A	G
2	chr2:211099487:T:C	0	211099487	C	T
2	chr2:211100405:A:C	0	211100405	C	A
2	chr2:211100619:C:T	0	211100619	T	C
2	chr2:211101041:A:G	0	211101041	G	A
2	chr2:211101220:A:G	0	211101220	G	A
2	chr2:211101592:G:A	0	211101592	A	G
2	chr2:211101689:T:TA	0	211101689	TA	T
2	chr2:211103370:A:G	0	211103370	G	A
2	chr2:211104125:A:C	0	211104125	C	A
2	chr2:211104354:T:C	0	211104354	C	T
2	chr2:211104524:T:C	0	211104524	C	T
2	chr2:211104738:G:T	0	211104738	T	G
2	chr2:211104900:A:T	0	211104900	T	A
2	chr2:211105039:G:C	0	211105039	C	G
2	chr2:211106251:G:T	0	211106251	T	G
2	chr2:211106271:G:C	0	211106271	C	G
2	chr2:211107128:T:A	0	211107128	A	T
2	chr2:211107220:A:G	0	211107220	G	A
2	chr2:211107233:A:G	0	211107233	G	A
2	chr2:211107405:G:C	0	211107405	C	G
2	chr2:211107743:T:C	0	211107743	C	T
2	chr2:211107829:A:G	0	211107829	G	A
2	chr2:211107992:C:T	0	211107992	T	C
2	chr2:211108342:T:C	0	211108342	C	T
2	chr2:211108434:A:T	0	211108434	T	A
2	chr2:211108876:A:G	0	211108876	G	A
2	chr2:211108946:G:A	0	211108946	A	G
2	chr2:211109467:A:G	0	211109467	G	A
2	chr2:211110015:C:T	0	211110015	T	C
2	chr2:211110834:TA:T	0	211110834	T	TA
2	chr2:211111625:CAGTCTGGG:C	0	211111625	C	CAGTCTGGG
2	chr2:211111662:C:T	0	211111662	T	C
2	chr2:211111907:T:C	0	211111907	C	T
2	chr2:211112258:AG:A	0	211112258	A	AG
2	chr2:211112503:A:T	0	211112503	T	A
2	chr2:211112982:G:A	0	211112982	A	G
2	chr2:211113215:G:T	0	211113215	T	G
2	chr2:211113593:G:A	0	211113593	A	G
2	chr2:211114092:G:C	0	211114092	C	G
2	chr2:211114713:G:A	0	211114713	A	G
2	chr2:211115537:A:G	0	211115537	G	A
2	chr2:211116737:T:A	0	211116737	A	T
2	chr2:211117438:T:C	0	211117438	C	T
2	chr2:211118036:A:G	0	211118036	G	A
2	chr2:211118083:C:A	0	211118083	A	C
2	chr2:211118592:A:G	0	211118592	G	A
2	chr2:211119063:T:C	0	211119063	C	T
2	chr2:211119137:T:C	0	211119137	C	T
2	chr2:211119219:G:A	0	211119219	A	G
2	chr2:211119255:G:A	0	211119255	A	G
2	chr2:211119317:A:G	0	211119317	G	A
2	chr2:211119386:A:G	0	211119386	G	A
2	chr2:211120036:C:T	0	211120036	T	C
2	chr2:211120225:G:T	0	211120225	T	G
2	chr2:211120417:G:T	0	211120417	T	G
2	chr2:211120429:G:A	0	211120429	A	G
2	chr2:211120713:G:A	0	211120713	A	G
2	chr2:211123688:T:C	0	211123688	C	T
2	chr2:211124133:C:A	0	211124133	A	C
2	chr2:211124256:A:G	0	211124256	G	A
2	chr2:211124298:G:T	0	211124298	T	G
2	chr2:211124511:T:C	0	211124511	C	T
2	chr2:211125003:A:G	0	211125003	G	A
2	chr2:211125375:G:A	0	211125375	A	G
2	chr2:211125511:T:C	0	211125511	C	T
2	chr2:211125630:G:A	0	211125630	A	G
2	chr2:211125855:T:C	0	211125855	C	T
2	chr2:211125901:A:C	0	211125901	C	A
2	chr2:211126062:A:ACAAT	0	211126062	ACAAT	A
2	chr2:211126064:A:AATCG	0	211126064	AATCG	A
2	chr2:211126505:A:G	0	211126505	G	A
2	chr2:211126794:C:A	0	211126794	A	C
2	chr2:211126829:A:T	0	211126829	T	A
2	chr2:211127013:T:C	0	211127013	C	T
2	chr2:211127154:C:T	0	211127154	T	C
2	chr2:211128009:GTAT:G	0	211128009	G	GTAT
2	chr2:211128488:G:C	0	211128488	C	G
2	chr2:211128572:G:C	0	211128572	C	G
2	chr2:211128932:T:G	0	211128932	G	T
2	chr2:211128959:A:G	0	211128959	G	A
2	chr2:211129226:A:T	0	211129226	T	A
2	chr2:211129364:T:G	0	211129364	G	T
2	chr2:211129468:A:G	0	211129468	G	A
2	chr2:211129506:C:A	0	211129506	A	C
2	chr2:211129625:T:C	0	211129625	C	T
2	chr2:211129771:G:A	0	211129771	A	G
2	chr2:211129785:A:G	0	211129785	G	A
2	chr2:211129917:G:A	0	211129917	A	G
2	chr2:211130123:TATTAA:T	0	211130123	T	TATTAA
2	chr2:211130230:T:G	0	211130230	G	T
2	chr2:211130361:G:A	0	211130361	A	G
2	chr2:211130833:A:G	0	211130833	G	A
2	chr2:211132079:G:A	0	211132079	A	G
2	chr2:211132584:C:T	0	211132584	T	C
2	chr2:211132731:G:C	0	211132731	C	G
2	chr2:211133355:AT:A	0	211133355	A	AT
2	chr2:211133758:G:A	0	211133758	A	G
2	chr2:211133764:T:A	0	211133764	A	T
2	chr2:211134286:C:T	0	211134286	T	C
2	chr2:211135854:T:C	0	211135854	C	T
2	chr2:211136041:T:C	0	211136041	C	T
2	chr2:211136046:T:C	0	211136046	C	T
2	chr2:211136620:A:G	0	211136620	G	A
2	chr2:211136805:C:T	0	211136805	T	C
2	chr2:211137091:A:G	0	211137091	G	A
2	chr2:211137166:C:A	0	211137166	A	C
2	chr2:211137334:TTG:T	0	211137334	T	TTG
2	chr2:211137804:GC:G	0	211137804	G	GC
2	chr2:211138095:A:G	0	211138095	G	A
2	chr2:211138491:C:T	0	211138491	T	C
2	chr2:211138520:T:C	0	211138520	C	T
2	chr2:211138588:C:T	0	211138588	T	C
2	chr2:211138710:A:G	0	211138710	G	A
2	chr2:211138771:A:G	0	211138771	G	A
2	chr2:211139114:T:C	0	211139114	C	T
2	chr2:211139604:T:C	0	211139604	C	T
2	chr2:211139780:C:A	0	211139780	A	C
2	chr2:211139841:G:A	0	211139841	A	G
2	chr2:211139977:T:C	0	211139977	C	T
2	chr2:211140176:T:G	0	211140176	G	T
2	chr2:211140481:T:C	0	211140481	C	T
2	chr2:211140742:T:C	0	211140742	C	T
2	chr2:211140768:G:A	0	211140768	A	G
2	chr2:211140817:C:T	0	211140817	T	C
2	chr2:211141195:C:T	0	211141195	T	C
2	chr2:211142613:G:A	0	211142613	A	G
2	chr2:211142801:A:G	0	211142801	G	A
2	chr2:211143301:T:A	0	211143301	A	T
2	chr2:211143636:T:C	0	211143636	C	T
2	chr2:211143749:T:G	0	211143749	G	T
2	chr2:211145504:G:C	0	211145504	C	G
2	chr2:211145769:A:C	0	211145769	C	A
2	chr2:211145785:A:G	0	211145785	G	A
2	chr2:211145983:T:C	0	211145983	C	T
2	chr2:211146287:GA:G	0	211146287	G	GA
2	chr2:211146328:G:T	0	211146328	T	G
2	chr2:211146343:CAT:C	0	211146343	C	CAT
2	chr2:211147300:G:A	0	211147300	A	G
2	chr2:211148288:GTGTT:G	0	211148288	G	GTGTT
2	chr2:211148979:T:C	0	211148979	C	T
2	chr2:211149077:A:G	0	211149077	G	A
2	chr2:211149236:C:G	0	211149236	G	C
2	chr2:211149488:G:A	0	211149488	A	G
2	chr2:211149536:G:C	0	211149536	C	G
2	chr2:211150115:G:A	0	211150115	A	G
2	chr2:211150695:T:C	0	211150695	C	T
2	chr2:211151331:G:A	0	211151331	A	G
2	chr2:211151862:T:C	0	211151862	C	T
2	chr2:211152405:C:T	0	211152405	T	C
2	chr2:211154749:G:C	0	211154749	C	G
2	chr2:211155823:T:C	0	211155823	C	T
2	chr2:211156133:C:T	0	211156133	T	C
2	chr2:211156215:ATTTG:A	0	211156215	A	ATTTG
2	chr2:211156299:C:T	0	211156299	T	C
2	chr2:211157030:G:A	0	211157030	A	G
2	chr2:211157275:G:C	0	211157275	C	G
2	chr2:211158234:T:C	0	211158234	C	T
2	chr2:211158337:C:T	0	211158337	T	C
2	chr2:211158841:G:A	0	211158841	A	G
2	chr2:211158928:T:A	0	211158928	A	T
2	chr2:211158997:T:C	0	211158997	C	T
2	chr2:211161271:G:A	0	211161271	A	G
2	chr2:211161570:A:G	0	211161570	G	A
2	chr2:211161898:A:G	0	211161898	G	A
2	chr2:211162180:C:T	0	211162180	T	C
2	chr2:211162425:AT:A	0	211162425	A	AT
2	chr2:211162504:C:T	0	211162504	T	C
2	chr2:211163716:G:C	0	211163716	C	G
2	chr2:211163919:G:A	0	211163919	A	G
2	chr2:211163997:G:T	0	211163997	T	G
2	chr2:211164373:AT:A	0	211164373	A	AT
2	chr2:211164838:A:G	0	211164838	G	A
2	chr2:211164931:T:C	0	211164931	C	T
2	chr2:211165167:T:A	0	211165167	A	T
2	chr2:211166008:T:G	0	211166008	G	T
2	chr2:211166092:A:G	0	211166092	G	A
2	chr2:211166125:C:A	0	211166125	A	C
2	chr2:211166148:G:A	0	211166148	A	G
2	chr2:211166401:C:T	0	211166401	T	C
2	chr2:211166580:G:C	0	211166580	C	G
2	chr2:211166598:C:T	0	211166598	T	C
2	chr2:211166973:G:A	0	211166973	A	G
2	chr2:211167107:T:A	0	211167107	A	T
2	chr2:211167112:A:G	0	211167112	G	A
2	chr2:211167189:G:C	0	211167189	C	G
2	chr2:211167856:A:G	0	211167856	G	A
2	chr2:211168135:G:GA	0	211168135	GA	G
2	chr2:211168150:T:G	0	211168150	G	T
2	chr2:211168473:TA:T	0	211168473	T	TA
2	chr2:211168592:A:G	0	211168592	G	A
2	chr2:211169090:C:T	0	211169090	T	C
2	chr2:211169159:A:G	0	211169159	G	A
2	chr2:211169354:A:G	0	211169354	G	A
2	chr2:211169457:T:A	0	211169457	A	T
2	chr2:211170247:C:T	0	211170247	T	C
2	chr2:211170401:ATACT:A	0	211170401	A	ATACT
2	chr2:211170437:C:T	0	211170437	T	C
2	chr2:211170820:T:C	0	211170820	C	T
2	chr2:211170821:G:A	0	211170821	A	G
2	chr2:211171081:T:C	0	211171081	C	T
2	chr2:211171102:A:G	0	211171102	G	A
2	chr2:211171365:T:C	0	211171365	C	T
2	chr2:211171740:G:T	0	211171740	T	G
2	chr2:211171880:AAAT:A	0	211171880	A	AAAT
2	chr2:211171926:C:T	0	211171926	T	C
2	chr2:211171950:T:C	0	211171950	C	T
2	chr2:211171995:C:A	0	211171995	A	C
2	chr2:211172075:TAATC:T	0	211172075	T	TAATC
2	chr2:211173193:G:A	0	211173193	A	G
2	chr2:211173227:T:G	0	211173227	G	T
2	chr2:211173492:A:G	0	211173492	G	A
2	chr2:211174151:A:C	0	211174151	C	A
2	chr2:211174355:G:A	0	211174355	A	G
2	chr2:211174834:A:T	0	211174834	T	A
2	chr2:211174911:T:C	0	211174911	C	T
2	chr2:211175148:G:T	0	211175148	T	G
2	chr2:211175231:T:A	0	211175231	A	T
2	chr2:211175254:G:A	0	211175254	A	G
2	chr2:211175466:AAAG:A	0	211175466	A	AAAG
2	chr2:211175483:G:T	0	211175483	T	G
```
