## Supplementary material for "Characterization of shared and ancestry-specific signals driving complex traits using multi-ancestry fine-mapping": s2_remaining_snps.pvar

```
##FILTER=<ID=PASS,Description="All filters passed">
##reference=ftp://ftp.1000genomes.ebi.ac.uk//vol1/ftp/technical/reference/phase2_reference_assembly_sequence/hs37d5.fa.gz
##contig=<ID=2,assembly=b37,length=243199373>
##ALT=<ID=CNV,Description="Copy Number Polymorphism">
##ALT=<ID=DEL,Description="Deletion">
##ALT=<ID=DUP,Description="Duplication">
##ALT=<ID=INS:ME:ALU,Description="Insertion of ALU element">
##ALT=<ID=INS:ME:LINE1,Description="Insertion of LINE1 element">
##ALT=<ID=INS:ME:SVA,Description="Insertion of SVA element">
##ALT=<ID=INS:MT,Description="Nuclear Mitochondrial Insertion">
##ALT=<ID=INV,Description="Inversion">
##ALT=<ID=CN0,Description="Copy number allele: 0 copies">
##ALT=<ID=CN1,Description="Copy number allele: 1 copy">
##ALT=<ID=CN2,Description="Copy number allele: 2 copies">
##ALT=<ID=CN3,Description="Copy number allele: 3 copies">
##ALT=<ID=CN4,Description="Copy number allele: 4 copies">
##ALT=<ID=CN5,Description="Copy number allele: 5 copies">
##ALT=<ID=CN6,Description="Copy number allele: 6 copies">
##ALT=<ID=CN7,Description="Copy number allele: 7 copies">
##ALT=<ID=CN8,Description="Copy number allele: 8 copies">
##ALT=<ID=CN9,Description="Copy number allele: 9 copies">
##ALT=<ID=CN10,Description="Copy number allele: 10 copies">
##ALT=<ID=CN11,Description="Copy number allele: 11 copies">
##ALT=<ID=CN12,Description="Copy number allele: 12 copies">
##ALT=<ID=CN13,Description="Copy number allele: 13 copies">
##ALT=<ID=CN14,Description="Copy number allele: 14 copies">
##ALT=<ID=CN15,Description="Copy number allele: 15 copies">
##ALT=<ID=CN16,Description="Copy number allele: 16 copies">
##ALT=<ID=CN17,Description="Copy number allele: 17 copies">
##ALT=<ID=CN18,Description="Copy number allele: 18 copies">
##ALT=<ID=CN19,Description="Copy number allele: 19 copies">
##ALT=<ID=CN20,Description="Copy number allele: 20 copies">
##ALT=<ID=CN21,Description="Copy number allele: 21 copies">
##ALT=<ID=CN22,Description="Copy number allele: 22 copies">
##ALT=<ID=CN23,Description="Copy number allele: 23 copies">
##ALT=<ID=CN24,Description="Copy number allele: 24 copies">
##ALT=<ID=CN25,Description="Copy number allele: 25 copies">
##ALT=<ID=CN26,Description="Copy number allele: 26 copies">
##ALT=<ID=CN27,Description="Copy number allele: 27 copies">
##ALT=<ID=CN28,Description="Copy number allele: 28 copies">
##ALT=<ID=CN29,Description="Copy number allele: 29 copies">
##ALT=<ID=CN30,Description="Copy number allele: 30 copies">
##ALT=<ID=CN31,Description="Copy number allele: 31 copies">
##ALT=<ID=CN32,Description="Copy number allele: 32 copies">
##ALT=<ID=CN33,Description="Copy number allele: 33 copies">
##ALT=<ID=CN34,Description="Copy number allele: 34 copies">
##ALT=<ID=CN35,Description="Copy number allele: 35 copies">
##ALT=<ID=CN36,Description="Copy number allele: 36 copies">
##ALT=<ID=CN37,Description="Copy number allele: 37 copies">
##ALT=<ID=CN38,Description="Copy number allele: 38 copies">
##ALT=<ID=CN39,Description="Copy number allele: 39 copies">
##ALT=<ID=CN40,Description="Copy number allele: 40 copies">
##ALT=<ID=CN41,Description="Copy number allele: 41 copies">
##ALT=<ID=CN42,Description="Copy number allele: 42 copies">
##ALT=<ID=CN43,Description="Copy number allele: 43 copies">
##ALT=<ID=CN44,Description="Copy number allele: 44 copies">
##ALT=<ID=CN45,Description="Copy number allele: 45 copies">
##ALT=<ID=CN46,Description="Copy number allele: 46 copies">
##ALT=<ID=CN47,Description="Copy number allele: 47 copies">
##ALT=<ID=CN48,Description="Copy number allele: 48 copies">
##ALT=<ID=CN49,Description="Copy number allele: 49 copies">
##ALT=<ID=CN50,Description="Copy number allele: 50 copies">
##ALT=<ID=CN51,Description="Copy number allele: 51 copies">
##ALT=<ID=CN52,Description="Copy number allele: 52 copies">
##ALT=<ID=CN53,Description="Copy number allele: 53 copies">
##ALT=<ID=CN54,Description="Copy number allele: 54 copies">
##ALT=<ID=CN55,Description="Copy number allele: 55 copies">
##ALT=<ID=CN56,Description="Copy number allele: 56 copies">
##ALT=<ID=CN57,Description="Copy number allele: 57 copies">
##ALT=<ID=CN58,Description="Copy number allele: 58 copies">
##ALT=<ID=CN59,Description="Copy number allele: 59 copies">
##ALT=<ID=CN60,Description="Copy number allele: 60 copies">
##ALT=<ID=CN61,Description="Copy number allele: 61 copies">
##ALT=<ID=CN62,Description="Copy number allele: 62 copies">
##ALT=<ID=CN63,Description="Copy number allele: 63 copies">
##ALT=<ID=CN64,Description="Copy number allele: 64 copies">
##ALT=<ID=CN65,Description="Copy number allele: 65 copies">
##ALT=<ID=CN66,Description="Copy number allele: 66 copies">
##ALT=<ID=CN67,Description="Copy number allele: 67 copies">
##ALT=<ID=CN68,Description="Copy number allele: 68 copies">
##ALT=<ID=CN69,Description="Copy number allele: 69 copies">
##ALT=<ID=CN70,Description="Copy number allele: 70 copies">
##ALT=<ID=CN71,Description="Copy number allele: 71 copies">
##ALT=<ID=CN72,Description="Copy number allele: 72 copies">
##ALT=<ID=CN73,Description="Copy number allele: 73 copies">
##ALT=<ID=CN74,Description="Copy number allele: 74 copies">
##ALT=<ID=CN75,Description="Copy number allele: 75 copies">
##ALT=<ID=CN76,Description="Copy number allele: 76 copies">
##ALT=<ID=CN77,Description="Copy number allele: 77 copies">
##ALT=<ID=CN78,Description="Copy number allele: 78 copies">
##ALT=<ID=CN79,Description="Copy number allele: 79 copies">
##ALT=<ID=CN80,Description="Copy number allele: 80 copies">
##ALT=<ID=CN81,Description="Copy number allele: 81 copies">
##ALT=<ID=CN82,Description="Copy number allele: 82 copies">
##ALT=<ID=CN83,Description="Copy number allele: 83 copies">
##ALT=<ID=CN84,Description="Copy number allele: 84 copies">
##ALT=<ID=CN85,Description="Copy number allele: 85 copies">
##ALT=<ID=CN86,Description="Copy number allele: 86 copies">
##ALT=<ID=CN87,Description="Copy number allele: 87 copies">
##ALT=<ID=CN88,Description="Copy number allele: 88 copies">
##ALT=<ID=CN89,Description="Copy number allele: 89 copies">
##ALT=<ID=CN90,Description="Copy number allele: 90 copies">
##ALT=<ID=CN91,Description="Copy number allele: 91 copies">
##ALT=<ID=CN92,Description="Copy number allele: 92 copies">
##ALT=<ID=CN93,Description="Copy number allele: 93 copies">
##ALT=<ID=CN94,Description="Copy number allele: 94 copies">
##ALT=<ID=CN95,Description="Copy number allele: 95 copies">
##ALT=<ID=CN96,Description="Copy number allele: 96 copies">
##ALT=<ID=CN97,Description="Copy number allele: 97 copies">
##ALT=<ID=CN98,Description="Copy number allele: 98 copies">
##ALT=<ID=CN99,Description="Copy number allele: 99 copies">
##ALT=<ID=CN100,Description="Copy number allele: 100 copies">
##ALT=<ID=CN101,Description="Copy number allele: 101 copies">
##ALT=<ID=CN102,Description="Copy number allele: 102 copies">
##ALT=<ID=CN103,Description="Copy number allele: 103 copies">
##ALT=<ID=CN104,Description="Copy number allele: 104 copies">
##ALT=<ID=CN105,Description="Copy number allele: 105 copies">
##ALT=<ID=CN106,Description="Copy number allele: 106 copies">
##ALT=<ID=CN107,Description="Copy number allele: 107 copies">
##ALT=<ID=CN108,Description="Copy number allele: 108 copies">
##ALT=<ID=CN109,Description="Copy number allele: 109 copies">
##ALT=<ID=CN110,Description="Copy number allele: 110 copies">
##ALT=<ID=CN111,Description="Copy number allele: 111 copies">
##ALT=<ID=CN112,Description="Copy number allele: 112 copies">
##ALT=<ID=CN113,Description="Copy number allele: 113 copies">
##ALT=<ID=CN114,Description="Copy number allele: 114 copies">
##ALT=<ID=CN115,Description="Copy number allele: 115 copies">
##ALT=<ID=CN116,Description="Copy number allele: 116 copies">
##ALT=<ID=CN117,Description="Copy number allele: 117 copies">
##ALT=<ID=CN118,Description="Copy number allele: 118 copies">
##ALT=<ID=CN119,Description="Copy number allele: 119 copies">
##ALT=<ID=CN120,Description="Copy number allele: 120 copies">
##ALT=<ID=CN121,Description="Copy number allele: 121 copies">
##ALT=<ID=CN122,Description="Copy number allele: 122 copies">
##ALT=<ID=CN123,Description="Copy number allele: 123 copies">
##ALT=<ID=CN124,Description="Copy number allele: 124 copies">
##INFO=<ID=CIEND,Number=2,Type=Integer,Description="Confidence interval around END for imprecise variants">
##INFO=<ID=CIPOS,Number=2,Type=Integer,Description="Confidence interval around POS for imprecise variants">
##INFO=<ID=CS,Number=1,Type=String,Description="Source call set.">
##INFO=<ID=END,Number=1,Type=Integer,Description="End coordinate of this variant">
##INFO=<ID=IMPRECISE,Number=0,Type=Flag,Description="Imprecise structural variation">
##INFO=<ID=MC,Number=.,Type=String,Description="Merged calls.">
##INFO=<ID=MEINFO,Number=4,Type=String,Description="Mobile element info of the form NAME,START,END<POLARITY; If there is only 5' OR 3' support for this call, will be NULL NULL for START and END">
##INFO=<ID=MEND,Number=1,Type=Integer,Description="Mitochondrial end coordinate of inserted sequence">
##INFO=<ID=MLEN,Number=1,Type=Integer,Description="Estimated length of mitochondrial insert">
##INFO=<ID=MSTART,Number=1,Type=Integer,Description="Mitochondrial start coordinate of inserted sequence">
##INFO=<ID=SVLEN,Number=.,Type=Integer,Description="SV length. It is only calculated for structural variation MEIs. For other types of SVs; one may calculate the SV length by INFO:END-START+1, or by finding the difference between lengthes of REF and ALT alleles">
##INFO=<ID=SVTYPE,Number=1,Type=String,Description="Type of structural variant">
##INFO=<ID=TSD,Number=1,Type=String,Description="Precise Target Site Duplication for bases, if unknown, value will be NULL">
##INFO=<ID=AC,Number=A,Type=Integer,Description="Total number of alternate alleles in called genotypes">
##INFO=<ID=AF,Number=A,Type=Float,Description="Estimated allele frequency in the range (0,1)">
##INFO=<ID=NS,Number=1,Type=Integer,Description="Number of samples with data">
##INFO=<ID=AN,Number=1,Type=Integer,Description="Total number of alleles in called genotypes">
##INFO=<ID=EAS_AF,Number=A,Type=Float,Description="Allele frequency in the EAS populations calculated from AC and AN, in the range (0,1)">
##INFO=<ID=EUR_AF,Number=A,Type=Float,Description="Allele frequency in the EUR populations calculated from AC and AN, in the range (0,1)">
##INFO=<ID=AFR_AF,Number=A,Type=Float,Description="Allele frequency in the AFR populations calculated from AC and AN, in the range (0,1)">
##INFO=<ID=AMR_AF,Number=A,Type=Float,Description="Allele frequency in the AMR populations calculated from AC and AN, in the range (0,1)">
##INFO=<ID=SAS_AF,Number=A,Type=Float,Description="Allele frequency in the SAS populations calculated from AC and AN, in the range (0,1)">
##INFO=<ID=DP,Number=1,Type=Integer,Description="Total read depth; only low coverage data were counted towards the DP, exome data were not used">
##INFO=<ID=AA,Number=1,Type=String,Description="Ancestral Allele. Format: AA|REF|ALT|IndelType. AA: Ancestral allele, REF:Reference Allele, ALT:Alternate Allele, IndelType:Type of Indel (REF, ALT and IndelType are only defined for indels)">
##INFO=<ID=VT,Number=.,Type=String,Description="indicates what type of variant the line represents">
##INFO=<ID=EX_TARGET,Number=0,Type=Flag,Description="indicates whether a variant is within the exon pull down target boundaries">
##INFO=<ID=MULTI_ALLELIC,Number=0,Type=Flag,Description="indicates whether a site is multi-allelic">
#CHROM	POS	ID	REF	ALT	QUAL	FILTER	INFO
2	211790821	rs35704389	G	A	100	PASS	AC=1085;AF=0.216653;AN=5008;NS=2504;DP=19307;EAS_AF=0.1796;AMR_AF=0.2118;AFR_AF=0.0212;EUR_AF=0.3161;SAS_AF=0.4202;AA=G|||;VT=SNP
2	211790928	rs13025732	G	A	100	PASS	AC=430;AF=0.0858626;AN=5008;NS=2504;DP=18147;EAS_AF=0.0526;AMR_AF=0.1153;AFR_AF=0.0779;EUR_AF=0.1332;SAS_AF=0.0613;AA=G|||;VT=SNP
2	211791556	rs4458144	A	G	100	PASS	AC=1076;AF=0.214856;AN=5008;NS=2504;DP=18383;EAS_AF=0.0685;AMR_AF=0.2579;AFR_AF=0.2526;EUR_AF=0.2922;SAS_AF=0.2045;AA=A|||;VT=SNP
2	211792022	rs4441401	C	T	100	PASS	AC=3841;AF=0.766973;AN=5008;NS=2504;DP=20918;EAS_AF=0.3938;AMR_AF=0.768;AFR_AF=0.8071;EUR_AF=0.9483;SAS_AF=0.91;AA=T|||;VT=SNP
2	211792666	rs34072013	A	G	100	PASS	AC=349;AF=0.0696885;AN=5008;NS=2504;DP=15887;EAS_AF=0.0526;AMR_AF=0.111;AFR_AF=0.0212;EUR_AF=0.1302;SAS_AF=0.0613;AA=A|||;VT=SNP
2	211792971	rs72947249	A	G	100	PASS	AC=335;AF=0.066893;AN=5008;NS=2504;DP=17142;EAS_AF=0.0744;AMR_AF=0.0836;AFR_AF=0.034;EUR_AF=0.0626;SAS_AF=0.0961;AA=A|||;VT=SNP
2	211793229	rs78777082	C	T	100	PASS	AC=350;AF=0.0698882;AN=5008;NS=2504;DP=19668;EAS_AF=0.0526;AMR_AF=0.111;AFR_AF=0.0212;EUR_AF=0.1312;SAS_AF=0.0613;AA=C|||;VT=SNP
2	211793304	rs80216414	G	T	100	PASS	AC=427;AF=0.0852636;AN=5008;NS=2504;DP=19574;EAS_AF=0.0526;AMR_AF=0.1138;AFR_AF=0.0779;EUR_AF=0.1312;SAS_AF=0.0613;AA=G|||;VT=SNP
2	211794030	rs76662960	A	C	100	PASS	AC=427;AF=0.0852636;AN=5008;NS=2504;DP=5888;EAS_AF=0.0526;AMR_AF=0.1138;AFR_AF=0.0787;EUR_AF=0.1302;SAS_AF=0.0613;AA=A|||;VT=SNP
2	211795891	rs56021240	C	A	100	PASS	AC=281;AF=0.0561102;AN=5008;NS=2504;DP=17613;EAS_AF=0.0605;AMR_AF=0.0706;AFR_AF=0.0386;EUR_AF=0.0378;SAS_AF=0.0838;AA=T|||;VT=SNP
2	211795919	rs4461202	C	T	100	PASS	AC=1517;AF=0.302915;AN=5008;NS=2504;DP=17283;EAS_AF=0.2331;AMR_AF=0.3271;AFR_AF=0.0991;EUR_AF=0.4483;SAS_AF=0.4836;AA=C|||;VT=SNP
2	211796425	rs35576418	T	A	100	PASS	AC=1173;AF=0.234225;AN=5008;NS=2504;DP=13835;EAS_AF=0.1806;AMR_AF=0.2248;AFR_AF=0.0726;EUR_AF=0.3241;SAS_AF=0.4223;AA=A|||;VT=SNP
2	211797420	rs55896054	G	A	100	PASS	AC=267;AF=0.0533147;AN=5008;NS=2504;DP=20911;EAS_AF=0.0605;AMR_AF=0.0706;AFR_AF=0.034;EUR_AF=0.0388;SAS_AF=0.0746;AA=G|||;VT=SNP
2	211797613	rs72947265	G	A	100	PASS	AC=267;AF=0.0533147;AN=5008;NS=2504;DP=17298;EAS_AF=0.0605;AMR_AF=0.0706;AFR_AF=0.034;EUR_AF=0.0388;SAS_AF=0.0746;AA=G|||;VT=SNP
2	211797843	rs72947266	C	T	100	PASS	AC=275;AF=0.0549121;AN=5008;NS=2504;DP=17453;EAS_AF=0.0685;AMR_AF=0.0706;AFR_AF=0.034;EUR_AF=0.0388;SAS_AF=0.0746;AA=C|||;VT=SNP
2	211799738	rs4425028	A	G	100	PASS	AC=3333;AF=0.665535;AN=5008;NS=2504;DP=14041;EAS_AF=0.3046;AMR_AF=0.7003;AFR_AF=0.6974;EUR_AF=0.8718;SAS_AF=0.7577;AA=A|||;VT=SNP
2	211802936	rs34118161	T	C	100	PASS	AC=426;AF=0.0850639;AN=5008;NS=2504;DP=17971;EAS_AF=0.0526;AMR_AF=0.1138;AFR_AF=0.0787;EUR_AF=0.1312;SAS_AF=0.0593;AA=T|||;VT=SNP
2	211803126	rs72947274	A	T	100	PASS	AC=1135;AF=0.226637;AN=5008;NS=2504;DP=18151;EAS_AF=0.0734;AMR_AF=0.2637;AFR_AF=0.2935;EUR_AF=0.2903;SAS_AF=0.2025;AA=T|||;VT=SNP
2	211803160	rs12465522	T	G	100	PASS	AC=1107;AF=0.221046;AN=5008;NS=2504;DP=18548;EAS_AF=0.1835;AMR_AF=0.2147;AFR_AF=0.0295;EUR_AF=0.3171;SAS_AF=0.4243;AA=T|||;VT=SNP
2	211803277	rs72947278	C	T	100	PASS	AC=286;AF=0.0571086;AN=5008;NS=2504;DP=19599;EAS_AF=0.0675;AMR_AF=0.072;AFR_AF=0.0348;EUR_AF=0.0398;SAS_AF=0.0838;AA=C|||;VT=SNP
2	211803982	rs7567005	T	A	100	PASS	AC=1074;AF=0.214457;AN=5008;NS=2504;DP=16793;EAS_AF=0.0734;AMR_AF=0.2565;AFR_AF=0.2504;EUR_AF=0.2913;SAS_AF=0.2025;AA=T|||;VT=SNP
2	211804073	rs7567105	T	G	100	PASS	AC=1079;AF=0.215455;AN=5008;NS=2504;DP=16353;EAS_AF=0.0754;AMR_AF=0.2565;AFR_AF=0.2504;EUR_AF=0.2913;SAS_AF=0.2055;AA=T|||;VT=SNP
2	211804851	rs4580326	C	T	100	PASS	AC=3310;AF=0.660942;AN=5008;NS=2504;DP=15360;EAS_AF=0.2956;AMR_AF=0.6974;AFR_AF=0.6944;EUR_AF=0.8648;SAS_AF=0.7566;AA=T|||;VT=SNP
2	211806183	rs6724333	T	G	100	PASS	AC=3327;AF=0.664337;AN=5008;NS=2504;DP=13372;EAS_AF=0.3085;AMR_AF=0.6974;AFR_AF=0.6974;EUR_AF=0.8648;SAS_AF=0.7566;AA=G|||;VT=SNP
2	211807729	rs13007741	A	G	100	PASS	AC=352;AF=0.0702875;AN=5008;NS=2504;DP=16324;EAS_AF=0.0526;AMR_AF=0.111;AFR_AF=0.0219;EUR_AF=0.1342;SAS_AF=0.0593;AA=A|||;VT=SNP
2	211808629	rs6746197	A	G	100	PASS	AC=1084;AF=0.216454;AN=5008;NS=2504;DP=17057;EAS_AF=0.0813;AMR_AF=0.2579;AFR_AF=0.2511;EUR_AF=0.2903;SAS_AF=0.2035;AA=A|||;VT=SNP
2	211808697	rs4455102	A	G	100	PASS	AC=1082;AF=0.216054;AN=5008;NS=2504;DP=15534;EAS_AF=0.1746;AMR_AF=0.2133;AFR_AF=0.0212;EUR_AF=0.3161;SAS_AF=0.4213;AA=A|||;VT=SNP
2	211810506	rs35291485	T	C	100	PASS	AC=349;AF=0.0696885;AN=5008;NS=2504;DP=14957;EAS_AF=0.0526;AMR_AF=0.1095;AFR_AF=0.0219;EUR_AF=0.1312;SAS_AF=0.0603;AA=T|||;VT=SNP
2	211810668	rs12991447	C	T	100	PASS	AC=1041;AF=0.207867;AN=5008;NS=2504;DP=13494;EAS_AF=0.0685;AMR_AF=0.2579;AFR_AF=0.2352;EUR_AF=0.2903;SAS_AF=0.1943;AA=C|||;VT=SNP
2	211812489	rs11687884	A	G	100	PASS	AC=1150;AF=0.229633;AN=5008;NS=2504;DP=18679;EAS_AF=0.0813;AMR_AF=0.2651;AFR_AF=0.3026;EUR_AF=0.2903;SAS_AF=0.1963;AA=G|||;VT=SNP
2	211813090	rs13006681	C	T	100	PASS	AC=1093;AF=0.218251;AN=5008;NS=2504;DP=16853;EAS_AF=0.1736;AMR_AF=0.2147;AFR_AF=0.0257;EUR_AF=0.3141;SAS_AF=0.4284;AA=C|||;VT=SNP
2	211813132	rs13006521	A	G	100	PASS	AC=3308;AF=0.660543;AN=5008;NS=2504;DP=15271;EAS_AF=0.2966;AMR_AF=0.6974;AFR_AF=0.6929;EUR_AF=0.8648;SAS_AF=0.7556;AA=G|||;VT=SNP
2	211813210	rs72947298	C	T	100	PASS	AC=325;AF=0.0648962;AN=5008;NS=2504;DP=15160;EAS_AF=0.0635;AMR_AF=0.0836;AFR_AF=0.0348;EUR_AF=0.0626;SAS_AF=0.0961;AA=C|||;VT=SNP
2	211813549	rs13007400	A	G	100	PASS	AC=1092;AF=0.218051;AN=5008;NS=2504;DP=12880;EAS_AF=0.1736;AMR_AF=0.2133;AFR_AF=0.0257;EUR_AF=0.3141;SAS_AF=0.4284;AA=A|||;VT=SNP
2	211813685	rs13012864	A	G	100	PASS	AC=1021;AF=0.203874;AN=5008;NS=2504;DP=13386;EAS_AF=0.1736;AMR_AF=0.2133;AFR_AF=0.0159;EUR_AF=0.3111;SAS_AF=0.3722;AA=A|||;VT=SNP
2	211813761	rs72949207	C	A	100	PASS	AC=326;AF=0.0650958;AN=5008;NS=2504;DP=14039;EAS_AF=0.0645;AMR_AF=0.0836;AFR_AF=0.0348;EUR_AF=0.0626;SAS_AF=0.0961;AA=C|||;VT=SNP
2	211814610	rs13019612	C	T	100	PASS	AC=1383;AF=0.276158;AN=5008;NS=2504;DP=11557;EAS_AF=0.2252;AMR_AF=0.3256;AFR_AF=0.0461;EUR_AF=0.4463;SAS_AF=0.4294;AA=C|||;VT=SNP
2	211815853	rs189116606	C	A	100	PASS	AC=351;AF=0.0700879;AN=5008;NS=2504;DP=15061;EAS_AF=0.0516;AMR_AF=0.111;AFR_AF=0.0219;EUR_AF=0.1342;SAS_AF=0.0593;AA=c|||;VT=SNP
2	211816404	rs72949216	A	G	100	PASS	AC=291;AF=0.058107;AN=5008;NS=2504;DP=16581;EAS_AF=0.0694;AMR_AF=0.0706;AFR_AF=0.0378;EUR_AF=0.0388;SAS_AF=0.0849;AA=A|||;VT=SNP
2	211817334	rs11695853	A	G	100	PASS	AC=1085;AF=0.216653;AN=5008;NS=2504;DP=15945;EAS_AF=0.0843;AMR_AF=0.2565;AFR_AF=0.2557;EUR_AF=0.2893;SAS_AF=0.1973;AA=A|||;VT=SNP
2	211820423	rs796246	C	T	100	PASS	AC=1657;AF=0.330871;AN=5008;NS=2504;DP=17612;EAS_AF=0.6915;AMR_AF=0.3026;AFR_AF=0.2844;EUR_AF=0.1352;SAS_AF=0.2434;AA=C|||;VT=SNP
2	211820798	rs319744	T	G	100	PASS	AC=3447;AF=0.688299;AN=5008;NS=2504;DP=16753;EAS_AF=0.9931;AMR_AF=0.7147;AFR_AF=0.3971;EUR_AF=0.6451;SAS_AF=0.7935;AA=T|||;VT=SNP
2	211821044	rs71422719	C	T	100	PASS	AC=348;AF=0.0694888;AN=5008;NS=2504;DP=16193;EAS_AF=0.0516;AMR_AF=0.111;AFR_AF=0.0219;EUR_AF=0.1312;SAS_AF=0.0593;AA=C|||;VT=SNP
2	211821282	rs796245	A	G	100	PASS	AC=3362;AF=0.671326;AN=5008;NS=2504;DP=15439;EAS_AF=0.9931;AMR_AF=0.6974;AFR_AF=0.3775;EUR_AF=0.6173;SAS_AF=0.774;AA=A|||;VT=SNP
2	211823480	rs1437371	A	G	100	PASS	AC=1028;AF=0.205272;AN=5008;NS=2504;DP=15658;EAS_AF=0.1796;AMR_AF=0.2133;AFR_AF=0.0159;EUR_AF=0.3111;SAS_AF=0.3732;AA=A|||;VT=SNP
2	211824288	rs72949233	A	T	100	PASS	AC=288;AF=0.057508;AN=5008;NS=2504;DP=18047;EAS_AF=0.0665;AMR_AF=0.0706;AFR_AF=0.0378;EUR_AF=0.0388;SAS_AF=0.0849;AA=A|||;VT=SNP
2	211824378	rs713461	T	C	100	PASS	AC=898;AF=0.179313;AN=5008;NS=2504;DP=18214;EAS_AF=0.128;AMR_AF=0.281;AFR_AF=0.0651;EUR_AF=0.3111;SAS_AF=0.1789;AA=T|||;VT=SNP
2	211824453	rs713462	A	C	100	PASS	AC=1031;AF=0.205871;AN=5008;NS=2504;DP=15658;EAS_AF=0.1796;AMR_AF=0.2147;AFR_AF=0.0159;EUR_AF=0.3151;SAS_AF=0.3712;AA=A|||;VT=SNP
2	211826215	rs1437370	C	T	100	PASS	AC=1033;AF=0.20627;AN=5008;NS=2504;DP=17261;EAS_AF=0.1796;AMR_AF=0.2161;AFR_AF=0.0159;EUR_AF=0.3131;SAS_AF=0.3742;AA=C|||;VT=SNP
2	211826770	rs72949236	A	G	100	PASS	AC=351;AF=0.0700879;AN=5008;NS=2504;DP=17565;EAS_AF=0.0675;AMR_AF=0.0836;AFR_AF=0.0514;EUR_AF=0.0626;SAS_AF=0.0961;AA=A|||;VT=SNP
2	211827032	rs34361141	A	G	100	PASS	AC=1042;AF=0.208067;AN=5008;NS=2504;DP=18512;EAS_AF=0.1796;AMR_AF=0.2161;AFR_AF=0.0242;EUR_AF=0.3121;SAS_AF=0.3732;AA=A|||;VT=SNP
2	211827706	rs796244	C	T	100	PASS	AC=1471;AF=0.29373;AN=5008;NS=2504;DP=19309;EAS_AF=0.6855;AMR_AF=0.2161;AFR_AF=0.2897;EUR_AF=0.0179;SAS_AF=0.2342;AA=C|||;VT=SNP
2	211827907	rs66506242	A	G	100	PASS	AC=540;AF=0.107827;AN=5008;NS=2504;DP=16092;EAS_AF=0.0516;AMR_AF=0.1974;AFR_AF=0.0242;EUR_AF=0.2495;SAS_AF=0.0695;AA=A|||;VT=SNP
2	211827920	rs62204085	G	T	100	PASS	AC=1022;AF=0.204073;AN=5008;NS=2504;DP=15956;EAS_AF=0.1796;AMR_AF=0.2133;AFR_AF=0.0159;EUR_AF=0.3082;SAS_AF=0.3701;AA=G|||;VT=SNP
2	211829228	rs1437369	G	A	100	PASS	AC=1492;AF=0.297923;AN=5008;NS=2504;DP=18665;EAS_AF=0.6865;AMR_AF=0.2161;AFR_AF=0.3056;EUR_AF=0.0179;SAS_AF=0.2331;AA=G|||;VT=SNP
2	211829497	rs186471	G	A	100	PASS	AC=1789;AF=0.357228;AN=5008;NS=2504;DP=18261;EAS_AF=0.7619;AMR_AF=0.2896;AFR_AF=0.3389;EUR_AF=0.0586;SAS_AF=0.32;AA=G|||;VT=SNP
2	211830196	rs809949	C	T	100	PASS	AC=1493;AF=0.298123;AN=5008;NS=2504;DP=17538;EAS_AF=0.6875;AMR_AF=0.2161;AFR_AF=0.3056;EUR_AF=0.0179;SAS_AF=0.2331;AA=C|||;VT=SNP
2	211830448	rs2719962	C	G	100	PASS	AC=1456;AF=0.290735;AN=5008;NS=2504;DP=16186;EAS_AF=0.6865;AMR_AF=0.2161;AFR_AF=0.2784;EUR_AF=0.0179;SAS_AF=0.2331;AA=C|||;VT=SNP
2	211830751	rs13008056	A	G	100	PASS	AC=1047;AF=0.209065;AN=5008;NS=2504;DP=12856;EAS_AF=0.1806;AMR_AF=0.2277;AFR_AF=0.0159;EUR_AF=0.3221;SAS_AF=0.3701;AA=A|||;VT=SNP
2	211832329	rs319742	C	G	100	PASS	AC=3461;AF=0.691094;AN=5008;NS=2504;DP=20508;EAS_AF=0.9921;AMR_AF=0.7219;AFR_AF=0.4047;EUR_AF=0.6511;SAS_AF=0.7873;AA=C|||;VT=SNP
2	211832556	rs77786979	T	C	100	PASS	AC=323;AF=0.0644968;AN=5008;NS=2504;DP=20078;EAS_AF=0.0724;AMR_AF=0.0836;AFR_AF=0.0386;EUR_AF=0.0616;SAS_AF=0.0808;AA=T|||;VT=SNP
2	211832580	rs1023750	C	G	100	PASS	AC=536;AF=0.107029;AN=5008;NS=2504;DP=19720;EAS_AF=0.0516;AMR_AF=0.1974;AFR_AF=0.0242;EUR_AF=0.2455;SAS_AF=0.0695;AA=C|||;VT=SNP
2	211832982	rs2195575	T	A	100	PASS	AC=536;AF=0.107029;AN=5008;NS=2504;DP=17809;EAS_AF=0.0516;AMR_AF=0.1988;AFR_AF=0.0242;EUR_AF=0.2455;SAS_AF=0.0685;AA=T|||;VT=SNP
2	211834536	rs71422720	G	A	100	PASS	AC=538;AF=0.107428;AN=5008;NS=2504;DP=15257;EAS_AF=0.0516;AMR_AF=0.1974;AFR_AF=0.0242;EUR_AF=0.2485;SAS_AF=0.0685;AA=g|||;VT=SNP
2	211834539	rs71422721	C	A	100	PASS	AC=538;AF=0.107428;AN=5008;NS=2504;DP=15472;EAS_AF=0.0516;AMR_AF=0.1974;AFR_AF=0.0242;EUR_AF=0.2485;SAS_AF=0.0685;AA=C|||;VT=SNP
2	211834768	rs62204087	G	T	100	PASS	AC=1043;AF=0.208267;AN=5008;NS=2504;DP=16614;EAS_AF=0.1806;AMR_AF=0.2176;AFR_AF=0.0242;EUR_AF=0.3151;SAS_AF=0.3691;AA=G|||;VT=SNP
2	211835012	rs809482	T	G	100	PASS	AC=2293;AF=0.457867;AN=5008;NS=2504;DP=19599;EAS_AF=0.7083;AMR_AF=0.3963;AFR_AF=0.5265;EUR_AF=0.2654;SAS_AF=0.3487;AA=T|||;VT=SNP
2	211835122	rs72949255	C	G	100	PASS	AC=325;AF=0.0648962;AN=5008;NS=2504;DP=18113;EAS_AF=0.0605;AMR_AF=0.085;AFR_AF=0.0356;EUR_AF=0.0626;SAS_AF=0.0971;AA=C|||;VT=SNP
2	211835979	rs1437376	C	A	100	PASS	AC=806;AF=0.160942;AN=5008;NS=2504;DP=15805;EAS_AF=0.0079;AMR_AF=0.1758;AFR_AF=0.264;EUR_AF=0.2266;SAS_AF=0.1012;AA=A|||;VT=SNP
2	211836582	rs60978506	C	T	100	PASS	AC=727;AF=0.145168;AN=5008;NS=2504;DP=19103;EAS_AF=0.0129;AMR_AF=0.1671;AFR_AF=0.2088;EUR_AF=0.2217;SAS_AF=0.1012;AA=C|||;VT=SNP
2	211837930	rs13007957	A	T	100	PASS	AC=538;AF=0.107428;AN=5008;NS=2504;DP=16209;EAS_AF=0.0516;AMR_AF=0.1974;AFR_AF=0.0242;EUR_AF=0.2485;SAS_AF=0.0685;AA=A|||;VT=SNP
2	211838270	rs60102635	A	T	100	PASS	AC=288;AF=0.057508;AN=5008;NS=2504;DP=15885;EAS_AF=0.0685;AMR_AF=0.072;AFR_AF=0.0348;EUR_AF=0.0388;SAS_AF=0.0859;AA=A|||;VT=SNP
2	211839069	rs74712783	G	A	100	PASS	AC=283;AF=0.0565096;AN=5008;NS=2504;DP=16573;EAS_AF=0.0605;AMR_AF=0.0735;AFR_AF=0.0363;EUR_AF=0.0388;SAS_AF=0.0859;AA=g|||;VT=SNP
2	211839986	rs392911	T	C	100	PASS	AC=2220;AF=0.443291;AN=5008;NS=2504;DP=16323;EAS_AF=0.6944;AMR_AF=0.3804;AFR_AF=0.5166;EUR_AF=0.2376;SAS_AF=0.3415;AA=T|||;VT=SNP
2	211840091	rs12105013	G	T	100	PASS	AC=721;AF=0.14397;AN=5008;NS=2504;DP=15657;EAS_AF=0.0069;AMR_AF=0.1671;AFR_AF=0.2103;EUR_AF=0.2197;SAS_AF=0.1012;AA=G|||;VT=SNP
2	211840099	rs35263644	T	C	100	PASS	AC=1215;AF=0.242612;AN=5008;NS=2504;DP=15813;EAS_AF=0.124;AMR_AF=0.2968;AFR_AF=0.2995;EUR_AF=0.3101;SAS_AF=0.18;AA=T|||;VT=SNP
2	211840292	rs17740874	T	C	100	PASS	AC=589;AF=0.117612;AN=5008;NS=2504;DP=16767;EAS_AF=0.0069;AMR_AF=0.1614;AFR_AF=0.1135;EUR_AF=0.2197;SAS_AF=0.1012;AA=T|||;VT=SNP
2	211840389	rs2719966	A	C	100	PASS	AC=3367;AF=0.672324;AN=5008;NS=2504;DP=15443;EAS_AF=0.8185;AMR_AF=0.6715;AFR_AF=0.7655;EUR_AF=0.5497;SAS_AF=0.5225;AA=C|||;VT=SNP
2	211840565	rs796243	T	C	100	PASS	AC=3369;AF=0.672724;AN=5008;NS=2504;DP=15791;EAS_AF=0.8175;AMR_AF=0.6715;AFR_AF=0.7655;EUR_AF=0.5517;SAS_AF=0.5235;AA=C|||;VT=SNP
2	211840750	rs12991443	C	G	100	PASS	AC=1078;AF=0.215256;AN=5008;NS=2504;DP=16998;EAS_AF=0.1161;AMR_AF=0.2839;AFR_AF=0.2095;EUR_AF=0.3101;SAS_AF=0.1789;AA=G|||;VT=SNP
2	211840828	rs12991650	C	A	100	PASS	AC=660;AF=0.131789;AN=5008;NS=2504;DP=17945;EAS_AF=0.0516;AMR_AF=0.1974;AFR_AF=0.1082;EUR_AF=0.2465;SAS_AF=0.0818;AA=C|||;VT=SNP
2	211841524	rs796242	T	C	100	PASS	AC=1559;AF=0.311302;AN=5008;NS=2504;DP=17646;EAS_AF=0.6984;AMR_AF=0.2161;AFR_AF=0.3404;EUR_AF=0.0179;SAS_AF=0.2423;AA=T|||;VT=SNP
2	211841581	rs12993590	G	T	100	PASS	AC=661;AF=0.131989;AN=5008;NS=2504;DP=17303;EAS_AF=0.0516;AMR_AF=0.1974;AFR_AF=0.1089;EUR_AF=0.2465;SAS_AF=0.0818;AA=T|||;VT=SNP
2	211841668	rs12998420	C	T	100	PASS	AC=660;AF=0.131789;AN=5008;NS=2504;DP=16819;EAS_AF=0.0516;AMR_AF=0.1974;AFR_AF=0.1082;EUR_AF=0.2465;SAS_AF=0.0818;AA=T|||;VT=SNP
2	211842269	rs319739	C	T	100	PASS	AC=3361;AF=0.671126;AN=5008;NS=2504;DP=16800;EAS_AF=0.8185;AMR_AF=0.6715;AFR_AF=0.7617;EUR_AF=0.5477;SAS_AF=0.5235;AA=T|||;VT=SNP
2	211842369	rs319738	C	T	100	PASS	AC=3435;AF=0.685903;AN=5008;NS=2504;DP=16986;EAS_AF=0.8185;AMR_AF=0.6787;AFR_AF=0.8139;EUR_AF=0.5477;SAS_AF=0.5235;AA=T|||;VT=SNP
2	211842399	rs319737	A	T	100	PASS	AC=3435;AF=0.685903;AN=5008;NS=2504;DP=17076;EAS_AF=0.8185;AMR_AF=0.6787;AFR_AF=0.8139;EUR_AF=0.5477;SAS_AF=0.5235;AA=T|||;VT=SNP
2	211842548	rs2719967	T	A	100	PASS	AC=2324;AF=0.464058;AN=5008;NS=2504;DP=18003;EAS_AF=0.7063;AMR_AF=0.3963;AFR_AF=0.5514;EUR_AF=0.2594;SAS_AF=0.3548;AA=T|||;VT=SNP
2	211842557	rs2576617	A	G	100	PASS	AC=2409;AF=0.48103;AN=5008;NS=2504;DP=17967;EAS_AF=0.7063;AMR_AF=0.402;AFR_AF=0.6089;EUR_AF=0.2624;SAS_AF=0.3569;AA=A|||;VT=SNP
2	211843310	rs796241	G	C	100	PASS	AC=3365;AF=0.671925;AN=5008;NS=2504;DP=14438;EAS_AF=0.8185;AMR_AF=0.6715;AFR_AF=0.7632;EUR_AF=0.5487;SAS_AF=0.5245;AA=G|||;VT=SNP
2	211843625	rs430463	T	A	100	PASS	AC=3365;AF=0.671925;AN=5008;NS=2504;DP=16497;EAS_AF=0.8185;AMR_AF=0.6715;AFR_AF=0.7625;EUR_AF=0.5497;SAS_AF=0.5245;AA=T|||;VT=SNP
2	211843978	rs223278	C	T	100	PASS	AC=3363;AF=0.671526;AN=5008;NS=2504;DP=20720;EAS_AF=0.8185;AMR_AF=0.6715;AFR_AF=0.7625;EUR_AF=0.5487;SAS_AF=0.5235;AA=T|||;VT=SNP
2	211844059	rs796237	G	A	100	PASS	AC=3436;AF=0.686102;AN=5008;NS=2504;DP=19211;EAS_AF=0.8185;AMR_AF=0.6787;AFR_AF=0.8139;EUR_AF=0.5487;SAS_AF=0.5235;AA=A|||;VT=SNP
2	211844093	rs72949282	A	G	100	PASS	AC=772;AF=0.154153;AN=5008;NS=2504;DP=18872;EAS_AF=0.0069;AMR_AF=0.183;AFR_AF=0.2133;EUR_AF=0.2445;SAS_AF=0.1125;AA=A|||;VT=SNP
2	211844388	rs4338917	T	G	100	PASS	AC=3436;AF=0.686102;AN=5008;NS=2504;DP=18251;EAS_AF=0.8185;AMR_AF=0.6787;AFR_AF=0.8139;EUR_AF=0.5487;SAS_AF=0.5235;AA=G|||;VT=SNP
2	211844535	rs139217446	T	A	100	PASS	AC=770;AF=0.153754;AN=5008;NS=2504;DP=17386;EAS_AF=0.0069;AMR_AF=0.183;AFR_AF=0.2118;EUR_AF=0.2445;SAS_AF=0.1125;AA=T|||;VT=SNP
2	211844833	rs383035	T	C	100	PASS	AC=2324;AF=0.464058;AN=5008;NS=2504;DP=17367;EAS_AF=0.7063;AMR_AF=0.3991;AFR_AF=0.5499;EUR_AF=0.2604;SAS_AF=0.3538;AA=T|||;VT=SNP
2	211844945	rs453985	C	T	100	PASS	AC=3364;AF=0.671725;AN=5008;NS=2504;DP=18995;EAS_AF=0.8185;AMR_AF=0.6715;AFR_AF=0.761;EUR_AF=0.5517;SAS_AF=0.5235;AA=C|||;VT=SNP
2	211845032	rs435300	G	T	100	PASS	AC=3364;AF=0.671725;AN=5008;NS=2504;DP=19348;EAS_AF=0.8185;AMR_AF=0.6715;AFR_AF=0.761;EUR_AF=0.5517;SAS_AF=0.5235;AA=T|||;VT=SNP
2	211845154	rs397737	G	A	100	PASS	AC=1554;AF=0.310304;AN=5008;NS=2504;DP=7728;EAS_AF=0.6994;AMR_AF=0.2161;AFR_AF=0.3381;EUR_AF=0.0159;SAS_AF=0.2413;AA=A|||;VT=SNP
2	211845219	rs34574868	A	G	100	PASS	AC=534;AF=0.106629;AN=5008;NS=2504;DP=19218;EAS_AF=0.0516;AMR_AF=0.1902;AFR_AF=0.0242;EUR_AF=0.2495;SAS_AF=0.0685;AA=A|||;VT=SNP
2	211845228	rs430942	G	A	100	PASS	AC=3439;AF=0.686701;AN=5008;NS=2504;DP=19521;EAS_AF=0.8185;AMR_AF=0.6787;AFR_AF=0.8139;EUR_AF=0.5517;SAS_AF=0.5235;AA=g|||;VT=SNP
2	211845323	rs410290	T	C	100	PASS	AC=3364;AF=0.671725;AN=5008;NS=2504;DP=20733;EAS_AF=0.8185;AMR_AF=0.6715;AFR_AF=0.761;EUR_AF=0.5517;SAS_AF=0.5235;AA=T|||;VT=SNP
2	211845477	rs34331869	C	T	100	PASS	AC=665;AF=0.132788;AN=5008;NS=2504;DP=19198;EAS_AF=0.0516;AMR_AF=0.1945;AFR_AF=0.1112;EUR_AF=0.2495;SAS_AF=0.0818;AA=C|||;VT=SNP
2	211846647	rs565508	C	T	100	PASS	AC=3363;AF=0.671526;AN=5008;NS=2504;DP=19188;EAS_AF=0.8185;AMR_AF=0.67;AFR_AF=0.761;EUR_AF=0.5517;SAS_AF=0.5235;AA=T|||;VT=SNP
2	211846823	rs566586	A	G	100	PASS	AC=3439;AF=0.686701;AN=5008;NS=2504;DP=21232;EAS_AF=0.8185;AMR_AF=0.6787;AFR_AF=0.8139;EUR_AF=0.5517;SAS_AF=0.5235;AA=G|||;VT=SNP
2	211847242	rs1087971	C	G	100	PASS	AC=3439;AF=0.686701;AN=5008;NS=2504;DP=20401;EAS_AF=0.8185;AMR_AF=0.6787;AFR_AF=0.8139;EUR_AF=0.5517;SAS_AF=0.5235;AA=G|||;VT=SNP
2	211847418	rs113275340	C	T	100	PASS	AC=647;AF=0.129193;AN=5008;NS=2504;DP=19443;EAS_AF=0.0516;AMR_AF=0.1945;AFR_AF=0.1089;EUR_AF=0.2485;SAS_AF=0.0675;AA=C|||;VT=SNP
2	211847469	rs1087970	C	A	100	PASS	AC=2098;AF=0.41893;AN=5008;NS=2504;DP=19689;EAS_AF=0.6944;AMR_AF=0.3804;AFR_AF=0.4251;EUR_AF=0.2356;SAS_AF=0.3425;AA=C|||;VT=SNP
2	211849890	rs58165969	A	G	100	PASS	AC=425;AF=0.0848642;AN=5008;NS=2504;DP=20346;EAS_AF=0.0724;AMR_AF=0.0865;AFR_AF=0.1006;EUR_AF=0.0636;SAS_AF=0.0971;AA=A|||;VT=SNP
2	211850205	rs1087957	A	T	100	PASS	AC=3441;AF=0.687101;AN=5008;NS=2504;DP=20876;EAS_AF=0.8185;AMR_AF=0.6816;AFR_AF=0.8139;EUR_AF=0.5517;SAS_AF=0.5235;AA=T|||;VT=SNP
2	211850437	rs1087955	A	G	100	PASS	AC=3366;AF=0.672125;AN=5008;NS=2504;DP=19109;EAS_AF=0.8185;AMR_AF=0.6729;AFR_AF=0.761;EUR_AF=0.5527;SAS_AF=0.5235;AA=A|||;VT=SNP
2	211850510	rs1087954	G	C	100	PASS	AC=3366;AF=0.672125;AN=5008;NS=2504;DP=18527;EAS_AF=0.8185;AMR_AF=0.6729;AFR_AF=0.761;EUR_AF=0.5527;SAS_AF=0.5235;AA=C|||;VT=SNP
2	211850563	rs13006862	C	T	100	PASS	AC=1033;AF=0.20627;AN=5008;NS=2504;DP=19883;EAS_AF=0.1806;AMR_AF=0.2205;AFR_AF=0.0159;EUR_AF=0.3191;SAS_AF=0.364;AA=C|||;VT=SNP
2	211850655	rs452066	C	T	100	PASS	AC=3366;AF=0.672125;AN=5008;NS=2504;DP=19774;EAS_AF=0.8185;AMR_AF=0.6729;AFR_AF=0.761;EUR_AF=0.5527;SAS_AF=0.5235;AA=C|||;VT=SNP
2	211850761	rs56122619	A	G	100	PASS	AC=513;AF=0.102436;AN=5008;NS=2504;DP=19760;EAS_AF=0.0516;AMR_AF=0.1873;AFR_AF=0.0098;EUR_AF=0.2495;SAS_AF=0.0685;AA=A|||;VT=SNP
2	211850786	rs438679	C	T	100	PASS	AC=3366;AF=0.672125;AN=5008;NS=2504;DP=19891;EAS_AF=0.8185;AMR_AF=0.6729;AFR_AF=0.761;EUR_AF=0.5527;SAS_AF=0.5235;AA=C|||;VT=SNP
2	211850964	rs35183328	A	G	100	PASS	AC=3438;AF=0.686502;AN=5008;NS=2504;DP=18622;EAS_AF=0.8185;AMR_AF=0.6816;AFR_AF=0.8109;EUR_AF=0.5527;SAS_AF=0.5235;AA=G|||;VT=SNP
2	211850982	rs436521	G	A	100	PASS	AC=3366;AF=0.672125;AN=5008;NS=2504;DP=19146;EAS_AF=0.8185;AMR_AF=0.6729;AFR_AF=0.761;EUR_AF=0.5527;SAS_AF=0.5235;AA=G|||;VT=SNP
2	211851127	rs72931510	A	C	100	PASS	AC=335;AF=0.066893;AN=5008;NS=2504;DP=20662;EAS_AF=0.0724;AMR_AF=0.0836;AFR_AF=0.0348;EUR_AF=0.0626;SAS_AF=0.0971;AA=A|||;VT=SNP
2	211851472	rs454027	C	T	100	PASS	AC=3365;AF=0.671925;AN=5008;NS=2504;DP=18249;EAS_AF=0.8185;AMR_AF=0.6715;AFR_AF=0.761;EUR_AF=0.5527;SAS_AF=0.5235;AA=C|||;VT=SNP
2	211851722	rs427298	G	A	100	PASS	AC=3367;AF=0.672324;AN=5008;NS=2504;DP=17652;EAS_AF=0.8185;AMR_AF=0.6715;AFR_AF=0.761;EUR_AF=0.5527;SAS_AF=0.5256;AA=G|||;VT=SNP
2	211851833	rs36079173	G	T	100	PASS	AC=647;AF=0.129193;AN=5008;NS=2504;DP=20084;EAS_AF=0.0516;AMR_AF=0.1945;AFR_AF=0.1082;EUR_AF=0.2485;SAS_AF=0.0685;AA=G|||;VT=SNP
2	211851873	rs796234	G	A	100	PASS	AC=3439;AF=0.686701;AN=5008;NS=2504;DP=19820;EAS_AF=0.8185;AMR_AF=0.6801;AFR_AF=0.8139;EUR_AF=0.5527;SAS_AF=0.5215;AA=A|||;VT=SNP
2	211851974	rs796233	C	T	100	PASS	AC=3363;AF=0.671526;AN=5008;NS=2504;DP=20389;EAS_AF=0.8185;AMR_AF=0.6729;AFR_AF=0.7602;EUR_AF=0.5527;SAS_AF=0.5215;AA=C|||;VT=SNP
2	211852139	rs796232	C	T	100	PASS	AC=2263;AF=0.451877;AN=5008;NS=2504;DP=19019;EAS_AF=0.6935;AMR_AF=0.3847;AFR_AF=0.5484;EUR_AF=0.2376;SAS_AF=0.3405;AA=C|||;VT=SNP
2	211852603	rs3098294	C	G	100	PASS	AC=3340;AF=0.666933;AN=5008;NS=2504;DP=14694;EAS_AF=0.8185;AMR_AF=0.6715;AFR_AF=0.7436;EUR_AF=0.5517;SAS_AF=0.5225;AA=C|||;VT=SNP
2	211852789	rs513610	C	T	100	PASS	AC=3340;AF=0.666933;AN=5008;NS=2504;DP=15688;EAS_AF=0.8185;AMR_AF=0.6715;AFR_AF=0.7436;EUR_AF=0.5517;SAS_AF=0.5225;AA=C|||;VT=SNP
2	211853032	rs430623	C	T	100	PASS	AC=3340;AF=0.666933;AN=5008;NS=2504;DP=15271;EAS_AF=0.8185;AMR_AF=0.6715;AFR_AF=0.7436;EUR_AF=0.5517;SAS_AF=0.5225;AA=T|||;VT=SNP
2	211853051	rs444159	A	C	100	PASS	AC=3340;AF=0.666933;AN=5008;NS=2504;DP=16230;EAS_AF=0.8185;AMR_AF=0.6715;AFR_AF=0.7436;EUR_AF=0.5517;SAS_AF=0.5225;AA=A|||;VT=SNP
2	211853054	rs420516	T	A	100	PASS	AC=3341;AF=0.667133;AN=5008;NS=2504;DP=15590;EAS_AF=0.8185;AMR_AF=0.6715;AFR_AF=0.7436;EUR_AF=0.5517;SAS_AF=0.5235;AA=T|||;VT=SNP
2	211853203	rs1652326	C	T	100	PASS	AC=3340;AF=0.666933;AN=5008;NS=2504;DP=17039;EAS_AF=0.8185;AMR_AF=0.6715;AFR_AF=0.7436;EUR_AF=0.5517;SAS_AF=0.5225;AA=T|||;VT=SNP
2	211853305	rs395844	G	A	100	PASS	AC=3336;AF=0.666134;AN=5008;NS=2504;DP=16567;EAS_AF=0.8185;AMR_AF=0.6715;AFR_AF=0.7405;EUR_AF=0.5517;SAS_AF=0.5225;AA=A|||;VT=SNP
2	211853395	rs389035	C	T	100	PASS	AC=2264;AF=0.452077;AN=5008;NS=2504;DP=16837;EAS_AF=0.6925;AMR_AF=0.3876;AFR_AF=0.5477;EUR_AF=0.2376;SAS_AF=0.3415;AA=C|||;VT=SNP
2	211853584	rs72931523	C	T	100	PASS	AC=665;AF=0.132788;AN=5008;NS=2504;DP=17339;EAS_AF=0.0526;AMR_AF=0.1945;AFR_AF=0.1104;EUR_AF=0.2495;SAS_AF=0.0818;AA=C|||;VT=SNP
2	211853846	rs431617	T	A	100	PASS	AC=3340;AF=0.666933;AN=5008;NS=2504;DP=18849;EAS_AF=0.8185;AMR_AF=0.6715;AFR_AF=0.7436;EUR_AF=0.5517;SAS_AF=0.5225;AA=T|||;VT=SNP
2	211853910	rs34322344	A	C	100	PASS	AC=652;AF=0.130192;AN=5008;NS=2504;DP=17452;EAS_AF=0.0526;AMR_AF=0.1945;AFR_AF=0.1104;EUR_AF=0.2495;SAS_AF=0.0685;AA=A|||;VT=SNP
2	211853934	rs12996484	C	G	100	PASS	AC=1047;AF=0.209065;AN=5008;NS=2504;DP=16651;EAS_AF=0.1806;AMR_AF=0.2233;AFR_AF=0.0242;EUR_AF=0.3191;SAS_AF=0.365;AA=C|||;VT=SNP
2	211853985	rs481361	C	T	100	PASS	AC=3340;AF=0.666933;AN=5008;NS=2504;DP=17701;EAS_AF=0.8185;AMR_AF=0.6715;AFR_AF=0.7436;EUR_AF=0.5517;SAS_AF=0.5225;AA=T|||;VT=SNP
2	211854076	rs385877	G	A	100	PASS	AC=3415;AF=0.681909;AN=5008;NS=2504;DP=19492;EAS_AF=0.8185;AMR_AF=0.6787;AFR_AF=0.7965;EUR_AF=0.5517;SAS_AF=0.5225;AA=A|||;VT=SNP
2	211854174	rs384219	G	T	100	PASS	AC=3341;AF=0.667133;AN=5008;NS=2504;DP=20806;EAS_AF=0.8185;AMR_AF=0.6715;AFR_AF=0.7436;EUR_AF=0.5517;SAS_AF=0.5235;AA=G|||;VT=SNP
2	211854201	rs395606	A	G	100	PASS	AC=3341;AF=0.667133;AN=5008;NS=2504;DP=20783;EAS_AF=0.8185;AMR_AF=0.6715;AFR_AF=0.7436;EUR_AF=0.5517;SAS_AF=0.5235;AA=A|||;VT=SNP
2	211854211	rs367808	G	T	100	PASS	AC=3341;AF=0.667133;AN=5008;NS=2504;DP=20455;EAS_AF=0.8185;AMR_AF=0.6715;AFR_AF=0.7436;EUR_AF=0.5517;SAS_AF=0.5235;AA=G|||;VT=SNP
2	211854387	rs1632720	A	G	100	PASS	AC=3340;AF=0.666933;AN=5008;NS=2504;DP=14500;EAS_AF=0.8185;AMR_AF=0.6715;AFR_AF=0.7436;EUR_AF=0.5517;SAS_AF=0.5225;AA=G|||;VT=SNP
2	211854611	rs4673577	G	A	100	PASS	AC=2297;AF=0.458666;AN=5008;NS=2504;DP=17980;EAS_AF=0.6935;AMR_AF=0.3991;AFR_AF=0.5393;EUR_AF=0.2614;SAS_AF=0.3528;AA=g|||;VT=SNP
2	211854725	rs34452436	G	T	100	PASS	AC=652;AF=0.130192;AN=5008;NS=2504;DP=14760;EAS_AF=0.0516;AMR_AF=0.1945;AFR_AF=0.1112;EUR_AF=0.2495;SAS_AF=0.0685;AA=G|||;VT=SNP
2	211854819	rs35525757	C	T	100	PASS	AC=3415;AF=0.681909;AN=5008;NS=2504;DP=10718;EAS_AF=0.8185;AMR_AF=0.6787;AFR_AF=0.7965;EUR_AF=0.5517;SAS_AF=0.5225;AA=T|||;VT=SNP
2	211854962	rs68009307	A	G	100	PASS	AC=3415;AF=0.681909;AN=5008;NS=2504;DP=15118;EAS_AF=0.8185;AMR_AF=0.6787;AFR_AF=0.7965;EUR_AF=0.5517;SAS_AF=0.5225;AA=G|||;VT=SNP
2	211855079	rs10196523	G	A	100	PASS	AC=2254;AF=0.45008;AN=5008;NS=2504;DP=12158;EAS_AF=0.6935;AMR_AF=0.3876;AFR_AF=0.5393;EUR_AF=0.2376;SAS_AF=0.3415;AA=G|||;VT=SNP
2	211855118	rs10172731	A	G	100	PASS	AC=3417;AF=0.682308;AN=5008;NS=2504;DP=11542;EAS_AF=0.8204;AMR_AF=0.6787;AFR_AF=0.7965;EUR_AF=0.5517;SAS_AF=0.5225;AA=G|||;VT=SNP
2	211855298	rs6708642	T	G	100	PASS	AC=3340;AF=0.666933;AN=5008;NS=2504;DP=14121;EAS_AF=0.8185;AMR_AF=0.6715;AFR_AF=0.7436;EUR_AF=0.5517;SAS_AF=0.5225;AA=G|||;VT=SNP
2	211855678	rs1652323	T	G	100	PASS	AC=3340;AF=0.666933;AN=5008;NS=2504;DP=20848;EAS_AF=0.8185;AMR_AF=0.6715;AFR_AF=0.7436;EUR_AF=0.5517;SAS_AF=0.5225;AA=G|||;VT=SNP
2	211855721	rs1652322	G	A	100	PASS	AC=3341;AF=0.667133;AN=5008;NS=2504;DP=20309;EAS_AF=0.8185;AMR_AF=0.6715;AFR_AF=0.7436;EUR_AF=0.5517;SAS_AF=0.5235;AA=A|||;VT=SNP
2	211855867	rs72931550	T	A	100	PASS	AC=248;AF=0.0495208;AN=5008;NS=2504;DP=16130;EAS_AF=0.0694;AMR_AF=0.072;AFR_AF=0.0038;EUR_AF=0.0388;SAS_AF=0.0859;AA=T|||;VT=SNP
2	211855900	rs1652321	T	A	100	PASS	AC=3340;AF=0.666933;AN=5008;NS=2504;DP=15519;EAS_AF=0.8185;AMR_AF=0.6715;AFR_AF=0.7436;EUR_AF=0.5517;SAS_AF=0.5225;AA=A|||;VT=SNP
2	211856057	rs523817	A	G	100	PASS	AC=3416;AF=0.682109;AN=5008;NS=2504;DP=15018;EAS_AF=0.8185;AMR_AF=0.6801;AFR_AF=0.7965;EUR_AF=0.5517;SAS_AF=0.5225;AA=G|||;VT=SNP
2	211856131	rs524652	A	G	100	PASS	AC=3337;AF=0.666334;AN=5008;NS=2504;DP=12701;EAS_AF=0.8185;AMR_AF=0.67;AFR_AF=0.7421;EUR_AF=0.5517;SAS_AF=0.5225;AA=G|||;VT=SNP
2	211856684	rs550508	G	C	100	PASS	AC=3340;AF=0.666933;AN=5008;NS=2504;DP=15812;EAS_AF=0.8185;AMR_AF=0.6715;AFR_AF=0.7436;EUR_AF=0.5517;SAS_AF=0.5225;AA=G|||;VT=SNP
2	211856725	rs651797	G	A	100	PASS	AC=3340;AF=0.666933;AN=5008;NS=2504;DP=15657;EAS_AF=0.8185;AMR_AF=0.6715;AFR_AF=0.7436;EUR_AF=0.5517;SAS_AF=0.5225;AA=A|||;VT=SNP
2	211856852	rs651289	C	A	100	PASS	AC=3340;AF=0.666933;AN=5008;NS=2504;DP=16185;EAS_AF=0.8185;AMR_AF=0.6715;AFR_AF=0.7436;EUR_AF=0.5517;SAS_AF=0.5225;AA=T|||;VT=SNP
2	211856907	rs1346711	T	C	100	PASS	AC=3415;AF=0.681909;AN=5008;NS=2504;DP=17282;EAS_AF=0.8185;AMR_AF=0.6787;AFR_AF=0.7965;EUR_AF=0.5517;SAS_AF=0.5225;AA=C|||;VT=SNP
2	211856995	rs56141456	T	C	100	PASS	AC=666;AF=0.132987;AN=5008;NS=2504;DP=17502;EAS_AF=0.0526;AMR_AF=0.1945;AFR_AF=0.1112;EUR_AF=0.2495;SAS_AF=0.0818;AA=T|||;VT=SNP
2	211857004	rs1652320	G	A	100	PASS	AC=3340;AF=0.666933;AN=5008;NS=2504;DP=17168;EAS_AF=0.8185;AMR_AF=0.6715;AFR_AF=0.7436;EUR_AF=0.5517;SAS_AF=0.5225;AA=A|||;VT=SNP
2	211857081	rs1657865	T	A	100	PASS	AC=3416;AF=0.682109;AN=5008;NS=2504;DP=17655;EAS_AF=0.8185;AMR_AF=0.6787;AFR_AF=0.7973;EUR_AF=0.5517;SAS_AF=0.5225;AA=A|||;VT=SNP
2	211857168	rs1652319	A	G	100	PASS	AC=3340;AF=0.666933;AN=5008;NS=2504;DP=17690;EAS_AF=0.8185;AMR_AF=0.6715;AFR_AF=0.7436;EUR_AF=0.5517;SAS_AF=0.5225;AA=A|||;VT=SNP
2	211857817	rs395345	A	G	100	PASS	AC=3416;AF=0.682109;AN=5008;NS=2504;DP=15858;EAS_AF=0.8185;AMR_AF=0.6787;AFR_AF=0.7973;EUR_AF=0.5517;SAS_AF=0.5225;AA=G|||;VT=SNP
2	211857851	rs72931558	T	C	100	PASS	AC=349;AF=0.0696885;AN=5008;NS=2504;DP=15339;EAS_AF=0.0734;AMR_AF=0.0836;AFR_AF=0.0446;EUR_AF=0.0626;SAS_AF=0.0971;AA=T|||;VT=SNP
2	211857921	rs398665	A	G	100	PASS	AC=3340;AF=0.666933;AN=5008;NS=2504;DP=16165;EAS_AF=0.8185;AMR_AF=0.6715;AFR_AF=0.7436;EUR_AF=0.5517;SAS_AF=0.5225;AA=A|||;VT=SNP
2	211858303	rs2164709	G	C	100	PASS	AC=3340;AF=0.666933;AN=5008;NS=2504;DP=15267;EAS_AF=0.8185;AMR_AF=0.6715;AFR_AF=0.7436;EUR_AF=0.5517;SAS_AF=0.5225;AA=G|||;VT=SNP
2	211858574	rs1652318	T	A	100	PASS	AC=3340;AF=0.666933;AN=5008;NS=2504;DP=15357;EAS_AF=0.8185;AMR_AF=0.6715;AFR_AF=0.7436;EUR_AF=0.5517;SAS_AF=0.5225;AA=T|||;VT=SNP
2	211858752	rs1437374	C	T	100	PASS	AC=3415;AF=0.681909;AN=5008;NS=2504;DP=16211;EAS_AF=0.8185;AMR_AF=0.6787;AFR_AF=0.7965;EUR_AF=0.5517;SAS_AF=0.5225;AA=T|||;VT=SNP
2	211858956	rs1370349	C	T	100	PASS	AC=3340;AF=0.666933;AN=5008;NS=2504;DP=15331;EAS_AF=0.8185;AMR_AF=0.6715;AFR_AF=0.7436;EUR_AF=0.5517;SAS_AF=0.5225;AA=T|||;VT=SNP
2	211859000	rs1370348	C	T	100	PASS	AC=3415;AF=0.681909;AN=5008;NS=2504;DP=15267;EAS_AF=0.8185;AMR_AF=0.6787;AFR_AF=0.7965;EUR_AF=0.5517;SAS_AF=0.5225;AA=T|||;VT=SNP
2	211859038	rs1370347	A	G	100	PASS	AC=3340;AF=0.666933;AN=5008;NS=2504;DP=14934;EAS_AF=0.8185;AMR_AF=0.6715;AFR_AF=0.7436;EUR_AF=0.5517;SAS_AF=0.5225;AA=A|||;VT=SNP
2	211859540	rs1652314	C	G	100	PASS	AC=2840;AF=0.567093;AN=5008;NS=2504;DP=15593;EAS_AF=0.7579;AMR_AF=0.5865;AFR_AF=0.5537;EUR_AF=0.5099;SAS_AF=0.4335;AA=C|||;VT=SNP
2	211859662	rs1652313	C	G	100	PASS	AC=3419;AF=0.682708;AN=5008;NS=2504;DP=14449;EAS_AF=0.8185;AMR_AF=0.6801;AFR_AF=0.7973;EUR_AF=0.5527;SAS_AF=0.5235;AA=G|||;VT=SNP
2	211859726	rs1657863	T	G	100	PASS	AC=2841;AF=0.567292;AN=5008;NS=2504;DP=15799;EAS_AF=0.7579;AMR_AF=0.5865;AFR_AF=0.5537;EUR_AF=0.5099;SAS_AF=0.4346;AA=T|||;VT=SNP
2	211859753	rs62177969	C	T	100	PASS	AC=1034;AF=0.20647;AN=5008;NS=2504;DP=15723;EAS_AF=0.1806;AMR_AF=0.2233;AFR_AF=0.0159;EUR_AF=0.3191;SAS_AF=0.363;AA=C|||;VT=SNP
2	211859896	rs319709	A	G	100	PASS	AC=3340;AF=0.666933;AN=5008;NS=2504;DP=16570;EAS_AF=0.8185;AMR_AF=0.6715;AFR_AF=0.7436;EUR_AF=0.5517;SAS_AF=0.5225;AA=G|||;VT=SNP
2	211860111	rs319708	G	A	100	PASS	AC=3415;AF=0.681909;AN=5008;NS=2504;DP=15114;EAS_AF=0.8185;AMR_AF=0.6787;AFR_AF=0.7965;EUR_AF=0.5517;SAS_AF=0.5225;AA=A|||;VT=SNP
2	211860246	rs319707	C	T	100	PASS	AC=3415;AF=0.681909;AN=5008;NS=2504;DP=15285;EAS_AF=0.8185;AMR_AF=0.6787;AFR_AF=0.7965;EUR_AF=0.5517;SAS_AF=0.5225;AA=T|||;VT=SNP
2	211860733	rs319706	C	T	100	PASS	AC=3339;AF=0.666733;AN=5008;NS=2504;DP=16772;EAS_AF=0.8185;AMR_AF=0.6715;AFR_AF=0.7436;EUR_AF=0.5507;SAS_AF=0.5225;AA=C|||;VT=SNP
2	211860846	rs319705	T	A	100	PASS	AC=3339;AF=0.666733;AN=5008;NS=2504;DP=17029;EAS_AF=0.8185;AMR_AF=0.6715;AFR_AF=0.7436;EUR_AF=0.5507;SAS_AF=0.5225;AA=T|||;VT=SNP
2	211860901	rs319704	T	A	100	PASS	AC=3339;AF=0.666733;AN=5008;NS=2504;DP=17870;EAS_AF=0.8185;AMR_AF=0.6715;AFR_AF=0.7436;EUR_AF=0.5507;SAS_AF=0.5225;AA=T|||;VT=SNP
2	211860980	rs188853	A	G	100	PASS	AC=3339;AF=0.666733;AN=5008;NS=2504;DP=17201;EAS_AF=0.8185;AMR_AF=0.6715;AFR_AF=0.7436;EUR_AF=0.5507;SAS_AF=0.5225;AA=A|||;VT=SNP
2	211861025	rs172769	T	G	100	PASS	AC=2203;AF=0.439896;AN=5008;NS=2504;DP=16412;EAS_AF=0.7063;AMR_AF=0.3905;AFR_AF=0.4644;EUR_AF=0.2594;SAS_AF=0.3528;AA=T|||;VT=SNP
2	211861123	rs72931586	C	T	100	PASS	AC=279;AF=0.0557109;AN=5008;NS=2504;DP=16136;EAS_AF=0.0605;AMR_AF=0.072;AFR_AF=0.034;EUR_AF=0.0388;SAS_AF=0.0859;AA=C|||;VT=SNP
2	211861197	rs1657862	T	C	100	PASS	AC=2533;AF=0.505791;AN=5008;NS=2504;DP=16041;EAS_AF=0.7669;AMR_AF=0.464;AFR_AF=0.5363;EUR_AF=0.2982;SAS_AF=0.4387;AA=T|||;VT=SNP
2	211861487	rs680737	C	T	100	PASS	AC=3351;AF=0.669129;AN=5008;NS=2504;DP=13623;EAS_AF=0.8234;AMR_AF=0.6729;AFR_AF=0.7443;EUR_AF=0.5527;SAS_AF=0.5256;AA=C|||;VT=SNP
2	211861520	rs570384	G	A	100	PASS	AC=3342;AF=0.667332;AN=5008;NS=2504;DP=2320;EAS_AF=0.8204;AMR_AF=0.6729;AFR_AF=0.7413;EUR_AF=0.5527;SAS_AF=0.5235;AA=G|||;VT=SNP
2	211861522	rs570388	T	G	100	PASS	AC=3351;AF=0.669129;AN=5008;NS=2504;DP=2593;EAS_AF=0.8234;AMR_AF=0.6729;AFR_AF=0.7443;EUR_AF=0.5527;SAS_AF=0.5256;AA=T|||;VT=SNP
2	211861871	rs1657861	T	C	100	PASS	AC=1244;AF=0.248403;AN=5008;NS=2504;DP=14213;EAS_AF=0.6994;AMR_AF=0.1988;AFR_AF=0.118;EUR_AF=0.0189;SAS_AF=0.2311;AA=T|||;VT=SNP
2	211862097	rs1367053	T	C	100	PASS	AC=3326;AF=0.664137;AN=5008;NS=2504;DP=16296;EAS_AF=0.8185;AMR_AF=0.6715;AFR_AF=0.7345;EUR_AF=0.5507;SAS_AF=0.5215;AA=C|||;VT=SNP
2	211862218	rs1652312	T	C	100	PASS	AC=3328;AF=0.664537;AN=5008;NS=2504;DP=17893;EAS_AF=0.8185;AMR_AF=0.6715;AFR_AF=0.7352;EUR_AF=0.5507;SAS_AF=0.5225;AA=T|||;VT=SNP
2	211862899	rs1542009	C	T	100	PASS	AC=537;AF=0.107228;AN=5008;NS=2504;DP=16423;EAS_AF=0.0526;AMR_AF=0.1931;AFR_AF=0.0242;EUR_AF=0.2495;SAS_AF=0.0685;AA=C|||;VT=SNP
2	211863640	rs57782786	A	G	100	PASS	AC=656;AF=0.13099;AN=5008;NS=2504;DP=17903;EAS_AF=0.0516;AMR_AF=0.1974;AFR_AF=0.1127;EUR_AF=0.2495;SAS_AF=0.0685;AA=A|||;VT=SNP
2	211863699	rs319703	G	C	100	PASS	AC=3329;AF=0.664736;AN=5008;NS=2504;DP=18509;EAS_AF=0.8185;AMR_AF=0.6715;AFR_AF=0.736;EUR_AF=0.5507;SAS_AF=0.5225;AA=C|||;VT=SNP
2	211864272	rs192926	A	C	100	PASS	AC=3404;AF=0.679712;AN=5008;NS=2504;DP=18985;EAS_AF=0.8185;AMR_AF=0.6801;AFR_AF=0.7882;EUR_AF=0.5507;SAS_AF=0.5225;AA=C|||;VT=SNP
2	211864336	rs548912	G	A	100	PASS	AC=2506;AF=0.500399;AN=5008;NS=2504;DP=18838;EAS_AF=0.7669;AMR_AF=0.464;AFR_AF=0.5159;EUR_AF=0.2982;SAS_AF=0.4387;AA=G|||;VT=SNP
2	211864403	rs1652311	G	A	100	PASS	AC=2659;AF=0.53095;AN=5008;NS=2504;DP=18173;EAS_AF=0.7669;AMR_AF=0.4741;AFR_AF=0.6225;EUR_AF=0.3012;SAS_AF=0.4407;AA=G|||;VT=SNP
2	211865593	rs11895699	A	T	100	PASS	AC=822;AF=0.164137;AN=5008;NS=2504;DP=14940;EAS_AF=0.0476;AMR_AF=0.1686;AFR_AF=0.2693;EUR_AF=0.1511;SAS_AF=0.1524;AA=T|||;VT=SNP
2	211866197	rs72931596	T	A	100	PASS	AC=307;AF=0.0613019;AN=5008;NS=2504;DP=12409;EAS_AF=0.0685;AMR_AF=0.0764;AFR_AF=0.0068;EUR_AF=0.0716;SAS_AF=0.1063;AA=T|||;VT=SNP
2	211866491	rs1347661	T	C	100	PASS	AC=1735;AF=0.346446;AN=5008;NS=2504;DP=13118;EAS_AF=0.2173;AMR_AF=0.4236;AFR_AF=0.1823;EUR_AF=0.5606;SAS_AF=0.4264;AA=T|||;VT=SNP
2	211867271	rs7571526	G	T	100	PASS	AC=2607;AF=0.520567;AN=5008;NS=2504;DP=9914;EAS_AF=0.2917;AMR_AF=0.6052;AFR_AF=0.4342;EUR_AF=0.7356;SAS_AF=0.592;AA=G|||;VT=SNP
2	211868187	rs28863582	G	A	100	PASS	AC=2602;AF=0.519569;AN=5008;NS=2504;DP=12252;EAS_AF=0.2917;AMR_AF=0.6052;AFR_AF=0.4334;EUR_AF=0.7336;SAS_AF=0.59;AA=-|||;VT=SNP
2	211868397	rs58530002	G	A	100	PASS	AC=2689;AF=0.536941;AN=5008;NS=2504;DP=11026;EAS_AF=0.2917;AMR_AF=0.6095;AFR_AF=0.4962;EUR_AF=0.7346;SAS_AF=0.59;AA=A|||;VT=SNP
2	211868467	rs56227613	C	T	100	PASS	AC=1686;AF=0.336661;AN=5008;NS=2504;DP=11480;EAS_AF=0.2173;AMR_AF=0.4236;AFR_AF=0.1498;EUR_AF=0.5577;SAS_AF=0.4233;AA=A|||;VT=SNP
2	211868715	rs12991049	T	C	100	PASS	AC=517;AF=0.103235;AN=5008;NS=2504;DP=16309;EAS_AF=0.0526;AMR_AF=0.1902;AFR_AF=0.0098;EUR_AF=0.2495;SAS_AF=0.0695;AA=T|||;VT=SNP
2	211868787	rs12991234	T	A	100	PASS	AC=2604;AF=0.519968;AN=5008;NS=2504;DP=17385;EAS_AF=0.2917;AMR_AF=0.6052;AFR_AF=0.4349;EUR_AF=0.7336;SAS_AF=0.59;AA=A|||;VT=SNP
2	211868920	rs72933606	C	A	100	PASS	AC=391;AF=0.0780751;AN=5008;NS=2504;DP=17368;EAS_AF=0.0734;AMR_AF=0.0807;AFR_AF=0.0764;EUR_AF=0.0606;SAS_AF=0.1012;AA=C|||;VT=SNP
2	211870430	rs7582963	G	A	100	PASS	AC=1688;AF=0.337061;AN=5008;NS=2504;DP=15207;EAS_AF=0.2173;AMR_AF=0.4236;AFR_AF=0.149;EUR_AF=0.5577;SAS_AF=0.4264;AA=G|||;VT=SNP
2	211870954	rs6730350	T	G	100	PASS	AC=2695;AF=0.538139;AN=5008;NS=2504;DP=16032;EAS_AF=0.2976;AMR_AF=0.6196;AFR_AF=0.4501;EUR_AF=0.7594;SAS_AF=0.6196;AA=G|||;VT=SNP
2	211871631	rs7567073	G	A	100	PASS	AC=1686;AF=0.336661;AN=5008;NS=2504;DP=17422;EAS_AF=0.2183;AMR_AF=0.4236;AFR_AF=0.149;EUR_AF=0.5547;SAS_AF=0.4264;AA=G|||;VT=SNP
2	211872518	rs34454501	T	C	100	PASS	AC=1049;AF=0.209465;AN=5008;NS=2504;DP=14124;EAS_AF=0.1796;AMR_AF=0.2017;AFR_AF=0.1067;EUR_AF=0.2565;SAS_AF=0.3364;AA=T|||;VT=SNP
2	211873239	rs796224	T	C	100	PASS	AC=3681;AF=0.735024;AN=5008;NS=2504;DP=14981;EAS_AF=0.8095;AMR_AF=0.7378;AFR_AF=0.8449;EUR_AF=0.6451;SAS_AF=0.6002;AA=T|||;VT=SNP
2	211873461	rs11684145	T	G	100	PASS	AC=1279;AF=0.255391;AN=5008;NS=2504;DP=14769;EAS_AF=0.2192;AMR_AF=0.2867;AFR_AF=0.0832;EUR_AF=0.338;SAS_AF=0.4182;AA=T|||;VT=SNP
2	211873996	rs35679012	A	G	100	PASS	AC=1242;AF=0.248003;AN=5008;NS=2504;DP=16391;EAS_AF=0.2252;AMR_AF=0.2594;AFR_AF=0.0825;EUR_AF=0.338;SAS_AF=0.3947;AA=A|||;VT=SNP
2	211874258	rs4673578	A	G	100	PASS	AC=1245;AF=0.248602;AN=5008;NS=2504;DP=18528;EAS_AF=0.2242;AMR_AF=0.2594;AFR_AF=0.0825;EUR_AF=0.339;SAS_AF=0.3978;AA=A|||;VT=SNP
2	211874950	rs920212	A	G	100	PASS	AC=1246;AF=0.248802;AN=5008;NS=2504;DP=17812;EAS_AF=0.2252;AMR_AF=0.2622;AFR_AF=0.0825;EUR_AF=0.34;SAS_AF=0.3947;AA=A|||;VT=SNP
2	211874991	rs920211	T	C	100	PASS	AC=1513;AF=0.302117;AN=5008;NS=2504;DP=18511;EAS_AF=0.2282;AMR_AF=0.2738;AFR_AF=0.2716;EUR_AF=0.3449;SAS_AF=0.3957;AA=T|||;VT=SNP
2	211875321	rs707270	T	A	100	PASS	AC=2367;AF=0.472644;AN=5008;NS=2504;DP=17794;EAS_AF=0.7728;AMR_AF=0.5591;AFR_AF=0.2368;EUR_AF=0.4622;SAS_AF=0.4315;AA=T|||;VT=SNP
2	211875433	rs13020784	A	G	100	PASS	AC=1247;AF=0.249002;AN=5008;NS=2504;DP=17688;EAS_AF=0.2262;AMR_AF=0.2622;AFR_AF=0.0825;EUR_AF=0.34;SAS_AF=0.3947;AA=A|||;VT=SNP
2	211875545	rs17735984	T	C	100	PASS	AC=1249;AF=0.249401;AN=5008;NS=2504;DP=18359;EAS_AF=0.2282;AMR_AF=0.2622;AFR_AF=0.0825;EUR_AF=0.34;SAS_AF=0.3947;AA=T|||;VT=SNP
2	211878255	rs167648	A	C	100	PASS	AC=2765;AF=0.552117;AN=5008;NS=2504;DP=16486;EAS_AF=0.7748;AMR_AF=0.6225;AFR_AF=0.3865;EUR_AF=0.5537;SAS_AF=0.4949;AA=A|||;VT=SNP
2	211880564	rs797072	A	G	100	PASS	AC=2389;AF=0.477037;AN=5008;NS=2504;DP=15991;EAS_AF=0.7837;AMR_AF=0.5648;AFR_AF=0.2292;EUR_AF=0.4632;SAS_AF=0.4479;AA=A|||;VT=SNP
2	211880639	rs11688017	T	C	100	PASS	AC=1229;AF=0.245407;AN=5008;NS=2504;DP=14286;EAS_AF=0.2262;AMR_AF=0.2594;AFR_AF=0.0726;EUR_AF=0.34;SAS_AF=0.3916;AA=T|||;VT=SNP
2	211882044	rs66799850	T	G	100	PASS	AC=1233;AF=0.246206;AN=5008;NS=2504;DP=22786;EAS_AF=0.2292;AMR_AF=0.2637;AFR_AF=0.0688;EUR_AF=0.3429;SAS_AF=0.3916;AA=T|||;VT=SNP
2	211882209	rs319697	A	T	100	PASS	AC=3129;AF=0.6248;AN=5008;NS=2504;DP=21316;EAS_AF=0.7718;AMR_AF=0.6657;AFR_AF=0.5726;EUR_AF=0.5646;SAS_AF=0.5767;AA=A|||;VT=SNP
2	211882265	rs34536378	T	C	100	PASS	AC=1241;AF=0.247804;AN=5008;NS=2504;DP=21964;EAS_AF=0.2292;AMR_AF=0.2651;AFR_AF=0.0741;EUR_AF=0.3429;SAS_AF=0.3916;AA=C|||;VT=SNP
2	211886595	rs35427460	T	G	100	PASS	AC=373;AF=0.0744808;AN=5008;NS=2504;DP=18209;EAS_AF=0.0853;AMR_AF=0.0648;AFR_AF=0.0915;EUR_AF=0.0457;SAS_AF=0.0767;AA=T|||;VT=SNP
2	211886638	rs1088222	C	T	100	PASS	AC=2635;AF=0.526158;AN=5008;NS=2504;DP=16749;EAS_AF=0.7937;AMR_AF=0.5893;AFR_AF=0.3517;EUR_AF=0.4871;SAS_AF=0.4816;AA=T|||;VT=SNP
2	211886664	rs1087949	A	T	100	PASS	AC=3054;AF=0.609824;AN=5008;NS=2504;DP=16996;EAS_AF=0.7927;AMR_AF=0.6095;AFR_AF=0.643;EUR_AF=0.4911;SAS_AF=0.499;AA=A|||;VT=SNP
2	211886904	rs77411615	A	C	100	PASS	AC=1192;AF=0.238019;AN=5008;NS=2504;DP=17400;EAS_AF=0.2192;AMR_AF=0.2594;AFR_AF=0.0764;EUR_AF=0.338;SAS_AF=0.3579;AA=A|||;VT=SNP
2	211887192	rs112332713	G	A	100	PASS	AC=1161;AF=0.231829;AN=5008;NS=2504;DP=16765;EAS_AF=0.2054;AMR_AF=0.2579;AFR_AF=0.0688;EUR_AF=0.334;SAS_AF=0.3558;AA=G|||;VT=SNP
2	211888128	rs35455807	G	A	100	PASS	AC=1190;AF=0.23762;AN=5008;NS=2504;DP=18850;EAS_AF=0.2054;AMR_AF=0.2594;AFR_AF=0.0908;EUR_AF=0.333;SAS_AF=0.3558;AA=G|||;VT=SNP
2	211889239	rs11683805	A	T	100	PASS	AC=1199;AF=0.239417;AN=5008;NS=2504;DP=17592;EAS_AF=0.2252;AMR_AF=0.2565;AFR_AF=0.0688;EUR_AF=0.338;SAS_AF=0.3712;AA=A|||;VT=SNP
2	211889477	rs12623879	G	A	100	PASS	AC=1201;AF=0.239816;AN=5008;NS=2504;DP=17778;EAS_AF=0.2262;AMR_AF=0.2565;AFR_AF=0.0688;EUR_AF=0.339;SAS_AF=0.3712;AA=G|||;VT=SNP
2	211889886	rs1087945	C	T	100	PASS	AC=2550;AF=0.509185;AN=5008;NS=2504;DP=17614;EAS_AF=0.7718;AMR_AF=0.5908;AFR_AF=0.3374;EUR_AF=0.4781;SAS_AF=0.4448;AA=C|||;VT=SNP
2	211890069	rs13015456	T	C	100	PASS	AC=1228;AF=0.245208;AN=5008;NS=2504;DP=18369;EAS_AF=0.2262;AMR_AF=0.2594;AFR_AF=0.0696;EUR_AF=0.341;SAS_AF=0.3937;AA=T|||;VT=SNP
2	211891680	rs6756941	C	G	100	PASS	AC=1172;AF=0.234026;AN=5008;NS=2504;DP=16715;EAS_AF=0.2103;AMR_AF=0.255;AFR_AF=0.0688;EUR_AF=0.337;SAS_AF=0.3609;AA=C|||;VT=SNP
2	211891850	rs6715026	T	C	100	PASS	AC=1217;AF=0.243011;AN=5008;NS=2504;DP=15571;EAS_AF=0.2262;AMR_AF=0.2594;AFR_AF=0.0688;EUR_AF=0.341;SAS_AF=0.3834;AA=T|||;VT=SNP
2	211892226	rs78557073	C	T	100	PASS	AC=283;AF=0.0565096;AN=5008;NS=2504;DP=12914;EAS_AF=0.002;AMR_AF=0.085;AFR_AF=0.0983;EUR_AF=0.0775;SAS_AF=0.0143;AA=G|||;VT=SNP
2	211892560	rs1991562	T	A	100	PASS	AC=1188;AF=0.23722;AN=5008;NS=2504;DP=11749;EAS_AF=0.2242;AMR_AF=0.2565;AFR_AF=0.0688;EUR_AF=0.338;SAS_AF=0.3609;AA=T|||;VT=SNP
2	211893257	rs796230	G	A	100	PASS	AC=2413;AF=0.481829;AN=5008;NS=2504;DP=18958;EAS_AF=0.7827;AMR_AF=0.5778;AFR_AF=0.2231;EUR_AF=0.4801;SAS_AF=0.455;AA=G|||;VT=SNP
2	211895096	rs2043710	A	G	100	PASS	AC=1201;AF=0.239816;AN=5008;NS=2504;DP=15899;EAS_AF=0.2123;AMR_AF=0.2579;AFR_AF=0.0688;EUR_AF=0.336;SAS_AF=0.3875;AA=A|||;VT=SNP
2	211895267	rs167650	A	G	100	PASS	AC=2624;AF=0.523962;AN=5008;NS=2504;DP=16739;EAS_AF=0.7877;AMR_AF=0.5937;AFR_AF=0.3699;EUR_AF=0.4851;SAS_AF=0.4509;AA=A|||;VT=SNP
2	211896018	rs11695890	T	A	100	PASS	AC=1216;AF=0.242812;AN=5008;NS=2504;DP=18813;EAS_AF=0.2173;AMR_AF=0.2579;AFR_AF=0.0688;EUR_AF=0.34;SAS_AF=0.3937;AA=T|||;VT=SNP
2	211897179	rs10804187	C	T	100	PASS	AC=2576;AF=0.514377;AN=5008;NS=2504;DP=19110;EAS_AF=0.7867;AMR_AF=0.5937;AFR_AF=0.3381;EUR_AF=0.4821;SAS_AF=0.4489;AA=C|||;VT=SNP
2	211897927	rs11692975	C	T	100	PASS	AC=1176;AF=0.234824;AN=5008;NS=2504;DP=19174;EAS_AF=0.2083;AMR_AF=0.2565;AFR_AF=0.0688;EUR_AF=0.335;SAS_AF=0.3681;AA=C|||;VT=SNP
2	211898042	rs418123	A	C	100	PASS	AC=3723;AF=0.743411;AN=5008;NS=2504;DP=19096;EAS_AF=0.7808;AMR_AF=0.7363;AFR_AF=0.8646;EUR_AF=0.662;SAS_AF=0.6299;AA=A|||;VT=SNP
2	211898472	rs56371952	T	G	100	PASS	AC=1214;AF=0.242412;AN=5008;NS=2504;DP=17138;EAS_AF=0.2272;AMR_AF=0.2594;AFR_AF=0.0696;EUR_AF=0.341;SAS_AF=0.3783;AA=T|||;VT=SNP
2	211900425	rs192927	C	T	100	PASS	AC=2388;AF=0.476837;AN=5008;NS=2504;DP=20839;EAS_AF=0.7728;AMR_AF=0.5778;AFR_AF=0.2141;EUR_AF=0.4781;SAS_AF=0.454;AA=C|||;VT=SNP
2	211903193	rs191180	T	C	100	PASS	AC=2802;AF=0.559505;AN=5008;NS=2504;DP=18820;EAS_AF=0.8105;AMR_AF=0.5994;AFR_AF=0.4002;EUR_AF=0.4781;SAS_AF=0.5716;AA=T|||;VT=SNP
2	211904320	rs167649	C	T	100	PASS	AC=2589;AF=0.516973;AN=5008;NS=2504;DP=16222;EAS_AF=0.7778;AMR_AF=0.5778;AFR_AF=0.2806;EUR_AF=0.4732;SAS_AF=0.5695;AA=C|||;VT=SNP
2	211904482	rs7577965	C	T	100	PASS	AC=1256;AF=0.250799;AN=5008;NS=2504;DP=13054;EAS_AF=0.2133;AMR_AF=0.2839;AFR_AF=0.1672;EUR_AF=0.3579;SAS_AF=0.2689;AA=C|||;VT=SNP
2	211907289	rs12613180	C	T	100	PASS	AC=2049;AF=0.409145;AN=5008;NS=2504;DP=16760;EAS_AF=0.7738;AMR_AF=0.3473;AFR_AF=0.0809;EUR_AF=0.4364;SAS_AF=0.4928;AA=c|||;VT=SNP
2	211907867	rs55642849	C	T	100	PASS	AC=732;AF=0.146166;AN=5008;NS=2504;DP=20174;EAS_AF=0.4593;AMR_AF=0.0994;AFR_AF=0.0053;EUR_AF=0.1372;SAS_AF=0.0562;AA=C|||;VT=SNP
2	211908389	rs12614079	C	A	100	PASS	AC=2135;AF=0.426318;AN=5008;NS=2504;DP=14277;EAS_AF=0.7897;AMR_AF=0.3559;AFR_AF=0.1112;EUR_AF=0.4523;SAS_AF=0.501;AA=C|||;VT=SNP
2	211908631	rs12471890	T	C	100	PASS	AC=2178;AF=0.434904;AN=5008;NS=2504;DP=12970;EAS_AF=0.8016;AMR_AF=0.3559;AFR_AF=0.115;EUR_AF=0.4543;SAS_AF=0.5256;AA=T|||;VT=SNP
2	211908731	rs319712	A	G	100	PASS	AC=1508;AF=0.301118;AN=5008;NS=2504;DP=13704;EAS_AF=0.1558;AMR_AF=0.4164;AFR_AF=0.3563;EUR_AF=0.3111;SAS_AF=0.2843;AA=A|||;VT=SNP
2	211909456	rs319711	T	C	100	PASS	AC=1528;AF=0.305112;AN=5008;NS=2504;DP=15956;EAS_AF=0.1577;AMR_AF=0.4207;AFR_AF=0.3336;EUR_AF=0.328;SAS_AF=0.3129;AA=T|||;VT=SNP
2	211911334	rs62178003	C	G	100	PASS	AC=816;AF=0.162939;AN=5008;NS=2504;DP=15805;EAS_AF=0.0575;AMR_AF=0.1671;AFR_AF=0.1694;EUR_AF=0.2316;SAS_AF=0.1892;AA=C|||;VT=SNP
2	211912354	rs12616291	T	A	100	PASS	AC=2324;AF=0.464058;AN=5008;NS=2504;DP=19170;EAS_AF=0.8075;AMR_AF=0.3573;AFR_AF=0.2436;EUR_AF=0.4414;SAS_AF=0.5072;AA=T|||;VT=SNP
2	211912878	rs1561228	T	C	100	PASS	AC=344;AF=0.0686901;AN=5008;NS=2504;DP=16184;EAS_AF=0.0169;AMR_AF=0.098;AFR_AF=0.0333;EUR_AF=0.1292;SAS_AF=0.0869;AA=T|||;VT=SNP
2	211914804	rs1821825	C	T	100	PASS	AC=2043;AF=0.407947;AN=5008;NS=2504;DP=19538;EAS_AF=0.7639;AMR_AF=0.3516;AFR_AF=0.0749;EUR_AF=0.4394;SAS_AF=0.499;AA=C|||;VT=SNP
2	211914938	rs1370352	G	A	100	PASS	AC=3294;AF=0.657748;AN=5008;NS=2504;DP=17414;EAS_AF=0.8313;AMR_AF=0.5461;AFR_AF=0.5522;EUR_AF=0.671;SAS_AF=0.6871;AA=G|||;VT=SNP
2	211915829	rs7602174	C	T	100	PASS	AC=3376;AF=0.674121;AN=5008;NS=2504;DP=10418;EAS_AF=0.8413;AMR_AF=0.5735;AFR_AF=0.5885;EUR_AF=0.674;SAS_AF=0.6892;AA=T|||;VT=SNP
2	211915929	rs67639326	T	A	100	PASS	AC=779;AF=0.155551;AN=5008;NS=2504;DP=9538;EAS_AF=0.0437;AMR_AF=0.17;AFR_AF=0.1619;EUR_AF=0.2207;SAS_AF=0.1851;AA=T|||;VT=SNP
2	211917667	rs12621544	T	G	100	PASS	AC=790;AF=0.157748;AN=5008;NS=2504;DP=18103;EAS_AF=0.503;AMR_AF=0.1138;AFR_AF=0.0061;EUR_AF=0.1382;SAS_AF=0.0583;AA=T|||;VT=SNP
2	211919461	rs55828414	G	T	100	PASS	AC=148;AF=0.0295527;AN=5008;NS=2504;DP=12551;EAS_AF=0.002;AMR_AF=0.062;AFR_AF=0.0045;EUR_AF=0.0805;SAS_AF=0.0164;AA=G|||;VT=SNP
2	211919534	rs116611141	T	C	100	PASS	AC=336;AF=0.0670927;AN=5008;NS=2504;DP=10508;EAS_AF=0.0496;AMR_AF=0.0994;AFR_AF=0.0121;EUR_AF=0.1034;SAS_AF=0.0992;AA=T|||;VT=SNP
2	211921888	rs35075903	A	G	100	PASS	AC=930;AF=0.185703;AN=5008;NS=2504;DP=20297;EAS_AF=0.0655;AMR_AF=0.1801;AFR_AF=0.2436;EUR_AF=0.2276;SAS_AF=0.1922;AA=A|||;VT=SNP
2	211922419	rs319723	A	C	100	PASS	AC=1522;AF=0.303914;AN=5008;NS=2504;DP=15409;EAS_AF=0.1687;AMR_AF=0.4164;AFR_AF=0.3283;EUR_AF=0.326;SAS_AF=0.3078;AA=A|||;VT=SNP
2	211922813	rs35725209	T	C	100	PASS	AC=853;AF=0.170327;AN=5008;NS=2504;DP=15597;EAS_AF=0.0655;AMR_AF=0.1772;AFR_AF=0.1823;EUR_AF=0.2346;SAS_AF=0.1912;AA=T|||;VT=SNP
2	211924265	rs34665988	A	T	100	PASS	AC=2175;AF=0.434305;AN=5008;NS=2504;DP=16111;EAS_AF=0.8056;AMR_AF=0.3516;AFR_AF=0.1362;EUR_AF=0.4414;SAS_AF=0.5061;AA=A|||;VT=SNP
2	211924379	rs34212980	A	C	100	PASS	AC=2165;AF=0.432308;AN=5008;NS=2504;DP=17525;EAS_AF=0.8085;AMR_AF=0.3588;AFR_AF=0.1127;EUR_AF=0.4543;SAS_AF=0.5061;AA=A|||;VT=SNP
2	211926602	rs9917344	G	A	100	PASS	AC=3447;AF=0.688299;AN=5008;NS=2504;DP=18170;EAS_AF=0.8343;AMR_AF=0.5865;AFR_AF=0.618;EUR_AF=0.6928;SAS_AF=0.7004;AA=A|||;VT=SNP
2	211927188	rs13016652	G	A	100	PASS	AC=2136;AF=0.426518;AN=5008;NS=2504;DP=19623;EAS_AF=0.7669;AMR_AF=0.3588;AFR_AF=0.1634;EUR_AF=0.4095;SAS_AF=0.4969;AA=G|||;VT=SNP
2	211927261	rs796218	G	A	100	PASS	AC=1442;AF=0.287939;AN=5008;NS=2504;DP=18730;EAS_AF=0.1379;AMR_AF=0.4078;AFR_AF=0.3207;EUR_AF=0.3022;SAS_AF=0.2986;AA=G|||;VT=SNP
2	211927314	rs61579019	T	G	100	PASS	AC=1079;AF=0.215455;AN=5008;NS=2504;DP=18426;EAS_AF=0.0665;AMR_AF=0.2104;AFR_AF=0.264;EUR_AF=0.3101;SAS_AF=0.2096;AA=T|||;VT=SNP
2	211928540	rs184389	C	T	100	PASS	AC=872;AF=0.174121;AN=5008;NS=2504;DP=14809;EAS_AF=0.1448;AMR_AF=0.2997;AFR_AF=0.0325;EUR_AF=0.2187;SAS_AF=0.2607;AA=C|||;VT=SNP
2	211929051	rs72933669	T	C	100	PASS	AC=703;AF=0.140375;AN=5008;NS=2504;DP=20274;EAS_AF=0.4921;AMR_AF=0.0879;AFR_AF=0.0113;EUR_AF=0.0865;SAS_AF=0.045;AA=T|||;VT=SNP
2	211929164	rs707271	T	C	100	PASS	AC=1454;AF=0.290335;AN=5008;NS=2504;DP=20129;EAS_AF=0.1508;AMR_AF=0.4049;AFR_AF=0.3207;EUR_AF=0.3032;SAS_AF=0.2986;AA=T|||;VT=SNP
2	211929933	rs707272	T	C	100	PASS	AC=1499;AF=0.299321;AN=5008;NS=2504;DP=18599;EAS_AF=0.1488;AMR_AF=0.4078;AFR_AF=0.3457;EUR_AF=0.3111;SAS_AF=0.3027;AA=T|||;VT=SNP
2	211930868	rs319721	T	A	100	PASS	AC=1485;AF=0.296526;AN=5008;NS=2504;DP=17416;EAS_AF=0.1389;AMR_AF=0.4092;AFR_AF=0.3442;EUR_AF=0.3111;SAS_AF=0.2996;AA=T|||;VT=SNP
2	211931686	rs13013556	G	A	100	PASS	AC=3250;AF=0.648962;AN=5008;NS=2504;DP=15704;EAS_AF=0.7103;AMR_AF=0.5807;AFR_AF=0.587;EUR_AF=0.6779;SAS_AF=0.6881;AA=A|||;VT=SNP
2	211932396	rs13014657	C	A	100	PASS	AC=694;AF=0.138578;AN=5008;NS=2504;DP=18848;EAS_AF=0.0417;AMR_AF=0.1297;AFR_AF=0.1589;EUR_AF=0.1849;SAS_AF=0.1697;AA=C|||;VT=SNP
2	211934370	rs7604015	A	G	100	PASS	AC=899;AF=0.179513;AN=5008;NS=2504;DP=16247;EAS_AF=0.0665;AMR_AF=0.1945;AFR_AF=0.1664;EUR_AF=0.2763;SAS_AF=0.2035;AA=A|||;VT=SNP
2	211934718	rs6731117	G	A	100	PASS	AC=894;AF=0.178514;AN=5008;NS=2504;DP=15771;EAS_AF=0.0665;AMR_AF=0.1945;AFR_AF=0.1649;EUR_AF=0.2734;SAS_AF=0.2035;AA=G|||;VT=SNP
2	211934739	rs151201075	A	G	100	PASS	AC=777;AF=0.155152;AN=5008;NS=2504;DP=15755;EAS_AF=0.4534;AMR_AF=0.098;AFR_AF=0.0923;EUR_AF=0.0855;SAS_AF=0.045;AA=A|||;VT=SNP
2	211935218	rs2043789	A	G	100	PASS	AC=1059;AF=0.211462;AN=5008;NS=2504;DP=16042;EAS_AF=0.0665;AMR_AF=0.1888;AFR_AF=0.3185;EUR_AF=0.2495;SAS_AF=0.1933;AA=A|||;VT=SNP
2	211935990	rs12464316	C	T	100	PASS	AC=2050;AF=0.409345;AN=5008;NS=2504;DP=17164;EAS_AF=0.7817;AMR_AF=0.3401;AFR_AF=0.1082;EUR_AF=0.4036;SAS_AF=0.4877;AA=C|||;VT=SNP
2	211936551	rs874082	C	G	100	PASS	AC=757;AF=0.151158;AN=5008;NS=2504;DP=18545;EAS_AF=0.0427;AMR_AF=0.1657;AFR_AF=0.1808;EUR_AF=0.1869;SAS_AF=0.1759;AA=C|||;VT=SNP
2	211936979	rs182656	C	T	100	PASS	AC=859;AF=0.171526;AN=5008;NS=2504;DP=20240;EAS_AF=0.1419;AMR_AF=0.2911;AFR_AF=0.0333;EUR_AF=0.2127;SAS_AF=0.2618;AA=C|||;VT=SNP
2	211937214	rs6739390	C	T	100	PASS	AC=945;AF=0.188698;AN=5008;NS=2504;DP=17128;EAS_AF=0.0675;AMR_AF=0.1974;AFR_AF=0.2012;EUR_AF=0.2753;SAS_AF=0.2014;AA=C|||;VT=SNP
2	211937633	rs61148037	T	C	100	PASS	AC=2061;AF=0.411542;AN=5008;NS=2504;DP=12315;EAS_AF=0.8065;AMR_AF=0.3487;AFR_AF=0.0643;EUR_AF=0.4235;SAS_AF=0.5061;AA=T|||;VT=SNP
2	211938628	rs707273	A	G	100	PASS	AC=3964;AF=0.791534;AN=5008;NS=2504;DP=12970;EAS_AF=0.9583;AMR_AF=0.817;AFR_AF=0.6596;EUR_AF=0.7575;SAS_AF=0.8149;AA=A|||;VT=SNP
2	211939379	rs62178025	C	T	100	PASS	AC=846;AF=0.16893;AN=5008;NS=2504;DP=16574;EAS_AF=0.0437;AMR_AF=0.1945;AFR_AF=0.1566;EUR_AF=0.2704;SAS_AF=0.1922;AA=C|||;VT=SNP
2	211940847	rs58884388	G	A	100	PASS	AC=558;AF=0.111422;AN=5008;NS=2504;DP=18098;EAS_AF=0.3026;AMR_AF=0.0821;AFR_AF=0.0545;EUR_AF=0.0845;SAS_AF=0.0399;AA=G|||;VT=SNP
2	211941301	rs726343	G	T	100	PASS	AC=801;AF=0.159944;AN=5008;NS=2504;DP=15104;EAS_AF=0.0645;AMR_AF=0.1398;AFR_AF=0.1626;EUR_AF=0.2396;SAS_AF=0.1871;AA=G|||;VT=SNP
2	211941439	rs707274	A	T	100	PASS	AC=1594;AF=0.318291;AN=5008;NS=2504;DP=14634;EAS_AF=0.2788;AMR_AF=0.4063;AFR_AF=0.3147;EUR_AF=0.3161;SAS_AF=0.3037;AA=A|||;VT=SNP
2	211941809	rs9678014	T	C	100	PASS	AC=916;AF=0.182907;AN=5008;NS=2504;DP=16553;EAS_AF=0.0665;AMR_AF=0.1974;AFR_AF=0.1808;EUR_AF=0.2744;SAS_AF=0.2014;AA=T|||;VT=SNP
2	211943622	rs697663	A	C	100	PASS	AC=3950;AF=0.788738;AN=5008;NS=2504;DP=16206;EAS_AF=0.9583;AMR_AF=0.8184;AFR_AF=0.6505;EUR_AF=0.7545;SAS_AF=0.8149;AA=A|||;VT=SNP
2	211944178	rs13011419	C	T	100	PASS	AC=698;AF=0.139377;AN=5008;NS=2504;DP=16127;EAS_AF=0.0407;AMR_AF=0.1225;AFR_AF=0.171;EUR_AF=0.1809;SAS_AF=0.1677;AA=C|||;VT=SNP
2	211944662	rs319710	C	T	100	PASS	AC=3797;AF=0.758187;AN=5008;NS=2504;DP=17234;EAS_AF=0.9583;AMR_AF=0.7882;AFR_AF=0.5809;EUR_AF=0.7256;SAS_AF=0.8037;AA=T|||;VT=SNP
2	211944950	rs12621883	A	G	100	PASS	AC=2250;AF=0.449281;AN=5008;NS=2504;DP=17719;EAS_AF=0.6895;AMR_AF=0.4265;AFR_AF=0.1785;EUR_AF=0.5099;SAS_AF=0.5215;AA=A|||;VT=SNP
2	211946057	rs6435599	A	G	100	PASS	AC=819;AF=0.163538;AN=5008;NS=2504;DP=18042;EAS_AF=0.0655;AMR_AF=0.1441;AFR_AF=0.1641;EUR_AF=0.2475;SAS_AF=0.1912;AA=A|||;VT=SNP
2	211946655	rs1370346	C	A	100	PASS	AC=1243;AF=0.248203;AN=5008;NS=2504;DP=18380;EAS_AF=0.2976;AMR_AF=0.2435;AFR_AF=0.0166;EUR_AF=0.3201;SAS_AF=0.4397;AA=C|||;VT=SNP
2	211946995	rs6738260	C	T	100	PASS	AC=685;AF=0.136781;AN=5008;NS=2504;DP=16477;EAS_AF=0.0357;AMR_AF=0.121;AFR_AF=0.1657;EUR_AF=0.1809;SAS_AF=0.1677;AA=C|||;VT=SNP
2	211947530	rs1370618	A	G	100	PASS	AC=1442;AF=0.287939;AN=5008;NS=2504;DP=17923;EAS_AF=0.3532;AMR_AF=0.3213;AFR_AF=0.0182;EUR_AF=0.3777;SAS_AF=0.4693;AA=A|||;VT=SNP
2	211949682	rs61181335	C	A	100	PASS	AC=770;AF=0.153754;AN=5008;NS=2504;DP=16188;EAS_AF=0.0437;AMR_AF=0.1398;AFR_AF=0.1641;EUR_AF=0.2326;SAS_AF=0.182;AA=C|||;VT=SNP
2	211951124	rs62178028	A	G	100	PASS	AC=325;AF=0.0648962;AN=5008;NS=2504;DP=20329;EAS_AF=0.0169;AMR_AF=0.0504;AFR_AF=0.087;EUR_AF=0.0825;SAS_AF=0.0767;AA=A|||;VT=SNP
2	211951445	rs11682145	G	T	100	PASS	AC=1285;AF=0.256589;AN=5008;NS=2504;DP=20299;EAS_AF=0.2956;AMR_AF=0.2565;AFR_AF=0.0182;EUR_AF=0.3449;SAS_AF=0.4479;AA=G|||;VT=SNP
2	211952385	rs62178029	A	G	100	PASS	AC=193;AF=0.0385383;AN=5008;NS=2504;DP=20150;EAS_AF=0.003;AMR_AF=0.0677;AFR_AF=0.0045;EUR_AF=0.0716;SAS_AF=0.0665;AA=A|||;VT=SNP
2	211953092	rs12987542	C	T	100	PASS	AC=778;AF=0.155351;AN=5008;NS=2504;DP=18474;EAS_AF=0.0417;AMR_AF=0.1744;AFR_AF=0.1679;EUR_AF=0.2177;SAS_AF=0.1779;AA=C|||;VT=SNP
2	211953453	rs11685259	G	A	100	PASS	AC=2173;AF=0.433906;AN=5008;NS=2504;DP=18925;EAS_AF=0.6419;AMR_AF=0.3948;AFR_AF=0.23;EUR_AF=0.4592;SAS_AF=0.4969;AA=A|||;VT=SNP
2	211953629	rs12993490	C	T	100	PASS	AC=776;AF=0.154952;AN=5008;NS=2504;DP=19989;EAS_AF=0.0427;AMR_AF=0.1744;AFR_AF=0.1664;EUR_AF=0.2167;SAS_AF=0.1779;AA=C|||;VT=SNP
2	211953919	rs10497942	G	A	100	PASS	AC=565;AF=0.112819;AN=5008;NS=2504;DP=18421;EAS_AF=0.2996;AMR_AF=0.098;AFR_AF=0.0038;EUR_AF=0.1372;SAS_AF=0.0532;AA=G|||;VT=SNP
2	211954880	rs10932366	G	T	100	PASS	AC=1886;AF=0.376597;AN=5008;NS=2504;DP=16911;EAS_AF=0.6359;AMR_AF=0.3501;AFR_AF=0.0749;EUR_AF=0.4264;SAS_AF=0.4847;AA=G|||;VT=SNP
2	211955369	rs1561311	G	C	100	PASS	AC=1989;AF=0.397165;AN=5008;NS=2504;DP=15723;EAS_AF=0.6369;AMR_AF=0.366;AFR_AF=0.1293;EUR_AF=0.4433;SAS_AF=0.4867;AA=G|||;VT=SNP
2	211955897	rs796211	A	G	100	PASS	AC=4179;AF=0.834465;AN=5008;NS=2504;DP=15724;EAS_AF=0.9583;AMR_AF=0.8372;AFR_AF=0.7678;EUR_AF=0.8062;SAS_AF=0.8241;AA=G|||;VT=SNP
2	211957108	rs35058190	T	C	100	PASS	AC=836;AF=0.166933;AN=5008;NS=2504;DP=19887;EAS_AF=0.0437;AMR_AF=0.1787;AFR_AF=0.171;EUR_AF=0.2545;SAS_AF=0.1902;AA=T|||;VT=SNP
2	211957158	rs34779036	G	A	100	PASS	AC=827;AF=0.165136;AN=5008;NS=2504;DP=20069;EAS_AF=0.0437;AMR_AF=0.1715;AFR_AF=0.171;EUR_AF=0.2525;SAS_AF=0.1881;AA=G|||;VT=SNP
2	211957858	rs72933687	G	A	100	PASS	AC=706;AF=0.140974;AN=5008;NS=2504;DP=17466;EAS_AF=0.4236;AMR_AF=0.111;AFR_AF=0.0038;EUR_AF=0.1392;SAS_AF=0.0583;AA=G|||;VT=SNP
2	211958122	rs75707469	C	T	100	PASS	AC=222;AF=0.0443291;AN=5008;NS=2504;DP=18930;EAS_AF=0.0119;AMR_AF=0.0562;AFR_AF=0.0061;EUR_AF=0.0875;SAS_AF=0.0767;AA=C|||;VT=SNP
2	211958858	rs10497941	G	A	100	PASS	AC=791;AF=0.157947;AN=5008;NS=2504;DP=17856;EAS_AF=0.0437;AMR_AF=0.1787;AFR_AF=0.1679;EUR_AF=0.2237;SAS_AF=0.18;AA=G|||;VT=SNP
2	211959628	rs707276	T	C	100	PASS	AC=1106;AF=0.220847;AN=5008;NS=2504;DP=16097;EAS_AF=0.2738;AMR_AF=0.3112;AFR_AF=0.0726;EUR_AF=0.2485;SAS_AF=0.274;AA=T|||;VT=SNP
2	211960688	rs178586	T	G	100	PASS	AC=1741;AF=0.347644;AN=5008;NS=2504;DP=18271;EAS_AF=0.2966;AMR_AF=0.4121;AFR_AF=0.3933;EUR_AF=0.3211;SAS_AF=0.32;AA=T|||;VT=SNP
2	211960740	rs13005623	A	C	100	PASS	AC=2516;AF=0.502396;AN=5008;NS=2504;DP=18508;EAS_AF=0.8026;AMR_AF=0.4121;AFR_AF=0.3396;EUR_AF=0.4732;SAS_AF=0.5072;AA=C|||;VT=SNP
2	211961724	rs1583633	T	C	100	PASS	AC=2138;AF=0.426917;AN=5008;NS=2504;DP=19210;EAS_AF=0.8155;AMR_AF=0.366;AFR_AF=0.0628;EUR_AF=0.4761;SAS_AF=0.5112;AA=T|||;VT=SNP
2	211962115	rs319730	T	C	100	PASS	AC=3631;AF=0.72504;AN=5008;NS=2504;DP=18369;EAS_AF=0.9563;AMR_AF=0.7723;AFR_AF=0.4145;EUR_AF=0.7783;SAS_AF=0.818;AA=T|||;VT=SNP
2	211962549	rs62178030	A	T	100	PASS	AC=885;AF=0.176717;AN=5008;NS=2504;DP=19648;EAS_AF=0.0446;AMR_AF=0.1916;AFR_AF=0.1808;EUR_AF=0.2763;SAS_AF=0.1943;AA=A|||;VT=SNP
2	211963172	rs2371125	G	A	100	PASS	AC=2015;AF=0.402356;AN=5008;NS=2504;DP=19710;EAS_AF=0.8105;AMR_AF=0.3473;AFR_AF=0.0378;EUR_AF=0.4185;SAS_AF=0.4969;AA=G|||;VT=SNP
2	211963273	rs188856	C	T	100	PASS	AC=1267;AF=0.252995;AN=5008;NS=2504;DP=20455;EAS_AF=0.1438;AMR_AF=0.389;AFR_AF=0.2126;EUR_AF=0.2803;SAS_AF=0.2955;AA=C|||;VT=SNP
2	211963457	rs35281390	C	T	100	PASS	AC=884;AF=0.176518;AN=5008;NS=2504;DP=18358;EAS_AF=0.0446;AMR_AF=0.1916;AFR_AF=0.1808;EUR_AF=0.2763;SAS_AF=0.1933;AA=C|||;VT=SNP
2	211963501	rs223276	G	A	100	PASS	AC=1395;AF=0.278554;AN=5008;NS=2504;DP=17641;EAS_AF=0.1429;AMR_AF=0.3991;AFR_AF=0.2821;EUR_AF=0.3032;SAS_AF=0.3027;AA=G|||;VT=SNP
2	211964211	rs35864820	T	C	100	PASS	AC=893;AF=0.178315;AN=5008;NS=2504;DP=20354;EAS_AF=0.0446;AMR_AF=0.1931;AFR_AF=0.1815;EUR_AF=0.2783;SAS_AF=0.1984;AA=T|||;VT=SNP
2	211965343	rs16845297	C	T	100	PASS	AC=2405;AF=0.480232;AN=5008;NS=2504;DP=16575;EAS_AF=0.6815;AMR_AF=0.4438;AFR_AF=0.3631;EUR_AF=0.4374;SAS_AF=0.501;AA=T|||;VT=SNP
2	211965944	rs2115775	A	G	100	PASS	AC=2426;AF=0.484425;AN=5008;NS=2504;DP=15631;EAS_AF=0.6875;AMR_AF=0.4395;AFR_AF=0.3215;EUR_AF=0.494;SAS_AF=0.5174;AA=A|||;VT=SNP
2	211966015	rs34387691	T	C	100	PASS	AC=714;AF=0.142572;AN=5008;NS=2504;DP=16475;EAS_AF=0.0427;AMR_AF=0.121;AFR_AF=0.1725;EUR_AF=0.1899;SAS_AF=0.1718;AA=T|||;VT=SNP
2	211966316	rs34089844	G	A	100	PASS	AC=693;AF=0.138379;AN=5008;NS=2504;DP=18040;EAS_AF=0.0407;AMR_AF=0.121;AFR_AF=0.1581;EUR_AF=0.1899;SAS_AF=0.1718;AA=G|||;VT=SNP
2	211966616	rs1469926	A	G	100	PASS	AC=2644;AF=0.527955;AN=5008;NS=2504;DP=15574;EAS_AF=0.6835;AMR_AF=0.4755;AFR_AF=0.4652;EUR_AF=0.496;SAS_AF=0.5225;AA=a|||;VT=SNP
2	211969078	rs319729	T	C	100	PASS	AC=4230;AF=0.844649;AN=5008;NS=2504;DP=16786;EAS_AF=0.9593;AMR_AF=0.8357;AFR_AF=0.8041;EUR_AF=0.8072;SAS_AF=0.8262;AA=C|||;VT=SNP
2	211969338	rs16845301	A	G	100	PASS	AC=654;AF=0.130591;AN=5008;NS=2504;DP=18608;EAS_AF=0.0407;AMR_AF=0.1354;AFR_AF=0.1611;EUR_AF=0.1461;SAS_AF=0.1626;AA=A|||;VT=SNP
2	211969462	rs1077077	G	T	100	PASS	AC=3240;AF=0.646965;AN=5008;NS=2504;DP=16414;EAS_AF=0.7123;AMR_AF=0.5648;AFR_AF=0.6331;EUR_AF=0.6342;SAS_AF=0.6697;AA=T|||;VT=SNP
2	211969624	rs12622060	A	T	100	PASS	AC=2585;AF=0.516174;AN=5008;NS=2504;DP=18508;EAS_AF=0.6746;AMR_AF=0.4337;AFR_AF=0.4486;EUR_AF=0.5;SAS_AF=0.5194;AA=T|||;VT=SNP
2	211969763	rs12615695	G	C	100	PASS	AC=1408;AF=0.28115;AN=5008;NS=2504;DP=16791;EAS_AF=0.369;AMR_AF=0.2767;AFR_AF=0.0197;EUR_AF=0.3579;SAS_AF=0.4683;AA=G|||;VT=SNP
2	211970680	rs1030876	A	G	100	PASS	AC=3300;AF=0.658946;AN=5008;NS=2504;DP=18681;EAS_AF=0.7321;AMR_AF=0.572;AFR_AF=0.649;EUR_AF=0.6352;SAS_AF=0.683;AA=G|||;VT=SNP
2	211970975	rs707280	G	T	100	PASS	AC=1575;AF=0.314497;AN=5008;NS=2504;DP=16630;EAS_AF=0.2688;AMR_AF=0.3977;AFR_AF=0.3169;EUR_AF=0.3042;SAS_AF=0.3098;AA=G|||;VT=SNP
2	211971852	rs319728	T	A	100	PASS	AC=4107;AF=0.820088;AN=5008;NS=2504;DP=18633;EAS_AF=0.9583;AMR_AF=0.8184;AFR_AF=0.7474;EUR_AF=0.7793;SAS_AF=0.819;AA=A|||;VT=SNP
2	211971957	rs319726	A	G	100	PASS	AC=1682;AF=0.335863;AN=5008;NS=2504;DP=18829;EAS_AF=0.2748;AMR_AF=0.4164;AFR_AF=0.3699;EUR_AF=0.3191;SAS_AF=0.3129;AA=A|||;VT=SNP
2	211972129	rs1370344	G	C	100	PASS	AC=1045;AF=0.208666;AN=5008;NS=2504;DP=16850;EAS_AF=0.0427;AMR_AF=0.1628;AFR_AF=0.4387;EUR_AF=0.1501;SAS_AF=0.1616;AA=G|||;VT=SNP
2	211972467	rs178585	T	C	100	PASS	AC=2718;AF=0.542732;AN=5008;NS=2504;DP=18379;EAS_AF=0.3185;AMR_AF=0.5764;AFR_AF=0.7988;EUR_AF=0.4692;SAS_AF=0.4796;AA=C|||;VT=SNP
2	211972553	rs319725	A	G	100	PASS	AC=2718;AF=0.542732;AN=5008;NS=2504;DP=18969;EAS_AF=0.3185;AMR_AF=0.5749;AFR_AF=0.7988;EUR_AF=0.4692;SAS_AF=0.4806;AA=G|||;VT=SNP
2	211972676	rs182657	A	C	100	PASS	AC=1632;AF=0.325879;AN=5008;NS=2504;DP=20903;EAS_AF=0.2748;AMR_AF=0.4078;AFR_AF=0.3366;EUR_AF=0.3181;SAS_AF=0.3139;AA=G|||;VT=SNP
2	211972716	rs72935610	C	T	100	PASS	AC=600;AF=0.119808;AN=5008;NS=2504;DP=19842;EAS_AF=0.3224;AMR_AF=0.0994;AFR_AF=0.0098;EUR_AF=0.1402;SAS_AF=0.0532;AA=C|||;VT=SNP
2	211973066	rs796208	T	C	100	PASS	AC=2748;AF=0.548722;AN=5008;NS=2504;DP=15464;EAS_AF=0.3214;AMR_AF=0.6052;AFR_AF=0.8011;EUR_AF=0.4692;SAS_AF=0.4836;AA=C|||;VT=SNP
2	211973158	rs796207	A	T	100	PASS	AC=2726;AF=0.544329;AN=5008;NS=2504;DP=14412;EAS_AF=0.3214;AMR_AF=0.5749;AFR_AF=0.8011;EUR_AF=0.4692;SAS_AF=0.4826;AA=A|||;VT=SNP
2	211973389	rs707281	A	G	100	PASS	AC=1669;AF=0.333267;AN=5008;NS=2504;DP=13309;EAS_AF=0.2768;AMR_AF=0.4107;AFR_AF=0.3601;EUR_AF=0.3191;SAS_AF=0.3149;AA=A|||;VT=SNP
2	211973600	rs319724	A	G	100	PASS	AC=2777;AF=0.554513;AN=5008;NS=2504;DP=16756;EAS_AF=0.3442;AMR_AF=0.6081;AFR_AF=0.8011;EUR_AF=0.4692;SAS_AF=0.4877;AA=G|||;VT=SNP
2	211973670	rs62178057	G	A	100	PASS	AC=659;AF=0.131589;AN=5008;NS=2504;DP=17098;EAS_AF=0.0427;AMR_AF=0.1441;AFR_AF=0.1543;EUR_AF=0.1491;SAS_AF=0.1656;AA=G|||;VT=SNP
2	211974191	rs707282	A	G	100	PASS	AC=2752;AF=0.549521;AN=5008;NS=2504;DP=18579;EAS_AF=0.3433;AMR_AF=0.5778;AFR_AF=0.8026;EUR_AF=0.4692;SAS_AF=0.4826;AA=A|||;VT=SNP
2	211974739	rs56393454	C	T	100	PASS	AC=734;AF=0.146565;AN=5008;NS=2504;DP=15433;EAS_AF=0.0417;AMR_AF=0.1167;AFR_AF=0.2292;EUR_AF=0.1471;SAS_AF=0.1636;AA=C|||;VT=SNP
2	211974790	rs61141408	C	G	100	PASS	AC=1092;AF=0.218051;AN=5008;NS=2504;DP=16413;EAS_AF=0.0417;AMR_AF=0.1787;AFR_AF=0.4372;EUR_AF=0.1789;SAS_AF=0.1718;AA=G|||;VT=SNP
2	211975560	rs12622046	A	T	100	PASS	AC=1729;AF=0.345248;AN=5008;NS=2504;DP=16212;EAS_AF=0.4177;AMR_AF=0.3444;AFR_AF=0.2005;EUR_AF=0.4175;SAS_AF=0.3926;AA=T|||;VT=SNP
2	211976386	rs12694214	C	T	100	PASS	AC=1470;AF=0.29353;AN=5008;NS=2504;DP=15731;EAS_AF=0.3363;AMR_AF=0.2695;AFR_AF=0.0378;EUR_AF=0.3936;SAS_AF=0.5092;AA=C|||;VT=SNP
2	211976631	rs12694215	T	C	100	PASS	AC=1575;AF=0.314497;AN=5008;NS=2504;DP=16823;EAS_AF=0.3403;AMR_AF=0.2752;AFR_AF=0.1014;EUR_AF=0.3956;SAS_AF=0.5204;AA=T|||;VT=SNP
2	211977227	rs59712773	A	T	100	PASS	AC=788;AF=0.157348;AN=5008;NS=2504;DP=15623;EAS_AF=0.3502;AMR_AF=0.1124;AFR_AF=0.115;EUR_AF=0.1511;SAS_AF=0.0542;AA=A|||;VT=SNP
2	211977328	rs10497940	G	A	100	PASS	AC=1102;AF=0.220048;AN=5008;NS=2504;DP=17363;EAS_AF=0.3512;AMR_AF=0.1744;AFR_AF=0.2761;EUR_AF=0.1938;SAS_AF=0.0685;AA=A|||;VT=SNP
2	211977939	rs13409181	G	T	100	PASS	AC=2174;AF=0.434105;AN=5008;NS=2504;DP=15847;EAS_AF=0.2956;AMR_AF=0.5403;AFR_AF=0.5166;EUR_AF=0.4085;SAS_AF=0.4162;AA=G|||;VT=SNP
2	211978075	rs2371126	C	G	100	PASS	AC=2222;AF=0.44369;AN=5008;NS=2504;DP=15509;EAS_AF=0.2976;AMR_AF=0.5533;AFR_AF=0.5408;EUR_AF=0.4095;SAS_AF=0.4202;AA=C|||;VT=SNP
2	211978317	rs12618320	G	A	100	PASS	AC=1044;AF=0.208466;AN=5008;NS=2504;DP=17062;EAS_AF=0.1736;AMR_AF=0.2392;AFR_AF=0.118;EUR_AF=0.2803;SAS_AF=0.271;AA=G|||;VT=SNP
2	211978816	rs1370343	G	C	100	PASS	AC=1525;AF=0.304513;AN=5008;NS=2504;DP=17189;EAS_AF=0.3413;AMR_AF=0.2709;AFR_AF=0.0703;EUR_AF=0.3956;SAS_AF=0.5133;AA=G|||;VT=SNP
2	211978879	rs7595005	G	A	100	PASS	AC=1226;AF=0.244808;AN=5008;NS=2504;DP=18172;EAS_AF=0.1567;AMR_AF=0.2507;AFR_AF=0.2617;EUR_AF=0.2813;SAS_AF=0.271;AA=A|||;VT=SNP
2	211978884	rs7608912	T	C	100	PASS	AC=1026;AF=0.204872;AN=5008;NS=2504;DP=18285;EAS_AF=0.1567;AMR_AF=0.2392;AFR_AF=0.118;EUR_AF=0.2793;SAS_AF=0.271;AA=T|||;VT=SNP
2	211979437	rs35885433	G	A	100	PASS	AC=1192;AF=0.238019;AN=5008;NS=2504;DP=14555;EAS_AF=0.1567;AMR_AF=0.2478;AFR_AF=0.239;EUR_AF=0.2813;SAS_AF=0.2689;AA=A|||;VT=SNP
2	211980261	rs72935627	A	G	100	PASS	AC=785;AF=0.156749;AN=5008;NS=2504;DP=14275;EAS_AF=0.3423;AMR_AF=0.1124;AFR_AF=0.115;EUR_AF=0.1531;SAS_AF=0.0573;AA=A|||;VT=SNP
2	211981461	rs17737064	T	A	100	PASS	AC=2853;AF=0.569688;AN=5008;NS=2504;DP=15464;EAS_AF=0.7093;AMR_AF=0.4597;AFR_AF=0.4955;EUR_AF=0.5934;SAS_AF=0.5798;AA=T|||;VT=SNP
2	211982126	rs10208692	A	G	100	PASS	AC=2877;AF=0.574481;AN=5008;NS=2504;DP=18650;EAS_AF=0.7232;AMR_AF=0.4611;AFR_AF=0.5;EUR_AF=0.5944;SAS_AF=0.5818;AA=A|||;VT=SNP
2	211982162	rs10197796	T	C	100	PASS	AC=1674;AF=0.334265;AN=5008;NS=2504;DP=18943;EAS_AF=0.3502;AMR_AF=0.2752;AFR_AF=0.1679;EUR_AF=0.3986;SAS_AF=0.5184;AA=T|||;VT=SNP
2	211982760	rs4672605	A	G	100	PASS	AC=833;AF=0.166334;AN=5008;NS=2504;DP=17860;EAS_AF=0.38;AMR_AF=0.1225;AFR_AF=0.1165;EUR_AF=0.1541;SAS_AF=0.0573;AA=A|||;VT=SNP
2	211982807	rs7589906	C	A	100	PASS	AC=1578;AF=0.315096;AN=5008;NS=2504;DP=17566;EAS_AF=0.3393;AMR_AF=0.2723;AFR_AF=0.1104;EUR_AF=0.3946;SAS_AF=0.5153;AA=C|||;VT=SNP
2	211983316	rs1437929	A	G	100	PASS	AC=3793;AF=0.757388;AN=5008;NS=2504;DP=16950;EAS_AF=0.8462;AMR_AF=0.7579;AFR_AF=0.7375;EUR_AF=0.7187;SAS_AF=0.7321;AA=G|||;VT=SNP
2	211983787	rs1437930	T	C	100	PASS	AC=2856;AF=0.570288;AN=5008;NS=2504;DP=17921;EAS_AF=0.7083;AMR_AF=0.4582;AFR_AF=0.4939;EUR_AF=0.5915;SAS_AF=0.589;AA=T|||;VT=SNP
2	211983861	rs11901419	T	C	100	PASS	AC=1059;AF=0.211462;AN=5008;NS=2504;DP=16960;EAS_AF=0.127;AMR_AF=0.304;AFR_AF=0.3396;EUR_AF=0.1262;SAS_AF=0.1472;AA=T|||;VT=SNP
2	211983943	rs10497939	G	A	100	PASS	AC=2135;AF=0.426318;AN=5008;NS=2504;DP=14815;EAS_AF=0.2907;AMR_AF=0.5418;AFR_AF=0.4932;EUR_AF=0.4085;SAS_AF=0.4121;AA=G|||;VT=SNP
2	211983979	rs10191919	G	A	100	PASS	AC=2749;AF=0.548922;AN=5008;NS=2504;DP=15303;EAS_AF=0.7093;AMR_AF=0.4553;AFR_AF=0.4138;EUR_AF=0.5915;SAS_AF=0.589;AA=G|||;VT=SNP
2	211984110	rs10168208	A	G	100	PASS	AC=2749;AF=0.548922;AN=5008;NS=2504;DP=15174;EAS_AF=0.7093;AMR_AF=0.4553;AFR_AF=0.4138;EUR_AF=0.5915;SAS_AF=0.589;AA=G|||;VT=SNP
2	211984949	rs56002634	G	T	100	PASS	AC=756;AF=0.150958;AN=5008;NS=2504;DP=18669;EAS_AF=0.3641;AMR_AF=0.1196;AFR_AF=0.0756;EUR_AF=0.1511;SAS_AF=0.0552;AA=G|||;VT=SNP
2	211985055	rs13389697	A	T	100	PASS	AC=1629;AF=0.32528;AN=5008;NS=2504;DP=17386;EAS_AF=0.3462;AMR_AF=0.2738;AFR_AF=0.1399;EUR_AF=0.3986;SAS_AF=0.5153;AA=A|||;VT=SNP
2	211985141	rs1437373	G	T	100	PASS	AC=798;AF=0.159345;AN=5008;NS=2504;DP=18295;EAS_AF=0.3373;AMR_AF=0.1196;AFR_AF=0.1263;EUR_AF=0.1521;SAS_AF=0.0562;AA=G|||;VT=SNP
2	211985153	rs12619728	G	A	100	PASS	AC=979;AF=0.195487;AN=5008;NS=2504;DP=17945;EAS_AF=0.1538;AMR_AF=0.232;AFR_AF=0.09;EUR_AF=0.2803;SAS_AF=0.2679;AA=G|||;VT=SNP
2	211985425	rs1816609	C	T	100	PASS	AC=2153;AF=0.429912;AN=5008;NS=2504;DP=17212;EAS_AF=0.2778;AMR_AF=0.5418;AFR_AF=0.5113;EUR_AF=0.4066;SAS_AF=0.4213;AA=T|||;VT=SNP
2	211985437	rs12694216	G	A	100	PASS	AC=1584;AF=0.316294;AN=5008;NS=2504;DP=17060;EAS_AF=0.3413;AMR_AF=0.2738;AFR_AF=0.1142;EUR_AF=0.3976;SAS_AF=0.5102;AA=G|||;VT=SNP
2	211985679	rs10174373	A	G	100	PASS	AC=3900;AF=0.778754;AN=5008;NS=2504;DP=17710;EAS_AF=0.8462;AMR_AF=0.7622;AFR_AF=0.8154;EUR_AF=0.7187;SAS_AF=0.7331;AA=G|||;VT=SNP
2	211985884	rs10198500	G	C	100	PASS	AC=1057;AF=0.211062;AN=5008;NS=2504;DP=19180;EAS_AF=0.129;AMR_AF=0.3026;AFR_AF=0.3359;EUR_AF=0.1262;SAS_AF=0.1493;AA=G|||;VT=SNP
2	211988377	rs10932367	G	A	100	PASS	AC=1083;AF=0.216254;AN=5008;NS=2504;DP=14462;EAS_AF=0.1538;AMR_AF=0.2378;AFR_AF=0.1611;EUR_AF=0.2823;SAS_AF=0.272;AA=G|||;VT=SNP
2	211988412	rs7421089	T	C	100	PASS	AC=3784;AF=0.755591;AN=5008;NS=2504;DP=15561;EAS_AF=0.8462;AMR_AF=0.7522;AFR_AF=0.736;EUR_AF=0.7177;SAS_AF=0.7301;AA=T|||;VT=SNP
2	211988639	rs1437372	G	C	100	PASS	AC=3771;AF=0.752995;AN=5008;NS=2504;DP=16861;EAS_AF=0.8413;AMR_AF=0.7522;AFR_AF=0.7352;EUR_AF=0.7167;SAS_AF=0.7239;AA=C|||;VT=SNP
2	211988857	rs35652091	C	A	100	PASS	AC=1194;AF=0.238419;AN=5008;NS=2504;DP=17251;EAS_AF=0.1538;AMR_AF=0.2406;AFR_AF=0.2436;EUR_AF=0.2833;SAS_AF=0.271;AA=A|||;VT=SNP
2	211988980	rs10804189	A	G	100	PASS	AC=3781;AF=0.754992;AN=5008;NS=2504;DP=18734;EAS_AF=0.8462;AMR_AF=0.7522;AFR_AF=0.736;EUR_AF=0.7167;SAS_AF=0.728;AA=A|||;VT=SNP
2	211989022	rs12478390	G	T	100	PASS	AC=1556;AF=0.310703;AN=5008;NS=2504;DP=18136;EAS_AF=0.379;AMR_AF=0.2709;AFR_AF=0.0658;EUR_AF=0.3956;SAS_AF=0.5123;AA=G|||;VT=SNP
2	211989218	rs11694662	C	T	100	PASS	AC=1083;AF=0.216254;AN=5008;NS=2504;DP=15461;EAS_AF=0.1538;AMR_AF=0.2378;AFR_AF=0.1611;EUR_AF=0.2833;SAS_AF=0.271;AA=C|||;VT=SNP
2	211989727	rs10084326	A	G	100	PASS	AC=1120;AF=0.223642;AN=5008;NS=2504;DP=16304;EAS_AF=0.128;AMR_AF=0.3069;AFR_AF=0.379;EUR_AF=0.1262;SAS_AF=0.1534;AA=A|||;VT=SNP
2	211989749	rs12105986	G	A	100	PASS	AC=1013;AF=0.202276;AN=5008;NS=2504;DP=16583;EAS_AF=0.3363;AMR_AF=0.1427;AFR_AF=0.2383;EUR_AF=0.1948;SAS_AF=0.0654;AA=G|||;VT=SNP
2	211989906	rs13407489	A	C	100	PASS	AC=1561;AF=0.311701;AN=5008;NS=2504;DP=16798;EAS_AF=0.379;AMR_AF=0.2709;AFR_AF=0.0719;EUR_AF=0.3966;SAS_AF=0.5082;AA=A|||;VT=SNP
2	211990034	rs1370620	A	T	100	PASS	AC=1091;AF=0.217851;AN=5008;NS=2504;DP=15422;EAS_AF=0.3383;AMR_AF=0.1744;AFR_AF=0.2784;EUR_AF=0.1948;SAS_AF=0.0665;AA=T|||;VT=SNP
2	211990099	rs12151374	G	A	100	PASS	AC=999;AF=0.199481;AN=5008;NS=2504;DP=15644;EAS_AF=0.1587;AMR_AF=0.2392;AFR_AF=0.09;EUR_AF=0.2833;SAS_AF=0.2751;AA=G|||;VT=SNP
2	211990188	rs1370619	G	A	100	PASS	AC=1091;AF=0.217851;AN=5008;NS=2504;DP=16952;EAS_AF=0.3383;AMR_AF=0.1744;AFR_AF=0.2784;EUR_AF=0.1948;SAS_AF=0.0665;AA=G|||;VT=SNP
2	211990354	rs17799315	G	A	100	PASS	AC=1538;AF=0.307109;AN=5008;NS=2504;DP=16623;EAS_AF=0.3681;AMR_AF=0.2695;AFR_AF=0.0673;EUR_AF=0.3946;SAS_AF=0.5051;AA=g|||;VT=SNP
2	211990579	rs67776983	T	C	100	PASS	AC=1157;AF=0.23103;AN=5008;NS=2504;DP=17822;EAS_AF=0.3462;AMR_AF=0.1772;AFR_AF=0.32;EUR_AF=0.1958;SAS_AF=0.0665;AA=T|||;VT=SNP
2	211990625	rs16824982	A	C	100	PASS	AC=1267;AF=0.252995;AN=5008;NS=2504;DP=17594;EAS_AF=0.3462;AMR_AF=0.1816;AFR_AF=0.3994;EUR_AF=0.1968;SAS_AF=0.0675;AA=C|||;VT=SNP
2	211991229	rs6723493	A	G	100	PASS	AC=1023;AF=0.204273;AN=5008;NS=2504;DP=18896;EAS_AF=0.3452;AMR_AF=0.1427;AFR_AF=0.2383;EUR_AF=0.1958;SAS_AF=0.0654;AA=A|||;VT=SNP
2	211991518	rs13400493	C	A	100	PASS	AC=1612;AF=0.321885;AN=5008;NS=2504;DP=19483;EAS_AF=0.369;AMR_AF=0.2709;AFR_AF=0.1218;EUR_AF=0.3946;SAS_AF=0.5051;AA=C|||;VT=SNP
2	211991553	rs7574280	A	T	100	PASS	AC=2161;AF=0.43151;AN=5008;NS=2504;DP=19486;EAS_AF=0.4712;AMR_AF=0.4798;AFR_AF=0.615;EUR_AF=0.3221;SAS_AF=0.2209;AA=A|||;VT=SNP
2	211991737	rs7564709	T	C	100	PASS	AC=1022;AF=0.204073;AN=5008;NS=2504;DP=20681;EAS_AF=0.3442;AMR_AF=0.1427;AFR_AF=0.2383;EUR_AF=0.1958;SAS_AF=0.0654;AA=T|||;VT=SNP
2	211991878	rs6435600	C	T	100	PASS	AC=3790;AF=0.756789;AN=5008;NS=2504;DP=19171;EAS_AF=0.8393;AMR_AF=0.7522;AFR_AF=0.7504;EUR_AF=0.7157;SAS_AF=0.726;AA=T|||;VT=SNP
2	211993212	rs6760475	G	C	100	PASS	AC=1015;AF=0.202676;AN=5008;NS=2504;DP=16217;EAS_AF=0.3393;AMR_AF=0.1398;AFR_AF=0.2383;EUR_AF=0.1968;SAS_AF=0.0644;AA=G|||;VT=SNP
2	211993297	rs6731805	A	G	100	PASS	AC=1016;AF=0.202875;AN=5008;NS=2504;DP=17307;EAS_AF=0.3403;AMR_AF=0.1398;AFR_AF=0.2383;EUR_AF=0.1968;SAS_AF=0.0644;AA=A|||;VT=SNP
2	211993631	rs10190808	G	C	100	PASS	AC=1105;AF=0.220647;AN=5008;NS=2504;DP=16749;EAS_AF=0.128;AMR_AF=0.3084;AFR_AF=0.3638;EUR_AF=0.1282;SAS_AF=0.1554;AA=G|||;VT=SNP
2	211993656	rs10203100	T	G	100	PASS	AC=1105;AF=0.220647;AN=5008;NS=2504;DP=16450;EAS_AF=0.128;AMR_AF=0.3084;AFR_AF=0.3638;EUR_AF=0.1282;SAS_AF=0.1554;AA=T|||;VT=SNP
2	211993683	rs10166833	A	G	100	PASS	AC=1048;AF=0.209265;AN=5008;NS=2504;DP=16092;EAS_AF=0.128;AMR_AF=0.304;AFR_AF=0.3222;EUR_AF=0.1282;SAS_AF=0.1564;AA=A|||;VT=SNP
2	211993950	rs1469927	A	T	100	PASS	AC=2173;AF=0.433906;AN=5008;NS=2504;DP=12138;EAS_AF=0.2907;AMR_AF=0.5504;AFR_AF=0.4955;EUR_AF=0.4115;SAS_AF=0.4387;AA=A|||;VT=SNP
2	211994192	rs1469928	A	G	100	PASS	AC=1094;AF=0.21845;AN=5008;NS=2504;DP=8903;EAS_AF=0.1587;AMR_AF=0.245;AFR_AF=0.1589;EUR_AF=0.2833;SAS_AF=0.2751;AA=A|||;VT=SNP
2	211994230	rs1469929	C	A	100	PASS	AC=2747;AF=0.548522;AN=5008;NS=2504;DP=8494;EAS_AF=0.5298;AMR_AF=0.5159;AFR_AF=0.3124;EUR_AF=0.6759;SAS_AF=0.7791;AA=A|||;VT=SNP
2	211994495	rs34840656	G	A	100	PASS	AC=2155;AF=0.430312;AN=5008;NS=2504;DP=7749;EAS_AF=0.501;AMR_AF=0.4179;AFR_AF=0.4115;EUR_AF=0.4811;SAS_AF=0.3395;AA=A|||;VT=SNP
2	211994509	rs35661215	A	G	100	PASS	AC=2156;AF=0.430511;AN=5008;NS=2504;DP=8336;EAS_AF=0.502;AMR_AF=0.4179;AFR_AF=0.4107;EUR_AF=0.4811;SAS_AF=0.3405;AA=G|||;VT=SNP
2	211994954	rs72935675	T	G	100	PASS	AC=739;AF=0.147564;AN=5008;NS=2504;DP=18499;EAS_AF=0.3413;AMR_AF=0.111;AFR_AF=0.0855;EUR_AF=0.1521;SAS_AF=0.0532;AA=T|||;VT=SNP
2	211995085	rs17737553	G	A	100	PASS	AC=1094;AF=0.21845;AN=5008;NS=2504;DP=18174;EAS_AF=0.1617;AMR_AF=0.2464;AFR_AF=0.1566;EUR_AF=0.2833;SAS_AF=0.274;AA=G|||;VT=SNP
2	211996353	rs55778200	G	A	100	PASS	AC=2841;AF=0.567292;AN=5008;NS=2504;DP=18076;EAS_AF=0.7123;AMR_AF=0.451;AFR_AF=0.4977;EUR_AF=0.5895;SAS_AF=0.5716;AA=A|||;VT=SNP
2	211996626	rs56153748	C	G	100	PASS	AC=1059;AF=0.211462;AN=5008;NS=2504;DP=17666;EAS_AF=0.3433;AMR_AF=0.1715;AFR_AF=0.2519;EUR_AF=0.1958;SAS_AF=0.0654;AA=C|||;VT=SNP
2	211996803	rs13013813	G	A	100	PASS	AC=2153;AF=0.429912;AN=5008;NS=2504;DP=18545;EAS_AF=0.505;AMR_AF=0.4179;AFR_AF=0.4092;EUR_AF=0.4791;SAS_AF=0.3384;AA=A|||;VT=SNP
2	211997243	rs72935680	T	C	100	PASS	AC=726;AF=0.144968;AN=5008;NS=2504;DP=15275;EAS_AF=0.3442;AMR_AF=0.111;AFR_AF=0.0734;EUR_AF=0.1521;SAS_AF=0.0532;AA=T|||;VT=SNP
2	211997276	rs10177585	A	G	100	PASS	AC=2786;AF=0.55631;AN=5008;NS=2504;DP=15478;EAS_AF=0.4931;AMR_AF=0.5793;AFR_AF=0.5416;EUR_AF=0.5209;SAS_AF=0.6616;AA=A|||;VT=SNP
2	211997308	rs10201265	C	T	100	PASS	AC=3905;AF=0.779752;AN=5008;NS=2504;DP=15166;EAS_AF=0.8383;AMR_AF=0.755;AFR_AF=0.8351;EUR_AF=0.7167;SAS_AF=0.727;AA=T|||;VT=SNP
2	211997455	rs10201572	G	C	100	PASS	AC=1071;AF=0.213858;AN=5008;NS=2504;DP=15674;EAS_AF=0.131;AMR_AF=0.3055;AFR_AF=0.3374;EUR_AF=0.1292;SAS_AF=0.1544;AA=G|||;VT=SNP
2	211997775	rs10204060	C	T	100	PASS	AC=2674;AF=0.533946;AN=5008;NS=2504;DP=18508;EAS_AF=0.4921;AMR_AF=0.5764;AFR_AF=0.4599;EUR_AF=0.5209;SAS_AF=0.6605;AA=C|||;VT=SNP
2	211998482	rs12622440	G	A	100	PASS	AC=1092;AF=0.218051;AN=5008;NS=2504;DP=17527;EAS_AF=0.1617;AMR_AF=0.245;AFR_AF=0.1566;EUR_AF=0.2833;SAS_AF=0.273;AA=g|||;VT=SNP
2	211998488	rs12612958	T	A	100	PASS	AC=999;AF=0.199481;AN=5008;NS=2504;DP=17497;EAS_AF=0.1617;AMR_AF=0.2392;AFR_AF=0.09;EUR_AF=0.2823;SAS_AF=0.273;AA=t|||;VT=SNP
2	211998610	rs115600173	C	T	100	PASS	AC=45;AF=0.00898562;AN=5008;NS=2504;DP=14194;EAS_AF=0.002;AMR_AF=0.0202;AFR_AF=0.0008;EUR_AF=0.0268;SAS_AF=0.001;AA=c|||;VT=SNP
2	211998645	rs13402780	A	G	100	PASS	AC=1556;AF=0.310703;AN=5008;NS=2504;DP=13899;EAS_AF=0.369;AMR_AF=0.2752;AFR_AF=0.0726;EUR_AF=0.3936;SAS_AF=0.5123;AA=a|||;VT=SNP
2	211999010	rs59333562	C	T	100	PASS	AC=2317;AF=0.46266;AN=5008;NS=2504;DP=3799;EAS_AF=0.5069;AMR_AF=0.4251;AFR_AF=0.5272;EUR_AF=0.4791;SAS_AF=0.3395;AA=T|||;VT=SNP
2	212000578	rs10439342	T	C	100	PASS	AC=1631;AF=0.325679;AN=5008;NS=2504;DP=12858;EAS_AF=0.373;AMR_AF=0.2723;AFR_AF=0.1278;EUR_AF=0.3946;SAS_AF=0.5112;AA=T|||;VT=SNP
2	212000765	rs1116467	T	C	100	PASS	AC=2188;AF=0.436901;AN=5008;NS=2504;DP=16631;EAS_AF=0.4583;AMR_AF=0.4784;AFR_AF=0.652;EUR_AF=0.3211;SAS_AF=0.2137;AA=C|||;VT=SNP
2	212000770	rs10439343	T	C	100	PASS	AC=1558;AF=0.311102;AN=5008;NS=2504;DP=16797;EAS_AF=0.373;AMR_AF=0.2723;AFR_AF=0.0726;EUR_AF=0.3946;SAS_AF=0.5112;AA=T|||;VT=SNP
2	212001209	rs13430611	T	A	100	PASS	AC=2188;AF=0.436901;AN=5008;NS=2504;DP=18991;EAS_AF=0.4583;AMR_AF=0.4784;AFR_AF=0.652;EUR_AF=0.3211;SAS_AF=0.2137;AA=T|||;VT=SNP
2	212001344	rs13391698	A	G	100	PASS	AC=2188;AF=0.436901;AN=5008;NS=2504;DP=18872;EAS_AF=0.4583;AMR_AF=0.4784;AFR_AF=0.652;EUR_AF=0.3211;SAS_AF=0.2137;AA=G|||;VT=SNP
2	212001529	rs78147905	C	T	100	PASS	AC=1035;AF=0.206669;AN=5008;NS=2504;DP=19507;EAS_AF=0.125;AMR_AF=0.3026;AFR_AF=0.3238;EUR_AF=0.1262;SAS_AF=0.1472;AA=C|||;VT=SNP
2	212001696	rs6745824	A	G	100	PASS	AC=3346;AF=0.668131;AN=5008;NS=2504;DP=20503;EAS_AF=0.627;AMR_AF=0.7277;AFR_AF=0.848;EUR_AF=0.6054;SAS_AF=0.4898;AA=G|||;VT=SNP
2	212001815	rs4673579	A	G	100	PASS	AC=3346;AF=0.668131;AN=5008;NS=2504;DP=18843;EAS_AF=0.627;AMR_AF=0.7277;AFR_AF=0.848;EUR_AF=0.6054;SAS_AF=0.4898;AA=G|||;VT=SNP
2	212001890	rs4673580	C	A	100	PASS	AC=3346;AF=0.668131;AN=5008;NS=2504;DP=19464;EAS_AF=0.627;AMR_AF=0.7277;AFR_AF=0.848;EUR_AF=0.6054;SAS_AF=0.4898;AA=A|||;VT=SNP
2	212002269	rs4673581	G	A	100	PASS	AC=1035;AF=0.206669;AN=5008;NS=2504;DP=20745;EAS_AF=0.125;AMR_AF=0.3026;AFR_AF=0.3238;EUR_AF=0.1262;SAS_AF=0.1472;AA=G|||;VT=SNP
2	212002819	rs57066439	A	G	100	PASS	AC=2188;AF=0.436901;AN=5008;NS=2504;DP=17643;EAS_AF=0.4583;AMR_AF=0.4784;AFR_AF=0.652;EUR_AF=0.3211;SAS_AF=0.2137;AA=A|||;VT=SNP
2	212003215	rs2164707	C	T	100	PASS	AC=1652;AF=0.329872;AN=5008;NS=2504;DP=20349;EAS_AF=0.374;AMR_AF=0.2723;AFR_AF=0.1437;EUR_AF=0.3946;SAS_AF=0.5102;AA=C|||;VT=SNP
2	212003244	rs62179779	T	C	100	PASS	AC=1157;AF=0.23103;AN=5008;NS=2504;DP=20243;EAS_AF=0.1677;AMR_AF=0.2493;AFR_AF=0.1959;EUR_AF=0.2843;SAS_AF=0.2761;AA=T|||;VT=SNP
2	212003312	rs2371127	C	T	100	PASS	AC=1653;AF=0.330072;AN=5008;NS=2504;DP=22245;EAS_AF=0.374;AMR_AF=0.2723;AFR_AF=0.1437;EUR_AF=0.3946;SAS_AF=0.5112;AA=C|||;VT=SNP
2	212003316	rs35597908	T	G	100	PASS	AC=3344;AF=0.667732;AN=5008;NS=2504;DP=22226;EAS_AF=0.626;AMR_AF=0.7277;AFR_AF=0.848;EUR_AF=0.6054;SAS_AF=0.4888;AA=G|||;VT=SNP
2	212003434	rs67284966	A	G	100	PASS	AC=2188;AF=0.436901;AN=5008;NS=2504;DP=21938;EAS_AF=0.4583;AMR_AF=0.4784;AFR_AF=0.652;EUR_AF=0.3211;SAS_AF=0.2137;AA=A|||;VT=SNP
2	212003495	rs11681093	A	G	100	PASS	AC=1007;AF=0.201078;AN=5008;NS=2504;DP=22131;EAS_AF=0.1677;AMR_AF=0.2378;AFR_AF=0.0893;EUR_AF=0.2833;SAS_AF=0.2761;AA=A|||;VT=SNP
2	212003759	rs2887949	C	A	100	PASS	AC=1156;AF=0.230831;AN=5008;NS=2504;DP=21628;EAS_AF=0.1677;AMR_AF=0.2493;AFR_AF=0.1959;EUR_AF=0.2843;SAS_AF=0.2751;AA=C|||;VT=SNP
2	212003838	rs59214701	T	C	100	PASS	AC=1087;AF=0.217053;AN=5008;NS=2504;DP=22250;EAS_AF=0.3333;AMR_AF=0.1427;AFR_AF=0.2958;EUR_AF=0.1948;SAS_AF=0.0665;AA=T|||;VT=SNP
2	212004328	rs1837054	T	C	100	PASS	AC=3841;AF=0.766973;AN=5008;NS=2504;DP=19562;EAS_AF=0.8323;AMR_AF=0.7507;AFR_AF=0.7958;EUR_AF=0.7157;SAS_AF=0.7249;AA=C|||;VT=SNP
2	212004504	rs1595322	C	A	100	PASS	AC=1061;AF=0.211861;AN=5008;NS=2504;DP=21690;EAS_AF=0.125;AMR_AF=0.304;AFR_AF=0.3427;EUR_AF=0.1262;SAS_AF=0.1472;AA=C|||;VT=SNP
2	212004565	rs6726901	G	A	100	PASS	AC=3840;AF=0.766773;AN=5008;NS=2504;DP=21168;EAS_AF=0.8323;AMR_AF=0.7507;AFR_AF=0.7958;EUR_AF=0.7157;SAS_AF=0.7239;AA=A|||;VT=SNP
2	212004701	rs6744625	T	C	100	PASS	AC=1156;AF=0.230831;AN=5008;NS=2504;DP=20245;EAS_AF=0.1677;AMR_AF=0.2493;AFR_AF=0.1959;EUR_AF=0.2843;SAS_AF=0.2751;AA=t|||;VT=SNP
2	212004719	rs12478781	C	T	100	PASS	AC=1656;AF=0.330671;AN=5008;NS=2504;DP=19982;EAS_AF=0.374;AMR_AF=0.2723;AFR_AF=0.1437;EUR_AF=0.3976;SAS_AF=0.5112;AA=t|||;VT=SNP
2	212004900	rs66685355	T	G	100	PASS	AC=2188;AF=0.436901;AN=5008;NS=2504;DP=22687;EAS_AF=0.4583;AMR_AF=0.4784;AFR_AF=0.652;EUR_AF=0.3211;SAS_AF=0.2137;AA=T|||;VT=SNP
2	212004947	rs13009135	T	C	100	PASS	AC=1006;AF=0.200879;AN=5008;NS=2504;DP=21812;EAS_AF=0.1677;AMR_AF=0.2378;AFR_AF=0.0893;EUR_AF=0.2833;SAS_AF=0.2751;AA=T|||;VT=SNP
2	212005205	rs7594167	T	C	100	PASS	AC=2713;AF=0.541733;AN=5008;NS=2504;DP=17618;EAS_AF=0.499;AMR_AF=0.5764;AFR_AF=0.4864;EUR_AF=0.5209;SAS_AF=0.6575;AA=T|||;VT=SNP
2	212005466	rs55634207	T	C	100	PASS	AC=1087;AF=0.217053;AN=5008;NS=2504;DP=15763;EAS_AF=0.3333;AMR_AF=0.1427;AFR_AF=0.2958;EUR_AF=0.1948;SAS_AF=0.0665;AA=T|||;VT=SNP
2	212005492	rs10210622	G	A	100	PASS	AC=1057;AF=0.211062;AN=5008;NS=2504;DP=16095;EAS_AF=0.125;AMR_AF=0.304;AFR_AF=0.3427;EUR_AF=0.1262;SAS_AF=0.1431;AA=G|||;VT=SNP
2	212005541	rs1837055	C	T	100	PASS	AC=3837;AF=0.766174;AN=5008;NS=2504;DP=13562;EAS_AF=0.8313;AMR_AF=0.7507;AFR_AF=0.7958;EUR_AF=0.7157;SAS_AF=0.7219;AA=t|||;VT=SNP
2	212005919	rs10166020	C	T	100	PASS	AC=1651;AF=0.329673;AN=5008;NS=2504;DP=11396;EAS_AF=0.373;AMR_AF=0.2723;AFR_AF=0.1437;EUR_AF=0.3936;SAS_AF=0.5112;AA=C|||;VT=SNP
2	212006512	rs35259140	G	A	100	PASS	AC=1005;AF=0.200679;AN=5008;NS=2504;DP=14342;EAS_AF=0.1687;AMR_AF=0.2378;AFR_AF=0.0877;EUR_AF=0.2833;SAS_AF=0.2751;AA=G|||;VT=SNP
2	212007337	rs10170004	G	A	100	PASS	AC=3720;AF=0.742812;AN=5008;NS=2504;DP=19032;EAS_AF=0.6667;AMR_AF=0.8141;AFR_AF=0.5756;EUR_AF=0.8042;SAS_AF=0.9335;AA=A|||;VT=SNP
2	212007525	rs13413538	A	G	100	PASS	AC=2188;AF=0.436901;AN=5008;NS=2504;DP=19553;EAS_AF=0.4583;AMR_AF=0.4784;AFR_AF=0.652;EUR_AF=0.3211;SAS_AF=0.2137;AA=A|||;VT=SNP
2	212008025	rs13404657	T	A	100	PASS	AC=2338;AF=0.466853;AN=5008;NS=2504;DP=18727;EAS_AF=0.4583;AMR_AF=0.4899;AFR_AF=0.7587;EUR_AF=0.3221;SAS_AF=0.2137;AA=A|||;VT=SNP
2	212008360	rs1837137	T	C	100	PASS	AC=1024;AF=0.204473;AN=5008;NS=2504;DP=18167;EAS_AF=0.124;AMR_AF=0.3026;AFR_AF=0.3169;EUR_AF=0.1262;SAS_AF=0.1462;AA=T|||;VT=SNP
2	212008394	rs55997007	T	G	100	PASS	AC=1087;AF=0.217053;AN=5008;NS=2504;DP=17490;EAS_AF=0.3333;AMR_AF=0.1427;AFR_AF=0.2965;EUR_AF=0.1948;SAS_AF=0.0654;AA=T|||;VT=SNP
2	212008406	rs56313456	G	T	100	PASS	AC=1127;AF=0.22504;AN=5008;NS=2504;DP=17309;EAS_AF=0.3333;AMR_AF=0.1744;AFR_AF=0.3094;EUR_AF=0.1948;SAS_AF=0.0665;AA=G|||;VT=SNP
2	212008473	rs1816649	T	G	100	PASS	AC=2187;AF=0.436701;AN=5008;NS=2504;DP=17681;EAS_AF=0.4573;AMR_AF=0.4784;AFR_AF=0.652;EUR_AF=0.3211;SAS_AF=0.2137;AA=T|||;VT=SNP
2	212009440	rs12614668	C	A	100	PASS	AC=2661;AF=0.53135;AN=5008;NS=2504;DP=19259;EAS_AF=0.5427;AMR_AF=0.5101;AFR_AF=0.233;EUR_AF=0.6789;SAS_AF=0.7863;AA=C|||;VT=SNP
2	212009942	rs72937616	A	C	100	PASS	AC=1086;AF=0.216853;AN=5008;NS=2504;DP=16508;EAS_AF=0.3323;AMR_AF=0.1427;AFR_AF=0.2965;EUR_AF=0.1948;SAS_AF=0.0654;AA=A|||;VT=SNP
2	212010228	rs9677922	G	C	100	PASS	AC=3720;AF=0.742812;AN=5008;NS=2504;DP=14036;EAS_AF=0.6667;AMR_AF=0.8141;AFR_AF=0.5749;EUR_AF=0.8052;SAS_AF=0.9335;AA=G|||;VT=SNP
2	212010493	rs11901164	A	C	100	PASS	AC=2187;AF=0.436701;AN=5008;NS=2504;DP=14363;EAS_AF=0.4573;AMR_AF=0.4798;AFR_AF=0.652;EUR_AF=0.3201;SAS_AF=0.2137;AA=A|||;VT=SNP
2	212010509	rs67557079	A	G	100	PASS	AC=1127;AF=0.22504;AN=5008;NS=2504;DP=14300;EAS_AF=0.3333;AMR_AF=0.1744;AFR_AF=0.3101;EUR_AF=0.1938;SAS_AF=0.0665;AA=A|||;VT=SNP
2	212010707	rs13013863	T	C	100	PASS	AC=1559;AF=0.311302;AN=5008;NS=2504;DP=13787;EAS_AF=0.372;AMR_AF=0.2723;AFR_AF=0.0734;EUR_AF=0.3956;SAS_AF=0.5112;AA=T|||;VT=SNP
2	212011052	rs73073631	G	T	100	PASS	AC=2336;AF=0.466454;AN=5008;NS=2504;DP=12064;EAS_AF=0.4573;AMR_AF=0.4899;AFR_AF=0.7587;EUR_AF=0.3211;SAS_AF=0.2137;AA=T|||;VT=SNP
2	212011871	rs10191921	A	G	100	PASS	AC=1061;AF=0.211861;AN=5008;NS=2504;DP=18322;EAS_AF=0.125;AMR_AF=0.304;AFR_AF=0.3427;EUR_AF=0.1262;SAS_AF=0.1472;AA=A|||;VT=SNP
2	212012024	rs11885348	G	A	100	PASS	AC=1060;AF=0.211661;AN=5008;NS=2504;DP=18732;EAS_AF=0.124;AMR_AF=0.304;AFR_AF=0.3427;EUR_AF=0.1262;SAS_AF=0.1472;AA=G|||;VT=SNP
2	212012102	rs72937623	C	T	100	PASS	AC=1127;AF=0.22504;AN=5008;NS=2504;DP=19052;EAS_AF=0.3333;AMR_AF=0.1744;AFR_AF=0.3101;EUR_AF=0.1938;SAS_AF=0.0665;AA=G|||;VT=SNP
2	212013704	rs72937630	T	C	100	PASS	AC=629;AF=0.125599;AN=5008;NS=2504;DP=13816;EAS_AF=0.3333;AMR_AF=0.1081;AFR_AF=0.0106;EUR_AF=0.1501;SAS_AF=0.0542;AA=T|||;VT=SNP
2	212013802	rs67388675	A	G	100	PASS	AC=1123;AF=0.224241;AN=5008;NS=2504;DP=11953;EAS_AF=0.3333;AMR_AF=0.1744;AFR_AF=0.3071;EUR_AF=0.1938;SAS_AF=0.0665;AA=A|||;VT=SNP
2	212013961	rs13008825	C	G	100	PASS	AC=2691;AF=0.53734;AN=5008;NS=2504;DP=14843;EAS_AF=0.5417;AMR_AF=0.5101;AFR_AF=0.233;EUR_AF=0.6789;SAS_AF=0.818;AA=C|||;VT=SNP
2	212014213	rs6745255	G	A	100	PASS	AC=2636;AF=0.526358;AN=5008;NS=2504;DP=15602;EAS_AF=0.5417;AMR_AF=0.5101;AFR_AF=0.2156;EUR_AF=0.6779;SAS_AF=0.7863;AA=G|||;VT=SNP
2	212014840	rs72941610	G	A	100	PASS	AC=697;AF=0.139177;AN=5008;NS=2504;DP=16501;EAS_AF=0.3343;AMR_AF=0.111;AFR_AF=0.0582;EUR_AF=0.1511;SAS_AF=0.0552;AA=G|||;VT=SNP
2	212015420	rs61290059	T	C	100	PASS	AC=1085;AF=0.216653;AN=5008;NS=2504;DP=18202;EAS_AF=0.3333;AMR_AF=0.1427;AFR_AF=0.2958;EUR_AF=0.1938;SAS_AF=0.0654;AA=T|||;VT=SNP
2	212016056	rs1344905	G	A	100	PASS	AC=1025;AF=0.204673;AN=5008;NS=2504;DP=16703;EAS_AF=0.124;AMR_AF=0.304;AFR_AF=0.3427;EUR_AF=0.1262;SAS_AF=0.1115;AA=G|||;VT=SNP
2	212016439	rs2887950	G	A	100	PASS	AC=3774;AF=0.753594;AN=5008;NS=2504;DP=14139;EAS_AF=0.8254;AMR_AF=0.7507;AFR_AF=0.7943;EUR_AF=0.7157;SAS_AF=0.6656;AA=A|||;VT=SNP
2	212016587	rs1816651	T	C	100	PASS	AC=3742;AF=0.747204;AN=5008;NS=2504;DP=9759;EAS_AF=0.8304;AMR_AF=0.719;AFR_AF=0.7655;EUR_AF=0.7157;SAS_AF=0.6892;AA=T|||;VT=SNP
2	212017130	rs72941619	C	T	100	PASS	AC=718;AF=0.143371;AN=5008;NS=2504;DP=15691;EAS_AF=0.3333;AMR_AF=0.1167;AFR_AF=0.0688;EUR_AF=0.1551;SAS_AF=0.0552;AA=c|||;VT=SNP
2	212019474	rs10192527	G	C	100	PASS	AC=2688;AF=0.536741;AN=5008;NS=2504;DP=12399;EAS_AF=0.7054;AMR_AF=0.415;AFR_AF=0.4213;EUR_AF=0.5905;SAS_AF=0.5501;AA=G|||;VT=SNP
2	212020548	rs36018701	T	C	100	PASS	AC=1040;AF=0.207668;AN=5008;NS=2504;DP=12227;EAS_AF=0.1696;AMR_AF=0.2378;AFR_AF=0.0893;EUR_AF=0.2833;SAS_AF=0.3078;AA=T|||;VT=SNP
2	212021024	rs76901808	C	T	100	PASS	AC=826;AF=0.164936;AN=5008;NS=2504;DP=14642;EAS_AF=0.1548;AMR_AF=0.2147;AFR_AF=0.0416;EUR_AF=0.2515;SAS_AF=0.2178;AA=C|||;VT=SNP
2	212021755	rs6435604	G	A	100	PASS	AC=1098;AF=0.219249;AN=5008;NS=2504;DP=19438;EAS_AF=0.124;AMR_AF=0.3098;AFR_AF=0.3926;EUR_AF=0.1262;SAS_AF=0.1145;AA=G|||;VT=SNP
2	212021933	rs57148045	C	T	100	PASS	AC=718;AF=0.143371;AN=5008;NS=2504;DP=19808;EAS_AF=0.3313;AMR_AF=0.1167;AFR_AF=0.0756;EUR_AF=0.1481;SAS_AF=0.0552;AA=C|||;VT=SNP
2	212022000	rs11683081	G	C	100	PASS	AC=1543;AF=0.308107;AN=5008;NS=2504;DP=18529;EAS_AF=0.374;AMR_AF=0.2651;AFR_AF=0.0651;EUR_AF=0.3946;SAS_AF=0.5102;AA=G|||;VT=SNP
2	212022959	rs2164839	T	C	100	PASS	AC=3946;AF=0.787939;AN=5008;NS=2504;DP=19320;EAS_AF=0.8323;AMR_AF=0.7622;AFR_AF=0.8964;EUR_AF=0.7127;SAS_AF=0.6912;AA=C|||;VT=SNP
2	212023062	rs13407023	C	T	100	PASS	AC=1134;AF=0.226438;AN=5008;NS=2504;DP=19256;EAS_AF=0.127;AMR_AF=0.3098;AFR_AF=0.4206;EUR_AF=0.1262;SAS_AF=0.1104;AA=C|||;VT=SNP
2	212023722	rs1437912	T	C	100	PASS	AC=3856;AF=0.769968;AN=5008;NS=2504;DP=14918;EAS_AF=0.8323;AMR_AF=0.755;AFR_AF=0.8313;EUR_AF=0.7127;SAS_AF=0.6922;AA=T|||;VT=SNP
2	212025890	rs6714948	G	C	100	PASS	AC=3942;AF=0.787141;AN=5008;NS=2504;DP=15938;EAS_AF=0.8323;AMR_AF=0.7622;AFR_AF=0.8941;EUR_AF=0.7137;SAS_AF=0.6892;AA=C|||;VT=SNP
2	212026295	rs13392643	A	G	100	PASS	AC=2243;AF=0.447883;AN=5008;NS=2504;DP=12050;EAS_AF=0.7034;AMR_AF=0.3818;AFR_AF=0.1278;EUR_AF=0.5437;SAS_AF=0.5654;AA=A|||;VT=SNP
2	212026623	rs10176880	A	G	100	PASS	AC=3853;AF=0.769369;AN=5008;NS=2504;DP=8552;EAS_AF=0.8323;AMR_AF=0.755;AFR_AF=0.829;EUR_AF=0.7137;SAS_AF=0.6912;AA=A|||;VT=SNP
2	212026824	rs72941629	T	C	100	PASS	AC=937;AF=0.187101;AN=5008;NS=2504;DP=11607;EAS_AF=0.127;AMR_AF=0.2968;AFR_AF=0.2761;EUR_AF=0.1252;SAS_AF=0.1145;AA=T|||;VT=SNP
2	212026905	rs72941630	C	T	100	PASS	AC=706;AF=0.140974;AN=5008;NS=2504;DP=12366;EAS_AF=0.3204;AMR_AF=0.1167;AFR_AF=0.0749;EUR_AF=0.1481;SAS_AF=0.0552;AA=C|||;VT=SNP
2	212027229	rs72941633	C	T	100	PASS	AC=963;AF=0.192292;AN=5008;NS=2504;DP=13947;EAS_AF=0.127;AMR_AF=0.2968;AFR_AF=0.2958;EUR_AF=0.1252;SAS_AF=0.1145;AA=T|||;VT=SNP
2	212028441	rs12477134	G	C	100	PASS	AC=1053;AF=0.210264;AN=5008;NS=2504;DP=15276;EAS_AF=0.1726;AMR_AF=0.2363;AFR_AF=0.0772;EUR_AF=0.2863;SAS_AF=0.3323;AA=G|||;VT=SNP
2	212028644	rs73073657	G	A	100	PASS	AC=1026;AF=0.204872;AN=5008;NS=2504;DP=14481;EAS_AF=0.1667;AMR_AF=0.2349;AFR_AF=0.0802;EUR_AF=0.2873;SAS_AF=0.3067;AA=G|||;VT=SNP
2	212028722	rs2371128	G	T	100	PASS	AC=2596;AF=0.518371;AN=5008;NS=2504;DP=14276;EAS_AF=0.7063;AMR_AF=0.4135;AFR_AF=0.3351;EUR_AF=0.5875;SAS_AF=0.5757;AA=G|||;VT=SNP
2	212029267	rs62179805	T	G	100	PASS	AC=1194;AF=0.238419;AN=5008;NS=2504;DP=14947;EAS_AF=0.1667;AMR_AF=0.2435;AFR_AF=0.1989;EUR_AF=0.2863;SAS_AF=0.3129;AA=T|||;VT=SNP
2	212029656	rs11679051	T	C	100	PASS	AC=1125;AF=0.224641;AN=5008;NS=2504;DP=14311;EAS_AF=0.4633;AMR_AF=0.2032;AFR_AF=0.0787;EUR_AF=0.2515;SAS_AF=0.1636;AA=T|||;VT=SNP
2	212029892	rs11679168	T	A	100	PASS	AC=1125;AF=0.224641;AN=5008;NS=2504;DP=14235;EAS_AF=0.1667;AMR_AF=0.2435;AFR_AF=0.1467;EUR_AF=0.2863;SAS_AF=0.3129;AA=T|||;VT=SNP
2	212030032	rs77216212	A	C	100	PASS	AC=405;AF=0.0808706;AN=5008;NS=2504;DP=13563;EAS_AF=0.3175;AMR_AF=0.0576;AFR_AF=0.0023;EUR_AF=0.0189;SAS_AF=0.0235;AA=A|||;VT=SNP
2	212030378	rs72941636	T	C	100	PASS	AC=1090;AF=0.217652;AN=5008;NS=2504;DP=9140;EAS_AF=0.127;AMR_AF=0.3069;AFR_AF=0.3888;EUR_AF=0.1262;SAS_AF=0.1104;AA=T|||;VT=SNP
2	212030540	rs1347712	G	T	100	PASS	AC=2688;AF=0.536741;AN=5008;NS=2504;DP=7813;EAS_AF=0.7054;AMR_AF=0.4164;AFR_AF=0.4032;EUR_AF=0.5875;SAS_AF=0.5767;AA=-|||;VT=SNP
2	212030733	rs1347711	T	G	100	PASS	AC=3784;AF=0.755591;AN=5008;NS=2504;DP=12435;EAS_AF=0.872;AMR_AF=0.6844;AFR_AF=0.5151;EUR_AF=0.8738;SAS_AF=0.8896;AA=T|||;VT=SNP
2	212030817	rs6435605	A	G	100	PASS	AC=2733;AF=0.545727;AN=5008;NS=2504;DP=12557;EAS_AF=0.7054;AMR_AF=0.4481;AFR_AF=0.4206;EUR_AF=0.5875;SAS_AF=0.5767;AA=A|||;VT=SNP
2	212030850	rs6713384	C	A	100	PASS	AC=2688;AF=0.536741;AN=5008;NS=2504;DP=13752;EAS_AF=0.7054;AMR_AF=0.4164;AFR_AF=0.4039;EUR_AF=0.5875;SAS_AF=0.5757;AA=C|||;VT=SNP
2	212030873	rs6713683	G	A	100	PASS	AC=2735;AF=0.546126;AN=5008;NS=2504;DP=14084;EAS_AF=0.7054;AMR_AF=0.4481;AFR_AF=0.4221;EUR_AF=0.5875;SAS_AF=0.5767;AA=G|||;VT=SNP
2	212031126	rs6713757	C	T	100	PASS	AC=2731;AF=0.545327;AN=5008;NS=2504;DP=15587;EAS_AF=0.7054;AMR_AF=0.4481;AFR_AF=0.4191;EUR_AF=0.5875;SAS_AF=0.5767;AA=C|||;VT=SNP
2	212031305	rs6714230	G	C	100	PASS	AC=2733;AF=0.545727;AN=5008;NS=2504;DP=14133;EAS_AF=0.7054;AMR_AF=0.4481;AFR_AF=0.4206;EUR_AF=0.5875;SAS_AF=0.5767;AA=G|||;VT=SNP
2	212031323	rs6714020	C	T	100	PASS	AC=2733;AF=0.545727;AN=5008;NS=2504;DP=13832;EAS_AF=0.7054;AMR_AF=0.4481;AFR_AF=0.4206;EUR_AF=0.5875;SAS_AF=0.5767;AA=T|||;VT=SNP
2	212031535	rs13430830	T	A	100	PASS	AC=2735;AF=0.546126;AN=5008;NS=2504;DP=12757;EAS_AF=0.7063;AMR_AF=0.4496;AFR_AF=0.4206;EUR_AF=0.5875;SAS_AF=0.5767;AA=T|||;VT=SNP
2	212031698	rs12694220	G	A	100	PASS	AC=1527;AF=0.304912;AN=5008;NS=2504;DP=13121;EAS_AF=0.373;AMR_AF=0.2651;AFR_AF=0.053;EUR_AF=0.3956;SAS_AF=0.5102;AA=G|||;VT=SNP
2	212031832	rs12694221	T	A	100	PASS	AC=2732;AF=0.545527;AN=5008;NS=2504;DP=12027;EAS_AF=0.7054;AMR_AF=0.4481;AFR_AF=0.4183;EUR_AF=0.5865;SAS_AF=0.5798;AA=A|||;VT=SNP
2	212031837	rs12694222	A	G	100	PASS	AC=2362;AF=0.471645;AN=5008;NS=2504;DP=11929;EAS_AF=0.7054;AMR_AF=0.3847;AFR_AF=0.2118;EUR_AF=0.5447;SAS_AF=0.5685;AA=A|||;VT=SNP
2	212031854	rs12694223	T	C	100	PASS	AC=2247;AF=0.448682;AN=5008;NS=2504;DP=11931;EAS_AF=0.7054;AMR_AF=0.3818;AFR_AF=0.1278;EUR_AF=0.5437;SAS_AF=0.5675;AA=T|||;VT=SNP
2	212031914	rs12694224	G	C	100	PASS	AC=2732;AF=0.545527;AN=5008;NS=2504;DP=11704;EAS_AF=0.7054;AMR_AF=0.4481;AFR_AF=0.4183;EUR_AF=0.5875;SAS_AF=0.5787;AA=G|||;VT=SNP
2	212032254	rs34006594	A	C	100	PASS	AC=1058;AF=0.211262;AN=5008;NS=2504;DP=14281;EAS_AF=0.1935;AMR_AF=0.2378;AFR_AF=0.0779;EUR_AF=0.2863;SAS_AF=0.3139;AA=A|||;VT=SNP
2	212032581	rs2371168	A	G	100	PASS	AC=2731;AF=0.545327;AN=5008;NS=2504;DP=15751;EAS_AF=0.7054;AMR_AF=0.4481;AFR_AF=0.4191;EUR_AF=0.5875;SAS_AF=0.5767;AA=A|||;VT=SNP
2	212032753	rs5016807	A	T	100	PASS	AC=3820;AF=0.76278;AN=5008;NS=2504;DP=14365;EAS_AF=0.8323;AMR_AF=0.755;AFR_AF=0.8079;EUR_AF=0.7137;SAS_AF=0.6861;AA=T|||;VT=SNP
2	212032875	rs10153557	T	G	100	PASS	AC=2728;AF=0.544728;AN=5008;NS=2504;DP=15000;EAS_AF=0.7063;AMR_AF=0.4467;AFR_AF=0.4168;EUR_AF=0.5875;SAS_AF=0.5767;AA=T|||;VT=SNP
2	212033317	rs6750533	A	G	100	PASS	AC=3823;AF=0.763379;AN=5008;NS=2504;DP=16959;EAS_AF=0.8323;AMR_AF=0.755;AFR_AF=0.8101;EUR_AF=0.7147;SAS_AF=0.6851;AA=G|||;VT=SNP
2	212033323	rs6750534	A	C	100	PASS	AC=3822;AF=0.763179;AN=5008;NS=2504;DP=16517;EAS_AF=0.8323;AMR_AF=0.755;AFR_AF=0.8094;EUR_AF=0.7147;SAS_AF=0.6851;AA=A|||;VT=SNP
2	212033327	rs6722337	G	C	100	PASS	AC=3822;AF=0.763179;AN=5008;NS=2504;DP=16570;EAS_AF=0.8323;AMR_AF=0.755;AFR_AF=0.8094;EUR_AF=0.7147;SAS_AF=0.6851;AA=G|||;VT=SNP
2	212033592	rs6750898	A	T	100	PASS	AC=3820;AF=0.76278;AN=5008;NS=2504;DP=18619;EAS_AF=0.8323;AMR_AF=0.755;AFR_AF=0.8079;EUR_AF=0.7137;SAS_AF=0.6861;AA=A|||;VT=SNP
2	212033815	rs6725545	C	T	100	PASS	AC=3820;AF=0.76278;AN=5008;NS=2504;DP=17107;EAS_AF=0.8323;AMR_AF=0.755;AFR_AF=0.8079;EUR_AF=0.7137;SAS_AF=0.6861;AA=T|||;VT=SNP
2	212033884	rs6754172	A	G	100	PASS	AC=2684;AF=0.535942;AN=5008;NS=2504;DP=18036;EAS_AF=0.7054;AMR_AF=0.4164;AFR_AF=0.4002;EUR_AF=0.5885;SAS_AF=0.5757;AA=A|||;VT=SNP
2	212034079	rs6435606	A	G	100	PASS	AC=3820;AF=0.76278;AN=5008;NS=2504;DP=17880;EAS_AF=0.8323;AMR_AF=0.755;AFR_AF=0.8079;EUR_AF=0.7137;SAS_AF=0.6861;AA=G|||;VT=SNP
2	212034094	rs72941653	A	G	100	PASS	AC=1091;AF=0.217851;AN=5008;NS=2504;DP=17544;EAS_AF=0.127;AMR_AF=0.3069;AFR_AF=0.3903;EUR_AF=0.1262;SAS_AF=0.1094;AA=A|||;VT=SNP
2	212034182	rs6435607	T	A	100	PASS	AC=3820;AF=0.76278;AN=5008;NS=2504;DP=19038;EAS_AF=0.8323;AMR_AF=0.755;AFR_AF=0.8079;EUR_AF=0.7137;SAS_AF=0.6861;AA=A|||;VT=SNP
2	212035162	rs4673585	C	T	100	PASS	AC=3822;AF=0.763179;AN=5008;NS=2504;DP=11584;EAS_AF=0.8333;AMR_AF=0.7565;AFR_AF=0.8056;EUR_AF=0.7177;SAS_AF=0.6851;AA=C|||;VT=SNP
2	212035193	rs4673586	G	T	100	PASS	AC=3820;AF=0.76278;AN=5008;NS=2504;DP=11901;EAS_AF=0.8333;AMR_AF=0.7565;AFR_AF=0.8056;EUR_AF=0.7177;SAS_AF=0.683;AA=T|||;VT=SNP
2	212035545	rs6745494	T	C	100	PASS	AC=3814;AF=0.761581;AN=5008;NS=2504;DP=20115;EAS_AF=0.8333;AMR_AF=0.7565;AFR_AF=0.8056;EUR_AF=0.7177;SAS_AF=0.6769;AA=T|||;VT=SNP
2	212035546	rs6730790	G	A	100	PASS	AC=3158;AF=0.630591;AN=5008;NS=2504;DP=20098;EAS_AF=0.8194;AMR_AF=0.6441;AFR_AF=0.4523;EUR_AF=0.6461;SAS_AF=0.6513;AA=G|||;VT=SNP
2	212035806	rs35007377	T	C	100	PASS	AC=1060;AF=0.211661;AN=5008;NS=2504;DP=18111;EAS_AF=0.1667;AMR_AF=0.2478;AFR_AF=0.0817;EUR_AF=0.2843;SAS_AF=0.3333;AA=T|||;VT=SNP
2	212035827	rs79074569	A	G	100	PASS	AC=458;AF=0.0914537;AN=5008;NS=2504;DP=18158;EAS_AF=0.1131;AMR_AF=0.2118;AFR_AF=0.0356;EUR_AF=0.0676;SAS_AF=0.0838;AA=A|||;VT=SNP
2	212036090	rs1370614	T	C	100	PASS	AC=3793;AF=0.757388;AN=5008;NS=2504;DP=14744;EAS_AF=0.8333;AMR_AF=0.7435;AFR_AF=0.8056;EUR_AF=0.7157;SAS_AF=0.6667;AA=T|||;VT=SNP
2	212036465	rs1370617	G	T	100	PASS	AC=3793;AF=0.757388;AN=5008;NS=2504;DP=15992;EAS_AF=0.8333;AMR_AF=0.7435;AFR_AF=0.8056;EUR_AF=0.7157;SAS_AF=0.6667;AA=T|||;VT=SNP
2	212036651	rs10432525	C	T	100	PASS	AC=3795;AF=0.757788;AN=5008;NS=2504;DP=16162;EAS_AF=0.8333;AMR_AF=0.7435;AFR_AF=0.8064;EUR_AF=0.7157;SAS_AF=0.6677;AA=C|||;VT=SNP
2	212036675	rs1437933	T	C	100	PASS	AC=3802;AF=0.759185;AN=5008;NS=2504;DP=15745;EAS_AF=0.8343;AMR_AF=0.745;AFR_AF=0.8086;EUR_AF=0.7167;SAS_AF=0.6687;AA=C|||;VT=SNP
2	212036720	rs4277463	C	A	100	PASS	AC=3801;AF=0.758986;AN=5008;NS=2504;DP=16158;EAS_AF=0.8343;AMR_AF=0.745;AFR_AF=0.8086;EUR_AF=0.7167;SAS_AF=0.6677;AA=C|||;VT=SNP
2	212036722	rs4508538	T	G	100	PASS	AC=3801;AF=0.758986;AN=5008;NS=2504;DP=16403;EAS_AF=0.8343;AMR_AF=0.745;AFR_AF=0.8086;EUR_AF=0.7167;SAS_AF=0.6677;AA=T|||;VT=SNP
2	212037048	rs1344912	A	T	100	PASS	AC=3794;AF=0.757588;AN=5008;NS=2504;DP=17032;EAS_AF=0.8333;AMR_AF=0.7435;AFR_AF=0.8056;EUR_AF=0.7157;SAS_AF=0.6677;AA=A|||;VT=SNP
2	212037918	rs4577227	G	A	100	PASS	AC=3916;AF=0.781949;AN=5008;NS=2504;DP=12992;EAS_AF=0.8333;AMR_AF=0.7507;AFR_AF=0.8926;EUR_AF=0.7157;SAS_AF=0.6697;AA=A|||;VT=SNP
2	212037928	rs4422100	T	C	100	PASS	AC=3796;AF=0.757987;AN=5008;NS=2504;DP=13708;EAS_AF=0.8333;AMR_AF=0.7435;AFR_AF=0.8056;EUR_AF=0.7167;SAS_AF=0.6687;AA=C|||;VT=SNP
2	212037952	rs4271704	T	G	100	PASS	AC=3138;AF=0.626597;AN=5008;NS=2504;DP=15514;EAS_AF=0.8185;AMR_AF=0.6023;AFR_AF=0.4682;EUR_AF=0.6451;SAS_AF=0.6411;AA=T|||;VT=SNP
2	212038050	rs4591289	T	C	100	PASS	AC=3793;AF=0.757388;AN=5008;NS=2504;DP=18215;EAS_AF=0.8323;AMR_AF=0.7435;AFR_AF=0.8056;EUR_AF=0.7157;SAS_AF=0.6677;AA=C|||;VT=SNP
2	212038217	rs2164840	A	G	100	PASS	AC=3373;AF=0.673522;AN=5008;NS=2504;DP=17236;EAS_AF=0.7202;AMR_AF=0.549;AFR_AF=0.7814;EUR_AF=0.6571;SAS_AF=0.5849;AA=A|||;VT=SNP
2	212038327	rs6435608	A	C	100	PASS	AC=3795;AF=0.757788;AN=5008;NS=2504;DP=18985;EAS_AF=0.8333;AMR_AF=0.7435;AFR_AF=0.8056;EUR_AF=0.7157;SAS_AF=0.6687;AA=C|||;VT=SNP
2	212038675	rs1344906	A	C	100	PASS	AC=3777;AF=0.754193;AN=5008;NS=2504;DP=17000;EAS_AF=0.8294;AMR_AF=0.7378;AFR_AF=0.798;EUR_AF=0.7147;SAS_AF=0.6697;AA=C|||;VT=SNP
2	212039056	rs12475356	A	T	100	PASS	AC=441;AF=0.0880591;AN=5008;NS=2504;DP=16733;EAS_AF=0.1131;AMR_AF=0.1974;AFR_AF=0.0356;EUR_AF=0.0586;SAS_AF=0.0859;AA=A|||;VT=SNP
2	212039080	rs6435609	G	A	100	PASS	AC=3816;AF=0.761981;AN=5008;NS=2504;DP=17444;EAS_AF=0.8353;AMR_AF=0.7493;AFR_AF=0.8162;EUR_AF=0.7157;SAS_AF=0.6697;AA=G|||;VT=SNP
2	212039559	rs4672606	A	T	100	PASS	AC=3761;AF=0.750998;AN=5008;NS=2504;DP=17784;EAS_AF=0.8343;AMR_AF=0.745;AFR_AF=0.7761;EUR_AF=0.7177;SAS_AF=0.6697;AA=A|||;VT=SNP
2	212039636	rs4673587	T	C	100	PASS	AC=3027;AF=0.604433;AN=5008;NS=2504;DP=18179;EAS_AF=0.8204;AMR_AF=0.5922;AFR_AF=0.4047;EUR_AF=0.6252;SAS_AF=0.6391;AA=T|||;VT=SNP
2	212039873	rs4672607	G	T	100	PASS	AC=384;AF=0.0766773;AN=5008;NS=2504;DP=18344;EAS_AF=0.1131;AMR_AF=0.1859;AFR_AF=0.0182;EUR_AF=0.0368;SAS_AF=0.0818;AA=G|||;VT=SNP
2	212039956	rs4673588	T	A	100	PASS	AC=3057;AF=0.610423;AN=5008;NS=2504;DP=17890;EAS_AF=0.8214;AMR_AF=0.6239;AFR_AF=0.4115;EUR_AF=0.6223;SAS_AF=0.6401;AA=A|||;VT=SNP
2	212039979	rs4673589	G	A	100	PASS	AC=3057;AF=0.610423;AN=5008;NS=2504;DP=18099;EAS_AF=0.8214;AMR_AF=0.6239;AFR_AF=0.4115;EUR_AF=0.6223;SAS_AF=0.6401;AA=G|||;VT=SNP
2	212040208	rs35647425	G	T	100	PASS	AC=1060;AF=0.211661;AN=5008;NS=2504;DP=17920;EAS_AF=0.1657;AMR_AF=0.2464;AFR_AF=0.0862;EUR_AF=0.2833;SAS_AF=0.3303;AA=G|||;VT=SNP
2	212040570	rs57547487	C	T	100	PASS	AC=1220;AF=0.24361;AN=5008;NS=2504;DP=17458;EAS_AF=0.1657;AMR_AF=0.255;AFR_AF=0.1899;EUR_AF=0.2952;SAS_AF=0.3354;AA=C|||;VT=SNP
2	212040744	rs10177360	T	A	100	PASS	AC=3057;AF=0.610423;AN=5008;NS=2504;DP=18726;EAS_AF=0.8214;AMR_AF=0.6239;AFR_AF=0.4115;EUR_AF=0.6223;SAS_AF=0.6401;AA=A|||;VT=SNP
2	212040749	rs12463546	G	A	100	PASS	AC=384;AF=0.0766773;AN=5008;NS=2504;DP=18653;EAS_AF=0.1131;AMR_AF=0.1859;AFR_AF=0.0182;EUR_AF=0.0368;SAS_AF=0.0818;AA=G|||;VT=SNP
2	212040887	rs10932369	G	A	100	PASS	AC=3057;AF=0.610423;AN=5008;NS=2504;DP=16439;EAS_AF=0.8214;AMR_AF=0.6239;AFR_AF=0.4115;EUR_AF=0.6223;SAS_AF=0.6401;AA=G|||;VT=SNP
2	212041403	rs2371169	C	T	100	PASS	AC=3010;AF=0.601038;AN=5008;NS=2504;DP=18011;EAS_AF=0.8204;AMR_AF=0.5893;AFR_AF=0.3956;EUR_AF=0.6233;SAS_AF=0.638;AA=C|||;VT=SNP
2	212041639	rs1866196	T	G	100	PASS	AC=3790;AF=0.756789;AN=5008;NS=2504;DP=18306;EAS_AF=0.8343;AMR_AF=0.745;AFR_AF=0.7988;EUR_AF=0.7167;SAS_AF=0.6697;AA=T|||;VT=SNP
2	212041678	rs1370613	A	G	100	PASS	AC=3810;AF=0.760783;AN=5008;NS=2504;DP=18521;EAS_AF=0.8343;AMR_AF=0.745;AFR_AF=0.8139;EUR_AF=0.7167;SAS_AF=0.6697;AA=A|||;VT=SNP
2	212041750	rs1370612	G	C	100	PASS	AC=3792;AF=0.757188;AN=5008;NS=2504;DP=4366;EAS_AF=0.8343;AMR_AF=0.745;AFR_AF=0.7995;EUR_AF=0.7177;SAS_AF=0.6697;AA=C|||;VT=SNP
2	212041814	rs1370611	T	A	100	PASS	AC=3791;AF=0.756989;AN=5008;NS=2504;DP=14923;EAS_AF=0.8343;AMR_AF=0.745;AFR_AF=0.7988;EUR_AF=0.7177;SAS_AF=0.6697;AA=T|||;VT=SNP
2	212042001	rs6716813	C	G	100	PASS	AC=3790;AF=0.756789;AN=5008;NS=2504;DP=16611;EAS_AF=0.8343;AMR_AF=0.745;AFR_AF=0.7988;EUR_AF=0.7167;SAS_AF=0.6697;AA=G|||;VT=SNP
2	212042309	rs10168717	C	A	100	PASS	AC=3790;AF=0.756789;AN=5008;NS=2504;DP=16831;EAS_AF=0.8343;AMR_AF=0.745;AFR_AF=0.7988;EUR_AF=0.7167;SAS_AF=0.6697;AA=C|||;VT=SNP
2	212042358	rs34684280	G	C	100	PASS	AC=1125;AF=0.224641;AN=5008;NS=2504;DP=16327;EAS_AF=0.1657;AMR_AF=0.2493;AFR_AF=0.1339;EUR_AF=0.2833;SAS_AF=0.3303;AA=G|||;VT=SNP
2	212042890	rs6720898	G	A	100	PASS	AC=3761;AF=0.750998;AN=5008;NS=2504;DP=12901;EAS_AF=0.8343;AMR_AF=0.745;AFR_AF=0.7769;EUR_AF=0.7167;SAS_AF=0.6697;AA=G|||;VT=SNP
2	212042952	rs6720925	G	A	100	PASS	AC=3789;AF=0.756589;AN=5008;NS=2504;DP=13899;EAS_AF=0.8333;AMR_AF=0.745;AFR_AF=0.7988;EUR_AF=0.7167;SAS_AF=0.6697;AA=G|||;VT=SNP
2	212043093	rs12105447	A	C	100	PASS	AC=3794;AF=0.757588;AN=5008;NS=2504;DP=13788;EAS_AF=0.8353;AMR_AF=0.745;AFR_AF=0.7988;EUR_AF=0.7187;SAS_AF=0.6708;AA=C|||;VT=SNP
2	212043100	rs12105448	A	G	100	PASS	AC=3794;AF=0.757588;AN=5008;NS=2504;DP=13679;EAS_AF=0.8353;AMR_AF=0.745;AFR_AF=0.7988;EUR_AF=0.7187;SAS_AF=0.6708;AA=G|||;VT=SNP
2	212043156	rs12105101	T	A	100	PASS	AC=3794;AF=0.757588;AN=5008;NS=2504;DP=12729;EAS_AF=0.8353;AMR_AF=0.745;AFR_AF=0.7988;EUR_AF=0.7187;SAS_AF=0.6708;AA=T|||;VT=SNP
2	212043244	rs80264739	A	G	100	PASS	AC=384;AF=0.0766773;AN=5008;NS=2504;DP=14236;EAS_AF=0.1131;AMR_AF=0.1859;AFR_AF=0.0182;EUR_AF=0.0368;SAS_AF=0.0818;AA=A|||;VT=SNP
2	212043266	rs62178182	T	C	100	PASS	AC=3790;AF=0.756789;AN=5008;NS=2504;DP=14175;EAS_AF=0.8343;AMR_AF=0.745;AFR_AF=0.7988;EUR_AF=0.7167;SAS_AF=0.6697;AA=C|||;VT=SNP
2	212043369	rs62178183	C	G	100	PASS	AC=3086;AF=0.616214;AN=5008;NS=2504;DP=13617;EAS_AF=0.8214;AMR_AF=0.6239;AFR_AF=0.4334;EUR_AF=0.6223;SAS_AF=0.6401;AA=C|||;VT=SNP
2	212043371	rs75851588	G	A	100	PASS	AC=386;AF=0.0770767;AN=5008;NS=2504;DP=13664;EAS_AF=0.1131;AMR_AF=0.1873;AFR_AF=0.0182;EUR_AF=0.0378;SAS_AF=0.0818;AA=A|||;VT=SNP
2	212043448	rs78669958	G	A	100	PASS	AC=384;AF=0.0766773;AN=5008;NS=2504;DP=14995;EAS_AF=0.1131;AMR_AF=0.1859;AFR_AF=0.0182;EUR_AF=0.0368;SAS_AF=0.0818;AA=G|||;VT=SNP
2	212043578	rs7572040	C	T	100	PASS	AC=3123;AF=0.623602;AN=5008;NS=2504;DP=14627;EAS_AF=0.8204;AMR_AF=0.6268;AFR_AF=0.4607;EUR_AF=0.6223;SAS_AF=0.6401;AA=T|||;VT=SNP
2	212043676	rs7575042	G	A	100	PASS	AC=3126;AF=0.624201;AN=5008;NS=2504;DP=13021;EAS_AF=0.8214;AMR_AF=0.6282;AFR_AF=0.4607;EUR_AF=0.6233;SAS_AF=0.6401;AA=A|||;VT=SNP
2	212043724	rs7588890	T	G	100	PASS	AC=1536;AF=0.306709;AN=5008;NS=2504;DP=11334;EAS_AF=0.376;AMR_AF=0.2536;AFR_AF=0.0764;EUR_AF=0.3946;SAS_AF=0.4939;AA=T|||;VT=SNP
2	212044494	rs4673591	A	T	100	PASS	AC=743;AF=0.148363;AN=5008;NS=2504;DP=12514;EAS_AF=0.1141;AMR_AF=0.255;AFR_AF=0.211;EUR_AF=0.0805;SAS_AF=0.093;AA=A|||;VT=SNP
2	212044526	rs4673592	G	C	100	PASS	AC=743;AF=0.148363;AN=5008;NS=2504;DP=12650;EAS_AF=0.1141;AMR_AF=0.255;AFR_AF=0.211;EUR_AF=0.0805;SAS_AF=0.093;AA=G|||;VT=SNP
2	212044630	rs4673593	G	A	100	PASS	AC=744;AF=0.148562;AN=5008;NS=2504;DP=13995;EAS_AF=0.1141;AMR_AF=0.255;AFR_AF=0.2118;EUR_AF=0.0805;SAS_AF=0.093;AA=A|||;VT=SNP
2	212044685	rs13015726	G	A	100	PASS	AC=1022;AF=0.204073;AN=5008;NS=2504;DP=14494;EAS_AF=0.1657;AMR_AF=0.2435;AFR_AF=0.0582;EUR_AF=0.2833;SAS_AF=0.3313;AA=g|||;VT=SNP
2	212044789	rs59871753	A	G	100	PASS	AC=743;AF=0.148363;AN=5008;NS=2504;DP=14958;EAS_AF=0.1141;AMR_AF=0.255;AFR_AF=0.211;EUR_AF=0.0805;SAS_AF=0.093;AA=G|||;VT=SNP
2	212045024	rs57962173	T	C	100	PASS	AC=743;AF=0.148363;AN=5008;NS=2504;DP=15616;EAS_AF=0.1141;AMR_AF=0.255;AFR_AF=0.211;EUR_AF=0.0805;SAS_AF=0.093;AA=C|||;VT=SNP
2	212045121	rs59202676	A	G	100	PASS	AC=731;AF=0.145966;AN=5008;NS=2504;DP=16654;EAS_AF=0.1141;AMR_AF=0.255;AFR_AF=0.202;EUR_AF=0.0805;SAS_AF=0.093;AA=A|||;VT=SNP
2	212045199	rs4356605	T	C	100	PASS	AC=4265;AF=0.851637;AN=5008;NS=2504;DP=18125;EAS_AF=0.8859;AMR_AF=0.745;AFR_AF=0.789;EUR_AF=0.9195;SAS_AF=0.907;AA=C|||;VT=SNP
2	212045428	rs1344910	T	A	100	PASS	AC=1527;AF=0.304912;AN=5008;NS=2504;DP=17443;EAS_AF=0.376;AMR_AF=0.2493;AFR_AF=0.0734;EUR_AF=0.3926;SAS_AF=0.4939;AA=T|||;VT=SNP
2	212045477	rs74965763	A	T	100	PASS	AC=755;AF=0.150759;AN=5008;NS=2504;DP=18025;EAS_AF=0.1141;AMR_AF=0.2565;AFR_AF=0.2103;EUR_AF=0.0885;SAS_AF=0.0971;AA=A|||;VT=SNP
2	212045490	rs73075664	A	G	100	PASS	AC=756;AF=0.150958;AN=5008;NS=2504;DP=18040;EAS_AF=0.1141;AMR_AF=0.2565;AFR_AF=0.211;EUR_AF=0.0885;SAS_AF=0.0971;AA=T|||;VT=SNP
2	212045710	rs4673594	C	G	100	PASS	AC=398;AF=0.0794728;AN=5008;NS=2504;DP=18068;EAS_AF=0.1131;AMR_AF=0.1888;AFR_AF=0.0182;EUR_AF=0.0447;SAS_AF=0.0859;AA=C|||;VT=SNP
2	212045919	rs1866195	A	G	100	PASS	AC=836;AF=0.166933;AN=5008;NS=2504;DP=20005;EAS_AF=0.1141;AMR_AF=0.2666;AFR_AF=0.2466;EUR_AF=0.1103;SAS_AF=0.1012;AA=G|||;VT=SNP
2	212046514	rs58740402	T	G	100	PASS	AC=1373;AF=0.274161;AN=5008;NS=2504;DP=19102;EAS_AF=0.125;AMR_AF=0.3703;AFR_AF=0.5166;EUR_AF=0.1809;SAS_AF=0.1278;AA=G|||;VT=SNP
2	212047246	rs4673595	G	A	100	PASS	AC=1176;AF=0.234824;AN=5008;NS=2504;DP=17152;EAS_AF=0.4464;AMR_AF=0.3127;AFR_AF=0.1233;EUR_AF=0.2087;SAS_AF=0.1391;AA=G|||;VT=SNP
2	212047759	rs17799854	C	T	100	PASS	AC=1548;AF=0.309105;AN=5008;NS=2504;DP=17143;EAS_AF=0.377;AMR_AF=0.2522;AFR_AF=0.0832;EUR_AF=0.3936;SAS_AF=0.498;AA=C|||;VT=SNP
2	212048456	rs4673596	G	C	100	PASS	AC=1203;AF=0.240216;AN=5008;NS=2504;DP=14910;EAS_AF=0.4464;AMR_AF=0.3127;AFR_AF=0.1445;EUR_AF=0.2087;SAS_AF=0.138;AA=G|||;VT=SNP
2	212049003	rs10191856	C	T	100	PASS	AC=1507;AF=0.300919;AN=5008;NS=2504;DP=15282;EAS_AF=0.376;AMR_AF=0.2536;AFR_AF=0.053;EUR_AF=0.3926;SAS_AF=0.498;AA=C|||;VT=SNP
2	212049388	rs13412251	G	T	100	PASS	AC=1547;AF=0.308906;AN=5008;NS=2504;DP=17288;EAS_AF=0.376;AMR_AF=0.2522;AFR_AF=0.0832;EUR_AF=0.3936;SAS_AF=0.498;AA=G|||;VT=SNP
2	212050976	rs1437928	T	A	100	PASS	AC=3097;AF=0.618411;AN=5008;NS=2504;DP=19182;EAS_AF=0.8373;AMR_AF=0.6441;AFR_AF=0.3109;EUR_AF=0.664;SAS_AF=0.7434;AA=T|||;VT=SNP
2	212051150	rs1437927	A	G	100	PASS	AC=3099;AF=0.61881;AN=5008;NS=2504;DP=17886;EAS_AF=0.8373;AMR_AF=0.6441;AFR_AF=0.3124;EUR_AF=0.664;SAS_AF=0.7434;AA=A|||;VT=SNP
2	212051480	rs56918176	T	C	100	PASS	AC=335;AF=0.066893;AN=5008;NS=2504;DP=20687;EAS_AF=0.0139;AMR_AF=0.0778;AFR_AF=0.0756;EUR_AF=0.0626;SAS_AF=0.1063;AA=T|||;VT=SNP
2	212052444	rs35795112	C	A	100	PASS	AC=804;AF=0.160543;AN=5008;NS=2504;DP=19743;EAS_AF=0.1498;AMR_AF=0.1758;AFR_AF=0.0688;EUR_AF=0.2227;SAS_AF=0.2209;AA=C|||;VT=SNP
2	212052804	rs12694226	G	T	100	PASS	AC=1788;AF=0.357029;AN=5008;NS=2504;DP=20181;EAS_AF=0.1627;AMR_AF=0.3501;AFR_AF=0.5983;EUR_AF=0.337;SAS_AF=0.2566;AA=T|||;VT=SNP
2	212053035	rs62178186	G	A	100	PASS	AC=209;AF=0.0417332;AN=5008;NS=2504;DP=15654;EAS_AF=0.0139;AMR_AF=0.0202;AFR_AF=0.0424;EUR_AF=0.0338;SAS_AF=0.093;AA=G|||;VT=SNP
2	212053326	rs13035922	G	T	100	PASS	AC=802;AF=0.160144;AN=5008;NS=2504;DP=14613;EAS_AF=0.1488;AMR_AF=0.1758;AFR_AF=0.0688;EUR_AF=0.2227;SAS_AF=0.2198;AA=G|||;VT=SNP
2	212054647	rs16845514	G	A	100	PASS	AC=858;AF=0.171326;AN=5008;NS=2504;DP=14194;EAS_AF=0.3313;AMR_AF=0.1182;AFR_AF=0.1884;EUR_AF=0.1412;SAS_AF=0.0521;AA=C|||;VT=SNP
2	212054811	rs1370606	G	A	100	PASS	AC=1079;AF=0.215455;AN=5008;NS=2504;DP=13893;EAS_AF=0.1508;AMR_AF=0.268;AFR_AF=0.1929;EUR_AF=0.2545;SAS_AF=0.2352;AA=G|||;VT=SNP
2	212056503	rs1370604	C	T	100	PASS	AC=4010;AF=0.800719;AN=5008;NS=2504;DP=17413;EAS_AF=0.8502;AMR_AF=0.7637;AFR_AF=0.8502;EUR_AF=0.7475;SAS_AF=0.7638;AA=T|||;VT=SNP
2	212058193	rs9917220	A	G	100	PASS	AC=1127;AF=0.22504;AN=5008;NS=2504;DP=12079;EAS_AF=0.3363;AMR_AF=0.1542;AFR_AF=0.3116;EUR_AF=0.2058;SAS_AF=0.0634;AA=A|||;VT=SNP
2	212058621	rs4016603	G	A	100	PASS	AC=851;AF=0.169928;AN=5008;NS=2504;DP=15835;EAS_AF=0.1498;AMR_AF=0.2291;AFR_AF=0.0461;EUR_AF=0.2505;SAS_AF=0.2331;AA=G|||;VT=SNP
2	212060318	rs12694227	A	G	100	PASS	AC=2293;AF=0.457867;AN=5008;NS=2504;DP=12622;EAS_AF=0.502;AMR_AF=0.5288;AFR_AF=0.1649;EUR_AF=0.5199;SAS_AF=0.6943;AA=A|||;VT=SNP
2	212060343	rs77224808	C	G	100	PASS	AC=725;AF=0.144768;AN=5008;NS=2504;DP=10449;EAS_AF=0.3353;AMR_AF=0.1138;AFR_AF=0.0893;EUR_AF=0.1412;SAS_AF=0.0491;AA=C|||;VT=SNP
2	212060915	rs62178189	C	T	100	PASS	AC=285;AF=0.0569089;AN=5008;NS=2504;DP=12925;EAS_AF=0.0139;AMR_AF=0.0749;AFR_AF=0.0416;EUR_AF=0.0596;SAS_AF=0.1063;AA=C|||;VT=SNP
2	212061368	rs71422732	C	T	100	PASS	AC=847;AF=0.169129;AN=5008;NS=2504;DP=17093;EAS_AF=0.1498;AMR_AF=0.1772;AFR_AF=0.1014;EUR_AF=0.2227;SAS_AF=0.2198;AA=C|||;VT=SNP
2	212062811	rs1583631	A	C	100	PASS	AC=3498;AF=0.698482;AN=5008;NS=2504;DP=17495;EAS_AF=0.8383;AMR_AF=0.7104;AFR_AF=0.5371;EUR_AF=0.7078;SAS_AF=0.7546;AA=A|||;VT=SNP
2	212064531	rs78144753	G	A	100	PASS	AC=373;AF=0.0744808;AN=5008;NS=2504;DP=16929;EAS_AF=0.1111;AMR_AF=0.1816;AFR_AF=0.0061;EUR_AF=0.0427;SAS_AF=0.0859;AA=G|||;VT=SNP
2	212065767	rs1437914	T	C	100	PASS	AC=4144;AF=0.827476;AN=5008;NS=2504;DP=17695;EAS_AF=0.8512;AMR_AF=0.7853;AFR_AF=0.9062;EUR_AF=0.7763;SAS_AF=0.7791;AA=C|||;VT=SNP
2	212065771	rs6713493	C	T	100	PASS	AC=675;AF=0.134784;AN=5008;NS=2504;DP=17864;EAS_AF=0.127;AMR_AF=0.2233;AFR_AF=0.0726;EUR_AF=0.1034;SAS_AF=0.1963;AA=C|||;VT=SNP
2	212066117	rs4673598	C	T	100	PASS	AC=673;AF=0.134385;AN=5008;NS=2504;DP=16429;EAS_AF=0.125;AMR_AF=0.2233;AFR_AF=0.0726;EUR_AF=0.1034;SAS_AF=0.1963;AA=C|||;VT=SNP
2	212066129	rs10166030	C	T	100	PASS	AC=2710;AF=0.541134;AN=5008;NS=2504;DP=16810;EAS_AF=0.7123;AMR_AF=0.4164;AFR_AF=0.4183;EUR_AF=0.6024;SAS_AF=0.5562;AA=C|||;VT=SNP
2	212067327	rs17800431	C	A	100	PASS	AC=390;AF=0.0778754;AN=5008;NS=2504;DP=13129;EAS_AF=0.1111;AMR_AF=0.183;AFR_AF=0.0182;EUR_AF=0.0427;SAS_AF=0.0859;AA=C|||;VT=SNP
2	212067549	rs62178190	A	T	100	PASS	AC=267;AF=0.0533147;AN=5008;NS=2504;DP=16431;EAS_AF=0.0139;AMR_AF=0.0389;AFR_AF=0.0439;EUR_AF=0.0616;SAS_AF=0.1084;AA=A|||;VT=SNP
2	212067792	rs12466101	G	A	100	PASS	AC=1169;AF=0.233427;AN=5008;NS=2504;DP=16868;EAS_AF=0.4464;AMR_AF=0.3069;AFR_AF=0.1233;EUR_AF=0.2068;SAS_AF=0.138;AA=G|||;VT=SNP
2	212068615	rs3910518	G	A	100	PASS	AC=3552;AF=0.709265;AN=5008;NS=2504;DP=15727;EAS_AF=0.5397;AMR_AF=0.6527;AFR_AF=0.82;EUR_AF=0.7326;SAS_AF=0.7505;AA=A|||;VT=SNP
2	212069094	rs12620896	A	G	100	PASS	AC=954;AF=0.190495;AN=5008;NS=2504;DP=18722;EAS_AF=0.1508;AMR_AF=0.2378;AFR_AF=0.118;EUR_AF=0.2505;SAS_AF=0.2342;AA=A|||;VT=SNP
2	212069185	rs10188775	T	C	100	PASS	AC=1551;AF=0.309704;AN=5008;NS=2504;DP=17984;EAS_AF=0.376;AMR_AF=0.2565;AFR_AF=0.0847;EUR_AF=0.3956;SAS_AF=0.4949;AA=T|||;VT=SNP
2	212069927	rs4673601	C	T	100	PASS	AC=4400;AF=0.878594;AN=5008;NS=2504;DP=18899;EAS_AF=0.876;AMR_AF=0.8833;AFR_AF=0.9259;EUR_AF=0.8459;SAS_AF=0.8476;AA=T|||;VT=SNP
2	212070199	rs13398354	C	G	100	PASS	AC=1557;AF=0.310903;AN=5008;NS=2504;DP=19783;EAS_AF=0.38;AMR_AF=0.2565;AFR_AF=0.0787;EUR_AF=0.3986;SAS_AF=0.502;AA=C|||;VT=SNP
2	212071527	rs2043790	G	A	100	PASS	AC=4023;AF=0.803315;AN=5008;NS=2504;DP=18421;EAS_AF=0.8581;AMR_AF=0.7781;AFR_AF=0.7466;EUR_AF=0.7992;SAS_AF=0.8456;AA=A|||;VT=SNP
2	212072323	rs10192226	A	C	100	PASS	AC=1016;AF=0.202875;AN=5008;NS=2504;DP=17467;EAS_AF=0.1419;AMR_AF=0.2594;AFR_AF=0.2542;EUR_AF=0.2008;SAS_AF=0.1585;AA=A|||;VT=SNP
2	212072464	rs57962753	G	A	100	PASS	AC=1126;AF=0.22484;AN=5008;NS=2504;DP=16760;EAS_AF=0.3671;AMR_AF=0.2176;AFR_AF=0.1528;EUR_AF=0.2604;SAS_AF=0.1442;AA=G|||;VT=SNP
2	212076352	rs7609319	A	G	100	PASS	AC=4486;AF=0.895767;AN=5008;NS=2504;DP=18418;EAS_AF=0.874;AMR_AF=0.8818;AFR_AF=0.9531;EUR_AF=0.8728;SAS_AF=0.8742;AA=a|||;VT=SNP
2	212076394	rs7596986	T	A	100	PASS	AC=1751;AF=0.349641;AN=5008;NS=2504;DP=18531;EAS_AF=0.496;AMR_AF=0.402;AFR_AF=0.2163;EUR_AF=0.3608;SAS_AF=0.3303;AA=T|||;VT=SNP
2	212076891	rs78760630	A	G	100	PASS	AC=99;AF=0.0197684;AN=5008;NS=2504;DP=17035;EAS_AF=0.002;AMR_AF=0.0317;AFR_AF=0.003;EUR_AF=0.0577;SAS_AF=0.0133;AA=A|||;VT=SNP
2	212077276	rs12478428	A	G	100	PASS	AC=1216;AF=0.242812;AN=5008;NS=2504;DP=17452;EAS_AF=0.372;AMR_AF=0.2651;AFR_AF=0.1672;EUR_AF=0.2833;SAS_AF=0.1544;AA=A|||;VT=SNP
2	212078499	rs35329394	C	A	100	PASS	AC=453;AF=0.0904553;AN=5008;NS=2504;DP=19827;EAS_AF=0.126;AMR_AF=0.098;AFR_AF=0.0356;EUR_AF=0.1004;SAS_AF=0.1125;AA=C|||;VT=SNP
2	212078686	rs57129948	T	C	100	PASS	AC=817;AF=0.163139;AN=5008;NS=2504;DP=19816;EAS_AF=0.0159;AMR_AF=0.1628;AFR_AF=0.4032;EUR_AF=0.1153;SAS_AF=0.0399;AA=C|||;VT=SNP
2	212078938	rs4672608	G	A	100	PASS	AC=3375;AF=0.673922;AN=5008;NS=2504;DP=20596;EAS_AF=0.8581;AMR_AF=0.6715;AFR_AF=0.357;EUR_AF=0.7545;SAS_AF=0.8313;AA=G|||;VT=SNP
2	212079450	rs10497937	C	T	100	PASS	AC=454;AF=0.090655;AN=5008;NS=2504;DP=18497;EAS_AF=0.125;AMR_AF=0.098;AFR_AF=0.0363;EUR_AF=0.1014;SAS_AF=0.1125;AA=C|||;VT=SNP
2	212080604	rs68008818	C	A	100	PASS	AC=1108;AF=0.221246;AN=5008;NS=2504;DP=13215;EAS_AF=0.0159;AMR_AF=0.1758;AFR_AF=0.6172;EUR_AF=0.1143;SAS_AF=0.0399;AA=G|||;VT=SNP
2	212081424	rs7608361	A	T	100	PASS	AC=816;AF=0.162939;AN=5008;NS=2504;DP=21038;EAS_AF=0.0159;AMR_AF=0.1628;AFR_AF=0.4032;EUR_AF=0.1143;SAS_AF=0.0399;AA=T|||;VT=SNP
2	212081512	rs6435610	C	T	100	PASS	AC=4535;AF=0.905551;AN=5008;NS=2504;DP=20929;EAS_AF=0.873;AMR_AF=0.9006;AFR_AF=0.9531;EUR_AF=0.9006;SAS_AF=0.8834;AA=T|||;VT=SNP
2	212081819	rs62178211	C	T	100	PASS	AC=289;AF=0.0577077;AN=5008;NS=2504;DP=19868;EAS_AF=0.0149;AMR_AF=0.072;AFR_AF=0.0461;EUR_AF=0.0606;SAS_AF=0.1043;AA=c|||;VT=SNP
2	212083667	rs1370608	C	T	100	PASS	AC=4468;AF=0.892173;AN=5008;NS=2504;DP=19484;EAS_AF=0.874;AMR_AF=0.8458;AFR_AF=0.9622;EUR_AF=0.8728;SAS_AF=0.8691;AA=T|||;VT=SNP
2	212083747	rs1370609	C	T	100	PASS	AC=3387;AF=0.676318;AN=5008;NS=2504;DP=19204;EAS_AF=0.8581;AMR_AF=0.6686;AFR_AF=0.3654;EUR_AF=0.7594;SAS_AF=0.8292;AA=C|||;VT=SNP
2	212084183	rs12992434	G	A	100	PASS	AC=460;AF=0.091853;AN=5008;NS=2504;DP=17137;EAS_AF=0.126;AMR_AF=0.098;AFR_AF=0.0371;EUR_AF=0.0994;SAS_AF=0.1186;AA=-|||;VT=SNP
2	212090820	rs1465827	C	T	100	PASS	AC=4548;AF=0.908147;AN=5008;NS=2504;DP=15489;EAS_AF=0.873;AMR_AF=0.902;AFR_AF=0.9622;EUR_AF=0.9006;SAS_AF=0.8834;AA=T|||;VT=SNP
2	212092528	rs71422736	C	T	100	PASS	AC=462;AF=0.0922524;AN=5008;NS=2504;DP=16551;EAS_AF=0.127;AMR_AF=0.098;AFR_AF=0.0393;EUR_AF=0.0994;SAS_AF=0.1166;AA=C|||;VT=SNP
2	212094092	rs75448257	G	A	100	PASS	AC=364;AF=0.0726837;AN=5008;NS=2504;DP=19637;EAS_AF=0.1091;AMR_AF=0.1686;AFR_AF=0.0045;EUR_AF=0.0447;SAS_AF=0.0879;AA=G|||;VT=SNP
2	212094151	rs6720902	T	G	100	PASS	AC=1830;AF=0.365415;AN=5008;NS=2504;DP=19657;EAS_AF=0.496;AMR_AF=0.4697;AFR_AF=0.1989;EUR_AF=0.4046;SAS_AF=0.3415;AA=T|||;VT=SNP
2	212094416	rs12611962	A	T	100	PASS	AC=3474;AF=0.69369;AN=5008;NS=2504;DP=17186;EAS_AF=0.8581;AMR_AF=0.7248;AFR_AF=0.3691;EUR_AF=0.7863;SAS_AF=0.8456;AA=A|||;VT=SNP
2	212097218	rs10200287	G	A	100	PASS	AC=1572;AF=0.313898;AN=5008;NS=2504;DP=16771;EAS_AF=0.3621;AMR_AF=0.2522;AFR_AF=0.1067;EUR_AF=0.3956;SAS_AF=0.5041;AA=G|||;VT=SNP
2	212097711	rs1465828	C	T	100	PASS	AC=4063;AF=0.811302;AN=5008;NS=2504;DP=18617;EAS_AF=0.8571;AMR_AF=0.7968;AFR_AF=0.7375;EUR_AF=0.831;SAS_AF=0.8538;AA=T|||;VT=SNP
2	212100099	rs10497936	C	G	100	PASS	AC=512;AF=0.102236;AN=5008;NS=2504;DP=21390;EAS_AF=0.127;AMR_AF=0.1167;AFR_AF=0.0371;EUR_AF=0.1262;SAS_AF=0.1299;AA=C|||;VT=SNP
2	212100299	rs12479008	G	C	100	PASS	AC=1734;AF=0.346246;AN=5008;NS=2504;DP=20514;EAS_AF=0.499;AMR_AF=0.4438;AFR_AF=0.1808;EUR_AF=0.3628;SAS_AF=0.3262;AA=G|||;VT=SNP
2	212101436	rs9808372	C	T	100	PASS	AC=1483;AF=0.296126;AN=5008;NS=2504;DP=19887;EAS_AF=0.3552;AMR_AF=0.2507;AFR_AF=0.0446;EUR_AF=0.3956;SAS_AF=0.5051;AA=C|||;VT=SNP
2	212101698	rs4673602	T	C	100	PASS	AC=1027;AF=0.205072;AN=5008;NS=2504;DP=20913;EAS_AF=0.375;AMR_AF=0.2089;AFR_AF=0.0779;EUR_AF=0.2604;SAS_AF=0.1421;AA=T|||;VT=SNP
2	212102278	rs12620783	C	A	100	PASS	AC=458;AF=0.0914537;AN=5008;NS=2504;DP=19272;EAS_AF=0.127;AMR_AF=0.098;AFR_AF=0.0363;EUR_AF=0.0994;SAS_AF=0.1166;AA=C|||;VT=SNP
2	212102610	rs6732540	T	C	100	PASS	AC=1594;AF=0.318291;AN=5008;NS=2504;DP=22209;EAS_AF=0.3591;AMR_AF=0.2522;AFR_AF=0.1225;EUR_AF=0.3966;SAS_AF=0.5072;AA=T|||;VT=SNP
2	212104814	rs16845672	G	A	100	PASS	AC=667;AF=0.133187;AN=5008;NS=2504;DP=17586;EAS_AF=0.124;AMR_AF=0.1988;AFR_AF=0.0938;EUR_AF=0.0994;SAS_AF=0.184;AA=G|||;VT=SNP
2	212104829	rs16845674	G	A	100	PASS	AC=670;AF=0.133786;AN=5008;NS=2504;DP=18082;EAS_AF=0.125;AMR_AF=0.1988;AFR_AF=0.0953;EUR_AF=0.0994;SAS_AF=0.184;AA=G|||;VT=SNP
2	212104947	rs72943499	G	A	100	PASS	AC=1152;AF=0.230032;AN=5008;NS=2504;DP=17502;EAS_AF=0.374;AMR_AF=0.255;AFR_AF=0.1475;EUR_AF=0.2614;SAS_AF=0.1431;AA=G|||;VT=SNP
2	212104948	rs72943501	A	T	100	PASS	AC=1151;AF=0.229832;AN=5008;NS=2504;DP=17506;EAS_AF=0.374;AMR_AF=0.255;AFR_AF=0.1467;EUR_AF=0.2614;SAS_AF=0.1431;AA=A|||;VT=SNP
2	212105386	rs2371172	A	C	100	PASS	AC=2677;AF=0.534545;AN=5008;NS=2504;DP=16723;EAS_AF=0.5149;AMR_AF=0.6153;AFR_AF=0.677;EUR_AF=0.4761;SAS_AF=0.365;AA=C|||;VT=SNP
2	212105696	rs35375830	T	C	100	PASS	AC=1775;AF=0.354433;AN=5008;NS=2504;DP=12442;EAS_AF=0.5;AMR_AF=0.4452;AFR_AF=0.2103;EUR_AF=0.3618;SAS_AF=0.3272;AA=T|||;VT=SNP
2	212105905	rs35085360	A	G	100	PASS	AC=513;AF=0.102436;AN=5008;NS=2504;DP=15877;EAS_AF=0.128;AMR_AF=0.1167;AFR_AF=0.0363;EUR_AF=0.1282;SAS_AF=0.1288;AA=A|||;VT=SNP
2	212106926	rs750576	A	G	100	PASS	AC=1730;AF=0.345447;AN=5008;NS=2504;DP=16731;EAS_AF=0.499;AMR_AF=0.4395;AFR_AF=0.2073;EUR_AF=0.3449;SAS_AF=0.3078;AA=A|||;VT=SNP
2	212107400	rs2014634	C	A	100	PASS	AC=511;AF=0.102037;AN=5008;NS=2504;DP=19721;EAS_AF=0.127;AMR_AF=0.1167;AFR_AF=0.0363;EUR_AF=0.1262;SAS_AF=0.1299;AA=C|||;VT=SNP
2	212110840	rs1437919	G	A	100	PASS	AC=1366;AF=0.272764;AN=5008;NS=2504;DP=17411;EAS_AF=0.25;AMR_AF=0.3501;AFR_AF=0.2995;EUR_AF=0.2127;SAS_AF=0.2669;AA=A|||;VT=SNP
2	212112022	rs12612185	C	T	100	PASS	AC=579;AF=0.115615;AN=5008;NS=2504;DP=18418;EAS_AF=0.128;AMR_AF=0.1571;AFR_AF=0.0658;EUR_AF=0.1272;SAS_AF=0.1288;AA=c|||;VT=SNP
2	212112490	rs1437917	G	A	100	PASS	AC=2720;AF=0.543131;AN=5008;NS=2504;DP=17933;EAS_AF=0.621;AMR_AF=0.6268;AFR_AF=0.5227;EUR_AF=0.5338;SAS_AF=0.4407;AA=A|||;VT=SNP
2	212113283	rs16845716	G	A	100	PASS	AC=562;AF=0.11222;AN=5008;NS=2504;DP=17268;EAS_AF=0.127;AMR_AF=0.121;AFR_AF=0.0734;EUR_AF=0.1262;SAS_AF=0.1288;AA=G|||;VT=SNP
2	212113939	rs115778887	A	G	100	PASS	AC=98;AF=0.0195687;AN=5008;NS=2504;DP=13879;EAS_AF=0.0129;AMR_AF=0.0375;AFR_AF=0.0023;EUR_AF=0.0159;SAS_AF=0.0409;AA=A|||;VT=SNP
2	212115901	rs74903535	A	G	100	PASS	AC=78;AF=0.0155751;AN=5008;NS=2504;DP=18340;EAS_AF=0.0149;AMR_AF=0.0072;AFR_AF=0.0023;EUR_AF=0.0169;SAS_AF=0.0389;AA=A|||;VT=SNP
2	212115918	rs13413197	T	G	100	PASS	AC=1492;AF=0.297923;AN=5008;NS=2504;DP=18072;EAS_AF=0.3968;AMR_AF=0.304;AFR_AF=0.3094;EUR_AF=0.3062;SAS_AF=0.1677;AA=T|||;VT=SNP
2	212116099	rs1437916	T	G	100	PASS	AC=579;AF=0.115615;AN=5008;NS=2504;DP=17240;EAS_AF=0.13;AMR_AF=0.1527;AFR_AF=0.0749;EUR_AF=0.1282;SAS_AF=0.1166;AA=T|||;VT=SNP
2	212116987	rs13428730	A	G	100	PASS	AC=1568;AF=0.313099;AN=5008;NS=2504;DP=19549;EAS_AF=0.3492;AMR_AF=0.281;AFR_AF=0.0401;EUR_AF=0.4473;SAS_AF=0.5297;AA=A|||;VT=SNP
2	212118781	rs71422737	A	G	100	PASS	AC=582;AF=0.116214;AN=5008;NS=2504;DP=15769;EAS_AF=0.131;AMR_AF=0.1527;AFR_AF=0.0734;EUR_AF=0.1272;SAS_AF=0.1217;AA=A|||;VT=SNP
2	212122081	rs13025739	C	T	100	PASS	AC=527;AF=0.105232;AN=5008;NS=2504;DP=16893;EAS_AF=0.128;AMR_AF=0.1455;AFR_AF=0.0378;EUR_AF=0.1272;SAS_AF=0.1217;AA=C|||;VT=SNP
2	212122128	rs17742513	T	C	100	PASS	AC=1618;AF=0.323083;AN=5008;NS=2504;DP=15875;EAS_AF=0.3492;AMR_AF=0.2839;AFR_AF=0.0741;EUR_AF=0.4483;SAS_AF=0.5317;AA=T|||;VT=SNP
2	212124308	rs12990542	A	T	100	PASS	AC=527;AF=0.105232;AN=5008;NS=2504;DP=15396;EAS_AF=0.128;AMR_AF=0.1455;AFR_AF=0.0378;EUR_AF=0.1272;SAS_AF=0.1217;AA=A|||;VT=SNP
2	212124559	rs12991439	G	T	100	PASS	AC=1536;AF=0.306709;AN=5008;NS=2504;DP=15362;EAS_AF=0.252;AMR_AF=0.4006;AFR_AF=0.348;EUR_AF=0.2515;SAS_AF=0.2975;AA=T|||;VT=SNP
2	212125090	rs1898565	T	C	100	PASS	AC=3206;AF=0.640176;AN=5008;NS=2504;DP=16621;EAS_AF=0.748;AMR_AF=0.585;AFR_AF=0.4622;EUR_AF=0.7475;SAS_AF=0.6984;AA=T|||;VT=SNP
2	212126069	rs16845743	A	G	100	PASS	AC=528;AF=0.105431;AN=5008;NS=2504;DP=16539;EAS_AF=0.128;AMR_AF=0.147;AFR_AF=0.0378;EUR_AF=0.1262;SAS_AF=0.1227;AA=A|||;VT=SNP
2	212126424	rs55943938	T	G	100	PASS	AC=2061;AF=0.411542;AN=5008;NS=2504;DP=16915;EAS_AF=0.5119;AMR_AF=0.4236;AFR_AF=0.4312;EUR_AF=0.3648;SAS_AF=0.3211;AA=T|||;VT=SNP
2	212126925	rs13420410	G	A	100	PASS	AC=1564;AF=0.3123;AN=5008;NS=2504;DP=17420;EAS_AF=0.3492;AMR_AF=0.2795;AFR_AF=0.0393;EUR_AF=0.4463;SAS_AF=0.5286;AA=g|||;VT=SNP
2	212128787	rs28875800	T	C	100	PASS	AC=4482;AF=0.894968;AN=5008;NS=2504;DP=18906;EAS_AF=0.878;AMR_AF=0.8818;AFR_AF=0.9531;EUR_AF=0.8598;SAS_AF=0.8793;AA=N|||;VT=SNP
2	212129176	rs4673604	T	C	100	PASS	AC=1701;AF=0.339657;AN=5008;NS=2504;DP=20623;EAS_AF=0.5169;AMR_AF=0.4424;AFR_AF=0.1672;EUR_AF=0.3539;SAS_AF=0.3027;AA=t|||;VT=SNP
2	212129606	rs12623753	G	A	100	PASS	AC=1575;AF=0.314497;AN=5008;NS=2504;DP=20654;EAS_AF=0.3492;AMR_AF=0.2637;AFR_AF=0.0726;EUR_AF=0.4254;SAS_AF=0.5276;AA=g|||;VT=SNP
2	212130016	rs12623814	C	A	100	PASS	AC=3323;AF=0.663538;AN=5008;NS=2504;DP=19670;EAS_AF=0.4911;AMR_AF=0.6354;AFR_AF=0.792;EUR_AF=0.6203;SAS_AF=0.7321;AA=N|||;VT=SNP
2	212130225	rs62178252	G	A	100	PASS	AC=633;AF=0.126398;AN=5008;NS=2504;DP=19116;EAS_AF=0.13;AMR_AF=0.2003;AFR_AF=0.0666;EUR_AF=0.1143;SAS_AF=0.1636;AA=N|||;VT=SNP
2	212131053	rs35840909	T	C	100	PASS	AC=1163;AF=0.232228;AN=5008;NS=2504;DP=20259;EAS_AF=0.3869;AMR_AF=0.2723;AFR_AF=0.1581;EUR_AF=0.2376;SAS_AF=0.1391;AA=-|||;VT=SNP
2	212131167	rs59557467	C	T	100	PASS	AC=1214;AF=0.242412;AN=5008;NS=2504;DP=18985;EAS_AF=0.123;AMR_AF=0.2378;AFR_AF=0.469;EUR_AF=0.1262;SAS_AF=0.182;AA=-|||;VT=SNP
2	212132012	rs13035575	T	C	100	PASS	AC=4230;AF=0.844649;AN=5008;NS=2504;DP=17554;EAS_AF=0.871;AMR_AF=0.7911;AFR_AF=0.8238;EUR_AF=0.8837;SAS_AF=0.8436;AA=C|||;VT=SNP
2	212132713	rs62178254	G	C	100	PASS	AC=1573;AF=0.314097;AN=5008;NS=2504;DP=14268;EAS_AF=0.3492;AMR_AF=0.2622;AFR_AF=0.0711;EUR_AF=0.4245;SAS_AF=0.5297;AA=G|||;VT=SNP
2	212132803	rs75339535	C	G	100	PASS	AC=1541;AF=0.307708;AN=5008;NS=2504;DP=18444;EAS_AF=0.3502;AMR_AF=0.2622;AFR_AF=0.0461;EUR_AF=0.4245;SAS_AF=0.5297;AA=C|||;VT=SNP
2	212133729	rs62178255	A	G	100	PASS	AC=1613;AF=0.322085;AN=5008;NS=2504;DP=17487;EAS_AF=0.3502;AMR_AF=0.2767;AFR_AF=0.0862;EUR_AF=0.4344;SAS_AF=0.5286;AA=A|||;VT=SNP
2	212134282	rs72945537	C	A	100	PASS	AC=1005;AF=0.200679;AN=5008;NS=2504;DP=19297;EAS_AF=0.3859;AMR_AF=0.1945;AFR_AF=0.0817;EUR_AF=0.2366;SAS_AF=0.138;AA=C|||;VT=SNP
2	212134671	rs57579472	A	G	100	PASS	AC=1040;AF=0.207668;AN=5008;NS=2504;DP=18056;EAS_AF=0.3859;AMR_AF=0.2421;AFR_AF=0.0817;EUR_AF=0.2366;SAS_AF=0.1401;AA=A|||;VT=SNP
2	212135431	rs10460327	C	T	100	PASS	AC=1382;AF=0.275958;AN=5008;NS=2504;DP=18131;EAS_AF=0.3879;AMR_AF=0.2133;AFR_AF=0.3389;EUR_AF=0.2455;SAS_AF=0.1513;AA=C|||;VT=SNP
2	212135435	rs10460328	G	A	100	PASS	AC=1378;AF=0.27516;AN=5008;NS=2504;DP=18303;EAS_AF=0.3869;AMR_AF=0.2133;AFR_AF=0.3389;EUR_AF=0.2455;SAS_AF=0.1483;AA=G|||;VT=SNP
2	212136349	rs7596672	T	G	100	PASS	AC=4381;AF=0.8748;AN=5008;NS=2504;DP=19063;EAS_AF=0.877;AMR_AF=0.8055;AFR_AF=0.9281;EUR_AF=0.8877;SAS_AF=0.8364;AA=G|||;VT=SNP
2	212137611	rs10171472	G	A	100	PASS	AC=2154;AF=0.430112;AN=5008;NS=2504;DP=17258;EAS_AF=0.3611;AMR_AF=0.379;AFR_AF=0.382;EUR_AF=0.494;SAS_AF=0.5368;AA=G|||;VT=SNP
2	212137665	rs17691926	A	G	100	PASS	AC=1526;AF=0.304712;AN=5008;NS=2504;DP=17207;EAS_AF=0.3492;AMR_AF=0.2723;AFR_AF=0.0401;EUR_AF=0.4314;SAS_AF=0.5092;AA=A|||;VT=SNP
2	212137673	rs10183762	T	C	100	PASS	AC=2151;AF=0.429513;AN=5008;NS=2504;DP=17347;EAS_AF=0.3611;AMR_AF=0.3804;AFR_AF=0.3775;EUR_AF=0.495;SAS_AF=0.5378;AA=T|||;VT=SNP
2	212137884	rs10171524	C	T	100	PASS	AC=2147;AF=0.428714;AN=5008;NS=2504;DP=17934;EAS_AF=0.3611;AMR_AF=0.3804;AFR_AF=0.3759;EUR_AF=0.494;SAS_AF=0.5368;AA=C|||;VT=SNP
2	212137917	rs10171596	C	T	100	PASS	AC=2163;AF=0.431909;AN=5008;NS=2504;DP=18053;EAS_AF=0.3611;AMR_AF=0.3833;AFR_AF=0.3865;EUR_AF=0.494;SAS_AF=0.5368;AA=C|||;VT=SNP
2	212138104	rs4619539	A	G	100	PASS	AC=2155;AF=0.430312;AN=5008;NS=2504;DP=17568;EAS_AF=0.3611;AMR_AF=0.379;AFR_AF=0.382;EUR_AF=0.495;SAS_AF=0.5368;AA=A|||;VT=SNP
2	212138662	rs9636331	A	G	100	PASS	AC=2202;AF=0.439696;AN=5008;NS=2504;DP=16012;EAS_AF=0.3611;AMR_AF=0.3818;AFR_AF=0.382;EUR_AF=0.5268;SAS_AF=0.5501;AA=A|||;VT=SNP
2	212138918	rs4581837	C	G	100	PASS	AC=4298;AF=0.858227;AN=5008;NS=2504;DP=15326;EAS_AF=0.877;AMR_AF=0.7968;AFR_AF=0.8744;EUR_AF=0.8837;SAS_AF=0.8344;AA=G|||;VT=SNP
2	212138986	rs4441402	G	T	100	PASS	AC=2173;AF=0.433906;AN=5008;NS=2504;DP=13906;EAS_AF=0.376;AMR_AF=0.3804;AFR_AF=0.382;EUR_AF=0.496;SAS_AF=0.5378;AA=G|||;VT=SNP
2	212139101	rs77710538	T	C	100	PASS	AC=660;AF=0.131789;AN=5008;NS=2504;DP=13039;EAS_AF=0.0813;AMR_AF=0.1153;AFR_AF=0.0272;EUR_AF=0.2475;SAS_AF=0.2178;AA=T|||;VT=SNP
2	212139537	rs4442936	G	A	100	PASS	AC=3607;AF=0.720248;AN=5008;NS=2504;DP=12845;EAS_AF=0.747;AMR_AF=0.6239;AFR_AF=0.7466;EUR_AF=0.7416;SAS_AF=0.7035;AA=A|||;VT=SNP
2	212139644	rs4611590	A	C	100	PASS	AC=2347;AF=0.46865;AN=5008;NS=2504;DP=12778;EAS_AF=0.377;AMR_AF=0.3919;AFR_AF=0.4652;EUR_AF=0.5278;SAS_AF=0.5613;AA=A|||;VT=SNP
2	212140298	rs4566308	C	G	100	PASS	AC=2618;AF=0.522764;AN=5008;NS=2504;DP=19531;EAS_AF=0.7361;AMR_AF=0.4697;AFR_AF=0.1694;EUR_AF=0.672;SAS_AF=0.6646;AA=C|||;VT=SNP
2	212141680	rs10497933	G	A	100	PASS	AC=1024;AF=0.204473;AN=5008;NS=2504;DP=18025;EAS_AF=0.3839;AMR_AF=0.1988;AFR_AF=0.115;EUR_AF=0.2087;SAS_AF=0.1401;AA=G|||;VT=SNP
2	212142132	rs13385562	G	A	100	PASS	AC=532;AF=0.10623;AN=5008;NS=2504;DP=16362;EAS_AF=0.129;AMR_AF=0.1182;AFR_AF=0.0461;EUR_AF=0.1402;SAS_AF=0.1207;AA=G|||;VT=SNP
2	212142133	rs13385372	C	A	100	PASS	AC=534;AF=0.106629;AN=5008;NS=2504;DP=16246;EAS_AF=0.13;AMR_AF=0.1196;AFR_AF=0.0461;EUR_AF=0.1402;SAS_AF=0.1207;AA=C|||;VT=SNP
2	212143148	rs72945560	G	A	100	PASS	AC=984;AF=0.196486;AN=5008;NS=2504;DP=20454;EAS_AF=0.3849;AMR_AF=0.2017;AFR_AF=0.0817;EUR_AF=0.2097;SAS_AF=0.1401;AA=G|||;VT=SNP
2	212143509	rs35021689	C	G	100	PASS	AC=985;AF=0.196685;AN=5008;NS=2504;DP=19642;EAS_AF=0.3839;AMR_AF=0.2017;AFR_AF=0.0817;EUR_AF=0.2117;SAS_AF=0.1401;AA=C|||;VT=SNP
2	212143528	rs6720402	G	C	100	PASS	AC=3357;AF=0.670327;AN=5008;NS=2504;DP=19737;EAS_AF=0.746;AMR_AF=0.5807;AFR_AF=0.587;EUR_AF=0.7336;SAS_AF=0.7035;AA=C|||;VT=SNP
2	212143823	rs10174026	G	T	100	PASS	AC=2184;AF=0.436102;AN=5008;NS=2504;DP=20209;EAS_AF=0.3611;AMR_AF=0.3746;AFR_AF=0.3737;EUR_AF=0.5219;SAS_AF=0.5532;AA=G|||;VT=SNP
2	212143831	rs6723532	G	A	100	PASS	AC=2079;AF=0.415136;AN=5008;NS=2504;DP=20216;EAS_AF=0.3611;AMR_AF=0.3674;AFR_AF=0.3003;EUR_AF=0.5209;SAS_AF=0.5511;AA=G|||;VT=SNP
2	212143900	rs10186496	T	C	100	PASS	AC=759;AF=0.151558;AN=5008;NS=2504;DP=19150;EAS_AF=0.129;AMR_AF=0.1729;AFR_AF=0.18;EUR_AF=0.1421;SAS_AF=0.1309;AA=T|||;VT=SNP
2	212144393	rs13393076	G	A	100	PASS	AC=2181;AF=0.435503;AN=5008;NS=2504;DP=17949;EAS_AF=0.3621;AMR_AF=0.3746;AFR_AF=0.3729;EUR_AF=0.5219;SAS_AF=0.5501;AA=G|||;VT=SNP
2	212144650	rs6752795	A	G	100	PASS	AC=1024;AF=0.204473;AN=5008;NS=2504;DP=17977;EAS_AF=0.3839;AMR_AF=0.2493;AFR_AF=0.0817;EUR_AF=0.2127;SAS_AF=0.1452;AA=A|||;VT=SNP
2	212145608	rs4597455	C	T	100	PASS	AC=4299;AF=0.858427;AN=5008;NS=2504;DP=18376;EAS_AF=0.876;AMR_AF=0.7983;AFR_AF=0.8737;EUR_AF=0.8847;SAS_AF=0.8354;AA=T|||;VT=SNP
2	212145719	rs4471829	G	T	100	PASS	AC=2177;AF=0.434704;AN=5008;NS=2504;DP=17235;EAS_AF=0.3611;AMR_AF=0.3746;AFR_AF=0.3714;EUR_AF=0.5209;SAS_AF=0.5501;AA=G|||;VT=SNP
2	212145768	rs4380169	T	C	100	PASS	AC=2236;AF=0.446486;AN=5008;NS=2504;DP=16386;EAS_AF=0.3621;AMR_AF=0.3761;AFR_AF=0.4115;EUR_AF=0.5229;SAS_AF=0.5521;AA=C|||;VT=SNP
2	212145769	rs4287713	G	A	100	PASS	AC=2179;AF=0.435104;AN=5008;NS=2504;DP=16330;EAS_AF=0.3621;AMR_AF=0.3746;AFR_AF=0.3714;EUR_AF=0.5219;SAS_AF=0.5501;AA=G|||;VT=SNP
2	212146485	rs4449072	T	C	100	PASS	AC=3970;AF=0.792732;AN=5008;NS=2504;DP=19277;EAS_AF=0.876;AMR_AF=0.7781;AFR_AF=0.6498;EUR_AF=0.8767;SAS_AF=0.8241;AA=C|||;VT=SNP
2	212146487	rs4449073	G	C	100	PASS	AC=2184;AF=0.436102;AN=5008;NS=2504;DP=19335;EAS_AF=0.3621;AMR_AF=0.3732;AFR_AF=0.4107;EUR_AF=0.4901;SAS_AF=0.5358;AA=C|||;VT=SNP
2	212146978	rs4608461	C	A	100	PASS	AC=4068;AF=0.8123;AN=5008;NS=2504;DP=18593;EAS_AF=0.876;AMR_AF=0.7781;AFR_AF=0.7247;EUR_AF=0.8757;SAS_AF=0.8241;AA=A|||;VT=SNP
2	212147153	rs7599399	T	C	100	PASS	AC=2265;AF=0.452276;AN=5008;NS=2504;DP=21492;EAS_AF=0.3621;AMR_AF=0.379;AFR_AF=0.4629;EUR_AF=0.4911;SAS_AF=0.5429;AA=C|||;VT=SNP
2	212148271	rs6435616	G	A	100	PASS	AC=2155;AF=0.430312;AN=5008;NS=2504;DP=16980;EAS_AF=0.3631;AMR_AF=0.3703;AFR_AF=0.3903;EUR_AF=0.4911;SAS_AF=0.5337;AA=A|||;VT=SNP
2	212148437	rs4233982	T	A	100	PASS	AC=4376;AF=0.873802;AN=5008;NS=2504;DP=16631;EAS_AF=0.876;AMR_AF=0.7997;AFR_AF=0.9304;EUR_AF=0.8857;SAS_AF=0.8354;AA=A|||;VT=SNP
2	212149264	rs12992133	A	G	100	PASS	AC=1027;AF=0.205072;AN=5008;NS=2504;DP=16466;EAS_AF=0.3849;AMR_AF=0.196;AFR_AF=0.084;EUR_AF=0.2386;SAS_AF=0.1554;AA=A|||;VT=SNP
2	212150516	rs62178259	T	G	100	PASS	AC=2297;AF=0.458666;AN=5008;NS=2504;DP=13002;EAS_AF=0.3631;AMR_AF=0.3876;AFR_AF=0.4728;EUR_AF=0.495;SAS_AF=0.5511;AA=G|||;VT=SNP
2	212150532	rs4270293	T	G	100	PASS	AC=4327;AF=0.864018;AN=5008;NS=2504;DP=13599;EAS_AF=0.878;AMR_AF=0.7983;AFR_AF=0.8911;EUR_AF=0.8857;SAS_AF=0.8374;AA=G|||;VT=SNP
2	212150662	rs4571003	T	C	100	PASS	AC=560;AF=0.111821;AN=5008;NS=2504;DP=15598;EAS_AF=0.13;AMR_AF=0.1657;AFR_AF=0.0378;EUR_AF=0.1431;SAS_AF=0.1227;AA=T|||;VT=SNP
2	212151198	rs12615606	C	T	100	PASS	AC=2144;AF=0.428115;AN=5008;NS=2504;DP=16446;EAS_AF=0.3621;AMR_AF=0.379;AFR_AF=0.3714;EUR_AF=0.494;SAS_AF=0.5399;AA=C|||;VT=SNP
2	212151252	rs12618997	T	C	100	PASS	AC=800;AF=0.159744;AN=5008;NS=2504;DP=16261;EAS_AF=0.13;AMR_AF=0.2032;AFR_AF=0.1906;EUR_AF=0.1441;SAS_AF=0.1339;AA=T|||;VT=SNP
2	212151438	rs34719525	G	A	100	PASS	AC=1022;AF=0.204073;AN=5008;NS=2504;DP=17165;EAS_AF=0.3849;AMR_AF=0.196;AFR_AF=0.084;EUR_AF=0.2366;SAS_AF=0.1524;AA=G|||;VT=SNP
2	212151753	rs13402076	G	A	100	PASS	AC=2367;AF=0.472644;AN=5008;NS=2504;DP=18914;EAS_AF=0.3621;AMR_AF=0.4107;AFR_AF=0.5219;EUR_AF=0.495;SAS_AF=0.5409;AA=g|||;VT=SNP
2	212152640	rs13031691	C	T	100	PASS	AC=1019;AF=0.203474;AN=5008;NS=2504;DP=19868;EAS_AF=0.3839;AMR_AF=0.1931;AFR_AF=0.084;EUR_AF=0.2366;SAS_AF=0.1524;AA=C|||;VT=SNP
2	212152794	rs7560981	A	T	100	PASS	AC=2259;AF=0.451078;AN=5008;NS=2504;DP=20020;EAS_AF=0.3621;AMR_AF=0.3818;AFR_AF=0.4576;EUR_AF=0.494;SAS_AF=0.5389;AA=A|||;VT=SNP
2	212152801	rs7601600	T	A	100	PASS	AC=4244;AF=0.847444;AN=5008;NS=2504;DP=19968;EAS_AF=0.877;AMR_AF=0.7954;AFR_AF=0.8313;EUR_AF=0.8847;SAS_AF=0.8374;AA=A|||;VT=SNP
2	212153230	rs35890165	G	A	100	PASS	AC=1262;AF=0.251997;AN=5008;NS=2504;DP=19239;EAS_AF=0.3849;AMR_AF=0.2104;AFR_AF=0.2428;EUR_AF=0.2455;SAS_AF=0.1636;AA=G|||;VT=SNP
2	212155101	rs16845824	A	T	100	PASS	AC=1027;AF=0.205072;AN=5008;NS=2504;DP=14190;EAS_AF=0.3849;AMR_AF=0.1945;AFR_AF=0.084;EUR_AF=0.2376;SAS_AF=0.1575;AA=A|||;VT=SNP
2	212155252	rs6435618	T	C	100	PASS	AC=4327;AF=0.864018;AN=5008;NS=2504;DP=12119;EAS_AF=0.877;AMR_AF=0.7983;AFR_AF=0.8918;EUR_AF=0.8857;SAS_AF=0.8374;AA=C|||;VT=SNP
2	212155334	rs7595864	G	A	100	PASS	AC=2229;AF=0.445088;AN=5008;NS=2504;DP=11655;EAS_AF=0.3621;AMR_AF=0.3818;AFR_AF=0.4334;EUR_AF=0.495;SAS_AF=0.5399;AA=G|||;VT=SNP
2	212155364	rs10169723	A	C	100	PASS	AC=953;AF=0.190296;AN=5008;NS=2504;DP=11775;EAS_AF=0.129;AMR_AF=0.219;AFR_AF=0.2882;EUR_AF=0.1521;SAS_AF=0.1401;AA=A|||;VT=SNP
2	212155538	rs4591290	G	T	100	PASS	AC=540;AF=0.107827;AN=5008;NS=2504;DP=15106;EAS_AF=0.128;AMR_AF=0.1628;AFR_AF=0.0295;EUR_AF=0.1412;SAS_AF=0.1196;AA=G|||;VT=SNP
2	212155861	rs10196458	G	A	100	PASS	AC=4286;AF=0.855831;AN=5008;NS=2504;DP=17092;EAS_AF=0.877;AMR_AF=0.7954;AFR_AF=0.8638;EUR_AF=0.8837;SAS_AF=0.8374;AA=A|||;VT=SNP
2	212157104	rs4632271	T	C	100	PASS	AC=4325;AF=0.863618;AN=5008;NS=2504;DP=16715;EAS_AF=0.877;AMR_AF=0.7968;AFR_AF=0.8918;EUR_AF=0.8857;SAS_AF=0.8364;AA=C|||;VT=SNP
2	212157200	rs4462737	A	G	100	PASS	AC=758;AF=0.151358;AN=5008;NS=2504;DP=16427;EAS_AF=0.131;AMR_AF=0.2017;AFR_AF=0.1589;EUR_AF=0.1431;SAS_AF=0.135;AA=A|||;VT=SNP
2	212157842	rs6758595	C	T	100	PASS	AC=2148;AF=0.428914;AN=5008;NS=2504;DP=13865;EAS_AF=0.3621;AMR_AF=0.3804;AFR_AF=0.3737;EUR_AF=0.495;SAS_AF=0.5389;AA=C|||;VT=SNP
2	212158041	rs35413623	A	G	100	PASS	AC=651;AF=0.129992;AN=5008;NS=2504;DP=13695;EAS_AF=0.13;AMR_AF=0.1715;AFR_AF=0.0991;EUR_AF=0.1421;SAS_AF=0.1299;AA=A|||;VT=SNP
2	212158045	rs6758830	C	T	100	PASS	AC=4283;AF=0.855232;AN=5008;NS=2504;DP=13741;EAS_AF=0.877;AMR_AF=0.7954;AFR_AF=0.8616;EUR_AF=0.8837;SAS_AF=0.8374;AA=T|||;VT=SNP
2	212158670	rs7557116	C	T	100	PASS	AC=4217;AF=0.842053;AN=5008;NS=2504;DP=15409;EAS_AF=0.877;AMR_AF=0.7939;AFR_AF=0.8124;EUR_AF=0.8837;SAS_AF=0.8374;AA=T|||;VT=SNP
2	212158902	rs17692625	A	G	100	PASS	AC=248;AF=0.0495208;AN=5008;NS=2504;DP=17799;EAS_AF=0.0288;AMR_AF=0.062;AFR_AF=0.0091;EUR_AF=0.0865;SAS_AF=0.0787;AA=A|||;VT=SNP
2	212159106	rs4673607	G	A	100	PASS	AC=4349;AF=0.868411;AN=5008;NS=2504;DP=16744;EAS_AF=0.877;AMR_AF=0.8026;AFR_AF=0.9077;EUR_AF=0.8837;SAS_AF=0.8374;AA=A|||;VT=SNP
2	212159787	rs10209471	C	A	100	PASS	AC=3205;AF=0.639976;AN=5008;NS=2504;DP=17695;EAS_AF=0.746;AMR_AF=0.5778;AFR_AF=0.4834;EUR_AF=0.7316;SAS_AF=0.6922;AA=C|||;VT=SNP
2	212160259	rs12694229	C	T	100	PASS	AC=4379;AF=0.874401;AN=5008;NS=2504;DP=13747;EAS_AF=0.877;AMR_AF=0.7997;AFR_AF=0.9312;EUR_AF=0.8847;SAS_AF=0.8374;AA=T|||;VT=SNP
2	212160355	rs12694230	T	C	100	PASS	AC=712;AF=0.142173;AN=5008;NS=2504;DP=13164;EAS_AF=0.129;AMR_AF=0.17;AFR_AF=0.1437;EUR_AF=0.1431;SAS_AF=0.1329;AA=T|||;VT=SNP
2	212160605	rs13389611	A	C	100	PASS	AC=712;AF=0.142173;AN=5008;NS=2504;DP=12866;EAS_AF=0.129;AMR_AF=0.17;AFR_AF=0.1437;EUR_AF=0.1431;SAS_AF=0.1329;AA=A|||;VT=SNP
2	212161004	rs4076828	G	T	100	PASS	AC=3222;AF=0.643371;AN=5008;NS=2504;DP=17795;EAS_AF=0.748;AMR_AF=0.5793;AFR_AF=0.4924;EUR_AF=0.7316;SAS_AF=0.6943;AA=G|||;VT=SNP
2	212161262	rs4387721	C	A	100	PASS	AC=4282;AF=0.855032;AN=5008;NS=2504;DP=17651;EAS_AF=0.877;AMR_AF=0.7954;AFR_AF=0.8608;EUR_AF=0.8837;SAS_AF=0.8374;AA=A|||;VT=SNP
2	212161732	rs13419011	G	A	100	PASS	AC=891;AF=0.177915;AN=5008;NS=2504;DP=17878;EAS_AF=0.129;AMR_AF=0.2104;AFR_AF=0.2534;EUR_AF=0.1501;SAS_AF=0.1319;AA=G|||;VT=SNP
2	212162020	rs13432611	T	A	100	PASS	AC=940;AF=0.1877;AN=5008;NS=2504;DP=19510;EAS_AF=0.129;AMR_AF=0.2161;AFR_AF=0.2814;EUR_AF=0.1501;SAS_AF=0.1401;AA=T|||;VT=SNP
2	212162051	rs13432618	T	A	100	PASS	AC=980;AF=0.195687;AN=5008;NS=2504;DP=20897;EAS_AF=0.129;AMR_AF=0.2161;AFR_AF=0.3116;EUR_AF=0.1501;SAS_AF=0.1401;AA=T|||;VT=SNP
2	212162567	rs10199316	C	G	100	PASS	AC=4336;AF=0.865815;AN=5008;NS=2504;DP=17325;EAS_AF=0.877;AMR_AF=0.7968;AFR_AF=0.9009;EUR_AF=0.8837;SAS_AF=0.8374;AA=G|||;VT=SNP
2	212162678	rs7605116	C	A	100	PASS	AC=3224;AF=0.64377;AN=5008;NS=2504;DP=17756;EAS_AF=0.748;AMR_AF=0.5793;AFR_AF=0.4909;EUR_AF=0.7336;SAS_AF=0.6963;AA=C|||;VT=SNP
2	212163141	rs4550605	T	C	100	PASS	AC=3357;AF=0.670327;AN=5008;NS=2504;DP=18074;EAS_AF=0.747;AMR_AF=0.585;AFR_AF=0.5825;EUR_AF=0.7336;SAS_AF=0.7055;AA=T|||;VT=SNP
2	212163426	rs7606138	G	A	100	PASS	AC=3264;AF=0.651757;AN=5008;NS=2504;DP=17807;EAS_AF=0.747;AMR_AF=0.5793;AFR_AF=0.525;EUR_AF=0.7326;SAS_AF=0.6933;AA=G|||;VT=SNP
2	212163453	rs10497932	T	C	100	PASS	AC=1031;AF=0.205871;AN=5008;NS=2504;DP=18100;EAS_AF=0.3849;AMR_AF=0.1974;AFR_AF=0.084;EUR_AF=0.2386;SAS_AF=0.1585;AA=T|||;VT=SNP
2	212163763	rs17692845	T	A	100	PASS	AC=1564;AF=0.3123;AN=5008;NS=2504;DP=18789;EAS_AF=0.3502;AMR_AF=0.2637;AFR_AF=0.0779;EUR_AF=0.4264;SAS_AF=0.5072;AA=T|||;VT=SNP
2	212163914	rs12694231	T	C	100	PASS	AC=2223;AF=0.44389;AN=5008;NS=2504;DP=17810;EAS_AF=0.5149;AMR_AF=0.4207;AFR_AF=0.5492;EUR_AF=0.3917;SAS_AF=0.2986;AA=C|||;VT=SNP
2	212164362	rs35085371	A	G	100	PASS	AC=1108;AF=0.221246;AN=5008;NS=2504;DP=15412;EAS_AF=0.3849;AMR_AF=0.1974;AFR_AF=0.1415;EUR_AF=0.2396;SAS_AF=0.1585;AA=A|||;VT=SNP
2	212165522	rs13007747	T	C	100	PASS	AC=2229;AF=0.445088;AN=5008;NS=2504;DP=19683;EAS_AF=0.5169;AMR_AF=0.4207;AFR_AF=0.5522;EUR_AF=0.3917;SAS_AF=0.2986;AA=T|||;VT=SNP
2	212166379	rs1836732	C	T	100	PASS	AC=545;AF=0.108826;AN=5008;NS=2504;DP=16041;EAS_AF=0.128;AMR_AF=0.1614;AFR_AF=0.031;EUR_AF=0.1421;SAS_AF=0.1227;AA=C|||;VT=SNP
2	212167092	rs4330051	T	C	100	PASS	AC=989;AF=0.197484;AN=5008;NS=2504;DP=15949;EAS_AF=0.129;AMR_AF=0.2147;AFR_AF=0.3154;EUR_AF=0.1521;SAS_AF=0.1431;AA=T|||;VT=SNP
2	212167904	rs1595063	A	G	100	PASS	AC=4554;AF=0.909345;AN=5008;NS=2504;DP=18847;EAS_AF=0.8899;AMR_AF=0.8184;AFR_AF=0.9705;EUR_AF=0.9215;SAS_AF=0.8988;AA=G|||;VT=SNP
2	212168103	rs10195210	A	G	100	PASS	AC=698;AF=0.139377;AN=5008;NS=2504;DP=16315;EAS_AF=0.127;AMR_AF=0.1671;AFR_AF=0.1362;EUR_AF=0.1431;SAS_AF=0.1329;AA=A|||;VT=SNP
2	212168190	rs12619699	A	G	100	PASS	AC=990;AF=0.197684;AN=5008;NS=2504;DP=16449;EAS_AF=0.128;AMR_AF=0.2147;AFR_AF=0.3154;EUR_AF=0.1521;SAS_AF=0.1452;AA=A|||;VT=SNP
2	212168303	rs1821657	T	A	100	PASS	AC=3916;AF=0.781949;AN=5008;NS=2504;DP=16588;EAS_AF=0.8641;AMR_AF=0.7046;AFR_AF=0.708;EUR_AF=0.826;SAS_AF=0.8067;AA=A|||;VT=SNP
2	212169547	rs10175682	G	A	100	PASS	AC=651;AF=0.129992;AN=5008;NS=2504;DP=17494;EAS_AF=0.127;AMR_AF=0.1671;AFR_AF=0.1036;EUR_AF=0.1421;SAS_AF=0.1299;AA=G|||;VT=SNP
2	212169755	rs6435619	G	T	100	PASS	AC=2773;AF=0.553714;AN=5008;NS=2504;DP=15456;EAS_AF=0.7361;AMR_AF=0.4683;AFR_AF=0.2943;EUR_AF=0.665;SAS_AF=0.6626;AA=G|||;VT=SNP
2	212169952	rs6728697	C	A	100	PASS	AC=3835;AF=0.765775;AN=5008;NS=2504;DP=16535;EAS_AF=0.8641;AMR_AF=0.6873;AFR_AF=0.6634;EUR_AF=0.8171;SAS_AF=0.8057;AA=A|||;VT=SNP
2	212170289	rs4672609	G	C	100	PASS	AC=2772;AF=0.553514;AN=5008;NS=2504;DP=18043;EAS_AF=0.7361;AMR_AF=0.4683;AFR_AF=0.2943;EUR_AF=0.664;SAS_AF=0.6626;AA=G|||;VT=SNP
2	212170384	rs13016173	A	G	100	PASS	AC=653;AF=0.130391;AN=5008;NS=2504;DP=17330;EAS_AF=0.127;AMR_AF=0.1671;AFR_AF=0.1036;EUR_AF=0.1431;SAS_AF=0.1309;AA=A|||;VT=SNP
2	212171106	rs1836731	A	G	100	PASS	AC=1632;AF=0.325879;AN=5008;NS=2504;DP=18896;EAS_AF=0.3562;AMR_AF=0.281;AFR_AF=0.1097;EUR_AF=0.4334;SAS_AF=0.5082;AA=A|||;VT=SNP
2	212172094	rs10190934	A	G	100	PASS	AC=1126;AF=0.22484;AN=5008;NS=2504;DP=20216;EAS_AF=0.13;AMR_AF=0.2205;AFR_AF=0.4123;EUR_AF=0.1531;SAS_AF=0.1462;AA=G|||;VT=SNP
2	212173367	rs11682624	T	A	100	PASS	AC=654;AF=0.130591;AN=5008;NS=2504;DP=17591;EAS_AF=0.128;AMR_AF=0.1916;AFR_AF=0.0953;EUR_AF=0.1431;SAS_AF=0.1247;AA=T|||;VT=SNP
2	212173550	rs769314	A	T	100	PASS	AC=541;AF=0.108027;AN=5008;NS=2504;DP=16487;EAS_AF=0.127;AMR_AF=0.1614;AFR_AF=0.0287;EUR_AF=0.1412;SAS_AF=0.1237;AA=A|||;VT=SNP
2	212174104	rs10174227	G	A	100	PASS	AC=539;AF=0.107628;AN=5008;NS=2504;DP=14512;EAS_AF=0.127;AMR_AF=0.1614;AFR_AF=0.028;EUR_AF=0.1421;SAS_AF=0.1217;AA=G|||;VT=SNP
2	212175104	rs6727723	C	G	100	PASS	AC=984;AF=0.196486;AN=5008;NS=2504;DP=17722;EAS_AF=0.128;AMR_AF=0.2133;AFR_AF=0.32;EUR_AF=0.1521;SAS_AF=0.1339;AA=C|||;VT=SNP
2	212175149	rs1836729	C	T	100	PASS	AC=1544;AF=0.308307;AN=5008;NS=2504;DP=17895;EAS_AF=0.3502;AMR_AF=0.2752;AFR_AF=0.0522;EUR_AF=0.4324;SAS_AF=0.5072;AA=C|||;VT=SNP
2	212175205	rs6742814	T	A	100	PASS	AC=2232;AF=0.445687;AN=5008;NS=2504;DP=17208;EAS_AF=0.5139;AMR_AF=0.4222;AFR_AF=0.5545;EUR_AF=0.3926;SAS_AF=0.2996;AA=a|||;VT=SNP
2	212176287	rs1836728	T	G	100	PASS	AC=537;AF=0.107228;AN=5008;NS=2504;DP=20290;EAS_AF=0.126;AMR_AF=0.1614;AFR_AF=0.028;EUR_AF=0.1412;SAS_AF=0.1217;AA=T|||;VT=SNP
2	212176499	rs1836727	G	A	100	PASS	AC=675;AF=0.134784;AN=5008;NS=2504;DP=15968;EAS_AF=0.128;AMR_AF=0.196;AFR_AF=0.1036;EUR_AF=0.1421;SAS_AF=0.1329;AA=G|||;VT=SNP
2	212176829	rs13026752	A	G	100	PASS	AC=1158;AF=0.23123;AN=5008;NS=2504;DP=15863;EAS_AF=0.128;AMR_AF=0.2205;AFR_AF=0.4402;EUR_AF=0.1521;SAS_AF=0.1442;AA=G|||;VT=SNP
2	212176967	rs7585359	G	A	100	PASS	AC=2180;AF=0.435304;AN=5008;NS=2504;DP=14293;EAS_AF=0.5169;AMR_AF=0.4193;AFR_AF=0.5136;EUR_AF=0.3907;SAS_AF=0.3027;AA=A|||;VT=SNP
2	212178062	rs9288429	A	G	100	PASS	AC=1292;AF=0.257987;AN=5008;NS=2504;DP=15023;EAS_AF=0.128;AMR_AF=0.2839;AFR_AF=0.4183;EUR_AF=0.2575;SAS_AF=0.1575;AA=A|||;VT=SNP
2	212179051	rs71422738	A	G	100	PASS	AC=808;AF=0.161342;AN=5008;NS=2504;DP=19566;EAS_AF=0.127;AMR_AF=0.2305;AFR_AF=0.0976;EUR_AF=0.2475;SAS_AF=0.1452;AA=A|||;VT=SNP
2	212179542	rs13019173	T	C	100	PASS	AC=811;AF=0.161941;AN=5008;NS=2504;DP=16465;EAS_AF=0.128;AMR_AF=0.232;AFR_AF=0.0983;EUR_AF=0.2475;SAS_AF=0.1452;AA=T|||;VT=SNP
2	212179718	rs7569417	A	G	100	PASS	AC=1254;AF=0.250399;AN=5008;NS=2504;DP=18423;EAS_AF=0.128;AMR_AF=0.2839;AFR_AF=0.3888;EUR_AF=0.2584;SAS_AF=0.1575;AA=G|||;VT=SNP
2	212180113	rs62180092	G	A	100	PASS	AC=1364;AF=0.272364;AN=5008;NS=2504;DP=20792;EAS_AF=0.3512;AMR_AF=0.1988;AFR_AF=0.0507;EUR_AF=0.3191;SAS_AF=0.4949;AA=G|||;VT=SNP
2	212180538	rs6706051	T	C	100	PASS	AC=1328;AF=0.265176;AN=5008;NS=2504;DP=21211;EAS_AF=0.128;AMR_AF=0.2839;AFR_AF=0.4448;EUR_AF=0.2584;SAS_AF=0.1575;AA=C|||;VT=SNP
2	212181355	rs1992027	G	A	100	PASS	AC=809;AF=0.161542;AN=5008;NS=2504;DP=18126;EAS_AF=0.127;AMR_AF=0.2291;AFR_AF=0.1021;EUR_AF=0.2465;SAS_AF=0.1421;AA=G|||;VT=SNP
2	212182057	rs7598021	T	C	100	PASS	AC=1447;AF=0.288938;AN=5008;NS=2504;DP=18327;EAS_AF=0.128;AMR_AF=0.2911;AFR_AF=0.5333;EUR_AF=0.2575;SAS_AF=0.1554;AA=C|||;VT=SNP
2	212184018	rs1836726	G	A	100	PASS	AC=1056;AF=0.210863;AN=5008;NS=2504;DP=19346;EAS_AF=0.3829;AMR_AF=0.1974;AFR_AF=0.093;EUR_AF=0.2396;SAS_AF=0.1728;AA=G|||;VT=SNP
2	212184097	rs11685580	C	T	100	PASS	AC=710;AF=0.141773;AN=5008;NS=2504;DP=18982;EAS_AF=0.128;AMR_AF=0.2262;AFR_AF=0.034;EUR_AF=0.2475;SAS_AF=0.1329;AA=C|||;VT=SNP
2	212184108	rs72945591	C	T	100	PASS	AC=1340;AF=0.267572;AN=5008;NS=2504;DP=19061;EAS_AF=0.3502;AMR_AF=0.17;AFR_AF=0.0469;EUR_AF=0.3171;SAS_AF=0.499;AA=C|||;VT=SNP
2	212184148	rs1836725	C	G	100	PASS	AC=1056;AF=0.210863;AN=5008;NS=2504;DP=18785;EAS_AF=0.3839;AMR_AF=0.1974;AFR_AF=0.093;EUR_AF=0.2396;SAS_AF=0.1718;AA=C|||;VT=SNP
2	212184700	rs7608946	T	G	100	PASS	AC=817;AF=0.163139;AN=5008;NS=2504;DP=19353;EAS_AF=0.128;AMR_AF=0.2334;AFR_AF=0.1036;EUR_AF=0.2475;SAS_AF=0.1431;AA=T|||;VT=SNP
2	212184834	rs12622547	T	C	100	PASS	AC=1435;AF=0.286542;AN=5008;NS=2504;DP=18826;EAS_AF=0.3869;AMR_AF=0.1873;AFR_AF=0.0749;EUR_AF=0.327;SAS_AF=0.498;AA=T|||;VT=SNP
2	212186227	rs1865683	C	T	100	PASS	AC=710;AF=0.141773;AN=5008;NS=2504;DP=12259;EAS_AF=0.127;AMR_AF=0.2233;AFR_AF=0.0363;EUR_AF=0.2475;SAS_AF=0.1329;AA=C|||;VT=SNP
2	212186600	rs1865682	C	T	100	PASS	AC=2405;AF=0.480232;AN=5008;NS=2504;DP=15244;EAS_AF=0.4752;AMR_AF=0.4841;AFR_AF=0.5862;EUR_AF=0.499;SAS_AF=0.32;AA=T|||;VT=SNP
2	212187644	rs1579598	A	G	100	PASS	AC=815;AF=0.16274;AN=5008;NS=2504;DP=14460;EAS_AF=0.128;AMR_AF=0.2291;AFR_AF=0.1036;EUR_AF=0.2485;SAS_AF=0.1431;AA=A|||;VT=SNP
2	212187886	rs1579597	G	A	100	PASS	AC=1279;AF=0.255391;AN=5008;NS=2504;DP=15423;EAS_AF=0.128;AMR_AF=0.2839;AFR_AF=0.4168;EUR_AF=0.2584;SAS_AF=0.1452;AA=A|||;VT=SNP
2	212189648	rs35668563	T	G	100	PASS	AC=1142;AF=0.228035;AN=5008;NS=2504;DP=18634;EAS_AF=0.3522;AMR_AF=0.2032;AFR_AF=0.1778;EUR_AF=0.2416;SAS_AF=0.1718;AA=T|||;VT=SNP
2	212189677	rs35634324	C	T	100	PASS	AC=1142;AF=0.228035;AN=5008;NS=2504;DP=18988;EAS_AF=0.3522;AMR_AF=0.2032;AFR_AF=0.1778;EUR_AF=0.2416;SAS_AF=0.1718;AA=C|||;VT=SNP
2	212189779	rs35421831	C	T	100	PASS	AC=1012;AF=0.202077;AN=5008;NS=2504;DP=18959;EAS_AF=0.3532;AMR_AF=0.1974;AFR_AF=0.0825;EUR_AF=0.2406;SAS_AF=0.1718;AA=C|||;VT=SNP
2	212189840	rs1836723	G	A	100	PASS	AC=694;AF=0.138578;AN=5008;NS=2504;DP=19811;EAS_AF=0.1131;AMR_AF=0.2233;AFR_AF=0.0356;EUR_AF=0.2465;SAS_AF=0.1329;AA=G|||;VT=SNP
2	212189946	rs10209497	C	T	100	PASS	AC=1164;AF=0.232428;AN=5008;NS=2504;DP=20090;EAS_AF=0.1141;AMR_AF=0.2767;AFR_AF=0.3457;EUR_AF=0.2565;SAS_AF=0.1452;AA=T|||;VT=SNP
2	212190339	rs1836722	T	C	100	PASS	AC=1012;AF=0.202077;AN=5008;NS=2504;DP=17121;EAS_AF=0.3532;AMR_AF=0.1974;AFR_AF=0.0825;EUR_AF=0.2406;SAS_AF=0.1718;AA=t|||;VT=SNP
2	212190574	rs61028848	G	A	100	PASS	AC=1173;AF=0.234225;AN=5008;NS=2504;DP=13646;EAS_AF=0.3532;AMR_AF=0.2032;AFR_AF=0.1997;EUR_AF=0.2425;SAS_AF=0.1718;AA=G|||;VT=SNP
2	212190961	rs34289887	A	G	100	PASS	AC=1125;AF=0.224641;AN=5008;NS=2504;DP=15171;EAS_AF=0.3492;AMR_AF=0.2032;AFR_AF=0.1672;EUR_AF=0.2416;SAS_AF=0.1718;AA=A|||;VT=SNP
2	212190965	rs12621724	A	G	100	PASS	AC=921;AF=0.183906;AN=5008;NS=2504;DP=15295;EAS_AF=0.1141;AMR_AF=0.2305;AFR_AF=0.1959;EUR_AF=0.2455;SAS_AF=0.1431;AA=A|||;VT=SNP
2	212190978	rs34535045	G	T	100	PASS	AC=1125;AF=0.224641;AN=5008;NS=2504;DP=15181;EAS_AF=0.3492;AMR_AF=0.2032;AFR_AF=0.1672;EUR_AF=0.2416;SAS_AF=0.1718;AA=G|||;VT=SNP
2	212191113	rs6707202	T	C	100	PASS	AC=1442;AF=0.287939;AN=5008;NS=2504;DP=16090;EAS_AF=0.3998;AMR_AF=0.1902;AFR_AF=0.0651;EUR_AF=0.328;SAS_AF=0.502;AA=T|||;VT=SNP
2	212191157	rs12621778	A	G	100	PASS	AC=1296;AF=0.258786;AN=5008;NS=2504;DP=16583;EAS_AF=0.1151;AMR_AF=0.2867;AFR_AF=0.4327;EUR_AF=0.2555;SAS_AF=0.1554;AA=A|||;VT=SNP
2	212192832	rs4511663	T	C	100	PASS	AC=2821;AF=0.563299;AN=5008;NS=2504;DP=13888;EAS_AF=0.75;AMR_AF=0.4496;AFR_AF=0.3729;EUR_AF=0.5795;SAS_AF=0.6922;AA=C|||;VT=SNP
2	212193442	rs13430690	A	G	100	PASS	AC=3666;AF=0.732029;AN=5008;NS=2504;DP=17279;EAS_AF=0.8651;AMR_AF=0.6715;AFR_AF=0.5182;EUR_AF=0.831;SAS_AF=0.8252;AA=G|||;VT=SNP
2	212194222	rs12694232	T	C	100	PASS	AC=3866;AF=0.771965;AN=5008;NS=2504;DP=16186;EAS_AF=0.8552;AMR_AF=0.6744;AFR_AF=0.646;EUR_AF=0.8459;SAS_AF=0.8497;AA=T|||;VT=SNP
2	212194775	rs36080736	C	T	100	PASS	AC=636;AF=0.126997;AN=5008;NS=2504;DP=17866;EAS_AF=0.1548;AMR_AF=0.1182;AFR_AF=0.0726;EUR_AF=0.17;SAS_AF=0.1339;AA=t|||;VT=SNP
2	212195182	rs4673608	G	A	100	PASS	AC=1236;AF=0.246805;AN=5008;NS=2504;DP=21385;EAS_AF=0.2728;AMR_AF=0.2839;AFR_AF=0.0552;EUR_AF=0.2227;SAS_AF=0.4775;AA=G|||;VT=SNP
2	212195610	rs11694182	T	G	100	PASS	AC=1211;AF=0.241813;AN=5008;NS=2504;DP=17448;EAS_AF=0.2341;AMR_AF=0.2738;AFR_AF=0.0552;EUR_AF=0.2376;SAS_AF=0.4836;AA=T|||;VT=SNP
2	212195834	rs7563593	G	C	100	PASS	AC=3596;AF=0.718051;AN=5008;NS=2504;DP=10987;EAS_AF=0.63;AMR_AF=0.6945;AFR_AF=0.8147;EUR_AF=0.6421;SAS_AF=0.773;AA=C|||;VT=SNP
2	212195836	rs7563594	G	A	100	PASS	AC=3407;AF=0.680312;AN=5008;NS=2504;DP=10993;EAS_AF=0.63;AMR_AF=0.6787;AFR_AF=0.7171;EUR_AF=0.6223;SAS_AF=0.7434;AA=A|||;VT=SNP
2	212196284	rs10804193	A	G	100	PASS	AC=1663;AF=0.332069;AN=5008;NS=2504;DP=12684;EAS_AF=0.3085;AMR_AF=0.3847;AFR_AF=0.4501;EUR_AF=0.2982;SAS_AF=0.1943;AA=A|||;VT=SNP
2	212196304	rs1836733	C	T	100	PASS	AC=3588;AF=0.716454;AN=5008;NS=2504;DP=13037;EAS_AF=0.627;AMR_AF=0.6902;AFR_AF=0.8147;EUR_AF=0.6421;SAS_AF=0.771;AA=T|||;VT=SNP
2	212196908	rs12614288	A	C	100	PASS	AC=517;AF=0.103235;AN=5008;NS=2504;DP=17986;EAS_AF=0.0843;AMR_AF=0.0303;AFR_AF=0.1732;EUR_AF=0.1014;SAS_AF=0.0818;AA=A|||;VT=SNP
2	212197700	rs13015581	A	G	100	PASS	AC=1090;AF=0.217652;AN=5008;NS=2504;DP=15656;EAS_AF=0.3056;AMR_AF=0.3372;AFR_AF=0.0764;EUR_AF=0.2813;SAS_AF=0.1677;AA=A|||;VT=SNP
2	212197720	rs11884737	T	C	100	PASS	AC=1639;AF=0.327276;AN=5008;NS=2504;DP=15952;EAS_AF=0.3085;AMR_AF=0.3833;AFR_AF=0.4191;EUR_AF=0.3171;SAS_AF=0.1933;AA=T|||;VT=SNP
2	212198526	rs62180093	G	A	100	PASS	AC=535;AF=0.106829;AN=5008;NS=2504;DP=16509;EAS_AF=0.0863;AMR_AF=0.0231;AFR_AF=0.1906;EUR_AF=0.0964;SAS_AF=0.0849;AA=G|||;VT=SNP
2	212198542	rs62180094	G	A	100	PASS	AC=642;AF=0.128195;AN=5008;NS=2504;DP=16158;EAS_AF=0.0863;AMR_AF=0.0274;AFR_AF=0.2693;EUR_AF=0.0964;SAS_AF=0.0849;AA=A|||;VT=SNP
2	212198935	rs1821662	A	G	100	PASS	AC=2009;AF=0.401158;AN=5008;NS=2504;DP=15585;EAS_AF=0.3938;AMR_AF=0.3184;AFR_AF=0.3691;EUR_AF=0.3479;SAS_AF=0.5654;AA=a|||;VT=SNP
2	212199158	rs10932371	A	G	100	PASS	AC=3598;AF=0.71845;AN=5008;NS=2504;DP=16767;EAS_AF=0.6974;AMR_AF=0.7032;AFR_AF=0.736;EUR_AF=0.67;SAS_AF=0.7771;AA=A|||;VT=SNP
2	212199636	rs10804194	C	T	100	PASS	AC=1715;AF=0.342452;AN=5008;NS=2504;DP=17066;EAS_AF=0.3294;AMR_AF=0.3055;AFR_AF=0.2095;EUR_AF=0.34;SAS_AF=0.5644;AA=C|||;VT=SNP
2	212199994	rs1595068	T	C	100	PASS	AC=1641;AF=0.327676;AN=5008;NS=2504;DP=16199;EAS_AF=0.3869;AMR_AF=0.2997;AFR_AF=0.112;EUR_AF=0.339;SAS_AF=0.5665;AA=T|||;VT=SNP
2	212200881	rs7562566	G	A	100	PASS	AC=3225;AF=0.64397;AN=5008;NS=2504;DP=16715;EAS_AF=0.628;AMR_AF=0.6671;AFR_AF=0.5779;EUR_AF=0.6262;SAS_AF=0.7515;AA=G|||;VT=SNP
2	212200898	rs7562574	G	A	100	PASS	AC=3580;AF=0.714856;AN=5008;NS=2504;DP=17388;EAS_AF=0.628;AMR_AF=0.6916;AFR_AF=0.8064;EUR_AF=0.6421;SAS_AF=0.772;AA=A|||;VT=SNP
2	212201066	rs71350745	G	A	100	PASS	AC=1285;AF=0.256589;AN=5008;NS=2504;DP=18005;EAS_AF=0.3016;AMR_AF=0.3516;AFR_AF=0.2194;EUR_AF=0.2813;SAS_AF=0.1677;AA=G|||;VT=SNP
2	212202480	rs10210752	T	C	100	PASS	AC=3090;AF=0.617013;AN=5008;NS=2504;DP=18925;EAS_AF=0.6349;AMR_AF=0.6556;AFR_AF=0.4796;EUR_AF=0.6183;SAS_AF=0.7556;AA=C|||;VT=SNP
2	212202491	rs7566827	C	T	100	PASS	AC=3586;AF=0.716054;AN=5008;NS=2504;DP=18636;EAS_AF=0.6339;AMR_AF=0.696;AFR_AF=0.8101;EUR_AF=0.6511;SAS_AF=0.7546;AA=T|||;VT=SNP
2	212202727	rs11900018	C	G	100	PASS	AC=3098;AF=0.61861;AN=5008;NS=2504;DP=18624;EAS_AF=0.6329;AMR_AF=0.6614;AFR_AF=0.4796;EUR_AF=0.6243;SAS_AF=0.7556;AA=G|||;VT=SNP
2	212202775	rs11900094	G	A	100	PASS	AC=3315;AF=0.661941;AN=5008;NS=2504;DP=16389;EAS_AF=0.6329;AMR_AF=0.6772;AFR_AF=0.615;EUR_AF=0.6412;SAS_AF=0.7658;AA=A|||;VT=SNP
2	212203087	rs55687168	G	T	100	PASS	AC=1578;AF=0.315096;AN=5008;NS=2504;DP=15378;EAS_AF=0.3244;AMR_AF=0.3055;AFR_AF=0.112;EUR_AF=0.3429;SAS_AF=0.5583;AA=G|||;VT=SNP
2	212203146	rs16845916	T	A	100	PASS	AC=1585;AF=0.316494;AN=5008;NS=2504;DP=15198;EAS_AF=0.3304;AMR_AF=0.3055;AFR_AF=0.112;EUR_AF=0.3429;SAS_AF=0.5593;AA=T|||;VT=SNP
2	212203600	rs16845921	T	C	100	PASS	AC=452;AF=0.0902556;AN=5008;NS=2504;DP=18736;EAS_AF=0.0863;AMR_AF=0.0317;AFR_AF=0.1248;EUR_AF=0.0984;SAS_AF=0.0808;AA=t|||;VT=SNP
2	212205292	rs7578085	G	C	100	PASS	AC=3306;AF=0.660144;AN=5008;NS=2504;DP=16308;EAS_AF=0.6667;AMR_AF=0.6758;AFR_AF=0.6006;EUR_AF=0.6312;SAS_AF=0.7526;AA=C|||;VT=SNP
2	212205493	rs7592118	T	C	100	PASS	AC=3792;AF=0.757188;AN=5008;NS=2504;DP=15910;EAS_AF=0.7282;AMR_AF=0.7104;AFR_AF=0.8548;EUR_AF=0.666;SAS_AF=0.7822;AA=C|||;VT=SNP
2	212205896	rs1836748	G	T	100	PASS	AC=4778;AF=0.954073;AN=5008;NS=2504;DP=17121;EAS_AF=0.9107;AMR_AF=0.9683;AFR_AF=0.9962;EUR_AF=0.9553;SAS_AF=0.9305;AA=T|||;VT=SNP
2	212206069	rs1836747	T	C	100	PASS	AC=3403;AF=0.679513;AN=5008;NS=2504;DP=16252;EAS_AF=0.7272;AMR_AF=0.6888;AFR_AF=0.5938;EUR_AF=0.6481;SAS_AF=0.772;AA=C|||;VT=SNP
2	212207028	rs4672610	A	G	100	PASS	AC=3773;AF=0.753395;AN=5008;NS=2504;DP=13475;EAS_AF=0.7321;AMR_AF=0.7089;AFR_AF=0.8343;EUR_AF=0.666;SAS_AF=0.7873;AA=G|||;VT=SNP
2	212207337	rs4672611	A	G	100	PASS	AC=1191;AF=0.237819;AN=5008;NS=2504;DP=12055;EAS_AF=0.3095;AMR_AF=0.3228;AFR_AF=0.1589;EUR_AF=0.2753;SAS_AF=0.1718;AA=A|||;VT=SNP
2	212207405	rs13385902	G	C	100	PASS	AC=1071;AF=0.213858;AN=5008;NS=2504;DP=11934;EAS_AF=0.0873;AMR_AF=0.0764;AFR_AF=0.5454;EUR_AF=0.1173;SAS_AF=0.093;AA=G|||;VT=SNP
2	212207580	rs61031475	T	C	100	PASS	AC=501;AF=0.10004;AN=5008;NS=2504;DP=12821;EAS_AF=0.0863;AMR_AF=0.0331;AFR_AF=0.1611;EUR_AF=0.0994;SAS_AF=0.0798;AA=T|||;VT=SNP
2	212208463	rs7603166	T	C	100	PASS	AC=1796;AF=0.358626;AN=5008;NS=2504;DP=18007;EAS_AF=0.4266;AMR_AF=0.3285;AFR_AF=0.1755;EUR_AF=0.3519;SAS_AF=0.5644;AA=t|||;VT=SNP
2	212208854	rs8179762	C	A	100	PASS	AC=1163;AF=0.232228;AN=5008;NS=2504;DP=18992;EAS_AF=0.3046;AMR_AF=0.3213;AFR_AF=0.1437;EUR_AF=0.2704;SAS_AF=0.1748;AA=C|||;VT=SNP
2	212209269	rs1579600	A	G	100	PASS	AC=1788;AF=0.357029;AN=5008;NS=2504;DP=15924;EAS_AF=0.4187;AMR_AF=0.3285;AFR_AF=0.1755;EUR_AF=0.3519;SAS_AF=0.5644;AA=A|||;VT=SNP
2	212209381	rs13007126	A	G	100	PASS	AC=1205;AF=0.240615;AN=5008;NS=2504;DP=15548;EAS_AF=0.3125;AMR_AF=0.3343;AFR_AF=0.1415;EUR_AF=0.2922;SAS_AF=0.181;AA=A|||;VT=SNP
2	212210170	rs6747894	G	A	100	PASS	AC=3744;AF=0.747604;AN=5008;NS=2504;DP=17183;EAS_AF=0.6716;AMR_AF=0.7017;AFR_AF=0.8722;EUR_AF=0.66;SAS_AF=0.7802;AA=A|||;VT=SNP
2	212212418	rs4673609	A	G	100	PASS	AC=1964;AF=0.392173;AN=5008;NS=2504;DP=19053;EAS_AF=0.4216;AMR_AF=0.3228;AFR_AF=0.3116;EUR_AF=0.337;SAS_AF=0.5767;AA=G|||;VT=SNP
2	212212744	rs1836745	C	A	100	PASS	AC=3714;AF=0.741613;AN=5008;NS=2504;DP=17519;EAS_AF=0.7282;AMR_AF=0.6902;AFR_AF=0.8298;EUR_AF=0.6481;SAS_AF=0.7689;AA=A|||;VT=SNP
2	212213408	rs6738982	G	A	100	PASS	AC=2369;AF=0.473043;AN=5008;NS=2504;DP=16203;EAS_AF=0.3571;AMR_AF=0.3545;AFR_AF=0.6384;EUR_AF=0.3539;SAS_AF=0.5757;AA=A|||;VT=SNP
2	212214642	rs1836744	C	T	100	PASS	AC=2944;AF=0.587859;AN=5008;NS=2504;DP=17723;EAS_AF=0.6657;AMR_AF=0.6297;AFR_AF=0.3918;EUR_AF=0.5994;SAS_AF=0.7311;AA=C|||;VT=SNP
2	212214783	rs72947621	A	T	100	PASS	AC=828;AF=0.165335;AN=5008;NS=2504;DP=17913;EAS_AF=0.1845;AMR_AF=0.2522;AFR_AF=0.0121;EUR_AF=0.2962;SAS_AF=0.1564;AA=G|||;VT=SNP
2	212215405	rs1836743	C	T	100	PASS	AC=3556;AF=0.710064;AN=5008;NS=2504;DP=16662;EAS_AF=0.6667;AMR_AF=0.6729;AFR_AF=0.8056;EUR_AF=0.6173;SAS_AF=0.7474;AA=C|||;VT=SNP
2	212215815	rs13018246	C	G	100	PASS	AC=1202;AF=0.240016;AN=5008;NS=2504;DP=18692;EAS_AF=0.3085;AMR_AF=0.3314;AFR_AF=0.1392;EUR_AF=0.2942;SAS_AF=0.1851;AA=C|||;VT=SNP
2	212215944	rs12468497	C	T	100	PASS	AC=1301;AF=0.259784;AN=5008;NS=2504;DP=16555;EAS_AF=0.2788;AMR_AF=0.2781;AFR_AF=0.09;EUR_AF=0.2386;SAS_AF=0.4785;AA=C|||;VT=SNP
2	212216178	rs7599288	G	A	100	PASS	AC=3583;AF=0.715455;AN=5008;NS=2504;DP=20196;EAS_AF=0.6667;AMR_AF=0.6729;AFR_AF=0.8079;EUR_AF=0.6213;SAS_AF=0.7679;AA=A|||;VT=SNP
2	212216931	rs1836742	T	C	100	PASS	AC=3601;AF=0.71905;AN=5008;NS=2504;DP=17011;EAS_AF=0.6716;AMR_AF=0.6787;AFR_AF=0.8086;EUR_AF=0.6272;SAS_AF=0.7699;AA=C|||;VT=SNP
2	212217075	rs78208734	G	T	100	PASS	AC=553;AF=0.110423;AN=5008;NS=2504;DP=18040;EAS_AF=0.2748;AMR_AF=0.1527;AFR_AF=0.0129;EUR_AF=0.0924;SAS_AF=0.0613;AA=G|||;VT=SNP
2	212217128	rs1836741	G	A	100	PASS	AC=3633;AF=0.725439;AN=5008;NS=2504;DP=16971;EAS_AF=0.6687;AMR_AF=0.6801;AFR_AF=0.8336;EUR_AF=0.6272;SAS_AF=0.771;AA=A|||;VT=SNP
2	212217857	rs10932372	G	A	100	PASS	AC=1175;AF=0.234625;AN=5008;NS=2504;DP=16959;EAS_AF=0.3135;AMR_AF=0.3314;AFR_AF=0.118;EUR_AF=0.2922;SAS_AF=0.183;AA=G|||;VT=SNP
2	212220597	rs62180104	C	G	100	PASS	AC=1690;AF=0.33746;AN=5008;NS=2504;DP=17482;EAS_AF=0.4226;AMR_AF=0.3156;AFR_AF=0.1097;EUR_AF=0.3449;SAS_AF=0.5654;AA=C|||;VT=SNP
2	212221462	rs1821661	T	A	100	PASS	AC=711;AF=0.141973;AN=5008;NS=2504;DP=17547;EAS_AF=0.0903;AMR_AF=0.036;AFR_AF=0.3094;EUR_AF=0.0855;SAS_AF=0.1022;AA=T|||;VT=SNP
2	212221824	rs1595067	T	C	100	PASS	AC=1480;AF=0.295527;AN=5008;NS=2504;DP=16552;EAS_AF=0.3452;AMR_AF=0.3213;AFR_AF=0.0976;EUR_AF=0.2883;SAS_AF=0.501;AA=t|||;VT=SNP
2	212221868	rs2033644	T	G	100	PASS	AC=1039;AF=0.207468;AN=5008;NS=2504;DP=17247;EAS_AF=0.2857;AMR_AF=0.2954;AFR_AF=0.0908;EUR_AF=0.2604;SAS_AF=0.1677;AA=t|||;VT=SNP
2	212221870	rs2033643	C	A	100	PASS	AC=1041;AF=0.207867;AN=5008;NS=2504;DP=17276;EAS_AF=0.2867;AMR_AF=0.2954;AFR_AF=0.0908;EUR_AF=0.2614;SAS_AF=0.1677;AA=c|||;VT=SNP
2	212221931	rs16845944	T	C	100	PASS	AC=436;AF=0.0870607;AN=5008;NS=2504;DP=16596;EAS_AF=0.0893;AMR_AF=0.0303;AFR_AF=0.1233;EUR_AF=0.0855;SAS_AF=0.0777;AA=T|||;VT=SNP
2	212222358	rs1836737	A	G	100	PASS	AC=1762;AF=0.351837;AN=5008;NS=2504;DP=18677;EAS_AF=0.4325;AMR_AF=0.3357;AFR_AF=0.1218;EUR_AF=0.3648;SAS_AF=0.5777;AA=A|||;VT=SNP
2	212224474	rs80344950	G	A	100	PASS	AC=199;AF=0.0397364;AN=5008;NS=2504;DP=18205;EAS_AF=0.0079;AMR_AF=0.0317;AFR_AF=0.0265;EUR_AF=0.0706;SAS_AF=0.0644;AA=g|||;VT=SNP
2	212224689	rs1583483	T	C	100	PASS	AC=3754;AF=0.749601;AN=5008;NS=2504;DP=17831;EAS_AF=0.7183;AMR_AF=0.6844;AFR_AF=0.8631;EUR_AF=0.6451;SAS_AF=0.7822;AA=C|||;VT=SNP
2	212224699	rs7559343	C	T	100	PASS	AC=2186;AF=0.436502;AN=5008;NS=2504;DP=17954;EAS_AF=0.4315;AMR_AF=0.3458;AFR_AF=0.4213;EUR_AF=0.3638;SAS_AF=0.6012;AA=T|||;VT=SNP
2	212225453	rs12472934	C	G	100	PASS	AC=1379;AF=0.275359;AN=5008;NS=2504;DP=17443;EAS_AF=0.2857;AMR_AF=0.3012;AFR_AF=0.0953;EUR_AF=0.2614;SAS_AF=0.5041;AA=C|||;VT=SNP
2	212225520	rs11901831	T	C	100	PASS	AC=964;AF=0.192492;AN=5008;NS=2504;DP=17160;EAS_AF=0.0893;AMR_AF=0.062;AFR_AF=0.469;EUR_AF=0.1064;SAS_AF=0.1063;AA=C|||;VT=SNP
2	212225745	rs6727172	T	C	100	PASS	AC=3597;AF=0.718251;AN=5008;NS=2504;DP=17808;EAS_AF=0.6587;AMR_AF=0.6571;AFR_AF=0.8404;EUR_AF=0.6083;SAS_AF=0.771;AA=C|||;VT=SNP
2	212226102	rs56172792	C	A	100	PASS	AC=578;AF=0.115415;AN=5008;NS=2504;DP=17427;EAS_AF=0.0873;AMR_AF=0.0259;AFR_AF=0.326;EUR_AF=0.0119;SAS_AF=0.0297;AA=A|||;VT=SNP
2	212226177	rs6712652	G	A	100	PASS	AC=1324;AF=0.264377;AN=5008;NS=2504;DP=16665;EAS_AF=0.2817;AMR_AF=0.2839;AFR_AF=0.087;EUR_AF=0.2416;SAS_AF=0.4959;AA=G|||;VT=SNP
2	212227157	rs58735954	A	G	100	PASS	AC=451;AF=0.0900559;AN=5008;NS=2504;DP=19987;EAS_AF=0.0883;AMR_AF=0.0317;AFR_AF=0.1218;EUR_AF=0.1004;SAS_AF=0.0798;AA=A|||;VT=SNP
2	212227447	rs11888548	A	G	100	PASS	AC=963;AF=0.192292;AN=5008;NS=2504;DP=20259;EAS_AF=0.0893;AMR_AF=0.0548;AFR_AF=0.4773;EUR_AF=0.1004;SAS_AF=0.1053;AA=G|||;VT=SNP
2	212227957	rs7571041	G	A	100	PASS	AC=745;AF=0.148762;AN=5008;NS=2504;DP=20883;EAS_AF=0.0883;AMR_AF=0.0403;AFR_AF=0.348;EUR_AF=0.0835;SAS_AF=0.0859;AA=G|||;VT=SNP
2	212228096	rs7571245	G	A	100	PASS	AC=3460;AF=0.690895;AN=5008;NS=2504;DP=19443;EAS_AF=0.6607;AMR_AF=0.6455;AFR_AF=0.7572;EUR_AF=0.5924;SAS_AF=0.7658;AA=A|||;VT=SNP
2	212228115	rs12992745	T	C	100	PASS	AC=1062;AF=0.212061;AN=5008;NS=2504;DP=19712;EAS_AF=0.2927;AMR_AF=0.3055;AFR_AF=0.0968;EUR_AF=0.2634;SAS_AF=0.1656;AA=T|||;VT=SNP
2	212228209	rs2371261	C	T	100	PASS	AC=857;AF=0.171126;AN=5008;NS=2504;DP=18756;EAS_AF=0.1796;AMR_AF=0.2594;AFR_AF=0.0129;EUR_AF=0.3211;SAS_AF=0.1595;AA=C|||;VT=SNP
2	212228257	rs112331273	T	C	100	PASS	AC=1369;AF=0.273363;AN=5008;NS=2504;DP=19997;EAS_AF=0.2867;AMR_AF=0.2983;AFR_AF=0.0893;EUR_AF=0.2644;SAS_AF=0.5;AA=T|||;VT=SNP
2	212228438	rs10427172	T	C	100	PASS	AC=783;AF=0.15635;AN=5008;NS=2504;DP=20203;EAS_AF=0.0893;AMR_AF=0.049;AFR_AF=0.3487;EUR_AF=0.0934;SAS_AF=0.1063;AA=C|||;VT=SNP
2	212229201	rs73083810	A	G	100	PASS	AC=783;AF=0.15635;AN=5008;NS=2504;DP=17149;EAS_AF=0.0893;AMR_AF=0.0418;AFR_AF=0.3487;EUR_AF=0.0994;SAS_AF=0.1053;AA=G|||;VT=SNP
2	212229396	rs60254210	C	T	100	PASS	AC=570;AF=0.113818;AN=5008;NS=2504;DP=13523;EAS_AF=0.0873;AMR_AF=0.0317;AFR_AF=0.2231;EUR_AF=0.0805;SAS_AF=0.0859;AA=C|||;VT=SNP
2	212230359	rs60598560	A	C	100	PASS	AC=1463;AF=0.292133;AN=5008;NS=2504;DP=17300;EAS_AF=0.3462;AMR_AF=0.3055;AFR_AF=0.0983;EUR_AF=0.2783;SAS_AF=0.5031;AA=A|||;VT=SNP
2	212230558	rs72947639	T	C	100	PASS	AC=564;AF=0.11262;AN=5008;NS=2504;DP=16533;EAS_AF=0.0863;AMR_AF=0.0346;AFR_AF=0.3245;EUR_AF=0.0129;SAS_AF=0.0112;AA=T|||;VT=SNP
2	212230560	rs72947641	A	T	100	PASS	AC=532;AF=0.10623;AN=5008;NS=2504;DP=16478;EAS_AF=0.0863;AMR_AF=0.0346;AFR_AF=0.3011;EUR_AF=0.0119;SAS_AF=0.0112;AA=A|||;VT=SNP
2	212230621	rs73083812	C	T	100	PASS	AC=565;AF=0.112819;AN=5008;NS=2504;DP=16931;EAS_AF=0.0863;AMR_AF=0.0346;AFR_AF=0.3253;EUR_AF=0.0129;SAS_AF=0.0112;AA=C|||;VT=SNP
2	212231024	rs4673610	T	C	100	PASS	AC=3777;AF=0.754193;AN=5008;NS=2504;DP=20663;EAS_AF=0.7163;AMR_AF=0.6931;AFR_AF=0.8714;EUR_AF=0.6511;SAS_AF=0.7843;AA=C|||;VT=SNP
2	212231779	rs60650708	A	G	100	PASS	AC=1554;AF=0.310304;AN=5008;NS=2504;DP=17619;EAS_AF=0.4256;AMR_AF=0.317;AFR_AF=0.0915;EUR_AF=0.2863;SAS_AF=0.5072;AA=A|||;VT=SNP
2	212232053	rs66600814	T	C	100	PASS	AC=570;AF=0.113818;AN=5008;NS=2504;DP=21617;EAS_AF=0.0873;AMR_AF=0.036;AFR_AF=0.3101;EUR_AF=0.0169;SAS_AF=0.0307;AA=C|||;VT=SNP
2	212233853	rs2033648	T	A	100	PASS	AC=3646;AF=0.728035;AN=5008;NS=2504;DP=14142;EAS_AF=0.6617;AMR_AF=0.6916;AFR_AF=0.8381;EUR_AF=0.6282;SAS_AF=0.7761;AA=A|||;VT=SNP
2	212235017	rs2371262	G	T	100	PASS	AC=2146;AF=0.428514;AN=5008;NS=2504;DP=14158;EAS_AF=0.375;AMR_AF=0.379;AFR_AF=0.4183;EUR_AF=0.3618;SAS_AF=0.6012;AA=T|||;VT=SNP
2	212236088	rs2371263	T	C	100	PASS	AC=2409;AF=0.48103;AN=5008;NS=2504;DP=19313;EAS_AF=0.4385;AMR_AF=0.3818;AFR_AF=0.5915;EUR_AF=0.341;SAS_AF=0.59;AA=C|||;VT=SNP
2	212236141	rs1579599	A	G	100	PASS	AC=2401;AF=0.479433;AN=5008;NS=2504;DP=18132;EAS_AF=0.4385;AMR_AF=0.3818;AFR_AF=0.5862;EUR_AF=0.34;SAS_AF=0.59;AA=A|||;VT=SNP
2	212236888	rs12992319	G	A	100	PASS	AC=1148;AF=0.229233;AN=5008;NS=2504;DP=19214;EAS_AF=0.2748;AMR_AF=0.2896;AFR_AF=0.1755;EUR_AF=0.2684;SAS_AF=0.1718;AA=G|||;VT=SNP
2	212237340	rs12992904	C	T	100	PASS	AC=3345;AF=0.667931;AN=5008;NS=2504;DP=17239;EAS_AF=0.7123;AMR_AF=0.647;AFR_AF=0.6089;EUR_AF=0.6074;SAS_AF=0.7791;AA=T|||;VT=SNP
2	212237705	rs62180134	A	T	100	PASS	AC=1613;AF=0.322085;AN=5008;NS=2504;DP=19268;EAS_AF=0.3522;AMR_AF=0.3069;AFR_AF=0.115;EUR_AF=0.328;SAS_AF=0.5757;AA=A|||;VT=SNP
2	212237767	rs13025037	T	A	100	PASS	AC=3345;AF=0.667931;AN=5008;NS=2504;DP=18950;EAS_AF=0.7123;AMR_AF=0.6499;AFR_AF=0.6089;EUR_AF=0.6074;SAS_AF=0.7771;AA=A|||;VT=SNP
2	212237829	rs62180135	A	T	100	PASS	AC=1613;AF=0.322085;AN=5008;NS=2504;DP=18931;EAS_AF=0.3522;AMR_AF=0.3069;AFR_AF=0.115;EUR_AF=0.328;SAS_AF=0.5757;AA=A|||;VT=SNP
2	212238366	rs1971803	A	G	100	PASS	AC=2393;AF=0.477835;AN=5008;NS=2504;DP=5940;EAS_AF=0.4355;AMR_AF=0.3804;AFR_AF=0.5862;EUR_AF=0.34;SAS_AF=0.5859;AA=A|||;VT=SNP
2	212238541	rs1971802	G	A	100	PASS	AC=1612;AF=0.321885;AN=5008;NS=2504;DP=15698;EAS_AF=0.3462;AMR_AF=0.3141;AFR_AF=0.115;EUR_AF=0.334;SAS_AF=0.5695;AA=G|||;VT=SNP
2	212238982	rs1821659	T	C	100	PASS	AC=1211;AF=0.241813;AN=5008;NS=2504;DP=18426;EAS_AF=0.2837;AMR_AF=0.2939;AFR_AF=0.2156;EUR_AF=0.2654;SAS_AF=0.1728;AA=T|||;VT=SNP
2	212239070	rs1821658	C	G	100	PASS	AC=1222;AF=0.24401;AN=5008;NS=2504;DP=18335;EAS_AF=0.2857;AMR_AF=0.2968;AFR_AF=0.2156;EUR_AF=0.2704;SAS_AF=0.1748;AA=G|||;VT=SNP
2	212239075	rs1836735	G	A	100	PASS	AC=1598;AF=0.319089;AN=5008;NS=2504;DP=18238;EAS_AF=0.3442;AMR_AF=0.3069;AFR_AF=0.1142;EUR_AF=0.328;SAS_AF=0.5695;AA=G|||;VT=SNP
2	212239076	rs1836734	C	A	100	PASS	AC=1598;AF=0.319089;AN=5008;NS=2504;DP=18312;EAS_AF=0.3442;AMR_AF=0.3069;AFR_AF=0.1142;EUR_AF=0.328;SAS_AF=0.5695;AA=C|||;VT=SNP
2	212239435	rs2887992	G	C	100	PASS	AC=1588;AF=0.317093;AN=5008;NS=2504;DP=19647;EAS_AF=0.3462;AMR_AF=0.2983;AFR_AF=0.1142;EUR_AF=0.3221;SAS_AF=0.5695;AA=G|||;VT=SNP
2	212240337	rs1971801	T	C	100	PASS	AC=1657;AF=0.330871;AN=5008;NS=2504;DP=13425;EAS_AF=0.3502;AMR_AF=0.3184;AFR_AF=0.1271;EUR_AF=0.3469;SAS_AF=0.5787;AA=T|||;VT=SNP
2	212241725	rs1595066	C	T	100	PASS	AC=1665;AF=0.332468;AN=5008;NS=2504;DP=19504;EAS_AF=0.3492;AMR_AF=0.3098;AFR_AF=0.1407;EUR_AF=0.339;SAS_AF=0.5838;AA=C|||;VT=SNP
2	212242192	rs11895168	A	C	100	PASS	AC=3545;AF=0.707867;AN=5008;NS=2504;DP=18467;EAS_AF=0.7143;AMR_AF=0.6671;AFR_AF=0.7655;EUR_AF=0.6044;SAS_AF=0.7587;AA=A|||;VT=SNP
2	212242434	rs7565960	G	A	100	PASS	AC=1056;AF=0.210863;AN=5008;NS=2504;DP=18294;EAS_AF=0.2738;AMR_AF=0.2752;AFR_AF=0.1399;EUR_AF=0.2445;SAS_AF=0.1616;AA=G|||;VT=SNP
2	212242641	rs1595065	G	A	100	PASS	AC=3852;AF=0.769169;AN=5008;NS=2504;DP=18390;EAS_AF=0.7143;AMR_AF=0.683;AFR_AF=0.9614;EUR_AF=0.6163;SAS_AF=0.7843;AA=A|||;VT=SNP
2	212242745	rs1595064	G	C	100	PASS	AC=2463;AF=0.491813;AN=5008;NS=2504;DP=17916;EAS_AF=0.4355;AMR_AF=0.3833;AFR_AF=0.6044;EUR_AF=0.3579;SAS_AF=0.6125;AA=G|||;VT=SNP
2	212243011	rs16845990	T	C	100	PASS	AC=2274;AF=0.454073;AN=5008;NS=2504;DP=17190;EAS_AF=0.4415;AMR_AF=0.3703;AFR_AF=0.4637;EUR_AF=0.3579;SAS_AF=0.6125;AA=T|||;VT=SNP
2	212243422	rs1972820	G	A	100	PASS	AC=3338;AF=0.666534;AN=5008;NS=2504;DP=17392;EAS_AF=0.7143;AMR_AF=0.6484;AFR_AF=0.6082;EUR_AF=0.6024;SAS_AF=0.7751;AA=A|||;VT=SNP
2	212243703	rs13003941	G	T	100	PASS	AC=1126;AF=0.22484;AN=5008;NS=2504;DP=16754;EAS_AF=0.2748;AMR_AF=0.2997;AFR_AF=0.0976;EUR_AF=0.2972;SAS_AF=0.2178;AA=g|||;VT=SNP
2	212244403	rs10932374	G	A	100	PASS	AC=1455;AF=0.290535;AN=5008;NS=2504;DP=16430;EAS_AF=0.3393;AMR_AF=0.2767;AFR_AF=0.1331;EUR_AF=0.2624;SAS_AF=0.4918;AA=G|||;VT=SNP
2	212244657	rs12467225	C	T	100	PASS	AC=1514;AF=0.302316;AN=5008;NS=2504;DP=18532;EAS_AF=0.3413;AMR_AF=0.2853;AFR_AF=0.1392;EUR_AF=0.2873;SAS_AF=0.5102;AA=C|||;VT=SNP
2	212244718	rs12471583	T	C	100	PASS	AC=1526;AF=0.304712;AN=5008;NS=2504;DP=18344;EAS_AF=0.3532;AMR_AF=0.2954;AFR_AF=0.1248;EUR_AF=0.2952;SAS_AF=0.5143;AA=T|||;VT=SNP
2	212244952	rs1836724	G	A	100	PASS	AC=3028;AF=0.604633;AN=5008;NS=2504;DP=17499;EAS_AF=0.7163;AMR_AF=0.6354;AFR_AF=0.3964;EUR_AF=0.6004;SAS_AF=0.7536;AA=A|||;VT=SNP
2	212245284	rs12475523	A	G	100	PASS	AC=3078;AF=0.614617;AN=5008;NS=2504;DP=16056;EAS_AF=0.7173;AMR_AF=0.6383;AFR_AF=0.4198;EUR_AF=0.6133;SAS_AF=0.7566;AA=G|||;VT=SNP
2	212245489	rs4672612	A	G	100	PASS	AC=3066;AF=0.61222;AN=5008;NS=2504;DP=16840;EAS_AF=0.7192;AMR_AF=0.6427;AFR_AF=0.4077;EUR_AF=0.6133;SAS_AF=0.7556;AA=G|||;VT=SNP
2	212247834	rs3748960	C	T	100	PASS	AC=4757;AF=0.94988;AN=5008;NS=2504;DP=15159;EAS_AF=0.8988;AMR_AF=0.9467;AFR_AF=0.9955;EUR_AF=0.9523;SAS_AF=0.9407;AA=T|||;VT=SNP
2	212249706	rs3791682	T	C	100	PASS	AC=1702;AF=0.339856;AN=5008;NS=2504;DP=15646;EAS_AF=0.4385;AMR_AF=0.3314;AFR_AF=0.1657;EUR_AF=0.3022;SAS_AF=0.5184;AA=T|||;VT=SNP
2	212249836	rs10048757	G	A	100	PASS	AC=3483;AF=0.695487;AN=5008;NS=2504;DP=17250;EAS_AF=0.7093;AMR_AF=0.6671;AFR_AF=0.7216;EUR_AF=0.6054;SAS_AF=0.7587;AA=A|||;VT=SNP
2	212250195	rs16846013	G	A	100	PASS	AC=1275;AF=0.254593;AN=5008;NS=2504;DP=17285;EAS_AF=0.3373;AMR_AF=0.2752;AFR_AF=0.0885;EUR_AF=0.2028;SAS_AF=0.4325;AA=G|||;VT=SNP
2	212250625	rs1816533	G	A	100	PASS	AC=3470;AF=0.692891;AN=5008;NS=2504;DP=15596;EAS_AF=0.7073;AMR_AF=0.6614;AFR_AF=0.7216;EUR_AF=0.5994;SAS_AF=0.7577;AA=A|||;VT=SNP
2	212251070	rs1595062	A	G	100	PASS	AC=3735;AF=0.745807;AN=5008;NS=2504;DP=16467;EAS_AF=0.7103;AMR_AF=0.6916;AFR_AF=0.8593;EUR_AF=0.6402;SAS_AF=0.7761;AA=G|||;VT=SNP
2	212251864	rs3748962	T	C	100	PASS	AC=1117;AF=0.223043;AN=5008;NS=2504;DP=18765;EAS_AF=0.2887;AMR_AF=0.2983;AFR_AF=0.0756;EUR_AF=0.2992;SAS_AF=0.2229;AA=T|||;VT=SNP;EX_TARGET
2	212252809	rs934607	G	A	100	PASS	AC=3411;AF=0.68111;AN=5008;NS=2504;DP=18412;EAS_AF=0.7073;AMR_AF=0.6455;AFR_AF=0.7284;EUR_AF=0.5626;SAS_AF=0.7372;AA=A|||;VT=SNP
2	212252955	rs934606	C	T	100	PASS	AC=1093;AF=0.218251;AN=5008;NS=2504;DP=17004;EAS_AF=0.2778;AMR_AF=0.2954;AFR_AF=0.0749;EUR_AF=0.2922;SAS_AF=0.2198;AA=C|||;VT=SNP
2	212254247	rs1821656	G	T	100	PASS	AC=3681;AF=0.735024;AN=5008;NS=2504;DP=16142;EAS_AF=0.7133;AMR_AF=0.6744;AFR_AF=0.8502;EUR_AF=0.6113;SAS_AF=0.772;AA=T|||;VT=SNP
2	212255062	rs72947685	A	G	100	PASS	AC=216;AF=0.043131;AN=5008;NS=2504;DP=18078;EAS_AF=0.0863;AMR_AF=0.0461;AFR_AF=0.0408;EUR_AF=0.0149;SAS_AF=0.0286;AA=A|||;VT=SNP
2	212255851	rs12619707	G	C	100	PASS	AC=496;AF=0.0990415;AN=5008;NS=2504;DP=16874;EAS_AF=0.0853;AMR_AF=0.0677;AFR_AF=0.2201;EUR_AF=0.0298;SAS_AF=0.0429;AA=C|||;VT=SNP
2	212256192	rs6749560	C	T	100	PASS	AC=1502;AF=0.29992;AN=5008;NS=2504;DP=15929;EAS_AF=0.3423;AMR_AF=0.2695;AFR_AF=0.1611;EUR_AF=0.2634;SAS_AF=0.5031;AA=C|||;VT=SNP
2	212257285	rs1865681	A	G	100	PASS	AC=2608;AF=0.520767;AN=5008;NS=2504;DP=11785;EAS_AF=0.5784;AMR_AF=0.5303;AFR_AF=0.3858;EUR_AF=0.4911;SAS_AF=0.6677;AA=G|||;VT=SNP
2	212258353	rs3791686	T	C	100	PASS	AC=1500;AF=0.299521;AN=5008;NS=2504;DP=17312;EAS_AF=0.2867;AMR_AF=0.3199;AFR_AF=0.3238;EUR_AF=0.3241;SAS_AF=0.2403;AA=T|||;VT=SNP
2	212258767	rs3791687	A	T	100	PASS	AC=1540;AF=0.307508;AN=5008;NS=2504;DP=17917;EAS_AF=0.3373;AMR_AF=0.2622;AFR_AF=0.23;EUR_AF=0.2376;SAS_AF=0.4857;AA=A|||;VT=SNP
2	212259174	rs1836720	C	G	100	PASS	AC=1554;AF=0.310304;AN=5008;NS=2504;DP=18547;EAS_AF=0.2857;AMR_AF=0.3357;AFR_AF=0.348;EUR_AF=0.331;SAS_AF=0.2454;AA=C|||;VT=SNP
2	212259223	rs3791689	C	T	100	PASS	AC=3070;AF=0.613019;AN=5008;NS=2504;DP=19022;EAS_AF=0.623;AMR_AF=0.5764;AFR_AF=0.5825;EUR_AF=0.5467;SAS_AF=0.7382;AA=T|||;VT=SNP
2	212259228	rs1836719	A	G	100	PASS	AC=1524;AF=0.304313;AN=5008;NS=2504;DP=19018;EAS_AF=0.2857;AMR_AF=0.3112;AFR_AF=0.3623;EUR_AF=0.3062;SAS_AF=0.2382;AA=A|||;VT=SNP
2	212261968	rs2076818	C	T	100	PASS	AC=4353;AF=0.869209;AN=5008;NS=2504;DP=17109;EAS_AF=0.8958;AMR_AF=0.915;AFR_AF=0.7337;EUR_AF=0.9304;SAS_AF=0.9294;AA=T|||;VT=SNP
2	212262215	rs16846048	G	C	100	PASS	AC=1576;AF=0.314696;AN=5008;NS=2504;DP=17683;EAS_AF=0.4345;AMR_AF=0.3242;AFR_AF=0.1127;EUR_AF=0.2753;SAS_AF=0.498;AA=G|||;VT=SNP
2	212262935	rs13014117	G	T	100	PASS	AC=3108;AF=0.620607;AN=5008;NS=2504;DP=18317;EAS_AF=0.7063;AMR_AF=0.6095;AFR_AF=0.5166;EUR_AF=0.5596;SAS_AF=0.7434;AA=T|||;VT=SNP
2	212263271	rs12990779	T	A	100	PASS	AC=1610;AF=0.321486;AN=5008;NS=2504;DP=18690;EAS_AF=0.3562;AMR_AF=0.3372;AFR_AF=0.354;EUR_AF=0.3032;SAS_AF=0.2495;AA=A|||;VT=SNP
2	212263408	rs6728196	A	T	100	PASS	AC=3597;AF=0.718251;AN=5008;NS=2504;DP=18963;EAS_AF=0.7103;AMR_AF=0.6427;AFR_AF=0.8487;EUR_AF=0.5775;SAS_AF=0.7485;AA=T|||;VT=SNP
2	212263838	rs16846049	T	C	100	PASS	AC=1448;AF=0.289137;AN=5008;NS=2504;DP=17464;EAS_AF=0.3562;AMR_AF=0.2853;AFR_AF=0.1029;EUR_AF=0.2704;SAS_AF=0.4939;AA=T|||;VT=SNP
2	212264560	rs3791691	C	T	100	PASS	AC=1447;AF=0.288938;AN=5008;NS=2504;DP=16859;EAS_AF=0.3413;AMR_AF=0.281;AFR_AF=0.152;EUR_AF=0.2366;SAS_AF=0.4796;AA=C|||;VT=SNP
2	212264598	rs3791692	G	A	100	PASS	AC=3157;AF=0.630391;AN=5008;NS=2504;DP=17560;EAS_AF=0.7093;AMR_AF=0.621;AFR_AF=0.5424;EUR_AF=0.5596;SAS_AF=0.7474;AA=A|||;VT=SNP
2	212264642	rs4673613	T	C	100	PASS	AC=1815;AF=0.36242;AN=5008;NS=2504;DP=18914;EAS_AF=0.3532;AMR_AF=0.317;AFR_AF=0.3041;EUR_AF=0.2942;SAS_AF=0.5532;AA=C|||;VT=SNP
2	212264802	rs4673614	A	T	100	PASS	AC=1799;AF=0.359225;AN=5008;NS=2504;DP=18185;EAS_AF=0.3571;AMR_AF=0.3069;AFR_AF=0.3011;EUR_AF=0.2843;SAS_AF=0.5542;AA=T|||;VT=SNP
2	212264818	rs7585000	A	C	100	PASS	AC=1387;AF=0.276957;AN=5008;NS=2504;DP=17839;EAS_AF=0.3542;AMR_AF=0.3184;AFR_AF=0.2746;EUR_AF=0.2753;SAS_AF=0.1728;AA=A|||;VT=SNP
2	212266860	rs4673615	C	T	100	PASS	AC=3127;AF=0.624401;AN=5008;NS=2504;DP=13208;EAS_AF=0.7073;AMR_AF=0.611;AFR_AF=0.5424;EUR_AF=0.5417;SAS_AF=0.7444;AA=T|||;VT=SNP
2	212267373	rs12992515	A	C	100	PASS	AC=1343;AF=0.268171;AN=5008;NS=2504;DP=18207;EAS_AF=0.371;AMR_AF=0.317;AFR_AF=0.2375;EUR_AF=0.2624;SAS_AF=0.1748;AA=-|||;VT=SNP
2	212267719	rs12998535	C	T	100	PASS	AC=951;AF=0.189896;AN=5008;NS=2504;DP=17672;EAS_AF=0.2639;AMR_AF=0.2622;AFR_AF=0.0696;EUR_AF=0.2485;SAS_AF=0.1646;AA=C|||;VT=SNP
2	212268240	rs1816532	A	C	100	PASS	AC=1316;AF=0.26278;AN=5008;NS=2504;DP=17562;EAS_AF=0.37;AMR_AF=0.3141;AFR_AF=0.2179;EUR_AF=0.2624;SAS_AF=0.1769;AA=A|||;VT=SNP
2	212270563	rs3791695	G	C	100	PASS	AC=1355;AF=0.270567;AN=5008;NS=2504;DP=17508;EAS_AF=0.3571;AMR_AF=0.3199;AFR_AF=0.2315;EUR_AF=0.2773;SAS_AF=0.1922;AA=G|||;VT=SNP
2	212270839	rs3791696	T	C	100	PASS	AC=1409;AF=0.28135;AN=5008;NS=2504;DP=17987;EAS_AF=0.3571;AMR_AF=0.2867;AFR_AF=0.0862;EUR_AF=0.2594;SAS_AF=0.4857;AA=T|||;VT=SNP
2	212271176	rs13431425	C	A	100	PASS	AC=1949;AF=0.389177;AN=5008;NS=2504;DP=11775;EAS_AF=0.3452;AMR_AF=0.3141;AFR_AF=0.4198;EUR_AF=0.2783;SAS_AF=0.5603;AA=C|||;VT=SNP
2	212271244	rs6710253	C	T	100	PASS	AC=3403;AF=0.679513;AN=5008;NS=2504;DP=15966;EAS_AF=0.7113;AMR_AF=0.6455;AFR_AF=0.6936;EUR_AF=0.5736;SAS_AF=0.7607;AA=T|||;VT=SNP
2	212272614	rs3791697	G	A	100	PASS	AC=2066;AF=0.41254;AN=5008;NS=2504;DP=16405;EAS_AF=0.3353;AMR_AF=0.3329;AFR_AF=0.4713;EUR_AF=0.3002;SAS_AF=0.5849;AA=A|||;VT=SNP
2	212274447	rs3791699	G	A	100	PASS	AC=1661;AF=0.331669;AN=5008;NS=2504;DP=18200;EAS_AF=0.3403;AMR_AF=0.2939;AFR_AF=0.2806;EUR_AF=0.2495;SAS_AF=0.5031;AA=G|||;VT=SNP
2	212274937	rs3828242	A	G	100	PASS	AC=984;AF=0.196486;AN=5008;NS=2504;DP=18444;EAS_AF=0.2827;AMR_AF=0.2622;AFR_AF=0.0598;EUR_AF=0.2654;SAS_AF=0.1748;AA=A|||;VT=SNP
2	212275020	rs3791700	A	G	100	PASS	AC=1408;AF=0.28115;AN=5008;NS=2504;DP=18542;EAS_AF=0.3492;AMR_AF=0.2867;AFR_AF=0.0825;EUR_AF=0.2584;SAS_AF=0.499;AA=A|||;VT=SNP
2	212275221	rs3791701	C	T	100	PASS	AC=1974;AF=0.394169;AN=5008;NS=2504;DP=16414;EAS_AF=0.3571;AMR_AF=0.3069;AFR_AF=0.4054;EUR_AF=0.2813;SAS_AF=0.5951;AA=T|||;VT=SNP
2	212276710	rs3828243	C	A	100	PASS	AC=3522;AF=0.703275;AN=5008;NS=2504;DP=13840;EAS_AF=0.7212;AMR_AF=0.6945;AFR_AF=0.7799;EUR_AF=0.5567;SAS_AF=0.7382;AA=A|||;VT=SNP
2	212278218	rs16846100	C	A	100	PASS	AC=1460;AF=0.291534;AN=5008;NS=2504;DP=15488;EAS_AF=0.3502;AMR_AF=0.2896;AFR_AF=0.087;EUR_AF=0.2634;SAS_AF=0.5378;AA=C|||;VT=SNP
2	212278579	rs7561756	A	T	100	PASS	AC=1330;AF=0.265575;AN=5008;NS=2504;DP=18058;EAS_AF=0.2718;AMR_AF=0.2997;AFR_AF=0.1135;EUR_AF=0.4394;SAS_AF=0.2618;AA=A|||;VT=SNP
2	212278940	rs7591494	G	A	100	PASS	AC=1462;AF=0.291933;AN=5008;NS=2504;DP=17429;EAS_AF=0.3413;AMR_AF=0.2882;AFR_AF=0.0953;EUR_AF=0.2614;SAS_AF=0.5409;AA=G|||;VT=SNP
2	212279162	rs13409566	G	A	100	PASS	AC=1234;AF=0.246406;AN=5008;NS=2504;DP=14529;EAS_AF=0.2728;AMR_AF=0.2738;AFR_AF=0.0885;EUR_AF=0.4026;SAS_AF=0.2526;AA=A|||;VT=SNP
2	212279170	rs116788398	G	A	100	PASS	AC=523;AF=0.104433;AN=5008;NS=2504;DP=14014;EAS_AF=0.0754;AMR_AF=0.072;AFR_AF=0.27;EUR_AF=0.0249;SAS_AF=0.0153;AA=G|||;VT=SNP
2	212280780	rs3791702	T	C	100	PASS	AC=1867;AF=0.372804;AN=5008;NS=2504;DP=13126;EAS_AF=0.3562;AMR_AF=0.3256;AFR_AF=0.3336;EUR_AF=0.2992;SAS_AF=0.5521;AA=T|||;VT=SNP
2	212281381	rs4673616	T	G	100	PASS	AC=1526;AF=0.304712;AN=5008;NS=2504;DP=16938;EAS_AF=0.3492;AMR_AF=0.3055;AFR_AF=0.1082;EUR_AF=0.2833;SAS_AF=0.546;AA=T|||;VT=SNP
2	212281672	rs1992026	G	A	100	PASS	AC=629;AF=0.125599;AN=5008;NS=2504;DP=16144;EAS_AF=0.0694;AMR_AF=0.0677;AFR_AF=0.3638;EUR_AF=0.0169;SAS_AF=0.0143;AA=A|||;VT=SNP
2	212283146	rs13030304	C	A	100	PASS	AC=525;AF=0.104832;AN=5008;NS=2504;DP=15992;EAS_AF=0.0417;AMR_AF=0.2334;AFR_AF=0.0499;EUR_AF=0.1899;SAS_AF=0.0654;AA=C|||;VT=SNP
2	212283669	rs59043430	C	T	100	PASS	AC=2035;AF=0.40635;AN=5008;NS=2504;DP=15145;EAS_AF=0.4177;AMR_AF=0.3732;AFR_AF=0.3722;EUR_AF=0.3111;SAS_AF=0.5624;AA=T|||;VT=SNP
2	212283911	rs11900036	T	A	100	PASS	AC=2243;AF=0.447883;AN=5008;NS=2504;DP=16219;EAS_AF=0.4167;AMR_AF=0.3905;AFR_AF=0.5091;EUR_AF=0.3221;SAS_AF=0.5675;AA=T|||;VT=SNP
2	212284353	rs3791703	C	T	100	PASS	AC=2635;AF=0.526158;AN=5008;NS=2504;DP=16878;EAS_AF=0.4216;AMR_AF=0.4078;AFR_AF=0.7761;EUR_AF=0.331;SAS_AF=0.5808;AA=T|||;VT=SNP
2	212284621	rs3791704	A	G	100	PASS	AC=1572;AF=0.313898;AN=5008;NS=2504;DP=14634;EAS_AF=0.3601;AMR_AF=0.3213;AFR_AF=0.0976;EUR_AF=0.3121;SAS_AF=0.5552;AA=a|||;VT=SNP
2	212285103	rs2289086	T	C	100	PASS	AC=2376;AF=0.474441;AN=5008;NS=2504;DP=15103;EAS_AF=0.4306;AMR_AF=0.3934;AFR_AF=0.5862;EUR_AF=0.334;SAS_AF=0.5706;AA=T|||;VT=SNP
2	212285755	rs75004628	G	T	100	PASS	AC=626;AF=0.125;AN=5008;NS=2504;DP=16012;EAS_AF=0.0694;AMR_AF=0.0648;AFR_AF=0.3631;EUR_AF=0.0169;SAS_AF=0.0143;AA=G|||;VT=SNP
2	212285785	rs16846127	G	A	100	PASS	AC=1633;AF=0.326078;AN=5008;NS=2504;DP=15655;EAS_AF=0.3571;AMR_AF=0.3156;AFR_AF=0.1498;EUR_AF=0.3012;SAS_AF=0.5654;AA=A|||;VT=SNP
2	212285816	rs16846128	C	G	100	PASS	AC=1593;AF=0.318091;AN=5008;NS=2504;DP=16087;EAS_AF=0.3532;AMR_AF=0.3156;AFR_AF=0.1384;EUR_AF=0.2962;SAS_AF=0.5491;AA=C|||;VT=SNP
2	212285902	rs3791705	G	A	100	PASS	AC=2545;AF=0.508187;AN=5008;NS=2504;DP=15341;EAS_AF=0.4266;AMR_AF=0.3919;AFR_AF=0.7216;EUR_AF=0.3201;SAS_AF=0.5798;AA=N|||;VT=SNP
2	212285914	rs3791706	T	C	100	PASS	AC=1709;AF=0.341254;AN=5008;NS=2504;DP=15161;EAS_AF=0.3601;AMR_AF=0.3199;AFR_AF=0.1967;EUR_AF=0.3022;SAS_AF=0.5726;AA=t|||;VT=SNP
2	212286037	rs3791707	T	C	100	PASS	AC=1857;AF=0.370807;AN=5008;NS=2504;DP=14097;EAS_AF=0.3591;AMR_AF=0.3256;AFR_AF=0.3086;EUR_AF=0.3042;SAS_AF=0.5675;AA=T|||;VT=SNP
2	212286121	rs3791708	T	A	100	PASS	AC=1689;AF=0.33726;AN=5008;NS=2504;DP=12530;EAS_AF=0.3581;AMR_AF=0.3228;AFR_AF=0.1823;EUR_AF=0.3082;SAS_AF=0.5654;AA=A|||;VT=SNP
2	212286934	rs3791709	A	T	100	PASS	AC=1509;AF=0.301318;AN=5008;NS=2504;DP=19367;EAS_AF=0.3433;AMR_AF=0.3012;AFR_AF=0.1029;EUR_AF=0.2843;SAS_AF=0.544;AA=A|||;VT=SNP
2	212289451	rs55901919	C	T	100	PASS	AC=1853;AF=0.370008;AN=5008;NS=2504;DP=17521;EAS_AF=0.3532;AMR_AF=0.2997;AFR_AF=0.3616;EUR_AF=0.2694;SAS_AF=0.5521;AA=T|||;VT=SNP
2	212289728	rs16846133	T	C	100	PASS	AC=1638;AF=0.327077;AN=5008;NS=2504;DP=16065;EAS_AF=0.3532;AMR_AF=0.3199;AFR_AF=0.1596;EUR_AF=0.3091;SAS_AF=0.5501;AA=T|||;VT=SNP
2	212290048	rs3791710	T	C	100	PASS	AC=1246;AF=0.248802;AN=5008;NS=2504;DP=11319;EAS_AF=0.3433;AMR_AF=0.2767;AFR_AF=0.0764;EUR_AF=0.2008;SAS_AF=0.4141;AA=T|||;VT=SNP
2	212290579	rs4673617	C	T	100	PASS	AC=1583;AF=0.316094;AN=5008;NS=2504;DP=11599;EAS_AF=0.3532;AMR_AF=0.2925;AFR_AF=0.1755;EUR_AF=0.2674;SAS_AF=0.5348;AA=T|||;VT=SNP
2	212291308	rs1836718	C	G	100	PASS	AC=2706;AF=0.540335;AN=5008;NS=2504;DP=12814;EAS_AF=0.4286;AMR_AF=0.415;AFR_AF=0.8056;EUR_AF=0.3519;SAS_AF=0.5798;AA=G|||;VT=SNP
2	212291371	rs16846136	C	A	100	PASS	AC=1507;AF=0.300919;AN=5008;NS=2504;DP=10765;EAS_AF=0.3542;AMR_AF=0.2954;AFR_AF=0.1067;EUR_AF=0.2704;SAS_AF=0.544;AA=A|||;VT=SNP
2	212292521	rs16846140	A	G	100	PASS	AC=1656;AF=0.330671;AN=5008;NS=2504;DP=15140;EAS_AF=0.3591;AMR_AF=0.33;AFR_AF=0.1369;EUR_AF=0.339;SAS_AF=0.5552;AA=A|||;VT=SNP
2	212292699	rs1836717	A	G	100	PASS	AC=1599;AF=0.319289;AN=5008;NS=2504;DP=13033;EAS_AF=0.3581;AMR_AF=0.3184;AFR_AF=0.1074;EUR_AF=0.3191;SAS_AF=0.5665;AA=A|||;VT=SNP
2	212293751	rs9288430	A	T	100	PASS	AC=2632;AF=0.525559;AN=5008;NS=2504;DP=12763;EAS_AF=0.3571;AMR_AF=0.5187;AFR_AF=0.8775;EUR_AF=0.4652;SAS_AF=0.2904;AA=T|||;VT=SNP
2	212294425	rs10497944	C	G	100	PASS	AC=1333;AF=0.266174;AN=5008;NS=2504;DP=19532;EAS_AF=0.2738;AMR_AF=0.2954;AFR_AF=0.1195;EUR_AF=0.4324;SAS_AF=0.2648;AA=C|||;VT=SNP
2	212295875	rs6710946	C	T	100	PASS	AC=3974;AF=0.79353;AN=5008;NS=2504;DP=16863;EAS_AF=0.6954;AMR_AF=0.6844;AFR_AF=0.9508;EUR_AF=0.7396;SAS_AF=0.8149;AA=T|||;VT=SNP
2	212296094	rs6435622	G	C	100	PASS	AC=1523;AF=0.304113;AN=5008;NS=2504;DP=16811;EAS_AF=0.3532;AMR_AF=0.3112;AFR_AF=0.1067;EUR_AF=0.2972;SAS_AF=0.5225;AA=G|||;VT=SNP
2	212296470	rs13414946	C	T	100	PASS	AC=1078;AF=0.215256;AN=5008;NS=2504;DP=15049;EAS_AF=0.0724;AMR_AF=0.0893;AFR_AF=0.6498;EUR_AF=0.0378;SAS_AF=0.047;AA=T|||;VT=SNP
2	212297838	rs16846161	A	G	100	PASS	AC=610;AF=0.121805;AN=5008;NS=2504;DP=19785;EAS_AF=0.1706;AMR_AF=0.1138;AFR_AF=0.1157;EUR_AF=0.0865;SAS_AF=0.1217;AA=A|||;VT=SNP
2	212298148	rs145670222	T	C	100	PASS	AC=891;AF=0.177915;AN=5008;NS=2504;DP=13805;EAS_AF=0.1706;AMR_AF=0.1369;AFR_AF=0.2821;EUR_AF=0.1044;SAS_AF=0.1493;AA=T|||;VT=SNP
2	212298311	rs13384614	T	A	100	PASS	AC=815;AF=0.16274;AN=5008;NS=2504;DP=15507;EAS_AF=0.1706;AMR_AF=0.1268;AFR_AF=0.2663;EUR_AF=0.0755;SAS_AF=0.1299;AA=a|||;VT=SNP
2	212299249	rs73985439	A	C	100	PASS	AC=1536;AF=0.306709;AN=5008;NS=2504;DP=16795;EAS_AF=0.3641;AMR_AF=0.3055;AFR_AF=0.0961;EUR_AF=0.2972;SAS_AF=0.5429;AA=A|||;VT=SNP
2	212299979	rs6727581	G	A	100	PASS	AC=4440;AF=0.886581;AN=5008;NS=2504;DP=20144;EAS_AF=0.8026;AMR_AF=0.8963;AFR_AF=0.8949;EUR_AF=0.9423;SAS_AF=0.8978;AA=A|||;VT=SNP
2	212300055	rs6742399	T	C	100	PASS	AC=2187;AF=0.436701;AN=5008;NS=2504;DP=20776;EAS_AF=0.4444;AMR_AF=0.5533;AFR_AF=0.2784;EUR_AF=0.6362;SAS_AF=0.3548;AA=T|||;VT=SNP
2	212300372	rs6435623	G	A	100	PASS	AC=4154;AF=0.829473;AN=5008;NS=2504;DP=17010;EAS_AF=0.7976;AMR_AF=0.879;AFR_AF=0.6921;EUR_AF=0.9423;SAS_AF=0.8967;AA=A|||;VT=SNP
2	212300809	rs62178762	A	T	100	PASS	AC=1561;AF=0.311701;AN=5008;NS=2504;DP=15065;EAS_AF=0.3651;AMR_AF=0.3112;AFR_AF=0.0953;EUR_AF=0.3072;SAS_AF=0.5542;AA=A|||;VT=SNP
2	212300961	rs6738323	A	G	100	PASS	AC=1980;AF=0.395367;AN=5008;NS=2504;DP=18054;EAS_AF=0.4306;AMR_AF=0.5375;AFR_AF=0.1914;EUR_AF=0.6004;SAS_AF=0.3231;AA=A|||;VT=SNP
2	212302122	rs72949628	C	G	100	PASS	AC=616;AF=0.123003;AN=5008;NS=2504;DP=17286;EAS_AF=0.1845;AMR_AF=0.085;AFR_AF=0.1649;EUR_AF=0.0567;SAS_AF=0.0982;AA=C|||;VT=SNP
2	212302127	rs2033647	A	G	100	PASS	AC=1745;AF=0.348442;AN=5008;NS=2504;DP=17401;EAS_AF=0.3681;AMR_AF=0.3213;AFR_AF=0.2269;EUR_AF=0.3062;SAS_AF=0.5552;AA=A|||;VT=SNP
2	212302573	rs13005841	A	T	100	PASS	AC=983;AF=0.196286;AN=5008;NS=2504;DP=18380;EAS_AF=0.2798;AMR_AF=0.3069;AFR_AF=0.0295;EUR_AF=0.2594;SAS_AF=0.1922;AA=A|||;VT=SNP
2	212302643	rs7592174	A	G	100	PASS	AC=1328;AF=0.265176;AN=5008;NS=2504;DP=19061;EAS_AF=0.1518;AMR_AF=0.3674;AFR_AF=0.3525;EUR_AF=0.329;SAS_AF=0.1258;AA=G|||;VT=SNP
2	212303073	rs10165449	T	C	100	PASS	AC=1544;AF=0.308307;AN=5008;NS=2504;DP=16118;EAS_AF=0.1548;AMR_AF=0.4078;AFR_AF=0.3828;EUR_AF=0.4095;SAS_AF=0.1912;AA=C|||;VT=SNP
2	212303143	rs56677591	G	C	100	PASS	AC=1086;AF=0.216853;AN=5008;NS=2504;DP=15784;EAS_AF=0.1508;AMR_AF=0.3458;AFR_AF=0.1853;EUR_AF=0.325;SAS_AF=0.1247;AA=C|||;VT=SNP
2	212303506	rs13395652	A	G	100	PASS	AC=1191;AF=0.237819;AN=5008;NS=2504;DP=12713;EAS_AF=0.1538;AMR_AF=0.3732;AFR_AF=0.2284;EUR_AF=0.3449;SAS_AF=0.1309;AA=A|||;VT=SNP
2	212304565	rs16825005	G	A	100	PASS	AC=1390;AF=0.277556;AN=5008;NS=2504;DP=17826;EAS_AF=0.4008;AMR_AF=0.1441;AFR_AF=0.0908;EUR_AF=0.2704;SAS_AF=0.5051;AA=G|||;VT=SNP
2	212304841	rs16825008	A	G	100	PASS	AC=1594;AF=0.318291;AN=5008;NS=2504;DP=20480;EAS_AF=0.4117;AMR_AF=0.3141;AFR_AF=0.0938;EUR_AF=0.3111;SAS_AF=0.5358;AA=A|||;VT=SNP
2	212305035	rs10206846	C	G	100	PASS	AC=3244;AF=0.647764;AN=5008;NS=2504;DP=19128;EAS_AF=0.7252;AMR_AF=0.5274;AFR_AF=0.6808;EUR_AF=0.5388;SAS_AF=0.7209;AA=G|||;VT=SNP
2	212305199	rs16846184	C	T	100	PASS	AC=139;AF=0.0277556;AN=5008;NS=2504;DP=20070;EAS_AF=0.0823;AMR_AF=0.0432;AFR_AF=0.0068;EUR_AF=0.0119;SAS_AF=0.0051;AA=C|||;VT=SNP
2	212305314	rs9808028	T	C	100	PASS	AC=1491;AF=0.297724;AN=5008;NS=2504;DP=18320;EAS_AF=0.2659;AMR_AF=0.4568;AFR_AF=0.1452;EUR_AF=0.4493;SAS_AF=0.2679;AA=T|||;VT=SNP
2	212305570	rs11887237	T	G	100	PASS	AC=688;AF=0.13738;AN=5008;NS=2504;DP=19466;EAS_AF=0.0823;AMR_AF=0.0778;AFR_AF=0.3699;EUR_AF=0.0308;SAS_AF=0.0317;AA=T|||;VT=SNP
2	212307077	rs1836715	G	A	100	PASS	AC=3950;AF=0.788738;AN=5008;NS=2504;DP=19029;EAS_AF=0.7153;AMR_AF=0.7205;AFR_AF=0.8616;EUR_AF=0.7714;SAS_AF=0.8323;AA=A|||;VT=SNP
2	212307580	rs60386382	G	T	100	PASS	AC=393;AF=0.0784744;AN=5008;NS=2504;DP=15903;EAS_AF=0.0536;AMR_AF=0.0403;AFR_AF=0.0726;EUR_AF=0.1004;SAS_AF=0.1166;AA=G|||;VT=SNP
2	212308141	rs11676241	G	C	100	PASS	AC=1247;AF=0.249002;AN=5008;NS=2504;DP=16699;EAS_AF=0.1796;AMR_AF=0.3948;AFR_AF=0.1838;EUR_AF=0.3936;SAS_AF=0.1564;AA=G|||;VT=SNP
2	212308372	rs4100599	A	G	100	PASS	AC=4097;AF=0.818091;AN=5008;NS=2504;DP=17301;EAS_AF=0.7173;AMR_AF=0.7291;AFR_AF=0.9448;EUR_AF=0.7863;SAS_AF=0.8466;AA=G|||;VT=SNP
2	212308606	rs1836713	A	T	100	PASS	AC=4099;AF=0.81849;AN=5008;NS=2504;DP=18141;EAS_AF=0.7173;AMR_AF=0.732;AFR_AF=0.9349;EUR_AF=0.7863;SAS_AF=0.8599;AA=T|||;VT=SNP
2	212308833	rs7605095	T	G	100	PASS	AC=1022;AF=0.204073;AN=5008;NS=2504;DP=14939;EAS_AF=0.1528;AMR_AF=0.1571;AFR_AF=0.2186;EUR_AF=0.2137;SAS_AF=0.2607;AA=T|||;VT=SNP
2	212308917	rs4334429	A	G	100	PASS	AC=4101;AF=0.81889;AN=5008;NS=2504;DP=15424;EAS_AF=0.7173;AMR_AF=0.7291;AFR_AF=0.9365;EUR_AF=0.7863;SAS_AF=0.862;AA=G|||;VT=SNP
2	212309183	rs1595061	G	T	100	PASS	AC=4019;AF=0.802516;AN=5008;NS=2504;DP=16581;EAS_AF=0.7163;AMR_AF=0.7277;AFR_AF=0.8873;EUR_AF=0.7863;SAS_AF=0.8466;AA=T|||;VT=SNP
2	212310843	rs4673618	G	A	100	PASS	AC=1137;AF=0.227037;AN=5008;NS=2504;DP=18865;EAS_AF=0.1716;AMR_AF=0.4035;AFR_AF=0.0643;EUR_AF=0.4225;SAS_AF=0.1779;AA=G|||;VT=SNP
2	212311733	rs1816531	A	T	100	PASS	AC=1533;AF=0.30611;AN=5008;NS=2504;DP=15405;EAS_AF=0.3264;AMR_AF=0.33;AFR_AF=0.2269;EUR_AF=0.3638;SAS_AF=0.316;AA=T|||;VT=SNP
2	212311744	rs16846200	A	C	100	PASS	AC=1101;AF=0.219848;AN=5008;NS=2504;DP=15524;EAS_AF=0.3026;AMR_AF=0.1124;AFR_AF=0.1157;EUR_AF=0.167;SAS_AF=0.4059;AA=A|||;VT=SNP
2	212312191	rs1836712	G	A	100	PASS	AC=4605;AF=0.919529;AN=5008;NS=2504;DP=16533;EAS_AF=0.881;AMR_AF=0.9164;AFR_AF=0.9576;EUR_AF=0.9414;SAS_AF=0.8875;AA=A|||;VT=SNP
2	212312656	rs1595069	G	C	100	PASS	AC=4084;AF=0.815495;AN=5008;NS=2504;DP=15440;EAS_AF=0.7143;AMR_AF=0.7305;AFR_AF=0.9334;EUR_AF=0.7803;SAS_AF=0.8569;AA=G|||;VT=SNP
2	212313536	rs7601019	T	A	100	PASS	AC=1474;AF=0.294329;AN=5008;NS=2504;DP=15474;EAS_AF=0.3819;AMR_AF=0.1729;AFR_AF=0.3139;EUR_AF=0.1541;SAS_AF=0.408;AA=T|||;VT=SNP
2	212313926	rs1836750	G	T	100	PASS	AC=4681;AF=0.934704;AN=5008;NS=2504;DP=15755;EAS_AF=0.876;AMR_AF=0.9438;AFR_AF=0.9849;EUR_AF=0.9553;SAS_AF=0.8998;AA=T|||;VT=SNP
2	212314132	rs1992029	C	T	100	PASS	AC=3960;AF=0.790735;AN=5008;NS=2504;DP=16658;EAS_AF=0.7133;AMR_AF=0.719;AFR_AF=0.9191;EUR_AF=0.7485;SAS_AF=0.7914;AA=T|||;VT=SNP
2	212314308	rs17804031	A	T	100	PASS	AC=1840;AF=0.367412;AN=5008;NS=2504;DP=18556;EAS_AF=0.2788;AMR_AF=0.4986;AFR_AF=0.3162;EUR_AF=0.506;SAS_AF=0.2924;AA=A|||;VT=SNP
2	212316688	rs2371271	T	C	100	PASS	AC=1732;AF=0.345847;AN=5008;NS=2504;DP=16200;EAS_AF=0.2857;AMR_AF=0.5274;AFR_AF=0.2231;EUR_AF=0.5119;SAS_AF=0.274;AA=T|||;VT=SNP
2	212318238	rs1992028	G	A	100	PASS	AC=981;AF=0.195887;AN=5008;NS=2504;DP=16689;EAS_AF=0.2956;AMR_AF=0.1297;AFR_AF=0.0703;EUR_AF=0.1412;SAS_AF=0.3661;AA=G|||;VT=SNP
2	212319043	rs6435628	C	T	100	PASS	AC=4169;AF=0.832468;AN=5008;NS=2504;DP=16451;EAS_AF=0.7163;AMR_AF=0.7738;AFR_AF=0.9622;EUR_AF=0.8121;SAS_AF=0.8395;AA=T|||;VT=SNP
2	212320111	rs13386439	A	T	100	PASS	AC=1483;AF=0.296126;AN=5008;NS=2504;DP=18510;EAS_AF=0.2986;AMR_AF=0.1499;AFR_AF=0.4342;EUR_AF=0.1431;SAS_AF=0.3681;AA=A|||;VT=SNP
2	212320986	rs76690544	G	A	100	PASS	AC=912;AF=0.182109;AN=5008;NS=2504;DP=17680;EAS_AF=0.2927;AMR_AF=0.1052;AFR_AF=0.0325;EUR_AF=0.1402;SAS_AF=0.3681;AA=G|||;VT=SNP
2	212321306	rs6748422	G	A	100	PASS	AC=909;AF=0.18151;AN=5008;NS=2504;DP=15752;EAS_AF=0.2927;AMR_AF=0.1052;AFR_AF=0.0318;EUR_AF=0.1392;SAS_AF=0.3671;AA=G|||;VT=SNP
2	212321488	rs6748656	G	A	100	PASS	AC=1217;AF=0.243011;AN=5008;NS=2504;DP=14925;EAS_AF=0.376;AMR_AF=0.1542;AFR_AF=0.1619;EUR_AF=0.1521;SAS_AF=0.3722;AA=G|||;VT=SNP
2	212322255	rs16846210	C	T	100	PASS	AC=1203;AF=0.240216;AN=5008;NS=2504;DP=19517;EAS_AF=0.377;AMR_AF=0.1513;AFR_AF=0.1513;EUR_AF=0.1531;SAS_AF=0.3722;AA=C|||;VT=SNP
2	212322858	rs2033646	C	T	100	PASS	AC=960;AF=0.191693;AN=5008;NS=2504;DP=18120;EAS_AF=0.2927;AMR_AF=0.1081;AFR_AF=0.0688;EUR_AF=0.1392;SAS_AF=0.3671;AA=C|||;VT=SNP
2	212325228	rs4597456	G	A	100	PASS	AC=3187;AF=0.636382;AN=5008;NS=2504;DP=16199;EAS_AF=0.6964;AMR_AF=0.4856;AFR_AF=0.7368;EUR_AF=0.4712;SAS_AF=0.7157;AA=A|||;VT=SNP
2	212325378	rs2033645	G	A	100	PASS	AC=4633;AF=0.92512;AN=5008;NS=2504;DP=16586;EAS_AF=0.877;AMR_AF=0.9424;AFR_AF=0.9486;EUR_AF=0.9553;SAS_AF=0.8998;AA=A|||;VT=SNP
2	212325495	rs4525624	A	G	100	PASS	AC=1276;AF=0.254792;AN=5008;NS=2504;DP=16086;EAS_AF=0.377;AMR_AF=0.1787;AFR_AF=0.1694;EUR_AF=0.1551;SAS_AF=0.4008;AA=A|||;VT=SNP
2	212326642	rs12466446	A	C	100	PASS	AC=3658;AF=0.730431;AN=5008;NS=2504;DP=17031;EAS_AF=0.6409;AMR_AF=0.7205;AFR_AF=0.6982;EUR_AF=0.7913;SAS_AF=0.8108;AA=A|||;VT=SNP
2	212327353	rs10804195	G	A	100	PASS	AC=2942;AF=0.58746;AN=5008;NS=2504;DP=17098;EAS_AF=0.6488;AMR_AF=0.6916;AFR_AF=0.3101;EUR_AF=0.7038;SAS_AF=0.7055;AA=G|||;VT=SNP
2	212327432	rs11695594	T	C	100	PASS	AC=2943;AF=0.58766;AN=5008;NS=2504;DP=16929;EAS_AF=0.6488;AMR_AF=0.6916;AFR_AF=0.3116;EUR_AF=0.7028;SAS_AF=0.7055;AA=T|||;VT=SNP
2	212327460	rs62178790	T	C	100	PASS	AC=367;AF=0.0732827;AN=5008;NS=2504;DP=16804;EAS_AF=0.0625;AMR_AF=0.0346;AFR_AF=0.0484;EUR_AF=0.0905;SAS_AF=0.1278;AA=T|||;VT=SNP
2	212327896	rs12694233	G	C	100	PASS	AC=2138;AF=0.426917;AN=5008;NS=2504;DP=17757;EAS_AF=0.3363;AMR_AF=0.3228;AFR_AF=0.7247;EUR_AF=0.3091;SAS_AF=0.3129;AA=G|||;VT=SNP
2	212327990	rs1836749	C	G	100	PASS	AC=2885;AF=0.576078;AN=5008;NS=2504;DP=18978;EAS_AF=0.6498;AMR_AF=0.6816;AFR_AF=0.2738;EUR_AF=0.7018;SAS_AF=0.7045;AA=C|||;VT=SNP
2	212328743	rs13425064	G	A	100	PASS	AC=3976;AF=0.79393;AN=5008;NS=2504;DP=20667;EAS_AF=0.7113;AMR_AF=0.7666;AFR_AF=0.829;EUR_AF=0.8062;SAS_AF=0.8384;AA=A|||;VT=SNP
2	212329352	rs2371272	C	T	100	PASS	AC=2797;AF=0.558506;AN=5008;NS=2504;DP=16945;EAS_AF=0.6488;AMR_AF=0.6686;AFR_AF=0.2723;EUR_AF=0.663;SAS_AF=0.6667;AA=T|||;VT=SNP
2	212329416	rs2371273	G	A	100	PASS	AC=2797;AF=0.558506;AN=5008;NS=2504;DP=16520;EAS_AF=0.6488;AMR_AF=0.6686;AFR_AF=0.2723;EUR_AF=0.663;SAS_AF=0.6667;AA=G|||;VT=SNP
2	212329457	rs2371274	G	T	100	PASS	AC=2797;AF=0.558506;AN=5008;NS=2504;DP=16237;EAS_AF=0.6488;AMR_AF=0.6686;AFR_AF=0.2723;EUR_AF=0.663;SAS_AF=0.6667;AA=A|||;VT=SNP
2	212329897	rs7577242	C	A	100	PASS	AC=2865;AF=0.572085;AN=5008;NS=2504;DP=17232;EAS_AF=0.627;AMR_AF=0.6585;AFR_AF=0.202;EUR_AF=0.7485;SAS_AF=0.773;AA=C|||;VT=SNP
2	212330564	rs4569408	C	T	100	PASS	AC=3371;AF=0.673123;AN=5008;NS=2504;DP=17553;EAS_AF=0.7123;AMR_AF=0.7277;AFR_AF=0.3911;EUR_AF=0.8062;SAS_AF=0.8384;AA=T|||;VT=SNP
2	212330865	rs4490118	C	A	100	PASS	AC=3332;AF=0.665335;AN=5008;NS=2504;DP=16840;EAS_AF=0.7103;AMR_AF=0.7161;AFR_AF=0.4198;EUR_AF=0.7833;SAS_AF=0.7935;AA=C|||;VT=SNP
2	212331897	rs6713894	G	A	100	PASS	AC=4129;AF=0.824481;AN=5008;NS=2504;DP=16602;EAS_AF=0.7103;AMR_AF=0.7666;AFR_AF=0.9425;EUR_AF=0.8072;SAS_AF=0.8415;AA=g|||;VT=SNP
2	212333042	rs10176444	A	C	100	PASS	AC=3935;AF=0.785743;AN=5008;NS=2504;DP=20529;EAS_AF=0.7133;AMR_AF=0.755;AFR_AF=0.7837;EUR_AF=0.8121;SAS_AF=0.8579;AA=C|||;VT=SNP
2	212333423	rs4302167	G	T	100	PASS	AC=3713;AF=0.741414;AN=5008;NS=2504;DP=17541;EAS_AF=0.7113;AMR_AF=0.7421;AFR_AF=0.6241;EUR_AF=0.8121;SAS_AF=0.8579;AA=g|||;VT=SNP
2	212334101	rs4255906	G	C	100	PASS	AC=3833;AF=0.765375;AN=5008;NS=2504;DP=19798;EAS_AF=0.7093;AMR_AF=0.7493;AFR_AF=0.7194;EUR_AF=0.8082;SAS_AF=0.8528;AA=C|||;VT=SNP
2	212334905	rs13025469	C	T	100	PASS	AC=949;AF=0.189497;AN=5008;NS=2504;DP=16056;EAS_AF=0.2698;AMR_AF=0.2392;AFR_AF=0.1445;EUR_AF=0.1918;SAS_AF=0.1299;AA=C|||;VT=SNP
2	212335333	rs6726567	G	T	100	PASS	AC=3595;AF=0.717851;AN=5008;NS=2504;DP=17054;EAS_AF=0.7143;AMR_AF=0.7305;AFR_AF=0.559;EUR_AF=0.7952;SAS_AF=0.8476;AA=T|||;VT=SNP
2	212336730	rs13383927	G	T	100	PASS	AC=979;AF=0.195487;AN=5008;NS=2504;DP=14475;EAS_AF=0.1687;AMR_AF=0.379;AFR_AF=0.0545;EUR_AF=0.3429;SAS_AF=0.1319;AA=G|||;VT=SNP
2	212338628	rs10196068	A	G	100	PASS	AC=1535;AF=0.30651;AN=5008;NS=2504;DP=16222;EAS_AF=0.1458;AMR_AF=0.2666;AFR_AF=0.6029;EUR_AF=0.2137;SAS_AF=0.1953;AA=G|||;VT=SNP
2	212340022	rs10932375	T	C	100	PASS	AC=1004;AF=0.200479;AN=5008;NS=2504;DP=16671;EAS_AF=0.1429;AMR_AF=0.2378;AFR_AF=0.2595;EUR_AF=0.2028;SAS_AF=0.1513;AA=T|||;VT=SNP
2	212340656	rs13029575	A	C	100	PASS	AC=942;AF=0.188099;AN=5008;NS=2504;DP=17725;EAS_AF=0.1429;AMR_AF=0.2363;AFR_AF=0.2163;EUR_AF=0.1998;SAS_AF=0.1503;AA=A|||;VT=SNP
2	212340740	rs13030346	G	A	100	PASS	AC=785;AF=0.156749;AN=5008;NS=2504;DP=17838;EAS_AF=0.1389;AMR_AF=0.2262;AFR_AF=0.1233;EUR_AF=0.1859;SAS_AF=0.1411;AA=G|||;VT=SNP
2	212342129	rs12988192	C	A	100	PASS	AC=602;AF=0.120208;AN=5008;NS=2504;DP=17372;EAS_AF=0.1389;AMR_AF=0.2104;AFR_AF=0.0151;EUR_AF=0.1759;SAS_AF=0.1217;AA=C|||;VT=SNP
2	212343736	rs7571402	G	A	100	PASS	AC=678;AF=0.135383;AN=5008;NS=2504;DP=18907;EAS_AF=0.1389;AMR_AF=0.219;AFR_AF=0.0552;EUR_AF=0.1859;SAS_AF=0.1288;AA=G|||;VT=SNP
2	212344135	rs10195573	A	T	100	PASS	AC=1005;AF=0.200679;AN=5008;NS=2504;DP=18134;EAS_AF=0.1806;AMR_AF=0.4035;AFR_AF=0.0204;EUR_AF=0.3728;SAS_AF=0.1442;AA=A|||;VT=SNP
2	212344205	rs35115632	G	T	100	PASS	AC=617;AF=0.123203;AN=5008;NS=2504;DP=19206;EAS_AF=0.1389;AMR_AF=0.2104;AFR_AF=0.0151;EUR_AF=0.1759;SAS_AF=0.137;AA=G|||;VT=SNP
2	212344277	rs59962289	C	T	100	PASS	AC=1116;AF=0.222843;AN=5008;NS=2504;DP=17913;EAS_AF=0.2698;AMR_AF=0.2464;AFR_AF=0.267;EUR_AF=0.1899;SAS_AF=0.1319;AA=T|||;VT=SNP
2	212346739	rs4321317	G	A	100	PASS	AC=3174;AF=0.633786;AN=5008;NS=2504;DP=18018;EAS_AF=0.6974;AMR_AF=0.7176;AFR_AF=0.3207;EUR_AF=0.7694;SAS_AF=0.7924;AA=G|||;VT=SNP
2	212347855	rs10932376	G	T	100	PASS	AC=3582;AF=0.715256;AN=5008;NS=2504;DP=12994;EAS_AF=0.7946;AMR_AF=0.7622;AFR_AF=0.4372;EUR_AF=0.829;SAS_AF=0.8589;AA=T|||;VT=SNP
2	212348565	rs67391867	C	T	100	PASS	AC=1330;AF=0.265575;AN=5008;NS=2504;DP=17853;EAS_AF=0.2887;AMR_AF=0.2406;AFR_AF=0.4244;EUR_AF=0.172;SAS_AF=0.1411;AA=C|||;VT=SNP
2	212348741	rs12986860	C	T	100	PASS	AC=1331;AF=0.265775;AN=5008;NS=2504;DP=17232;EAS_AF=0.2887;AMR_AF=0.2406;AFR_AF=0.4251;EUR_AF=0.172;SAS_AF=0.1411;AA=T|||;VT=SNP
2	212349279	rs34613466	A	T	100	PASS	AC=1349;AF=0.269369;AN=5008;NS=2504;DP=17526;EAS_AF=0.2897;AMR_AF=0.2421;AFR_AF=0.4342;EUR_AF=0.1759;SAS_AF=0.1411;AA=T|||;VT=SNP
2	212350037	rs36022151	A	T	100	PASS	AC=1232;AF=0.246006;AN=5008;NS=2504;DP=19204;EAS_AF=0.2897;AMR_AF=0.2378;AFR_AF=0.348;EUR_AF=0.175;SAS_AF=0.1421;AA=T|||;VT=SNP
2	212350088	rs4672614	G	A	100	PASS	AC=3765;AF=0.751797;AN=5008;NS=2504;DP=18882;EAS_AF=0.6994;AMR_AF=0.7622;AFR_AF=0.652;EUR_AF=0.8241;SAS_AF=0.8589;AA=A|||;VT=SNP
2	212350146	rs12994770	C	T	100	PASS	AC=1231;AF=0.245807;AN=5008;NS=2504;DP=17517;EAS_AF=0.2897;AMR_AF=0.2378;AFR_AF=0.348;EUR_AF=0.175;SAS_AF=0.1411;AA=T|||;VT=SNP
2	212350245	rs13021324	T	C	100	PASS	AC=1231;AF=0.245807;AN=5008;NS=2504;DP=17496;EAS_AF=0.2897;AMR_AF=0.2378;AFR_AF=0.348;EUR_AF=0.175;SAS_AF=0.1411;AA=C|||;VT=SNP
2	212350341	rs12995574	G	T	100	PASS	AC=1231;AF=0.245807;AN=5008;NS=2504;DP=16311;EAS_AF=0.2897;AMR_AF=0.2378;AFR_AF=0.348;EUR_AF=0.175;SAS_AF=0.1411;AA=G|||;VT=SNP
2	212350489	rs12995615	C	T	100	PASS	AC=1186;AF=0.236821;AN=5008;NS=2504;DP=13811;EAS_AF=0.2877;AMR_AF=0.2349;AFR_AF=0.3185;EUR_AF=0.172;SAS_AF=0.1421;AA=C|||;VT=SNP
2	212350497	rs13021911	T	G	100	PASS	AC=1232;AF=0.246006;AN=5008;NS=2504;DP=13898;EAS_AF=0.2897;AMR_AF=0.2378;AFR_AF=0.348;EUR_AF=0.1759;SAS_AF=0.1411;AA=T|||;VT=SNP
2	212350641	rs12989822	T	G	100	PASS	AC=1335;AF=0.266573;AN=5008;NS=2504;DP=13392;EAS_AF=0.2897;AMR_AF=0.2435;AFR_AF=0.4251;EUR_AF=0.173;SAS_AF=0.1411;AA=T|||;VT=SNP
2	212350863	rs13013923	C	T	100	PASS	AC=834;AF=0.166534;AN=5008;NS=2504;DP=13469;EAS_AF=0.2897;AMR_AF=0.2147;AFR_AF=0.0749;EUR_AF=0.162;SAS_AF=0.1339;AA=C|||;VT=SNP
2	212351185	rs34631772	T	C	100	PASS	AC=1278;AF=0.255192;AN=5008;NS=2504;DP=16635;EAS_AF=0.2897;AMR_AF=0.2392;AFR_AF=0.3843;EUR_AF=0.173;SAS_AF=0.1411;AA=C|||;VT=SNP
2	212351335	rs35330898	G	A	100	PASS	AC=834;AF=0.166534;AN=5008;NS=2504;DP=16131;EAS_AF=0.2897;AMR_AF=0.2147;AFR_AF=0.0749;EUR_AF=0.162;SAS_AF=0.1339;AA=G|||;VT=SNP
2	212351667	rs9941626	T	G	100	PASS	AC=1425;AF=0.284545;AN=5008;NS=2504;DP=13832;EAS_AF=0.2887;AMR_AF=0.2464;AFR_AF=0.4902;EUR_AF=0.173;SAS_AF=0.1442;AA=G|||;VT=SNP
2	212352061	rs67577312	G	A	100	PASS	AC=1120;AF=0.223642;AN=5008;NS=2504;DP=12385;EAS_AF=0.2887;AMR_AF=0.2205;AFR_AF=0.2859;EUR_AF=0.164;SAS_AF=0.136;AA=A|||;VT=SNP
2	212353081	rs57886952	A	T	100	PASS	AC=444;AF=0.0886581;AN=5008;NS=2504;DP=17917;EAS_AF=0.0268;AMR_AF=0.0533;AFR_AF=0.1581;EUR_AF=0.0666;SAS_AF=0.1063;AA=A|||;VT=SNP
2	212353140	rs34940919	T	C	100	PASS	AC=908;AF=0.18131;AN=5008;NS=2504;DP=18690;EAS_AF=0.373;AMR_AF=0.2349;AFR_AF=0.0174;EUR_AF=0.1571;SAS_AF=0.1922;AA=T|||;VT=SNP
2	212353299	rs7586077	G	A	100	PASS	AC=648;AF=0.129393;AN=5008;NS=2504;DP=16204;EAS_AF=0.0268;AMR_AF=0.0692;AFR_AF=0.3048;EUR_AF=0.0666;SAS_AF=0.1053;AA=g|||;VT=SNP
2	212354482	rs4616415	T	C	100	PASS	AC=1778;AF=0.355032;AN=5008;NS=2504;DP=15476;EAS_AF=0.3571;AMR_AF=0.3703;AFR_AF=0.4834;EUR_AF=0.2654;SAS_AF=0.2607;AA=C|||;VT=SNP
2	212354672	rs12052273	A	G	100	PASS	AC=1810;AF=0.361422;AN=5008;NS=2504;DP=16828;EAS_AF=0.3829;AMR_AF=0.3703;AFR_AF=0.4826;EUR_AF=0.2654;SAS_AF=0.2679;AA=G|||;VT=SNP
2	212354715	rs12053015	G	A	100	PASS	AC=1813;AF=0.362021;AN=5008;NS=2504;DP=16297;EAS_AF=0.3829;AMR_AF=0.3703;AFR_AF=0.4849;EUR_AF=0.2654;SAS_AF=0.2679;AA=A|||;VT=SNP
2	212354987	rs62178799	G	A	100	PASS	AC=377;AF=0.0752796;AN=5008;NS=2504;DP=18472;EAS_AF=0.0268;AMR_AF=0.0519;AFR_AF=0.1082;EUR_AF=0.0676;SAS_AF=0.1053;AA=G|||;VT=SNP
2	212354995	rs12052288	A	G	100	PASS	AC=963;AF=0.192292;AN=5008;NS=2504;DP=18740;EAS_AF=0.38;AMR_AF=0.3098;AFR_AF=0.0219;EUR_AF=0.1541;SAS_AF=0.1851;AA=A|||;VT=SNP
2	212355255	rs35785239	A	G	100	PASS	AC=2347;AF=0.46865;AN=5008;NS=2504;DP=19282;EAS_AF=0.4087;AMR_AF=0.4308;AFR_AF=0.708;EUR_AF=0.333;SAS_AF=0.3732;AA=G|||;VT=SNP
2	212355292	rs35234212	A	G	100	PASS	AC=1796;AF=0.358626;AN=5008;NS=2504;DP=18923;EAS_AF=0.3819;AMR_AF=0.3689;AFR_AF=0.475;EUR_AF=0.2644;SAS_AF=0.2669;AA=A|||;VT=SNP
2	212355500	rs12053361	T	C	100	PASS	AC=1915;AF=0.382388;AN=5008;NS=2504;DP=21176;EAS_AF=0.3819;AMR_AF=0.3775;AFR_AF=0.559;EUR_AF=0.2664;SAS_AF=0.2669;AA=C|||;VT=SNP
2	212355840	rs12052398	A	G	100	PASS	AC=1791;AF=0.357628;AN=5008;NS=2504;DP=18765;EAS_AF=0.3829;AMR_AF=0.3689;AFR_AF=0.4743;EUR_AF=0.2644;SAS_AF=0.2618;AA=G|||;VT=SNP
2	212355972	rs62178801	G	A	100	PASS	AC=317;AF=0.0632987;AN=5008;NS=2504;DP=17642;EAS_AF=0.0278;AMR_AF=0.049;AFR_AF=0.0598;EUR_AF=0.0676;SAS_AF=0.1104;AA=G|||;VT=SNP
2	212356093	rs34777036	G	A	100	PASS	AC=1802;AF=0.359824;AN=5008;NS=2504;DP=16001;EAS_AF=0.3819;AMR_AF=0.3689;AFR_AF=0.4758;EUR_AF=0.2644;SAS_AF=0.272;AA=A|||;VT=SNP
2	212356281	rs4561599	G	A	100	PASS	AC=1934;AF=0.386182;AN=5008;NS=2504;DP=14878;EAS_AF=0.4077;AMR_AF=0.3977;AFR_AF=0.5401;EUR_AF=0.2376;SAS_AF=0.3006;AA=A|||;VT=SNP
2	212356436	rs4305210	C	T	100	PASS	AC=2308;AF=0.460863;AN=5008;NS=2504;DP=15202;EAS_AF=0.4087;AMR_AF=0.4294;AFR_AF=0.674;EUR_AF=0.332;SAS_AF=0.3814;AA=T|||;VT=SNP
2	212356992	rs4672615	C	T	100	PASS	AC=1802;AF=0.359824;AN=5008;NS=2504;DP=17439;EAS_AF=0.3829;AMR_AF=0.3689;AFR_AF=0.475;EUR_AF=0.2644;SAS_AF=0.272;AA=T|||;VT=SNP
2	212357308	rs4233983	G	A	100	PASS	AC=1905;AF=0.380391;AN=5008;NS=2504;DP=18201;EAS_AF=0.3829;AMR_AF=0.3775;AFR_AF=0.5567;EUR_AF=0.2644;SAS_AF=0.2607;AA=A|||;VT=SNP
2	212357502	rs4233984	G	A	100	PASS	AC=1710;AF=0.341454;AN=5008;NS=2504;DP=18199;EAS_AF=0.3829;AMR_AF=0.3646;AFR_AF=0.4175;EUR_AF=0.2644;SAS_AF=0.2587;AA=g|||;VT=SNP
2	212357884	rs62178802	C	T	100	PASS	AC=388;AF=0.077476;AN=5008;NS=2504;DP=16401;EAS_AF=0.0268;AMR_AF=0.0533;AFR_AF=0.1104;EUR_AF=0.0686;SAS_AF=0.1115;AA=C|||;VT=SNP
2	212357889	rs73985451	T	G	100	PASS	AC=388;AF=0.077476;AN=5008;NS=2504;DP=16515;EAS_AF=0.0268;AMR_AF=0.0533;AFR_AF=0.1104;EUR_AF=0.0686;SAS_AF=0.1115;AA=T|||;VT=SNP
2	212357958	rs62178803	T	A	100	PASS	AC=418;AF=0.0834665;AN=5008;NS=2504;DP=15467;EAS_AF=0.0278;AMR_AF=0.0548;AFR_AF=0.1316;EUR_AF=0.0686;SAS_AF=0.1115;AA=A|||;VT=SNP
2	212358064	rs62178804	A	G	100	PASS	AC=390;AF=0.0778754;AN=5008;NS=2504;DP=14082;EAS_AF=0.0278;AMR_AF=0.0533;AFR_AF=0.1104;EUR_AF=0.0686;SAS_AF=0.1125;AA=A|||;VT=SNP
2	212358839	rs10427364	G	T	100	PASS	AC=390;AF=0.0778754;AN=5008;NS=2504;DP=17578;EAS_AF=0.0278;AMR_AF=0.0533;AFR_AF=0.1104;EUR_AF=0.0686;SAS_AF=0.1125;AA=T|||;VT=SNP
2	212358884	rs11901429	C	T	100	PASS	AC=1717;AF=0.342851;AN=5008;NS=2504;DP=16776;EAS_AF=0.38;AMR_AF=0.2939;AFR_AF=0.4523;EUR_AF=0.2734;SAS_AF=0.2628;AA=T|||;VT=SNP
2	212359302	rs62178805	T	C	100	PASS	AC=419;AF=0.0836661;AN=5008;NS=2504;DP=16542;EAS_AF=0.0278;AMR_AF=0.0548;AFR_AF=0.1309;EUR_AF=0.0686;SAS_AF=0.1135;AA=t|||;VT=SNP
2	212359600	rs35145864	C	T	100	PASS	AC=1832;AF=0.365815;AN=5008;NS=2504;DP=17493;EAS_AF=0.379;AMR_AF=0.304;AFR_AF=0.5356;EUR_AF=0.2724;SAS_AF=0.2628;AA=T|||;VT=SNP
2	212359741	rs10172698	T	A	100	PASS	AC=3775;AF=0.753794;AN=5008;NS=2504;DP=14800;EAS_AF=0.7629;AMR_AF=0.5605;AFR_AF=0.9705;EUR_AF=0.5775;SAS_AF=0.7699;AA=A|||;VT=SNP
2	212360246	rs13028321	G	T	100	PASS	AC=1771;AF=0.353634;AN=5008;NS=2504;DP=14317;EAS_AF=0.379;AMR_AF=0.3012;AFR_AF=0.4887;EUR_AF=0.2734;SAS_AF=0.2648;AA=T|||;VT=SNP
2	212360399	rs13028369	C	T	100	PASS	AC=999;AF=0.199481;AN=5008;NS=2504;DP=14231;EAS_AF=0.378;AMR_AF=0.2334;AFR_AF=0.09;EUR_AF=0.1541;SAS_AF=0.1861;AA=C|||;VT=SNP
2	212360506	rs34856830	T	C	100	PASS	AC=2317;AF=0.46266;AN=5008;NS=2504;DP=13802;EAS_AF=0.4087;AMR_AF=0.3602;AFR_AF=0.705;EUR_AF=0.3419;SAS_AF=0.3875;AA=C|||;VT=SNP
2	212360671	rs56843217	T	C	100	PASS	AC=568;AF=0.113419;AN=5008;NS=2504;DP=14318;EAS_AF=0.0278;AMR_AF=0.0576;AFR_AF=0.2421;EUR_AF=0.0686;SAS_AF=0.1135;AA=C|||;VT=SNP
2	212360994	rs6746949	G	T	100	PASS	AC=2260;AF=0.451278;AN=5008;NS=2504;DP=19240;EAS_AF=0.4077;AMR_AF=0.3458;AFR_AF=0.6755;EUR_AF=0.336;SAS_AF=0.3865;AA=T|||;VT=SNP
2	212361074	rs4278873	A	G	100	PASS	AC=1112;AF=0.222045;AN=5008;NS=2504;DP=19029;EAS_AF=0.0288;AMR_AF=0.098;AFR_AF=0.4947;EUR_AF=0.167;SAS_AF=0.1973;AA=G|||;VT=SNP
2	212361511	rs4321319	T	G	100	PASS	AC=579;AF=0.115615;AN=5008;NS=2504;DP=17926;EAS_AF=0.0278;AMR_AF=0.0605;AFR_AF=0.2496;EUR_AF=0.0696;SAS_AF=0.1115;AA=T|||;VT=SNP
2	212362183	rs6751135	C	T	100	PASS	AC=2270;AF=0.453275;AN=5008;NS=2504;DP=15689;EAS_AF=0.4058;AMR_AF=0.4207;AFR_AF=0.671;EUR_AF=0.3181;SAS_AF=0.3701;AA=T|||;VT=SNP
2	212362263	rs10932377	T	C	100	PASS	AC=2340;AF=0.467252;AN=5008;NS=2504;DP=16949;EAS_AF=0.4048;AMR_AF=0.4323;AFR_AF=0.7012;EUR_AF=0.334;SAS_AF=0.3773;AA=C|||;VT=SNP
2	212362328	rs12620169	C	T	100	PASS	AC=1641;AF=0.327676;AN=5008;NS=2504;DP=17606;EAS_AF=0.379;AMR_AF=0.3559;AFR_AF=0.3843;EUR_AF=0.2475;SAS_AF=0.2607;AA=C|||;VT=SNP
2	212362352	rs13005140	C	T	100	PASS	AC=1644;AF=0.328275;AN=5008;NS=2504;DP=18071;EAS_AF=0.381;AMR_AF=0.3545;AFR_AF=0.385;EUR_AF=0.2475;SAS_AF=0.2618;AA=T|||;VT=SNP
2	212362620	rs10932378	C	G	100	PASS	AC=2158;AF=0.430911;AN=5008;NS=2504;DP=17657;EAS_AF=0.4077;AMR_AF=0.4135;AFR_AF=0.5885;EUR_AF=0.3191;SAS_AF=0.3691;AA=G|||;VT=SNP
2	212362668	rs34672401	G	A	100	PASS	AC=2130;AF=0.425319;AN=5008;NS=2504;DP=17392;EAS_AF=0.4058;AMR_AF=0.4135;AFR_AF=0.5711;EUR_AF=0.3161;SAS_AF=0.3691;AA=A|||;VT=SNP
2	212362987	rs12621088	G	A	100	PASS	AC=2128;AF=0.42492;AN=5008;NS=2504;DP=17376;EAS_AF=0.4067;AMR_AF=0.4121;AFR_AF=0.5696;EUR_AF=0.3161;SAS_AF=0.3691;AA=G|||;VT=SNP
2	212363969	rs5028311	G	C	100	PASS	AC=1253;AF=0.2502;AN=5008;NS=2504;DP=19125;EAS_AF=0.378;AMR_AF=0.2651;AFR_AF=0.1354;EUR_AF=0.2465;SAS_AF=0.2669;AA=G|||;VT=SNP
2	212364484	rs4358067	G	A	100	PASS	AC=2131;AF=0.425519;AN=5008;NS=2504;DP=18428;EAS_AF=0.4067;AMR_AF=0.4135;AFR_AF=0.5711;EUR_AF=0.3161;SAS_AF=0.3691;AA=A|||;VT=SNP
2	212364641	rs12105807	G	A	100	PASS	AC=2131;AF=0.425519;AN=5008;NS=2504;DP=19461;EAS_AF=0.4067;AMR_AF=0.4135;AFR_AF=0.5711;EUR_AF=0.3161;SAS_AF=0.3691;AA=A|||;VT=SNP
2	212364654	rs12105797	C	T	100	PASS	AC=2131;AF=0.425519;AN=5008;NS=2504;DP=19301;EAS_AF=0.4067;AMR_AF=0.4135;AFR_AF=0.5711;EUR_AF=0.3161;SAS_AF=0.3691;AA=C|||;VT=SNP
2	212364696	rs12104670	T	C	100	PASS	AC=562;AF=0.11222;AN=5008;NS=2504;DP=18079;EAS_AF=0.0268;AMR_AF=0.062;AFR_AF=0.23;EUR_AF=0.0785;SAS_AF=0.1115;AA=T|||;VT=SNP
2	212364795	rs4672616	A	G	100	PASS	AC=984;AF=0.196486;AN=5008;NS=2504;DP=18610;EAS_AF=0.381;AMR_AF=0.3156;AFR_AF=0.0303;EUR_AF=0.1511;SAS_AF=0.1933;AA=A|||;VT=SNP
2	212364807	rs4672617	T	G	100	PASS	AC=1254;AF=0.250399;AN=5008;NS=2504;DP=18481;EAS_AF=0.381;AMR_AF=0.3386;AFR_AF=0.0953;EUR_AF=0.2475;SAS_AF=0.2658;AA=T|||;VT=SNP
2	212364818	rs4672618	T	A	100	PASS	AC=1051;AF=0.209864;AN=5008;NS=2504;DP=18285;EAS_AF=0.381;AMR_AF=0.317;AFR_AF=0.093;EUR_AF=0.1421;SAS_AF=0.1851;AA=T|||;VT=SNP
2	212365610	rs4131610	G	A	100	PASS	AC=2132;AF=0.425719;AN=5008;NS=2504;DP=15204;EAS_AF=0.4058;AMR_AF=0.4135;AFR_AF=0.5734;EUR_AF=0.3161;SAS_AF=0.3681;AA=A|||;VT=SNP
2	212366014	rs13032894	G	A	100	PASS	AC=979;AF=0.195487;AN=5008;NS=2504;DP=15253;EAS_AF=0.378;AMR_AF=0.3141;AFR_AF=0.0295;EUR_AF=0.1511;SAS_AF=0.1933;AA=G|||;VT=SNP
2	212366015	rs13032896	G	T	100	PASS	AC=1089;AF=0.217452;AN=5008;NS=2504;DP=15241;EAS_AF=0.378;AMR_AF=0.317;AFR_AF=0.1112;EUR_AF=0.1511;SAS_AF=0.1933;AA=G|||;VT=SNP
2	212366429	rs13010155	T	G	100	PASS	AC=2275;AF=0.454273;AN=5008;NS=2504;DP=16117;EAS_AF=0.4097;AMR_AF=0.4236;AFR_AF=0.6702;EUR_AF=0.3181;SAS_AF=0.3701;AA=G|||;VT=SNP
2	212366480	rs62178814	T	C	100	PASS	AC=484;AF=0.0966454;AN=5008;NS=2504;DP=15842;EAS_AF=0.0268;AMR_AF=0.0576;AFR_AF=0.1861;EUR_AF=0.0696;SAS_AF=0.1033;AA=T|||;VT=SNP
2	212366596	rs12989342	G	A	100	PASS	AC=2136;AF=0.426518;AN=5008;NS=2504;DP=17073;EAS_AF=0.4067;AMR_AF=0.4135;AFR_AF=0.5734;EUR_AF=0.3161;SAS_AF=0.3712;AA=G|||;VT=SNP
2	212366665	rs12988861	A	G	100	PASS	AC=2134;AF=0.426118;AN=5008;NS=2504;DP=17736;EAS_AF=0.4067;AMR_AF=0.4135;AFR_AF=0.5734;EUR_AF=0.3161;SAS_AF=0.3691;AA=A|||;VT=SNP
2	212366830	rs12989448	C	A	100	PASS	AC=1216;AF=0.242812;AN=5008;NS=2504;DP=18768;EAS_AF=0.378;AMR_AF=0.2622;AFR_AF=0.1097;EUR_AF=0.2465;SAS_AF=0.2658;AA=C|||;VT=SNP
2	212366834	rs61516157	C	G	100	PASS	AC=543;AF=0.108427;AN=5008;NS=2504;DP=18628;EAS_AF=0.0268;AMR_AF=0.0576;AFR_AF=0.2307;EUR_AF=0.0696;SAS_AF=0.1033;AA=C|||;VT=SNP
2	212366838	rs59546274	T	C	100	PASS	AC=487;AF=0.0972444;AN=5008;NS=2504;DP=18601;EAS_AF=0.0268;AMR_AF=0.0576;AFR_AF=0.1876;EUR_AF=0.0696;SAS_AF=0.1043;AA=T|||;VT=SNP
2	212367741	rs4673621	C	T	100	PASS	AC=2132;AF=0.425719;AN=5008;NS=2504;DP=18258;EAS_AF=0.4067;AMR_AF=0.4107;AFR_AF=0.5734;EUR_AF=0.3161;SAS_AF=0.3691;AA=c|||;VT=SNP
2	212367912	rs6435629	G	A	100	PASS	AC=2133;AF=0.425919;AN=5008;NS=2504;DP=19756;EAS_AF=0.4077;AMR_AF=0.4121;AFR_AF=0.5719;EUR_AF=0.3161;SAS_AF=0.3701;AA=G|||;VT=SNP
2	212368188	rs4500888	G	T	100	PASS	AC=786;AF=0.156949;AN=5008;NS=2504;DP=19382;EAS_AF=0.0278;AMR_AF=0.0706;AFR_AF=0.4077;EUR_AF=0.0696;SAS_AF=0.1022;AA=G|||;VT=SNP
2	212368624	rs62178817	G	T	100	PASS	AC=799;AF=0.159545;AN=5008;NS=2504;DP=20373;EAS_AF=0.0268;AMR_AF=0.072;AFR_AF=0.4168;EUR_AF=0.0696;SAS_AF=0.1033;AA=G|||;VT=SNP
2	212368802	rs13003758	G	A	100	PASS	AC=1780;AF=0.355431;AN=5008;NS=2504;DP=19659;EAS_AF=0.4077;AMR_AF=0.3847;AFR_AF=0.447;EUR_AF=0.2207;SAS_AF=0.2955;AA=G|||;VT=SNP
2	212368856	rs13003469	C	T	100	PASS	AC=1780;AF=0.355431;AN=5008;NS=2504;DP=18963;EAS_AF=0.4077;AMR_AF=0.3847;AFR_AF=0.447;EUR_AF=0.2207;SAS_AF=0.2955;AA=C|||;VT=SNP
2	212369446	rs4494668	T	C	100	PASS	AC=803;AF=0.160343;AN=5008;NS=2504;DP=6134;EAS_AF=0.0278;AMR_AF=0.072;AFR_AF=0.4191;EUR_AF=0.0696;SAS_AF=0.1033;AA=T|||;VT=SNP
2	212369703	rs6435631	A	G	100	PASS	AC=806;AF=0.160942;AN=5008;NS=2504;DP=17514;EAS_AF=0.0278;AMR_AF=0.072;AFR_AF=0.4175;EUR_AF=0.0696;SAS_AF=0.1084;AA=A|||;VT=SNP
2	212369896	rs6741097	T	C	100	PASS	AC=1767;AF=0.352835;AN=5008;NS=2504;DP=14665;EAS_AF=0.4157;AMR_AF=0.3112;AFR_AF=0.4478;EUR_AF=0.2217;SAS_AF=0.3241;AA=T|||;VT=SNP
2	212370172	rs62178818	T	C	100	PASS	AC=892;AF=0.178115;AN=5008;NS=2504;DP=16126;EAS_AF=0.0278;AMR_AF=0.0749;AFR_AF=0.4811;EUR_AF=0.0696;SAS_AF=0.1084;AA=T|||;VT=SNP
2	212370193	rs62178819	C	T	100	PASS	AC=813;AF=0.16234;AN=5008;NS=2504;DP=16252;EAS_AF=0.0288;AMR_AF=0.072;AFR_AF=0.416;EUR_AF=0.0785;SAS_AF=0.1074;AA=T|||;VT=SNP
2	212370338	rs62178820	G	A	100	PASS	AC=804;AF=0.160543;AN=5008;NS=2504;DP=18316;EAS_AF=0.0278;AMR_AF=0.072;AFR_AF=0.4153;EUR_AF=0.0696;SAS_AF=0.1094;AA=A|||;VT=SNP
2	212370359	rs62178821	A	T	100	PASS	AC=802;AF=0.160144;AN=5008;NS=2504;DP=18091;EAS_AF=0.0278;AMR_AF=0.072;AFR_AF=0.4153;EUR_AF=0.0696;SAS_AF=0.1074;AA=T|||;VT=SNP
2	212370411	rs111973292	C	T	100	PASS	AC=937;AF=0.187101;AN=5008;NS=2504;DP=17490;EAS_AF=0.3859;AMR_AF=0.2392;AFR_AF=0.0318;EUR_AF=0.1521;SAS_AF=0.1912;AA=C|||;VT=SNP
2	212370412	rs62178822	A	G	100	PASS	AC=2164;AF=0.432109;AN=5008;NS=2504;DP=17561;EAS_AF=0.4157;AMR_AF=0.3444;AFR_AF=0.618;EUR_AF=0.3181;SAS_AF=0.3773;AA=G|||;VT=SNP
2	212370526	rs62178823	A	G	100	PASS	AC=458;AF=0.0914537;AN=5008;NS=2504;DP=15634;EAS_AF=0.0278;AMR_AF=0.0562;AFR_AF=0.1672;EUR_AF=0.0696;SAS_AF=0.1022;AA=A|||;VT=SNP
2	212370716	rs62178824	A	G	100	PASS	AC=778;AF=0.155351;AN=5008;NS=2504;DP=14960;EAS_AF=0.0278;AMR_AF=0.072;AFR_AF=0.3971;EUR_AF=0.0696;SAS_AF=0.1074;AA=A|||;VT=SNP
2	212370742	rs62178825	C	A	100	PASS	AC=773;AF=0.154353;AN=5008;NS=2504;DP=15966;EAS_AF=0.0278;AMR_AF=0.072;AFR_AF=0.3971;EUR_AF=0.0696;SAS_AF=0.1022;AA=C|||;VT=SNP
2	212370790	rs62178826	G	A	100	PASS	AC=457;AF=0.091254;AN=5008;NS=2504;DP=17303;EAS_AF=0.0268;AMR_AF=0.0562;AFR_AF=0.1672;EUR_AF=0.0696;SAS_AF=0.1022;AA=G|||;VT=SNP
2	212370866	rs62178827	A	T	100	PASS	AC=458;AF=0.0914537;AN=5008;NS=2504;DP=17982;EAS_AF=0.0278;AMR_AF=0.0562;AFR_AF=0.1672;EUR_AF=0.0696;SAS_AF=0.1022;AA=A|||;VT=SNP
2	212371257	rs1851186	G	A	100	PASS	AC=2303;AF=0.459864;AN=5008;NS=2504;DP=19482;EAS_AF=0.4157;AMR_AF=0.3602;AFR_AF=0.7012;EUR_AF=0.335;SAS_AF=0.3783;AA=A|||;VT=SNP
2	212371404	rs4640327	A	G	100	PASS	AC=1748;AF=0.349042;AN=5008;NS=2504;DP=18833;EAS_AF=0.3879;AMR_AF=0.2911;AFR_AF=0.4849;EUR_AF=0.2485;SAS_AF=0.2699;AA=G|||;VT=SNP
2	212371682	rs59369434	T	A	100	PASS	AC=308;AF=0.0615016;AN=5008;NS=2504;DP=18504;EAS_AF=0.0278;AMR_AF=0.0519;AFR_AF=0.0522;EUR_AF=0.0696;SAS_AF=0.1074;AA=T|||;VT=SNP
2	212371733	rs13382545	C	T	100	PASS	AC=3989;AF=0.796526;AN=5008;NS=2504;DP=19148;EAS_AF=0.6419;AMR_AF=0.8573;AFR_AF=0.9675;EUR_AF=0.83;SAS_AF=0.6472;AA=T|||;VT=SNP
2	212371904	rs34880852	C	T	100	PASS	AC=1396;AF=0.278754;AN=5008;NS=2504;DP=18483;EAS_AF=0.4127;AMR_AF=0.2939;AFR_AF=0.1967;EUR_AF=0.2217;SAS_AF=0.2996;AA=C|||;VT=SNP
2	212372464	rs62178828	T	C	100	PASS	AC=1892;AF=0.377796;AN=5008;NS=2504;DP=19860;EAS_AF=0.4147;AMR_AF=0.3314;AFR_AF=0.4213;EUR_AF=0.3171;SAS_AF=0.3763;AA=T|||;VT=SNP
2	212372482	rs62178829	A	G	100	PASS	AC=1896;AF=0.378594;AN=5008;NS=2504;DP=19803;EAS_AF=0.4157;AMR_AF=0.3314;AFR_AF=0.4213;EUR_AF=0.3201;SAS_AF=0.3763;AA=A|||;VT=SNP
2	212372589	rs141596862	A	T	100	PASS	AC=1968;AF=0.392971;AN=5008;NS=2504;DP=18694;EAS_AF=0.4147;AMR_AF=0.3343;AFR_AF=0.4773;EUR_AF=0.3171;SAS_AF=0.3763;AA=A|||;VT=SNP
2	212372989	rs62178830	C	T	100	PASS	AC=551;AF=0.110024;AN=5008;NS=2504;DP=18678;EAS_AF=0.0278;AMR_AF=0.0634;AFR_AF=0.2262;EUR_AF=0.0736;SAS_AF=0.1084;AA=C|||;VT=SNP
2	212373007	rs34303637	G	A	100	PASS	AC=1301;AF=0.259784;AN=5008;NS=2504;DP=18816;EAS_AF=0.3859;AMR_AF=0.2622;AFR_AF=0.1725;EUR_AF=0.2435;SAS_AF=0.2628;AA=A|||;VT=SNP
2	212373056	rs34686574	T	C	100	PASS	AC=2019;AF=0.403155;AN=5008;NS=2504;DP=20421;EAS_AF=0.4137;AMR_AF=0.3343;AFR_AF=0.5204;EUR_AF=0.3171;SAS_AF=0.3712;AA=C|||;VT=SNP
2	212373209	rs35502691	C	T	100	PASS	AC=2018;AF=0.402955;AN=5008;NS=2504;DP=19530;EAS_AF=0.4127;AMR_AF=0.3343;AFR_AF=0.5204;EUR_AF=0.3171;SAS_AF=0.3712;AA=T|||;VT=SNP
2	212373275	rs36125039	C	T	100	PASS	AC=1961;AF=0.391573;AN=5008;NS=2504;DP=19757;EAS_AF=0.4127;AMR_AF=0.3343;AFR_AF=0.4773;EUR_AF=0.3171;SAS_AF=0.3712;AA=T|||;VT=SNP
2	212373330	rs34155527	A	G	100	PASS	AC=1925;AF=0.384385;AN=5008;NS=2504;DP=19860;EAS_AF=0.4127;AMR_AF=0.33;AFR_AF=0.4523;EUR_AF=0.3171;SAS_AF=0.3712;AA=A|||;VT=SNP
2	212373408	rs35695627	G	T	100	PASS	AC=1961;AF=0.391573;AN=5008;NS=2504;DP=21261;EAS_AF=0.4127;AMR_AF=0.3343;AFR_AF=0.4773;EUR_AF=0.3171;SAS_AF=0.3712;AA=T|||;VT=SNP
2	212373433	rs34478465	T	C	100	PASS	AC=1926;AF=0.384585;AN=5008;NS=2504;DP=21256;EAS_AF=0.4127;AMR_AF=0.33;AFR_AF=0.4523;EUR_AF=0.3181;SAS_AF=0.3712;AA=N|||;VT=SNP
2	212373473	rs12996135	G	A	100	PASS	AC=1962;AF=0.391773;AN=5008;NS=2504;DP=20135;EAS_AF=0.4127;AMR_AF=0.3343;AFR_AF=0.4781;EUR_AF=0.3171;SAS_AF=0.3712;AA=a|||;VT=SNP
2	212373484	rs34306406	C	T	100	PASS	AC=2119;AF=0.423123;AN=5008;NS=2504;DP=19991;EAS_AF=0.4127;AMR_AF=0.3372;AFR_AF=0.5953;EUR_AF=0.3171;SAS_AF=0.3712;AA=t|||;VT=SNP
2	212373727	rs60178054	C	T	100	PASS	AC=1978;AF=0.394968;AN=5008;NS=2504;DP=22228;EAS_AF=0.4127;AMR_AF=0.4049;AFR_AF=0.4531;EUR_AF=0.3171;SAS_AF=0.3712;AA=C|||;VT=SNP
2	212373990	rs35085917	T	C	100	PASS	AC=1465;AF=0.292532;AN=5008;NS=2504;DP=17340;EAS_AF=0.3869;AMR_AF=0.4467;AFR_AF=0.1256;EUR_AF=0.3648;SAS_AF=0.2372;AA=T|||;VT=SNP
2	212374344	rs13002394	C	T	100	PASS	AC=2342;AF=0.467652;AN=5008;NS=2504;DP=17058;EAS_AF=0.4137;AMR_AF=0.536;AFR_AF=0.4652;EUR_AF=0.5318;SAS_AF=0.4121;AA=C|||;VT=SNP
2	212374448	rs1851187	A	G	100	PASS	AC=2344;AF=0.468051;AN=5008;NS=2504;DP=18335;EAS_AF=0.4157;AMR_AF=0.536;AFR_AF=0.4652;EUR_AF=0.5318;SAS_AF=0.4121;AA=A|||;VT=SNP
2	212374571	rs1851188	C	T	100	PASS	AC=2316;AF=0.46246;AN=5008;NS=2504;DP=19163;EAS_AF=0.4127;AMR_AF=0.5346;AFR_AF=0.4463;EUR_AF=0.5318;SAS_AF=0.4131;AA=T|||;VT=SNP
2	212374725	rs1851189	T	C	100	PASS	AC=2350;AF=0.469249;AN=5008;NS=2504;DP=17747;EAS_AF=0.4127;AMR_AF=0.5389;AFR_AF=0.466;EUR_AF=0.5368;SAS_AF=0.4131;AA=T|||;VT=SNP
2	212375171	rs1818755	T	C	100	PASS	AC=2654;AF=0.529952;AN=5008;NS=2504;DP=15862;EAS_AF=0.4137;AMR_AF=0.4841;AFR_AF=0.7194;EUR_AF=0.5398;SAS_AF=0.4162;AA=C|||;VT=SNP
2	212375348	rs10932379	G	A	100	PASS	AC=1998;AF=0.398962;AN=5008;NS=2504;DP=15873;EAS_AF=0.3819;AMR_AF=0.4467;AFR_AF=0.2784;EUR_AF=0.5318;SAS_AF=0.409;AA=A|||;VT=SNP
2	212375386	rs6725395	C	A	100	PASS	AC=2166;AF=0.432508;AN=5008;NS=2504;DP=15058;EAS_AF=0.38;AMR_AF=0.4582;AFR_AF=0.4009;EUR_AF=0.5318;SAS_AF=0.409;AA=c|||;VT=SNP
2	212375681	rs6728700	C	T	100	PASS	AC=2268;AF=0.452875;AN=5008;NS=2504;DP=15142;EAS_AF=0.3829;AMR_AF=0.4625;AFR_AF=0.4705;EUR_AF=0.5348;SAS_AF=0.41;AA=T|||;VT=SNP
2	212375855	rs13015567	A	G	100	PASS	AC=1794;AF=0.358227;AN=5008;NS=2504;DP=15010;EAS_AF=0.3581;AMR_AF=0.4092;AFR_AF=0.289;EUR_AF=0.4682;SAS_AF=0.3027;AA=A|||;VT=SNP
2	212375963	rs6743937	T	C	100	PASS	AC=2313;AF=0.461861;AN=5008;NS=2504;DP=14630;EAS_AF=0.3859;AMR_AF=0.4683;AFR_AF=0.4962;EUR_AF=0.5378;SAS_AF=0.411;AA=T|||;VT=SNP
2	212376501	rs114126586	C	T	100	PASS	AC=98;AF=0.0195687;AN=5008;NS=2504;DP=17597;EAS_AF=0.002;AMR_AF=0.0389;AFR_AF=0.0008;EUR_AF=0.0398;SAS_AF=0.0286;AA=C|||;VT=SNP
2	212376745	rs2030457	A	G	100	PASS	AC=2196;AF=0.438498;AN=5008;NS=2504;DP=17601;EAS_AF=0.4187;AMR_AF=0.4582;AFR_AF=0.379;EUR_AF=0.5437;SAS_AF=0.4172;AA=A|||;VT=SNP
2	212376761	rs2030458	T	C	100	PASS	AC=2110;AF=0.421326;AN=5008;NS=2504;DP=17341;EAS_AF=0.4226;AMR_AF=0.4553;AFR_AF=0.3124;EUR_AF=0.5427;SAS_AF=0.4182;AA=T|||;VT=SNP
2	212377032	rs2030459	C	G	100	PASS	AC=1833;AF=0.366014;AN=5008;NS=2504;DP=14613;EAS_AF=0.4187;AMR_AF=0.428;AFR_AF=0.2504;EUR_AF=0.4423;SAS_AF=0.3456;AA=C|||;VT=SNP
2	212377257	rs60201104	G	T	100	PASS	AC=566;AF=0.113019;AN=5008;NS=2504;DP=15402;EAS_AF=0.0248;AMR_AF=0.0591;AFR_AF=0.2458;EUR_AF=0.0696;SAS_AF=0.1074;AA=G|||;VT=SNP
2	212377672	rs61631854	C	T	100	PASS	AC=1147;AF=0.229034;AN=5008;NS=2504;DP=18341;EAS_AF=0.0258;AMR_AF=0.1138;AFR_AF=0.5106;EUR_AF=0.1849;SAS_AF=0.1851;AA=T|||;VT=SNP
2	212377759	rs12623444	A	G	100	PASS	AC=1434;AF=0.286342;AN=5008;NS=2504;DP=18773;EAS_AF=0.4067;AMR_AF=0.3761;AFR_AF=0.1218;EUR_AF=0.3777;SAS_AF=0.227;AA=A|||;VT=SNP
2	212378456	rs35159481	C	T	100	PASS	AC=1152;AF=0.230032;AN=5008;NS=2504;DP=15102;EAS_AF=0.1528;AMR_AF=0.1455;AFR_AF=0.4228;EUR_AF=0.1014;SAS_AF=0.2413;AA=T|||;VT=SNP
2	212378524	rs6435632	G	A	100	PASS	AC=1550;AF=0.309505;AN=5008;NS=2504;DP=16263;EAS_AF=0.503;AMR_AF=0.4769;AFR_AF=0.18;EUR_AF=0.3052;SAS_AF=0.1708;AA=G|||;VT=SNP
2	212378743	rs13382194	A	G	100	PASS	AC=1492;AF=0.297923;AN=5008;NS=2504;DP=17915;EAS_AF=0.1458;AMR_AF=0.304;AFR_AF=0.3502;EUR_AF=0.3728;SAS_AF=0.3027;AA=A|||;VT=SNP
2	212378848	rs59446695	A	C	100	PASS	AC=1121;AF=0.223842;AN=5008;NS=2504;DP=17238;EAS_AF=0.2728;AMR_AF=0.1009;AFR_AF=0.3888;EUR_AF=0.1004;SAS_AF=0.1646;AA=C|||;VT=SNP
2	212378925	rs7604094	T	G	100	PASS	AC=2375;AF=0.474241;AN=5008;NS=2504;DP=17899;EAS_AF=0.6508;AMR_AF=0.6196;AFR_AF=0.264;EUR_AF=0.5318;SAS_AF=0.4141;AA=T|||;VT=SNP
2	212378991	rs10200942	T	C	100	PASS	AC=1361;AF=0.271765;AN=5008;NS=2504;DP=18014;EAS_AF=0.2341;AMR_AF=0.2493;AFR_AF=0.208;EUR_AF=0.3141;SAS_AF=0.3691;AA=T|||;VT=SNP
2	212379145	rs10164847	A	G	100	PASS	AC=2841;AF=0.567292;AN=5008;NS=2504;DP=18795;EAS_AF=0.5813;AMR_AF=0.6182;AFR_AF=0.6558;EUR_AF=0.5924;SAS_AF=0.3712;AA=A|||;VT=SNP
2	212379150	rs10188703	C	T	100	PASS	AC=1946;AF=0.388578;AN=5008;NS=2504;DP=18679;EAS_AF=0.5198;AMR_AF=0.379;AFR_AF=0.3843;EUR_AF=0.3509;SAS_AF=0.3047;AA=T|||;VT=SNP
2	212379238	rs13408475	G	A	100	PASS	AC=1265;AF=0.252596;AN=5008;NS=2504;DP=17967;EAS_AF=0.0913;AMR_AF=0.1412;AFR_AF=0.556;EUR_AF=0.163;SAS_AF=0.18;AA=G|||;VT=SNP
2	212379721	rs10191594	C	G	100	PASS	AC=2221;AF=0.44349;AN=5008;NS=2504;DP=18388;EAS_AF=0.4544;AMR_AF=0.4366;AFR_AF=0.5136;EUR_AF=0.4155;SAS_AF=0.3712;AA=G|||;VT=SNP
2	212380125	rs7594072	C	T	100	PASS	AC=1482;AF=0.295927;AN=5008;NS=2504;DP=18529;EAS_AF=0.3383;AMR_AF=0.3386;AFR_AF=0.4281;EUR_AF=0.2475;SAS_AF=0.093;AA=C|||;VT=SNP
2	212380129	rs7567476	A	C	100	PASS	AC=1482;AF=0.295927;AN=5008;NS=2504;DP=18472;EAS_AF=0.3383;AMR_AF=0.3386;AFR_AF=0.4281;EUR_AF=0.2475;SAS_AF=0.093;AA=C|||;VT=SNP
2	212380226	rs7594200	C	T	100	PASS	AC=1476;AF=0.294728;AN=5008;NS=2504;DP=18128;EAS_AF=0.3383;AMR_AF=0.3386;AFR_AF=0.4244;EUR_AF=0.2475;SAS_AF=0.092;AA=T|||;VT=SNP
2	212380385	rs12995550	G	A	100	PASS	AC=565;AF=0.112819;AN=5008;NS=2504;DP=12731;EAS_AF=0.119;AMR_AF=0.1052;AFR_AF=0.0408;EUR_AF=0.1491;SAS_AF=0.1718;AA=G|||;VT=SNP
2	212380586	rs10189716	T	C	100	PASS	AC=2614;AF=0.521965;AN=5008;NS=2504;DP=9234;EAS_AF=0.4573;AMR_AF=0.464;AFR_AF=0.764;EUR_AF=0.4284;SAS_AF=0.3988;AA=C|||;VT=SNP
2	212380847	rs13395969	C	T	100	PASS	AC=2595;AF=0.518171;AN=5008;NS=2504;DP=8580;EAS_AF=0.4494;AMR_AF=0.4553;AFR_AF=0.7655;EUR_AF=0.4245;SAS_AF=0.3957;AA=T|||;VT=SNP
2	212381035	rs11900052	A	T	100	PASS	AC=1511;AF=0.301717;AN=5008;NS=2504;DP=16229;EAS_AF=0.3393;AMR_AF=0.3401;AFR_AF=0.447;EUR_AF=0.2495;SAS_AF=0.093;AA=T|||;VT=SNP
2	212381115	rs62178837	G	C	100	PASS	AC=764;AF=0.152556;AN=5008;NS=2504;DP=16211;EAS_AF=0.122;AMR_AF=0.1052;AFR_AF=0.0961;EUR_AF=0.173;SAS_AF=0.273;AA=G|||;VT=SNP
2	212381182	rs28602398	C	A	100	PASS	AC=555;AF=0.110823;AN=5008;NS=2504;DP=14482;EAS_AF=0.0665;AMR_AF=0.1556;AFR_AF=0.0666;EUR_AF=0.2406;SAS_AF=0.0511;AA=C|||;VT=SNP
2	212381919	rs11901482	A	C	100	PASS	AC=796;AF=0.158946;AN=5008;NS=2504;DP=14655;EAS_AF=0.0675;AMR_AF=0.1744;AFR_AF=0.2269;EUR_AF=0.2455;SAS_AF=0.0613;AA=A|||;VT=SNP
2	212382015	rs11901525	A	G	100	PASS	AC=784;AF=0.15655;AN=5008;NS=2504;DP=15125;EAS_AF=0.0675;AMR_AF=0.1715;AFR_AF=0.2269;EUR_AF=0.2455;SAS_AF=0.0511;AA=A|||;VT=SNP
2	212382106	rs7608189	A	G	100	PASS	AC=793;AF=0.158347;AN=5008;NS=2504;DP=15552;EAS_AF=0.1538;AMR_AF=0.1066;AFR_AF=0.0968;EUR_AF=0.171;SAS_AF=0.2699;AA=A|||;VT=SNP
2	212382485	rs10193855	T	C	100	PASS	AC=796;AF=0.158946;AN=5008;NS=2504;DP=19007;EAS_AF=0.0685;AMR_AF=0.1758;AFR_AF=0.233;EUR_AF=0.2465;SAS_AF=0.0501;AA=T|||;VT=SNP
2	212382646	rs10196354	T	C	100	PASS	AC=1692;AF=0.337859;AN=5008;NS=2504;DP=18373;EAS_AF=0.3383;AMR_AF=0.3573;AFR_AF=0.5734;EUR_AF=0.2515;SAS_AF=0.0941;AA=C|||;VT=SNP
2	212383520	rs7599979	T	A	100	PASS	AC=1306;AF=0.260783;AN=5008;NS=2504;DP=16828;EAS_AF=0.1964;AMR_AF=0.2522;AFR_AF=0.3003;EUR_AF=0.2913;SAS_AF=0.2485;AA=T|||;VT=SNP
2	212383724	rs73073158	C	T	100	PASS	AC=1347;AF=0.26897;AN=5008;NS=2504;DP=14962;EAS_AF=0.1974;AMR_AF=0.2608;AFR_AF=0.2753;EUR_AF=0.3032;SAS_AF=0.3047;AA=C|||;VT=SNP
2	212384219	rs76168336	T	C	100	PASS	AC=495;AF=0.0988419;AN=5008;NS=2504;DP=17589;EAS_AF=0.0694;AMR_AF=0.0476;AFR_AF=0.2179;EUR_AF=0.0517;SAS_AF=0.0532;AA=T|||;VT=SNP
2	212384231	rs6740117	C	T	100	PASS	AC=2498;AF=0.498802;AN=5008;NS=2504;DP=17539;EAS_AF=0.2768;AMR_AF=0.5058;AFR_AF=0.6664;EUR_AF=0.6143;SAS_AF=0.3773;AA=C|||;VT=SNP
2	212384650	rs7603778	T	C	100	PASS	AC=512;AF=0.102236;AN=5008;NS=2504;DP=18367;EAS_AF=0.0685;AMR_AF=0.0476;AFR_AF=0.2315;EUR_AF=0.0517;SAS_AF=0.0532;AA=T|||;VT=SNP
2	212384950	rs6743958	G	T	100	PASS	AC=854;AF=0.170527;AN=5008;NS=2504;DP=17395;EAS_AF=0.1022;AMR_AF=0.2781;AFR_AF=0.18;EUR_AF=0.2654;SAS_AF=0.0542;AA=T|||;VT=SNP
2	212385056	rs6743879	C	T	100	PASS	AC=2955;AF=0.590056;AN=5008;NS=2504;DP=16672;EAS_AF=0.3462;AMR_AF=0.5476;AFR_AF=0.8896;EUR_AF=0.6282;SAS_AF=0.4274;AA=T|||;VT=SNP
2	212385303	rs10804196	G	A	100	PASS	AC=2599;AF=0.51897;AN=5008;NS=2504;DP=15945;EAS_AF=0.6915;AMR_AF=0.4496;AFR_AF=0.4092;EUR_AF=0.4215;SAS_AF=0.6391;AA=A|||;VT=SNP
2	212385327	rs10203686	T	G	100	PASS	AC=3750;AF=0.748802;AN=5008;NS=2504;DP=16009;EAS_AF=0.8244;AMR_AF=0.8012;AFR_AF=0.7474;EUR_AF=0.6928;SAS_AF=0.6933;AA=G|||;VT=SNP
2	212385344	rs10804197	C	T	100	PASS	AC=1978;AF=0.394968;AN=5008;NS=2504;DP=16189;EAS_AF=0.624;AMR_AF=0.3934;AFR_AF=0.1097;EUR_AF=0.3708;SAS_AF=0.5706;AA=C|||;VT=SNP
2	212385409	rs10804198	G	T	100	PASS	AC=1861;AF=0.371605;AN=5008;NS=2504;DP=17609;EAS_AF=0.622;AMR_AF=0.3213;AFR_AF=0.1021;EUR_AF=0.3221;SAS_AF=0.5644;AA=T|||;VT=SNP
2	212385664	rs77762486	T	C	100	PASS	AC=470;AF=0.0938498;AN=5008;NS=2504;DP=17094;EAS_AF=0.0685;AMR_AF=0.049;AFR_AF=0.1989;EUR_AF=0.0507;SAS_AF=0.0542;AA=T|||;VT=SNP
2	212386461	rs7597024	C	T	100	PASS	AC=625;AF=0.1248;AN=5008;NS=2504;DP=19363;EAS_AF=0.0685;AMR_AF=0.0576;AFR_AF=0.3116;EUR_AF=0.0507;SAS_AF=0.0542;AA=T|||;VT=SNP
2	212386537	rs12619559	C	T	100	PASS	AC=1857;AF=0.370807;AN=5008;NS=2504;DP=19488;EAS_AF=0.621;AMR_AF=0.3199;AFR_AF=0.1021;EUR_AF=0.3211;SAS_AF=0.5634;AA=C|||;VT=SNP
2	212386588	rs2371282	C	G	100	PASS	AC=423;AF=0.0844649;AN=5008;NS=2504;DP=20149;EAS_AF=0.0685;AMR_AF=0.0447;AFR_AF=0.1657;EUR_AF=0.0507;SAS_AF=0.0542;AA=C|||;VT=SNP
2	212386868	rs2371283	A	G	100	PASS	AC=609;AF=0.121605;AN=5008;NS=2504;DP=19758;EAS_AF=0.0685;AMR_AF=0.0562;AFR_AF=0.3003;EUR_AF=0.0507;SAS_AF=0.0542;AA=G|||;VT=SNP
2	212387974	rs11690814	C	A	100	PASS	AC=1869;AF=0.373203;AN=5008;NS=2504;DP=20261;EAS_AF=0.622;AMR_AF=0.3228;AFR_AF=0.1044;EUR_AF=0.326;SAS_AF=0.5644;AA=C|||;VT=SNP
2	212388043	rs11679704	A	G	100	PASS	AC=1880;AF=0.375399;AN=5008;NS=2504;DP=19994;EAS_AF=0.622;AMR_AF=0.3228;AFR_AF=0.1044;EUR_AF=0.3231;SAS_AF=0.5787;AA=A|||;VT=SNP
2	212388171	rs60712970	T	C	100	PASS	AC=625;AF=0.1248;AN=5008;NS=2504;DP=19410;EAS_AF=0.0685;AMR_AF=0.0562;AFR_AF=0.3124;EUR_AF=0.0507;SAS_AF=0.0542;AA=C|||;VT=SNP
2	212388179	rs59466711	T	C	100	PASS	AC=626;AF=0.125;AN=5008;NS=2504;DP=19389;EAS_AF=0.0685;AMR_AF=0.0562;AFR_AF=0.3132;EUR_AF=0.0507;SAS_AF=0.0542;AA=C|||;VT=SNP
2	212388290	rs116579011	G	A	100	PASS	AC=436;AF=0.0870607;AN=5008;NS=2504;DP=19554;EAS_AF=0.0665;AMR_AF=0.0461;AFR_AF=0.1778;EUR_AF=0.0497;SAS_AF=0.0532;AA=G|||;VT=SNP
2	212388342	rs116594865	G	A	100	PASS	AC=442;AF=0.0882588;AN=5008;NS=2504;DP=18460;EAS_AF=0.0685;AMR_AF=0.0461;AFR_AF=0.1785;EUR_AF=0.0517;SAS_AF=0.0542;AA=G|||;VT=SNP
2	212388413	rs151079290	G	A	100	PASS	AC=441;AF=0.0880591;AN=5008;NS=2504;DP=20132;EAS_AF=0.0685;AMR_AF=0.0461;AFR_AF=0.1785;EUR_AF=0.0507;SAS_AF=0.0542;AA=G|||;VT=SNP
2	212388461	rs142578998	C	G	100	PASS	AC=442;AF=0.0882588;AN=5008;NS=2504;DP=20006;EAS_AF=0.0685;AMR_AF=0.0461;AFR_AF=0.1785;EUR_AF=0.0517;SAS_AF=0.0542;AA=C|||;VT=SNP
2	212388627	rs147805942	T	C	100	PASS	AC=627;AF=0.1252;AN=5008;NS=2504;DP=18981;EAS_AF=0.0685;AMR_AF=0.0562;AFR_AF=0.3132;EUR_AF=0.0517;SAS_AF=0.0542;AA=t|||;VT=SNP
2	212388661	rs141111783	A	C	100	PASS	AC=627;AF=0.1252;AN=5008;NS=2504;DP=19728;EAS_AF=0.0685;AMR_AF=0.0562;AFR_AF=0.3132;EUR_AF=0.0517;SAS_AF=0.0542;AA=N|||;VT=SNP
2	212388743	rs114173253	G	C	100	PASS	AC=628;AF=0.125399;AN=5008;NS=2504;DP=20285;EAS_AF=0.0685;AMR_AF=0.0562;AFR_AF=0.3139;EUR_AF=0.0517;SAS_AF=0.0542;AA=N|||;VT=SNP
2	212388917	rs137906266	T	C	100	PASS	AC=443;AF=0.0884585;AN=5008;NS=2504;DP=21067;EAS_AF=0.0685;AMR_AF=0.0476;AFR_AF=0.1785;EUR_AF=0.0517;SAS_AF=0.0542;AA=t|||;VT=SNP
2	212388966	rs143205606	T	C	100	PASS	AC=625;AF=0.1248;AN=5008;NS=2504;DP=19222;EAS_AF=0.0685;AMR_AF=0.0562;AFR_AF=0.3116;EUR_AF=0.0517;SAS_AF=0.0542;AA=t|||;VT=SNP
2	212388978	rs148245110	T	C	100	PASS	AC=618;AF=0.123403;AN=5008;NS=2504;DP=18638;EAS_AF=0.0685;AMR_AF=0.0562;AFR_AF=0.3064;EUR_AF=0.0517;SAS_AF=0.0542;AA=N|||;VT=SNP
2	212389202	rs12477039	G	C	100	PASS	AC=1874;AF=0.374201;AN=5008;NS=2504;DP=12351;EAS_AF=0.626;AMR_AF=0.3256;AFR_AF=0.1074;EUR_AF=0.3241;SAS_AF=0.5613;AA=G|||;VT=SNP
2	212389467	rs12694235	G	C	100	PASS	AC=3497;AF=0.698283;AN=5008;NS=2504;DP=13840;EAS_AF=0.7917;AMR_AF=0.6556;AFR_AF=0.7088;EUR_AF=0.6362;SAS_AF=0.682;AA=C|||;VT=SNP
2	212389471	rs116350780	T	C	100	PASS	AC=626;AF=0.125;AN=5008;NS=2504;DP=13914;EAS_AF=0.0685;AMR_AF=0.0562;AFR_AF=0.3124;EUR_AF=0.0517;SAS_AF=0.0542;AA=C|||;VT=SNP
2	212389627	rs12694236	C	T	100	PASS	AC=1859;AF=0.371206;AN=5008;NS=2504;DP=16603;EAS_AF=0.619;AMR_AF=0.3213;AFR_AF=0.1044;EUR_AF=0.3231;SAS_AF=0.5613;AA=C|||;VT=SNP
2	212389664	rs78047850	G	A	100	PASS	AC=437;AF=0.0872604;AN=5008;NS=2504;DP=17979;EAS_AF=0.0685;AMR_AF=0.0476;AFR_AF=0.174;EUR_AF=0.0517;SAS_AF=0.0542;AA=G|||;VT=SNP
2	212389699	rs75800025	T	A	100	PASS	AC=627;AF=0.1252;AN=5008;NS=2504;DP=19216;EAS_AF=0.0685;AMR_AF=0.0562;AFR_AF=0.3132;EUR_AF=0.0517;SAS_AF=0.0542;AA=A|||;VT=SNP
2	212389982	rs78550441	A	C	100	PASS	AC=624;AF=0.124601;AN=5008;NS=2504;DP=20300;EAS_AF=0.0685;AMR_AF=0.0562;AFR_AF=0.3109;EUR_AF=0.0517;SAS_AF=0.0542;AA=C|||;VT=SNP
2	212390268	rs79934307	T	C	100	PASS	AC=622;AF=0.124201;AN=5008;NS=2504;DP=20967;EAS_AF=0.0694;AMR_AF=0.0562;AFR_AF=0.3079;EUR_AF=0.0527;SAS_AF=0.0542;AA=C|||;VT=SNP
2	212390350	rs10932380	G	A	100	PASS	AC=3461;AF=0.691094;AN=5008;NS=2504;DP=20185;EAS_AF=0.7917;AMR_AF=0.6499;AFR_AF=0.6899;EUR_AF=0.6302;SAS_AF=0.681;AA=A|||;VT=SNP
2	212390407	rs74638960	T	C	100	PASS	AC=621;AF=0.124002;AN=5008;NS=2504;DP=19654;EAS_AF=0.0685;AMR_AF=0.0562;AFR_AF=0.3086;EUR_AF=0.0517;SAS_AF=0.0542;AA=T|||;VT=SNP
2	212390431	rs76509106	C	G	100	PASS	AC=621;AF=0.124002;AN=5008;NS=2504;DP=20398;EAS_AF=0.0685;AMR_AF=0.0562;AFR_AF=0.3086;EUR_AF=0.0517;SAS_AF=0.0542;AA=G|||;VT=SNP
2	212390439	rs76982548	T	C	100	PASS	AC=621;AF=0.124002;AN=5008;NS=2504;DP=20363;EAS_AF=0.0685;AMR_AF=0.0562;AFR_AF=0.3086;EUR_AF=0.0517;SAS_AF=0.0542;AA=C|||;VT=SNP
2	212390786	rs76588219	G	A	100	PASS	AC=430;AF=0.0858626;AN=5008;NS=2504;DP=19513;EAS_AF=0.0685;AMR_AF=0.0476;AFR_AF=0.1694;EUR_AF=0.0517;SAS_AF=0.0532;AA=G|||;VT=SNP
2	212390787	rs75495812	C	A	100	PASS	AC=430;AF=0.0858626;AN=5008;NS=2504;DP=19405;EAS_AF=0.0685;AMR_AF=0.0476;AFR_AF=0.1694;EUR_AF=0.0517;SAS_AF=0.0532;AA=C|||;VT=SNP
2	212390899	rs7609447	T	C	100	PASS	AC=646;AF=0.128994;AN=5008;NS=2504;DP=19559;EAS_AF=0.0685;AMR_AF=0.0576;AFR_AF=0.3268;EUR_AF=0.0517;SAS_AF=0.0542;AA=t|||;VT=SNP
2	212391134	rs72939461	C	A	100	PASS	AC=1236;AF=0.246805;AN=5008;NS=2504;DP=20148;EAS_AF=0.4752;AMR_AF=0.3026;AFR_AF=0.028;EUR_AF=0.2227;SAS_AF=0.2924;AA=C|||;VT=SNP
2	212391135	rs72939462	A	T	100	PASS	AC=1236;AF=0.246805;AN=5008;NS=2504;DP=20098;EAS_AF=0.4752;AMR_AF=0.3026;AFR_AF=0.028;EUR_AF=0.2227;SAS_AF=0.2924;AA=A|||;VT=SNP
2	212391297	rs76445861	G	A	100	PASS	AC=621;AF=0.124002;AN=5008;NS=2504;DP=19393;EAS_AF=0.0685;AMR_AF=0.0562;AFR_AF=0.3079;EUR_AF=0.0527;SAS_AF=0.0542;AA=A|||;VT=SNP
2	212391322	rs76203877	T	A	100	PASS	AC=621;AF=0.124002;AN=5008;NS=2504;DP=19069;EAS_AF=0.0685;AMR_AF=0.0562;AFR_AF=0.3079;EUR_AF=0.0527;SAS_AF=0.0542;AA=A|||;VT=SNP
2	212391351	rs77226488	A	C	100	PASS	AC=621;AF=0.124002;AN=5008;NS=2504;DP=19043;EAS_AF=0.0685;AMR_AF=0.0562;AFR_AF=0.3079;EUR_AF=0.0527;SAS_AF=0.0542;AA=A|||;VT=SNP
2	212391679	rs114050160	T	C	100	PASS	AC=627;AF=0.1252;AN=5008;NS=2504;DP=18504;EAS_AF=0.0685;AMR_AF=0.0562;AFR_AF=0.3124;EUR_AF=0.0527;SAS_AF=0.0542;AA=C|||;VT=SNP
2	212392032	rs79532581	G	A	100	PASS	AC=628;AF=0.125399;AN=5008;NS=2504;DP=17989;EAS_AF=0.0685;AMR_AF=0.0562;AFR_AF=0.3132;EUR_AF=0.0527;SAS_AF=0.0542;AA=A|||;VT=SNP
2	212392040	rs10180073	C	A	100	PASS	AC=2501;AF=0.499401;AN=5008;NS=2504;DP=17943;EAS_AF=0.6915;AMR_AF=0.3804;AFR_AF=0.4236;EUR_AF=0.3757;SAS_AF=0.6155;AA=-|||;VT=SNP
2	212392187	rs4541194	A	G	100	PASS	AC=682;AF=0.136182;AN=5008;NS=2504;DP=18363;EAS_AF=0.1042;AMR_AF=0.2651;AFR_AF=0.062;EUR_AF=0.2575;SAS_AF=0.0532;AA=A|||;VT=SNP
2	212392472	rs10193035	T	C	100	PASS	AC=2432;AF=0.485623;AN=5008;NS=2504;DP=17083;EAS_AF=0.6925;AMR_AF=0.4452;AFR_AF=0.2943;EUR_AF=0.4215;SAS_AF=0.6258;AA=T|||;VT=SNP
2	212392611	rs6722908	A	G	100	PASS	AC=682;AF=0.136182;AN=5008;NS=2504;DP=17135;EAS_AF=0.1032;AMR_AF=0.2651;AFR_AF=0.062;EUR_AF=0.2584;SAS_AF=0.0532;AA=A|||;VT=SNP
2	212392961	rs116417969	G	C	100	PASS	AC=437;AF=0.0872604;AN=5008;NS=2504;DP=17561;EAS_AF=0.0685;AMR_AF=0.0476;AFR_AF=0.1732;EUR_AF=0.0527;SAS_AF=0.0542;AA=G|||;VT=SNP
2	212393040	rs9636332	A	G	100	PASS	AC=2700;AF=0.539137;AN=5008;NS=2504;DP=17177;EAS_AF=0.7222;AMR_AF=0.513;AFR_AF=0.4365;EUR_AF=0.4235;SAS_AF=0.6268;AA=A|||;VT=SNP
2	212393065	rs9636333	G	A	100	PASS	AC=2682;AF=0.535543;AN=5008;NS=2504;DP=16548;EAS_AF=0.7222;AMR_AF=0.513;AFR_AF=0.4251;EUR_AF=0.4225;SAS_AF=0.6247;AA=G|||;VT=SNP
2	212393114	rs7564115	T	C	100	PASS	AC=2699;AF=0.538938;AN=5008;NS=2504;DP=15688;EAS_AF=0.7222;AMR_AF=0.513;AFR_AF=0.4365;EUR_AF=0.4225;SAS_AF=0.6268;AA=C|||;VT=SNP
2	212393412	rs7603356	C	A	100	PASS	AC=2714;AF=0.541933;AN=5008;NS=2504;DP=16201;EAS_AF=0.7222;AMR_AF=0.513;AFR_AF=0.4486;EUR_AF=0.4225;SAS_AF=0.6258;AA=A|||;VT=SNP
2	212393451	rs115812324	A	G	100	PASS	AC=459;AF=0.0916534;AN=5008;NS=2504;DP=16081;EAS_AF=0.0675;AMR_AF=0.0476;AFR_AF=0.1899;EUR_AF=0.0527;SAS_AF=0.0552;AA=A|||;VT=SNP
2	212393798	rs2371316	G	T	100	PASS	AC=1981;AF=0.395567;AN=5008;NS=2504;DP=15643;EAS_AF=0.626;AMR_AF=0.3963;AFR_AF=0.112;EUR_AF=0.3688;SAS_AF=0.5685;AA=G|||;VT=SNP
2	212393907	rs2371315	T	G	100	PASS	AC=3773;AF=0.753395;AN=5008;NS=2504;DP=16008;EAS_AF=0.8244;AMR_AF=0.8055;AFR_AF=0.7632;EUR_AF=0.6909;SAS_AF=0.6943;AA=G|||;VT=SNP
2	212394083	rs9636334	T	C	100	PASS	AC=1989;AF=0.397165;AN=5008;NS=2504;DP=18633;EAS_AF=0.628;AMR_AF=0.3991;AFR_AF=0.1135;EUR_AF=0.3688;SAS_AF=0.5706;AA=t|||;VT=SNP
2	212394564	rs1851172	C	T	100	PASS	AC=2166;AF=0.432508;AN=5008;NS=2504;DP=19323;EAS_AF=0.627;AMR_AF=0.4078;AFR_AF=0.2458;EUR_AF=0.3678;SAS_AF=0.5685;AA=T|||;VT=SNP
2	212394776	rs1851173	C	T	100	PASS	AC=1986;AF=0.396565;AN=5008;NS=2504;DP=17529;EAS_AF=0.628;AMR_AF=0.3991;AFR_AF=0.1135;EUR_AF=0.3678;SAS_AF=0.5685;AA=C|||;VT=SNP
2	212394812	rs1851174	C	T	100	PASS	AC=3571;AF=0.713059;AN=5008;NS=2504;DP=18044;EAS_AF=0.7937;AMR_AF=0.7363;AFR_AF=0.6793;EUR_AF=0.6849;SAS_AF=0.6881;AA=T|||;VT=SNP
2	212394941	rs4408664	T	C	100	PASS	AC=1989;AF=0.397165;AN=5008;NS=2504;DP=17802;EAS_AF=0.628;AMR_AF=0.4006;AFR_AF=0.1135;EUR_AF=0.3678;SAS_AF=0.5706;AA=T|||;VT=SNP
2	212395099	rs114626480	G	A	100	PASS	AC=424;AF=0.0846645;AN=5008;NS=2504;DP=16838;EAS_AF=0.0685;AMR_AF=0.0476;AFR_AF=0.1649;EUR_AF=0.0527;SAS_AF=0.0521;AA=G|||;VT=SNP
2	212395222	rs11674732	A	T	100	PASS	AC=1169;AF=0.233427;AN=5008;NS=2504;DP=19703;EAS_AF=0.4702;AMR_AF=0.2939;AFR_AF=0.0242;EUR_AF=0.1819;SAS_AF=0.2822;AA=A|||;VT=SNP
2	212395225	rs10202787	T	A	100	PASS	AC=2164;AF=0.432109;AN=5008;NS=2504;DP=19126;EAS_AF=0.627;AMR_AF=0.4078;AFR_AF=0.2458;EUR_AF=0.3678;SAS_AF=0.5665;AA=A|||;VT=SNP
2	212395501	rs10190795	G	C	100	PASS	AC=1984;AF=0.396166;AN=5008;NS=2504;DP=17574;EAS_AF=0.627;AMR_AF=0.3991;AFR_AF=0.1127;EUR_AF=0.3678;SAS_AF=0.5685;AA=G|||;VT=SNP
2	212395783	rs2888005	T	C	100	PASS	AC=3578;AF=0.714457;AN=5008;NS=2504;DP=16848;EAS_AF=0.7956;AMR_AF=0.7363;AFR_AF=0.6815;EUR_AF=0.6859;SAS_AF=0.6892;AA=C|||;VT=SNP
2	212395791	rs2371314	C	T	100	PASS	AC=1988;AF=0.396965;AN=5008;NS=2504;DP=16983;EAS_AF=0.627;AMR_AF=0.4006;AFR_AF=0.1142;EUR_AF=0.3678;SAS_AF=0.5695;AA=c|||;VT=SNP
2	212395971	rs10932382	C	T	100	PASS	AC=1225;AF=0.244609;AN=5008;NS=2504;DP=17632;EAS_AF=0.4702;AMR_AF=0.3055;AFR_AF=0.025;EUR_AF=0.2217;SAS_AF=0.2894;AA=C|||;VT=SNP
2	212396232	rs10193647	C	T	100	PASS	AC=1979;AF=0.395168;AN=5008;NS=2504;DP=19154;EAS_AF=0.626;AMR_AF=0.3963;AFR_AF=0.1127;EUR_AF=0.3668;SAS_AF=0.5675;AA=C|||;VT=SNP
2	212396413	rs10194002	G	A	100	PASS	AC=1950;AF=0.389377;AN=5008;NS=2504;DP=18383;EAS_AF=0.6548;AMR_AF=0.3862;AFR_AF=0.1059;EUR_AF=0.326;SAS_AF=0.5665;AA=G|||;VT=SNP
2	212396817	rs116059021	C	T	100	PASS	AC=322;AF=0.0642971;AN=5008;NS=2504;DP=16797;EAS_AF=0.0675;AMR_AF=0.0403;AFR_AF=0.0938;EUR_AF=0.0507;SAS_AF=0.0521;AA=C|||;VT=SNP
2	212397191	rs10173331	A	G	100	PASS	AC=2688;AF=0.536741;AN=5008;NS=2504;DP=14759;EAS_AF=0.7262;AMR_AF=0.5159;AFR_AF=0.4327;EUR_AF=0.4036;SAS_AF=0.6339;AA=G|||;VT=SNP
2	212397409	rs11898476	G	A	100	PASS	AC=511;AF=0.102037;AN=5008;NS=2504;DP=13361;EAS_AF=0.0615;AMR_AF=0.1282;AFR_AF=0.1778;EUR_AF=0.0686;SAS_AF=0.0573;AA=G|||;VT=SNP
2	212397412	rs10197225	C	G	100	PASS	AC=3107;AF=0.620407;AN=5008;NS=2504;DP=13326;EAS_AF=0.7272;AMR_AF=0.5605;AFR_AF=0.6868;EUR_AF=0.4364;SAS_AF=0.6524;AA=g|||;VT=SNP
2	212397801	rs7582551	T	C	100	PASS	AC=2068;AF=0.412939;AN=5008;NS=2504;DP=11507;EAS_AF=0.6548;AMR_AF=0.4712;AFR_AF=0.1082;EUR_AF=0.3658;SAS_AF=0.5828;AA=T|||;VT=SNP
2	212397992	rs7568740	C	G	100	PASS	AC=3797;AF=0.758187;AN=5008;NS=2504;DP=13966;EAS_AF=0.8274;AMR_AF=0.8184;AFR_AF=0.7663;EUR_AF=0.6938;SAS_AF=0.6994;AA=G|||;VT=SNP
2	212398390	rs72939497	G	A	100	PASS	AC=655;AF=0.130791;AN=5008;NS=2504;DP=16100;EAS_AF=0.1062;AMR_AF=0.255;AFR_AF=0.0537;EUR_AF=0.2485;SAS_AF=0.0511;AA=G|||;VT=SNP
2	212399084	rs1851179	C	T	100	PASS	AC=2057;AF=0.410743;AN=5008;NS=2504;DP=19426;EAS_AF=0.6468;AMR_AF=0.3991;AFR_AF=0.1823;EUR_AF=0.3211;SAS_AF=0.5767;AA=T|||;VT=SNP
2	212399087	rs1851180	T	C	100	PASS	AC=2058;AF=0.410942;AN=5008;NS=2504;DP=19466;EAS_AF=0.6468;AMR_AF=0.3991;AFR_AF=0.1831;EUR_AF=0.3211;SAS_AF=0.5767;AA=C|||;VT=SNP
2	212399162	rs1851181	C	A	100	PASS	AC=1917;AF=0.382788;AN=5008;NS=2504;DP=19727;EAS_AF=0.6458;AMR_AF=0.3934;AFR_AF=0.0832;EUR_AF=0.3211;SAS_AF=0.5726;AA=C|||;VT=SNP
2	212399631	rs11902471	G	C	100	PASS	AC=3698;AF=0.738419;AN=5008;NS=2504;DP=18712;EAS_AF=0.8016;AMR_AF=0.6816;AFR_AF=0.8313;EUR_AF=0.6352;SAS_AF=0.6943;AA=C|||;VT=SNP
2	212399974	rs2049158	G	A	100	PASS	AC=1896;AF=0.378594;AN=5008;NS=2504;DP=16179;EAS_AF=0.6448;AMR_AF=0.379;AFR_AF=0.0825;EUR_AF=0.3091;SAS_AF=0.5757;AA=G|||;VT=SNP
2	212401852	rs72941304	T	A	100	PASS	AC=1321;AF=0.263778;AN=5008;NS=2504;DP=13030;EAS_AF=0.1806;AMR_AF=0.3329;AFR_AF=0.3464;EUR_AF=0.328;SAS_AF=0.1227;AA=T|||;VT=SNP
2	212402956	rs1818753	A	G	100	PASS	AC=2136;AF=0.426518;AN=5008;NS=2504;DP=17108;EAS_AF=0.6558;AMR_AF=0.4063;AFR_AF=0.2247;EUR_AF=0.3211;SAS_AF=0.5859;AA=A|||;VT=SNP
2	212402964	rs7567792	G	C	100	PASS	AC=1270;AF=0.253594;AN=5008;NS=2504;DP=17114;EAS_AF=0.1746;AMR_AF=0.3242;AFR_AF=0.3328;EUR_AF=0.3211;SAS_AF=0.1084;AA=G|||;VT=SNP
2	212403199	rs1818754	G	A	100	PASS	AC=3306;AF=0.660144;AN=5008;NS=2504;DP=16629;EAS_AF=0.7937;AMR_AF=0.6686;AFR_AF=0.5461;EUR_AF=0.6402;SAS_AF=0.6912;AA=A|||;VT=SNP
2	212403323	rs6435639	G	A	100	PASS	AC=3886;AF=0.775958;AN=5008;NS=2504;DP=19095;EAS_AF=0.7937;AMR_AF=0.7017;AFR_AF=0.9644;EUR_AF=0.6412;SAS_AF=0.6943;AA=A|||;VT=SNP
2	212403387	rs17406681	C	T	100	PASS	AC=643;AF=0.128395;AN=5008;NS=2504;DP=19395;EAS_AF=0.1062;AMR_AF=0.2608;AFR_AF=0.0401;EUR_AF=0.2525;SAS_AF=0.0491;AA=C|||;VT=SNP
2	212403434	rs7594456	A	G	100	PASS	AC=3418;AF=0.682508;AN=5008;NS=2504;DP=18427;EAS_AF=0.7946;AMR_AF=0.7392;AFR_AF=0.5545;EUR_AF=0.6849;SAS_AF=0.6973;AA=G|||;VT=SNP
2	212404034	rs10202621	G	C	100	PASS	AC=3338;AF=0.666534;AN=5008;NS=2504;DP=15508;EAS_AF=0.7996;AMR_AF=0.6686;AFR_AF=0.5635;EUR_AF=0.6412;SAS_AF=0.6933;AA=C|||;VT=SNP
2	212404384	rs1851182	T	C	100	PASS	AC=3553;AF=0.709465;AN=5008;NS=2504;DP=16594;EAS_AF=0.8313;AMR_AF=0.8026;AFR_AF=0.5847;EUR_AF=0.6938;SAS_AF=0.7025;AA=C|||;VT=SNP
2	212404522	rs1851183	A	T	100	PASS	AC=4069;AF=0.8125;AN=5008;NS=2504;DP=17643;EAS_AF=0.8313;AMR_AF=0.8343;AFR_AF=0.9576;EUR_AF=0.6968;SAS_AF=0.7004;AA=T|||;VT=SNP
2	212405590	rs6740652	T	C	100	PASS	AC=3552;AF=0.709265;AN=5008;NS=2504;DP=17575;EAS_AF=0.8323;AMR_AF=0.8026;AFR_AF=0.5847;EUR_AF=0.6938;SAS_AF=0.7004;AA=C|||;VT=SNP
2	212405796	rs12694240	T	C	100	PASS	AC=3552;AF=0.709265;AN=5008;NS=2504;DP=15513;EAS_AF=0.8323;AMR_AF=0.8026;AFR_AF=0.5847;EUR_AF=0.6938;SAS_AF=0.7004;AA=C|||;VT=SNP
2	212405797	rs72941323	G	A	100	PASS	AC=668;AF=0.133387;AN=5008;NS=2504;DP=15477;EAS_AF=0.1071;AMR_AF=0.2608;AFR_AF=0.0545;EUR_AF=0.2575;SAS_AF=0.0491;AA=G|||;VT=SNP
2	212405914	rs7579007	G	A	100	PASS	AC=3920;AF=0.782748;AN=5008;NS=2504;DP=16679;EAS_AF=0.8323;AMR_AF=0.8242;AFR_AF=0.851;EUR_AF=0.6948;SAS_AF=0.7004;AA=A|||;VT=SNP
2	212406032	rs7592933	T	C	100	PASS	AC=3540;AF=0.706869;AN=5008;NS=2504;DP=16532;EAS_AF=0.8323;AMR_AF=0.8026;AFR_AF=0.5756;EUR_AF=0.6938;SAS_AF=0.7004;AA=t|||;VT=SNP
2	212406402	rs10185819	A	T	100	PASS	AC=2825;AF=0.564097;AN=5008;NS=2504;DP=18891;EAS_AF=0.7232;AMR_AF=0.5231;AFR_AF=0.5068;EUR_AF=0.4254;SAS_AF=0.6493;AA=A|||;VT=SNP
2	212406700	rs6747526	T	C	100	PASS	AC=2855;AF=0.570088;AN=5008;NS=2504;DP=17941;EAS_AF=0.7242;AMR_AF=0.5231;AFR_AF=0.5287;EUR_AF=0.4254;SAS_AF=0.6493;AA=T|||;VT=SNP
2	212406723	rs55663096	G	A	100	PASS	AC=1265;AF=0.252596;AN=5008;NS=2504;DP=17819;EAS_AF=0.4653;AMR_AF=0.3501;AFR_AF=0.0227;EUR_AF=0.1859;SAS_AF=0.3436;AA=G|||;VT=SNP
2	212406789	rs6747637	T	G	100	PASS	AC=2856;AF=0.570288;AN=5008;NS=2504;DP=18877;EAS_AF=0.7232;AMR_AF=0.5245;AFR_AF=0.5287;EUR_AF=0.4254;SAS_AF=0.6503;AA=T|||;VT=SNP
2	212406978	rs4411634	T	C	100	PASS	AC=3552;AF=0.709265;AN=5008;NS=2504;DP=17493;EAS_AF=0.8333;AMR_AF=0.8026;AFR_AF=0.5855;EUR_AF=0.6948;SAS_AF=0.6973;AA=t|||;VT=SNP
2	212407077	rs9288433	A	G	100	PASS	AC=3614;AF=0.721645;AN=5008;NS=2504;DP=16333;EAS_AF=0.8323;AMR_AF=0.8069;AFR_AF=0.6309;EUR_AF=0.6948;SAS_AF=0.6973;AA=G|||;VT=SNP
2	212407152	rs1972144	C	T	100	PASS	AC=2034;AF=0.40615;AN=5008;NS=2504;DP=15140;EAS_AF=0.6488;AMR_AF=0.4582;AFR_AF=0.0976;EUR_AF=0.3648;SAS_AF=0.5787;AA=C|||;VT=SNP
2	212407500	rs73073183	G	A	100	PASS	AC=703;AF=0.140375;AN=5008;NS=2504;DP=13699;EAS_AF=0.0724;AMR_AF=0.0663;AFR_AF=0.3495;EUR_AF=0.0676;SAS_AF=0.0552;AA=G|||;VT=SNP
2	212407857	rs17334842	C	A	100	PASS	AC=649;AF=0.129593;AN=5008;NS=2504;DP=16231;EAS_AF=0.1062;AMR_AF=0.255;AFR_AF=0.0552;EUR_AF=0.2455;SAS_AF=0.046;AA=C|||;VT=SNP
2	212408179	rs10192302	A	C	100	PASS	AC=1965;AF=0.392372;AN=5008;NS=2504;DP=16834;EAS_AF=0.6181;AMR_AF=0.3963;AFR_AF=0.1089;EUR_AF=0.3628;SAS_AF=0.5706;AA=A|||;VT=SNP
2	212408320	rs11891212	T	A	100	PASS	AC=611;AF=0.122005;AN=5008;NS=2504;DP=15352;EAS_AF=0.0734;AMR_AF=0.0634;AFR_AF=0.2723;EUR_AF=0.0716;SAS_AF=0.0624;AA=A|||;VT=SNP
2	212408554	rs961593	T	C	100	PASS	AC=1289;AF=0.257388;AN=5008;NS=2504;DP=16868;EAS_AF=0.1835;AMR_AF=0.3314;AFR_AF=0.326;EUR_AF=0.326;SAS_AF=0.1176;AA=T|||;VT=SNP
2	212408905	rs2371312	G	A	100	PASS	AC=1846;AF=0.36861;AN=5008;NS=2504;DP=17854;EAS_AF=0.6111;AMR_AF=0.3357;AFR_AF=0.0877;EUR_AF=0.327;SAS_AF=0.5644;AA=G|||;VT=SNP
2	212409146	rs72941341	G	C	100	PASS	AC=710;AF=0.141773;AN=5008;NS=2504;DP=17494;EAS_AF=0.1101;AMR_AF=0.2666;AFR_AF=0.0862;EUR_AF=0.2525;SAS_AF=0.047;AA=C|||;VT=SNP
2	212409199	rs11887047	G	C	100	PASS	AC=1255;AF=0.250599;AN=5008;NS=2504;DP=17134;EAS_AF=0.1746;AMR_AF=0.3372;AFR_AF=0.3003;EUR_AF=0.3449;SAS_AF=0.1033;AA=G|||;VT=SNP
2	212409532	rs72941342	C	T	100	PASS	AC=721;AF=0.14397;AN=5008;NS=2504;DP=19919;EAS_AF=0.1052;AMR_AF=0.2622;AFR_AF=0.0998;EUR_AF=0.2535;SAS_AF=0.047;AA=C|||;VT=SNP
2	212409600	rs72941345	G	T	100	PASS	AC=712;AF=0.142173;AN=5008;NS=2504;DP=17776;EAS_AF=0.1042;AMR_AF=0.2622;AFR_AF=0.0923;EUR_AF=0.2565;SAS_AF=0.046;AA=T|||;VT=SNP
2	212409676	rs10932383	A	G	100	PASS	AC=2201;AF=0.439497;AN=5008;NS=2504;DP=17380;EAS_AF=0.6468;AMR_AF=0.4769;AFR_AF=0.2224;EUR_AF=0.3559;SAS_AF=0.5787;AA=A|||;VT=SNP
2	212409848	rs10932384	C	A	100	PASS	AC=3409;AF=0.680711;AN=5008;NS=2504;DP=18657;EAS_AF=0.7282;AMR_AF=0.6787;AFR_AF=0.789;EUR_AF=0.5765;SAS_AF=0.5941;AA=A|||;VT=SNP
2	212411052	rs7591843	T	G	100	PASS	AC=1234;AF=0.246406;AN=5008;NS=2504;DP=17551;EAS_AF=0.0456;AMR_AF=0.1599;AFR_AF=0.497;EUR_AF=0.1958;SAS_AF=0.228;AA=T|||;VT=SNP
2	212411610	rs4622647	A	G	100	PASS	AC=726;AF=0.144968;AN=5008;NS=2504;DP=19198;EAS_AF=0.0357;AMR_AF=0.0576;AFR_AF=0.261;EUR_AF=0.1282;SAS_AF=0.18;AA=A|||;VT=SNP
2	212411658	rs4435392	T	C	100	PASS	AC=765;AF=0.152756;AN=5008;NS=2504;DP=18394;EAS_AF=0.0357;AMR_AF=0.0591;AFR_AF=0.289;EUR_AF=0.1282;SAS_AF=0.181;AA=T|||;VT=SNP
2	212412272	rs36040938	C	T	100	PASS	AC=1081;AF=0.215855;AN=5008;NS=2504;DP=16964;EAS_AF=0.0337;AMR_AF=0.0793;AFR_AF=0.5189;EUR_AF=0.1292;SAS_AF=0.18;AA=c|||;VT=SNP
2	212412738	rs11895509	A	G	100	PASS	AC=3956;AF=0.789936;AN=5008;NS=2504;DP=17248;EAS_AF=0.5079;AMR_AF=0.7939;AFR_AF=0.9864;EUR_AF=0.8926;SAS_AF=0.7065;AA=G|||;VT=SNP
2	212412814	rs61526284	G	C	100	PASS	AC=836;AF=0.166933;AN=5008;NS=2504;DP=16934;EAS_AF=0.0327;AMR_AF=0.0591;AFR_AF=0.4047;EUR_AF=0.1123;SAS_AF=0.1166;AA=G|||;VT=SNP
2	212413675	rs953956	C	A	100	PASS	AC=841;AF=0.167931;AN=5008;NS=2504;DP=16300;EAS_AF=0.0337;AMR_AF=0.0591;AFR_AF=0.4077;EUR_AF=0.1123;SAS_AF=0.1166;AA=A|||;VT=SNP
2	212414289	rs12469929	T	A	100	PASS	AC=704;AF=0.140575;AN=5008;NS=2504;DP=18638;EAS_AF=0.0367;AMR_AF=0.0576;AFR_AF=0.2443;EUR_AF=0.1282;SAS_AF=0.1789;AA=T|||;VT=SNP
2	212414613	rs12470849	T	C	100	PASS	AC=981;AF=0.195887;AN=5008;NS=2504;DP=17043;EAS_AF=0.0367;AMR_AF=0.0778;AFR_AF=0.4259;EUR_AF=0.1491;SAS_AF=0.181;AA=T|||;VT=SNP
2	212414621	rs12470850	T	G	100	PASS	AC=920;AF=0.183706;AN=5008;NS=2504;DP=17077;EAS_AF=0.0377;AMR_AF=0.0764;AFR_AF=0.3828;EUR_AF=0.1451;SAS_AF=0.181;AA=T|||;VT=SNP
2	212415241	rs76119799	G	T	100	PASS	AC=237;AF=0.0473243;AN=5008;NS=2504;DP=8413;EAS_AF=0.0804;AMR_AF=0.0303;AFR_AF=0.0166;EUR_AF=0.0636;SAS_AF=0.0501;AA=G|||;VT=SNP
2	212415477	rs79835683	C	T	100	PASS	AC=490;AF=0.0978435;AN=5008;NS=2504;DP=7005;EAS_AF=0.0833;AMR_AF=0.0461;AFR_AF=0.1921;EUR_AF=0.0626;SAS_AF=0.0583;AA=T|||;VT=SNP
2	212415506	rs116054737	T	C	100	PASS	AC=268;AF=0.0535144;AN=5008;NS=2504;DP=8356;EAS_AF=0.0804;AMR_AF=0.036;AFR_AF=0.0333;EUR_AF=0.0616;SAS_AF=0.0573;AA=T|||;VT=SNP
2	212415917	rs13014132	C	G	100	PASS	AC=1543;AF=0.308107;AN=5008;NS=2504;DP=15092;EAS_AF=0.0575;AMR_AF=0.1441;AFR_AF=0.6785;EUR_AF=0.2097;SAS_AF=0.2832;AA=G|||;VT=SNP
2	212415948	rs12475861	A	G	100	PASS	AC=1424;AF=0.284345;AN=5008;NS=2504;DP=15145;EAS_AF=0.0565;AMR_AF=0.1254;AFR_AF=0.6619;EUR_AF=0.164;SAS_AF=0.2454;AA=G|||;VT=SNP
2	212416029	rs13421680	A	G	100	PASS	AC=1830;AF=0.365415;AN=5008;NS=2504;DP=14819;EAS_AF=0.1925;AMR_AF=0.2392;AFR_AF=0.702;EUR_AF=0.2376;SAS_AF=0.3098;AA=G|||;VT=SNP
2	212416314	rs73985484	A	C	100	PASS	AC=1147;AF=0.229034;AN=5008;NS=2504;DP=14884;EAS_AF=0.0575;AMR_AF=0.1167;AFR_AF=0.4735;EUR_AF=0.1799;SAS_AF=0.2055;AA=A|||;VT=SNP
2	212416850	rs62180215	T	C	100	PASS	AC=1519;AF=0.303315;AN=5008;NS=2504;DP=16027;EAS_AF=0.1141;AMR_AF=0.1254;AFR_AF=0.6399;EUR_AF=0.1958;SAS_AF=0.2802;AA=C|||;VT=SNP
2	212417088	rs79077427	C	G	100	PASS	AC=274;AF=0.0547125;AN=5008;NS=2504;DP=13354;EAS_AF=0.0149;AMR_AF=0.0403;AFR_AF=0.0091;EUR_AF=0.1103;SAS_AF=0.1104;AA=C|||;VT=SNP
2	212418110	rs10497945	A	C	100	PASS	AC=1418;AF=0.283147;AN=5008;NS=2504;DP=17232;EAS_AF=0.0585;AMR_AF=0.1268;AFR_AF=0.6059;EUR_AF=0.1958;SAS_AF=0.2791;AA=C|||;VT=SNP
2	212419186	rs2371311	T	G	100	PASS	AC=793;AF=0.158347;AN=5008;NS=2504;DP=22012;EAS_AF=0.0228;AMR_AF=0.0965;AFR_AF=0.2148;EUR_AF=0.1938;SAS_AF=0.229;AA=T|||;VT=SNP
2	212420199	rs62180216	T	C	100	PASS	AC=1466;AF=0.292732;AN=5008;NS=2504;DP=17641;EAS_AF=0.0585;AMR_AF=0.1282;AFR_AF=0.6415;EUR_AF=0.1968;SAS_AF=0.2781;AA=C|||;VT=SNP
2	212421401	rs11899850	A	C	100	PASS	AC=1244;AF=0.248403;AN=5008;NS=2504;DP=15755;EAS_AF=0.0575;AMR_AF=0.1167;AFR_AF=0.4826;EUR_AF=0.1958;SAS_AF=0.2761;AA=C|||;VT=SNP
2	212421476	rs35633854	A	G	100	PASS	AC=1247;AF=0.249002;AN=5008;NS=2504;DP=15861;EAS_AF=0.0585;AMR_AF=0.1167;AFR_AF=0.4841;EUR_AF=0.1958;SAS_AF=0.2761;AA=A|||;VT=SNP
2	212421487	rs56696344	T	G	100	PASS	AC=1247;AF=0.249002;AN=5008;NS=2504;DP=15831;EAS_AF=0.0585;AMR_AF=0.1167;AFR_AF=0.4841;EUR_AF=0.1958;SAS_AF=0.2761;AA=T|||;VT=SNP
2	212421534	rs11894975	T	C	100	PASS	AC=1464;AF=0.292332;AN=5008;NS=2504;DP=17292;EAS_AF=0.0585;AMR_AF=0.1254;AFR_AF=0.6422;EUR_AF=0.1958;SAS_AF=0.2781;AA=C|||;VT=SNP
2	212421552	rs2371310	G	A	100	PASS	AC=3053;AF=0.609625;AN=5008;NS=2504;DP=17951;EAS_AF=0.245;AMR_AF=0.4885;AFR_AF=0.8654;EUR_AF=0.6869;SAS_AF=0.6462;AA=A|||;VT=SNP
2	212421969	rs62180219	G	C	100	PASS	AC=1430;AF=0.285543;AN=5008;NS=2504;DP=18323;EAS_AF=0.0585;AMR_AF=0.1239;AFR_AF=0.618;EUR_AF=0.1968;SAS_AF=0.2761;AA=C|||;VT=SNP
2	212422715	rs146003542	A	G	100	PASS	AC=302;AF=0.0603035;AN=5008;NS=2504;DP=21052;EAS_AF=0.0159;AMR_AF=0.0418;AFR_AF=0.0303;EUR_AF=0.1093;SAS_AF=0.1094;AA=A|||;VT=SNP
2	212422822	rs7576111	A	G	100	PASS	AC=1466;AF=0.292732;AN=5008;NS=2504;DP=21177;EAS_AF=0.0585;AMR_AF=0.1297;AFR_AF=0.6422;EUR_AF=0.1968;SAS_AF=0.2761;AA=G|||;VT=SNP
2	212423302	rs7576673	A	G	100	PASS	AC=617;AF=0.123203;AN=5008;NS=2504;DP=17372;EAS_AF=0.0218;AMR_AF=0.0821;AFR_AF=0.1657;EUR_AF=0.168;SAS_AF=0.1534;AA=A|||;VT=SNP
2	212423340	rs13402967	G	A	100	PASS	AC=815;AF=0.16274;AN=5008;NS=2504;DP=15684;EAS_AF=0.1796;AMR_AF=0.1945;AFR_AF=0.0189;EUR_AF=0.2475;SAS_AF=0.2301;AA=G|||;VT=SNP
2	212424019	rs6759048	G	A	100	PASS	AC=1340;AF=0.267572;AN=5008;NS=2504;DP=19217;EAS_AF=0.0565;AMR_AF=0.1196;AFR_AF=0.6301;EUR_AF=0.1799;SAS_AF=0.1902;AA=A|||;VT=SNP
2	212424239	rs1851200	A	T	100	PASS	AC=1101;AF=0.219848;AN=5008;NS=2504;DP=18484;EAS_AF=0.0565;AMR_AF=0.1081;AFR_AF=0.4554;EUR_AF=0.1789;SAS_AF=0.1912;AA=A|||;VT=SNP
2	212424949	rs10932385	C	G	100	PASS	AC=504;AF=0.100639;AN=5008;NS=2504;DP=14372;EAS_AF=0.0208;AMR_AF=0.0764;AFR_AF=0.0915;EUR_AF=0.168;SAS_AF=0.1431;AA=C|||;VT=SNP
2	212425365	rs16846435	T	G	100	PASS	AC=529;AF=0.105631;AN=5008;NS=2504;DP=14904;EAS_AF=0.0357;AMR_AF=0.0259;AFR_AF=0.3162;EUR_AF=0.0109;SAS_AF=0.047;AA=T|||;VT=SNP
2	212425554	rs16846440	G	A	100	PASS	AC=1069;AF=0.213458;AN=5008;NS=2504;DP=13256;EAS_AF=0.0565;AMR_AF=0.1037;AFR_AF=0.4334;EUR_AF=0.1799;SAS_AF=0.1902;AA=A|||;VT=SNP
2	212425835	rs17334994	G	C	100	PASS	AC=297;AF=0.0593051;AN=5008;NS=2504;DP=14977;EAS_AF=0.0149;AMR_AF=0.0403;AFR_AF=0.0363;EUR_AF=0.1083;SAS_AF=0.0992;AA=G|||;VT=SNP
2	212425887	rs17335001	C	A	100	PASS	AC=527;AF=0.105232;AN=5008;NS=2504;DP=15605;EAS_AF=0.0208;AMR_AF=0.0778;AFR_AF=0.1082;EUR_AF=0.168;SAS_AF=0.1431;AA=C|||;VT=SNP
2	212426241	rs17413253	G	C	100	PASS	AC=270;AF=0.0539137;AN=5008;NS=2504;DP=17313;EAS_AF=0.0149;AMR_AF=0.0389;AFR_AF=0.0098;EUR_AF=0.1093;SAS_AF=0.1074;AA=G|||;VT=SNP
2	212426466	rs17335043	A	C	100	PASS	AC=298;AF=0.0595048;AN=5008;NS=2504;DP=17894;EAS_AF=0.0149;AMR_AF=0.0403;AFR_AF=0.0303;EUR_AF=0.1093;SAS_AF=0.1074;AA=A|||;VT=SNP
2	212427262	rs17413281	T	C	100	PASS	AC=650;AF=0.129792;AN=5008;NS=2504;DP=14843;EAS_AF=0.0208;AMR_AF=0.0937;AFR_AF=0.1679;EUR_AF=0.1909;SAS_AF=0.1534;AA=T|||;VT=SNP
2	212427389	rs17335057	T	G	100	PASS	AC=651;AF=0.129992;AN=5008;NS=2504;DP=12584;EAS_AF=0.0208;AMR_AF=0.0937;AFR_AF=0.1679;EUR_AF=0.1918;SAS_AF=0.1534;AA=T|||;VT=SNP
2	212428335	rs11889107	A	G	100	PASS	AC=661;AF=0.131989;AN=5008;NS=2504;DP=17864;EAS_AF=0.0496;AMR_AF=0.0576;AFR_AF=0.2375;EUR_AF=0.1093;SAS_AF=0.1503;AA=A|||;VT=SNP
2	212428439	rs7595473	A	G	100	PASS	AC=1393;AF=0.278155;AN=5008;NS=2504;DP=17541;EAS_AF=0.0575;AMR_AF=0.1297;AFR_AF=0.6399;EUR_AF=0.2028;SAS_AF=0.1994;AA=G|||;VT=SNP
2	212428646	rs61250365	T	C	100	PASS	AC=1064;AF=0.21246;AN=5008;NS=2504;DP=17547;EAS_AF=0.0228;AMR_AF=0.1182;AFR_AF=0.4592;EUR_AF=0.2018;SAS_AF=0.1524;AA=T|||;VT=SNP
2	212428656	rs80134639	C	G	100	PASS	AC=273;AF=0.0545128;AN=5008;NS=2504;DP=17408;EAS_AF=0.0149;AMR_AF=0.0403;AFR_AF=0.0098;EUR_AF=0.1093;SAS_AF=0.1094;AA=C|||;VT=SNP
2	212429649	rs11886732	T	G	100	PASS	AC=1357;AF=0.270966;AN=5008;NS=2504;DP=17647;EAS_AF=0.0585;AMR_AF=0.1282;AFR_AF=0.6142;EUR_AF=0.2018;SAS_AF=0.1984;AA=T|||;VT=SNP
2	212431292	rs11896454	G	C	100	PASS	AC=1445;AF=0.288538;AN=5008;NS=2504;DP=15327;EAS_AF=0.0605;AMR_AF=0.1484;AFR_AF=0.6687;EUR_AF=0.2117;SAS_AF=0.1881;AA=C|||;VT=SNP
2	212431529	rs11885579	A	G	100	PASS	AC=1398;AF=0.279153;AN=5008;NS=2504;DP=13442;EAS_AF=0.0605;AMR_AF=0.1383;AFR_AF=0.6362;EUR_AF=0.2048;SAS_AF=0.1984;AA=A|||;VT=SNP
2	212433325	rs1829618	G	A	100	PASS	AC=1223;AF=0.244209;AN=5008;NS=2504;DP=17231;EAS_AF=0.0546;AMR_AF=0.121;AFR_AF=0.5454;EUR_AF=0.175;SAS_AF=0.1912;AA=A|||;VT=SNP
2	212434037	rs6735769	T	C	100	PASS	AC=1395;AF=0.278554;AN=5008;NS=2504;DP=18699;EAS_AF=0.0556;AMR_AF=0.1354;AFR_AF=0.6415;EUR_AF=0.1988;SAS_AF=0.2014;AA=C|||;VT=SNP
2	212435213	rs12622730	C	T	100	PASS	AC=3746;AF=0.748003;AN=5008;NS=2504;DP=15701;EAS_AF=0.8829;AMR_AF=0.8833;AFR_AF=0.4735;EUR_AF=0.827;SAS_AF=0.8027;AA=T|||;VT=SNP
2	212435516	rs10497947	G	T	100	PASS	AC=3664;AF=0.731629;AN=5008;NS=2504;DP=17780;EAS_AF=0.8819;AMR_AF=0.8746;AFR_AF=0.4349;EUR_AF=0.8032;SAS_AF=0.8027;AA=T|||;VT=SNP
2	212436904	rs11889520	T	G	100	PASS	AC=4463;AF=0.891174;AN=5008;NS=2504;DP=17326;EAS_AF=0.9236;AMR_AF=0.9207;AFR_AF=0.9228;EUR_AF=0.8429;SAS_AF=0.8436;AA=G|||;VT=SNP
2	212437072	rs6732969	C	T	100	PASS	AC=3864;AF=0.771565;AN=5008;NS=2504;DP=19526;EAS_AF=0.871;AMR_AF=0.8804;AFR_AF=0.5961;EUR_AF=0.8042;SAS_AF=0.7955;AA=C|||;VT=SNP
2	212438661	rs6737763	G	T	100	PASS	AC=4283;AF=0.855232;AN=5008;NS=2504;DP=13510;EAS_AF=0.9147;AMR_AF=0.9049;AFR_AF=0.8154;EUR_AF=0.8181;SAS_AF=0.8507;AA=T|||;VT=SNP
2	212438853	rs12694241	A	G	100	PASS	AC=4639;AF=0.926318;AN=5008;NS=2504;DP=16721;EAS_AF=0.9206;AMR_AF=0.9524;AFR_AF=0.9644;EUR_AF=0.8966;SAS_AF=0.8926;AA=G|||;VT=SNP
2	212438861	rs12694242	T	C	100	PASS	AC=4458;AF=0.890176;AN=5008;NS=2504;DP=16902;EAS_AF=0.9167;AMR_AF=0.9107;AFR_AF=0.944;EUR_AF=0.8171;SAS_AF=0.8507;AA=T|||;VT=SNP
2	212438865	rs111821403	A	G	100	PASS	AC=370;AF=0.0738818;AN=5008;NS=2504;DP=16969;EAS_AF=0.002;AMR_AF=0.0994;AFR_AF=0.0083;EUR_AF=0.167;SAS_AF=0.1227;AA=A|||;VT=SNP
2	212439056	rs1879531	T	A	100	PASS	AC=3570;AF=0.712859;AN=5008;NS=2504;DP=17987;EAS_AF=0.871;AMR_AF=0.8646;AFR_AF=0.3812;EUR_AF=0.8052;SAS_AF=0.7955;AA=T|||;VT=SNP
2	212439695	rs10174916	C	T	100	PASS	AC=4169;AF=0.832468;AN=5008;NS=2504;DP=18517;EAS_AF=0.8929;AMR_AF=0.8963;AFR_AF=0.789;EUR_AF=0.8181;SAS_AF=0.7986;AA=T|||;VT=SNP
2	212440041	rs10198754	A	G	100	PASS	AC=3830;AF=0.764776;AN=5008;NS=2504;DP=18294;EAS_AF=0.9028;AMR_AF=0.9078;AFR_AF=0.4387;EUR_AF=0.8857;SAS_AF=0.8374;AA=A|||;VT=SNP
2	212440500	rs1009142	C	T	100	PASS	AC=4539;AF=0.90635;AN=5008;NS=2504;DP=15028;EAS_AF=0.8819;AMR_AF=0.9294;AFR_AF=0.9705;EUR_AF=0.9046;SAS_AF=0.8303;AA=T|||;VT=SNP
2	212440790	rs1976834	A	T	100	PASS	AC=3774;AF=0.753594;AN=5008;NS=2504;DP=13848;EAS_AF=0.8819;AMR_AF=0.8833;AFR_AF=0.4402;EUR_AF=0.8837;SAS_AF=0.819;AA=A|||;VT=SNP
2	212441596	rs10176315	T	C	100	PASS	AC=961;AF=0.191893;AN=5008;NS=2504;DP=14676;EAS_AF=0.2897;AMR_AF=0.2205;AFR_AF=0.0961;EUR_AF=0.2296;SAS_AF=0.1616;AA=T|||;VT=SNP
2	212442386	rs2371305	G	A	100	PASS	AC=3691;AF=0.737021;AN=5008;NS=2504;DP=18269;EAS_AF=0.878;AMR_AF=0.8732;AFR_AF=0.3896;EUR_AF=0.8787;SAS_AF=0.819;AA=G|||;VT=SNP
2	212442822	rs2371304	C	T	100	PASS	AC=3691;AF=0.737021;AN=5008;NS=2504;DP=19740;EAS_AF=0.877;AMR_AF=0.8732;AFR_AF=0.3903;EUR_AF=0.8787;SAS_AF=0.819;AA=C|||;VT=SNP
2	212443357	rs2371303	G	A	100	PASS	AC=4534;AF=0.905351;AN=5008;NS=2504;DP=18899;EAS_AF=0.877;AMR_AF=0.9294;AFR_AF=0.9713;EUR_AF=0.9036;SAS_AF=0.8303;AA=A|||;VT=SNP
2	212443436	rs6731454	T	C	100	PASS	AC=4535;AF=0.905551;AN=5008;NS=2504;DP=17249;EAS_AF=0.878;AMR_AF=0.9294;AFR_AF=0.9713;EUR_AF=0.9036;SAS_AF=0.8303;AA=C|||;VT=SNP
2	212444505	rs11687988	A	G	100	PASS	AC=3738;AF=0.746406;AN=5008;NS=2504;DP=13595;EAS_AF=0.881;AMR_AF=0.8818;AFR_AF=0.41;EUR_AF=0.8827;SAS_AF=0.8262;AA=A|||;VT=SNP
2	212444762	rs4488593	C	T	100	PASS	AC=3707;AF=0.740216;AN=5008;NS=2504;DP=16194;EAS_AF=0.881;AMR_AF=0.8804;AFR_AF=0.3926;EUR_AF=0.8827;SAS_AF=0.819;AA=C|||;VT=SNP
2	212444871	rs4599046	A	T	100	PASS	AC=3844;AF=0.767572;AN=5008;NS=2504;DP=15986;EAS_AF=0.881;AMR_AF=0.8862;AFR_AF=0.4879;EUR_AF=0.8827;SAS_AF=0.8262;AA=T|||;VT=SNP
2	212445417	rs13007756	C	T	100	PASS	AC=4538;AF=0.90615;AN=5008;NS=2504;DP=11176;EAS_AF=0.881;AMR_AF=0.9294;AFR_AF=0.9713;EUR_AF=0.9036;SAS_AF=0.8303;AA=T|||;VT=SNP
2	212445851	rs11679860	G	T	100	PASS	AC=3707;AF=0.740216;AN=5008;NS=2504;DP=8846;EAS_AF=0.8819;AMR_AF=0.8804;AFR_AF=0.3979;EUR_AF=0.8757;SAS_AF=0.818;AA=g|||;VT=SNP
2	212445865	rs11679779	C	G	100	PASS	AC=3856;AF=0.769968;AN=5008;NS=2504;DP=8892;EAS_AF=0.8829;AMR_AF=0.889;AFR_AF=0.5;EUR_AF=0.8757;SAS_AF=0.8252;AA=g|||;VT=SNP
2	212446351	rs11691078	A	C	100	PASS	AC=3851;AF=0.76897;AN=5008;NS=2504;DP=16524;EAS_AF=0.8819;AMR_AF=0.8862;AFR_AF=0.4917;EUR_AF=0.8787;SAS_AF=0.8313;AA=t|||;VT=SNP
2	212446806	rs12694243	T	C	100	PASS	AC=4529;AF=0.904353;AN=5008;NS=2504;DP=20011;EAS_AF=0.879;AMR_AF=0.9294;AFR_AF=0.9713;EUR_AF=0.8986;SAS_AF=0.8282;AA=C|||;VT=SNP
2	212446818	rs12619171	T	C	100	PASS	AC=3698;AF=0.738419;AN=5008;NS=2504;DP=20255;EAS_AF=0.879;AMR_AF=0.879;AFR_AF=0.3873;EUR_AF=0.8787;SAS_AF=0.8241;AA=T|||;VT=SNP
2	212447718	rs12694244	G	A	100	PASS	AC=3735;AF=0.745807;AN=5008;NS=2504;DP=16669;EAS_AF=0.8571;AMR_AF=0.8573;AFR_AF=0.4531;EUR_AF=0.8718;SAS_AF=0.818;AA=A|||;VT=SNP
2	212448342	rs7585825	C	T	100	PASS	AC=3640;AF=0.726837;AN=5008;NS=2504;DP=11941;EAS_AF=0.8571;AMR_AF=0.853;AFR_AF=0.3835;EUR_AF=0.8718;SAS_AF=0.818;AA=C|||;VT=SNP
2	212448578	rs7586137	C	T	100	PASS	AC=3728;AF=0.744409;AN=5008;NS=2504;DP=14217;EAS_AF=0.8552;AMR_AF=0.8573;AFR_AF=0.4455;EUR_AF=0.8718;SAS_AF=0.8231;AA=T|||;VT=SNP
2	212448736	rs7589006	G	A	100	PASS	AC=3715;AF=0.741813;AN=5008;NS=2504;DP=15571;EAS_AF=0.8571;AMR_AF=0.8545;AFR_AF=0.4349;EUR_AF=0.8718;SAS_AF=0.8241;AA=A|||;VT=SNP
2	212448759	rs7602757	T	C	100	PASS	AC=4500;AF=0.898562;AN=5008;NS=2504;DP=15396;EAS_AF=0.8581;AMR_AF=0.9107;AFR_AF=0.9713;EUR_AF=0.8966;SAS_AF=0.8354;AA=C|||;VT=SNP
2	212448824	rs7602850	T	A	100	PASS	AC=4490;AF=0.896565;AN=5008;NS=2504;DP=15514;EAS_AF=0.8581;AMR_AF=0.9035;AFR_AF=0.9705;EUR_AF=0.8926;SAS_AF=0.8354;AA=A|||;VT=SNP
2	212449118	rs11695852	A	C	100	PASS	AC=3784;AF=0.755591;AN=5008;NS=2504;DP=15147;EAS_AF=0.877;AMR_AF=0.8761;AFR_AF=0.4539;EUR_AF=0.8738;SAS_AF=0.8313;AA=C|||;VT=SNP
2	212449318	rs11684753	G	C	100	PASS	AC=3652;AF=0.729233;AN=5008;NS=2504;DP=12344;EAS_AF=0.8621;AMR_AF=0.8516;AFR_AF=0.3835;EUR_AF=0.8738;SAS_AF=0.8241;AA=G|||;VT=SNP
2	212450199	rs10932386	C	T	100	PASS	AC=4539;AF=0.90635;AN=5008;NS=2504;DP=12833;EAS_AF=0.8819;AMR_AF=0.9294;AFR_AF=0.9713;EUR_AF=0.8986;SAS_AF=0.8354;AA=T|||;VT=SNP
2	212451290	rs12694245	A	G	100	PASS	AC=4449;AF=0.888379;AN=5008;NS=2504;DP=16236;EAS_AF=0.8819;AMR_AF=0.9236;AFR_AF=0.9115;EUR_AF=0.8986;SAS_AF=0.8282;AA=A|||;VT=SNP
2	212452598	rs7595207	T	C	100	PASS	AC=3696;AF=0.738019;AN=5008;NS=2504;DP=17296;EAS_AF=0.878;AMR_AF=0.879;AFR_AF=0.3873;EUR_AF=0.8777;SAS_AF=0.8241;AA=T|||;VT=SNP
2	212452649	rs7595223	T	C	100	PASS	AC=3766;AF=0.751997;AN=5008;NS=2504;DP=16314;EAS_AF=0.878;AMR_AF=0.8818;AFR_AF=0.4334;EUR_AF=0.8777;SAS_AF=0.8313;AA=t|||;VT=SNP
2	212453105	rs939591	G	A	100	PASS	AC=3752;AF=0.749201;AN=5008;NS=2504;DP=14648;EAS_AF=0.8562;AMR_AF=0.8646;AFR_AF=0.4501;EUR_AF=0.8757;SAS_AF=0.8313;AA=A|||;VT=SNP
2	212453484	rs2888004	T	C	100	PASS	AC=3810;AF=0.760783;AN=5008;NS=2504;DP=14536;EAS_AF=0.878;AMR_AF=0.8833;AFR_AF=0.466;EUR_AF=0.8777;SAS_AF=0.8313;AA=T|||;VT=SNP
2	212453597	rs4640322	A	G	100	PASS	AC=3809;AF=0.760583;AN=5008;NS=2504;DP=14751;EAS_AF=0.878;AMR_AF=0.8833;AFR_AF=0.4652;EUR_AF=0.8777;SAS_AF=0.8313;AA=A|||;VT=SNP
2	212453661	rs4530297	T	C	100	PASS	AC=892;AF=0.178115;AN=5008;NS=2504;DP=15281;EAS_AF=0.3046;AMR_AF=0.2061;AFR_AF=0.028;EUR_AF=0.2048;SAS_AF=0.2035;AA=T|||;VT=SNP
2	212453789	rs4539738	G	T	100	PASS	AC=3752;AF=0.749201;AN=5008;NS=2504;DP=15345;EAS_AF=0.8542;AMR_AF=0.8559;AFR_AF=0.4637;EUR_AF=0.8718;SAS_AF=0.8252;AA=T|||;VT=SNP
2	212453901	rs7561282	A	G	100	PASS	AC=3813;AF=0.761382;AN=5008;NS=2504;DP=15470;EAS_AF=0.8819;AMR_AF=0.8833;AFR_AF=0.4652;EUR_AF=0.8777;SAS_AF=0.8313;AA=A|||;VT=SNP
2	212454405	rs1818751	T	C	100	PASS	AC=3810;AF=0.760783;AN=5008;NS=2504;DP=16678;EAS_AF=0.878;AMR_AF=0.8833;AFR_AF=0.466;EUR_AF=0.8777;SAS_AF=0.8313;AA=T|||;VT=SNP
2	212454583	rs4673623	G	C	100	PASS	AC=4532;AF=0.904952;AN=5008;NS=2504;DP=17866;EAS_AF=0.878;AMR_AF=0.9294;AFR_AF=0.9705;EUR_AF=0.8966;SAS_AF=0.8354;AA=C|||;VT=SNP
2	212455907	rs6746549	C	A	100	PASS	AC=4485;AF=0.895567;AN=5008;NS=2504;DP=17037;EAS_AF=0.8552;AMR_AF=0.9078;AFR_AF=0.9705;EUR_AF=0.8926;SAS_AF=0.8303;AA=A|||;VT=SNP
2	212456721	rs6721804	A	G	100	PASS	AC=4542;AF=0.906949;AN=5008;NS=2504;DP=16799;EAS_AF=0.8819;AMR_AF=0.928;AFR_AF=0.9713;EUR_AF=0.8976;SAS_AF=0.8405;AA=G|||;VT=SNP
2	212457001	rs7572669	A	G	100	PASS	AC=3924;AF=0.783546;AN=5008;NS=2504;DP=16839;EAS_AF=0.881;AMR_AF=0.8934;AFR_AF=0.5219;EUR_AF=0.8956;SAS_AF=0.8436;AA=G|||;VT=SNP
2	212457195	rs4672619	C	A	100	PASS	AC=4501;AF=0.898762;AN=5008;NS=2504;DP=19284;EAS_AF=0.881;AMR_AF=0.9265;AFR_AF=0.9395;EUR_AF=0.8956;SAS_AF=0.8456;AA=A|||;VT=SNP
2	212457300	rs4673624	A	G	100	PASS	AC=3920;AF=0.782748;AN=5008;NS=2504;DP=19119;EAS_AF=0.881;AMR_AF=0.8948;AFR_AF=0.5272;EUR_AF=0.8847;SAS_AF=0.8425;AA=A|||;VT=SNP
2	212457695	rs12614500	A	G	100	PASS	AC=4459;AF=0.890375;AN=5008;NS=2504;DP=13981;EAS_AF=0.88;AMR_AF=0.9207;AFR_AF=0.9198;EUR_AF=0.8857;SAS_AF=0.8446;AA=G|||;VT=SNP
2	212458059	rs10804199	A	T	100	PASS	AC=3865;AF=0.771765;AN=5008;NS=2504;DP=19779;EAS_AF=0.881;AMR_AF=0.8977;AFR_AF=0.4629;EUR_AF=0.9085;SAS_AF=0.8466;AA=T|||;VT=SNP
2	212458206	rs10932387	G	A	100	PASS	AC=3830;AF=0.764776;AN=5008;NS=2504;DP=20106;EAS_AF=0.8571;AMR_AF=0.8847;AFR_AF=0.4614;EUR_AF=0.9085;SAS_AF=0.8466;AA=G|||;VT=SNP
2	212458790	rs10203022	C	T	100	PASS	AC=3717;AF=0.742212;AN=5008;NS=2504;DP=20818;EAS_AF=0.8562;AMR_AF=0.8703;AFR_AF=0.3903;EUR_AF=0.9056;SAS_AF=0.8415;AA=C|||;VT=SNP
2	212460589	rs10204337	T	A	100	PASS	AC=4553;AF=0.909145;AN=5008;NS=2504;DP=17438;EAS_AF=0.8591;AMR_AF=0.9251;AFR_AF=0.9629;EUR_AF=0.9334;SAS_AF=0.8517;AA=A|||;VT=SNP
2	212460596	rs10932388	G	T	100	PASS	AC=3714;AF=0.741613;AN=5008;NS=2504;DP=17630;EAS_AF=0.8591;AMR_AF=0.8761;AFR_AF=0.3782;EUR_AF=0.9155;SAS_AF=0.8374;AA=G|||;VT=SNP
2	212461291	rs1829611	T	C	100	PASS	AC=3768;AF=0.752396;AN=5008;NS=2504;DP=17000;EAS_AF=0.8829;AMR_AF=0.8934;AFR_AF=0.3911;EUR_AF=0.9165;SAS_AF=0.8374;AA=T|||;VT=SNP
2	212461582	rs62180249	C	T	100	PASS	AC=924;AF=0.184505;AN=5008;NS=2504;DP=17990;EAS_AF=0.0139;AMR_AF=0.3228;AFR_AF=0.174;EUR_AF=0.2913;SAS_AF=0.1667;AA=c|||;VT=SNP
2	212461763	rs12465773	A	T	100	PASS	AC=3857;AF=0.770168;AN=5008;NS=2504;DP=16974;EAS_AF=0.8829;AMR_AF=0.8977;AFR_AF=0.4561;EUR_AF=0.9165;SAS_AF=0.8374;AA=T|||;VT=SNP
2	212462122	rs1972143	A	C	100	PASS	AC=4221;AF=0.842851;AN=5008;NS=2504;DP=16216;EAS_AF=0.8839;AMR_AF=0.9193;AFR_AF=0.7148;EUR_AF=0.9165;SAS_AF=0.8436;AA=A|||;VT=SNP
2	212462626	rs10210942	T	C	100	PASS	AC=4154;AF=0.829473;AN=5008;NS=2504;DP=15093;EAS_AF=0.8839;AMR_AF=0.915;AFR_AF=0.6694;EUR_AF=0.9165;SAS_AF=0.8395;AA=C|||;VT=SNP
2	212462897	rs9288434	G	C	100	PASS	AC=4141;AF=0.826877;AN=5008;NS=2504;DP=17685;EAS_AF=0.88;AMR_AF=0.9135;AFR_AF=0.6649;EUR_AF=0.9165;SAS_AF=0.8374;AA=G|||;VT=SNP
2	212463224	rs9288435	G	C	100	PASS	AC=4142;AF=0.827077;AN=5008;NS=2504;DP=17172;EAS_AF=0.8839;AMR_AF=0.9121;AFR_AF=0.6581;EUR_AF=0.9165;SAS_AF=0.8446;AA=G|||;VT=SNP
2	212463306	rs7602185	C	G	100	PASS	AC=4097;AF=0.818091;AN=5008;NS=2504;DP=17100;EAS_AF=0.8611;AMR_AF=0.8977;AFR_AF=0.6543;EUR_AF=0.9165;SAS_AF=0.8374;AA=C|||;VT=SNP
2	212463770	rs13015705	A	G	100	PASS	AC=3775;AF=0.753794;AN=5008;NS=2504;DP=18558;EAS_AF=0.8829;AMR_AF=0.8934;AFR_AF=0.3918;EUR_AF=0.9165;SAS_AF=0.8436;AA=A|||;VT=SNP
2	212464224	rs1965462	G	A	100	PASS	AC=4454;AF=0.889377;AN=5008;NS=2504;DP=13185;EAS_AF=0.878;AMR_AF=0.9323;AFR_AF=0.882;EUR_AF=0.9274;SAS_AF=0.8415;AA=A|||;VT=SNP
2	212465328	rs7556879	C	T	100	PASS	AC=3995;AF=0.797724;AN=5008;NS=2504;DP=16971;EAS_AF=0.8562;AMR_AF=0.8847;AFR_AF=0.5893;EUR_AF=0.9006;SAS_AF=0.8517;AA=C|||;VT=SNP
2	212465664	rs7559734	C	T	100	PASS	AC=4412;AF=0.88099;AN=5008;NS=2504;DP=15892;EAS_AF=0.8571;AMR_AF=0.9107;AFR_AF=0.8759;EUR_AF=0.9135;SAS_AF=0.8579;AA=T|||;VT=SNP
2	212467572	rs1851178	C	T	100	PASS	AC=4392;AF=0.876997;AN=5008;NS=2504;DP=19157;EAS_AF=0.8115;AMR_AF=0.9092;AFR_AF=0.8669;EUR_AF=0.9215;SAS_AF=0.8896;AA=T|||;VT=SNP
2	212467736	rs2371306	T	G	100	PASS	AC=4442;AF=0.886981;AN=5008;NS=2504;DP=4473;EAS_AF=0.8125;AMR_AF=0.9179;AFR_AF=0.8888;EUR_AF=0.9354;SAS_AF=0.8896;AA=G|||;VT=SNP
2	212467958	rs2371307	T	A	100	PASS	AC=4181;AF=0.834864;AN=5008;NS=2504;DP=14583;EAS_AF=0.8115;AMR_AF=0.8977;AFR_AF=0.7209;EUR_AF=0.9245;SAS_AF=0.8763;AA=A|||;VT=SNP
2	212468889	rs7585388	T	C	100	PASS	AC=4323;AF=0.863219;AN=5008;NS=2504;DP=18019;EAS_AF=0.8125;AMR_AF=0.9078;AFR_AF=0.8056;EUR_AF=0.9374;SAS_AF=0.8855;AA=T|||;VT=SNP
2	212469052	rs1851195	A	G	100	PASS	AC=4482;AF=0.894968;AN=5008;NS=2504;DP=19383;EAS_AF=0.8373;AMR_AF=0.9308;AFR_AF=0.8888;EUR_AF=0.9384;SAS_AF=0.8926;AA=G|||;VT=SNP
2	212470227	rs35426402	A	T	100	PASS	AC=440;AF=0.0878594;AN=5008;NS=2504;DP=16151;EAS_AF=0.005;AMR_AF=0.1081;AFR_AF=0.0091;EUR_AF=0.2127;SAS_AF=0.137;AA=A|||;VT=SNP
2	212470620	rs1851196	G	A	100	PASS	AC=4084;AF=0.815495;AN=5008;NS=2504;DP=12701;EAS_AF=0.8274;AMR_AF=0.9035;AFR_AF=0.6377;EUR_AF=0.9155;SAS_AF=0.8783;AA=G|||;VT=SNP
2	212470717	rs1851197	G	T	100	PASS	AC=3982;AF=0.795128;AN=5008;NS=2504;DP=12159;EAS_AF=0.8274;AMR_AF=0.8963;AFR_AF=0.5635;EUR_AF=0.9155;SAS_AF=0.8793;AA=G|||;VT=SNP
2	212470740	rs1851198	G	A	100	PASS	AC=4085;AF=0.815695;AN=5008;NS=2504;DP=12723;EAS_AF=0.8284;AMR_AF=0.9035;AFR_AF=0.6369;EUR_AF=0.9155;SAS_AF=0.8793;AA=G|||;VT=SNP
2	212470866	rs1851199	A	C	100	PASS	AC=4180;AF=0.834665;AN=5008;NS=2504;DP=13977;EAS_AF=0.8373;AMR_AF=0.9063;AFR_AF=0.6997;EUR_AF=0.9165;SAS_AF=0.8793;AA=A|||;VT=SNP
2	212471642	rs7559679	C	T	100	PASS	AC=4290;AF=0.856629;AN=5008;NS=2504;DP=15254;EAS_AF=0.8294;AMR_AF=0.9135;AFR_AF=0.77;EUR_AF=0.9225;SAS_AF=0.8937;AA=T|||;VT=SNP
2	212471756	rs9288436	T	G	100	PASS	AC=3761;AF=0.750998;AN=5008;NS=2504;DP=15654;EAS_AF=0.8313;AMR_AF=0.8876;AFR_AF=0.3964;EUR_AF=0.9155;SAS_AF=0.8814;AA=T|||;VT=SNP
2	212473266	rs7580963	T	C	100	PASS	AC=4089;AF=0.816494;AN=5008;NS=2504;DP=18619;EAS_AF=0.8095;AMR_AF=0.9049;AFR_AF=0.6528;EUR_AF=0.9155;SAS_AF=0.8804;AA=T|||;VT=SNP
2	212474812	rs12694246	C	T	100	PASS	AC=4438;AF=0.886182;AN=5008;NS=2504;DP=16026;EAS_AF=0.7976;AMR_AF=0.928;AFR_AF=0.8873;EUR_AF=0.9364;SAS_AF=0.8947;AA=T|||;VT=SNP
2	212475311	rs12104775	C	A	100	PASS	AC=3899;AF=0.778554;AN=5008;NS=2504;DP=19988;EAS_AF=0.7708;AMR_AF=0.8804;AFR_AF=0.553;EUR_AF=0.9155;SAS_AF=0.8783;AA=A|||;VT=SNP
2	212475632	rs10177258	G	C	100	PASS	AC=3685;AF=0.735823;AN=5008;NS=2504;DP=20065;EAS_AF=0.7728;AMR_AF=0.8718;AFR_AF=0.3941;EUR_AF=0.9155;SAS_AF=0.8783;AA=G|||;VT=SNP
2	212475771	rs10177211	C	A	100	PASS	AC=3733;AF=0.745407;AN=5008;NS=2504;DP=19246;EAS_AF=0.7688;AMR_AF=0.8732;AFR_AF=0.4342;EUR_AF=0.9155;SAS_AF=0.8763;AA=C|||;VT=SNP
2	212479557	rs1851190	C	G	100	PASS	AC=4207;AF=0.840056;AN=5008;NS=2504;DP=14703;EAS_AF=0.7798;AMR_AF=0.8948;AFR_AF=0.7345;EUR_AF=0.9294;SAS_AF=0.9141;AA=G|||;VT=SNP
2	212480293	rs7593315	G	A	100	PASS	AC=4171;AF=0.832867;AN=5008;NS=2504;DP=17236;EAS_AF=0.7798;AMR_AF=0.8948;AFR_AF=0.7073;EUR_AF=0.9294;SAS_AF=0.9141;AA=A|||;VT=SNP
2	212485117	rs7565192	A	G	100	PASS	AC=3783;AF=0.755391;AN=5008;NS=2504;DP=13488;EAS_AF=0.7917;AMR_AF=0.8905;AFR_AF=0.41;EUR_AF=0.9284;SAS_AF=0.911;AA=A|||;VT=SNP
2	212485478	rs7349376	G	A	100	PASS	AC=3812;AF=0.761182;AN=5008;NS=2504;DP=15386;EAS_AF=0.7679;AMR_AF=0.8646;AFR_AF=0.475;EUR_AF=0.9135;SAS_AF=0.911;AA=G|||;VT=SNP
2	212485736	rs34278814	A	T	100	PASS	AC=732;AF=0.146166;AN=5008;NS=2504;DP=11125;EAS_AF=0.2073;AMR_AF=0.1614;AFR_AF=0.0174;EUR_AF=0.1809;SAS_AF=0.2106;AA=A|||;VT=SNP
2	212485820	rs114620488	A	G	100	PASS	AC=310;AF=0.061901;AN=5008;NS=2504;DP=12185;EAS_AF=0.002;AMR_AF=0.0951;AFR_AF=0.0061;EUR_AF=0.164;SAS_AF=0.0706;AA=A|||;VT=SNP
2	212486350	rs10469656	T	C	100	PASS	AC=3819;AF=0.76258;AN=5008;NS=2504;DP=15994;EAS_AF=0.7917;AMR_AF=0.889;AFR_AF=0.4637;EUR_AF=0.9066;SAS_AF=0.8988;AA=T|||;VT=SNP
2	212487433	rs1829612	C	A	100	PASS	AC=4496;AF=0.897764;AN=5008;NS=2504;DP=9244;EAS_AF=0.7698;AMR_AF=0.9164;AFR_AF=0.9478;EUR_AF=0.9304;SAS_AF=0.9151;AA=A|||;VT=SNP
2	212487461	rs1829613	C	T	100	PASS	AC=3790;AF=0.756789;AN=5008;NS=2504;DP=9155;EAS_AF=0.7688;AMR_AF=0.8732;AFR_AF=0.4531;EUR_AF=0.9135;SAS_AF=0.911;AA=C|||;VT=SNP
2	212487649	rs10804200	T	C	100	PASS	AC=3843;AF=0.767372;AN=5008;NS=2504;DP=6464;EAS_AF=0.7907;AMR_AF=0.8934;AFR_AF=0.466;EUR_AF=0.9135;SAS_AF=0.911;AA=T|||;VT=SNP
2	212489190	rs1851175	T	C	100	PASS	AC=4330;AF=0.864617;AN=5008;NS=2504;DP=19471;EAS_AF=0.8046;AMR_AF=0.9164;AFR_AF=0.7995;EUR_AF=0.9294;SAS_AF=0.911;AA=C|||;VT=SNP
2	212489350	rs1851176	A	G	100	PASS	AC=4345;AF=0.867612;AN=5008;NS=2504;DP=20442;EAS_AF=0.8056;AMR_AF=0.9164;AFR_AF=0.8071;EUR_AF=0.9294;SAS_AF=0.9151;AA=G|||;VT=SNP
2	212489679	rs4672620	A	G	100	PASS	AC=3793;AF=0.757388;AN=5008;NS=2504;DP=16452;EAS_AF=0.8046;AMR_AF=0.8833;AFR_AF=0.4221;EUR_AF=0.9135;SAS_AF=0.9121;AA=A|||;VT=SNP
2	212490272	rs12616462	A	C	100	PASS	AC=3660;AF=0.730831;AN=5008;NS=2504;DP=17359;EAS_AF=0.7956;AMR_AF=0.8602;AFR_AF=0.3517;EUR_AF=0.9066;SAS_AF=0.9039;AA=A|||;VT=SNP
2	212491086	rs1851177	A	G	100	PASS	AC=3626;AF=0.724042;AN=5008;NS=2504;DP=16917;EAS_AF=0.7738;AMR_AF=0.8458;AFR_AF=0.3502;EUR_AF=0.9066;SAS_AF=0.9039;AA=A|||;VT=SNP
2	212491536	rs12694247	A	G	100	PASS	AC=4548;AF=0.908147;AN=5008;NS=2504;DP=8727;EAS_AF=0.8224;AMR_AF=0.9164;AFR_AF=0.9455;EUR_AF=0.9304;SAS_AF=0.9172;AA=G|||;VT=SNP
2	212492021	rs77536379	G	T	100	PASS	AC=453;AF=0.0904553;AN=5008;NS=2504;DP=19077;EAS_AF=0.1706;AMR_AF=0.0836;AFR_AF=0.0545;EUR_AF=0.0696;SAS_AF=0.0828;AA=G|||;VT=SNP
2	212492126	rs10497948	T	C	100	PASS	AC=581;AF=0.116014;AN=5008;NS=2504;DP=21682;EAS_AF=0.002;AMR_AF=0.2752;AFR_AF=0.0106;EUR_AF=0.2386;SAS_AF=0.137;AA=T|||;VT=SNP
2	212492708	rs12469375	G	A	100	PASS	AC=3635;AF=0.725839;AN=5008;NS=2504;DP=18617;EAS_AF=0.7659;AMR_AF=0.8487;AFR_AF=0.3517;EUR_AF=0.9115;SAS_AF=0.9121;AA=G|||;VT=SNP
2	212492764	rs7601664	G	A	100	PASS	AC=3635;AF=0.725839;AN=5008;NS=2504;DP=18074;EAS_AF=0.7659;AMR_AF=0.8487;AFR_AF=0.351;EUR_AF=0.9115;SAS_AF=0.9131;AA=G|||;VT=SNP
2	212498038	rs1851194	G	T	100	PASS	AC=719;AF=0.14357;AN=5008;NS=2504;DP=13529;EAS_AF=0.1677;AMR_AF=0.1037;AFR_AF=0.2466;EUR_AF=0.0706;SAS_AF=0.0828;AA=G|||;VT=SNP
2	212498744	rs4673625	C	G	100	PASS	AC=3745;AF=0.747804;AN=5008;NS=2504;DP=13060;EAS_AF=0.7986;AMR_AF=0.8674;AFR_AF=0.3986;EUR_AF=0.9125;SAS_AF=0.9131;AA=-|||;VT=SNP
2	212498859	rs10497949	T	C	100	PASS	AC=491;AF=0.0980431;AN=5008;NS=2504;DP=16062;EAS_AF=0.2063;AMR_AF=0.0836;AFR_AF=0.0545;EUR_AF=0.0716;SAS_AF=0.0828;AA=T|||;VT=SNP
2	212501712	rs7576417	T	A	100	PASS	AC=3977;AF=0.794129;AN=5008;NS=2504;DP=15866;EAS_AF=0.998;AMR_AF=0.8905;AFR_AF=0.3767;EUR_AF=0.8956;SAS_AF=0.9755;AA=T|||;VT=SNP
2	212508067	rs10180037	T	C	100	PASS	AC=729;AF=0.145567;AN=5008;NS=2504;DP=19449;EAS_AF=0.2044;AMR_AF=0.1585;AFR_AF=0.0212;EUR_AF=0.1779;SAS_AF=0.2106;AA=T|||;VT=SNP
2	212509321	rs10194698	A	T	100	PASS	AC=913;AF=0.182308;AN=5008;NS=2504;DP=15393;EAS_AF=0.2391;AMR_AF=0.1686;AFR_AF=0.1067;EUR_AF=0.2008;SAS_AF=0.2168;AA=A|||;VT=SNP
2	212512446	rs10932390	G	C	100	PASS	AC=1359;AF=0.271366;AN=5008;NS=2504;DP=19434;EAS_AF=0.6409;AMR_AF=0.2421;AFR_AF=0.0325;EUR_AF=0.1799;SAS_AF=0.3282;AA=G|||;VT=SNP
2	212516742	rs6708035	T	C	100	PASS	AC=1090;AF=0.217652;AN=5008;NS=2504;DP=18652;EAS_AF=0.002;AMR_AF=0.3127;AFR_AF=0.3707;EUR_AF=0.2455;SAS_AF=0.137;AA=T|||;VT=SNP
2	212517278	rs12996040	T	A	100	PASS	AC=3646;AF=0.728035;AN=5008;NS=2504;DP=18538;EAS_AF=0.997;AMR_AF=0.6657;AFR_AF=0.4486;EUR_AF=0.7406;SAS_AF=0.8599;AA=T|||;VT=SNP
2	212519028	rs6730119	A	G	100	PASS	AC=2343;AF=0.467851;AN=5008;NS=2504;DP=18417;EAS_AF=0.1329;AMR_AF=0.5418;AFR_AF=0.6452;EUR_AF=0.5726;SAS_AF=0.4131;AA=A|||;VT=SNP
2	212519135	rs13032986	A	C	100	PASS	AC=1418;AF=0.283147;AN=5008;NS=2504;DP=18820;EAS_AF=0.3879;AMR_AF=0.4409;AFR_AF=0.1657;EUR_AF=0.2068;SAS_AF=0.3006;AA=A|||;VT=SNP
2	212520406	rs10190533	G	A	100	PASS	AC=3276;AF=0.654153;AN=5008;NS=2504;DP=16264;EAS_AF=0.3155;AMR_AF=0.768;AFR_AF=0.789;EUR_AF=0.7753;SAS_AF=0.6155;AA=A|||;VT=SNP
2	212521325	rs7567959	A	G	100	PASS	AC=2768;AF=0.552716;AN=5008;NS=2504;DP=17174;EAS_AF=0.2907;AMR_AF=0.6239;AFR_AF=0.7057;EUR_AF=0.5696;SAS_AF=0.5481;AA=A|||;VT=SNP
2	212522651	rs34621071	A	G	100	PASS	AC=526;AF=0.105032;AN=5008;NS=2504;DP=19068;EAS_AF=0.0962;AMR_AF=0.183;AFR_AF=0.0635;EUR_AF=0.1024;SAS_AF=0.1176;AA=A|||;VT=SNP;EX_TARGET
2	212523114	rs10932391	A	C	100	PASS	AC=2126;AF=0.424521;AN=5008;NS=2504;DP=15995;EAS_AF=0.2411;AMR_AF=0.4928;AFR_AF=0.3699;EUR_AF=0.5586;SAS_AF=0.501;AA=N|||;VT=SNP
2	212523167	rs6435651	T	C	100	PASS	AC=3428;AF=0.684505;AN=5008;NS=2504;DP=16891;EAS_AF=0.3433;AMR_AF=0.7709;AFR_AF=0.8517;EUR_AF=0.7833;SAS_AF=0.6472;AA=t|||;VT=SNP
2	212523424	rs1851184	C	T	100	PASS	AC=2148;AF=0.428914;AN=5008;NS=2504;DP=16051;EAS_AF=0.2331;AMR_AF=0.4914;AFR_AF=0.4236;EUR_AF=0.5527;SAS_AF=0.4663;AA=C|||;VT=SNP
2	212523484	rs12328907	T	G	100	PASS	AC=1199;AF=0.239417;AN=5008;NS=2504;DP=16324;EAS_AF=0.0992;AMR_AF=0.2795;AFR_AF=0.4047;EUR_AF=0.2247;SAS_AF=0.1472;AA=G|||;VT=SNP
2	212523615	rs35551076	C	T	100	PASS	AC=534;AF=0.106629;AN=5008;NS=2504;DP=15027;EAS_AF=0.2133;AMR_AF=0.1599;AFR_AF=0.0477;EUR_AF=0.0626;SAS_AF=0.0838;AA=C|||;VT=SNP
2	212524973	rs6719645	T	C	100	PASS	AC=3638;AF=0.726438;AN=5008;NS=2504;DP=19164;EAS_AF=0.3452;AMR_AF=0.8012;AFR_AF=0.9592;EUR_AF=0.7873;SAS_AF=0.6892;AA=C|||;VT=SNP
2	212526025	rs17335518	A	G	100	PASS	AC=1384;AF=0.276358;AN=5008;NS=2504;DP=15229;EAS_AF=0.0397;AMR_AF=0.3357;AFR_AF=0.2474;EUR_AF=0.4642;SAS_AF=0.3241;AA=A|||;VT=SNP
2	212526145	rs4422103	G	A	100	PASS	AC=3423;AF=0.683506;AN=5008;NS=2504;DP=12657;EAS_AF=0.3185;AMR_AF=0.7723;AFR_AF=0.8691;EUR_AF=0.7833;SAS_AF=0.6431;AA=A|||;VT=SNP
2	212526358	rs62185367	C	A	100	PASS	AC=1340;AF=0.267572;AN=5008;NS=2504;DP=11441;EAS_AF=0.0198;AMR_AF=0.3069;AFR_AF=0.2466;EUR_AF=0.4622;SAS_AF=0.3231;AA=T|||;VT=SNP
2	212527374	rs12105874	T	C	100	PASS	AC=3093;AF=0.617612;AN=5008;NS=2504;DP=15441;EAS_AF=0.3403;AMR_AF=0.7421;AFR_AF=0.6195;EUR_AF=0.7823;SAS_AF=0.6431;AA=C|||;VT=SNP
2	212527729	rs1851185	T	C	100	PASS	AC=3094;AF=0.617812;AN=5008;NS=2504;DP=17663;EAS_AF=0.3403;AMR_AF=0.7421;AFR_AF=0.6195;EUR_AF=0.7823;SAS_AF=0.6442;AA=C|||;VT=SNP
2	212528105	rs7567715	G	A	100	PASS	AC=2244;AF=0.448083;AN=5008;NS=2504;DP=16067;EAS_AF=0.246;AMR_AF=0.4971;AFR_AF=0.4546;EUR_AF=0.5586;SAS_AF=0.499;AA=G|||;VT=SNP
2	212528298	rs6732128	T	G	100	PASS	AC=854;AF=0.170527;AN=5008;NS=2504;DP=13511;EAS_AF=0.0982;AMR_AF=0.2435;AFR_AF=0.1649;EUR_AF=0.2247;SAS_AF=0.1452;AA=T|||;VT=SNP
2	212529506	rs4672621	A	G	100	PASS	AC=2402;AF=0.479633;AN=5008;NS=2504;DP=16710;EAS_AF=0.2966;AMR_AF=0.5793;AFR_AF=0.4781;EUR_AF=0.5775;SAS_AF=0.499;AA=A|||;VT=SNP
2	212530466	rs6725181	C	T	100	PASS	AC=1023;AF=0.204273;AN=5008;NS=2504;DP=17691;EAS_AF=0.0933;AMR_AF=0.2291;AFR_AF=0.4085;EUR_AF=0.0905;SAS_AF=0.1421;AA=C|||;VT=SNP
2	212531352	rs13424871	T	A	100	PASS	AC=1376;AF=0.27476;AN=5008;NS=2504;DP=16994;EAS_AF=0.0952;AMR_AF=0.2896;AFR_AF=0.5121;EUR_AF=0.2097;SAS_AF=0.1953;AA=A|||;VT=SNP
2	212531592	rs17413784	G	A	100	PASS	AC=491;AF=0.0980431;AN=5008;NS=2504;DP=19856;EAS_AF=0.0873;AMR_AF=0.1758;AFR_AF=0.0522;EUR_AF=0.0974;SAS_AF=0.1166;AA=G|||;VT=SNP
2	212534520	rs12476100	C	T	100	PASS	AC=2196;AF=0.438498;AN=5008;NS=2504;DP=15505;EAS_AF=0.8819;AMR_AF=0.389;AFR_AF=0.1573;EUR_AF=0.326;SAS_AF=0.5123;AA=C|||;VT=SNP
2	212535145	rs1851168	G	A	100	PASS	AC=2332;AF=0.465655;AN=5008;NS=2504;DP=16916;EAS_AF=0.1161;AMR_AF=0.5548;AFR_AF=0.6324;EUR_AF=0.5497;SAS_AF=0.4509;AA=G|||;VT=SNP
2	212535735	rs1851169	A	G	100	PASS	AC=1245;AF=0.248602;AN=5008;NS=2504;DP=14903;EAS_AF=0.003;AMR_AF=0.3213;AFR_AF=0.2224;EUR_AF=0.4513;SAS_AF=0.2771;AA=A|||;VT=SNP
2	212535932	rs1851170	T	C	100	PASS	AC=1376;AF=0.27476;AN=5008;NS=2504;DP=14220;EAS_AF=0.003;AMR_AF=0.3285;AFR_AF=0.3086;EUR_AF=0.4612;SAS_AF=0.2791;AA=T|||;VT=SNP
2	212536046	rs4423543	G	A	100	PASS	AC=2136;AF=0.426518;AN=5008;NS=2504;DP=13741;EAS_AF=0.881;AMR_AF=0.3674;AFR_AF=0.1558;EUR_AF=0.2853;SAS_AF=0.5112;AA=G|||;VT=SNP
2	212536497	rs16846710	A	C	100	PASS	AC=2172;AF=0.433706;AN=5008;NS=2504;DP=13994;EAS_AF=0.881;AMR_AF=0.3689;AFR_AF=0.1823;EUR_AF=0.2853;SAS_AF=0.5112;AA=A|||;VT=SNP
2	212538415	rs13019783	T	G	100	PASS	AC=519;AF=0.103634;AN=5008;NS=2504;DP=14294;EAS_AF=0.0863;AMR_AF=0.1801;AFR_AF=0.0635;EUR_AF=0.0984;SAS_AF=0.1268;AA=T|||;VT=SNP
2	212538837	rs61257038	A	G	100	PASS	AC=518;AF=0.103435;AN=5008;NS=2504;DP=16334;EAS_AF=0.0863;AMR_AF=0.1801;AFR_AF=0.0628;EUR_AF=0.0984;SAS_AF=0.1268;AA=A|||;VT=SNP
2	212538940	rs10183152	T	C	100	PASS	AC=1755;AF=0.350439;AN=5008;NS=2504;DP=16546;EAS_AF=0.0089;AMR_AF=0.3732;AFR_AF=0.5416;EUR_AF=0.4513;SAS_AF=0.3241;AA=C|||;VT=SNP
2	212539702	rs11893380	T	C	100	PASS	AC=521;AF=0.104034;AN=5008;NS=2504;DP=17031;EAS_AF=0.0863;AMR_AF=0.1801;AFR_AF=0.0643;EUR_AF=0.0984;SAS_AF=0.1278;AA=T|||;VT=SNP
2	212539934	rs11893474	T	C	100	PASS	AC=592;AF=0.118211;AN=5008;NS=2504;DP=16894;EAS_AF=0.0863;AMR_AF=0.1844;AFR_AF=0.1165;EUR_AF=0.0984;SAS_AF=0.1268;AA=T|||;VT=SNP
2	212539997	rs6714941	A	C	100	PASS	AC=2437;AF=0.486621;AN=5008;NS=2504;DP=16630;EAS_AF=0.0952;AMR_AF=0.562;AFR_AF=0.7239;EUR_AF=0.5497;SAS_AF=0.4509;AA=C|||;VT=SNP
2	212540205	rs6759039	T	A	100	PASS	AC=2437;AF=0.486621;AN=5008;NS=2504;DP=12258;EAS_AF=0.0952;AMR_AF=0.562;AFR_AF=0.7239;EUR_AF=0.5497;SAS_AF=0.4509;AA=A|||;VT=SNP
2	212540238	rs6759054	T	C	100	PASS	AC=2437;AF=0.486621;AN=5008;NS=2504;DP=12416;EAS_AF=0.0952;AMR_AF=0.562;AFR_AF=0.7239;EUR_AF=0.5497;SAS_AF=0.4509;AA=T|||;VT=SNP
2	212540545	rs60655490	C	A	100	PASS	AC=2199;AF=0.439097;AN=5008;NS=2504;DP=5512;EAS_AF=0.9028;AMR_AF=0.3703;AFR_AF=0.1823;EUR_AF=0.2863;SAS_AF=0.5143;AA=C|||;VT=SNP
2	212540576	rs58225230	A	T	100	PASS	AC=2522;AF=0.503594;AN=5008;NS=2504;DP=7686;EAS_AF=0.9058;AMR_AF=0.4308;AFR_AF=0.2481;EUR_AF=0.4394;SAS_AF=0.5521;AA=A|||;VT=SNP
2	212540587	rs13001867	T	G	100	PASS	AC=2522;AF=0.503594;AN=5008;NS=2504;DP=8528;EAS_AF=0.9058;AMR_AF=0.4308;AFR_AF=0.2481;EUR_AF=0.4394;SAS_AF=0.5521;AA=T|||;VT=SNP
2	212540746	rs6705698	C	T	100	PASS	AC=2457;AF=0.490615;AN=5008;NS=2504;DP=13256;EAS_AF=0.0952;AMR_AF=0.5634;AFR_AF=0.7383;EUR_AF=0.5497;SAS_AF=0.4509;AA=T|||;VT=SNP
2	212541226	rs13003212	T	C	100	PASS	AC=2192;AF=0.4377;AN=5008;NS=2504;DP=14441;EAS_AF=0.9018;AMR_AF=0.3689;AFR_AF=0.1823;EUR_AF=0.2853;SAS_AF=0.5102;AA=T|||;VT=SNP
2	212541377	rs10207288	C	T	100	PASS	AC=2760;AF=0.551118;AN=5008;NS=2504;DP=13882;EAS_AF=0.0972;AMR_AF=0.6239;AFR_AF=0.7897;EUR_AF=0.7028;SAS_AF=0.4888;AA=T|||;VT=SNP
2	212541989	rs2371308	A	T	100	PASS	AC=1754;AF=0.35024;AN=5008;NS=2504;DP=14237;EAS_AF=0.0089;AMR_AF=0.3732;AFR_AF=0.5408;EUR_AF=0.4513;SAS_AF=0.3241;AA=a|||;VT=SNP
2	212542011	rs12623935	C	T	100	PASS	AC=668;AF=0.133387;AN=5008;NS=2504;DP=13892;EAS_AF=0.2054;AMR_AF=0.1816;AFR_AF=0.0772;EUR_AF=0.0895;SAS_AF=0.1462;AA=C|||;VT=SNP
2	212542196	rs4016512	G	A	100	PASS	AC=1780;AF=0.355431;AN=5008;NS=2504;DP=14159;EAS_AF=0.0089;AMR_AF=0.3732;AFR_AF=0.5613;EUR_AF=0.4503;SAS_AF=0.3241;AA=G|||;VT=SNP
2	212542556	rs7588697	A	G	100	PASS	AC=2437;AF=0.486621;AN=5008;NS=2504;DP=11446;EAS_AF=0.0952;AMR_AF=0.5648;AFR_AF=0.7231;EUR_AF=0.5487;SAS_AF=0.4509;AA=G|||;VT=SNP
2	212542567	rs7562364	C	T	100	PASS	AC=1783;AF=0.35603;AN=5008;NS=2504;DP=11683;EAS_AF=0.0089;AMR_AF=0.3761;AFR_AF=0.5605;EUR_AF=0.4523;SAS_AF=0.3241;AA=C|||;VT=SNP
2	212542636	rs7562573	G	T	100	PASS	AC=1748;AF=0.349042;AN=5008;NS=2504;DP=11925;EAS_AF=0.0089;AMR_AF=0.3732;AFR_AF=0.5371;EUR_AF=0.4503;SAS_AF=0.3241;AA=T|||;VT=SNP
2	212542728	rs7579224	T	C	100	PASS	AC=1781;AF=0.355631;AN=5008;NS=2504;DP=12607;EAS_AF=0.0099;AMR_AF=0.3732;AFR_AF=0.5613;EUR_AF=0.4533;SAS_AF=0.3211;AA=T|||;VT=SNP
2	212542729	rs7565321	G	A	100	PASS	AC=1781;AF=0.355631;AN=5008;NS=2504;DP=12649;EAS_AF=0.0099;AMR_AF=0.3732;AFR_AF=0.5613;EUR_AF=0.4533;SAS_AF=0.3211;AA=G|||;VT=SNP
2	212542748	rs7565327	G	A	100	PASS	AC=1781;AF=0.355631;AN=5008;NS=2504;DP=12072;EAS_AF=0.0089;AMR_AF=0.3732;AFR_AF=0.562;EUR_AF=0.4533;SAS_AF=0.3211;AA=G|||;VT=SNP
2	212542832	rs7591647	A	T	100	PASS	AC=1784;AF=0.35623;AN=5008;NS=2504;DP=11806;EAS_AF=0.0089;AMR_AF=0.3732;AFR_AF=0.562;EUR_AF=0.4543;SAS_AF=0.3231;AA=A|||;VT=SNP
2	212542930	rs71422750	G	T	100	PASS	AC=686;AF=0.136981;AN=5008;NS=2504;DP=13380;EAS_AF=0.0853;AMR_AF=0.1902;AFR_AF=0.1876;EUR_AF=0.0954;SAS_AF=0.1268;AA=G|||;VT=SNP
2	212543176	rs6714837	G	C	100	PASS	AC=1823;AF=0.364018;AN=5008;NS=2504;DP=13565;EAS_AF=0.0089;AMR_AF=0.3718;AFR_AF=0.5908;EUR_AF=0.4553;SAS_AF=0.3241;AA=G|||;VT=SNP
2	212543278	rs6743138	A	G	100	PASS	AC=1796;AF=0.358626;AN=5008;NS=2504;DP=15008;EAS_AF=0.0089;AMR_AF=0.3718;AFR_AF=0.5703;EUR_AF=0.4553;SAS_AF=0.3241;AA=G|||;VT=SNP
2	212543510	rs10179476	T	C	100	PASS	AC=2511;AF=0.501398;AN=5008;NS=2504;DP=11931;EAS_AF=0.0952;AMR_AF=0.562;AFR_AF=0.7784;EUR_AF=0.5507;SAS_AF=0.4519;AA=T|||;VT=SNP
2	212543560	rs10166875	C	T	100	PASS	AC=1796;AF=0.358626;AN=5008;NS=2504;DP=12003;EAS_AF=0.0089;AMR_AF=0.3718;AFR_AF=0.5703;EUR_AF=0.4553;SAS_AF=0.3241;AA=C|||;VT=SNP
2	212543572	rs10190554	A	G	100	PASS	AC=2511;AF=0.501398;AN=5008;NS=2504;DP=11880;EAS_AF=0.0952;AMR_AF=0.562;AFR_AF=0.7784;EUR_AF=0.5507;SAS_AF=0.4519;AA=G|||;VT=SNP
2	212543924	rs4673628	A	G	100	PASS	AC=1724;AF=0.344249;AN=5008;NS=2504;DP=16643;EAS_AF=0.0089;AMR_AF=0.3703;AFR_AF=0.5166;EUR_AF=0.4553;SAS_AF=0.3241;AA=A|||;VT=SNP;EX_TARGET
2	212544024	rs10169970	G	A	100	PASS	AC=1797;AF=0.358826;AN=5008;NS=2504;DP=17542;EAS_AF=0.0089;AMR_AF=0.3718;AFR_AF=0.5703;EUR_AF=0.4563;SAS_AF=0.3241;AA=G|||;VT=SNP
2	212544080	rs2272024	T	C	100	PASS	AC=517;AF=0.103235;AN=5008;NS=2504;DP=18391;EAS_AF=0.0863;AMR_AF=0.1801;AFR_AF=0.0635;EUR_AF=0.0954;SAS_AF=0.1278;AA=T|||;VT=SNP
2	212544193	rs3817429	T	C	100	PASS	AC=2512;AF=0.501597;AN=5008;NS=2504;DP=16012;EAS_AF=0.0952;AMR_AF=0.562;AFR_AF=0.7784;EUR_AF=0.5517;SAS_AF=0.4519;AA=C|||;VT=SNP
2	212544477	rs34579531	T	C	100	PASS	AC=2528;AF=0.504792;AN=5008;NS=2504;DP=16287;EAS_AF=0.9077;AMR_AF=0.4308;AFR_AF=0.2534;EUR_AF=0.4374;SAS_AF=0.5511;AA=T|||;VT=SNP
2	212544586	rs1983399	G	A	100	PASS	AC=1246;AF=0.248802;AN=5008;NS=2504;DP=16801;EAS_AF=0.003;AMR_AF=0.3213;AFR_AF=0.2224;EUR_AF=0.4523;SAS_AF=0.2771;AA=G|||;VT=SNP
2	212544685	rs6722300	G	A	100	PASS	AC=2158;AF=0.430911;AN=5008;NS=2504;DP=17744;EAS_AF=0.9028;AMR_AF=0.3732;AFR_AF=0.1551;EUR_AF=0.2853;SAS_AF=0.5082;AA=G|||;VT=SNP
2	212545165	rs12470629	T	C	100	PASS	AC=2528;AF=0.504792;AN=5008;NS=2504;DP=17367;EAS_AF=0.9067;AMR_AF=0.4308;AFR_AF=0.2534;EUR_AF=0.4374;SAS_AF=0.5521;AA=T|||;VT=SNP
2	212545533	rs10173674	C	T	100	PASS	AC=2079;AF=0.415136;AN=5008;NS=2504;DP=17438;EAS_AF=0.0119;AMR_AF=0.4352;AFR_AF=0.6059;EUR_AF=0.6074;SAS_AF=0.3609;AA=T|||;VT=SNP
2	212545562	rs10173683	C	G	100	PASS	AC=2079;AF=0.415136;AN=5008;NS=2504;DP=17391;EAS_AF=0.0119;AMR_AF=0.4352;AFR_AF=0.6059;EUR_AF=0.6074;SAS_AF=0.3609;AA=G|||;VT=SNP
2	212545621	rs10176100	C	T	100	PASS	AC=2079;AF=0.415136;AN=5008;NS=2504;DP=16949;EAS_AF=0.0119;AMR_AF=0.4352;AFR_AF=0.6059;EUR_AF=0.6074;SAS_AF=0.3609;AA=T|||;VT=SNP
2	212545877	rs6741480	T	G	100	PASS	AC=1858;AF=0.371006;AN=5008;NS=2504;DP=16129;EAS_AF=0.0089;AMR_AF=0.3732;AFR_AF=0.6157;EUR_AF=0.4563;SAS_AF=0.3241;AA=T|||;VT=SNP
2	212546206	rs6755268	A	T	100	PASS	AC=1840;AF=0.367412;AN=5008;NS=2504;DP=17252;EAS_AF=0.0089;AMR_AF=0.3732;AFR_AF=0.6029;EUR_AF=0.4563;SAS_AF=0.3231;AA=A|||;VT=SNP
2	212546422	rs13420886	A	T	100	PASS	AC=4300;AF=0.858626;AN=5008;NS=2504;DP=16765;EAS_AF=0.9137;AMR_AF=0.804;AFR_AF=0.8094;EUR_AF=0.8926;SAS_AF=0.8722;AA=T|||;VT=SNP
2	212546559	rs35762488	C	T	100	PASS	AC=4298;AF=0.858227;AN=5008;NS=2504;DP=15475;EAS_AF=0.9117;AMR_AF=0.804;AFR_AF=0.8094;EUR_AF=0.8926;SAS_AF=0.8722;AA=T|||;VT=SNP
2	212546612	rs10191972	T	C	100	PASS	AC=4304;AF=0.859425;AN=5008;NS=2504;DP=15952;EAS_AF=0.9157;AMR_AF=0.8055;AFR_AF=0.8101;EUR_AF=0.8926;SAS_AF=0.8722;AA=C|||;VT=SNP
2	212546631	rs35882647	T	G	100	PASS	AC=2197;AF=0.438698;AN=5008;NS=2504;DP=16383;EAS_AF=0.9038;AMR_AF=0.3703;AFR_AF=0.1831;EUR_AF=0.2853;SAS_AF=0.5112;AA=T|||;VT=SNP
2	212546664	rs34658976	T	C	100	PASS	AC=526;AF=0.105032;AN=5008;NS=2504;DP=16263;EAS_AF=0.0843;AMR_AF=0.1816;AFR_AF=0.0711;EUR_AF=0.0954;SAS_AF=0.1278;AA=T|||;VT=SNP
2	212546706	rs12694250	T	A	100	PASS	AC=4301;AF=0.858826;AN=5008;NS=2504;DP=15826;EAS_AF=0.9147;AMR_AF=0.804;AFR_AF=0.8094;EUR_AF=0.8926;SAS_AF=0.8722;AA=T|||;VT=SNP
2	212546717	rs34678713	G	T	100	PASS	AC=2443;AF=0.487819;AN=5008;NS=2504;DP=15311;EAS_AF=0.9058;AMR_AF=0.4294;AFR_AF=0.1936;EUR_AF=0.4364;SAS_AF=0.5491;AA=G|||;VT=SNP
2	212546762	rs10179515	C	G	100	PASS	AC=2107;AF=0.420727;AN=5008;NS=2504;DP=14333;EAS_AF=0.0119;AMR_AF=0.4366;AFR_AF=0.6263;EUR_AF=0.6074;SAS_AF=0.3609;AA=G|||;VT=SNP
2	212547058	rs13019022	G	C	100	PASS	AC=2517;AF=0.502596;AN=5008;NS=2504;DP=17733;EAS_AF=0.9058;AMR_AF=0.4308;AFR_AF=0.2474;EUR_AF=0.4384;SAS_AF=0.5491;AA=G|||;VT=SNP
2	212547244	rs13398913	C	T	100	PASS	AC=1194;AF=0.238419;AN=5008;NS=2504;DP=16985;EAS_AF=0.003;AMR_AF=0.317;AFR_AF=0.1876;EUR_AF=0.4503;SAS_AF=0.2761;AA=C|||;VT=SNP
2	212547286	rs34807898	C	G	100	PASS	AC=2191;AF=0.4375;AN=5008;NS=2504;DP=17217;EAS_AF=0.9008;AMR_AF=0.3674;AFR_AF=0.1831;EUR_AF=0.2853;SAS_AF=0.5102;AA=C|||;VT=SNP
2	212547314	rs35043628	T	A	100	PASS	AC=2064;AF=0.412141;AN=5008;NS=2504;DP=17022;EAS_AF=0.881;AMR_AF=0.366;AFR_AF=0.1392;EUR_AF=0.2783;SAS_AF=0.4683;AA=T|||;VT=SNP
2	212547777	rs1829615	C	T	100	PASS	AC=2358;AF=0.470847;AN=5008;NS=2504;DP=11106;EAS_AF=0.0952;AMR_AF=0.5548;AFR_AF=0.6664;EUR_AF=0.5507;SAS_AF=0.4519;AA=C|||;VT=SNP
2	212547935	rs6435654	A	G	100	PASS	AC=2047;AF=0.408746;AN=5008;NS=2504;DP=12460;EAS_AF=0.0913;AMR_AF=0.5259;AFR_AF=0.4841;EUR_AF=0.5507;SAS_AF=0.4049;AA=A|||;VT=SNP
2	212548372	rs1851191	T	C	100	PASS	AC=2479;AF=0.495008;AN=5008;NS=2504;DP=15749;EAS_AF=0.9048;AMR_AF=0.4308;AFR_AF=0.2201;EUR_AF=0.4354;SAS_AF=0.5511;AA=T|||;VT=SNP
2	212548482	rs13026360	A	G	100	PASS	AC=509;AF=0.101637;AN=5008;NS=2504;DP=13592;EAS_AF=0.0873;AMR_AF=0.1787;AFR_AF=0.0575;EUR_AF=0.0964;SAS_AF=0.1268;AA=A|||;VT=SNP
2	212548690	rs7425341	T	C	100	PASS	AC=2379;AF=0.47504;AN=5008;NS=2504;DP=15644;EAS_AF=0.0962;AMR_AF=0.5548;AFR_AF=0.6793;EUR_AF=0.5537;SAS_AF=0.4519;AA=T|||;VT=SNP
2	212549004	rs4493186	C	T	100	PASS	AC=508;AF=0.101438;AN=5008;NS=2504;DP=16101;EAS_AF=0.0873;AMR_AF=0.1787;AFR_AF=0.0567;EUR_AF=0.0964;SAS_AF=0.1268;AA=C|||;VT=SNP
2	212549629	rs6710649	A	T	100	PASS	AC=2308;AF=0.460863;AN=5008;NS=2504;DP=17485;EAS_AF=0.0952;AMR_AF=0.5519;AFR_AF=0.6309;EUR_AF=0.5517;SAS_AF=0.4499;AA=A|||;VT=SNP
2	212549904	rs13016387	T	A	100	PASS	AC=711;AF=0.141973;AN=5008;NS=2504;DP=16349;EAS_AF=0.0873;AMR_AF=0.1902;AFR_AF=0.2042;EUR_AF=0.0964;SAS_AF=0.1268;AA=T|||;VT=SNP
2	212551928	rs9798120	G	A	100	PASS	AC=2440;AF=0.48722;AN=5008;NS=2504;DP=14689;EAS_AF=0.9028;AMR_AF=0.4308;AFR_AF=0.1952;EUR_AF=0.4344;SAS_AF=0.5481;AA=G|||;VT=SNP
2	212552679	rs10932392	G	C	100	PASS	AC=2434;AF=0.486022;AN=5008;NS=2504;DP=17931;EAS_AF=0.9038;AMR_AF=0.4294;AFR_AF=0.1884;EUR_AF=0.4354;SAS_AF=0.5501;AA=C|||;VT=SNP
2	212552733	rs10181864	C	A	100	PASS	AC=4349;AF=0.868411;AN=5008;NS=2504;DP=17879;EAS_AF=0.9117;AMR_AF=0.8069;AFR_AF=0.8495;EUR_AF=0.8897;SAS_AF=0.8712;AA=A|||;VT=SNP
2	212553703	rs2371279	G	T	100	PASS	AC=2158;AF=0.430911;AN=5008;NS=2504;DP=13003;EAS_AF=0.9038;AMR_AF=0.3674;AFR_AF=0.1551;EUR_AF=0.2843;SAS_AF=0.5123;AA=G|||;VT=SNP
2	212553753	rs2887994	T	C	100	PASS	AC=2712;AF=0.541534;AN=5008;NS=2504;DP=14761;EAS_AF=0.9881;AMR_AF=0.5504;AFR_AF=0.2451;EUR_AF=0.3827;SAS_AF=0.6391;AA=T|||;VT=SNP
2	212553761	rs2371278	A	C	100	PASS	AC=2199;AF=0.439097;AN=5008;NS=2504;DP=15137;EAS_AF=0.9058;AMR_AF=0.3689;AFR_AF=0.1831;EUR_AF=0.2853;SAS_AF=0.5123;AA=A|||;VT=SNP
2	212553785	rs4315465	G	C	100	PASS	AC=904;AF=0.180511;AN=5008;NS=2504;DP=15898;EAS_AF=0.0873;AMR_AF=0.2104;AFR_AF=0.3041;EUR_AF=0.1014;SAS_AF=0.1697;AA=G|||;VT=SNP
2	212553934	rs59853762	G	A	100	PASS	AC=1017;AF=0.203075;AN=5008;NS=2504;DP=17863;EAS_AF=0.0873;AMR_AF=0.2133;AFR_AF=0.3888;EUR_AF=0.1004;SAS_AF=0.1697;AA=G|||;VT=SNP
2	212554395	rs66619217	A	C	100	PASS	AC=721;AF=0.14397;AN=5008;NS=2504;DP=15069;EAS_AF=0.0079;AMR_AF=0.1052;AFR_AF=0.3124;EUR_AF=0.16;SAS_AF=0.0675;AA=A|||;VT=SNP
2	212554979	rs2371277	A	G	100	PASS	AC=1131;AF=0.225839;AN=5008;NS=2504;DP=13885;EAS_AF=0.1736;AMR_AF=0.2061;AFR_AF=0.41;EUR_AF=0.1839;SAS_AF=0.0879;AA=A|||;VT=SNP
2	212555009	rs9288437	G	C	100	PASS	AC=3327;AF=0.664337;AN=5008;NS=2504;DP=14889;EAS_AF=0.9881;AMR_AF=0.5807;AFR_AF=0.6581;EUR_AF=0.4026;SAS_AF=0.6677;AA=G|||;VT=SNP
2	212555085	rs2371276	T	C	100	PASS	AC=1933;AF=0.385982;AN=5008;NS=2504;DP=15489;EAS_AF=0.1359;AMR_AF=0.4121;AFR_AF=0.4781;EUR_AF=0.5179;SAS_AF=0.365;AA=T|||;VT=SNP
2	212555154	rs2371275	C	T	100	PASS	AC=2809;AF=0.560903;AN=5008;NS=2504;DP=16006;EAS_AF=0.4821;AMR_AF=0.4726;AFR_AF=0.6278;EUR_AF=0.6014;SAS_AF=0.5726;AA=T|||;VT=SNP
2	212555195	rs78325609	G	A	100	PASS	AC=376;AF=0.0750799;AN=5008;NS=2504;DP=17835;EAS_AF=0.0903;AMR_AF=0.085;AFR_AF=0.0076;EUR_AF=0.0835;SAS_AF=0.135;AA=G|||;VT=SNP
2	212555823	rs7426203	T	C	100	PASS	AC=2694;AF=0.537939;AN=5008;NS=2504;DP=17962;EAS_AF=0.1667;AMR_AF=0.549;AFR_AF=0.7277;EUR_AF=0.7097;SAS_AF=0.4796;AA=t|||;VT=SNP
2	212556137	rs10192485	G	A	100	PASS	AC=2491;AF=0.497404;AN=5008;NS=2504;DP=16714;EAS_AF=0.1667;AMR_AF=0.451;AFR_AF=0.7595;EUR_AF=0.5656;SAS_AF=0.4468;AA=A|||;VT=SNP
2	212558506	rs7421818	A	G	100	PASS	AC=2651;AF=0.529353;AN=5008;NS=2504;DP=19184;EAS_AF=0.1667;AMR_AF=0.5389;AFR_AF=0.7027;EUR_AF=0.7107;SAS_AF=0.4755;AA=G|||;VT=SNP
2	212558540	rs7425448	C	T	100	PASS	AC=452;AF=0.0902556;AN=5008;NS=2504;DP=19152;EAS_AF=0.0308;AMR_AF=0.0778;AFR_AF=0.1142;EUR_AF=0.167;SAS_AF=0.0491;AA=C|||;VT=SNP
2	212558805	rs12992169	T	G	100	PASS	AC=465;AF=0.0928514;AN=5008;NS=2504;DP=19227;EAS_AF=0.0317;AMR_AF=0.085;AFR_AF=0.1142;EUR_AF=0.173;SAS_AF=0.0501;AA=T|||;VT=SNP
2	212559948	rs10205553	G	A	100	PASS	AC=2414;AF=0.482029;AN=5008;NS=2504;DP=14371;EAS_AF=0.1349;AMR_AF=0.4424;AFR_AF=0.7307;EUR_AF=0.5606;SAS_AF=0.4509;AA=A|||;VT=SNP
2	212560354	rs13024094	G	A	100	PASS	AC=397;AF=0.0792732;AN=5008;NS=2504;DP=12057;EAS_AF=0.0337;AMR_AF=0.0965;AFR_AF=0.0401;EUR_AF=0.1909;SAS_AF=0.0521;AA=G|||;VT=SNP
2	212560626	rs73082627	C	T	100	PASS	AC=604;AF=0.120607;AN=5008;NS=2504;DP=11871;EAS_AF=0.005;AMR_AF=0.0706;AFR_AF=0.3449;EUR_AF=0.0606;SAS_AF=0.0337;AA=T|||;VT=SNP
2	212561232	rs34819491	G	A	100	PASS	AC=729;AF=0.145567;AN=5008;NS=2504;DP=13337;EAS_AF=0.0347;AMR_AF=0.0893;AFR_AF=0.292;EUR_AF=0.172;SAS_AF=0.0746;AA=A|||;VT=SNP
2	212561652	rs12473455	C	A	100	PASS	AC=2200;AF=0.439297;AN=5008;NS=2504;DP=14230;EAS_AF=0.3442;AMR_AF=0.5821;AFR_AF=0.3275;EUR_AF=0.5338;SAS_AF=0.4898;AA=C|||;VT=SNP
2	212562500	rs10195194	G	A	100	PASS	AC=628;AF=0.125399;AN=5008;NS=2504;DP=14418;EAS_AF=0.0208;AMR_AF=0.1369;AFR_AF=0.1445;EUR_AF=0.2167;SAS_AF=0.1053;AA=G|||;VT=SNP
2	212562506	rs7424835	G	A	100	PASS	AC=804;AF=0.160543;AN=5008;NS=2504;DP=14189;EAS_AF=0.1954;AMR_AF=0.2896;AFR_AF=0.0136;EUR_AF=0.2048;SAS_AF=0.1861;AA=G|||;VT=SNP
2	212562538	rs6435655	G	A	100	PASS	AC=2212;AF=0.441693;AN=5008;NS=2504;DP=13587;EAS_AF=0.3433;AMR_AF=0.5879;AFR_AF=0.3215;EUR_AF=0.5537;SAS_AF=0.4867;AA=G|||;VT=SNP
2	212562774	rs10932393	G	T	100	PASS	AC=1837;AF=0.366813;AN=5008;NS=2504;DP=17284;EAS_AF=0.3353;AMR_AF=0.4798;AFR_AF=0.2201;EUR_AF=0.4225;SAS_AF=0.4601;AA=G|||;VT=SNP
2	212562807	rs7425195	C	T	100	PASS	AC=2008;AF=0.400958;AN=5008;NS=2504;DP=16222;EAS_AF=0.3323;AMR_AF=0.487;AFR_AF=0.3411;EUR_AF=0.4215;SAS_AF=0.4703;AA=C|||;VT=SNP
2	212563321	rs11689676	G	A	100	PASS	AC=1969;AF=0.393171;AN=5008;NS=2504;DP=10784;EAS_AF=0.3313;AMR_AF=0.487;AFR_AF=0.3207;EUR_AF=0.4215;SAS_AF=0.4591;AA=G|||;VT=SNP
2	212563334	rs11695614	T	C	100	PASS	AC=2004;AF=0.40016;AN=5008;NS=2504;DP=11056;EAS_AF=0.3313;AMR_AF=0.487;AFR_AF=0.3396;EUR_AF=0.4215;SAS_AF=0.4693;AA=T|||;VT=SNP
2	212563481	rs11689652	C	T	100	PASS	AC=2297;AF=0.458666;AN=5008;NS=2504;DP=12486;EAS_AF=0.3423;AMR_AF=0.5231;AFR_AF=0.5136;EUR_AF=0.4225;SAS_AF=0.4959;AA=T|||;VT=SNP
2	212563738	rs7422053	A	T	100	PASS	AC=651;AF=0.129992;AN=5008;NS=2504;DP=18971;EAS_AF=0.006;AMR_AF=0.2161;AFR_AF=0.0219;EUR_AF=0.335;SAS_AF=0.1319;AA=A|||;VT=SNP
2	212564602	rs6715164	T	C	100	PASS	AC=231;AF=0.0461262;AN=5008;NS=2504;DP=15087;EAS_AF=0.002;AMR_AF=0.0591;AFR_AF=0.0091;EUR_AF=0.1541;SAS_AF=0.0215;AA=T|||;VT=SNP
2	212564850	rs6435656	G	T	100	PASS	AC=2032;AF=0.405751;AN=5008;NS=2504;DP=15873;EAS_AF=0.3482;AMR_AF=0.5043;AFR_AF=0.3283;EUR_AF=0.4354;SAS_AF=0.4693;AA=G|||;VT=SNP
2	212564851	rs6435657	A	T	100	PASS	AC=2032;AF=0.405751;AN=5008;NS=2504;DP=16061;EAS_AF=0.3482;AMR_AF=0.5043;AFR_AF=0.3283;EUR_AF=0.4354;SAS_AF=0.4693;AA=A|||;VT=SNP
2	212564895	rs6435659	T	C	100	PASS	AC=2035;AF=0.40635;AN=5008;NS=2504;DP=15931;EAS_AF=0.3482;AMR_AF=0.5043;AFR_AF=0.329;EUR_AF=0.4354;SAS_AF=0.4714;AA=T|||;VT=SNP
2	212565358	rs13021712	C	T	100	PASS	AC=1245;AF=0.248602;AN=5008;NS=2504;DP=16294;EAS_AF=0.1359;AMR_AF=0.2565;AFR_AF=0.3018;EUR_AF=0.2952;SAS_AF=0.2393;AA=C|||;VT=SNP
2	212565360	rs72946524	G	A	100	PASS	AC=223;AF=0.0445288;AN=5008;NS=2504;DP=16273;EAS_AF=0.002;AMR_AF=0.0548;AFR_AF=0.0091;EUR_AF=0.1491;SAS_AF=0.0215;AA=G|||;VT=SNP
2	212565932	rs73985808	G	A	100	PASS	AC=264;AF=0.0527157;AN=5008;NS=2504;DP=17680;EAS_AF=0.0109;AMR_AF=0.0331;AFR_AF=0.0953;EUR_AF=0.0477;SAS_AF=0.0573;AA=G|||;VT=SNP
2	212566034	rs3883913	C	A	100	PASS	AC=2543;AF=0.507788;AN=5008;NS=2504;DP=3051;EAS_AF=0.2024;AMR_AF=0.4625;AFR_AF=0.7262;EUR_AF=0.5765;SAS_AF=0.4888;AA=A|||;VT=SNP
2	212566071	rs3923755	C	G	100	PASS	AC=2545;AF=0.508187;AN=5008;NS=2504;DP=8911;EAS_AF=0.2034;AMR_AF=0.4611;AFR_AF=0.7277;EUR_AF=0.5775;SAS_AF=0.4877;AA=G|||;VT=SNP
2	212566256	rs34915253	C	T	100	PASS	AC=604;AF=0.120607;AN=5008;NS=2504;DP=15491;EAS_AF=0.0764;AMR_AF=0.0793;AFR_AF=0.1369;EUR_AF=0.17;SAS_AF=0.1227;AA=C|||;VT=SNP
2	212566354	rs35641812	G	T	100	PASS	AC=672;AF=0.134185;AN=5008;NS=2504;DP=11655;EAS_AF=0.1002;AMR_AF=0.1628;AFR_AF=0.1755;EUR_AF=0.0994;SAS_AF=0.1288;AA=G|||;VT=SNP
2	212567389	rs35248812	A	C	100	PASS	AC=1080;AF=0.215655;AN=5008;NS=2504;DP=17050;EAS_AF=0.13;AMR_AF=0.1888;AFR_AF=0.3699;EUR_AF=0.1093;SAS_AF=0.2239;AA=A|||;VT=SNP
2	212568199	rs34478935	C	T	100	PASS	AC=772;AF=0.154153;AN=5008;NS=2504;DP=15660;EAS_AF=0.1121;AMR_AF=0.1614;AFR_AF=0.1747;EUR_AF=0.1064;SAS_AF=0.2137;AA=C|||;VT=SNP
2	212568257	rs10221675	T	C	100	PASS	AC=1800;AF=0.359425;AN=5008;NS=2504;DP=16257;EAS_AF=0.12;AMR_AF=0.4265;AFR_AF=0.3381;EUR_AF=0.5775;SAS_AF=0.363;AA=T|||;VT=SNP
2	212569241	rs10183337	T	C	100	PASS	AC=1961;AF=0.391573;AN=5008;NS=2504;DP=19509;EAS_AF=0.122;AMR_AF=0.4337;AFR_AF=0.4508;EUR_AF=0.5765;SAS_AF=0.3691;AA=T|||;VT=SNP
2	212569310	rs34447293	A	G	100	PASS	AC=781;AF=0.15595;AN=5008;NS=2504;DP=18824;EAS_AF=0.1131;AMR_AF=0.1628;AFR_AF=0.18;EUR_AF=0.1064;SAS_AF=0.2137;AA=A|||;VT=SNP
2	212569828	rs9288438	C	T	100	PASS	AC=1502;AF=0.29992;AN=5008;NS=2504;DP=15084;EAS_AF=0.0754;AMR_AF=0.3429;AFR_AF=0.2685;EUR_AF=0.5726;SAS_AF=0.2628;AA=C|||;VT=SNP
2	212569879	rs10221746	T	C	100	PASS	AC=1025;AF=0.204673;AN=5008;NS=2504;DP=13430;EAS_AF=0.0099;AMR_AF=0.2651;AFR_AF=0.1596;EUR_AF=0.4702;SAS_AF=0.1503;AA=T|||;VT=SNP
2	212569924	rs10221615	G	A	100	PASS	AC=784;AF=0.15655;AN=5008;NS=2504;DP=15708;EAS_AF=0.0079;AMR_AF=0.1816;AFR_AF=0.1407;EUR_AF=0.3479;SAS_AF=0.1166;AA=G|||;VT=SNP
2	212569983	rs6723705	G	A	100	PASS	AC=1992;AF=0.397764;AN=5008;NS=2504;DP=15873;EAS_AF=0.1012;AMR_AF=0.389;AFR_AF=0.5265;EUR_AF=0.6103;SAS_AF=0.317;AA=A|||;VT=SNP
2	212569994	rs74395874	A	T	100	PASS	AC=179;AF=0.0357428;AN=5008;NS=2504;DP=15649;EAS_AF=0.002;AMR_AF=0.0403;AFR_AF=0.0061;EUR_AF=0.1213;SAS_AF=0.0194;AA=a|||;VT=SNP
2	212570416	rs10174412	C	T	100	PASS	AC=886;AF=0.176917;AN=5008;NS=2504;DP=15913;EAS_AF=0.0069;AMR_AF=0.1859;AFR_AF=0.2118;EUR_AF=0.3479;SAS_AF=0.1227;AA=T|||;VT=SNP
2	212570507	rs10174518	C	T	100	PASS	AC=436;AF=0.0870607;AN=5008;NS=2504;DP=15820;EAS_AF=0.005;AMR_AF=0.1297;AFR_AF=0.0129;EUR_AF=0.2227;SAS_AF=0.1022;AA=C|||;VT=SNP
2	212571235	rs7572096	T	G	100	PASS	AC=1006;AF=0.200879;AN=5008;NS=2504;DP=18236;EAS_AF=0.0089;AMR_AF=0.2622;AFR_AF=0.146;EUR_AF=0.4732;SAS_AF=0.1493;AA=T|||;VT=SNP
2	212571407	rs73985811	C	T	100	PASS	AC=710;AF=0.141773;AN=5008;NS=2504;DP=18283;EAS_AF=0.1121;AMR_AF=0.1556;AFR_AF=0.1339;EUR_AF=0.1034;SAS_AF=0.2127;AA=C|||;VT=SNP
2	212571694	rs10175273	T	C	100	PASS	AC=1014;AF=0.202476;AN=5008;NS=2504;DP=18760;EAS_AF=0.0089;AMR_AF=0.2622;AFR_AF=0.1528;EUR_AF=0.4722;SAS_AF=0.1493;AA=T|||;VT=SNP
2	212571813	rs6725121	T	C	100	PASS	AC=1842;AF=0.367812;AN=5008;NS=2504;DP=18729;EAS_AF=0.0913;AMR_AF=0.3746;AFR_AF=0.4365;EUR_AF=0.6034;SAS_AF=0.3129;AA=C|||;VT=SNP
2	212571939	rs6435660	T	C	100	PASS	AC=1841;AF=0.367612;AN=5008;NS=2504;DP=17880;EAS_AF=0.0903;AMR_AF=0.3761;AFR_AF=0.4365;EUR_AF=0.6034;SAS_AF=0.3119;AA=C|||;VT=SNP
2	212572127	rs6435661	C	T	100	PASS	AC=2832;AF=0.565495;AN=5008;NS=2504;DP=20261;EAS_AF=0.2163;AMR_AF=0.5576;AFR_AF=0.7443;EUR_AF=0.7187;SAS_AF=0.5317;AA=T|||;VT=SNP
2	212573365	rs13384518	C	T	100	PASS	AC=893;AF=0.178315;AN=5008;NS=2504;DP=15515;EAS_AF=0.0069;AMR_AF=0.1859;AFR_AF=0.2171;EUR_AF=0.3479;SAS_AF=0.1227;AA=T|||;VT=SNP
2	212573895	rs67044368	T	C	100	PASS	AC=848;AF=0.169329;AN=5008;NS=2504;DP=11950;EAS_AF=0.0992;AMR_AF=0.1239;AFR_AF=0.2716;EUR_AF=0.1441;SAS_AF=0.1616;AA=T|||;VT=SNP
2	212574019	rs12469369	T	C	100	PASS	AC=853;AF=0.170327;AN=5008;NS=2504;DP=7134;EAS_AF=0.1101;AMR_AF=0.1628;AFR_AF=0.2405;EUR_AF=0.1034;SAS_AF=0.2117;AA=t|||;VT=SNP
2	212574618	rs6747405	A	C	100	PASS	AC=583;AF=0.116414;AN=5008;NS=2504;DP=15355;EAS_AF=0.0823;AMR_AF=0.1037;AFR_AF=0.1051;EUR_AF=0.1322;SAS_AF=0.1595;AA=A|||;VT=SNP
2	212574767	rs56350864	C	T	100	PASS	AC=659;AF=0.131589;AN=5008;NS=2504;DP=14413;EAS_AF=0.0069;AMR_AF=0.2089;AFR_AF=0.0197;EUR_AF=0.3469;SAS_AF=0.135;AA=c|||;VT=SNP
2	212575437	rs7599724	A	G	100	PASS	AC=789;AF=0.157548;AN=5008;NS=2504;DP=19712;EAS_AF=0.0823;AMR_AF=0.147;AFR_AF=0.1324;EUR_AF=0.2555;SAS_AF=0.1759;AA=A|||;VT=SNP
2	212575521	rs13031768	T	C	100	PASS	AC=725;AF=0.144768;AN=5008;NS=2504;DP=18786;EAS_AF=0.1171;AMR_AF=0.1369;AFR_AF=0.1732;EUR_AF=0.0855;SAS_AF=0.2014;AA=T|||;VT=SNP
2	212575633	rs7573723	G	A	100	PASS	AC=877;AF=0.17512;AN=5008;NS=2504;DP=16330;EAS_AF=0.0069;AMR_AF=0.2133;AFR_AF=0.1717;EUR_AF=0.3688;SAS_AF=0.1268;AA=G|||;VT=SNP
2	212575671	rs6435663	T	C	100	PASS	AC=2877;AF=0.574481;AN=5008;NS=2504;DP=17112;EAS_AF=0.2212;AMR_AF=0.5634;AFR_AF=0.77;EUR_AF=0.7197;SAS_AF=0.5327;AA=C|||;VT=SNP
2	212575971	rs71422752	T	C	100	PASS	AC=743;AF=0.148363;AN=5008;NS=2504;DP=16425;EAS_AF=0.1131;AMR_AF=0.1383;AFR_AF=0.1914;EUR_AF=0.0805;SAS_AF=0.2035;AA=T|||;VT=SNP
2	212576043	rs6754899	A	G	100	PASS	AC=2877;AF=0.574481;AN=5008;NS=2504;DP=16345;EAS_AF=0.4742;AMR_AF=0.621;AFR_AF=0.6641;EUR_AF=0.4722;SAS_AF=0.6288;AA=A|||;VT=SNP
2	212576980	rs12994961	T	C	100	PASS	AC=357;AF=0.0712859;AN=5008;NS=2504;DP=15907;EAS_AF=0.0794;AMR_AF=0.062;AFR_AF=0.0045;EUR_AF=0.0934;SAS_AF=0.137;AA=T|||;VT=SNP
2	212577231	rs6745717	T	C	100	PASS	AC=689;AF=0.13758;AN=5008;NS=2504;DP=14574;EAS_AF=0.0427;AMR_AF=0.0865;AFR_AF=0.2526;EUR_AF=0.1561;SAS_AF=0.0971;AA=T|||;VT=SNP
2	212577264	rs34156842	T	G	100	PASS	AC=939;AF=0.1875;AN=5008;NS=2504;DP=14925;EAS_AF=0.2867;AMR_AF=0.304;AFR_AF=0.0197;EUR_AF=0.2127;SAS_AF=0.2035;AA=T|||;VT=SNP
2	212577605	rs111706739	A	G	100	PASS	AC=139;AF=0.0277556;AN=5008;NS=2504;DP=15742;EAS_AF=0.0238;AMR_AF=0.0259;AFR_AF=0.0038;EUR_AF=0.0437;SAS_AF=0.0491;AA=A|||;VT=SNP
2	212577609	rs114653738	C	A	100	PASS	AC=139;AF=0.0277556;AN=5008;NS=2504;DP=15621;EAS_AF=0.0238;AMR_AF=0.0259;AFR_AF=0.0038;EUR_AF=0.0437;SAS_AF=0.0491;AA=C|||;VT=SNP
2	212577611	rs115336419	C	A	100	PASS	AC=139;AF=0.0277556;AN=5008;NS=2504;DP=15616;EAS_AF=0.0238;AMR_AF=0.0259;AFR_AF=0.0038;EUR_AF=0.0437;SAS_AF=0.0491;AA=C|||;VT=SNP
2	212578519	rs35123918	A	T	100	PASS	AC=759;AF=0.151558;AN=5008;NS=2504;DP=19260;EAS_AF=0.1925;AMR_AF=0.134;AFR_AF=0.1029;EUR_AF=0.0805;SAS_AF=0.2607;AA=A|||;VT=SNP
2	212578924	rs13032249	C	G	100	PASS	AC=1288;AF=0.257188;AN=5008;NS=2504;DP=18289;EAS_AF=0.1925;AMR_AF=0.1772;AFR_AF=0.4183;EUR_AF=0.1352;SAS_AF=0.2883;AA=C|||;VT=SNP
2	212578978	rs13032114	A	C	100	PASS	AC=3407;AF=0.680312;AN=5008;NS=2504;DP=17950;EAS_AF=0.5476;AMR_AF=0.6614;AFR_AF=0.8525;EUR_AF=0.5676;SAS_AF=0.7137;AA=C|||;VT=SNP
2	212579393	rs76786588	C	G	100	PASS	AC=157;AF=0.0313498;AN=5008;NS=2504;DP=19143;EAS_AF=0.0288;AMR_AF=0.0259;AFR_AF=0.0023;EUR_AF=0.0497;SAS_AF=0.0583;AA=C|||;VT=SNP
2	212579488	rs35474968	G	C	100	PASS	AC=1043;AF=0.208267;AN=5008;NS=2504;DP=19967;EAS_AF=0.1935;AMR_AF=0.17;AFR_AF=0.2352;EUR_AF=0.1362;SAS_AF=0.2883;AA=G|||;VT=SNP
2	212579530	rs73985826	T	G	100	PASS	AC=307;AF=0.0613019;AN=5008;NS=2504;DP=19523;EAS_AF=0.0804;AMR_AF=0.0317;AFR_AF=0.0696;EUR_AF=0.0129;SAS_AF=0.1012;AA=T|||;VT=SNP
2	212579599	rs11685450	G	C	100	PASS	AC=3322;AF=0.663339;AN=5008;NS=2504;DP=18210;EAS_AF=0.5456;AMR_AF=0.6599;AFR_AF=0.792;EUR_AF=0.5666;SAS_AF=0.7127;AA=C|||;VT=SNP
2	212579897	rs12162287	A	C	100	PASS	AC=3828;AF=0.764377;AN=5008;NS=2504;DP=20510;EAS_AF=0.5496;AMR_AF=0.7911;AFR_AF=0.9592;EUR_AF=0.7296;SAS_AF=0.7393;AA=C|||;VT=SNP
2	212579954	rs62182968	T	G	100	PASS	AC=1110;AF=0.221645;AN=5008;NS=2504;DP=19943;EAS_AF=0.2381;AMR_AF=0.2853;AFR_AF=0.2504;EUR_AF=0.1421;SAS_AF=0.2025;AA=G|||;VT=SNP
2	212580143	rs72946553	C	G	100	PASS	AC=649;AF=0.129593;AN=5008;NS=2504;DP=20821;EAS_AF=0.2371;AMR_AF=0.232;AFR_AF=0.0121;EUR_AF=0.0765;SAS_AF=0.1595;AA=C|||;VT=SNP
2	212580184	rs13409739	G	A	100	PASS	AC=1265;AF=0.252596;AN=5008;NS=2504;DP=21442;EAS_AF=0.2708;AMR_AF=0.3991;AFR_AF=0.059;EUR_AF=0.337;SAS_AF=0.3047;AA=A|||;VT=SNP
2	212580352	rs13423170	T	G	100	PASS	AC=2010;AF=0.401358;AN=5008;NS=2504;DP=18976;EAS_AF=0.2738;AMR_AF=0.5735;AFR_AF=0.3147;EUR_AF=0.5616;SAS_AF=0.363;AA=G|||;VT=SNP
2	212580718	rs13393587	C	T	100	PASS	AC=3816;AF=0.761981;AN=5008;NS=2504;DP=17903;EAS_AF=0.5466;AMR_AF=0.7882;AFR_AF=0.9576;EUR_AF=0.7256;SAS_AF=0.7382;AA=T|||;VT=SNP
2	212581371	rs55861254	G	A	100	PASS	AC=751;AF=0.14996;AN=5008;NS=2504;DP=12490;EAS_AF=0.2431;AMR_AF=0.2378;AFR_AF=0.0688;EUR_AF=0.0795;SAS_AF=0.1738;AA=G|||;VT=SNP
2	212581382	rs56186400	C	G	100	PASS	AC=666;AF=0.132987;AN=5008;NS=2504;DP=12446;EAS_AF=0.2411;AMR_AF=0.2349;AFR_AF=0.0106;EUR_AF=0.0785;SAS_AF=0.1708;AA=C|||;VT=SNP
2	212581902	rs6729362	G	A	100	PASS	AC=758;AF=0.151358;AN=5008;NS=2504;DP=18561;EAS_AF=0.1895;AMR_AF=0.1311;AFR_AF=0.1051;EUR_AF=0.0815;SAS_AF=0.2607;AA=G|||;VT=SNP
2	212582171	rs6758038	A	G	100	PASS	AC=2985;AF=0.596046;AN=5008;NS=2504;DP=19079;EAS_AF=0.4583;AMR_AF=0.7003;AFR_AF=0.5885;EUR_AF=0.6412;SAS_AF=0.6278;AA=A|||;VT=SNP
2	212582246	rs6758063	A	G	100	PASS	AC=3070;AF=0.613019;AN=5008;NS=2504;DP=17594;EAS_AF=0.4583;AMR_AF=0.7089;AFR_AF=0.6407;EUR_AF=0.6412;SAS_AF=0.638;AA=A|||;VT=SNP
2	212582280	rs13411267	T	C	100	PASS	AC=3177;AF=0.634385;AN=5008;NS=2504;DP=15684;EAS_AF=0.4593;AMR_AF=0.7291;AFR_AF=0.6445;EUR_AF=0.7137;SAS_AF=0.6524;AA=C|||;VT=SNP
2	212582329	rs11895855	T	G	100	PASS	AC=3066;AF=0.61222;AN=5008;NS=2504;DP=15299;EAS_AF=0.4583;AMR_AF=0.7089;AFR_AF=0.6369;EUR_AF=0.6412;SAS_AF=0.6391;AA=T|||;VT=SNP
2	212582477	rs13398104	G	C	100	PASS	AC=191;AF=0.038139;AN=5008;NS=2504;DP=11983;EAS_AF=0.0288;AMR_AF=0.0259;AFR_AF=0.031;EUR_AF=0.0457;SAS_AF=0.0583;AA=G|||;VT=SNP
2	212582797	rs112956467	C	T	100	PASS	AC=753;AF=0.150359;AN=5008;NS=2504;DP=15277;EAS_AF=0.1905;AMR_AF=0.1311;AFR_AF=0.1006;EUR_AF=0.0815;SAS_AF=0.2607;AA=c|||;VT=SNP
2	212582901	rs13414505	T	C	100	PASS	AC=930;AF=0.185703;AN=5008;NS=2504;DP=16090;EAS_AF=0.0357;AMR_AF=0.2867;AFR_AF=0.09;EUR_AF=0.4195;SAS_AF=0.1575;AA=t|||;VT=SNP
2	212583540	rs7422904	C	A	100	PASS	AC=3049;AF=0.608826;AN=5008;NS=2504;DP=18148;EAS_AF=0.4583;AMR_AF=0.7205;AFR_AF=0.559;EUR_AF=0.7147;SAS_AF=0.6431;AA=C|||;VT=SNP
2	212583543	rs7422905	C	G	100	PASS	AC=3697;AF=0.738219;AN=5008;NS=2504;DP=18229;EAS_AF=0.5417;AMR_AF=0.7795;AFR_AF=0.8525;EUR_AF=0.7386;SAS_AF=0.7566;AA=G|||;VT=SNP
2	212583563	rs7419310	A	G	100	PASS	AC=3690;AF=0.736821;AN=5008;NS=2504;DP=18423;EAS_AF=0.5417;AMR_AF=0.7781;AFR_AF=0.8533;EUR_AF=0.7336;SAS_AF=0.7546;AA=G|||;VT=SNP
2	212583756	rs7425190	T	G	100	PASS	AC=3087;AF=0.616414;AN=5008;NS=2504;DP=16991;EAS_AF=0.4593;AMR_AF=0.719;AFR_AF=0.5908;EUR_AF=0.7117;SAS_AF=0.6421;AA=T|||;VT=SNP
2	212583814	rs7425201	T	A	100	PASS	AC=3050;AF=0.609026;AN=5008;NS=2504;DP=19029;EAS_AF=0.4583;AMR_AF=0.719;AFR_AF=0.5651;EUR_AF=0.7097;SAS_AF=0.6421;AA=T|||;VT=SNP
2	212584337	rs13418510	T	C	100	PASS	AC=797;AF=0.159145;AN=5008;NS=2504;DP=18631;EAS_AF=0.2321;AMR_AF=0.255;AFR_AF=0.0477;EUR_AF=0.1382;SAS_AF=0.1881;AA=T|||;VT=SNP
2	212584383	rs7419832	A	T	100	PASS	AC=506;AF=0.101038;AN=5008;NS=2504;DP=17198;EAS_AF=0.0298;AMR_AF=0.0634;AFR_AF=0.1687;EUR_AF=0.1044;SAS_AF=0.1063;AA=A|||;VT=SNP
2	212584780	rs7604206	T	G	100	PASS	AC=3184;AF=0.635783;AN=5008;NS=2504;DP=17677;EAS_AF=0.4573;AMR_AF=0.7291;AFR_AF=0.6483;EUR_AF=0.7107;SAS_AF=0.6595;AA=G|||;VT=SNP
2	212584806	rs7590438	G	A	100	PASS	AC=2766;AF=0.552316;AN=5008;NS=2504;DP=18050;EAS_AF=0.4514;AMR_AF=0.5937;AFR_AF=0.5613;EUR_AF=0.5477;SAS_AF=0.6196;AA=A|||;VT=SNP
2	212584911	rs7563762	A	T	100	PASS	AC=3057;AF=0.610423;AN=5008;NS=2504;DP=19466;EAS_AF=0.4534;AMR_AF=0.719;AFR_AF=0.5696;EUR_AF=0.7097;SAS_AF=0.6483;AA=A|||;VT=SNP
2	212585065	rs6435664	G	C	100	PASS	AC=3797;AF=0.758187;AN=5008;NS=2504;DP=21088;EAS_AF=0.496;AMR_AF=0.781;AFR_AF=0.9592;EUR_AF=0.7306;SAS_AF=0.7689;AA=C|||;VT=SNP
2	212585204	rs72946572	C	T	100	PASS	AC=603;AF=0.120407;AN=5008;NS=2504;DP=19806;EAS_AF=0.1855;AMR_AF=0.2291;AFR_AF=0.0098;EUR_AF=0.0616;SAS_AF=0.1861;AA=C|||;VT=SNP
2	212585422	rs7591137	G	A	100	PASS	AC=1837;AF=0.366813;AN=5008;NS=2504;DP=20886;EAS_AF=0.4425;AMR_AF=0.415;AFR_AF=0.2209;EUR_AF=0.2883;SAS_AF=0.5327;AA=A|||;VT=SNP
2	212585498	rs7564414	A	G	100	PASS	AC=236;AF=0.0471246;AN=5008;NS=2504;DP=21178;EAS_AF=0.0288;AMR_AF=0.0317;AFR_AF=0.0318;EUR_AF=0.0706;SAS_AF=0.0736;AA=A|||;VT=SNP
2	212585636	rs7605169	T	C	100	PASS	AC=3070;AF=0.613019;AN=5008;NS=2504;DP=20907;EAS_AF=0.2877;AMR_AF=0.5303;AFR_AF=0.9478;EUR_AF=0.6004;SAS_AF=0.5675;AA=C|||;VT=SNP
2	212585878	rs62182981	T	G	100	PASS	AC=515;AF=0.102835;AN=5008;NS=2504;DP=19185;EAS_AF=0.0129;AMR_AF=0.0548;AFR_AF=0.2912;EUR_AF=0.0586;SAS_AF=0.0204;AA=T|||;VT=SNP
2	212586244	rs4673629	C	T	100	PASS	AC=3007;AF=0.600439;AN=5008;NS=2504;DP=9093;EAS_AF=0.4623;AMR_AF=0.6066;AFR_AF=0.7746;EUR_AF=0.4761;SAS_AF=0.6309;AA=c|||;VT=SNP
2	212586298	rs13412270	C	A	100	PASS	AC=315;AF=0.0628994;AN=5008;NS=2504;DP=8282;EAS_AF=0.0317;AMR_AF=0.0375;AFR_AF=0.09;EUR_AF=0.0706;SAS_AF=0.0685;AA=C|||;VT=SNP
2	212586744	rs13415171	C	T	100	PASS	AC=320;AF=0.0638978;AN=5008;NS=2504;DP=12876;EAS_AF=0.0288;AMR_AF=0.0389;AFR_AF=0.0946;EUR_AF=0.0686;SAS_AF=0.0716;AA=C|||;VT=SNP
2	212586970	rs58905892	C	A	100	PASS	AC=494;AF=0.0986422;AN=5008;NS=2504;DP=17165;EAS_AF=0.0129;AMR_AF=0.0476;AFR_AF=0.2837;EUR_AF=0.0477;SAS_AF=0.0256;AA=C|||;VT=SNP
2	212587321	rs13002712	G	A	100	PASS	AC=3484;AF=0.695687;AN=5008;NS=2504;DP=16512;EAS_AF=0.4911;AMR_AF=0.6527;AFR_AF=0.9508;EUR_AF=0.5507;SAS_AF=0.7413;AA=A|||;VT=SNP
2	212587885	rs34227840	T	C	100	PASS	AC=858;AF=0.171326;AN=5008;NS=2504;DP=17329;EAS_AF=0.0089;AMR_AF=0.268;AFR_AF=0.1437;EUR_AF=0.3777;SAS_AF=0.0951;AA=T|||;VT=SNP
2	212588153	rs56005945	G	A	100	PASS	AC=464;AF=0.0926518;AN=5008;NS=2504;DP=17781;EAS_AF=0.0129;AMR_AF=0.049;AFR_AF=0.267;EUR_AF=0.0477;SAS_AF=0.0164;AA=g|||;VT=SNP
2	212588627	rs7421820	A	G	100	PASS	AC=4066;AF=0.811901;AN=5008;NS=2504;DP=18775;EAS_AF=0.5605;AMR_AF=0.8184;AFR_AF=0.9629;EUR_AF=0.8042;SAS_AF=0.8701;AA=G|||;VT=SNP
2	212589986	rs35778743	T	C	100	PASS	AC=878;AF=0.175319;AN=5008;NS=2504;DP=17501;EAS_AF=0.004;AMR_AF=0.2824;AFR_AF=0.1369;EUR_AF=0.3907;SAS_AF=0.1063;AA=T|||;VT=SNP
2	212590258	rs10205612	C	A	100	PASS	AC=2806;AF=0.560304;AN=5008;NS=2504;DP=15892;EAS_AF=0.2907;AMR_AF=0.4712;AFR_AF=0.8631;EUR_AF=0.5209;SAS_AF=0.5327;AA=C|||;VT=SNP
2	212590505	rs7556896	C	T	100	PASS	AC=718;AF=0.143371;AN=5008;NS=2504;DP=19734;EAS_AF=0.0446;AMR_AF=0.147;AFR_AF=0.0363;EUR_AF=0.2724;SAS_AF=0.2546;AA=C|||;VT=SNP
2	212590785	rs56405287	T	C	100	PASS	AC=740;AF=0.147764;AN=5008;NS=2504;DP=19747;EAS_AF=0.0446;AMR_AF=0.1455;AFR_AF=0.0537;EUR_AF=0.2724;SAS_AF=0.2546;AA=T|||;VT=SNP
2	212590831	rs80284712	A	G	100	PASS	AC=441;AF=0.0880591;AN=5008;NS=2504;DP=19239;EAS_AF=0.2302;AMR_AF=0.1254;AFR_AF=0.0219;EUR_AF=0.0129;SAS_AF=0.0818;AA=A|||;VT=SNP
2	212590841	rs55897719	C	A	100	PASS	AC=1091;AF=0.217851;AN=5008;NS=2504;DP=19046;EAS_AF=0.2728;AMR_AF=0.2666;AFR_AF=0.0408;EUR_AF=0.2753;SAS_AF=0.3067;AA=A|||;VT=SNP
2	212591283	rs62182986	T	C	100	PASS	AC=745;AF=0.148762;AN=5008;NS=2504;DP=19591;EAS_AF=0.0446;AMR_AF=0.147;AFR_AF=0.0545;EUR_AF=0.2753;SAS_AF=0.2546;AA=T|||;VT=SNP
2	212591484	rs7593713	C	T	100	PASS	AC=1083;AF=0.216254;AN=5008;NS=2504;DP=18368;EAS_AF=0.2798;AMR_AF=0.1354;AFR_AF=0.1823;EUR_AF=0.1064;SAS_AF=0.3671;AA=C|||;VT=SNP
2	212591641	rs6435665	G	A	100	PASS	AC=1083;AF=0.216254;AN=5008;NS=2504;DP=20865;EAS_AF=0.2798;AMR_AF=0.1354;AFR_AF=0.1823;EUR_AF=0.1064;SAS_AF=0.3671;AA=G|||;VT=SNP
2	212592044	rs7597007	G	T	100	PASS	AC=3555;AF=0.709864;AN=5008;NS=2504;DP=18393;EAS_AF=0.5218;AMR_AF=0.5965;AFR_AF=0.916;EUR_AF=0.6143;SAS_AF=0.8037;AA=T|||;VT=SNP
2	212593527	rs34269326	A	G	100	PASS	AC=1415;AF=0.282548;AN=5008;NS=2504;DP=14253;EAS_AF=0.2827;AMR_AF=0.1499;AFR_AF=0.4115;EUR_AF=0.1163;SAS_AF=0.3732;AA=A|||;VT=SNP
2	212593542	rs76444868	A	G	100	PASS	AC=452;AF=0.0902556;AN=5008;NS=2504;DP=14423;EAS_AF=0.2331;AMR_AF=0.1268;AFR_AF=0.0212;EUR_AF=0.0169;SAS_AF=0.0859;AA=A|||;VT=SNP
2	212593570	rs34937662	T	G	100	PASS	AC=1406;AF=0.280751;AN=5008;NS=2504;DP=14536;EAS_AF=0.2827;AMR_AF=0.1484;AFR_AF=0.4054;EUR_AF=0.1163;SAS_AF=0.3732;AA=T|||;VT=SNP
2	212593953	rs62182989	T	C	100	PASS	AC=652;AF=0.130192;AN=5008;NS=2504;DP=12897;EAS_AF=0.0437;AMR_AF=0.1427;AFR_AF=0.0166;EUR_AF=0.2664;SAS_AF=0.2239;AA=T|||;VT=SNP
2	212593965	rs4672624	T	C	100	PASS	AC=428;AF=0.0854633;AN=5008;NS=2504;DP=13035;EAS_AF=0.2321;AMR_AF=0.1268;AFR_AF=0.0045;EUR_AF=0.0159;SAS_AF=0.0859;AA=T|||;VT=SNP
2	212594948	rs4130781	T	C	100	PASS	AC=652;AF=0.130192;AN=5008;NS=2504;DP=17207;EAS_AF=0.0437;AMR_AF=0.1427;AFR_AF=0.0174;EUR_AF=0.2664;SAS_AF=0.2229;AA=T|||;VT=SNP
2	212595107	rs4130782	T	C	100	PASS	AC=652;AF=0.130192;AN=5008;NS=2504;DP=18129;EAS_AF=0.0437;AMR_AF=0.1427;AFR_AF=0.0174;EUR_AF=0.2664;SAS_AF=0.2229;AA=T|||;VT=SNP
2	212595435	rs62182991	T	C	100	PASS	AC=652;AF=0.130192;AN=5008;NS=2504;DP=17252;EAS_AF=0.0437;AMR_AF=0.1427;AFR_AF=0.0174;EUR_AF=0.2664;SAS_AF=0.2229;AA=T|||;VT=SNP
2	212595905	rs72946582	T	C	100	PASS	AC=651;AF=0.129992;AN=5008;NS=2504;DP=15927;EAS_AF=0.0437;AMR_AF=0.1412;AFR_AF=0.0182;EUR_AF=0.2644;SAS_AF=0.2239;AA=T|||;VT=SNP
2	212596157	rs12622176	T	C	100	PASS	AC=653;AF=0.130391;AN=5008;NS=2504;DP=16262;EAS_AF=0.0446;AMR_AF=0.1427;AFR_AF=0.0174;EUR_AF=0.2664;SAS_AF=0.2229;AA=T|||;VT=SNP
2	212596733	rs79623873	T	A	100	PASS	AC=452;AF=0.0902556;AN=5008;NS=2504;DP=15628;EAS_AF=0.2341;AMR_AF=0.1268;AFR_AF=0.0204;EUR_AF=0.0169;SAS_AF=0.0859;AA=T|||;VT=SNP
2	212596915	rs13026255	T	C	100	PASS	AC=859;AF=0.171526;AN=5008;NS=2504;DP=15509;EAS_AF=0.004;AMR_AF=0.2824;AFR_AF=0.1203;EUR_AF=0.3936;SAS_AF=0.1063;AA=t|||;VT=SNP
2	212597041	rs6711487	G	A	100	PASS	AC=3492;AF=0.697284;AN=5008;NS=2504;DP=14649;EAS_AF=0.5298;AMR_AF=0.5951;AFR_AF=0.8593;EUR_AF=0.6143;SAS_AF=0.8088;AA=A|||;VT=SNP
2	212597387	rs6740215	A	G	100	PASS	AC=1347;AF=0.26897;AN=5008;NS=2504;DP=17020;EAS_AF=0.2837;AMR_AF=0.1398;AFR_AF=0.3729;EUR_AF=0.1074;SAS_AF=0.3712;AA=A|||;VT=SNP
2	212597487	rs12619698	G	A	100	PASS	AC=649;AF=0.129593;AN=5008;NS=2504;DP=16646;EAS_AF=0.0437;AMR_AF=0.1412;AFR_AF=0.0151;EUR_AF=0.2664;SAS_AF=0.2239;AA=G|||;VT=SNP
2	212597507	rs12613337	A	G	100	PASS	AC=652;AF=0.130192;AN=5008;NS=2504;DP=16338;EAS_AF=0.0437;AMR_AF=0.1427;AFR_AF=0.0174;EUR_AF=0.2654;SAS_AF=0.2239;AA=A|||;VT=SNP
2	212597572	rs6711999	C	T	100	PASS	AC=3550;AF=0.708866;AN=5008;NS=2504;DP=17482;EAS_AF=0.5268;AMR_AF=0.5965;AFR_AF=0.9032;EUR_AF=0.6163;SAS_AF=0.8088;AA=T|||;VT=SNP
2	212598084	rs11689581	G	C	100	PASS	AC=696;AF=0.138978;AN=5008;NS=2504;DP=16033;EAS_AF=0.002;AMR_AF=0.1513;AFR_AF=0.2262;EUR_AF=0.2177;SAS_AF=0.0726;AA=G|||;VT=SNP
2	212598474	rs10198466	C	T	100	PASS	AC=3087;AF=0.616414;AN=5008;NS=2504;DP=13087;EAS_AF=0.3373;AMR_AF=0.464;AFR_AF=0.851;EUR_AF=0.5934;SAS_AF=0.7188;AA=T|||;VT=SNP
2	212598692	rs79814523	G	A	100	PASS	AC=362;AF=0.0722843;AN=5008;NS=2504;DP=12738;EAS_AF=0.0774;AMR_AF=0.0432;AFR_AF=0.0855;EUR_AF=0.0537;SAS_AF=0.089;AA=G|||;VT=SNP
2	212599229	rs13015253	G	T	100	PASS	AC=2254;AF=0.45008;AN=5008;NS=2504;DP=15923;EAS_AF=0.4812;AMR_AF=0.2983;AFR_AF=0.7005;EUR_AF=0.1342;SAS_AF=0.5123;AA=T|||;VT=SNP
2	212599288	rs62182993	G	A	100	PASS	AC=778;AF=0.155351;AN=5008;NS=2504;DP=15406;EAS_AF=0.0437;AMR_AF=0.1556;AFR_AF=0.0953;EUR_AF=0.2744;SAS_AF=0.229;AA=G|||;VT=SNP
2	212599303	rs62182994	T	C	100	PASS	AC=776;AF=0.154952;AN=5008;NS=2504;DP=14345;EAS_AF=0.0437;AMR_AF=0.1542;AFR_AF=0.0946;EUR_AF=0.2744;SAS_AF=0.229;AA=T|||;VT=SNP
2	212599430	rs13015689	G	C	100	PASS	AC=2635;AF=0.526158;AN=5008;NS=2504;DP=12224;EAS_AF=0.2956;AMR_AF=0.4539;AFR_AF=0.7489;EUR_AF=0.5129;SAS_AF=0.5276;AA=G|||;VT=SNP
2	212599504	rs142002890	G	A	100	PASS	AC=467;AF=0.0932508;AN=5008;NS=2504;DP=11928;EAS_AF=0.2312;AMR_AF=0.1254;AFR_AF=0.0356;EUR_AF=0.0169;SAS_AF=0.0849;AA=G|||;VT=SNP
2	212599616	rs115070291	C	T	100	PASS	AC=469;AF=0.0936502;AN=5008;NS=2504;DP=9439;EAS_AF=0.2321;AMR_AF=0.1268;AFR_AF=0.0356;EUR_AF=0.0169;SAS_AF=0.0849;AA=c|||;VT=SNP
2	212599768	rs10932395	G	A	100	PASS	AC=3150;AF=0.628994;AN=5008;NS=2504;DP=16057;EAS_AF=0.3373;AMR_AF=0.4784;AFR_AF=0.8676;EUR_AF=0.6163;SAS_AF=0.727;AA=A|||;VT=SNP
2	212600224	rs12469039	A	G	100	PASS	AC=3584;AF=0.715655;AN=5008;NS=2504;DP=17667;EAS_AF=0.5744;AMR_AF=0.5965;AFR_AF=0.8888;EUR_AF=0.6243;SAS_AF=0.8057;AA=G|||;VT=SNP
2	212600769	rs113970208	T	A	100	PASS	AC=801;AF=0.159944;AN=5008;NS=2504;DP=17113;EAS_AF=0.0446;AMR_AF=0.1499;AFR_AF=0.1256;EUR_AF=0.2664;SAS_AF=0.2229;AA=T|||;VT=SNP
2	212601058	rs6706030	G	A	100	PASS	AC=3126;AF=0.624201;AN=5008;NS=2504;DP=18204;EAS_AF=0.3343;AMR_AF=0.4784;AFR_AF=0.8517;EUR_AF=0.6163;SAS_AF=0.727;AA=A|||;VT=SNP
2	212601679	rs6738219	A	G	100	PASS	AC=1032;AF=0.20607;AN=5008;NS=2504;DP=14938;EAS_AF=0.2827;AMR_AF=0.1282;AFR_AF=0.1415;EUR_AF=0.1064;SAS_AF=0.3722;AA=A|||;VT=SNP
2	212602010	rs55951977	C	T	100	PASS	AC=835;AF=0.166733;AN=5008;NS=2504;DP=18247;EAS_AF=0.004;AMR_AF=0.2824;AFR_AF=0.1044;EUR_AF=0.3917;SAS_AF=0.1053;AA=C|||;VT=SNP
2	212602279	rs12465301	A	T	100	PASS	AC=380;AF=0.0758786;AN=5008;NS=2504;DP=18822;EAS_AF=0.1954;AMR_AF=0.1225;AFR_AF=0.003;EUR_AF=0.0119;SAS_AF=0.0838;AA=A|||;VT=SNP
2	212602308	rs13025068	T	C	100	PASS	AC=1315;AF=0.26258;AN=5008;NS=2504;DP=18353;EAS_AF=0.2827;AMR_AF=0.1398;AFR_AF=0.3169;EUR_AF=0.1183;SAS_AF=0.4039;AA=T|||;VT=SNP
2	212602819	rs35761042	A	C	100	PASS	AC=2035;AF=0.40635;AN=5008;NS=2504;DP=13161;EAS_AF=0.3244;AMR_AF=0.2839;AFR_AF=0.3888;EUR_AF=0.3827;SAS_AF=0.6258;AA=A|||;VT=SNP
2	212603778	rs7422793	T	C	100	PASS	AC=1811;AF=0.361621;AN=5008;NS=2504;DP=15829;EAS_AF=0.247;AMR_AF=0.317;AFR_AF=0.5393;EUR_AF=0.2952;SAS_AF=0.3395;AA=C|||;VT=SNP
2	212604287	rs11690747	C	A	100	PASS	AC=1766;AF=0.352636;AN=5008;NS=2504;DP=13911;EAS_AF=0.2817;AMR_AF=0.2853;AFR_AF=0.3638;EUR_AF=0.34;SAS_AF=0.4714;AA=C|||;VT=SNP
2	212604663	rs7421024	G	A	100	PASS	AC=982;AF=0.196086;AN=5008;NS=2504;DP=14590;EAS_AF=0.2411;AMR_AF=0.1671;AFR_AF=0.3669;EUR_AF=0.0258;SAS_AF=0.1145;AA=G|||;VT=SNP
2	212604921	rs6722322	G	A	100	PASS	AC=1784;AF=0.35623;AN=5008;NS=2504;DP=15020;EAS_AF=0.2847;AMR_AF=0.2839;AFR_AF=0.3782;EUR_AF=0.337;SAS_AF=0.4714;AA=A|||;VT=SNP
2	212605282	rs6722824	G	A	100	PASS	AC=2516;AF=0.502396;AN=5008;NS=2504;DP=12046;EAS_AF=0.3294;AMR_AF=0.428;AFR_AF=0.4546;EUR_AF=0.6024;SAS_AF=0.6953;AA=A|||;VT=SNP
2	212605484	rs113010893	C	A	100	PASS	AC=707;AF=0.141174;AN=5008;NS=2504;DP=11152;EAS_AF=0.002;AMR_AF=0.1542;AFR_AF=0.2057;EUR_AF=0.2296;SAS_AF=0.0971;AA=C|||;VT=SNP
2	212605509	rs13020626	G	A	100	PASS	AC=1775;AF=0.354433;AN=5008;NS=2504;DP=11529;EAS_AF=0.2847;AMR_AF=0.2839;AFR_AF=0.3714;EUR_AF=0.337;SAS_AF=0.4714;AA=G|||;VT=SNP
2	212605745	rs62182999	T	C	100	PASS	AC=820;AF=0.163738;AN=5008;NS=2504;DP=17831;EAS_AF=0.0446;AMR_AF=0.1513;AFR_AF=0.1392;EUR_AF=0.2654;SAS_AF=0.2239;AA=T|||;VT=SNP
2	212605856	rs34776422	A	G	100	PASS	AC=1887;AF=0.376797;AN=5008;NS=2504;DP=14982;EAS_AF=0.2847;AMR_AF=0.2925;AFR_AF=0.4501;EUR_AF=0.338;SAS_AF=0.4724;AA=A|||;VT=SNP
2	212607429	rs13010892	T	G	100	PASS	AC=2103;AF=0.419928;AN=5008;NS=2504;DP=13433;EAS_AF=0.2837;AMR_AF=0.4193;AFR_AF=0.3888;EUR_AF=0.5109;SAS_AF=0.5092;AA=.|||;VT=SNP
2	212607788	rs73985830	C	T	100	PASS	AC=369;AF=0.0736821;AN=5008;NS=2504;DP=16273;EAS_AF=0.0744;AMR_AF=0.0432;AFR_AF=0.0946;EUR_AF=0.0537;SAS_AF=0.0869;AA=.|||;VT=SNP
2	212607990	rs6749448	T	C	100	PASS	AC=833;AF=0.166334;AN=5008;NS=2504;DP=19025;EAS_AF=0.0446;AMR_AF=0.1513;AFR_AF=0.1505;EUR_AF=0.2644;SAS_AF=0.2229;AA=.|||;VT=SNP
2	212608476	rs6706010	A	G	100	PASS	AC=3952;AF=0.789137;AN=5008;NS=2504;DP=18554;EAS_AF=0.5744;AMR_AF=0.7363;AFR_AF=0.9244;EUR_AF=0.8052;SAS_AF=0.8487;AA=G|||;VT=SNP
2	212608568	rs71422755	G	T	100	PASS	AC=1028;AF=0.205272;AN=5008;NS=2504;DP=17821;EAS_AF=0.2798;AMR_AF=0.1282;AFR_AF=0.1415;EUR_AF=0.1064;SAS_AF=0.3712;AA=G|||;VT=SNP
2	212608978	rs34156641	C	T	100	PASS	AC=1007;AF=0.201078;AN=5008;NS=2504;DP=15057;EAS_AF=0.2808;AMR_AF=0.1282;AFR_AF=0.143;EUR_AF=0.1054;SAS_AF=0.3476;AA=C|||;VT=SNP
2	212609214	rs35444377	C	T	100	PASS	AC=750;AF=0.14976;AN=5008;NS=2504;DP=17971;EAS_AF=0.0575;AMR_AF=0.1427;AFR_AF=0.0779;EUR_AF=0.2654;SAS_AF=0.228;AA=C|||;VT=SNP
2	212609698	rs13003936	C	A	100	PASS	AC=1801;AF=0.359625;AN=5008;NS=2504;DP=16607;EAS_AF=0.2837;AMR_AF=0.2939;AFR_AF=0.3737;EUR_AF=0.3459;SAS_AF=0.4796;AA=A|||;VT=SNP
2	212609905	rs13004180	A	C	100	PASS	AC=1678;AF=0.335064;AN=5008;NS=2504;DP=15720;EAS_AF=0.2847;AMR_AF=0.2939;AFR_AF=0.2806;EUR_AF=0.3439;SAS_AF=0.4806;AA=A|||;VT=SNP
2	212609927	rs13004391	C	T	100	PASS	AC=1801;AF=0.359625;AN=5008;NS=2504;DP=16207;EAS_AF=0.2847;AMR_AF=0.2925;AFR_AF=0.3744;EUR_AF=0.3449;SAS_AF=0.4796;AA=C|||;VT=SNP
2	212610016	rs13030927	T	G	100	PASS	AC=1812;AF=0.361821;AN=5008;NS=2504;DP=16731;EAS_AF=0.2877;AMR_AF=0.2939;AFR_AF=0.3797;EUR_AF=0.3449;SAS_AF=0.4796;AA=T|||;VT=SNP
2	212610966	rs13023789	A	C	100	PASS	AC=2133;AF=0.425919;AN=5008;NS=2504;DP=14776;EAS_AF=0.2917;AMR_AF=0.4236;AFR_AF=0.3971;EUR_AF=0.5179;SAS_AF=0.5102;AA=C|||;VT=SNP
2	212611079	rs13024502	G	A	100	PASS	AC=1059;AF=0.211462;AN=5008;NS=2504;DP=17587;EAS_AF=0.2857;AMR_AF=0.134;AFR_AF=0.1694;EUR_AF=0.1153;SAS_AF=0.3456;AA=G|||;VT=SNP
2	212611517	rs13025192	C	T	100	PASS	AC=1784;AF=0.35623;AN=5008;NS=2504;DP=13060;EAS_AF=0.2847;AMR_AF=0.2925;AFR_AF=0.3684;EUR_AF=0.3429;SAS_AF=0.4724;AA=T|||;VT=SNP
2	212611649	rs13030667	G	A	100	PASS	AC=2754;AF=0.54992;AN=5008;NS=2504;DP=18563;EAS_AF=0.3423;AMR_AF=0.4395;AFR_AF=0.6188;EUR_AF=0.6014;SAS_AF=0.6963;AA=A|||;VT=SNP
2	212611713	rs62183021	G	A	100	PASS	AC=831;AF=0.165935;AN=5008;NS=2504;DP=17347;EAS_AF=0.0575;AMR_AF=0.1398;AFR_AF=0.149;EUR_AF=0.2584;SAS_AF=0.2239;AA=G|||;VT=SNP
2	212612693	rs11685063	A	G	100	PASS	AC=2196;AF=0.438498;AN=5008;NS=2504;DP=11133;EAS_AF=0.2897;AMR_AF=0.428;AFR_AF=0.4433;EUR_AF=0.5179;SAS_AF=0.5112;AA=G|||;VT=SNP
2	212614337	rs13022529	T	C	100	PASS	AC=863;AF=0.172324;AN=5008;NS=2504;DP=14117;EAS_AF=0.005;AMR_AF=0.2839;AFR_AF=0.1029;EUR_AF=0.3926;SAS_AF=0.1329;AA=T|||;VT=SNP
2	212614488	rs6738017	G	T	100	PASS	AC=1762;AF=0.351837;AN=5008;NS=2504;DP=14007;EAS_AF=0.2847;AMR_AF=0.2911;AFR_AF=0.3517;EUR_AF=0.3429;SAS_AF=0.4734;AA=G|||;VT=SNP
2	212615516	rs6757068	T	C	100	PASS	AC=2170;AF=0.433307;AN=5008;NS=2504;DP=18636;EAS_AF=0.2877;AMR_AF=0.4251;AFR_AF=0.4266;EUR_AF=0.5179;SAS_AF=0.5112;AA=T|||;VT=SNP
2	212615935	rs10175461	C	T	100	PASS	AC=3557;AF=0.710264;AN=5008;NS=2504;DP=14466;EAS_AF=0.5387;AMR_AF=0.5937;AFR_AF=0.9054;EUR_AF=0.6183;SAS_AF=0.8006;AA=T|||;VT=SNP
2	212616720	rs6749096	G	C	100	PASS	AC=1792;AF=0.357827;AN=5008;NS=2504;DP=17635;EAS_AF=0.2857;AMR_AF=0.2925;AFR_AF=0.3699;EUR_AF=0.3449;SAS_AF=0.4755;AA=G|||;VT=SNP
2	212617599	rs6707801	T	C	100	PASS	AC=2203;AF=0.439896;AN=5008;NS=2504;DP=18803;EAS_AF=0.2907;AMR_AF=0.4294;AFR_AF=0.4478;EUR_AF=0.5169;SAS_AF=0.5112;AA=T|||;VT=SNP
2	212617805	rs7601502	G	A	100	PASS	AC=726;AF=0.144968;AN=5008;NS=2504;DP=19750;EAS_AF=0.0565;AMR_AF=0.1354;AFR_AF=0.0726;EUR_AF=0.2584;SAS_AF=0.2239;AA=G|||;VT=SNP
2	212617946	rs6435666	C	A	100	PASS	AC=2073;AF=0.413938;AN=5008;NS=2504;DP=18276;EAS_AF=0.2897;AMR_AF=0.4179;AFR_AF=0.3654;EUR_AF=0.506;SAS_AF=0.5102;AA=C|||;VT=SNP
2	212618440	rs72948506	G	A	100	PASS	AC=834;AF=0.166534;AN=5008;NS=2504;DP=9969;EAS_AF=0.0565;AMR_AF=0.1398;AFR_AF=0.1505;EUR_AF=0.2604;SAS_AF=0.2239;AA=G|||;VT=SNP
2	212618743	rs71422756	C	T	100	PASS	AC=862;AF=0.172125;AN=5008;NS=2504;DP=10581;EAS_AF=0.005;AMR_AF=0.2839;AFR_AF=0.1036;EUR_AF=0.3917;SAS_AF=0.1319;AA=C|||;VT=SNP
2	212618746	rs62183023	C	T	100	PASS	AC=917;AF=0.183107;AN=5008;NS=2504;DP=10697;EAS_AF=0.0565;AMR_AF=0.1455;AFR_AF=0.2095;EUR_AF=0.2604;SAS_AF=0.2249;AA=C|||;VT=SNP
2	212618902	rs13030400	C	G	100	PASS	AC=1976;AF=0.394569;AN=5008;NS=2504;DP=16442;EAS_AF=0.2867;AMR_AF=0.4207;AFR_AF=0.2844;EUR_AF=0.5159;SAS_AF=0.5112;AA=G|||;VT=SNP
2	212619025	rs7605314	C	T	100	PASS	AC=3560;AF=0.710863;AN=5008;NS=2504;DP=17661;EAS_AF=0.5387;AMR_AF=0.5951;AFR_AF=0.9062;EUR_AF=0.6193;SAS_AF=0.8006;AA=T|||;VT=SNP
2	212619095	rs12052854	G	T	100	PASS	AC=1646;AF=0.328674;AN=5008;NS=2504;DP=16482;EAS_AF=0.2847;AMR_AF=0.2867;AFR_AF=0.2746;EUR_AF=0.336;SAS_AF=0.4693;AA=G|||;VT=SNP
2	212619529	rs13032058	G	A	100	PASS	AC=1620;AF=0.323482;AN=5008;NS=2504;DP=18369;EAS_AF=0.2847;AMR_AF=0.2853;AFR_AF=0.2595;EUR_AF=0.332;SAS_AF=0.4683;AA=G|||;VT=SNP
2	212619552	rs13032070	G	A	100	PASS	AC=1621;AF=0.323682;AN=5008;NS=2504;DP=17780;EAS_AF=0.2847;AMR_AF=0.2853;AFR_AF=0.2602;EUR_AF=0.332;SAS_AF=0.4683;AA=A|||;VT=SNP
2	212620063	rs12987993	C	A	100	PASS	AC=1629;AF=0.32528;AN=5008;NS=2504;DP=12993;EAS_AF=0.2847;AMR_AF=0.2853;AFR_AF=0.2663;EUR_AF=0.332;SAS_AF=0.4683;AA=C|||;VT=SNP
2	212620510	rs7419259	C	A	100	PASS	AC=1604;AF=0.320288;AN=5008;NS=2504;DP=17364;EAS_AF=0.2857;AMR_AF=0.2867;AFR_AF=0.2458;EUR_AF=0.332;SAS_AF=0.4683;AA=A|||;VT=SNP
2	212620872	rs6743889	C	T	100	PASS	AC=3561;AF=0.711062;AN=5008;NS=2504;DP=19188;EAS_AF=0.5387;AMR_AF=0.5922;AFR_AF=0.9062;EUR_AF=0.6213;SAS_AF=0.8016;AA=T|||;VT=SNP
2	212621443	rs13008293	A	G	100	PASS	AC=1950;AF=0.389377;AN=5008;NS=2504;DP=19055;EAS_AF=0.2907;AMR_AF=0.4164;AFR_AF=0.2753;EUR_AF=0.507;SAS_AF=0.5051;AA=G|||;VT=SNP
2	212621502	rs80114241	T	C	100	PASS	AC=414;AF=0.0826677;AN=5008;NS=2504;DP=17851;EAS_AF=0.2321;AMR_AF=0.1254;AFR_AF=0.0015;EUR_AF=0.0139;SAS_AF=0.0787;AA=T|||;VT=SNP
2	212621761	rs61079605	A	T	100	PASS	AC=732;AF=0.146166;AN=5008;NS=2504;DP=19635;EAS_AF=0.0565;AMR_AF=0.1354;AFR_AF=0.0779;EUR_AF=0.2575;SAS_AF=0.2239;AA=A|||;VT=SNP
2	212621848	rs11679952	C	T	100	PASS	AC=909;AF=0.18151;AN=5008;NS=2504;DP=19315;EAS_AF=0.005;AMR_AF=0.2867;AFR_AF=0.1362;EUR_AF=0.3926;SAS_AF=0.1329;AA=C|||;VT=SNP
2	212622056	rs11685867	T	C	100	PASS	AC=1954;AF=0.390176;AN=5008;NS=2504;DP=18846;EAS_AF=0.2907;AMR_AF=0.4164;AFR_AF=0.2769;EUR_AF=0.5089;SAS_AF=0.5051;AA=T|||;VT=SNP
2	212622627	rs7558449	T	C	100	PASS	AC=1974;AF=0.394169;AN=5008;NS=2504;DP=16864;EAS_AF=0.2917;AMR_AF=0.4164;AFR_AF=0.2912;EUR_AF=0.5089;SAS_AF=0.5051;AA=T|||;VT=SNP
2	212622818	rs7600261	C	T	100	PASS	AC=950;AF=0.189696;AN=5008;NS=2504;DP=19775;EAS_AF=0.0288;AMR_AF=0.1441;AFR_AF=0.2504;EUR_AF=0.2674;SAS_AF=0.226;AA=C|||;VT=SNP
2	212623396	rs10932396	A	G	100	PASS	AC=1947;AF=0.388778;AN=5008;NS=2504;DP=19157;EAS_AF=0.2907;AMR_AF=0.4179;AFR_AF=0.2708;EUR_AF=0.5089;SAS_AF=0.5051;AA=A|||;VT=SNP
2	212623425	rs10932397	G	A	100	PASS	AC=1099;AF=0.219449;AN=5008;NS=2504;DP=18751;EAS_AF=0.2857;AMR_AF=0.1311;AFR_AF=0.1815;EUR_AF=0.1153;SAS_AF=0.3722;AA=A|||;VT=SNP
2	212624172	rs35419573	A	G	100	PASS	AC=1017;AF=0.203075;AN=5008;NS=2504;DP=18314;EAS_AF=0.2857;AMR_AF=0.1297;AFR_AF=0.1467;EUR_AF=0.1074;SAS_AF=0.3446;AA=A|||;VT=SNP
2	212624821	rs6731471	A	G	100	PASS	AC=1629;AF=0.32528;AN=5008;NS=2504;DP=17356;EAS_AF=0.2857;AMR_AF=0.2853;AFR_AF=0.261;EUR_AF=0.336;SAS_AF=0.4703;AA=G|||;VT=SNP
2	212625600	rs7582099	A	T	100	PASS	AC=1632;AF=0.325879;AN=5008;NS=2504;DP=18054;EAS_AF=0.2867;AMR_AF=0.2824;AFR_AF=0.2716;EUR_AF=0.327;SAS_AF=0.4693;AA=A|||;VT=SNP
2	212625731	rs7572424	T	C	100	PASS	AC=1960;AF=0.391374;AN=5008;NS=2504;DP=14422;EAS_AF=0.2877;AMR_AF=0.4164;AFR_AF=0.2844;EUR_AF=0.508;SAS_AF=0.5051;AA=C|||;VT=SNP
2	212625789	rs7558651	G	A	100	PASS	AC=996;AF=0.198882;AN=5008;NS=2504;DP=12607;EAS_AF=0.2827;AMR_AF=0.1254;AFR_AF=0.1452;EUR_AF=0.0984;SAS_AF=0.3405;AA=G|||;VT=SNP
2	212626342	rs7573116	T	C	100	PASS	AC=1959;AF=0.391174;AN=5008;NS=2504;DP=18119;EAS_AF=0.2877;AMR_AF=0.4164;AFR_AF=0.2897;EUR_AF=0.5;SAS_AF=0.5051;AA=C|||;VT=SNP
2	212626917	rs7588792	A	C	100	PASS	AC=3916;AF=0.781949;AN=5008;NS=2504;DP=19093;EAS_AF=0.5952;AMR_AF=0.7291;AFR_AF=0.8994;EUR_AF=0.7962;SAS_AF=0.8384;AA=C|||;VT=SNP
2	212627259	rs10932398	A	G	100	PASS	AC=1964;AF=0.392173;AN=5008;NS=2504;DP=20059;EAS_AF=0.2907;AMR_AF=0.415;AFR_AF=0.2897;EUR_AF=0.503;SAS_AF=0.5051;AA=A|||;VT=SNP
2	212628816	rs13013901	C	T	100	PASS	AC=1005;AF=0.200679;AN=5008;NS=2504;DP=17722;EAS_AF=0.2857;AMR_AF=0.1254;AFR_AF=0.146;EUR_AF=0.0994;SAS_AF=0.3446;AA=C|||;VT=SNP
2	212628884	rs10932399	A	G	100	PASS	AC=1861;AF=0.371605;AN=5008;NS=2504;DP=15154;EAS_AF=0.2907;AMR_AF=0.3934;AFR_AF=0.27;EUR_AF=0.4453;SAS_AF=0.501;AA=G|||;VT=SNP
2	212628950	rs79865352	C	T	100	PASS	AC=362;AF=0.0722843;AN=5008;NS=2504;DP=14804;EAS_AF=0.1875;AMR_AF=0.121;AFR_AF=0.0023;EUR_AF=0.0109;SAS_AF=0.0767;AA=C|||;VT=SNP
2	212629290	rs6734786	T	C	100	PASS	AC=196;AF=0.0391374;AN=5008;NS=2504;DP=16548;EAS_AF=0.002;AMR_AF=0.0562;AFR_AF=0.0061;EUR_AF=0.1183;SAS_AF=0.0286;AA=T|||;VT=SNP
2	212629379	rs10932400	A	G	100	PASS	AC=1865;AF=0.372404;AN=5008;NS=2504;DP=16320;EAS_AF=0.2907;AMR_AF=0.3934;AFR_AF=0.2723;EUR_AF=0.4453;SAS_AF=0.502;AA=A|||;VT=SNP
2	212629579	rs7570613	C	T	100	PASS	AC=3793;AF=0.757388;AN=5008;NS=2504;DP=18198;EAS_AF=0.5427;AMR_AF=0.7032;AFR_AF=0.9115;EUR_AF=0.7326;SAS_AF=0.8344;AA=T|||;VT=SNP
2	212629822	rs55758468	G	A	100	PASS	AC=736;AF=0.146965;AN=5008;NS=2504;DP=17699;EAS_AF=0.0565;AMR_AF=0.1398;AFR_AF=0.0749;EUR_AF=0.2604;SAS_AF=0.226;AA=G|||;VT=SNP
2	212630129	rs10180973	A	G	100	PASS	AC=453;AF=0.0904553;AN=5008;NS=2504;DP=16615;EAS_AF=0.2302;AMR_AF=0.1254;AFR_AF=0.0348;EUR_AF=0.0119;SAS_AF=0.0777;AA=A|||;VT=SNP
2	212630150	rs34040017	G	A	100	PASS	AC=1064;AF=0.21246;AN=5008;NS=2504;DP=16285;EAS_AF=0.2827;AMR_AF=0.1282;AFR_AF=0.1649;EUR_AF=0.1074;SAS_AF=0.3722;AA=A|||;VT=SNP
2	212631072	rs7422996	A	G	100	PASS	AC=1082;AF=0.216054;AN=5008;NS=2504;DP=17038;EAS_AF=0.2857;AMR_AF=0.1311;AFR_AF=0.1679;EUR_AF=0.1163;SAS_AF=0.3722;AA=A|||;VT=SNP
2	212631446	rs6435668	C	G	100	PASS	AC=1073;AF=0.214257;AN=5008;NS=2504;DP=18224;EAS_AF=0.2867;AMR_AF=0.1282;AFR_AF=0.1657;EUR_AF=0.1074;SAS_AF=0.3763;AA=G|||;VT=SNP
2	212631483	rs62183028	G	T	100	PASS	AC=968;AF=0.193291;AN=5008;NS=2504;DP=17933;EAS_AF=0.0565;AMR_AF=0.147;AFR_AF=0.236;EUR_AF=0.2714;SAS_AF=0.229;AA=G|||;VT=SNP
2	212631614	rs6435669	G	A	100	PASS	AC=1068;AF=0.213259;AN=5008;NS=2504;DP=12593;EAS_AF=0.2857;AMR_AF=0.1282;AFR_AF=0.1657;EUR_AF=0.1074;SAS_AF=0.3722;AA=A|||;VT=SNP
2	212631982	rs79002186	T	G	100	PASS	AC=784;AF=0.15655;AN=5008;NS=2504;DP=15875;EAS_AF=0.005;AMR_AF=0.2651;AFR_AF=0.0998;EUR_AF=0.338;SAS_AF=0.1258;AA=T|||;VT=SNP
2	212632265	rs36045110	A	G	100	PASS	AC=1074;AF=0.214457;AN=5008;NS=2504;DP=16670;EAS_AF=0.2857;AMR_AF=0.1297;AFR_AF=0.1657;EUR_AF=0.1083;SAS_AF=0.3763;AA=G|||;VT=SNP
2	212632293	rs35726292	C	T	100	PASS	AC=1072;AF=0.214058;AN=5008;NS=2504;DP=17324;EAS_AF=0.2857;AMR_AF=0.1282;AFR_AF=0.1657;EUR_AF=0.1074;SAS_AF=0.3763;AA=T|||;VT=SNP
2	212632441	rs35720933	C	G	100	PASS	AC=1086;AF=0.216853;AN=5008;NS=2504;DP=17823;EAS_AF=0.2857;AMR_AF=0.1311;AFR_AF=0.1679;EUR_AF=0.1163;SAS_AF=0.3763;AA=G|||;VT=SNP
2	212632452	rs62183029	G	A	100	PASS	AC=858;AF=0.171326;AN=5008;NS=2504;DP=17922;EAS_AF=0.0565;AMR_AF=0.1484;AFR_AF=0.1528;EUR_AF=0.2704;SAS_AF=0.229;AA=G|||;VT=SNP
2	212633290	rs67838351	C	T	100	PASS	AC=1074;AF=0.214457;AN=5008;NS=2504;DP=21076;EAS_AF=0.2857;AMR_AF=0.1282;AFR_AF=0.1672;EUR_AF=0.1074;SAS_AF=0.3763;AA=C|||;VT=SNP
2	212633716	rs6746063	A	C	100	PASS	AC=3893;AF=0.777356;AN=5008;NS=2504;DP=20588;EAS_AF=0.5466;AMR_AF=0.7262;AFR_AF=0.9206;EUR_AF=0.7962;SAS_AF=0.8384;AA=C|||;VT=SNP
2	212633797	rs6733070	T	C	100	PASS	AC=1075;AF=0.214657;AN=5008;NS=2504;DP=19018;EAS_AF=0.2857;AMR_AF=0.1282;AFR_AF=0.1679;EUR_AF=0.1074;SAS_AF=0.3763;AA=C|||;VT=SNP
2	212634084	rs55769536	A	T	100	PASS	AC=738;AF=0.147364;AN=5008;NS=2504;DP=19963;EAS_AF=0.0565;AMR_AF=0.1398;AFR_AF=0.0764;EUR_AF=0.2614;SAS_AF=0.2249;AA=A|||;VT=SNP
2	212634108	rs7583068	T	A	100	PASS	AC=1340;AF=0.267572;AN=5008;NS=2504;DP=20169;EAS_AF=0.0645;AMR_AF=0.1801;AFR_AF=0.4697;EUR_AF=0.2763;SAS_AF=0.2566;AA=T|||;VT=SNP
2	212634553	rs3923054	G	C	100	PASS	AC=762;AF=0.152157;AN=5008;NS=2504;DP=18458;EAS_AF=0.005;AMR_AF=0.2637;AFR_AF=0.084;EUR_AF=0.338;SAS_AF=0.1258;AA=G|||;VT=SNP
2	212635208	rs6722576	G	A	100	PASS	AC=1083;AF=0.216254;AN=5008;NS=2504;DP=16762;EAS_AF=0.2857;AMR_AF=0.1311;AFR_AF=0.1679;EUR_AF=0.1163;SAS_AF=0.3732;AA=g|||;VT=SNP
2	212635589	rs4132462	C	T	100	PASS	AC=846;AF=0.16893;AN=5008;NS=2504;DP=17903;EAS_AF=0.0565;AMR_AF=0.147;AFR_AF=0.1513;EUR_AF=0.2614;SAS_AF=0.229;AA=C|||;VT=SNP
2	212635719	rs10432526	A	G	100	PASS	AC=1064;AF=0.21246;AN=5008;NS=2504;DP=19195;EAS_AF=0.3026;AMR_AF=0.1282;AFR_AF=0.1687;EUR_AF=0.1083;SAS_AF=0.3456;AA=A|||;VT=SNP
2	212635881	rs7576466	G	T	100	PASS	AC=3471;AF=0.693091;AN=5008;NS=2504;DP=19084;EAS_AF=0.5407;AMR_AF=0.5692;AFR_AF=0.9024;EUR_AF=0.5537;SAS_AF=0.7986;AA=T|||;VT=SNP
2	212636098	rs56017633	A	G	100	PASS	AC=1088;AF=0.217252;AN=5008;NS=2504;DP=19611;EAS_AF=0.2857;AMR_AF=0.1311;AFR_AF=0.1687;EUR_AF=0.1163;SAS_AF=0.3773;AA=A|||;VT=SNP
2	212636222	rs57367594	T	C	100	PASS	AC=1088;AF=0.217252;AN=5008;NS=2504;DP=18896;EAS_AF=0.2857;AMR_AF=0.1311;AFR_AF=0.1687;EUR_AF=0.1163;SAS_AF=0.3773;AA=T|||;VT=SNP
2	212636271	rs62183031	A	C	100	PASS	AC=645;AF=0.128794;AN=5008;NS=2504;DP=20246;EAS_AF=0.0575;AMR_AF=0.1369;AFR_AF=0.0144;EUR_AF=0.2525;SAS_AF=0.2239;AA=A|||;VT=SNP
2	212636541	rs10432443	C	T	100	PASS	AC=1018;AF=0.203275;AN=5008;NS=2504;DP=14765;EAS_AF=0.2857;AMR_AF=0.1282;AFR_AF=0.1467;EUR_AF=0.1083;SAS_AF=0.3456;AA=C|||;VT=SNP
2	212636753	rs10432527	A	G	100	PASS	AC=1088;AF=0.217252;AN=5008;NS=2504;DP=17525;EAS_AF=0.2857;AMR_AF=0.1311;AFR_AF=0.1687;EUR_AF=0.1163;SAS_AF=0.3773;AA=A|||;VT=SNP
2	212636818	rs10432444	C	T	100	PASS	AC=1085;AF=0.216653;AN=5008;NS=2504;DP=17314;EAS_AF=0.2857;AMR_AF=0.1311;AFR_AF=0.1664;EUR_AF=0.1163;SAS_AF=0.3773;AA=T|||;VT=SNP
2	212636915	rs10432445	C	T	100	PASS	AC=1087;AF=0.217053;AN=5008;NS=2504;DP=16031;EAS_AF=0.2867;AMR_AF=0.1326;AFR_AF=0.1664;EUR_AF=0.1163;SAS_AF=0.3773;AA=T|||;VT=SNP
2	212636964	rs10432446	C	T	100	PASS	AC=1069;AF=0.213458;AN=5008;NS=2504;DP=16557;EAS_AF=0.2857;AMR_AF=0.1311;AFR_AF=0.1543;EUR_AF=0.1163;SAS_AF=0.3773;AA=C|||;VT=SNP
2	212637275	rs35623699	T	C	100	PASS	AC=1088;AF=0.217252;AN=5008;NS=2504;DP=13578;EAS_AF=0.2857;AMR_AF=0.1311;AFR_AF=0.1687;EUR_AF=0.1163;SAS_AF=0.3773;AA=C|||;VT=SNP
2	212637345	rs35870876	A	T	100	PASS	AC=1088;AF=0.217252;AN=5008;NS=2504;DP=12090;EAS_AF=0.2857;AMR_AF=0.1311;AFR_AF=0.1687;EUR_AF=0.1163;SAS_AF=0.3773;AA=T|||;VT=SNP
2	212637441	rs71350751	G	A	100	PASS	AC=442;AF=0.0882588;AN=5008;NS=2504;DP=9695;EAS_AF=0.003;AMR_AF=0.1297;AFR_AF=0.0749;EUR_AF=0.161;SAS_AF=0.09;AA=G|||;VT=SNP
2	212637858	rs61019468	A	G	100	PASS	AC=1088;AF=0.217252;AN=5008;NS=2504;DP=8780;EAS_AF=0.2847;AMR_AF=0.1311;AFR_AF=0.1687;EUR_AF=0.1163;SAS_AF=0.3783;AA=G|||;VT=SNP
2	212637896	rs60763002	C	T	100	PASS	AC=1085;AF=0.216653;AN=5008;NS=2504;DP=9084;EAS_AF=0.2847;AMR_AF=0.1311;AFR_AF=0.1664;EUR_AF=0.1163;SAS_AF=0.3783;AA=C|||;VT=SNP
2	212638159	rs59714221	G	A	100	PASS	AC=1089;AF=0.217452;AN=5008;NS=2504;DP=8127;EAS_AF=0.2847;AMR_AF=0.1311;AFR_AF=0.1687;EUR_AF=0.1163;SAS_AF=0.3793;AA=A|||;VT=SNP
2	212638243	rs57846205	A	G	100	PASS	AC=1088;AF=0.217252;AN=5008;NS=2504;DP=7675;EAS_AF=0.2847;AMR_AF=0.1311;AFR_AF=0.1687;EUR_AF=0.1163;SAS_AF=0.3783;AA=A|||;VT=SNP
2	212638674	rs73069338	A	C	100	PASS	AC=1025;AF=0.204673;AN=5008;NS=2504;DP=13041;EAS_AF=0.2847;AMR_AF=0.1282;AFR_AF=0.1483;EUR_AF=0.1093;SAS_AF=0.3507;AA=A|||;VT=SNP
2	212638862	rs62183032	A	G	100	PASS	AC=3497;AF=0.698283;AN=5008;NS=2504;DP=14805;EAS_AF=0.5437;AMR_AF=0.5764;AFR_AF=0.9085;EUR_AF=0.5646;SAS_AF=0.7975;AA=G|||;VT=SNP
2	212639437	rs74736687	A	G	100	PASS	AC=1068;AF=0.213259;AN=5008;NS=2504;DP=19681;EAS_AF=0.2659;AMR_AF=0.1311;AFR_AF=0.1687;EUR_AF=0.1163;SAS_AF=0.3773;AA=G|||;VT=SNP
2	212639548	rs73985858	T	C	100	PASS	AC=1068;AF=0.213259;AN=5008;NS=2504;DP=20404;EAS_AF=0.2659;AMR_AF=0.1311;AFR_AF=0.1694;EUR_AF=0.1163;SAS_AF=0.3763;AA=C|||;VT=SNP
2	212639681	rs73069345	A	C	100	PASS	AC=1067;AF=0.213059;AN=5008;NS=2504;DP=20062;EAS_AF=0.2659;AMR_AF=0.1311;AFR_AF=0.1687;EUR_AF=0.1163;SAS_AF=0.3763;AA=A|||;VT=SNP
2	212639867	rs73985861	A	G	100	PASS	AC=1066;AF=0.212859;AN=5008;NS=2504;DP=18636;EAS_AF=0.2659;AMR_AF=0.1311;AFR_AF=0.1687;EUR_AF=0.1163;SAS_AF=0.3753;AA=G|||;VT=SNP
2	212639889	rs73069347	G	A	100	PASS	AC=1062;AF=0.212061;AN=5008;NS=2504;DP=18908;EAS_AF=0.2659;AMR_AF=0.1311;AFR_AF=0.1687;EUR_AF=0.1163;SAS_AF=0.3712;AA=G|||;VT=SNP
2	212640299	rs60062721	G	T	100	PASS	AC=1051;AF=0.209864;AN=5008;NS=2504;DP=20556;EAS_AF=0.2659;AMR_AF=0.1311;AFR_AF=0.1558;EUR_AF=0.1163;SAS_AF=0.3773;AA=G|||;VT=SNP
2	212640371	rs61209927	A	T	100	PASS	AC=984;AF=0.196486;AN=5008;NS=2504;DP=18954;EAS_AF=0.2659;AMR_AF=0.1297;AFR_AF=0.1354;EUR_AF=0.1083;SAS_AF=0.3456;AA=A|||;VT=SNP
2	212640660	rs73069350	A	G	100	PASS	AC=1054;AF=0.210463;AN=5008;NS=2504;DP=18685;EAS_AF=0.2659;AMR_AF=0.1311;AFR_AF=0.1566;EUR_AF=0.1173;SAS_AF=0.3783;AA=G|||;VT=SNP
2	212640831	rs73069352	T	C	100	PASS	AC=1053;AF=0.210264;AN=5008;NS=2504;DP=18663;EAS_AF=0.2659;AMR_AF=0.1311;AFR_AF=0.1566;EUR_AF=0.1163;SAS_AF=0.3783;AA=C|||;VT=SNP
2	212641011	rs59568831	T	G	100	PASS	AC=1055;AF=0.210663;AN=5008;NS=2504;DP=19626;EAS_AF=0.2679;AMR_AF=0.1311;AFR_AF=0.1566;EUR_AF=0.1163;SAS_AF=0.3783;AA=G|||;VT=SNP
2	212641040	rs73069355	T	C	100	PASS	AC=1053;AF=0.210264;AN=5008;NS=2504;DP=17782;EAS_AF=0.2659;AMR_AF=0.1311;AFR_AF=0.1566;EUR_AF=0.1163;SAS_AF=0.3783;AA=C|||;VT=SNP
2	212641601	rs60490270	G	A	100	PASS	AC=1033;AF=0.20627;AN=5008;NS=2504;DP=16595;EAS_AF=0.2629;AMR_AF=0.1311;AFR_AF=0.1475;EUR_AF=0.1153;SAS_AF=0.3742;AA=G|||;VT=SNP
2	212641990	rs72948529	A	C	100	PASS	AC=402;AF=0.0802716;AN=5008;NS=2504;DP=18800;EAS_AF=0.004;AMR_AF=0.0994;AFR_AF=0.0113;EUR_AF=0.1769;SAS_AF=0.1391;AA=A|||;VT=SNP
2	212642002	rs73985870	G	A	100	PASS	AC=1028;AF=0.205272;AN=5008;NS=2504;DP=18717;EAS_AF=0.2629;AMR_AF=0.1311;AFR_AF=0.1475;EUR_AF=0.1153;SAS_AF=0.3691;AA=G|||;VT=SNP
2	212642227	rs62183033	C	T	100	PASS	AC=1773;AF=0.354034;AN=5008;NS=2504;DP=21405;EAS_AF=0.3185;AMR_AF=0.2709;AFR_AF=0.2345;EUR_AF=0.3728;SAS_AF=0.592;AA=C|||;VT=SNP
2	212642288	rs13008313	T	C	100	PASS	AC=1785;AF=0.35643;AN=5008;NS=2504;DP=19869;EAS_AF=0.3185;AMR_AF=0.2709;AFR_AF=0.2413;EUR_AF=0.3728;SAS_AF=0.5951;AA=T|||;VT=SNP
2	212642339	rs76936076	C	A	100	PASS	AC=648;AF=0.129393;AN=5008;NS=2504;DP=19013;EAS_AF=0.005;AMR_AF=0.2493;AFR_AF=0.0151;EUR_AF=0.325;SAS_AF=0.1258;AA=C|||;VT=SNP
2	212642374	rs13008370	T	G	100	PASS	AC=1805;AF=0.360423;AN=5008;NS=2504;DP=18682;EAS_AF=0.3313;AMR_AF=0.2709;AFR_AF=0.2443;EUR_AF=0.3738;SAS_AF=0.5971;AA=T|||;VT=SNP
2	212642775	rs59779307	T	C	100	PASS	AC=1803;AF=0.360024;AN=5008;NS=2504;DP=17124;EAS_AF=0.3185;AMR_AF=0.2695;AFR_AF=0.2496;EUR_AF=0.3787;SAS_AF=0.5971;AA=t|||;VT=SNP
2	212642845	rs59804958	G	C	100	PASS	AC=976;AF=0.194888;AN=5008;NS=2504;DP=16541;EAS_AF=0.2609;AMR_AF=0.1297;AFR_AF=0.1316;EUR_AF=0.1193;SAS_AF=0.3364;AA=g|||;VT=SNP
2	212642968	rs58220751	T	C	100	PASS	AC=1865;AF=0.372404;AN=5008;NS=2504;DP=15957;EAS_AF=0.497;AMR_AF=0.2997;AFR_AF=0.3986;EUR_AF=0.1531;SAS_AF=0.4857;AA=t|||;VT=SNP
2	212643644	rs62183034	T	G	100	PASS	AC=863;AF=0.172324;AN=5008;NS=2504;DP=19890;EAS_AF=0.0585;AMR_AF=0.1297;AFR_AF=0.2383;EUR_AF=0.2366;SAS_AF=0.1646;AA=t|||;VT=SNP
2	212645246	rs17878302	C	G	100	PASS	AC=1905;AF=0.380391;AN=5008;NS=2504;DP=15531;EAS_AF=0.2421;AMR_AF=0.4006;AFR_AF=0.4561;EUR_AF=0.4205;SAS_AF=0.365;AA=G|||;VT=SNP
2	212645885	rs7423708	T	G	100	PASS	AC=1328;AF=0.265176;AN=5008;NS=2504;DP=17648;EAS_AF=0.1855;AMR_AF=0.402;AFR_AF=0.2383;EUR_AF=0.341;SAS_AF=0.2086;AA=T|||;VT=SNP
2	212646020	rs73069363	G	A	100	PASS	AC=1160;AF=0.231629;AN=5008;NS=2504;DP=19112;EAS_AF=0.2609;AMR_AF=0.1542;AFR_AF=0.1921;EUR_AF=0.1471;SAS_AF=0.3967;AA=G|||;VT=SNP
2	212648667	rs138105457	T	G	100	PASS	AC=378;AF=0.0754792;AN=5008;NS=2504;DP=17613;EAS_AF=0.002;AMR_AF=0.147;AFR_AF=0.0113;EUR_AF=0.2177;SAS_AF=0.0409;AA=T|||;VT=SNP
2	212649112	rs12620444	T	C	100	PASS	AC=1040;AF=0.207668;AN=5008;NS=2504;DP=19489;EAS_AF=0.0685;AMR_AF=0.1455;AFR_AF=0.3328;EUR_AF=0.2435;SAS_AF=0.1892;AA=T|||;VT=SNP
2	212649531	rs12620559	T	C	100	PASS	AC=682;AF=0.136182;AN=5008;NS=2504;DP=15268;EAS_AF=0.0575;AMR_AF=0.121;AFR_AF=0.1104;EUR_AF=0.2306;SAS_AF=0.1656;AA=T|||;VT=SNP
2	212649607	rs35894627	T	C	100	PASS	AC=753;AF=0.150359;AN=5008;NS=2504;DP=15063;EAS_AF=0.005;AMR_AF=0.2522;AFR_AF=0.09;EUR_AF=0.326;SAS_AF=0.1288;AA=T|||;VT=SNP
2	212650162	rs6756725	T	G	100	PASS	AC=680;AF=0.135783;AN=5008;NS=2504;DP=16377;EAS_AF=0.0575;AMR_AF=0.121;AFR_AF=0.1104;EUR_AF=0.2296;SAS_AF=0.1646;AA=T|||;VT=SNP
2	212650985	rs7588431	T	C	100	PASS	AC=2401;AF=0.479433;AN=5008;NS=2504;DP=15487;EAS_AF=0.253;AMR_AF=0.5504;AFR_AF=0.5711;EUR_AF=0.5885;SAS_AF=0.4264;AA=C|||;VT=SNP
2	212652224	rs71422758	T	C	100	PASS	AC=822;AF=0.164137;AN=5008;NS=2504;DP=15943;EAS_AF=0.005;AMR_AF=0.255;AFR_AF=0.1392;EUR_AF=0.328;SAS_AF=0.1288;AA=T|||;VT=SNP
2	212653429	rs10932401	A	T	100	PASS	AC=2548;AF=0.508786;AN=5008;NS=2504;DP=17128;EAS_AF=0.254;AMR_AF=0.5562;AFR_AF=0.68;EUR_AF=0.5905;SAS_AF=0.4223;AA=T|||;VT=SNP
2	212654200	rs62184480	C	T	100	PASS	AC=992;AF=0.198083;AN=5008;NS=2504;DP=20506;EAS_AF=0.0675;AMR_AF=0.1398;AFR_AF=0.3109;EUR_AF=0.2376;SAS_AF=0.181;AA=C|||;VT=SNP
2	212654554	rs17878516	G	C	100	PASS	AC=1187;AF=0.237021;AN=5008;NS=2504;DP=19403;EAS_AF=0.1845;AMR_AF=0.3977;AFR_AF=0.1362;EUR_AF=0.338;SAS_AF=0.2096;AA=G|||;VT=SNP
2	212654661	rs13034675	C	G	100	PASS	AC=798;AF=0.159345;AN=5008;NS=2504;DP=20250;EAS_AF=0.005;AMR_AF=0.2565;AFR_AF=0.121;EUR_AF=0.326;SAS_AF=0.1299;AA=C|||;VT=SNP
2	212654817	rs13035133	C	T	100	PASS	AC=2125;AF=0.424321;AN=5008;NS=2504;DP=18755;EAS_AF=0.0734;AMR_AF=0.4135;AFR_AF=0.6483;EUR_AF=0.5706;SAS_AF=0.3405;AA=T|||;VT=SNP
2	212655800	rs12476659	T	A	100	PASS	AC=909;AF=0.18151;AN=5008;NS=2504;DP=15385;EAS_AF=0.1825;AMR_AF=0.2709;AFR_AF=0.1467;EUR_AF=0.1759;SAS_AF=0.1697;AA=T|||;VT=SNP
2	212655885	rs6435670	G	T	100	PASS	AC=1012;AF=0.202077;AN=5008;NS=2504;DP=15784;EAS_AF=0.0675;AMR_AF=0.1455;AFR_AF=0.3169;EUR_AF=0.2455;SAS_AF=0.181;AA=G|||;VT=SNP
2	212656107	rs6435671	T	C	100	PASS	AC=3789;AF=0.756589;AN=5008;NS=2504;DP=16670;EAS_AF=0.5228;AMR_AF=0.7161;AFR_AF=0.9206;EUR_AF=0.7435;SAS_AF=0.818;AA=C|||;VT=SNP
2	212657026	rs6435672	A	G	100	PASS	AC=3793;AF=0.757388;AN=5008;NS=2504;DP=14896;EAS_AF=0.5218;AMR_AF=0.7176;AFR_AF=0.9281;EUR_AF=0.7406;SAS_AF=0.8149;AA=G|||;VT=SNP
2	212657792	rs62184481	C	T	100	PASS	AC=692;AF=0.138179;AN=5008;NS=2504;DP=16774;EAS_AF=0.0575;AMR_AF=0.1225;AFR_AF=0.1051;EUR_AF=0.2376;SAS_AF=0.1748;AA=T|||;VT=SNP
2	212658297	rs4673633	G	A	100	PASS	AC=1229;AF=0.245407;AN=5008;NS=2504;DP=18280;EAS_AF=0.2659;AMR_AF=0.1643;AFR_AF=0.2284;EUR_AF=0.1551;SAS_AF=0.3978;AA=A|||;VT=SNP
2	212659540	rs12104496	T	A	100	PASS	AC=1244;AF=0.248403;AN=5008;NS=2504;DP=15169;EAS_AF=0.2629;AMR_AF=0.1643;AFR_AF=0.233;EUR_AF=0.1551;SAS_AF=0.41;AA=T|||;VT=SNP
2	212661193	rs58352022	C	T	100	PASS	AC=636;AF=0.126997;AN=5008;NS=2504;DP=19574;EAS_AF=0.0575;AMR_AF=0.1239;AFR_AF=0.0794;EUR_AF=0.2326;SAS_AF=0.1564;AA=C|||;VT=SNP
2	212662619	rs62184483	T	G	100	PASS	AC=676;AF=0.134984;AN=5008;NS=2504;DP=16654;EAS_AF=0.0575;AMR_AF=0.1282;AFR_AF=0.0991;EUR_AF=0.2366;SAS_AF=0.1636;AA=T|||;VT=SNP
2	212663542	rs13005722	A	G	100	PASS	AC=1229;AF=0.245407;AN=5008;NS=2504;DP=16109;EAS_AF=0.2718;AMR_AF=0.1643;AFR_AF=0.2163;EUR_AF=0.1561;SAS_AF=0.407;AA=A|||;VT=SNP
2	212665192	rs74383217	C	G	100	PASS	AC=368;AF=0.0734824;AN=5008;NS=2504;DP=16458;EAS_AF=0.1647;AMR_AF=0.1398;AFR_AF=0.0151;EUR_AF=0.0149;SAS_AF=0.0716;AA=C|||;VT=SNP
2	212666847	rs55888029	G	A	100	PASS	AC=634;AF=0.126597;AN=5008;NS=2504;DP=14353;EAS_AF=0.0575;AMR_AF=0.1239;AFR_AF=0.0817;EUR_AF=0.2316;SAS_AF=0.1524;AA=G|||;VT=SNP
2	212666905	rs35735966	A	C	100	PASS	AC=895;AF=0.178714;AN=5008;NS=2504;DP=14664;EAS_AF=0.1657;AMR_AF=0.268;AFR_AF=0.1604;EUR_AF=0.173;SAS_AF=0.1595;AA=A|||;VT=SNP
2	212667493	rs55890667	T	G	100	PASS	AC=678;AF=0.135383;AN=5008;NS=2504;DP=16703;EAS_AF=0.0685;AMR_AF=0.1268;AFR_AF=0.0961;EUR_AF=0.2346;SAS_AF=0.1616;AA=T|||;VT=SNP
2	212667892	rs74504761	T	C	100	PASS	AC=366;AF=0.0730831;AN=5008;NS=2504;DP=16449;EAS_AF=0.0565;AMR_AF=0.0476;AFR_AF=0.0098;EUR_AF=0.1034;SAS_AF=0.1626;AA=T|||;VT=SNP
2	212669702	rs9808034	C	T	100	PASS	AC=4484;AF=0.895367;AN=5008;NS=2504;DP=14979;EAS_AF=0.9444;AMR_AF=0.9452;AFR_AF=0.8306;EUR_AF=0.8996;SAS_AF=0.8926;AA=T|||;VT=SNP
2	212670299	rs75178408	T	C	100	PASS	AC=133;AF=0.0265575;AN=5008;NS=2504;DP=14891;EAS_AF=0.002;AMR_AF=0.0303;AFR_AF=0.0015;EUR_AF=0.0785;SAS_AF=0.0297;AA=T|||;VT=SNP
2	212670425	rs4672626	A	G	100	PASS	AC=4492;AF=0.896965;AN=5008;NS=2504;DP=13660;EAS_AF=0.9464;AMR_AF=0.9452;AFR_AF=0.8321;EUR_AF=0.9016;SAS_AF=0.8947;AA=G|||;VT=SNP
2	212671545	rs13024631	A	G	100	PASS	AC=1348;AF=0.269169;AN=5008;NS=2504;DP=16293;EAS_AF=0.3562;AMR_AF=0.2061;AFR_AF=0.1316;EUR_AF=0.2664;SAS_AF=0.4131;AA=A|||;VT=SNP
2	212672039	rs13030764	C	T	100	PASS	AC=548;AF=0.109425;AN=5008;NS=2504;DP=16200;EAS_AF=0.0258;AMR_AF=0.1239;AFR_AF=0.1422;EUR_AF=0.1431;SAS_AF=0.1063;AA=C|||;VT=SNP
2	212672418	rs13008342	T	G	100	PASS	AC=4494;AF=0.897364;AN=5008;NS=2504;DP=21992;EAS_AF=0.9454;AMR_AF=0.9452;AFR_AF=0.8343;EUR_AF=0.8986;SAS_AF=0.8978;AA=G|||;VT=SNP
2	212673550	rs148869800	C	T	100	PASS	AC=1265;AF=0.252596;AN=5008;NS=2504;DP=20711;EAS_AF=0.3968;AMR_AF=0.3746;AFR_AF=0.0318;EUR_AF=0.3499;SAS_AF=0.2157;AA=C|||;VT=SNP
2	212673849	rs112965667	T	C	100	PASS	AC=1462;AF=0.291933;AN=5008;NS=2504;DP=20858;EAS_AF=0.3998;AMR_AF=0.3847;AFR_AF=0.1717;EUR_AF=0.3519;SAS_AF=0.2157;AA=T|||;VT=SNP
2	212674329	rs78576794	C	A	100	PASS	AC=1746;AF=0.348642;AN=5008;NS=2504;DP=17341;EAS_AF=0.2788;AMR_AF=0.2781;AFR_AF=0.3828;EUR_AF=0.3181;SAS_AF=0.456;AA=C|||;VT=SNP
2	212674565	rs147526613	T	C	100	PASS	AC=752;AF=0.15016;AN=5008;NS=2504;DP=18906;EAS_AF=0.2718;AMR_AF=0.2075;AFR_AF=0.0393;EUR_AF=0.1243;SAS_AF=0.1605;AA=T|||;VT=SNP
2	212675244	rs6435673	C	T	100	PASS	AC=3471;AF=0.693091;AN=5008;NS=2504;DP=14671;EAS_AF=0.6756;AMR_AF=0.7061;AFR_AF=0.6422;EUR_AF=0.7406;SAS_AF=0.7219;AA=T|||;VT=SNP
2	212675299	rs59564944	C	A	100	PASS	AC=1465;AF=0.292532;AN=5008;NS=2504;DP=15449;EAS_AF=0.3988;AMR_AF=0.3847;AFR_AF=0.1717;EUR_AF=0.3549;SAS_AF=0.2168;AA=C|||;VT=SNP
2	212675346	rs34240313	C	G	100	PASS	AC=555;AF=0.110823;AN=5008;NS=2504;DP=13417;EAS_AF=0.0258;AMR_AF=0.1239;AFR_AF=0.1475;EUR_AF=0.1441;SAS_AF=0.1053;AA=C|||;VT=SNP
2	212676106	rs11678860	C	A	100	PASS	AC=2578;AF=0.514776;AN=5008;NS=2504;DP=16997;EAS_AF=0.5427;AMR_AF=0.4856;AFR_AF=0.497;EUR_AF=0.4364;SAS_AF=0.6115;AA=C|||;VT=SNP
2	212676107	rs139220320	C	T	100	PASS	AC=309;AF=0.0617013;AN=5008;NS=2504;DP=17108;EAS_AF=0.1042;AMR_AF=0.0548;AFR_AF=0.0106;EUR_AF=0.0905;SAS_AF=0.0624;AA=C|||;VT=SNP
2	212676884	rs138218528	T	C	100	PASS	AC=1483;AF=0.296126;AN=5008;NS=2504;DP=21693;EAS_AF=0.4048;AMR_AF=0.3876;AFR_AF=0.1762;EUR_AF=0.3569;SAS_AF=0.2188;AA=T|||;VT=SNP
2	212677931	rs11693031	A	G	100	PASS	AC=1412;AF=0.281949;AN=5008;NS=2504;DP=18916;EAS_AF=0.4058;AMR_AF=0.3818;AFR_AF=0.1271;EUR_AF=0.3539;SAS_AF=0.2188;AA=A|||;VT=SNP
2	212678406	rs7583346	C	T	100	PASS	AC=1267;AF=0.252995;AN=5008;NS=2504;DP=15233;EAS_AF=0.3988;AMR_AF=0.3718;AFR_AF=0.0325;EUR_AF=0.3499;SAS_AF=0.2168;AA=C|||;VT=SNP
2	212679643	rs2118891	T	C	100	PASS	AC=642;AF=0.128195;AN=5008;NS=2504;DP=15563;EAS_AF=0.252;AMR_AF=0.0821;AFR_AF=0.0045;EUR_AF=0.0557;SAS_AF=0.2751;AA=T|||;VT=SNP
2	212680523	rs6757087	T	G	100	PASS	AC=2018;AF=0.402955;AN=5008;NS=2504;DP=18875;EAS_AF=0.4653;AMR_AF=0.4452;AFR_AF=0.3457;EUR_AF=0.4592;SAS_AF=0.3282;AA=T|||;VT=SNP
2	212682706	rs57038689	T	C	100	PASS	AC=643;AF=0.128395;AN=5008;NS=2504;DP=20256;EAS_AF=0.0615;AMR_AF=0.0576;AFR_AF=0.2292;EUR_AF=0.1004;SAS_AF=0.1401;AA=T|||;VT=SNP
2	212683946	rs1371203	G	A	100	PASS	AC=3716;AF=0.742013;AN=5008;NS=2504;DP=16957;EAS_AF=0.7073;AMR_AF=0.7334;AFR_AF=0.7277;EUR_AF=0.7873;SAS_AF=0.7566;AA=A|||;VT=SNP
2	212684970	rs55988979	T	C	100	PASS	AC=1262;AF=0.251997;AN=5008;NS=2504;DP=18070;EAS_AF=0.2569;AMR_AF=0.1571;AFR_AF=0.2897;EUR_AF=0.1849;SAS_AF=0.3323;AA=C|||;VT=SNP
2	212684979	rs56150461	T	C	100	PASS	AC=1261;AF=0.251797;AN=5008;NS=2504;DP=18022;EAS_AF=0.2569;AMR_AF=0.1571;AFR_AF=0.2897;EUR_AF=0.1839;SAS_AF=0.3323;AA=C|||;VT=SNP
2	212685040	rs55913582	T	C	100	PASS	AC=1261;AF=0.251797;AN=5008;NS=2504;DP=16252;EAS_AF=0.2569;AMR_AF=0.1571;AFR_AF=0.2897;EUR_AF=0.1849;SAS_AF=0.3313;AA=t|||;VT=SNP
2	212685780	rs11901045	T	C	100	PASS	AC=1260;AF=0.251597;AN=5008;NS=2504;DP=18027;EAS_AF=0.2569;AMR_AF=0.1556;AFR_AF=0.292;EUR_AF=0.1829;SAS_AF=0.3303;AA=T|||;VT=SNP
2	212686268	rs10203750	T	A	100	PASS	AC=3996;AF=0.797923;AN=5008;NS=2504;DP=16956;EAS_AF=0.7163;AMR_AF=0.7882;AFR_AF=0.8116;EUR_AF=0.8598;SAS_AF=0.8067;AA=A|||;VT=SNP
2	212686478	rs56083634	C	T	100	PASS	AC=1228;AF=0.245208;AN=5008;NS=2504;DP=18677;EAS_AF=0.2569;AMR_AF=0.1527;AFR_AF=0.2708;EUR_AF=0.1809;SAS_AF=0.3303;AA=C|||;VT=SNP
2	212686803	rs12999005	A	C	100	PASS	AC=1230;AF=0.245607;AN=5008;NS=2504;DP=16914;EAS_AF=0.2569;AMR_AF=0.1527;AFR_AF=0.2708;EUR_AF=0.1829;SAS_AF=0.3303;AA=C|||;VT=SNP
2	212687395	rs1439248	T	C	100	PASS	AC=1452;AF=0.289936;AN=5008;NS=2504;DP=16920;EAS_AF=0.4087;AMR_AF=0.3991;AFR_AF=0.1528;EUR_AF=0.335;SAS_AF=0.229;AA=T|||;VT=SNP
2	212687473	rs1439247	A	G	100	PASS	AC=1743;AF=0.348043;AN=5008;NS=2504;DP=17026;EAS_AF=0.4077;AMR_AF=0.513;AFR_AF=0.143;EUR_AF=0.4771;SAS_AF=0.3139;AA=A|||;VT=SNP
2	212687491	rs16846873	G	A	100	PASS	AC=1254;AF=0.250399;AN=5008;NS=2504;DP=17725;EAS_AF=0.2579;AMR_AF=0.1542;AFR_AF=0.2882;EUR_AF=0.1829;SAS_AF=0.3292;AA=G|||;VT=SNP
2	212687503	rs67623637	A	C	100	PASS	AC=1230;AF=0.245607;AN=5008;NS=2504;DP=18062;EAS_AF=0.2579;AMR_AF=0.1542;AFR_AF=0.2708;EUR_AF=0.1819;SAS_AF=0.3292;AA=C|||;VT=SNP
2	212687528	rs72948566	C	A	100	PASS	AC=1228;AF=0.245208;AN=5008;NS=2504;DP=18392;EAS_AF=0.2569;AMR_AF=0.1527;AFR_AF=0.2708;EUR_AF=0.1819;SAS_AF=0.3292;AA=C|||;VT=SNP
2	212687648	rs6435675	T	A	100	PASS	AC=4027;AF=0.804113;AN=5008;NS=2504;DP=17448;EAS_AF=0.7222;AMR_AF=0.7911;AFR_AF=0.8275;EUR_AF=0.8579;SAS_AF=0.8108;AA=A|||;VT=SNP
2	212687652	rs13431031	T	C	100	PASS	AC=1290;AF=0.257588;AN=5008;NS=2504;DP=17526;EAS_AF=0.4087;AMR_AF=0.3919;AFR_AF=0.0348;EUR_AF=0.334;SAS_AF=0.229;AA=T|||;VT=SNP
2	212687809	rs34087388	T	C	100	PASS	AC=1228;AF=0.245208;AN=5008;NS=2504;DP=17628;EAS_AF=0.2569;AMR_AF=0.1527;AFR_AF=0.2708;EUR_AF=0.1819;SAS_AF=0.3292;AA=T|||;VT=SNP
2	212687864	rs7573807	A	C	100	PASS	AC=3826;AF=0.763978;AN=5008;NS=2504;DP=17171;EAS_AF=0.7222;AMR_AF=0.7493;AFR_AF=0.7867;EUR_AF=0.7903;SAS_AF=0.7597;AA=C|||;VT=SNP
2	212687937	rs34379058	G	A	100	PASS	AC=1228;AF=0.245208;AN=5008;NS=2504;DP=16956;EAS_AF=0.2569;AMR_AF=0.1527;AFR_AF=0.2708;EUR_AF=0.1819;SAS_AF=0.3292;AA=G|||;VT=SNP
2	212687961	rs1439246	G	C	100	PASS	AC=1454;AF=0.290335;AN=5008;NS=2504;DP=16574;EAS_AF=0.4087;AMR_AF=0.4035;AFR_AF=0.1543;EUR_AF=0.332;SAS_AF=0.229;AA=G|||;VT=SNP
2	212688053	rs7600511	C	T	100	PASS	AC=689;AF=0.13758;AN=5008;NS=2504;DP=14287;EAS_AF=0.0556;AMR_AF=0.0706;AFR_AF=0.2557;EUR_AF=0.1322;SAS_AF=0.1155;AA=C|||;VT=SNP
2	212688078	rs67938035	T	C	100	PASS	AC=1229;AF=0.245407;AN=5008;NS=2504;DP=14789;EAS_AF=0.2569;AMR_AF=0.1527;AFR_AF=0.2716;EUR_AF=0.1819;SAS_AF=0.3292;AA=C|||;VT=SNP
2	212688964	rs12475812	C	A	100	PASS	AC=3948;AF=0.788339;AN=5008;NS=2504;DP=19886;EAS_AF=0.7103;AMR_AF=0.7824;AFR_AF=0.8033;EUR_AF=0.8569;SAS_AF=0.7822;AA=A|||;VT=SNP
2	212688985	rs12464025	T	C	100	PASS	AC=1228;AF=0.245208;AN=5008;NS=2504;DP=19611;EAS_AF=0.2569;AMR_AF=0.1527;AFR_AF=0.2708;EUR_AF=0.1819;SAS_AF=0.3292;AA=C|||;VT=SNP
2	212689101	rs35905194	C	A	100	PASS	AC=1227;AF=0.245008;AN=5008;NS=2504;DP=16338;EAS_AF=0.2569;AMR_AF=0.1527;AFR_AF=0.27;EUR_AF=0.1819;SAS_AF=0.3292;AA=C|||;VT=SNP
2	212689462	rs7604677	C	A	100	PASS	AC=3962;AF=0.791134;AN=5008;NS=2504;DP=13695;EAS_AF=0.7133;AMR_AF=0.7867;AFR_AF=0.8094;EUR_AF=0.8559;SAS_AF=0.7832;AA=N|||;VT=SNP
2	212689601	rs4672628	G	A	100	PASS	AC=4168;AF=0.832268;AN=5008;NS=2504;DP=14397;EAS_AF=0.7312;AMR_AF=0.7939;AFR_AF=0.9266;EUR_AF=0.8598;SAS_AF=0.8078;AA=A|||;VT=SNP
2	212689888	rs4673635	T	C	100	PASS	AC=1413;AF=0.282149;AN=5008;NS=2504;DP=15826;EAS_AF=0.4008;AMR_AF=0.3991;AFR_AF=0.1346;EUR_AF=0.331;SAS_AF=0.226;AA=T|||;VT=SNP
2	212690718	rs13031164	T	A	100	PASS	AC=1228;AF=0.245208;AN=5008;NS=2504;DP=10491;EAS_AF=0.2569;AMR_AF=0.1527;AFR_AF=0.2708;EUR_AF=0.1819;SAS_AF=0.3292;AA=.|||;VT=SNP
2	212690956	rs13005396	C	T	100	PASS	AC=1227;AF=0.245008;AN=5008;NS=2504;DP=12386;EAS_AF=0.2569;AMR_AF=0.1527;AFR_AF=0.27;EUR_AF=0.1819;SAS_AF=0.3292;AA=.|||;VT=SNP
2	212691095	rs76610747	A	T	100	PASS	AC=1405;AF=0.280551;AN=5008;NS=2504;DP=14116;EAS_AF=0.4008;AMR_AF=0.3977;AFR_AF=0.1331;EUR_AF=0.33;SAS_AF=0.2219;AA=.|||;VT=SNP
2	212691157	rs1371202	T	C	100	PASS	AC=1227;AF=0.245008;AN=5008;NS=2504;DP=14578;EAS_AF=0.2569;AMR_AF=0.1527;AFR_AF=0.27;EUR_AF=0.1819;SAS_AF=0.3292;AA=.|||;VT=SNP
2	212691325	rs1371201	G	C	100	PASS	AC=1228;AF=0.245208;AN=5008;NS=2504;DP=15053;EAS_AF=0.2569;AMR_AF=0.1527;AFR_AF=0.27;EUR_AF=0.1819;SAS_AF=0.3303;AA=.|||;VT=SNP
2	212691392	rs1371200	G	T	100	PASS	AC=1221;AF=0.24381;AN=5008;NS=2504;DP=15015;EAS_AF=0.2569;AMR_AF=0.1527;AFR_AF=0.2693;EUR_AF=0.1819;SAS_AF=0.3241;AA=.|||;VT=SNP
2	212691414	rs1371199	A	G	100	PASS	AC=1231;AF=0.245807;AN=5008;NS=2504;DP=14944;EAS_AF=0.2569;AMR_AF=0.1542;AFR_AF=0.2723;EUR_AF=0.1819;SAS_AF=0.3292;AA=.|||;VT=SNP
2	212691559	rs13006489	A	C	100	PASS	AC=1737;AF=0.346845;AN=5008;NS=2504;DP=17956;EAS_AF=0.4077;AMR_AF=0.5115;AFR_AF=0.143;EUR_AF=0.4781;SAS_AF=0.3078;AA=.|||;VT=SNP
2	212691705	rs10497950	C	A	100	PASS	AC=1227;AF=0.245008;AN=5008;NS=2504;DP=18450;EAS_AF=0.254;AMR_AF=0.1527;AFR_AF=0.2723;EUR_AF=0.1819;SAS_AF=0.3292;AA=.|||;VT=SNP
2	212692148	rs67873657	C	T	100	PASS	AC=1009;AF=0.201478;AN=5008;NS=2504;DP=18274;EAS_AF=0.256;AMR_AF=0.1455;AFR_AF=0.1104;EUR_AF=0.1809;SAS_AF=0.3292;AA=.|||;VT=SNP
2	212692219	rs68029722	A	G	100	PASS	AC=1233;AF=0.246206;AN=5008;NS=2504;DP=15737;EAS_AF=0.256;AMR_AF=0.1542;AFR_AF=0.2746;EUR_AF=0.1819;SAS_AF=0.3292;AA=.|||;VT=SNP
2	212692278	rs59968041	A	G	100	PASS	AC=1242;AF=0.248003;AN=5008;NS=2504;DP=14956;EAS_AF=0.256;AMR_AF=0.1542;AFR_AF=0.2814;EUR_AF=0.1819;SAS_AF=0.3292;AA=.|||;VT=SNP
2	212693027	rs36112432	G	T	100	PASS	AC=1228;AF=0.245208;AN=5008;NS=2504;DP=19435;EAS_AF=0.256;AMR_AF=0.1542;AFR_AF=0.2723;EUR_AF=0.1819;SAS_AF=0.3272;AA=.|||;VT=SNP
2	212693069	rs67039924	T	A	100	PASS	AC=1230;AF=0.245607;AN=5008;NS=2504;DP=17699;EAS_AF=0.256;AMR_AF=0.1542;AFR_AF=0.2738;EUR_AF=0.1819;SAS_AF=0.3272;AA=.|||;VT=SNP
2	212693075	rs35945815	C	T	100	PASS	AC=1229;AF=0.245407;AN=5008;NS=2504;DP=17429;EAS_AF=0.256;AMR_AF=0.1556;AFR_AF=0.2723;EUR_AF=0.1819;SAS_AF=0.3272;AA=.|||;VT=SNP
2	212693469	rs1439243	T	C	100	PASS	AC=1228;AF=0.245208;AN=5008;NS=2504;DP=18627;EAS_AF=0.256;AMR_AF=0.1542;AFR_AF=0.2723;EUR_AF=0.1819;SAS_AF=0.3272;AA=.|||;VT=SNP
2	212693775	rs72931605	T	C	100	PASS	AC=267;AF=0.0533147;AN=5008;NS=2504;DP=20635;EAS_AF=0.003;AMR_AF=0.0605;AFR_AF=0.0227;EUR_AF=0.1243;SAS_AF=0.0685;AA=.|||;VT=SNP
2	212693864	rs12616558	C	T	100	PASS	AC=1229;AF=0.245407;AN=5008;NS=2504;DP=19409;EAS_AF=0.256;AMR_AF=0.1556;AFR_AF=0.2723;EUR_AF=0.1819;SAS_AF=0.3272;AA=.|||;VT=SNP
2	212694684	rs4606869	T	C	100	PASS	AC=1230;AF=0.245607;AN=5008;NS=2504;DP=17901;EAS_AF=0.2569;AMR_AF=0.1556;AFR_AF=0.2723;EUR_AF=0.1819;SAS_AF=0.3272;AA=.|||;VT=SNP
2	212694757	rs1439242	C	T	100	PASS	AC=1229;AF=0.245407;AN=5008;NS=2504;DP=17449;EAS_AF=0.256;AMR_AF=0.1556;AFR_AF=0.2723;EUR_AF=0.1819;SAS_AF=0.3272;AA=.|||;VT=SNP
2	212695168	rs16846896	C	T	100	PASS	AC=791;AF=0.157947;AN=5008;NS=2504;DP=15348;EAS_AF=0.1875;AMR_AF=0.1657;AFR_AF=0.2526;EUR_AF=0.0547;SAS_AF=0.1002;AA=.|||;VT=SNP
2	212695272	rs12624020	A	G	100	PASS	AC=996;AF=0.198882;AN=5008;NS=2504;DP=14620;EAS_AF=0.256;AMR_AF=0.147;AFR_AF=0.1014;EUR_AF=0.1809;SAS_AF=0.3272;AA=.|||;VT=SNP
2	212695296	rs2371344	T	A	100	PASS	AC=689;AF=0.13758;AN=5008;NS=2504;DP=14627;EAS_AF=0.0437;AMR_AF=0.072;AFR_AF=0.2655;EUR_AF=0.1282;SAS_AF=0.1176;AA=.|||;VT=SNP
2	212695380	rs1439241	T	C	100	PASS	AC=1229;AF=0.245407;AN=5008;NS=2504;DP=14245;EAS_AF=0.256;AMR_AF=0.1556;AFR_AF=0.2723;EUR_AF=0.1819;SAS_AF=0.3272;AA=.|||;VT=SNP
2	212695528	rs1439240	G	A	100	PASS	AC=1141;AF=0.227835;AN=5008;NS=2504;DP=13283;EAS_AF=0.256;AMR_AF=0.1499;AFR_AF=0.2088;EUR_AF=0.1819;SAS_AF=0.3272;AA=.|||;VT=SNP
2	212695733	rs78005792	A	T	100	PASS	AC=700;AF=0.139776;AN=5008;NS=2504;DP=14858;EAS_AF=0.0437;AMR_AF=0.072;AFR_AF=0.2753;EUR_AF=0.1272;SAS_AF=0.1166;AA=.|||;VT=SNP
2	212695738	rs1439239	A	T	100	PASS	AC=3888;AF=0.776358;AN=5008;NS=2504;DP=14948;EAS_AF=0.7153;AMR_AF=0.7853;AFR_AF=0.7247;EUR_AF=0.8529;SAS_AF=0.8241;AA=.|||;VT=SNP
2	212695931	rs10190218	C	A	100	PASS	AC=3833;AF=0.765375;AN=5008;NS=2504;DP=17612;EAS_AF=0.7113;AMR_AF=0.7781;AFR_AF=0.7141;EUR_AF=0.8519;SAS_AF=0.7924;AA=.|||;VT=SNP
2	212695999	rs10932402	C	T	100	PASS	AC=1137;AF=0.227037;AN=5008;NS=2504;DP=16282;EAS_AF=0.256;AMR_AF=0.1499;AFR_AF=0.2057;EUR_AF=0.1819;SAS_AF=0.3272;AA=.|||;VT=SNP
2	212696165	rs12618478	G	A	100	PASS	AC=1137;AF=0.227037;AN=5008;NS=2504;DP=17000;EAS_AF=0.256;AMR_AF=0.1499;AFR_AF=0.2057;EUR_AF=0.1819;SAS_AF=0.3272;AA=.|||;VT=SNP
2	212696949	rs13426904	T	G	100	PASS	AC=1294;AF=0.258387;AN=5008;NS=2504;DP=15038;EAS_AF=0.4107;AMR_AF=0.3862;AFR_AF=0.034;EUR_AF=0.332;SAS_AF=0.2382;AA=.|||;VT=SNP
2	212696953	rs4673636	C	A	100	PASS	AC=3845;AF=0.767772;AN=5008;NS=2504;DP=14938;EAS_AF=0.7192;AMR_AF=0.7781;AFR_AF=0.7141;EUR_AF=0.8529;SAS_AF=0.7955;AA=.|||;VT=SNP
2	212697064	rs12473270	C	T	100	PASS	AC=1137;AF=0.227037;AN=5008;NS=2504;DP=14859;EAS_AF=0.256;AMR_AF=0.1499;AFR_AF=0.2057;EUR_AF=0.1819;SAS_AF=0.3272;AA=.|||;VT=SNP
2	212697542	rs16846917	G	T	100	PASS	AC=1288;AF=0.257188;AN=5008;NS=2504;DP=9578;EAS_AF=0.256;AMR_AF=0.1916;AFR_AF=0.2262;EUR_AF=0.2495;SAS_AF=0.3548;AA=.|||;VT=SNP
2	212697656	rs11677638	A	G	100	PASS	AC=1291;AF=0.257788;AN=5008;NS=2504;DP=10888;EAS_AF=0.4097;AMR_AF=0.3862;AFR_AF=0.034;EUR_AF=0.33;SAS_AF=0.2382;AA=.|||;VT=SNP
2	212698718	rs714393	C	T	100	PASS	AC=1803;AF=0.360024;AN=5008;NS=2504;DP=18244;EAS_AF=0.4087;AMR_AF=0.5101;AFR_AF=0.1884;EUR_AF=0.4751;SAS_AF=0.317;AA=.|||;VT=SNP
2	212698775	rs714394	T	A	100	PASS	AC=996;AF=0.198882;AN=5008;NS=2504;DP=19645;EAS_AF=0.256;AMR_AF=0.147;AFR_AF=0.1014;EUR_AF=0.1809;SAS_AF=0.3272;AA=.|||;VT=SNP
2	212698806	rs1371198	C	G	100	PASS	AC=3878;AF=0.774361;AN=5008;NS=2504;DP=20475;EAS_AF=0.7113;AMR_AF=0.7781;AFR_AF=0.7262;EUR_AF=0.8549;SAS_AF=0.819;AA=.|||;VT=SNP
2	212699376	rs79616155	G	A	100	PASS	AC=125;AF=0.0249601;AN=5008;NS=2504;DP=17487;EAS_AF=0.002;AMR_AF=0.0288;AFR_AF=0.0008;EUR_AF=0.0736;SAS_AF=0.0286;AA=.|||;VT=SNP
2	212700171	rs13019270	C	T	100	PASS	AC=1137;AF=0.227037;AN=5008;NS=2504;DP=17917;EAS_AF=0.256;AMR_AF=0.1499;AFR_AF=0.2057;EUR_AF=0.1819;SAS_AF=0.3272;AA=.|||;VT=SNP
2	212701028	rs11894784	C	G	100	PASS	AC=1137;AF=0.227037;AN=5008;NS=2504;DP=17672;EAS_AF=0.256;AMR_AF=0.1499;AFR_AF=0.2057;EUR_AF=0.1819;SAS_AF=0.3272;AA=.|||;VT=SNP
2	212701062	rs11894876	G	T	100	PASS	AC=1137;AF=0.227037;AN=5008;NS=2504;DP=18351;EAS_AF=0.256;AMR_AF=0.1499;AFR_AF=0.2057;EUR_AF=0.1819;SAS_AF=0.3272;AA=.|||;VT=SNP
2	212701179	rs12989469	G	A	100	PASS	AC=1137;AF=0.227037;AN=5008;NS=2504;DP=17886;EAS_AF=0.256;AMR_AF=0.1499;AFR_AF=0.2057;EUR_AF=0.1819;SAS_AF=0.3272;AA=.|||;VT=SNP
2	212701530	rs10932404	G	A	100	PASS	AC=1138;AF=0.227236;AN=5008;NS=2504;DP=12066;EAS_AF=0.256;AMR_AF=0.1499;AFR_AF=0.2065;EUR_AF=0.1819;SAS_AF=0.3272;AA=.|||;VT=SNP
2	212701557	rs16846940	T	C	100	PASS	AC=801;AF=0.159944;AN=5008;NS=2504;DP=12066;EAS_AF=0.0446;AMR_AF=0.0807;AFR_AF=0.3411;EUR_AF=0.1292;SAS_AF=0.1217;AA=.|||;VT=SNP
2	212701580	rs10932405	T	G	100	PASS	AC=1138;AF=0.227236;AN=5008;NS=2504;DP=12782;EAS_AF=0.256;AMR_AF=0.1499;AFR_AF=0.2065;EUR_AF=0.1819;SAS_AF=0.3272;AA=.|||;VT=SNP
2	212701702	rs11885309	A	G	100	PASS	AC=1138;AF=0.227236;AN=5008;NS=2504;DP=13567;EAS_AF=0.256;AMR_AF=0.1499;AFR_AF=0.2065;EUR_AF=0.1819;SAS_AF=0.3272;AA=.|||;VT=SNP
2	212701854	rs1439238	G	C	100	PASS	AC=1138;AF=0.227236;AN=5008;NS=2504;DP=15154;EAS_AF=0.256;AMR_AF=0.1499;AFR_AF=0.2073;EUR_AF=0.1819;SAS_AF=0.3262;AA=.|||;VT=SNP
2	212702144	rs1439237	T	C	100	PASS	AC=1138;AF=0.227236;AN=5008;NS=2504;DP=18066;EAS_AF=0.256;AMR_AF=0.1499;AFR_AF=0.2065;EUR_AF=0.1819;SAS_AF=0.3272;AA=C|||;VT=SNP
2	212702426	rs1561473	T	C	100	PASS	AC=1290;AF=0.257588;AN=5008;NS=2504;DP=18502;EAS_AF=0.4097;AMR_AF=0.3905;AFR_AF=0.0318;EUR_AF=0.329;SAS_AF=0.2382;AA=T|||;VT=SNP
2	212703078	rs11887033	A	G	100	PASS	AC=1135;AF=0.226637;AN=5008;NS=2504;DP=18547;EAS_AF=0.256;AMR_AF=0.1499;AFR_AF=0.205;EUR_AF=0.1819;SAS_AF=0.3262;AA=A|||;VT=SNP
2	212703138	rs11897941	C	T	100	PASS	AC=1134;AF=0.226438;AN=5008;NS=2504;DP=17634;EAS_AF=0.256;AMR_AF=0.1499;AFR_AF=0.2042;EUR_AF=0.1819;SAS_AF=0.3262;AA=T|||;VT=SNP
2	212703221	rs10208623	T	C	100	PASS	AC=1624;AF=0.324281;AN=5008;NS=2504;DP=17113;EAS_AF=0.4187;AMR_AF=0.5029;AFR_AF=0.0416;EUR_AF=0.4781;SAS_AF=0.3241;AA=T|||;VT=SNP
2	212703261	rs991477	C	G	100	PASS	AC=1134;AF=0.226438;AN=5008;NS=2504;DP=16619;EAS_AF=0.256;AMR_AF=0.1499;AFR_AF=0.2042;EUR_AF=0.1819;SAS_AF=0.3262;AA=C|||;VT=SNP
2	212703355	rs991476	G	A	100	PASS	AC=1120;AF=0.223642;AN=5008;NS=2504;DP=17095;EAS_AF=0.256;AMR_AF=0.1441;AFR_AF=0.2027;EUR_AF=0.1819;SAS_AF=0.318;AA=A|||;VT=SNP
2	212703601	rs1020126	T	G	100	PASS	AC=3907;AF=0.780152;AN=5008;NS=2504;DP=13960;EAS_AF=0.7183;AMR_AF=0.7867;AFR_AF=0.736;EUR_AF=0.8569;SAS_AF=0.82;AA=G|||;VT=SNP
2	212704392	rs7594604	A	G	100	PASS	AC=1295;AF=0.258586;AN=5008;NS=2504;DP=16957;EAS_AF=0.4097;AMR_AF=0.3905;AFR_AF=0.034;EUR_AF=0.331;SAS_AF=0.2382;AA=A|||;VT=SNP
2	212704638	rs4673637	T	C	100	PASS	AC=1164;AF=0.232428;AN=5008;NS=2504;DP=20061;EAS_AF=0.256;AMR_AF=0.1513;AFR_AF=0.2262;EUR_AF=0.1819;SAS_AF=0.3262;AA=T|||;VT=SNP
2	212704890	rs2218106	C	G	100	PASS	AC=3863;AF=0.771366;AN=5008;NS=2504;DP=20036;EAS_AF=0.7183;AMR_AF=0.781;AFR_AF=0.7277;EUR_AF=0.8529;SAS_AF=0.7945;AA=G|||;VT=SNP
2	212704968	rs12612277	T	C	100	PASS	AC=1164;AF=0.232428;AN=5008;NS=2504;DP=19590;EAS_AF=0.256;AMR_AF=0.1513;AFR_AF=0.2262;EUR_AF=0.1819;SAS_AF=0.3262;AA=C|||;VT=SNP
2	212705078	rs12621800	C	T	100	PASS	AC=1164;AF=0.232428;AN=5008;NS=2504;DP=21897;EAS_AF=0.256;AMR_AF=0.1513;AFR_AF=0.2262;EUR_AF=0.1819;SAS_AF=0.3262;AA=C|||;VT=SNP
2	212705112	rs12993811	T	C	100	PASS	AC=1166;AF=0.232827;AN=5008;NS=2504;DP=20922;EAS_AF=0.256;AMR_AF=0.1527;AFR_AF=0.2262;EUR_AF=0.1829;SAS_AF=0.3262;AA=T|||;VT=SNP
2	212705127	rs62184493	C	T	100	PASS	AC=671;AF=0.133986;AN=5008;NS=2504;DP=21119;EAS_AF=0.0397;AMR_AF=0.072;AFR_AF=0.2542;EUR_AF=0.1272;SAS_AF=0.1196;AA=C|||;VT=SNP
2	212705378	rs72931624	G	C	100	PASS	AC=994;AF=0.198482;AN=5008;NS=2504;DP=20095;EAS_AF=0.256;AMR_AF=0.147;AFR_AF=0.1006;EUR_AF=0.1809;SAS_AF=0.3262;AA=G|||;VT=SNP
2	212705450	rs35390180	A	G	100	PASS	AC=1164;AF=0.232428;AN=5008;NS=2504;DP=18749;EAS_AF=0.256;AMR_AF=0.1513;AFR_AF=0.2262;EUR_AF=0.1819;SAS_AF=0.3262;AA=A|||;VT=SNP
2	212705455	rs56153935	C	A	100	PASS	AC=1164;AF=0.232428;AN=5008;NS=2504;DP=18775;EAS_AF=0.256;AMR_AF=0.1513;AFR_AF=0.2262;EUR_AF=0.1819;SAS_AF=0.3262;AA=C|||;VT=SNP
2	212705597	rs6435677	A	G	100	PASS	AC=3900;AF=0.778754;AN=5008;NS=2504;DP=17862;EAS_AF=0.7183;AMR_AF=0.7853;AFR_AF=0.7337;EUR_AF=0.8559;SAS_AF=0.818;AA=G|||;VT=SNP
2	212706029	rs7589350	T	C	100	PASS	AC=1157;AF=0.23103;AN=5008;NS=2504;DP=14522;EAS_AF=0.256;AMR_AF=0.1513;AFR_AF=0.2262;EUR_AF=0.1819;SAS_AF=0.319;AA=C|||;VT=SNP
2	212706122	rs13000796	T	C	100	PASS	AC=1166;AF=0.232827;AN=5008;NS=2504;DP=14337;EAS_AF=0.2569;AMR_AF=0.1513;AFR_AF=0.2262;EUR_AF=0.1829;SAS_AF=0.3262;AA=C|||;VT=SNP
2	212706128	rs13024515	G	A	100	PASS	AC=1166;AF=0.232827;AN=5008;NS=2504;DP=14381;EAS_AF=0.2569;AMR_AF=0.1513;AFR_AF=0.2262;EUR_AF=0.1829;SAS_AF=0.3262;AA=G|||;VT=SNP
2	212706290	rs991496	A	G	100	PASS	AC=1164;AF=0.232428;AN=5008;NS=2504;DP=13886;EAS_AF=0.256;AMR_AF=0.1513;AFR_AF=0.2262;EUR_AF=0.1819;SAS_AF=0.3262;AA=A|||;VT=SNP
2	212706806	rs991495	A	G	100	PASS	AC=1164;AF=0.232428;AN=5008;NS=2504;DP=16993;EAS_AF=0.256;AMR_AF=0.1513;AFR_AF=0.2262;EUR_AF=0.1819;SAS_AF=0.3262;AA=A|||;VT=SNP
2	212707528	rs4673638	G	T	100	PASS	AC=1164;AF=0.232428;AN=5008;NS=2504;DP=15975;EAS_AF=0.2569;AMR_AF=0.1513;AFR_AF=0.2262;EUR_AF=0.1809;SAS_AF=0.3262;AA=G|||;VT=SNP
2	212708010	rs10497951	A	C	100	PASS	AC=1165;AF=0.232628;AN=5008;NS=2504;DP=18395;EAS_AF=0.256;AMR_AF=0.1527;AFR_AF=0.2262;EUR_AF=0.1819;SAS_AF=0.3262;AA=C|||;VT=SNP
2	212708065	rs1439236	G	A	100	PASS	AC=1187;AF=0.237021;AN=5008;NS=2504;DP=17082;EAS_AF=0.256;AMR_AF=0.1556;AFR_AF=0.2398;EUR_AF=0.1839;SAS_AF=0.3262;AA=A|||;VT=SNP
2	212708712	rs10932406	G	A	100	PASS	AC=1163;AF=0.232228;AN=5008;NS=2504;DP=16692;EAS_AF=0.255;AMR_AF=0.1513;AFR_AF=0.2254;EUR_AF=0.1819;SAS_AF=0.3272;AA=G|||;VT=SNP
2	212708733	rs10932407	T	C	100	PASS	AC=1163;AF=0.232228;AN=5008;NS=2504;DP=16284;EAS_AF=0.255;AMR_AF=0.1513;AFR_AF=0.2254;EUR_AF=0.1819;SAS_AF=0.3272;AA=C|||;VT=SNP
2	212708758	rs10932408	T	A	100	PASS	AC=1163;AF=0.232228;AN=5008;NS=2504;DP=16423;EAS_AF=0.255;AMR_AF=0.1513;AFR_AF=0.2254;EUR_AF=0.1819;SAS_AF=0.3272;AA=A|||;VT=SNP
2	212709028	rs1439235	C	T	100	PASS	AC=994;AF=0.198482;AN=5008;NS=2504;DP=16535;EAS_AF=0.256;AMR_AF=0.147;AFR_AF=0.1006;EUR_AF=0.1809;SAS_AF=0.3262;AA=C|||;VT=SNP
2	212709235	rs1439234	T	A	100	PASS	AC=1164;AF=0.232428;AN=5008;NS=2504;DP=14781;EAS_AF=0.256;AMR_AF=0.1513;AFR_AF=0.2254;EUR_AF=0.1829;SAS_AF=0.3262;AA=A|||;VT=SNP
2	212709299	rs1439233	C	T	100	PASS	AC=1165;AF=0.232628;AN=5008;NS=2504;DP=15583;EAS_AF=0.256;AMR_AF=0.1513;AFR_AF=0.2254;EUR_AF=0.1829;SAS_AF=0.3272;AA=T|||;VT=SNP
2	212709486	rs16847003	T	C	100	PASS	AC=570;AF=0.113818;AN=5008;NS=2504;DP=18340;EAS_AF=0.0456;AMR_AF=0.0504;AFR_AF=0.2163;EUR_AF=0.0905;SAS_AF=0.1145;AA=T|||;VT=SNP
2	212709971	rs13002463	G	A	100	PASS	AC=1165;AF=0.232628;AN=5008;NS=2504;DP=20175;EAS_AF=0.256;AMR_AF=0.1513;AFR_AF=0.2262;EUR_AF=0.1829;SAS_AF=0.3262;AA=A|||;VT=SNP
2	212710146	rs11892696	T	C	100	PASS	AC=1171;AF=0.233826;AN=5008;NS=2504;DP=19646;EAS_AF=0.256;AMR_AF=0.1513;AFR_AF=0.2307;EUR_AF=0.1829;SAS_AF=0.3262;AA=T|||;VT=SNP
2	212710278	rs77669244	T	C	100	PASS	AC=119;AF=0.023762;AN=5008;NS=2504;DP=19067;EAS_AF=0.002;AMR_AF=0.0288;AFR_AF=0.0008;EUR_AF=0.0736;SAS_AF=0.0225;AA=T|||;VT=SNP
2	212710385	rs79612564	T	C	100	PASS	AC=1297;AF=0.258986;AN=5008;NS=2504;DP=19967;EAS_AF=0.4117;AMR_AF=0.3905;AFR_AF=0.034;EUR_AF=0.33;SAS_AF=0.2393;AA=T|||;VT=SNP
2	212710468	rs6435678	G	C	100	PASS	AC=689;AF=0.13758;AN=5008;NS=2504;DP=18715;EAS_AF=0.0407;AMR_AF=0.072;AFR_AF=0.267;EUR_AF=0.1272;SAS_AF=0.1196;AA=G|||;VT=SNP
2	212710522	rs11887198	C	T	100	PASS	AC=1165;AF=0.232628;AN=5008;NS=2504;DP=18396;EAS_AF=0.256;AMR_AF=0.1513;AFR_AF=0.2262;EUR_AF=0.1829;SAS_AF=0.3262;AA=T|||;VT=SNP
2	212710934	rs13400161	A	G	100	PASS	AC=1299;AF=0.259385;AN=5008;NS=2504;DP=16485;EAS_AF=0.4137;AMR_AF=0.3905;AFR_AF=0.034;EUR_AF=0.33;SAS_AF=0.2393;AA=A|||;VT=SNP
2	212711317	rs13022395	A	G	100	PASS	AC=1165;AF=0.232628;AN=5008;NS=2504;DP=16169;EAS_AF=0.255;AMR_AF=0.1513;AFR_AF=0.2269;EUR_AF=0.1829;SAS_AF=0.3262;AA=A|||;VT=SNP
2	212711585	rs13027991	C	T	100	PASS	AC=1165;AF=0.232628;AN=5008;NS=2504;DP=19112;EAS_AF=0.256;AMR_AF=0.1513;AFR_AF=0.2262;EUR_AF=0.1829;SAS_AF=0.3262;AA=T|||;VT=SNP
2	212711809	rs11903196	C	T	100	PASS	AC=1165;AF=0.232628;AN=5008;NS=2504;DP=17594;EAS_AF=0.256;AMR_AF=0.1513;AFR_AF=0.2262;EUR_AF=0.1829;SAS_AF=0.3262;AA=C|||;VT=SNP
2	212712277	rs10804201	C	T	100	PASS	AC=1165;AF=0.232628;AN=5008;NS=2504;DP=18476;EAS_AF=0.256;AMR_AF=0.1513;AFR_AF=0.2262;EUR_AF=0.1829;SAS_AF=0.3262;AA=C|||;VT=SNP
2	212712383	rs10932409	G	A	100	PASS	AC=1165;AF=0.232628;AN=5008;NS=2504;DP=17052;EAS_AF=0.256;AMR_AF=0.1513;AFR_AF=0.2262;EUR_AF=0.1829;SAS_AF=0.3262;AA=A|||;VT=SNP
2	212712611	rs10932410	G	C	100	PASS	AC=1165;AF=0.232628;AN=5008;NS=2504;DP=18089;EAS_AF=0.2569;AMR_AF=0.1513;AFR_AF=0.2262;EUR_AF=0.1819;SAS_AF=0.3262;AA=C|||;VT=SNP
2	212712835	rs13407198	A	G	100	PASS	AC=1289;AF=0.257388;AN=5008;NS=2504;DP=17762;EAS_AF=0.4117;AMR_AF=0.3833;AFR_AF=0.034;EUR_AF=0.327;SAS_AF=0.2393;AA=A|||;VT=SNP
2	212712891	rs62184495	C	T	100	PASS	AC=690;AF=0.13778;AN=5008;NS=2504;DP=17813;EAS_AF=0.0397;AMR_AF=0.0749;AFR_AF=0.27;EUR_AF=0.1272;SAS_AF=0.1155;AA=C|||;VT=SNP
2	212712950	rs13035912	C	A	100	PASS	AC=1167;AF=0.233027;AN=5008;NS=2504;DP=18929;EAS_AF=0.2579;AMR_AF=0.1513;AFR_AF=0.2262;EUR_AF=0.1829;SAS_AF=0.3262;AA=c|||;VT=SNP
2	212712967	rs13012677	T	G	100	PASS	AC=1165;AF=0.232628;AN=5008;NS=2504;DP=19226;EAS_AF=0.256;AMR_AF=0.1513;AFR_AF=0.2262;EUR_AF=0.1829;SAS_AF=0.3262;AA=G|||;VT=SNP
2	212713085	rs36103201	T	C	100	PASS	AC=1171;AF=0.233826;AN=5008;NS=2504;DP=20050;EAS_AF=0.256;AMR_AF=0.1513;AFR_AF=0.2307;EUR_AF=0.1829;SAS_AF=0.3262;AA=C|||;VT=SNP
2	212713254	rs13013325	T	C	100	PASS	AC=1171;AF=0.233826;AN=5008;NS=2504;DP=19615;EAS_AF=0.256;AMR_AF=0.1513;AFR_AF=0.2307;EUR_AF=0.1829;SAS_AF=0.3262;AA=C|||;VT=SNP
2	212714088	rs16847033	T	C	100	PASS	AC=1619;AF=0.323283;AN=5008;NS=2504;DP=15261;EAS_AF=0.4187;AMR_AF=0.4957;AFR_AF=0.0431;EUR_AF=0.4771;SAS_AF=0.3231;AA=T|||;VT=SNP
2	212714645	rs12999352	A	G	100	PASS	AC=1172;AF=0.234026;AN=5008;NS=2504;DP=17702;EAS_AF=0.256;AMR_AF=0.1513;AFR_AF=0.2315;EUR_AF=0.1829;SAS_AF=0.3262;AA=G|||;VT=SNP
2	212714953	rs1439254	G	T	100	PASS	AC=1166;AF=0.232827;AN=5008;NS=2504;DP=16968;EAS_AF=0.256;AMR_AF=0.1513;AFR_AF=0.2269;EUR_AF=0.1829;SAS_AF=0.3262;AA=T|||;VT=SNP
2	212714988	rs768692	G	A	100	PASS	AC=1275;AF=0.254593;AN=5008;NS=2504;DP=16538;EAS_AF=0.4067;AMR_AF=0.3804;AFR_AF=0.0303;EUR_AF=0.327;SAS_AF=0.2372;AA=G|||;VT=SNP
2	212715410	rs1159709	T	C	100	PASS	AC=3899;AF=0.778554;AN=5008;NS=2504;DP=16025;EAS_AF=0.7163;AMR_AF=0.7752;AFR_AF=0.739;EUR_AF=0.8549;SAS_AF=0.82;AA=C|||;VT=SNP
2	212715569	rs11897503	A	C	100	PASS	AC=1172;AF=0.234026;AN=5008;NS=2504;DP=16360;EAS_AF=0.256;AMR_AF=0.1513;AFR_AF=0.2315;EUR_AF=0.1829;SAS_AF=0.3262;AA=C|||;VT=SNP
2	212715651	rs11887945	G	C	100	PASS	AC=1172;AF=0.234026;AN=5008;NS=2504;DP=15953;EAS_AF=0.256;AMR_AF=0.1513;AFR_AF=0.2315;EUR_AF=0.1829;SAS_AF=0.3262;AA=G|||;VT=SNP
2	212715961	rs11888019	C	G	100	PASS	AC=1172;AF=0.234026;AN=5008;NS=2504;DP=15387;EAS_AF=0.256;AMR_AF=0.1513;AFR_AF=0.2315;EUR_AF=0.1829;SAS_AF=0.3262;AA=G|||;VT=SNP
2	212716180	rs16825018	T	A	100	PASS	AC=1172;AF=0.234026;AN=5008;NS=2504;DP=14778;EAS_AF=0.256;AMR_AF=0.1513;AFR_AF=0.2315;EUR_AF=0.1829;SAS_AF=0.3262;AA=A|||;VT=SNP
2	212716539	rs55705050	G	T	100	PASS	AC=1173;AF=0.234225;AN=5008;NS=2504;DP=16136;EAS_AF=0.256;AMR_AF=0.1513;AFR_AF=0.2322;EUR_AF=0.1829;SAS_AF=0.3262;AA=a|||;VT=SNP
2	212716689	rs13409698	T	C	100	PASS	AC=1290;AF=0.257588;AN=5008;NS=2504;DP=16150;EAS_AF=0.4117;AMR_AF=0.3833;AFR_AF=0.034;EUR_AF=0.329;SAS_AF=0.2382;AA=T|||;VT=SNP
2	212717032	rs7570078	A	G	100	PASS	AC=1174;AF=0.234425;AN=5008;NS=2504;DP=16492;EAS_AF=0.256;AMR_AF=0.1513;AFR_AF=0.233;EUR_AF=0.1829;SAS_AF=0.3262;AA=G|||;VT=SNP
2	212717215	rs1439253	G	A	100	PASS	AC=1998;AF=0.398962;AN=5008;NS=2504;DP=17028;EAS_AF=0.4504;AMR_AF=0.4582;AFR_AF=0.3192;EUR_AF=0.4553;SAS_AF=0.3538;AA=G|||;VT=SNP
2	212717654	rs4673639	T	C	100	PASS	AC=1173;AF=0.234225;AN=5008;NS=2504;DP=18637;EAS_AF=0.256;AMR_AF=0.1513;AFR_AF=0.2322;EUR_AF=0.1829;SAS_AF=0.3262;AA=C|||;VT=SNP
2	212717757	rs16847063	G	A	100	PASS	AC=1297;AF=0.258986;AN=5008;NS=2504;DP=19457;EAS_AF=0.4117;AMR_AF=0.3818;AFR_AF=0.0424;EUR_AF=0.328;SAS_AF=0.2362;AA=G|||;VT=SNP
2	212717793	rs57053115	G	A	100	PASS	AC=688;AF=0.13738;AN=5008;NS=2504;DP=18799;EAS_AF=0.0427;AMR_AF=0.072;AFR_AF=0.2678;EUR_AF=0.1272;SAS_AF=0.1155;AA=G|||;VT=SNP
2	212717999	rs16847065	A	G	100	PASS	AC=1158;AF=0.23123;AN=5008;NS=2504;DP=20301;EAS_AF=0.256;AMR_AF=0.1513;AFR_AF=0.2209;EUR_AF=0.1829;SAS_AF=0.3262;AA=A|||;VT=SNP
2	212718138	rs60088784	C	T	100	PASS	AC=676;AF=0.134984;AN=5008;NS=2504;DP=19713;EAS_AF=0.0397;AMR_AF=0.072;AFR_AF=0.261;EUR_AF=0.1272;SAS_AF=0.1155;AA=C|||;VT=SNP
2	212718144	rs11687449	T	C	100	PASS	AC=1300;AF=0.259585;AN=5008;NS=2504;DP=19632;EAS_AF=0.4127;AMR_AF=0.3818;AFR_AF=0.0424;EUR_AF=0.328;SAS_AF=0.2382;AA=T|||;VT=SNP
2	212718277	rs12998554	T	C	100	PASS	AC=1159;AF=0.23143;AN=5008;NS=2504;DP=19026;EAS_AF=0.256;AMR_AF=0.1513;AFR_AF=0.2216;EUR_AF=0.1829;SAS_AF=0.3262;AA=T|||;VT=SNP
2	212718367	rs13021925	A	G	100	PASS	AC=1159;AF=0.23143;AN=5008;NS=2504;DP=19951;EAS_AF=0.256;AMR_AF=0.1513;AFR_AF=0.2216;EUR_AF=0.1829;SAS_AF=0.3262;AA=A|||;VT=SNP
2	212718480	rs13022306	C	T	100	PASS	AC=1105;AF=0.220647;AN=5008;NS=2504;DP=19582;EAS_AF=0.2034;AMR_AF=0.1513;AFR_AF=0.2216;EUR_AF=0.1819;SAS_AF=0.3262;AA=T|||;VT=SNP
2	212718609	rs16847079	T	C	100	PASS	AC=1158;AF=0.23123;AN=5008;NS=2504;DP=18759;EAS_AF=0.256;AMR_AF=0.1513;AFR_AF=0.2209;EUR_AF=0.1829;SAS_AF=0.3262;AA=C|||;VT=SNP
2	212718670	rs16847082	T	C	100	PASS	AC=999;AF=0.199481;AN=5008;NS=2504;DP=17988;EAS_AF=0.256;AMR_AF=0.147;AFR_AF=0.1036;EUR_AF=0.1819;SAS_AF=0.3262;AA=T|||;VT=SNP
2	212718757	rs13027737	C	T	100	PASS	AC=1104;AF=0.220447;AN=5008;NS=2504;DP=17808;EAS_AF=0.2034;AMR_AF=0.1513;AFR_AF=0.2209;EUR_AF=0.1819;SAS_AF=0.3262;AA=T|||;VT=SNP
2	212718879	rs13004671	T	C	100	PASS	AC=1161;AF=0.231829;AN=5008;NS=2504;DP=16916;EAS_AF=0.256;AMR_AF=0.1527;AFR_AF=0.2209;EUR_AF=0.1829;SAS_AF=0.3282;AA=C|||;VT=SNP
2	212718916	rs35784340	T	C	100	PASS	AC=1161;AF=0.231829;AN=5008;NS=2504;DP=17174;EAS_AF=0.256;AMR_AF=0.1527;AFR_AF=0.2209;EUR_AF=0.1829;SAS_AF=0.3282;AA=C|||;VT=SNP
2	212718919	rs35369140	G	A	100	PASS	AC=1161;AF=0.231829;AN=5008;NS=2504;DP=17116;EAS_AF=0.256;AMR_AF=0.1527;AFR_AF=0.2209;EUR_AF=0.1829;SAS_AF=0.3282;AA=A|||;VT=SNP
2	212718976	rs16847087	A	G	100	PASS	AC=1161;AF=0.231829;AN=5008;NS=2504;DP=17174;EAS_AF=0.256;AMR_AF=0.1527;AFR_AF=0.2209;EUR_AF=0.1829;SAS_AF=0.3282;AA=A|||;VT=SNP
2	212718984	rs7577632	A	G	100	PASS	AC=600;AF=0.119808;AN=5008;NS=2504;DP=17213;EAS_AF=0.0675;AMR_AF=0.0504;AFR_AF=0.2216;EUR_AF=0.0915;SAS_AF=0.1145;AA=A|||;VT=SNP
2	212719187	rs56090788	C	A	100	PASS	AC=1163;AF=0.232228;AN=5008;NS=2504;DP=19083;EAS_AF=0.255;AMR_AF=0.1499;AFR_AF=0.2231;EUR_AF=0.1849;SAS_AF=0.3282;AA=c|||;VT=SNP
2	212719188	rs56252609	C	A	100	PASS	AC=1163;AF=0.232228;AN=5008;NS=2504;DP=19165;EAS_AF=0.255;AMR_AF=0.1499;AFR_AF=0.2231;EUR_AF=0.1849;SAS_AF=0.3282;AA=C|||;VT=SNP
2	212719203	rs13028597	A	G	100	PASS	AC=1163;AF=0.232228;AN=5008;NS=2504;DP=19208;EAS_AF=0.256;AMR_AF=0.1513;AFR_AF=0.2231;EUR_AF=0.1829;SAS_AF=0.3282;AA=G|||;VT=SNP
2	212719231	rs13029161	G	C	100	PASS	AC=1163;AF=0.232228;AN=5008;NS=2504;DP=18512;EAS_AF=0.255;AMR_AF=0.1499;AFR_AF=0.2231;EUR_AF=0.1849;SAS_AF=0.3282;AA=G|||;VT=SNP
2	212719368	rs13029024	C	T	100	PASS	AC=1104;AF=0.220447;AN=5008;NS=2504;DP=19534;EAS_AF=0.2034;AMR_AF=0.1513;AFR_AF=0.2209;EUR_AF=0.1819;SAS_AF=0.3262;AA=C|||;VT=SNP
2	212719850	rs11893981	C	T	100	PASS	AC=1103;AF=0.220248;AN=5008;NS=2504;DP=18347;EAS_AF=0.2034;AMR_AF=0.1513;AFR_AF=0.2209;EUR_AF=0.1819;SAS_AF=0.3252;AA=T|||;VT=SNP
2	212720039	rs72931675	T	C	100	PASS	AC=1109;AF=0.221446;AN=5008;NS=2504;DP=17108;EAS_AF=0.2034;AMR_AF=0.1513;AFR_AF=0.2254;EUR_AF=0.1809;SAS_AF=0.3262;AA=T|||;VT=SNP
2	212720041	rs72931678	C	T	100	PASS	AC=1109;AF=0.221446;AN=5008;NS=2504;DP=17172;EAS_AF=0.2034;AMR_AF=0.1513;AFR_AF=0.2254;EUR_AF=0.1809;SAS_AF=0.3262;AA=T|||;VT=SNP
2	212720182	rs62184497	C	T	100	PASS	AC=674;AF=0.134585;AN=5008;NS=2504;DP=17243;EAS_AF=0.0397;AMR_AF=0.072;AFR_AF=0.2595;EUR_AF=0.1272;SAS_AF=0.1155;AA=C|||;VT=SNP
2	212720581	rs12621282	T	A	100	PASS	AC=1166;AF=0.232827;AN=5008;NS=2504;DP=16183;EAS_AF=0.2569;AMR_AF=0.1527;AFR_AF=0.2254;EUR_AF=0.1829;SAS_AF=0.3262;AA=A|||;VT=SNP
2	212720739	rs12613767	C	T	100	PASS	AC=1111;AF=0.221845;AN=5008;NS=2504;DP=14563;EAS_AF=0.2044;AMR_AF=0.1513;AFR_AF=0.2254;EUR_AF=0.1819;SAS_AF=0.3262;AA=T|||;VT=SNP
2	212721408	rs11898491	A	G	100	PASS	AC=1147;AF=0.229034;AN=5008;NS=2504;DP=11241;EAS_AF=0.2569;AMR_AF=0.1499;AFR_AF=0.2141;EUR_AF=0.1809;SAS_AF=0.3262;AA=G|||;VT=SNP
2	212721578	rs7565912	A	C	100	PASS	AC=1141;AF=0.227835;AN=5008;NS=2504;DP=12476;EAS_AF=0.2569;AMR_AF=0.1499;AFR_AF=0.2095;EUR_AF=0.1809;SAS_AF=0.3262;AA=A|||;VT=SNP
2	212721645	rs7592726	G	A	100	PASS	AC=1142;AF=0.228035;AN=5008;NS=2504;DP=12312;EAS_AF=0.2569;AMR_AF=0.1499;AFR_AF=0.2103;EUR_AF=0.1809;SAS_AF=0.3262;AA=A|||;VT=SNP
2	212721817	rs7595501	G	T	100	PASS	AC=1141;AF=0.227835;AN=5008;NS=2504;DP=10941;EAS_AF=0.2569;AMR_AF=0.1499;AFR_AF=0.2095;EUR_AF=0.1809;SAS_AF=0.3262;AA=T|||;VT=SNP
2	212721941	rs7595439	C	T	100	PASS	AC=1093;AF=0.218251;AN=5008;NS=2504;DP=12079;EAS_AF=0.2044;AMR_AF=0.1499;AFR_AF=0.2141;EUR_AF=0.1799;SAS_AF=0.3262;AA=C|||;VT=SNP
2	212722617	rs35096020	C	T	100	PASS	AC=1085;AF=0.216653;AN=5008;NS=2504;DP=19380;EAS_AF=0.2034;AMR_AF=0.1499;AFR_AF=0.208;EUR_AF=0.1799;SAS_AF=0.3272;AA=c|||;VT=SNP
2	212722625	rs5006043	G	A	100	PASS	AC=1141;AF=0.227835;AN=5008;NS=2504;DP=19637;EAS_AF=0.2579;AMR_AF=0.1499;AFR_AF=0.208;EUR_AF=0.1809;SAS_AF=0.3272;AA=A|||;VT=SNP
2	212722633	rs5006044	A	G	100	PASS	AC=1141;AF=0.227835;AN=5008;NS=2504;DP=19803;EAS_AF=0.2579;AMR_AF=0.1499;AFR_AF=0.208;EUR_AF=0.1809;SAS_AF=0.3272;AA=A|||;VT=SNP
2	212722882	rs984776	G	A	100	PASS	AC=1141;AF=0.227835;AN=5008;NS=2504;DP=20193;EAS_AF=0.2569;AMR_AF=0.1499;AFR_AF=0.2095;EUR_AF=0.1809;SAS_AF=0.3262;AA=A|||;VT=SNP
2	212722901	rs984775	C	A	100	PASS	AC=1141;AF=0.227835;AN=5008;NS=2504;DP=20056;EAS_AF=0.2569;AMR_AF=0.1499;AFR_AF=0.2095;EUR_AF=0.1809;SAS_AF=0.3262;AA=A|||;VT=SNP
2	212722909	rs984774	C	G	100	PASS	AC=1142;AF=0.228035;AN=5008;NS=2504;DP=19600;EAS_AF=0.2569;AMR_AF=0.1499;AFR_AF=0.2095;EUR_AF=0.1809;SAS_AF=0.3272;AA=c|||;VT=SNP
2	212722915	rs1025753	G	T	100	PASS	AC=1289;AF=0.257388;AN=5008;NS=2504;DP=19636;EAS_AF=0.4018;AMR_AF=0.3804;AFR_AF=0.0454;EUR_AF=0.327;SAS_AF=0.2362;AA=G|||;VT=SNP
2	212722988	rs16847102	G	A	100	PASS	AC=698;AF=0.139377;AN=5008;NS=2504;DP=19159;EAS_AF=0.0417;AMR_AF=0.0735;AFR_AF=0.27;EUR_AF=0.1292;SAS_AF=0.1207;AA=G|||;VT=SNP
2	212723026	rs984773	T	C	100	PASS	AC=1166;AF=0.232827;AN=5008;NS=2504;DP=19800;EAS_AF=0.2569;AMR_AF=0.1542;AFR_AF=0.2141;EUR_AF=0.1938;SAS_AF=0.3292;AA=T|||;VT=SNP
2	212723358	rs10497952	G	A	100	PASS	AC=1119;AF=0.223442;AN=5008;NS=2504;DP=14839;EAS_AF=0.2202;AMR_AF=0.1513;AFR_AF=0.2201;EUR_AF=0.1799;SAS_AF=0.3272;AA=A|||;VT=SNP
2	212723459	rs1025752	T	C	100	PASS	AC=2164;AF=0.432109;AN=5008;NS=2504;DP=17927;EAS_AF=0.502;AMR_AF=0.4611;AFR_AF=0.382;EUR_AF=0.4612;SAS_AF=0.3773;AA=T|||;VT=SNP
2	212723516	rs2017322	C	T	100	PASS	AC=3922;AF=0.783147;AN=5008;NS=2504;DP=16289;EAS_AF=0.7133;AMR_AF=0.7738;AFR_AF=0.761;EUR_AF=0.8529;SAS_AF=0.82;AA=T|||;VT=SNP
2	212723571	rs12615835	G	A	100	PASS	AC=1080;AF=0.215655;AN=5008;NS=2504;DP=15699;EAS_AF=0.2034;AMR_AF=0.1499;AFR_AF=0.2042;EUR_AF=0.1809;SAS_AF=0.3262;AA=G|||;VT=SNP
2	212723579	rs12615786	C	G	100	PASS	AC=1086;AF=0.216853;AN=5008;NS=2504;DP=16113;EAS_AF=0.2034;AMR_AF=0.1499;AFR_AF=0.2095;EUR_AF=0.1799;SAS_AF=0.3262;AA=C|||;VT=SNP
2	212724241	rs7564307	T	C	100	PASS	AC=3968;AF=0.792332;AN=5008;NS=2504;DP=16290;EAS_AF=0.7153;AMR_AF=0.7795;AFR_AF=0.7897;EUR_AF=0.8549;SAS_AF=0.82;AA=C|||;VT=SNP
2	212724256	rs56099236	A	G	100	PASS	AC=1144;AF=0.228435;AN=5008;NS=2504;DP=16373;EAS_AF=0.2569;AMR_AF=0.1499;AFR_AF=0.2118;EUR_AF=0.1809;SAS_AF=0.3262;AA=A|||;VT=SNP
2	212724285	rs59950044	A	C	100	PASS	AC=1145;AF=0.228634;AN=5008;NS=2504;DP=16439;EAS_AF=0.2579;AMR_AF=0.1499;AFR_AF=0.2118;EUR_AF=0.1809;SAS_AF=0.3262;AA=A|||;VT=SNP
2	212724566	rs55840080	A	G	100	PASS	AC=1143;AF=0.228235;AN=5008;NS=2504;DP=17949;EAS_AF=0.2579;AMR_AF=0.1499;AFR_AF=0.2103;EUR_AF=0.1809;SAS_AF=0.3262;AA=A|||;VT=SNP
2	212724670	rs56405621	G	A	100	PASS	AC=1142;AF=0.228035;AN=5008;NS=2504;DP=19223;EAS_AF=0.2569;AMR_AF=0.1499;AFR_AF=0.2103;EUR_AF=0.1809;SAS_AF=0.3262;AA=A|||;VT=SNP
2	212724744	rs56040753	T	G	100	PASS	AC=1143;AF=0.228235;AN=5008;NS=2504;DP=17855;EAS_AF=0.2579;AMR_AF=0.1499;AFR_AF=0.2103;EUR_AF=0.1809;SAS_AF=0.3262;AA=G|||;VT=SNP
2	212724758	rs55811259	G	T	100	PASS	AC=1143;AF=0.228235;AN=5008;NS=2504;DP=17617;EAS_AF=0.2579;AMR_AF=0.1499;AFR_AF=0.2103;EUR_AF=0.1809;SAS_AF=0.3262;AA=G|||;VT=SNP
2	212724924	rs35746469	G	T	100	PASS	AC=942;AF=0.188099;AN=5008;NS=2504;DP=18039;EAS_AF=0.2569;AMR_AF=0.1441;AFR_AF=0.0643;EUR_AF=0.1779;SAS_AF=0.3262;AA=G|||;VT=SNP
2	212724938	rs13033050	A	G	100	PASS	AC=1142;AF=0.228035;AN=5008;NS=2504;DP=18013;EAS_AF=0.2569;AMR_AF=0.1499;AFR_AF=0.2103;EUR_AF=0.1809;SAS_AF=0.3262;AA=A|||;VT=SNP
2	212725021	rs13033279	A	C	100	PASS	AC=1142;AF=0.228035;AN=5008;NS=2504;DP=18383;EAS_AF=0.2569;AMR_AF=0.1499;AFR_AF=0.2103;EUR_AF=0.1809;SAS_AF=0.3262;AA=A|||;VT=SNP
2	212725431	rs13034674	G	C	100	PASS	AC=977;AF=0.195088;AN=5008;NS=2504;DP=11184;EAS_AF=0.2569;AMR_AF=0.1427;AFR_AF=0.0923;EUR_AF=0.1779;SAS_AF=0.3252;AA=G|||;VT=SNP
2	212725458	rs13011062	T	C	100	PASS	AC=1083;AF=0.216254;AN=5008;NS=2504;DP=10278;EAS_AF=0.2044;AMR_AF=0.147;AFR_AF=0.2103;EUR_AF=0.1779;SAS_AF=0.3252;AA=G|||;VT=SNP
2	212726188	rs72933704	G	A	100	PASS	AC=927;AF=0.185104;AN=5008;NS=2504;DP=11325;EAS_AF=0.2034;AMR_AF=0.1455;AFR_AF=0.0923;EUR_AF=0.1789;SAS_AF=0.3262;AA=G|||;VT=SNP
2	212726369	rs12991164	A	G	100	PASS	AC=1140;AF=0.227636;AN=5008;NS=2504;DP=15622;EAS_AF=0.256;AMR_AF=0.1499;AFR_AF=0.2095;EUR_AF=0.1809;SAS_AF=0.3262;AA=A|||;VT=SNP
2	212726383	rs12991661	G	A	100	PASS	AC=1085;AF=0.216653;AN=5008;NS=2504;DP=15041;EAS_AF=0.2034;AMR_AF=0.1499;AFR_AF=0.2095;EUR_AF=0.1799;SAS_AF=0.3252;AA=A|||;VT=SNP
2	212726510	rs12992022	G	A	100	PASS	AC=1083;AF=0.216254;AN=5008;NS=2504;DP=15165;EAS_AF=0.2034;AMR_AF=0.1499;AFR_AF=0.208;EUR_AF=0.1799;SAS_AF=0.3252;AA=A|||;VT=SNP
2	212726694	rs12996976	A	G	100	PASS	AC=1194;AF=0.238419;AN=5008;NS=2504;DP=15592;EAS_AF=0.256;AMR_AF=0.1513;AFR_AF=0.2496;EUR_AF=0.1809;SAS_AF=0.3262;AA=A|||;VT=SNP
2	212726962	rs62184498	C	T	100	PASS	AC=265;AF=0.0529153;AN=5008;NS=2504;DP=14647;EAS_AF=0.0397;AMR_AF=0.0346;AFR_AF=0.0038;EUR_AF=0.0855;SAS_AF=0.1125;AA=C|||;VT=SNP
2	212726963	rs983562	G	A	100	PASS	AC=1146;AF=0.228834;AN=5008;NS=2504;DP=14632;EAS_AF=0.256;AMR_AF=0.1499;AFR_AF=0.2103;EUR_AF=0.1849;SAS_AF=0.3272;AA=G|||;VT=SNP
2	212727053	rs983563	T	C	100	PASS	AC=1199;AF=0.239417;AN=5008;NS=2504;DP=16220;EAS_AF=0.2569;AMR_AF=0.1513;AFR_AF=0.2496;EUR_AF=0.1849;SAS_AF=0.3262;AA=T|||;VT=SNP
2	212727115	rs983564	G	A	100	PASS	AC=3900;AF=0.778754;AN=5008;NS=2504;DP=15487;EAS_AF=0.7123;AMR_AF=0.7781;AFR_AF=0.7617;EUR_AF=0.8539;SAS_AF=0.7935;AA=A|||;VT=SNP
2	212727178	rs983566	A	C	100	PASS	AC=1219;AF=0.243411;AN=5008;NS=2504;DP=14960;EAS_AF=0.255;AMR_AF=0.1499;AFR_AF=0.2648;EUR_AF=0.1849;SAS_AF=0.3292;AA=C|||;VT=SNP
2	212727379	rs11896997	G	A	100	PASS	AC=1142;AF=0.228035;AN=5008;NS=2504;DP=16992;EAS_AF=0.2569;AMR_AF=0.1499;AFR_AF=0.2103;EUR_AF=0.1809;SAS_AF=0.3262;AA=G|||;VT=SNP
2	212727397	rs115613109	T	C	100	PASS	AC=26;AF=0.00519169;AN=5008;NS=2504;DP=17391;EAS_AF=0.002;AMR_AF=0.0029;AFR_AF=0;EUR_AF=0.0169;SAS_AF=0.0051;AA=T|||;VT=SNP
2	212727841	rs1968533	A	C	100	PASS	AC=1298;AF=0.259185;AN=5008;NS=2504;DP=21353;EAS_AF=0.4058;AMR_AF=0.3818;AFR_AF=0.0439;EUR_AF=0.331;SAS_AF=0.2382;AA=A|||;VT=SNP
2	212727908	rs62184499	C	T	100	PASS	AC=690;AF=0.13778;AN=5008;NS=2504;DP=21959;EAS_AF=0.0397;AMR_AF=0.0735;AFR_AF=0.2693;EUR_AF=0.1292;SAS_AF=0.1155;AA=C|||;VT=SNP
2	212728185	rs12694254	T	G	100	PASS	AC=1581;AF=0.315695;AN=5008;NS=2504;DP=21021;EAS_AF=0.2688;AMR_AF=0.2637;AFR_AF=0.292;EUR_AF=0.336;SAS_AF=0.4121;AA=G|||;VT=SNP
2	212728324	rs13031717	T	C	100	PASS	AC=1583;AF=0.316094;AN=5008;NS=2504;DP=19315;EAS_AF=0.2718;AMR_AF=0.2637;AFR_AF=0.292;EUR_AF=0.335;SAS_AF=0.4121;AA=C|||;VT=SNP
2	212728334	rs7565414	C	A	100	PASS	AC=690;AF=0.13778;AN=5008;NS=2504;DP=18889;EAS_AF=0.0407;AMR_AF=0.0735;AFR_AF=0.2678;EUR_AF=0.1252;SAS_AF=0.1207;AA=C|||;VT=SNP
2	212728764	rs13011709	G	C	100	PASS	AC=1572;AF=0.313898;AN=5008;NS=2504;DP=15866;EAS_AF=0.2698;AMR_AF=0.2637;AFR_AF=0.2859;EUR_AF=0.334;SAS_AF=0.4121;AA=G|||;VT=SNP
2	212729377	rs11679499	A	T	100	PASS	AC=1493;AF=0.298123;AN=5008;NS=2504;DP=19267;EAS_AF=0.2163;AMR_AF=0.2248;AFR_AF=0.292;EUR_AF=0.328;SAS_AF=0.4121;AA=T|||;VT=SNP
2	212730211	rs12995958	T	C	100	PASS	AC=1396;AF=0.278754;AN=5008;NS=2504;DP=14060;EAS_AF=0.2153;AMR_AF=0.2219;AFR_AF=0.2156;EUR_AF=0.334;SAS_AF=0.4131;AA=T|||;VT=SNP
2	212730932	rs12471775	C	T	100	PASS	AC=1349;AF=0.269369;AN=5008;NS=2504;DP=14414;EAS_AF=0.2103;AMR_AF=0.2219;AFR_AF=0.1891;EUR_AF=0.329;SAS_AF=0.411;AA=C|||;VT=SNP
2	212730936	rs7609351	C	A	100	PASS	AC=3898;AF=0.778355;AN=5008;NS=2504;DP=14533;EAS_AF=0.7093;AMR_AF=0.7709;AFR_AF=0.7511;EUR_AF=0.8539;SAS_AF=0.8139;AA=A|||;VT=SNP
2	212731514	rs16847122	C	T	100	PASS	AC=1026;AF=0.204872;AN=5008;NS=2504;DP=15335;EAS_AF=0.1974;AMR_AF=0.1124;AFR_AF=0.1899;EUR_AF=0.1789;SAS_AF=0.3252;AA=T|||;VT=SNP
2	212732128	rs12996321	G	A	100	PASS	AC=969;AF=0.19349;AN=5008;NS=2504;DP=16773;EAS_AF=0.1974;AMR_AF=0.1081;AFR_AF=0.1483;EUR_AF=0.1789;SAS_AF=0.3262;AA=A|||;VT=SNP
2	212732582	rs16847131	T	C	100	PASS	AC=739;AF=0.147564;AN=5008;NS=2504;DP=19912;EAS_AF=0.0437;AMR_AF=0.0764;AFR_AF=0.2988;EUR_AF=0.1302;SAS_AF=0.1186;AA=T|||;VT=SNP
2	212733164	rs13002674	A	G	100	PASS	AC=956;AF=0.190895;AN=5008;NS=2504;DP=18765;EAS_AF=0.2579;AMR_AF=0.1066;AFR_AF=0.0923;EUR_AF=0.1799;SAS_AF=0.3262;AA=A|||;VT=SNP
2	212733454	rs13003524	C	T	100	PASS	AC=974;AF=0.194489;AN=5008;NS=2504;DP=17125;EAS_AF=0.1984;AMR_AF=0.1081;AFR_AF=0.152;EUR_AF=0.1789;SAS_AF=0.3252;AA=T|||;VT=SNP
2	212736394	rs16847152	T	C	100	PASS	AC=2739;AF=0.546925;AN=5008;NS=2504;DP=16942;EAS_AF=0.5357;AMR_AF=0.6398;AFR_AF=0.4841;EUR_AF=0.6352;SAS_AF=0.4867;AA=T|||;VT=SNP
2	212737144	rs1439252	G	A	100	PASS	AC=1539;AF=0.307308;AN=5008;NS=2504;DP=14808;EAS_AF=0.496;AMR_AF=0.4726;AFR_AF=0.0522;EUR_AF=0.4085;SAS_AF=0.2362;AA=G|||;VT=SNP
2	212737233	rs12470608	A	G	100	PASS	AC=478;AF=0.0954473;AN=5008;NS=2504;DP=15606;EAS_AF=0.0486;AMR_AF=0.1167;AFR_AF=0.0719;EUR_AF=0.17;SAS_AF=0.0838;AA=A|||;VT=SNP
2	212737418	rs12466874	T	C	100	PASS	AC=2402;AF=0.479633;AN=5008;NS=2504;DP=14101;EAS_AF=0.2391;AMR_AF=0.3084;AFR_AF=0.7224;EUR_AF=0.4493;SAS_AF=0.5521;AA=C|||;VT=SNP
2	212738678	rs16847157	A	T	100	PASS	AC=572;AF=0.114217;AN=5008;NS=2504;DP=15664;EAS_AF=0.1696;AMR_AF=0.1571;AFR_AF=0.1097;EUR_AF=0.0477;SAS_AF=0.1012;AA=A|||;VT=SNP
2	212738902	rs9288443	G	A	100	PASS	AC=3846;AF=0.767971;AN=5008;NS=2504;DP=15535;EAS_AF=0.7173;AMR_AF=0.7752;AFR_AF=0.7352;EUR_AF=0.8529;SAS_AF=0.772;AA=A|||;VT=SNP
2	212739554	rs16847160	A	T	100	PASS	AC=921;AF=0.183906;AN=5008;NS=2504;DP=16578;EAS_AF=0.25;AMR_AF=0.1556;AFR_AF=0.0371;EUR_AF=0.1849;SAS_AF=0.3333;AA=A|||;VT=SNP
2	212739861	rs13390226	G	A	100	PASS	AC=594;AF=0.11861;AN=5008;NS=2504;DP=14846;EAS_AF=0.0327;AMR_AF=0.0389;AFR_AF=0.2625;EUR_AF=0.0577;SAS_AF=0.1319;AA=G|||;VT=SNP
2	212742029	rs36103884	C	T	100	PASS	AC=386;AF=0.0770767;AN=5008;NS=2504;DP=18211;EAS_AF=0.0476;AMR_AF=0.1095;AFR_AF=0.0083;EUR_AF=0.169;SAS_AF=0.0828;AA=C|||;VT=SNP
2	212743299	rs12986524	A	G	100	PASS	AC=2413;AF=0.481829;AN=5008;NS=2504;DP=14572;EAS_AF=0.3313;AMR_AF=0.3473;AFR_AF=0.6437;EUR_AF=0.4483;SAS_AF=0.5481;AA=G|||;VT=SNP
2	212744099	rs73071355	C	G	100	PASS	AC=1060;AF=0.211661;AN=5008;NS=2504;DP=17331;EAS_AF=0.0685;AMR_AF=0.1542;AFR_AF=0.3805;EUR_AF=0.2455;SAS_AF=0.137;AA=C|||;VT=SNP
2	212744186	rs2068401	C	T	100	PASS	AC=2526;AF=0.504393;AN=5008;NS=2504;DP=16812;EAS_AF=0.2659;AMR_AF=0.3646;AFR_AF=0.6853;EUR_AF=0.5308;SAS_AF=0.5777;AA=T|||;VT=SNP
2	212745388	rs1898844	C	G	100	PASS	AC=579;AF=0.115615;AN=5008;NS=2504;DP=19766;EAS_AF=0.0218;AMR_AF=0.0922;AFR_AF=0.2307;EUR_AF=0.1312;SAS_AF=0.0573;AA=g|||;VT=SNP
2	212745587	rs34429569	T	C	100	PASS	AC=744;AF=0.148562;AN=5008;NS=2504;DP=20069;EAS_AF=0.248;AMR_AF=0.134;AFR_AF=0.0068;EUR_AF=0.1014;SAS_AF=0.2965;AA=t|||;VT=SNP
2	212746350	rs1115940	C	T	100	PASS	AC=1775;AF=0.354433;AN=5008;NS=2504;DP=13501;EAS_AF=0.3938;AMR_AF=0.4366;AFR_AF=0.3177;EUR_AF=0.4085;SAS_AF=0.2495;AA=t|||;VT=SNP
2	212748274	rs35930310	G	A	100	PASS	AC=177;AF=0.0353435;AN=5008;NS=2504;DP=13800;EAS_AF=0.002;AMR_AF=0.0836;AFR_AF=0.0061;EUR_AF=0.0646;SAS_AF=0.045;AA=G|||;VT=SNP
2	212749786	rs74338595	T	C	100	PASS	AC=1277;AF=0.254992;AN=5008;NS=2504;DP=12647;EAS_AF=0.4296;AMR_AF=0.415;AFR_AF=0.0318;EUR_AF=0.3211;SAS_AF=0.1953;AA=T|||;VT=SNP
2	212751492	rs73989225	G	C	100	PASS	AC=284;AF=0.0567093;AN=5008;NS=2504;DP=18895;EAS_AF=0.0198;AMR_AF=0.013;AFR_AF=0.1596;EUR_AF=0.0199;SAS_AF=0.0245;AA=G|||;VT=SNP
2	212752193	rs6727114	C	T	100	PASS	AC=1197;AF=0.239018;AN=5008;NS=2504;DP=17667;EAS_AF=0.3651;AMR_AF=0.4092;AFR_AF=0.0295;EUR_AF=0.3161;SAS_AF=0.1922;AA=C|||;VT=SNP
2	212754237	rs145015849	G	A	100	PASS	AC=748;AF=0.149361;AN=5008;NS=2504;DP=19341;EAS_AF=0.1875;AMR_AF=0.1614;AFR_AF=0.0741;EUR_AF=0.0825;SAS_AF=0.272;AA=-|||;VT=SNP
2	212754255	rs140741065	C	T	100	PASS	AC=162;AF=0.0323482;AN=5008;NS=2504;DP=19256;EAS_AF=0.0198;AMR_AF=0.0187;AFR_AF=0.0113;EUR_AF=0.0417;SAS_AF=0.0736;AA=-|||;VT=SNP
2	212761152	rs4292044	A	G	100	PASS	AC=172;AF=0.034345;AN=5008;NS=2504;DP=16664;EAS_AF=0.002;AMR_AF=0.0778;AFR_AF=0.0045;EUR_AF=0.0616;SAS_AF=0.0491;AA=A|||;VT=SNP
2	212761394	rs76752861	T	C	100	PASS	AC=64;AF=0.0127796;AN=5008;NS=2504;DP=15775;EAS_AF=0.0208;AMR_AF=0.0029;AFR_AF=0;EUR_AF=0.0169;SAS_AF=0.0245;AA=t|||;VT=SNP
2	212762770	rs10207941	T	C	100	PASS	AC=1031;AF=0.205871;AN=5008;NS=2504;DP=12579;EAS_AF=0.2083;AMR_AF=0.1844;AFR_AF=0.1498;EUR_AF=0.167;SAS_AF=0.3344;AA=T|||;VT=SNP
2	212764141	rs6754240	G	A	100	PASS	AC=1672;AF=0.333866;AN=5008;NS=2504;DP=15218;EAS_AF=0.1835;AMR_AF=0.281;AFR_AF=0.5219;EUR_AF=0.2654;SAS_AF=0.3425;AA=A|||;VT=SNP
2	212766614	rs9653337	T	C	100	PASS	AC=1820;AF=0.363419;AN=5008;NS=2504;DP=17125;EAS_AF=0.2113;AMR_AF=0.2867;AFR_AF=0.5741;EUR_AF=0.2783;SAS_AF=0.3773;AA=C|||;VT=SNP
2	212766642	rs16847178	T	C	100	PASS	AC=1051;AF=0.209864;AN=5008;NS=2504;DP=17548;EAS_AF=0.2113;AMR_AF=0.1873;AFR_AF=0.1687;EUR_AF=0.1521;SAS_AF=0.3395;AA=T|||;VT=SNP
2	212768779	rs2043888	T	C	100	PASS	AC=328;AF=0.0654952;AN=5008;NS=2504;DP=17787;EAS_AF=0.002;AMR_AF=0.1297;AFR_AF=0.0091;EUR_AF=0.1819;SAS_AF=0.0419;AA=T|||;VT=SNP
2	212769813	rs13389940	C	T	100	PASS	AC=1193;AF=0.238219;AN=5008;NS=2504;DP=21121;EAS_AF=0.2083;AMR_AF=0.1931;AFR_AF=0.3048;EUR_AF=0.1451;SAS_AF=0.3067;AA=T|||;VT=SNP
2	212771131	rs9288444	G	A	100	PASS	AC=672;AF=0.134185;AN=5008;NS=2504;DP=17716;EAS_AF=0.1855;AMR_AF=0.1571;AFR_AF=0.028;EUR_AF=0.0666;SAS_AF=0.2781;AA=G|||;VT=SNP
2	212771670	rs13391359	T	C	100	PASS	AC=901;AF=0.179912;AN=5008;NS=2504;DP=18597;EAS_AF=0.1419;AMR_AF=0.1758;AFR_AF=0.1354;EUR_AF=0.1402;SAS_AF=0.3231;AA=T|||;VT=SNP
2	212772588	rs10187387	A	G	100	PASS	AC=1658;AF=0.33107;AN=5008;NS=2504;DP=16625;EAS_AF=0.1409;AMR_AF=0.2651;AFR_AF=0.5439;EUR_AF=0.2604;SAS_AF=0.3589;AA=G|||;VT=SNP
2	212773273	rs115891916	A	G	100	PASS	AC=82;AF=0.0163738;AN=5008;NS=2504;DP=15698;EAS_AF=0.0198;AMR_AF=0.0043;AFR_AF=0.0136;EUR_AF=0.0169;SAS_AF=0.0245;AA=A|||;VT=SNP
2	212775922	rs11887994	G	C	100	PASS	AC=1814;AF=0.36222;AN=5008;NS=2504;DP=18052;EAS_AF=0.2083;AMR_AF=0.2882;AFR_AF=0.5598;EUR_AF=0.2813;SAS_AF=0.3896;AA=C|||;VT=SNP
2	212777601	rs10204019	A	G	100	PASS	AC=1816;AF=0.36262;AN=5008;NS=2504;DP=18266;EAS_AF=0.2073;AMR_AF=0.2911;AFR_AF=0.5673;EUR_AF=0.2763;SAS_AF=0.3855;AA=G|||;VT=SNP
2	212777775	rs72933744	T	C	100	PASS	AC=520;AF=0.103834;AN=5008;NS=2504;DP=17483;EAS_AF=0.002;AMR_AF=0.0879;AFR_AF=0.1604;EUR_AF=0.171;SAS_AF=0.0746;AA=T|||;VT=SNP
2	212777973	rs72933746	A	G	100	PASS	AC=497;AF=0.0992412;AN=5008;NS=2504;DP=17235;EAS_AF=0.002;AMR_AF=0.0865;AFR_AF=0.1445;EUR_AF=0.17;SAS_AF=0.0746;AA=A|||;VT=SNP
2	212778095	rs111282158	C	T	100	PASS	AC=491;AF=0.0980431;AN=5008;NS=2504;DP=13540;EAS_AF=0.002;AMR_AF=0.0865;AFR_AF=0.1445;EUR_AF=0.164;SAS_AF=0.0746;AA=C|||;VT=SNP
2	212778229	rs10204636	A	G	100	PASS	AC=1618;AF=0.323083;AN=5008;NS=2504;DP=13530;EAS_AF=0.249;AMR_AF=0.2651;AFR_AF=0.4357;EUR_AF=0.2346;SAS_AF=0.3793;AA=G|||;VT=SNP
2	212778244	rs10181131	C	T	100	PASS	AC=1458;AF=0.291134;AN=5008;NS=2504;DP=13553;EAS_AF=0.247;AMR_AF=0.2421;AFR_AF=0.4206;EUR_AF=0.1581;SAS_AF=0.3333;AA=T|||;VT=SNP
2	212778417	rs13400321	C	T	100	PASS	AC=1615;AF=0.322484;AN=5008;NS=2504;DP=10646;EAS_AF=0.25;AMR_AF=0.2666;AFR_AF=0.4304;EUR_AF=0.2366;SAS_AF=0.3793;AA=T|||;VT=SNP
2	212779152	rs114648726	G	C	100	PASS	AC=161;AF=0.0321486;AN=5008;NS=2504;DP=16025;EAS_AF=0.0179;AMR_AF=0.0058;AFR_AF=0.0734;EUR_AF=0.0169;SAS_AF=0.0256;AA=G|||;VT=SNP
2	212780282	rs62184541	T	C	100	PASS	AC=736;AF=0.146965;AN=5008;NS=2504;DP=11386;EAS_AF=0.2341;AMR_AF=0.1599;AFR_AF=0.031;EUR_AF=0.0706;SAS_AF=0.2832;AA=T|||;VT=SNP
2	212780518	rs76399693	A	C	100	PASS	AC=313;AF=0.0625;AN=5008;NS=2504;DP=9705;EAS_AF=0.0198;AMR_AF=0.0274;AFR_AF=0.0779;EUR_AF=0.1004;SAS_AF=0.0716;AA=C|||;VT=SNP
2	212781536	rs72933754	T	C	100	PASS	AC=519;AF=0.103634;AN=5008;NS=2504;DP=17947;EAS_AF=0.003;AMR_AF=0.0476;AFR_AF=0.2511;EUR_AF=0.0915;SAS_AF=0.0603;AA=T|||;VT=SNP
2	212781787	rs62184542	C	T	100	PASS	AC=620;AF=0.123802;AN=5008;NS=2504;DP=16811;EAS_AF=0.004;AMR_AF=0.1138;AFR_AF=0.2383;EUR_AF=0.1501;SAS_AF=0.0726;AA=T|||;VT=SNP
2	212781914	rs1347889	C	T	100	PASS	AC=3088;AF=0.616613;AN=5008;NS=2504;DP=19375;EAS_AF=0.6448;AMR_AF=0.6254;AFR_AF=0.6884;EUR_AF=0.4911;SAS_AF=0.6135;AA=T|||;VT=SNP
2	212783175	rs6435681	A	G	100	PASS	AC=4100;AF=0.81869;AN=5008;NS=2504;DP=15899;EAS_AF=0.9147;AMR_AF=0.7853;AFR_AF=0.8071;EUR_AF=0.7833;SAS_AF=0.7955;AA=A|||;VT=SNP
2	212783364	rs1439256	G	C	100	PASS	AC=4427;AF=0.883986;AN=5008;NS=2504;DP=17161;EAS_AF=0.9167;AMR_AF=0.8963;AFR_AF=0.8896;EUR_AF=0.8748;SAS_AF=0.8436;AA=C|||;VT=SNP
2	212783931	rs7584438	G	C	100	PASS	AC=3486;AF=0.696086;AN=5008;NS=2504;DP=15527;EAS_AF=0.9167;AMR_AF=0.7291;AFR_AF=0.4675;EUR_AF=0.7197;SAS_AF=0.7301;AA=G|||;VT=SNP
2	212786455	rs34765931	G	A	100	PASS	AC=574;AF=0.114617;AN=5008;NS=2504;DP=18554;EAS_AF=0.1062;AMR_AF=0.1138;AFR_AF=0.1959;EUR_AF=0.0785;SAS_AF=0.0511;AA=G|||;VT=SNP
2	212787427	rs12998591	G	A	100	PASS	AC=581;AF=0.116014;AN=5008;NS=2504;DP=17626;EAS_AF=0.1062;AMR_AF=0.1138;AFR_AF=0.2012;EUR_AF=0.0785;SAS_AF=0.0511;AA=G|||;VT=SNP
2	212787989	rs10172967	A	G	100	PASS	AC=1783;AF=0.35603;AN=5008;NS=2504;DP=20018;EAS_AF=0.501;AMR_AF=0.3804;AFR_AF=0.1067;EUR_AF=0.5477;SAS_AF=0.3292;AA=A|||;VT=SNP
2	212788895	rs7603039	G	A	100	PASS	AC=3462;AF=0.691294;AN=5008;NS=2504;DP=16868;EAS_AF=0.6022;AMR_AF=0.6945;AFR_AF=0.7632;EUR_AF=0.827;SAS_AF=0.544;AA=A|||;VT=SNP
```
