## Supplementary material for "Characterization of shared and ancestry-specific signals driving complex traits using multi-ancestry fine-mapping": mesusieoutput

```
                 eur          afr      eur_afr
   [1,] 1.531850e-04 0.0001948546 5.106166e-05
   [2,] 1.270252e-04 0.0001948546 4.234174e-05
   [3,] 1.526161e-04 0.0001948546 5.087202e-05
   [4,] 1.323041e-04 0.0001948546 4.410138e-05
   [5,] 1.312506e-04 0.0001948546 4.375018e-05
   [6,] 1.310065e-04 0.0001948546 4.366885e-05
   [7,] 1.005677e-04 0.0001948546 3.352258e-05
   [8,] 1.774660e-04 0.0001948546 5.915533e-05
   [9,] 9.963260e-05 0.0001948546 3.321087e-05
  [10,] 1.538313e-04 0.0001948546 5.127711e-05
  [11,] 1.735954e-04 0.0001948546 5.786512e-05
  [12,] 1.265471e-04 0.0001948546 4.218236e-05
  [13,] 1.328549e-04 0.0001948546 4.428496e-05
  [14,] 1.005670e-04 0.0001948546 3.352232e-05
  [15,] 1.546296e-04 0.0001948546 5.154321e-05
  [16,] 1.338156e-04 0.0001948546 4.460520e-05
  [17,] 1.335927e-04 0.0001948546 4.453091e-05
  [18,] 1.014208e-04 0.0001948546 3.380692e-05
  [19,] 1.001643e-04 0.0001948546 3.338811e-05
  [20,] 1.734287e-04 0.0001948546 5.780957e-05
  [21,] 1.000841e-04 0.0001948546 3.336138e-05
  [22,] 1.162309e-04 0.0001948546 3.874363e-05
  [23,] 1.240084e-04 0.0001948546 4.133613e-05
  [24,] 1.235850e-04 0.0001948546 4.119500e-05
  [25,] 1.546177e-04 0.0001948546 5.153925e-05
  [26,] 1.285024e-04 0.0001948546 4.283413e-05
  [27,] 1.147887e-04 0.0001948546 3.826290e-05
  [28,] 1.243122e-04 0.0001948546 4.143740e-05
  [29,] 1.144471e-04 0.0001948546 3.814904e-05
  [30,] 1.129660e-04 0.0001948546 3.765534e-05
  [31,] 1.052058e-04 0.0001948546 3.506861e-05
  [32,] 1.237039e-04 0.0001948546 4.123464e-05
  [33,] 1.513713e-04 0.0001948546 5.045711e-05
  [34,] 1.206640e-04 0.0001948546 4.022132e-05
  [35,] 1.447603e-04 0.0001948546 4.825342e-05
  [36,] 1.439139e-04 0.0001948546 4.797132e-05
  [37,] 1.276757e-04 0.0001948546 4.255856e-05
  [38,] 1.443183e-04 0.0001948546 4.810611e-05
  [39,] 1.085701e-04 0.0001948546 3.619003e-05
  [40,] 1.115588e-04 0.0001948546 3.718628e-05
  [41,] 1.115914e-04 0.0001948546 3.719712e-05
  [42,] 1.129213e-04 0.0001948546 3.764043e-05
  [43,] 1.112013e-04 0.0001948546 3.706710e-05
  [44,] 1.029748e-04 0.0001948546 3.432493e-05
  [45,] 9.980715e-05 0.0001948546 3.326905e-05
  [46,] 1.129032e-04 0.0001948546 3.763439e-05
  [47,] 1.068560e-04 0.0001948546 3.561868e-05
  [48,] 1.106405e-04 0.0001948546 3.688016e-05
  [49,] 1.106405e-04 0.0001948546 3.688016e-05
  [50,] 1.025818e-04 0.0001948546 3.419395e-05
  [51,] 1.091400e-04 0.0001948546 3.638000e-05
  [52,] 1.091750e-04 0.0001948546 3.639167e-05
  [53,] 1.116397e-04 0.0001948546 3.721324e-05
  [54,] 1.114850e-04 0.0001948546 3.716166e-05
  [55,] 1.033707e-04 0.0001948546 3.445689e-05
  [56,] 1.174727e-04 0.0001948546 3.915757e-05
  [57,] 1.054764e-04 0.0001948546 3.515881e-05
  [58,] 1.113277e-04 0.0001948546 3.710922e-05
  [59,] 9.598978e-05 0.0001948546 3.199659e-05
  [60,] 1.122325e-04 0.0001948546 3.741084e-05
  [61,] 1.130499e-04 0.0001948546 3.768331e-05
  [62,] 1.113621e-04 0.0001948546 3.712069e-05
  [63,] 9.909102e-05 0.0001948546 3.303034e-05
  [64,] 1.096448e-03 0.0001948546 3.654826e-04
  [65,] 1.113277e-04 0.0001948546 3.710922e-05
  [66,] 9.911343e-05 0.0001948546 3.303781e-05
  [67,] 1.015184e-04 0.0001948546 3.383945e-05
  [68,] 1.484152e-04 0.0001948546 4.947173e-05
  [69,] 9.382920e-05 0.0001948546 3.127640e-05
  [70,] 9.527778e-05 0.0001948546 3.175926e-05
  [71,] 9.510907e-05 0.0001948546 3.170302e-05
  [72,] 9.665698e-05 0.0001948546 3.221899e-05
  [73,] 9.385880e-05 0.0001948546 3.128627e-05
  [74,] 9.625454e-05 0.0001948546 3.208485e-05
  [75,] 2.111055e-03 0.0001948546 7.036850e-04
  [76,] 1.486794e-04 0.0001948546 4.955979e-05
  [77,] 9.486005e-05 0.0001948546 3.162002e-05
  [78,] 1.490904e-04 0.0001948546 4.969680e-05
  [79,] 9.608095e-05 0.0001948546 3.202698e-05
  [80,] 1.494002e-04 0.0001948546 4.980006e-05
  [81,] 1.017418e-04 0.0001948546 3.391393e-05
  [82,] 1.033280e-04 0.0001948546 3.444267e-05
  [83,] 1.495427e-04 0.0001948546 4.984757e-05
  [84,] 9.508222e-05 0.0001948546 3.169407e-05
  [85,] 1.625511e-04 0.0001948546 5.418370e-05
  [86,] 1.507247e-04 0.0001948546 5.024156e-05
  [87,] 9.297402e-05 0.0001948546 3.099134e-05
  [88,] 9.891818e-05 0.0001948546 3.297273e-05
  [89,] 9.380741e-05 0.0001948546 3.126914e-05
  [90,] 9.296569e-05 0.0001948546 3.098856e-05
  [91,] 1.716359e-04 0.0001948546 5.721198e-05
  [92,] 9.477154e-05 0.0001948546 3.159051e-05
  [93,] 9.655734e-05 0.0001948546 3.218578e-05
  [94,] 9.300135e-05 0.0001948546 3.100045e-05
  [95,] 1.729181e-04 0.0001948546 5.763936e-05
  [96,] 9.398831e-05 0.0001948546 3.132944e-05
  [97,] 9.434793e-05 0.0001948546 3.144931e-05
  [98,] 9.379927e-05 0.0001948546 3.126642e-05
  [99,] 9.379787e-05 0.0001948546 3.126596e-05
 [100,] 1.019234e-04 0.0001948546 3.397447e-05
 [101,] 9.468011e-05 0.0001948546 3.156004e-05
 [102,] 9.463124e-05 0.0001948546 3.154375e-05
 [103,] 1.787464e-04 0.0001948546 5.958212e-05
 [104,] 9.394240e-05 0.0001948546 3.131413e-05
 [105,] 9.466111e-05 0.0001948546 3.155370e-05
 [106,] 9.381689e-05 0.0001948546 3.127230e-05
 [107,] 9.380228e-05 0.0001948546 3.126743e-05
 [108,] 9.380228e-05 0.0001948546 3.126743e-05
 [109,] 9.682601e-05 0.0001948546 3.227534e-05
 [110,] 9.695007e-05 0.0001948546 3.231669e-05
 [111,] 1.845039e-04 0.0001948546 6.150129e-05
 [112,] 9.759914e-05 0.0001948546 3.253305e-05
 [113,] 9.532288e-05 0.0001948546 3.177429e-05
 [114,] 9.573635e-05 0.0001948546 3.191212e-05
 [115,] 9.513383e-05 0.0001948546 3.171128e-05
 [116,] 9.480405e-05 0.0001948546 3.160135e-05
 [117,] 9.816152e-05 0.0001948546 3.272051e-05
 [118,] 9.461489e-05 0.0001948546 3.153830e-05
 [119,] 9.528281e-05 0.0001948546 3.176094e-05
 [120,] 9.843046e-05 0.0001948546 3.281015e-05
 [121,] 9.466921e-05 0.0001948546 3.155640e-05
 [122,] 9.564275e-05 0.0001948546 3.188092e-05
 [123,] 9.494874e-05 0.0001948546 3.164958e-05
 [124,] 2.863523e-04 0.0001948546 9.545076e-05
 [125,] 9.421316e-05 0.0001948546 3.140439e-05
 [126,] 9.398771e-05 0.0001948546 3.132924e-05
 [127,] 9.400219e-05 0.0001948546 3.133406e-05
 [128,] 9.382699e-05 0.0001948546 3.127566e-05
 [129,] 2.830388e-04 0.0001948546 9.434628e-05
 [130,] 9.677654e-05 0.0001948546 3.225884e-05
 [131,] 9.439879e-05 0.0001948546 3.146626e-05
 [132,] 9.701962e-05 0.0001948546 3.233987e-05
 [133,] 1.427024e-04 0.0001948546 4.756746e-05
 [134,] 9.409161e-05 0.0001948546 3.136387e-05
 [135,] 1.004390e-04 0.0001948546 3.347965e-05
 [136,] 1.040043e-04 0.0001948546 3.466810e-05
 [137,] 9.780209e-05 0.0001948546 3.260070e-05
 [138,] 9.404072e-05 0.0001948546 3.134691e-05
 [139,] 9.486150e-05 0.0001948546 3.162050e-05
 [140,] 1.824104e-04 0.0001948546 6.080345e-05
 [141,] 9.821423e-05 0.0001948546 3.273808e-05
 [142,] 9.408431e-05 0.0001948546 3.136144e-05
 [143,] 9.300980e-05 0.0001948546 3.100327e-05
 [144,] 1.412694e-04 0.0001948546 4.708979e-05
 [145,] 1.534912e-04 0.0001948546 5.116375e-05
 [146,] 9.969105e-05 0.0001948546 3.323035e-05
 [147,] 9.783578e-05 0.0001948546 3.261193e-05
 [148,] 1.001232e-04 0.0001948546 3.337441e-05
 [149,] 9.963323e-05 0.0001948546 3.321108e-05
 [150,] 9.939761e-05 0.0001948546 3.313254e-05
 [151,] 1.414193e-04 0.0001948546 4.713976e-05
 [152,] 9.494642e-05 0.0001948546 3.164881e-05
 [153,] 1.497482e-04 0.0001948546 4.991605e-05
 [154,] 9.554074e-05 0.0001948546 3.184691e-05
 [155,] 1.336336e-04 0.0001948546 4.454453e-05
 [156,] 9.800488e-05 0.0001948546 3.266829e-05
 [157,] 9.984278e-05 0.0001948546 3.328093e-05
 [158,] 9.800488e-05 0.0001948546 3.266829e-05
 [159,] 9.570675e-05 0.0001948546 3.190225e-05
 [160,] 1.221857e-04 0.0001948546 4.072858e-05
 [161,] 1.053152e-04 0.0001948546 3.510508e-05
 [162,] 1.219132e-04 0.0001948546 4.063774e-05
 [163,] 4.417345e-04 0.0001948546 1.472448e-04
 [164,] 1.004566e-04 0.0001948546 3.348554e-05
 [165,] 1.444578e-04 0.0001948546 4.815261e-05
 [166,] 2.443158e-04 0.0001948546 8.143861e-05
 [167,] 1.347634e-04 0.0001948546 4.492114e-05
 [168,] 1.557758e-04 0.0001948546 5.192528e-05
 [169,] 1.470568e-04 0.0001948546 4.901893e-05
 [170,] 1.862976e-04 0.0001948546 6.209921e-05
 [171,] 1.842339e-04 0.0001948546 6.141131e-05
 [172,] 1.736662e-04 0.0001948546 5.788875e-05
 [173,] 1.927147e-04 0.0001948546 6.423822e-05
 [174,] 1.905254e-04 0.0001948546 6.350848e-05
 [175,] 2.148686e-04 0.0001948546 7.162285e-05
 [176,] 2.709355e-04 0.0001948546 9.031184e-05
 [177,] 2.004928e-04 0.0001948546 6.683094e-05
 [178,] 1.505762e-04 0.0001948546 5.019207e-05
 [179,] 1.209104e-04 0.0001948546 4.030345e-05
 [180,] 2.091362e-04 0.0001948546 6.971206e-05
 [181,] 2.108406e-04 0.0001948546 7.028019e-05
 [182,] 1.828400e-04 0.0001948546 6.094668e-05
 [183,] 1.844367e-04 0.0001948546 6.147891e-05
 [184,] 1.865047e-04 0.0001948546 6.216823e-05
 [185,] 1.844367e-04 0.0001948546 6.147891e-05
 [186,] 1.804213e-04 0.0001948546 6.014042e-05
 [187,] 1.495170e-04 0.0001948546 4.983899e-05
 [188,] 1.775717e-04 0.0001948546 5.919057e-05
 [189,] 1.865047e-04 0.0001948546 6.216823e-05
 [190,] 1.152638e-04 0.0001948546 3.842125e-05
 [191,] 1.754577e-04 0.0001948546 5.848591e-05
 [192,] 1.769397e-04 0.0001948546 5.897991e-05
 [193,] 1.683464e-04 0.0001948546 5.611548e-05
 [194,] 1.749515e-04 0.0001948546 5.831716e-05
 [195,] 1.911993e-04 0.0001948546 6.373311e-05
 [196,] 2.079566e-04 0.0001948546 6.931885e-05
 [197,] 2.056085e-04 0.0001948546 6.853616e-05
 [198,] 2.018700e-04 0.0001948546 6.729001e-05
 [199,] 1.960181e-04 0.0001948546 6.533938e-05
 [200,] 2.006620e-04 0.0001948546 6.688732e-05
 [201,] 1.822263e-04 0.0001948546 6.074209e-05
 [202,] 1.884179e-04 0.0001948546 6.280598e-05
 [203,] 1.453726e-04 0.0001948546 4.845753e-05
 [204,] 1.720751e-04 0.0001948546 5.735836e-05
 [205,] 1.771236e-04 0.0001948546 5.904121e-05
 [206,] 1.757548e-04 0.0001948546 5.858492e-05
 [207,] 1.738969e-04 0.0001948546 5.796563e-05
 [208,] 1.502981e-04 0.0001948546 5.009936e-05
 [209,] 1.452434e-04 0.0001948546 4.841447e-05
 [210,] 1.493515e-04 0.0001948546 4.978383e-05
 [211,] 1.463317e-04 0.0001948546 4.877722e-05
 [212,] 1.098513e-04 0.0001948546 3.661711e-05
 [213,] 1.114022e-04 0.0001948546 3.713407e-05
 [214,] 1.574995e-04 0.0001948546 5.249983e-05
 [215,] 1.102349e-04 0.0001948546 3.674498e-05
 [216,] 1.129951e-04 0.0001948546 3.766504e-05
 [217,] 3.040837e-04 0.0001948546 1.013612e-04
 [218,] 2.568854e-04 0.0001948546 8.562847e-05
 [219,] 1.429502e-04 0.0001948546 4.765006e-05
 [220,] 1.446486e-04 0.0001948546 4.821620e-05
 [221,] 1.598585e-04 0.0001948546 5.328617e-05
 [222,] 1.169668e-04 0.0001948546 3.898893e-05
 [223,] 2.793262e-04 0.0001948546 6.294498e-04
 [224,] 1.679793e-04 0.0001948546 5.599311e-05
 [225,] 2.885646e-04 0.0001948546 7.164092e-04
 [226,] 2.853270e-04 0.0001948546 7.764861e-04
 [227,] 1.555611e-04 0.0001948546 5.185372e-05
 [228,] 1.776192e-04 0.0001948546 5.920641e-05
 [229,] 2.806521e-04 0.0001948546 9.800335e-04
 [230,] 2.474034e-04 0.0001948546 6.626165e-05
 [231,] 2.600327e-04 0.0001948546 6.794561e-05
 [232,] 1.553255e-04 0.0001948546 5.177517e-05
 [233,] 1.858089e-04 0.0001948546 6.193629e-05
 [234,] 3.011325e-04 0.0001948546 1.867800e-03
 [235,] 3.053419e-04 0.0001948546 2.218193e-03
 [236,] 1.636356e-04 0.0001948546 5.454522e-05
 [237,] 3.297757e-04 0.0001948546 2.777615e-03
 [238,] 1.476647e-04 0.0001948546 4.922156e-05
 [239,] 2.964800e-04 0.0001948546 1.717292e-03
 [240,] 1.235194e-04 0.0001948546 4.117312e-05
 [241,] 2.815234e-04 0.0001948546 1.426572e-03
 [242,] 1.374042e-04 0.0001948546 4.580139e-05
 [243,] 2.361770e-04 0.0001948546 1.505162e-03
 [244,] 2.880246e-04 0.0001948546 1.612732e-03
 [245,] 2.267296e-04 0.0001948546 2.286427e-03
 [246,] 1.295780e-04 0.0001948546 4.319267e-05
 [247,] 1.878439e-04 0.0001948546 1.181498e-03
 [248,] 6.307265e-04 0.0001948546 7.001414e-05
 [249,] 1.961486e-04 0.0001948546 1.101573e-03
 [250,] 2.398296e-04 0.0001948546 1.217365e-03
 [251,] 1.961486e-04 0.0001948546 1.069947e-03
 [252,] 1.961486e-04 0.0001948546 1.122677e-03
 [253,] 2.081753e-04 0.0001948546 8.586116e-04
 [254,] 2.218574e-04 0.0001948546 9.574783e-04
 [255,] 1.926773e-04 0.0001948546 1.381969e-03
 [256,] 1.781152e-04 0.0001948546 5.937175e-05
 [257,] 1.926773e-04 0.0001948546 1.034794e-03
 [258,] 2.081753e-04 0.0001948546 8.223214e-04
 [259,] 2.199301e-04 0.0001948546 1.075718e-03
 [260,] 1.816988e-04 0.0001948546 6.762554e-04
 [261,] 1.878439e-04 0.0001948546 7.872454e-04
 [262,] 1.960616e-04 0.0001948546 9.074307e-04
 [263,] 1.842742e-04 0.0001948546 7.348634e-04
 [264,] 1.845263e-04 0.0001948546 7.391474e-04
 [265,] 1.845263e-04 0.0001948546 7.409307e-04
 [266,] 1.352662e-04 0.0001948546 4.508874e-05
 [267,] 2.139079e-04 0.0001948546 7.130264e-05
 [268,] 2.489817e-04 0.0001948546 8.299390e-05
 [269,] 1.512544e-04 0.0001948546 5.041815e-05
 [270,] 9.272460e-04 0.0001948546 7.706335e-05
 [271,] 7.010322e-04 0.0001948546 8.987734e-05
 [272,] 7.010322e-04 0.0001948546 8.987734e-05
 [273,] 7.010322e-04 0.0001948546 8.987734e-05
 [274,] 1.512602e-04 0.0001948546 5.042008e-05
 [275,] 1.266023e-04 0.0001948546 4.220078e-05
 [276,] 6.427191e-04 0.0001948546 8.727222e-05
 [277,] 1.134587e-03 0.0001948546 8.304006e-05
 [278,] 7.038743e-04 0.0001948546 9.053635e-05
 [279,] 1.175511e-03 0.0001948546 1.059945e-04
 [280,] 2.920878e-03 0.0001948546 1.632374e-04
 [281,] 2.161703e-03 0.0001948546 1.004453e-04
 [282,] 1.349720e-03 0.0001948546 1.113280e-04
 [283,] 1.292889e-03 0.0001948546 1.096333e-04
 [284,] 1.477661e-03 0.0001948546 1.158644e-04
 [285,] 1.292889e-03 0.0001948546 1.096333e-04
 [286,] 5.025081e-04 0.0001948546 1.217750e-04
 [287,] 1.510587e-04 0.0001948546 5.035291e-05
 [288,] 2.821025e-04 0.0001948546 9.403416e-05
 [289,] 1.115092e-04 0.0001948546 3.716973e-05
 [290,] 1.554114e-04 0.0001948546 5.180381e-05
 [291,] 1.109748e-04 0.0001948546 3.699160e-05
 [292,] 2.775187e-04 0.0001948546 9.250623e-05
 [293,] 1.666092e-04 0.0001948546 5.553640e-05
 [294,] 1.508320e-04 0.0001948546 5.027735e-05
 [295,] 1.222595e-04 0.0001948546 4.075316e-05
 [296,] 2.749962e-04 0.0001948546 9.166541e-05
 [297,] 2.716750e-04 0.0001948546 9.055833e-05
 [298,] 1.176759e-04 0.0001948546 3.922530e-05
 [299,] 2.749962e-04 0.0001948546 9.166541e-05
 [300,] 2.749962e-04 0.0001948546 9.166541e-05
 [301,] 3.050342e-04 0.0001948546 1.016781e-04
 [302,] 1.392969e-04 0.0001948546 4.643231e-05
 [303,] 1.656752e-04 0.0001948546 5.522506e-05
 [304,] 1.603741e-04 0.0001948546 5.345802e-05
 [305,] 1.598304e-04 0.0001948546 5.327679e-05
 [306,] 1.585696e-04 0.0001948546 5.285653e-05
 [307,] 1.585696e-04 0.0001948546 5.285653e-05
 [308,] 1.713110e-04 0.0001948546 5.710368e-05
 [309,] 1.601721e-04 0.0001948546 5.339071e-05
 [310,] 1.585696e-04 0.0001948546 5.285653e-05
 [311,] 1.585696e-04 0.0001948546 5.285653e-05
 [312,] 1.585696e-04 0.0001948546 5.285653e-05
 [313,] 1.123330e-04 0.0001948546 3.744433e-05
 [314,] 1.585696e-04 0.0001948546 5.285653e-05
 [315,] 1.620119e-04 0.0001948546 5.400397e-05
 [316,] 1.553874e-04 0.0001948546 5.179579e-05
 [317,] 1.692716e-04 0.0001948546 5.642385e-05
 [318,] 1.554908e-04 0.0001948546 5.183026e-05
 [319,] 1.586772e-04 0.0001948546 5.289239e-05
 [320,] 1.362068e-04 0.0001948546 4.540227e-05
 [321,] 1.386725e-04 0.0001948546 4.622416e-05
 [322,] 1.379576e-04 0.0001948546 4.598586e-05
 [323,] 1.675749e-04 0.0001948546 5.585829e-05
 [324,] 1.570683e-04 0.0001948546 5.235609e-05
 [325,] 1.570683e-04 0.0001948546 5.235609e-05
 [326,] 1.570683e-04 0.0001948546 5.235609e-05
 [327,] 1.554908e-04 0.0001948546 5.183026e-05
 [328,] 1.553874e-04 0.0001948546 5.179579e-05
 [329,] 1.538427e-04 0.0001948546 5.128090e-05
 [330,] 1.462520e-04 0.0001948546 4.875068e-05
 [331,] 1.449166e-04 0.0001948546 4.830555e-05
 [332,] 2.706006e-03 0.0001948546 1.088842e-04
 [333,] 2.065143e-04 0.0001948546 6.883810e-05
 [334,] 1.044642e-04 0.0001948546 3.482139e-05
 [335,] 2.981302e-03 0.0001948546 1.125445e-04
 [336,] 2.846701e-03 0.0001948546 1.107806e-04
 [337,] 1.041048e-04 0.0001948546 3.470159e-05
 [338,] 3.286262e-03 0.0001948546 1.163765e-04
 [339,] 2.981302e-03 0.0001948546 1.125445e-04
 [340,] 3.137140e-03 0.0001948546 1.145297e-04
 [341,] 3.890974e-03 0.0001948546 1.294719e-04
 [342,] 2.616962e-03 0.0001948546 1.059109e-04
 [343,] 2.981302e-03 0.0001948546 1.125445e-04
 [344,] 2.738474e-03 0.0001948546 1.075373e-04
 [345,] 3.137140e-03 0.0001948546 1.145297e-04
 [346,] 4.191578e-03 0.0001948546 1.266642e-04
 [347,] 2.054307e-04 0.0001948546 6.847690e-05
 [348,] 1.049624e-04 0.0001948546 3.498748e-05
 [349,] 4.628435e-03 0.0001948546 1.311675e-04
 [350,] 1.720590e-04 0.0001948546 5.735301e-05
 [351,] 1.752486e-04 0.0001948546 5.841620e-05
 [352,] 2.055448e-04 0.0001948546 6.851494e-05
 [353,] 4.853043e-03 0.0001948546 1.333875e-04
 [354,] 2.056706e-04 0.0001948546 6.855688e-05
 [355,] 2.168392e-03 0.0001948546 1.012634e-04
 [356,] 3.998999e-03 0.0001948546 1.245927e-04
 [357,] 3.998999e-03 0.0001948546 1.245927e-04
 [358,] 4.022906e-03 0.0001948546 1.264227e-04
 [359,] 3.797865e-03 0.0001948546 1.223666e-04
 [360,] 2.275098e-03 0.0001948546 1.010829e-04
 [361,] 1.059902e-04 0.0001948546 3.533006e-05
 [362,] 4.414726e-03 0.0001948546 1.289967e-04
 [363,] 2.116148e-03 0.0001948546 1.476576e-04
 [364,] 3.797865e-03 0.0001948546 1.223666e-04
 [365,] 3.281621e-03 0.0001948546 1.141543e-04
 [366,] 3.797865e-03 0.0001948546 1.223666e-04
 [367,] 3.624243e-03 0.0001948546 1.203893e-04
 [368,] 1.127892e-04 0.0001948546 3.759641e-05
 [369,] 3.624243e-03 0.0001948546 1.203893e-04
 [370,] 2.165404e-03 0.0001948546 9.944443e-05
 [371,] 2.189903e-03 0.0001948546 1.007590e-04
 [372,] 4.040276e-03 0.0001948546 1.269803e-04
 [373,] 2.647006e-03 0.0001948546 1.098460e-04
 [374,] 3.319821e-03 0.0001948546 1.185514e-04
 [375,] 4.460538e-03 0.0001948546 1.314994e-04
 [376,] 3.319676e-03 0.0001948546 1.157601e-04
 [377,] 3.319676e-03 0.0001948546 1.157601e-04
 [378,] 2.646893e-03 0.0001948546 1.073484e-04
 [379,] 2.769876e-03 0.0001948546 1.090059e-04
 [380,] 5.419045e-03 0.0001948546 1.409606e-04
 [381,] 5.419045e-03 0.0001948546 1.409606e-04
 [382,] 1.594218e-04 0.0001948546 5.314061e-05
 [383,] 2.529652e-03 0.0001948546 1.057258e-04
 [384,] 1.831740e-04 0.0001948546 6.105798e-05
 [385,] 1.831740e-04 0.0001948546 6.105798e-05
 [386,] 2.406987e-03 0.0001948546 1.039803e-04
 [387,] 1.809685e-04 0.0001948546 6.032285e-05
 [388,] 1.599581e-04 0.0001948546 5.331936e-05
 [389,] 1.554808e-04 0.0001948546 5.182692e-05
 [390,] 1.681723e-03 0.0001948546 9.359853e-05
 [391,] 1.758251e-04 0.0001948546 5.860838e-05
 [392,] 1.567786e-04 0.0001948546 5.225953e-05
 [393,] 1.190311e-03 0.0001948546 8.553645e-05
 [394,] 2.457642e-03 0.0001948546 1.084462e-04
 [395,] 1.464396e-03 0.0001948546 8.947098e-05
 [396,] 2.081658e-04 0.0001948546 6.938858e-05
 [397,] 2.337118e-03 0.0001948546 1.066046e-04
 [398,] 1.464396e-03 0.0001948546 8.947098e-05
 [399,] 2.232956e-03 0.0001948546 1.049681e-04
 [400,] 2.232956e-03 0.0001948546 1.049681e-04
 [401,] 2.232956e-03 0.0001948546 1.049681e-04
 [402,] 1.531059e-03 0.0001948546 9.077307e-05
 [403,] 1.933435e-03 0.0001948546 9.800622e-05
 [404,] 1.047741e-04 0.0001948546 3.492470e-05
 [405,] 1.477611e-04 0.0001948546 4.925371e-05
 [406,] 1.478146e-04 0.0001948546 4.927153e-05
 [407,] 1.537811e-04 0.0001948546 5.126037e-05
 [408,] 1.514490e-03 0.0001948546 8.966275e-05
 [409,] 1.555400e-04 0.0001948546 5.184668e-05
 [410,] 1.567216e-04 0.0001948546 5.224053e-05
 [411,] 1.051245e-04 0.0001948546 3.504151e-05
 [412,] 1.503790e-04 0.0001948546 5.012634e-05
 [413,] 1.050003e-04 0.0001948546 3.500009e-05
 [414,] 1.035417e-04 0.0001948546 3.451389e-05
 [415,] 1.040938e-04 0.0001948546 3.469793e-05
 [416,] 1.912888e-03 0.0001948546 9.831168e-05
 [417,] 3.572460e-03 0.0001948546 1.241502e-04
 [418,] 1.104606e-04 0.0001948546 3.682020e-05
 [419,] 1.105047e-04 0.0001948546 3.683489e-05
 [420,] 6.577389e-04 0.0001948546 2.389216e-02
 [421,] 3.395678e-04 0.0001948546 3.399190e-04
 [422,] 1.630578e-04 0.0001948546 5.435261e-05
 [423,] 7.482563e-03 0.0001948546 1.637420e-04
 [424,] 2.336839e-03 0.0001948546 7.140457e-03
 [425,] 9.605106e-04 0.0001948546 1.818883e-03
 [426,] 1.098713e-03 0.0001948546 2.181337e-03
 [427,] 3.101005e-03 0.0001948546 1.132421e-04
 [428,] 4.235290e-03 0.0001948546 1.968887e-04
 [429,] 9.453769e-04 0.0001948546 1.096096e-02
 [430,] 2.597018e-03 0.0001948546 1.500906e-04
 [431,] 7.463457e-04 0.0001948546 8.949720e-03
 [432,] 6.471668e-03 0.0001948546 1.554457e-04
 [433,] 1.227305e-04 0.0001948546 4.091017e-05
 [434,] 5.393238e-03 0.0001948546 1.482346e-04
 [435,] 1.014750e-03 0.0001948546 4.578164e-02
 [436,] 1.227305e-04 0.0001948546 4.091017e-05
 [437,] 1.157662e-04 0.0001948546 3.858875e-05
 [438,] 1.464704e-04 0.0001948546 4.882346e-05
 [439,] 1.638120e-02 0.0001948546 2.433217e-04
 [440,] 3.635689e-03 0.0001948546 1.885806e-04
 [441,] 1.841616e-04 0.0001948546 4.955225e-04
 [442,] 3.109433e-03 0.0001948546 1.251151e-02
 [443,] 1.130708e-04 0.0001948546 3.769026e-05
 [444,] 2.216268e-04 0.0001948546 4.589724e-04
 [445,] 1.162964e-04 0.0001948546 3.876548e-05
 [446,] 6.807059e-04 0.0001948546 2.269020e-04
 [447,] 1.347948e-04 0.0001948546 4.493160e-05
 [448,] 2.061467e-04 0.0001948546 6.871557e-05
 [449,] 1.688260e-04 0.0001948546 5.627532e-05
 [450,] 6.080365e-04 0.0001948546 2.026788e-04
 [451,] 5.081639e-03 0.0001948546 1.523430e-04
 [452,] 1.700859e-04 0.0001948546 5.669531e-05
 [453,] 1.687792e-04 0.0001948546 5.625973e-05
 [454,] 6.300711e-04 0.0001948546 2.100237e-04
 [455,] 1.881051e-04 0.0001948546 1.586311e-04
 [456,] 6.131939e-04 0.0001948546 2.043980e-04
 [457,] 1.856391e-04 0.0001948546 6.187971e-05
 [458,] 1.679977e-04 0.0001948546 5.599925e-05
 [459,] 1.666396e-04 0.0001948546 5.554652e-05
 [460,] 1.891676e-04 0.0001948546 6.305588e-05
 [461,] 4.128608e-03 0.0001948546 1.397392e-04
 [462,] 1.027821e-04 0.0001948546 3.426070e-05
 [463,] 1.655897e-04 0.0001948546 5.519658e-05
 [464,] 1.021971e-04 0.0001948546 3.406570e-05
 [465,] 6.499295e-03 0.0001948546 1.646927e-04
 [466,] 1.817614e-04 0.0001948546 6.058714e-05
 [467,] 5.613873e-04 0.0001948546 1.871291e-04
 [468,] 1.011733e-02 0.0001948546 1.913234e-04
 [469,] 1.904482e-02 0.0001948546 2.055517e-04
 [470,] 1.828237e-04 0.0001948546 6.094124e-05
 [471,] 3.713013e-03 0.0001948546 5.078356e-04
 [472,] 3.431469e-04 0.0001948546 1.143823e-04
 [473,] 3.450244e-03 0.0001948546 8.712478e-04
 [474,] 1.799139e-04 0.0001948546 5.997129e-05
 [475,] 4.172640e-04 0.0001948546 1.390880e-04
 [476,] 1.684105e-04 0.0001948546 5.613683e-05
 [477,] 1.684105e-04 0.0001948546 5.613683e-05
 [478,] 1.674506e-04 0.0001948546 5.581686e-05
 [479,] 4.757855e-04 0.0001948546 1.585952e-04
 [480,] 4.809409e-04 0.0001948546 1.603136e-04
 [481,] 4.564732e-04 0.0001948546 1.521577e-04
 [482,] 4.393623e-04 0.0001948546 1.464541e-04
 [483,] 4.809409e-04 0.0001948546 1.603136e-04
 [484,] 4.809409e-04 0.0001948546 1.603136e-04
 [485,] 4.728092e-04 0.0001948546 1.576031e-04
 [486,] 4.809409e-04 0.0001948546 1.603136e-04
 [487,] 5.983751e-04 0.0001948546 1.994584e-04
 [488,] 4.809409e-04 0.0001948546 1.603136e-04
 [489,] 6.081928e-04 0.0001948546 2.027309e-04
 [490,] 4.809409e-04 0.0001948546 1.603136e-04
 [491,] 1.765343e-04 0.0001948546 5.884477e-05
 [492,] 1.717577e-04 0.0001948546 5.725257e-05
 [493,] 1.638286e-04 0.0001948546 5.460955e-05
 [494,] 1.356046e-04 0.0001948546 4.520152e-05
 [495,] 1.687034e-04 0.0001948546 5.623447e-05
 [496,] 1.705926e-04 0.0001948546 5.686421e-05
 [497,] 1.745784e-04 0.0001948546 5.819279e-05
 [498,] 1.671650e-04 0.0001948546 5.572167e-05
 [499,] 1.766041e-04 0.0001948546 5.886804e-05
 [500,] 1.712363e-04 0.0001948546 5.707878e-05
 [501,] 1.712363e-04 0.0001948546 5.707878e-05
 [502,] 1.773136e-04 0.0001948546 5.910453e-05
 [503,] 1.693262e-04 0.0001948546 5.644208e-05
 [504,] 1.712363e-04 0.0001948546 5.707878e-05
 [505,] 1.718871e-04 0.0001948546 5.729571e-05
 [506,] 1.712363e-04 0.0001948546 5.707878e-05
 [507,] 1.718871e-04 0.0001948546 5.729571e-05
 [508,] 1.718871e-04 0.0001948546 5.729571e-05
 [509,] 1.725451e-04 0.0001948546 5.751502e-05
 [510,] 1.725451e-04 0.0001948546 5.751502e-05
 [511,] 1.377975e-04 0.0001948546 4.593252e-05
 [512,] 5.108428e-04 0.0001948546 1.702809e-04
 [513,] 1.555969e-04 0.0001948546 5.186562e-05
 [514,] 1.555969e-04 0.0001948546 5.186562e-05
 [515,] 1.725451e-04 0.0001948546 5.751502e-05
 [516,] 4.843290e-04 0.0001948546 1.614430e-04
 [517,] 1.759023e-04 0.0001948546 5.863409e-05
 [518,] 1.801210e-04 0.0001948546 6.004032e-05
 [519,] 1.705926e-04 0.0001948546 5.686421e-05
 [520,] 1.705926e-04 0.0001948546 5.686421e-05
 [521,] 4.034044e-04 0.0001948546 1.344681e-04
 [522,] 1.541857e-04 0.0001948546 5.139523e-05
 [523,] 1.725936e-04 0.0001948546 5.753121e-05
 [524,] 1.732481e-04 0.0001948546 5.774936e-05
 [525,] 1.738418e-04 0.0001948546 5.794725e-05
 [526,] 1.687034e-04 0.0001948546 5.623447e-05
 [527,] 1.693262e-04 0.0001948546 5.644208e-05
 [528,] 1.794148e-04 0.0001948546 5.980493e-05
 [529,] 1.687034e-04 0.0001948546 5.623447e-05
 [530,] 1.675389e-04 0.0001948546 5.584629e-05
 [531,] 1.734215e-04 0.0001948546 5.780717e-05
 [532,] 1.988858e-04 0.0001948546 6.629528e-05
 [533,] 5.196091e-04 0.0001948546 1.732030e-04
 [534,] 1.553270e-04 0.0001948546 5.177566e-05
 [535,] 1.384173e-04 0.0001948546 4.613910e-05
 [536,] 1.734215e-04 0.0001948546 5.780717e-05
 [537,] 1.727508e-04 0.0001948546 5.758361e-05
 [538,] 1.682804e-04 0.0001948546 5.609348e-05
 [539,] 1.643263e-04 0.0001948546 5.477543e-05
 [540,] 6.365210e-04 0.0001948546 2.121737e-04
 [541,] 6.844047e-04 0.0001948546 2.281349e-04
 [542,] 3.898626e-04 0.0001948546 1.299542e-04
 [543,] 3.898626e-04 0.0001948546 1.299542e-04
 [544,] 5.449368e-04 0.0001948546 1.816456e-04
 [545,] 5.584128e-04 0.0001948546 1.861376e-04
 [546,] 5.516201e-04 0.0001948546 1.838734e-04
 [547,] 1.608554e-04 0.0001948546 5.361845e-05
 [548,] 5.841140e-04 0.0001948546 1.947047e-04
 [549,] 5.716279e-04 0.0001948546 1.905426e-04
 [550,] 5.646215e-04 0.0001948546 1.882072e-04
 [551,] 5.646215e-04 0.0001948546 1.882072e-04
 [552,] 5.584128e-04 0.0001948546 1.861376e-04
 [553,] 7.582071e-04 0.0001948546 2.527357e-04
 [554,] 1.467621e-04 0.0001948546 4.892071e-05
 [555,] 1.461473e-04 0.0001948546 4.871577e-05
 [556,] 1.551775e-04 0.0001948546 5.172583e-05
 [557,] 1.503769e-04 0.0001948546 5.012563e-05
 [558,] 1.551209e-04 0.0001948546 5.170698e-05
 [559,] 1.677125e-04 0.0001948546 5.590417e-05
 [560,] 1.672885e-04 0.0001948546 5.576284e-05
 [561,] 1.644543e-04 0.0001948546 5.481811e-05
 [562,] 1.269886e-04 0.0001948546 4.232954e-05
 [563,] 1.464916e-04 0.0001948546 4.883054e-05
 [564,] 1.526557e-04 0.0001948546 5.088523e-05
 [565,] 6.448916e-04 0.0001948546 2.149639e-04
 [566,] 7.284180e-04 0.0001948546 2.428060e-04
 [567,] 1.745944e-04 0.0001948546 5.819814e-05
 [568,] 1.500997e-04 0.0001948546 5.003323e-05
 [569,] 2.047123e-04 0.0001948546 6.823744e-05
 [570,] 9.463465e-04 0.0001948546 3.154488e-04
 [571,] 8.443117e-04 0.0001948546 2.814372e-04
 [572,] 1.541077e-04 0.0001948546 5.136924e-05
 [573,] 7.074494e-04 0.0001948546 2.358164e-04
 [574,] 1.541077e-04 0.0001948546 5.136924e-05
 [575,] 1.496643e-04 0.0001948546 4.988810e-05
 [576,] 1.451132e-04 0.0001948546 4.837106e-05
 [577,] 1.510345e-04 0.0001948546 5.034482e-05
 [578,] 1.489936e-04 0.0001948546 4.966455e-05
 [579,] 1.368496e-04 0.0001948546 4.561654e-05
 [580,] 1.518507e-04 0.0001948546 5.061691e-05
 [581,] 1.516696e-04 0.0001948546 5.055654e-05
 [582,] 1.517353e-04 0.0001948546 5.057842e-05
 [583,] 8.770570e-02 0.0001948546 4.723722e-04
 [584,] 1.155668e-02 0.0001948546 7.268999e-04
 [585,] 1.516022e-04 0.0001948546 5.053406e-05
 [586,] 6.595991e-04 0.0001948546 2.198664e-04
 [587,] 1.516274e-04 0.0001948546 5.054248e-05
 [588,] 4.335517e-04 0.0001948546 1.445172e-04
 [589,] 1.567259e-04 0.0001948546 5.224197e-05
 [590,] 5.155783e-04 0.0001948546 1.718594e-04
 [591,] 5.758634e-04 0.0001948546 1.919544e-04
 [592,] 1.515512e-04 0.0001948546 5.051707e-05
 [593,] 5.797692e-04 0.0001948546 1.932564e-04
 [594,] 1.522287e-04 0.0001948546 5.074291e-05
 [595,] 5.596130e-04 0.0001948546 1.865377e-04
 [596,] 8.317695e-04 0.0001948546 2.772565e-04
 [597,] 1.186208e-03 0.0001948546 3.954026e-04
 [598,] 2.081271e-03 0.0001948546 6.937569e-04
 [599,] 2.154223e-03 0.0001948546 7.180744e-04
 [600,] 1.810994e-03 0.0001948546 6.036646e-04
 [601,] 1.310934e-03 0.0001948546 4.369780e-04
 [602,] 6.764214e-04 0.0001948546 2.254738e-04
 [603,] 1.471968e-04 0.0001948546 4.906562e-05
 [604,] 1.063164e-03 0.0001948546 3.543879e-04
 [605,] 2.274051e-04 0.0001948546 7.580171e-05
 [606,] 1.272165e-03 0.0001948546 4.240551e-04
 [607,] 2.069184e-04 0.0001948546 6.897279e-05
 [608,] 2.118752e-04 0.0001948546 7.062508e-05
 [609,] 2.170431e-04 0.0001948546 7.234771e-05
 [610,] 2.135671e-04 0.0001948546 7.118902e-05
 [611,] 1.265188e-04 0.0001948546 4.217295e-05
 [612,] 1.179997e-04 0.0001948546 3.933322e-05
 [613,] 3.347772e-03 0.0001948546 1.291256e-04
 [614,] 4.035267e-03 0.0001948546 1.380263e-04
 [615,] 7.658107e-03 0.0001948546 6.675547e-04
 [616,] 5.098950e-04 0.0001948546 1.699650e-04
 [617,] 3.187555e-03 0.0001948546 1.284878e-04
 [618,] 1.311483e-04 0.0001948546 4.371610e-05
 [619,] 1.285037e-04 0.0001948546 4.283456e-05
 [620,] 1.317397e-04 0.0001948546 4.391324e-05
 [621,] 4.232786e-03 0.0001948546 1.407473e-04
 [622,] 3.494101e-03 0.0001948546 1.314013e-04
 [623,] 1.201257e-04 0.0001948546 4.004191e-05
 [624,] 3.339080e-03 0.0001948546 1.292991e-04
 [625,] 5.115745e-03 0.0001948546 5.549600e-04
 [626,] 1.194819e-04 0.0001948546 3.982729e-05
 [627,] 1.285465e-04 0.0001948546 4.284882e-05
 [628,] 1.201257e-04 0.0001948546 4.004191e-05
 [629,] 1.201257e-04 0.0001948546 4.004191e-05
 [630,] 1.201257e-04 0.0001948546 4.004191e-05
 [631,] 1.201257e-04 0.0001948546 4.004191e-05
 [632,] 1.199919e-04 0.0001948546 3.999731e-05
 [633,] 7.522603e-03 0.0001948546 7.021554e-04
 [634,] 1.261087e-04 0.0001948546 4.203623e-05
 [635,] 4.678102e-03 0.0001948546 1.474951e-04
 [636,] 2.415473e-03 0.0001948546 2.169177e-04
 [637,] 1.291570e-04 0.0001948546 4.305233e-05
 [638,] 1.289601e-04 0.0001948546 4.298669e-05
 [639,] 4.899206e-03 0.0001948546 1.500005e-04
 [640,] 1.285740e-04 0.0001948546 4.285801e-05
 [641,] 1.241876e-04 0.0001948546 4.139587e-05
 [642,] 8.208795e-03 0.0001948546 7.627305e-04
 [643,] 1.551818e-03 0.0001948546 1.897844e-04
 [644,] 1.400004e-04 0.0001948546 4.666681e-05
 [645,] 8.493212e-03 0.0001948546 7.564122e-04
 [646,] 1.243832e-04 0.0001948546 4.146108e-05
 [647,] 2.227695e-03 0.0001948546 1.206279e-04
 [648,] 8.135506e-03 0.0001948546 7.404577e-04
 [649,] 6.643781e-04 0.0001948546 2.214594e-04
 [650,] 1.249057e-04 0.0001948546 4.163522e-05
 [651,] 1.668243e-03 0.0001948546 1.082890e-04
 [652,] 3.356446e-03 0.0001948546 1.379495e-04
 [653,] 1.144552e-02 0.0001948546 8.254836e-04
 [654,] 3.051836e-03 0.0001948546 2.362687e-04
 [655,] 3.051836e-03 0.0001948546 2.362687e-04
 [656,] 2.649980e-03 0.0001948546 2.224896e-04
 [657,] 2.895325e-03 0.0001948546 2.259836e-04
 [658,] 1.716969e-04 0.0001948546 5.723231e-05
 [659,] 9.303831e-03 0.0001948546 7.914265e-04
 [660,] 1.504336e-04 0.0001948546 5.014452e-05
 [661,] 1.241031e-04 0.0001948546 4.136770e-05
 [662,] 1.664960e-04 0.0001948546 5.549866e-05
 [663,] 6.077486e-04 0.0001948546 2.025829e-04
 [664,] 1.357537e-04 0.0001948546 4.525125e-05
 [665,] 1.391217e-04 0.0001948546 4.637390e-05
 [666,] 1.371272e-04 0.0001948546 4.570906e-05
 [667,] 2.296563e-03 0.0001948546 1.207104e-04
 [668,] 1.332580e-04 0.0001948546 4.441934e-05
 [669,] 1.412119e-04 0.0001948546 4.707065e-05
 [670,] 2.641224e-03 0.0001948546 1.196122e-04
 [671,] 1.341981e-04 0.0001948546 4.473271e-05
 [672,] 1.400959e-04 0.0001948546 4.669865e-05
 [673,] 1.234540e-04 0.0001948546 4.115134e-05
 [674,] 1.376890e-04 0.0001948546 4.589635e-05
 [675,] 1.574793e-04 0.0001948546 5.249309e-05
 [676,] 1.605622e-03 0.0001948546 1.070539e-04
 [677,] 4.348556e-04 0.0001948546 1.449519e-04
 [678,] 2.104703e-04 0.0001948546 7.015678e-05
 [679,] 3.277492e-04 0.0001948546 1.092497e-04
 [680,] 2.580101e-04 0.0001948546 8.600335e-05
 [681,] 1.106977e-04 0.0001948546 3.689922e-05
 [682,] 1.107423e-04 0.0001948546 3.691411e-05
 [683,] 1.107423e-04 0.0001948546 3.691411e-05
 [684,] 1.088430e-04 0.0001948546 3.628101e-05
 [685,] 1.113833e-04 0.0001948546 3.712777e-05
 [686,] 1.686500e-04 0.0001948546 5.621667e-05
 [687,] 1.090864e-04 0.0001948546 3.636213e-05
 [688,] 1.666716e-04 0.0001948546 5.555719e-05
 [689,] 5.880894e-04 0.0001948546 1.960298e-04
 [690,] 1.087402e-04 0.0001948546 3.624673e-05
 [691,] 5.117360e-04 0.0001948546 1.705787e-04
 [692,] 1.119373e-04 0.0001948546 3.731242e-05
 [693,] 1.119373e-04 0.0001948546 3.731242e-05
 [694,] 1.093257e-04 0.0001948546 3.644191e-05
 [695,] 5.347451e-04 0.0001948546 1.010755e-04
 [696,] 1.933185e-04 0.0001948546 6.443951e-05
 [697,] 1.116872e-04 0.0001948546 3.722906e-05
 [698,] 1.119329e-04 0.0001948546 3.731098e-05
 [699,] 1.131062e-04 0.0001948546 3.770206e-05
 [700,] 1.119329e-04 0.0001948546 3.731098e-05
 [701,] 1.930740e-04 0.0001948546 6.435799e-05
 [702,] 5.146006e-04 0.0001948546 9.938238e-05
 [703,] 2.761887e-04 0.0001948546 9.206291e-05
 [704,] 2.723474e-04 0.0001948546 9.078247e-05
 [705,] 2.652653e-04 0.0001948546 8.842177e-05
 [706,] 1.100227e-04 0.0001948546 3.667424e-05
 [707,] 1.106779e-04 0.0001948546 3.689263e-05
 [708,] 1.106779e-04 0.0001948546 3.689263e-05
 [709,] 1.757334e-04 0.0001948546 5.857782e-05
 [710,] 1.106779e-04 0.0001948546 3.689263e-05
 [711,] 1.855076e-04 0.0001948546 6.183585e-05
 [712,] 5.844403e-04 0.0001948546 1.027234e-04
 [713,] 1.106779e-04 0.0001948546 3.689263e-05
 [714,] 1.109192e-04 0.0001948546 3.697308e-05
 [715,] 1.109192e-04 0.0001948546 3.697308e-05
 [716,] 6.398215e-04 0.0001948546 2.132739e-04
 [717,] 1.109192e-04 0.0001948546 3.697308e-05
 [718,] 1.114259e-04 0.0001948546 3.714197e-05
 [719,] 3.120720e-04 0.0001948546 1.040240e-04
 [720,] 1.111686e-04 0.0001948546 3.705619e-05
 [721,] 1.114259e-04 0.0001948546 3.714197e-05
 [722,] 1.114259e-04 0.0001948546 3.714197e-05
 [723,] 1.114259e-04 0.0001948546 3.714197e-05
 [724,] 1.119373e-04 0.0001948546 3.731242e-05
 [725,] 1.330275e-04 0.0001948546 4.434250e-05
 [726,] 1.111686e-04 0.0001948546 3.705619e-05
 [727,] 5.610544e-04 0.0001948546 1.015806e-04
 [728,] 1.947275e-04 0.0001948546 6.490916e-05
 [729,] 1.094139e-04 0.0001948546 3.647130e-05
 [730,] 1.836597e-04 0.0001948546 6.121992e-05
 [731,] 1.100227e-04 0.0001948546 3.667424e-05
 [732,] 5.859349e-04 0.0001948546 1.035359e-04
 [733,] 1.580655e-04 0.0001948546 5.268851e-05
 [734,] 5.692110e-04 0.0001948546 1.897370e-04
 [735,] 1.155560e-04 0.0001948546 3.851867e-05
 [736,] 1.159337e-04 0.0001948546 3.864455e-05
 [737,] 4.908065e-04 0.0001948546 9.760483e-05
 [738,] 1.868669e-04 0.0001948546 6.228896e-05
 [739,] 1.429270e-04 0.0001948546 4.764235e-05
 [740,] 1.869317e-04 0.0001948546 6.231055e-05
 [741,] 4.394359e-04 0.0001948546 9.646924e-05
 [742,] 1.179622e-04 0.0001948546 3.932072e-05
 [743,] 1.175979e-04 0.0001948546 3.919929e-05
 [744,] 1.175979e-04 0.0001948546 3.919929e-05
 [745,] 1.145518e-04 0.0001948546 3.818393e-05
 [746,] 1.190672e-04 0.0001948546 3.968906e-05
 [747,] 4.497170e-04 0.0001948546 9.381513e-05
 [748,] 4.152652e-04 0.0001948546 9.192873e-05
 [749,] 1.163593e-04 0.0001948546 3.878643e-05
 [750,] 1.163593e-04 0.0001948546 3.878643e-05
 [751,] 1.166936e-04 0.0001948546 3.889786e-05
 [752,] 1.822289e-04 0.0001948546 6.074298e-05
 [753,] 1.155144e-04 0.0001948546 3.850482e-05
 [754,] 1.700480e-04 0.0001948546 5.668265e-05
 [755,] 3.368243e-04 0.0001948546 1.122748e-04
 [756,] 1.152399e-04 0.0001948546 3.841330e-05
 [757,] 1.152399e-04 0.0001948546 3.841330e-05
 [758,] 2.413071e-04 0.0001948546 8.043569e-05
 [759,] 5.131546e-04 0.0001948546 9.859617e-05
 [760,] 2.316871e-04 0.0001948546 7.722904e-05
 [761,] 1.083652e-04 0.0001948546 3.612175e-05
 [762,] 2.080754e-04 0.0001948546 6.935848e-05
 [763,] 5.401170e-04 0.0001948546 1.030131e-04
 [764,] 1.864109e-04 0.0001948546 6.213696e-05
 [765,] 1.163233e-04 0.0001948546 3.877443e-05
 [766,] 4.648627e-04 0.0001948546 1.549542e-04
 [767,] 1.917834e-04 0.0001948546 6.392779e-05
 [768,] 1.177232e-04 0.0001948546 3.924106e-05
 [769,] 4.939747e-04 0.0001948546 9.967900e-05
 [770,] 2.656652e-04 0.0001948546 8.855506e-05
 [771,] 1.171880e-04 0.0001948546 3.906268e-05
 [772,] 1.871710e-04 0.0001948546 6.239032e-05
 [773,] 1.729199e-04 0.0001948546 5.763998e-05
 [774,] 1.729199e-04 0.0001948546 5.763998e-05
 [775,] 1.200158e-04 0.0001948546 4.000526e-05
 [776,] 4.180330e-04 0.0001948546 9.386381e-05
 [777,] 4.165907e-04 0.0001948546 9.190481e-05
 [778,] 3.831854e-04 0.0001948546 9.099948e-05
 [779,] 1.662884e-04 0.0001948546 5.542947e-05
 [780,] 1.864909e-04 0.0001948546 6.216364e-05
 [781,] 1.614802e-04 0.0001948546 5.382674e-05
 [782,] 2.198876e-04 0.0001948546 7.329588e-05
 [783,] 2.227149e-04 0.0001948546 7.423829e-05
 [784,] 4.771257e-04 0.0001948546 1.590419e-04
 [785,] 2.198876e-04 0.0001948546 7.329588e-05
 [786,] 2.156694e-04 0.0001948546 7.188980e-05
 [787,] 2.253436e-04 0.0001948546 7.450714e-05
 [788,] 1.756198e-04 0.0001948546 5.853995e-05
 [789,] 1.756855e-04 0.0001948546 5.856184e-05
 [790,] 1.756309e-04 0.0001948546 5.854362e-05
 [791,] 1.255609e-04 0.0001948546 4.185362e-05
 [792,] 1.758176e-04 0.0001948546 5.860586e-05
 [793,] 1.863375e-04 0.0001948546 6.211249e-05
 [794,] 1.655222e-04 0.0001948546 5.517406e-05
 [795,] 1.756008e-04 0.0001948546 5.853360e-05
 [796,] 1.618083e-04 0.0001948546 5.393611e-05
 [797,] 1.586947e-04 0.0001948546 5.289823e-05
 [798,] 1.755178e-04 0.0001948546 5.850594e-05
 [799,] 1.764852e-04 0.0001948546 5.882839e-05
 [800,] 1.952599e-04 0.0001948546 6.508664e-05
 [801,] 2.398061e-04 0.0001948546 7.993537e-05
 [802,] 2.339287e-04 0.0001948546 7.797624e-05
 [803,] 1.755206e-04 0.0001948546 5.850688e-05
 [804,] 1.751630e-04 0.0001948546 5.838766e-05
 [805,] 1.754631e-04 0.0001948546 5.848769e-05
 [806,] 1.624784e-04 0.0001948546 5.415948e-05
 [807,] 1.298690e-04 0.0001948546 4.328966e-05
 [808,] 2.204009e-04 0.0001948546 7.346696e-05
 [809,] 2.538795e-04 0.0001948546 8.462650e-05
 [810,] 2.372991e-04 0.0001948546 7.909971e-05
 [811,] 1.721269e-04 0.0001948546 5.737565e-05
 [812,] 3.480099e-04 0.0001948546 1.160033e-04
 [813,] 2.628250e-04 0.0001948546 8.760832e-05
 [814,] 2.784941e-04 0.0001948546 9.283136e-05
 [815,] 1.277569e-04 0.0001948546 4.258564e-05
 [816,] 1.764312e-04 0.0001948546 5.881039e-05
 [817,] 1.502989e-04 0.0001948546 5.009962e-05
 [818,] 2.545925e-04 0.0001948546 8.486417e-05
 [819,] 2.822357e-04 0.0001948546 9.407855e-05
 [820,] 2.137733e-04 0.0001948546 7.125775e-05
 [821,] 1.755917e-04 0.0001948546 5.853057e-05
 [822,] 2.078417e-04 0.0001948546 6.928056e-05
 [823,] 2.396822e-04 0.0001948546 7.989406e-05
 [824,] 1.755437e-04 0.0001948546 5.851457e-05
 [825,] 2.681937e-04 0.0001948546 8.939790e-05
 [826,] 2.576410e-04 0.0001948546 8.588032e-05
 [827,] 2.249735e-04 0.0001948546 7.499116e-05
 [828,] 2.590157e-04 0.0001948546 8.633858e-05
 [829,] 1.756102e-04 0.0001948546 5.853672e-05
 [830,] 2.066797e-04 0.0001948546 6.889324e-05
 [831,] 2.092248e-04 0.0001948546 6.974159e-05
 [832,] 1.826607e-04 0.0001948546 6.088689e-05
 [833,] 1.667763e-04 0.0001948546 5.559211e-05
 [834,] 2.261853e-04 0.0001948546 7.539511e-05
 [835,] 1.756578e-04 0.0001948546 5.855259e-05
 [836,] 2.366337e-04 0.0001948546 7.887789e-05
 [837,] 4.469787e-04 0.0001948546 1.489929e-04
 [838,] 2.133995e-04 0.0001948546 7.113318e-05
 [839,] 1.756503e-04 0.0001948546 5.855011e-05
 [840,] 2.244081e-04 0.0001948546 7.480270e-05
 [841,] 1.762433e-04 0.0001948546 5.874777e-05
 [842,] 1.982917e-04 0.0001948546 6.609723e-05
 [843,] 1.608581e-04 0.0001948546 5.361935e-05
 [844,] 1.765925e-04 0.0001948546 5.886416e-05
 [845,] 1.765315e-04 0.0001948546 5.884384e-05
 [846,] 1.760418e-04 0.0001948546 5.868060e-05
 [847,] 1.758494e-04 0.0001948546 5.861647e-05
 [848,] 1.142886e-04 0.0001948546 3.809620e-05
 [849,] 2.867288e-04 0.0001948546 9.557627e-05
 [850,] 1.646321e-04 0.0001948546 5.487737e-05
 [851,] 1.762497e-04 0.0001948546 5.874989e-05
 [852,] 1.762917e-04 0.0001948546 5.876391e-05
 [853,] 1.762497e-04 0.0001948546 5.874989e-05
 [854,] 1.970072e-04 0.0001948546 6.566908e-05
 [855,] 1.152620e-04 0.0001948546 3.842065e-05
 [856,] 1.763458e-04 0.0001948546 5.878193e-05
 [857,] 1.222783e-04 0.0001948546 4.075942e-05
 [858,] 1.251164e-04 0.0001948546 4.170547e-05
 [859,] 1.169470e-04 0.0001948546 3.898233e-05
 [860,] 1.783323e-04 0.0001948546 5.944410e-05
 [861,] 1.319611e-04 0.0001948546 4.398703e-05
 [862,] 1.261051e-04 0.0001948546 4.203505e-05
 [863,] 1.651188e-04 0.0001948546 5.503959e-05
 [864,] 1.329551e-04 0.0001948546 4.431835e-05
 [865,] 1.261051e-04 0.0001948546 4.203505e-05
 [866,] 1.214640e-04 0.0001948546 4.048801e-05
 [867,] 1.263448e-04 0.0001948546 4.211495e-05
 [868,] 2.003118e-04 0.0001948546 6.677060e-05
 [869,] 1.012733e-04 0.0001948546 3.375778e-05
 [870,] 1.002936e-04 0.0001948546 3.343119e-05
 [871,] 1.169907e-04 0.0001948546 3.899690e-05
 [872,] 1.003917e-04 0.0001948546 3.346389e-05
 [873,] 9.682522e-05 0.0001948546 3.227507e-05
 [874,] 1.996534e-04 0.0001948546 6.655113e-05
 [875,] 1.527016e-04 0.0001948546 5.090052e-05
 [876,] 1.204643e-04 0.0001948546 4.015478e-05
 [877,] 1.051884e-04 0.0001948546 3.506281e-05
 [878,] 1.212835e-04 0.0001948546 4.042783e-05
 [879,] 1.188936e-04 0.0001948546 3.963121e-05
 [880,] 1.763978e-04 0.0001948546 5.879926e-05
 [881,] 2.987759e-04 0.0001948546 9.959196e-05
 [882,] 1.678372e-04 0.0001948546 5.594574e-05
 [883,] 1.066732e-04 0.0001948546 3.555773e-05
 [884,] 1.077599e-04 0.0001948546 3.591995e-05
 [885,] 2.006273e-04 0.0001948546 6.687578e-05
 [886,] 1.084411e-04 0.0001948546 3.614705e-05
 [887,] 1.146921e-04 0.0001948546 3.823070e-05
 [888,] 1.032385e-04 0.0001948546 3.441282e-05
 [889,] 1.019028e-04 0.0001948546 3.396759e-05
 [890,] 2.741990e-04 0.0001948546 9.139968e-05
 [891,] 1.078023e-04 0.0001948546 3.593410e-05
 [892,] 1.129457e-04 0.0001948546 3.764857e-05
 [893,] 1.083945e-04 0.0001948546 3.613150e-05
 [894,] 1.016043e-04 0.0001948546 3.386812e-05
 [895,] 2.030089e-04 0.0001948546 6.766962e-05
 [896,] 1.078531e-04 0.0001948546 3.595103e-05
 [897,] 1.768769e-04 0.0001948546 5.895895e-05
 [898,] 1.857050e-04 0.0001948546 6.190168e-05
 [899,] 1.842251e-04 0.0001948546 6.140837e-05
 [900,] 1.131415e-04 0.0001948546 3.771382e-05
 [901,] 1.068325e-04 0.0001948546 3.561084e-05
 [902,] 1.112410e-04 0.0001948546 3.708033e-05
 [903,] 1.131501e-04 0.0001948546 3.771668e-05
 [904,] 1.052013e-04 0.0001948546 3.506710e-05
 [905,] 1.053734e-04 0.0001948546 3.512447e-05
 [906,] 1.105883e-04 0.0001948546 3.686276e-05
 [907,] 1.102736e-04 0.0001948546 3.675786e-05
 [908,] 1.087935e-04 0.0001948546 3.626449e-05
 [909,] 1.105048e-04 0.0001948546 3.683493e-05
 [910,] 1.914906e-04 0.0001948546 6.383019e-05
 [911,] 1.769289e-04 0.0001948546 5.897632e-05
 [912,] 1.945147e-04 0.0001948546 6.483822e-05
 [913,] 1.123010e-04 0.0001948546 3.743365e-05
 [914,] 1.183060e-04 0.0001948546 3.943535e-05
 [915,] 1.381735e-04 0.0001948546 4.605782e-05
 [916,] 1.764558e-04 0.0001948546 5.881859e-05
 [917,] 1.768026e-04 0.0001948546 5.893419e-05
 [918,] 1.600946e-04 0.0001948546 5.336488e-05
 [919,] 1.661358e-04 0.0001948546 5.537860e-05
 [920,] 1.770375e-04 0.0001948546 5.901250e-05
 [921,] 1.650740e-04 0.0001948546 5.502467e-05
 [922,] 1.650740e-04 0.0001948546 5.502467e-05
 [923,] 1.632313e-04 0.0001948546 5.441043e-05
 [924,] 1.665382e-04 0.0001948546 5.551272e-05
 [925,] 1.641179e-04 0.0001948546 5.470596e-05
 [926,] 1.640799e-04 0.0001948546 5.469329e-05
 [927,] 1.671720e-04 0.0001948546 5.572401e-05
 [928,] 1.752822e-04 0.0001948546 5.842742e-05
 [929,] 1.655198e-04 0.0001948546 5.517328e-05
 [930,] 1.639622e-04 0.0001948546 5.465408e-05
 [931,] 1.638258e-04 0.0001948546 5.460861e-05
 [932,] 1.956102e-04 0.0001948546 6.520339e-05
 [933,] 1.773300e-04 0.0001948546 5.911001e-05
 [934,] 4.479582e-04 0.0001948546 1.185047e-04
 [935,] 1.135885e-04 0.0001948546 3.786282e-05
 [936,] 1.770187e-04 0.0001948546 5.900624e-05
 [937,] 1.769417e-04 0.0001948546 5.898055e-05
 [938,] 1.165563e-04 0.0001948546 3.885210e-05
 [939,] 1.776715e-04 0.0001948546 5.922384e-05
 [940,] 1.772400e-04 0.0001948546 5.908001e-05
 [941,] 2.097608e-04 0.0001948546 6.992026e-05
 [942,] 1.677424e-04 0.0001948546 5.591415e-05
 [943,] 1.910445e-04 0.0001948546 6.368149e-05
 [944,] 1.151112e-04 0.0001948546 3.837041e-05
 [945,] 1.789303e-04 0.0001948546 5.964342e-05
 [946,] 1.775524e-04 0.0001948546 5.918413e-05
 [947,] 1.152660e-04 0.0001948546 3.842199e-05
 [948,] 1.783171e-04 0.0001948546 5.943905e-05
 [949,] 1.153031e-04 0.0001948546 3.843436e-05
 [950,] 1.150644e-04 0.0001948546 3.835479e-05
 [951,] 1.148467e-04 0.0001948546 3.828223e-05
 [952,] 1.150644e-04 0.0001948546 3.835479e-05
 [953,] 1.752377e-04 0.0001948546 5.841256e-05
 [954,] 1.790581e-04 0.0001948546 5.968604e-05
 [955,] 1.792272e-04 0.0001948546 5.974241e-05
 [956,] 1.792703e-04 0.0001948546 5.975675e-05
 [957,] 1.162426e-04 0.0001948546 3.874752e-05
 [958,] 1.147229e-04 0.0001948546 3.824096e-05
 [959,] 1.789865e-04 0.0001948546 5.966216e-05
 [960,] 3.382506e-04 0.0001948546 1.127502e-04
 [961,] 1.483147e-04 0.0001948546 4.943823e-05
 [962,] 2.718245e-04 0.0001948546 9.060817e-05
 [963,] 2.662716e-04 0.0001948546 8.875719e-05
 [964,] 5.729751e-04 0.0001948546 1.693004e-04
 [965,] 5.479919e-04 0.0001948546 1.660697e-04
 [966,] 5.479919e-04 0.0001948546 1.660697e-04
 [967,] 2.111220e-04 0.0001948546 7.037401e-05
 [968,] 3.863741e-04 0.0001948546 1.287914e-04
 [969,] 2.086828e-04 0.0001948546 6.956093e-05
 [970,] 5.729751e-04 0.0001948546 1.693004e-04
 [971,] 3.238986e-04 0.0001948546 1.079662e-04
 [972,] 2.528032e-04 0.0001948546 8.426772e-05
 [973,] 1.999618e-04 0.0001948546 6.665394e-05
 [974,] 6.534880e-04 0.0001948546 1.804182e-04
 [975,] 1.945750e-04 0.0001948546 6.485834e-05
 [976,] 2.429819e-04 0.0001948546 8.099398e-05
 [977,] 3.270648e-04 0.0001948546 1.090216e-04
 [978,] 3.149777e-04 0.0001948546 1.049926e-04
 [979,] 3.299541e-04 0.0001948546 1.099847e-04
 [980,] 3.270648e-04 0.0001948546 1.090216e-04
 [981,] 4.630420e-04 0.0001948546 1.543473e-04
 [982,] 3.270648e-04 0.0001948546 1.090216e-04
 [983,] 3.264377e-04 0.0001948546 1.088126e-04
 [984,] 3.238986e-04 0.0001948546 1.079662e-04
 [985,] 5.434195e-04 0.0001948546 1.652436e-04
 [986,] 2.372749e-04 0.0001948546 7.909163e-05
 [987,] 2.732706e-04 0.0001948546 9.109020e-05
 [988,] 2.757527e-04 0.0001948546 9.191758e-05
 [989,] 3.270648e-04 0.0001948546 1.090216e-04
 [990,] 3.854589e-04 0.0001948546 1.284863e-04
 [991,] 1.791819e-04 0.0001948546 5.972729e-05
 [992,] 3.299541e-04 0.0001948546 1.099847e-04
 [993,] 3.746969e-04 0.0001948546 1.248990e-04
 [994,] 1.923094e-04 0.0001948546 6.410313e-05
 [995,] 3.395275e-04 0.0001948546 1.131758e-04
 [996,] 3.782886e-04 0.0001948546 1.260962e-04
 [997,] 5.908835e-04 0.0001948546 1.713100e-04
 [998,] 2.813264e-04 0.0001948546 9.377548e-05
 [999,] 2.942479e-04 0.0001948546 9.808262e-05
[1000,] 1.104441e-01 0.0001948546 7.626144e-04
[1001,] 1.881161e-02 0.0001948546 3.566126e-04
[1002,] 1.289182e-04 0.0001948546 4.297274e-05
[1003,] 5.508994e-04 0.0001948546 1.836331e-04
[1004,] 1.696102e-02 0.0001948546 3.412122e-04
[1005,] 1.606467e-02 0.0001948546 3.334308e-04
[1006,] 1.530041e-02 0.0001948546 3.266110e-04
[1007,] 1.606467e-02 0.0001948546 3.334308e-04
[1008,] 1.606467e-02 0.0001948546 3.334308e-04
[1009,] 1.224718e-04 0.0001948546 4.082395e-05
[1010,] 1.117223e-02 0.0001948546 2.865523e-04
[1011,] 1.462110e-02 0.0001948546 3.250058e-04
[1012,] 1.064999e-02 0.0001948546 2.808836e-04
[1013,] 8.666354e-03 0.0001948546 2.578605e-04
[1014,] 4.701640e-04 0.0001948546 1.567213e-04
[1015,] 1.850105e-04 0.0001948546 6.167015e-05
[1016,] 1.068306e-02 0.0001948546 2.808503e-04
[1017,] 7.064905e-03 0.0001948546 2.381931e-04
[1018,] 1.253356e-02 0.0001948546 3.062567e-04
[1019,] 1.827719e-04 0.0001948546 6.092398e-05
[1020,] 4.445414e-04 0.0001948546 1.481805e-04
[1021,] 1.225648e-04 0.0001948546 4.085493e-05
[1022,] 1.517624e-04 0.0001948546 5.058747e-05
[1023,] 5.761156e-04 0.0001948546 1.920385e-04
[1024,] 1.276007e-04 0.0001948546 4.253356e-05
[1025,] 2.039807e-04 0.0001948546 6.799357e-05
[1026,] 1.289707e-04 0.0001948546 4.299023e-05
[1027,] 1.440406e-04 0.0001948546 4.801355e-05
[1028,] 2.811606e-04 0.0001948546 9.372018e-05
[1029,] 1.409315e-04 0.0001948546 4.697718e-05
[1030,] 1.430381e-04 0.0001948546 4.767935e-05
[1031,] 1.406153e-04 0.0001948546 4.687177e-05
[1032,] 1.759311e-04 0.0001948546 5.864369e-05
[1033,] 1.433410e-04 0.0001948546 4.778033e-05
[1034,] 1.801945e-04 0.0001948546 6.006482e-05
[1035,] 1.792387e-04 0.0001948546 5.974625e-05
[1036,] 1.397169e-04 0.0001948546 4.657231e-05
[1037,] 1.783303e-04 0.0001948546 5.944344e-05
[1038,] 1.680129e-04 0.0001948546 5.600429e-05
[1039,] 1.790094e-04 0.0001948546 5.966981e-05
[1040,] 1.397572e-04 0.0001948546 4.658573e-05
[1041,] 1.930041e-04 0.0001948546 6.433471e-05
[1042,] 1.952209e-04 0.0001948546 6.507363e-05
[1043,] 1.367631e-04 0.0001948546 4.558769e-05
[1044,] 1.389415e-04 0.0001948546 4.631382e-05
[1045,] 1.390713e-04 0.0001948546 4.635711e-05
[1046,] 1.390713e-04 0.0001948546 4.635711e-05
[1047,] 1.328306e-04 0.0001948546 4.427685e-05
[1048,] 1.390713e-04 0.0001948546 4.635711e-05
[1049,] 1.732626e-04 0.0001948546 5.775420e-05
[1050,] 1.850289e-04 0.0001948546 6.167629e-05
[1051,] 1.312327e-04 0.0001948546 4.374422e-05
[1052,] 1.390713e-04 0.0001948546 4.635711e-05
[1053,] 1.716844e-04 0.0001948546 5.722814e-05
[1054,] 1.386913e-04 0.0001948546 4.623044e-05
[1055,] 1.922033e-04 0.0001948546 6.406776e-05
[1056,] 1.178089e-04 0.0001948546 3.926964e-05
[1057,] 1.737867e-04 0.0001948546 5.792889e-05
[1058,] 1.737867e-04 0.0001948546 5.792889e-05
[1059,] 1.750306e-04 0.0001948546 5.834352e-05
[1060,] 1.308012e-04 0.0001948546 4.360041e-05
[1061,] 1.752396e-04 0.0001948546 5.841320e-05
[1062,] 1.393268e-04 0.0001948546 4.644228e-05
[1063,] 1.390713e-04 0.0001948546 4.635711e-05
[1064,] 1.394660e-04 0.0001948546 4.648866e-05
[1065,] 1.337467e-04 0.0001948546 4.458224e-05
[1066,] 1.396083e-04 0.0001948546 4.653611e-05
[1067,] 1.358806e-04 0.0001948546 4.529355e-05
[1068,] 1.396083e-04 0.0001948546 4.653611e-05
[1069,] 1.396083e-04 0.0001948546 4.653611e-05
[1070,] 1.758754e-04 0.0001948546 5.862514e-05
[1071,] 1.397539e-04 0.0001948546 4.658464e-05
[1072,] 1.682603e-04 0.0001948546 5.608676e-05
[1073,] 1.754501e-04 0.0001948546 5.848336e-05
[1074,] 1.401945e-04 0.0001948546 4.673150e-05
[1075,] 1.298250e-04 0.0001948546 4.327499e-05
[1076,] 1.297621e-04 0.0001948546 4.325404e-05
[1077,] 1.767437e-04 0.0001948546 5.891456e-05
[1078,] 1.391290e-04 0.0001948546 4.637632e-05
[1079,] 1.399028e-04 0.0001948546 4.663425e-05
[1080,] 1.401945e-04 0.0001948546 4.673150e-05
[1081,] 1.401945e-04 0.0001948546 4.673150e-05
[1082,] 1.765244e-04 0.0001948546 5.884147e-05
[1083,] 1.765244e-04 0.0001948546 5.884147e-05
[1084,] 1.403528e-04 0.0001948546 4.678427e-05
[1085,] 1.406793e-04 0.0001948546 4.689310e-05
[1086,] 1.440514e-04 0.0001948546 4.801712e-05
[1087,] 1.408475e-04 0.0001948546 4.694917e-05
[1088,] 1.408475e-04 0.0001948546 4.694917e-05
[1089,] 1.781136e-04 0.0001948546 5.937119e-05
[1090,] 1.797549e-04 0.0001948546 5.991830e-05
[1091,] 1.408475e-04 0.0001948546 4.694917e-05
[1092,] 1.309008e-04 0.0001948546 4.363360e-05
[1093,] 1.408475e-04 0.0001948546 4.694917e-05
[1094,] 1.465897e-04 0.0001948546 4.886324e-05
[1095,] 1.792783e-04 0.0001948546 5.975944e-05
[1096,] 1.410017e-04 0.0001948546 4.700058e-05
[1097,] 1.410017e-04 0.0001948546 4.700058e-05
[1098,] 1.411763e-04 0.0001948546 4.705876e-05
[1099,] 1.411763e-04 0.0001948546 4.705876e-05
[1100,] 1.411763e-04 0.0001948546 4.705876e-05
[1101,] 1.411763e-04 0.0001948546 4.705876e-05
[1102,] 1.411763e-04 0.0001948546 4.705876e-05
[1103,] 1.411763e-04 0.0001948546 4.705876e-05
[1104,] 1.436318e-04 0.0001948546 4.787728e-05
[1105,] 1.436318e-04 0.0001948546 4.787728e-05
[1106,] 1.413542e-04 0.0001948546 4.711805e-05
[1107,] 1.410017e-04 0.0001948546 4.700058e-05
[1108,] 1.413542e-04 0.0001948546 4.711805e-05
[1109,] 1.413542e-04 0.0001948546 4.711805e-05
[1110,] 1.413542e-04 0.0001948546 4.711805e-05
[1111,] 1.378410e-04 0.0001948546 4.594700e-05
[1112,] 1.438033e-04 0.0001948546 4.793443e-05
[1113,] 1.413542e-04 0.0001948546 4.711805e-05
[1114,] 1.500286e-04 0.0001948546 5.000952e-05
[1115,] 1.420718e-04 0.0001948546 4.735725e-05
[1116,] 1.415354e-04 0.0001948546 4.717847e-05
[1117,] 1.445967e-04 0.0001948546 4.819891e-05
[1118,] 2.615031e-04 0.0001948546 8.716770e-05
[1119,] 1.443644e-04 0.0001948546 4.812146e-05
[1120,] 1.237709e-04 0.0001948546 4.125696e-05
[1121,] 1.532881e-04 0.0001948546 5.109603e-05
[1122,] 3.474465e-04 0.0001948546 1.158155e-04
[1123,] 1.427518e-04 0.0001948546 4.758392e-05
[1124,] 2.126491e-04 0.0001948546 7.088303e-05
[1125,] 1.879650e-04 0.0001948546 6.265500e-05
[1126,] 3.490594e-04 0.0001948546 1.163531e-04
[1127,] 3.471267e-04 0.0001948546 1.157089e-04
[1128,] 3.696124e-04 0.0001948546 1.232041e-04
[1129,] 1.864925e-04 0.0001948546 6.216418e-05
[1130,] 1.878845e-04 0.0001948546 6.262818e-05
[1131,] 3.926188e-04 0.0001948546 1.308729e-04
[1132,] 2.605035e-04 0.0001948546 8.683449e-05
[1133,] 2.953745e-04 0.0001948546 9.845817e-05
[1134,] 2.075468e-04 0.0001948546 6.918227e-05
[1135,] 2.075468e-04 0.0001948546 6.918227e-05
[1136,] 2.055299e-04 0.0001948546 6.850996e-05
[1137,] 1.920092e-04 0.0001948546 6.400307e-05
[1138,] 1.689673e-04 0.0001948546 5.632242e-05
[1139,] 4.339178e-04 0.0001948546 1.446393e-04
[1140,] 1.899476e-04 0.0001948546 6.331585e-05
[1141,] 1.898527e-04 0.0001948546 6.328423e-05
[1142,] 1.674180e-04 0.0001948546 5.580600e-05
[1143,] 1.679515e-04 0.0001948546 5.598383e-05
[1144,] 1.774609e-04 0.0001948546 5.915364e-05
[1145,] 1.881791e-04 0.0001948546 6.272635e-05
[1146,] 3.711576e-04 0.0001948546 1.237192e-04
[1147,] 3.539773e-04 0.0001948546 1.179924e-04
[1148,] 1.789810e-04 0.0001948546 5.966034e-05
[1149,] 3.773479e-04 0.0001948546 1.257826e-04
[1150,] 1.892171e-04 0.0001948546 6.307238e-05
[1151,] 3.773479e-04 0.0001948546 1.257826e-04
[1152,] 3.773479e-04 0.0001948546 1.257826e-04
[1153,] 3.773479e-04 0.0001948546 1.257826e-04
[1154,] 1.805428e-04 0.0001948546 6.018093e-05
[1155,] 1.789810e-04 0.0001948546 5.966034e-05
[1156,] 4.566110e-04 0.0001948546 1.522037e-04
[1157,] 2.297217e-04 0.0001948546 7.657388e-05
[1158,] 3.773479e-04 0.0001948546 1.257826e-04
[1159,] 1.756197e-04 0.0001948546 5.853990e-05
[1160,] 4.486113e-04 0.0001948546 1.495371e-04
[1161,] 3.711576e-04 0.0001948546 1.237192e-04
[1162,] 1.880901e-04 0.0001948546 6.269671e-05
[1163,] 3.773479e-04 0.0001948546 1.257826e-04
[1164,] 4.486113e-04 0.0001948546 1.495371e-04
[1165,] 3.711576e-04 0.0001948546 1.237192e-04
[1166,] 4.741931e-04 0.0001948546 1.580644e-04
[1167,] 4.191373e-04 0.0001948546 1.397124e-04
[1168,] 1.877574e-04 0.0001948546 6.258578e-05
[1169,] 4.119999e-04 0.0001948546 1.373333e-04
[1170,] 1.797743e-04 0.0001948546 5.992478e-05
[1171,] 3.193738e-04 0.0001948546 1.064579e-04
[1172,] 1.639981e-04 0.0001948546 5.466603e-05
[1173,] 2.178203e-04 0.0001948546 7.260677e-05
[1174,] 2.214221e-04 0.0001948546 7.380735e-05
[1175,] 2.164579e-04 0.0001948546 7.215264e-05
[1176,] 3.461160e-04 0.0001948546 1.153720e-04
[1177,] 4.253882e-04 0.0001948546 1.417961e-04
[1178,] 3.407136e-04 0.0001948546 1.135712e-04
[1179,] 1.579895e-04 0.0001948546 5.266318e-05
[1180,] 2.068253e-04 0.0001948546 6.894175e-05
[1181,] 1.551542e-04 0.0001948546 5.171808e-05
[1182,] 1.561774e-04 0.0001948546 5.205914e-05
[1183,] 2.073745e-04 0.0001948546 6.912483e-05
[1184,] 1.882046e-04 0.0001948546 6.273488e-05
[1185,] 2.092262e-04 0.0001948546 6.974206e-05
[1186,] 3.683642e-04 0.0001948546 1.227881e-04
[1187,] 3.400943e-04 0.0001948546 1.133648e-04
[1188,] 1.862861e-04 0.0001948546 6.209535e-05
[1189,] 1.772250e-04 0.0001948546 5.907499e-05
[1190,] 6.549617e-04 0.0001948546 2.183206e-04
[1191,] 2.437229e-04 0.0001948546 8.124097e-05
[1192,] 1.478474e-03 0.0001948546 4.928246e-04
[1193,] 1.185847e-03 0.0001948546 3.952822e-04
[1194,] 2.266698e-04 0.0001948546 7.555659e-05
[1195,] 6.428249e-04 0.0001948546 2.142750e-04
[1196,] 2.243275e-04 0.0001948546 7.477583e-05
[1197,] 1.513749e-03 0.0001948546 5.045830e-04
[1198,] 1.110165e-03 0.0001948546 3.700551e-04
[1199,] 1.785368e-04 0.0001948546 5.951226e-05
[1200,] 2.177592e-04 0.0001948546 7.258639e-05
[1201,] 1.292126e-03 0.0001948546 4.307085e-04
[1202,] 1.761051e-04 0.0001948546 5.870171e-05
[1203,] 1.212268e-03 0.0001948546 4.040893e-04
[1204,] 5.778096e-04 0.0001948546 1.926032e-04
[1205,] 1.110165e-03 0.0001948546 3.700551e-04
[1206,] 1.447557e-03 0.0001948546 4.825191e-04
[1207,] 1.447557e-03 0.0001948546 4.825191e-04
[1208,] 8.416866e-04 0.0001948546 2.805622e-04
[1209,] 2.073789e-04 0.0001948546 6.912628e-05
[1210,] 2.115106e-04 0.0001948546 7.050354e-05
[1211,] 2.115106e-04 0.0001948546 7.050354e-05
[1212,] 1.781557e-04 0.0001948546 5.938523e-05
[1213,] 2.094271e-04 0.0001948546 6.980902e-05
[1214,] 1.774581e-04 0.0001948546 5.915271e-05
[1215,] 2.136302e-04 0.0001948546 7.121008e-05
[1216,] 2.134851e-04 0.0001948546 7.116169e-05
[1217,] 1.478474e-03 0.0001948546 4.928246e-04
[1218,] 1.786011e-04 0.0001948546 5.953372e-05
[1219,] 1.513749e-03 0.0001948546 5.045830e-04
[1220,] 6.092096e-04 0.0001948546 2.030699e-04
[1221,] 1.771588e-04 0.0001948546 5.905295e-05
[1222,] 6.428249e-04 0.0001948546 2.142750e-04
[1223,] 2.155692e-04 0.0001948546 7.185641e-05
[1224,] 2.155692e-04 0.0001948546 7.185641e-05
[1225,] 6.941256e-04 0.0001948546 2.313752e-04
[1226,] 1.678074e-04 0.0001948546 5.593581e-05
[1227,] 1.332770e-03 0.0001948546 4.442567e-04
[1228,] 1.663948e-04 0.0001948546 5.546493e-05
[1229,] 1.272032e-03 0.0001948546 4.240106e-04
[1230,] 1.000474e-03 0.0001948546 3.334913e-04
[1231,] 3.804010e-04 0.0001948546 1.268003e-04
[1232,] 1.570685e-04 0.0001948546 5.235617e-05
[1233,] 1.538301e-04 0.0001948546 5.127672e-05
[1234,] 1.526345e-04 0.0001948546 5.087815e-05
[1235,] 4.641844e-04 0.0001948546 1.547281e-04
[1236,] 1.045896e-03 0.0001948546 3.486319e-04
[1237,] 1.536477e-04 0.0001948546 5.121591e-05
[1238,] 8.355976e-04 0.0001948546 2.785325e-04
[1239,] 8.738507e-04 0.0001948546 2.912836e-04
[1240,] 1.554905e-04 0.0001948546 5.183018e-05
[1241,] 8.466726e-04 0.0001948546 2.822242e-04
[1242,] 2.004707e-04 0.0001948546 6.682356e-05
[1243,] 1.780337e-04 0.0001948546 5.934456e-05
[1244,] 1.449107e-04 0.0001948546 4.830356e-05
[1245,] 8.466726e-04 0.0001948546 2.822242e-04
[1246,] 8.466726e-04 0.0001948546 2.822242e-04
[1247,] 1.548860e-04 0.0001948546 5.162868e-05
[1248,] 1.536721e-04 0.0001948546 5.122402e-05
[1249,] 4.987749e-04 0.0001948546 1.662583e-04
[1250,] 4.987749e-04 0.0001948546 1.662583e-04
[1251,] 1.044044e-03 0.0001948546 3.480146e-04
[1252,] 7.963649e-04 0.0001948546 2.654550e-04
[1253,] 4.987749e-04 0.0001948546 1.662583e-04
[1254,] 1.459668e-04 0.0001948546 4.865560e-05
[1255,] 1.459668e-04 0.0001948546 4.865560e-05
[1256,] 4.987749e-04 0.0001948546 1.662583e-04
[1257,] 8.132841e-04 0.0001948546 2.710947e-04
[1258,] 1.438734e-04 0.0001948546 4.795779e-05
[1259,] 1.071104e-03 0.0001948546 3.570347e-04
[1260,] 1.419812e-04 0.0001948546 4.732707e-05
[1261,] 4.593783e-04 0.0001948546 1.531261e-04
[1262,] 7.064127e-04 0.0001948546 2.354709e-04
[1263,] 7.771189e-04 0.0001948546 2.590396e-04
[1264,] 1.426127e-04 0.0001948546 4.753757e-05
[1265,] 6.860748e-04 0.0001948546 2.286916e-04
[1266,] 7.271234e-04 0.0001948546 2.423745e-04
[1267,] 7.404848e-04 0.0001948546 2.468283e-04
[1268,] 4.229259e-04 0.0001948546 1.409753e-04
[1269,] 1.388813e-04 0.0001948546 4.629376e-05
[1270,] 1.380334e-04 0.0001948546 4.601113e-05
[1271,] 1.370971e-04 0.0001948546 4.569904e-05
[1272,] 1.587275e-04 0.0001948546 5.290917e-05
[1273,] 5.960439e-04 0.0001948546 1.986813e-04
[1274,] 1.398606e-04 0.0001948546 4.662019e-05
[1275,] 4.178319e-04 0.0001948546 1.392773e-04
[1276,] 1.455825e-04 0.0001948546 4.852751e-05
[1277,] 8.946928e-04 0.0001948546 2.982309e-04
[1278,] 1.730903e-04 0.0001948546 5.769676e-05
[1279,] 1.398606e-04 0.0001948546 4.662019e-05
[1280,] 1.415056e-04 0.0001948546 4.716852e-05
[1281,] 6.072394e-04 0.0001948546 2.024131e-04
[1282,] 6.679195e-04 0.0001948546 2.226398e-04
[1283,] 1.454475e-04 0.0001948546 4.848249e-05
[1284,] 3.864205e-04 0.0001948546 1.288068e-04
[1285,] 1.465379e-04 0.0001948546 4.884597e-05
[1286,] 1.465379e-04 0.0001948546 4.884597e-05
[1287,] 6.152214e-04 0.0001948546 2.050738e-04
[1288,] 6.152214e-04 0.0001948546 2.050738e-04
[1289,] 9.057101e-04 0.0001948546 3.019034e-04
[1290,] 1.480535e-04 0.0001948546 4.935116e-05
[1291,] 1.480535e-04 0.0001948546 4.935116e-05
[1292,] 9.148834e-04 0.0001948546 3.049611e-04
[1293,] 1.526101e-04 0.0001948546 5.087003e-05
[1294,] 1.438071e-04 0.0001948546 4.793571e-05
[1295,] 1.415685e-04 0.0001948546 4.718950e-05
[1296,] 1.360135e-04 0.0001948546 4.533782e-05
[1297,] 1.407397e-04 0.0001948546 4.691322e-05
[1298,] 8.420851e-04 0.0001948546 2.806950e-04
[1299,] 1.379305e-04 0.0001948546 4.597682e-05
[1300,] 1.447605e-04 0.0001948546 4.825351e-05
[1301,] 1.935100e-04 0.0001948546 6.450335e-05
[1302,] 1.801982e-04 0.0001948546 6.006606e-05
[1303,] 1.397775e-04 0.0001948546 4.659251e-05
[1304,] 1.949158e-04 0.0001948546 6.497194e-05
[1305,] 1.510306e-04 0.0001948546 5.034353e-05
[1306,] 1.475813e-04 0.0001948546 4.919377e-05
[1307,] 1.354034e-04 0.0001948546 4.513447e-05
[1308,] 1.491892e-04 0.0001948546 4.972974e-05
[1309,] 7.098586e-04 0.0001948546 2.366195e-04
[1310,] 2.605627e-04 0.0001948546 8.685422e-05
[1311,] 3.005899e-04 0.0001948546 1.001966e-04
[1312,] 2.112649e-04 0.0001948546 7.042163e-05
[1313,] 3.823951e-04 0.0001948546 1.274650e-04
[1314,] 3.204767e-04 0.0001948546 1.068255e-04
[1315,] 3.281040e-04 0.0001948546 1.093680e-04
[1316,] 1.352187e-03 0.0001948546 4.507291e-04
[1317,] 1.677619e-03 0.0001948546 5.592063e-04
[1318,] 4.991085e-04 0.0001948546 1.663695e-04
[1319,] 3.410137e-04 0.0001948546 1.136712e-04
[1320,] 1.177697e-04 0.0001948546 3.925657e-05
[1321,] 2.783438e-04 0.0001948546 9.278126e-05
[1322,] 1.223663e-04 0.0001948546 4.078878e-05
[1323,] 1.651774e-04 0.0001948546 5.505914e-05
[1324,] 1.002516e-04 0.0001948546 3.341719e-05
[1325,] 1.938699e-04 0.0001948546 6.462330e-05
[1326,] 1.978514e-04 0.0001948546 6.595047e-05
[1327,] 1.119346e-04 0.0001948546 3.731154e-05
[1328,] 1.218845e-04 0.0001948546 4.062818e-05
[1329,] 1.049285e-04 0.0001948546 3.497618e-05
[1330,] 1.871877e-04 0.0001948546 6.239590e-05
[1331,] 1.266385e-04 0.0001948546 4.221282e-05
[1332,] 1.179399e-04 0.0001948546 3.931330e-05
[1333,] 1.254967e-04 0.0001948546 4.183222e-05
[1334,] 1.651573e-04 0.0001948546 5.505243e-05
[1335,] 1.121999e-04 0.0001948546 3.739995e-05
[1336,] 1.259504e-04 0.0001948546 4.198346e-05
[1337,] 1.257504e-04 0.0001948546 4.191679e-05
[1338,] 9.819296e-05 0.0001948546 3.273099e-05
[1339,] 1.402238e-04 0.0001948546 4.674128e-05
[1340,] 1.928246e-04 0.0001948546 6.427486e-05
[1341,] 9.808694e-05 0.0001948546 3.269565e-05
[1342,] 1.364898e-04 0.0001948546 4.549660e-05
[1343,] 1.410754e-04 0.0001948546 4.702514e-05
[1344,] 9.953130e-05 0.0001948546 3.317710e-05
[1345,] 1.163366e-04 0.0001948546 3.877888e-05
[1346,] 1.233944e-04 0.0001948546 4.113147e-05
[1347,] 1.578695e-04 0.0001948546 5.262318e-05
[1348,] 3.759555e-04 0.0001948546 1.253185e-04
[1349,] 3.291732e-04 0.0001948546 1.097244e-04
[1350,] 3.317283e-04 0.0001948546 1.105761e-04
[1351,] 4.346087e-04 0.0001948546 1.448696e-04
[1352,] 1.444687e-04 0.0001948546 4.815625e-05
[1353,] 3.934741e-04 0.0001948546 1.311580e-04
[1354,] 1.455559e-04 0.0001948546 4.851863e-05
[1355,] 8.110226e-04 0.0001948546 2.703409e-04
[1356,] 3.985300e-04 0.0001948546 1.328433e-04
[1357,] 2.149108e-04 0.0001948546 7.163693e-05
[1358,] 3.834139e-04 0.0001948546 1.278046e-04
[1359,] 1.328038e-04 0.0001948546 4.426792e-05
[1360,] 2.128113e-04 0.0001948546 7.093711e-05
[1361,] 1.806688e-04 0.0001948546 6.022292e-05
[1362,] 1.312467e-04 0.0001948546 4.374890e-05
[1363,] 2.158876e-04 0.0001948546 7.196253e-05
[1364,] 2.044638e-04 0.0001948546 6.815461e-05
[1365,] 1.374969e-04 0.0001948546 4.583229e-05
[1366,] 2.054921e-04 0.0001948546 6.849736e-05
[1367,] 1.779091e-04 0.0001948546 5.930303e-05
[1368,] 2.131322e-04 0.0001948546 7.104407e-05
[1369,] 2.099147e-04 0.0001948546 6.997157e-05
[1370,] 2.068916e-04 0.0001948546 6.896387e-05
[1371,] 2.096809e-04 0.0001948546 6.989364e-05
[1372,] 2.056520e-04 0.0001948546 6.855068e-05
[1373,] 3.199407e-04 0.0001948546 1.066469e-04
[1374,] 2.160471e-04 0.0001948546 7.201570e-05
[1375,] 1.367630e-04 0.0001948546 4.558767e-05
[1376,] 2.002280e-04 0.0001948546 6.674267e-05
[1377,] 1.377377e-04 0.0001948546 4.591258e-05
[1378,] 2.165896e-04 0.0001948546 7.219655e-05
[1379,] 2.343847e-04 0.0001948546 7.812824e-05
[1380,] 2.115225e-04 0.0001948546 7.050752e-05
[1381,] 2.087190e-04 0.0001948546 6.957301e-05
[1382,] 2.336577e-04 0.0001948546 7.788590e-05
[1383,] 2.032682e-04 0.0001948546 6.775608e-05
[1384,] 2.574117e-04 0.0001948546 8.580391e-05
[1385,] 2.062226e-04 0.0001948546 6.874086e-05
[1386,] 1.959181e-04 0.0001948546 6.530602e-05
[1387,] 2.068675e-04 0.0001948546 6.895585e-05
[1388,] 2.062226e-04 0.0001948546 6.874086e-05
[1389,] 2.173433e-04 0.0001948546 7.244776e-05
[1390,] 2.405698e-04 0.0001948546 8.018994e-05
[1391,] 2.866675e-04 0.0001948546 9.555582e-05
[1392,] 1.654984e-04 0.0001948546 5.516614e-05
[1393,] 1.077431e-04 0.0001948546 3.591435e-05
[1394,] 1.428496e-04 0.0001948546 4.761655e-05
[1395,] 1.610380e-04 0.0001948546 5.367933e-05
[1396,] 1.982967e-04 0.0001948546 6.609889e-05
[1397,] 1.403397e-04 0.0001948546 4.677989e-05
[1398,] 1.068830e-04 0.0001948546 3.562766e-05
[1399,] 1.078952e-04 0.0001948546 3.596507e-05
[1400,] 1.435392e-04 0.0001948546 4.784640e-05
[1401,] 1.089386e-04 0.0001948546 3.631286e-05
[1402,] 2.627045e-04 0.0001948546 8.756816e-05
[1403,] 1.979919e-04 0.0001948546 6.599731e-05
[1404,] 1.431642e-04 0.0001948546 4.772139e-05
[1405,] 1.083484e-04 0.0001948546 3.611613e-05
[1406,] 2.979833e-04 0.0001948546 9.932776e-05
[1407,] 3.012374e-04 0.0001948546 1.004125e-04
[1408,] 3.012374e-04 0.0001948546 1.004125e-04
[1409,] 1.738204e-04 0.0001948546 5.794012e-05
[1410,] 3.021140e-04 0.0001948546 1.007047e-04
[1411,] 1.081759e-04 0.0001948546 3.605864e-05
[1412,] 1.082202e-04 0.0001948546 3.607341e-05
[1413,] 1.087159e-04 0.0001948546 3.623862e-05
[1414,] 3.275013e-04 0.0001948546 1.091671e-04
[1415,] 1.093101e-04 0.0001948546 3.643672e-05
[1416,] 1.091137e-04 0.0001948546 3.637124e-05
[1417,] 2.894157e-04 0.0001948546 9.647190e-05
[1418,] 1.110158e-04 0.0001948546 3.700527e-05
[1419,] 2.083154e-04 0.0001948546 6.943847e-05
[1420,] 2.965387e-04 0.0001948546 9.884622e-05
[1421,] 2.948634e-04 0.0001948546 9.828780e-05
[1422,] 2.997658e-04 0.0001948546 9.992193e-05
[1423,] 1.099864e-04 0.0001948546 3.666212e-05
[1424,] 1.137515e-04 0.0001948546 3.791717e-05
[1425,] 1.437701e-04 0.0001948546 4.792338e-05
[1426,] 1.121289e-04 0.0001948546 3.737631e-05
[1427,] 2.965387e-04 0.0001948546 9.884622e-05
[1428,] 2.915601e-04 0.0001948546 9.718672e-05
[1429,] 1.150937e-04 0.0001948546 3.836455e-05
[1430,] 1.134581e-04 0.0001948546 3.781938e-05
[1431,] 1.402257e-04 0.0001948546 4.674191e-05
[1432,] 1.417434e-04 0.0001948546 4.724780e-05
[1433,] 1.258007e-04 0.0001948546 4.193356e-05
[1434,] 1.443358e-04 0.0001948546 4.811192e-05
[1435,] 1.122423e-04 0.0001948546 3.741409e-05
[1436,] 2.848878e-04 0.0001948546 9.496261e-05
[1437,] 2.750800e-04 0.0001948546 9.169333e-05
[1438,] 1.155840e-04 0.0001948546 3.852800e-05
[1439,] 1.438910e-04 0.0001948546 4.796367e-05
[1440,] 2.067628e-04 0.0001948546 6.892093e-05
[1441,] 1.134308e-04 0.0001948546 3.781027e-05
[1442,] 3.029985e-04 0.0001948546 1.009995e-04
[1443,] 1.137711e-04 0.0001948546 3.792370e-05
[1444,] 2.012621e-04 0.0001948546 6.708736e-05
[1445,] 2.079168e-04 0.0001948546 6.930561e-05
[1446,] 2.096424e-04 0.0001948546 6.988080e-05
[1447,] 2.099447e-04 0.0001948546 6.998156e-05
[1448,] 1.148443e-04 0.0001948546 3.828142e-05
[1449,] 1.159770e-04 0.0001948546 3.865901e-05
[1450,] 2.619226e-04 0.0001948546 8.730754e-05
[1451,] 1.148747e-04 0.0001948546 3.829157e-05
[1452,] 1.438158e-04 0.0001948546 4.793861e-05
[1453,] 2.109109e-04 0.0001948546 7.030363e-05
[1454,] 1.189904e-04 0.0001948546 3.966347e-05
[1455,] 2.528729e-04 0.0001948546 8.429095e-05
[1456,] 2.487998e-04 0.0001948546 8.293328e-05
[1457,] 2.619226e-04 0.0001948546 8.730754e-05
[1458,] 3.741128e-04 0.0001948546 1.247043e-04
[1459,] 2.715713e-04 0.0001948546 9.052376e-05
[1460,] 1.096753e-04 0.0001948546 3.655844e-05
[1461,] 2.646226e-04 0.0001948546 8.820752e-05
[1462,] 2.606643e-04 0.0001948546 8.688809e-05
[1463,] 2.740720e-04 0.0001948546 9.135732e-05
[1464,] 1.095185e-04 0.0001948546 3.650616e-05
[1465,] 2.147226e-04 0.0001948546 7.157419e-05
[1466,] 2.423363e-04 0.0001948546 8.077878e-05
[1467,] 2.423363e-04 0.0001948546 8.077878e-05
[1468,] 2.859033e-04 0.0001948546 9.530111e-05
[1469,] 2.202660e-04 0.0001948546 7.342199e-05
[1470,] 1.128663e-04 0.0001948546 3.762208e-05
[1471,] 1.897817e-04 0.0001948546 6.326057e-05
[1472,] 1.447871e-04 0.0001948546 4.826237e-05
[1473,] 2.754456e-04 0.0001948546 9.181519e-05
[1474,] 1.446812e-04 0.0001948546 4.822706e-05
[1475,] 1.446812e-04 0.0001948546 4.822706e-05
[1476,] 1.264760e-04 0.0001948546 4.215867e-05
[1477,] 1.264302e-04 0.0001948546 4.214342e-05
[1478,] 2.786304e-04 0.0001948546 9.287681e-05
[1479,] 2.246215e-04 0.0001948546 7.487385e-05
[1480,] 1.879166e-04 0.0001948546 6.263885e-05
[1481,] 2.085065e-04 0.0001948546 6.950215e-05
[1482,] 3.072955e-04 0.0001948546 1.024318e-04
[1483,] 3.072955e-04 0.0001948546 1.024318e-04
[1484,] 1.110417e-04 0.0001948546 3.701392e-05
[1485,] 2.939356e-04 0.0001948546 9.797854e-05
[1486,] 2.728687e-04 0.0001948546 9.095622e-05
[1487,] 2.770975e-04 0.0001948546 9.236585e-05
[1488,] 1.098991e-04 0.0001948546 3.663305e-05
[1489,] 3.029721e-04 0.0001948546 1.009907e-04
[1490,] 1.120638e-04 0.0001948546 3.735461e-05
[1491,] 2.214424e-04 0.0001948546 7.381413e-05
[1492,] 3.215479e-04 0.0001948546 1.071826e-04
[1493,] 2.243325e-04 0.0001948546 7.477751e-05
[1494,] 2.470869e-04 0.0001948546 8.236231e-05
[1495,] 1.112170e-04 0.0001948546 3.707235e-05
[1496,] 2.428855e-04 0.0001948546 8.096182e-05
[1497,] 1.109221e-04 0.0001948546 3.697402e-05
[1498,] 1.507475e-04 0.0001948546 5.024918e-05
[1499,] 2.407894e-04 0.0001948546 8.026312e-05
[1500,] 2.513579e-04 0.0001948546 8.378596e-05
[1501,] 2.407089e-04 0.0001948546 8.023629e-05
[1502,] 3.799174e-04 0.0001948546 1.266391e-04
[1503,] 8.899759e-04 0.0001948546 2.966586e-04
[1504,] 3.370288e-04 0.0001948546 1.123429e-04
[1505,] 1.358914e-04 0.0001948546 4.529712e-05
[1506,] 1.570184e-04 0.0001948546 5.233948e-05
[1507,] 1.393227e-04 0.0001948546 4.644091e-05
[1508,] 1.464573e-04 0.0001948546 4.881910e-05
[1509,] 1.479857e-04 0.0001948546 4.932858e-05
[1510,] 2.173649e-04 0.0001948546 7.245498e-05
[1511,] 1.608229e-04 0.0001948546 5.360762e-05
[1512,] 1.468573e-04 0.0001948546 4.895242e-05
[1513,] 9.548532e-05 0.0001948546 3.182844e-05
[1514,] 2.154923e-04 0.0001948546 7.183076e-05
[1515,] 1.605342e-04 0.0001948546 5.351140e-05
[1516,] 1.392358e-04 0.0001948546 4.641193e-05
[1517,] 1.642403e-04 0.0001948546 5.474675e-05
[1518,] 1.367264e-04 0.0001948546 4.557546e-05
[1519,] 1.587134e-04 0.0001948546 5.290445e-05
[1520,] 1.489275e-04 0.0001948546 4.964251e-05
[1521,] 1.444709e-04 0.0001948546 4.815697e-05
[1522,] 1.666552e-04 0.0001948546 5.555174e-05
[1523,] 1.997189e-04 0.0001948546 6.657296e-05
[1524,] 1.997189e-04 0.0001948546 6.657296e-05
[1525,] 2.087162e-04 0.0001948546 6.957207e-05
[1526,] 1.384999e-04 0.0001948546 4.616662e-05
[1527,] 1.548104e-04 0.0001948546 5.160347e-05
[1528,] 1.395585e-04 0.0001948546 4.651950e-05
[1529,] 1.382267e-04 0.0001948546 4.607557e-05
[1530,] 1.381069e-04 0.0001948546 4.603563e-05
[1531,] 9.544838e-05 0.0001948546 3.181613e-05
[1532,] 1.206792e-04 0.0001948546 4.022641e-05
[1533,] 1.215594e-04 0.0001948546 4.051979e-05
[1534,] 1.251857e-04 0.0001948546 4.172855e-05
[1535,] 1.488583e-04 0.0001948546 4.961945e-05
[1536,] 1.487375e-04 0.0001948546 4.957918e-05
[1537,] 1.237473e-04 0.0001948546 4.124910e-05
[1538,] 1.338070e-04 0.0001948546 4.460232e-05
[1539,] 1.375918e-04 0.0001948546 4.586393e-05
[1540,] 1.531417e-04 0.0001948546 5.104723e-05
[1541,] 1.299473e-04 0.0001948546 4.331577e-05
[1542,] 1.231186e-04 0.0001948546 4.103954e-05
[1543,] 9.948341e-05 0.0001948546 3.316114e-05
[1544,] 1.244709e-04 0.0001948546 4.149029e-05
[1545,] 1.355597e-04 0.0001948546 4.518655e-05
[1546,] 1.390521e-04 0.0001948546 4.635071e-05
[1547,] 1.076546e-04 0.0001948546 3.588487e-05
[1548,] 1.079309e-04 0.0001948546 3.597698e-05
[1549,] 2.350558e-04 0.0001948546 7.835194e-05
[1550,] 2.301951e-04 0.0001948546 7.673170e-05
[1551,] 1.973420e-04 0.0001948546 6.578068e-05
[1552,] 1.851329e-04 0.0001948546 6.171097e-05
[1553,] 1.065905e-04 0.0001948546 3.553016e-05
[1554,] 1.804344e-04 0.0001948546 6.014481e-05
[1555,] 1.834278e-04 0.0001948546 6.114260e-05
[1556,] 1.954482e-04 0.0001948546 6.514940e-05
[1557,] 1.929455e-04 0.0001948546 6.431515e-05
[1558,] 1.946728e-04 0.0001948546 6.489092e-05
[1559,] 1.069487e-04 0.0001948546 3.564957e-05
[1560,] 1.292904e-04 0.0001948546 4.309678e-05
[1561,] 1.589732e-04 0.0001948546 5.299106e-05
[1562,] 1.431576e-04 0.0001948546 4.771919e-05
[1563,] 1.170157e-04 0.0001948546 3.900523e-05
[1564,] 1.154113e-04 0.0001948546 3.847043e-05
[1565,] 1.243533e-04 0.0001948546 4.145110e-05
[1566,] 1.690828e-04 0.0001948546 5.636092e-05
[1567,] 1.151387e-04 0.0001948546 3.837958e-05
[1568,] 9.717748e-05 0.0001948546 3.239249e-05
[1569,] 1.752601e-04 0.0001948546 5.842003e-05
[1570,] 1.851242e-04 0.0001948546 6.170805e-05
[1571,] 1.681509e-04 0.0001948546 5.605030e-05
[1572,] 1.117299e-04 0.0001948546 3.724330e-05
[1573,] 1.464467e-04 0.0001948546 4.881557e-05
[1574,] 1.974739e-04 0.0001948546 6.582463e-05
[1575,] 1.152666e-04 0.0001948546 3.842219e-05
[1576,] 1.061611e-04 0.0001948546 3.538704e-05
[1577,] 1.954019e-04 0.0001948546 6.513397e-05
[1578,] 1.954019e-04 0.0001948546 6.513397e-05
[1579,] 1.870831e-04 0.0001948546 6.236104e-05
[1580,] 1.151396e-04 0.0001948546 3.837987e-05
[1581,] 1.109976e-04 0.0001948546 3.699921e-05
[1582,] 1.307787e-04 0.0001948546 4.359290e-05
[1583,] 1.280774e-04 0.0001948546 4.269246e-05
[1584,] 1.359687e-04 0.0001948546 4.532291e-05
[1585,] 1.703094e-04 0.0001948546 5.676980e-05
[1586,] 1.283444e-04 0.0001948546 4.278145e-05
[1587,] 1.275325e-04 0.0001948546 4.251083e-05
[1588,] 1.157930e-04 0.0001948546 3.859767e-05
[1589,] 9.625409e-05 0.0001948546 3.208470e-05
[1590,] 1.373924e-04 0.0001948546 4.579747e-05
[1591,] 1.363046e-04 0.0001948546 4.543488e-05
[1592,] 1.156791e-04 0.0001948546 3.855968e-05
[1593,] 1.656969e-04 0.0001948546 5.523228e-05
[1594,] 1.372623e-04 0.0001948546 4.575412e-05
[1595,] 1.137478e-04 0.0001948546 3.791593e-05
[1596,] 1.714720e-04 0.0001948546 5.715734e-05
[1597,] 1.262410e-04 0.0001948546 4.208032e-05
[1598,] 9.787982e-05 0.0001948546 3.262661e-05
[1599,] 1.029511e-04 0.0001948546 3.431702e-05
[1600,] 1.277979e-04 0.0001948546 4.259931e-05
[1601,] 1.144885e-04 0.0001948546 3.816285e-05
[1602,] 1.089891e-04 0.0001948546 3.632971e-05
[1603,] 1.088745e-04 0.0001948546 3.629151e-05
[1604,] 9.692212e-05 0.0001948546 3.230737e-05
[1605,] 1.360610e-04 0.0001948546 4.535366e-05
[1606,] 1.218194e-04 0.0001948546 4.060645e-05
[1607,] 1.379548e-04 0.0001948546 4.598492e-05
[1608,] 1.237007e-04 0.0001948546 4.123357e-05
[1609,] 1.302149e-04 0.0001948546 4.340497e-05
[1610,] 9.677631e-05 0.0001948546 3.225877e-05
[1611,] 1.685894e-04 0.0001948546 5.619647e-05
[1612,] 1.685894e-04 0.0001948546 5.619647e-05
[1613,] 1.685894e-04 0.0001948546 5.619647e-05
[1614,] 1.697477e-04 0.0001948546 5.658257e-05
[1615,] 1.312773e-04 0.0001948546 4.375909e-05
[1616,] 9.713956e-05 0.0001948546 3.237985e-05
[1617,] 1.254642e-04 0.0001948546 4.182139e-05
[1618,] 1.151336e-04 0.0001948546 3.837786e-05
[1619,] 1.268973e-04 0.0001948546 4.229912e-05
[1620,] 1.151493e-04 0.0001948546 3.838308e-05
[1621,] 1.151946e-04 0.0001948546 3.839819e-05
[1622,] 1.251913e-04 0.0001948546 4.173043e-05
[1623,] 1.151491e-04 0.0001948546 3.838304e-05
[1624,] 1.156154e-04 0.0001948546 3.853847e-05
[1625,] 1.188876e-04 0.0001948546 3.962919e-05
[1626,] 1.242260e-04 0.0001948546 4.140867e-05
[1627,] 1.230453e-04 0.0001948546 4.101510e-05
[1628,] 1.501283e-04 0.0001948546 5.004275e-05
[1629,] 1.265894e-04 0.0001948546 4.219646e-05
[1630,] 1.132720e-04 0.0001948546 3.775734e-05
[1631,] 9.625252e-05 0.0001948546 3.208417e-05
[1632,] 9.639161e-05 0.0001948546 3.213054e-05
[1633,] 1.154240e-04 0.0001948546 3.847466e-05
[1634,] 9.635723e-05 0.0001948546 3.211908e-05
[1635,] 1.215112e-04 0.0001948546 4.050372e-05
[1636,] 1.937782e-04 0.0001948546 6.459273e-05
[1637,] 1.159580e-04 0.0001948546 3.865265e-05
[1638,] 1.222238e-04 0.0001948546 4.074126e-05
[1639,] 1.235362e-04 0.0001948546 4.117875e-05
[1640,] 1.281048e-04 0.0001948546 4.270160e-05
[1641,] 1.286087e-04 0.0001948546 4.286958e-05
[1642,] 1.145293e-04 0.0001948546 3.817644e-05
[1643,] 1.149756e-04 0.0001948546 3.832519e-05
[1644,] 1.155608e-04 0.0001948546 3.852027e-05
[1645,] 1.171111e-04 0.0001948546 3.903703e-05
[1646,] 9.381923e-05 0.0001948546 3.127308e-05
[1647,] 9.705777e-05 0.0001948546 3.235259e-05
[1648,] 1.785194e-04 0.0001948546 5.950646e-05
[1649,] 9.379791e-05 0.0001948546 3.126597e-05
[1650,] 1.161503e-04 0.0001948546 3.871676e-05
[1651,] 1.152638e-04 0.0001948546 3.842127e-05
[1652,] 1.179822e-04 0.0001948546 3.932740e-05
[1653,] 1.081632e-04 0.0001948546 3.605440e-05
[1654,] 2.105283e-04 0.0001948546 7.017609e-05
[1655,] 1.403252e-04 0.0001948546 4.677508e-05
[1656,] 1.157432e-04 0.0001948546 3.858105e-05
[1657,] 2.246823e-04 0.0001948546 7.489409e-05
[1658,] 1.164034e-04 0.0001948546 3.880113e-05
[1659,] 2.277695e-04 0.0001948546 7.592316e-05
[1660,] 2.100866e-04 0.0001948546 7.002888e-05
[1661,] 2.772109e-04 0.0001948546 9.240365e-05
[1662,] 1.739927e-03 0.0001948546 5.799755e-04
[1663,] 5.022918e-04 0.0001948546 1.674306e-04
[1664,] 2.236535e-04 0.0001948546 7.455117e-05
[1665,] 2.236535e-04 0.0001948546 7.455117e-05
[1666,] 1.741648e-04 0.0001948546 5.805492e-05
[1667,] 1.751156e-04 0.0001948546 5.837187e-05
[1668,] 1.119527e-04 0.0001948546 3.731755e-05
[1669,] 2.508556e-04 0.0001948546 8.361854e-05
[1670,] 1.098088e-04 0.0001948546 3.660292e-05
[1671,] 9.527678e-05 0.0001948546 3.175893e-05
[1672,] 1.097634e-04 0.0001948546 3.658779e-05
[1673,] 1.062120e-04 0.0001948546 3.540401e-05
[1674,] 1.474739e-04 0.0001948546 4.915797e-05
[1675,] 1.124536e-04 0.0001948546 3.748454e-05
[1676,] 1.025225e-04 0.0001948546 3.417416e-05
[1677,] 1.120759e-04 0.0001948546 3.735864e-05
[1678,] 1.096546e-04 0.0001948546 3.655153e-05
[1679,] 1.094198e-04 0.0001948546 3.647325e-05
[1680,] 1.118721e-04 0.0001948546 3.729069e-05
[1681,] 1.333195e-04 0.0001948546 4.443984e-05
[1682,] 1.103044e-04 0.0001948546 3.676814e-05
[1683,] 1.104363e-04 0.0001948546 3.681211e-05
[1684,] 1.115325e-04 0.0001948546 3.717750e-05
[1685,] 1.113503e-04 0.0001948546 3.711677e-05
[1686,] 1.592169e-04 0.0001948546 5.307231e-05
[1687,] 1.009858e-04 0.0001948546 3.366193e-05
[1688,] 1.616230e-04 0.0001948546 5.387434e-05
[1689,] 1.545716e-04 0.0001948546 5.152387e-05
[1690,] 9.305607e-05 0.0001948546 3.101869e-05
[1691,] 1.327177e-04 0.0001948546 4.423925e-05
[1692,] 1.028469e-04 0.0001948546 3.428229e-05
[1693,] 1.125855e-04 0.0001948546 3.752852e-05
[1694,] 1.064053e-04 0.0001948546 3.546844e-05
[1695,] 1.687338e-04 0.0001948546 5.624460e-05
[1696,] 1.070457e-04 0.0001948546 3.568190e-05
[1697,] 1.325877e-04 0.0001948546 4.419590e-05
[1698,] 2.211757e-04 0.0001948546 7.372523e-05
[1699,] 1.526764e-04 0.0001948546 5.089212e-05
[1700,] 1.132405e-04 0.0001948546 3.774683e-05
[1701,] 1.330934e-04 0.0001948546 4.436446e-05
[1702,] 2.513716e-04 0.0001948546 8.379054e-05
[1703,] 1.127275e-04 0.0001948546 3.757584e-05
[1704,] 1.326509e-04 0.0001948546 4.421695e-05
[1705,] 2.519376e-04 0.0001948546 8.397919e-05
[1706,] 1.112157e-04 0.0001948546 3.707190e-05
[1707,] 9.311904e-05 0.0001948546 3.103968e-05
[1708,] 1.329790e-04 0.0001948546 4.432634e-05
[1709,] 1.424247e-04 0.0001948546 4.747491e-05
[1710,] 1.427384e-04 0.0001948546 4.757946e-05
[1711,] 2.423082e-04 0.0001948546 8.076939e-05
[1712,] 1.724781e-04 0.0001948546 5.749272e-05
[1713,] 1.064651e-04 0.0001948546 3.548838e-05
[1714,] 1.450660e-04 0.0001948546 4.835532e-05
[1715,] 2.523593e-04 0.0001948546 8.411976e-05
[1716,] 1.429903e-04 0.0001948546 4.766342e-05
[1717,] 1.116722e-04 0.0001948546 3.722405e-05
[1718,] 1.116440e-04 0.0001948546 3.721467e-05
[1719,] 1.005478e-04 0.0001948546 3.351593e-05
[1720,] 9.492239e-05 0.0001948546 3.164080e-05
[1721,] 1.081030e-04 0.0001948546 3.603433e-05
[1722,] 1.462107e-04 0.0001948546 4.873691e-05
[1723,] 1.099536e-04 0.0001948546 3.665121e-05
[1724,] 1.116304e-04 0.0001948546 3.721013e-05
[1725,] 9.561299e-05 0.0001948546 3.187100e-05
[1726,] 1.512928e-04 0.0001948546 5.043093e-05
[1727,] 1.346046e-04 0.0001948546 4.486819e-05
[1728,] 2.865740e-04 0.0001948546 9.552466e-05
[1729,] 1.014994e-04 0.0001948546 3.383315e-05
[1730,] 1.724293e-04 0.0001948546 5.747642e-05
[1731,] 1.850938e-04 0.0001948546 6.169793e-05
[1732,] 1.014994e-04 0.0001948546 3.383315e-05
[1733,] 1.018082e-04 0.0001948546 3.393607e-05
[1734,] 2.407067e-04 0.0001948546 8.023558e-05
[1735,] 1.833483e-04 0.0001948546 6.111609e-05
[1736,] 1.160262e-04 0.0001948546 3.867540e-05
[1737,] 1.010259e-04 0.0001948546 3.367530e-05
[1738,] 1.003121e-04 0.0001948546 3.343738e-05
[1739,] 1.544694e-04 0.0001948546 5.148981e-05
[1740,] 1.764937e-04 0.0001948546 5.883122e-05
[1741,] 1.725506e-04 0.0001948546 5.751688e-05
[1742,] 1.598844e-04 0.0001948546 5.329480e-05
[1743,] 9.944802e-05 0.0001948546 3.314934e-05
[1744,] 2.807374e-04 0.0001948546 9.357913e-05
[1745,] 1.366757e-04 0.0001948546 4.555858e-05
[1746,] 1.253184e-04 0.0001948546 4.177281e-05
[1747,] 2.658863e-04 0.0001948546 8.862876e-05
[1748,] 1.762137e-04 0.0001948546 5.873790e-05
[1749,] 1.228467e-04 0.0001948546 4.094889e-05
[1750,] 1.234722e-04 0.0001948546 4.115741e-05
[1751,] 1.623965e-04 0.0001948546 5.413218e-05
[1752,] 2.658863e-04 0.0001948546 8.862876e-05
[1753,] 1.582695e-04 0.0001948546 5.275648e-05
[1754,] 2.658863e-04 0.0001948546 8.862876e-05
[1755,] 9.962805e-05 0.0001948546 3.320935e-05
[1756,] 9.968903e-05 0.0001948546 3.322968e-05
[1757,] 1.591952e-04 0.0001948546 5.306506e-05
[1758,] 1.447263e-04 0.0001948546 4.824211e-05
[1759,] 9.948592e-05 0.0001948546 3.316197e-05
[1760,] 9.967767e-05 0.0001948546 3.322589e-05
[1761,] 1.435494e-04 0.0001948546 4.784980e-05
[1762,] 3.088724e-04 0.0001948546 1.029575e-04
[1763,] 1.215880e-04 0.0001948546 4.052933e-05
[1764,] 3.521562e-04 0.0001948546 1.173854e-04
[1765,] 1.173276e-04 0.0001948546 3.910921e-05
[1766,] 1.782674e-04 0.0001948546 5.942248e-05
[1767,] 1.494172e-04 0.0001948546 4.980573e-05
[1768,] 2.328825e-04 0.0001948546 7.762749e-05
[1769,] 2.338385e-04 0.0001948546 7.794618e-05
[1770,] 2.293937e-04 0.0001948546 7.646457e-05
[1771,] 2.465870e-04 0.0001948546 8.219568e-05
[1772,] 2.293937e-04 0.0001948546 7.646457e-05
[1773,] 1.190290e-04 0.0001948546 3.967633e-05
[1774,] 2.199972e-04 0.0001948546 7.333240e-05
[1775,] 1.423828e-04 0.0001948546 4.746093e-05
[1776,] 1.448441e-04 0.0001948546 4.828137e-05
[1777,] 1.448441e-04 0.0001948546 4.828137e-05
[1778,] 2.200226e-04 0.0001948546 7.334086e-05
[1779,] 1.459481e-04 0.0001948546 4.864936e-05
[1780,] 2.340379e-04 0.0001948546 7.801262e-05
[1781,] 2.200226e-04 0.0001948546 7.334086e-05
[1782,] 2.340379e-04 0.0001948546 7.801262e-05
[1783,] 2.282648e-04 0.0001948546 7.608826e-05
[1784,] 4.231158e-04 0.0001948546 1.410386e-04
[1785,] 9.510057e-05 0.0001948546 3.170019e-05
[1786,] 9.487769e-05 0.0001948546 3.162590e-05
[1787,] 1.214512e-04 0.0001948546 4.048374e-05
[1788,] 1.214512e-04 0.0001948546 4.048374e-05
[1789,] 1.215950e-04 0.0001948546 4.053166e-05
[1790,] 1.215950e-04 0.0001948546 4.053166e-05
[1791,] 9.492976e-05 0.0001948546 3.164325e-05
[1792,] 1.214512e-04 0.0001948546 4.048374e-05
[1793,] 1.215950e-04 0.0001948546 4.053166e-05
[1794,] 2.340379e-04 0.0001948546 7.801262e-05
[1795,] 1.190262e-04 0.0001948546 3.967540e-05
[1796,] 2.924917e-04 0.0001948546 9.749724e-05
[1797,] 2.810672e-04 0.0001948546 9.368907e-05
[1798,] 1.288204e-04 0.0001948546 4.294014e-05
[1799,] 9.466280e-05 0.0001948546 3.155427e-05
[1800,] 9.469503e-05 0.0001948546 3.156501e-05
[1801,] 1.209598e-04 0.0001948546 4.031994e-05
[1802,] 2.928461e-04 0.0001948546 9.761537e-05
[1803,] 1.601361e-04 0.0001948546 5.337872e-05
[1804,] 9.414719e-05 0.0001948546 3.138240e-05
[1805,] 9.425400e-05 0.0001948546 3.141800e-05
[1806,] 9.434821e-05 0.0001948546 3.144940e-05
[1807,] 2.074871e-04 0.0001948546 6.916237e-05
[1808,] 1.234818e-04 0.0001948546 4.116059e-05
[1809,] 9.477564e-05 0.0001948546 3.159188e-05
[1810,] 2.056196e-04 0.0001948546 6.853986e-05
[1811,] 2.082651e-04 0.0001948546 6.942171e-05
[1812,] 3.430745e-04 0.0001948546 1.143582e-04
[1813,] 2.056196e-04 0.0001948546 6.853986e-05
[1814,] 9.789342e-05 0.0001948546 3.263114e-05
[1815,] 2.109660e-04 0.0001948546 7.032200e-05
[1816,] 1.734887e-04 0.0001948546 5.782957e-05
[1817,] 3.179118e-04 0.0001948546 1.059706e-04
[1818,] 4.355583e-04 0.0001948546 1.451861e-04
[1819,] 9.425025e-05 0.0001948546 3.141675e-05
[1820,] 4.355583e-04 0.0001948546 1.451861e-04
[1821,] 4.515569e-04 0.0001948546 1.505190e-04
[1822,] 4.355583e-04 0.0001948546 1.451861e-04
[1823,] 1.723272e-04 0.0001948546 5.744241e-05
[1824,] 1.244936e-04 0.0001948546 4.149785e-05
[1825,] 3.408362e-04 0.0001948546 1.136121e-04
[1826,] 1.280859e-04 0.0001948546 4.269531e-05
[1827,] 7.339362e-04 0.0001948546 2.446454e-04
[1828,] 7.052106e-04 0.0001948546 2.350702e-04
[1829,] 7.241693e-04 0.0001948546 2.413898e-04
[1830,] 1.277758e-04 0.0001948546 4.259194e-05
[1831,] 4.215306e-04 0.0001948546 1.405102e-04
[1832,] 8.503663e-04 0.0001948546 2.834555e-04
[1833,] 6.916802e-04 0.0001948546 2.305601e-04
[1834,] 1.456889e-04 0.0001948546 4.856298e-05
[1835,] 7.197026e-04 0.0001948546 2.399009e-04
[1836,] 5.705723e-04 0.0001948546 1.901908e-04
[1837,] 9.323116e-04 0.0001948546 3.107705e-04
[1838,] 1.569924e-04 0.0001948546 5.233080e-05
[1839,] 1.323803e-03 0.0001948546 4.412675e-04
[1840,] 1.216605e-03 0.0001948546 4.055349e-04
[1841,] 1.334736e-03 0.0001948546 4.449120e-04
[1842,] 1.334736e-03 0.0001948546 4.449120e-04
[1843,] 8.215392e-04 0.0001948546 2.738464e-04
[1844,] 7.132688e-04 0.0001948546 2.377563e-04
[1845,] 3.082899e-04 0.0001948546 1.027633e-04
[1846,] 7.729152e-04 0.0001948546 2.576384e-04
[1847,] 1.416631e-04 0.0001948546 4.722102e-05
[1848,] 2.637039e-04 0.0001948546 8.790131e-05
[1849,] 3.030785e-04 0.0001948546 1.010262e-04
[1850,] 1.334926e-04 0.0001948546 4.449754e-05
[1851,] 4.320911e-04 0.0001948546 1.440304e-04
[1852,] 1.406116e-04 0.0001948546 4.687055e-05
[1853,] 9.469683e-05 0.0001948546 3.156561e-05
[1854,] 4.402325e-04 0.0001948546 1.467442e-04
[1855,] 4.327758e-04 0.0001948546 1.442586e-04
[1856,] 4.402325e-04 0.0001948546 1.467442e-04
[1857,] 1.401014e-04 0.0001948546 4.670046e-05
[1858,] 1.286027e-04 0.0001948546 4.286757e-05
[1859,] 1.290454e-04 0.0001948546 4.301515e-05
[1860,] 3.279291e-04 0.0001948546 1.093097e-04
[1861,] 1.502809e-04 0.0001948546 5.009365e-05
[1862,] 2.705813e-04 0.0001948546 9.019376e-05
[1863,] 4.604996e-04 0.0001948546 1.534999e-04
[1864,] 4.687394e-04 0.0001948546 1.562465e-04
[1865,] 1.568604e-04 0.0001948546 5.228680e-05
[1866,] 3.178293e-04 0.0001948546 1.059431e-04
[1867,] 1.863595e-04 0.0001948546 6.211984e-05
[1868,] 1.385164e-04 0.0001948546 4.617214e-05
[1869,] 1.966326e-04 0.0001948546 6.554420e-05
[1870,] 1.818662e-04 0.0001948546 6.062207e-05
[1871,] 1.591735e-04 0.0001948546 5.305782e-05
[1872,] 1.889444e-04 0.0001948546 6.298147e-05
[1873,] 1.988980e-04 0.0001948546 6.629933e-05
[1874,] 2.023778e-04 0.0001948546 6.745928e-05
[1875,] 2.316847e-04 0.0001948546 7.722822e-05
[1876,] 9.610890e-05 0.0001948546 3.203630e-05
[1877,] 2.316847e-04 0.0001948546 7.722822e-05
[1878,] 2.316847e-04 0.0001948546 7.722822e-05
[1879,] 2.527721e-04 0.0001948546 8.425735e-05
[1880,] 2.527721e-04 0.0001948546 8.425735e-05
[1881,] 1.204049e-04 0.0001948546 4.013496e-05
[1882,] 1.916586e-04 0.0001948546 6.388620e-05
```
