## Supplementary material for "Characterization of shared and ancestry-specific signals driving complex traits using multi-ancestry fine-mapping": s2_data_1kg.pvar

```
##FILTER=<ID=PASS,Description="All filters passed">
##reference=ftp://ftp.1000genomes.ebi.ac.uk//vol1/ftp/technical/reference/phase2_reference_assembly_sequence/hs37d5.fa.gz
##contig=<ID=2,assembly=b37,length=243199373>
##ALT=<ID=CNV,Description="Copy Number Polymorphism">
##ALT=<ID=DEL,Description="Deletion">
##ALT=<ID=DUP,Description="Duplication">
##ALT=<ID=INS:ME:ALU,Description="Insertion of ALU element">
##ALT=<ID=INS:ME:LINE1,Description="Insertion of LINE1 element">
##ALT=<ID=INS:ME:SVA,Description="Insertion of SVA element">
##ALT=<ID=INS:MT,Description="Nuclear Mitochondrial Insertion">
##ALT=<ID=INV,Description="Inversion">
##ALT=<ID=CN0,Description="Copy number allele: 0 copies">
##ALT=<ID=CN1,Description="Copy number allele: 1 copy">
##ALT=<ID=CN2,Description="Copy number allele: 2 copies">
##ALT=<ID=CN3,Description="Copy number allele: 3 copies">
##ALT=<ID=CN4,Description="Copy number allele: 4 copies">
##ALT=<ID=CN5,Description="Copy number allele: 5 copies">
##ALT=<ID=CN6,Description="Copy number allele: 6 copies">
##ALT=<ID=CN7,Description="Copy number allele: 7 copies">
##ALT=<ID=CN8,Description="Copy number allele: 8 copies">
##ALT=<ID=CN9,Description="Copy number allele: 9 copies">
##ALT=<ID=CN10,Description="Copy number allele: 10 copies">
##ALT=<ID=CN11,Description="Copy number allele: 11 copies">
##ALT=<ID=CN12,Description="Copy number allele: 12 copies">
##ALT=<ID=CN13,Description="Copy number allele: 13 copies">
##ALT=<ID=CN14,Description="Copy number allele: 14 copies">
##ALT=<ID=CN15,Description="Copy number allele: 15 copies">
##ALT=<ID=CN16,Description="Copy number allele: 16 copies">
##ALT=<ID=CN17,Description="Copy number allele: 17 copies">
##ALT=<ID=CN18,Description="Copy number allele: 18 copies">
##ALT=<ID=CN19,Description="Copy number allele: 19 copies">
##ALT=<ID=CN20,Description="Copy number allele: 20 copies">
##ALT=<ID=CN21,Description="Copy number allele: 21 copies">
##ALT=<ID=CN22,Description="Copy number allele: 22 copies">
##ALT=<ID=CN23,Description="Copy number allele: 23 copies">
##ALT=<ID=CN24,Description="Copy number allele: 24 copies">
##ALT=<ID=CN25,Description="Copy number allele: 25 copies">
##ALT=<ID=CN26,Description="Copy number allele: 26 copies">
##ALT=<ID=CN27,Description="Copy number allele: 27 copies">
##ALT=<ID=CN28,Description="Copy number allele: 28 copies">
##ALT=<ID=CN29,Description="Copy number allele: 29 copies">
##ALT=<ID=CN30,Description="Copy number allele: 30 copies">
##ALT=<ID=CN31,Description="Copy number allele: 31 copies">
##ALT=<ID=CN32,Description="Copy number allele: 32 copies">
##ALT=<ID=CN33,Description="Copy number allele: 33 copies">
##ALT=<ID=CN34,Description="Copy number allele: 34 copies">
##ALT=<ID=CN35,Description="Copy number allele: 35 copies">
##ALT=<ID=CN36,Description="Copy number allele: 36 copies">
##ALT=<ID=CN37,Description="Copy number allele: 37 copies">
##ALT=<ID=CN38,Description="Copy number allele: 38 copies">
##ALT=<ID=CN39,Description="Copy number allele: 39 copies">
##ALT=<ID=CN40,Description="Copy number allele: 40 copies">
##ALT=<ID=CN41,Description="Copy number allele: 41 copies">
##ALT=<ID=CN42,Description="Copy number allele: 42 copies">
##ALT=<ID=CN43,Description="Copy number allele: 43 copies">
##ALT=<ID=CN44,Description="Copy number allele: 44 copies">
##ALT=<ID=CN45,Description="Copy number allele: 45 copies">
##ALT=<ID=CN46,Description="Copy number allele: 46 copies">
##ALT=<ID=CN47,Description="Copy number allele: 47 copies">
##ALT=<ID=CN48,Description="Copy number allele: 48 copies">
##ALT=<ID=CN49,Description="Copy number allele: 49 copies">
##ALT=<ID=CN50,Description="Copy number allele: 50 copies">
##ALT=<ID=CN51,Description="Copy number allele: 51 copies">
##ALT=<ID=CN52,Description="Copy number allele: 52 copies">
##ALT=<ID=CN53,Description="Copy number allele: 53 copies">
##ALT=<ID=CN54,Description="Copy number allele: 54 copies">
##ALT=<ID=CN55,Description="Copy number allele: 55 copies">
##ALT=<ID=CN56,Description="Copy number allele: 56 copies">
##ALT=<ID=CN57,Description="Copy number allele: 57 copies">
##ALT=<ID=CN58,Description="Copy number allele: 58 copies">
##ALT=<ID=CN59,Description="Copy number allele: 59 copies">
##ALT=<ID=CN60,Description="Copy number allele: 60 copies">
##ALT=<ID=CN61,Description="Copy number allele: 61 copies">
##ALT=<ID=CN62,Description="Copy number allele: 62 copies">
##ALT=<ID=CN63,Description="Copy number allele: 63 copies">
##ALT=<ID=CN64,Description="Copy number allele: 64 copies">
##ALT=<ID=CN65,Description="Copy number allele: 65 copies">
##ALT=<ID=CN66,Description="Copy number allele: 66 copies">
##ALT=<ID=CN67,Description="Copy number allele: 67 copies">
##ALT=<ID=CN68,Description="Copy number allele: 68 copies">
##ALT=<ID=CN69,Description="Copy number allele: 69 copies">
##ALT=<ID=CN70,Description="Copy number allele: 70 copies">
##ALT=<ID=CN71,Description="Copy number allele: 71 copies">
##ALT=<ID=CN72,Description="Copy number allele: 72 copies">
##ALT=<ID=CN73,Description="Copy number allele: 73 copies">
##ALT=<ID=CN74,Description="Copy number allele: 74 copies">
##ALT=<ID=CN75,Description="Copy number allele: 75 copies">
##ALT=<ID=CN76,Description="Copy number allele: 76 copies">
##ALT=<ID=CN77,Description="Copy number allele: 77 copies">
##ALT=<ID=CN78,Description="Copy number allele: 78 copies">
##ALT=<ID=CN79,Description="Copy number allele: 79 copies">
##ALT=<ID=CN80,Description="Copy number allele: 80 copies">
##ALT=<ID=CN81,Description="Copy number allele: 81 copies">
##ALT=<ID=CN82,Description="Copy number allele: 82 copies">
##ALT=<ID=CN83,Description="Copy number allele: 83 copies">
##ALT=<ID=CN84,Description="Copy number allele: 84 copies">
##ALT=<ID=CN85,Description="Copy number allele: 85 copies">
##ALT=<ID=CN86,Description="Copy number allele: 86 copies">
##ALT=<ID=CN87,Description="Copy number allele: 87 copies">
##ALT=<ID=CN88,Description="Copy number allele: 88 copies">
##ALT=<ID=CN89,Description="Copy number allele: 89 copies">
##ALT=<ID=CN90,Description="Copy number allele: 90 copies">
##ALT=<ID=CN91,Description="Copy number allele: 91 copies">
##ALT=<ID=CN92,Description="Copy number allele: 92 copies">
##ALT=<ID=CN93,Description="Copy number allele: 93 copies">
##ALT=<ID=CN94,Description="Copy number allele: 94 copies">
##ALT=<ID=CN95,Description="Copy number allele: 95 copies">
##ALT=<ID=CN96,Description="Copy number allele: 96 copies">
##ALT=<ID=CN97,Description="Copy number allele: 97 copies">
##ALT=<ID=CN98,Description="Copy number allele: 98 copies">
##ALT=<ID=CN99,Description="Copy number allele: 99 copies">
##ALT=<ID=CN100,Description="Copy number allele: 100 copies">
##ALT=<ID=CN101,Description="Copy number allele: 101 copies">
##ALT=<ID=CN102,Description="Copy number allele: 102 copies">
##ALT=<ID=CN103,Description="Copy number allele: 103 copies">
##ALT=<ID=CN104,Description="Copy number allele: 104 copies">
##ALT=<ID=CN105,Description="Copy number allele: 105 copies">
##ALT=<ID=CN106,Description="Copy number allele: 106 copies">
##ALT=<ID=CN107,Description="Copy number allele: 107 copies">
##ALT=<ID=CN108,Description="Copy number allele: 108 copies">
##ALT=<ID=CN109,Description="Copy number allele: 109 copies">
##ALT=<ID=CN110,Description="Copy number allele: 110 copies">
##ALT=<ID=CN111,Description="Copy number allele: 111 copies">
##ALT=<ID=CN112,Description="Copy number allele: 112 copies">
##ALT=<ID=CN113,Description="Copy number allele: 113 copies">
##ALT=<ID=CN114,Description="Copy number allele: 114 copies">
##ALT=<ID=CN115,Description="Copy number allele: 115 copies">
##ALT=<ID=CN116,Description="Copy number allele: 116 copies">
##ALT=<ID=CN117,Description="Copy number allele: 117 copies">
##ALT=<ID=CN118,Description="Copy number allele: 118 copies">
##ALT=<ID=CN119,Description="Copy number allele: 119 copies">
##ALT=<ID=CN120,Description="Copy number allele: 120 copies">
##ALT=<ID=CN121,Description="Copy number allele: 121 copies">
##ALT=<ID=CN122,Description="Copy number allele: 122 copies">
##ALT=<ID=CN123,Description="Copy number allele: 123 copies">
##ALT=<ID=CN124,Description="Copy number allele: 124 copies">
##INFO=<ID=CIEND,Number=2,Type=Integer,Description="Confidence interval around END for imprecise variants">
##INFO=<ID=CIPOS,Number=2,Type=Integer,Description="Confidence interval around POS for imprecise variants">
##INFO=<ID=CS,Number=1,Type=String,Description="Source call set.">
##INFO=<ID=END,Number=1,Type=Integer,Description="End coordinate of this variant">
##INFO=<ID=IMPRECISE,Number=0,Type=Flag,Description="Imprecise structural variation">
##INFO=<ID=MC,Number=.,Type=String,Description="Merged calls.">
##INFO=<ID=MEINFO,Number=4,Type=String,Description="Mobile element info of the form NAME,START,END<POLARITY; If there is only 5' OR 3' support for this call, will be NULL NULL for START and END">
##INFO=<ID=MEND,Number=1,Type=Integer,Description="Mitochondrial end coordinate of inserted sequence">
##INFO=<ID=MLEN,Number=1,Type=Integer,Description="Estimated length of mitochondrial insert">
##INFO=<ID=MSTART,Number=1,Type=Integer,Description="Mitochondrial start coordinate of inserted sequence">
##INFO=<ID=SVLEN,Number=.,Type=Integer,Description="SV length. It is only calculated for structural variation MEIs. For other types of SVs; one may calculate the SV length by INFO:END-START+1, or by finding the difference between lengthes of REF and ALT alleles">
##INFO=<ID=SVTYPE,Number=1,Type=String,Description="Type of structural variant">
##INFO=<ID=TSD,Number=1,Type=String,Description="Precise Target Site Duplication for bases, if unknown, value will be NULL">
##INFO=<ID=AC,Number=A,Type=Integer,Description="Total number of alternate alleles in called genotypes">
##INFO=<ID=AF,Number=A,Type=Float,Description="Estimated allele frequency in the range (0,1)">
##INFO=<ID=NS,Number=1,Type=Integer,Description="Number of samples with data">
##INFO=<ID=AN,Number=1,Type=Integer,Description="Total number of alleles in called genotypes">
##INFO=<ID=EAS_AF,Number=A,Type=Float,Description="Allele frequency in the EAS populations calculated from AC and AN, in the range (0,1)">
##INFO=<ID=EUR_AF,Number=A,Type=Float,Description="Allele frequency in the EUR populations calculated from AC and AN, in the range (0,1)">
##INFO=<ID=AFR_AF,Number=A,Type=Float,Description="Allele frequency in the AFR populations calculated from AC and AN, in the range (0,1)">
##INFO=<ID=AMR_AF,Number=A,Type=Float,Description="Allele frequency in the AMR populations calculated from AC and AN, in the range (0,1)">
##INFO=<ID=SAS_AF,Number=A,Type=Float,Description="Allele frequency in the SAS populations calculated from AC and AN, in the range (0,1)">
##INFO=<ID=DP,Number=1,Type=Integer,Description="Total read depth; only low coverage data were counted towards the DP, exome data were not used">
##INFO=<ID=AA,Number=1,Type=String,Description="Ancestral Allele. Format: AA|REF|ALT|IndelType. AA: Ancestral allele, REF:Reference Allele, ALT:Alternate Allele, IndelType:Type of Indel (REF, ALT and IndelType are only defined for indels)">
##INFO=<ID=VT,Number=.,Type=String,Description="indicates what type of variant the line represents">
##INFO=<ID=EX_TARGET,Number=0,Type=Flag,Description="indicates whether a variant is within the exon pull down target boundaries">
##INFO=<ID=MULTI_ALLELIC,Number=0,Type=Flag,Description="indicates whether a site is multi-allelic">
#CHROM	POS	ID	REF	ALT	QUAL	FILTER	INFO
2	212903130	rs75717672	T	C	100	PASS	AC=363;AF=0.072484;AN=5008;NS=2504;DP=14123;EAS_AF=0.0784;AMR_AF=0.0692;AFR_AF=0.0537;EUR_AF=0.0517;SAS_AF=0.1155;AA=T|||;VT=SNP
2	212904323	rs60885616	G	A	100	PASS	AC=1088;AF=0.217252;AN=5008;NS=2504;DP=17651;EAS_AF=0.0784;AMR_AF=0.1686;AFR_AF=0.4009;EUR_AF=0.1829;SAS_AF=0.182;AA=A|||;VT=SNP
2	212905279	rs143032861	A	C	100	PASS	AC=31;AF=0.0061901;AN=5008;NS=2504;DP=17061;EAS_AF=0.0308;AMR_AF=0;AFR_AF=0;EUR_AF=0;SAS_AF=0;AA=A|||;VT=SNP
2	212906168	rs12468427	C	A	100	PASS	AC=354;AF=0.0706869;AN=5008;NS=2504;DP=15671;EAS_AF=0.0784;AMR_AF=0.0692;AFR_AF=0.0461;EUR_AF=0.0517;SAS_AF=0.1166;AA=C|||;VT=SNP
2	212907324	rs16847568	A	G	100	PASS	AC=1113;AF=0.222244;AN=5008;NS=2504;DP=17529;EAS_AF=0.0784;AMR_AF=0.17;AFR_AF=0.4206;EUR_AF=0.1819;SAS_AF=0.181;AA=A|||;VT=SNP
2	212908043	rs12470737	C	A	100	PASS	AC=1141;AF=0.227835;AN=5008;NS=2504;DP=19529;EAS_AF=0.0665;AMR_AF=0.17;AFR_AF=0.4508;EUR_AF=0.1819;SAS_AF=0.181;AA=A|||;VT=SNP
2	212908414	rs16847575	G	A	100	PASS	AC=1142;AF=0.228035;AN=5008;NS=2504;DP=18159;EAS_AF=0.0665;AMR_AF=0.17;AFR_AF=0.4523;EUR_AF=0.1809;SAS_AF=0.181;AA=A|||;VT=SNP
2	212908837	rs7582903	A	G	100	PASS	AC=3145;AF=0.627995;AN=5008;NS=2504;DP=15163;EAS_AF=0.9335;AMR_AF=0.7435;AFR_AF=0.1762;EUR_AF=0.6988;SAS_AF=0.7689;AA=A|||;VT=SNP
2	212909135	rs12476163	T	G	100	PASS	AC=326;AF=0.0650958;AN=5008;NS=2504;DP=15775;EAS_AF=0.0784;AMR_AF=0.0706;AFR_AF=0.0212;EUR_AF=0.0557;SAS_AF=0.1166;AA=T|||;VT=SNP
2	212910060	rs10192934	G	A	100	PASS	AC=3091;AF=0.617212;AN=5008;NS=2504;DP=17226;EAS_AF=0.9335;AMR_AF=0.7421;AFR_AF=0.1354;EUR_AF=0.6978;SAS_AF=0.771;AA=G|||;VT=SNP
2	212910644	rs75760397	A	G	100	PASS	AC=290;AF=0.0579073;AN=5008;NS=2504;DP=20568;EAS_AF=0.0665;AMR_AF=0.0692;AFR_AF=0.0113;EUR_AF=0.0457;SAS_AF=0.1166;AA=A|||;VT=SNP
2	212912472	rs12616270	G	A	100	PASS	AC=900;AF=0.179712;AN=5008;NS=2504;DP=13252;EAS_AF=0.2669;AMR_AF=0.2608;AFR_AF=0.0053;EUR_AF=0.1252;SAS_AF=0.3241;AA=G|||;VT=SNP
2	212912730	rs9636271	C	G	100	PASS	AC=62;AF=0.0123802;AN=5008;NS=2504;DP=16781;EAS_AF=0.0595;AMR_AF=0;AFR_AF=0;EUR_AF=0;SAS_AF=0.002;AA=C|||;VT=SNP
2	212913367	rs10445808	T	C	100	PASS	AC=1025;AF=0.204673;AN=5008;NS=2504;DP=18802;EAS_AF=0.0794;AMR_AF=0.1599;AFR_AF=0.3835;EUR_AF=0.16;SAS_AF=0.1697;AA=T|||;VT=SNP
2	212914356	rs16847580	A	G	100	PASS	AC=1164;AF=0.232428;AN=5008;NS=2504;DP=17932;EAS_AF=0.0794;AMR_AF=0.1715;AFR_AF=0.4569;EUR_AF=0.1819;SAS_AF=0.182;AA=G|||;VT=SNP
2	212914726	rs1464443	C	A	100	PASS	AC=3030;AF=0.605032;AN=5008;NS=2504;DP=18736;EAS_AF=0.9206;AMR_AF=0.7406;AFR_AF=0.1014;EUR_AF=0.6988;SAS_AF=0.7679;AA=C|||;VT=SNP
2	212915437	rs16847587	G	C	100	PASS	AC=61;AF=0.0121805;AN=5008;NS=2504;DP=15106;EAS_AF=0.0585;AMR_AF=0;AFR_AF=0;EUR_AF=0;SAS_AF=0.002;AA=G|||;VT=SNP
2	212915465	rs79937638	G	A	100	PASS	AC=25;AF=0.00499201;AN=5008;NS=2504;DP=15260;EAS_AF=0.0248;AMR_AF=0;AFR_AF=0;EUR_AF=0;SAS_AF=0;AA=G|||;VT=SNP
2	212915640	rs12473708	G	A	100	PASS	AC=305;AF=0.0609026;AN=5008;NS=2504;DP=17030;EAS_AF=0.0794;AMR_AF=0.0692;AFR_AF=0.0053;EUR_AF=0.0457;SAS_AF=0.1268;AA=G|||;VT=SNP
2	212916157	rs6712126	G	A	100	PASS	AC=1087;AF=0.217053;AN=5008;NS=2504;DP=14347;EAS_AF=0.0794;AMR_AF=0.1542;AFR_AF=0.4274;EUR_AF=0.1551;SAS_AF=0.183;AA=A|||;VT=SNP
2	212916758	rs939645	A	G	100	PASS	AC=1132;AF=0.226038;AN=5008;NS=2504;DP=17998;EAS_AF=0.0794;AMR_AF=0.1715;AFR_AF=0.4319;EUR_AF=0.1829;SAS_AF=0.182;AA=G|||;VT=SNP
2	212917753	rs117368040	C	A	100	PASS	AC=94;AF=0.01877;AN=5008;NS=2504;DP=18199;EAS_AF=0.0764;AMR_AF=0.0173;AFR_AF=0.0008;EUR_AF=0;SAS_AF=0.0041;AA=c|||;VT=SNP
2	212917933	rs145434311	A	T	100	PASS	AC=22;AF=0.00439297;AN=5008;NS=2504;DP=19937;EAS_AF=0.0218;AMR_AF=0;AFR_AF=0;EUR_AF=0;SAS_AF=0;AA=A|||;VT=SNP
2	212919008	rs11692869	C	G	100	PASS	AC=3108;AF=0.620607;AN=5008;NS=2504;DP=18528;EAS_AF=0.9206;AMR_AF=0.7435;AFR_AF=0.1604;EUR_AF=0.6968;SAS_AF=0.7679;AA=C|||;VT=SNP
2	212919796	rs2012211	T	C	100	PASS	AC=3129;AF=0.6248;AN=5008;NS=2504;DP=20716;EAS_AF=0.9315;AMR_AF=0.7478;AFR_AF=0.1611;EUR_AF=0.7018;SAS_AF=0.7689;AA=T|||;VT=SNP
2	212920218	rs4672632	C	A	100	PASS	AC=909;AF=0.18151;AN=5008;NS=2504;DP=17685;EAS_AF=0.2698;AMR_AF=0.2666;AFR_AF=0.0053;EUR_AF=0.1272;SAS_AF=0.3241;AA=C|||;VT=SNP
2	212920334	rs4672633	T	C	100	PASS	AC=3128;AF=0.624601;AN=5008;NS=2504;DP=18937;EAS_AF=0.9325;AMR_AF=0.7478;AFR_AF=0.1604;EUR_AF=0.7008;SAS_AF=0.7689;AA=T|||;VT=SNP
2	212920679	rs142359777	A	G	100	PASS	AC=14;AF=0.00279553;AN=5008;NS=2504;DP=20470;EAS_AF=0.0119;AMR_AF=0;AFR_AF=0;EUR_AF=0.001;SAS_AF=0.001;AA=A|||;VT=SNP
2	212920680	rs151241250	A	C	100	PASS	AC=14;AF=0.00279553;AN=5008;NS=2504;DP=20463;EAS_AF=0.0119;AMR_AF=0;AFR_AF=0;EUR_AF=0.001;SAS_AF=0.001;AA=A|||;VT=SNP
2	212921683	rs112163539	G	T	100	PASS	AC=3307;AF=0.660343;AN=5008;NS=2504;DP=20226;EAS_AF=0.9206;AMR_AF=0.8026;AFR_AF=0.1694;EUR_AF=0.8131;SAS_AF=0.7975;AA=G|||;VT=SNP
2	212921708	rs111591380	C	A	100	PASS	AC=943;AF=0.188299;AN=5008;NS=2504;DP=19967;EAS_AF=0.0794;AMR_AF=0.1484;AFR_AF=0.3298;EUR_AF=0.1581;SAS_AF=0.1687;AA=C|||;VT=SNP
2	212921862	rs113435157	C	T	100	PASS	AC=3151;AF=0.629193;AN=5008;NS=2504;DP=21558;EAS_AF=0.9187;AMR_AF=0.7478;AFR_AF=0.1853;EUR_AF=0.7644;SAS_AF=0.7076;AA=C|||;VT=SNP
2	212922181	rs143462670	C	T	100	PASS	AC=302;AF=0.0603035;AN=5008;NS=2504;DP=20888;EAS_AF=0.0794;AMR_AF=0.0677;AFR_AF=0.0068;EUR_AF=0.0517;SAS_AF=0.1166;AA=C|||;VT=SNP
2	212923700	rs148505158	C	A	100	PASS	AC=71;AF=0.0141773;AN=5008;NS=2504;DP=20245;EAS_AF=0.0675;AMR_AF=0;AFR_AF=0;EUR_AF=0;SAS_AF=0.0031;AA=C|||;VT=SNP
2	212924118	rs78912774	A	G	100	PASS	AC=3118;AF=0.622604;AN=5008;NS=2504;DP=21486;EAS_AF=0.9187;AMR_AF=0.7464;AFR_AF=0.1604;EUR_AF=0.7654;SAS_AF=0.7076;AA=A|||;VT=SNP
2	212927369	rs66982045	A	G	100	PASS	AC=462;AF=0.0922524;AN=5008;NS=2504;DP=17090;EAS_AF=0.0248;AMR_AF=0.111;AFR_AF=0.0212;EUR_AF=0.2783;SAS_AF=0.0532;AA=A|||;VT=SNP
2	212928179	rs10170406	C	G	100	PASS	AC=3103;AF=0.619609;AN=5008;NS=2504;DP=13142;EAS_AF=0.9196;AMR_AF=0.7392;AFR_AF=0.1604;EUR_AF=0.7565;SAS_AF=0.7055;AA=C|||;VT=SNP
2	212928499	rs4672634	C	T	100	PASS	AC=3067;AF=0.61242;AN=5008;NS=2504;DP=16980;EAS_AF=0.9196;AMR_AF=0.7305;AFR_AF=0.1604;EUR_AF=0.7445;SAS_AF=0.6871;AA=C|||;VT=SNP
2	212928804	rs56124618	A	T	100	PASS	AC=550;AF=0.109824;AN=5008;NS=2504;DP=18900;EAS_AF=0.0258;AMR_AF=0.1138;AFR_AF=0.0847;EUR_AF=0.2783;SAS_AF=0.0542;AA=A|||;VT=SNP
2	212929014	rs4672636	G	A	100	PASS	AC=2921;AF=0.583267;AN=5008;NS=2504;DP=18244;EAS_AF=0.9196;AMR_AF=0.6873;AFR_AF=0.1558;EUR_AF=0.6441;SAS_AF=0.6779;AA=g|||;VT=SNP
2	212929113	rs10197270	A	G	100	PASS	AC=3104;AF=0.619808;AN=5008;NS=2504;DP=18126;EAS_AF=0.9187;AMR_AF=0.7392;AFR_AF=0.1604;EUR_AF=0.7565;SAS_AF=0.7076;AA=a|||;VT=SNP
2	212930256	rs76501676	G	C	100	PASS	AC=50;AF=0.00998403;AN=5008;NS=2504;DP=17676;EAS_AF=0.0486;AMR_AF=0;AFR_AF=0;EUR_AF=0;SAS_AF=0.001;AA=G|||;VT=SNP
2	212930568	rs75673304	T	A	100	PASS	AC=309;AF=0.0617013;AN=5008;NS=2504;DP=18588;EAS_AF=0.0665;AMR_AF=0.0706;AFR_AF=0.0204;EUR_AF=0.0517;SAS_AF=0.1166;AA=T|||;VT=SNP
2	212933813	rs147807907	C	G	100	PASS	AC=15;AF=0.00299521;AN=5008;NS=2504;DP=18074;EAS_AF=0.0149;AMR_AF=0;AFR_AF=0;EUR_AF=0;SAS_AF=0;AA=C|||;VT=SNP
2	212934247	rs2139940	T	A	100	PASS	AC=3063;AF=0.611621;AN=5008;NS=2504;DP=16454;EAS_AF=0.9196;AMR_AF=0.7248;AFR_AF=0.1611;EUR_AF=0.7416;SAS_AF=0.6892;AA=T|||;VT=SNP
2	212934625	rs79289495	T	C	100	PASS	AC=357;AF=0.0712859;AN=5008;NS=2504;DP=15290;EAS_AF=0.0784;AMR_AF=0.0793;AFR_AF=0.0212;EUR_AF=0.0636;SAS_AF=0.1339;AA=T|||;VT=SNP
2	212936891	rs12373751	T	C	100	PASS	AC=3140;AF=0.626997;AN=5008;NS=2504;DP=20501;EAS_AF=0.9325;AMR_AF=0.7435;AFR_AF=0.1619;EUR_AF=0.7714;SAS_AF=0.7096;AA=T|||;VT=SNP
2	212937649	rs9678219	C	T	100	PASS	AC=971;AF=0.19389;AN=5008;NS=2504;DP=20720;EAS_AF=0.0675;AMR_AF=0.1571;AFR_AF=0.3548;EUR_AF=0.16;SAS_AF=0.1677;AA=T|||;VT=SNP
2	212937879	rs147335804	A	G	100	PASS	AC=12;AF=0.00239617;AN=5008;NS=2504;DP=19718;EAS_AF=0.0119;AMR_AF=0;AFR_AF=0;EUR_AF=0;SAS_AF=0;AA=A|||;VT=SNP
2	212938480	rs79823522	C	T	100	PASS	AC=246;AF=0.0491214;AN=5008;NS=2504;DP=19706;EAS_AF=0.2312;AMR_AF=0;AFR_AF=0;EUR_AF=0.003;SAS_AF=0.0102;AA=C|||;VT=SNP
2	212939165	rs78213330	C	T	100	PASS	AC=325;AF=0.0648962;AN=5008;NS=2504;DP=16321;EAS_AF=0.0665;AMR_AF=0.0764;AFR_AF=0.0091;EUR_AF=0.0636;SAS_AF=0.1319;AA=C|||;VT=SNP
2	212939180	rs10189678	G	A	100	PASS	AC=2901;AF=0.579273;AN=5008;NS=2504;DP=16170;EAS_AF=0.9306;AMR_AF=0.6816;AFR_AF=0.1528;EUR_AF=0.6372;SAS_AF=0.6616;AA=G|||;VT=SNP
2	212939754	rs17343912	T	A	100	PASS	AC=513;AF=0.102436;AN=5008;NS=2504;DP=14974;EAS_AF=0.0675;AMR_AF=0.1282;AFR_AF=0.0151;EUR_AF=0.175;SAS_AF=0.1636;AA=T|||;VT=SNP
2	212940153	rs35853366	T	C	100	PASS	AC=478;AF=0.0954473;AN=5008;NS=2504;DP=14269;EAS_AF=0.0258;AMR_AF=0.1124;AFR_AF=0.0234;EUR_AF=0.2793;SAS_AF=0.0634;AA=T|||;VT=SNP
2	212941020	rs17343932	T	G	100	PASS	AC=528;AF=0.105431;AN=5008;NS=2504;DP=15918;EAS_AF=0.0704;AMR_AF=0.1297;AFR_AF=0.0234;EUR_AF=0.175;SAS_AF=0.1636;AA=G|||;VT=SNP
2	212941258	rs17415843	G	C	100	PASS	AC=519;AF=0.103634;AN=5008;NS=2504;DP=17088;EAS_AF=0.0704;AMR_AF=0.1297;AFR_AF=0.0151;EUR_AF=0.175;SAS_AF=0.1656;AA=C|||;VT=SNP
2	212941297	rs77747509	T	C	100	PASS	AC=31;AF=0.0061901;AN=5008;NS=2504;DP=17134;EAS_AF=0.0308;AMR_AF=0;AFR_AF=0;EUR_AF=0;SAS_AF=0;AA=T|||;VT=SNP
2	212941872	rs147325756	G	T	100	PASS	AC=21;AF=0.00419329;AN=5008;NS=2504;DP=16157;EAS_AF=0.0208;AMR_AF=0;AFR_AF=0;EUR_AF=0;SAS_AF=0;AA=G|||;VT=SNP
2	212943207	rs4672637	A	T	100	PASS	AC=2953;AF=0.589657;AN=5008;NS=2504;DP=13925;EAS_AF=0.9177;AMR_AF=0.6816;AFR_AF=0.1861;EUR_AF=0.6421;SAS_AF=0.6779;AA=A|||;VT=SNP
2	212943406	rs80183596	G	C	100	PASS	AC=30;AF=0.00599042;AN=5008;NS=2504;DP=12606;EAS_AF=0.0298;AMR_AF=0;AFR_AF=0;EUR_AF=0;SAS_AF=0;AA=G|||;VT=SNP
2	212943534	rs9973939	A	G	100	PASS	AC=2890;AF=0.577077;AN=5008;NS=2504;DP=10262;EAS_AF=0.9266;AMR_AF=0.6729;AFR_AF=0.1581;EUR_AF=0.6302;SAS_AF=0.6605;AA=A|||;VT=SNP
2	212944667	rs56993927	T	C	100	PASS	AC=492;AF=0.0982428;AN=5008;NS=2504;DP=17565;EAS_AF=0.0804;AMR_AF=0.1225;AFR_AF=0.0151;EUR_AF=0.162;SAS_AF=0.1462;AA=T|||;VT=SNP
2	212945711	rs9973715	G	A	100	PASS	AC=2874;AF=0.573882;AN=5008;NS=2504;DP=18377;EAS_AF=0.9167;AMR_AF=0.6715;AFR_AF=0.1566;EUR_AF=0.6292;SAS_AF=0.6585;AA=G|||;VT=SNP
2	212945757	rs75554989	T	C	100	PASS	AC=529;AF=0.105631;AN=5008;NS=2504;DP=18453;EAS_AF=0.0813;AMR_AF=0.1311;AFR_AF=0.0151;EUR_AF=0.175;SAS_AF=0.1636;AA=T|||;VT=SNP
2	212945959	rs10497958	T	C	100	PASS	AC=529;AF=0.105631;AN=5008;NS=2504;DP=20313;EAS_AF=0.0813;AMR_AF=0.1311;AFR_AF=0.0151;EUR_AF=0.175;SAS_AF=0.1636;AA=T|||;VT=SNP
2	212947028	rs10210742	T	C	100	PASS	AC=2894;AF=0.577875;AN=5008;NS=2504;DP=14122;EAS_AF=0.9256;AMR_AF=0.6787;AFR_AF=0.1536;EUR_AF=0.6372;SAS_AF=0.6605;AA=t|||;VT=SNP
2	212947356	rs17344051	A	G	100	PASS	AC=541;AF=0.108027;AN=5008;NS=2504;DP=14866;EAS_AF=0.0813;AMR_AF=0.1326;AFR_AF=0.0151;EUR_AF=0.1839;SAS_AF=0.1656;AA=A|||;VT=SNP
2	212947518	rs75185835	T	C	100	PASS	AC=30;AF=0.00599042;AN=5008;NS=2504;DP=18522;EAS_AF=0.0258;AMR_AF=0;AFR_AF=0;EUR_AF=0;SAS_AF=0.0041;AA=T|||;VT=SNP
2	212947759	rs17344065	A	G	100	PASS	AC=530;AF=0.105831;AN=5008;NS=2504;DP=17975;EAS_AF=0.0724;AMR_AF=0.1326;AFR_AF=0.0151;EUR_AF=0.1839;SAS_AF=0.1636;AA=A|||;VT=SNP
2	212948222	rs17415969	A	T	100	PASS	AC=530;AF=0.105831;AN=5008;NS=2504;DP=19289;EAS_AF=0.0804;AMR_AF=0.1254;AFR_AF=0.0151;EUR_AF=0.1819;SAS_AF=0.1626;AA=A|||;VT=SNP
2	212948255	rs77824825	T	C	100	PASS	AC=530;AF=0.105831;AN=5008;NS=2504;DP=19347;EAS_AF=0.0804;AMR_AF=0.1254;AFR_AF=0.0151;EUR_AF=0.1819;SAS_AF=0.1626;AA=T|||;VT=SNP
2	212948366	rs191879713	C	A	100	PASS	AC=17;AF=0.00339457;AN=5008;NS=2504;DP=16788;EAS_AF=0.0149;AMR_AF=0.0014;AFR_AF=0.0008;EUR_AF=0;SAS_AF=0;AA=C|||;VT=SNP
2	212948415	rs1521553	A	T	100	PASS	AC=2885;AF=0.576078;AN=5008;NS=2504;DP=17633;EAS_AF=0.9177;AMR_AF=0.6787;AFR_AF=0.1528;EUR_AF=0.6372;SAS_AF=0.6605;AA=A|||;VT=SNP
2	212949490	rs16847678	C	A	100	PASS	AC=68;AF=0.0135783;AN=5008;NS=2504;DP=17494;EAS_AF=0.0645;AMR_AF=0;AFR_AF=0;EUR_AF=0;SAS_AF=0.0031;AA=C|||;VT=SNP
2	212950821	rs79260228	C	G	100	PASS	AC=562;AF=0.11222;AN=5008;NS=2504;DP=16738;EAS_AF=0.0813;AMR_AF=0.1282;AFR_AF=0.028;EUR_AF=0.1909;SAS_AF=0.1656;AA=C|||;VT=SNP
2	212952125	rs10497960	C	T	100	PASS	AC=506;AF=0.101038;AN=5008;NS=2504;DP=19344;EAS_AF=0.0268;AMR_AF=0.121;AFR_AF=0.025;EUR_AF=0.2903;SAS_AF=0.0716;AA=C|||;VT=SNP
2	212954360	rs145202878	T	C	100	PASS	AC=21;AF=0.00419329;AN=5008;NS=2504;DP=18174;EAS_AF=0.0208;AMR_AF=0;AFR_AF=0;EUR_AF=0;SAS_AF=0;AA=T|||;VT=SNP
2	212954928	rs149210969	C	T	100	PASS	AC=16;AF=0.00319489;AN=5008;NS=2504;DP=19681;EAS_AF=0.0149;AMR_AF=0;AFR_AF=0;EUR_AF=0.001;SAS_AF=0;AA=C|||;VT=SNP
2	212956239	rs78909772	C	G	100	PASS	AC=539;AF=0.107628;AN=5008;NS=2504;DP=17424;EAS_AF=0.0724;AMR_AF=0.1254;AFR_AF=0.025;EUR_AF=0.173;SAS_AF=0.1759;AA=C|||;VT=SNP
2	212957507	rs4672638	G	A	100	PASS	AC=2904;AF=0.579872;AN=5008;NS=2504;DP=15937;EAS_AF=0.9246;AMR_AF=0.6844;AFR_AF=0.1672;EUR_AF=0.6421;SAS_AF=0.6442;AA=A|||;VT=SNP
2	212957816	rs2371436	T	C	100	PASS	AC=530;AF=0.105831;AN=5008;NS=2504;DP=17620;EAS_AF=0.0734;AMR_AF=0.1254;AFR_AF=0.0272;EUR_AF=0.173;SAS_AF=0.1626;AA=T|||;VT=SNP
2	212957937	rs1357126	T	C	100	PASS	AC=695;AF=0.138778;AN=5008;NS=2504;DP=17458;EAS_AF=0.0734;AMR_AF=0.1297;AFR_AF=0.149;EUR_AF=0.174;SAS_AF=0.1626;AA=T|||;VT=SNP
2	212958213	rs78046340	G	C	100	PASS	AC=26;AF=0.00519169;AN=5008;NS=2504;DP=17164;EAS_AF=0.0258;AMR_AF=0;AFR_AF=0;EUR_AF=0;SAS_AF=0;AA=G|||;VT=SNP
2	212958253	rs1357125	G	C	100	PASS	AC=529;AF=0.105631;AN=5008;NS=2504;DP=16817;EAS_AF=0.0734;AMR_AF=0.1268;AFR_AF=0.0204;EUR_AF=0.1819;SAS_AF=0.1605;AA=G|||;VT=SNP
2	212958457	rs1521550	T	C	100	PASS	AC=2907;AF=0.580471;AN=5008;NS=2504;DP=15216;EAS_AF=0.9256;AMR_AF=0.6801;AFR_AF=0.1694;EUR_AF=0.6392;SAS_AF=0.6493;AA=T|||;VT=SNP
2	212958665	rs67888322	C	A	100	PASS	AC=1011;AF=0.201877;AN=5008;NS=2504;DP=13353;EAS_AF=0.5843;AMR_AF=0.1945;AFR_AF=0.0151;EUR_AF=0.0775;SAS_AF=0.1933;AA=C|||;VT=SNP
2	212959011	rs77092374	A	T	100	PASS	AC=549;AF=0.109625;AN=5008;NS=2504;DP=7562;EAS_AF=0.0833;AMR_AF=0.1239;AFR_AF=0.0174;EUR_AF=0.173;SAS_AF=0.1861;AA=T|||;VT=SNP
2	212959301	rs1851261	A	T	100	PASS	AC=2838;AF=0.566693;AN=5008;NS=2504;DP=7346;EAS_AF=0.9157;AMR_AF=0.6729;AFR_AF=0.1362;EUR_AF=0.6312;SAS_AF=0.6472;AA=A|||;VT=SNP
2	212959615	rs10932419	T	G	100	PASS	AC=2899;AF=0.578874;AN=5008;NS=2504;DP=15134;EAS_AF=0.9246;AMR_AF=0.6801;AFR_AF=0.1649;EUR_AF=0.6382;SAS_AF=0.6493;AA=T|||;VT=SNP
2	212965531	rs2371438	A	G	100	PASS	AC=535;AF=0.106829;AN=5008;NS=2504;DP=19128;EAS_AF=0.0635;AMR_AF=0.0908;AFR_AF=0.0643;EUR_AF=0.0567;SAS_AF=0.272;AA=A|||;VT=SNP
2	212966007	rs13017857	G	A	100	PASS	AC=1402;AF=0.279952;AN=5008;NS=2504;DP=11960;EAS_AF=0.0982;AMR_AF=0.2594;AFR_AF=0.3328;EUR_AF=0.4652;SAS_AF=0.2198;AA=A|||;VT=SNP
2	212966947	rs66522864	C	T	100	PASS	AC=1850;AF=0.369409;AN=5008;NS=2504;DP=10988;EAS_AF=0.0982;AMR_AF=0.3458;AFR_AF=0.4955;EUR_AF=0.5855;SAS_AF=0.273;AA=T|||;VT=SNP
2	212967059	rs34306607	A	G	100	PASS	AC=1057;AF=0.211062;AN=5008;NS=2504;DP=11407;EAS_AF=0.0982;AMR_AF=0.2291;AFR_AF=0.1074;EUR_AF=0.4523;SAS_AF=0.2065;AA=A|||;VT=SNP
2	212967125	rs59507344	G	A	100	PASS	AC=2657;AF=0.530551;AN=5008;NS=2504;DP=13501;EAS_AF=0.1002;AMR_AF=0.4294;AFR_AF=0.9244;EUR_AF=0.6362;SAS_AF=0.4049;AA=A|||;VT=SNP
2	212967284	rs13025159	G	A	100	PASS	AC=1400;AF=0.279553;AN=5008;NS=2504;DP=18023;EAS_AF=0.0982;AMR_AF=0.2594;AFR_AF=0.3328;EUR_AF=0.4652;SAS_AF=0.2178;AA=G|||;VT=SNP
2	212967765	rs2371439	C	A	100	PASS	AC=2644;AF=0.527955;AN=5008;NS=2504;DP=19513;EAS_AF=0.1002;AMR_AF=0.4222;AFR_AF=0.9244;EUR_AF=0.6292;SAS_AF=0.4039;AA=A|||;VT=SNP
2	212968343	rs67300756	A	G	100	PASS	AC=1057;AF=0.211062;AN=5008;NS=2504;DP=13449;EAS_AF=0.63;AMR_AF=0.1931;AFR_AF=0.0151;EUR_AF=0.0736;SAS_AF=0.1984;AA=A|||;VT=SNP
2	212969416	rs77013590	C	T	100	PASS	AC=478;AF=0.0954473;AN=5008;NS=2504;DP=16200;EAS_AF=0.0615;AMR_AF=0.0836;AFR_AF=0.0318;EUR_AF=0.0497;SAS_AF=0.272;AA=C|||;VT=SNP
2	212969560	rs10189975	G	A	100	PASS	AC=1356;AF=0.270767;AN=5008;NS=2504;DP=18107;EAS_AF=0.0982;AMR_AF=0.2464;AFR_AF=0.3298;EUR_AF=0.4453;SAS_AF=0.2065;AA=G|||;VT=SNP
2	212969727	rs80175157	C	T	100	PASS	AC=450;AF=0.0898562;AN=5008;NS=2504;DP=15866;EAS_AF=0.0615;AMR_AF=0.0836;AFR_AF=0.0106;EUR_AF=0.0497;SAS_AF=0.272;AA=C|||;VT=SNP
2	212970466	rs2371440	C	A	100	PASS	AC=2163;AF=0.431909;AN=5008;NS=2504;DP=18086;EAS_AF=0.1002;AMR_AF=0.3732;AFR_AF=0.6021;EUR_AF=0.5954;SAS_AF=0.4172;AA=C|||;VT=SNP
2	212972036	rs114273901	A	T	100	PASS	AC=425;AF=0.0848642;AN=5008;NS=2504;DP=19242;EAS_AF=0.0585;AMR_AF=0.0908;AFR_AF=0.003;EUR_AF=0.0586;SAS_AF=0.2454;AA=A|||;VT=SNP
2	212972406	rs4423551	T	A	100	PASS	AC=1470;AF=0.29353;AN=5008;NS=2504;DP=17567;EAS_AF=0.0784;AMR_AF=0.3141;AFR_AF=0.2458;EUR_AF=0.5547;SAS_AF=0.2965;AA=T|||;VT=SNP
2	212972418	rs7424712	T	C	100	PASS	AC=1485;AF=0.296526;AN=5008;NS=2504;DP=17699;EAS_AF=0.0784;AMR_AF=0.3213;AFR_AF=0.2458;EUR_AF=0.5616;SAS_AF=0.2996;AA=T|||;VT=SNP
2	212973223	rs17344252	C	T	100	PASS	AC=415;AF=0.0828674;AN=5008;NS=2504;DP=16777;EAS_AF=0.0595;AMR_AF=0.0836;AFR_AF=0.003;EUR_AF=0.0517;SAS_AF=0.2464;AA=C|||;VT=SNP
2	212973490	rs17344266	G	C	100	PASS	AC=1907;AF=0.380791;AN=5008;NS=2504;DP=15069;EAS_AF=0.13;AMR_AF=0.3905;AFR_AF=0.3116;EUR_AF=0.5746;SAS_AF=0.5266;AA=G|||;VT=SNP
2	212973492	rs143531160	T	C	100	PASS	AC=9;AF=0.00179712;AN=5008;NS=2504;DP=15301;EAS_AF=0.0069;AMR_AF=0;AFR_AF=0;EUR_AF=0.002;SAS_AF=0;AA=T|||;VT=SNP
2	212973528	rs16847718	G	C	100	PASS	AC=11;AF=0.00219649;AN=5008;NS=2504;DP=17615;EAS_AF=0.0089;AMR_AF=0;AFR_AF=0;EUR_AF=0;SAS_AF=0.002;AA=G|||;VT=SNP
2	212973896	rs74315709	G	T	100	PASS	AC=421;AF=0.0840655;AN=5008;NS=2504;DP=18404;EAS_AF=0.0595;AMR_AF=0.0908;AFR_AF=0.0023;EUR_AF=0.0547;SAS_AF=0.2454;AA=G|||;VT=SNP
2	212974278	rs75311951	A	G	100	PASS	AC=429;AF=0.0856629;AN=5008;NS=2504;DP=16380;EAS_AF=0.0605;AMR_AF=0.0908;AFR_AF=0.0038;EUR_AF=0.0586;SAS_AF=0.2464;AA=A|||;VT=SNP
2	212974828	rs17416172	T	C	100	PASS	AC=1429;AF=0.285343;AN=5008;NS=2504;DP=18519;EAS_AF=0.0784;AMR_AF=0.3069;AFR_AF=0.2481;EUR_AF=0.5298;SAS_AF=0.2822;AA=T|||;VT=SNP
2	212975064	rs6435689	T	C	100	PASS	AC=3028;AF=0.604633;AN=5008;NS=2504;DP=20284;EAS_AF=0.1409;AMR_AF=0.5058;AFR_AF=0.9236;EUR_AF=0.6561;SAS_AF=0.6687;AA=C|||;VT=SNP
2	212975239	rs6435690	C	T	100	PASS	AC=1883;AF=0.375998;AN=5008;NS=2504;DP=18829;EAS_AF=0.1379;AMR_AF=0.3905;AFR_AF=0.2829;EUR_AF=0.5805;SAS_AF=0.5266;AA=T|||;VT=SNP
2	212975393	rs6435691	C	G	100	PASS	AC=1428;AF=0.285144;AN=5008;NS=2504;DP=19270;EAS_AF=0.0784;AMR_AF=0.3069;AFR_AF=0.2481;EUR_AF=0.5288;SAS_AF=0.2822;AA=C|||;VT=SNP
2	212975457	rs2371441	A	T	100	PASS	AC=4563;AF=0.911142;AN=5008;NS=2504;DP=18286;EAS_AF=0.7649;AMR_AF=0.8329;AFR_AF=0.997;EUR_AF=0.9513;SAS_AF=0.9601;AA=T|||;VT=SNP
2	212975749	rs2371442	T	C	100	PASS	AC=2057;AF=0.410743;AN=5008;NS=2504;DP=17988;EAS_AF=0.1389;AMR_AF=0.3991;AFR_AF=0.4054;EUR_AF=0.5855;SAS_AF=0.5266;AA=T|||;VT=SNP
2	212975754	rs2371443	T	C	100	PASS	AC=2940;AF=0.587061;AN=5008;NS=2504;DP=17960;EAS_AF=0.1419;AMR_AF=0.4885;AFR_AF=0.9198;EUR_AF=0.6441;SAS_AF=0.6074;AA=C|||;VT=SNP
2	212975953	rs2371444	T	C	100	PASS	AC=1200;AF=0.239617;AN=5008;NS=2504;DP=18281;EAS_AF=0.0784;AMR_AF=0.2767;AFR_AF=0.1483;EUR_AF=0.493;SAS_AF=0.2423;AA=T|||;VT=SNP
2	212976497	rs62183998	G	T	100	PASS	AC=270;AF=0.0539137;AN=5008;NS=2504;DP=13827;EAS_AF=0.0823;AMR_AF=0.0576;AFR_AF=0.0038;EUR_AF=0.0487;SAS_AF=0.0951;AA=G|||;VT=SNP
2	212977096	rs62183999	G	A	100	PASS	AC=1545;AF=0.308506;AN=5008;NS=2504;DP=17460;EAS_AF=0.1359;AMR_AF=0.3559;AFR_AF=0.112;EUR_AF=0.5427;SAS_AF=0.4775;AA=G|||;VT=SNP
2	212977114	rs62184037	A	G	100	PASS	AC=1552;AF=0.309904;AN=5008;NS=2504;DP=16951;EAS_AF=0.1359;AMR_AF=0.3617;AFR_AF=0.112;EUR_AF=0.5437;SAS_AF=0.4796;AA=A|||;VT=SNP
2	212977552	rs2888042	T	C	100	PASS	AC=1547;AF=0.308906;AN=5008;NS=2504;DP=19603;EAS_AF=0.1369;AMR_AF=0.3573;AFR_AF=0.112;EUR_AF=0.5437;SAS_AF=0.4765;AA=T|||;VT=SNP
2	212977985	rs62184038	C	T	100	PASS	AC=1603;AF=0.320088;AN=5008;NS=2504;DP=18303;EAS_AF=0.127;AMR_AF=0.3573;AFR_AF=0.1641;EUR_AF=0.5408;SAS_AF=0.4765;AA=C|||;VT=SNP
2	212978215	rs7566172	T	C	100	PASS	AC=3274;AF=0.653754;AN=5008;NS=2504;DP=14365;EAS_AF=0.2232;AMR_AF=0.5519;AFR_AF=0.9607;EUR_AF=0.7008;SAS_AF=0.7065;AA=C|||;VT=SNP
2	212979399	rs6719517	T	C	100	PASS	AC=1982;AF=0.395767;AN=5008;NS=2504;DP=19570;EAS_AF=0.1379;AMR_AF=0.3919;AFR_AF=0.3601;EUR_AF=0.5805;SAS_AF=0.5225;AA=C|||;VT=SNP
2	212979871	rs11887531	T	C	100	PASS	AC=1983;AF=0.395966;AN=5008;NS=2504;DP=12425;EAS_AF=0.1369;AMR_AF=0.3919;AFR_AF=0.3601;EUR_AF=0.5825;SAS_AF=0.5225;AA=T|||;VT=SNP
2	212980469	rs117487917	A	G	100	PASS	AC=25;AF=0.00499201;AN=5008;NS=2504;DP=14128;EAS_AF=0.0248;AMR_AF=0;AFR_AF=0;EUR_AF=0;SAS_AF=0;AA=A|||;VT=SNP
2	212980728	rs76359318	G	T	100	PASS	AC=257;AF=0.0513179;AN=5008;NS=2504;DP=12244;EAS_AF=0.0784;AMR_AF=0.0576;AFR_AF=0.0038;EUR_AF=0.0477;SAS_AF=0.0869;AA=G|||;VT=SNP
2	212980773	rs62184039	T	C	100	PASS	AC=1558;AF=0.311102;AN=5008;NS=2504;DP=11258;EAS_AF=0.1339;AMR_AF=0.3602;AFR_AF=0.1112;EUR_AF=0.5467;SAS_AF=0.4867;AA=T|||;VT=SNP
2	212980961	rs11902372	T	C	100	PASS	AC=1910;AF=0.38139;AN=5008;NS=2504;DP=10462;EAS_AF=0.1349;AMR_AF=0.3919;AFR_AF=0.3071;EUR_AF=0.5815;SAS_AF=0.5225;AA=T|||;VT=SNP
2	212981871	rs11689043	C	T	100	PASS	AC=1535;AF=0.30651;AN=5008;NS=2504;DP=17678;EAS_AF=0.131;AMR_AF=0.3573;AFR_AF=0.1112;EUR_AF=0.5408;SAS_AF=0.4744;AA=C|||;VT=SNP
2	212982072	rs11689133	C	A	100	PASS	AC=1535;AF=0.30651;AN=5008;NS=2504;DP=18957;EAS_AF=0.131;AMR_AF=0.3573;AFR_AF=0.1112;EUR_AF=0.5408;SAS_AF=0.4744;AA=C|||;VT=SNP
2	212982171	rs11695227	T	C	100	PASS	AC=1535;AF=0.30651;AN=5008;NS=2504;DP=18649;EAS_AF=0.131;AMR_AF=0.3573;AFR_AF=0.1112;EUR_AF=0.5408;SAS_AF=0.4744;AA=T|||;VT=SNP
2	212983445	rs55957700	T	A	100	PASS	AC=1569;AF=0.313299;AN=5008;NS=2504;DP=13116;EAS_AF=0.123;AMR_AF=0.3516;AFR_AF=0.1543;EUR_AF=0.5239;SAS_AF=0.4806;AA=T|||;VT=SNP
2	212983838	rs4571009	G	T	100	PASS	AC=1872;AF=0.373802;AN=5008;NS=2504;DP=12929;EAS_AF=0.122;AMR_AF=0.3862;AFR_AF=0.3064;EUR_AF=0.5716;SAS_AF=0.5123;AA=G|||;VT=SNP
2	212984206	rs79877234	T	A	100	PASS	AC=251;AF=0.0501198;AN=5008;NS=2504;DP=15436;EAS_AF=0.0784;AMR_AF=0.0562;AFR_AF=0.0038;EUR_AF=0.0427;SAS_AF=0.0869;AA=T|||;VT=SNP
2	212984455	rs7426206	G	A	100	PASS	AC=2724;AF=0.54393;AN=5008;NS=2504;DP=18589;EAS_AF=0.127;AMR_AF=0.4697;AFR_AF=0.7716;EUR_AF=0.6501;SAS_AF=0.6094;AA=A|||;VT=SNP
2	212984466	rs10204324	C	T	100	PASS	AC=1941;AF=0.38758;AN=5008;NS=2504;DP=18516;EAS_AF=0.123;AMR_AF=0.3876;AFR_AF=0.3502;EUR_AF=0.5775;SAS_AF=0.5153;AA=T|||;VT=SNP
2	212984626	rs12465933	T	C	100	PASS	AC=1536;AF=0.306709;AN=5008;NS=2504;DP=19144;EAS_AF=0.125;AMR_AF=0.3573;AFR_AF=0.1112;EUR_AF=0.5437;SAS_AF=0.4785;AA=T|||;VT=SNP
2	212984819	rs12469791	A	G	100	PASS	AC=2023;AF=0.403954;AN=5008;NS=2504;DP=19516;EAS_AF=0.124;AMR_AF=0.3963;AFR_AF=0.388;EUR_AF=0.5915;SAS_AF=0.5266;AA=G|||;VT=SNP
2	212986121	rs12151841	C	T	100	PASS	AC=1520;AF=0.303514;AN=5008;NS=2504;DP=17711;EAS_AF=0.121;AMR_AF=0.3545;AFR_AF=0.1104;EUR_AF=0.5358;SAS_AF=0.4775;AA=C|||;VT=SNP
2	212986362	rs7562352	C	G	100	PASS	AC=2201;AF=0.439497;AN=5008;NS=2504;DP=19202;EAS_AF=0.124;AMR_AF=0.4035;AFR_AF=0.5166;EUR_AF=0.5845;SAS_AF=0.5368;AA=G|||;VT=SNP
2	212986457	rs7576561	T	C	100	PASS	AC=2024;AF=0.404153;AN=5008;NS=2504;DP=16426;EAS_AF=0.1329;AMR_AF=0.389;AFR_AF=0.4077;EUR_AF=0.5736;SAS_AF=0.5153;AA=T|||;VT=SNP
2	212986680	rs7579502	T	C	100	PASS	AC=2082;AF=0.415735;AN=5008;NS=2504;DP=14052;EAS_AF=0.1329;AMR_AF=0.389;AFR_AF=0.4455;EUR_AF=0.5726;SAS_AF=0.5245;AA=T|||;VT=SNP
2	212986818	rs7579631	T	C	100	PASS	AC=2129;AF=0.42512;AN=5008;NS=2504;DP=10497;EAS_AF=0.124;AMR_AF=0.402;AFR_AF=0.472;EUR_AF=0.5845;SAS_AF=0.5245;AA=C|||;VT=SNP
2	212986998	rs12468336	T	C	100	PASS	AC=1532;AF=0.305911;AN=5008;NS=2504;DP=12273;EAS_AF=0.1319;AMR_AF=0.3545;AFR_AF=0.1104;EUR_AF=0.5358;SAS_AF=0.4785;AA=T|||;VT=SNP
2	212987557	rs2371475	C	G	100	PASS	AC=2029;AF=0.405152;AN=5008;NS=2504;DP=10590;EAS_AF=0.1329;AMR_AF=0.3905;AFR_AF=0.4054;EUR_AF=0.5726;SAS_AF=0.5235;AA=C|||;VT=SNP
2	212987710	rs2371476	C	T	100	PASS	AC=1542;AF=0.307907;AN=5008;NS=2504;DP=13965;EAS_AF=0.1319;AMR_AF=0.3559;AFR_AF=0.1089;EUR_AF=0.5358;SAS_AF=0.4898;AA=C|||;VT=SNP
2	212987890	rs149417353	G	A	100	PASS	AC=34;AF=0.00678914;AN=5008;NS=2504;DP=13944;EAS_AF=0.0337;AMR_AF=0;AFR_AF=0;EUR_AF=0;SAS_AF=0;AA=G|||;VT=SNP
2	212987956	rs7583453	T	C	100	PASS	AC=3590;AF=0.716853;AN=5008;NS=2504;DP=14297;EAS_AF=0.2212;AMR_AF=0.6628;AFR_AF=0.9811;EUR_AF=0.8469;SAS_AF=0.7751;AA=C|||;VT=SNP
2	212988462	rs17344385	T	C	100	PASS	AC=1536;AF=0.306709;AN=5008;NS=2504;DP=15034;EAS_AF=0.122;AMR_AF=0.3559;AFR_AF=0.1097;EUR_AF=0.5388;SAS_AF=0.4898;AA=T|||;VT=SNP
2	212988721	rs17416263	G	C	100	PASS	AC=1528;AF=0.305112;AN=5008;NS=2504;DP=14227;EAS_AF=0.122;AMR_AF=0.3545;AFR_AF=0.1097;EUR_AF=0.5358;SAS_AF=0.4857;AA=G|||;VT=SNP
2	212989308	rs6738304	T	C	100	PASS	AC=2070;AF=0.413339;AN=5008;NS=2504;DP=19764;EAS_AF=0.123;AMR_AF=0.3934;AFR_AF=0.4433;EUR_AF=0.5726;SAS_AF=0.5225;AA=T|||;VT=SNP
2	212989978	rs146770498	A	T	100	PASS	AC=26;AF=0.00519169;AN=5008;NS=2504;DP=15113;EAS_AF=0.0258;AMR_AF=0;AFR_AF=0;EUR_AF=0;SAS_AF=0;AA=A|||;VT=SNP
2	212990115	rs11690618	A	G	100	PASS	AC=1531;AF=0.305711;AN=5008;NS=2504;DP=16386;EAS_AF=0.12;AMR_AF=0.3588;AFR_AF=0.1112;EUR_AF=0.5358;SAS_AF=0.4857;AA=A|||;VT=SNP
2	212990868	rs7560730	C	T	100	PASS	AC=3557;AF=0.710264;AN=5008;NS=2504;DP=18071;EAS_AF=0.2024;AMR_AF=0.6628;AFR_AF=0.9796;EUR_AF=0.8449;SAS_AF=0.7648;AA=T|||;VT=SNP
2	212991544	rs1521655	C	T	100	PASS	AC=2176;AF=0.434505;AN=5008;NS=2504;DP=16783;EAS_AF=0.1171;AMR_AF=0.4006;AFR_AF=0.5106;EUR_AF=0.5835;SAS_AF=0.5297;AA=T|||;VT=SNP
2	212991972	rs56242159	C	A	100	PASS	AC=2001;AF=0.399561;AN=5008;NS=2504;DP=18448;EAS_AF=0.1171;AMR_AF=0.3876;AFR_AF=0.4039;EUR_AF=0.5686;SAS_AF=0.5194;AA=C|||;VT=SNP
2	212992113	rs4672639	C	G	100	PASS	AC=1507;AF=0.300919;AN=5008;NS=2504;DP=15570;EAS_AF=0.1171;AMR_AF=0.353;AFR_AF=0.112;EUR_AF=0.5199;SAS_AF=0.4836;AA=C|||;VT=SNP
2	212992234	rs4672640	A	G	100	PASS	AC=469;AF=0.0936502;AN=5008;NS=2504;DP=12951;EAS_AF=0.0734;AMR_AF=0.0951;AFR_AF=0.0068;EUR_AF=0.0835;SAS_AF=0.2413;AA=A|||;VT=SNP
2	212993530	rs17416297	C	T	100	PASS	AC=1471;AF=0.29373;AN=5008;NS=2504;DP=15227;EAS_AF=0.119;AMR_AF=0.3602;AFR_AF=0.087;EUR_AF=0.5318;SAS_AF=0.4611;AA=C|||;VT=SNP
2	212995406	rs118010397	G	A	100	PASS	AC=47;AF=0.00938498;AN=5008;NS=2504;DP=14538;EAS_AF=0.0139;AMR_AF=0.0476;AFR_AF=0;EUR_AF=0;SAS_AF=0;AA=G|||;VT=SNP
2	212996467	rs11684050	A	T	100	PASS	AC=1554;AF=0.310304;AN=5008;NS=2504;DP=20698;EAS_AF=0.125;AMR_AF=0.3991;AFR_AF=0.0711;EUR_AF=0.5994;SAS_AF=0.4642;AA=A|||;VT=SNP
2	212997024	rs11680307	T	C	100	PASS	AC=2230;AF=0.445288;AN=5008;NS=2504;DP=18974;EAS_AF=0.128;AMR_AF=0.4481;AFR_AF=0.475;EUR_AF=0.6481;SAS_AF=0.5215;AA=C|||;VT=SNP
2	212997511	rs13384295	C	T	100	PASS	AC=2559;AF=0.510982;AN=5008;NS=2504;DP=19706;EAS_AF=0.124;AMR_AF=0.4683;AFR_AF=0.6702;EUR_AF=0.6352;SAS_AF=0.5971;AA=T|||;VT=SNP
2	212999007	rs2888051	A	G	100	PASS	AC=1469;AF=0.293331;AN=5008;NS=2504;DP=14211;EAS_AF=0.127;AMR_AF=0.3602;AFR_AF=0.0696;EUR_AF=0.5388;SAS_AF=0.4673;AA=A|||;VT=SNP
2	212999635	rs62184043	T	G	100	PASS	AC=1454;AF=0.290335;AN=5008;NS=2504;DP=12754;EAS_AF=0.121;AMR_AF=0.3617;AFR_AF=0.0688;EUR_AF=0.5368;SAS_AF=0.4601;AA=T|||;VT=SNP
2	213001816	rs75844449	C	T	100	PASS	AC=235;AF=0.0469249;AN=5008;NS=2504;DP=14116;EAS_AF=0.0764;AMR_AF=0.0533;AFR_AF=0.0038;EUR_AF=0.0447;SAS_AF=0.0726;AA=C|||;VT=SNP
2	213002461	rs9678442	A	G	100	PASS	AC=2691;AF=0.53734;AN=5008;NS=2504;DP=19359;EAS_AF=0.1319;AMR_AF=0.4755;AFR_AF=0.7526;EUR_AF=0.6431;SAS_AF=0.5992;AA=G|||;VT=SNP
2	213002942	rs146841661	C	A	100	PASS	AC=8;AF=0.00159744;AN=5008;NS=2504;DP=17387;EAS_AF=0.006;AMR_AF=0;AFR_AF=0;EUR_AF=0;SAS_AF=0.002;AA=C|||;VT=SNP
2	213003156	rs1521656	T	C	100	PASS	AC=1476;AF=0.294728;AN=5008;NS=2504;DP=16585;EAS_AF=0.128;AMR_AF=0.3631;AFR_AF=0.0681;EUR_AF=0.5398;SAS_AF=0.4724;AA=T|||;VT=SNP
2	213003734	rs12473715	A	G	100	PASS	AC=1466;AF=0.292732;AN=5008;NS=2504;DP=17251;EAS_AF=0.128;AMR_AF=0.3602;AFR_AF=0.0681;EUR_AF=0.5408;SAS_AF=0.4632;AA=A|||;VT=SNP
2	213003783	rs77509092	T	C	100	PASS	AC=406;AF=0.0810703;AN=5008;NS=2504;DP=16187;EAS_AF=0.0734;AMR_AF=0.1311;AFR_AF=0.0076;EUR_AF=0.1302;SAS_AF=0.1022;AA=T|||;VT=SNP
2	213004961	rs76482696	T	C	100	PASS	AC=285;AF=0.0569089;AN=5008;NS=2504;DP=9437;EAS_AF=0.0823;AMR_AF=0.0605;AFR_AF=0.0053;EUR_AF=0.0726;SAS_AF=0.0818;AA=T|||;VT=SNP
2	213005235	rs1464451	C	T	100	PASS	AC=2660;AF=0.53115;AN=5008;NS=2504;DP=7190;EAS_AF=0.126;AMR_AF=0.4741;AFR_AF=0.7458;EUR_AF=0.6372;SAS_AF=0.59;AA=T|||;VT=SNP
2	213006622	rs1568520	C	T	100	PASS	AC=2648;AF=0.528754;AN=5008;NS=2504;DP=17973;EAS_AF=0.123;AMR_AF=0.4769;AFR_AF=0.7368;EUR_AF=0.6362;SAS_AF=0.592;AA=T|||;VT=SNP
2	213008502	rs1402768	A	G	100	PASS	AC=2675;AF=0.534145;AN=5008;NS=2504;DP=16589;EAS_AF=0.12;AMR_AF=0.4784;AFR_AF=0.7663;EUR_AF=0.6322;SAS_AF=0.5859;AA=G|||;VT=SNP
2	213008513	rs1829675	C	T	100	PASS	AC=2021;AF=0.403554;AN=5008;NS=2504;DP=16616;EAS_AF=0.119;AMR_AF=0.4251;AFR_AF=0.3699;EUR_AF=0.5865;SAS_AF=0.5389;AA=C|||;VT=SNP
2	213008886	rs6435692	C	T	100	PASS	AC=2673;AF=0.533746;AN=5008;NS=2504;DP=17043;EAS_AF=0.1151;AMR_AF=0.4769;AFR_AF=0.7663;EUR_AF=0.6362;SAS_AF=0.5859;AA=T|||;VT=SNP
2	213010239	rs80293802	T	A	100	PASS	AC=427;AF=0.0852636;AN=5008;NS=2504;DP=17562;EAS_AF=0.0704;AMR_AF=0.1326;AFR_AF=0.0257;EUR_AF=0.1292;SAS_AF=0.1022;AA=T|||;VT=SNP
2	213010306	rs1521658	T	C	100	PASS	AC=1442;AF=0.287939;AN=5008;NS=2504;DP=16282;EAS_AF=0.121;AMR_AF=0.3573;AFR_AF=0.0643;EUR_AF=0.5338;SAS_AF=0.4601;AA=T|||;VT=SNP
2	213011505	rs17416443	A	T	100	PASS	AC=414;AF=0.0826677;AN=5008;NS=2504;DP=18715;EAS_AF=0.0506;AMR_AF=0.0879;AFR_AF=0.0076;EUR_AF=0.0557;SAS_AF=0.2413;AA=A|||;VT=SNP
2	213014129	rs117665034	T	C	100	PASS	AC=46;AF=0.0091853;AN=5008;NS=2504;DP=13192;EAS_AF=0.0198;AMR_AF=0.0317;AFR_AF=0;EUR_AF=0.003;SAS_AF=0.001;AA=T|||;VT=SNP
2	213014915	rs10932423	A	C	100	PASS	AC=2149;AF=0.429113;AN=5008;NS=2504;DP=17971;EAS_AF=0.127;AMR_AF=0.4135;AFR_AF=0.4826;EUR_AF=0.5825;SAS_AF=0.5215;AA=C|||;VT=SNP
2	213016573	rs144265625	C	T	100	PASS	AC=396;AF=0.0790735;AN=5008;NS=2504;DP=13082;EAS_AF=0.0655;AMR_AF=0.1326;AFR_AF=0.0068;EUR_AF=0.1272;SAS_AF=0.1033;AA=C|||;VT=SNP
2	213017019	rs62184046	C	T	100	PASS	AC=1446;AF=0.288738;AN=5008;NS=2504;DP=15179;EAS_AF=0.1181;AMR_AF=0.3588;AFR_AF=0.0651;EUR_AF=0.5328;SAS_AF=0.4663;AA=C|||;VT=SNP
2	213017462	rs1357142	T	C	100	PASS	AC=3215;AF=0.641973;AN=5008;NS=2504;DP=21417;EAS_AF=0.2222;AMR_AF=0.5476;AFR_AF=0.9599;EUR_AF=0.6839;SAS_AF=0.6687;AA=C|||;VT=SNP
2	213017607	rs6715314	C	T	100	PASS	AC=1460;AF=0.291534;AN=5008;NS=2504;DP=20731;EAS_AF=0.1181;AMR_AF=0.3588;AFR_AF=0.0756;EUR_AF=0.5328;SAS_AF=0.4663;AA=C|||;VT=SNP
2	213017647	rs75144946	G	A	100	PASS	AC=154;AF=0.0307508;AN=5008;NS=2504;DP=21011;EAS_AF=0.0327;AMR_AF=0.0476;AFR_AF=0;EUR_AF=0.005;SAS_AF=0.0849;AA=G|||;VT=SNP
2	213018402	rs56351822	T	C	100	PASS	AC=1466;AF=0.292732;AN=5008;NS=2504;DP=20339;EAS_AF=0.125;AMR_AF=0.3631;AFR_AF=0.0643;EUR_AF=0.5378;SAS_AF=0.4724;AA=C|||;VT=SNP
2	213020529	rs7577530	C	A	100	PASS	AC=2763;AF=0.551717;AN=5008;NS=2504;DP=15182;EAS_AF=0.1151;AMR_AF=0.4827;AFR_AF=0.7837;EUR_AF=0.6352;SAS_AF=0.6513;AA=A|||;VT=SNP
2	213021388	rs144146075	G	A	100	PASS	AC=27;AF=0.00539137;AN=5008;NS=2504;DP=22217;EAS_AF=0.0268;AMR_AF=0;AFR_AF=0;EUR_AF=0;SAS_AF=0;AA=G|||;VT=SNP
2	213023052	rs188782191	T	C	100	PASS	AC=17;AF=0.00339457;AN=5008;NS=2504;DP=18341;EAS_AF=0.0169;AMR_AF=0;AFR_AF=0;EUR_AF=0;SAS_AF=0;AA=C|||;VT=SNP
2	213026624	rs954553	T	C	100	PASS	AC=2726;AF=0.544329;AN=5008;NS=2504;DP=16267;EAS_AF=0.127;AMR_AF=0.5331;AFR_AF=0.6952;EUR_AF=0.6342;SAS_AF=0.6861;AA=T|||;VT=SNP
2	213027294	rs7583813	G	A	100	PASS	AC=2736;AF=0.546326;AN=5008;NS=2504;DP=17581;EAS_AF=0.1171;AMR_AF=0.5432;AFR_AF=0.7126;EUR_AF=0.6412;SAS_AF=0.6687;AA=A|||;VT=SNP
2	213027954	rs1521654	T	A	100	PASS	AC=3485;AF=0.695887;AN=5008;NS=2504;DP=17517;EAS_AF=0.2183;AMR_AF=0.6931;AFR_AF=0.8147;EUR_AF=0.8996;SAS_AF=0.82;AA=A|||;VT=SNP
2	213028042	rs1521653	A	T	100	PASS	AC=2257;AF=0.450679;AN=5008;NS=2504;DP=18762;EAS_AF=0.0665;AMR_AF=0.5216;AFR_AF=0.4728;EUR_AF=0.7038;SAS_AF=0.5061;AA=A|||;VT=SNP
2	213028059	rs16847823	G	T	100	PASS	AC=1022;AF=0.204073;AN=5008;NS=2504;DP=18311;EAS_AF=0.1696;AMR_AF=0.1311;AFR_AF=0.2345;EUR_AF=0.1193;SAS_AF=0.3374;AA=G|||;VT=SNP
2	213028129	rs1521652	C	G	100	PASS	AC=3685;AF=0.735823;AN=5008;NS=2504;DP=18206;EAS_AF=0.2272;AMR_AF=0.7061;AFR_AF=0.9017;EUR_AF=0.9215;SAS_AF=0.8661;AA=G|||;VT=SNP
2	213028665	rs1521651	A	G	100	PASS	AC=3220;AF=0.642971;AN=5008;NS=2504;DP=17977;EAS_AF=0.2758;AMR_AF=0.5951;AFR_AF=0.7965;EUR_AF=0.7555;SAS_AF=0.7321;AA=G|||;VT=SNP
2	213028769	rs1521650	T	C	100	PASS	AC=3599;AF=0.71865;AN=5008;NS=2504;DP=17130;EAS_AF=0.2788;AMR_AF=0.696;AFR_AF=0.857;EUR_AF=0.9115;SAS_AF=0.8027;AA=C|||;VT=SNP
2	213028967	rs12470342	T	C	100	PASS	AC=743;AF=0.148363;AN=5008;NS=2504;DP=14609;EAS_AF=0.1944;AMR_AF=0.1081;AFR_AF=0.0514;EUR_AF=0.1004;SAS_AF=0.3098;AA=T|||;VT=SNP
2	213028982	rs7590959	G	A	100	PASS	AC=2292;AF=0.457668;AN=5008;NS=2504;DP=14544;EAS_AF=0.0823;AMR_AF=0.4798;AFR_AF=0.6074;EUR_AF=0.6551;SAS_AF=0.4233;AA=A|||;VT=SNP
2	213028990	rs7604760	T	C	100	PASS	AC=2292;AF=0.457668;AN=5008;NS=2504;DP=14473;EAS_AF=0.0823;AMR_AF=0.4798;AFR_AF=0.6074;EUR_AF=0.6551;SAS_AF=0.4233;AA=T|||;VT=SNP
2	213029233	rs12466141	C	T	100	PASS	AC=787;AF=0.157149;AN=5008;NS=2504;DP=12003;EAS_AF=0.1944;AMR_AF=0.121;AFR_AF=0.0545;EUR_AF=0.1193;SAS_AF=0.3221;AA=C|||;VT=SNP
2	213029652	rs13009607	C	T	100	PASS	AC=2466;AF=0.492412;AN=5008;NS=2504;DP=15468;EAS_AF=0.0794;AMR_AF=0.4928;AFR_AF=0.7277;EUR_AF=0.663;SAS_AF=0.4243;AA=T|||;VT=SNP
2	213029668	rs13035998	T	C	100	PASS	AC=2466;AF=0.492412;AN=5008;NS=2504;DP=15286;EAS_AF=0.0794;AMR_AF=0.4928;AFR_AF=0.7269;EUR_AF=0.663;SAS_AF=0.4254;AA=T|||;VT=SNP
2	213029762	rs13036187	T	C	100	PASS	AC=2409;AF=0.48103;AN=5008;NS=2504;DP=14115;EAS_AF=0.0794;AMR_AF=0.4914;AFR_AF=0.6853;EUR_AF=0.663;SAS_AF=0.4243;AA=T|||;VT=SNP
2	213029780	rs12694264	C	T	100	PASS	AC=2782;AF=0.555511;AN=5008;NS=2504;DP=14117;EAS_AF=0.0804;AMR_AF=0.5793;AFR_AF=0.7769;EUR_AF=0.7942;SAS_AF=0.4836;AA=T|||;VT=SNP
2	213029783	rs13009844	C	T	100	PASS	AC=2392;AF=0.477636;AN=5008;NS=2504;DP=14087;EAS_AF=0.0794;AMR_AF=0.4885;AFR_AF=0.6778;EUR_AF=0.6581;SAS_AF=0.4243;AA=T|||;VT=SNP
2	213030137	rs79166860	T	C	100	PASS	AC=736;AF=0.146965;AN=5008;NS=2504;DP=13653;EAS_AF=0.1935;AMR_AF=0.1052;AFR_AF=0.0492;EUR_AF=0.0994;SAS_AF=0.3098;AA=T|||;VT=SNP
2	213030170	rs62182562	C	T	100	PASS	AC=1047;AF=0.209065;AN=5008;NS=2504;DP=13004;EAS_AF=0.1905;AMR_AF=0.1931;AFR_AF=0.0953;EUR_AF=0.2316;SAS_AF=0.3701;AA=C|||;VT=SNP
2	213030188	rs7594859	G	C	100	PASS	AC=2418;AF=0.482827;AN=5008;NS=2504;DP=13690;EAS_AF=0.0873;AMR_AF=0.4899;AFR_AF=0.6868;EUR_AF=0.663;SAS_AF=0.4243;AA=G|||;VT=SNP
2	213030660	rs7568626	A	C	100	PASS	AC=2412;AF=0.481629;AN=5008;NS=2504;DP=17444;EAS_AF=0.0883;AMR_AF=0.4885;AFR_AF=0.6846;EUR_AF=0.662;SAS_AF=0.4223;AA=A|||;VT=SNP
2	213030903	rs13029563	C	T	100	PASS	AC=2385;AF=0.476238;AN=5008;NS=2504;DP=16954;EAS_AF=0.0883;AMR_AF=0.4813;AFR_AF=0.677;EUR_AF=0.6511;SAS_AF=0.4213;AA=T|||;VT=SNP
2	213031159	rs13030421	G	A	100	PASS	AC=2403;AF=0.479832;AN=5008;NS=2504;DP=17220;EAS_AF=0.0883;AMR_AF=0.4841;AFR_AF=0.6846;EUR_AF=0.6561;SAS_AF=0.4223;AA=A|||;VT=SNP
2	213031257	rs13007039	T	A	100	PASS	AC=2417;AF=0.482628;AN=5008;NS=2504;DP=16567;EAS_AF=0.0883;AMR_AF=0.4841;AFR_AF=0.6952;EUR_AF=0.6561;SAS_AF=0.4223;AA=A|||;VT=SNP
2	213031330	rs13030300	A	G	100	PASS	AC=2402;AF=0.479633;AN=5008;NS=2504;DP=16551;EAS_AF=0.0883;AMR_AF=0.4841;AFR_AF=0.6838;EUR_AF=0.6561;SAS_AF=0.4223;AA=A|||;VT=SNP
2	213031418	rs13007455	T	G	100	PASS	AC=2403;AF=0.479832;AN=5008;NS=2504;DP=18241;EAS_AF=0.0883;AMR_AF=0.4841;AFR_AF=0.6846;EUR_AF=0.6561;SAS_AF=0.4223;AA=T|||;VT=SNP
2	213031546	rs4552138	C	G	100	PASS	AC=3558;AF=0.710463;AN=5008;NS=2504;DP=17825;EAS_AF=0.2768;AMR_AF=0.696;AFR_AF=0.829;EUR_AF=0.9115;SAS_AF=0.8006;AA=G|||;VT=SNP
2	213031611	rs4450546	C	T	100	PASS	AC=2386;AF=0.476438;AN=5008;NS=2504;DP=19013;EAS_AF=0.0883;AMR_AF=0.4813;AFR_AF=0.677;EUR_AF=0.6511;SAS_AF=0.4223;AA=C|||;VT=SNP
2	213031816	rs4609996	T	C	100	PASS	AC=2470;AF=0.493211;AN=5008;NS=2504;DP=19313;EAS_AF=0.0883;AMR_AF=0.4841;AFR_AF=0.7337;EUR_AF=0.6561;SAS_AF=0.4243;AA=t|||;VT=SNP
2	213031908	rs12611486	C	G	100	PASS	AC=1055;AF=0.210663;AN=5008;NS=2504;DP=19033;EAS_AF=0.1885;AMR_AF=0.1988;AFR_AF=0.0946;EUR_AF=0.2366;SAS_AF=0.3722;AA=C|||;VT=SNP
2	213032186	rs7582595	G	A	100	PASS	AC=2414;AF=0.482029;AN=5008;NS=2504;DP=20210;EAS_AF=0.0873;AMR_AF=0.4841;AFR_AF=0.6952;EUR_AF=0.6551;SAS_AF=0.4213;AA=A|||;VT=SNP
2	213032250	rs4527160	A	G	100	PASS	AC=2446;AF=0.488419;AN=5008;NS=2504;DP=19496;EAS_AF=0.1161;AMR_AF=0.487;AFR_AF=0.6846;EUR_AF=0.6581;SAS_AF=0.4335;AA=A|||;VT=SNP
2	213033044	rs6736654	G	A	100	PASS	AC=2383;AF=0.475839;AN=5008;NS=2504;DP=16990;EAS_AF=0.0873;AMR_AF=0.4813;AFR_AF=0.677;EUR_AF=0.6511;SAS_AF=0.4202;AA=G|||;VT=SNP
2	213033118	rs6751662	T	C	100	PASS	AC=1642;AF=0.327875;AN=5008;NS=2504;DP=17938;EAS_AF=0.0873;AMR_AF=0.4467;AFR_AF=0.1399;EUR_AF=0.6491;SAS_AF=0.4151;AA=T|||;VT=SNP
2	213033301	rs1402766	A	C	100	PASS	AC=2402;AF=0.479633;AN=5008;NS=2504;DP=19761;EAS_AF=0.0873;AMR_AF=0.4899;AFR_AF=0.68;EUR_AF=0.6571;SAS_AF=0.4233;AA=A|||;VT=SNP
2	213033475	rs1402765	G	T	100	PASS	AC=2397;AF=0.478634;AN=5008;NS=2504;DP=18758;EAS_AF=0.0873;AMR_AF=0.4856;AFR_AF=0.677;EUR_AF=0.659;SAS_AF=0.4233;AA=G|||;VT=SNP
2	213034022	rs16847834	A	G	100	PASS	AC=55;AF=0.0109824;AN=5008;NS=2504;DP=13909;EAS_AF=0.0139;AMR_AF=0.0576;AFR_AF=0.0008;EUR_AF=0;SAS_AF=0;AA=A|||;VT=SNP
2	213034405	rs78581495	C	T	100	PASS	AC=16;AF=0.00319489;AN=5008;NS=2504;DP=19004;EAS_AF=0.0139;AMR_AF=0.0029;AFR_AF=0;EUR_AF=0;SAS_AF=0;AA=c|||;VT=SNP
2	213034450	rs12694265	C	T	100	PASS	AC=1652;AF=0.329872;AN=5008;NS=2504;DP=19053;EAS_AF=0.0863;AMR_AF=0.451;AFR_AF=0.1399;EUR_AF=0.6561;SAS_AF=0.4162;AA=c|||;VT=SNP
2	213034560	rs6741280	G	T	100	PASS	AC=2393;AF=0.477835;AN=5008;NS=2504;DP=19753;EAS_AF=0.0863;AMR_AF=0.4856;AFR_AF=0.677;EUR_AF=0.6581;SAS_AF=0.4213;AA=G|||;VT=SNP
2	213034805	rs6435698	C	A	100	PASS	AC=2393;AF=0.477835;AN=5008;NS=2504;DP=18711;EAS_AF=0.0863;AMR_AF=0.487;AFR_AF=0.6762;EUR_AF=0.6581;SAS_AF=0.4213;AA=C|||;VT=SNP
2	213035044	rs12694266	G	C	100	PASS	AC=2399;AF=0.479034;AN=5008;NS=2504;DP=19179;EAS_AF=0.0863;AMR_AF=0.4856;AFR_AF=0.68;EUR_AF=0.6581;SAS_AF=0.4233;AA=G|||;VT=SNP
2	213035290	rs2103002	C	T	100	PASS	AC=2421;AF=0.483427;AN=5008;NS=2504;DP=17535;EAS_AF=0.0863;AMR_AF=0.4885;AFR_AF=0.6876;EUR_AF=0.667;SAS_AF=0.4243;AA=C|||;VT=SNP
2	213035581	rs2371477	A	C	100	PASS	AC=2455;AF=0.490216;AN=5008;NS=2504;DP=20166;EAS_AF=0.0863;AMR_AF=0.4928;AFR_AF=0.7118;EUR_AF=0.667;SAS_AF=0.4233;AA=C|||;VT=SNP
2	213036190	rs12621602	A	C	100	PASS	AC=735;AF=0.146765;AN=5008;NS=2504;DP=18072;EAS_AF=0.1726;AMR_AF=0.1081;AFR_AF=0.056;EUR_AF=0.1044;SAS_AF=0.3139;AA=A|||;VT=SNP
2	213036764	rs6752323	C	T	100	PASS	AC=2412;AF=0.481629;AN=5008;NS=2504;DP=18800;EAS_AF=0.0863;AMR_AF=0.4899;AFR_AF=0.6868;EUR_AF=0.661;SAS_AF=0.4213;AA=C|||;VT=SNP
2	213036859	rs6710322	T	C	100	PASS	AC=2444;AF=0.488019;AN=5008;NS=2504;DP=21480;EAS_AF=0.0873;AMR_AF=0.4928;AFR_AF=0.705;EUR_AF=0.666;SAS_AF=0.4213;AA=C|||;VT=SNP
2	213037657	rs1464450	T	C	100	PASS	AC=2463;AF=0.491813;AN=5008;NS=2504;DP=18510;EAS_AF=0.0873;AMR_AF=0.4899;AFR_AF=0.7239;EUR_AF=0.661;SAS_AF=0.4223;AA=T|||;VT=SNP
2	213037785	rs1464449	T	C	100	PASS	AC=2465;AF=0.492212;AN=5008;NS=2504;DP=16819;EAS_AF=0.0873;AMR_AF=0.4899;AFR_AF=0.7254;EUR_AF=0.661;SAS_AF=0.4223;AA=T|||;VT=SNP
2	213038087	rs939664	C	G	100	PASS	AC=2464;AF=0.492013;AN=5008;NS=2504;DP=18959;EAS_AF=0.0873;AMR_AF=0.4856;AFR_AF=0.7284;EUR_AF=0.66;SAS_AF=0.4213;AA=G|||;VT=SNP
2	213038258	rs1012747	C	G	100	PASS	AC=3771;AF=0.752995;AN=5008;NS=2504;DP=19613;EAS_AF=0.2609;AMR_AF=0.7075;AFR_AF=0.9894;EUR_AF=0.9165;SAS_AF=0.8047;AA=G|||;VT=SNP
2	213038424	rs939223	G	T	100	PASS	AC=2393;AF=0.477835;AN=5008;NS=2504;DP=21566;EAS_AF=0.0863;AMR_AF=0.4856;AFR_AF=0.6793;EUR_AF=0.6551;SAS_AF=0.4213;AA=T|||;VT=SNP
2	213038796	rs140168145	A	C	100	PASS	AC=62;AF=0.0123802;AN=5008;NS=2504;DP=18446;EAS_AF=0.0208;AMR_AF=0.0504;AFR_AF=0;EUR_AF=0.005;SAS_AF=0.001;AA=A|||;VT=SNP
2	213039476	rs1521648	T	G	100	PASS	AC=2456;AF=0.490415;AN=5008;NS=2504;DP=19183;EAS_AF=0.0883;AMR_AF=0.4798;AFR_AF=0.7239;EUR_AF=0.6511;SAS_AF=0.4315;AA=G|||;VT=SNP
2	213039847	rs1357141	A	G	100	PASS	AC=2097;AF=0.41873;AN=5008;NS=2504;DP=19975;EAS_AF=0.1746;AMR_AF=0.2608;AFR_AF=0.829;EUR_AF=0.2684;SAS_AF=0.3824;AA=G|||;VT=SNP
2	213039917	rs1357140	G	A	100	PASS	AC=1329;AF=0.265375;AN=5008;NS=2504;DP=21224;EAS_AF=0.1756;AMR_AF=0.2262;AFR_AF=0.2738;EUR_AF=0.2624;SAS_AF=0.3773;AA=C|||;VT=SNP
2	213040127	rs1521647	G	A	100	PASS	AC=3770;AF=0.752796;AN=5008;NS=2504;DP=18785;EAS_AF=0.2619;AMR_AF=0.7089;AFR_AF=0.9894;EUR_AF=0.9145;SAS_AF=0.8037;AA=A|||;VT=SNP
2	213040157	rs17344783	C	T	100	PASS	AC=2120;AF=0.423323;AN=5008;NS=2504;DP=19261;EAS_AF=0.1726;AMR_AF=0.2608;AFR_AF=0.848;EUR_AF=0.2684;SAS_AF=0.3824;AA=T|||;VT=SNP
2	213040280	rs62182564	G	A	100	PASS	AC=1317;AF=0.262979;AN=5008;NS=2504;DP=18889;EAS_AF=0.1746;AMR_AF=0.2233;AFR_AF=0.2678;EUR_AF=0.2614;SAS_AF=0.3773;AA=A|||;VT=SNP
2	213040853	rs10200506	A	G	100	PASS	AC=479;AF=0.095647;AN=5008;NS=2504;DP=20479;EAS_AF=0.0069;AMR_AF=0.1369;AFR_AF=0.1021;EUR_AF=0.165;SAS_AF=0.0777;AA=A|||;VT=SNP
2	213040865	rs7591480	T	C	100	PASS	AC=1948;AF=0.388978;AN=5008;NS=2504;DP=20476;EAS_AF=0.0873;AMR_AF=0.4712;AFR_AF=0.27;EUR_AF=0.6829;SAS_AF=0.5;AA=T|||;VT=SNP
2	213040887	rs11889311	C	A	100	PASS	AC=1947;AF=0.388778;AN=5008;NS=2504;DP=20508;EAS_AF=0.1677;AMR_AF=0.2507;AFR_AF=0.7511;EUR_AF=0.2435;SAS_AF=0.3742;AA=A|||;VT=SNP
2	213040976	rs10189769	T	C	100	PASS	AC=1959;AF=0.391174;AN=5008;NS=2504;DP=19378;EAS_AF=0.1587;AMR_AF=0.2493;AFR_AF=0.7625;EUR_AF=0.2425;SAS_AF=0.3824;AA=C|||;VT=SNP
2	213041333	rs79727761	A	C	100	PASS	AC=63;AF=0.0125799;AN=5008;NS=2504;DP=20344;EAS_AF=0.0565;AMR_AF=0.0014;AFR_AF=0;EUR_AF=0.005;SAS_AF=0;AA=A|||;VT=SNP
2	213041418	rs10177869	G	A	100	PASS	AC=3764;AF=0.751597;AN=5008;NS=2504;DP=18340;EAS_AF=0.253;AMR_AF=0.7089;AFR_AF=0.9894;EUR_AF=0.9155;SAS_AF=0.8057;AA=A|||;VT=SNP
2	213042489	rs3942465	C	T	100	PASS	AC=3368;AF=0.672524;AN=5008;NS=2504;DP=19695;EAS_AF=0.1736;AMR_AF=0.6066;AFR_AF=0.9796;EUR_AF=0.7833;SAS_AF=0.7045;AA=T|||;VT=SNP
2	213042691	rs529527175	G	A	100	PASS	AC=16;AF=0.00319489;AN=5008;NS=2504;DP=20116;EAS_AF=0.0159;AMR_AF=0;AFR_AF=0;EUR_AF=0;SAS_AF=0;AA=G|||;VT=SNP
2	213043927	rs2204070	T	C	100	PASS	AC=547;AF=0.109225;AN=5008;NS=2504;DP=15108;EAS_AF=0.004;AMR_AF=0.0965;AFR_AF=0.1354;EUR_AF=0.2326;SAS_AF=0.0644;AA=T|||;VT=SNP
2	213044255	rs1521646	G	C	100	PASS	AC=2268;AF=0.452875;AN=5008;NS=2504;DP=16880;EAS_AF=0.7917;AMR_AF=0.5937;AFR_AF=0.0855;EUR_AF=0.5239;SAS_AF=0.4274;AA=G|||;VT=SNP
2	213044774	rs1915745	T	C	100	PASS	AC=525;AF=0.104832;AN=5008;NS=2504;DP=17505;EAS_AF=0.004;AMR_AF=0.0922;AFR_AF=0.1218;EUR_AF=0.2326;SAS_AF=0.0634;AA=T|||;VT=SNP
2	213044862	rs1915744	A	T	100	PASS	AC=525;AF=0.104832;AN=5008;NS=2504;DP=18330;EAS_AF=0.004;AMR_AF=0.0922;AFR_AF=0.1218;EUR_AF=0.2326;SAS_AF=0.0634;AA=G|||;VT=SNP
2	213045046	rs1915743	A	G	100	PASS	AC=4660;AF=0.930511;AN=5008;NS=2504;DP=18505;EAS_AF=0.8333;AMR_AF=0.9553;AFR_AF=0.9697;EUR_AF=0.9602;SAS_AF=0.9294;AA=G|||;VT=SNP
2	213045240	rs12052282	A	C	100	PASS	AC=2265;AF=0.452276;AN=5008;NS=2504;DP=18679;EAS_AF=0.7887;AMR_AF=0.5937;AFR_AF=0.0855;EUR_AF=0.5249;SAS_AF=0.4264;AA=A|||;VT=SNP
2	213045580	rs10497962	G	A	100	PASS	AC=545;AF=0.108826;AN=5008;NS=2504;DP=18672;EAS_AF=0.004;AMR_AF=0.0965;AFR_AF=0.1354;EUR_AF=0.2316;SAS_AF=0.0634;AA=G|||;VT=SNP
2	213046179	rs11693640	T	C	100	PASS	AC=2296;AF=0.458466;AN=5008;NS=2504;DP=15663;EAS_AF=0.7927;AMR_AF=0.6023;AFR_AF=0.0877;EUR_AF=0.5338;SAS_AF=0.4356;AA=T|||;VT=SNP
2	213046374	rs141170627	G	T	100	PASS	AC=50;AF=0.00998403;AN=5008;NS=2504;DP=17303;EAS_AF=0.0417;AMR_AF=0.0014;AFR_AF=0.0008;EUR_AF=0.003;SAS_AF=0.0031;AA=G|||;VT=SNP
2	213046616	rs17344880	C	T	100	PASS	AC=2287;AF=0.456669;AN=5008;NS=2504;DP=16225;EAS_AF=0.7877;AMR_AF=0.6009;AFR_AF=0.087;EUR_AF=0.5328;SAS_AF=0.4346;AA=C|||;VT=SNP
2	213047186	rs77868325	C	T	100	PASS	AC=59;AF=0.0117812;AN=5008;NS=2504;DP=18192;EAS_AF=0.0585;AMR_AF=0;AFR_AF=0;EUR_AF=0;SAS_AF=0;AA=C|||;VT=SNP
2	213047723	rs192471282	C	T	100	PASS	AC=11;AF=0.00219649;AN=5008;NS=2504;DP=13015;EAS_AF=0.0109;AMR_AF=0;AFR_AF=0;EUR_AF=0;SAS_AF=0;AA=C|||;VT=SNP
2	213047816	rs10932424	A	T	100	PASS	AC=4670;AF=0.932508;AN=5008;NS=2504;DP=13295;EAS_AF=0.8343;AMR_AF=0.9553;AFR_AF=0.9766;EUR_AF=0.9602;SAS_AF=0.9294;AA=T|||;VT=SNP
2	213048051	rs115542122	T	C	100	PASS	AC=150;AF=0.0299521;AN=5008;NS=2504;DP=15983;EAS_AF=0.004;AMR_AF=0.0245;AFR_AF=0.0045;EUR_AF=0.0527;SAS_AF=0.0716;AA=T|||;VT=SNP
2	213048231	rs62182565	T	C	100	PASS	AC=547;AF=0.109225;AN=5008;NS=2504;DP=17107;EAS_AF=0.004;AMR_AF=0.0965;AFR_AF=0.1354;EUR_AF=0.2326;SAS_AF=0.0644;AA=T|||;VT=SNP
2	213049183	rs62182566	A	G	100	PASS	AC=526;AF=0.105032;AN=5008;NS=2504;DP=16241;EAS_AF=0.004;AMR_AF=0.0937;AFR_AF=0.1218;EUR_AF=0.2316;SAS_AF=0.0644;AA=A|||;VT=SNP
2	213049435	rs17416799	A	G	100	PASS	AC=2251;AF=0.449481;AN=5008;NS=2504;DP=16269;EAS_AF=0.7827;AMR_AF=0.5893;AFR_AF=0.0847;EUR_AF=0.5209;SAS_AF=0.4264;AA=A|||;VT=SNP
2	213049790	rs13428273	G	A	100	PASS	AC=864;AF=0.172524;AN=5008;NS=2504;DP=17218;EAS_AF=0.004;AMR_AF=0.1153;AFR_AF=0.3646;EUR_AF=0.2346;SAS_AF=0.0634;AA=G|||;VT=SNP
2	213050781	rs1357139	T	G	100	PASS	AC=3312;AF=0.661342;AN=5008;NS=2504;DP=18333;EAS_AF=0.8165;AMR_AF=0.7363;AFR_AF=0.4652;EUR_AF=0.6441;SAS_AF=0.7311;AA=T|||;VT=SNP
2	213051511	rs62182568	C	A	100	PASS	AC=629;AF=0.125599;AN=5008;NS=2504;DP=17648;EAS_AF=0.005;AMR_AF=0.1037;AFR_AF=0.1921;EUR_AF=0.2346;SAS_AF=0.0634;AA=A|||;VT=SNP
2	213051684	rs10196116	G	A	100	PASS	AC=4759;AF=0.95028;AN=5008;NS=2504;DP=15223;EAS_AF=0.8353;AMR_AF=0.9409;AFR_AF=0.9977;EUR_AF=0.998;SAS_AF=0.9622;AA=A|||;VT=SNP
2	213052052	rs6750637	G	A	100	PASS	AC=784;AF=0.15655;AN=5008;NS=2504;DP=13382;EAS_AF=0.0258;AMR_AF=0.183;AFR_AF=0.1596;EUR_AF=0.1203;SAS_AF=0.3057;AA=-|||;VT=SNP
2	213052379	rs17344915	A	G	100	PASS	AC=487;AF=0.0972444;AN=5008;NS=2504;DP=13786;EAS_AF=0.006;AMR_AF=0.0937;AFR_AF=0.0893;EUR_AF=0.2346;SAS_AF=0.0634;AA=A|||;VT=SNP
2	213053239	rs6755027	G	A	100	PASS	AC=2256;AF=0.450479;AN=5008;NS=2504;DP=12885;EAS_AF=0.7887;AMR_AF=0.536;AFR_AF=0.1165;EUR_AF=0.5179;SAS_AF=0.4233;AA=G|||;VT=SNP
2	213054280	rs17344929	C	T	100	PASS	AC=651;AF=0.129992;AN=5008;NS=2504;DP=16432;EAS_AF=0.005;AMR_AF=0.1066;AFR_AF=0.1914;EUR_AF=0.2445;SAS_AF=0.0746;AA=T|||;VT=SNP
2	213054593	rs17416834	T	A	100	PASS	AC=540;AF=0.107827;AN=5008;NS=2504;DP=16326;EAS_AF=0.005;AMR_AF=0.0937;AFR_AF=0.1301;EUR_AF=0.2346;SAS_AF=0.0634;AA=T|||;VT=SNP
2	213054900	rs17416848	C	T	100	PASS	AC=523;AF=0.104433;AN=5008;NS=2504;DP=16621;EAS_AF=0.005;AMR_AF=0.1023;AFR_AF=0.0938;EUR_AF=0.2475;SAS_AF=0.0757;AA=T|||;VT=SNP
2	213055944	rs34264667	T	C	100	PASS	AC=680;AF=0.135783;AN=5008;NS=2504;DP=18353;EAS_AF=0.0208;AMR_AF=0.0706;AFR_AF=0.1884;EUR_AF=0.1412;SAS_AF=0.2239;AA=T|||;VT=SNP
2	213056001	rs62182569	G	A	100	PASS	AC=630;AF=0.125799;AN=5008;NS=2504;DP=19554;EAS_AF=0.005;AMR_AF=0.1066;AFR_AF=0.1755;EUR_AF=0.2416;SAS_AF=0.0777;AA=G|||;VT=SNP
2	213057499	rs10166172	C	T	100	PASS	AC=2014;AF=0.402157;AN=5008;NS=2504;DP=16839;EAS_AF=0.7827;AMR_AF=0.4986;AFR_AF=0.0787;EUR_AF=0.4553;SAS_AF=0.3241;AA=c|||;VT=SNP
2	213057695	rs62182572	C	T	100	PASS	AC=631;AF=0.125998;AN=5008;NS=2504;DP=20235;EAS_AF=0.005;AMR_AF=0.1066;AFR_AF=0.1762;EUR_AF=0.2416;SAS_AF=0.0777;AA=C|||;VT=SNP
2	213057811	rs62182573	T	C	100	PASS	AC=555;AF=0.110823;AN=5008;NS=2504;DP=17718;EAS_AF=0.005;AMR_AF=0.0951;AFR_AF=0.1392;EUR_AF=0.2326;SAS_AF=0.0675;AA=T|||;VT=SNP
2	213057843	rs62182574	A	C	100	PASS	AC=631;AF=0.125998;AN=5008;NS=2504;DP=18358;EAS_AF=0.005;AMR_AF=0.1066;AFR_AF=0.1762;EUR_AF=0.2416;SAS_AF=0.0777;AA=C|||;VT=SNP
2	213057992	rs73075203	C	T	100	PASS	AC=631;AF=0.125998;AN=5008;NS=2504;DP=17616;EAS_AF=0.005;AMR_AF=0.1066;AFR_AF=0.1762;EUR_AF=0.2416;SAS_AF=0.0777;AA=C|||;VT=SNP
2	213058552	rs77221954	A	C	100	PASS	AC=391;AF=0.0780751;AN=5008;NS=2504;DP=16767;EAS_AF=0.005;AMR_AF=0.0922;AFR_AF=0.0166;EUR_AF=0.2326;SAS_AF=0.0675;AA=A|||;VT=SNP
2	213058582	rs1474258	G	A	100	PASS	AC=4732;AF=0.944888;AN=5008;NS=2504;DP=16527;EAS_AF=0.8333;AMR_AF=0.9193;AFR_AF=0.9932;EUR_AF=0.996;SAS_AF=0.9601;AA=A|||;VT=SNP
2	213059237	rs62182576	T	C	100	PASS	AC=439;AF=0.0876597;AN=5008;NS=2504;DP=15640;EAS_AF=0.005;AMR_AF=0.0922;AFR_AF=0.053;EUR_AF=0.2326;SAS_AF=0.0675;AA=t|||;VT=SNP
2	213059543	rs60598590	T	A	100	PASS	AC=631;AF=0.125998;AN=5008;NS=2504;DP=15393;EAS_AF=0.005;AMR_AF=0.1066;AFR_AF=0.1762;EUR_AF=0.2416;SAS_AF=0.0777;AA=A|||;VT=SNP
2	213059697	rs12471395	T	C	100	PASS	AC=401;AF=0.0800719;AN=5008;NS=2504;DP=13827;EAS_AF=0.0228;AMR_AF=0.1354;AFR_AF=0.0061;EUR_AF=0.0467;SAS_AF=0.2342;AA=T|||;VT=SNP
2	213059890	rs4569416	T	C	100	PASS	AC=631;AF=0.125998;AN=5008;NS=2504;DP=13997;EAS_AF=0.005;AMR_AF=0.1066;AFR_AF=0.1762;EUR_AF=0.2416;SAS_AF=0.0777;AA=T|||;VT=SNP
2	213060016	rs62182578	T	C	100	PASS	AC=439;AF=0.0876597;AN=5008;NS=2504;DP=13001;EAS_AF=0.005;AMR_AF=0.0922;AFR_AF=0.053;EUR_AF=0.2326;SAS_AF=0.0675;AA=T|||;VT=SNP
2	213060157	rs62182579	C	G	100	PASS	AC=489;AF=0.0976438;AN=5008;NS=2504;DP=12746;EAS_AF=0.005;AMR_AF=0.0965;AFR_AF=0.0885;EUR_AF=0.2326;SAS_AF=0.0675;AA=C|||;VT=SNP
2	213060351	rs60002092	G	A	100	PASS	AC=631;AF=0.125998;AN=5008;NS=2504;DP=12233;EAS_AF=0.005;AMR_AF=0.1066;AFR_AF=0.1762;EUR_AF=0.2416;SAS_AF=0.0777;AA=A|||;VT=SNP
2	213060476	rs59557783	A	G	100	PASS	AC=632;AF=0.126198;AN=5008;NS=2504;DP=14078;EAS_AF=0.005;AMR_AF=0.1081;AFR_AF=0.1762;EUR_AF=0.2416;SAS_AF=0.0777;AA=G|||;VT=SNP
2	213060734	rs939227	G	A	100	PASS	AC=4713;AF=0.941094;AN=5008;NS=2504;DP=14213;EAS_AF=0.8264;AMR_AF=0.9193;AFR_AF=0.9864;EUR_AF=0.996;SAS_AF=0.9571;AA=A|||;VT=SNP
2	213060796	rs62182583	A	G	100	PASS	AC=633;AF=0.126398;AN=5008;NS=2504;DP=13778;EAS_AF=0.005;AMR_AF=0.1066;AFR_AF=0.1762;EUR_AF=0.2425;SAS_AF=0.0787;AA=G|||;VT=SNP
2	213061163	rs62182584	T	G	100	PASS	AC=637;AF=0.127196;AN=5008;NS=2504;DP=13613;EAS_AF=0.005;AMR_AF=0.1081;AFR_AF=0.1778;EUR_AF=0.2435;SAS_AF=0.0787;AA=T|||;VT=SNP
2	213061224	rs62182585	C	G	100	PASS	AC=634;AF=0.126597;AN=5008;NS=2504;DP=13373;EAS_AF=0.005;AMR_AF=0.1081;AFR_AF=0.1762;EUR_AF=0.2425;SAS_AF=0.0787;AA=G|||;VT=SNP
2	213061248	rs62182586	T	C	100	PASS	AC=634;AF=0.126597;AN=5008;NS=2504;DP=14634;EAS_AF=0.005;AMR_AF=0.1081;AFR_AF=0.1762;EUR_AF=0.2425;SAS_AF=0.0787;AA=C|||;VT=SNP
2	213061726	rs6435699	G	A	100	PASS	AC=759;AF=0.151558;AN=5008;NS=2504;DP=17305;EAS_AF=0.0238;AMR_AF=0.1801;AFR_AF=0.1475;EUR_AF=0.1203;SAS_AF=0.3006;AA=G|||;VT=SNP
2	213062018	rs10164682	C	T	100	PASS	AC=1516;AF=0.302716;AN=5008;NS=2504;DP=17299;EAS_AF=0.0258;AMR_AF=0.2032;AFR_AF=0.5242;EUR_AF=0.3668;SAS_AF=0.2935;AA=C|||;VT=SNP
2	213062399	rs137901300	G	T	100	PASS	AC=28;AF=0.00559105;AN=5008;NS=2504;DP=17111;EAS_AF=0.005;AMR_AF=0.0331;AFR_AF=0;EUR_AF=0;SAS_AF=0;AA=G|||;VT=SNP
2	213064504	rs1467276	A	T	100	PASS	AC=4535;AF=0.905551;AN=5008;NS=2504;DP=15588;EAS_AF=0.8323;AMR_AF=0.8977;AFR_AF=0.8729;EUR_AF=0.9821;SAS_AF=0.9519;AA=A|||;VT=SNP
2	213064514	rs556325234	T	A	100	PASS	AC=127;AF=0.0253594;AN=5008;NS=2504;DP=15705;EAS_AF=0.0268;AMR_AF=0.0187;AFR_AF=0.0575;EUR_AF=0.008;SAS_AF=0.0031;AA=T|||;VT=SNP
2	213064546	rs1467275	A	G	100	PASS	AC=4573;AF=0.913139;AN=5008;NS=2504;DP=16544;EAS_AF=0.8373;AMR_AF=0.8977;AFR_AF=0.9402;EUR_AF=0.9553;SAS_AF=0.9223;AA=G|||;VT=SNP
2	213065294	rs1521649	C	T	100	PASS	AC=2021;AF=0.403554;AN=5008;NS=2504;DP=15352;EAS_AF=0.7867;AMR_AF=0.5;AFR_AF=0.0787;EUR_AF=0.4592;SAS_AF=0.3221;AA=C|||;VT=SNP
2	213065329	rs10497963	C	T	100	PASS	AC=2550;AF=0.509185;AN=5008;NS=2504;DP=16136;EAS_AF=0.0496;AMR_AF=0.3977;AFR_AF=0.8608;EUR_AF=0.496;SAS_AF=0.6002;AA=T|||;VT=SNP
2	213065465	rs6725041	C	T	100	PASS	AC=2550;AF=0.509185;AN=5008;NS=2504;DP=16637;EAS_AF=0.0496;AMR_AF=0.3977;AFR_AF=0.8608;EUR_AF=0.496;SAS_AF=0.6002;AA=T|||;VT=SNP
2	213065550	rs1467274	G	A	100	PASS	AC=2551;AF=0.509385;AN=5008;NS=2504;DP=16828;EAS_AF=0.0496;AMR_AF=0.3977;AFR_AF=0.8616;EUR_AF=0.496;SAS_AF=0.6002;AA=A|||;VT=SNP
2	213065625	rs1467273	T	C	100	PASS	AC=4572;AF=0.912939;AN=5008;NS=2504;DP=15915;EAS_AF=0.8373;AMR_AF=0.8977;AFR_AF=0.9402;EUR_AF=0.9553;SAS_AF=0.9213;AA=C|||;VT=SNP
2	213066961	rs12477149	A	G	100	PASS	AC=740;AF=0.147764;AN=5008;NS=2504;DP=16337;EAS_AF=0.0387;AMR_AF=0.1715;AFR_AF=0.0507;EUR_AF=0.1362;SAS_AF=0.3865;AA=A|||;VT=SNP
2	213067136	rs10932425	C	T	100	PASS	AC=2555;AF=0.510184;AN=5008;NS=2504;DP=15962;EAS_AF=0.0496;AMR_AF=0.3977;AFR_AF=0.8616;EUR_AF=0.496;SAS_AF=0.6043;AA=C|||;VT=SNP
2	213067231	rs10153695	G	A	100	PASS	AC=2017;AF=0.402756;AN=5008;NS=2504;DP=13201;EAS_AF=0.7847;AMR_AF=0.5;AFR_AF=0.0772;EUR_AF=0.4592;SAS_AF=0.3221;AA=G|||;VT=SNP
2	213067749	rs6707285	A	C	100	PASS	AC=2557;AF=0.510583;AN=5008;NS=2504;DP=13182;EAS_AF=0.0496;AMR_AF=0.3977;AFR_AF=0.8616;EUR_AF=0.498;SAS_AF=0.6043;AA=A|||;VT=SNP
2	213068427	rs10497964	T	C	100	PASS	AC=2559;AF=0.510982;AN=5008;NS=2504;DP=18813;EAS_AF=0.0496;AMR_AF=0.3977;AFR_AF=0.8616;EUR_AF=0.5;SAS_AF=0.6043;AA=C|||;VT=SNP
2	213068720	rs13432680	A	C	100	PASS	AC=1894;AF=0.378195;AN=5008;NS=2504;DP=17732;EAS_AF=0.7907;AMR_AF=0.4798;AFR_AF=0.034;EUR_AF=0.4175;SAS_AF=0.3057;AA=A|||;VT=SNP
2	213068734	rs13407289	C	T	100	PASS	AC=2020;AF=0.403355;AN=5008;NS=2504;DP=17338;EAS_AF=0.7907;AMR_AF=0.5;AFR_AF=0.0779;EUR_AF=0.4553;SAS_AF=0.3221;AA=C|||;VT=SNP
2	213069051	rs12694267	T	C	100	PASS	AC=2517;AF=0.502596;AN=5008;NS=2504;DP=17646;EAS_AF=0.0496;AMR_AF=0.3963;AFR_AF=0.8306;EUR_AF=0.5;SAS_AF=0.6043;AA=T|||;VT=SNP
2	213069327	rs13013744	T	C	100	PASS	AC=2520;AF=0.503195;AN=5008;NS=2504;DP=13903;EAS_AF=0.0496;AMR_AF=0.3963;AFR_AF=0.8313;EUR_AF=0.5;SAS_AF=0.6063;AA=C|||;VT=SNP
2	213069621	rs12992382	A	G	100	PASS	AC=2519;AF=0.502995;AN=5008;NS=2504;DP=11662;EAS_AF=0.0496;AMR_AF=0.3963;AFR_AF=0.8306;EUR_AF=0.501;SAS_AF=0.6053;AA=a|||;VT=SNP
2	213069927	rs13424619	T	C	100	PASS	AC=2517;AF=0.502596;AN=5008;NS=2504;DP=15732;EAS_AF=0.0496;AMR_AF=0.3963;AFR_AF=0.8298;EUR_AF=0.5;SAS_AF=0.6053;AA=C|||;VT=SNP
2	213070451	rs7608095	T	C	100	PASS	AC=3537;AF=0.70627;AN=5008;NS=2504;DP=13780;EAS_AF=0.8304;AMR_AF=0.7421;AFR_AF=0.5825;EUR_AF=0.6481;SAS_AF=0.7802;AA=T|||;VT=SNP
2	213070808	rs7577276	C	T	100	PASS	AC=4572;AF=0.912939;AN=5008;NS=2504;DP=17275;EAS_AF=0.8333;AMR_AF=0.8977;AFR_AF=0.9402;EUR_AF=0.9543;SAS_AF=0.9264;AA=T|||;VT=SNP
2	213071163	rs149063965	A	T	100	PASS	AC=22;AF=0.00439297;AN=5008;NS=2504;DP=16237;EAS_AF=0.0208;AMR_AF=0.0014;AFR_AF=0;EUR_AF=0;SAS_AF=0;AA=A|||;VT=SNP
2	213071583	rs138206142	G	T	100	PASS	AC=40;AF=0.00798722;AN=5008;NS=2504;DP=13408;EAS_AF=0.0367;AMR_AF=0;AFR_AF=0.0008;EUR_AF=0;SAS_AF=0.002;AA=G|||;VT=SNP
2	213072141	rs12468821	C	T	100	PASS	AC=3703;AF=0.739417;AN=5008;NS=2504;DP=17094;EAS_AF=0.8343;AMR_AF=0.7464;AFR_AF=0.6997;EUR_AF=0.6481;SAS_AF=0.7843;AA=T|||;VT=SNP
2	213072188	rs7595442	T	C	100	PASS	AC=1257;AF=0.250998;AN=5008;NS=2504;DP=16865;EAS_AF=0.0417;AMR_AF=0.219;AFR_AF=0.3154;EUR_AF=0.1938;SAS_AF=0.4611;AA=T|||;VT=SNP
2	213072405	rs7581884	G	A	100	PASS	AC=4727;AF=0.94389;AN=5008;NS=2504;DP=14690;EAS_AF=0.8403;AMR_AF=0.9207;AFR_AF=0.9864;EUR_AF=0.997;SAS_AF=0.955;AA=A|||;VT=SNP
2	213072626	rs13416059	T	C	100	PASS	AC=2224;AF=0.444089;AN=5008;NS=2504;DP=13375;EAS_AF=0.7937;AMR_AF=0.5331;AFR_AF=0.1135;EUR_AF=0.5268;SAS_AF=0.3824;AA=T|||;VT=SNP
2	213072896	rs10207206	A	T	100	PASS	AC=1522;AF=0.303914;AN=5008;NS=2504;DP=13757;EAS_AF=0.0417;AMR_AF=0.2464;AFR_AF=0.5023;EUR_AF=0.1928;SAS_AF=0.4611;AA=A|||;VT=SNP
2	213073428	rs10184205	C	G	100	PASS	AC=3702;AF=0.739217;AN=5008;NS=2504;DP=16049;EAS_AF=0.8343;AMR_AF=0.7464;AFR_AF=0.6997;EUR_AF=0.6471;SAS_AF=0.7843;AA=G|||;VT=SNP
2	213073599	rs10932426	C	T	100	PASS	AC=3905;AF=0.779752;AN=5008;NS=2504;DP=16971;EAS_AF=0.8313;AMR_AF=0.7781;AFR_AF=0.739;EUR_AF=0.7177;SAS_AF=0.8466;AA=T|||;VT=SNP
2	213073615	rs10932427	A	C	100	PASS	AC=4424;AF=0.883387;AN=5008;NS=2504;DP=16957;EAS_AF=0.8403;AMR_AF=0.889;AFR_AF=0.8275;EUR_AF=0.9543;SAS_AF=0.9264;AA=C|||;VT=SNP
2	213073735	rs6710350	A	G	100	PASS	AC=744;AF=0.148562;AN=5008;NS=2504;DP=16815;EAS_AF=0.0387;AMR_AF=0.1758;AFR_AF=0.0507;EUR_AF=0.1382;SAS_AF=0.3855;AA=A|||;VT=SNP
2	213074216	rs4145961	G	A	100	PASS	AC=3890;AF=0.776757;AN=5008;NS=2504;DP=18340;EAS_AF=0.8313;AMR_AF=0.7795;AFR_AF=0.7375;EUR_AF=0.7068;SAS_AF=0.8436;AA=A|||;VT=SNP
2	213074274	rs4145960	G	T	100	PASS	AC=3889;AF=0.776558;AN=5008;NS=2504;DP=17525;EAS_AF=0.8323;AMR_AF=0.7795;AFR_AF=0.736;EUR_AF=0.7068;SAS_AF=0.8436;AA=G|||;VT=SNP
2	213074560	rs12475565	T	C	100	PASS	AC=1043;AF=0.208267;AN=5008;NS=2504;DP=20136;EAS_AF=0.0417;AMR_AF=0.2046;AFR_AF=0.1762;EUR_AF=0.1769;SAS_AF=0.4581;AA=T|||;VT=SNP
2	213074811	rs10190345	C	T	100	PASS	AC=3891;AF=0.776957;AN=5008;NS=2504;DP=17666;EAS_AF=0.8323;AMR_AF=0.7795;AFR_AF=0.7375;EUR_AF=0.7068;SAS_AF=0.8436;AA=C|||;VT=SNP
2	213074862	rs11691783	T	G	100	PASS	AC=3921;AF=0.782947;AN=5008;NS=2504;DP=17629;EAS_AF=0.8581;AMR_AF=0.7795;AFR_AF=0.7375;EUR_AF=0.7068;SAS_AF=0.8476;AA=G|||;VT=SNP
2	213075430	rs12694268	T	G	100	PASS	AC=3762;AF=0.751198;AN=5008;NS=2504;DP=16655;EAS_AF=0.8581;AMR_AF=0.7752;AFR_AF=0.618;EUR_AF=0.7068;SAS_AF=0.8497;AA=t|||;VT=SNP
2	213076051	rs13427258	T	C	100	PASS	AC=2828;AF=0.564696;AN=5008;NS=2504;DP=20023;EAS_AF=0.7937;AMR_AF=0.5692;AFR_AF=0.5613;EUR_AF=0.5149;SAS_AF=0.3814;AA=C|||;VT=SNP
2	213076288	rs12622947	T	C	100	PASS	AC=2854;AF=0.569888;AN=5008;NS=2504;DP=16657;EAS_AF=0.7937;AMR_AF=0.5764;AFR_AF=0.5613;EUR_AF=0.5318;SAS_AF=0.3855;AA=C|||;VT=SNP
2	213076431	rs12619422	C	T	100	PASS	AC=2854;AF=0.569888;AN=5008;NS=2504;DP=17338;EAS_AF=0.7937;AMR_AF=0.5764;AFR_AF=0.5613;EUR_AF=0.5318;SAS_AF=0.3855;AA=C|||;VT=SNP
2	213076507	rs12473591	G	C	100	PASS	AC=401;AF=0.0800719;AN=5008;NS=2504;DP=17198;EAS_AF=0.0228;AMR_AF=0.1383;AFR_AF=0.0053;EUR_AF=0.0467;SAS_AF=0.2331;AA=G|||;VT=SNP
2	213076592	rs10173097	A	C	100	PASS	AC=2854;AF=0.569888;AN=5008;NS=2504;DP=20502;EAS_AF=0.7937;AMR_AF=0.5764;AFR_AF=0.5613;EUR_AF=0.5318;SAS_AF=0.3855;AA=C|||;VT=SNP
2	213076602	rs117878120	G	A	100	PASS	AC=74;AF=0.0147764;AN=5008;NS=2504;DP=20555;EAS_AF=0.0714;AMR_AF=0;AFR_AF=0;EUR_AF=0;SAS_AF=0.002;AA=G|||;VT=SNP
2	213076640	rs10196985	G	A	100	PASS	AC=2854;AF=0.569888;AN=5008;NS=2504;DP=21304;EAS_AF=0.7937;AMR_AF=0.5764;AFR_AF=0.5613;EUR_AF=0.5318;SAS_AF=0.3855;AA=G|||;VT=SNP
2	213077339	rs10173821	A	C	100	PASS	AC=2688;AF=0.536741;AN=5008;NS=2504;DP=18864;EAS_AF=0.7937;AMR_AF=0.572;AFR_AF=0.4402;EUR_AF=0.5318;SAS_AF=0.3824;AA=A|||;VT=SNP
2	213077504	rs10197732	C	T	100	PASS	AC=2850;AF=0.569089;AN=5008;NS=2504;DP=18069;EAS_AF=0.7907;AMR_AF=0.5764;AFR_AF=0.5613;EUR_AF=0.5308;SAS_AF=0.3855;AA=C|||;VT=SNP
2	213077540	rs10174002	A	G	100	PASS	AC=2854;AF=0.569888;AN=5008;NS=2504;DP=18014;EAS_AF=0.7937;AMR_AF=0.5764;AFR_AF=0.5613;EUR_AF=0.5318;SAS_AF=0.3855;AA=G|||;VT=SNP
2	213077696	rs13395131	A	G	100	PASS	AC=2855;AF=0.570088;AN=5008;NS=2504;DP=19645;EAS_AF=0.7937;AMR_AF=0.5764;AFR_AF=0.562;EUR_AF=0.5318;SAS_AF=0.3855;AA=A|||;VT=SNP
2	213077904	rs13421060	G	C	100	PASS	AC=2857;AF=0.570487;AN=5008;NS=2504;DP=17969;EAS_AF=0.7937;AMR_AF=0.5764;AFR_AF=0.5628;EUR_AF=0.5318;SAS_AF=0.3865;AA=C|||;VT=SNP
2	213078129	rs6713657	T	C	100	PASS	AC=1078;AF=0.215256;AN=5008;NS=2504;DP=18286;EAS_AF=0.0427;AMR_AF=0.2075;AFR_AF=0.1823;EUR_AF=0.1869;SAS_AF=0.4724;AA=T|||;VT=SNP
2	213078229	rs13421237	C	A	100	PASS	AC=2854;AF=0.569888;AN=5008;NS=2504;DP=18151;EAS_AF=0.7937;AMR_AF=0.5764;AFR_AF=0.5613;EUR_AF=0.5318;SAS_AF=0.3855;AA=C|||;VT=SNP
2	213078248	rs9653257	G	T	100	PASS	AC=2851;AF=0.569289;AN=5008;NS=2504;DP=18360;EAS_AF=0.7907;AMR_AF=0.5764;AFR_AF=0.5613;EUR_AF=0.5308;SAS_AF=0.3865;AA=T|||;VT=SNP
2	213078614	rs2090862	T	C	100	PASS	AC=2854;AF=0.569888;AN=5008;NS=2504;DP=18340;EAS_AF=0.7937;AMR_AF=0.5764;AFR_AF=0.5613;EUR_AF=0.5318;SAS_AF=0.3855;AA=C|||;VT=SNP
2	213078668	rs2090863	T	C	100	PASS	AC=2688;AF=0.536741;AN=5008;NS=2504;DP=17278;EAS_AF=0.7937;AMR_AF=0.572;AFR_AF=0.4402;EUR_AF=0.5318;SAS_AF=0.3824;AA=T|||;VT=SNP
2	213078772	rs2103000	T	C	100	PASS	AC=2856;AF=0.570288;AN=5008;NS=2504;DP=18461;EAS_AF=0.7937;AMR_AF=0.5764;AFR_AF=0.562;EUR_AF=0.5328;SAS_AF=0.3855;AA=C|||;VT=SNP
2	213078788	rs2103001	C	T	100	PASS	AC=2854;AF=0.569888;AN=5008;NS=2504;DP=18333;EAS_AF=0.7937;AMR_AF=0.5749;AFR_AF=0.5613;EUR_AF=0.5328;SAS_AF=0.3855;AA=T|||;VT=SNP
2	213078883	rs4630709	C	T	100	PASS	AC=2858;AF=0.570687;AN=5008;NS=2504;DP=15889;EAS_AF=0.7937;AMR_AF=0.5778;AFR_AF=0.562;EUR_AF=0.5328;SAS_AF=0.3865;AA=T|||;VT=SNP
2	213078888	rs4335894	A	G	100	PASS	AC=2858;AF=0.570687;AN=5008;NS=2504;DP=15717;EAS_AF=0.7937;AMR_AF=0.5778;AFR_AF=0.562;EUR_AF=0.5328;SAS_AF=0.3865;AA=A|||;VT=SNP
2	213078902	rs9973372	T	G	100	PASS	AC=2859;AF=0.570887;AN=5008;NS=2504;DP=14951;EAS_AF=0.7937;AMR_AF=0.5778;AFR_AF=0.562;EUR_AF=0.5338;SAS_AF=0.3865;AA=T|||;VT=SNP
2	213078992	rs9973855	C	T	100	PASS	AC=2689;AF=0.536941;AN=5008;NS=2504;DP=16056;EAS_AF=0.7937;AMR_AF=0.572;AFR_AF=0.4402;EUR_AF=0.5328;SAS_AF=0.3824;AA=C|||;VT=SNP
2	213079021	rs9973520	A	G	100	PASS	AC=2855;AF=0.570088;AN=5008;NS=2504;DP=15125;EAS_AF=0.7937;AMR_AF=0.5764;AFR_AF=0.5613;EUR_AF=0.5328;SAS_AF=0.3855;AA=G|||;VT=SNP
2	213079089	rs9973523	A	G	100	PASS	AC=2855;AF=0.570088;AN=5008;NS=2504;DP=14663;EAS_AF=0.7937;AMR_AF=0.5764;AFR_AF=0.5613;EUR_AF=0.5328;SAS_AF=0.3855;AA=A|||;VT=SNP
2	213079149	rs9973859	C	T	100	PASS	AC=2855;AF=0.570088;AN=5008;NS=2504;DP=14254;EAS_AF=0.7937;AMR_AF=0.5764;AFR_AF=0.5613;EUR_AF=0.5328;SAS_AF=0.3855;AA=C|||;VT=SNP
2	213079329	rs6718075	T	C	100	PASS	AC=2855;AF=0.570088;AN=5008;NS=2504;DP=17094;EAS_AF=0.7937;AMR_AF=0.5764;AFR_AF=0.5613;EUR_AF=0.5328;SAS_AF=0.3855;AA=C|||;VT=SNP
2	213079938	rs1521659	A	G	100	PASS	AC=2854;AF=0.569888;AN=5008;NS=2504;DP=17371;EAS_AF=0.7937;AMR_AF=0.5764;AFR_AF=0.5613;EUR_AF=0.5318;SAS_AF=0.3855;AA=A|||;VT=SNP
2	213080510	rs13391312	T	C	100	PASS	AC=2855;AF=0.570088;AN=5008;NS=2504;DP=14786;EAS_AF=0.7937;AMR_AF=0.5764;AFR_AF=0.5613;EUR_AF=0.5318;SAS_AF=0.3865;AA=C|||;VT=SNP
2	213080809	rs2049178	C	T	100	PASS	AC=2853;AF=0.569688;AN=5008;NS=2504;DP=17048;EAS_AF=0.7907;AMR_AF=0.5778;AFR_AF=0.5613;EUR_AF=0.5308;SAS_AF=0.3875;AA=T|||;VT=SNP
2	213080814	rs2049179	T	C	100	PASS	AC=2858;AF=0.570687;AN=5008;NS=2504;DP=17206;EAS_AF=0.7937;AMR_AF=0.5778;AFR_AF=0.562;EUR_AF=0.5318;SAS_AF=0.3875;AA=T|||;VT=SNP
2	213080994	rs9973677	C	T	100	PASS	AC=2648;AF=0.528754;AN=5008;NS=2504;DP=18011;EAS_AF=0.7927;AMR_AF=0.5418;AFR_AF=0.525;EUR_AF=0.4602;SAS_AF=0.3231;AA=T|||;VT=SNP
2	213080996	rs9973678	C	T	100	PASS	AC=4711;AF=0.940695;AN=5008;NS=2504;DP=18025;EAS_AF=0.8403;AMR_AF=0.9179;AFR_AF=0.9864;EUR_AF=0.9861;SAS_AF=0.9519;AA=T|||;VT=SNP
2	213081443	rs1402769	T	G	100	PASS	AC=3366;AF=0.672125;AN=5008;NS=2504;DP=17309;EAS_AF=0.7986;AMR_AF=0.6859;AFR_AF=0.6513;EUR_AF=0.7674;SAS_AF=0.4622;AA=G|||;VT=SNP
2	213081740	rs2049180	G	A	100	PASS	AC=2647;AF=0.528554;AN=5008;NS=2504;DP=19508;EAS_AF=0.7927;AMR_AF=0.5418;AFR_AF=0.525;EUR_AF=0.4602;SAS_AF=0.3221;AA=A|||;VT=SNP
2	213081987	rs10196229	C	T	100	PASS	AC=2647;AF=0.528554;AN=5008;NS=2504;DP=17062;EAS_AF=0.7927;AMR_AF=0.5418;AFR_AF=0.525;EUR_AF=0.4602;SAS_AF=0.3221;AA=T|||;VT=SNP
2	213082027	rs9288446	G	C	100	PASS	AC=3363;AF=0.671526;AN=5008;NS=2504;DP=18061;EAS_AF=0.7986;AMR_AF=0.6844;AFR_AF=0.6513;EUR_AF=0.7674;SAS_AF=0.4601;AA=C|||;VT=SNP
2	213082221	rs1996762	G	C	100	PASS	AC=4774;AF=0.953275;AN=5008;NS=2504;DP=16632;EAS_AF=0.8661;AMR_AF=0.9222;AFR_AF=0.9977;EUR_AF=0.998;SAS_AF=0.9591;AA=g|||;VT=SNP
2	213082269	rs1996763	T	C	100	PASS	AC=2647;AF=0.528554;AN=5008;NS=2504;DP=16939;EAS_AF=0.7927;AMR_AF=0.5418;AFR_AF=0.525;EUR_AF=0.4602;SAS_AF=0.3221;AA=T|||;VT=SNP
2	213082372	rs11677623	A	G	100	PASS	AC=2647;AF=0.528554;AN=5008;NS=2504;DP=16624;EAS_AF=0.7927;AMR_AF=0.5418;AFR_AF=0.525;EUR_AF=0.4602;SAS_AF=0.3221;AA=A|||;VT=SNP
2	213082649	rs10175497	A	G	100	PASS	AC=2647;AF=0.528554;AN=5008;NS=2504;DP=16548;EAS_AF=0.7927;AMR_AF=0.5418;AFR_AF=0.525;EUR_AF=0.4602;SAS_AF=0.3221;AA=A|||;VT=SNP
2	213082960	rs1521660	C	T	100	PASS	AC=2653;AF=0.529752;AN=5008;NS=2504;DP=17225;EAS_AF=0.7927;AMR_AF=0.5418;AFR_AF=0.5265;EUR_AF=0.4642;SAS_AF=0.3221;AA=T|||;VT=SNP
2	213083104	rs1521661	T	A	100	PASS	AC=2015;AF=0.402356;AN=5008;NS=2504;DP=18823;EAS_AF=0.7927;AMR_AF=0.5;AFR_AF=0.0764;EUR_AF=0.4543;SAS_AF=0.318;AA=T|||;VT=SNP
2	213083191	rs13420153	C	G	100	PASS	AC=2647;AF=0.528554;AN=5008;NS=2504;DP=18727;EAS_AF=0.7927;AMR_AF=0.5418;AFR_AF=0.525;EUR_AF=0.4602;SAS_AF=0.3221;AA=C|||;VT=SNP
2	213083282	rs10048673	A	G	100	PASS	AC=2014;AF=0.402157;AN=5008;NS=2504;DP=19466;EAS_AF=0.7927;AMR_AF=0.4986;AFR_AF=0.0764;EUR_AF=0.4543;SAS_AF=0.318;AA=A|||;VT=SNP
2	213083326	rs10048796	C	G	100	PASS	AC=2644;AF=0.527955;AN=5008;NS=2504;DP=19981;EAS_AF=0.7907;AMR_AF=0.5418;AFR_AF=0.525;EUR_AF=0.4602;SAS_AF=0.3211;AA=G|||;VT=SNP
2	213083638	rs9288447	T	C	100	PASS	AC=2477;AF=0.494609;AN=5008;NS=2504;DP=17639;EAS_AF=0.7907;AMR_AF=0.5375;AFR_AF=0.4032;EUR_AF=0.4602;SAS_AF=0.318;AA=T|||;VT=SNP
2	213084163	rs7567480	T	A	100	PASS	AC=4711;AF=0.940695;AN=5008;NS=2504;DP=12032;EAS_AF=0.8373;AMR_AF=0.9164;AFR_AF=0.9864;EUR_AF=0.9861;SAS_AF=0.956;AA=A|||;VT=SNP
2	213085093	rs10932428	T	C	100	PASS	AC=3286;AF=0.65615;AN=5008;NS=2504;DP=18151;EAS_AF=0.7956;AMR_AF=0.683;AFR_AF=0.5946;EUR_AF=0.7674;SAS_AF=0.4622;AA=C|||;VT=SNP
2	213085178	rs10206443	G	A	100	PASS	AC=2521;AF=0.503395;AN=5008;NS=2504;DP=18295;EAS_AF=0.7897;AMR_AF=0.5389;AFR_AF=0.4357;EUR_AF=0.4602;SAS_AF=0.319;AA=G|||;VT=SNP
2	213085697	rs9288448	A	C	100	PASS	AC=2723;AF=0.54373;AN=5008;NS=2504;DP=18260;EAS_AF=0.7827;AMR_AF=0.5764;AFR_AF=0.472;EUR_AF=0.5328;SAS_AF=0.3824;AA=A|||;VT=SNP
2	213085996	rs9288449	T	C	100	PASS	AC=2920;AF=0.583067;AN=5008;NS=2504;DP=20528;EAS_AF=0.7837;AMR_AF=0.585;AFR_AF=0.6135;EUR_AF=0.5328;SAS_AF=0.3855;AA=C|||;VT=SNP
2	213086150	rs1879651	C	T	100	PASS	AC=4714;AF=0.941294;AN=5008;NS=2504;DP=18384;EAS_AF=0.8363;AMR_AF=0.9164;AFR_AF=0.9924;EUR_AF=0.9861;SAS_AF=0.9519;AA=T|||;VT=SNP
2	213087563	rs1915747	A	G	100	PASS	AC=2528;AF=0.504792;AN=5008;NS=2504;DP=17860;EAS_AF=0.7798;AMR_AF=0.5389;AFR_AF=0.4501;EUR_AF=0.4602;SAS_AF=0.317;AA=A|||;VT=SNP
2	213087650	rs1915748	G	T	100	PASS	AC=4704;AF=0.939297;AN=5008;NS=2504;DP=16672;EAS_AF=0.8274;AMR_AF=0.9164;AFR_AF=0.9924;EUR_AF=0.9861;SAS_AF=0.9509;AA=t|||;VT=SNP
2	213088329	rs1546718	A	G	100	PASS	AC=2569;AF=0.512979;AN=5008;NS=2504;DP=10485;EAS_AF=0.7798;AMR_AF=0.5375;AFR_AF=0.4796;EUR_AF=0.4602;SAS_AF=0.32;AA=A|||;VT=SNP
2	213088582	rs1546719	G	C	100	PASS	AC=2581;AF=0.515375;AN=5008;NS=2504;DP=13449;EAS_AF=0.7788;AMR_AF=0.5389;AFR_AF=0.4887;EUR_AF=0.4602;SAS_AF=0.32;AA=G|||;VT=SNP
2	213088755	rs939665	T	G	100	PASS	AC=18;AF=0.00359425;AN=5008;NS=2504;DP=13905;EAS_AF=0.0179;AMR_AF=0;AFR_AF=0;EUR_AF=0;SAS_AF=0;AA=T|||;VT=SNP
2	213088846	rs939226	A	G	100	PASS	AC=2577;AF=0.514577;AN=5008;NS=2504;DP=15736;EAS_AF=0.7798;AMR_AF=0.5375;AFR_AF=0.4856;EUR_AF=0.4602;SAS_AF=0.32;AA=A|||;VT=SNP
2	213089002	rs939225	T	C	100	PASS	AC=2578;AF=0.514776;AN=5008;NS=2504;DP=15059;EAS_AF=0.7798;AMR_AF=0.5375;AFR_AF=0.4856;EUR_AF=0.4612;SAS_AF=0.32;AA=T|||;VT=SNP
2	213089095	rs939224	T	C	100	PASS	AC=2576;AF=0.514377;AN=5008;NS=2504;DP=15390;EAS_AF=0.7798;AMR_AF=0.5375;AFR_AF=0.4849;EUR_AF=0.4602;SAS_AF=0.32;AA=T|||;VT=SNP
2	213089291	rs10172672	C	A	100	PASS	AC=2001;AF=0.399561;AN=5008;NS=2504;DP=16135;EAS_AF=0.7798;AMR_AF=0.4986;AFR_AF=0.0772;EUR_AF=0.4543;SAS_AF=0.317;AA=C|||;VT=SNP
2	213089338	rs10185163	T	C	100	PASS	AC=3295;AF=0.657947;AN=5008;NS=2504;DP=15400;EAS_AF=0.7867;AMR_AF=0.6816;AFR_AF=0.6104;EUR_AF=0.7674;SAS_AF=0.4601;AA=C|||;VT=SNP
2	213089339	rs10172865	G	A	100	PASS	AC=2577;AF=0.514577;AN=5008;NS=2504;DP=15362;EAS_AF=0.7808;AMR_AF=0.5375;AFR_AF=0.4849;EUR_AF=0.4602;SAS_AF=0.32;AA=G|||;VT=SNP
2	213089415	rs10172782	C	G	100	PASS	AC=2861;AF=0.571286;AN=5008;NS=2504;DP=15453;EAS_AF=0.7966;AMR_AF=0.5663;AFR_AF=0.4947;EUR_AF=0.5487;SAS_AF=0.4693;AA=G|||;VT=SNP
2	213089454	rs10185271	T	G	100	PASS	AC=2576;AF=0.514377;AN=5008;NS=2504;DP=15228;EAS_AF=0.7798;AMR_AF=0.5375;AFR_AF=0.4849;EUR_AF=0.4602;SAS_AF=0.32;AA=T|||;VT=SNP
2	213089563	rs10196424	A	T	100	PASS	AC=1997;AF=0.398762;AN=5008;NS=2504;DP=14811;EAS_AF=0.7788;AMR_AF=0.4957;AFR_AF=0.0772;EUR_AF=0.4543;SAS_AF=0.316;AA=T|||;VT=SNP
2	213089875	rs1533768	T	A	100	PASS	AC=2576;AF=0.514377;AN=5008;NS=2504;DP=12904;EAS_AF=0.7798;AMR_AF=0.5375;AFR_AF=0.4849;EUR_AF=0.4602;SAS_AF=0.32;AA=T|||;VT=SNP
2	213089956	rs1533769	A	C	100	PASS	AC=2577;AF=0.514577;AN=5008;NS=2504;DP=13491;EAS_AF=0.7798;AMR_AF=0.5375;AFR_AF=0.4849;EUR_AF=0.4602;SAS_AF=0.3211;AA=C|||;VT=SNP
2	213090009	rs4580336	G	A	100	PASS	AC=3061;AF=0.611222;AN=5008;NS=2504;DP=12969;EAS_AF=0.7847;AMR_AF=0.6369;AFR_AF=0.5726;EUR_AF=0.6869;SAS_AF=0.3885;AA=A|||;VT=SNP
2	213090070	rs4638732	A	C	100	PASS	AC=2576;AF=0.514377;AN=5008;NS=2504;DP=12113;EAS_AF=0.7798;AMR_AF=0.5375;AFR_AF=0.4849;EUR_AF=0.4602;SAS_AF=0.32;AA=C|||;VT=SNP
2	213090274	rs4563169	G	A	100	PASS	AC=2000;AF=0.399361;AN=5008;NS=2504;DP=12217;EAS_AF=0.7798;AMR_AF=0.4971;AFR_AF=0.0772;EUR_AF=0.4543;SAS_AF=0.317;AA=G|||;VT=SNP
2	213090681	rs10048819	T	G	100	PASS	AC=2006;AF=0.400559;AN=5008;NS=2504;DP=16290;EAS_AF=0.7798;AMR_AF=0.5;AFR_AF=0.0772;EUR_AF=0.4553;SAS_AF=0.32;AA=G|||;VT=SNP
2	213090883	rs10048750	C	T	100	PASS	AC=2711;AF=0.541334;AN=5008;NS=2504;DP=17968;EAS_AF=0.7798;AMR_AF=0.5476;AFR_AF=0.5794;EUR_AF=0.4622;SAS_AF=0.3211;AA=T|||;VT=SNP
2	213091216	rs1521645	A	G	100	PASS	AC=2712;AF=0.541534;AN=5008;NS=2504;DP=17412;EAS_AF=0.7798;AMR_AF=0.549;AFR_AF=0.5794;EUR_AF=0.4622;SAS_AF=0.3211;AA=G|||;VT=SNP
2	213091246	rs1521644	A	G	100	PASS	AC=2713;AF=0.541733;AN=5008;NS=2504;DP=17552;EAS_AF=0.7798;AMR_AF=0.549;AFR_AF=0.5794;EUR_AF=0.4622;SAS_AF=0.3221;AA=A|||;VT=SNP
2	213091417	rs1521643	A	G	100	PASS	AC=2712;AF=0.541534;AN=5008;NS=2504;DP=17080;EAS_AF=0.7798;AMR_AF=0.549;AFR_AF=0.5794;EUR_AF=0.4622;SAS_AF=0.3211;AA=G|||;VT=SNP
2	213091598	rs7560301	C	T	100	PASS	AC=2003;AF=0.39996;AN=5008;NS=2504;DP=18615;EAS_AF=0.7798;AMR_AF=0.4986;AFR_AF=0.0772;EUR_AF=0.4553;SAS_AF=0.318;AA=C|||;VT=SNP
2	213091716	rs11676942	A	T	100	PASS	AC=2003;AF=0.39996;AN=5008;NS=2504;DP=17214;EAS_AF=0.7798;AMR_AF=0.4986;AFR_AF=0.0772;EUR_AF=0.4553;SAS_AF=0.318;AA=A|||;VT=SNP
2	213091936	rs7577482	T	C	100	PASS	AC=4761;AF=0.950679;AN=5008;NS=2504;DP=13757;EAS_AF=0.8532;AMR_AF=0.9222;AFR_AF=0.9977;EUR_AF=0.998;SAS_AF=0.9591;AA=C|||;VT=SNP
2	213092028	rs11694300	T	C	100	PASS	AC=2003;AF=0.39996;AN=5008;NS=2504;DP=16855;EAS_AF=0.7798;AMR_AF=0.4986;AFR_AF=0.0772;EUR_AF=0.4553;SAS_AF=0.318;AA=T|||;VT=SNP
2	213092080	rs11677095	A	G	100	PASS	AC=2003;AF=0.39996;AN=5008;NS=2504;DP=17606;EAS_AF=0.7798;AMR_AF=0.4986;AFR_AF=0.0772;EUR_AF=0.4553;SAS_AF=0.318;AA=G|||;VT=SNP
2	213092176	rs13429136	T	C	100	PASS	AC=2666;AF=0.532348;AN=5008;NS=2504;DP=15859;EAS_AF=0.7798;AMR_AF=0.5461;AFR_AF=0.5461;EUR_AF=0.4622;SAS_AF=0.3211;AA=C|||;VT=SNP
2	213092242	rs13415721	C	T	100	PASS	AC=2664;AF=0.531949;AN=5008;NS=2504;DP=15726;EAS_AF=0.7798;AMR_AF=0.5461;AFR_AF=0.5446;EUR_AF=0.4622;SAS_AF=0.3211;AA=T|||;VT=SNP
2	213092474	rs1521642	A	C	100	PASS	AC=2210;AF=0.441294;AN=5008;NS=2504;DP=16449;EAS_AF=0.7808;AMR_AF=0.536;AFR_AF=0.1127;EUR_AF=0.5268;SAS_AF=0.3804;AA=C|||;VT=SNP
2	213093403	rs4673654	C	A	100	PASS	AC=1997;AF=0.398762;AN=5008;NS=2504;DP=16739;EAS_AF=0.7778;AMR_AF=0.4957;AFR_AF=0.0764;EUR_AF=0.4553;SAS_AF=0.317;AA=C|||;VT=SNP
2	213093680	rs10201835	G	T	100	PASS	AC=2871;AF=0.573283;AN=5008;NS=2504;DP=20637;EAS_AF=0.7798;AMR_AF=0.5821;AFR_AF=0.5817;EUR_AF=0.5338;SAS_AF=0.3834;AA=T|||;VT=SNP
2	213093889	rs1521641	T	C	100	PASS	AC=2871;AF=0.573283;AN=5008;NS=2504;DP=20729;EAS_AF=0.7798;AMR_AF=0.5821;AFR_AF=0.5817;EUR_AF=0.5338;SAS_AF=0.3834;AA=C|||;VT=SNP
2	213094240	rs16848025	G	A	100	PASS	AC=12;AF=0.00239617;AN=5008;NS=2504;DP=21194;EAS_AF=0.0119;AMR_AF=0;AFR_AF=0;EUR_AF=0;SAS_AF=0;AA=G|||;VT=SNP
2	213094412	rs4375810	T	C	100	PASS	AC=2001;AF=0.399561;AN=5008;NS=2504;DP=20267;EAS_AF=0.7788;AMR_AF=0.4971;AFR_AF=0.0772;EUR_AF=0.4553;SAS_AF=0.318;AA=T|||;VT=SNP
2	213095018	rs6724508	G	A	100	PASS	AC=2746;AF=0.548323;AN=5008;NS=2504;DP=19486;EAS_AF=0.7798;AMR_AF=0.5778;AFR_AF=0.4879;EUR_AF=0.5328;SAS_AF=0.3865;AA=A|||;VT=SNP
2	213095595	rs147303904	G	A	100	PASS	AC=69;AF=0.013778;AN=5008;NS=2504;DP=17484;EAS_AF=0.0585;AMR_AF=0.0014;AFR_AF=0.0008;EUR_AF=0.004;SAS_AF=0.0041;AA=G|||;VT=SNP
2	213095828	rs11887771	T	G	100	PASS	AC=2804;AF=0.559904;AN=5008;NS=2504;DP=17693;EAS_AF=0.7808;AMR_AF=0.585;AFR_AF=0.5182;EUR_AF=0.5447;SAS_AF=0.3865;AA=T|||;VT=SNP
2	213096239	rs4233985	C	G	100	PASS	AC=2805;AF=0.560104;AN=5008;NS=2504;DP=18139;EAS_AF=0.7808;AMR_AF=0.5807;AFR_AF=0.5227;EUR_AF=0.5437;SAS_AF=0.3855;AA=C|||;VT=SNP
2	213096345	rs1402764	T	C	100	PASS	AC=2022;AF=0.403754;AN=5008;NS=2504;DP=17556;EAS_AF=0.7798;AMR_AF=0.5043;AFR_AF=0.0772;EUR_AF=0.4672;SAS_AF=0.3211;AA=T|||;VT=SNP
2	213096653	rs79305957	C	T	100	PASS	AC=716;AF=0.142971;AN=5008;NS=2504;DP=16146;EAS_AF=0.0357;AMR_AF=0.1643;AFR_AF=0.0552;EUR_AF=0.1262;SAS_AF=0.3742;AA=C|||;VT=SNP
2	213097172	rs1976839	A	C	100	PASS	AC=2939;AF=0.586861;AN=5008;NS=2504;DP=15241;EAS_AF=0.7808;AMR_AF=0.5908;AFR_AF=0.6172;EUR_AF=0.5457;SAS_AF=0.3855;AA=C|||;VT=SNP
2	213097908	rs10168128	C	A	100	PASS	AC=2434;AF=0.486022;AN=5008;NS=2504;DP=15666;EAS_AF=0.7778;AMR_AF=0.5303;AFR_AF=0.3699;EUR_AF=0.4742;SAS_AF=0.3231;AA=C|||;VT=SNP
2	213097913	rs10168303	G	A	100	PASS	AC=2682;AF=0.535543;AN=5008;NS=2504;DP=15658;EAS_AF=0.7778;AMR_AF=0.5519;AFR_AF=0.5461;EUR_AF=0.4742;SAS_AF=0.3231;AA=A|||;VT=SNP
2	213098546	rs1357138	A	T	100	PASS	AC=2069;AF=0.413139;AN=5008;NS=2504;DP=12484;EAS_AF=0.7798;AMR_AF=0.5072;AFR_AF=0.112;EUR_AF=0.4672;SAS_AF=0.32;AA=A|||;VT=SNP
2	213099132	rs2371568	T	A	100	PASS	AC=4717;AF=0.941893;AN=5008;NS=2504;DP=22027;EAS_AF=0.8254;AMR_AF=0.9179;AFR_AF=0.9977;EUR_AF=0.9861;SAS_AF=0.9581;AA=A|||;VT=SNP
2	213100606	rs11902860	C	G	100	PASS	AC=2691;AF=0.53734;AN=5008;NS=2504;DP=19952;EAS_AF=0.7798;AMR_AF=0.5576;AFR_AF=0.5469;EUR_AF=0.4742;SAS_AF=0.3252;AA=t|||;VT=SNP
2	213100746	rs13428714	G	C	100	PASS	AC=2072;AF=0.413738;AN=5008;NS=2504;DP=19351;EAS_AF=0.7798;AMR_AF=0.5086;AFR_AF=0.1112;EUR_AF=0.4672;SAS_AF=0.3231;AA=g|||;VT=SNP
2	213100965	rs6742273	T	C	100	PASS	AC=2493;AF=0.497804;AN=5008;NS=2504;DP=20317;EAS_AF=0.7798;AMR_AF=0.5389;AFR_AF=0.407;EUR_AF=0.4742;SAS_AF=0.3252;AA=T|||;VT=SNP
2	213101137	rs6727639	G	T	100	PASS	AC=2493;AF=0.497804;AN=5008;NS=2504;DP=18420;EAS_AF=0.7798;AMR_AF=0.5389;AFR_AF=0.4077;EUR_AF=0.4742;SAS_AF=0.3241;AA=T|||;VT=SNP
2	213101175	rs6755951	A	G	100	PASS	AC=2493;AF=0.497804;AN=5008;NS=2504;DP=18871;EAS_AF=0.7798;AMR_AF=0.5389;AFR_AF=0.407;EUR_AF=0.4742;SAS_AF=0.3252;AA=G|||;VT=SNP
2	213101298	rs12185587	T	C	100	PASS	AC=2026;AF=0.404553;AN=5008;NS=2504;DP=18773;EAS_AF=0.7798;AMR_AF=0.5086;AFR_AF=0.0772;EUR_AF=0.4672;SAS_AF=0.3221;AA=T|||;VT=SNP
2	213101989	rs7581138	C	T	100	PASS	AC=2022;AF=0.403754;AN=5008;NS=2504;DP=20505;EAS_AF=0.7798;AMR_AF=0.5043;AFR_AF=0.0764;EUR_AF=0.4672;SAS_AF=0.3221;AA=C|||;VT=SNP
2	213102626	rs1851286	T	C	100	PASS	AC=3444;AF=0.6877;AN=5008;NS=2504;DP=19125;EAS_AF=0.7867;AMR_AF=0.6916;AFR_AF=0.7126;EUR_AF=0.7694;SAS_AF=0.4652;AA=C|||;VT=SNP
2	213103463	rs1357137	C	G	100	PASS	AC=2473;AF=0.49381;AN=5008;NS=2504;DP=11453;EAS_AF=0.7589;AMR_AF=0.5187;AFR_AF=0.32;EUR_AF=0.5437;SAS_AF=0.3865;AA=c|||;VT=SNP
2	213103721	rs1357136	A	G	100	PASS	AC=2656;AF=0.530351;AN=5008;NS=2504;DP=15595;EAS_AF=0.7589;AMR_AF=0.5303;AFR_AF=0.4501;EUR_AF=0.5447;SAS_AF=0.3885;AA=G|||;VT=SNP
2	213104154	rs117939506	T	C	100	PASS	AC=29;AF=0.00579073;AN=5008;NS=2504;DP=21536;EAS_AF=0.0278;AMR_AF=0.0014;AFR_AF=0;EUR_AF=0;SAS_AF=0;AA=T|||;VT=SNP
2	213104227	rs1949654	G	A	100	PASS	AC=2474;AF=0.49401;AN=5008;NS=2504;DP=18707;EAS_AF=0.7579;AMR_AF=0.5202;AFR_AF=0.3207;EUR_AF=0.5437;SAS_AF=0.3865;AA=A|||;VT=SNP
2	213104624	rs1949653	G	A	100	PASS	AC=1967;AF=0.392772;AN=5008;NS=2504;DP=17787;EAS_AF=0.7569;AMR_AF=0.4625;AFR_AF=0.0764;EUR_AF=0.4662;SAS_AF=0.32;AA=G|||;VT=SNP
2	213105147	rs7592673	G	C	100	PASS	AC=2701;AF=0.539337;AN=5008;NS=2504;DP=15918;EAS_AF=0.7599;AMR_AF=0.5303;AFR_AF=0.4871;EUR_AF=0.5447;SAS_AF=0.3834;AA=G|||;VT=SNP
2	213105352	rs11887954	C	G	100	PASS	AC=2879;AF=0.57488;AN=5008;NS=2504;DP=10450;EAS_AF=0.7808;AMR_AF=0.5893;AFR_AF=0.5726;EUR_AF=0.5447;SAS_AF=0.3865;AA=G|||;VT=SNP
2	213106401	rs1521639	A	G	100	PASS	AC=3501;AF=0.699081;AN=5008;NS=2504;DP=15769;EAS_AF=0.7877;AMR_AF=0.6945;AFR_AF=0.7542;EUR_AF=0.7694;SAS_AF=0.4642;AA=A|||;VT=SNP
2	213106848	rs1521638	T	A	100	PASS	AC=2959;AF=0.590855;AN=5008;NS=2504;DP=13892;EAS_AF=0.7599;AMR_AF=0.5548;AFR_AF=0.6649;EUR_AF=0.5457;SAS_AF=0.3885;AA=T|||;VT=SNP
2	213107281	rs11896691	T	G	100	PASS	AC=3501;AF=0.699081;AN=5008;NS=2504;DP=15802;EAS_AF=0.7867;AMR_AF=0.6945;AFR_AF=0.7549;EUR_AF=0.7694;SAS_AF=0.4642;AA=G|||;VT=SNP
2	213107619	rs10207020	A	G	100	PASS	AC=3378;AF=0.674521;AN=5008;NS=2504;DP=17373;EAS_AF=0.7857;AMR_AF=0.6816;AFR_AF=0.6815;EUR_AF=0.7604;SAS_AF=0.4571;AA=A|||;VT=SNP
2	213108221	rs11682936	C	G	100	PASS	AC=3426;AF=0.684105;AN=5008;NS=2504;DP=17024;EAS_AF=0.7857;AMR_AF=0.683;AFR_AF=0.7186;EUR_AF=0.7594;SAS_AF=0.456;AA=G|||;VT=SNP
2	213110424	rs1949652	A	G	100	PASS	AC=2189;AF=0.437101;AN=5008;NS=2504;DP=17108;EAS_AF=0.7589;AMR_AF=0.4755;AFR_AF=0.2307;EUR_AF=0.4722;SAS_AF=0.3211;AA=A|||;VT=SNP
2	213111198	rs7609230	T	C	100	PASS	AC=4747;AF=0.947883;AN=5008;NS=2504;DP=18467;EAS_AF=0.8512;AMR_AF=0.9207;AFR_AF=0.9864;EUR_AF=0.997;SAS_AF=0.9642;AA=C|||;VT=SNP
2	213111513	rs13408933	T	C	100	PASS	AC=2259;AF=0.451078;AN=5008;NS=2504;DP=17034;EAS_AF=0.7808;AMR_AF=0.5202;AFR_AF=0.2375;EUR_AF=0.4791;SAS_AF=0.3221;AA=T|||;VT=SNP
2	213112593	rs13426969	A	G	100	PASS	AC=3642;AF=0.727236;AN=5008;NS=2504;DP=12805;EAS_AF=0.7867;AMR_AF=0.7176;AFR_AF=0.7943;EUR_AF=0.8101;SAS_AF=0.4969;AA=G|||;VT=SNP
2	213113799	rs2030474	G	A	100	PASS	AC=3527;AF=0.704273;AN=5008;NS=2504;DP=16416;EAS_AF=0.7579;AMR_AF=0.6671;AFR_AF=0.7587;EUR_AF=0.8082;SAS_AF=0.4949;AA=A|||;VT=SNP
2	213114124	rs28539084	T	C	100	PASS	AC=1276;AF=0.254792;AN=5008;NS=2504;DP=14399;EAS_AF=0.006;AMR_AF=0.1902;AFR_AF=0.4796;EUR_AF=0.332;SAS_AF=0.1738;AA=C|||;VT=SNP
2	213116423	rs11885830	A	T	100	PASS	AC=881;AF=0.175919;AN=5008;NS=2504;DP=18428;EAS_AF=0.0119;AMR_AF=0.1383;AFR_AF=0.3079;EUR_AF=0.2555;SAS_AF=0.1115;AA=A|||;VT=SNP
2	213116844	rs116974503	G	A	100	PASS	AC=17;AF=0.00339457;AN=5008;NS=2504;DP=20570;EAS_AF=0.0169;AMR_AF=0;AFR_AF=0;EUR_AF=0;SAS_AF=0;AA=G|||;VT=SNP
2	213117008	rs12466094	A	G	100	PASS	AC=745;AF=0.148762;AN=5008;NS=2504;DP=19019;EAS_AF=0.0635;AMR_AF=0.1643;AFR_AF=0.0477;EUR_AF=0.1262;SAS_AF=0.3855;AA=A|||;VT=SNP
2	213117438	rs79880715	A	G	100	PASS	AC=136;AF=0.0271565;AN=5008;NS=2504;DP=18172;EAS_AF=0.1151;AMR_AF=0.0202;AFR_AF=0;EUR_AF=0.005;SAS_AF=0.001;AA=A|||;VT=SNP
2	213117629	rs1949651	C	T	100	PASS	AC=2237;AF=0.446685;AN=5008;NS=2504;DP=19783;EAS_AF=0.746;AMR_AF=0.4827;AFR_AF=0.27;EUR_AF=0.4761;SAS_AF=0.3211;AA=C|||;VT=SNP
2	213117976	rs1521636	T	C	100	PASS	AC=1207;AF=0.241014;AN=5008;NS=2504;DP=16660;EAS_AF=0.006;AMR_AF=0.1744;AFR_AF=0.447;EUR_AF=0.325;SAS_AF=0.1656;AA=T|||;VT=SNP
2	213118446	rs79130257	C	T	100	PASS	AC=34;AF=0.00678914;AN=5008;NS=2504;DP=21883;EAS_AF=0.0208;AMR_AF=0.0173;AFR_AF=0;EUR_AF=0.001;SAS_AF=0;AA=C|||;VT=SNP
2	213120523	rs16848108	C	T	100	PASS	AC=721;AF=0.14397;AN=5008;NS=2504;DP=16385;EAS_AF=0.006;AMR_AF=0.1268;AFR_AF=0.1558;EUR_AF=0.2893;SAS_AF=0.1329;AA=C|||;VT=SNP
2	213121756	rs62182618	T	C	100	PASS	AC=772;AF=0.154153;AN=5008;NS=2504;DP=15217;EAS_AF=0.006;AMR_AF=0.1326;AFR_AF=0.1899;EUR_AF=0.2903;SAS_AF=0.1339;AA=T|||;VT=SNP
2	213122051	rs1402763	T	C	100	PASS	AC=4739;AF=0.946286;AN=5008;NS=2504;DP=18531;EAS_AF=0.8482;AMR_AF=0.9193;AFR_AF=0.9864;EUR_AF=0.998;SAS_AF=0.9591;AA=C|||;VT=SNP
2	213122059	rs1402762	G	A	100	PASS	AC=2003;AF=0.39996;AN=5008;NS=2504;DP=18298;EAS_AF=0.7569;AMR_AF=0.4582;AFR_AF=0.0749;EUR_AF=0.4622;SAS_AF=0.3661;AA=g|||;VT=SNP
2	213122138	rs16848114	A	C	100	PASS	AC=378;AF=0.0754792;AN=5008;NS=2504;DP=16813;EAS_AF=0.3304;AMR_AF=0.0432;AFR_AF=0.0015;EUR_AF=0.005;SAS_AF=0.0082;AA=A|||;VT=SNP
2	213122451	rs139764780	A	C	100	PASS	AC=46;AF=0.0091853;AN=5008;NS=2504;DP=18101;EAS_AF=0.0427;AMR_AF=0;AFR_AF=0.0008;EUR_AF=0;SAS_AF=0.002;AA=A|||;VT=SNP
2	213122718	rs1948875	T	C	100	PASS	AC=1932;AF=0.385783;AN=5008;NS=2504;DP=15090;EAS_AF=0.7798;AMR_AF=0.4856;AFR_AF=0.0318;EUR_AF=0.4235;SAS_AF=0.3487;AA=T|||;VT=SNP
2	213123395	rs6731885	T	G	100	PASS	AC=770;AF=0.153754;AN=5008;NS=2504;DP=9014;EAS_AF=0.006;AMR_AF=0.1311;AFR_AF=0.1906;EUR_AF=0.2893;SAS_AF=0.1329;AA=T|||;VT=SNP
2	213123423	rs1521634	C	T	100	PASS	AC=2633;AF=0.525759;AN=5008;NS=2504;DP=10434;EAS_AF=0.749;AMR_AF=0.5159;AFR_AF=0.4599;EUR_AF=0.5189;SAS_AF=0.3988;AA=T|||;VT=SNP
2	213123460	rs16848124	T	C	100	PASS	AC=720;AF=0.14377;AN=5008;NS=2504;DP=11350;EAS_AF=0.006;AMR_AF=0.1268;AFR_AF=0.1551;EUR_AF=0.2893;SAS_AF=0.1329;AA=T|||;VT=SNP
2	213124298	rs4672641	G	A	100	PASS	AC=2292;AF=0.457668;AN=5008;NS=2504;DP=15522;EAS_AF=0.7788;AMR_AF=0.5202;AFR_AF=0.236;EUR_AF=0.4761;SAS_AF=0.363;AA=G|||;VT=SNP
2	213125175	rs13022952	C	A	100	PASS	AC=679;AF=0.135583;AN=5008;NS=2504;DP=18366;EAS_AF=0.0347;AMR_AF=0.1657;AFR_AF=0.0461;EUR_AF=0.1372;SAS_AF=0.3374;AA=C|||;VT=SNP
2	213125286	rs1851285	C	G	100	PASS	AC=2342;AF=0.467652;AN=5008;NS=2504;DP=16784;EAS_AF=0.7758;AMR_AF=0.5231;AFR_AF=0.2791;EUR_AF=0.4751;SAS_AF=0.3579;AA=C|||;VT=SNP
2	213125413	rs13389250	T	C	100	PASS	AC=1448;AF=0.289137;AN=5008;NS=2504;DP=14287;EAS_AF=0.006;AMR_AF=0.1945;AFR_AF=0.6051;EUR_AF=0.334;SAS_AF=0.1748;AA=C|||;VT=SNP
2	213125761	rs12466455	T	A	100	PASS	AC=681;AF=0.135982;AN=5008;NS=2504;DP=17031;EAS_AF=0.0347;AMR_AF=0.1715;AFR_AF=0.0454;EUR_AF=0.1372;SAS_AF=0.3364;AA=T|||;VT=SNP
2	213126655	rs183978624	A	G	100	PASS	AC=28;AF=0.00559105;AN=5008;NS=2504;DP=12399;EAS_AF=0.0268;AMR_AF=0;AFR_AF=0;EUR_AF=0;SAS_AF=0.001;AA=A|||;VT=SNP
2	213129211	rs1521662	G	T	100	PASS	AC=3405;AF=0.679912;AN=5008;NS=2504;DP=16496;EAS_AF=0.75;AMR_AF=0.6715;AFR_AF=0.7519;EUR_AF=0.7247;SAS_AF=0.4703;AA=T|||;VT=SNP
2	213130151	rs13008417	C	G	100	PASS	AC=660;AF=0.131789;AN=5008;NS=2504;DP=14218;EAS_AF=0.0407;AMR_AF=0.121;AFR_AF=0.056;EUR_AF=0.1282;SAS_AF=0.3395;AA=c|||;VT=SNP
2	213130540	rs6745160	G	T	100	PASS	AC=2089;AF=0.417133;AN=5008;NS=2504;DP=17567;EAS_AF=0.7351;AMR_AF=0.5173;AFR_AF=0.1188;EUR_AF=0.4702;SAS_AF=0.3671;AA=G|||;VT=SNP
2	213130571	rs6745249	G	A	100	PASS	AC=2424;AF=0.484026;AN=5008;NS=2504;DP=16866;EAS_AF=0.7391;AMR_AF=0.5476;AFR_AF=0.3033;EUR_AF=0.5119;SAS_AF=0.3916;AA=G|||;VT=SNP
2	213130738	rs62182621	T	G	100	PASS	AC=903;AF=0.180312;AN=5008;NS=2504;DP=15879;EAS_AF=0.0079;AMR_AF=0.1254;AFR_AF=0.3949;EUR_AF=0.2276;SAS_AF=0.0583;AA=T|||;VT=SNP
2	213130902	rs62182622	T	C	100	PASS	AC=543;AF=0.108427;AN=5008;NS=2504;DP=16096;EAS_AF=0.0089;AMR_AF=0.1239;AFR_AF=0.0333;EUR_AF=0.2982;SAS_AF=0.1063;AA=T|||;VT=SNP
2	213131261	rs6727447	C	A	100	PASS	AC=3516;AF=0.702077;AN=5008;NS=2504;DP=14483;EAS_AF=0.7569;AMR_AF=0.7075;AFR_AF=0.705;EUR_AF=0.8201;SAS_AF=0.5164;AA=A|||;VT=SNP
2	213131372	rs17418292	A	G	100	PASS	AC=465;AF=0.0928514;AN=5008;NS=2504;DP=16294;EAS_AF=0.0079;AMR_AF=0.0922;AFR_AF=0.0877;EUR_AF=0.2177;SAS_AF=0.0593;AA=A|||;VT=SNP
2	213132258	rs1021917	C	T	100	PASS	AC=3519;AF=0.702676;AN=5008;NS=2504;DP=13613;EAS_AF=0.8085;AMR_AF=0.745;AFR_AF=0.6982;EUR_AF=0.6352;SAS_AF=0.6391;AA=T|||;VT=SNP
2	213132743	rs73986913	T	C	100	PASS	AC=1077;AF=0.215056;AN=5008;NS=2504;DP=16415;EAS_AF=0.0347;AMR_AF=0.1542;AFR_AF=0.4455;EUR_AF=0.1252;SAS_AF=0.2249;AA=T|||;VT=SNP
2	213132822	rs1021916	A	G	100	PASS	AC=4676;AF=0.933706;AN=5008;NS=2504;DP=15815;EAS_AF=0.8125;AMR_AF=0.8775;AFR_AF=0.9924;EUR_AF=0.997;SAS_AF=0.954;AA=G|||;VT=SNP
2	213133039	rs13018441	T	C	100	PASS	AC=464;AF=0.0926518;AN=5008;NS=2504;DP=15837;EAS_AF=0.0149;AMR_AF=0.0648;AFR_AF=0.0174;EUR_AF=0.1342;SAS_AF=0.2515;AA=T|||;VT=SNP
2	213135048	rs35180566	T	C	100	PASS	AC=373;AF=0.0744808;AN=5008;NS=2504;DP=19861;EAS_AF=0.0129;AMR_AF=0.0519;AFR_AF=0.0477;EUR_AF=0.1024;SAS_AF=0.1616;AA=T|||;VT=SNP
2	213135079	rs73986915	C	T	100	PASS	AC=752;AF=0.15016;AN=5008;NS=2504;DP=19814;EAS_AF=0.0327;AMR_AF=0.1037;AFR_AF=0.329;EUR_AF=0.0398;SAS_AF=0.1759;AA=C|||;VT=SNP
2	213136366	rs16848137	T	C	100	PASS	AC=1346;AF=0.26877;AN=5008;NS=2504;DP=15385;EAS_AF=0.0357;AMR_AF=0.1758;AFR_AF=0.5779;EUR_AF=0.163;SAS_AF=0.2658;AA=C|||;VT=SNP
2	213136662	rs4672643	C	G	100	PASS	AC=2135;AF=0.426318;AN=5008;NS=2504;DP=15589;EAS_AF=0.749;AMR_AF=0.5288;AFR_AF=0.1293;EUR_AF=0.4712;SAS_AF=0.3763;AA=C|||;VT=SNP
2	213137172	rs74325701	G	T	100	PASS	AC=325;AF=0.0648962;AN=5008;NS=2504;DP=15372;EAS_AF=0.0337;AMR_AF=0.0778;AFR_AF=0.0189;EUR_AF=0.0388;SAS_AF=0.1769;AA=G|||;VT=SNP
2	213138638	rs79258069	G	T	100	PASS	AC=328;AF=0.0654952;AN=5008;NS=2504;DP=17227;EAS_AF=0.0337;AMR_AF=0.0778;AFR_AF=0.0182;EUR_AF=0.0388;SAS_AF=0.181;AA=G|||;VT=SNP
2	213138855	rs74406531	G	C	100	PASS	AC=26;AF=0.00519169;AN=5008;NS=2504;DP=20278;EAS_AF=0.0208;AMR_AF=0.0014;AFR_AF=0;EUR_AF=0.004;SAS_AF=0;AA=G|||;VT=SNP
2	213139366	rs75119611	C	A	100	PASS	AC=499;AF=0.0996406;AN=5008;NS=2504;DP=20009;EAS_AF=0.0357;AMR_AF=0.1182;AFR_AF=0.0356;EUR_AF=0.1213;SAS_AF=0.2168;AA=C|||;VT=SNP
2	213139960	rs62182623	G	C	100	PASS	AC=364;AF=0.0726837;AN=5008;NS=2504;DP=22301;EAS_AF=0.0079;AMR_AF=0.085;AFR_AF=0.0151;EUR_AF=0.2167;SAS_AF=0.0603;AA=G|||;VT=SNP
2	213139978	rs112587981	A	G	100	PASS	AC=510;AF=0.101837;AN=5008;NS=2504;DP=21305;EAS_AF=0.0377;AMR_AF=0.1196;AFR_AF=0.0363;EUR_AF=0.1233;SAS_AF=0.2219;AA=A|||;VT=SNP
2	213140260	rs34685501	G	A	100	PASS	AC=340;AF=0.0678914;AN=5008;NS=2504;DP=21595;EAS_AF=0.0129;AMR_AF=0.0461;AFR_AF=0.0431;EUR_AF=0.0944;SAS_AF=0.1462;AA=G|||;VT=SNP
2	213140536	rs1813969	A	G	100	PASS	AC=4682;AF=0.934904;AN=5008;NS=2504;DP=18463;EAS_AF=0.8105;AMR_AF=0.879;AFR_AF=0.9977;EUR_AF=0.997;SAS_AF=0.954;AA=G|||;VT=SNP
2	213140572	rs149717086	C	T	100	PASS	AC=333;AF=0.0664936;AN=5008;NS=2504;DP=19290;EAS_AF=0.0347;AMR_AF=0.0793;AFR_AF=0.0197;EUR_AF=0.0398;SAS_AF=0.181;AA=c|||;VT=SNP
2	213140611	rs192414775	T	C	100	PASS	AC=22;AF=0.00439297;AN=5008;NS=2504;DP=18859;EAS_AF=0.0208;AMR_AF=0;AFR_AF=0;EUR_AF=0;SAS_AF=0.001;AA=T|||;VT=SNP
2	213140638	rs78336539	G	A	100	PASS	AC=28;AF=0.00559105;AN=5008;NS=2504;DP=18558;EAS_AF=0.0268;AMR_AF=0;AFR_AF=0;EUR_AF=0;SAS_AF=0.001;AA=G|||;VT=SNP
2	213143171	rs114609408	T	G	100	PASS	AC=523;AF=0.104433;AN=5008;NS=2504;DP=16605;EAS_AF=0.0347;AMR_AF=0.0836;AFR_AF=0.1611;EUR_AF=0.0398;SAS_AF=0.181;AA=T|||;VT=SNP
2	213143285	rs13002202	T	A	100	PASS	AC=344;AF=0.0686901;AN=5008;NS=2504;DP=16165;EAS_AF=0.0129;AMR_AF=0.0461;AFR_AF=0.0461;EUR_AF=0.0944;SAS_AF=0.1462;AA=T|||;VT=SNP
2	213144547	rs7561603	A	G	100	PASS	AC=2272;AF=0.453674;AN=5008;NS=2504;DP=14573;EAS_AF=0.7688;AMR_AF=0.5749;AFR_AF=0.1936;EUR_AF=0.4702;SAS_AF=0.3773;AA=A|||;VT=SNP
2	213145665	rs76929020	T	A	100	PASS	AC=63;AF=0.0125799;AN=5008;NS=2504;DP=16928;EAS_AF=0.0208;AMR_AF=0.0591;AFR_AF=0.0008;EUR_AF=0;SAS_AF=0;AA=T|||;VT=SNP
2	213146827	rs979042	A	G	100	PASS	AC=3618;AF=0.722444;AN=5008;NS=2504;DP=17379;EAS_AF=0.8056;AMR_AF=0.7522;AFR_AF=0.7481;EUR_AF=0.6551;SAS_AF=0.6503;AA=G|||;VT=SNP
2	213147792	rs116270204	T	A	100	PASS	AC=305;AF=0.0609026;AN=5008;NS=2504;DP=19502;EAS_AF=0.0337;AMR_AF=0.0793;AFR_AF=0.003;EUR_AF=0.0388;SAS_AF=0.1769;AA=T|||;VT=SNP
2	213148179	rs10164863	T	C	100	PASS	AC=1138;AF=0.227236;AN=5008;NS=2504;DP=18854;EAS_AF=0.0228;AMR_AF=0.1772;AFR_AF=0.2511;EUR_AF=0.3509;SAS_AF=0.3139;AA=T|||;VT=SNP
2	213148765	rs16848153	T	C	100	PASS	AC=95;AF=0.0189696;AN=5008;NS=2504;DP=16620;EAS_AF=0.0565;AMR_AF=0.0519;AFR_AF=0.0015;EUR_AF=0;SAS_AF=0;AA=T|||;VT=SNP
2	213148893	rs79719186	A	T	100	PASS	AC=63;AF=0.0125799;AN=5008;NS=2504;DP=17167;EAS_AF=0.0198;AMR_AF=0.0605;AFR_AF=0.0008;EUR_AF=0;SAS_AF=0;AA=A|||;VT=SNP
2	213149428	rs7580255	A	G	100	PASS	AC=4724;AF=0.943291;AN=5008;NS=2504;DP=20446;EAS_AF=0.8244;AMR_AF=0.9236;AFR_AF=0.9985;EUR_AF=0.997;SAS_AF=0.9499;AA=G|||;VT=SNP
2	213149732	rs7570761	T	C	100	PASS	AC=4693;AF=0.937101;AN=5008;NS=2504;DP=19037;EAS_AF=0.8244;AMR_AF=0.9179;AFR_AF=0.997;EUR_AF=0.9881;SAS_AF=0.9335;AA=C|||;VT=SNP
2	213149749	rs7570768	T	A	100	PASS	AC=2246;AF=0.448482;AN=5008;NS=2504;DP=19599;EAS_AF=0.7659;AMR_AF=0.5749;AFR_AF=0.1694;EUR_AF=0.4791;SAS_AF=0.3773;AA=T|||;VT=SNP
2	213149915	rs7583388	A	C	100	PASS	AC=4721;AF=0.942692;AN=5008;NS=2504;DP=20269;EAS_AF=0.8234;AMR_AF=0.9236;AFR_AF=0.9985;EUR_AF=0.997;SAS_AF=0.9479;AA=C|||;VT=SNP
2	213150147	rs62182624	A	G	100	PASS	AC=367;AF=0.0732827;AN=5008;NS=2504;DP=15839;EAS_AF=0.0079;AMR_AF=0.0879;AFR_AF=0.0159;EUR_AF=0.2167;SAS_AF=0.0603;AA=A|||;VT=SNP
2	213150412	rs2062932	A	G	100	PASS	AC=4686;AF=0.935703;AN=5008;NS=2504;DP=16445;EAS_AF=0.8224;AMR_AF=0.9179;AFR_AF=0.997;EUR_AF=0.9881;SAS_AF=0.9284;AA=g|||;VT=SNP
2	213150815	rs953831	A	G	100	PASS	AC=969;AF=0.19349;AN=5008;NS=2504;DP=17487;EAS_AF=0.0337;AMR_AF=0.1455;AFR_AF=0.3828;EUR_AF=0.1153;SAS_AF=0.2168;AA=A|||;VT=SNP
2	213151216	rs377657673	G	A	100	PASS	AC=19;AF=0.00379393;AN=5008;NS=2504;DP=14206;EAS_AF=0.0179;AMR_AF=0;AFR_AF=0;EUR_AF=0;SAS_AF=0.001;AA=G|||;VT=SNP
2	213151230	rs4673657	C	T	100	PASS	AC=2152;AF=0.429712;AN=5008;NS=2504;DP=14564;EAS_AF=0.7649;AMR_AF=0.5663;AFR_AF=0.1036;EUR_AF=0.4791;SAS_AF=0.3773;AA=C|||;VT=SNP
2	213151472	rs11686852	G	A	100	PASS	AC=2033;AF=0.40595;AN=5008;NS=2504;DP=9181;EAS_AF=0.7401;AMR_AF=0.5058;AFR_AF=0.1014;EUR_AF=0.4414;SAS_AF=0.3661;AA=g|||;VT=SNP
2	213152596	rs59077058	T	C	100	PASS	AC=67;AF=0.0133786;AN=5008;NS=2504;DP=20169;EAS_AF=0.0357;AMR_AF=0.0375;AFR_AF=0;EUR_AF=0.004;SAS_AF=0.001;AA=T|||;VT=SNP
2	213152739	rs62182625	T	C	100	PASS	AC=915;AF=0.182708;AN=5008;NS=2504;DP=20322;EAS_AF=0.0208;AMR_AF=0.1772;AFR_AF=0.0877;EUR_AF=0.3996;SAS_AF=0.2587;AA=T|||;VT=SNP
2	213152757	rs10174589	A	G	100	PASS	AC=1736;AF=0.346645;AN=5008;NS=2504;DP=20554;EAS_AF=0.0327;AMR_AF=0.2579;AFR_AF=0.4766;EUR_AF=0.5089;SAS_AF=0.3906;AA=G|||;VT=SNP
2	213153237	rs1505347	C	T	100	PASS	AC=849;AF=0.169529;AN=5008;NS=2504;DP=17899;EAS_AF=0.0367;AMR_AF=0.1571;AFR_AF=0.1445;EUR_AF=0.1779;SAS_AF=0.3405;AA=C|||;VT=SNP
2	213153275	rs7601915	G	C	100	PASS	AC=910;AF=0.181709;AN=5008;NS=2504;DP=17812;EAS_AF=0.0536;AMR_AF=0.1772;AFR_AF=0.0885;EUR_AF=0.2575;SAS_AF=0.365;AA=C|||;VT=SNP
2	213153280	rs7575288	A	G	100	PASS	AC=4067;AF=0.812101;AN=5008;NS=2504;DP=17722;EAS_AF=0.881;AMR_AF=0.866;AFR_AF=0.6694;EUR_AF=0.8996;SAS_AF=0.8057;AA=G|||;VT=SNP
2	213154282	rs72945683	T	A	100	PASS	AC=700;AF=0.139776;AN=5008;NS=2504;DP=16965;EAS_AF=0.0327;AMR_AF=0.1499;AFR_AF=0.059;EUR_AF=0.169;SAS_AF=0.3221;AA=T|||;VT=SNP
2	213155360	rs10205688	G	T	100	PASS	AC=2554;AF=0.509984;AN=5008;NS=2504;DP=18966;EAS_AF=0.8433;AMR_AF=0.6513;AFR_AF=0.0983;EUR_AF=0.6869;SAS_AF=0.4407;AA=G|||;VT=SNP
2	213155534	rs10205716	C	A	100	PASS	AC=2557;AF=0.510583;AN=5008;NS=2504;DP=19772;EAS_AF=0.8433;AMR_AF=0.6513;AFR_AF=0.0991;EUR_AF=0.6869;SAS_AF=0.4427;AA=C|||;VT=SNP
2	213156090	rs9288451	A	G	100	PASS	AC=2560;AF=0.511182;AN=5008;NS=2504;DP=17804;EAS_AF=0.8472;AMR_AF=0.6499;AFR_AF=0.0998;EUR_AF=0.6859;SAS_AF=0.4427;AA=A|||;VT=SNP
2	213156498	rs17346713	A	G	100	PASS	AC=812;AF=0.162141;AN=5008;NS=2504;DP=14720;EAS_AF=0.0327;AMR_AF=0.17;AFR_AF=0.0711;EUR_AF=0.2078;SAS_AF=0.3661;AA=A|||;VT=SNP
2	213158191	rs72945692	C	T	100	PASS	AC=785;AF=0.156749;AN=5008;NS=2504;DP=15160;EAS_AF=0.0327;AMR_AF=0.1527;AFR_AF=0.1218;EUR_AF=0.17;SAS_AF=0.3211;AA=C|||;VT=SNP
2	213158432	rs143436898	G	T	100	PASS	AC=785;AF=0.156749;AN=5008;NS=2504;DP=14718;EAS_AF=0.0327;AMR_AF=0.1527;AFR_AF=0.1218;EUR_AF=0.17;SAS_AF=0.3211;AA=G|||;VT=SNP
2	213158433	rs148067263	C	T	100	PASS	AC=785;AF=0.156749;AN=5008;NS=2504;DP=14804;EAS_AF=0.0327;AMR_AF=0.1527;AFR_AF=0.1218;EUR_AF=0.17;SAS_AF=0.3211;AA=C|||;VT=SNP
2	213158529	rs113952476	T	C	100	PASS	AC=786;AF=0.156949;AN=5008;NS=2504;DP=12806;EAS_AF=0.0327;AMR_AF=0.1542;AFR_AF=0.1218;EUR_AF=0.17;SAS_AF=0.3211;AA=C|||;VT=SNP
2	213158820	rs17418640	T	G	100	PASS	AC=792;AF=0.158147;AN=5008;NS=2504;DP=14895;EAS_AF=0.0327;AMR_AF=0.1542;AFR_AF=0.1248;EUR_AF=0.17;SAS_AF=0.3231;AA=T|||;VT=SNP
2	213158862	rs72945697	C	T	100	PASS	AC=786;AF=0.156949;AN=5008;NS=2504;DP=14536;EAS_AF=0.0327;AMR_AF=0.1527;AFR_AF=0.1218;EUR_AF=0.171;SAS_AF=0.3211;AA=T|||;VT=SNP
2	213158969	rs72945699	C	T	100	PASS	AC=785;AF=0.156749;AN=5008;NS=2504;DP=15511;EAS_AF=0.0327;AMR_AF=0.1527;AFR_AF=0.1218;EUR_AF=0.17;SAS_AF=0.3211;AA=T|||;VT=SNP
2	213159053	rs17418647	C	T	100	PASS	AC=893;AF=0.178315;AN=5008;NS=2504;DP=13524;EAS_AF=0.0327;AMR_AF=0.1729;AFR_AF=0.1331;EUR_AF=0.2087;SAS_AF=0.362;AA=T|||;VT=SNP
2	213159176	rs17418661	T	C	100	PASS	AC=785;AF=0.156749;AN=5008;NS=2504;DP=12825;EAS_AF=0.0327;AMR_AF=0.1527;AFR_AF=0.1218;EUR_AF=0.17;SAS_AF=0.3211;AA=T|||;VT=SNP
2	213159522	rs72945702	C	T	100	PASS	AC=892;AF=0.178115;AN=5008;NS=2504;DP=15244;EAS_AF=0.0327;AMR_AF=0.1729;AFR_AF=0.1331;EUR_AF=0.2087;SAS_AF=0.3609;AA=C|||;VT=SNP
2	213159671	rs17346754	C	T	100	PASS	AC=787;AF=0.157149;AN=5008;NS=2504;DP=16337;EAS_AF=0.0327;AMR_AF=0.1542;AFR_AF=0.1225;EUR_AF=0.17;SAS_AF=0.3211;AA=C|||;VT=SNP
2	213159727	rs6723978	C	G	100	PASS	AC=2940;AF=0.587061;AN=5008;NS=2504;DP=16845;EAS_AF=0.8522;AMR_AF=0.6801;AFR_AF=0.3646;EUR_AF=0.6889;SAS_AF=0.4438;AA=C|||;VT=SNP
2	213159753	rs10174395	C	G	100	PASS	AC=2566;AF=0.51238;AN=5008;NS=2504;DP=17115;EAS_AF=0.8522;AMR_AF=0.6513;AFR_AF=0.0983;EUR_AF=0.6869;SAS_AF=0.4438;AA=C|||;VT=SNP
2	213160211	rs10932429	G	A	100	PASS	AC=2501;AF=0.499401;AN=5008;NS=2504;DP=20528;EAS_AF=0.8522;AMR_AF=0.6441;AFR_AF=0.0537;EUR_AF=0.6859;SAS_AF=0.4438;AA=g|||;VT=SNP
2	213160529	rs6740099	T	A	100	PASS	AC=2640;AF=0.527157;AN=5008;NS=2504;DP=20486;EAS_AF=0.8522;AMR_AF=0.6657;AFR_AF=0.1067;EUR_AF=0.7167;SAS_AF=0.4673;AA=T|||;VT=SNP
2	213160567	rs6725066	C	T	100	PASS	AC=3498;AF=0.698482;AN=5008;NS=2504;DP=19705;EAS_AF=0.8849;AMR_AF=0.8329;AFR_AF=0.2557;EUR_AF=0.8966;SAS_AF=0.8057;AA=T|||;VT=SNP
2	213160774	rs6721920	T	A	100	PASS	AC=3498;AF=0.698482;AN=5008;NS=2504;DP=19393;EAS_AF=0.8849;AMR_AF=0.8329;AFR_AF=0.2557;EUR_AF=0.8966;SAS_AF=0.8057;AA=A|||;VT=SNP
2	213160819	rs6721936	T	C	100	PASS	AC=3833;AF=0.765375;AN=5008;NS=2504;DP=18735;EAS_AF=0.8849;AMR_AF=0.853;AFR_AF=0.4977;EUR_AF=0.8976;SAS_AF=0.8057;AA=C|||;VT=SNP
2	213160978	rs10445809	A	G	100	PASS	AC=2566;AF=0.51238;AN=5008;NS=2504;DP=16323;EAS_AF=0.8522;AMR_AF=0.6513;AFR_AF=0.0983;EUR_AF=0.6859;SAS_AF=0.4448;AA=A|||;VT=SNP
2	213161163	rs10445810	A	T	100	PASS	AC=3462;AF=0.691294;AN=5008;NS=2504;DP=18526;EAS_AF=0.8849;AMR_AF=0.8242;AFR_AF=0.2315;EUR_AF=0.8956;SAS_AF=0.8088;AA=A|||;VT=SNP
2	213162300	rs6711391	C	T	100	PASS	AC=3501;AF=0.699081;AN=5008;NS=2504;DP=16186;EAS_AF=0.8869;AMR_AF=0.8314;AFR_AF=0.2572;EUR_AF=0.8966;SAS_AF=0.8057;AA=C|||;VT=SNP
2	213162348	rs6726609	T	A	100	PASS	AC=3499;AF=0.698682;AN=5008;NS=2504;DP=16081;EAS_AF=0.8859;AMR_AF=0.8329;AFR_AF=0.2557;EUR_AF=0.8966;SAS_AF=0.8057;AA=A|||;VT=SNP
2	213162391	rs6726721	T	C	100	PASS	AC=3460;AF=0.690895;AN=5008;NS=2504;DP=14752;EAS_AF=0.8859;AMR_AF=0.8242;AFR_AF=0.2315;EUR_AF=0.8956;SAS_AF=0.8057;AA=T|||;VT=SNP
2	213162875	rs6743354	A	G	100	PASS	AC=3510;AF=0.700879;AN=5008;NS=2504;DP=15665;EAS_AF=0.8849;AMR_AF=0.8329;AFR_AF=0.2648;EUR_AF=0.8966;SAS_AF=0.8057;AA=G|||;VT=SNP
2	213163097	rs6730486	T	G	100	PASS	AC=3511;AF=0.701078;AN=5008;NS=2504;DP=18860;EAS_AF=0.8859;AMR_AF=0.8329;AFR_AF=0.2648;EUR_AF=0.8966;SAS_AF=0.8057;AA=G|||;VT=SNP
2	213163186	rs6715334	C	T	100	PASS	AC=3511;AF=0.701078;AN=5008;NS=2504;DP=17513;EAS_AF=0.8859;AMR_AF=0.8329;AFR_AF=0.2648;EUR_AF=0.8966;SAS_AF=0.8057;AA=T|||;VT=SNP
2	213163347	rs10445811	A	G	100	PASS	AC=3508;AF=0.700479;AN=5008;NS=2504;DP=17642;EAS_AF=0.8859;AMR_AF=0.8329;AFR_AF=0.2625;EUR_AF=0.8966;SAS_AF=0.8057;AA=G|||;VT=SNP
2	213163621	rs4672644	C	T	100	PASS	AC=3506;AF=0.70008;AN=5008;NS=2504;DP=17719;EAS_AF=0.8859;AMR_AF=0.8329;AFR_AF=0.261;EUR_AF=0.8966;SAS_AF=0.8057;AA=T|||;VT=SNP
2	213163662	rs10932430	A	C	100	PASS	AC=3504;AF=0.699681;AN=5008;NS=2504;DP=17109;EAS_AF=0.8859;AMR_AF=0.8329;AFR_AF=0.2595;EUR_AF=0.8966;SAS_AF=0.8057;AA=C|||;VT=SNP
2	213163983	rs10755025	C	T	100	PASS	AC=3493;AF=0.697484;AN=5008;NS=2504;DP=17985;EAS_AF=0.8849;AMR_AF=0.8329;AFR_AF=0.2519;EUR_AF=0.8966;SAS_AF=0.8057;AA=T|||;VT=SNP
2	213164143	rs10932431	C	T	100	PASS	AC=3492;AF=0.697284;AN=5008;NS=2504;DP=19944;EAS_AF=0.8849;AMR_AF=0.8329;AFR_AF=0.2511;EUR_AF=0.8966;SAS_AF=0.8057;AA=T|||;VT=SNP
2	213164193	rs10932432	T	C	100	PASS	AC=2634;AF=0.525958;AN=5008;NS=2504;DP=19141;EAS_AF=0.8522;AMR_AF=0.6657;AFR_AF=0.1021;EUR_AF=0.7157;SAS_AF=0.4683;AA=T|||;VT=SNP
2	213164395	rs16848225	T	C	100	PASS	AC=1030;AF=0.205671;AN=5008;NS=2504;DP=16708;EAS_AF=0.0327;AMR_AF=0.1628;AFR_AF=0.2995;EUR_AF=0.171;SAS_AF=0.3231;AA=T|||;VT=SNP
2	213164466	rs10170838	C	T	100	PASS	AC=4702;AF=0.938898;AN=5008;NS=2504;DP=17911;EAS_AF=0.8919;AMR_AF=0.9107;AFR_AF=0.9932;EUR_AF=0.9513;SAS_AF=0.9213;AA=T|||;VT=SNP
2	213164561	rs10170924	C	G	100	PASS	AC=4709;AF=0.940296;AN=5008;NS=2504;DP=18652;EAS_AF=0.8919;AMR_AF=0.9107;AFR_AF=0.9977;EUR_AF=0.9513;SAS_AF=0.9223;AA=G|||;VT=SNP
2	213164590	rs10173511	G	A	100	PASS	AC=3492;AF=0.697284;AN=5008;NS=2504;DP=18919;EAS_AF=0.8849;AMR_AF=0.8329;AFR_AF=0.2511;EUR_AF=0.8966;SAS_AF=0.8057;AA=G|||;VT=SNP
2	213164792	rs17418814	C	A	100	PASS	AC=787;AF=0.157149;AN=5008;NS=2504;DP=19492;EAS_AF=0.0337;AMR_AF=0.1527;AFR_AF=0.1203;EUR_AF=0.171;SAS_AF=0.3231;AA=C|||;VT=SNP
2	213164837	rs1857796	G	A	100	PASS	AC=3452;AF=0.689297;AN=5008;NS=2504;DP=18653;EAS_AF=0.8849;AMR_AF=0.8242;AFR_AF=0.2262;EUR_AF=0.8956;SAS_AF=0.8057;AA=G|||;VT=SNP
2	213164907	rs1857795	A	C	100	PASS	AC=4094;AF=0.817492;AN=5008;NS=2504;DP=18901;EAS_AF=0.8849;AMR_AF=0.8617;AFR_AF=0.6891;EUR_AF=0.8976;SAS_AF=0.8078;AA=C|||;VT=SNP
2	213165136	rs12466513	C	T	100	PASS	AC=3510;AF=0.700879;AN=5008;NS=2504;DP=17868;EAS_AF=0.8879;AMR_AF=0.8343;AFR_AF=0.2617;EUR_AF=0.8966;SAS_AF=0.8057;AA=T|||;VT=SNP
2	213165148	rs12466568	G	A	100	PASS	AC=3511;AF=0.701078;AN=5008;NS=2504;DP=17820;EAS_AF=0.8879;AMR_AF=0.8343;AFR_AF=0.2625;EUR_AF=0.8966;SAS_AF=0.8057;AA=A|||;VT=SNP
2	213165193	rs17346933	A	G	100	PASS	AC=786;AF=0.156949;AN=5008;NS=2504;DP=17716;EAS_AF=0.0327;AMR_AF=0.1527;AFR_AF=0.1203;EUR_AF=0.171;SAS_AF=0.3231;AA=A|||;VT=SNP
2	213165206	rs12466595	G	A	100	PASS	AC=4126;AF=0.823882;AN=5008;NS=2504;DP=17713;EAS_AF=0.8948;AMR_AF=0.8818;AFR_AF=0.5703;EUR_AF=0.9503;SAS_AF=0.9223;AA=A|||;VT=SNP
2	213165227	rs12466540	C	A	100	PASS	AC=3855;AF=0.769768;AN=5008;NS=2504;DP=17386;EAS_AF=0.8879;AMR_AF=0.853;AFR_AF=0.5121;EUR_AF=0.8976;SAS_AF=0.8057;AA=A|||;VT=SNP
2	213165247	rs13392330	C	A	100	PASS	AC=3856;AF=0.769968;AN=5008;NS=2504;DP=16613;EAS_AF=0.8879;AMR_AF=0.853;AFR_AF=0.5129;EUR_AF=0.8976;SAS_AF=0.8057;AA=A|||;VT=SNP
2	213165355	rs12466635	G	A	100	PASS	AC=3471;AF=0.693091;AN=5008;NS=2504;DP=16714;EAS_AF=0.8879;AMR_AF=0.8256;AFR_AF=0.2375;EUR_AF=0.8956;SAS_AF=0.8057;AA=G|||;VT=SNP
2	213165408	rs12474632	A	G	100	PASS	AC=3513;AF=0.701478;AN=5008;NS=2504;DP=16005;EAS_AF=0.8879;AMR_AF=0.8343;AFR_AF=0.2625;EUR_AF=0.8966;SAS_AF=0.8078;AA=A|||;VT=SNP
2	213165830	rs11679625	G	A	100	PASS	AC=3510;AF=0.700879;AN=5008;NS=2504;DP=15307;EAS_AF=0.8879;AMR_AF=0.8343;AFR_AF=0.2617;EUR_AF=0.8966;SAS_AF=0.8057;AA=A|||;VT=SNP
2	213166049	rs2371480	T	C	100	PASS	AC=3716;AF=0.742013;AN=5008;NS=2504;DP=17425;EAS_AF=0.8879;AMR_AF=0.8357;AFR_AF=0.416;EUR_AF=0.8956;SAS_AF=0.8078;AA=T|||;VT=SNP
2	213166242	rs2135162	G	A	100	PASS	AC=3500;AF=0.698882;AN=5008;NS=2504;DP=17411;EAS_AF=0.8879;AMR_AF=0.8329;AFR_AF=0.2549;EUR_AF=0.8966;SAS_AF=0.8057;AA=A|||;VT=SNP
2	213166352	rs2135163	T	A	100	PASS	AC=3514;AF=0.701677;AN=5008;NS=2504;DP=17389;EAS_AF=0.8879;AMR_AF=0.8343;AFR_AF=0.2648;EUR_AF=0.8966;SAS_AF=0.8057;AA=A|||;VT=SNP
2	213166844	rs143735124	A	G	100	PASS	AC=53;AF=0.0105831;AN=5008;NS=2504;DP=17864;EAS_AF=0.0208;AMR_AF=0.0447;AFR_AF=0.0008;EUR_AF=0;SAS_AF=0;AA=A|||;VT=SNP
2	213167274	rs1505344	G	A	100	PASS	AC=2562;AF=0.511581;AN=5008;NS=2504;DP=16937;EAS_AF=0.8542;AMR_AF=0.6484;AFR_AF=0.0976;EUR_AF=0.6849;SAS_AF=0.4427;AA=G|||;VT=SNP
2	213167731	rs76152026	G	A	100	PASS	AC=266;AF=0.053115;AN=5008;NS=2504;DP=16498;EAS_AF=0.0268;AMR_AF=0.0821;AFR_AF=0.0038;EUR_AF=0.0348;SAS_AF=0.1452;AA=G|||;VT=SNP
2	213168282	rs16848285	G	A	100	PASS	AC=659;AF=0.131589;AN=5008;NS=2504;DP=17120;EAS_AF=0.0298;AMR_AF=0.1383;AFR_AF=0.1218;EUR_AF=0.1352;SAS_AF=0.2413;AA=G|||;VT=SNP
2	213168768	rs7588550	G	A	100	PASS	AC=4713;AF=0.941094;AN=5008;NS=2504;DP=17524;EAS_AF=0.8938;AMR_AF=0.9107;AFR_AF=0.9977;EUR_AF=0.9513;SAS_AF=0.9243;AA=A|||;VT=SNP
2	213169028	rs78131946	C	T	100	PASS	AC=239;AF=0.0477236;AN=5008;NS=2504;DP=16896;EAS_AF=0.1825;AMR_AF=0.0634;AFR_AF=0.0008;EUR_AF=0.003;SAS_AF=0.0072;AA=C|||;VT=SNP
2	213169190	rs7562228	A	G	100	PASS	AC=2686;AF=0.536342;AN=5008;NS=2504;DP=16376;EAS_AF=0.8552;AMR_AF=0.6671;AFR_AF=0.1354;EUR_AF=0.7157;SAS_AF=0.4724;AA=A|||;VT=SNP
2	213169514	rs7603109	T	C	100	PASS	AC=2514;AF=0.501997;AN=5008;NS=2504;DP=15575;EAS_AF=0.8552;AMR_AF=0.6441;AFR_AF=0.0613;EUR_AF=0.6849;SAS_AF=0.4448;AA=T|||;VT=SNP
2	213169760	rs7592213	G	C	100	PASS	AC=4083;AF=0.815296;AN=5008;NS=2504;DP=12933;EAS_AF=0.8879;AMR_AF=0.8602;AFR_AF=0.6808;EUR_AF=0.8956;SAS_AF=0.8078;AA=C|||;VT=SNP
2	213170686	rs2062933	C	T	100	PASS	AC=3831;AF=0.764976;AN=5008;NS=2504;DP=15461;EAS_AF=0.8879;AMR_AF=0.8487;AFR_AF=0.4985;EUR_AF=0.8946;SAS_AF=0.8057;AA=C|||;VT=SNP
2	213171295	rs982765	T	G	100	PASS	AC=3708;AF=0.740415;AN=5008;NS=2504;DP=16440;EAS_AF=0.8869;AMR_AF=0.8415;AFR_AF=0.41;EUR_AF=0.8926;SAS_AF=0.8078;AA=T|||;VT=SNP
2	213171575	rs75469068	A	C	100	PASS	AC=553;AF=0.110423;AN=5008;NS=2504;DP=12924;EAS_AF=0.0298;AMR_AF=0.134;AFR_AF=0.0499;EUR_AF=0.1332;SAS_AF=0.2352;AA=A|||;VT=SNP
2	213171925	rs12468422	G	T	100	PASS	AC=618;AF=0.123403;AN=5008;NS=2504;DP=15056;EAS_AF=0.0298;AMR_AF=0.1311;AFR_AF=0.1165;EUR_AF=0.1252;SAS_AF=0.2219;AA=G|||;VT=SNP
2	213171997	rs12468462	G	A	100	PASS	AC=1017;AF=0.203075;AN=5008;NS=2504;DP=16123;EAS_AF=0.0327;AMR_AF=0.1744;AFR_AF=0.2716;EUR_AF=0.1769;SAS_AF=0.3333;AA=G|||;VT=SNP
2	213172025	rs12468470	G	C	100	PASS	AC=1018;AF=0.203275;AN=5008;NS=2504;DP=16073;EAS_AF=0.0337;AMR_AF=0.1744;AFR_AF=0.2716;EUR_AF=0.1769;SAS_AF=0.3333;AA=G|||;VT=SNP
2	213172276	rs12468487	C	T	100	PASS	AC=650;AF=0.129792;AN=5008;NS=2504;DP=8434;EAS_AF=0.0298;AMR_AF=0.1369;AFR_AF=0.1195;EUR_AF=0.1332;SAS_AF=0.2382;AA=A|||;VT=SNP
2	213172382	rs79507907	C	A	100	PASS	AC=649;AF=0.129593;AN=5008;NS=2504;DP=15088;EAS_AF=0.0298;AMR_AF=0.1369;AFR_AF=0.118;EUR_AF=0.1332;SAS_AF=0.2393;AA=C|||;VT=SNP
2	213172799	rs74436049	G	T	100	PASS	AC=648;AF=0.129393;AN=5008;NS=2504;DP=15037;EAS_AF=0.0298;AMR_AF=0.1369;AFR_AF=0.118;EUR_AF=0.1332;SAS_AF=0.2382;AA=G|||;VT=SNP
2	213172863	rs1505345	T	G	100	PASS	AC=3726;AF=0.74401;AN=5008;NS=2504;DP=16255;EAS_AF=0.8859;AMR_AF=0.8256;AFR_AF=0.5318;EUR_AF=0.8559;SAS_AF=0.7117;AA=G|||;VT=SNP
2	213172891	rs79985135	G	A	100	PASS	AC=761;AF=0.151957;AN=5008;NS=2504;DP=16630;EAS_AF=0.0298;AMR_AF=0.1427;AFR_AF=0.1997;EUR_AF=0.1342;SAS_AF=0.2382;AA=A|||;VT=SNP
2	213172907	rs74861635	G	A	100	PASS	AC=646;AF=0.128994;AN=5008;NS=2504;DP=16917;EAS_AF=0.0298;AMR_AF=0.1369;AFR_AF=0.1165;EUR_AF=0.1332;SAS_AF=0.2382;AA=g|||;VT=SNP
2	213173005	rs80259527	C	T	100	PASS	AC=648;AF=0.129393;AN=5008;NS=2504;DP=17421;EAS_AF=0.0298;AMR_AF=0.1369;AFR_AF=0.118;EUR_AF=0.1332;SAS_AF=0.2382;AA=T|||;VT=SNP
2	213173172	rs16848312	G	A	100	PASS	AC=650;AF=0.129792;AN=5008;NS=2504;DP=17514;EAS_AF=0.0308;AMR_AF=0.1369;AFR_AF=0.118;EUR_AF=0.1332;SAS_AF=0.2393;AA=g|||;VT=SNP
2	213173405	rs76435340	C	T	100	PASS	AC=648;AF=0.129393;AN=5008;NS=2504;DP=18606;EAS_AF=0.0298;AMR_AF=0.1369;AFR_AF=0.118;EUR_AF=0.1332;SAS_AF=0.2382;AA=C|||;VT=SNP
2	213174472	rs12470893	C	T	100	PASS	AC=642;AF=0.128195;AN=5008;NS=2504;DP=15776;EAS_AF=0.0298;AMR_AF=0.1369;AFR_AF=0.1165;EUR_AF=0.1332;SAS_AF=0.2342;AA=C|||;VT=SNP
2	213174758	rs4426476	A	G	100	PASS	AC=3300;AF=0.658946;AN=5008;NS=2504;DP=12838;EAS_AF=0.8839;AMR_AF=0.804;AFR_AF=0.2262;EUR_AF=0.8499;SAS_AF=0.7127;AA=G|||;VT=SNP
2	213174767	rs4347765	G	T	100	PASS	AC=3300;AF=0.658946;AN=5008;NS=2504;DP=12758;EAS_AF=0.8839;AMR_AF=0.804;AFR_AF=0.2262;EUR_AF=0.8499;SAS_AF=0.7127;AA=G|||;VT=SNP
2	213174996	rs55645862	A	G	100	PASS	AC=4713;AF=0.941094;AN=5008;NS=2504;DP=14624;EAS_AF=0.8938;AMR_AF=0.9107;AFR_AF=0.9977;EUR_AF=0.9513;SAS_AF=0.9243;AA=G|||;VT=SNP
2	213176634	rs10932433	C	T	100	PASS	AC=3595;AF=0.717851;AN=5008;NS=2504;DP=18310;EAS_AF=0.8829;AMR_AF=0.8199;AFR_AF=0.4418;EUR_AF=0.8509;SAS_AF=0.7117;AA=T|||;VT=SNP
2	213176982	rs10208528	T	C	100	PASS	AC=4712;AF=0.940895;AN=5008;NS=2504;DP=17363;EAS_AF=0.8948;AMR_AF=0.9107;AFR_AF=0.9977;EUR_AF=0.9503;SAS_AF=0.9233;AA=C|||;VT=SNP
2	213177628	rs10932434	T	C	100	PASS	AC=3725;AF=0.74381;AN=5008;NS=2504;DP=14447;EAS_AF=0.8879;AMR_AF=0.8429;AFR_AF=0.4213;EUR_AF=0.8936;SAS_AF=0.8067;AA=C|||;VT=SNP
2	213177817	rs12475215	C	A	100	PASS	AC=3929;AF=0.784545;AN=5008;NS=2504;DP=14766;EAS_AF=0.8879;AMR_AF=0.8487;AFR_AF=0.5711;EUR_AF=0.8956;SAS_AF=0.8067;AA=A|||;VT=SNP
2	213177839	rs2221461	A	C	100	PASS	AC=3753;AF=0.749401;AN=5008;NS=2504;DP=14702;EAS_AF=0.8879;AMR_AF=0.8473;AFR_AF=0.4395;EUR_AF=0.8946;SAS_AF=0.8067;AA=C|||;VT=SNP
2	213178062	rs1394793	T	G	100	PASS	AC=2521;AF=0.503395;AN=5008;NS=2504;DP=15034;EAS_AF=0.8542;AMR_AF=0.6124;AFR_AF=0.1301;EUR_AF=0.6421;SAS_AF=0.4264;AA=T|||;VT=SNP
2	213178165	rs1394792	C	T	100	PASS	AC=3333;AF=0.665535;AN=5008;NS=2504;DP=14147;EAS_AF=0.8839;AMR_AF=0.8055;AFR_AF=0.2526;EUR_AF=0.8509;SAS_AF=0.7086;AA=T|||;VT=SNP
2	213179163	rs13398000	A	G	100	PASS	AC=3431;AF=0.685104;AN=5008;NS=2504;DP=13980;EAS_AF=0.8849;AMR_AF=0.8055;AFR_AF=0.3222;EUR_AF=0.8509;SAS_AF=0.7137;AA=A|||;VT=SNP
2	213179196	rs146782360	T	C	100	PASS	AC=58;AF=0.0115815;AN=5008;NS=2504;DP=13506;EAS_AF=0.0536;AMR_AF=0;AFR_AF=0.0008;EUR_AF=0;SAS_AF=0.0031;AA=T|||;VT=SNP
2	213179740	rs139196281	T	C	100	PASS	AC=12;AF=0.00239617;AN=5008;NS=2504;DP=15698;EAS_AF=0.0119;AMR_AF=0;AFR_AF=0;EUR_AF=0;SAS_AF=0;AA=T|||;VT=SNP
2	213179749	rs10497970	C	T	100	PASS	AC=777;AF=0.155152;AN=5008;NS=2504;DP=15965;EAS_AF=0.0298;AMR_AF=0.1427;AFR_AF=0.2012;EUR_AF=0.1352;SAS_AF=0.2515;AA=T|||;VT=SNP
2	213179823	rs76822566	A	T	100	PASS	AC=623;AF=0.124401;AN=5008;NS=2504;DP=16255;EAS_AF=0.0298;AMR_AF=0.1268;AFR_AF=0.112;EUR_AF=0.1262;SAS_AF=0.2352;AA=A|||;VT=SNP
2	213179868	rs10804204	T	G	100	PASS	AC=3645;AF=0.727835;AN=5008;NS=2504;DP=15870;EAS_AF=0.7837;AMR_AF=0.7795;AFR_AF=0.4743;EUR_AF=0.8917;SAS_AF=0.8078;AA=T|||;VT=SNP
2	213180078	rs4404216	C	G	100	PASS	AC=3301;AF=0.659145;AN=5008;NS=2504;DP=14499;EAS_AF=0.7778;AMR_AF=0.7464;AFR_AF=0.3396;EUR_AF=0.8489;SAS_AF=0.7117;AA=G|||;VT=SNP
2	213180221	rs4641885	G	C	100	PASS	AC=2429;AF=0.485024;AN=5008;NS=2504;DP=16517;EAS_AF=0.75;AMR_AF=0.5793;AFR_AF=0.1278;EUR_AF=0.675;SAS_AF=0.4325;AA=G|||;VT=SNP
2	213180478	rs79891286	G	A	100	PASS	AC=832;AF=0.166134;AN=5008;NS=2504;DP=16183;EAS_AF=0.0298;AMR_AF=0.1571;AFR_AF=0.1921;EUR_AF=0.165;SAS_AF=0.2791;AA=G|||;VT=SNP
2	213181930	rs78428807	C	A	100	PASS	AC=682;AF=0.136182;AN=5008;NS=2504;DP=16466;EAS_AF=0.0198;AMR_AF=0.1311;AFR_AF=0.171;EUR_AF=0.1252;SAS_AF=0.2239;AA=C|||;VT=SNP
2	213182462	rs10932435	A	G	100	PASS	AC=4560;AF=0.910543;AN=5008;NS=2504;DP=15933;EAS_AF=0.7907;AMR_AF=0.8473;AFR_AF=0.997;EUR_AF=0.9483;SAS_AF=0.9233;AA=G|||;VT=SNP
2	213182583	rs72947355	A	C	100	PASS	AC=1241;AF=0.247804;AN=5008;NS=2504;DP=15608;EAS_AF=0.0327;AMR_AF=0.196;AFR_AF=0.3759;EUR_AF=0.2087;SAS_AF=0.3732;AA=A|||;VT=SNP
2	213182586	rs10932436	T	C	100	PASS	AC=4560;AF=0.910543;AN=5008;NS=2504;DP=15623;EAS_AF=0.7907;AMR_AF=0.8473;AFR_AF=0.997;EUR_AF=0.9483;SAS_AF=0.9233;AA=C|||;VT=SNP
2	213183049	rs117165783	T	C	100	PASS	AC=64;AF=0.0127796;AN=5008;NS=2504;DP=17701;EAS_AF=0.0625;AMR_AF=0;AFR_AF=0;EUR_AF=0;SAS_AF=0.001;AA=T|||;VT=SNP
2	213183696	rs1910866	C	A	100	PASS	AC=3226;AF=0.644169;AN=5008;NS=2504;DP=18814;EAS_AF=0.7788;AMR_AF=0.7406;AFR_AF=0.2867;EUR_AF=0.8469;SAS_AF=0.7117;AA=C|||;VT=SNP
2	213183765	rs4300779	A	G	100	PASS	AC=3227;AF=0.644369;AN=5008;NS=2504;DP=18402;EAS_AF=0.7788;AMR_AF=0.7406;AFR_AF=0.2867;EUR_AF=0.8479;SAS_AF=0.7117;AA=A|||;VT=SNP
2	213183874	rs2888053	G	A	100	PASS	AC=3225;AF=0.64397;AN=5008;NS=2504;DP=20335;EAS_AF=0.7788;AMR_AF=0.7406;AFR_AF=0.2867;EUR_AF=0.8469;SAS_AF=0.7106;AA=G|||;VT=SNP
2	213183891	rs4541205	C	A	100	PASS	AC=3212;AF=0.641374;AN=5008;NS=2504;DP=20298;EAS_AF=0.7788;AMR_AF=0.7392;AFR_AF=0.2776;EUR_AF=0.8469;SAS_AF=0.7106;AA=C|||;VT=SNP
2	213184355	rs16848343	G	A	100	PASS	AC=3189;AF=0.636781;AN=5008;NS=2504;DP=18028;EAS_AF=0.7788;AMR_AF=0.7349;AFR_AF=0.2852;EUR_AF=0.84;SAS_AF=0.6871;AA=G|||;VT=SNP
2	213184768	rs11891107	A	C	100	PASS	AC=4548;AF=0.908147;AN=5008;NS=2504;DP=18912;EAS_AF=0.7897;AMR_AF=0.8444;AFR_AF=0.997;EUR_AF=0.9463;SAS_AF=0.9162;AA=C|||;VT=SNP
2	213184822	rs12694271	C	T	100	PASS	AC=4290;AF=0.856629;AN=5008;NS=2504;DP=18493;EAS_AF=0.7897;AMR_AF=0.8329;AFR_AF=0.8086;EUR_AF=0.9453;SAS_AF=0.9162;AA=T|||;VT=SNP
2	213185208	rs1505364	C	A	100	PASS	AC=4302;AF=0.859026;AN=5008;NS=2504;DP=15561;EAS_AF=0.7897;AMR_AF=0.8329;AFR_AF=0.8177;EUR_AF=0.9453;SAS_AF=0.9162;AA=A|||;VT=SNP
2	213185645	rs4630706	G	A	100	PASS	AC=1865;AF=0.372404;AN=5008;NS=2504;DP=15541;EAS_AF=0.7262;AMR_AF=0.4611;AFR_AF=0.0779;EUR_AF=0.3827;SAS_AF=0.3323;AA=G|||;VT=SNP
2	213185983	rs62182641	C	T	100	PASS	AC=1206;AF=0.240815;AN=5008;NS=2504;DP=16988;EAS_AF=0.0605;AMR_AF=0.2464;AFR_AF=0.1899;EUR_AF=0.4195;SAS_AF=0.3078;AA=c|||;VT=SNP
2	213187203	rs1505346	T	C	100	PASS	AC=4284;AF=0.855431;AN=5008;NS=2504;DP=16230;EAS_AF=0.7956;AMR_AF=0.8314;AFR_AF=0.8003;EUR_AF=0.9453;SAS_AF=0.9162;AA=t|||;VT=SNP
2	213187448	rs75719406	G	A	100	PASS	AC=713;AF=0.142372;AN=5008;NS=2504;DP=15025;EAS_AF=0.0327;AMR_AF=0.134;AFR_AF=0.1672;EUR_AF=0.1322;SAS_AF=0.2382;AA=G|||;VT=SNP
2	213188733	rs905882	C	A	100	PASS	AC=4253;AF=0.849241;AN=5008;NS=2504;DP=18221;EAS_AF=0.7956;AMR_AF=0.83;AFR_AF=0.7806;EUR_AF=0.9443;SAS_AF=0.9131;AA=t|||;VT=SNP
2	213188795	rs12694277	T	C	100	PASS	AC=2944;AF=0.587859;AN=5008;NS=2504;DP=20021;EAS_AF=0.7599;AMR_AF=0.6254;AFR_AF=0.3729;EUR_AF=0.7276;SAS_AF=0.5307;AA=T|||;VT=SNP
2	213189297	rs16775	G	A	100	PASS	AC=4063;AF=0.811302;AN=5008;NS=2504;DP=16771;EAS_AF=0.7946;AMR_AF=0.804;AFR_AF=0.6929;EUR_AF=0.9125;SAS_AF=0.8896;AA=A|||;VT=SNP
2	213189366	rs905879	T	G	100	PASS	AC=3355;AF=0.669928;AN=5008;NS=2504;DP=16766;EAS_AF=0.7649;AMR_AF=0.6657;AFR_AF=0.556;EUR_AF=0.7724;SAS_AF=0.6237;AA=T|||;VT=SNP
2	213189729	rs4673659	A	C	100	PASS	AC=3312;AF=0.661342;AN=5008;NS=2504;DP=15090;EAS_AF=0.7659;AMR_AF=0.6643;AFR_AF=0.525;EUR_AF=0.7714;SAS_AF=0.6227;AA=A|||;VT=SNP
2	213189992	rs183284397	G	A	100	PASS	AC=29;AF=0.00579073;AN=5008;NS=2504;DP=15863;EAS_AF=0.0268;AMR_AF=0;AFR_AF=0;EUR_AF=0;SAS_AF=0.002;AA=G|||;VT=SNP
2	213189994	rs4146051	A	G	100	PASS	AC=4285;AF=0.855631;AN=5008;NS=2504;DP=15876;EAS_AF=0.7937;AMR_AF=0.8343;AFR_AF=0.8011;EUR_AF=0.9443;SAS_AF=0.9172;AA=G|||;VT=SNP
2	213190493	rs7601515	A	G	100	PASS	AC=3399;AF=0.678714;AN=5008;NS=2504;DP=17658;EAS_AF=0.7669;AMR_AF=0.6729;AFR_AF=0.5772;EUR_AF=0.7734;SAS_AF=0.6319;AA=G|||;VT=SNP
2	213191389	rs1505366	T	G	100	PASS	AC=4281;AF=0.854832;AN=5008;NS=2504;DP=17104;EAS_AF=0.8026;AMR_AF=0.8343;AFR_AF=0.7912;EUR_AF=0.9453;SAS_AF=0.9162;AA=G|||;VT=SNP
2	213191560	rs10204020	T	G	100	PASS	AC=3383;AF=0.675519;AN=5008;NS=2504;DP=20242;EAS_AF=0.7778;AMR_AF=0.67;AFR_AF=0.5582;EUR_AF=0.7724;SAS_AF=0.6329;AA=T|||;VT=SNP
2	213191918	rs7562328	G	A	100	PASS	AC=864;AF=0.172524;AN=5008;NS=2504;DP=18322;EAS_AF=0.0198;AMR_AF=0.1614;AFR_AF=0.2133;EUR_AF=0.173;SAS_AF=0.2822;AA=G|||;VT=SNP
2	213192048	rs7562445	G	T	100	PASS	AC=669;AF=0.133586;AN=5008;NS=2504;DP=18353;EAS_AF=0.0198;AMR_AF=0.1297;AFR_AF=0.1641;EUR_AF=0.1252;SAS_AF=0.2209;AA=G|||;VT=SNP
2	213192104	rs7562363	C	T	100	PASS	AC=836;AF=0.166933;AN=5008;NS=2504;DP=18622;EAS_AF=0.0198;AMR_AF=0.1585;AFR_AF=0.2126;EUR_AF=0.164;SAS_AF=0.2658;AA=T|||;VT=SNP
2	213192108	rs35422616	C	T	100	PASS	AC=836;AF=0.166933;AN=5008;NS=2504;DP=18446;EAS_AF=0.0198;AMR_AF=0.1585;AFR_AF=0.2126;EUR_AF=0.164;SAS_AF=0.2658;AA=T|||;VT=SNP
2	213192110	rs7562365	C	A	100	PASS	AC=669;AF=0.133586;AN=5008;NS=2504;DP=18161;EAS_AF=0.0198;AMR_AF=0.1297;AFR_AF=0.1641;EUR_AF=0.1252;SAS_AF=0.2209;AA=C|||;VT=SNP
2	213192198	rs12473610	C	A	100	PASS	AC=785;AF=0.156749;AN=5008;NS=2504;DP=15517;EAS_AF=0.0198;AMR_AF=0.1542;AFR_AF=0.1755;EUR_AF=0.165;SAS_AF=0.2658;AA=C|||;VT=SNP
2	213192268	rs7562782	G	A	100	PASS	AC=3737;AF=0.746206;AN=5008;NS=2504;DP=16038;EAS_AF=0.7817;AMR_AF=0.6916;AFR_AF=0.7852;EUR_AF=0.7843;SAS_AF=0.6564;AA=G|||;VT=SNP
2	213192660	rs1505374	G	A	100	PASS	AC=4437;AF=0.885982;AN=5008;NS=2504;DP=14911;EAS_AF=0.8016;AMR_AF=0.8271;AFR_AF=0.9516;EUR_AF=0.9175;SAS_AF=0.8937;AA=A|||;VT=SNP
2	213193101	rs74951973	C	T	100	PASS	AC=26;AF=0.00519169;AN=5008;NS=2504;DP=17917;EAS_AF=0.0248;AMR_AF=0;AFR_AF=0;EUR_AF=0.001;SAS_AF=0;AA=C|||;VT=SNP
2	213194376	rs182694467	G	C	100	PASS	AC=10;AF=0.00199681;AN=5008;NS=2504;DP=16589;EAS_AF=0.0099;AMR_AF=0;AFR_AF=0;EUR_AF=0;SAS_AF=0;AA=G|||;VT=SNP
2	213194404	rs80038522	T	C	100	PASS	AC=627;AF=0.1252;AN=5008;NS=2504;DP=17644;EAS_AF=0.0248;AMR_AF=0.134;AFR_AF=0.1104;EUR_AF=0.1332;SAS_AF=0.2342;AA=T|||;VT=SNP
2	213194405	rs6719811	G	A	100	PASS	AC=440;AF=0.0878594;AN=5008;NS=2504;DP=17639;EAS_AF=0.0179;AMR_AF=0.0447;AFR_AF=0.1732;EUR_AF=0.0477;SAS_AF=0.1166;AA=G|||;VT=SNP
2	213194909	rs7573383	C	T	100	PASS	AC=4803;AF=0.959065;AN=5008;NS=2504;DP=19525;EAS_AF=0.9137;AMR_AF=0.9236;AFR_AF=0.9985;EUR_AF=0.9871;SAS_AF=0.9489;AA=T|||;VT=SNP
2	213195197	rs2888054	C	T	100	PASS	AC=580;AF=0.115815;AN=5008;NS=2504;DP=16526;EAS_AF=0.0248;AMR_AF=0.1354;AFR_AF=0.087;EUR_AF=0.1272;SAS_AF=0.2229;AA=C|||;VT=SNP
2	213195254	rs10169878	T	C	100	PASS	AC=521;AF=0.104034;AN=5008;NS=2504;DP=16838;EAS_AF=0.0298;AMR_AF=0.0447;AFR_AF=0.23;EUR_AF=0.0557;SAS_AF=0.1022;AA=T|||;VT=SNP
2	213195878	rs10207664	G	A	100	PASS	AC=416;AF=0.0830671;AN=5008;NS=2504;DP=10573;EAS_AF=0.0298;AMR_AF=0.0403;AFR_AF=0.152;EUR_AF=0.0547;SAS_AF=0.1043;AA=G|||;VT=SNP
2	213196045	rs7603579	A	C	100	PASS	AC=4811;AF=0.960663;AN=5008;NS=2504;DP=11655;EAS_AF=0.9157;AMR_AF=0.928;AFR_AF=1;EUR_AF=0.9871;SAS_AF=0.9499;AA=C|||;VT=SNP
2	213196561	rs13029034	G	A	100	PASS	AC=443;AF=0.0884585;AN=5008;NS=2504;DP=16588;EAS_AF=0.0208;AMR_AF=0.0403;AFR_AF=0.18;EUR_AF=0.0547;SAS_AF=0.1033;AA=G|||;VT=SNP
2	213198450	rs79659405	A	G	100	PASS	AC=66;AF=0.0131789;AN=5008;NS=2504;DP=15902;EAS_AF=0.0655;AMR_AF=0;AFR_AF=0;EUR_AF=0;SAS_AF=0;AA=A|||;VT=SNP
2	213200268	rs35768815	A	G	100	PASS	AC=261;AF=0.0521166;AN=5008;NS=2504;DP=16298;EAS_AF=0.0923;AMR_AF=0.013;AFR_AF=0.0061;EUR_AF=0.0328;SAS_AF=0.1207;AA=A|||;VT=SNP
2	213200363	rs6743763	G	A	100	PASS	AC=667;AF=0.133187;AN=5008;NS=2504;DP=15986;EAS_AF=0.0278;AMR_AF=0.1542;AFR_AF=0.1929;EUR_AF=0.1292;SAS_AF=0.1503;AA=G|||;VT=SNP
2	213200855	rs118173824	A	G	100	PASS	AC=10;AF=0.00199681;AN=5008;NS=2504;DP=17014;EAS_AF=0.0099;AMR_AF=0;AFR_AF=0;EUR_AF=0;SAS_AF=0;AA=A|||;VT=SNP
2	213200920	rs1394782	G	A	100	PASS	AC=2962;AF=0.591454;AN=5008;NS=2504;DP=19586;EAS_AF=0.7976;AMR_AF=0.6614;AFR_AF=0.3525;EUR_AF=0.7147;SAS_AF=0.5256;AA=G|||;VT=SNP
2	213201295	rs61696052	G	C	100	PASS	AC=2001;AF=0.399561;AN=5008;NS=2504;DP=19006;EAS_AF=0.7738;AMR_AF=0.5173;AFR_AF=0.0703;EUR_AF=0.4225;SAS_AF=0.3517;AA=G|||;VT=SNP
2	213201642	rs12623803	G	C	100	PASS	AC=2000;AF=0.399361;AN=5008;NS=2504;DP=19555;EAS_AF=0.7728;AMR_AF=0.5173;AFR_AF=0.0703;EUR_AF=0.4225;SAS_AF=0.3517;AA=G|||;VT=SNP
2	213201725	rs1394783	T	C	100	PASS	AC=861;AF=0.171925;AN=5008;NS=2504;DP=20065;EAS_AF=0.0248;AMR_AF=0.1326;AFR_AF=0.211;EUR_AF=0.2932;SAS_AF=0.1738;AA=T|||;VT=SNP
2	213202331	rs72949545	C	G	100	PASS	AC=354;AF=0.0706869;AN=5008;NS=2504;DP=19639;EAS_AF=0.0179;AMR_AF=0.0677;AFR_AF=0.0106;EUR_AF=0.2028;SAS_AF=0.0726;AA=C|||;VT=SNP
2	213203057	rs1505353	C	A	100	PASS	AC=1998;AF=0.398962;AN=5008;NS=2504;DP=17654;EAS_AF=0.7728;AMR_AF=0.5159;AFR_AF=0.0703;EUR_AF=0.4205;SAS_AF=0.3528;AA=C|||;VT=SNP
2	213203096	rs62184063	G	C	100	PASS	AC=449;AF=0.0896565;AN=5008;NS=2504;DP=17794;EAS_AF=0.0248;AMR_AF=0.1398;AFR_AF=0.0658;EUR_AF=0.1133;SAS_AF=0.1288;AA=G|||;VT=SNP
2	213203195	rs10166488	G	A	100	PASS	AC=3830;AF=0.764776;AN=5008;NS=2504;DP=17686;EAS_AF=0.8224;AMR_AF=0.8242;AFR_AF=0.7005;EUR_AF=0.84;SAS_AF=0.6728;AA=A|||;VT=SNP
2	213203661	rs6734768	C	T	100	PASS	AC=3742;AF=0.747204;AN=5008;NS=2504;DP=19719;EAS_AF=0.8224;AMR_AF=0.8112;AFR_AF=0.6407;EUR_AF=0.84;SAS_AF=0.6728;AA=c|||;VT=SNP
2	213203853	rs59096325	C	T	100	PASS	AC=2002;AF=0.39976;AN=5008;NS=2504;DP=17580;EAS_AF=0.7728;AMR_AF=0.5173;AFR_AF=0.0719;EUR_AF=0.4215;SAS_AF=0.3528;AA=C|||;VT=SNP
2	213204574	rs6753945	T	C	100	PASS	AC=1999;AF=0.399161;AN=5008;NS=2504;DP=15437;EAS_AF=0.7728;AMR_AF=0.5173;AFR_AF=0.0696;EUR_AF=0.4215;SAS_AF=0.3528;AA=T|||;VT=SNP
2	213204814	rs1505354	C	T	100	PASS	AC=2961;AF=0.591254;AN=5008;NS=2504;DP=13736;EAS_AF=0.7976;AMR_AF=0.6614;AFR_AF=0.351;EUR_AF=0.7157;SAS_AF=0.5256;AA=C|||;VT=SNP
2	213204955	rs4672645	C	T	100	PASS	AC=1999;AF=0.399161;AN=5008;NS=2504;DP=16129;EAS_AF=0.7728;AMR_AF=0.5173;AFR_AF=0.0696;EUR_AF=0.4215;SAS_AF=0.3528;AA=C|||;VT=SNP
2	213204980	rs1505355	T	C	100	PASS	AC=861;AF=0.171925;AN=5008;NS=2504;DP=16560;EAS_AF=0.0248;AMR_AF=0.1326;AFR_AF=0.2103;EUR_AF=0.2942;SAS_AF=0.1738;AA=T|||;VT=SNP
2	213205001	rs1505356	C	A	100	PASS	AC=2960;AF=0.591054;AN=5008;NS=2504;DP=1894;EAS_AF=0.7976;AMR_AF=0.6599;AFR_AF=0.351;EUR_AF=0.7157;SAS_AF=0.5256;AA=C|||;VT=SNP
2	213205028	rs145542153	T	C	100	PASS	AC=61;AF=0.0121805;AN=5008;NS=2504;DP=7349;EAS_AF=0.0605;AMR_AF=0;AFR_AF=0;EUR_AF=0;SAS_AF=0;AA=T|||;VT=SNP
2	213205047	rs4673661	A	G	100	PASS	AC=3384;AF=0.675719;AN=5008;NS=2504;DP=10753;EAS_AF=0.7966;AMR_AF=0.6859;AFR_AF=0.6369;EUR_AF=0.7266;SAS_AF=0.544;AA=G|||;VT=SNP
2	213205300	rs4672646	C	T	100	PASS	AC=2960;AF=0.591054;AN=5008;NS=2504;DP=17005;EAS_AF=0.7966;AMR_AF=0.6614;AFR_AF=0.3502;EUR_AF=0.7157;SAS_AF=0.5266;AA=c|||;VT=SNP
2	213205375	rs4673662	A	G	100	PASS	AC=2961;AF=0.591254;AN=5008;NS=2504;DP=17878;EAS_AF=0.7976;AMR_AF=0.6614;AFR_AF=0.3502;EUR_AF=0.7157;SAS_AF=0.5266;AA=A|||;VT=SNP
2	213205470	rs117837858	C	T	100	PASS	AC=100;AF=0.0199681;AN=5008;NS=2504;DP=17027;EAS_AF=0.0942;AMR_AF=0;AFR_AF=0;EUR_AF=0.003;SAS_AF=0.002;AA=C|||;VT=SNP
2	213205849	rs1876048	G	A	100	PASS	AC=2914;AF=0.581869;AN=5008;NS=2504;DP=10806;EAS_AF=0.7976;AMR_AF=0.6556;AFR_AF=0.3177;EUR_AF=0.7157;SAS_AF=0.5266;AA=G|||;VT=SNP
2	213206165	rs1995567	T	C	100	PASS	AC=2961;AF=0.591254;AN=5008;NS=2504;DP=12329;EAS_AF=0.7976;AMR_AF=0.6614;AFR_AF=0.3502;EUR_AF=0.7157;SAS_AF=0.5266;AA=C|||;VT=SNP
2	213206302	rs2135157	C	T	100	PASS	AC=2960;AF=0.591054;AN=5008;NS=2504;DP=13600;EAS_AF=0.7976;AMR_AF=0.6614;AFR_AF=0.351;EUR_AF=0.7137;SAS_AF=0.5266;AA=T|||;VT=SNP
2	213206475	rs2135158	A	C	100	PASS	AC=4835;AF=0.965455;AN=5008;NS=2504;DP=16333;EAS_AF=0.9196;AMR_AF=0.9294;AFR_AF=0.9977;EUR_AF=0.9891;SAS_AF=0.9703;AA=C|||;VT=SNP
2	213206488	rs13395316	C	A	100	PASS	AC=938;AF=0.1873;AN=5008;NS=2504;DP=16412;EAS_AF=0.0248;AMR_AF=0.1383;AFR_AF=0.2799;EUR_AF=0.2853;SAS_AF=0.1636;AA=A|||;VT=SNP
2	213206535	rs140541082	C	A	100	PASS	AC=12;AF=0.00239617;AN=5008;NS=2504;DP=16645;EAS_AF=0.0119;AMR_AF=0;AFR_AF=0;EUR_AF=0;SAS_AF=0;AA=C|||;VT=SNP
2	213207137	rs1963633	T	C	100	PASS	AC=4779;AF=0.954273;AN=5008;NS=2504;DP=18047;EAS_AF=0.9196;AMR_AF=0.928;AFR_AF=0.9554;EUR_AF=0.9891;SAS_AF=0.9714;AA=C|||;VT=SNP
2	213207794	rs1027754	T	G	100	PASS	AC=3257;AF=0.650359;AN=5008;NS=2504;DP=18206;EAS_AF=0.7986;AMR_AF=0.6744;AFR_AF=0.5666;EUR_AF=0.7167;SAS_AF=0.5256;AA=T|||;VT=SNP
2	213207921	rs17419211	C	T	100	PASS	AC=1994;AF=0.398163;AN=5008;NS=2504;DP=18232;EAS_AF=0.7728;AMR_AF=0.5159;AFR_AF=0.0681;EUR_AF=0.4205;SAS_AF=0.3517;AA=C|||;VT=SNP
2	213208256	rs6754674	G	T	100	PASS	AC=2572;AF=0.513578;AN=5008;NS=2504;DP=17278;EAS_AF=0.7937;AMR_AF=0.6628;AFR_AF=0.2095;EUR_AF=0.5437;SAS_AF=0.499;AA=G|||;VT=SNP
2	213208814	rs16848395	T	C	100	PASS	AC=13;AF=0.00259585;AN=5008;NS=2504;DP=17029;EAS_AF=0.0129;AMR_AF=0;AFR_AF=0;EUR_AF=0;SAS_AF=0;AA=T|||;VT=SNP
2	213209003	rs12470834	G	A	100	PASS	AC=584;AF=0.116613;AN=5008;NS=2504;DP=17768;EAS_AF=0.0248;AMR_AF=0.147;AFR_AF=0.1422;EUR_AF=0.1252;SAS_AF=0.1462;AA=A|||;VT=SNP
2	213209008	rs12470836	G	A	100	PASS	AC=583;AF=0.116414;AN=5008;NS=2504;DP=17790;EAS_AF=0.0248;AMR_AF=0.1455;AFR_AF=0.1422;EUR_AF=0.1252;SAS_AF=0.1462;AA=A|||;VT=SNP
2	213209325	rs1394784	G	A	100	PASS	AC=2003;AF=0.39996;AN=5008;NS=2504;DP=19482;EAS_AF=0.7728;AMR_AF=0.5159;AFR_AF=0.0681;EUR_AF=0.4205;SAS_AF=0.3609;AA=G|||;VT=SNP
2	213209445	rs117251372	G	T	100	PASS	AC=62;AF=0.0123802;AN=5008;NS=2504;DP=16980;EAS_AF=0.0575;AMR_AF=0;AFR_AF=0;EUR_AF=0;SAS_AF=0.0041;AA=G|||;VT=SNP
2	213209511	rs149925420	A	T	100	PASS	AC=16;AF=0.00319489;AN=5008;NS=2504;DP=15742;EAS_AF=0.0159;AMR_AF=0;AFR_AF=0;EUR_AF=0;SAS_AF=0;AA=A|||;VT=SNP
2	213209659	rs12476049	T	C	100	PASS	AC=583;AF=0.116414;AN=5008;NS=2504;DP=17316;EAS_AF=0.0248;AMR_AF=0.1484;AFR_AF=0.1422;EUR_AF=0.1233;SAS_AF=0.1462;AA=T|||;VT=SNP
2	213209719	rs6704717	G	C	100	PASS	AC=3811;AF=0.760982;AN=5008;NS=2504;DP=15796;EAS_AF=0.8234;AMR_AF=0.8127;AFR_AF=0.6921;EUR_AF=0.84;SAS_AF=0.6718;AA=C|||;VT=SNP
2	213209934	rs113124328	G	A	100	PASS	AC=835;AF=0.166733;AN=5008;NS=2504;DP=11838;EAS_AF=0.0248;AMR_AF=0.1268;AFR_AF=0.2088;EUR_AF=0.2843;SAS_AF=0.1636;AA=G|||;VT=SNP
2	213210229	rs1505357	C	T	100	PASS	AC=2886;AF=0.576278;AN=5008;NS=2504;DP=14559;EAS_AF=0.7937;AMR_AF=0.6844;AFR_AF=0.4266;EUR_AF=0.5557;SAS_AF=0.499;AA=C|||;VT=SNP
2	213210974	rs1394785	G	C	100	PASS	AC=3278;AF=0.654553;AN=5008;NS=2504;DP=15039;EAS_AF=0.7917;AMR_AF=0.6744;AFR_AF=0.5734;EUR_AF=0.7227;SAS_AF=0.5389;AA=C|||;VT=SNP
2	213211067	rs1394786	C	T	100	PASS	AC=4774;AF=0.953275;AN=5008;NS=2504;DP=16028;EAS_AF=0.9157;AMR_AF=0.9265;AFR_AF=0.9554;EUR_AF=0.9891;SAS_AF=0.9714;AA=T|||;VT=SNP
2	213211112	rs1394787	G	A	100	PASS	AC=887;AF=0.177117;AN=5008;NS=2504;DP=15962;EAS_AF=0.0248;AMR_AF=0.1311;AFR_AF=0.2466;EUR_AF=0.2833;SAS_AF=0.1636;AA=A|||;VT=SNP
2	213211349	rs1394788	C	T	100	PASS	AC=3781;AF=0.754992;AN=5008;NS=2504;DP=15620;EAS_AF=0.8185;AMR_AF=0.8141;AFR_AF=0.674;EUR_AF=0.839;SAS_AF=0.6708;AA=T|||;VT=SNP
2	213211407	rs1910861	G	A	100	PASS	AC=2013;AF=0.401957;AN=5008;NS=2504;DP=15140;EAS_AF=0.7669;AMR_AF=0.5216;AFR_AF=0.0696;EUR_AF=0.4304;SAS_AF=0.3609;AA=G|||;VT=SNP
2	213211537	rs16848401	G	C	100	PASS	AC=833;AF=0.166334;AN=5008;NS=2504;DP=16644;EAS_AF=0.0258;AMR_AF=0.1268;AFR_AF=0.2073;EUR_AF=0.2833;SAS_AF=0.1636;AA=G|||;VT=SNP
2	213211583	rs17347397	T	G	100	PASS	AC=355;AF=0.0708866;AN=5008;NS=2504;DP=16946;EAS_AF=0.0179;AMR_AF=0.0677;AFR_AF=0.0144;EUR_AF=0.1998;SAS_AF=0.0716;AA=T|||;VT=SNP
2	213211617	rs4630710	G	A	100	PASS	AC=3729;AF=0.744609;AN=5008;NS=2504;DP=17923;EAS_AF=0.8185;AMR_AF=0.8098;AFR_AF=0.6362;EUR_AF=0.84;SAS_AF=0.6708;AA=A|||;VT=SNP
2	213211754	rs1505358	G	C	100	PASS	AC=4774;AF=0.953275;AN=5008;NS=2504;DP=16984;EAS_AF=0.9157;AMR_AF=0.9265;AFR_AF=0.9554;EUR_AF=0.9891;SAS_AF=0.9714;AA=C|||;VT=SNP
2	213211834	rs1505359	T	C	100	PASS	AC=2078;AF=0.414936;AN=5008;NS=2504;DP=16947;EAS_AF=0.7669;AMR_AF=0.5231;AFR_AF=0.118;EUR_AF=0.4304;SAS_AF=0.3609;AA=T|||;VT=SNP
2	213212130	rs1505360	G	T	100	PASS	AC=2012;AF=0.401757;AN=5008;NS=2504;DP=17446;EAS_AF=0.7669;AMR_AF=0.5216;AFR_AF=0.0696;EUR_AF=0.4294;SAS_AF=0.3609;AA=G|||;VT=SNP
2	213212739	rs142625656	T	C	100	PASS	AC=65;AF=0.0129792;AN=5008;NS=2504;DP=14972;EAS_AF=0.0645;AMR_AF=0;AFR_AF=0;EUR_AF=0;SAS_AF=0;AA=T|||;VT=SNP
2	213213271	rs13414642	T	C	100	PASS	AC=844;AF=0.16853;AN=5008;NS=2504;DP=19146;EAS_AF=0.0248;AMR_AF=0.1326;AFR_AF=0.208;EUR_AF=0.2913;SAS_AF=0.1626;AA=T|||;VT=SNP
2	213213409	rs139623177	G	A	100	PASS	AC=26;AF=0.00519169;AN=5008;NS=2504;DP=17965;EAS_AF=0.0258;AMR_AF=0;AFR_AF=0;EUR_AF=0;SAS_AF=0;AA=G|||;VT=SNP
2	213214124	rs10804205	C	T	100	PASS	AC=2910;AF=0.58107;AN=5008;NS=2504;DP=17983;EAS_AF=0.7946;AMR_AF=0.683;AFR_AF=0.4418;EUR_AF=0.5487;SAS_AF=0.5102;AA=T|||;VT=SNP
2	213214174	rs2371572	C	A	100	PASS	AC=2878;AF=0.574681;AN=5008;NS=2504;DP=18859;EAS_AF=0.7946;AMR_AF=0.6772;AFR_AF=0.4206;EUR_AF=0.5487;SAS_AF=0.5102;AA=A|||;VT=SNP
2	213214189	rs35344361	T	G	100	PASS	AC=2878;AF=0.574681;AN=5008;NS=2504;DP=18848;EAS_AF=0.7946;AMR_AF=0.6787;AFR_AF=0.4198;EUR_AF=0.5487;SAS_AF=0.5102;AA=T|||;VT=SNP
2	213214303	rs2371573	G	A	100	PASS	AC=2526;AF=0.504393;AN=5008;NS=2504;DP=18763;EAS_AF=0.7946;AMR_AF=0.6614;AFR_AF=0.1657;EUR_AF=0.5457;SAS_AF=0.5092;AA=G|||;VT=SNP
2	213214465	rs2135159	C	T	100	PASS	AC=755;AF=0.150759;AN=5008;NS=2504;DP=18273;EAS_AF=0.0962;AMR_AF=0.0821;AFR_AF=0.1846;EUR_AF=0.1292;SAS_AF=0.2321;AA=C|||;VT=SNP
2	213215076	rs1910863	G	A	100	PASS	AC=852;AF=0.170128;AN=5008;NS=2504;DP=17453;EAS_AF=0.0248;AMR_AF=0.1268;AFR_AF=0.2171;EUR_AF=0.2833;SAS_AF=0.1708;AA=G|||;VT=SNP
2	213215895	rs62184064	G	A	100	PASS	AC=447;AF=0.0892572;AN=5008;NS=2504;DP=18472;EAS_AF=0.0238;AMR_AF=0.1369;AFR_AF=0.0658;EUR_AF=0.1153;SAS_AF=0.1278;AA=G|||;VT=SNP
2	213215936	rs1505361	A	G	100	PASS	AC=4824;AF=0.963259;AN=5008;NS=2504;DP=17902;EAS_AF=0.9157;AMR_AF=0.9294;AFR_AF=0.9917;EUR_AF=0.9891;SAS_AF=0.9714;AA=G|||;VT=SNP
2	213216374	rs80332045	G	A	100	PASS	AC=72;AF=0.014377;AN=5008;NS=2504;DP=17068;EAS_AF=0.0397;AMR_AF=0.036;AFR_AF=0;EUR_AF=0.005;SAS_AF=0.002;AA=G|||;VT=SNP
2	213216378	rs10204716	T	C	100	PASS	AC=943;AF=0.188299;AN=5008;NS=2504;DP=17397;EAS_AF=0.0962;AMR_AF=0.1052;AFR_AF=0.2489;EUR_AF=0.1491;SAS_AF=0.3006;AA=T|||;VT=SNP
2	213216431	rs10192514	G	A	100	PASS	AC=727;AF=0.145168;AN=5008;NS=2504;DP=19739;EAS_AF=0.0863;AMR_AF=0.0793;AFR_AF=0.1725;EUR_AF=0.1292;SAS_AF=0.2321;AA=G|||;VT=SNP
2	213216526	rs1505362	A	T	100	PASS	AC=357;AF=0.0712859;AN=5008;NS=2504;DP=18855;EAS_AF=0.0179;AMR_AF=0.0677;AFR_AF=0.0144;EUR_AF=0.2008;SAS_AF=0.0726;AA=A|||;VT=SNP
2	213216871	rs6711842	C	A	100	PASS	AC=450;AF=0.0898562;AN=5008;NS=2504;DP=17973;EAS_AF=0.0248;AMR_AF=0.1369;AFR_AF=0.0651;EUR_AF=0.1163;SAS_AF=0.1299;AA=C|||;VT=SNP
2	213217220	rs1394789	C	A	100	PASS	AC=3109;AF=0.620807;AN=5008;NS=2504;DP=16421;EAS_AF=0.7937;AMR_AF=0.6657;AFR_AF=0.469;EUR_AF=0.7117;SAS_AF=0.5225;AA=C|||;VT=SNP
2	213217272	rs1910864	T	C	100	PASS	AC=3116;AF=0.622204;AN=5008;NS=2504;DP=15901;EAS_AF=0.7986;AMR_AF=0.6657;AFR_AF=0.4697;EUR_AF=0.7117;SAS_AF=0.5235;AA=T|||;VT=SNP
2	213217316	rs1910865	G	T	100	PASS	AC=2014;AF=0.402157;AN=5008;NS=2504;DP=14711;EAS_AF=0.7688;AMR_AF=0.5216;AFR_AF=0.0703;EUR_AF=0.4284;SAS_AF=0.3609;AA=G|||;VT=SNP
2	213217697	rs2888088	G	A	100	PASS	AC=3114;AF=0.621805;AN=5008;NS=2504;DP=16763;EAS_AF=0.7946;AMR_AF=0.6643;AFR_AF=0.472;EUR_AF=0.7117;SAS_AF=0.5235;AA=G|||;VT=SNP
2	213218088	rs1995568	C	T	100	PASS	AC=3243;AF=0.647564;AN=5008;NS=2504;DP=8992;EAS_AF=0.7937;AMR_AF=0.6758;AFR_AF=0.5424;EUR_AF=0.7217;SAS_AF=0.5429;AA=T|||;VT=SNP
2	213218396	rs2062937	C	T	100	PASS	AC=2001;AF=0.399561;AN=5008;NS=2504;DP=14564;EAS_AF=0.7688;AMR_AF=0.5159;AFR_AF=0.0703;EUR_AF=0.4205;SAS_AF=0.3599;AA=C|||;VT=SNP
2	213219281	rs2888089	C	A	100	PASS	AC=3109;AF=0.620807;AN=5008;NS=2504;DP=20613;EAS_AF=0.7937;AMR_AF=0.6643;AFR_AF=0.4697;EUR_AF=0.7117;SAS_AF=0.5225;AA=A|||;VT=SNP
2	213219641	rs1948877	G	A	100	PASS	AC=3244;AF=0.647764;AN=5008;NS=2504;DP=15288;EAS_AF=0.7937;AMR_AF=0.6816;AFR_AF=0.5408;EUR_AF=0.7217;SAS_AF=0.5419;AA=A|||;VT=SNP
2	213219759	rs11891159	A	T	100	PASS	AC=992;AF=0.198083;AN=5008;NS=2504;DP=15290;EAS_AF=0.0873;AMR_AF=0.0994;AFR_AF=0.2958;EUR_AF=0.1511;SAS_AF=0.2986;AA=A|||;VT=SNP
2	213220196	rs182718152	T	G	100	PASS	AC=25;AF=0.00499201;AN=5008;NS=2504;DP=17359;EAS_AF=0.0248;AMR_AF=0;AFR_AF=0;EUR_AF=0;SAS_AF=0;AA=T|||;VT=SNP
2	213220698	rs10932437	G	A	100	PASS	AC=4821;AF=0.96266;AN=5008;NS=2504;DP=16200;EAS_AF=0.9157;AMR_AF=0.928;AFR_AF=0.9917;EUR_AF=0.9891;SAS_AF=0.9693;AA=A|||;VT=SNP
2	213220898	rs1566926	G	A	100	PASS	AC=3103;AF=0.619609;AN=5008;NS=2504;DP=17517;EAS_AF=0.7937;AMR_AF=0.6643;AFR_AF=0.4644;EUR_AF=0.7127;SAS_AF=0.5225;AA=G|||;VT=SNP
2	213221111	rs13018908	T	G	100	PASS	AC=849;AF=0.169529;AN=5008;NS=2504;DP=16826;EAS_AF=0.0972;AMR_AF=0.0836;AFR_AF=0.2496;EUR_AF=0.1312;SAS_AF=0.2362;AA=T|||;VT=SNP
2	213222353	rs11897247	C	T	100	PASS	AC=170;AF=0.0339457;AN=5008;NS=2504;DP=17139;EAS_AF=0.0903;AMR_AF=0.0014;AFR_AF=0.0015;EUR_AF=0.004;SAS_AF=0.0736;AA=C|||;VT=SNP
2	213222397	rs1505363	T	A	100	PASS	AC=2910;AF=0.58107;AN=5008;NS=2504;DP=16910;EAS_AF=0.2133;AMR_AF=0.4712;AFR_AF=0.8767;EUR_AF=0.5726;SAS_AF=0.6472;AA=A|||;VT=SNP
2	213222446	rs17347530	T	C	100	PASS	AC=397;AF=0.0792732;AN=5008;NS=2504;DP=17102;EAS_AF=0.0228;AMR_AF=0.0648;AFR_AF=0.0121;EUR_AF=0.1799;SAS_AF=0.135;AA=C|||;VT=SNP
2	213222556	rs35181450	G	C	100	PASS	AC=414;AF=0.0826677;AN=5008;NS=2504;DP=17690;EAS_AF=0.1002;AMR_AF=0.0231;AFR_AF=0.0825;EUR_AF=0.0338;SAS_AF=0.1575;AA=G|||;VT=SNP
2	213223044	rs13006832	G	A	100	PASS	AC=1190;AF=0.23762;AN=5008;NS=2504;DP=16519;EAS_AF=0.0923;AMR_AF=0.2248;AFR_AF=0.2012;EUR_AF=0.326;SAS_AF=0.3548;AA=A|||;VT=SNP
2	213223091	rs190534068	A	T	100	PASS	AC=217;AF=0.0433307;AN=5008;NS=2504;DP=15695;EAS_AF=0.0387;AMR_AF=0.0879;AFR_AF=0.0144;EUR_AF=0.0417;SAS_AF=0.0573;AA=A|||;VT=SNP
2	213223384	rs10174236	A	T	100	PASS	AC=1626;AF=0.324681;AN=5008;NS=2504;DP=15947;EAS_AF=0.0724;AMR_AF=0.2464;AFR_AF=0.7368;EUR_AF=0.1948;SAS_AF=0.2168;AA=A|||;VT=SNP
2	213223971	rs13383978	T	G	100	PASS	AC=1578;AF=0.315096;AN=5008;NS=2504;DP=12443;EAS_AF=0.0724;AMR_AF=0.245;AFR_AF=0.6982;EUR_AF=0.1978;SAS_AF=0.2178;AA=T|||;VT=SNP
2	213223983	rs13395813	A	C	100	PASS	AC=1578;AF=0.315096;AN=5008;NS=2504;DP=12402;EAS_AF=0.0724;AMR_AF=0.245;AFR_AF=0.6982;EUR_AF=0.1978;SAS_AF=0.2178;AA=A|||;VT=SNP
2	213224540	rs13014726	C	T	100	PASS	AC=682;AF=0.136182;AN=5008;NS=2504;DP=18703;EAS_AF=0.0446;AMR_AF=0.121;AFR_AF=0.0749;EUR_AF=0.2087;SAS_AF=0.2495;AA=C|||;VT=SNP
2	213224859	rs10497971	C	T	100	PASS	AC=686;AF=0.136981;AN=5008;NS=2504;DP=20127;EAS_AF=0.0446;AMR_AF=0.121;AFR_AF=0.0741;EUR_AF=0.2137;SAS_AF=0.2495;AA=C|||;VT=SNP
2	213225296	rs10497972	G	C	100	PASS	AC=938;AF=0.1873;AN=5008;NS=2504;DP=19000;EAS_AF=0.0704;AMR_AF=0.1643;AFR_AF=0.4032;EUR_AF=0.0944;SAS_AF=0.1278;AA=G|||;VT=SNP
2	213225425	rs28623294	G	C	100	PASS	AC=1561;AF=0.311701;AN=5008;NS=2504;DP=17992;EAS_AF=0.0734;AMR_AF=0.2363;AFR_AF=0.6936;EUR_AF=0.1909;SAS_AF=0.2188;AA=C|||;VT=SNP
2	213225704	rs77945488	A	G	100	PASS	AC=960;AF=0.191693;AN=5008;NS=2504;DP=16530;EAS_AF=0.0714;AMR_AF=0.1643;AFR_AF=0.4047;EUR_AF=0.0944;SAS_AF=0.1472;AA=A|||;VT=SNP
2	213226396	rs12478244	G	A	100	PASS	AC=353;AF=0.0704872;AN=5008;NS=2504;DP=18112;EAS_AF=0.0486;AMR_AF=0.1037;AFR_AF=0.0212;EUR_AF=0.1173;SAS_AF=0.0879;AA=G|||;VT=SNP
2	213226544	rs11892564	A	G	100	PASS	AC=1653;AF=0.330072;AN=5008;NS=2504;DP=16194;EAS_AF=0.0734;AMR_AF=0.2406;AFR_AF=0.7337;EUR_AF=0.1909;SAS_AF=0.2556;AA=G|||;VT=SNP
2	213226977	rs17347606	A	C	100	PASS	AC=404;AF=0.0806709;AN=5008;NS=2504;DP=14109;EAS_AF=0.0486;AMR_AF=0.1095;AFR_AF=0.0408;EUR_AF=0.1203;SAS_AF=0.1063;AA=A|||;VT=SNP
2	213227202	rs10211056	C	G	100	PASS	AC=685;AF=0.136781;AN=5008;NS=2504;DP=13899;EAS_AF=0.0446;AMR_AF=0.121;AFR_AF=0.0741;EUR_AF=0.2127;SAS_AF=0.2495;AA=C|||;VT=SNP
2	213227269	rs10176489	T	C	100	PASS	AC=685;AF=0.136781;AN=5008;NS=2504;DP=15316;EAS_AF=0.0446;AMR_AF=0.121;AFR_AF=0.0741;EUR_AF=0.2127;SAS_AF=0.2495;AA=T|||;VT=SNP
2	213227710	rs13384603	C	T	100	PASS	AC=1316;AF=0.26278;AN=5008;NS=2504;DP=11652;EAS_AF=0.0734;AMR_AF=0.2219;AFR_AF=0.5182;EUR_AF=0.1889;SAS_AF=0.2178;AA=T|||;VT=SNP
2	213230641	rs1394798	G	A	100	PASS	AC=2668;AF=0.532748;AN=5008;NS=2504;DP=18835;EAS_AF=0.1548;AMR_AF=0.464;AFR_AF=0.8359;EUR_AF=0.5199;SAS_AF=0.5746;AA=A|||;VT=SNP
2	213230879	rs1394799	A	G	100	PASS	AC=765;AF=0.152756;AN=5008;NS=2504;DP=18083;EAS_AF=0.0704;AMR_AF=0.1542;AFR_AF=0.264;EUR_AF=0.0924;SAS_AF=0.1483;AA=A|||;VT=SNP
2	213231437	rs1394800	G	A	100	PASS	AC=674;AF=0.134585;AN=5008;NS=2504;DP=13785;EAS_AF=0.0347;AMR_AF=0.121;AFR_AF=0.0741;EUR_AF=0.2117;SAS_AF=0.2495;AA=A|||;VT=SNP
2	213231624	rs13031888	G	C	100	PASS	AC=674;AF=0.134585;AN=5008;NS=2504;DP=15156;EAS_AF=0.0347;AMR_AF=0.121;AFR_AF=0.0741;EUR_AF=0.2117;SAS_AF=0.2495;AA=G|||;VT=SNP
2	213231740	rs12694278	T	C	100	PASS	AC=674;AF=0.134585;AN=5008;NS=2504;DP=15235;EAS_AF=0.0347;AMR_AF=0.121;AFR_AF=0.0741;EUR_AF=0.2117;SAS_AF=0.2495;AA=T|||;VT=SNP
2	213231914	rs4465721	T	A	100	PASS	AC=674;AF=0.134585;AN=5008;NS=2504;DP=18050;EAS_AF=0.0347;AMR_AF=0.121;AFR_AF=0.0741;EUR_AF=0.2117;SAS_AF=0.2495;AA=T|||;VT=SNP
2	213233169	rs34416516	G	A	100	PASS	AC=200;AF=0.0399361;AN=5008;NS=2504;DP=20259;EAS_AF=0.0268;AMR_AF=0.0115;AFR_AF=0.0091;EUR_AF=0.0288;SAS_AF=0.1268;AA=G|||;VT=SNP
2	213233631	rs6734836	G	A	100	PASS	AC=2674;AF=0.533946;AN=5008;NS=2504;DP=17922;EAS_AF=0.1558;AMR_AF=0.4654;AFR_AF=0.8404;EUR_AF=0.5189;SAS_AF=0.5736;AA=A|||;VT=SNP
2	213233714	rs12472963	A	C	100	PASS	AC=1839;AF=0.367212;AN=5008;NS=2504;DP=18678;EAS_AF=0.122;AMR_AF=0.3372;AFR_AF=0.6475;EUR_AF=0.3072;SAS_AF=0.3241;AA=A|||;VT=SNP
2	213233739	rs4511675	G	T	100	PASS	AC=1825;AF=0.364417;AN=5008;NS=2504;DP=18613;EAS_AF=0.122;AMR_AF=0.3357;AFR_AF=0.6377;EUR_AF=0.3072;SAS_AF=0.3241;AA=G|||;VT=SNP
2	213234506	rs1566925	T	C	100	PASS	AC=1791;AF=0.357628;AN=5008;NS=2504;DP=15905;EAS_AF=0.122;AMR_AF=0.3343;AFR_AF=0.6135;EUR_AF=0.3072;SAS_AF=0.3231;AA=T|||;VT=SNP
2	213235071	rs2013073	C	T	100	PASS	AC=700;AF=0.139776;AN=5008;NS=2504;DP=17752;EAS_AF=0.0446;AMR_AF=0.121;AFR_AF=0.0741;EUR_AF=0.2127;SAS_AF=0.2648;AA=C|||;VT=SNP
2	213235472	rs140232259	C	G	100	PASS	AC=20;AF=0.00399361;AN=5008;NS=2504;DP=16289;EAS_AF=0.0198;AMR_AF=0;AFR_AF=0;EUR_AF=0;SAS_AF=0;AA=C|||;VT=SNP
2	213235798	rs12104818	C	T	100	PASS	AC=853;AF=0.170327;AN=5008;NS=2504;DP=19017;EAS_AF=0.0446;AMR_AF=0.1282;AFR_AF=0.1853;EUR_AF=0.2127;SAS_AF=0.2658;AA=T|||;VT=SNP
2	213235931	rs12104831	G	A	100	PASS	AC=853;AF=0.170327;AN=5008;NS=2504;DP=18948;EAS_AF=0.0446;AMR_AF=0.1282;AFR_AF=0.1853;EUR_AF=0.2127;SAS_AF=0.2658;AA=A|||;VT=SNP
2	213236480	rs6435700	G	A	100	PASS	AC=933;AF=0.186302;AN=5008;NS=2504;DP=17444;EAS_AF=0.0704;AMR_AF=0.1542;AFR_AF=0.3873;EUR_AF=0.0944;SAS_AF=0.1513;AA=G|||;VT=SNP
2	213236506	rs62184092	T	G	100	PASS	AC=709;AF=0.141573;AN=5008;NS=2504;DP=17405;EAS_AF=0.0446;AMR_AF=0.121;AFR_AF=0.0802;EUR_AF=0.2127;SAS_AF=0.2658;AA=T|||;VT=SNP
2	213237006	rs79136491	C	A	100	PASS	AC=136;AF=0.0271565;AN=5008;NS=2504;DP=18857;EAS_AF=0.0794;AMR_AF=0.0677;AFR_AF=0.0008;EUR_AF=0.007;SAS_AF=0.001;AA=C|||;VT=SNP
2	213237200	rs1847672	G	A	100	PASS	AC=373;AF=0.0744808;AN=5008;NS=2504;DP=17328;EAS_AF=0.0704;AMR_AF=0.0807;AFR_AF=0.149;EUR_AF=0.0149;SAS_AF=0.0348;AA=G|||;VT=SNP
2	213237238	rs1847673	T	C	100	PASS	AC=2743;AF=0.547724;AN=5008;NS=2504;DP=16900;EAS_AF=0.1706;AMR_AF=0.4683;AFR_AF=0.8631;EUR_AF=0.5199;SAS_AF=0.5951;AA=C|||;VT=SNP
2	213237691	rs10205953	A	G	100	PASS	AC=711;AF=0.141973;AN=5008;NS=2504;DP=16947;EAS_AF=0.0446;AMR_AF=0.121;AFR_AF=0.0817;EUR_AF=0.2127;SAS_AF=0.2658;AA=A|||;VT=SNP
2	213237959	rs75311519	G	T	100	PASS	AC=135;AF=0.0269569;AN=5008;NS=2504;DP=16764;EAS_AF=0.0794;AMR_AF=0.0663;AFR_AF=0.0008;EUR_AF=0.007;SAS_AF=0.001;AA=G|||;VT=SNP
2	213238414	rs11682488	C	T	100	PASS	AC=861;AF=0.171925;AN=5008;NS=2504;DP=10389;EAS_AF=0.0446;AMR_AF=0.1297;AFR_AF=0.1906;EUR_AF=0.2127;SAS_AF=0.2658;AA=T|||;VT=SNP
2	213239044	rs34777887	A	T	100	PASS	AC=701;AF=0.139976;AN=5008;NS=2504;DP=12741;EAS_AF=0.0347;AMR_AF=0.121;AFR_AF=0.0817;EUR_AF=0.2127;SAS_AF=0.2658;AA=A|||;VT=SNP
2	213239209	rs186694905	C	T	100	PASS	AC=354;AF=0.0706869;AN=5008;NS=2504;DP=17567;EAS_AF=0.0526;AMR_AF=0.1023;AFR_AF=0.0212;EUR_AF=0.1163;SAS_AF=0.0869;AA=c|||;VT=SNP
2	213239279	rs10186360	C	T	100	PASS	AC=692;AF=0.138179;AN=5008;NS=2504;DP=17312;EAS_AF=0.0347;AMR_AF=0.121;AFR_AF=0.0749;EUR_AF=0.2127;SAS_AF=0.2658;AA=C|||;VT=SNP
2	213239348	rs10186462	C	T	100	PASS	AC=846;AF=0.16893;AN=5008;NS=2504;DP=17230;EAS_AF=0.0347;AMR_AF=0.1282;AFR_AF=0.1876;EUR_AF=0.2127;SAS_AF=0.2658;AA=C|||;VT=SNP
2	213239502	rs1394795	T	C	100	PASS	AC=166;AF=0.033147;AN=5008;NS=2504;DP=17050;EAS_AF=0.0119;AMR_AF=0.0216;AFR_AF=0.0091;EUR_AF=0.0795;SAS_AF=0.0481;AA=T|||;VT=SNP
2	213239549	rs10186681	C	T	100	PASS	AC=846;AF=0.16893;AN=5008;NS=2504;DP=16926;EAS_AF=0.0347;AMR_AF=0.1282;AFR_AF=0.1876;EUR_AF=0.2127;SAS_AF=0.2658;AA=C|||;VT=SNP
2	213239706	rs10165393	A	G	100	PASS	AC=846;AF=0.16893;AN=5008;NS=2504;DP=17478;EAS_AF=0.0347;AMR_AF=0.1282;AFR_AF=0.1876;EUR_AF=0.2127;SAS_AF=0.2658;AA=G|||;VT=SNP
2	213239838	rs10201724	T	A	100	PASS	AC=846;AF=0.16893;AN=5008;NS=2504;DP=16587;EAS_AF=0.0347;AMR_AF=0.1282;AFR_AF=0.1876;EUR_AF=0.2127;SAS_AF=0.2658;AA=A|||;VT=SNP
2	213239858	rs10189506	G	A	100	PASS	AC=846;AF=0.16893;AN=5008;NS=2504;DP=16869;EAS_AF=0.0347;AMR_AF=0.1282;AFR_AF=0.1876;EUR_AF=0.2127;SAS_AF=0.2658;AA=A|||;VT=SNP
2	213240319	rs13016456	T	A	100	PASS	AC=1043;AF=0.208267;AN=5008;NS=2504;DP=18257;EAS_AF=0.0357;AMR_AF=0.1398;AFR_AF=0.3298;EUR_AF=0.2127;SAS_AF=0.2658;AA=A|||;VT=SNP
2	213240535	rs139115907	T	C	100	PASS	AC=24;AF=0.00479233;AN=5008;NS=2504;DP=20481;EAS_AF=0.0228;AMR_AF=0;AFR_AF=0;EUR_AF=0;SAS_AF=0.001;AA=T|||;VT=SNP
2	213240767	rs13034566	T	C	100	PASS	AC=1408;AF=0.28115;AN=5008;NS=2504;DP=20800;EAS_AF=0.0367;AMR_AF=0.2017;AFR_AF=0.4312;EUR_AF=0.3131;SAS_AF=0.3538;AA=C|||;VT=SNP
2	213240821	rs13034755	T	C	100	PASS	AC=853;AF=0.170327;AN=5008;NS=2504;DP=21447;EAS_AF=0.0347;AMR_AF=0.1297;AFR_AF=0.1921;EUR_AF=0.2127;SAS_AF=0.2658;AA=T|||;VT=SNP
2	213241246	rs28373508	T	C	100	PASS	AC=2690;AF=0.537141;AN=5008;NS=2504;DP=19224;EAS_AF=0.1597;AMR_AF=0.464;AFR_AF=0.8351;EUR_AF=0.5189;SAS_AF=0.5941;AA=C|||;VT=SNP
2	213241261	rs35508685	T	C	100	PASS	AC=262;AF=0.0523163;AN=5008;NS=2504;DP=19569;EAS_AF=0.0268;AMR_AF=0.0144;AFR_AF=0.0416;EUR_AF=0.0298;SAS_AF=0.1431;AA=T|||;VT=SNP
2	213241333	rs28510380	G	C	100	PASS	AC=701;AF=0.139976;AN=5008;NS=2504;DP=19210;EAS_AF=0.0347;AMR_AF=0.121;AFR_AF=0.0817;EUR_AF=0.2127;SAS_AF=0.2658;AA=G|||;VT=SNP
2	213241394	rs28529590	T	C	100	PASS	AC=1317;AF=0.262979;AN=5008;NS=2504;DP=17919;EAS_AF=0.123;AMR_AF=0.268;AFR_AF=0.4281;EUR_AF=0.2107;SAS_AF=0.2342;AA=T|||;VT=SNP
2	213241555	rs1505375	T	C	100	PASS	AC=692;AF=0.138179;AN=5008;NS=2504;DP=16272;EAS_AF=0.0347;AMR_AF=0.121;AFR_AF=0.0749;EUR_AF=0.2127;SAS_AF=0.2658;AA=T|||;VT=SNP
2	213242374	rs10932439	G	A	100	PASS	AC=2558;AF=0.510783;AN=5008;NS=2504;DP=15751;EAS_AF=0.1567;AMR_AF=0.4568;AFR_AF=0.7474;EUR_AF=0.5179;SAS_AF=0.5869;AA=A|||;VT=SNP
2	213242684	rs1505373	C	T	100	PASS	AC=2163;AF=0.431909;AN=5008;NS=2504;DP=16310;EAS_AF=0.1567;AMR_AF=0.3977;AFR_AF=0.5976;EUR_AF=0.4304;SAS_AF=0.5174;AA=T|||;VT=SNP
2	213243275	rs60630046	T	C	100	PASS	AC=379;AF=0.0756789;AN=5008;NS=2504;DP=18133;EAS_AF=0.0516;AMR_AF=0.1066;AFR_AF=0.0212;EUR_AF=0.1193;SAS_AF=0.1074;AA=T|||;VT=SNP
2	213243651	rs35880620	G	A	100	PASS	AC=848;AF=0.169329;AN=5008;NS=2504;DP=15538;EAS_AF=0.0347;AMR_AF=0.121;AFR_AF=0.208;EUR_AF=0.1968;SAS_AF=0.2618;AA=A|||;VT=SNP
2	213244076	rs13030181	G	T	100	PASS	AC=848;AF=0.169329;AN=5008;NS=2504;DP=18283;EAS_AF=0.0347;AMR_AF=0.1182;AFR_AF=0.2095;EUR_AF=0.1978;SAS_AF=0.2607;AA=T|||;VT=SNP
2	213244124	rs10185241	C	T	100	PASS	AC=2616;AF=0.522364;AN=5008;NS=2504;DP=16859;EAS_AF=0.1597;AMR_AF=0.4553;AFR_AF=0.7852;EUR_AF=0.5179;SAS_AF=0.593;AA=T|||;VT=SNP
2	213244331	rs76819807	C	T	100	PASS	AC=177;AF=0.0353435;AN=5008;NS=2504;DP=16224;EAS_AF=0.0704;AMR_AF=0.0692;AFR_AF=0.0061;EUR_AF=0.0119;SAS_AF=0.0389;AA=C|||;VT=SNP
2	213244338	rs13030279	A	T	100	PASS	AC=2399;AF=0.479034;AN=5008;NS=2504;DP=16196;EAS_AF=0.1577;AMR_AF=0.3991;AFR_AF=0.7466;EUR_AF=0.4215;SAS_AF=0.5644;AA=T|||;VT=SNP
2	213244666	rs75945325	C	T	100	PASS	AC=177;AF=0.0353435;AN=5008;NS=2504;DP=15436;EAS_AF=0.0704;AMR_AF=0.0692;AFR_AF=0.0061;EUR_AF=0.0119;SAS_AF=0.0389;AA=C|||;VT=SNP
2	213245009	rs9917339	T	A	100	PASS	AC=2574;AF=0.513978;AN=5008;NS=2504;DP=14855;EAS_AF=0.1597;AMR_AF=0.4467;AFR_AF=0.7716;EUR_AF=0.505;SAS_AF=0.5879;AA=A|||;VT=SNP
2	213245395	rs1505352	T	C	100	PASS	AC=671;AF=0.133986;AN=5008;NS=2504;DP=10005;EAS_AF=0.0347;AMR_AF=0.1081;AFR_AF=0.0809;EUR_AF=0.1978;SAS_AF=0.2607;AA=T|||;VT=SNP
2	213245919	rs12994366	G	T	100	PASS	AC=856;AF=0.170927;AN=5008;NS=2504;DP=16485;EAS_AF=0.0446;AMR_AF=0.1182;AFR_AF=0.208;EUR_AF=0.1978;SAS_AF=0.2607;AA=T|||;VT=SNP
2	213246079	rs12994616	G	A	100	PASS	AC=846;AF=0.16893;AN=5008;NS=2504;DP=17789;EAS_AF=0.0347;AMR_AF=0.1182;AFR_AF=0.208;EUR_AF=0.1978;SAS_AF=0.2607;AA=A|||;VT=SNP
2	213247228	rs13027907	T	A	100	PASS	AC=669;AF=0.133586;AN=5008;NS=2504;DP=13221;EAS_AF=0.0446;AMR_AF=0.1081;AFR_AF=0.0734;EUR_AF=0.1968;SAS_AF=0.2597;AA=T|||;VT=SNP
2	213248125	rs34623832	T	C	100	PASS	AC=680;AF=0.135783;AN=5008;NS=2504;DP=17155;EAS_AF=0.0446;AMR_AF=0.1081;AFR_AF=0.0802;EUR_AF=0.1978;SAS_AF=0.2607;AA=T|||;VT=SNP
2	213248130	rs6753466	G	A	100	PASS	AC=2741;AF=0.547324;AN=5008;NS=2504;DP=20671;EAS_AF=0.1667;AMR_AF=0.4683;AFR_AF=0.8722;EUR_AF=0.5179;SAS_AF=0.5869;AA=A|||;VT=SNP
2	213248822	rs1394781	A	G	100	PASS	AC=2749;AF=0.548922;AN=5008;NS=2504;DP=18796;EAS_AF=0.1706;AMR_AF=0.4712;AFR_AF=0.8722;EUR_AF=0.5199;SAS_AF=0.5869;AA=T|||;VT=SNP
2	213249244	rs13015805	A	G	100	PASS	AC=681;AF=0.135982;AN=5008;NS=2504;DP=17334;EAS_AF=0.0446;AMR_AF=0.1081;AFR_AF=0.0817;EUR_AF=0.1968;SAS_AF=0.2607;AA=A|||;VT=SNP
2	213249384	rs13016554	G	A	100	PASS	AC=680;AF=0.135783;AN=5008;NS=2504;DP=14925;EAS_AF=0.0446;AMR_AF=0.1081;AFR_AF=0.0802;EUR_AF=0.1968;SAS_AF=0.2618;AA=A|||;VT=SNP
2	213249549	rs1505351	C	T	100	PASS	AC=682;AF=0.136182;AN=5008;NS=2504;DP=11401;EAS_AF=0.0446;AMR_AF=0.1081;AFR_AF=0.0825;EUR_AF=0.1968;SAS_AF=0.2607;AA=T|||;VT=SNP
2	213250061	rs12477300	G	C	100	PASS	AC=1320;AF=0.263578;AN=5008;NS=2504;DP=16298;EAS_AF=0.124;AMR_AF=0.2622;AFR_AF=0.4304;EUR_AF=0.2117;SAS_AF=0.2362;AA=G|||;VT=SNP
2	213250342	rs1876047	T	C	100	PASS	AC=671;AF=0.133986;AN=5008;NS=2504;DP=15928;EAS_AF=0.0446;AMR_AF=0.1081;AFR_AF=0.0734;EUR_AF=0.1978;SAS_AF=0.2607;AA=T|||;VT=SNP
2	213251204	rs62184101	C	T	100	PASS	AC=865;AF=0.172724;AN=5008;NS=2504;DP=17663;EAS_AF=0.0714;AMR_AF=0.1513;AFR_AF=0.3548;EUR_AF=0.0924;SAS_AF=0.1288;AA=C|||;VT=SNP
2	213251503	rs13019524	T	C	100	PASS	AC=1198;AF=0.239217;AN=5008;NS=2504;DP=17160;EAS_AF=0.0992;AMR_AF=0.2334;AFR_AF=0.1762;EUR_AF=0.3231;SAS_AF=0.3865;AA=C|||;VT=SNP
2	213251585	rs12998688	G	T	100	PASS	AC=700;AF=0.139776;AN=5008;NS=2504;DP=18080;EAS_AF=0.0446;AMR_AF=0.1095;AFR_AF=0.0953;EUR_AF=0.1978;SAS_AF=0.2597;AA=T|||;VT=SNP
2	213252517	rs62184103	T	A	100	PASS	AC=670;AF=0.133786;AN=5008;NS=2504;DP=18916;EAS_AF=0.0446;AMR_AF=0.1081;AFR_AF=0.0734;EUR_AF=0.1978;SAS_AF=0.2597;AA=T|||;VT=SNP
2	213253238	rs6723528	A	T	100	PASS	AC=2009;AF=0.401158;AN=5008;NS=2504;DP=17656;EAS_AF=0.129;AMR_AF=0.3501;AFR_AF=0.7519;EUR_AF=0.3211;SAS_AF=0.3262;AA=T|||;VT=SNP
2	213253406	rs12694279	C	A	100	PASS	AC=2689;AF=0.536941;AN=5008;NS=2504;DP=19626;EAS_AF=0.1706;AMR_AF=0.4597;AFR_AF=0.8351;EUR_AF=0.5189;SAS_AF=0.5849;AA=A|||;VT=SNP
2	213253561	rs13431787	T	A	100	PASS	AC=1934;AF=0.386182;AN=5008;NS=2504;DP=18566;EAS_AF=0.128;AMR_AF=0.3487;AFR_AF=0.6982;EUR_AF=0.3201;SAS_AF=0.3252;AA=T|||;VT=SNP
2	213253930	rs13383860	T	C	100	PASS	AC=1470;AF=0.29353;AN=5008;NS=2504;DP=18312;EAS_AF=0.0744;AMR_AF=0.2291;AFR_AF=0.6233;EUR_AF=0.1948;SAS_AF=0.2209;AA=T|||;VT=SNP
2	213254040	rs6756047	C	T	100	PASS	AC=1921;AF=0.383586;AN=5008;NS=2504;DP=18875;EAS_AF=0.128;AMR_AF=0.3473;AFR_AF=0.6891;EUR_AF=0.3201;SAS_AF=0.3252;AA=C|||;VT=SNP
2	213255417	rs6760554	C	T	100	PASS	AC=2694;AF=0.537939;AN=5008;NS=2504;DP=17510;EAS_AF=0.1617;AMR_AF=0.4582;AFR_AF=0.8442;EUR_AF=0.5209;SAS_AF=0.5859;AA=T|||;VT=SNP
2	213255677	rs74739316	T	C	100	PASS	AC=179;AF=0.0357428;AN=5008;NS=2504;DP=18066;EAS_AF=0.0714;AMR_AF=0.0692;AFR_AF=0.0068;EUR_AF=0.0119;SAS_AF=0.0389;AA=T|||;VT=SNP
2	213256200	rs13004266	T	C	100	PASS	AC=916;AF=0.182907;AN=5008;NS=2504;DP=9243;EAS_AF=0.0337;AMR_AF=0.121;AFR_AF=0.2595;EUR_AF=0.1988;SAS_AF=0.2607;AA=C|||;VT=SNP
2	213257174	rs186615328	A	G	100	PASS	AC=10;AF=0.00199681;AN=5008;NS=2504;DP=17204;EAS_AF=0.0099;AMR_AF=0;AFR_AF=0;EUR_AF=0;SAS_AF=0;AA=A|||;VT=SNP
2	213257899	rs59393864	A	T	100	PASS	AC=518;AF=0.103435;AN=5008;NS=2504;DP=16413;EAS_AF=0.0536;AMR_AF=0.1153;AFR_AF=0.0787;EUR_AF=0.1272;SAS_AF=0.1554;AA=A|||;VT=SNP
2	213258415	rs143402357	C	T	100	PASS	AC=128;AF=0.0255591;AN=5008;NS=2504;DP=15115;EAS_AF=0.0665;AMR_AF=0.0461;AFR_AF=0.0061;EUR_AF=0.003;SAS_AF=0.0184;AA=C|||;VT=SNP
2	213258418	rs2371482	G	A	100	PASS	AC=1600;AF=0.319489;AN=5008;NS=2504;DP=15173;EAS_AF=0.123;AMR_AF=0.3098;AFR_AF=0.4856;EUR_AF=0.3131;SAS_AF=0.3108;AA=A|||;VT=SNP
2	213258622	rs4627509	T	C	100	PASS	AC=672;AF=0.134185;AN=5008;NS=2504;DP=17436;EAS_AF=0.0437;AMR_AF=0.1081;AFR_AF=0.0734;EUR_AF=0.1988;SAS_AF=0.2618;AA=T|||;VT=SNP
2	213259226	rs2135156	C	T	100	PASS	AC=2647;AF=0.528554;AN=5008;NS=2504;DP=14391;EAS_AF=0.1716;AMR_AF=0.4568;AFR_AF=0.798;EUR_AF=0.5209;SAS_AF=0.591;AA=T|||;VT=SNP
2	213259502	rs12469774	T	C	100	PASS	AC=197;AF=0.0393371;AN=5008;NS=2504;DP=17478;EAS_AF=0.0417;AMR_AF=0.0865;AFR_AF=0.0008;EUR_AF=0.0368;SAS_AF=0.0583;AA=T|||;VT=SNP
2	213259857	rs6738011	T	C	100	PASS	AC=671;AF=0.133986;AN=5008;NS=2504;DP=15434;EAS_AF=0.0437;AMR_AF=0.1081;AFR_AF=0.0734;EUR_AF=0.1988;SAS_AF=0.2607;AA=T|||;VT=SNP
2	213260070	rs78537015	A	C	100	PASS	AC=184;AF=0.0367412;AN=5008;NS=2504;DP=11609;EAS_AF=0.0704;AMR_AF=0.0706;AFR_AF=0.0068;EUR_AF=0.0119;SAS_AF=0.044;AA=A|||;VT=SNP
2	213260439	rs62186269	G	A	100	PASS	AC=866;AF=0.172923;AN=5008;NS=2504;DP=15712;EAS_AF=0.0714;AMR_AF=0.1513;AFR_AF=0.3548;EUR_AF=0.0924;SAS_AF=0.1299;AA=G|||;VT=SNP
2	213260485	rs112271765	A	G	100	PASS	AC=884;AF=0.176518;AN=5008;NS=2504;DP=15063;EAS_AF=0.0714;AMR_AF=0.1513;AFR_AF=0.3548;EUR_AF=0.0924;SAS_AF=0.1483;AA=A|||;VT=SNP
2	213260532	rs13007162	G	A	100	PASS	AC=672;AF=0.134185;AN=5008;NS=2504;DP=16788;EAS_AF=0.0446;AMR_AF=0.1081;AFR_AF=0.0734;EUR_AF=0.1988;SAS_AF=0.2607;AA=G|||;VT=SNP
2	213260620	rs1963076	T	C	100	PASS	AC=2650;AF=0.529153;AN=5008;NS=2504;DP=17291;EAS_AF=0.1726;AMR_AF=0.4568;AFR_AF=0.7988;EUR_AF=0.5209;SAS_AF=0.592;AA=t|||;VT=SNP
2	213261279	rs4369808	G	C	100	PASS	AC=2731;AF=0.545327;AN=5008;NS=2504;DP=16436;EAS_AF=0.1726;AMR_AF=0.464;AFR_AF=0.8502;EUR_AF=0.5249;SAS_AF=0.5961;AA=C|||;VT=SNP
2	213261551	rs181706968	C	T	100	PASS	AC=17;AF=0.00339457;AN=5008;NS=2504;DP=14031;EAS_AF=0.0169;AMR_AF=0;AFR_AF=0;EUR_AF=0;SAS_AF=0;AA=C|||;VT=SNP
2	213261808	rs7560905	C	T	100	PASS	AC=2648;AF=0.528754;AN=5008;NS=2504;DP=15354;EAS_AF=0.1726;AMR_AF=0.4539;AFR_AF=0.7988;EUR_AF=0.5209;SAS_AF=0.592;AA=T|||;VT=SNP
2	213262115	rs7575393	T	G	100	PASS	AC=1357;AF=0.270966;AN=5008;NS=2504;DP=15397;EAS_AF=0.126;AMR_AF=0.2579;AFR_AF=0.4425;EUR_AF=0.2107;SAS_AF=0.2597;AA=T|||;VT=SNP
2	213262244	rs78806892	G	C	100	PASS	AC=179;AF=0.0357428;AN=5008;NS=2504;DP=13149;EAS_AF=0.0694;AMR_AF=0.0692;AFR_AF=0.0068;EUR_AF=0.0119;SAS_AF=0.0409;AA=G|||;VT=SNP
2	213262350	rs76907545	A	G	100	PASS	AC=881;AF=0.175919;AN=5008;NS=2504;DP=15204;EAS_AF=0.0704;AMR_AF=0.1499;AFR_AF=0.3563;EUR_AF=0.0924;SAS_AF=0.1452;AA=A|||;VT=SNP
2	213263599	rs7592032	A	T	100	PASS	AC=2574;AF=0.513978;AN=5008;NS=2504;DP=16132;EAS_AF=0.1726;AMR_AF=0.4496;AFR_AF=0.7383;EUR_AF=0.5249;SAS_AF=0.5971;AA=T|||;VT=SNP
2	213263892	rs62186271	T	C	100	PASS	AC=2579;AF=0.514976;AN=5008;NS=2504;DP=12151;EAS_AF=0.1726;AMR_AF=0.451;AFR_AF=0.7405;EUR_AF=0.5258;SAS_AF=0.5971;AA=C|||;VT=SNP
2	213264191	rs78917522	T	G	100	PASS	AC=414;AF=0.0826677;AN=5008;NS=2504;DP=9795;EAS_AF=0.0546;AMR_AF=0.1037;AFR_AF=0.0219;EUR_AF=0.1183;SAS_AF=0.1421;AA=T|||;VT=SNP
2	213264247	rs6718189	C	T	100	PASS	AC=2578;AF=0.514776;AN=5008;NS=2504;DP=6090;EAS_AF=0.1726;AMR_AF=0.4496;AFR_AF=0.7413;EUR_AF=0.5249;SAS_AF=0.5971;AA=T|||;VT=SNP
2	213264697	rs147080690	G	A	100	PASS	AC=94;AF=0.01877;AN=5008;NS=2504;DP=17998;EAS_AF=0.0913;AMR_AF=0;AFR_AF=0;EUR_AF=0;SAS_AF=0.002;AA=G|||;VT=SNP
2	213264873	rs12104709	G	C	100	PASS	AC=1192;AF=0.238019;AN=5008;NS=2504;DP=21269;EAS_AF=0.1081;AMR_AF=0.1801;AFR_AF=0.4236;EUR_AF=0.1223;SAS_AF=0.2812;AA=G|||;VT=SNP
2	213264996	rs12105481	A	C	100	PASS	AC=2578;AF=0.514776;AN=5008;NS=2504;DP=18341;EAS_AF=0.1726;AMR_AF=0.4496;AFR_AF=0.7413;EUR_AF=0.5239;SAS_AF=0.5982;AA=C|||;VT=SNP
2	213269286	rs118171593	G	A	100	PASS	AC=89;AF=0.0177716;AN=5008;NS=2504;DP=20078;EAS_AF=0.0387;AMR_AF=0.0692;AFR_AF=0.0008;EUR_AF=0;SAS_AF=0.001;AA=g|||;VT=SNP
2	213269637	rs111248977	T	C	100	PASS	AC=230;AF=0.0459265;AN=5008;NS=2504;DP=20263;EAS_AF=0.0635;AMR_AF=0.0317;AFR_AF=0.0431;EUR_AF=0.0278;SAS_AF=0.0603;AA=T|||;VT=SNP
2	213269644	rs113579208	A	G	100	PASS	AC=230;AF=0.0459265;AN=5008;NS=2504;DP=20451;EAS_AF=0.0635;AMR_AF=0.0317;AFR_AF=0.0431;EUR_AF=0.0278;SAS_AF=0.0603;AA=G|||;VT=SNP
2	213269660	rs138134225	T	G	100	PASS	AC=230;AF=0.0459265;AN=5008;NS=2504;DP=20645;EAS_AF=0.0635;AMR_AF=0.0317;AFR_AF=0.0431;EUR_AF=0.0278;SAS_AF=0.0603;AA=G|||;VT=SNP
2	213270427	rs1394796	C	T	100	PASS	AC=1143;AF=0.228235;AN=5008;NS=2504;DP=21410;EAS_AF=0.0704;AMR_AF=0.1931;AFR_AF=0.3033;EUR_AF=0.2873;SAS_AF=0.2536;AA=T|||;VT=SNP
2	213270441	rs1394797	T	C	100	PASS	AC=232;AF=0.0463259;AN=5008;NS=2504;DP=21109;EAS_AF=0.0655;AMR_AF=0.0303;AFR_AF=0.0439;EUR_AF=0.0278;SAS_AF=0.0603;AA=T|||;VT=SNP
2	213270590	rs74911002	A	C	100	PASS	AC=420;AF=0.0838658;AN=5008;NS=2504;DP=20389;EAS_AF=0.0437;AMR_AF=0.085;AFR_AF=0.056;EUR_AF=0.1203;SAS_AF=0.1247;AA=A|||;VT=SNP
2	213271459	rs13419353	A	T	100	PASS	AC=2652;AF=0.529553;AN=5008;NS=2504;DP=19941;EAS_AF=0.1567;AMR_AF=0.4553;AFR_AF=0.7958;EUR_AF=0.5447;SAS_AF=0.591;AA=T|||;VT=SNP
2	213272370	rs71422778	T	C	100	PASS	AC=23;AF=0.00459265;AN=5008;NS=2504;DP=14388;EAS_AF=0.0179;AMR_AF=0;AFR_AF=0.0008;EUR_AF=0.004;SAS_AF=0;AA=T|||;VT=SNP
2	213273682	rs16848495	C	T	100	PASS	AC=177;AF=0.0353435;AN=5008;NS=2504;DP=18226;EAS_AF=0.0665;AMR_AF=0.0245;AFR_AF=0.0061;EUR_AF=0.0278;SAS_AF=0.0583;AA=C|||;VT=SNP
2	213273891	rs1283310	A	G	100	PASS	AC=2765;AF=0.552117;AN=5008;NS=2504;DP=16967;EAS_AF=0.1577;AMR_AF=0.4683;AFR_AF=0.8699;EUR_AF=0.5497;SAS_AF=0.591;AA=A|||;VT=SNP
2	213274278	rs10197836	T	C	100	PASS	AC=2666;AF=0.532348;AN=5008;NS=2504;DP=19184;EAS_AF=0.1577;AMR_AF=0.4625;AFR_AF=0.7965;EUR_AF=0.5487;SAS_AF=0.5941;AA=C|||;VT=SNP
2	213274958	rs80019215	A	T	100	PASS	AC=187;AF=0.0373403;AN=5008;NS=2504;DP=16817;EAS_AF=0.0665;AMR_AF=0.0259;AFR_AF=0.0129;EUR_AF=0.0278;SAS_AF=0.0583;AA=A|||;VT=SNP
2	213275113	rs6712295	A	G	100	PASS	AC=842;AF=0.168131;AN=5008;NS=2504;DP=16837;EAS_AF=0.0466;AMR_AF=0.1643;AFR_AF=0.174;EUR_AF=0.2207;SAS_AF=0.2342;AA=A|||;VT=SNP
2	213275232	rs77120845	C	T	100	PASS	AC=70;AF=0.0139776;AN=5008;NS=2504;DP=15796;EAS_AF=0.0119;AMR_AF=0.0591;AFR_AF=0.0008;EUR_AF=0.0129;SAS_AF=0.0031;AA=C|||;VT=SNP
2	213275304	rs10188926	G	A	100	PASS	AC=594;AF=0.11861;AN=5008;NS=2504;DP=15794;EAS_AF=0.0437;AMR_AF=0.098;AFR_AF=0.1664;EUR_AF=0.1093;SAS_AF=0.1554;AA=G|||;VT=SNP
2	213275331	rs6756468	T	C	100	PASS	AC=601;AF=0.120008;AN=5008;NS=2504;DP=16445;EAS_AF=0.0456;AMR_AF=0.098;AFR_AF=0.1657;EUR_AF=0.1113;SAS_AF=0.1595;AA=T|||;VT=SNP
2	213275991	rs16848505	C	G	100	PASS	AC=233;AF=0.0465256;AN=5008;NS=2504;DP=13487;EAS_AF=0.0665;AMR_AF=0.0303;AFR_AF=0.0454;EUR_AF=0.0278;SAS_AF=0.0583;AA=C|||;VT=SNP
2	213276062	rs73062317	A	G	100	PASS	AC=382;AF=0.076278;AN=5008;NS=2504;DP=12961;EAS_AF=0.0665;AMR_AF=0.036;AFR_AF=0.1551;EUR_AF=0.0278;SAS_AF=0.0583;AA=A|||;VT=SNP
2	213277136	rs146448669	A	G	100	PASS	AC=160;AF=0.0319489;AN=5008;NS=2504;DP=18354;EAS_AF=0.0496;AMR_AF=0.0245;AFR_AF=0.0061;EUR_AF=0.0278;SAS_AF=0.0583;AA=A|||;VT=SNP
2	213277649	rs4673664	T	C	100	PASS	AC=2641;AF=0.527356;AN=5008;NS=2504;DP=17796;EAS_AF=0.1419;AMR_AF=0.4611;AFR_AF=0.792;EUR_AF=0.5457;SAS_AF=0.5951;AA=C|||;VT=SNP
2	213279029	rs6757140	C	T	100	PASS	AC=1306;AF=0.260783;AN=5008;NS=2504;DP=16609;EAS_AF=0.0069;AMR_AF=0.2378;AFR_AF=0.3805;EUR_AF=0.3668;SAS_AF=0.2679;AA=T|||;VT=SNP
2	213279126	rs73987400	C	T	100	PASS	AC=554;AF=0.110623;AN=5008;NS=2504;DP=16797;EAS_AF=0.0387;AMR_AF=0.0908;AFR_AF=0.2345;EUR_AF=0.0388;SAS_AF=0.1053;AA=C|||;VT=SNP
2	213279763	rs10181082	A	C	100	PASS	AC=671;AF=0.133986;AN=5008;NS=2504;DP=20532;EAS_AF=0.0456;AMR_AF=0.1009;AFR_AF=0.2201;EUR_AF=0.1113;SAS_AF=0.1554;AA=A|||;VT=SNP
2	213279782	rs16848511	A	G	100	PASS	AC=115;AF=0.0229633;AN=5008;NS=2504;DP=20529;EAS_AF=0.0724;AMR_AF=0.0519;AFR_AF=0.0015;EUR_AF=0;SAS_AF=0.0041;AA=A|||;VT=SNP
2	213280438	rs13388956	T	C	100	PASS	AC=490;AF=0.0978435;AN=5008;NS=2504;DP=15151;EAS_AF=0.0456;AMR_AF=0.0879;AFR_AF=0.09;EUR_AF=0.1093;SAS_AF=0.1575;AA=T|||;VT=SNP
2	213280504	rs13400881	A	C	100	PASS	AC=1291;AF=0.257788;AN=5008;NS=2504;DP=15649;EAS_AF=0.0466;AMR_AF=0.196;AFR_AF=0.4705;EUR_AF=0.2366;SAS_AF=0.2536;AA=C|||;VT=SNP
2	213281310	rs10167244	A	G	100	PASS	AC=1989;AF=0.397165;AN=5008;NS=2504;DP=16180;EAS_AF=0.0516;AMR_AF=0.3444;AFR_AF=0.6014;EUR_AF=0.4801;SAS_AF=0.4294;AA=g|||;VT=SNP
2	213282364	rs10194540	G	C	100	PASS	AC=587;AF=0.117212;AN=5008;NS=2504;DP=18561;EAS_AF=0.0427;AMR_AF=0.098;AFR_AF=0.1619;EUR_AF=0.1103;SAS_AF=0.1544;AA=G|||;VT=SNP
2	213282779	rs13417523	G	A	100	PASS	AC=665;AF=0.132788;AN=5008;NS=2504;DP=16170;EAS_AF=0.0427;AMR_AF=0.1009;AFR_AF=0.2179;EUR_AF=0.1103;SAS_AF=0.1564;AA=G|||;VT=SNP
2	213282888	rs140842355	C	T	100	PASS	AC=17;AF=0.00339457;AN=5008;NS=2504;DP=15932;EAS_AF=0.0159;AMR_AF=0;AFR_AF=0;EUR_AF=0;SAS_AF=0.001;AA=C|||;VT=SNP
2	213282922	rs10197535	G	A	100	PASS	AC=1309;AF=0.261382;AN=5008;NS=2504;DP=15727;EAS_AF=0.0069;AMR_AF=0.2435;AFR_AF=0.3805;EUR_AF=0.3668;SAS_AF=0.2669;AA=A|||;VT=SNP
2	213283190	rs1394780	T	G	100	PASS	AC=957;AF=0.191094;AN=5008;NS=2504;DP=11528;EAS_AF=0.0446;AMR_AF=0.1816;AFR_AF=0.2284;EUR_AF=0.2366;SAS_AF=0.2515;AA=T|||;VT=SNP
2	213283512	rs6435701	A	G	100	PASS	AC=2706;AF=0.540335;AN=5008;NS=2504;DP=12138;EAS_AF=0.1389;AMR_AF=0.4654;AFR_AF=0.8419;EUR_AF=0.5467;SAS_AF=0.593;AA=G|||;VT=SNP
2	213284021	rs13383863	T	G	100	PASS	AC=676;AF=0.134984;AN=5008;NS=2504;DP=19297;EAS_AF=0.0437;AMR_AF=0.1009;AFR_AF=0.2201;EUR_AF=0.1133;SAS_AF=0.1605;AA=G|||;VT=SNP
2	213284411	rs10201067	C	T	100	PASS	AC=2694;AF=0.537939;AN=5008;NS=2504;DP=16002;EAS_AF=0.1389;AMR_AF=0.4539;AFR_AF=0.8654;EUR_AF=0.5199;SAS_AF=0.5849;AA=T|||;VT=SNP
2	213285894	rs73987402	C	T	100	PASS	AC=535;AF=0.106829;AN=5008;NS=2504;DP=18814;EAS_AF=0.0288;AMR_AF=0.0908;AFR_AF=0.23;EUR_AF=0.0378;SAS_AF=0.1033;AA=C|||;VT=SNP
2	213286705	rs76172066	A	G	100	PASS	AC=160;AF=0.0319489;AN=5008;NS=2504;DP=19932;EAS_AF=0.0496;AMR_AF=0.0245;AFR_AF=0.0061;EUR_AF=0.0278;SAS_AF=0.0583;AA=A|||;VT=SNP
2	213287027	rs74754693	G	A	100	PASS	AC=530;AF=0.105831;AN=5008;NS=2504;DP=19065;EAS_AF=0.0288;AMR_AF=0.0908;AFR_AF=0.23;EUR_AF=0.0378;SAS_AF=0.0982;AA=G|||;VT=SNP
2	213287442	rs12617687	A	G	100	PASS	AC=56;AF=0.0111821;AN=5008;NS=2504;DP=16034;EAS_AF=0.0516;AMR_AF=0;AFR_AF=0.0008;EUR_AF=0;SAS_AF=0.0031;AA=A|||;VT=SNP
2	213287494	rs144507763	T	C	100	PASS	AC=43;AF=0.00858626;AN=5008;NS=2504;DP=15958;EAS_AF=0.0397;AMR_AF=0;AFR_AF=0.0008;EUR_AF=0;SAS_AF=0.002;AA=T|||;VT=SNP
2	213287742	rs56041970	T	C	100	PASS	AC=304;AF=0.0607029;AN=5008;NS=2504;DP=16054;EAS_AF=0.0437;AMR_AF=0.0764;AFR_AF=0.0219;EUR_AF=0.1044;SAS_AF=0.0746;AA=T|||;VT=SNP
2	213287978	rs16848525	C	T	100	PASS	AC=170;AF=0.0339457;AN=5008;NS=2504;DP=19019;EAS_AF=0.0486;AMR_AF=0.0259;AFR_AF=0.0136;EUR_AF=0.0278;SAS_AF=0.0583;AA=T|||;VT=SNP
2	213288664	rs13413335	A	C	100	PASS	AC=653;AF=0.130391;AN=5008;NS=2504;DP=15440;EAS_AF=0.0446;AMR_AF=0.0994;AFR_AF=0.2065;EUR_AF=0.1083;SAS_AF=0.1605;AA=A|||;VT=SNP
2	213290086	rs10197215	A	G	100	PASS	AC=650;AF=0.129792;AN=5008;NS=2504;DP=9935;EAS_AF=0.0476;AMR_AF=0.098;AFR_AF=0.1997;EUR_AF=0.1083;SAS_AF=0.1646;AA=-|||;VT=SNP
2	213291199	rs10166403	A	G	100	PASS	AC=815;AF=0.16274;AN=5008;NS=2504;DP=15635;EAS_AF=0.0942;AMR_AF=0.1239;AFR_AF=0.2141;EUR_AF=0.1362;SAS_AF=0.2188;AA=A|||;VT=SNP
2	213291354	rs10202760	T	C	100	PASS	AC=643;AF=0.128395;AN=5008;NS=2504;DP=16486;EAS_AF=0.0446;AMR_AF=0.098;AFR_AF=0.2012;EUR_AF=0.1083;SAS_AF=0.1585;AA=T|||;VT=SNP
2	213292049	rs16848530	T	C	100	PASS	AC=162;AF=0.0323482;AN=5008;NS=2504;DP=20989;EAS_AF=0.0496;AMR_AF=0.0245;AFR_AF=0.0061;EUR_AF=0.0278;SAS_AF=0.0603;AA=T|||;VT=SNP
2	213292130	rs16848535	C	A	100	PASS	AC=576;AF=0.115016;AN=5008;NS=2504;DP=20250;EAS_AF=0.0387;AMR_AF=0.0951;AFR_AF=0.2496;EUR_AF=0.0378;SAS_AF=0.1053;AA=C|||;VT=SNP
2	213292189	rs16848540	T	C	100	PASS	AC=519;AF=0.103634;AN=5008;NS=2504;DP=20687;EAS_AF=0.0387;AMR_AF=0.0922;AFR_AF=0.2073;EUR_AF=0.0378;SAS_AF=0.1063;AA=T|||;VT=SNP
2	213292329	rs13413590	C	T	100	PASS	AC=1073;AF=0.214257;AN=5008;NS=2504;DP=20621;EAS_AF=0.0069;AMR_AF=0.2262;AFR_AF=0.2292;EUR_AF=0.3479;SAS_AF=0.2618;AA=T|||;VT=SNP
2	213292863	rs16848544	T	G	100	PASS	AC=99;AF=0.0197684;AN=5008;NS=2504;DP=16648;EAS_AF=0.0942;AMR_AF=0;AFR_AF=0;EUR_AF=0;SAS_AF=0.0041;AA=T|||;VT=SNP
2	213294557	rs7569142	C	T	100	PASS	AC=1263;AF=0.252196;AN=5008;NS=2504;DP=17393;EAS_AF=0.0565;AMR_AF=0.2565;AFR_AF=0.2557;EUR_AF=0.3748;SAS_AF=0.32;AA=c|||;VT=SNP
2	213295289	rs190600800	C	T	100	PASS	AC=10;AF=0.00199681;AN=5008;NS=2504;DP=15790;EAS_AF=0.0099;AMR_AF=0;AFR_AF=0;EUR_AF=0;SAS_AF=0;AA=C|||;VT=SNP
2	213295686	rs77257332	A	G	100	PASS	AC=485;AF=0.096845;AN=5008;NS=2504;DP=19112;EAS_AF=0.0446;AMR_AF=0.085;AFR_AF=0.0908;EUR_AF=0.1034;SAS_AF=0.1605;AA=A|||;VT=SNP
2	213296501	rs80336430	T	G	100	PASS	AC=157;AF=0.0313498;AN=5008;NS=2504;DP=19621;EAS_AF=0.0754;AMR_AF=0.1066;AFR_AF=0;EUR_AF=0.003;SAS_AF=0.0041;AA=T|||;VT=SNP
2	213296727	rs74605536	C	T	100	PASS	AC=170;AF=0.0339457;AN=5008;NS=2504;DP=18830;EAS_AF=0.0486;AMR_AF=0.0259;AFR_AF=0.0136;EUR_AF=0.0278;SAS_AF=0.0583;AA=C|||;VT=SNP
2	213296863	rs13393577	T	C	100	PASS	AC=564;AF=0.11262;AN=5008;NS=2504;DP=17375;EAS_AF=0.0437;AMR_AF=0.0937;AFR_AF=0.1467;EUR_AF=0.1034;SAS_AF=0.1605;AA=T|||;VT=SNP
2	213297253	rs1505368	G	A	100	PASS	AC=1803;AF=0.360024;AN=5008;NS=2504;DP=16231;EAS_AF=0.0992;AMR_AF=0.3473;AFR_AF=0.3858;EUR_AF=0.4811;SAS_AF=0.4785;AA=A|||;VT=SNP
2	213297594	rs56009971	G	C	100	PASS	AC=254;AF=0.0507188;AN=5008;NS=2504;DP=17389;EAS_AF=0.0139;AMR_AF=0.0231;AFR_AF=0.031;EUR_AF=0.0686;SAS_AF=0.1166;AA=G|||;VT=SNP
2	213297716	rs147341422	T	G	100	PASS	AC=18;AF=0.00359425;AN=5008;NS=2504;DP=18348;EAS_AF=0.0169;AMR_AF=0;AFR_AF=0;EUR_AF=0;SAS_AF=0.001;AA=T|||;VT=SNP
2	213298022	rs16848550	C	T	100	PASS	AC=170;AF=0.0339457;AN=5008;NS=2504;DP=15657;EAS_AF=0.0486;AMR_AF=0.0259;AFR_AF=0.0136;EUR_AF=0.0278;SAS_AF=0.0583;AA=T|||;VT=SNP
2	213298393	rs4106226	G	A	100	PASS	AC=2604;AF=0.519968;AN=5008;NS=2504;DP=15472;EAS_AF=0.1339;AMR_AF=0.4496;AFR_AF=0.8139;EUR_AF=0.5169;SAS_AF=0.5736;AA=A|||;VT=SNP
2	213298790	rs181508060	A	G	100	PASS	AC=54;AF=0.0107827;AN=5008;NS=2504;DP=20132;EAS_AF=0.0149;AMR_AF=0.0533;AFR_AF=0.0015;EUR_AF=0;SAS_AF=0;AA=A|||;VT=SNP
2	213299544	rs16848553	G	T	100	PASS	AC=147;AF=0.029353;AN=5008;NS=2504;DP=18309;EAS_AF=0.0476;AMR_AF=0.0231;AFR_AF=0.0008;EUR_AF=0.0278;SAS_AF=0.0552;AA=G|||;VT=SNP
2	213299707	rs76082431	C	G	100	PASS	AC=109;AF=0.0217652;AN=5008;NS=2504;DP=17585;EAS_AF=0.0278;AMR_AF=0.0144;AFR_AF=0.0061;EUR_AF=0.0278;SAS_AF=0.0358;AA=C|||;VT=SNP
2	213299712	rs13390934	G	A	100	PASS	AC=2207;AF=0.440695;AN=5008;NS=2504;DP=17580;EAS_AF=0.12;AMR_AF=0.3934;AFR_AF=0.7292;EUR_AF=0.4404;SAS_AF=0.4151;AA=A|||;VT=SNP
2	213300321	rs16848556	A	G	100	PASS	AC=149;AF=0.0297524;AN=5008;NS=2504;DP=14942;EAS_AF=0.0496;AMR_AF=0.0231;AFR_AF=0.0008;EUR_AF=0.0268;SAS_AF=0.0562;AA=A|||;VT=SNP
2	213300578	rs73989003	A	G	100	PASS	AC=377;AF=0.0752796;AN=5008;NS=2504;DP=12529;EAS_AF=0.0407;AMR_AF=0.0605;AFR_AF=0.1815;EUR_AF=0.003;SAS_AF=0.0521;AA=A|||;VT=SNP
2	213301267	rs16848564	A	G	100	PASS	AC=152;AF=0.0303514;AN=5008;NS=2504;DP=15574;EAS_AF=0.0506;AMR_AF=0.0231;AFR_AF=0.0008;EUR_AF=0.0268;SAS_AF=0.0583;AA=A|||;VT=SNP
2	213302545	rs146956244	A	G	100	PASS	AC=67;AF=0.0133786;AN=5008;NS=2504;DP=19895;EAS_AF=0.0565;AMR_AF=0.0014;AFR_AF=0.0008;EUR_AF=0.004;SAS_AF=0.0041;AA=A|||;VT=SNP
2	213302626	rs16848571	G	A	100	PASS	AC=206;AF=0.0411342;AN=5008;NS=2504;DP=19933;EAS_AF=0.0496;AMR_AF=0.0259;AFR_AF=0.0424;EUR_AF=0.0268;SAS_AF=0.0562;AA=A|||;VT=SNP
2	213302777	rs74434401	G	T	100	PASS	AC=207;AF=0.0413339;AN=5008;NS=2504;DP=18665;EAS_AF=0.0496;AMR_AF=0.0259;AFR_AF=0.0424;EUR_AF=0.0268;SAS_AF=0.0573;AA=T|||;VT=SNP
2	213302836	rs6760968	A	G	100	PASS	AC=417;AF=0.0832668;AN=5008;NS=2504;DP=18196;EAS_AF=0.0407;AMR_AF=0.0216;AFR_AF=0.2337;EUR_AF=0.003;SAS_AF=0.0501;AA=A|||;VT=SNP
2	213303947	rs1505376	T	C	100	PASS	AC=2048;AF=0.408946;AN=5008;NS=2504;DP=21686;EAS_AF=0.0962;AMR_AF=0.3314;AFR_AF=0.7201;EUR_AF=0.4125;SAS_AF=0.362;AA=C|||;VT=SNP
2	213305143	rs151120104	G	A	100	PASS	AC=24;AF=0.00479233;AN=5008;NS=2504;DP=20547;EAS_AF=0.0238;AMR_AF=0;AFR_AF=0;EUR_AF=0;SAS_AF=0;AA=G|||;VT=SNP
2	213305415	rs76534235	C	T	100	PASS	AC=113;AF=0.0225639;AN=5008;NS=2504;DP=20918;EAS_AF=0.0972;AMR_AF=0.0014;AFR_AF=0.0008;EUR_AF=0.006;SAS_AF=0.0072;AA=C|||;VT=SNP
2	213306252	rs114445780	G	A	100	PASS	AC=147;AF=0.029353;AN=5008;NS=2504;DP=19428;EAS_AF=0.0099;AMR_AF=0.0216;AFR_AF=0.0053;EUR_AF=0.0736;SAS_AF=0.0419;AA=G|||;VT=SNP
2	213306279	rs73079459	C	T	100	PASS	AC=735;AF=0.146765;AN=5008;NS=2504;DP=19159;EAS_AF=0.0496;AMR_AF=0.0648;AFR_AF=0.3941;EUR_AF=0.0437;SAS_AF=0.0767;AA=T|||;VT=SNP
2	213306554	rs114574427	C	T	100	PASS	AC=151;AF=0.0301518;AN=5008;NS=2504;DP=16704;EAS_AF=0.0486;AMR_AF=0.0231;AFR_AF=0.003;EUR_AF=0.0268;SAS_AF=0.0562;AA=T|||;VT=SNP
2	213306680	rs79137849	C	A	100	PASS	AC=153;AF=0.0305511;AN=5008;NS=2504;DP=16739;EAS_AF=0.0496;AMR_AF=0.0231;AFR_AF=0.003;EUR_AF=0.0278;SAS_AF=0.0562;AA=C|||;VT=SNP
2	213306802	rs77865588	C	T	100	PASS	AC=152;AF=0.0303514;AN=5008;NS=2504;DP=14965;EAS_AF=0.0496;AMR_AF=0.0231;AFR_AF=0.003;EUR_AF=0.0268;SAS_AF=0.0562;AA=C|||;VT=SNP
2	213307239	rs117594174	C	T	100	PASS	AC=110;AF=0.0219649;AN=5008;NS=2504;DP=19125;EAS_AF=0.0288;AMR_AF=0.0144;AFR_AF=0.0061;EUR_AF=0.0278;SAS_AF=0.0358;AA=C|||;VT=SNP
2	213308776	rs1847671	T	C	100	PASS	AC=2081;AF=0.415535;AN=5008;NS=2504;DP=22725;EAS_AF=0.0952;AMR_AF=0.3804;AFR_AF=0.7209;EUR_AF=0.4135;SAS_AF=0.3599;AA=C|||;VT=SNP
2	213308966	rs183352392	T	G	100	PASS	AC=6;AF=0.00119808;AN=5008;NS=2504;DP=22900;EAS_AF=0.003;AMR_AF=0;AFR_AF=0;EUR_AF=0.003;SAS_AF=0;AA=T|||;VT=SNP
2	213309373	rs77252450	C	T	100	PASS	AC=154;AF=0.0307508;AN=5008;NS=2504;DP=20638;EAS_AF=0.0496;AMR_AF=0.0231;AFR_AF=0.003;EUR_AF=0.0268;SAS_AF=0.0583;AA=C|||;VT=SNP
2	213310616	rs56009609	T	G	100	PASS	AC=835;AF=0.166733;AN=5008;NS=2504;DP=23033;EAS_AF=0.004;AMR_AF=0.2406;AFR_AF=0.0545;EUR_AF=0.3648;SAS_AF=0.2301;AA=T|||;VT=SNP
2	213310645	rs55992489	G	A	100	PASS	AC=1619;AF=0.323283;AN=5008;NS=2504;DP=22622;EAS_AF=0.0536;AMR_AF=0.3098;AFR_AF=0.4849;EUR_AF=0.4085;SAS_AF=0.3047;AA=A|||;VT=SNP
2	213311546	rs2888091	G	A	100	PASS	AC=436;AF=0.0870607;AN=5008;NS=2504;DP=9170;EAS_AF=0.002;AMR_AF=0.1398;AFR_AF=0.0076;EUR_AF=0.2256;SAS_AF=0.1022;AA=G|||;VT=SNP
2	213311821	rs184414959	C	T	100	PASS	AC=41;AF=0.0081869;AN=5008;NS=2504;DP=13144;EAS_AF=0.0377;AMR_AF=0;AFR_AF=0;EUR_AF=0;SAS_AF=0.0031;AA=C|||;VT=SNP
2	213311973	rs76453247	G	A	100	PASS	AC=152;AF=0.0303514;AN=5008;NS=2504;DP=14213;EAS_AF=0.0496;AMR_AF=0.0231;AFR_AF=0.003;EUR_AF=0.0268;SAS_AF=0.0562;AA=G|||;VT=SNP
2	213312160	rs2047950	T	A	100	PASS	AC=1467;AF=0.292931;AN=5008;NS=2504;DP=16164;EAS_AF=0.004;AMR_AF=0.2867;AFR_AF=0.4811;EUR_AF=0.3817;SAS_AF=0.2495;AA=A|||;VT=SNP
2	213313085	rs2062930	C	A	100	PASS	AC=1622;AF=0.323882;AN=5008;NS=2504;DP=20554;EAS_AF=0.0536;AMR_AF=0.3098;AFR_AF=0.4864;EUR_AF=0.4085;SAS_AF=0.3057;AA=A|||;VT=SNP
2	213313427	rs73079470	G	T	100	PASS	AC=731;AF=0.145966;AN=5008;NS=2504;DP=19011;EAS_AF=0.0496;AMR_AF=0.0648;AFR_AF=0.3926;EUR_AF=0.0437;SAS_AF=0.0746;AA=T|||;VT=SNP
2	213314038	rs12694281	G	A	100	PASS	AC=1468;AF=0.293131;AN=5008;NS=2504;DP=16745;EAS_AF=0.004;AMR_AF=0.2867;AFR_AF=0.4818;EUR_AF=0.3817;SAS_AF=0.2495;AA=A|||;VT=SNP
2	213314225	rs1354617	G	A	100	PASS	AC=1621;AF=0.323682;AN=5008;NS=2504;DP=15511;EAS_AF=0.0546;AMR_AF=0.3098;AFR_AF=0.4849;EUR_AF=0.4085;SAS_AF=0.3057;AA=A|||;VT=SNP
2	213314620	rs1546371	A	G	100	PASS	AC=1469;AF=0.293331;AN=5008;NS=2504;DP=16718;EAS_AF=0.004;AMR_AF=0.2867;AFR_AF=0.4818;EUR_AF=0.3827;SAS_AF=0.2495;AA=G|||;VT=SNP
2	213314899	rs1283312	A	G	100	PASS	AC=4788;AF=0.95607;AN=5008;NS=2504;DP=19302;EAS_AF=0.8075;AMR_AF=0.9726;AFR_AF=0.9977;EUR_AF=1;SAS_AF=0.9959;AA=G|||;VT=SNP
2	213315099	rs6435705	A	G	100	PASS	AC=2280;AF=0.455272;AN=5008;NS=2504;DP=20666;EAS_AF=0.125;AMR_AF=0.3991;AFR_AF=0.7837;EUR_AF=0.4453;SAS_AF=0.4018;AA=G|||;VT=SNP
2	213316034	rs16848583	T	G	100	PASS	AC=531;AF=0.10603;AN=5008;NS=2504;DP=17717;EAS_AF=0.0407;AMR_AF=0.0735;AFR_AF=0.2897;EUR_AF=0.005;SAS_AF=0.0521;AA=T|||;VT=SNP
2	213316169	rs78247957	G	A	100	PASS	AC=114;AF=0.0227636;AN=5008;NS=2504;DP=16701;EAS_AF=0.0298;AMR_AF=0.0144;AFR_AF=0.0061;EUR_AF=0.0278;SAS_AF=0.0389;AA=G|||;VT=SNP
2	213316320	rs73989006	T	G	100	PASS	AC=406;AF=0.0810703;AN=5008;NS=2504;DP=17200;EAS_AF=0.0407;AMR_AF=0.0706;AFR_AF=0.1838;EUR_AF=0.0099;SAS_AF=0.0644;AA=T|||;VT=SNP
2	213316470	rs1505372	T	G	100	PASS	AC=965;AF=0.192692;AN=5008;NS=2504;DP=19139;EAS_AF=0.0546;AMR_AF=0.1888;AFR_AF=0.1989;EUR_AF=0.2972;SAS_AF=0.2219;AA=T|||;VT=SNP
2	213316586	rs17259208	T	C	100	PASS	AC=800;AF=0.159744;AN=5008;NS=2504;DP=17938;EAS_AF=0.0546;AMR_AF=0.1945;AFR_AF=0.0499;EUR_AF=0.3091;SAS_AF=0.2382;AA=T|||;VT=SNP
2	213316592	rs16848584	A	G	100	PASS	AC=484;AF=0.0966454;AN=5008;NS=2504;DP=17864;EAS_AF=0.0407;AMR_AF=0.0793;AFR_AF=0.2368;EUR_AF=0.0109;SAS_AF=0.0654;AA=A|||;VT=SNP
2	213317071	rs6710782	C	A	100	PASS	AC=923;AF=0.184305;AN=5008;NS=2504;DP=15536;EAS_AF=0.0417;AMR_AF=0.2118;AFR_AF=0.3169;EUR_AF=0.1571;SAS_AF=0.1605;AA=C|||;VT=SNP
2	213317246	rs6726147	T	C	100	PASS	AC=1254;AF=0.250399;AN=5008;NS=2504;DP=14374;EAS_AF=0.0962;AMR_AF=0.2565;AFR_AF=0.2988;EUR_AF=0.3042;SAS_AF=0.2843;AA=C|||;VT=SNP
2	213317329	rs6711080	C	T	100	PASS	AC=1813;AF=0.362021;AN=5008;NS=2504;DP=13744;EAS_AF=0.0972;AMR_AF=0.3746;AFR_AF=0.5023;EUR_AF=0.4344;SAS_AF=0.362;AA=C|||;VT=SNP
2	213317830	rs77631836	G	A	100	PASS	AC=112;AF=0.0223642;AN=5008;NS=2504;DP=16721;EAS_AF=0.0288;AMR_AF=0.0144;AFR_AF=0.0053;EUR_AF=0.0278;SAS_AF=0.0389;AA=G|||;VT=SNP
2	213317890	rs11695241	T	A	100	PASS	AC=1047;AF=0.209065;AN=5008;NS=2504;DP=17189;EAS_AF=0.0427;AMR_AF=0.1916;AFR_AF=0.4576;EUR_AF=0.1292;SAS_AF=0.1391;AA=T|||;VT=SNP
2	213318285	rs6715328	G	C	100	PASS	AC=1144;AF=0.228435;AN=5008;NS=2504;DP=17731;EAS_AF=0.0427;AMR_AF=0.2032;AFR_AF=0.5113;EUR_AF=0.1421;SAS_AF=0.1442;AA=C|||;VT=SNP
2	213318593	rs1505369	T	C	100	PASS	AC=1874;AF=0.374201;AN=5008;NS=2504;DP=18135;EAS_AF=0.1002;AMR_AF=0.3689;AFR_AF=0.5688;EUR_AF=0.4115;SAS_AF=0.3589;AA=C|||;VT=SNP
2	213318641	rs974968	A	C	100	PASS	AC=2210;AF=0.441294;AN=5008;NS=2504;DP=16575;EAS_AF=0.129;AMR_AF=0.3934;AFR_AF=0.7352;EUR_AF=0.4423;SAS_AF=0.3988;AA=C|||;VT=SNP
2	213318790	rs1813049	C	T	100	PASS	AC=1106;AF=0.220847;AN=5008;NS=2504;DP=17405;EAS_AF=0.0417;AMR_AF=0.2032;AFR_AF=0.4841;EUR_AF=0.1412;SAS_AF=0.1442;AA=T|||;VT=SNP
2	213319545	rs7570124	C	A	100	PASS	AC=503;AF=0.100439;AN=5008;NS=2504;DP=16802;EAS_AF=0.0407;AMR_AF=0.0793;AFR_AF=0.2511;EUR_AF=0.0109;SAS_AF=0.0654;AA=C|||;VT=SNP
2	213319832	rs16848593	C	T	100	PASS	AC=157;AF=0.0313498;AN=5008;NS=2504;DP=18971;EAS_AF=0.0516;AMR_AF=0.0231;AFR_AF=0.0038;EUR_AF=0.0268;SAS_AF=0.0583;AA=C|||;VT=SNP
2	213320579	rs79932098	G	A	100	PASS	AC=148;AF=0.0295527;AN=5008;NS=2504;DP=12673;EAS_AF=0.0099;AMR_AF=0.0202;AFR_AF=0.0083;EUR_AF=0.0736;SAS_AF=0.0399;AA=G|||;VT=SNP
2	213322877	rs74666130	T	C	100	PASS	AC=243;AF=0.0485224;AN=5008;NS=2504;DP=15051;EAS_AF=0.0526;AMR_AF=0.0548;AFR_AF=0.0045;EUR_AF=0.0656;SAS_AF=0.0818;AA=T|||;VT=SNP
2	213325462	rs2101152	C	G	100	PASS	AC=1308;AF=0.261182;AN=5008;NS=2504;DP=20909;EAS_AF=0.0536;AMR_AF=0.2738;AFR_AF=0.3079;EUR_AF=0.3867;SAS_AF=0.274;AA=A|||;VT=SNP
2	213325706	rs13389790	T	C	100	PASS	AC=1316;AF=0.26278;AN=5008;NS=2504;DP=20918;EAS_AF=0.0585;AMR_AF=0.2738;AFR_AF=0.3079;EUR_AF=0.3867;SAS_AF=0.2771;AA=C|||;VT=SNP
2	213326237	rs139694686	C	T	100	PASS	AC=66;AF=0.0131789;AN=5008;NS=2504;DP=22089;EAS_AF=0.0556;AMR_AF=0.0014;AFR_AF=0.0008;EUR_AF=0.004;SAS_AF=0.0041;AA=C|||;VT=SNP
2	213326583	rs6754927	A	T	100	PASS	AC=120;AF=0.0239617;AN=5008;NS=2504;DP=20847;EAS_AF=0.0308;AMR_AF=0.0144;AFR_AF=0.0053;EUR_AF=0.0298;SAS_AF=0.0429;AA=A|||;VT=SNP
2	213326629	rs1842767	C	G	100	PASS	AC=1769;AF=0.353235;AN=5008;NS=2504;DP=21417;EAS_AF=0.1002;AMR_AF=0.3458;AFR_AF=0.5038;EUR_AF=0.3986;SAS_AF=0.3691;AA=C|||;VT=SNP
2	213327084	rs72935338	C	T	100	PASS	AC=438;AF=0.0874601;AN=5008;NS=2504;DP=18619;EAS_AF=0.002;AMR_AF=0.1398;AFR_AF=0.0076;EUR_AF=0.2276;SAS_AF=0.1022;AA=C|||;VT=SNP
2	213327544	rs11678974	T	C	100	PASS	AC=1740;AF=0.347444;AN=5008;NS=2504;DP=19737;EAS_AF=0.0992;AMR_AF=0.3473;AFR_AF=0.503;EUR_AF=0.3966;SAS_AF=0.3425;AA=C|||;VT=SNP
2	213328155	rs79801235	T	A	100	PASS	AC=507;AF=0.101238;AN=5008;NS=2504;DP=15932;EAS_AF=0.0407;AMR_AF=0.0807;AFR_AF=0.2542;EUR_AF=0.0109;SAS_AF=0.0644;AA=T|||;VT=SNP
2	213328172	rs10166052	C	T	100	PASS	AC=1732;AF=0.345847;AN=5008;NS=2504;DP=16253;EAS_AF=0.0972;AMR_AF=0.3458;AFR_AF=0.503;EUR_AF=0.3966;SAS_AF=0.3374;AA=T|||;VT=SNP
2	213328348	rs2888093	G	A	100	PASS	AC=2749;AF=0.548922;AN=5008;NS=2504;DP=15615;EAS_AF=0.1438;AMR_AF=0.464;AFR_AF=0.9092;EUR_AF=0.5577;SAS_AF=0.5307;AA=A|||;VT=SNP
2	213328452	rs2371575	G	C	100	PASS	AC=1732;AF=0.345847;AN=5008;NS=2504;DP=16563;EAS_AF=0.0972;AMR_AF=0.3473;AFR_AF=0.503;EUR_AF=0.3946;SAS_AF=0.3384;AA=G|||;VT=SNP
2	213328459	rs2371576	A	T	100	PASS	AC=1870;AF=0.373403;AN=5008;NS=2504;DP=16759;EAS_AF=0.0972;AMR_AF=0.3718;AFR_AF=0.5688;EUR_AF=0.4105;SAS_AF=0.3569;AA=T|||;VT=SNP
2	213328749	rs2170529	C	T	100	PASS	AC=1732;AF=0.345847;AN=5008;NS=2504;DP=16642;EAS_AF=0.0972;AMR_AF=0.3458;AFR_AF=0.503;EUR_AF=0.3946;SAS_AF=0.3395;AA=T|||;VT=SNP
2	213328971	rs2128318	C	G	100	PASS	AC=1771;AF=0.353634;AN=5008;NS=2504;DP=16927;EAS_AF=0.0962;AMR_AF=0.3501;AFR_AF=0.5295;EUR_AF=0.3956;SAS_AF=0.3405;AA=G|||;VT=SNP
2	213329172	rs75749972	A	G	100	PASS	AC=113;AF=0.0225639;AN=5008;NS=2504;DP=16079;EAS_AF=0.0298;AMR_AF=0.0144;AFR_AF=0.0053;EUR_AF=0.0278;SAS_AF=0.0389;AA=A|||;VT=SNP
2	213329232	rs2170530	G	A	100	PASS	AC=506;AF=0.101038;AN=5008;NS=2504;DP=16215;EAS_AF=0.0407;AMR_AF=0.0821;AFR_AF=0.2526;EUR_AF=0.0109;SAS_AF=0.0644;AA=G|||;VT=SNP
2	213331173	rs7575120	C	T	100	PASS	AC=1015;AF=0.202676;AN=5008;NS=2504;DP=18392;EAS_AF=0.0546;AMR_AF=0.1643;AFR_AF=0.2995;EUR_AF=0.2555;SAS_AF=0.1973;AA=T|||;VT=SNP
2	213331252	rs78668678	T	C	100	PASS	AC=157;AF=0.0313498;AN=5008;NS=2504;DP=19567;EAS_AF=0.0516;AMR_AF=0.0231;AFR_AF=0.0038;EUR_AF=0.0268;SAS_AF=0.0583;AA=T|||;VT=SNP
2	213331411	rs112599092	T	C	100	PASS	AC=384;AF=0.0766773;AN=5008;NS=2504;DP=21477;EAS_AF=0.0159;AMR_AF=0.062;AFR_AF=0.062;EUR_AF=0.1133;SAS_AF=0.1319;AA=T|||;VT=SNP
2	213331841	rs112919157	G	C	100	PASS	AC=378;AF=0.0754792;AN=5008;NS=2504;DP=20048;EAS_AF=0.0109;AMR_AF=0.0605;AFR_AF=0.062;EUR_AF=0.1133;SAS_AF=0.1319;AA=G|||;VT=SNP
2	213332379	rs2220024	A	G	100	PASS	AC=1669;AF=0.333267;AN=5008;NS=2504;DP=21995;EAS_AF=0.0556;AMR_AF=0.3084;AFR_AF=0.5318;EUR_AF=0.4046;SAS_AF=0.2955;AA=G|||;VT=SNP
2	213332570	rs13430619	C	T	100	PASS	AC=1309;AF=0.261382;AN=5008;NS=2504;DP=20991;EAS_AF=0.0556;AMR_AF=0.2723;AFR_AF=0.3071;EUR_AF=0.3867;SAS_AF=0.2751;AA=C|||;VT=SNP
2	213333243	rs62186293	C	T	100	PASS	AC=932;AF=0.186102;AN=5008;NS=2504;DP=19660;EAS_AF=0.005;AMR_AF=0.2421;AFR_AF=0.143;EUR_AF=0.3618;SAS_AF=0.2106;AA=T|||;VT=SNP
2	213333945	rs11675580	G	T	100	PASS	AC=1085;AF=0.216653;AN=5008;NS=2504;DP=16108;EAS_AF=0.0536;AMR_AF=0.2651;AFR_AF=0.1475;EUR_AF=0.3847;SAS_AF=0.271;AA=T|||;VT=SNP
2	213334085	rs71424497	A	G	100	PASS	AC=19;AF=0.00379393;AN=5008;NS=2504;DP=16639;EAS_AF=0.0149;AMR_AF=0;AFR_AF=0.0008;EUR_AF=0.003;SAS_AF=0;AA=A|||;VT=SNP
2	213334523	rs10168850	C	T	100	PASS	AC=1088;AF=0.217252;AN=5008;NS=2504;DP=17619;EAS_AF=0.0536;AMR_AF=0.2651;AFR_AF=0.1475;EUR_AF=0.3877;SAS_AF=0.271;AA=T|||;VT=SNP
2	213334638	rs10194811	A	T	100	PASS	AC=1093;AF=0.218251;AN=5008;NS=2504;DP=16881;EAS_AF=0.0546;AMR_AF=0.2666;AFR_AF=0.149;EUR_AF=0.3887;SAS_AF=0.271;AA=T|||;VT=SNP
2	213335218	rs73989011	T	C	100	PASS	AC=431;AF=0.0860623;AN=5008;NS=2504;DP=19442;EAS_AF=0.0417;AMR_AF=0.0735;AFR_AF=0.1989;EUR_AF=0.0099;SAS_AF=0.0665;AA=T|||;VT=SNP
2	213336689	rs17325821	C	T	100	PASS	AC=645;AF=0.128794;AN=5008;NS=2504;DP=15014;EAS_AF=0.0526;AMR_AF=0.147;AFR_AF=0.034;EUR_AF=0.2535;SAS_AF=0.1943;AA=C|||;VT=SNP
2	213336816	rs13015808	G	A	100	PASS	AC=646;AF=0.128994;AN=5008;NS=2504;DP=16648;EAS_AF=0.0516;AMR_AF=0.1484;AFR_AF=0.034;EUR_AF=0.2545;SAS_AF=0.1943;AA=G|||;VT=SNP
2	213336977	rs17325842	G	A	100	PASS	AC=1605;AF=0.320487;AN=5008;NS=2504;DP=16404;EAS_AF=0.0942;AMR_AF=0.3487;AFR_AF=0.4054;EUR_AF=0.3976;SAS_AF=0.3395;AA=G|||;VT=SNP
2	213337153	rs73989012	C	T	100	PASS	AC=502;AF=0.10024;AN=5008;NS=2504;DP=16145;EAS_AF=0.0417;AMR_AF=0.0807;AFR_AF=0.2489;EUR_AF=0.0109;SAS_AF=0.0654;AA=c|||;VT=SNP
2	213337307	rs73989013	A	G	100	PASS	AC=512;AF=0.102236;AN=5008;NS=2504;DP=15821;EAS_AF=0.0417;AMR_AF=0.0821;AFR_AF=0.2549;EUR_AF=0.0119;SAS_AF=0.0654;AA=A|||;VT=SNP
2	213337610	rs2860080	A	G	100	PASS	AC=1681;AF=0.335663;AN=5008;NS=2504;DP=14347;EAS_AF=0.0942;AMR_AF=0.3501;AFR_AF=0.4607;EUR_AF=0.3986;SAS_AF=0.3405;AA=G|||;VT=SNP
2	213337709	rs16848624	A	G	100	PASS	AC=126;AF=0.0251597;AN=5008;NS=2504;DP=15104;EAS_AF=0.0327;AMR_AF=0.0144;AFR_AF=0.0061;EUR_AF=0.0318;SAS_AF=0.044;AA=A|||;VT=SNP
2	213338444	rs80350314	T	C	100	PASS	AC=159;AF=0.0317492;AN=5008;NS=2504;DP=15499;EAS_AF=0.0486;AMR_AF=0.0231;AFR_AF=0.0038;EUR_AF=0.0268;SAS_AF=0.0634;AA=T|||;VT=SNP
2	213338664	rs6435706	G	C	100	PASS	AC=505;AF=0.100839;AN=5008;NS=2504;DP=15700;EAS_AF=0.0417;AMR_AF=0.0807;AFR_AF=0.2511;EUR_AF=0.0109;SAS_AF=0.0654;AA=G|||;VT=SNP
2	213338729	rs12620242	T	A	100	PASS	AC=87;AF=0.0173722;AN=5008;NS=2504;DP=15889;EAS_AF=0.0794;AMR_AF=0.0014;AFR_AF=0.0008;EUR_AF=0.003;SAS_AF=0.002;AA=T|||;VT=SNP
2	213338774	rs16848636	A	G	100	PASS	AC=126;AF=0.0251597;AN=5008;NS=2504;DP=15861;EAS_AF=0.0327;AMR_AF=0.0144;AFR_AF=0.0061;EUR_AF=0.0318;SAS_AF=0.044;AA=A|||;VT=SNP
2	213339388	rs140534849	T	C	100	PASS	AC=20;AF=0.00399361;AN=5008;NS=2504;DP=16591;EAS_AF=0.0188;AMR_AF=0.0014;AFR_AF=0;EUR_AF=0;SAS_AF=0;AA=T|||;VT=SNP
2	213341103	rs6723878	G	A	100	PASS	AC=2107;AF=0.420727;AN=5008;NS=2504;DP=17553;EAS_AF=0.1012;AMR_AF=0.3818;AFR_AF=0.736;EUR_AF=0.4125;SAS_AF=0.3599;AA=A|||;VT=SNP
2	213341614	rs985995	C	T	100	PASS	AC=1594;AF=0.318291;AN=5008;NS=2504;DP=17441;EAS_AF=0.0942;AMR_AF=0.255;AFR_AF=0.6944;EUR_AF=0.1839;SAS_AF=0.2239;AA=T|||;VT=SNP
2	213344157	rs6735807	C	A	100	PASS	AC=1674;AF=0.334265;AN=5008;NS=2504;DP=20139;EAS_AF=0.0585;AMR_AF=0.3084;AFR_AF=0.5393;EUR_AF=0.4026;SAS_AF=0.2894;AA=A|||;VT=SNP
2	213344311	rs76369986	C	A	100	PASS	AC=157;AF=0.0313498;AN=5008;NS=2504;DP=19763;EAS_AF=0.0506;AMR_AF=0.0231;AFR_AF=0.0038;EUR_AF=0.0258;SAS_AF=0.0603;AA=C|||;VT=SNP
2	213345437	rs7603379	T	G	100	PASS	AC=585;AF=0.116813;AN=5008;NS=2504;DP=21072;EAS_AF=0.0417;AMR_AF=0.085;AFR_AF=0.3071;EUR_AF=0.0119;SAS_AF=0.0675;AA=T|||;VT=SNP
2	213346757	rs76849460	T	A	100	PASS	AC=198;AF=0.0395367;AN=5008;NS=2504;DP=19295;EAS_AF=0.0516;AMR_AF=0.0231;AFR_AF=0.0038;EUR_AF=0.0258;SAS_AF=0.1012;AA=T|||;VT=SNP
2	213347104	rs1482378	T	G	100	PASS	AC=1093;AF=0.218251;AN=5008;NS=2504;DP=17346;EAS_AF=0.0933;AMR_AF=0.1369;AFR_AF=0.5166;EUR_AF=0.0557;SAS_AF=0.1687;AA=G|||;VT=SNP
2	213348367	rs6752299	C	A	100	PASS	AC=524;AF=0.104633;AN=5008;NS=2504;DP=17417;EAS_AF=0.0496;AMR_AF=0.0533;AFR_AF=0.2088;EUR_AF=0.0427;SAS_AF=0.1207;AA=C|||;VT=SNP
2	213348765	rs77313211	T	C	100	PASS	AC=199;AF=0.0397364;AN=5008;NS=2504;DP=16644;EAS_AF=0.0506;AMR_AF=0.0231;AFR_AF=0.0038;EUR_AF=0.0268;SAS_AF=0.1022;AA=T|||;VT=SNP
2	213349915	rs78592198	C	A	100	PASS	AC=438;AF=0.0874601;AN=5008;NS=2504;DP=18834;EAS_AF=0.0506;AMR_AF=0.0476;AFR_AF=0.1452;EUR_AF=0.0437;SAS_AF=0.1207;AA=C|||;VT=SNP
2	213349916	rs74335062	C	A	100	PASS	AC=438;AF=0.0874601;AN=5008;NS=2504;DP=18820;EAS_AF=0.0506;AMR_AF=0.0476;AFR_AF=0.1452;EUR_AF=0.0437;SAS_AF=0.1207;AA=C|||;VT=SNP
2	213349997	rs16848675	T	C	100	PASS	AC=430;AF=0.0858626;AN=5008;NS=2504;DP=19802;EAS_AF=0.0506;AMR_AF=0.0461;AFR_AF=0.1452;EUR_AF=0.0427;SAS_AF=0.1145;AA=C|||;VT=SNP
2	213350330	rs73063184	T	A	100	PASS	AC=501;AF=0.10004;AN=5008;NS=2504;DP=16703;EAS_AF=0.0506;AMR_AF=0.0519;AFR_AF=0.1914;EUR_AF=0.0427;SAS_AF=0.1207;AA=T|||;VT=SNP
2	213350466	rs74267731	T	C	100	PASS	AC=272;AF=0.0543131;AN=5008;NS=2504;DP=17129;EAS_AF=0.0506;AMR_AF=0.0418;AFR_AF=0.0242;EUR_AF=0.0417;SAS_AF=0.1207;AA=T|||;VT=SNP
2	213350501	rs78132608	T	C	100	PASS	AC=272;AF=0.0543131;AN=5008;NS=2504;DP=17492;EAS_AF=0.0506;AMR_AF=0.0418;AFR_AF=0.0242;EUR_AF=0.0417;SAS_AF=0.1207;AA=T|||;VT=SNP
2	213350702	rs75989563	A	G	100	PASS	AC=462;AF=0.0922524;AN=5008;NS=2504;DP=16387;EAS_AF=0.0506;AMR_AF=0.0504;AFR_AF=0.1498;EUR_AF=0.0447;SAS_AF=0.136;AA=G|||;VT=SNP
2	213351094	rs73063189	G	A	100	PASS	AC=378;AF=0.0754792;AN=5008;NS=2504;DP=16086;EAS_AF=0.0516;AMR_AF=0.0317;AFR_AF=0.1346;EUR_AF=0.0268;SAS_AF=0.1012;AA=A|||;VT=SNP
2	213351908	rs73067074	C	T	100	PASS	AC=445;AF=0.0888578;AN=5008;NS=2504;DP=13858;EAS_AF=0.0506;AMR_AF=0.049;AFR_AF=0.1505;EUR_AF=0.0427;SAS_AF=0.1207;AA=C|||;VT=SNP
2	213351920	rs79057066	A	G	100	PASS	AC=273;AF=0.0545128;AN=5008;NS=2504;DP=13824;EAS_AF=0.0506;AMR_AF=0.0418;AFR_AF=0.0242;EUR_AF=0.0427;SAS_AF=0.1207;AA=A|||;VT=SNP
2	213352200	rs79679558	A	G	100	PASS	AC=272;AF=0.0543131;AN=5008;NS=2504;DP=15079;EAS_AF=0.0506;AMR_AF=0.0418;AFR_AF=0.0242;EUR_AF=0.0427;SAS_AF=0.1196;AA=A|||;VT=SNP
2	213352506	rs146095872	G	T	100	PASS	AC=47;AF=0.00938498;AN=5008;NS=2504;DP=12708;EAS_AF=0.002;AMR_AF=0.013;AFR_AF=0;EUR_AF=0.0288;SAS_AF=0.0072;AA=G|||;VT=SNP
2	213353354	rs78099227	A	C	100	PASS	AC=198;AF=0.0395367;AN=5008;NS=2504;DP=18862;EAS_AF=0.0506;AMR_AF=0.0231;AFR_AF=0.0038;EUR_AF=0.0268;SAS_AF=0.1012;AA=A|||;VT=SNP
2	213355890	rs2054617	T	C	100	PASS	AC=2722;AF=0.54353;AN=5008;NS=2504;DP=16563;EAS_AF=0.1419;AMR_AF=0.4654;AFR_AF=0.8601;EUR_AF=0.5567;SAS_AF=0.5716;AA=C|||;VT=SNP
2	213356335	rs10206719	C	T	100	PASS	AC=1615;AF=0.322484;AN=5008;NS=2504;DP=17044;EAS_AF=0.0942;AMR_AF=0.255;AFR_AF=0.6876;EUR_AF=0.1789;SAS_AF=0.2597;AA=T|||;VT=SNP
2	213359294	rs77407292	A	T	100	PASS	AC=204;AF=0.0407348;AN=5008;NS=2504;DP=16489;EAS_AF=0.0506;AMR_AF=0.0245;AFR_AF=0.0083;EUR_AF=0.0258;SAS_AF=0.1012;AA=A|||;VT=SNP
2	213359754	rs75864780	T	C	100	PASS	AC=204;AF=0.0407348;AN=5008;NS=2504;DP=17392;EAS_AF=0.0506;AMR_AF=0.0245;AFR_AF=0.0083;EUR_AF=0.0258;SAS_AF=0.1012;AA=T|||;VT=SNP
2	213360073	rs9283525	G	T	100	PASS	AC=865;AF=0.172724;AN=5008;NS=2504;DP=18432;EAS_AF=0.0506;AMR_AF=0.1527;AFR_AF=0.2897;EUR_AF=0.1521;SAS_AF=0.1759;AA=T|||;VT=SNP
2	213360845	rs76488243	G	T	100	PASS	AC=197;AF=0.0393371;AN=5008;NS=2504;DP=16306;EAS_AF=0.0506;AMR_AF=0.0231;AFR_AF=0.0038;EUR_AF=0.0258;SAS_AF=0.1012;AA=G|||;VT=SNP
2	213360960	rs79664121	C	T	100	PASS	AC=198;AF=0.0395367;AN=5008;NS=2504;DP=17075;EAS_AF=0.0506;AMR_AF=0.0231;AFR_AF=0.0038;EUR_AF=0.0258;SAS_AF=0.1022;AA=C|||;VT=SNP
2	213361634	rs74690816	T	C	100	PASS	AC=404;AF=0.0806709;AN=5008;NS=2504;DP=14620;EAS_AF=0.0109;AMR_AF=0.0692;AFR_AF=0.0643;EUR_AF=0.1272;SAS_AF=0.135;AA=T|||;VT=SNP
2	213362681	rs11894208	A	T	100	PASS	AC=1500;AF=0.299521;AN=5008;NS=2504;DP=18168;EAS_AF=0.0873;AMR_AF=0.2911;AFR_AF=0.3396;EUR_AF=0.4135;SAS_AF=0.3528;AA=T|||;VT=SNP
2	213364056	rs77159266	G	A	100	PASS	AC=376;AF=0.0750799;AN=5008;NS=2504;DP=13755;EAS_AF=0.0109;AMR_AF=0.0605;AFR_AF=0.0635;EUR_AF=0.1113;SAS_AF=0.1299;AA=G|||;VT=SNP
2	213366206	rs143956961	C	G	100	PASS	AC=23;AF=0.00459265;AN=5008;NS=2504;DP=17085;EAS_AF=0.0228;AMR_AF=0;AFR_AF=0;EUR_AF=0;SAS_AF=0;AA=C|||;VT=SNP
2	213367273	rs10178687	G	A	100	PASS	AC=800;AF=0.159744;AN=5008;NS=2504;DP=16059;EAS_AF=0.0506;AMR_AF=0.1484;AFR_AF=0.2451;EUR_AF=0.1521;SAS_AF=0.1728;AA=G|||;VT=SNP
2	213369976	rs148156033	A	G	100	PASS	AC=195;AF=0.0389377;AN=5008;NS=2504;DP=17170;EAS_AF=0.0496;AMR_AF=0.0231;AFR_AF=0.0038;EUR_AF=0.0268;SAS_AF=0.0992;AA=A|||;VT=SNP
2	213370715	rs74501745	C	T	100	PASS	AC=413;AF=0.0824681;AN=5008;NS=2504;DP=18139;EAS_AF=0.0506;AMR_AF=0.0389;AFR_AF=0.1528;EUR_AF=0.0308;SAS_AF=0.1043;AA=T|||;VT=SNP
2	213371236	rs7574330	G	A	100	PASS	AC=680;AF=0.135783;AN=5008;NS=2504;DP=16423;EAS_AF=0.0506;AMR_AF=0.1427;AFR_AF=0.1581;EUR_AF=0.1511;SAS_AF=0.1728;AA=A|||;VT=SNP
2	213371607	rs75114964	C	A	100	PASS	AC=194;AF=0.038738;AN=5008;NS=2504;DP=20125;EAS_AF=0.0506;AMR_AF=0.0231;AFR_AF=0.0038;EUR_AF=0.0258;SAS_AF=0.0982;AA=C|||;VT=SNP
2	213372353	rs74267733	A	G	100	PASS	AC=754;AF=0.150559;AN=5008;NS=2504;DP=17275;EAS_AF=0.0516;AMR_AF=0.1614;AFR_AF=0.1755;EUR_AF=0.168;SAS_AF=0.1933;AA=G|||;VT=SNP
2	213372988	rs10180614	C	T	100	PASS	AC=677;AF=0.135184;AN=5008;NS=2504;DP=16383;EAS_AF=0.0496;AMR_AF=0.1427;AFR_AF=0.1581;EUR_AF=0.1511;SAS_AF=0.1708;AA=T|||;VT=SNP
2	213373484	rs1384290	C	A	100	PASS	AC=622;AF=0.124201;AN=5008;NS=2504;DP=16522;EAS_AF=0.0496;AMR_AF=0.1398;AFR_AF=0.1165;EUR_AF=0.1511;SAS_AF=0.1728;AA=A|||;VT=SNP
2	213373521	rs1384291	C	T	100	PASS	AC=679;AF=0.135583;AN=5008;NS=2504;DP=16583;EAS_AF=0.0496;AMR_AF=0.1427;AFR_AF=0.1581;EUR_AF=0.1511;SAS_AF=0.1728;AA=T|||;VT=SNP
2	213374508	rs10207963	A	G	100	PASS	AC=763;AF=0.152356;AN=5008;NS=2504;DP=13593;EAS_AF=0.0417;AMR_AF=0.1052;AFR_AF=0.4047;EUR_AF=0.0268;SAS_AF=0.0879;AA=A|||;VT=SNP
2	213375739	rs78708581	T	C	100	PASS	AC=214;AF=0.0427316;AN=5008;NS=2504;DP=17123;EAS_AF=0.0675;AMR_AF=0.0231;AFR_AF=0.0038;EUR_AF=0.0268;SAS_AF=0.1002;AA=T|||;VT=SNP
2	213375866	rs16848730	A	G	100	PASS	AC=216;AF=0.043131;AN=5008;NS=2504;DP=16939;EAS_AF=0.0694;AMR_AF=0.0231;AFR_AF=0.0038;EUR_AF=0.0268;SAS_AF=0.1002;AA=A|||;VT=SNP
2	213375878	rs139159167	T	C	100	PASS	AC=58;AF=0.0115815;AN=5008;NS=2504;DP=17319;EAS_AF=0.0556;AMR_AF=0;AFR_AF=0;EUR_AF=0;SAS_AF=0.002;AA=T|||;VT=SNP
2	213376302	rs7593163	G	C	100	PASS	AC=461;AF=0.0920527;AN=5008;NS=2504;DP=18331;EAS_AF=0.0417;AMR_AF=0.0793;AFR_AF=0.2179;EUR_AF=0.0109;SAS_AF=0.0665;AA=G|||;VT=SNP
2	213377025	rs75873133	T	C	100	PASS	AC=217;AF=0.0433307;AN=5008;NS=2504;DP=13760;EAS_AF=0.0685;AMR_AF=0.0231;AFR_AF=0.0038;EUR_AF=0.0268;SAS_AF=0.1022;AA=T|||;VT=SNP
2	213377081	rs190193603	T	C	100	PASS	AC=89;AF=0.0177716;AN=5008;NS=2504;DP=13129;EAS_AF=0.0228;AMR_AF=0.013;AFR_AF=0.0151;EUR_AF=0.0189;SAS_AF=0.0184;AA=t|||;VT=SNP
2	213377871	rs117035888	A	G	100	PASS	AC=29;AF=0.00579073;AN=5008;NS=2504;DP=16903;EAS_AF=0.0278;AMR_AF=0;AFR_AF=0;EUR_AF=0;SAS_AF=0.001;AA=A|||;VT=SNP
2	213379537	rs4366846	G	A	100	PASS	AC=1524;AF=0.304313;AN=5008;NS=2504;DP=17662;EAS_AF=0.0923;AMR_AF=0.2522;AFR_AF=0.6218;EUR_AF=0.1789;SAS_AF=0.2597;AA=A|||;VT=SNP
2	213379961	rs6731193	A	G	100	PASS	AC=2225;AF=0.444289;AN=5008;NS=2504;DP=13933;EAS_AF=0.1161;AMR_AF=0.3876;AFR_AF=0.7821;EUR_AF=0.4145;SAS_AF=0.3967;AA=G|||;VT=SNP
2	213382759	rs79253279	G	A	100	PASS	AC=195;AF=0.0389377;AN=5008;NS=2504;DP=16948;EAS_AF=0.0496;AMR_AF=0.0231;AFR_AF=0.0038;EUR_AF=0.0258;SAS_AF=0.1002;AA=G|||;VT=SNP
2	213382843	rs76281838	A	C	100	PASS	AC=737;AF=0.147165;AN=5008;NS=2504;DP=16791;EAS_AF=0.0456;AMR_AF=0.0893;AFR_AF=0.416;EUR_AF=0.0119;SAS_AF=0.0685;AA=A|||;VT=SNP
2	213384298	rs2128323	T	G	100	PASS	AC=810;AF=0.161741;AN=5008;NS=2504;DP=15454;EAS_AF=0.0456;AMR_AF=0.1052;AFR_AF=0.2519;EUR_AF=0.167;SAS_AF=0.1943;AA=G|||;VT=SNP
2	213384313	rs2128322	G	T	100	PASS	AC=658;AF=0.13139;AN=5008;NS=2504;DP=15397;EAS_AF=0.0456;AMR_AF=0.085;AFR_AF=0.1997;EUR_AF=0.1064;SAS_AF=0.1861;AA=G|||;VT=SNP
2	213384953	rs1947932	T	C	100	PASS	AC=1153;AF=0.230232;AN=5008;NS=2504;DP=14827;EAS_AF=0.0913;AMR_AF=0.1772;AFR_AF=0.3812;EUR_AF=0.1769;SAS_AF=0.2618;AA=T|||;VT=SNP
2	213384955	rs979125	T	C	100	PASS	AC=1151;AF=0.229832;AN=5008;NS=2504;DP=14865;EAS_AF=0.0913;AMR_AF=0.1772;AFR_AF=0.3805;EUR_AF=0.1759;SAS_AF=0.2618;AA=T|||;VT=SNP
2	213384978	rs979124	C	T	100	PASS	AC=2647;AF=0.528554;AN=5008;NS=2504;DP=15506;EAS_AF=0.0982;AMR_AF=0.4568;AFR_AF=0.9032;EUR_AF=0.5527;SAS_AF=0.4918;AA=T|||;VT=SNP
2	213385144	rs1384295	C	T	100	PASS	AC=2647;AF=0.528554;AN=5008;NS=2504;DP=16647;EAS_AF=0.0982;AMR_AF=0.4568;AFR_AF=0.9032;EUR_AF=0.5527;SAS_AF=0.4918;AA=T|||;VT=SNP
2	213385345	rs1384294	T	C	100	PASS	AC=2649;AF=0.528954;AN=5008;NS=2504;DP=18050;EAS_AF=0.0982;AMR_AF=0.4568;AFR_AF=0.9047;EUR_AF=0.5527;SAS_AF=0.4918;AA=C|||;VT=SNP
2	213385817	rs4404217	G	A	100	PASS	AC=1167;AF=0.233027;AN=5008;NS=2504;DP=19336;EAS_AF=0.0456;AMR_AF=0.2147;AFR_AF=0.3169;EUR_AF=0.2922;SAS_AF=0.2648;AA=A|||;VT=SNP
2	213386112	rs6435707	T	G	100	PASS	AC=2864;AF=0.571885;AN=5008;NS=2504;DP=17337;EAS_AF=0.1667;AMR_AF=0.4798;AFR_AF=0.9085;EUR_AF=0.5795;SAS_AF=0.592;AA=G|||;VT=SNP
2	213386267	rs7571561	T	C	100	PASS	AC=1166;AF=0.232827;AN=5008;NS=2504;DP=18214;EAS_AF=0.0456;AMR_AF=0.2133;AFR_AF=0.3169;EUR_AF=0.2922;SAS_AF=0.2648;AA=C|||;VT=SNP
2	213387389	rs1026882	C	T	100	PASS	AC=2644;AF=0.527955;AN=5008;NS=2504;DP=19282;EAS_AF=0.0952;AMR_AF=0.4553;AFR_AF=0.9047;EUR_AF=0.5527;SAS_AF=0.4908;AA=T|||;VT=SNP
2	213387563	rs7561571	C	T	100	PASS	AC=748;AF=0.149361;AN=5008;NS=2504;DP=16606;EAS_AF=0.0456;AMR_AF=0.098;AFR_AF=0.2118;EUR_AF=0.166;SAS_AF=0.1912;AA=C|||;VT=SNP
2	213387900	rs7564590	C	T	100	PASS	AC=1962;AF=0.391773;AN=5008;NS=2504;DP=15834;EAS_AF=0.0913;AMR_AF=0.3199;AFR_AF=0.7421;EUR_AF=0.3201;SAS_AF=0.3528;AA=T|||;VT=SNP
2	213388054	rs1283373	T	C	100	PASS	AC=4934;AF=0.985224;AN=5008;NS=2504;DP=14453;EAS_AF=0.9306;AMR_AF=1;AFR_AF=1;EUR_AF=1;SAS_AF=0.9959;AA=c|||;VT=SNP
2	213388276	rs7565257	G	A	100	PASS	AC=1166;AF=0.232827;AN=5008;NS=2504;DP=18132;EAS_AF=0.0456;AMR_AF=0.2147;AFR_AF=0.3147;EUR_AF=0.2932;SAS_AF=0.2658;AA=A|||;VT=SNP
2	213388617	rs7565622	G	A	100	PASS	AC=2644;AF=0.527955;AN=5008;NS=2504;DP=19251;EAS_AF=0.0952;AMR_AF=0.4568;AFR_AF=0.9047;EUR_AF=0.5537;SAS_AF=0.4888;AA=A|||;VT=SNP
2	213389320	rs114699174	G	C	100	PASS	AC=336;AF=0.0670927;AN=5008;NS=2504;DP=17516;EAS_AF=0.0456;AMR_AF=0.0706;AFR_AF=0.1256;EUR_AF=0.0099;SAS_AF=0.0665;AA=G|||;VT=SNP
2	213389337	rs76006088	C	T	100	PASS	AC=127;AF=0.0253594;AN=5008;NS=2504;DP=17734;EAS_AF=0.0298;AMR_AF=0.0159;AFR_AF=0.0053;EUR_AF=0.0308;SAS_AF=0.0491;AA=C|||;VT=SNP
2	213389346	rs16848751	A	G	100	PASS	AC=1963;AF=0.391973;AN=5008;NS=2504;DP=17758;EAS_AF=0.0913;AMR_AF=0.3213;AFR_AF=0.7413;EUR_AF=0.3201;SAS_AF=0.3538;AA=G|||;VT=SNP
2	213389476	rs117597773	C	T	100	PASS	AC=19;AF=0.00379393;AN=5008;NS=2504;DP=19485;EAS_AF=0.0188;AMR_AF=0;AFR_AF=0;EUR_AF=0;SAS_AF=0;AA=C|||;VT=SNP
2	213389764	rs16848753	A	G	100	PASS	AC=812;AF=0.162141;AN=5008;NS=2504;DP=16946;EAS_AF=0.0456;AMR_AF=0.1023;AFR_AF=0.2549;EUR_AF=0.166;SAS_AF=0.1953;AA=A|||;VT=SNP
2	213389888	rs148669553	C	T	100	PASS	AC=21;AF=0.00419329;AN=5008;NS=2504;DP=18232;EAS_AF=0.0208;AMR_AF=0;AFR_AF=0;EUR_AF=0;SAS_AF=0;AA=c|||;VT=SNP
2	213390687	rs6761143	C	T	100	PASS	AC=807;AF=0.161142;AN=5008;NS=2504;DP=16140;EAS_AF=0.0456;AMR_AF=0.1023;AFR_AF=0.2542;EUR_AF=0.166;SAS_AF=0.1912;AA=T|||;VT=SNP
2	213391114	rs6435708	A	T	100	PASS	AC=812;AF=0.162141;AN=5008;NS=2504;DP=14348;EAS_AF=0.0456;AMR_AF=0.1037;AFR_AF=0.2549;EUR_AF=0.166;SAS_AF=0.1943;AA=T|||;VT=SNP
2	213391220	rs6435709	T	A	100	PASS	AC=812;AF=0.162141;AN=5008;NS=2504;DP=15363;EAS_AF=0.0456;AMR_AF=0.1037;AFR_AF=0.2549;EUR_AF=0.166;SAS_AF=0.1943;AA=T|||;VT=SNP
2	213391506	rs7556832	C	G	100	PASS	AC=2471;AF=0.493411;AN=5008;NS=2504;DP=15306;EAS_AF=0.0952;AMR_AF=0.4496;AFR_AF=0.7806;EUR_AF=0.5517;SAS_AF=0.4867;AA=G|||;VT=SNP
2	213391696	rs7573568	T	C	100	PASS	AC=811;AF=0.161941;AN=5008;NS=2504;DP=15758;EAS_AF=0.0456;AMR_AF=0.1037;AFR_AF=0.2542;EUR_AF=0.166;SAS_AF=0.1943;AA=T|||;VT=SNP
2	213391750	rs2178576	A	C	100	PASS	AC=812;AF=0.162141;AN=5008;NS=2504;DP=16073;EAS_AF=0.0456;AMR_AF=0.1037;AFR_AF=0.2542;EUR_AF=0.167;SAS_AF=0.1943;AA=A|||;VT=SNP
2	213391766	rs2178575	G	A	100	PASS	AC=811;AF=0.161941;AN=5008;NS=2504;DP=15893;EAS_AF=0.0456;AMR_AF=0.1037;AFR_AF=0.2542;EUR_AF=0.166;SAS_AF=0.1943;AA=G|||;VT=SNP
2	213393025	rs1905139	G	A	100	PASS	AC=2643;AF=0.527756;AN=5008;NS=2504;DP=18595;EAS_AF=0.0952;AMR_AF=0.4568;AFR_AF=0.9047;EUR_AF=0.5527;SAS_AF=0.4888;AA=A|||;VT=SNP
2	213393656	rs78664668	A	G	100	PASS	AC=65;AF=0.0129792;AN=5008;NS=2504;DP=17086;EAS_AF=0.0536;AMR_AF=0.0014;AFR_AF=0.0008;EUR_AF=0.004;SAS_AF=0.0051;AA=A|||;VT=SNP
2	213394320	rs1531788	C	T	100	PASS	AC=1967;AF=0.392772;AN=5008;NS=2504;DP=17909;EAS_AF=0.0913;AMR_AF=0.3242;AFR_AF=0.7421;EUR_AF=0.3201;SAS_AF=0.3548;AA=T|||;VT=SNP
2	213394370	rs6745293	A	T	100	PASS	AC=1142;AF=0.228035;AN=5008;NS=2504;DP=17773;EAS_AF=0.0913;AMR_AF=0.1744;AFR_AF=0.3759;EUR_AF=0.1759;SAS_AF=0.2607;AA=A|||;VT=SNP
2	213394508	rs1351594	G	C	100	PASS	AC=1141;AF=0.227835;AN=5008;NS=2504;DP=16820;EAS_AF=0.0913;AMR_AF=0.1744;AFR_AF=0.3752;EUR_AF=0.1759;SAS_AF=0.2607;AA=G|||;VT=SNP
2	213394605	rs1351593	C	T	100	PASS	AC=813;AF=0.16234;AN=5008;NS=2504;DP=18475;EAS_AF=0.0476;AMR_AF=0.1037;AFR_AF=0.2542;EUR_AF=0.166;SAS_AF=0.1943;AA=C|||;VT=SNP
2	213394712	rs1351592	C	G	100	PASS	AC=1542;AF=0.307907;AN=5008;NS=2504;DP=19155;EAS_AF=0.0913;AMR_AF=0.2075;AFR_AF=0.6346;EUR_AF=0.1938;SAS_AF=0.2781;AA=C|||;VT=SNP
2	213394732	rs13422701	G	T	100	PASS	AC=714;AF=0.142572;AN=5008;NS=2504;DP=19134;EAS_AF=0.0456;AMR_AF=0.1037;AFR_AF=0.3661;EUR_AF=0.0278;SAS_AF=0.0859;AA=G|||;VT=SNP
2	213395507	rs7598042	A	C	100	PASS	AC=811;AF=0.161941;AN=5008;NS=2504;DP=19808;EAS_AF=0.0456;AMR_AF=0.1037;AFR_AF=0.2542;EUR_AF=0.166;SAS_AF=0.1943;AA=C|||;VT=SNP
2	213395552	rs7571642	C	T	100	PASS	AC=811;AF=0.161941;AN=5008;NS=2504;DP=19770;EAS_AF=0.0456;AMR_AF=0.1037;AFR_AF=0.2542;EUR_AF=0.166;SAS_AF=0.1943;AA=C|||;VT=SNP
2	213396059	rs17262059	G	C	100	PASS	AC=128;AF=0.0255591;AN=5008;NS=2504;DP=20365;EAS_AF=0.0298;AMR_AF=0.0159;AFR_AF=0.0053;EUR_AF=0.0308;SAS_AF=0.0501;AA=G|||;VT=SNP
2	213396169	rs6724920	G	T	100	PASS	AC=809;AF=0.161542;AN=5008;NS=2504;DP=19701;EAS_AF=0.0456;AMR_AF=0.1037;AFR_AF=0.2549;EUR_AF=0.166;SAS_AF=0.1912;AA=G|||;VT=SNP
2	213397889	rs13382807	G	C	100	PASS	AC=1535;AF=0.30651;AN=5008;NS=2504;DP=16240;EAS_AF=0.1012;AMR_AF=0.2075;AFR_AF=0.6203;EUR_AF=0.1938;SAS_AF=0.2802;AA=C|||;VT=SNP
2	213398219	rs1384293	C	T	100	PASS	AC=2657;AF=0.530551;AN=5008;NS=2504;DP=17447;EAS_AF=0.1081;AMR_AF=0.4553;AFR_AF=0.9047;EUR_AF=0.5527;SAS_AF=0.4908;AA=T|||;VT=SNP
2	213399917	rs4672648	A	G	100	PASS	AC=1214;AF=0.242412;AN=5008;NS=2504;DP=13538;EAS_AF=0.1052;AMR_AF=0.1715;AFR_AF=0.4213;EUR_AF=0.1779;SAS_AF=0.2587;AA=A|||;VT=SNP
2	213400033	rs4233986	A	G	100	PASS	AC=1215;AF=0.242612;AN=5008;NS=2504;DP=14330;EAS_AF=0.1042;AMR_AF=0.1729;AFR_AF=0.4213;EUR_AF=0.1779;SAS_AF=0.2597;AA=A|||;VT=SNP
2	213400137	rs1283374	T	C	100	PASS	AC=4842;AF=0.966853;AN=5008;NS=2504;DP=15987;EAS_AF=0.8591;AMR_AF=0.9784;AFR_AF=0.997;EUR_AF=1;SAS_AF=0.9949;AA=C|||;VT=SNP
2	213402619	rs192142877	C	T	100	PASS	AC=21;AF=0.00419329;AN=5008;NS=2504;DP=11308;EAS_AF=0.0198;AMR_AF=0;AFR_AF=0.0008;EUR_AF=0;SAS_AF=0;AA=C|||;VT=SNP
2	213402641	rs1384292	G	C	100	PASS	AC=2035;AF=0.40635;AN=5008;NS=2504;DP=11383;EAS_AF=0.0734;AMR_AF=0.3055;AFR_AF=0.77;EUR_AF=0.4423;SAS_AF=0.2924;AA=C|||;VT=SNP
2	213402705	rs7607363	A	G	100	PASS	AC=2007;AF=0.400759;AN=5008;NS=2504;DP=10485;EAS_AF=0.0734;AMR_AF=0.3026;AFR_AF=0.7693;EUR_AF=0.4235;SAS_AF=0.2863;AA=G|||;VT=SNP
2	213403091	rs73989053	G	A	100	PASS	AC=893;AF=0.178315;AN=5008;NS=2504;DP=9387;EAS_AF=0.0417;AMR_AF=0.1052;AFR_AF=0.3457;EUR_AF=0.159;SAS_AF=0.1646;AA=G|||;VT=SNP
2	213403863	rs6735267	C	T	100	PASS	AC=1114;AF=0.222444;AN=5008;NS=2504;DP=9593;EAS_AF=0.0317;AMR_AF=0.1974;AFR_AF=0.4236;EUR_AF=0.2644;SAS_AF=0.1217;AA=C|||;VT=SNP
2	213403972	rs6735626	G	A	100	PASS	AC=2006;AF=0.400559;AN=5008;NS=2504;DP=9107;EAS_AF=0.0734;AMR_AF=0.3026;AFR_AF=0.7685;EUR_AF=0.4235;SAS_AF=0.2863;AA=G|||;VT=SNP
2	213404389	rs7355673	T	C	100	PASS	AC=2010;AF=0.401358;AN=5008;NS=2504;DP=14392;EAS_AF=0.0734;AMR_AF=0.3026;AFR_AF=0.7716;EUR_AF=0.4235;SAS_AF=0.2863;AA=C|||;VT=SNP
2	213404834	rs10182996	T	C	100	PASS	AC=2010;AF=0.401358;AN=5008;NS=2504;DP=17217;EAS_AF=0.0734;AMR_AF=0.3026;AFR_AF=0.7716;EUR_AF=0.4235;SAS_AF=0.2863;AA=C|||;VT=SNP
2	213404893	rs6710653	A	G	100	PASS	AC=2008;AF=0.400958;AN=5008;NS=2504;DP=16206;EAS_AF=0.0724;AMR_AF=0.3026;AFR_AF=0.7716;EUR_AF=0.4235;SAS_AF=0.2853;AA=A|||;VT=SNP
2	213405276	rs2128321	C	A	100	PASS	AC=2010;AF=0.401358;AN=5008;NS=2504;DP=15797;EAS_AF=0.0734;AMR_AF=0.3026;AFR_AF=0.7716;EUR_AF=0.4235;SAS_AF=0.2863;AA=C|||;VT=SNP
2	213405952	rs13006797	G	A	100	PASS	AC=485;AF=0.096845;AN=5008;NS=2504;DP=13682;EAS_AF=0.0198;AMR_AF=0.0793;AFR_AF=0.1256;EUR_AF=0.1312;SAS_AF=0.1145;AA=G|||;VT=SNP
2	213406961	rs7596285	G	A	100	PASS	AC=1928;AF=0.384984;AN=5008;NS=2504;DP=19480;EAS_AF=0.0744;AMR_AF=0.2997;AFR_AF=0.7163;EUR_AF=0.4225;SAS_AF=0.2791;AA=A|||;VT=SNP
2	213407782	rs10192988	T	G	100	PASS	AC=2003;AF=0.39996;AN=5008;NS=2504;DP=17587;EAS_AF=0.0734;AMR_AF=0.3026;AFR_AF=0.7708;EUR_AF=0.4245;SAS_AF=0.2791;AA=G|||;VT=SNP
2	213407894	rs148818112	C	T	100	PASS	AC=13;AF=0.00259585;AN=5008;NS=2504;DP=17287;EAS_AF=0.0109;AMR_AF=0;AFR_AF=0;EUR_AF=0;SAS_AF=0.002;AA=C|||;VT=SNP
2	213407975	rs10180824	G	A	100	PASS	AC=1926;AF=0.384585;AN=5008;NS=2504;DP=16842;EAS_AF=0.0734;AMR_AF=0.2997;AFR_AF=0.7156;EUR_AF=0.4225;SAS_AF=0.2791;AA=G|||;VT=SNP
2	213408120	rs6751692	C	T	100	PASS	AC=1926;AF=0.384585;AN=5008;NS=2504;DP=19742;EAS_AF=0.0734;AMR_AF=0.2997;AFR_AF=0.7156;EUR_AF=0.4225;SAS_AF=0.2791;AA=C|||;VT=SNP
2	213408898	rs144826716	G	A	100	PASS	AC=111;AF=0.0221645;AN=5008;NS=2504;DP=16875;EAS_AF=0.0377;AMR_AF=0.098;AFR_AF=0;EUR_AF=0.004;SAS_AF=0.001;AA=G|||;VT=SNP
2	213409014	rs10184221	G	A	100	PASS	AC=1110;AF=0.221645;AN=5008;NS=2504;DP=15971;EAS_AF=0.0317;AMR_AF=0.1974;AFR_AF=0.4206;EUR_AF=0.2644;SAS_AF=0.1217;AA=G|||;VT=SNP
2	213409098	rs116851418	T	C	100	PASS	AC=108;AF=0.0215655;AN=5008;NS=2504;DP=16156;EAS_AF=0.0218;AMR_AF=0.0115;AFR_AF=0.0015;EUR_AF=0.0258;SAS_AF=0.0511;AA=T|||;VT=SNP
2	213409337	rs10207878	A	G	100	PASS	AC=2009;AF=0.401158;AN=5008;NS=2504;DP=16662;EAS_AF=0.0734;AMR_AF=0.3026;AFR_AF=0.7708;EUR_AF=0.4235;SAS_AF=0.2863;AA=G|||;VT=SNP
2	213409719	rs7607373	G	A	100	PASS	AC=1790;AF=0.357428;AN=5008;NS=2504;DP=19042;EAS_AF=0.0734;AMR_AF=0.2925;AFR_AF=0.612;EUR_AF=0.4215;SAS_AF=0.2863;AA=G|||;VT=SNP
2	213409814	rs116947385	C	A	100	PASS	AC=26;AF=0.00519169;AN=5008;NS=2504;DP=16690;EAS_AF=0.0248;AMR_AF=0;AFR_AF=0;EUR_AF=0;SAS_AF=0.001;AA=C|||;VT=SNP
2	213410065	rs6435711	G	A	100	PASS	AC=2109;AF=0.421126;AN=5008;NS=2504;DP=17446;EAS_AF=0.0734;AMR_AF=0.3098;AFR_AF=0.8419;EUR_AF=0.4245;SAS_AF=0.2863;AA=A|||;VT=SNP
2	213410400	rs138731600	A	T	100	PASS	AC=143;AF=0.0285543;AN=5008;NS=2504;DP=19319;EAS_AF=0.0218;AMR_AF=0.013;AFR_AF=0.0272;EUR_AF=0.0258;SAS_AF=0.0511;AA=A|||;VT=SNP
2	213413231	rs7599312	G	A	100	PASS	AC=1110;AF=0.221645;AN=5008;NS=2504;DP=20245;EAS_AF=0.0317;AMR_AF=0.196;AFR_AF=0.4198;EUR_AF=0.2654;SAS_AF=0.1227;AA=G|||;VT=SNP
2	213413647	rs13001305	T	C	100	PASS	AC=504;AF=0.100639;AN=5008;NS=2504;DP=13579;EAS_AF=0.0198;AMR_AF=0.0807;AFR_AF=0.1362;EUR_AF=0.1342;SAS_AF=0.1155;AA=T|||;VT=SNP
2	213413668	rs116621873	A	G	100	PASS	AC=728;AF=0.145367;AN=5008;NS=2504;DP=12405;EAS_AF=0.0069;AMR_AF=0.1167;AFR_AF=0.292;EUR_AF=0.1779;SAS_AF=0.0767;AA=A|||;VT=SNP
2	213414265	rs13427822	A	G	100	PASS	AC=1125;AF=0.224641;AN=5008;NS=2504;DP=19530;EAS_AF=0.0317;AMR_AF=0.1974;AFR_AF=0.4304;EUR_AF=0.2664;SAS_AF=0.1217;AA=A|||;VT=SNP
2	213415501	rs113234093	G	A	100	PASS	AC=498;AF=0.0994409;AN=5008;NS=2504;DP=15492;EAS_AF=0.0595;AMR_AF=0.1369;AFR_AF=0.0076;EUR_AF=0.1481;SAS_AF=0.1881;AA=G|||;VT=SNP
2	213416484	rs117915419	T	C	100	PASS	AC=24;AF=0.00479233;AN=5008;NS=2504;DP=19640;EAS_AF=0.0208;AMR_AF=0;AFR_AF=0;EUR_AF=0;SAS_AF=0.0031;AA=T|||;VT=SNP
2	213416594	rs75722529	C	T	100	PASS	AC=236;AF=0.0471246;AN=5008;NS=2504;DP=20412;EAS_AF=0.0317;AMR_AF=0.062;AFR_AF=0.0779;EUR_AF=0.0169;SAS_AF=0.0419;AA=c|||;VT=SNP
2	213416765	rs11692979	T	G	100	PASS	AC=775;AF=0.154752;AN=5008;NS=2504;DP=20074;EAS_AF=0.0327;AMR_AF=0.1744;AFR_AF=0.1687;EUR_AF=0.2555;SAS_AF=0.1442;AA=T|||;VT=SNP
2	213418485	rs75377311	C	T	100	PASS	AC=406;AF=0.0810703;AN=5008;NS=2504;DP=19158;EAS_AF=0.0188;AMR_AF=0.0476;AFR_AF=0.1619;EUR_AF=0.0835;SAS_AF=0.0573;AA=C|||;VT=SNP
2	213421764	rs10191896	C	T	100	PASS	AC=1633;AF=0.326078;AN=5008;NS=2504;DP=18076;EAS_AF=0.0962;AMR_AF=0.389;AFR_AF=0.5393;EUR_AF=0.3658;SAS_AF=0.1892;AA=T|||;VT=SNP
2	213422621	rs17262541	C	T	100	PASS	AC=317;AF=0.0632987;AN=5008;NS=2504;DP=18613;EAS_AF=0.0188;AMR_AF=0.0432;AFR_AF=0.0976;EUR_AF=0.0835;SAS_AF=0.0562;AA=C|||;VT=SNP
2	213422668	rs17262576	T	C	100	PASS	AC=321;AF=0.0640974;AN=5008;NS=2504;DP=18807;EAS_AF=0.0188;AMR_AF=0.0447;AFR_AF=0.0968;EUR_AF=0.0855;SAS_AF=0.0583;AA=T|||;VT=SNP
2	213423505	rs35080214	G	A	100	PASS	AC=316;AF=0.063099;AN=5008;NS=2504;DP=18232;EAS_AF=0.0188;AMR_AF=0.0432;AFR_AF=0.0968;EUR_AF=0.0835;SAS_AF=0.0562;AA=G|||;VT=SNP
2	213423962	rs150890942	G	A	100	PASS	AC=556;AF=0.111022;AN=5008;NS=2504;DP=16812;EAS_AF=0.0774;AMR_AF=0.2118;AFR_AF=0.1505;EUR_AF=0.0437;SAS_AF=0.09;AA=G|||;VT=SNP
2	213423986	rs17328512	T	C	100	PASS	AC=408;AF=0.0814696;AN=5008;NS=2504;DP=17269;EAS_AF=0.0188;AMR_AF=0.049;AFR_AF=0.1604;EUR_AF=0.0855;SAS_AF=0.0583;AA=T|||;VT=SNP
2	213424212	rs115365813	T	C	100	PASS	AC=485;AF=0.096845;AN=5008;NS=2504;DP=16193;EAS_AF=0.0774;AMR_AF=0.2089;AFR_AF=0.0983;EUR_AF=0.0437;SAS_AF=0.09;AA=T|||;VT=SNP
2	213425253	rs16848819	T	G	100	PASS	AC=448;AF=0.0894569;AN=5008;NS=2504;DP=15386;EAS_AF=0.0774;AMR_AF=0.2032;AFR_AF=0.0734;EUR_AF=0.0437;SAS_AF=0.09;AA=T|||;VT=SNP
2	213425295	rs17328561	A	G	100	PASS	AC=300;AF=0.0599042;AN=5008;NS=2504;DP=17144;EAS_AF=0.0188;AMR_AF=0.0418;AFR_AF=0.0825;EUR_AF=0.0855;SAS_AF=0.0583;AA=A|||;VT=SNP
2	213425382	rs10497977	A	T	100	PASS	AC=449;AF=0.0896565;AN=5008;NS=2504;DP=16012;EAS_AF=0.0764;AMR_AF=0.2032;AFR_AF=0.0749;EUR_AF=0.0437;SAS_AF=0.09;AA=A|||;VT=SNP
2	213426901	rs79817933	T	A	100	PASS	AC=562;AF=0.11222;AN=5008;NS=2504;DP=10966;EAS_AF=0.0774;AMR_AF=0.2118;AFR_AF=0.1505;EUR_AF=0.0487;SAS_AF=0.091;AA=T|||;VT=SNP
2	213427323	rs1038312	A	T	100	PASS	AC=451;AF=0.0900559;AN=5008;NS=2504;DP=15278;EAS_AF=0.0774;AMR_AF=0.2017;AFR_AF=0.0764;EUR_AF=0.0437;SAS_AF=0.09;AA=A|||;VT=SNP
2	213427418	rs16848831	A	G	100	PASS	AC=78;AF=0.0155751;AN=5008;NS=2504;DP=16014;EAS_AF=0.0347;AMR_AF=0.0591;AFR_AF=0.0008;EUR_AF=0;SAS_AF=0.001;AA=A|||;VT=SNP
2	213427624	rs34989240	C	T	100	PASS	AC=317;AF=0.0632987;AN=5008;NS=2504;DP=16779;EAS_AF=0.0188;AMR_AF=0.0432;AFR_AF=0.0976;EUR_AF=0.0835;SAS_AF=0.0562;AA=C|||;VT=SNP
2	213428760	rs6736377	G	A	100	PASS	AC=1388;AF=0.277157;AN=5008;NS=2504;DP=13820;EAS_AF=0.0188;AMR_AF=0.2017;AFR_AF=0.5726;EUR_AF=0.327;SAS_AF=0.1462;AA=A|||;VT=SNP
2	213429063	rs6736536	C	T	100	PASS	AC=1390;AF=0.277556;AN=5008;NS=2504;DP=13945;EAS_AF=0.0188;AMR_AF=0.2017;AFR_AF=0.5726;EUR_AF=0.327;SAS_AF=0.1483;AA=T|||;VT=SNP
2	213429691	rs76004008	G	A	100	PASS	AC=24;AF=0.00479233;AN=5008;NS=2504;DP=18497;EAS_AF=0.0228;AMR_AF=0;AFR_AF=0;EUR_AF=0;SAS_AF=0.001;AA=G|||;VT=SNP
2	213432256	rs117259709	A	C	100	PASS	AC=35;AF=0.00698882;AN=5008;NS=2504;DP=15157;EAS_AF=0.0347;AMR_AF=0;AFR_AF=0;EUR_AF=0;SAS_AF=0;AA=A|||;VT=SNP
2	213432392	rs7578094	G	A	100	PASS	AC=1861;AF=0.371605;AN=5008;NS=2504;DP=15265;EAS_AF=0.0893;AMR_AF=0.4092;AFR_AF=0.6672;EUR_AF=0.3718;SAS_AF=0.2362;AA=A|||;VT=SNP
2	213433166	rs17263029	C	T	100	PASS	AC=317;AF=0.0632987;AN=5008;NS=2504;DP=19620;EAS_AF=0.0188;AMR_AF=0.0432;AFR_AF=0.0976;EUR_AF=0.0835;SAS_AF=0.0562;AA=C|||;VT=SNP
2	213433916	rs71424501	C	T	100	PASS	AC=404;AF=0.0806709;AN=5008;NS=2504;DP=18423;EAS_AF=0.0188;AMR_AF=0.0476;AFR_AF=0.1611;EUR_AF=0.0835;SAS_AF=0.0562;AA=C|||;VT=SNP
2	213434446	rs140564521	G	A	100	PASS	AC=11;AF=0.00219649;AN=5008;NS=2504;DP=15370;EAS_AF=0.0109;AMR_AF=0;AFR_AF=0;EUR_AF=0;SAS_AF=0;AA=G|||;VT=SNP
2	213435057	rs35598461	A	G	100	PASS	AC=317;AF=0.0632987;AN=5008;NS=2504;DP=16512;EAS_AF=0.0188;AMR_AF=0.0432;AFR_AF=0.0976;EUR_AF=0.0835;SAS_AF=0.0562;AA=A|||;VT=SNP
2	213436255	rs113946213	C	T	100	PASS	AC=726;AF=0.144968;AN=5008;NS=2504;DP=10445;EAS_AF=0.0188;AMR_AF=0.0778;AFR_AF=0.3578;EUR_AF=0.1183;SAS_AF=0.0624;AA=T|||;VT=SNP
2	213436532	rs17329087	T	A	100	PASS	AC=317;AF=0.0632987;AN=5008;NS=2504;DP=15581;EAS_AF=0.0188;AMR_AF=0.0432;AFR_AF=0.0976;EUR_AF=0.0835;SAS_AF=0.0562;AA=T|||;VT=SNP
2	213436814	rs16848853	C	T	100	PASS	AC=455;AF=0.0908546;AN=5008;NS=2504;DP=17359;EAS_AF=0.0774;AMR_AF=0.2046;AFR_AF=0.0779;EUR_AF=0.0437;SAS_AF=0.09;AA=C|||;VT=SNP
2	213438055	rs13020448	C	T	100	PASS	AC=1411;AF=0.281749;AN=5008;NS=2504;DP=16638;EAS_AF=0.0188;AMR_AF=0.2046;AFR_AF=0.5877;EUR_AF=0.328;SAS_AF=0.1462;AA=T|||;VT=SNP
2	213438580	rs71424502	C	T	100	PASS	AC=727;AF=0.145168;AN=5008;NS=2504;DP=17951;EAS_AF=0.0188;AMR_AF=0.0778;AFR_AF=0.3593;EUR_AF=0.1173;SAS_AF=0.0624;AA=T|||;VT=SNP
2	213439911	rs71426303	A	G	100	PASS	AC=317;AF=0.0632987;AN=5008;NS=2504;DP=19184;EAS_AF=0.0188;AMR_AF=0.0432;AFR_AF=0.0976;EUR_AF=0.0835;SAS_AF=0.0562;AA=A|||;VT=SNP
2	213440421	rs143053208	T	G	100	PASS	AC=455;AF=0.0908546;AN=5008;NS=2504;DP=13784;EAS_AF=0.0774;AMR_AF=0.2046;AFR_AF=0.0779;EUR_AF=0.0427;SAS_AF=0.091;AA=T|||;VT=SNP
2	213442305	rs140012297	A	G	100	PASS	AC=30;AF=0.00599042;AN=5008;NS=2504;DP=19856;EAS_AF=0.0298;AMR_AF=0;AFR_AF=0;EUR_AF=0;SAS_AF=0;AA=A|||;VT=SNP
2	213442778	rs74730259	G	A	100	PASS	AC=317;AF=0.0632987;AN=5008;NS=2504;DP=20217;EAS_AF=0.0188;AMR_AF=0.0432;AFR_AF=0.0976;EUR_AF=0.0835;SAS_AF=0.0562;AA=G|||;VT=SNP
2	213442905	rs6435714	G	T	100	PASS	AC=1399;AF=0.279353;AN=5008;NS=2504;DP=21881;EAS_AF=0.0188;AMR_AF=0.2032;AFR_AF=0.5802;EUR_AF=0.327;SAS_AF=0.1462;AA=T|||;VT=SNP
2	213443922	rs7583943	C	T	100	PASS	AC=1481;AF=0.295727;AN=5008;NS=2504;DP=17880;EAS_AF=0.0962;AMR_AF=0.2983;AFR_AF=0.652;EUR_AF=0.163;SAS_AF=0.1544;AA=T|||;VT=SNP
2	213444607	rs16848863	C	G	100	PASS	AC=455;AF=0.0908546;AN=5008;NS=2504;DP=17512;EAS_AF=0.0774;AMR_AF=0.2046;AFR_AF=0.0779;EUR_AF=0.0447;SAS_AF=0.089;AA=C|||;VT=SNP
2	213444642	rs10497979	A	T	100	PASS	AC=455;AF=0.0908546;AN=5008;NS=2504;DP=18081;EAS_AF=0.0774;AMR_AF=0.2046;AFR_AF=0.0779;EUR_AF=0.0447;SAS_AF=0.089;AA=A|||;VT=SNP
2	213445175	rs16848870	G	A	100	PASS	AC=455;AF=0.0908546;AN=5008;NS=2504;DP=19567;EAS_AF=0.0774;AMR_AF=0.2046;AFR_AF=0.0779;EUR_AF=0.0447;SAS_AF=0.089;AA=G|||;VT=SNP
2	213445614	rs2371616	C	A	100	PASS	AC=1569;AF=0.313299;AN=5008;NS=2504;DP=19169;EAS_AF=0.0962;AMR_AF=0.379;AFR_AF=0.4879;EUR_AF=0.338;SAS_AF=0.229;AA=A|||;VT=SNP
2	213445881	rs79976038	C	T	100	PASS	AC=455;AF=0.0908546;AN=5008;NS=2504;DP=18789;EAS_AF=0.0774;AMR_AF=0.2046;AFR_AF=0.0779;EUR_AF=0.0447;SAS_AF=0.089;AA=C|||;VT=SNP
2	213445943	rs71426304	T	G	100	PASS	AC=321;AF=0.0640974;AN=5008;NS=2504;DP=21444;EAS_AF=0.0188;AMR_AF=0.0432;AFR_AF=0.1006;EUR_AF=0.0835;SAS_AF=0.0562;AA=T|||;VT=SNP
2	213446466	rs17263471	T	G	100	PASS	AC=317;AF=0.0632987;AN=5008;NS=2504;DP=14944;EAS_AF=0.0188;AMR_AF=0.0432;AFR_AF=0.0976;EUR_AF=0.0835;SAS_AF=0.0562;AA=g|||;VT=SNP
2	213446678	rs35543939	T	C	100	PASS	AC=317;AF=0.0632987;AN=5008;NS=2504;DP=13276;EAS_AF=0.0188;AMR_AF=0.0432;AFR_AF=0.0976;EUR_AF=0.0835;SAS_AF=0.0562;AA=t|||;VT=SNP
2	213446816	rs3925390	T	A	100	PASS	AC=1485;AF=0.296526;AN=5008;NS=2504;DP=14661;EAS_AF=0.0962;AMR_AF=0.3761;AFR_AF=0.4251;EUR_AF=0.338;SAS_AF=0.2301;AA=t|||;VT=SNP
2	213447514	rs60868013	T	G	100	PASS	AC=317;AF=0.0632987;AN=5008;NS=2504;DP=10570;EAS_AF=0.0188;AMR_AF=0.0432;AFR_AF=0.0976;EUR_AF=0.0835;SAS_AF=0.0562;AA=G|||;VT=SNP
2	213447850	rs7598801	C	G	100	PASS	AC=1571;AF=0.313698;AN=5008;NS=2504;DP=16245;EAS_AF=0.0962;AMR_AF=0.3804;AFR_AF=0.4887;EUR_AF=0.338;SAS_AF=0.229;AA=G|||;VT=SNP
2	213447854	rs60245846	T	G	100	PASS	AC=317;AF=0.0632987;AN=5008;NS=2504;DP=16192;EAS_AF=0.0188;AMR_AF=0.0432;AFR_AF=0.0976;EUR_AF=0.0835;SAS_AF=0.0562;AA=G|||;VT=SNP
2	213447988	rs150059985	T	C	100	PASS	AC=316;AF=0.063099;AN=5008;NS=2504;DP=18061;EAS_AF=0.0188;AMR_AF=0.0432;AFR_AF=0.0968;EUR_AF=0.0835;SAS_AF=0.0562;AA=T|||;VT=SNP
2	213448055	rs7599202	G	T	100	PASS	AC=455;AF=0.0908546;AN=5008;NS=2504;DP=18909;EAS_AF=0.0774;AMR_AF=0.2046;AFR_AF=0.0779;EUR_AF=0.0447;SAS_AF=0.089;AA=G|||;VT=SNP
2	213449070	rs115342813	G	A	100	PASS	AC=317;AF=0.0632987;AN=5008;NS=2504;DP=21364;EAS_AF=0.0188;AMR_AF=0.0432;AFR_AF=0.0976;EUR_AF=0.0835;SAS_AF=0.0562;AA=A|||;VT=SNP
2	213450090	rs146094455	A	T	100	PASS	AC=223;AF=0.0445288;AN=5008;NS=2504;DP=20857;EAS_AF=0.0278;AMR_AF=0.1772;AFR_AF=0.0023;EUR_AF=0.0328;SAS_AF=0.0368;AA=A|||;VT=SNP
2	213450245	rs138842211	A	G	100	PASS	AC=455;AF=0.0908546;AN=5008;NS=2504;DP=19150;EAS_AF=0.0784;AMR_AF=0.2032;AFR_AF=0.0779;EUR_AF=0.0447;SAS_AF=0.089;AA=a|||;VT=SNP
2	213450747	rs13013659	T	C	100	PASS	AC=315;AF=0.0628994;AN=5008;NS=2504;DP=20355;EAS_AF=0.0188;AMR_AF=0.0432;AFR_AF=0.0976;EUR_AF=0.0835;SAS_AF=0.0542;AA=C|||;VT=SNP
2	213451359	rs13408617	C	A	100	PASS	AC=1473;AF=0.294129;AN=5008;NS=2504;DP=19589;EAS_AF=0.0962;AMR_AF=0.3746;AFR_AF=0.4175;EUR_AF=0.338;SAS_AF=0.229;AA=A|||;VT=SNP
2	213451368	rs13408622	C	G	100	PASS	AC=1141;AF=0.227835;AN=5008;NS=2504;DP=19495;EAS_AF=0.0774;AMR_AF=0.3314;AFR_AF=0.3086;EUR_AF=0.2545;SAS_AF=0.1728;AA=C|||;VT=SNP
2	213452139	rs79142908	G	A	100	PASS	AC=454;AF=0.090655;AN=5008;NS=2504;DP=16121;EAS_AF=0.0774;AMR_AF=0.2032;AFR_AF=0.0779;EUR_AF=0.0447;SAS_AF=0.089;AA=G|||;VT=SNP
2	213452931	rs984456	C	G	100	PASS	AC=1866;AF=0.372604;AN=5008;NS=2504;DP=21140;EAS_AF=0.0962;AMR_AF=0.4092;AFR_AF=0.6672;EUR_AF=0.3718;SAS_AF=0.2342;AA=G|||;VT=SNP
2	213453046	rs984455	G	C	100	PASS	AC=316;AF=0.063099;AN=5008;NS=2504;DP=19452;EAS_AF=0.0188;AMR_AF=0.0432;AFR_AF=0.0976;EUR_AF=0.0835;SAS_AF=0.0552;AA=G|||;VT=SNP
2	213453410	rs17329513	A	G	100	PASS	AC=316;AF=0.063099;AN=5008;NS=2504;DP=19359;EAS_AF=0.0188;AMR_AF=0.0432;AFR_AF=0.0976;EUR_AF=0.0835;SAS_AF=0.0552;AA=a|||;VT=SNP
2	213453639	rs13008322	G	C	100	PASS	AC=316;AF=0.063099;AN=5008;NS=2504;DP=19752;EAS_AF=0.0188;AMR_AF=0.0432;AFR_AF=0.0976;EUR_AF=0.0835;SAS_AF=0.0552;AA=G|||;VT=SNP
2	213453815	rs16848880	G	A	100	PASS	AC=454;AF=0.090655;AN=5008;NS=2504;DP=18773;EAS_AF=0.0774;AMR_AF=0.2032;AFR_AF=0.0779;EUR_AF=0.0447;SAS_AF=0.089;AA=G|||;VT=SNP
2	213454281	rs78883231	T	C	100	PASS	AC=454;AF=0.090655;AN=5008;NS=2504;DP=18365;EAS_AF=0.0774;AMR_AF=0.2032;AFR_AF=0.0779;EUR_AF=0.0447;SAS_AF=0.089;AA=T|||;VT=SNP
2	213454397	rs987601	A	C	100	PASS	AC=315;AF=0.0628994;AN=5008;NS=2504;DP=19036;EAS_AF=0.0188;AMR_AF=0.0432;AFR_AF=0.0968;EUR_AF=0.0835;SAS_AF=0.0552;AA=A|||;VT=SNP
2	213454862	rs12991892	T	C	100	PASS	AC=327;AF=0.0652955;AN=5008;NS=2504;DP=20983;EAS_AF=0.0188;AMR_AF=0.0432;AFR_AF=0.1059;EUR_AF=0.0835;SAS_AF=0.0552;AA=T|||;VT=SNP
2	213456326	rs1982715	G	C	100	PASS	AC=1844;AF=0.368211;AN=5008;NS=2504;DP=11409;EAS_AF=0.0962;AMR_AF=0.4078;AFR_AF=0.6513;EUR_AF=0.3718;SAS_AF=0.2342;AA=C|||;VT=SNP
2	213456336	rs11902147	G	T	100	PASS	AC=328;AF=0.0654952;AN=5008;NS=2504;DP=11785;EAS_AF=0.0198;AMR_AF=0.0432;AFR_AF=0.1059;EUR_AF=0.0835;SAS_AF=0.0552;AA=T|||;VT=SNP
2	213456418	rs11902111	C	T	100	PASS	AC=328;AF=0.0654952;AN=5008;NS=2504;DP=13693;EAS_AF=0.0188;AMR_AF=0.0432;AFR_AF=0.1059;EUR_AF=0.0835;SAS_AF=0.0562;AA=T|||;VT=SNP
2	213456521	rs1982714	C	T	100	PASS	AC=454;AF=0.090655;AN=5008;NS=2504;DP=15650;EAS_AF=0.0774;AMR_AF=0.2032;AFR_AF=0.0779;EUR_AF=0.0447;SAS_AF=0.089;AA=C|||;VT=SNP
2	213456576	rs1982713	T	C	100	PASS	AC=454;AF=0.090655;AN=5008;NS=2504;DP=16655;EAS_AF=0.0774;AMR_AF=0.2032;AFR_AF=0.0779;EUR_AF=0.0447;SAS_AF=0.089;AA=T|||;VT=SNP
2	213456661	rs35608198	T	C	100	PASS	AC=327;AF=0.0652955;AN=5008;NS=2504;DP=15860;EAS_AF=0.0188;AMR_AF=0.0432;AFR_AF=0.1059;EUR_AF=0.0835;SAS_AF=0.0552;AA=T|||;VT=SNP
2	213456994	rs17263937	T	C	100	PASS	AC=835;AF=0.166733;AN=5008;NS=2504;DP=15710;EAS_AF=0.0774;AMR_AF=0.3098;AFR_AF=0.0991;EUR_AF=0.2435;SAS_AF=0.1697;AA=T|||;VT=SNP
2	213457283	rs36125860	A	T	100	PASS	AC=328;AF=0.0654952;AN=5008;NS=2504;DP=19112;EAS_AF=0.0198;AMR_AF=0.0432;AFR_AF=0.1059;EUR_AF=0.0835;SAS_AF=0.0552;AA=T|||;VT=SNP
2	213457361	rs35927619	T	G	100	PASS	AC=2155;AF=0.430312;AN=5008;NS=2504;DP=18261;EAS_AF=0.0962;AMR_AF=0.4222;AFR_AF=0.8873;EUR_AF=0.3608;SAS_AF=0.2342;AA=G|||;VT=SNP
2	213457448	rs141889379	A	T	100	PASS	AC=461;AF=0.0920527;AN=5008;NS=2504;DP=19689;EAS_AF=0.0774;AMR_AF=0.2032;AFR_AF=0.0832;EUR_AF=0.0447;SAS_AF=0.089;AA=A|||;VT=SNP
2	213457487	rs34446807	G	T	100	PASS	AC=327;AF=0.0652955;AN=5008;NS=2504;DP=18699;EAS_AF=0.0188;AMR_AF=0.0432;AFR_AF=0.1059;EUR_AF=0.0835;SAS_AF=0.0552;AA=T|||;VT=SNP
2	213457697	rs35521899	G	A	100	PASS	AC=327;AF=0.0652955;AN=5008;NS=2504;DP=19948;EAS_AF=0.0188;AMR_AF=0.0432;AFR_AF=0.1059;EUR_AF=0.0835;SAS_AF=0.0552;AA=A|||;VT=SNP
2	213457956	rs11894305	A	G	100	PASS	AC=327;AF=0.0652955;AN=5008;NS=2504;DP=15921;EAS_AF=0.0188;AMR_AF=0.0432;AFR_AF=0.1059;EUR_AF=0.0835;SAS_AF=0.0552;AA=A|||;VT=SNP
2	213457971	rs11894309	A	G	100	PASS	AC=327;AF=0.0652955;AN=5008;NS=2504;DP=15943;EAS_AF=0.0188;AMR_AF=0.0432;AFR_AF=0.1059;EUR_AF=0.0835;SAS_AF=0.0552;AA=G|||;VT=SNP
2	213458264	rs34804588	T	A	100	PASS	AC=327;AF=0.0652955;AN=5008;NS=2504;DP=17270;EAS_AF=0.0188;AMR_AF=0.0432;AFR_AF=0.1059;EUR_AF=0.0835;SAS_AF=0.0552;AA=T|||;VT=SNP
2	213458460	rs17329875	T	G	100	PASS	AC=327;AF=0.0652955;AN=5008;NS=2504;DP=16902;EAS_AF=0.0188;AMR_AF=0.0432;AFR_AF=0.1059;EUR_AF=0.0835;SAS_AF=0.0552;AA=G|||;VT=SNP
2	213458628	rs60327012	T	A	100	PASS	AC=327;AF=0.0652955;AN=5008;NS=2504;DP=18203;EAS_AF=0.0188;AMR_AF=0.0432;AFR_AF=0.1059;EUR_AF=0.0835;SAS_AF=0.0552;AA=T|||;VT=SNP
2	213458896	rs36042629	A	T	100	PASS	AC=328;AF=0.0654952;AN=5008;NS=2504;DP=14611;EAS_AF=0.0188;AMR_AF=0.0432;AFR_AF=0.1067;EUR_AF=0.0835;SAS_AF=0.0552;AA=G|||;VT=SNP
2	213458983	rs13020357	T	C	100	PASS	AC=328;AF=0.0654952;AN=5008;NS=2504;DP=13319;EAS_AF=0.0188;AMR_AF=0.0432;AFR_AF=0.1067;EUR_AF=0.0835;SAS_AF=0.0552;AA=C|||;VT=SNP
2	213458984	rs12994372	G	A	100	PASS	AC=329;AF=0.0656949;AN=5008;NS=2504;DP=13335;EAS_AF=0.0188;AMR_AF=0.0432;AFR_AF=0.1074;EUR_AF=0.0835;SAS_AF=0.0552;AA=G|||;VT=SNP
2	213459142	rs1982716	T	G	100	PASS	AC=128;AF=0.0255591;AN=5008;NS=2504;DP=10594;EAS_AF=0.0208;AMR_AF=0.1427;AFR_AF=0;EUR_AF=0.006;SAS_AF=0.002;AA=T|||;VT=SNP
2	213459426	rs13021394	T	A	100	PASS	AC=327;AF=0.0652955;AN=5008;NS=2504;DP=11303;EAS_AF=0.0188;AMR_AF=0.0432;AFR_AF=0.1059;EUR_AF=0.0835;SAS_AF=0.0552;AA=T|||;VT=SNP
2	213459554	rs13021610	T	C	100	PASS	AC=327;AF=0.0652955;AN=5008;NS=2504;DP=13713;EAS_AF=0.0188;AMR_AF=0.0432;AFR_AF=0.1059;EUR_AF=0.0835;SAS_AF=0.0552;AA=T|||;VT=SNP
2	213459714	rs13000533	C	T	100	PASS	AC=327;AF=0.0652955;AN=5008;NS=2504;DP=16475;EAS_AF=0.0188;AMR_AF=0.0432;AFR_AF=0.1059;EUR_AF=0.0835;SAS_AF=0.0552;AA=T|||;VT=SNP
2	213460146	rs71426309	C	A	100	PASS	AC=327;AF=0.0652955;AN=5008;NS=2504;DP=17579;EAS_AF=0.0188;AMR_AF=0.0432;AFR_AF=0.1059;EUR_AF=0.0835;SAS_AF=0.0552;AA=A|||;VT=SNP
2	213461331	rs148650770	C	A	100	PASS	AC=11;AF=0.00219649;AN=5008;NS=2504;DP=20029;EAS_AF=0.0069;AMR_AF=0;AFR_AF=0;EUR_AF=0.004;SAS_AF=0;AA=C|||;VT=SNP
2	213461785	rs13027061	A	T	100	PASS	AC=327;AF=0.0652955;AN=5008;NS=2504;DP=17158;EAS_AF=0.0188;AMR_AF=0.0432;AFR_AF=0.1059;EUR_AF=0.0835;SAS_AF=0.0552;AA=A|||;VT=SNP
2	213461817	rs17264055	T	A	100	PASS	AC=465;AF=0.0928514;AN=5008;NS=2504;DP=16712;EAS_AF=0.0397;AMR_AF=0.1859;AFR_AF=0.1135;EUR_AF=0.0895;SAS_AF=0.0573;AA=T|||;VT=SNP
2	213461824	rs116381211	G	A	100	PASS	AC=85;AF=0.0169728;AN=5008;NS=2504;DP=16562;EAS_AF=0.0159;AMR_AF=0.0216;AFR_AF=0.0008;EUR_AF=0.0089;SAS_AF=0.045;AA=G|||;VT=SNP
2	213461841	rs16848890	C	T	100	PASS	AC=1154;AF=0.230431;AN=5008;NS=2504;DP=15997;EAS_AF=0.0774;AMR_AF=0.3141;AFR_AF=0.348;EUR_AF=0.2276;SAS_AF=0.1728;AA=C|||;VT=SNP
2	213462054	rs71426310	G	A	100	PASS	AC=327;AF=0.0652955;AN=5008;NS=2504;DP=14099;EAS_AF=0.0188;AMR_AF=0.0432;AFR_AF=0.1059;EUR_AF=0.0835;SAS_AF=0.0552;AA=A|||;VT=SNP
2	213462397	rs4673668	A	G	100	PASS	AC=1108;AF=0.221246;AN=5008;NS=2504;DP=15018;EAS_AF=0.0784;AMR_AF=0.3141;AFR_AF=0.3132;EUR_AF=0.2276;SAS_AF=0.1718;AA=A|||;VT=SNP
2	213462597	rs17264097	T	C	100	PASS	AC=326;AF=0.0650958;AN=5008;NS=2504;DP=19286;EAS_AF=0.0188;AMR_AF=0.0432;AFR_AF=0.1059;EUR_AF=0.0825;SAS_AF=0.0552;AA=C|||;VT=SNP
2	213462699	rs17330001	T	C	100	PASS	AC=327;AF=0.0652955;AN=5008;NS=2504;DP=16869;EAS_AF=0.0188;AMR_AF=0.0432;AFR_AF=0.1059;EUR_AF=0.0835;SAS_AF=0.0552;AA=T|||;VT=SNP
2	213462911	rs35119835	G	C	100	PASS	AC=383;AF=0.0764776;AN=5008;NS=2504;DP=16514;EAS_AF=0.0188;AMR_AF=0.0461;AFR_AF=0.1467;EUR_AF=0.0835;SAS_AF=0.0552;AA=C|||;VT=SNP
2	213463406	rs1002618	C	T	100	PASS	AC=551;AF=0.110024;AN=5008;NS=2504;DP=16777;EAS_AF=0.0744;AMR_AF=0.1527;AFR_AF=0.0083;EUR_AF=0.1809;SAS_AF=0.181;AA=C|||;VT=SNP
2	213464627	rs150677867	G	A	100	PASS	AC=25;AF=0.00499201;AN=5008;NS=2504;DP=16948;EAS_AF=0.0198;AMR_AF=0;AFR_AF=0;EUR_AF=0.005;SAS_AF=0;AA=G|||;VT=SNP
2	213465193	rs11892049	T	C	100	PASS	AC=377;AF=0.0752796;AN=5008;NS=2504;DP=17987;EAS_AF=0.0188;AMR_AF=0.0461;AFR_AF=0.1422;EUR_AF=0.0835;SAS_AF=0.0552;AA=T|||;VT=SNP
2	213465335	rs1878566	A	G	100	PASS	AC=839;AF=0.167532;AN=5008;NS=2504;DP=18555;EAS_AF=0.0962;AMR_AF=0.2493;AFR_AF=0.2254;EUR_AF=0.1282;SAS_AF=0.1452;AA=G|||;VT=SNP
2	213465705	rs74893977	A	C	100	PASS	AC=146;AF=0.0291534;AN=5008;NS=2504;DP=18329;EAS_AF=0.1409;AMR_AF=0;AFR_AF=0;EUR_AF=0.002;SAS_AF=0.002;AA=A|||;VT=SNP
2	213466032	rs78477897	T	G	100	PASS	AC=381;AF=0.0760783;AN=5008;NS=2504;DP=18187;EAS_AF=0.0188;AMR_AF=0.0403;AFR_AF=0.1445;EUR_AF=0.0885;SAS_AF=0.0552;AA=T|||;VT=SNP
2	213468262	rs6731808	C	T	100	PASS	AC=2059;AF=0.411142;AN=5008;NS=2504;DP=16664;EAS_AF=0.1062;AMR_AF=0.4135;AFR_AF=0.8192;EUR_AF=0.3519;SAS_AF=0.2331;AA=T|||;VT=SNP
2	213468449	rs77192084	C	T	100	PASS	AC=203;AF=0.0405351;AN=5008;NS=2504;DP=18921;EAS_AF=0.0198;AMR_AF=0.0331;AFR_AF=0.0129;EUR_AF=0.0875;SAS_AF=0.0562;AA=T|||;VT=SNP
2	213468533	rs16848911	T	C	100	PASS	AC=53;AF=0.0105831;AN=5008;NS=2504;DP=17871;EAS_AF=0.0327;AMR_AF=0.0043;AFR_AF=0.0061;EUR_AF=0.002;SAS_AF=0.0072;AA=T|||;VT=SNP
2	213468758	rs76567180	C	T	100	PASS	AC=30;AF=0.00599042;AN=5008;NS=2504;DP=18276;EAS_AF=0.0268;AMR_AF=0;AFR_AF=0;EUR_AF=0.002;SAS_AF=0.001;AA=C|||;VT=SNP
2	213469113	rs118161740	G	T	100	PASS	AC=194;AF=0.038738;AN=5008;NS=2504;DP=18855;EAS_AF=0.0407;AMR_AF=0.1599;AFR_AF=0.0008;EUR_AF=0.0089;SAS_AF=0.0327;AA=G|||;VT=SNP
2	213469506	rs11688976	T	C	100	PASS	AC=1928;AF=0.384984;AN=5008;NS=2504;DP=19270;EAS_AF=0.1062;AMR_AF=0.3948;AFR_AF=0.767;EUR_AF=0.3111;SAS_AF=0.2249;AA=C|||;VT=SNP
2	213472494	rs2371617	G	A	100	PASS	AC=194;AF=0.038738;AN=5008;NS=2504;DP=21605;EAS_AF=0.0407;AMR_AF=0.1599;AFR_AF=0.0008;EUR_AF=0.0089;SAS_AF=0.0327;AA=G|||;VT=SNP
2	213472634	rs990208	T	C	100	PASS	AC=442;AF=0.0882588;AN=5008;NS=2504;DP=18514;EAS_AF=0.0873;AMR_AF=0.1916;AFR_AF=0.087;EUR_AF=0.0209;SAS_AF=0.0869;AA=T|||;VT=SNP
2	213473233	rs7580653	G	T	100	PASS	AC=1806;AF=0.360623;AN=5008;NS=2504;DP=8549;EAS_AF=0.1062;AMR_AF=0.3977;AFR_AF=0.6392;EUR_AF=0.3479;SAS_AF=0.2331;AA=T|||;VT=SNP
2	213473723	rs7583787	G	A	100	PASS	AC=1815;AF=0.36242;AN=5008;NS=2504;DP=20070;EAS_AF=0.1062;AMR_AF=0.402;AFR_AF=0.6415;EUR_AF=0.3509;SAS_AF=0.2331;AA=A|||;VT=SNP
2	213474564	rs7598633	T	A	100	PASS	AC=2059;AF=0.411142;AN=5008;NS=2504;DP=16487;EAS_AF=0.1062;AMR_AF=0.4107;AFR_AF=0.8207;EUR_AF=0.3519;SAS_AF=0.2331;AA=A|||;VT=SNP
2	213476310	rs71426311	T	C	100	PASS	AC=523;AF=0.104433;AN=5008;NS=2504;DP=22735;EAS_AF=0.122;AMR_AF=0.2565;AFR_AF=0.087;EUR_AF=0.0229;SAS_AF=0.0859;AA=T|||;VT=SNP
2	213476885	rs6717685	A	C	100	PASS	AC=442;AF=0.0882588;AN=5008;NS=2504;DP=18617;EAS_AF=0.0873;AMR_AF=0.1931;AFR_AF=0.087;EUR_AF=0.0209;SAS_AF=0.0859;AA=A|||;VT=SNP
2	213477128	rs4673669	C	A	100	PASS	AC=2075;AF=0.414337;AN=5008;NS=2504;DP=19509;EAS_AF=0.1091;AMR_AF=0.4164;AFR_AF=0.8283;EUR_AF=0.3499;SAS_AF=0.2342;AA=A|||;VT=SNP
2	213477141	rs72937329	G	T	100	PASS	AC=598;AF=0.119409;AN=5008;NS=2504;DP=19195;EAS_AF=0.0218;AMR_AF=0.134;AFR_AF=0.1021;EUR_AF=0.2664;SAS_AF=0.0818;AA=T|||;VT=SNP
2	213478165	rs62186337	G	A	100	PASS	AC=979;AF=0.195487;AN=5008;NS=2504;DP=20698;EAS_AF=0.0188;AMR_AF=0.183;AFR_AF=0.3101;EUR_AF=0.2843;SAS_AF=0.1401;AA=A|||;VT=SNP
2	213478211	rs72937330	T	C	100	PASS	AC=436;AF=0.0870607;AN=5008;NS=2504;DP=20577;EAS_AF=0.0188;AMR_AF=0.1124;AFR_AF=0.0272;EUR_AF=0.2276;SAS_AF=0.0757;AA=T|||;VT=SNP
2	213478449	rs72937331	T	A	100	PASS	AC=436;AF=0.0870607;AN=5008;NS=2504;DP=20517;EAS_AF=0.0188;AMR_AF=0.1124;AFR_AF=0.0272;EUR_AF=0.2276;SAS_AF=0.0757;AA=T|||;VT=SNP
2	213478557	rs72937333	G	A	100	PASS	AC=436;AF=0.0870607;AN=5008;NS=2504;DP=20572;EAS_AF=0.0188;AMR_AF=0.1124;AFR_AF=0.0272;EUR_AF=0.2276;SAS_AF=0.0757;AA=g|||;VT=SNP
2	213479458	rs9288454	T	A	100	PASS	AC=1646;AF=0.328674;AN=5008;NS=2504;DP=16936;EAS_AF=0.0903;AMR_AF=0.3069;AFR_AF=0.8011;EUR_AF=0.1252;SAS_AF=0.1605;AA=A|||;VT=SNP
2	213479462	rs72937335	C	A	100	PASS	AC=411;AF=0.0820687;AN=5008;NS=2504;DP=16783;EAS_AF=0.0188;AMR_AF=0.1095;AFR_AF=0.0151;EUR_AF=0.2237;SAS_AF=0.0726;AA=C|||;VT=SNP
2	213479689	rs9288455	G	A	100	PASS	AC=2073;AF=0.413938;AN=5008;NS=2504;DP=19282;EAS_AF=0.1091;AMR_AF=0.4164;AFR_AF=0.8275;EUR_AF=0.3489;SAS_AF=0.2342;AA=A|||;VT=SNP
2	213479792	rs76218493	A	C	100	PASS	AC=492;AF=0.0982428;AN=5008;NS=2504;DP=20653;EAS_AF=0.0873;AMR_AF=0.1974;AFR_AF=0.1225;EUR_AF=0.0209;SAS_AF=0.0859;AA=A|||;VT=SNP
2	213480167	rs79683864	T	C	100	PASS	AC=492;AF=0.0982428;AN=5008;NS=2504;DP=21167;EAS_AF=0.0873;AMR_AF=0.1974;AFR_AF=0.1225;EUR_AF=0.0209;SAS_AF=0.0859;AA=T|||;VT=SNP
2	213480637	rs4672649	G	A	100	PASS	AC=1094;AF=0.21845;AN=5008;NS=2504;DP=17815;EAS_AF=0.0903;AMR_AF=0.2349;AFR_AF=0.5166;EUR_AF=0.0656;SAS_AF=0.093;AA=G|||;VT=SNP
2	213480852	rs4673670	G	A	100	PASS	AC=1084;AF=0.216454;AN=5008;NS=2504;DP=18400;EAS_AF=0.0903;AMR_AF=0.2349;AFR_AF=0.5091;EUR_AF=0.0656;SAS_AF=0.093;AA=G|||;VT=SNP
2	213481489	rs113769647	G	A	100	PASS	AC=428;AF=0.0854633;AN=5008;NS=2504;DP=8695;EAS_AF=0.0188;AMR_AF=0.1095;AFR_AF=0.0272;EUR_AF=0.2237;SAS_AF=0.0736;AA=g|||;VT=SNP
2	213482004	rs80314927	G	C	100	PASS	AC=119;AF=0.023762;AN=5008;NS=2504;DP=15498;EAS_AF=0.1151;AMR_AF=0;AFR_AF=0;EUR_AF=0.002;SAS_AF=0.001;AA=G|||;VT=SNP
2	213482088	rs16848937	G	C	100	PASS	AC=445;AF=0.0888578;AN=5008;NS=2504;DP=14993;EAS_AF=0.0933;AMR_AF=0.1902;AFR_AF=0.0862;EUR_AF=0.0209;SAS_AF=0.0859;AA=G|||;VT=SNP
2	213482684	rs6749009	G	A	100	PASS	AC=2069;AF=0.413139;AN=5008;NS=2504;DP=14781;EAS_AF=0.1151;AMR_AF=0.4078;AFR_AF=0.8283;EUR_AF=0.3459;SAS_AF=0.2321;AA=A|||;VT=SNP
2	213482781	rs6749157	G	C	100	PASS	AC=2069;AF=0.413139;AN=5008;NS=2504;DP=15632;EAS_AF=0.1151;AMR_AF=0.4078;AFR_AF=0.8283;EUR_AF=0.3459;SAS_AF=0.2321;AA=C|||;VT=SNP
2	213483784	rs72937340	T	C	100	PASS	AC=427;AF=0.0852636;AN=5008;NS=2504;DP=20071;EAS_AF=0.0188;AMR_AF=0.1095;AFR_AF=0.0265;EUR_AF=0.2237;SAS_AF=0.0736;AA=T|||;VT=SNP
2	213483894	rs7601545	G	A	100	PASS	AC=2069;AF=0.413139;AN=5008;NS=2504;DP=18010;EAS_AF=0.1151;AMR_AF=0.4078;AFR_AF=0.8283;EUR_AF=0.3459;SAS_AF=0.2321;AA=A|||;VT=SNP
2	213484224	rs16848957	T	C	100	PASS	AC=443;AF=0.0884585;AN=5008;NS=2504;DP=18876;EAS_AF=0.0933;AMR_AF=0.1902;AFR_AF=0.0847;EUR_AF=0.0209;SAS_AF=0.0859;AA=T|||;VT=SNP
2	213484354	rs2054613	C	G	100	PASS	AC=2069;AF=0.413139;AN=5008;NS=2504;DP=16506;EAS_AF=0.1151;AMR_AF=0.4078;AFR_AF=0.8283;EUR_AF=0.3459;SAS_AF=0.2321;AA=G|||;VT=SNP
2	213484752	rs2054615	C	T	100	PASS	AC=2069;AF=0.413139;AN=5008;NS=2504;DP=19744;EAS_AF=0.1151;AMR_AF=0.4078;AFR_AF=0.8283;EUR_AF=0.3459;SAS_AF=0.2321;AA=T|||;VT=SNP
2	213484997	rs2068404	T	C	100	PASS	AC=2069;AF=0.413139;AN=5008;NS=2504;DP=20647;EAS_AF=0.1151;AMR_AF=0.4078;AFR_AF=0.8283;EUR_AF=0.3459;SAS_AF=0.2321;AA=C|||;VT=SNP
2	213485048	rs72937345	T	C	100	PASS	AC=427;AF=0.0852636;AN=5008;NS=2504;DP=20857;EAS_AF=0.0188;AMR_AF=0.1095;AFR_AF=0.0265;EUR_AF=0.2237;SAS_AF=0.0736;AA=T|||;VT=SNP
2	213485356	rs72937349	G	C	100	PASS	AC=427;AF=0.0852636;AN=5008;NS=2504;DP=19390;EAS_AF=0.0188;AMR_AF=0.1095;AFR_AF=0.0265;EUR_AF=0.2237;SAS_AF=0.0736;AA=G|||;VT=SNP
2	213485596	rs7606156	G	A	100	PASS	AC=2076;AF=0.414537;AN=5008;NS=2504;DP=19766;EAS_AF=0.1151;AMR_AF=0.4107;AFR_AF=0.8283;EUR_AF=0.3489;SAS_AF=0.2342;AA=g|||;VT=SNP
2	213485715	rs11692809	C	A	100	PASS	AC=1524;AF=0.304313;AN=5008;NS=2504;DP=18812;EAS_AF=0.1151;AMR_AF=0.3429;AFR_AF=0.5416;EUR_AF=0.2893;SAS_AF=0.1667;AA=C|||;VT=SNP
2	213485772	rs11676391	T	C	100	PASS	AC=2067;AF=0.41274;AN=5008;NS=2504;DP=19185;EAS_AF=0.1151;AMR_AF=0.4078;AFR_AF=0.8268;EUR_AF=0.3459;SAS_AF=0.2321;AA=C|||;VT=SNP
2	213486117	rs11693009	C	T	100	PASS	AC=435;AF=0.086861;AN=5008;NS=2504;DP=17903;EAS_AF=0.0188;AMR_AF=0.1095;AFR_AF=0.0318;EUR_AF=0.2247;SAS_AF=0.0736;AA=C|||;VT=SNP
2	213486217	rs6761880	G	A	100	PASS	AC=2084;AF=0.416134;AN=5008;NS=2504;DP=17171;EAS_AF=0.1151;AMR_AF=0.4107;AFR_AF=0.8343;EUR_AF=0.3489;SAS_AF=0.2342;AA=A|||;VT=SNP
2	213487221	rs139525114	T	C	100	PASS	AC=123;AF=0.0245607;AN=5008;NS=2504;DP=15901;EAS_AF=0.0188;AMR_AF=0.1398;AFR_AF=0.0008;EUR_AF=0.006;SAS_AF=0;AA=T|||;VT=SNP
2	213487269	rs10174150	T	C	100	PASS	AC=2069;AF=0.413139;AN=5008;NS=2504;DP=16835;EAS_AF=0.1151;AMR_AF=0.4078;AFR_AF=0.8283;EUR_AF=0.3459;SAS_AF=0.2321;AA=C|||;VT=SNP
2	213487598	rs79944578	T	C	100	PASS	AC=446;AF=0.0890575;AN=5008;NS=2504;DP=18732;EAS_AF=0.0933;AMR_AF=0.1902;AFR_AF=0.087;EUR_AF=0.0209;SAS_AF=0.0859;AA=T|||;VT=SNP
2	213487661	rs6708862	C	T	100	PASS	AC=1942;AF=0.38778;AN=5008;NS=2504;DP=18918;EAS_AF=0.1151;AMR_AF=0.3948;AFR_AF=0.7383;EUR_AF=0.3459;SAS_AF=0.2331;AA=C|||;VT=SNP
2	213487687	rs6711917	C	T	100	PASS	AC=2077;AF=0.414736;AN=5008;NS=2504;DP=18647;EAS_AF=0.1151;AMR_AF=0.4107;AFR_AF=0.8283;EUR_AF=0.3489;SAS_AF=0.2352;AA=T|||;VT=SNP
2	213488021	rs6712252	C	T	100	PASS	AC=1940;AF=0.38738;AN=5008;NS=2504;DP=17220;EAS_AF=0.1151;AMR_AF=0.3948;AFR_AF=0.7375;EUR_AF=0.3459;SAS_AF=0.2321;AA=C|||;VT=SNP
2	213490466	rs67447343	G	C	100	PASS	AC=1206;AF=0.240815;AN=5008;NS=2504;DP=18923;EAS_AF=0.0218;AMR_AF=0.2003;AFR_AF=0.4334;EUR_AF=0.325;SAS_AF=0.1483;AA=c|||;VT=SNP
2	213490883	rs2128324	G	A	100	PASS	AC=2145;AF=0.428315;AN=5008;NS=2504;DP=18291;EAS_AF=0.1151;AMR_AF=0.4135;AFR_AF=0.879;EUR_AF=0.3489;SAS_AF=0.2342;AA=A|||;VT=SNP
2	213491992	rs76850832	C	G	100	PASS	AC=444;AF=0.0886581;AN=5008;NS=2504;DP=20139;EAS_AF=0.0933;AMR_AF=0.1902;AFR_AF=0.0855;EUR_AF=0.0209;SAS_AF=0.0859;AA=C|||;VT=SNP
2	213492151	rs6706987	C	T	100	PASS	AC=2077;AF=0.414736;AN=5008;NS=2504;DP=20026;EAS_AF=0.1151;AMR_AF=0.4121;AFR_AF=0.8283;EUR_AF=0.3489;SAS_AF=0.2342;AA=T|||;VT=SNP
2	213492540	rs72937365	A	G	100	PASS	AC=442;AF=0.0882588;AN=5008;NS=2504;DP=19896;EAS_AF=0.0188;AMR_AF=0.1124;AFR_AF=0.0325;EUR_AF=0.2266;SAS_AF=0.0757;AA=A|||;VT=SNP
2	213492898	rs67535717	G	A	100	PASS	AC=1576;AF=0.314696;AN=5008;NS=2504;DP=18686;EAS_AF=0.1151;AMR_AF=0.3876;AFR_AF=0.4644;EUR_AF=0.3459;SAS_AF=0.2342;AA=A|||;VT=SNP
2	213492907	rs72937368	G	T	100	PASS	AC=428;AF=0.0854633;AN=5008;NS=2504;DP=18804;EAS_AF=0.0188;AMR_AF=0.1095;AFR_AF=0.0272;EUR_AF=0.2237;SAS_AF=0.0736;AA=G|||;VT=SNP
2	213493785	rs931215	A	T	100	PASS	AC=871;AF=0.173922;AN=5008;NS=2504;DP=18192;EAS_AF=0.0188;AMR_AF=0.1628;AFR_AF=0.2436;EUR_AF=0.2793;SAS_AF=0.1391;AA=A|||;VT=SNP
2	213493825	rs931216	C	T	100	PASS	AC=861;AF=0.171925;AN=5008;NS=2504;DP=18685;EAS_AF=0.0188;AMR_AF=0.1628;AFR_AF=0.2352;EUR_AF=0.2803;SAS_AF=0.1391;AA=C|||;VT=SNP
2	213494330	rs17330768	T	G	100	PASS	AC=861;AF=0.171925;AN=5008;NS=2504;DP=18591;EAS_AF=0.0188;AMR_AF=0.1628;AFR_AF=0.2352;EUR_AF=0.2803;SAS_AF=0.1391;AA=T|||;VT=SNP
2	213494947	rs11679805	A	T	100	PASS	AC=1005;AF=0.200679;AN=5008;NS=2504;DP=15054;EAS_AF=0.0218;AMR_AF=0.1816;AFR_AF=0.295;EUR_AF=0.3221;SAS_AF=0.1462;AA=T|||;VT=SNP
2	213495985	rs57917865	G	T	100	PASS	AC=1391;AF=0.277756;AN=5008;NS=2504;DP=19774;EAS_AF=0.0218;AMR_AF=0.2089;AFR_AF=0.5673;EUR_AF=0.327;SAS_AF=0.1483;AA=T|||;VT=SNP
2	213496258	rs61521361	T	A	100	PASS	AC=1006;AF=0.200879;AN=5008;NS=2504;DP=19938;EAS_AF=0.0218;AMR_AF=0.183;AFR_AF=0.295;EUR_AF=0.3221;SAS_AF=0.1462;AA=A|||;VT=SNP
2	213496450	rs931217	C	G	100	PASS	AC=435;AF=0.086861;AN=5008;NS=2504;DP=21540;EAS_AF=0.0188;AMR_AF=0.1095;AFR_AF=0.0325;EUR_AF=0.2237;SAS_AF=0.0736;AA=C|||;VT=SNP
2	213496624	rs931218	C	A	100	PASS	AC=860;AF=0.171725;AN=5008;NS=2504;DP=18563;EAS_AF=0.0188;AMR_AF=0.1628;AFR_AF=0.2345;EUR_AF=0.2803;SAS_AF=0.1391;AA=C|||;VT=SNP
2	213497090	rs956558	G	A	100	PASS	AC=439;AF=0.0876597;AN=5008;NS=2504;DP=19890;EAS_AF=0.0188;AMR_AF=0.1095;AFR_AF=0.0272;EUR_AF=0.2247;SAS_AF=0.0838;AA=G|||;VT=SNP
2	213497379	rs72937385	A	T	100	PASS	AC=446;AF=0.0890575;AN=5008;NS=2504;DP=17374;EAS_AF=0.0188;AMR_AF=0.1095;AFR_AF=0.0325;EUR_AF=0.2247;SAS_AF=0.0838;AA=A|||;VT=SNP
2	213498070	rs148313272	C	G	100	PASS	AC=63;AF=0.0125799;AN=5008;NS=2504;DP=10731;EAS_AF=0.0407;AMR_AF=0.0072;AFR_AF=0.0061;EUR_AF=0.002;SAS_AF=0.0072;AA=C|||;VT=SNP
2	213498134	rs34741122	A	G	100	PASS	AC=864;AF=0.172524;AN=5008;NS=2504;DP=14213;EAS_AF=0.0188;AMR_AF=0.1628;AFR_AF=0.236;EUR_AF=0.2823;SAS_AF=0.1391;AA=A|||;VT=SNP
2	213498333	rs9750629	T	C	100	PASS	AC=513;AF=0.102436;AN=5008;NS=2504;DP=22297;EAS_AF=0.0942;AMR_AF=0.1931;AFR_AF=0.1218;EUR_AF=0.0209;SAS_AF=0.1043;AA=T|||;VT=SNP
2	213499028	rs66535530	C	T	100	PASS	AC=861;AF=0.171925;AN=5008;NS=2504;DP=15775;EAS_AF=0.0188;AMR_AF=0.1628;AFR_AF=0.2352;EUR_AF=0.2803;SAS_AF=0.1391;AA=c|||;VT=SNP
2	213499043	rs13410624	A	G	100	PASS	AC=1012;AF=0.202077;AN=5008;NS=2504;DP=16454;EAS_AF=0.0218;AMR_AF=0.1859;AFR_AF=0.298;EUR_AF=0.3221;SAS_AF=0.1462;AA=A|||;VT=SNP
2	213499445	rs7585465	C	A	100	PASS	AC=2146;AF=0.428514;AN=5008;NS=2504;DP=16730;EAS_AF=0.1151;AMR_AF=0.4135;AFR_AF=0.8812;EUR_AF=0.3489;SAS_AF=0.2321;AA=A|||;VT=SNP
2	213499989	rs142554399	C	T	100	PASS	AC=126;AF=0.0251597;AN=5008;NS=2504;DP=14580;EAS_AF=0.0188;AMR_AF=0.1427;AFR_AF=0.0015;EUR_AF=0.006;SAS_AF=0;AA=C|||;VT=SNP
2	213500062	rs10497980	A	G	100	PASS	AC=958;AF=0.191294;AN=5008;NS=2504;DP=15740;EAS_AF=0.0952;AMR_AF=0.2147;AFR_AF=0.4115;EUR_AF=0.0229;SAS_AF=0.1493;AA=A|||;VT=SNP
2	213500561	rs114871402	T	A	100	PASS	AC=491;AF=0.0980431;AN=5008;NS=2504;DP=14427;EAS_AF=0.0952;AMR_AF=0.2003;AFR_AF=0.0893;EUR_AF=0.0308;SAS_AF=0.1094;AA=t|||;VT=SNP
2	213501008	rs62187960	T	G	100	PASS	AC=767;AF=0.153155;AN=5008;NS=2504;DP=20130;EAS_AF=0.0188;AMR_AF=0.1686;AFR_AF=0.1399;EUR_AF=0.2952;SAS_AF=0.1524;AA=T|||;VT=SNP
2	213501015	rs72949011	C	T	100	PASS	AC=440;AF=0.0878594;AN=5008;NS=2504;DP=20128;EAS_AF=0.0188;AMR_AF=0.1196;AFR_AF=0.031;EUR_AF=0.2167;SAS_AF=0.0808;AA=C|||;VT=SNP
2	213501790	rs76037435	A	G	100	PASS	AC=43;AF=0.00858626;AN=5008;NS=2504;DP=18376;EAS_AF=0.0417;AMR_AF=0;AFR_AF=0;EUR_AF=0;SAS_AF=0.001;AA=A|||;VT=SNP
2	213501982	rs7590349	T	C	100	PASS	AC=1053;AF=0.210264;AN=5008;NS=2504;DP=16817;EAS_AF=0.0228;AMR_AF=0.1974;AFR_AF=0.298;EUR_AF=0.336;SAS_AF=0.1646;AA=C|||;VT=SNP
2	213502195	rs78678628	A	G	100	PASS	AC=18;AF=0.00359425;AN=5008;NS=2504;DP=17195;EAS_AF=0.0179;AMR_AF=0;AFR_AF=0;EUR_AF=0;SAS_AF=0;AA=A|||;VT=SNP
2	213502328	rs7590700	T	C	100	PASS	AC=2211;AF=0.441494;AN=5008;NS=2504;DP=16447;EAS_AF=0.119;AMR_AF=0.428;AFR_AF=0.8699;EUR_AF=0.3718;SAS_AF=0.2761;AA=C|||;VT=SNP
2	213502784	rs72949015	T	C	100	PASS	AC=432;AF=0.086262;AN=5008;NS=2504;DP=18915;EAS_AF=0.0188;AMR_AF=0.1196;AFR_AF=0.0265;EUR_AF=0.2167;SAS_AF=0.0787;AA=T|||;VT=SNP
2	213502984	rs6745180	T	G	100	PASS	AC=767;AF=0.153155;AN=5008;NS=2504;DP=17275;EAS_AF=0.0188;AMR_AF=0.1671;AFR_AF=0.1399;EUR_AF=0.2952;SAS_AF=0.1534;AA=T|||;VT=SNP
2	213503272	rs72949018	G	A	100	PASS	AC=438;AF=0.0874601;AN=5008;NS=2504;DP=18330;EAS_AF=0.0188;AMR_AF=0.1196;AFR_AF=0.031;EUR_AF=0.2167;SAS_AF=0.0787;AA=G|||;VT=SNP
2	213504183	rs13397735	T	C	100	PASS	AC=1054;AF=0.210463;AN=5008;NS=2504;DP=19360;EAS_AF=0.0228;AMR_AF=0.1974;AFR_AF=0.2988;EUR_AF=0.336;SAS_AF=0.1646;AA=C|||;VT=SNP
2	213504684	rs7587236	C	T	100	PASS	AC=2220;AF=0.443291;AN=5008;NS=2504;DP=20666;EAS_AF=0.1181;AMR_AF=0.4323;AFR_AF=0.8888;EUR_AF=0.3718;SAS_AF=0.2577;AA=T|||;VT=SNP
2	213505000	rs938785	T	C	100	PASS	AC=476;AF=0.0950479;AN=5008;NS=2504;DP=15675;EAS_AF=0.0962;AMR_AF=0.1931;AFR_AF=0.0809;EUR_AF=0.0308;SAS_AF=0.1094;AA=T|||;VT=SNP
2	213505006	rs11676119	C	T	100	PASS	AC=433;AF=0.0864617;AN=5008;NS=2504;DP=15531;EAS_AF=0.0198;AMR_AF=0.1196;AFR_AF=0.0265;EUR_AF=0.2167;SAS_AF=0.0787;AA=C|||;VT=SNP
2	213505246	rs11687307	A	T	100	PASS	AC=915;AF=0.182708;AN=5008;NS=2504;DP=11933;EAS_AF=0.0228;AMR_AF=0.1859;AFR_AF=0.1997;EUR_AF=0.336;SAS_AF=0.1646;AA=T|||;VT=SNP
2	213505771	rs117792945	A	C	100	PASS	AC=43;AF=0.00858626;AN=5008;NS=2504;DP=17979;EAS_AF=0.0417;AMR_AF=0;AFR_AF=0;EUR_AF=0;SAS_AF=0.001;AA=A|||;VT=SNP
2	213506251	rs148612356	C	T	100	PASS	AC=460;AF=0.091853;AN=5008;NS=2504;DP=22164;EAS_AF=0.0952;AMR_AF=0.1931;AFR_AF=0.0832;EUR_AF=0.0308;SAS_AF=0.091;AA=C|||;VT=SNP
2	213506393	rs6742665	C	T	100	PASS	AC=831;AF=0.165935;AN=5008;NS=2504;DP=20245;EAS_AF=0.0198;AMR_AF=0.1816;AFR_AF=0.1422;EUR_AF=0.336;SAS_AF=0.1626;AA=C|||;VT=SNP
2	213506483	rs6742793	C	G	100	PASS	AC=815;AF=0.16274;AN=5008;NS=2504;DP=20659;EAS_AF=0.0188;AMR_AF=0.1686;AFR_AF=0.1755;EUR_AF=0.2952;SAS_AF=0.1534;AA=C|||;VT=SNP
2	213506585	rs6743091	G	T	100	PASS	AC=2135;AF=0.426318;AN=5008;NS=2504;DP=21200;EAS_AF=0.1181;AMR_AF=0.4294;AFR_AF=0.826;EUR_AF=0.3718;SAS_AF=0.2577;AA=T|||;VT=SNP
2	213508144	rs62187963	T	C	100	PASS	AC=1048;AF=0.209265;AN=5008;NS=2504;DP=18069;EAS_AF=0.0228;AMR_AF=0.1931;AFR_AF=0.2965;EUR_AF=0.336;SAS_AF=0.1646;AA=C|||;VT=SNP
2	213508184	rs62187964	A	T	100	PASS	AC=1051;AF=0.209864;AN=5008;NS=2504;DP=15743;EAS_AF=0.0238;AMR_AF=0.1931;AFR_AF=0.298;EUR_AF=0.336;SAS_AF=0.1646;AA=A|||;VT=SNP
2	213508377	rs7572637	A	C	100	PASS	AC=1756;AF=0.350639;AN=5008;NS=2504;DP=17574;EAS_AF=0.119;AMR_AF=0.3991;AFR_AF=0.5454;EUR_AF=0.3678;SAS_AF=0.274;AA=C|||;VT=SNP
2	213508741	rs11688167	T	C	100	PASS	AC=433;AF=0.0864617;AN=5008;NS=2504;DP=17644;EAS_AF=0.0188;AMR_AF=0.1196;AFR_AF=0.0272;EUR_AF=0.2167;SAS_AF=0.0787;AA=T|||;VT=SNP
2	213508891	rs11682441	G	C	100	PASS	AC=566;AF=0.113019;AN=5008;NS=2504;DP=20043;EAS_AF=0.0188;AMR_AF=0.1282;AFR_AF=0.1233;EUR_AF=0.2167;SAS_AF=0.0787;AA=G|||;VT=SNP
2	213508928	rs11693575	A	G	100	PASS	AC=572;AF=0.114217;AN=5008;NS=2504;DP=20861;EAS_AF=0.0188;AMR_AF=0.1268;AFR_AF=0.1286;EUR_AF=0.2167;SAS_AF=0.0787;AA=a|||;VT=SNP
2	213509050	rs115662568	T	A	100	PASS	AC=476;AF=0.0950479;AN=5008;NS=2504;DP=19979;EAS_AF=0.0962;AMR_AF=0.1931;AFR_AF=0.0809;EUR_AF=0.0308;SAS_AF=0.1094;AA=T|||;VT=SNP
2	213510121	rs72949040	G	C	100	PASS	AC=572;AF=0.114217;AN=5008;NS=2504;DP=20176;EAS_AF=0.0188;AMR_AF=0.1268;AFR_AF=0.1286;EUR_AF=0.2167;SAS_AF=0.0787;AA=G|||;VT=SNP
2	213510285	rs16848991	T	G	100	PASS	AC=479;AF=0.095647;AN=5008;NS=2504;DP=20393;EAS_AF=0.0962;AMR_AF=0.1931;AFR_AF=0.0832;EUR_AF=0.0308;SAS_AF=0.1094;AA=T|||;VT=SNP
2	213510374	rs17271707	G	A	100	PASS	AC=572;AF=0.114217;AN=5008;NS=2504;DP=19001;EAS_AF=0.0188;AMR_AF=0.1268;AFR_AF=0.1286;EUR_AF=0.2167;SAS_AF=0.0787;AA=G|||;VT=SNP
2	213510571	rs17331220	A	G	100	PASS	AC=571;AF=0.114018;AN=5008;NS=2504;DP=19049;EAS_AF=0.0188;AMR_AF=0.1268;AFR_AF=0.1286;EUR_AF=0.2157;SAS_AF=0.0787;AA=A|||;VT=SNP
2	213511046	rs5000270	T	G	100	PASS	AC=1054;AF=0.210463;AN=5008;NS=2504;DP=17101;EAS_AF=0.0228;AMR_AF=0.1974;AFR_AF=0.2988;EUR_AF=0.336;SAS_AF=0.1646;AA=G|||;VT=SNP
2	213511118	rs2220025	T	C	100	PASS	AC=814;AF=0.16254;AN=5008;NS=2504;DP=17425;EAS_AF=0.0962;AMR_AF=0.2104;AFR_AF=0.3253;EUR_AF=0.0328;SAS_AF=0.1104;AA=T|||;VT=SNP
2	213511500	rs12619917	A	G	100	PASS	AC=80;AF=0.0159744;AN=5008;NS=2504;DP=19625;EAS_AF=0.0744;AMR_AF=0;AFR_AF=0;EUR_AF=0;SAS_AF=0.0051;AA=A|||;VT=SNP
2	213511791	rs10198723	A	G	100	PASS	AC=1054;AF=0.210463;AN=5008;NS=2504;DP=21746;EAS_AF=0.0228;AMR_AF=0.1974;AFR_AF=0.2988;EUR_AF=0.336;SAS_AF=0.1646;AA=G|||;VT=SNP
2	213512215	rs11678993	G	A	100	PASS	AC=899;AF=0.179513;AN=5008;NS=2504;DP=19917;EAS_AF=0.0179;AMR_AF=0.1744;AFR_AF=0.2368;EUR_AF=0.2952;SAS_AF=0.1534;AA=G|||;VT=SNP
2	213512384	rs16849010	A	C	100	PASS	AC=479;AF=0.095647;AN=5008;NS=2504;DP=17955;EAS_AF=0.0962;AMR_AF=0.1931;AFR_AF=0.0832;EUR_AF=0.0308;SAS_AF=0.1094;AA=A|||;VT=SNP
2	213514208	rs17272024	A	G	100	PASS	AC=898;AF=0.179313;AN=5008;NS=2504;DP=17903;EAS_AF=0.0188;AMR_AF=0.1729;AFR_AF=0.2352;EUR_AF=0.2952;SAS_AF=0.1544;AA=A|||;VT=SNP
2	213515027	rs11683491	C	A	100	PASS	AC=571;AF=0.114018;AN=5008;NS=2504;DP=17705;EAS_AF=0.0169;AMR_AF=0.1268;AFR_AF=0.1293;EUR_AF=0.2167;SAS_AF=0.0787;AA=C|||;VT=SNP
2	213515701	rs59370887	C	T	100	PASS	AC=577;AF=0.115216;AN=5008;NS=2504;DP=15835;EAS_AF=0.0188;AMR_AF=0.1282;AFR_AF=0.1309;EUR_AF=0.2167;SAS_AF=0.0798;AA=C|||;VT=SNP
2	213517543	rs13386921	A	T	100	PASS	AC=1518;AF=0.303115;AN=5008;NS=2504;DP=20263;EAS_AF=0.119;AMR_AF=0.3732;AFR_AF=0.3782;EUR_AF=0.3678;SAS_AF=0.2751;AA=T|||;VT=SNP
2	213517845	rs72951177	T	C	100	PASS	AC=1044;AF=0.208466;AN=5008;NS=2504;DP=19170;EAS_AF=0.1161;AMR_AF=0.3055;AFR_AF=0.2126;EUR_AF=0.2485;SAS_AF=0.1881;AA=T|||;VT=SNP
2	213517852	rs62187967	T	G	100	PASS	AC=2122;AF=0.423722;AN=5008;NS=2504;DP=19280;EAS_AF=0.12;AMR_AF=0.4121;AFR_AF=0.8086;EUR_AF=0.3728;SAS_AF=0.2771;AA=G|||;VT=SNP
2	213517868	rs72951178	T	C	100	PASS	AC=1044;AF=0.208466;AN=5008;NS=2504;DP=19388;EAS_AF=0.1161;AMR_AF=0.3055;AFR_AF=0.2126;EUR_AF=0.2485;SAS_AF=0.1881;AA=T|||;VT=SNP
2	213517888	rs62187968	C	T	100	PASS	AC=2122;AF=0.423722;AN=5008;NS=2504;DP=19338;EAS_AF=0.12;AMR_AF=0.4121;AFR_AF=0.8086;EUR_AF=0.3728;SAS_AF=0.2771;AA=T|||;VT=SNP
2	213517955	rs2220026	C	T	100	PASS	AC=2155;AF=0.430312;AN=5008;NS=2504;DP=19905;EAS_AF=0.121;AMR_AF=0.4164;AFR_AF=0.8306;EUR_AF=0.3728;SAS_AF=0.2771;AA=T|||;VT=SNP
2	213518374	rs1384297	T	C	100	PASS	AC=1709;AF=0.341254;AN=5008;NS=2504;DP=19107;EAS_AF=0.1151;AMR_AF=0.3703;AFR_AF=0.5651;EUR_AF=0.329;SAS_AF=0.2638;AA=C|||;VT=SNP
2	213518432	rs72933003	T	C	100	PASS	AC=1024;AF=0.204473;AN=5008;NS=2504;DP=19899;EAS_AF=0.1151;AMR_AF=0.3026;AFR_AF=0.2012;EUR_AF=0.2465;SAS_AF=0.1881;AA=T|||;VT=SNP
2	213518449	rs72933004	C	T	100	PASS	AC=1042;AF=0.208067;AN=5008;NS=2504;DP=19584;EAS_AF=0.1151;AMR_AF=0.3055;AFR_AF=0.2118;EUR_AF=0.2485;SAS_AF=0.1881;AA=C|||;VT=SNP
2	213518631	rs76074265	G	T	100	PASS	AC=1050;AF=0.209665;AN=5008;NS=2504;DP=18918;EAS_AF=0.1151;AMR_AF=0.3055;AFR_AF=0.2179;EUR_AF=0.2485;SAS_AF=0.1881;AA=T|||;VT=SNP
2	213519249	rs10211380	T	A	100	PASS	AC=650;AF=0.129792;AN=5008;NS=2504;DP=19081;EAS_AF=0.004;AMR_AF=0.0764;AFR_AF=0.2927;EUR_AF=0.1203;SAS_AF=0.0869;AA=T|||;VT=SNP
2	213519256	rs6435715	T	C	100	PASS	AC=2231;AF=0.445487;AN=5008;NS=2504;DP=19537;EAS_AF=0.119;AMR_AF=0.4179;AFR_AF=0.8888;EUR_AF=0.3728;SAS_AF=0.2771;AA=C|||;VT=SNP
2	213519352	rs143585937	G	A	100	PASS	AC=51;AF=0.0101837;AN=5008;NS=2504;DP=19583;EAS_AF=0.005;AMR_AF=0.062;AFR_AF=0.0015;EUR_AF=0.001;SAS_AF=0;AA=G|||;VT=SNP
2	213519379	rs72933008	C	T	100	PASS	AC=1044;AF=0.208466;AN=5008;NS=2504;DP=18590;EAS_AF=0.1151;AMR_AF=0.3055;AFR_AF=0.2126;EUR_AF=0.2495;SAS_AF=0.1881;AA=C|||;VT=SNP
2	213519872	rs1600883	C	G	100	PASS	AC=1693;AF=0.338059;AN=5008;NS=2504;DP=18487;EAS_AF=0.119;AMR_AF=0.3818;AFR_AF=0.5045;EUR_AF=0.3698;SAS_AF=0.2751;AA=c|||;VT=SNP
2	213520144	rs1600884	C	T	100	PASS	AC=1697;AF=0.338858;AN=5008;NS=2504;DP=18786;EAS_AF=0.119;AMR_AF=0.3833;AFR_AF=0.5068;EUR_AF=0.3698;SAS_AF=0.2751;AA=T|||;VT=SNP
2	213520554	rs4673673	G	C	100	PASS	AC=1044;AF=0.208466;AN=5008;NS=2504;DP=20190;EAS_AF=0.1151;AMR_AF=0.3069;AFR_AF=0.2118;EUR_AF=0.2495;SAS_AF=0.1881;AA=G|||;VT=SNP
2	213520651	rs4673674	T	A	100	PASS	AC=1694;AF=0.338259;AN=5008;NS=2504;DP=19313;EAS_AF=0.119;AMR_AF=0.3818;AFR_AF=0.5045;EUR_AF=0.3708;SAS_AF=0.2751;AA=T|||;VT=SNP
2	213521447	rs72933016	T	C	100	PASS	AC=432;AF=0.086262;AN=5008;NS=2504;DP=17788;EAS_AF=0.0188;AMR_AF=0.1196;AFR_AF=0.025;EUR_AF=0.2187;SAS_AF=0.0787;AA=T|||;VT=SNP
2	213521462	rs2371618	T	C	100	PASS	AC=464;AF=0.0926518;AN=5008;NS=2504;DP=17653;EAS_AF=0.0962;AMR_AF=0.1787;AFR_AF=0.0787;EUR_AF=0.0318;SAS_AF=0.1094;AA=T|||;VT=SNP
2	213521578	rs117552387	G	C	100	PASS	AC=51;AF=0.0101837;AN=5008;NS=2504;DP=17463;EAS_AF=0.0337;AMR_AF=0.0043;AFR_AF=0.0045;EUR_AF=0.002;SAS_AF=0.0061;AA=G|||;VT=SNP
2	213522063	rs4337429	T	G	100	PASS	AC=1044;AF=0.208466;AN=5008;NS=2504;DP=21893;EAS_AF=0.1151;AMR_AF=0.3055;AFR_AF=0.2118;EUR_AF=0.2505;SAS_AF=0.1881;AA=T|||;VT=SNP
2	213522287	rs58184703	T	C	100	PASS	AC=1695;AF=0.338458;AN=5008;NS=2504;DP=21480;EAS_AF=0.119;AMR_AF=0.3818;AFR_AF=0.5053;EUR_AF=0.3708;SAS_AF=0.2751;AA=T|||;VT=SNP
2	213522447	rs77126219	C	T	100	PASS	AC=57;AF=0.0113818;AN=5008;NS=2504;DP=22588;EAS_AF=0.0506;AMR_AF=0;AFR_AF=0;EUR_AF=0.006;SAS_AF=0;AA=C|||;VT=SNP
2	213523249	rs6726437	T	G	100	PASS	AC=1696;AF=0.338658;AN=5008;NS=2504;DP=18986;EAS_AF=0.119;AMR_AF=0.3818;AFR_AF=0.5061;EUR_AF=0.3708;SAS_AF=0.2751;AA=T|||;VT=SNP
2	213523568	rs72933019	C	T	100	PASS	AC=1047;AF=0.209065;AN=5008;NS=2504;DP=19135;EAS_AF=0.1151;AMR_AF=0.3055;AFR_AF=0.2118;EUR_AF=0.2505;SAS_AF=0.1912;AA=C|||;VT=SNP
2	213523586	rs72933021	C	T	100	PASS	AC=1047;AF=0.209065;AN=5008;NS=2504;DP=19461;EAS_AF=0.1151;AMR_AF=0.3055;AFR_AF=0.2118;EUR_AF=0.2505;SAS_AF=0.1912;AA=C|||;VT=SNP
2	213524867	rs62187971	A	C	100	PASS	AC=652;AF=0.130192;AN=5008;NS=2504;DP=18611;EAS_AF=0.004;AMR_AF=0.0778;AFR_AF=0.2935;EUR_AF=0.1203;SAS_AF=0.0869;AA=A|||;VT=SNP
2	213525043	rs78496708	T	G	100	PASS	AC=62;AF=0.0123802;AN=5008;NS=2504;DP=16574;EAS_AF=0.0575;AMR_AF=0;AFR_AF=0;EUR_AF=0;SAS_AF=0.0041;AA=T|||;VT=SNP
2	213525117	rs62187972	G	A	100	PASS	AC=652;AF=0.130192;AN=5008;NS=2504;DP=17236;EAS_AF=0.004;AMR_AF=0.0778;AFR_AF=0.2935;EUR_AF=0.1203;SAS_AF=0.0869;AA=G|||;VT=SNP
2	213525416	rs6734732	T	A	100	PASS	AC=2043;AF=0.407947;AN=5008;NS=2504;DP=16098;EAS_AF=0.119;AMR_AF=0.4063;AFR_AF=0.7511;EUR_AF=0.3748;SAS_AF=0.2771;AA=A|||;VT=SNP
2	213525442	rs77706123	C	G	100	PASS	AC=32;AF=0.00638978;AN=5008;NS=2504;DP=17047;EAS_AF=0.0317;AMR_AF=0;AFR_AF=0;EUR_AF=0;SAS_AF=0;AA=C|||;VT=SNP
2	213525571	rs13422154	C	T	100	PASS	AC=1696;AF=0.338658;AN=5008;NS=2504;DP=18311;EAS_AF=0.119;AMR_AF=0.3833;AFR_AF=0.5053;EUR_AF=0.3708;SAS_AF=0.2751;AA=T|||;VT=SNP
2	213525801	rs13425168	G	A	100	PASS	AC=652;AF=0.130192;AN=5008;NS=2504;DP=13114;EAS_AF=0.004;AMR_AF=0.0778;AFR_AF=0.2935;EUR_AF=0.1203;SAS_AF=0.0869;AA=G|||;VT=SNP
2	213526006	rs72933030	C	G	100	PASS	AC=1039;AF=0.207468;AN=5008;NS=2504;DP=17800;EAS_AF=0.1151;AMR_AF=0.3055;AFR_AF=0.208;EUR_AF=0.2505;SAS_AF=0.1881;AA=C|||;VT=SNP
2	213526082	rs72933031	T	C	100	PASS	AC=1039;AF=0.207468;AN=5008;NS=2504;DP=15942;EAS_AF=0.1151;AMR_AF=0.3055;AFR_AF=0.208;EUR_AF=0.2505;SAS_AF=0.1881;AA=T|||;VT=SNP
2	213526121	rs13425327	C	T	100	PASS	AC=654;AF=0.130591;AN=5008;NS=2504;DP=16160;EAS_AF=0.004;AMR_AF=0.0778;AFR_AF=0.295;EUR_AF=0.1203;SAS_AF=0.0869;AA=C|||;VT=SNP
2	213526638	rs1384287	T	A	100	PASS	AC=1787;AF=0.356829;AN=5008;NS=2504;DP=17085;EAS_AF=0.119;AMR_AF=0.3876;AFR_AF=0.5719;EUR_AF=0.3708;SAS_AF=0.2751;AA=A|||;VT=SNP
2	213527767	rs2888102	T	A	100	PASS	AC=1044;AF=0.208466;AN=5008;NS=2504;DP=12541;EAS_AF=0.1151;AMR_AF=0.3055;AFR_AF=0.2118;EUR_AF=0.2505;SAS_AF=0.1881;AA=T|||;VT=SNP
2	213529898	rs11896992	A	G	100	PASS	AC=1932;AF=0.385783;AN=5008;NS=2504;DP=18347;EAS_AF=0.119;AMR_AF=0.4035;AFR_AF=0.6702;EUR_AF=0.3728;SAS_AF=0.2771;AA=a|||;VT=SNP
2	213530069	rs2371710	G	A	100	PASS	AC=1042;AF=0.208067;AN=5008;NS=2504;DP=16924;EAS_AF=0.1151;AMR_AF=0.3055;AFR_AF=0.2118;EUR_AF=0.2485;SAS_AF=0.1881;AA=G|||;VT=SNP
2	213531099	rs13424220	C	G	100	PASS	AC=656;AF=0.13099;AN=5008;NS=2504;DP=19437;EAS_AF=0.004;AMR_AF=0.0807;AFR_AF=0.295;EUR_AF=0.1203;SAS_AF=0.0869;AA=C|||;VT=SNP
2	213531435	rs6750857	A	G	100	PASS	AC=1700;AF=0.339457;AN=5008;NS=2504;DP=21002;EAS_AF=0.12;AMR_AF=0.3862;AFR_AF=0.5061;EUR_AF=0.3708;SAS_AF=0.2751;AA=A|||;VT=SNP
2	213532030	rs6435716	C	T	100	PASS	AC=1676;AF=0.334665;AN=5008;NS=2504;DP=21155;EAS_AF=0.119;AMR_AF=0.3761;AFR_AF=0.5053;EUR_AF=0.3628;SAS_AF=0.2679;AA=c|||;VT=SNP
2	213532864	rs2888128	T	G	100	PASS	AC=1042;AF=0.208067;AN=5008;NS=2504;DP=21743;EAS_AF=0.1141;AMR_AF=0.3055;AFR_AF=0.2118;EUR_AF=0.2495;SAS_AF=0.1881;AA=T|||;VT=SNP
2	213532870	rs13431135	C	A	100	PASS	AC=1667;AF=0.332867;AN=5008;NS=2504;DP=21906;EAS_AF=0.1181;AMR_AF=0.3746;AFR_AF=0.5053;EUR_AF=0.3588;SAS_AF=0.2648;AA=C|||;VT=SNP
2	213533134	rs13431628	G	T	100	PASS	AC=1670;AF=0.333466;AN=5008;NS=2504;DP=18982;EAS_AF=0.119;AMR_AF=0.3703;AFR_AF=0.5053;EUR_AF=0.3588;SAS_AF=0.2699;AA=T|||;VT=SNP
2	213533178	rs13394068	T	C	100	PASS	AC=1668;AF=0.333067;AN=5008;NS=2504;DP=19333;EAS_AF=0.119;AMR_AF=0.3703;AFR_AF=0.503;EUR_AF=0.3588;SAS_AF=0.271;AA=T|||;VT=SNP
2	213533442	rs11695521	C	G	100	PASS	AC=1677;AF=0.334864;AN=5008;NS=2504;DP=16865;EAS_AF=0.119;AMR_AF=0.3689;AFR_AF=0.5151;EUR_AF=0.3549;SAS_AF=0.2689;AA=G|||;VT=SNP
2	213533995	rs72933051	G	A	100	PASS	AC=994;AF=0.198482;AN=5008;NS=2504;DP=18560;EAS_AF=0.0863;AMR_AF=0.3055;AFR_AF=0.2027;EUR_AF=0.2515;SAS_AF=0.1779;AA=G|||;VT=SNP
2	213534298	rs17331646	A	G	100	PASS	AC=1002;AF=0.20008;AN=5008;NS=2504;DP=18784;EAS_AF=0.0863;AMR_AF=0.3055;AFR_AF=0.2005;EUR_AF=0.2614;SAS_AF=0.1789;AA=G|||;VT=SNP
2	213534368	rs145677147	C	T	100	PASS	AC=18;AF=0.00359425;AN=5008;NS=2504;DP=18414;EAS_AF=0.0169;AMR_AF=0;AFR_AF=0;EUR_AF=0;SAS_AF=0.001;AA=C|||;VT=SNP
2	213534552	rs72933053	T	C	100	PASS	AC=1002;AF=0.20008;AN=5008;NS=2504;DP=19370;EAS_AF=0.0863;AMR_AF=0.3055;AFR_AF=0.2005;EUR_AF=0.2614;SAS_AF=0.1789;AA=T|||;VT=SNP
2	213535577	rs17331702	A	T	100	PASS	AC=436;AF=0.0870607;AN=5008;NS=2504;DP=18517;EAS_AF=0.0298;AMR_AF=0.1167;AFR_AF=0.0257;EUR_AF=0.2137;SAS_AF=0.0777;AA=A|||;VT=SNP
2	213535690	rs6435717	G	A	100	PASS	AC=2122;AF=0.423722;AN=5008;NS=2504;DP=18015;EAS_AF=0.0883;AMR_AF=0.4006;AFR_AF=0.8313;EUR_AF=0.3728;SAS_AF=0.2873;AA=A|||;VT=SNP
2	213536695	rs2888129	T	C	100	PASS	AC=1019;AF=0.203474;AN=5008;NS=2504;DP=16247;EAS_AF=0.0863;AMR_AF=0.3055;AFR_AF=0.2005;EUR_AF=0.2614;SAS_AF=0.1963;AA=T|||;VT=SNP
2	213536812	rs76327835	T	G	100	PASS	AC=30;AF=0.00599042;AN=5008;NS=2504;DP=18250;EAS_AF=0.0298;AMR_AF=0;AFR_AF=0;EUR_AF=0;SAS_AF=0;AA=T|||;VT=SNP
2	213536895	rs28860549	A	G	100	PASS	AC=678;AF=0.135383;AN=5008;NS=2504;DP=18497;EAS_AF=0.004;AMR_AF=0.0764;AFR_AF=0.3154;EUR_AF=0.1143;SAS_AF=0.091;AA=A|||;VT=SNP
2	213537367	rs56249218	G	A	100	PASS	AC=1016;AF=0.202875;AN=5008;NS=2504;DP=14283;EAS_AF=0.0843;AMR_AF=0.304;AFR_AF=0.2012;EUR_AF=0.2604;SAS_AF=0.1963;AA=A|||;VT=SNP
2	213537460	rs9967727	C	G	100	PASS	AC=1771;AF=0.353634;AN=5008;NS=2504;DP=14476;EAS_AF=0.0883;AMR_AF=0.379;AFR_AF=0.5832;EUR_AF=0.3698;SAS_AF=0.2822;AA=G|||;VT=SNP
2	213537766	rs72933064	C	A	100	PASS	AC=441;AF=0.0880591;AN=5008;NS=2504;DP=13246;EAS_AF=0.0288;AMR_AF=0.1167;AFR_AF=0.0257;EUR_AF=0.2197;SAS_AF=0.0777;AA=C|||;VT=SNP
2	213538386	rs2888130	T	C	100	PASS	AC=1017;AF=0.203075;AN=5008;NS=2504;DP=20305;EAS_AF=0.0853;AMR_AF=0.304;AFR_AF=0.2005;EUR_AF=0.2614;SAS_AF=0.1963;AA=T|||;VT=SNP
2	213538519	rs143946835	T	C	100	PASS	AC=206;AF=0.0411342;AN=5008;NS=2504;DP=17898;EAS_AF=0.0377;AMR_AF=0.1427;AFR_AF=0.0015;EUR_AF=0.0159;SAS_AF=0.0521;AA=T|||;VT=SNP
2	213539062	rs11682456	G	T	100	PASS	AC=1017;AF=0.203075;AN=5008;NS=2504;DP=19565;EAS_AF=0.0863;AMR_AF=0.304;AFR_AF=0.2005;EUR_AF=0.2604;SAS_AF=0.1963;AA=G|||;VT=SNP
2	213539145	rs4673675	T	C	100	PASS	AC=1652;AF=0.329872;AN=5008;NS=2504;DP=18142;EAS_AF=0.0903;AMR_AF=0.3689;AFR_AF=0.503;EUR_AF=0.3638;SAS_AF=0.2802;AA=C|||;VT=SNP
2	213539645	rs4673676	C	T	100	PASS	AC=2014;AF=0.402157;AN=5008;NS=2504;DP=18320;EAS_AF=0.0883;AMR_AF=0.3833;AFR_AF=0.7693;EUR_AF=0.3658;SAS_AF=0.2802;AA=T|||;VT=SNP
2	213540735	rs72933070	G	A	100	PASS	AC=1010;AF=0.201677;AN=5008;NS=2504;DP=19616;EAS_AF=0.0833;AMR_AF=0.304;AFR_AF=0.1997;EUR_AF=0.2565;SAS_AF=0.1973;AA=G|||;VT=SNP
2	213540826	rs6720790	C	G	100	PASS	AC=654;AF=0.130591;AN=5008;NS=2504;DP=19665;EAS_AF=0.004;AMR_AF=0.0735;AFR_AF=0.3018;EUR_AF=0.1103;SAS_AF=0.091;AA=C|||;VT=SNP
2	213541414	rs72933071	T	C	100	PASS	AC=1010;AF=0.201677;AN=5008;NS=2504;DP=17670;EAS_AF=0.0833;AMR_AF=0.304;AFR_AF=0.1997;EUR_AF=0.2565;SAS_AF=0.1973;AA=T|||;VT=SNP
2	213541570	rs72933073	A	C	100	PASS	AC=1010;AF=0.201677;AN=5008;NS=2504;DP=18054;EAS_AF=0.0833;AMR_AF=0.304;AFR_AF=0.1997;EUR_AF=0.2565;SAS_AF=0.1973;AA=A|||;VT=SNP
2	213541714	rs10221625	C	T	100	PASS	AC=1647;AF=0.328874;AN=5008;NS=2504;DP=19683;EAS_AF=0.0873;AMR_AF=0.3689;AFR_AF=0.5038;EUR_AF=0.3598;SAS_AF=0.2812;AA=T|||;VT=SNP
2	213541719	rs10221626	G	A	100	PASS	AC=1647;AF=0.328874;AN=5008;NS=2504;DP=19703;EAS_AF=0.0873;AMR_AF=0.3689;AFR_AF=0.5038;EUR_AF=0.3598;SAS_AF=0.2812;AA=A|||;VT=SNP
2	213542405	rs1320116	C	T	100	PASS	AC=1744;AF=0.348243;AN=5008;NS=2504;DP=18369;EAS_AF=0.0903;AMR_AF=0.3804;AFR_AF=0.5628;EUR_AF=0.3658;SAS_AF=0.2832;AA=T|||;VT=SNP
2	213542706	rs1320117	G	C	100	PASS	AC=1014;AF=0.202476;AN=5008;NS=2504;DP=19374;EAS_AF=0.0863;AMR_AF=0.304;AFR_AF=0.1997;EUR_AF=0.2565;SAS_AF=0.1984;AA=G|||;VT=SNP
2	213542758	rs17331821	G	A	100	PASS	AC=1011;AF=0.201877;AN=5008;NS=2504;DP=18010;EAS_AF=0.0843;AMR_AF=0.304;AFR_AF=0.1997;EUR_AF=0.2565;SAS_AF=0.1973;AA=G|||;VT=SNP
2	213542950	rs13422625	A	C	100	PASS	AC=2026;AF=0.404553;AN=5008;NS=2504;DP=20824;EAS_AF=0.0893;AMR_AF=0.3876;AFR_AF=0.7746;EUR_AF=0.3658;SAS_AF=0.2812;AA=C|||;VT=SNP
2	213543127	rs72933082	G	A	100	PASS	AC=1012;AF=0.202077;AN=5008;NS=2504;DP=19933;EAS_AF=0.0853;AMR_AF=0.304;AFR_AF=0.1997;EUR_AF=0.2565;SAS_AF=0.1973;AA=G|||;VT=SNP
2	213544144	rs17272381	C	T	100	PASS	AC=1012;AF=0.202077;AN=5008;NS=2504;DP=14958;EAS_AF=0.0843;AMR_AF=0.304;AFR_AF=0.2005;EUR_AF=0.2565;SAS_AF=0.1973;AA=C|||;VT=SNP
2	213544770	rs6752019	T	C	100	PASS	AC=1012;AF=0.202077;AN=5008;NS=2504;DP=18557;EAS_AF=0.0833;AMR_AF=0.3055;AFR_AF=0.1997;EUR_AF=0.2575;SAS_AF=0.1973;AA=T|||;VT=SNP
2	213545047	rs6752288	T	G	100	PASS	AC=1015;AF=0.202676;AN=5008;NS=2504;DP=18214;EAS_AF=0.0853;AMR_AF=0.3055;AFR_AF=0.1997;EUR_AF=0.2575;SAS_AF=0.1984;AA=T|||;VT=SNP
2	213545335	rs17331933	A	C	100	PASS	AC=1010;AF=0.201677;AN=5008;NS=2504;DP=14021;EAS_AF=0.0843;AMR_AF=0.304;AFR_AF=0.1997;EUR_AF=0.2565;SAS_AF=0.1963;AA=A|||;VT=SNP
2	213545357	rs13404902	C	T	100	PASS	AC=1743;AF=0.348043;AN=5008;NS=2504;DP=13951;EAS_AF=0.0893;AMR_AF=0.3818;AFR_AF=0.5658;EUR_AF=0.3618;SAS_AF=0.2822;AA=T|||;VT=SNP
2	213545390	rs17331989	C	G	100	PASS	AC=1016;AF=0.202875;AN=5008;NS=2504;DP=14840;EAS_AF=0.0843;AMR_AF=0.3055;AFR_AF=0.1997;EUR_AF=0.2565;SAS_AF=0.2014;AA=G|||;VT=SNP
2	213545691	rs2371711	T	C	100	PASS	AC=1045;AF=0.208666;AN=5008;NS=2504;DP=15875;EAS_AF=0.0853;AMR_AF=0.3055;AFR_AF=0.2231;EUR_AF=0.2565;SAS_AF=0.1984;AA=C|||;VT=SNP
2	213545855	rs2371712	C	A	100	PASS	AC=1451;AF=0.289736;AN=5008;NS=2504;DP=20042;EAS_AF=0.0893;AMR_AF=0.3357;AFR_AF=0.4728;EUR_AF=0.2893;SAS_AF=0.2168;AA=A|||;VT=SNP
2	213546176	rs76380053	T	C	100	PASS	AC=118;AF=0.0235623;AN=5008;NS=2504;DP=17943;EAS_AF=0.0169;AMR_AF=0.0317;AFR_AF=0.0015;EUR_AF=0.0129;SAS_AF=0.0654;AA=C|||;VT=SNP
2	213546285	rs4335896	C	T	100	PASS	AC=1018;AF=0.203275;AN=5008;NS=2504;DP=18656;EAS_AF=0.0853;AMR_AF=0.3055;AFR_AF=0.2005;EUR_AF=0.2604;SAS_AF=0.1973;AA=C|||;VT=SNP
2	213547267	rs2371713	C	G	100	PASS	AC=1500;AF=0.299521;AN=5008;NS=2504;DP=21080;EAS_AF=0.0893;AMR_AF=0.3588;AFR_AF=0.4841;EUR_AF=0.3022;SAS_AF=0.2219;AA=N|||;VT=SNP
2	213547756	rs10932442	T	C	100	PASS	AC=4982;AF=0.994808;AN=5008;NS=2504;DP=20989;EAS_AF=0.9762;AMR_AF=1;AFR_AF=1;EUR_AF=1;SAS_AF=0.998;AA=C|||;VT=SNP
2	213548417	rs72933094	G	A	100	PASS	AC=1013;AF=0.202276;AN=5008;NS=2504;DP=20683;EAS_AF=0.0833;AMR_AF=0.304;AFR_AF=0.1997;EUR_AF=0.2594;SAS_AF=0.1973;AA=A|||;VT=SNP
2	213548590	rs72933095	G	A	100	PASS	AC=1013;AF=0.202276;AN=5008;NS=2504;DP=20427;EAS_AF=0.0843;AMR_AF=0.3026;AFR_AF=0.1997;EUR_AF=0.2594;SAS_AF=0.1973;AA=G|||;VT=SNP
2	213549244	rs78739680	G	A	100	PASS	AC=28;AF=0.00559105;AN=5008;NS=2504;DP=20259;EAS_AF=0.0278;AMR_AF=0;AFR_AF=0;EUR_AF=0;SAS_AF=0;AA=G|||;VT=SNP
2	213550591	rs2371714	G	A	100	PASS	AC=857;AF=0.171126;AN=5008;NS=2504;DP=15975;EAS_AF=0.0833;AMR_AF=0.2911;AFR_AF=0.0976;EUR_AF=0.2475;SAS_AF=0.1973;AA=G|||;VT=SNP
2	213550982	rs34186216	T	A	100	PASS	AC=1102;AF=0.220048;AN=5008;NS=2504;DP=14180;EAS_AF=0.0833;AMR_AF=0.3112;AFR_AF=0.2489;EUR_AF=0.2714;SAS_AF=0.2045;AA=t|||;VT=SNP
2	213551094	rs6435721	G	T	100	PASS	AC=2123;AF=0.423922;AN=5008;NS=2504;DP=16721;EAS_AF=0.0883;AMR_AF=0.3919;AFR_AF=0.829;EUR_AF=0.3738;SAS_AF=0.2965;AA=T|||;VT=SNP
2	213551702	rs202129551	T	A	100	PASS	AC=14;AF=0.00279553;AN=5008;NS=2504;DP=15483;EAS_AF=0.0129;AMR_AF=0;AFR_AF=0;EUR_AF=0;SAS_AF=0.001;AA=T|||;VT=SNP
2	213552355	rs184937170	T	C	100	PASS	AC=54;AF=0.0107827;AN=5008;NS=2504;DP=16548;EAS_AF=0.0119;AMR_AF=0.0072;AFR_AF=0.0045;EUR_AF=0.0258;SAS_AF=0.0051;AA=T|||;VT=SNP
2	213552372	rs571044753	C	T	100	PASS	AC=49;AF=0.00978435;AN=5008;NS=2504;DP=16840;EAS_AF=0.0198;AMR_AF=0.0014;AFR_AF=0.0189;EUR_AF=0;SAS_AF=0.0031;AA=C|||;VT=SNP
2	213552417	rs7593454	C	T	100	PASS	AC=1712;AF=0.341853;AN=5008;NS=2504;DP=16751;EAS_AF=0.0357;AMR_AF=0.2061;AFR_AF=0.8162;EUR_AF=0.2575;SAS_AF=0.1994;AA=T|||;VT=SNP
2	213552514	rs10932443	T	A	100	PASS	AC=4576;AF=0.913738;AN=5008;NS=2504;DP=19733;EAS_AF=0.9593;AMR_AF=0.9625;AFR_AF=0.8071;EUR_AF=0.9374;SAS_AF=0.9519;AA=A|||;VT=SNP
2	213552914	rs79141900	A	C	100	PASS	AC=563;AF=0.11242;AN=5008;NS=2504;DP=21220;EAS_AF=0.0843;AMR_AF=0.062;AFR_AF=0.1331;EUR_AF=0.0795;SAS_AF=0.183;AA=A|||;VT=SNP
2	213555507	rs117568775	C	G	100	PASS	AC=18;AF=0.00359425;AN=5008;NS=2504;DP=18897;EAS_AF=0.0179;AMR_AF=0;AFR_AF=0;EUR_AF=0;SAS_AF=0;AA=C|||;VT=SNP
2	213555564	rs11674822	T	C	100	PASS	AC=816;AF=0.162939;AN=5008;NS=2504;DP=18779;EAS_AF=0.0585;AMR_AF=0.1499;AFR_AF=0.0983;EUR_AF=0.2306;SAS_AF=0.2975;AA=T|||;VT=SNP
2	213555866	rs140807560	G	C	100	PASS	AC=22;AF=0.00439297;AN=5008;NS=2504;DP=20095;EAS_AF=0.0218;AMR_AF=0;AFR_AF=0;EUR_AF=0;SAS_AF=0;AA=G|||;VT=SNP
2	213556496	rs77630239	G	T	100	PASS	AC=305;AF=0.0609026;AN=5008;NS=2504;DP=15486;EAS_AF=0.0556;AMR_AF=0.0331;AFR_AF=0.0053;EUR_AF=0.0378;SAS_AF=0.1851;AA=G|||;VT=SNP
2	213557218	rs72935003	G	A	100	PASS	AC=369;AF=0.0736821;AN=5008;NS=2504;DP=20852;EAS_AF=0.003;AMR_AF=0.0879;AFR_AF=0.0272;EUR_AF=0.165;SAS_AF=0.1053;AA=G|||;VT=SNP
2	213557284	rs17332290	T	C	100	PASS	AC=368;AF=0.0734824;AN=5008;NS=2504;DP=20831;EAS_AF=0.003;AMR_AF=0.0879;AFR_AF=0.0265;EUR_AF=0.165;SAS_AF=0.1053;AA=T|||;VT=SNP
2	213558683	rs6435722	T	G	100	PASS	AC=3163;AF=0.631589;AN=5008;NS=2504;DP=17973;EAS_AF=0.8899;AMR_AF=0.7291;AFR_AF=0.438;EUR_AF=0.5915;SAS_AF=0.5992;AA=T|||;VT=SNP
2	213558906	rs17272806	T	G	100	PASS	AC=576;AF=0.115016;AN=5008;NS=2504;DP=19888;EAS_AF=0.1101;AMR_AF=0.1182;AFR_AF=0.0318;EUR_AF=0.1461;SAS_AF=0.1984;AA=T|||;VT=SNP
2	213559229	rs7580519	T	C	100	PASS	AC=800;AF=0.159744;AN=5008;NS=2504;DP=19931;EAS_AF=0.0694;AMR_AF=0.0951;AFR_AF=0.1906;EUR_AF=0.171;SAS_AF=0.2454;AA=T|||;VT=SNP
2	213559282	rs16849091	G	C	100	PASS	AC=399;AF=0.0796725;AN=5008;NS=2504;DP=20570;EAS_AF=0.003;AMR_AF=0.0504;AFR_AF=0.1271;EUR_AF=0.0895;SAS_AF=0.1053;AA=C|||;VT=SNP
2	213560376	rs78613266	T	C	100	PASS	AC=712;AF=0.142173;AN=5008;NS=2504;DP=18846;EAS_AF=0.2083;AMR_AF=0.1311;AFR_AF=0.0908;EUR_AF=0.1392;SAS_AF=0.1544;AA=T|||;VT=SNP
2	213560682	rs114927085	A	G	100	PASS	AC=367;AF=0.0732827;AN=5008;NS=2504;DP=12862;EAS_AF=0.0704;AMR_AF=0.0389;AFR_AF=0.0651;EUR_AF=0.0586;SAS_AF=0.1268;AA=A|||;VT=SNP
2	213561598	rs6731231	A	G	100	PASS	AC=2802;AF=0.559505;AN=5008;NS=2504;DP=18577;EAS_AF=0.3899;AMR_AF=0.3977;AFR_AF=0.8162;EUR_AF=0.4801;SAS_AF=0.5838;AA=G|||;VT=SNP
2	213561811	rs13390015	T	C	100	PASS	AC=557;AF=0.111222;AN=5008;NS=2504;DP=18567;EAS_AF=0.12;AMR_AF=0.0576;AFR_AF=0.0862;EUR_AF=0.0994;SAS_AF=0.1861;AA=T|||;VT=SNP
2	213562066	rs13427642	C	A	100	PASS	AC=568;AF=0.113419;AN=5008;NS=2504;DP=18558;EAS_AF=0.12;AMR_AF=0.0562;AFR_AF=0.0953;EUR_AF=0.0994;SAS_AF=0.1861;AA=C|||;VT=SNP
2	213563072	rs7575556	T	C	100	PASS	AC=1534;AF=0.30631;AN=5008;NS=2504;DP=17513;EAS_AF=0.2054;AMR_AF=0.2795;AFR_AF=0.4856;EUR_AF=0.2724;SAS_AF=0.2219;AA=T|||;VT=SNP
2	213563311	rs72935007	T	C	100	PASS	AC=851;AF=0.169928;AN=5008;NS=2504;DP=18091;EAS_AF=0.2004;AMR_AF=0.1383;AFR_AF=0.1974;EUR_AF=0.1372;SAS_AF=0.1575;AA=T|||;VT=SNP
2	213563482	rs12479054	G	T	100	PASS	AC=2227;AF=0.444688;AN=5008;NS=2504;DP=18984;EAS_AF=0.38;AMR_AF=0.3357;AFR_AF=0.5696;EUR_AF=0.3698;SAS_AF=0.4969;AA=T|||;VT=SNP
2	213565989	rs10172859	C	A	100	PASS	AC=536;AF=0.107029;AN=5008;NS=2504;DP=16831;EAS_AF=0.1399;AMR_AF=0.0519;AFR_AF=0.0598;EUR_AF=0.0994;SAS_AF=0.184;AA=C|||;VT=SNP
2	213567685	rs193209526	C	T	100	PASS	AC=54;AF=0.0107827;AN=5008;NS=2504;DP=17127;EAS_AF=0.0456;AMR_AF=0;AFR_AF=0.0008;EUR_AF=0;SAS_AF=0.0072;AA=C|||;VT=SNP
2	213569169	rs16849099	C	T	100	PASS	AC=845;AF=0.16873;AN=5008;NS=2504;DP=18766;EAS_AF=0.1915;AMR_AF=0.1383;AFR_AF=0.2277;EUR_AF=0.1243;SAS_AF=0.1329;AA=C|||;VT=SNP
2	213570265	rs10186407	C	T	100	PASS	AC=1125;AF=0.224641;AN=5008;NS=2504;DP=18070;EAS_AF=0.2073;AMR_AF=0.1225;AFR_AF=0.23;EUR_AF=0.1948;SAS_AF=0.3384;AA=T|||;VT=SNP
2	213571166	rs7571818	G	C	100	PASS	AC=903;AF=0.180312;AN=5008;NS=2504;DP=18468;EAS_AF=0.1915;AMR_AF=0.1412;AFR_AF=0.2693;EUR_AF=0.1243;SAS_AF=0.1339;AA=G|||;VT=SNP
2	213571588	rs78286764	C	G	100	PASS	AC=369;AF=0.0736821;AN=5008;NS=2504;DP=15034;EAS_AF=0.0635;AMR_AF=0.0389;AFR_AF=0.0855;EUR_AF=0.0368;SAS_AF=0.1309;AA=C|||;VT=SNP
2	213572532	rs16849111	T	C	100	PASS	AC=15;AF=0.00299521;AN=5008;NS=2504;DP=20365;EAS_AF=0.0139;AMR_AF=0;AFR_AF=0.0008;EUR_AF=0;SAS_AF=0;AA=T|||;VT=SNP
2	213572539	rs10188254	T	C	100	PASS	AC=1552;AF=0.309904;AN=5008;NS=2504;DP=20094;EAS_AF=0.3165;AMR_AF=0.2061;AFR_AF=0.4251;EUR_AF=0.2207;SAS_AF=0.3129;AA=T|||;VT=SNP
2	213572938	rs3738859	A	C	100	PASS	AC=623;AF=0.124401;AN=5008;NS=2504;DP=21212;EAS_AF=0.1796;AMR_AF=0.121;AFR_AF=0.0787;EUR_AF=0.1203;SAS_AF=0.136;AA=A|||;VT=SNP
2	213573180	rs3820708	T	G	100	PASS	AC=38;AF=0.00758786;AN=5008;NS=2504;DP=21848;EAS_AF=0.0149;AMR_AF=0.0317;AFR_AF=0;EUR_AF=0.001;SAS_AF=0;AA=T|||;VT=SNP
2	213573706	rs144307706	A	T	100	PASS	AC=18;AF=0.00359425;AN=5008;NS=2504;DP=20167;EAS_AF=0.0179;AMR_AF=0;AFR_AF=0;EUR_AF=0;SAS_AF=0;AA=A|||;VT=SNP
2	213575237	rs16849118	G	T	100	PASS	AC=768;AF=0.153355;AN=5008;NS=2504;DP=18906;EAS_AF=0.2044;AMR_AF=0.1326;AFR_AF=0.1634;EUR_AF=0.1272;SAS_AF=0.1288;AA=G|||;VT=SNP
2	213575506	rs7587255	G	A	100	PASS	AC=2444;AF=0.488019;AN=5008;NS=2504;DP=16088;EAS_AF=0.5665;AMR_AF=0.3545;AFR_AF=0.5469;EUR_AF=0.4056;SAS_AF=0.5072;AA=A|||;VT=SNP
2	213575585	rs17273207	T	C	100	PASS	AC=365;AF=0.0728834;AN=5008;NS=2504;DP=15333;EAS_AF=0.0615;AMR_AF=0.0576;AFR_AF=0.0174;EUR_AF=0.0944;SAS_AF=0.1483;AA=T|||;VT=SNP
2	213575871	rs143165499	A	G	100	PASS	AC=27;AF=0.00539137;AN=5008;NS=2504;DP=14215;EAS_AF=0.0258;AMR_AF=0;AFR_AF=0;EUR_AF=0;SAS_AF=0.001;AA=A|||;VT=SNP
2	213576272	rs16849123	G	A	100	PASS	AC=216;AF=0.043131;AN=5008;NS=2504;DP=13085;EAS_AF=0.005;AMR_AF=0.0144;AFR_AF=0.0764;EUR_AF=0.0487;SAS_AF=0.0521;AA=G|||;VT=SNP
2	213576743	rs76769310	C	G	100	PASS	AC=42;AF=0.00838658;AN=5008;NS=2504;DP=15490;EAS_AF=0.0417;AMR_AF=0;AFR_AF=0;EUR_AF=0;SAS_AF=0;AA=C|||;VT=SNP
2	213577416	rs6745507	C	G	100	PASS	AC=2434;AF=0.486022;AN=5008;NS=2504;DP=21256;EAS_AF=0.5337;AMR_AF=0.3559;AFR_AF=0.5651;EUR_AF=0.4046;SAS_AF=0.5061;AA=G|||;VT=SNP
2	213577479	rs17332777	A	G	100	PASS	AC=501;AF=0.10004;AN=5008;NS=2504;DP=21601;EAS_AF=0.0665;AMR_AF=0.0692;AFR_AF=0.1104;EUR_AF=0.0944;SAS_AF=0.1483;AA=A|||;VT=SNP
2	213578359	rs16849125	G	A	100	PASS	AC=507;AF=0.101238;AN=5008;NS=2504;DP=17026;EAS_AF=0.1895;AMR_AF=0.0893;AFR_AF=0.0182;EUR_AF=0.1083;SAS_AF=0.1237;AA=g|||;VT=SNP
2	213578453	rs6721014	A	G	100	PASS	AC=2069;AF=0.413139;AN=5008;NS=2504;DP=17637;EAS_AF=0.3105;AMR_AF=0.6037;AFR_AF=0.1914;EUR_AF=0.6034;SAS_AF=0.4877;AA=A|||;VT=SNP
2	213578777	rs13393014	A	G	100	PASS	AC=1371;AF=0.273762;AN=5008;NS=2504;DP=17715;EAS_AF=0.2708;AMR_AF=0.1513;AFR_AF=0.4221;EUR_AF=0.166;SAS_AF=0.274;AA=A|||;VT=SNP
2	213578824	rs13418813	G	A	100	PASS	AC=1087;AF=0.217053;AN=5008;NS=2504;DP=17415;EAS_AF=0.2679;AMR_AF=0.1297;AFR_AF=0.2383;EUR_AF=0.1471;SAS_AF=0.2699;AA=G|||;VT=SNP
2	213580723	rs6435723	C	T	100	PASS	AC=3606;AF=0.720048;AN=5008;NS=2504;DP=17219;EAS_AF=0.4395;AMR_AF=0.5965;AFR_AF=0.8918;EUR_AF=0.9016;SAS_AF=0.6779;AA=T|||;VT=SNP
2	213580741	rs58415964	T	A	100	PASS	AC=549;AF=0.109625;AN=5008;NS=2504;DP=16961;EAS_AF=0.0704;AMR_AF=0.0476;AFR_AF=0.1967;EUR_AF=0.0775;SAS_AF=0.1094;AA=T|||;VT=SNP
2	213581106	rs2371703	A	C	100	PASS	AC=423;AF=0.0844649;AN=5008;NS=2504;DP=17054;EAS_AF=0.2014;AMR_AF=0.0663;AFR_AF=0.0076;EUR_AF=0.0895;SAS_AF=0.0757;AA=A|||;VT=SNP
2	213582322	rs16849142	G	T	100	PASS	AC=573;AF=0.114417;AN=5008;NS=2504;DP=22028;EAS_AF=0.1935;AMR_AF=0.0706;AFR_AF=0.1271;EUR_AF=0.0885;SAS_AF=0.0736;AA=G|||;VT=SNP
2	213582755	rs2371705	G	T	100	PASS	AC=2766;AF=0.552316;AN=5008;NS=2504;DP=20577;EAS_AF=0.376;AMR_AF=0.5288;AFR_AF=0.4849;EUR_AF=0.8241;SAS_AF=0.5624;AA=g|||;VT=SNP
2	213582942	rs12619430	G	T	100	PASS	AC=457;AF=0.091254;AN=5008;NS=2504;DP=20530;EAS_AF=0.2073;AMR_AF=0.121;AFR_AF=0.0174;EUR_AF=0.0676;SAS_AF=0.0746;AA=G|||;VT=SNP
2	213583128	rs72935024	T	C	100	PASS	AC=536;AF=0.107029;AN=5008;NS=2504;DP=18164;EAS_AF=0.0694;AMR_AF=0.0504;AFR_AF=0.1876;EUR_AF=0.0765;SAS_AF=0.1084;AA=T|||;VT=SNP
2	213584484	rs66866010	C	T	100	PASS	AC=919;AF=0.183506;AN=5008;NS=2504;DP=18817;EAS_AF=0.4276;AMR_AF=0.2233;AFR_AF=0.0446;EUR_AF=0.0676;SAS_AF=0.2106;AA=T|||;VT=SNP
2	213584688	rs10932444	C	A	100	PASS	AC=3586;AF=0.716054;AN=5008;NS=2504;DP=22658;EAS_AF=0.8105;AMR_AF=0.7608;AFR_AF=0.5703;EUR_AF=0.7704;SAS_AF=0.728;AA=A|||;VT=SNP
2	213584721	rs72935025	A	C	100	PASS	AC=441;AF=0.0880591;AN=5008;NS=2504;DP=21221;EAS_AF=0.0694;AMR_AF=0.0447;AFR_AF=0.1203;EUR_AF=0.0755;SAS_AF=0.1074;AA=A|||;VT=SNP
2	213584890	rs12621317	G	A	100	PASS	AC=1518;AF=0.303115;AN=5008;NS=2504;DP=20468;EAS_AF=0.5;AMR_AF=0.3646;AFR_AF=0.205;EUR_AF=0.17;SAS_AF=0.3262;AA=G|||;VT=SNP
2	213585008	rs7565133	T	C	100	PASS	AC=1133;AF=0.226238;AN=5008;NS=2504;DP=22067;EAS_AF=0.3046;AMR_AF=0.2378;AFR_AF=0.2526;EUR_AF=0.0775;SAS_AF=0.2546;AA=T|||;VT=SNP
2	213585035	rs7565150	T	C	100	PASS	AC=3213;AF=0.641573;AN=5008;NS=2504;DP=22016;EAS_AF=0.4692;AMR_AF=0.6225;AFR_AF=0.5673;EUR_AF=0.8897;SAS_AF=0.6779;AA=T|||;VT=SNP
2	213585078	rs7565262	T	C	100	PASS	AC=4613;AF=0.921126;AN=5008;NS=2504;DP=22033;EAS_AF=0.8879;AMR_AF=0.8991;AFR_AF=0.9455;EUR_AF=0.9722;SAS_AF=0.8855;AA=C|||;VT=SNP
2	213585180	rs7369041	T	G	100	PASS	AC=420;AF=0.0838658;AN=5008;NS=2504;DP=21473;EAS_AF=0.1974;AMR_AF=0.0663;AFR_AF=0.0227;EUR_AF=0.0815;SAS_AF=0.0644;AA=t|||;VT=SNP
2	213585190	rs6435724	C	T	100	PASS	AC=3901;AF=0.778954;AN=5008;NS=2504;DP=21672;EAS_AF=0.6865;AMR_AF=0.817;AFR_AF=0.7133;EUR_AF=0.8907;SAS_AF=0.8211;AA=T|||;VT=SNP
2	213585198	rs6435725	C	T	100	PASS	AC=4610;AF=0.920527;AN=5008;NS=2504;DP=21728;EAS_AF=0.8839;AMR_AF=0.8991;AFR_AF=0.9455;EUR_AF=0.9732;SAS_AF=0.8855;AA=T|||;VT=SNP
2	213585384	rs6756577	C	T	100	PASS	AC=1715;AF=0.342452;AN=5008;NS=2504;DP=22268;EAS_AF=0.1845;AMR_AF=0.3631;AFR_AF=0.1815;EUR_AF=0.6014;SAS_AF=0.4417;AA=C|||;VT=SNP
2	213585653	rs10932445	T	C	100	PASS	AC=529;AF=0.105631;AN=5008;NS=2504;DP=18855;EAS_AF=0.2292;AMR_AF=0.1801;AFR_AF=0.0219;EUR_AF=0.001;SAS_AF=0.1462;AA=T|||;VT=SNP
2	213585693	rs4673678	C	T	100	PASS	AC=648;AF=0.129393;AN=5008;NS=2504;DP=17657;EAS_AF=0.2133;AMR_AF=0.1398;AFR_AF=0.1293;EUR_AF=0.0865;SAS_AF=0.0798;AA=C|||;VT=SNP
2	213585939	rs13020500	G	A	100	PASS	AC=2366;AF=0.472444;AN=5008;NS=2504;DP=12873;EAS_AF=0.4008;AMR_AF=0.5029;AFR_AF=0.3132;EUR_AF=0.6879;SAS_AF=0.5184;AA=g|||;VT=SNP
2	213586200	rs4536599	G	A	100	PASS	AC=4905;AF=0.979433;AN=5008;NS=2504;DP=15059;EAS_AF=0.9563;AMR_AF=0.9193;AFR_AF=1;EUR_AF=0.999;SAS_AF=0.998;AA=A|||;VT=SNP
2	213586299	rs377295854	A	G	100	PASS	AC=25;AF=0.00499201;AN=5008;NS=2504;DP=16228;EAS_AF=0.0248;AMR_AF=0;AFR_AF=0;EUR_AF=0;SAS_AF=0;AA=A|||;VT=SNP
2	213587364	rs72613742	A	G	100	PASS	AC=531;AF=0.10603;AN=5008;NS=2504;DP=19330;EAS_AF=0.2282;AMR_AF=0.1801;AFR_AF=0.0242;EUR_AF=0.001;SAS_AF=0.1462;AA=A|||;VT=SNP
2	213588404	rs2888104	G	A	100	PASS	AC=1262;AF=0.251997;AN=5008;NS=2504;DP=15931;EAS_AF=0.1825;AMR_AF=0.2478;AFR_AF=0.0287;EUR_AF=0.4732;SAS_AF=0.4008;AA=G|||;VT=SNP
2	213588483	rs2371620	A	C	100	PASS	AC=4612;AF=0.920927;AN=5008;NS=2504;DP=13950;EAS_AF=0.881;AMR_AF=0.9006;AFR_AF=0.947;EUR_AF=0.9732;SAS_AF=0.8875;AA=C|||;VT=SNP
2	213589883	rs12465340	G	T	100	PASS	AC=522;AF=0.104233;AN=5008;NS=2504;DP=18444;EAS_AF=0.2173;AMR_AF=0.1801;AFR_AF=0.0242;EUR_AF=0.001;SAS_AF=0.1483;AA=G|||;VT=SNP
2	213589906	rs12465370	G	A	100	PASS	AC=522;AF=0.104233;AN=5008;NS=2504;DP=18477;EAS_AF=0.2173;AMR_AF=0.1801;AFR_AF=0.0242;EUR_AF=0.001;SAS_AF=0.1483;AA=G|||;VT=SNP
2	213590737	rs16849160	G	C	100	PASS	AC=35;AF=0.00698882;AN=5008;NS=2504;DP=17116;EAS_AF=0.0327;AMR_AF=0.0014;AFR_AF=0;EUR_AF=0.001;SAS_AF=0;AA=G|||;VT=SNP
2	213591015	rs4146321	A	C	100	PASS	AC=4618;AF=0.922125;AN=5008;NS=2504;DP=18492;EAS_AF=0.8869;AMR_AF=0.8991;AFR_AF=0.9478;EUR_AF=0.9732;SAS_AF=0.8875;AA=C|||;VT=SNP
2	213591158	rs77326943	G	C	100	PASS	AC=35;AF=0.00698882;AN=5008;NS=2504;DP=20144;EAS_AF=0.0327;AMR_AF=0.0014;AFR_AF=0;EUR_AF=0.001;SAS_AF=0;AA=G|||;VT=SNP
2	213591301	rs12475337	T	C	100	PASS	AC=554;AF=0.110623;AN=5008;NS=2504;DP=20522;EAS_AF=0.2272;AMR_AF=0.1859;AFR_AF=0.0242;EUR_AF=0.001;SAS_AF=0.1667;AA=T|||;VT=SNP
2	213591785	rs2371621	G	A	100	PASS	AC=4607;AF=0.919928;AN=5008;NS=2504;DP=17525;EAS_AF=0.8839;AMR_AF=0.8991;AFR_AF=0.9418;EUR_AF=0.9732;SAS_AF=0.8875;AA=A|||;VT=SNP
2	213592884	rs12612794	A	G	100	PASS	AC=2390;AF=0.477236;AN=5008;NS=2504;DP=18021;EAS_AF=0.4375;AMR_AF=0.5;AFR_AF=0.3086;EUR_AF=0.6938;SAS_AF=0.5072;AA=A|||;VT=SNP
2	213593369	rs4673679	A	G	100	PASS	AC=4621;AF=0.922724;AN=5008;NS=2504;DP=14709;EAS_AF=0.8929;AMR_AF=0.9006;AFR_AF=0.944;EUR_AF=0.9742;SAS_AF=0.8875;AA=G|||;VT=SNP
2	213593405	rs10170169	A	C	100	PASS	AC=914;AF=0.182508;AN=5008;NS=2504;DP=14105;EAS_AF=0.0317;AMR_AF=0.1239;AFR_AF=0.3359;EUR_AF=0.2008;SAS_AF=0.1534;AA=A|||;VT=SNP
2	213593970	rs7565158	G	T	100	PASS	AC=2370;AF=0.473243;AN=5008;NS=2504;DP=15214;EAS_AF=0.4385;AMR_AF=0.4986;AFR_AF=0.2958;EUR_AF=0.6928;SAS_AF=0.5051;AA=G|||;VT=SNP
2	213594049	rs112438642	T	G	100	PASS	AC=578;AF=0.115415;AN=5008;NS=2504;DP=16359;EAS_AF=0.2202;AMR_AF=0.1945;AFR_AF=0.0446;EUR_AF=0.001;SAS_AF=0.1646;AA=T|||;VT=SNP
2	213595013	rs66722893	C	T	100	PASS	AC=1299;AF=0.259385;AN=5008;NS=2504;DP=17463;EAS_AF=0.4722;AMR_AF=0.3314;AFR_AF=0.2156;EUR_AF=0.0885;SAS_AF=0.2239;AA=C|||;VT=SNP
2	213595038	rs13012246	G	C	100	PASS	AC=1625;AF=0.324481;AN=5008;NS=2504;DP=17126;EAS_AF=0.1925;AMR_AF=0.3617;AFR_AF=0.1165;EUR_AF=0.6044;SAS_AF=0.4274;AA=G|||;VT=SNP
2	213595110	rs16849174	T	C	100	PASS	AC=689;AF=0.13758;AN=5008;NS=2504;DP=17707;EAS_AF=0.2401;AMR_AF=0.1354;AFR_AF=0.1415;EUR_AF=0.0875;SAS_AF=0.0798;AA=t|||;VT=SNP
2	213595495	rs12463877	T	A	100	PASS	AC=629;AF=0.125599;AN=5008;NS=2504;DP=18482;EAS_AF=0.2351;AMR_AF=0.196;AFR_AF=0.0832;EUR_AF=0.001;SAS_AF=0.1483;AA=A|||;VT=SNP
2	213596049	rs7598898	A	C	100	PASS	AC=2522;AF=0.503594;AN=5008;NS=2504;DP=18602;EAS_AF=0.505;AMR_AF=0.4597;AFR_AF=0.7988;EUR_AF=0.2734;SAS_AF=0.3712;AA=C|||;VT=SNP
2	213596859	rs10497983	A	G	100	PASS	AC=1688;AF=0.337061;AN=5008;NS=2504;DP=17461;EAS_AF=0.1964;AMR_AF=0.3761;AFR_AF=0.1248;EUR_AF=0.6322;SAS_AF=0.4376;AA=A|||;VT=SNP
2	213596888	rs10497984	C	T	100	PASS	AC=731;AF=0.145966;AN=5008;NS=2504;DP=17717;EAS_AF=0.2282;AMR_AF=0.196;AFR_AF=0.1619;EUR_AF=0.001;SAS_AF=0.1534;AA=C|||;VT=SNP
2	213597335	rs13026365	C	T	100	PASS	AC=1680;AF=0.335463;AN=5008;NS=2504;DP=15173;EAS_AF=0.1954;AMR_AF=0.3746;AFR_AF=0.1233;EUR_AF=0.6302;SAS_AF=0.4356;AA=C|||;VT=SNP
2	213597349	rs13026373	C	T	100	PASS	AC=1727;AF=0.344848;AN=5008;NS=2504;DP=15121;EAS_AF=0.1964;AMR_AF=0.3775;AFR_AF=0.1566;EUR_AF=0.6302;SAS_AF=0.4356;AA=T|||;VT=SNP
2	213597627	rs6755259	A	G	100	PASS	AC=2222;AF=0.44369;AN=5008;NS=2504;DP=18346;EAS_AF=0.501;AMR_AF=0.3991;AFR_AF=0.7156;EUR_AF=0.166;SAS_AF=0.3344;AA=A|||;VT=SNP
2	213597721	rs12105928	G	A	100	PASS	AC=894;AF=0.178514;AN=5008;NS=2504;DP=19852;EAS_AF=0.2252;AMR_AF=0.2032;AFR_AF=0.2882;EUR_AF=0.001;SAS_AF=0.1472;AA=G|||;VT=SNP
2	213597773	rs6758369	A	G	100	PASS	AC=1325;AF=0.264577;AN=5008;NS=2504;DP=18451;EAS_AF=0.2748;AMR_AF=0.196;AFR_AF=0.4251;EUR_AF=0.165;SAS_AF=0.1881;AA=A|||;VT=SNP
2	213598090	rs117445012	G	A	100	PASS	AC=19;AF=0.00379393;AN=5008;NS=2504;DP=20452;EAS_AF=0.0169;AMR_AF=0;AFR_AF=0;EUR_AF=0;SAS_AF=0.002;AA=G|||;VT=SNP
2	213598773	rs58559291	G	T	100	PASS	AC=893;AF=0.178315;AN=5008;NS=2504;DP=18748;EAS_AF=0.2252;AMR_AF=0.2032;AFR_AF=0.2874;EUR_AF=0.001;SAS_AF=0.1472;AA=T|||;VT=SNP
2	213598952	rs16849192	T	C	100	PASS	AC=436;AF=0.0870607;AN=5008;NS=2504;DP=18126;EAS_AF=0.0317;AMR_AF=0.0447;AFR_AF=0.1422;EUR_AF=0.0775;SAS_AF=0.1094;AA=T|||;VT=SNP
2	213599887	rs12185565	C	T	100	PASS	AC=1676;AF=0.334665;AN=5008;NS=2504;DP=20709;EAS_AF=0.1954;AMR_AF=0.3761;AFR_AF=0.1195;EUR_AF=0.6302;SAS_AF=0.4356;AA=C|||;VT=SNP
2	213600095	rs4672653	A	T	100	PASS	AC=1268;AF=0.253195;AN=5008;NS=2504;DP=20284;EAS_AF=0.2708;AMR_AF=0.1888;AFR_AF=0.3888;EUR_AF=0.165;SAS_AF=0.1881;AA=A|||;VT=SNP
2	213600540	rs4446027	A	T	100	PASS	AC=4618;AF=0.922125;AN=5008;NS=2504;DP=19307;EAS_AF=0.8929;AMR_AF=0.8963;AFR_AF=0.9455;EUR_AF=0.9742;SAS_AF=0.8855;AA=T|||;VT=SNP
2	213600564	rs76286874	C	A	100	PASS	AC=118;AF=0.0235623;AN=5008;NS=2504;DP=19224;EAS_AF=0.1131;AMR_AF=0;AFR_AF=0;EUR_AF=0.001;SAS_AF=0.0031;AA=C|||;VT=SNP
2	213600922	rs11675226	T	A	100	PASS	AC=1673;AF=0.334065;AN=5008;NS=2504;DP=14347;EAS_AF=0.1944;AMR_AF=0.3761;AFR_AF=0.118;EUR_AF=0.6302;SAS_AF=0.4356;AA=T|||;VT=SNP
2	213600933	rs77958861	A	T	100	PASS	AC=23;AF=0.00459265;AN=5008;NS=2504;DP=15258;EAS_AF=0.0218;AMR_AF=0;AFR_AF=0;EUR_AF=0;SAS_AF=0.001;AA=A|||;VT=SNP
2	213601041	rs551940315	C	G	100	PASS	AC=21;AF=0.00419329;AN=5008;NS=2504;DP=20429;EAS_AF=0.0198;AMR_AF=0;AFR_AF=0;EUR_AF=0;SAS_AF=0.001;AA=C|||;VT=SNP
2	213601929	rs76697185	G	T	100	PASS	AC=15;AF=0.00299521;AN=5008;NS=2504;DP=20814;EAS_AF=0.0139;AMR_AF=0;AFR_AF=0;EUR_AF=0.001;SAS_AF=0;AA=G|||;VT=SNP
2	213602048	rs6725004	G	T	100	PASS	AC=1489;AF=0.297324;AN=5008;NS=2504;DP=21062;EAS_AF=0.256;AMR_AF=0.3069;AFR_AF=0.4138;EUR_AF=0.1849;SAS_AF=0.2914;AA=T|||;VT=SNP
2	213602071	rs72613743	T	G	100	PASS	AC=564;AF=0.11262;AN=5008;NS=2504;DP=20565;EAS_AF=0.2272;AMR_AF=0.1931;AFR_AF=0.0439;EUR_AF=0.001;SAS_AF=0.1452;AA=T|||;VT=SNP
2	213602838	rs2371706	T	C	100	PASS	AC=1691;AF=0.33766;AN=5008;NS=2504;DP=18400;EAS_AF=0.1974;AMR_AF=0.3775;AFR_AF=0.1233;EUR_AF=0.6322;SAS_AF=0.4407;AA=T|||;VT=SNP
2	213603367	rs16849197	C	T	100	PASS	AC=426;AF=0.0850639;AN=5008;NS=2504;DP=18649;EAS_AF=0.0317;AMR_AF=0.0447;AFR_AF=0.1377;EUR_AF=0.0765;SAS_AF=0.1063;AA=C|||;VT=SNP
2	213603893	rs16849201	G	A	100	PASS	AC=546;AF=0.109026;AN=5008;NS=2504;DP=18487;EAS_AF=0.2232;AMR_AF=0.1873;AFR_AF=0.0378;EUR_AF=0.001;SAS_AF=0.1431;AA=G|||;VT=SNP
2	213604382	rs118108430	C	G	100	PASS	AC=40;AF=0.00798722;AN=5008;NS=2504;DP=18592;EAS_AF=0.0397;AMR_AF=0;AFR_AF=0;EUR_AF=0;SAS_AF=0;AA=C|||;VT=SNP
2	213604773	rs146067580	G	T	100	PASS	AC=18;AF=0.00359425;AN=5008;NS=2504;DP=15082;EAS_AF=0.0169;AMR_AF=0;AFR_AF=0;EUR_AF=0;SAS_AF=0.001;AA=G|||;VT=SNP
2	213604823	rs6736862	G	T	100	PASS	AC=1923;AF=0.383986;AN=5008;NS=2504;DP=14490;EAS_AF=0.2688;AMR_AF=0.268;AFR_AF=0.708;EUR_AF=0.2952;SAS_AF=0.2382;AA=T|||;VT=SNP
2	213605680	rs10184036	T	A	100	PASS	AC=898;AF=0.179313;AN=5008;NS=2504;DP=19459;EAS_AF=0.2371;AMR_AF=0.1974;AFR_AF=0.1331;EUR_AF=0.2167;SAS_AF=0.1309;AA=A|||;VT=SNP
2	213606363	rs182097701	A	T	100	PASS	AC=61;AF=0.0121805;AN=5008;NS=2504;DP=14441;EAS_AF=0.0417;AMR_AF=0;AFR_AF=0;EUR_AF=0.002;SAS_AF=0.0174;AA=A|||;VT=SNP
2	213606762	rs16849204	T	C	100	PASS	AC=421;AF=0.0840655;AN=5008;NS=2504;DP=16063;EAS_AF=0.1964;AMR_AF=0.062;AFR_AF=0.0227;EUR_AF=0.0696;SAS_AF=0.0818;AA=T|||;VT=SNP
2	213607202	rs6745153	C	T	100	PASS	AC=1923;AF=0.383986;AN=5008;NS=2504;DP=19092;EAS_AF=0.2679;AMR_AF=0.268;AFR_AF=0.7088;EUR_AF=0.2952;SAS_AF=0.2382;AA=T|||;VT=SNP
2	213607801	rs7570749	A	G	100	PASS	AC=1674;AF=0.334265;AN=5008;NS=2504;DP=17063;EAS_AF=0.1984;AMR_AF=0.3718;AFR_AF=0.1362;EUR_AF=0.6103;SAS_AF=0.4315;AA=A|||;VT=SNP
2	213609001	rs72935050	T	A	100	PASS	AC=410;AF=0.081869;AN=5008;NS=2504;DP=17549;EAS_AF=0.1964;AMR_AF=0.0692;AFR_AF=0.0061;EUR_AF=0.0765;SAS_AF=0.0808;AA=-|||;VT=SNP
2	213609065	rs2371707	C	A	100	PASS	AC=919;AF=0.183506;AN=5008;NS=2504;DP=18084;EAS_AF=0.2431;AMR_AF=0.1988;AFR_AF=0.1445;EUR_AF=0.2167;SAS_AF=0.1299;AA=C|||;VT=SNP
2	213609140	rs35320248	A	G	100	PASS	AC=1152;AF=0.230032;AN=5008;NS=2504;DP=17967;EAS_AF=0.245;AMR_AF=0.2147;AFR_AF=0.3094;EUR_AF=0.2167;SAS_AF=0.1319;AA=G|||;VT=SNP
2	213610868	rs58894557	A	C	100	PASS	AC=399;AF=0.0796725;AN=5008;NS=2504;DP=19606;EAS_AF=0.1974;AMR_AF=0.062;AFR_AF=0.0076;EUR_AF=0.0676;SAS_AF=0.0808;AA=A|||;VT=SNP
2	213610927	rs147563209	T	C	100	PASS	AC=14;AF=0.00279553;AN=5008;NS=2504;DP=18820;EAS_AF=0.0139;AMR_AF=0;AFR_AF=0;EUR_AF=0;SAS_AF=0;AA=T|||;VT=SNP
2	213611221	rs16849209	G	T	100	PASS	AC=1087;AF=0.217053;AN=5008;NS=2504;DP=16726;EAS_AF=0.2401;AMR_AF=0.2046;AFR_AF=0.27;EUR_AF=0.2157;SAS_AF=0.1319;AA=T|||;VT=SNP
2	213611291	rs6740113	C	A	100	PASS	AC=432;AF=0.086262;AN=5008;NS=2504;DP=16508;EAS_AF=0.0317;AMR_AF=0.0447;AFR_AF=0.1407;EUR_AF=0.0785;SAS_AF=0.1063;AA=C|||;VT=SNP
2	213611861	rs141417844	T	A	100	PASS	AC=49;AF=0.00978435;AN=5008;NS=2504;DP=18334;EAS_AF=0.0069;AMR_AF=0.0533;AFR_AF=0;EUR_AF=0.005;SAS_AF=0;AA=T|||;VT=SNP
2	213614457	rs2371708	G	C	100	PASS	AC=4121;AF=0.822883;AN=5008;NS=2504;DP=19194;EAS_AF=0.6657;AMR_AF=0.7205;AFR_AF=0.9387;EUR_AF=0.9722;SAS_AF=0.7474;AA=C|||;VT=SNP
2	213615750	rs75242861	A	C	100	PASS	AC=421;AF=0.0840655;AN=5008;NS=2504;DP=20134;EAS_AF=0.1974;AMR_AF=0.0634;AFR_AF=0.0227;EUR_AF=0.0696;SAS_AF=0.0798;AA=A|||;VT=SNP
2	213616155	rs58882497	T	G	100	PASS	AC=1004;AF=0.200479;AN=5008;NS=2504;DP=17733;EAS_AF=0.245;AMR_AF=0.2089;AFR_AF=0.2005;EUR_AF=0.2167;SAS_AF=0.1319;AA=T|||;VT=SNP
2	213616217	rs111753506	C	T	100	PASS	AC=778;AF=0.155351;AN=5008;NS=2504;DP=17761;EAS_AF=0.0357;AMR_AF=0.0548;AFR_AF=0.3933;EUR_AF=0.0805;SAS_AF=0.1053;AA=C|||;VT=SNP
2	213616250	rs113446504	C	T	100	PASS	AC=785;AF=0.156749;AN=5008;NS=2504;DP=16737;EAS_AF=0.0317;AMR_AF=0.0548;AFR_AF=0.4009;EUR_AF=0.0805;SAS_AF=0.1063;AA=c|||;VT=SNP
2	213616261	rs73067218	G	A	100	PASS	AC=783;AF=0.15635;AN=5008;NS=2504;DP=16457;EAS_AF=0.0317;AMR_AF=0.0548;AFR_AF=0.4002;EUR_AF=0.0805;SAS_AF=0.1053;AA=g|||;VT=SNP
2	213616280	rs112995344	A	G	100	PASS	AC=1958;AF=0.390974;AN=5008;NS=2504;DP=16649;EAS_AF=0.2768;AMR_AF=0.268;AFR_AF=0.7262;EUR_AF=0.2972;SAS_AF=0.2393;AA=G|||;VT=SNP
2	213616625	rs66479636	A	G	100	PASS	AC=612;AF=0.122204;AN=5008;NS=2504;DP=18834;EAS_AF=0.0317;AMR_AF=0.0519;AFR_AF=0.2731;EUR_AF=0.0795;SAS_AF=0.1053;AA=A|||;VT=SNP
2	213617239	rs10469769	T	C	100	PASS	AC=1004;AF=0.200479;AN=5008;NS=2504;DP=17335;EAS_AF=0.245;AMR_AF=0.2089;AFR_AF=0.2005;EUR_AF=0.2167;SAS_AF=0.1319;AA=C|||;VT=SNP
2	213617274	rs10469770	A	G	100	PASS	AC=1005;AF=0.200679;AN=5008;NS=2504;DP=18971;EAS_AF=0.245;AMR_AF=0.2089;AFR_AF=0.2005;EUR_AF=0.2177;SAS_AF=0.1319;AA=A|||;VT=SNP
2	213617317	rs72935063	T	G	100	PASS	AC=974;AF=0.194489;AN=5008;NS=2504;DP=18920;EAS_AF=0.244;AMR_AF=0.2061;AFR_AF=0.18;EUR_AF=0.2167;SAS_AF=0.1319;AA=T|||;VT=SNP
2	213617785	rs6725808	T	C	100	PASS	AC=782;AF=0.15615;AN=5008;NS=2504;DP=20511;EAS_AF=0.0317;AMR_AF=0.0562;AFR_AF=0.4009;EUR_AF=0.0775;SAS_AF=0.1053;AA=T|||;VT=SNP
2	213618235	rs67342549	T	A	100	PASS	AC=999;AF=0.199481;AN=5008;NS=2504;DP=20891;EAS_AF=0.245;AMR_AF=0.2032;AFR_AF=0.2005;EUR_AF=0.2157;SAS_AF=0.1319;AA=A|||;VT=SNP
2	213618894	rs10469662	T	C	100	PASS	AC=1001;AF=0.19988;AN=5008;NS=2504;DP=22119;EAS_AF=0.2421;AMR_AF=0.2089;AFR_AF=0.2005;EUR_AF=0.2167;SAS_AF=0.1319;AA=T|||;VT=SNP
2	213619448	rs143407226	C	A	100	PASS	AC=37;AF=0.00738818;AN=5008;NS=2504;DP=20797;EAS_AF=0.0347;AMR_AF=0.0014;AFR_AF=0;EUR_AF=0.001;SAS_AF=0;AA=c|||;VT=SNP
2	213619574	rs141310316	T	C	100	PASS	AC=74;AF=0.0147764;AN=5008;NS=2504;DP=20789;EAS_AF=0.0704;AMR_AF=0.0014;AFR_AF=0;EUR_AF=0.001;SAS_AF=0.001;AA=t|||;VT=SNP
2	213619757	rs11690779	C	T	100	PASS	AC=2057;AF=0.410743;AN=5008;NS=2504;DP=21296;EAS_AF=0.3869;AMR_AF=0.4409;AFR_AF=0.1392;EUR_AF=0.6769;SAS_AF=0.5072;AA=c|||;VT=SNP
2	213619984	rs56291659	C	T	100	PASS	AC=918;AF=0.183307;AN=5008;NS=2504;DP=21300;EAS_AF=0.244;AMR_AF=0.1974;AFR_AF=0.1422;EUR_AF=0.2167;SAS_AF=0.1319;AA=c|||;VT=SNP
2	213620250	rs2371709	T	C	100	PASS	AC=4120;AF=0.822684;AN=5008;NS=2504;DP=22089;EAS_AF=0.6647;AMR_AF=0.7205;AFR_AF=0.9395;EUR_AF=0.9722;SAS_AF=0.7464;AA=C|||;VT=SNP
2	213621573	rs112911734	C	T	100	PASS	AC=506;AF=0.101038;AN=5008;NS=2504;DP=19835;EAS_AF=0.0317;AMR_AF=0.0432;AFR_AF=0.1989;EUR_AF=0.0775;SAS_AF=0.1053;AA=c|||;VT=SNP
2	213621746	rs146726962	G	A	100	PASS	AC=452;AF=0.0902556;AN=5008;NS=2504;DP=18906;EAS_AF=0.0317;AMR_AF=0.0432;AFR_AF=0.1581;EUR_AF=0.0775;SAS_AF=0.1053;AA=g|||;VT=SNP
2	213621770	rs139262908	G	A	100	PASS	AC=37;AF=0.00738818;AN=5008;NS=2504;DP=17183;EAS_AF=0.0347;AMR_AF=0.0014;AFR_AF=0;EUR_AF=0.001;SAS_AF=0;AA=g|||;VT=SNP
2	213622020	rs144092793	C	T	100	PASS	AC=451;AF=0.0900559;AN=5008;NS=2504;DP=21020;EAS_AF=0.0317;AMR_AF=0.0418;AFR_AF=0.1581;EUR_AF=0.0775;SAS_AF=0.1053;AA=c|||;VT=SNP
2	213622705	rs181845139	C	T	100	PASS	AC=60;AF=0.0119808;AN=5008;NS=2504;DP=17981;EAS_AF=0.0397;AMR_AF=0.0274;AFR_AF=0.0008;EUR_AF=0;SAS_AF=0;AA=C|||;VT=SNP
2	213622899	rs151027983	A	G	100	PASS	AC=1033;AF=0.20627;AN=5008;NS=2504;DP=19969;EAS_AF=0.2421;AMR_AF=0.2089;AFR_AF=0.2254;EUR_AF=0.2157;SAS_AF=0.1319;AA=A|||;VT=SNP
2	213623550	rs10194020	G	C	100	PASS	AC=1025;AF=0.204673;AN=5008;NS=2504;DP=21323;EAS_AF=0.2381;AMR_AF=0.2046;AFR_AF=0.2254;EUR_AF=0.2147;SAS_AF=0.1319;AA=G|||;VT=SNP
2	213624865	rs137996931	A	C	100	PASS	AC=392;AF=0.0782748;AN=5008;NS=2504;DP=20015;EAS_AF=0.1964;AMR_AF=0.0634;AFR_AF=0.003;EUR_AF=0.0676;SAS_AF=0.0798;AA=A|||;VT=SNP
2	213625893	rs113451711	A	G	100	PASS	AC=918;AF=0.183307;AN=5008;NS=2504;DP=20106;EAS_AF=0.244;AMR_AF=0.1974;AFR_AF=0.1422;EUR_AF=0.2167;SAS_AF=0.1319;AA=A|||;VT=SNP
2	213626920	rs112395360	C	T	100	PASS	AC=472;AF=0.0942492;AN=5008;NS=2504;DP=19964;EAS_AF=0.0317;AMR_AF=0.0432;AFR_AF=0.174;EUR_AF=0.0775;SAS_AF=0.1043;AA=C|||;VT=SNP
2	213627315	rs7590491	T	C	100	PASS	AC=644;AF=0.128594;AN=5008;NS=2504;DP=19126;EAS_AF=0.0317;AMR_AF=0.0476;AFR_AF=0.3011;EUR_AF=0.0775;SAS_AF=0.1053;AA=T|||;VT=SNP
2	213627380	rs10207157	G	A	100	PASS	AC=993;AF=0.198283;AN=5008;NS=2504;DP=17693;EAS_AF=0.2381;AMR_AF=0.2046;AFR_AF=0.2012;EUR_AF=0.2147;SAS_AF=0.1319;AA=A|||;VT=SNP
2	213627511	rs10207170	C	T	100	PASS	AC=992;AF=0.198083;AN=5008;NS=2504;DP=19685;EAS_AF=0.2381;AMR_AF=0.2046;AFR_AF=0.2005;EUR_AF=0.2147;SAS_AF=0.1319;AA=C|||;VT=SNP
2	213627986	rs11678818	T	C	100	PASS	AC=3725;AF=0.74381;AN=5008;NS=2504;DP=12104;EAS_AF=0.4673;AMR_AF=0.6571;AFR_AF=0.9357;EUR_AF=0.9046;SAS_AF=0.6656;AA=C|||;VT=SNP
2	213628088	rs111714762	G	A	100	PASS	AC=155;AF=0.0309505;AN=5008;NS=2504;DP=10659;EAS_AF=0.002;AMR_AF=0.0418;AFR_AF=0.0045;EUR_AF=0.0775;SAS_AF=0.0409;AA=G|||;VT=SNP
2	213628171	rs148130766	C	A	100	PASS	AC=37;AF=0.00738818;AN=5008;NS=2504;DP=9822;EAS_AF=0.0347;AMR_AF=0.0014;AFR_AF=0;EUR_AF=0.001;SAS_AF=0;AA=C|||;VT=SNP
2	213628473	rs138582968	T	C	100	PASS	AC=39;AF=0.00778754;AN=5008;NS=2504;DP=7262;EAS_AF=0.0347;AMR_AF=0.0014;AFR_AF=0;EUR_AF=0.003;SAS_AF=0;AA=T|||;VT=SNP
2	213631021	rs7571418	G	A	100	PASS	AC=701;AF=0.139976;AN=5008;NS=2504;DP=8581;EAS_AF=0.2361;AMR_AF=0.1441;AFR_AF=0.1188;EUR_AF=0.1113;SAS_AF=0.0961;AA=G|||;VT=SNP
2	213631177	rs73987453	A	C	100	PASS	AC=394;AF=0.0786741;AN=5008;NS=2504;DP=19457;EAS_AF=0.1984;AMR_AF=0.0634;AFR_AF=0.003;EUR_AF=0.0676;SAS_AF=0.0798;AA=A|||;VT=SNP
2	213631754	rs7574914	G	C	100	PASS	AC=1001;AF=0.19988;AN=5008;NS=2504;DP=17357;EAS_AF=0.2381;AMR_AF=0.2089;AFR_AF=0.2005;EUR_AF=0.2167;SAS_AF=0.136;AA=G|||;VT=SNP
2	213632647	rs12478445	G	A	100	PASS	AC=29;AF=0.00579073;AN=5008;NS=2504;DP=15267;EAS_AF=0.0238;AMR_AF=0.0058;AFR_AF=0;EUR_AF=0.001;SAS_AF=0;AA=G|||;VT=SNP
2	213632733	rs16849219	G	A	100	PASS	AC=428;AF=0.0854633;AN=5008;NS=2504;DP=14560;EAS_AF=0.0317;AMR_AF=0.0418;AFR_AF=0.1407;EUR_AF=0.0775;SAS_AF=0.1053;AA=G|||;VT=SNP
2	213633150	rs16849221	A	G	100	PASS	AC=433;AF=0.0864617;AN=5008;NS=2504;DP=16155;EAS_AF=0.0317;AMR_AF=0.0418;AFR_AF=0.1437;EUR_AF=0.0785;SAS_AF=0.1053;AA=A|||;VT=SNP
2	213633703	rs7582374	G	A	100	PASS	AC=1006;AF=0.200879;AN=5008;NS=2504;DP=15860;EAS_AF=0.2361;AMR_AF=0.2104;AFR_AF=0.2095;EUR_AF=0.2137;SAS_AF=0.1329;AA=G|||;VT=SNP
2	213633949	rs55752268	T	G	100	PASS	AC=394;AF=0.0786741;AN=5008;NS=2504;DP=16254;EAS_AF=0.1984;AMR_AF=0.0634;AFR_AF=0.003;EUR_AF=0.0676;SAS_AF=0.0798;AA=T|||;VT=SNP
2	213635052	rs6435726	A	G	100	PASS	AC=4123;AF=0.823283;AN=5008;NS=2504;DP=17021;EAS_AF=0.6657;AMR_AF=0.7219;AFR_AF=0.9395;EUR_AF=0.9732;SAS_AF=0.7464;AA=G|||;VT=SNP
2	213635251	rs13386742	C	T	100	PASS	AC=992;AF=0.198083;AN=5008;NS=2504;DP=20305;EAS_AF=0.2361;AMR_AF=0.2089;AFR_AF=0.1997;EUR_AF=0.2147;SAS_AF=0.1319;AA=C|||;VT=SNP
2	213635698	rs10497982	C	T	100	PASS	AC=647;AF=0.129193;AN=5008;NS=2504;DP=17080;EAS_AF=0.0317;AMR_AF=0.0605;AFR_AF=0.2625;EUR_AF=0.0984;SAS_AF=0.1299;AA=C|||;VT=SNP
2	213636608	rs7590677	C	T	100	PASS	AC=993;AF=0.198283;AN=5008;NS=2504;DP=16196;EAS_AF=0.2371;AMR_AF=0.2089;AFR_AF=0.1997;EUR_AF=0.2147;SAS_AF=0.1319;AA=C|||;VT=SNP
2	213637050	rs11678768	C	T	100	PASS	AC=3037;AF=0.60643;AN=5008;NS=2504;DP=18426;EAS_AF=0.7321;AMR_AF=0.7291;AFR_AF=0.2564;EUR_AF=0.7058;SAS_AF=0.7607;AA=C|||;VT=SNP
2	213637450	rs12475172	A	C	100	PASS	AC=3043;AF=0.607628;AN=5008;NS=2504;DP=14741;EAS_AF=0.7321;AMR_AF=0.7305;AFR_AF=0.2595;EUR_AF=0.7068;SAS_AF=0.7607;AA=A|||;VT=SNP
2	213637794	rs35993054	A	G	100	PASS	AC=895;AF=0.178714;AN=5008;NS=2504;DP=9011;EAS_AF=0.3353;AMR_AF=0.2767;AFR_AF=0.0613;EUR_AF=0.0278;SAS_AF=0.2618;AA=A|||;VT=SNP
2	213638498	rs2371619	G	A	100	PASS	AC=894;AF=0.178514;AN=5008;NS=2504;DP=17771;EAS_AF=0.3343;AMR_AF=0.2767;AFR_AF=0.0613;EUR_AF=0.0278;SAS_AF=0.2618;AA=G|||;VT=SNP
2	213639829	rs12616993	C	T	100	PASS	AC=996;AF=0.198882;AN=5008;NS=2504;DP=20874;EAS_AF=0.2361;AMR_AF=0.2089;AFR_AF=0.2027;EUR_AF=0.2147;SAS_AF=0.1319;AA=C|||;VT=SNP
2	213640230	rs12617106	C	A	100	PASS	AC=991;AF=0.197883;AN=5008;NS=2504;DP=16576;EAS_AF=0.2361;AMR_AF=0.2089;AFR_AF=0.1997;EUR_AF=0.2137;SAS_AF=0.1319;AA=C|||;VT=SNP
2	213640577	rs4375811	A	G	100	PASS	AC=797;AF=0.159145;AN=5008;NS=2504;DP=16848;EAS_AF=0.0327;AMR_AF=0.0591;AFR_AF=0.4085;EUR_AF=0.0795;SAS_AF=0.1053;AA=A|||;VT=SNP
2	213640700	rs10194069	A	T	100	PASS	AC=995;AF=0.198682;AN=5008;NS=2504;DP=17928;EAS_AF=0.2381;AMR_AF=0.2089;AFR_AF=0.1997;EUR_AF=0.2147;SAS_AF=0.1329;AA=A|||;VT=SNP
2	213640760	rs58953830	A	T	100	PASS	AC=424;AF=0.0846645;AN=5008;NS=2504;DP=16718;EAS_AF=0.2004;AMR_AF=0.0634;AFR_AF=0.0227;EUR_AF=0.0696;SAS_AF=0.0798;AA=A|||;VT=SNP
2	213641363	rs12465612	C	T	100	PASS	AC=875;AF=0.17472;AN=5008;NS=2504;DP=18137;EAS_AF=0.3333;AMR_AF=0.2738;AFR_AF=0.0507;EUR_AF=0.0278;SAS_AF=0.2597;AA=C|||;VT=SNP
2	213641364	rs12465613	C	G	100	PASS	AC=3823;AF=0.763379;AN=5008;NS=2504;DP=18148;EAS_AF=0.7629;AMR_AF=0.7867;AFR_AF=0.6611;EUR_AF=0.7853;SAS_AF=0.863;AA=C|||;VT=SNP
2	213641615	rs13392188	C	G	100	PASS	AC=791;AF=0.157947;AN=5008;NS=2504;DP=16799;EAS_AF=0.0327;AMR_AF=0.0591;AFR_AF=0.4039;EUR_AF=0.0795;SAS_AF=0.1053;AA=C|||;VT=SNP
2	213642235	rs72935083	T	C	100	PASS	AC=420;AF=0.0838658;AN=5008;NS=2504;DP=19906;EAS_AF=0.0327;AMR_AF=0.0418;AFR_AF=0.1331;EUR_AF=0.0785;SAS_AF=0.1053;AA=T|||;VT=SNP
2	213642472	rs73082664	T	A	100	PASS	AC=793;AF=0.158347;AN=5008;NS=2504;DP=18085;EAS_AF=0.0327;AMR_AF=0.0576;AFR_AF=0.4062;EUR_AF=0.0795;SAS_AF=0.1053;AA=T|||;VT=SNP
2	213642661	rs56344404	A	G	100	PASS	AC=1699;AF=0.339257;AN=5008;NS=2504;DP=17050;EAS_AF=0.373;AMR_AF=0.3329;AFR_AF=0.472;EUR_AF=0.1074;SAS_AF=0.3681;AA=A|||;VT=SNP
2	213643086	rs13421670	A	G	100	PASS	AC=724;AF=0.144569;AN=5008;NS=2504;DP=17161;EAS_AF=0.0327;AMR_AF=0.0548;AFR_AF=0.3555;EUR_AF=0.0795;SAS_AF=0.1053;AA=A|||;VT=SNP
2	213643763	rs72935086	G	C	100	PASS	AC=898;AF=0.179313;AN=5008;NS=2504;DP=19198;EAS_AF=0.251;AMR_AF=0.1499;AFR_AF=0.1475;EUR_AF=0.2097;SAS_AF=0.138;AA=G|||;VT=SNP
2	213643802	rs6760113	A	C	100	PASS	AC=420;AF=0.0838658;AN=5008;NS=2504;DP=19364;EAS_AF=0.0327;AMR_AF=0.0418;AFR_AF=0.1331;EUR_AF=0.0785;SAS_AF=0.1053;AA=A|||;VT=SNP
2	213644149	rs6732288	G	A	100	PASS	AC=420;AF=0.0838658;AN=5008;NS=2504;DP=17775;EAS_AF=0.0327;AMR_AF=0.0418;AFR_AF=0.1331;EUR_AF=0.0785;SAS_AF=0.1053;AA=g|||;VT=SNP
2	213645067	rs368249289	C	A	100	PASS	AC=21;AF=0.00419329;AN=5008;NS=2504;DP=17654;EAS_AF=0.0208;AMR_AF=0;AFR_AF=0;EUR_AF=0;SAS_AF=0;AA=C|||;VT=SNP
2	213646473	rs12986480	G	T	100	PASS	AC=2185;AF=0.436302;AN=5008;NS=2504;DP=17536;EAS_AF=0.3552;AMR_AF=0.4524;AFR_AF=0.2882;EUR_AF=0.6759;SAS_AF=0.4622;AA=G|||;VT=SNP
2	213647712	rs79622441	A	G	100	PASS	AC=233;AF=0.0465256;AN=5008;NS=2504;DP=17433;EAS_AF=0.0744;AMR_AF=0.0648;AFR_AF=0.0809;EUR_AF=0.006;SAS_AF=0;AA=A|||;VT=SNP
2	213648161	rs4603708	T	G	100	PASS	AC=915;AF=0.182708;AN=5008;NS=2504;DP=19195;EAS_AF=0.2034;AMR_AF=0.1513;AFR_AF=0.1982;EUR_AF=0.2107;SAS_AF=0.1339;AA=T|||;VT=SNP
2	213648245	rs13427943	T	C	100	PASS	AC=1078;AF=0.215256;AN=5008;NS=2504;DP=20085;EAS_AF=0.3323;AMR_AF=0.2882;AFR_AF=0.1755;EUR_AF=0.0288;SAS_AF=0.2883;AA=T|||;VT=SNP
2	213648352	rs6706119	T	C	100	PASS	AC=434;AF=0.0866613;AN=5008;NS=2504;DP=18821;EAS_AF=0.0337;AMR_AF=0.0389;AFR_AF=0.1369;EUR_AF=0.0795;SAS_AF=0.1145;AA=T|||;VT=SNP
2	213648594	rs72935097	T	C	100	PASS	AC=434;AF=0.0866613;AN=5008;NS=2504;DP=18995;EAS_AF=0.0337;AMR_AF=0.0389;AFR_AF=0.1369;EUR_AF=0.0795;SAS_AF=0.1145;AA=T|||;VT=SNP
2	213648884	rs78301236	C	T	100	PASS	AC=31;AF=0.0061901;AN=5008;NS=2504;DP=19806;EAS_AF=0.0228;AMR_AF=0.0014;AFR_AF=0.0053;EUR_AF=0;SAS_AF=0;AA=T|||;VT=SNP
2	213648965	rs6414178	C	T	100	PASS	AC=2167;AF=0.432708;AN=5008;NS=2504;DP=19009;EAS_AF=0.3562;AMR_AF=0.4524;AFR_AF=0.2746;EUR_AF=0.6759;SAS_AF=0.4611;AA=C|||;VT=SNP
2	213649098	rs6710047	T	A	100	PASS	AC=1635;AF=0.326478;AN=5008;NS=2504;DP=20139;EAS_AF=0.1994;AMR_AF=0.3833;AFR_AF=0.1362;EUR_AF=0.6093;SAS_AF=0.3834;AA=T|||;VT=SNP
2	213649509	rs28405281	G	A	100	PASS	AC=854;AF=0.170527;AN=5008;NS=2504;DP=17262;EAS_AF=0.2034;AMR_AF=0.1455;AFR_AF=0.1573;EUR_AF=0.2078;SAS_AF=0.1339;AA=G|||;VT=SNP
2	213649587	rs6710703	T	C	100	PASS	AC=3317;AF=0.66234;AN=5008;NS=2504;DP=14954;EAS_AF=0.6895;AMR_AF=0.7478;AFR_AF=0.4955;EUR_AF=0.7107;SAS_AF=0.7495;AA=T|||;VT=SNP
2	213649619	rs73987460	A	C	100	PASS	AC=368;AF=0.0734824;AN=5008;NS=2504;DP=14465;EAS_AF=0.1567;AMR_AF=0.0634;AFR_AF=0.0166;EUR_AF=0.0666;SAS_AF=0.0787;AA=A|||;VT=SNP
2	213649723	rs6713644	T	A	100	PASS	AC=2017;AF=0.402756;AN=5008;NS=2504;DP=14574;EAS_AF=0.3562;AMR_AF=0.4481;AFR_AF=0.1589;EUR_AF=0.6769;SAS_AF=0.4663;AA=T|||;VT=SNP
2	213650357	rs4673681	G	C	100	PASS	AC=349;AF=0.0696885;AN=5008;NS=2504;DP=17871;EAS_AF=0.1567;AMR_AF=0.0634;AFR_AF=0.003;EUR_AF=0.0666;SAS_AF=0.0777;AA=G|||;VT=SNP
2	213650433	rs4673682	G	T	100	PASS	AC=349;AF=0.0696885;AN=5008;NS=2504;DP=21606;EAS_AF=0.1567;AMR_AF=0.0634;AFR_AF=0.003;EUR_AF=0.0666;SAS_AF=0.0777;AA=G|||;VT=SNP
2	213650554	rs61971068	T	A	100	PASS	AC=625;AF=0.1248;AN=5008;NS=2504;DP=19680;EAS_AF=0.2034;AMR_AF=0.0922;AFR_AF=0.1195;EUR_AF=0.1054;SAS_AF=0.0941;AA=T|||;VT=SNP
2	213650555	rs151198785	G	C	100	PASS	AC=625;AF=0.1248;AN=5008;NS=2504;DP=19599;EAS_AF=0.2034;AMR_AF=0.0922;AFR_AF=0.1195;EUR_AF=0.1054;SAS_AF=0.0941;AA=G|||;VT=SNP
2	213650838	rs6709688	A	G	100	PASS	AC=4405;AF=0.879593;AN=5008;NS=2504;DP=21452;EAS_AF=0.9663;AMR_AF=0.9568;AFR_AF=0.739;EUR_AF=0.9215;SAS_AF=0.8824;AA=A|||;VT=SNP
2	213651182	rs4673683	G	A	100	PASS	AC=1606;AF=0.320687;AN=5008;NS=2504;DP=19224;EAS_AF=0.1994;AMR_AF=0.3818;AFR_AF=0.1165;EUR_AF=0.6074;SAS_AF=0.3834;AA=G|||;VT=SNP
2	213651328	rs4673684	G	T	100	PASS	AC=3230;AF=0.644968;AN=5008;NS=2504;DP=20294;EAS_AF=0.6885;AMR_AF=0.7363;AFR_AF=0.4418;EUR_AF=0.7048;SAS_AF=0.7485;AA=G|||;VT=SNP
2	213651503	rs60803017	T	C	100	PASS	AC=930;AF=0.185703;AN=5008;NS=2504;DP=20106;EAS_AF=0.3323;AMR_AF=0.2795;AFR_AF=0.0696;EUR_AF=0.0278;SAS_AF=0.2873;AA=T|||;VT=SNP
2	213652819	rs6746435	C	T	100	PASS	AC=174;AF=0.0347444;AN=5008;NS=2504;DP=21688;EAS_AF=0.0744;AMR_AF=0.0605;AFR_AF=0.0386;EUR_AF=0.006;SAS_AF=0;AA=C|||;VT=SNP
2	213653419	rs6718723	A	G	100	PASS	AC=2026;AF=0.404553;AN=5008;NS=2504;DP=19249;EAS_AF=0.3621;AMR_AF=0.4496;AFR_AF=0.1589;EUR_AF=0.6779;SAS_AF=0.4673;AA=A|||;VT=SNP
2	213653840	rs4624333	A	G	100	PASS	AC=174;AF=0.0347444;AN=5008;NS=2504;DP=20568;EAS_AF=0.0744;AMR_AF=0.0605;AFR_AF=0.0386;EUR_AF=0.006;SAS_AF=0;AA=A|||;VT=SNP
2	213654224	rs149664798	C	T	100	PASS	AC=174;AF=0.0347444;AN=5008;NS=2504;DP=21257;EAS_AF=0.0744;AMR_AF=0.0605;AFR_AF=0.0386;EUR_AF=0.006;SAS_AF=0;AA=C|||;VT=SNP
2	213655844	rs375595910	G	A	100	PASS	AC=24;AF=0.00479233;AN=5008;NS=2504;DP=8750;EAS_AF=0.0228;AMR_AF=0;AFR_AF=0.0008;EUR_AF=0;SAS_AF=0;AA=g|||;VT=SNP
2	213655979	rs112787136	A	G	100	PASS	AC=164;AF=0.0327476;AN=5008;NS=2504;DP=13391;EAS_AF=0.0744;AMR_AF=0.062;AFR_AF=0.0303;EUR_AF=0.006;SAS_AF=0;AA=A|||;VT=SNP
2	213656187	rs12995424	T	C	100	PASS	AC=2023;AF=0.403954;AN=5008;NS=2504;DP=15454;EAS_AF=0.3611;AMR_AF=0.4481;AFR_AF=0.1581;EUR_AF=0.6779;SAS_AF=0.4673;AA=T|||;VT=SNP
2	213657307	rs7557905	C	G	100	PASS	AC=916;AF=0.182907;AN=5008;NS=2504;DP=18973;EAS_AF=0.2034;AMR_AF=0.1513;AFR_AF=0.1974;EUR_AF=0.2097;SAS_AF=0.137;AA=C|||;VT=SNP
2	213657426	rs11693864	C	T	100	PASS	AC=2005;AF=0.400359;AN=5008;NS=2504;DP=19486;EAS_AF=0.3581;AMR_AF=0.4467;AFR_AF=0.1536;EUR_AF=0.6759;SAS_AF=0.4611;AA=C|||;VT=SNP
2	213658135	rs79861405	G	C	100	PASS	AC=19;AF=0.00379393;AN=5008;NS=2504;DP=18608;EAS_AF=0.0188;AMR_AF=0;AFR_AF=0;EUR_AF=0;SAS_AF=0;AA=G|||;VT=SNP
2	213658843	rs7420368	C	T	100	PASS	AC=432;AF=0.086262;AN=5008;NS=2504;DP=15814;EAS_AF=0.0337;AMR_AF=0.0389;AFR_AF=0.1362;EUR_AF=0.0785;SAS_AF=0.1145;AA=C|||;VT=SNP
2	213659031	rs4408674	G	A	100	PASS	AC=434;AF=0.0866613;AN=5008;NS=2504;DP=17799;EAS_AF=0.0337;AMR_AF=0.0389;AFR_AF=0.1362;EUR_AF=0.0795;SAS_AF=0.1155;AA=G|||;VT=SNP
2	213659782	rs6717762	C	G	100	PASS	AC=912;AF=0.182109;AN=5008;NS=2504;DP=17676;EAS_AF=0.2024;AMR_AF=0.1513;AFR_AF=0.1982;EUR_AF=0.2097;SAS_AF=0.1329;AA=G|||;VT=SNP
2	213659910	rs12996397	A	G	100	PASS	AC=2021;AF=0.403554;AN=5008;NS=2504;DP=19089;EAS_AF=0.3611;AMR_AF=0.4481;AFR_AF=0.1589;EUR_AF=0.6779;SAS_AF=0.4642;AA=A|||;VT=SNP
2	213660679	rs55994619	G	A	100	PASS	AC=862;AF=0.172125;AN=5008;NS=2504;DP=20066;EAS_AF=0.2024;AMR_AF=0.147;AFR_AF=0.1581;EUR_AF=0.2087;SAS_AF=0.1401;AA=A|||;VT=SNP
2	213661213	rs7579362	A	C	100	PASS	AC=413;AF=0.0824681;AN=5008;NS=2504;DP=17938;EAS_AF=0.0337;AMR_AF=0.0389;AFR_AF=0.1362;EUR_AF=0.0795;SAS_AF=0.0941;AA=A|||;VT=SNP
2	213661660	rs4673689	T	C	100	PASS	AC=2231;AF=0.445487;AN=5008;NS=2504;DP=16795;EAS_AF=0.3611;AMR_AF=0.4539;AFR_AF=0.3185;EUR_AF=0.6769;SAS_AF=0.4601;AA=T|||;VT=SNP
2	213662036	rs56381878	T	G	100	PASS	AC=421;AF=0.0840655;AN=5008;NS=2504;DP=18562;EAS_AF=0.0417;AMR_AF=0.0389;AFR_AF=0.1362;EUR_AF=0.0795;SAS_AF=0.0941;AA=T|||;VT=SNP
2	213662706	rs6708303	G	A	100	PASS	AC=4414;AF=0.88139;AN=5008;NS=2504;DP=18415;EAS_AF=0.9583;AMR_AF=0.9568;AFR_AF=0.7383;EUR_AF=0.9205;SAS_AF=0.9018;AA=A|||;VT=SNP
2	213662939	rs6708555	G	T	100	PASS	AC=858;AF=0.171326;AN=5008;NS=2504;DP=18449;EAS_AF=0.2024;AMR_AF=0.147;AFR_AF=0.1573;EUR_AF=0.2078;SAS_AF=0.138;AA=G|||;VT=SNP
2	213663390	rs74392523	A	G	100	PASS	AC=943;AF=0.188299;AN=5008;NS=2504;DP=15439;EAS_AF=0.3284;AMR_AF=0.2795;AFR_AF=0.0696;EUR_AF=0.0268;SAS_AF=0.3057;AA=A|||;VT=SNP
2	213664141	rs56412219	T	G	100	PASS	AC=926;AF=0.184904;AN=5008;NS=2504;DP=15624;EAS_AF=0.2054;AMR_AF=0.1542;AFR_AF=0.1959;EUR_AF=0.2107;SAS_AF=0.1442;AA=T|||;VT=SNP
2	213664166	rs4470280	T	C	100	PASS	AC=181;AF=0.0361422;AN=5008;NS=2504;DP=15277;EAS_AF=0.0754;AMR_AF=0.0634;AFR_AF=0.0416;EUR_AF=0.006;SAS_AF=0;AA=T|||;VT=SNP
2	213664236	rs4233987	A	C	100	PASS	AC=3476;AF=0.694089;AN=5008;NS=2504;DP=16279;EAS_AF=0.7609;AMR_AF=0.804;AFR_AF=0.5219;EUR_AF=0.7107;SAS_AF=0.7628;AA=A|||;VT=SNP
2	213665065	rs7594160	A	C	100	PASS	AC=4428;AF=0.884185;AN=5008;NS=2504;DP=20636;EAS_AF=0.9663;AMR_AF=0.9568;AFR_AF=0.7405;EUR_AF=0.9215;SAS_AF=0.9039;AA=C|||;VT=SNP
2	213665884	rs60329666	C	T	100	PASS	AC=933;AF=0.186302;AN=5008;NS=2504;DP=20549;EAS_AF=0.3264;AMR_AF=0.2781;AFR_AF=0.0688;EUR_AF=0.0278;SAS_AF=0.2986;AA=C|||;VT=SNP
2	213666011	rs77044811	T	G	100	PASS	AC=163;AF=0.0325479;AN=5008;NS=2504;DP=20905;EAS_AF=0.0744;AMR_AF=0.0605;AFR_AF=0.0303;EUR_AF=0.006;SAS_AF=0;AA=T|||;VT=SNP
2	213666078	rs77546451	C	T	100	PASS	AC=23;AF=0.00459265;AN=5008;NS=2504;DP=19472;EAS_AF=0.0228;AMR_AF=0;AFR_AF=0;EUR_AF=0;SAS_AF=0;AA=C|||;VT=SNP
2	213666146	rs61408195	T	C	100	PASS	AC=1109;AF=0.221446;AN=5008;NS=2504;DP=19963;EAS_AF=0.3343;AMR_AF=0.2882;AFR_AF=0.1891;EUR_AF=0.0288;SAS_AF=0.2996;AA=T|||;VT=SNP
2	213666615	rs4673690	C	T	100	PASS	AC=4437;AF=0.885982;AN=5008;NS=2504;DP=18454;EAS_AF=0.9663;AMR_AF=0.964;AFR_AF=0.739;EUR_AF=0.9264;SAS_AF=0.9049;AA=T|||;VT=SNP
2	213666796	rs145714903	G	A	100	PASS	AC=51;AF=0.0101837;AN=5008;NS=2504;DP=17846;EAS_AF=0.0476;AMR_AF=0;AFR_AF=0.0008;EUR_AF=0;SAS_AF=0.002;AA=G|||;VT=SNP
2	213666845	rs4672656	A	G	100	PASS	AC=2020;AF=0.403355;AN=5008;NS=2504;DP=19272;EAS_AF=0.3294;AMR_AF=0.4654;AFR_AF=0.1467;EUR_AF=0.7068;SAS_AF=0.4703;AA=A|||;VT=SNP
2	213666920	rs79957916	T	C	100	PASS	AC=426;AF=0.0850639;AN=5008;NS=2504;DP=19867;EAS_AF=0.0377;AMR_AF=0.0331;AFR_AF=0.1536;EUR_AF=0.0716;SAS_AF=0.092;AA=T|||;VT=SNP
2	213667450	rs10932446	T	C	100	PASS	AC=4268;AF=0.852236;AN=5008;NS=2504;DP=20536;EAS_AF=0.9246;AMR_AF=0.9179;AFR_AF=0.5461;EUR_AF=0.996;SAS_AF=0.9969;AA=T|||;VT=SNP
2	213667581	rs10932447	T	C	100	PASS	AC=3920;AF=0.782748;AN=5008;NS=2504;DP=20120;EAS_AF=0.9246;AMR_AF=0.8545;AFR_AF=0.4221;EUR_AF=0.8907;SAS_AF=0.9622;AA=T|||;VT=SNP
2	213667670	rs11889708	C	A	100	PASS	AC=1427;AF=0.284944;AN=5008;NS=2504;DP=18791;EAS_AF=0.374;AMR_AF=0.255;AFR_AF=0.2542;EUR_AF=0.1501;SAS_AF=0.3947;AA=C|||;VT=SNP
2	213667755	rs80349971	G	T	100	PASS	AC=461;AF=0.0920527;AN=5008;NS=2504;DP=19613;EAS_AF=0.1369;AMR_AF=0.1153;AFR_AF=0.0023;EUR_AF=0.0736;SAS_AF=0.1697;AA=G|||;VT=SNP
2	213669542	rs4131331	G	C	100	PASS	AC=2304;AF=0.460064;AN=5008;NS=2504;DP=20829;EAS_AF=0.5367;AMR_AF=0.5144;AFR_AF=0.0862;EUR_AF=0.7406;SAS_AF=0.5593;AA=G|||;VT=SNP
2	213669927	rs11898556	T	C	100	PASS	AC=2543;AF=0.507788;AN=5008;NS=2504;DP=21603;EAS_AF=0.4643;AMR_AF=0.4827;AFR_AF=0.789;EUR_AF=0.2594;SAS_AF=0.4458;AA=C|||;VT=SNP
2	213671658	rs77744413	G	A	100	PASS	AC=188;AF=0.0375399;AN=5008;NS=2504;DP=23440;EAS_AF=0.0754;AMR_AF=0.0533;AFR_AF=0.053;EUR_AF=0.003;SAS_AF=0.002;AA=G|||;VT=SNP
2	213672630	rs13409243	T	C	100	PASS	AC=506;AF=0.101038;AN=5008;NS=2504;DP=17933;EAS_AF=0.0387;AMR_AF=0.0346;AFR_AF=0.2133;EUR_AF=0.0746;SAS_AF=0.0879;AA=T|||;VT=SNP
2	213672738	rs73071374	C	T	100	PASS	AC=290;AF=0.0579073;AN=5008;NS=2504;DP=16944;EAS_AF=0.0754;AMR_AF=0.0605;AFR_AF=0.1263;EUR_AF=0.003;SAS_AF=0.002;AA=C|||;VT=SNP
2	213673045	rs73071375	G	A	100	PASS	AC=491;AF=0.0980431;AN=5008;NS=2504;DP=18625;EAS_AF=0.0754;AMR_AF=0.0735;AFR_AF=0.2716;EUR_AF=0.003;SAS_AF=0.002;AA=G|||;VT=SNP
2	213673108	rs78358579	C	T	100	PASS	AC=189;AF=0.0377396;AN=5008;NS=2504;DP=18417;EAS_AF=0.0754;AMR_AF=0.0533;AFR_AF=0.053;EUR_AF=0.003;SAS_AF=0.0031;AA=C|||;VT=SNP
2	213673823	rs6435734	A	T	100	PASS	AC=2532;AF=0.505591;AN=5008;NS=2504;DP=20583;EAS_AF=0.4593;AMR_AF=0.4827;AFR_AF=0.789;EUR_AF=0.2584;SAS_AF=0.4407;AA=T|||;VT=SNP
2	213674786	rs9288456	T	C	100	PASS	AC=1549;AF=0.309305;AN=5008;NS=2504;DP=19172;EAS_AF=0.3859;AMR_AF=0.3386;AFR_AF=0.2859;EUR_AF=0.1511;SAS_AF=0.4039;AA=T|||;VT=SNP
2	213675363	rs13028658	G	A	100	PASS	AC=1954;AF=0.390176;AN=5008;NS=2504;DP=19851;EAS_AF=0.5337;AMR_AF=0.3703;AFR_AF=0.053;EUR_AF=0.5845;SAS_AF=0.5123;AA=G|||;VT=SNP
2	213675543	rs7599900	T	A	100	PASS	AC=506;AF=0.101038;AN=5008;NS=2504;DP=21694;EAS_AF=0.0754;AMR_AF=0.0735;AFR_AF=0.2829;EUR_AF=0.003;SAS_AF=0.002;AA=T|||;VT=SNP
2	213675608	rs73071381	T	C	100	PASS	AC=505;AF=0.100839;AN=5008;NS=2504;DP=20222;EAS_AF=0.0377;AMR_AF=0.0346;AFR_AF=0.2133;EUR_AF=0.0746;SAS_AF=0.0879;AA=T|||;VT=SNP
2	213676322	rs9288457	A	C	100	PASS	AC=2110;AF=0.421326;AN=5008;NS=2504;DP=16503;EAS_AF=0.4653;AMR_AF=0.4179;AFR_AF=0.6067;EUR_AF=0.1541;SAS_AF=0.4029;AA=G|||;VT=SNP
2	213677344	rs12476731	T	C	100	PASS	AC=484;AF=0.0966454;AN=5008;NS=2504;DP=18662;EAS_AF=0.2123;AMR_AF=0.183;AFR_AF=0.0061;EUR_AF=0.001;SAS_AF=0.137;AA=T|||;VT=SNP
2	213677756	rs116891402	G	A	100	PASS	AC=110;AF=0.0219649;AN=5008;NS=2504;DP=16924;EAS_AF=0.0734;AMR_AF=0.0476;AFR_AF=0;EUR_AF=0.003;SAS_AF=0;AA=G|||;VT=SNP
2	213677875	rs7596351	C	A	100	PASS	AC=1532;AF=0.305911;AN=5008;NS=2504;DP=15218;EAS_AF=0.379;AMR_AF=0.3357;AFR_AF=0.2821;EUR_AF=0.1511;SAS_AF=0.4008;AA=C|||;VT=SNP
2	213678809	rs6709519	T	C	100	PASS	AC=2110;AF=0.421326;AN=5008;NS=2504;DP=20472;EAS_AF=0.4643;AMR_AF=0.4164;AFR_AF=0.6051;EUR_AF=0.1541;SAS_AF=0.407;AA=T|||;VT=SNP
2	213679046	rs12466498	A	C	100	PASS	AC=1044;AF=0.208466;AN=5008;NS=2504;DP=20116;EAS_AF=0.3512;AMR_AF=0.3026;AFR_AF=0.0711;EUR_AF=0.0765;SAS_AF=0.316;AA=A|||;VT=SNP
2	213679111	rs6709923	T	C	100	PASS	AC=515;AF=0.102835;AN=5008;NS=2504;DP=20818;EAS_AF=0.0754;AMR_AF=0.0749;AFR_AF=0.289;EUR_AF=0.003;SAS_AF=0.002;AA=T|||;VT=SNP
2	213679588	rs11884005	T	C	100	PASS	AC=2108;AF=0.420927;AN=5008;NS=2504;DP=18879;EAS_AF=0.4633;AMR_AF=0.4164;AFR_AF=0.6067;EUR_AF=0.1541;SAS_AF=0.4039;AA=C|||;VT=SNP
2	213680645	rs7604632	C	T	100	PASS	AC=548;AF=0.109425;AN=5008;NS=2504;DP=20407;EAS_AF=0.0754;AMR_AF=0.0778;AFR_AF=0.3116;EUR_AF=0.003;SAS_AF=0.0031;AA=T|||;VT=SNP
2	213680973	rs4673693	T	C	100	PASS	AC=2314;AF=0.462061;AN=5008;NS=2504;DP=19834;EAS_AF=0.5427;AMR_AF=0.5159;AFR_AF=0.0862;EUR_AF=0.7406;SAS_AF=0.5624;AA=C|||;VT=SNP
2	213681716	rs13015944	T	C	100	PASS	AC=2340;AF=0.467252;AN=5008;NS=2504;DP=20272;EAS_AF=0.5694;AMR_AF=0.5144;AFR_AF=0.0855;EUR_AF=0.7406;SAS_AF=0.5634;AA=T|||;VT=SNP
2	213681812	rs76888619	A	G	100	PASS	AC=117;AF=0.0233626;AN=5008;NS=2504;DP=19601;EAS_AF=0.0754;AMR_AF=0.049;AFR_AF=0.0015;EUR_AF=0.003;SAS_AF=0.002;AA=A|||;VT=SNP
2	213682232	rs112593834	G	A	100	PASS	AC=384;AF=0.0766773;AN=5008;NS=2504;DP=17073;EAS_AF=0.0754;AMR_AF=0.0648;AFR_AF=0.1952;EUR_AF=0.003;SAS_AF=0.002;AA=G|||;VT=SNP
2	213682679	rs73071390	G	A	100	PASS	AC=548;AF=0.109425;AN=5008;NS=2504;DP=16866;EAS_AF=0.0754;AMR_AF=0.0778;AFR_AF=0.3116;EUR_AF=0.003;SAS_AF=0.0031;AA=A|||;VT=SNP
2	213682880	rs76287803	C	G	100	PASS	AC=490;AF=0.0978435;AN=5008;NS=2504;DP=15965;EAS_AF=0.0754;AMR_AF=0.0735;AFR_AF=0.2708;EUR_AF=0.003;SAS_AF=0.002;AA=C|||;VT=SNP
2	213683300	rs11902193	T	C	100	PASS	AC=2097;AF=0.41873;AN=5008;NS=2504;DP=17064;EAS_AF=0.4623;AMR_AF=0.415;AFR_AF=0.5968;EUR_AF=0.1551;SAS_AF=0.407;AA=C|||;VT=SNP
2	213684040	rs10153595	A	G	100	PASS	AC=505;AF=0.100839;AN=5008;NS=2504;DP=18237;EAS_AF=0.0387;AMR_AF=0.0346;AFR_AF=0.2126;EUR_AF=0.0746;SAS_AF=0.0879;AA=A|||;VT=SNP
2	213684262	rs75171039	A	G	100	PASS	AC=388;AF=0.077476;AN=5008;NS=2504;DP=16843;EAS_AF=0.0754;AMR_AF=0.0648;AFR_AF=0.1982;EUR_AF=0.003;SAS_AF=0.002;AA=A|||;VT=SNP
2	213684581	rs113694475	C	T	100	PASS	AC=506;AF=0.101038;AN=5008;NS=2504;DP=12569;EAS_AF=0.0387;AMR_AF=0.0346;AFR_AF=0.2133;EUR_AF=0.0746;SAS_AF=0.0879;AA=C|||;VT=SNP
2	213684820	rs117154204	C	T	100	PASS	AC=32;AF=0.00638978;AN=5008;NS=2504;DP=17365;EAS_AF=0.0308;AMR_AF=0.0014;AFR_AF=0;EUR_AF=0;SAS_AF=0;AA=C|||;VT=SNP
2	213685014	rs3923957	C	T	100	PASS	AC=501;AF=0.10004;AN=5008;NS=2504;DP=19769;EAS_AF=0.0357;AMR_AF=0.0346;AFR_AF=0.2126;EUR_AF=0.0736;SAS_AF=0.0879;AA=C|||;VT=SNP
2	213685075	rs79862441	T	C	100	PASS	AC=1586;AF=0.316693;AN=5008;NS=2504;DP=18973;EAS_AF=0.4206;AMR_AF=0.379;AFR_AF=0.3835;EUR_AF=0.0795;SAS_AF=0.319;AA=C|||;VT=SNP
2	213685078	rs12987757	T	C	100	PASS	AC=2306;AF=0.460463;AN=5008;NS=2504;DP=19027;EAS_AF=0.5427;AMR_AF=0.5144;AFR_AF=0.0855;EUR_AF=0.7406;SAS_AF=0.5562;AA=T|||;VT=SNP
2	213685510	rs73071391	A	G	100	PASS	AC=1530;AF=0.305511;AN=5008;NS=2504;DP=19478;EAS_AF=0.4196;AMR_AF=0.3761;AFR_AF=0.3442;EUR_AF=0.0795;SAS_AF=0.318;AA=A|||;VT=SNP
2	213685623	rs73071392	C	T	100	PASS	AC=1586;AF=0.316693;AN=5008;NS=2504;DP=19535;EAS_AF=0.4196;AMR_AF=0.3804;AFR_AF=0.3835;EUR_AF=0.0795;SAS_AF=0.319;AA=T|||;VT=SNP
2	213686954	rs76264770	G	A	100	PASS	AC=463;AF=0.0924521;AN=5008;NS=2504;DP=19369;EAS_AF=0.1349;AMR_AF=0.1167;AFR_AF=0.0023;EUR_AF=0.0746;SAS_AF=0.1718;AA=G|||;VT=SNP
2	213687103	rs75179644	T	C	100	PASS	AC=40;AF=0.00798722;AN=5008;NS=2504;DP=20269;EAS_AF=0.0377;AMR_AF=0;AFR_AF=0.0008;EUR_AF=0.001;SAS_AF=0;AA=T|||;VT=SNP
2	213687346	rs6435735	T	C	100	PASS	AC=2882;AF=0.575479;AN=5008;NS=2504;DP=20144;EAS_AF=0.4583;AMR_AF=0.6268;AFR_AF=0.8306;EUR_AF=0.4145;SAS_AF=0.4806;AA=C|||;VT=SNP
2	213687523	rs78809392	A	G	100	PASS	AC=409;AF=0.0816693;AN=5008;NS=2504;DP=21566;EAS_AF=0.0754;AMR_AF=0.0663;AFR_AF=0.2133;EUR_AF=0.003;SAS_AF=0.002;AA=A|||;VT=SNP
2	213688358	rs13032656	A	G	100	PASS	AC=2258;AF=0.450879;AN=5008;NS=2504;DP=21125;EAS_AF=0.5476;AMR_AF=0.487;AFR_AF=0.0809;EUR_AF=0.7157;SAS_AF=0.5532;AA=A|||;VT=SNP
2	213689174	rs3924506	A	G	100	PASS	AC=408;AF=0.0814696;AN=5008;NS=2504;DP=19552;EAS_AF=0.0754;AMR_AF=0.0663;AFR_AF=0.2126;EUR_AF=0.003;SAS_AF=0.002;AA=A|||;VT=SNP
2	213689498	rs4260187	A	G	100	PASS	AC=1611;AF=0.321685;AN=5008;NS=2504;DP=18125;EAS_AF=0.3849;AMR_AF=0.3674;AFR_AF=0.2958;EUR_AF=0.1759;SAS_AF=0.409;AA=A|||;VT=SNP
2	213689897	rs73071396	G	T	100	PASS	AC=640;AF=0.127796;AN=5008;NS=2504;DP=16223;EAS_AF=0.0754;AMR_AF=0.0821;AFR_AF=0.379;EUR_AF=0.003;SAS_AF=0.0031;AA=T|||;VT=SNP
2	213690195	rs73071400	T	C	100	PASS	AC=561;AF=0.112021;AN=5008;NS=2504;DP=19140;EAS_AF=0.0754;AMR_AF=0.0793;AFR_AF=0.3207;EUR_AF=0.003;SAS_AF=0.0031;AA=C|||;VT=SNP
2	213690221	rs146987965	G	C	100	PASS	AC=63;AF=0.0125799;AN=5008;NS=2504;DP=19380;EAS_AF=0.0427;AMR_AF=0.0259;AFR_AF=0;EUR_AF=0.001;SAS_AF=0.001;AA=G|||;VT=SNP
2	213690847	rs4496281	C	G	100	PASS	AC=2245;AF=0.448283;AN=5008;NS=2504;DP=22255;EAS_AF=0.5427;AMR_AF=0.4827;AFR_AF=0.0817;EUR_AF=0.7167;SAS_AF=0.546;AA=C|||;VT=SNP
2	213690991	rs4673694	G	T	100	PASS	AC=472;AF=0.0942492;AN=5008;NS=2504;DP=22229;EAS_AF=0.0347;AMR_AF=0.0634;AFR_AF=0.1475;EUR_AF=0.0994;SAS_AF=0.1002;AA=G|||;VT=SNP
2	213691003	rs4673695	A	G	100	PASS	AC=471;AF=0.0940495;AN=5008;NS=2504;DP=22115;EAS_AF=0.0347;AMR_AF=0.0634;AFR_AF=0.1475;EUR_AF=0.0984;SAS_AF=0.1002;AA=A|||;VT=SNP
2	213691032	rs60348149	G	A	100	PASS	AC=408;AF=0.0814696;AN=5008;NS=2504;DP=21348;EAS_AF=0.0754;AMR_AF=0.0663;AFR_AF=0.2126;EUR_AF=0.003;SAS_AF=0.002;AA=G|||;VT=SNP
2	213691259	rs11898937	T	C	100	PASS	AC=449;AF=0.0896565;AN=5008;NS=2504;DP=21257;EAS_AF=0.0754;AMR_AF=0.0706;AFR_AF=0.239;EUR_AF=0.004;SAS_AF=0.0041;AA=T|||;VT=SNP
2	213691765	rs12463576	A	G	100	PASS	AC=1619;AF=0.323283;AN=5008;NS=2504;DP=22938;EAS_AF=0.379;AMR_AF=0.3674;AFR_AF=0.3071;EUR_AF=0.175;SAS_AF=0.409;AA=A|||;VT=SNP
2	213691974	rs12475980	T	C	100	PASS	AC=2175;AF=0.434305;AN=5008;NS=2504;DP=21230;EAS_AF=0.4534;AMR_AF=0.4481;AFR_AF=0.6256;EUR_AF=0.1769;SAS_AF=0.411;AA=T|||;VT=SNP
2	213692536	rs76164379	C	T	100	PASS	AC=1133;AF=0.226238;AN=5008;NS=2504;DP=21030;EAS_AF=0.3393;AMR_AF=0.3026;AFR_AF=0.1558;EUR_AF=0.0755;SAS_AF=0.3057;AA=C|||;VT=SNP
2	213692569	rs77852278	C	T	100	PASS	AC=408;AF=0.0814696;AN=5008;NS=2504;DP=20793;EAS_AF=0.0754;AMR_AF=0.0663;AFR_AF=0.2126;EUR_AF=0.003;SAS_AF=0.002;AA=C|||;VT=SNP
2	213693431	rs74711946	T	C	100	PASS	AC=356;AF=0.0710863;AN=5008;NS=2504;DP=12668;EAS_AF=0.0754;AMR_AF=0.0648;AFR_AF=0.174;EUR_AF=0.003;SAS_AF=0.002;AA=T|||;VT=SNP
2	213693606	rs11694247	T	C	100	PASS	AC=478;AF=0.0954473;AN=5008;NS=2504;DP=15134;EAS_AF=0.0377;AMR_AF=0.0663;AFR_AF=0.1498;EUR_AF=0.0974;SAS_AF=0.1002;AA=T|||;VT=SNP
2	213693802	rs111266470	A	T	100	PASS	AC=560;AF=0.111821;AN=5008;NS=2504;DP=13715;EAS_AF=0.0754;AMR_AF=0.0793;AFR_AF=0.32;EUR_AF=0.003;SAS_AF=0.0031;AA=T|||;VT=SNP
2	213694460	rs12613599	A	G	100	PASS	AC=520;AF=0.103834;AN=5008;NS=2504;DP=16781;EAS_AF=0.2351;AMR_AF=0.0879;AFR_AF=0.0144;EUR_AF=0.1083;SAS_AF=0.0961;AA=A|||;VT=SNP
2	213694573	rs59752959	G	C	100	PASS	AC=582;AF=0.116214;AN=5008;NS=2504;DP=20077;EAS_AF=0.0754;AMR_AF=0.0807;AFR_AF=0.3366;EUR_AF=0.003;SAS_AF=0.002;AA=C|||;VT=SNP
2	213694622	rs59298750	G	A	100	PASS	AC=569;AF=0.113618;AN=5008;NS=2504;DP=21631;EAS_AF=0.0754;AMR_AF=0.0793;AFR_AF=0.3275;EUR_AF=0.003;SAS_AF=0.002;AA=A|||;VT=SNP
2	213695348	rs73073311	C	T	100	PASS	AC=568;AF=0.113419;AN=5008;NS=2504;DP=20244;EAS_AF=0.0754;AMR_AF=0.0778;AFR_AF=0.3275;EUR_AF=0.003;SAS_AF=0.002;AA=c|||;VT=SNP
2	213695606	rs79750081	G	A	100	PASS	AC=493;AF=0.0984425;AN=5008;NS=2504;DP=19417;EAS_AF=0.0764;AMR_AF=0.0692;AFR_AF=0.2738;EUR_AF=0.004;SAS_AF=0.002;AA=G|||;VT=SNP
2	213695618	rs73073312	T	C	100	PASS	AC=1490;AF=0.297524;AN=5008;NS=2504;DP=19691;EAS_AF=0.3829;AMR_AF=0.3602;AFR_AF=0.211;EUR_AF=0.1759;SAS_AF=0.407;AA=T|||;VT=SNP
2	213695702	rs4673696	C	T	100	PASS	AC=2372;AF=0.473642;AN=5008;NS=2504;DP=21269;EAS_AF=0.5417;AMR_AF=0.4553;AFR_AF=0.2005;EUR_AF=0.6968;SAS_AF=0.5562;AA=C|||;VT=SNP
2	213695739	rs73073313	G	C	100	PASS	AC=1478;AF=0.295128;AN=5008;NS=2504;DP=21539;EAS_AF=0.3819;AMR_AF=0.3588;AFR_AF=0.2035;EUR_AF=0.1759;SAS_AF=0.407;AA=G|||;VT=SNP
2	213695830	rs4672658	A	G	100	PASS	AC=2656;AF=0.530351;AN=5008;NS=2504;DP=21854;EAS_AF=0.5446;AMR_AF=0.5562;AFR_AF=0.2413;EUR_AF=0.8191;SAS_AF=0.591;AA=A|||;VT=SNP
2	213696531	rs79077294	G	C	100	PASS	AC=436;AF=0.0870607;AN=5008;NS=2504;DP=3243;EAS_AF=0.0744;AMR_AF=0.0677;AFR_AF=0.233;EUR_AF=0.004;SAS_AF=0.002;AA=G|||;VT=SNP
2	213696780	rs12477391	G	A	100	PASS	AC=1010;AF=0.201677;AN=5008;NS=2504;DP=16645;EAS_AF=0.3214;AMR_AF=0.2939;AFR_AF=0.0794;EUR_AF=0.0746;SAS_AF=0.3088;AA=G|||;VT=SNP
2	213698000	rs141962211	C	T	100	PASS	AC=7;AF=0.00139776;AN=5008;NS=2504;DP=13958;EAS_AF=0.006;AMR_AF=0;AFR_AF=0;EUR_AF=0.001;SAS_AF=0;AA=C|||;VT=SNP
2	213699839	rs13386319	C	T	100	PASS	AC=2914;AF=0.581869;AN=5008;NS=2504;DP=18348;EAS_AF=0.6915;AMR_AF=0.6484;AFR_AF=0.1959;EUR_AF=0.7932;SAS_AF=0.726;AA=C|||;VT=SNP
2	213700727	rs7569866	C	T	100	PASS	AC=2909;AF=0.580871;AN=5008;NS=2504;DP=22358;EAS_AF=0.6895;AMR_AF=0.647;AFR_AF=0.1959;EUR_AF=0.7922;SAS_AF=0.7249;AA=C|||;VT=SNP
2	213701069	rs4672659	G	C	100	PASS	AC=527;AF=0.105232;AN=5008;NS=2504;DP=20594;EAS_AF=0.0337;AMR_AF=0.0663;AFR_AF=0.2148;EUR_AF=0.0765;SAS_AF=0.0879;AA=C|||;VT=SNP
2	213701275	rs76006538	A	T	100	PASS	AC=444;AF=0.0886581;AN=5008;NS=2504;DP=16413;EAS_AF=0.0337;AMR_AF=0.062;AFR_AF=0.1551;EUR_AF=0.0765;SAS_AF=0.0869;AA=A|||;VT=SNP
2	213701507	rs112602119	G	A	100	PASS	AC=308;AF=0.0615016;AN=5008;NS=2504;DP=16988;EAS_AF=0.0337;AMR_AF=0.0576;AFR_AF=0.0552;EUR_AF=0.0765;SAS_AF=0.0859;AA=G|||;VT=SNP
2	213701799	rs111386338	G	A	100	PASS	AC=318;AF=0.0634984;AN=5008;NS=2504;DP=15162;EAS_AF=0.0427;AMR_AF=0.0576;AFR_AF=0.0552;EUR_AF=0.0755;SAS_AF=0.0879;AA=g|||;VT=SNP
2	213702860	rs139534815	T	G	100	PASS	AC=13;AF=0.00259585;AN=5008;NS=2504;DP=19058;EAS_AF=0.0129;AMR_AF=0;AFR_AF=0;EUR_AF=0;SAS_AF=0;AA=T|||;VT=SNP
2	213703943	rs4625850	T	C	100	PASS	AC=2932;AF=0.585463;AN=5008;NS=2504;DP=17936;EAS_AF=0.6935;AMR_AF=0.6484;AFR_AF=0.2163;EUR_AF=0.7783;SAS_AF=0.7301;AA=T|||;VT=SNP
2	213704777	rs549471555	G	C	100	PASS	AC=28;AF=0.00559105;AN=5008;NS=2504;DP=19570;EAS_AF=0.0278;AMR_AF=0;AFR_AF=0;EUR_AF=0;SAS_AF=0;AA=G|||;VT=SNP
2	213706098	rs77209879	T	C	100	PASS	AC=113;AF=0.0225639;AN=5008;NS=2504;DP=23152;EAS_AF=0.0506;AMR_AF=0.0058;AFR_AF=0.0008;EUR_AF=0.004;SAS_AF=0.0542;AA=T|||;VT=SNP
2	213706409	rs59372647	G	A	100	PASS	AC=703;AF=0.140375;AN=5008;NS=2504;DP=20839;EAS_AF=0.2728;AMR_AF=0.1585;AFR_AF=0.1203;EUR_AF=0.0219;SAS_AF=0.1401;AA=G|||;VT=SNP
2	213706545	rs10183856	T	C	100	PASS	AC=1038;AF=0.207268;AN=5008;NS=2504;DP=18961;EAS_AF=0.2768;AMR_AF=0.1758;AFR_AF=0.3593;EUR_AF=0.0258;SAS_AF=0.1391;AA=T|||;VT=SNP
2	213707332	rs73079378	A	G	100	PASS	AC=539;AF=0.107628;AN=5008;NS=2504;DP=19842;EAS_AF=0.0347;AMR_AF=0.0663;AFR_AF=0.2239;EUR_AF=0.0755;SAS_AF=0.0879;AA=G|||;VT=SNP
2	213707406	rs28668121	C	T	100	PASS	AC=1565;AF=0.3125;AN=5008;NS=2504;DP=19285;EAS_AF=0.3056;AMR_AF=0.2406;AFR_AF=0.5809;EUR_AF=0.1004;SAS_AF=0.226;AA=T|||;VT=SNP
2	213707481	rs73079381	G	T	100	PASS	AC=534;AF=0.106629;AN=5008;NS=2504;DP=20066;EAS_AF=0.0337;AMR_AF=0.0663;AFR_AF=0.2216;EUR_AF=0.0755;SAS_AF=0.0869;AA=T|||;VT=SNP
2	213707759	rs4131363	A	G	100	PASS	AC=2950;AF=0.589058;AN=5008;NS=2504;DP=20577;EAS_AF=0.7113;AMR_AF=0.6484;AFR_AF=0.2148;EUR_AF=0.7803;SAS_AF=0.7301;AA=A|||;VT=SNP
2	213709261	rs7600372	C	T	100	PASS	AC=984;AF=0.196486;AN=5008;NS=2504;DP=23338;EAS_AF=0.2748;AMR_AF=0.2176;AFR_AF=0.1959;EUR_AF=0.1193;SAS_AF=0.181;AA=C|||;VT=SNP
2	213709328	rs34399668	A	G	100	PASS	AC=110;AF=0.0219649;AN=5008;NS=2504;DP=24315;EAS_AF=0.1062;AMR_AF=0;AFR_AF=0;EUR_AF=0.001;SAS_AF=0.002;AA=A|||;VT=SNP
2	213710637	rs77983132	G	C	100	PASS	AC=629;AF=0.125599;AN=5008;NS=2504;DP=19851;EAS_AF=0.1587;AMR_AF=0.121;AFR_AF=0.09;EUR_AF=0.0805;SAS_AF=0.1892;AA=G|||;VT=SNP
2	213711832	rs76881463	C	T	100	PASS	AC=113;AF=0.0225639;AN=5008;NS=2504;DP=20527;EAS_AF=0.0754;AMR_AF=0.049;AFR_AF=0;EUR_AF=0.003;SAS_AF=0;AA=C|||;VT=SNP
2	213712120	rs75262943	G	A	100	PASS	AC=691;AF=0.137979;AN=5008;NS=2504;DP=18378;EAS_AF=0.128;AMR_AF=0.2089;AFR_AF=0.1006;EUR_AF=0.0944;SAS_AF=0.1933;AA=G|||;VT=SNP
2	213714818	rs3925030	A	C	100	PASS	AC=3049;AF=0.608826;AN=5008;NS=2504;DP=18202;EAS_AF=0.63;AMR_AF=0.6729;AFR_AF=0.5749;EUR_AF=0.6461;SAS_AF=0.5491;AA=A|||;VT=SNP
2	213715616	rs7425590	C	T	100	PASS	AC=435;AF=0.086861;AN=5008;NS=2504;DP=19808;EAS_AF=0.0258;AMR_AF=0.098;AFR_AF=0.0484;EUR_AF=0.1511;SAS_AF=0.1278;AA=C|||;VT=SNP
2	213715748	rs139897489	A	G	100	PASS	AC=28;AF=0.00559105;AN=5008;NS=2504;DP=20936;EAS_AF=0.0278;AMR_AF=0;AFR_AF=0;EUR_AF=0;SAS_AF=0;AA=A|||;VT=SNP
2	213717260	rs6721001	T	G	100	PASS	AC=3813;AF=0.761382;AN=5008;NS=2504;DP=20208;EAS_AF=0.9722;AMR_AF=0.8069;AFR_AF=0.4939;EUR_AF=0.7823;SAS_AF=0.8517;AA=T|||;VT=SNP
2	213717875	rs58039911	G	A	100	PASS	AC=410;AF=0.081869;AN=5008;NS=2504;DP=20369;EAS_AF=0.1815;AMR_AF=0.0663;AFR_AF=0.0083;EUR_AF=0.1034;SAS_AF=0.0675;AA=G|||;VT=SNP
2	213718301	rs6709858	C	T	100	PASS	AC=434;AF=0.0866613;AN=5008;NS=2504;DP=18344;EAS_AF=0.0258;AMR_AF=0.098;AFR_AF=0.0484;EUR_AF=0.1501;SAS_AF=0.1278;AA=C|||;VT=SNP
2	213718619	rs80279287	T	C	100	PASS	AC=41;AF=0.0081869;AN=5008;NS=2504;DP=18709;EAS_AF=0.0407;AMR_AF=0;AFR_AF=0;EUR_AF=0;SAS_AF=0;AA=T|||;VT=SNP
2	213718798	rs12620000	C	G	100	PASS	AC=1885;AF=0.376398;AN=5008;NS=2504;DP=18272;EAS_AF=0.6052;AMR_AF=0.4496;AFR_AF=0.177;EUR_AF=0.3718;SAS_AF=0.363;AA=C|||;VT=SNP
2	213718837	rs10932448	G	A	100	PASS	AC=3625;AF=0.723842;AN=5008;NS=2504;DP=18194;EAS_AF=0.9722;AMR_AF=0.7608;AFR_AF=0.4667;EUR_AF=0.7068;SAS_AF=0.8067;AA=G|||;VT=SNP
2	213719451	rs118133418	C	T	100	PASS	AC=52;AF=0.0103834;AN=5008;NS=2504;DP=20260;EAS_AF=0.0169;AMR_AF=0.0461;AFR_AF=0.0015;EUR_AF=0;SAS_AF=0.001;AA=C|||;VT=SNP
2	213719505	rs78894852	T	C	100	PASS	AC=73;AF=0.0145767;AN=5008;NS=2504;DP=20368;EAS_AF=0.0645;AMR_AF=0.0058;AFR_AF=0.0008;EUR_AF=0;SAS_AF=0.0031;AA=T|||;VT=SNP
2	213719976	rs6732928	T	C	100	PASS	AC=1035;AF=0.206669;AN=5008;NS=2504;DP=21235;EAS_AF=0.0278;AMR_AF=0.2291;AFR_AF=0.2799;EUR_AF=0.2942;SAS_AF=0.1861;AA=T|||;VT=SNP
2	213721311	rs12617260	C	T	100	PASS	AC=1091;AF=0.217851;AN=5008;NS=2504;DP=17187;EAS_AF=0.4663;AMR_AF=0.2176;AFR_AF=0.0408;EUR_AF=0.2515;SAS_AF=0.1667;AA=C|||;VT=SNP
2	213722554	rs4480940	T	C	100	PASS	AC=1801;AF=0.359625;AN=5008;NS=2504;DP=16665;EAS_AF=0.379;AMR_AF=0.33;AFR_AF=0.2943;EUR_AF=0.3598;SAS_AF=0.4489;AA=T|||;VT=SNP
2	213722994	rs75497452	C	A	100	PASS	AC=689;AF=0.13758;AN=5008;NS=2504;DP=18308;EAS_AF=0.128;AMR_AF=0.2089;AFR_AF=0.0998;EUR_AF=0.0954;SAS_AF=0.1912;AA=C|||;VT=SNP
2	213723462	rs10192891	G	A	100	PASS	AC=1075;AF=0.214657;AN=5008;NS=2504;DP=20207;EAS_AF=0.0278;AMR_AF=0.2305;AFR_AF=0.3094;EUR_AF=0.2942;SAS_AF=0.1861;AA=G|||;VT=SNP
2	213723463	rs10192733	C	A	100	PASS	AC=433;AF=0.0864617;AN=5008;NS=2504;DP=20284;EAS_AF=0.0258;AMR_AF=0.098;AFR_AF=0.0477;EUR_AF=0.1501;SAS_AF=0.1278;AA=C|||;VT=SNP
2	213724031	rs7590092	A	C	100	PASS	AC=1850;AF=0.369409;AN=5008;NS=2504;DP=21024;EAS_AF=0.6042;AMR_AF=0.4323;AFR_AF=0.1762;EUR_AF=0.3529;SAS_AF=0.3609;AA=A|||;VT=SNP
2	213724111	rs6712727	G	A	100	PASS	AC=1077;AF=0.215056;AN=5008;NS=2504;DP=21605;EAS_AF=0.0278;AMR_AF=0.2305;AFR_AF=0.3094;EUR_AF=0.2942;SAS_AF=0.1881;AA=G|||;VT=SNP
2	213724373	rs6713063	G	A	100	PASS	AC=1037;AF=0.207069;AN=5008;NS=2504;DP=21545;EAS_AF=0.0278;AMR_AF=0.2291;AFR_AF=0.2791;EUR_AF=0.2942;SAS_AF=0.1892;AA=G|||;VT=SNP
2	213726271	rs10202665	G	T	100	PASS	AC=999;AF=0.199481;AN=5008;NS=2504;DP=16591;EAS_AF=0.0278;AMR_AF=0.2248;AFR_AF=0.2557;EUR_AF=0.2942;SAS_AF=0.1851;AA=G|||;VT=SNP
2	213726485	rs10168086	T	C	100	PASS	AC=435;AF=0.086861;AN=5008;NS=2504;DP=14920;EAS_AF=0.0258;AMR_AF=0.0994;AFR_AF=0.0477;EUR_AF=0.1511;SAS_AF=0.1278;AA=T|||;VT=SNP
2	213727854	rs56122357	T	C	100	PASS	AC=1181;AF=0.235823;AN=5008;NS=2504;DP=18226;EAS_AF=0.4643;AMR_AF=0.2421;AFR_AF=0.0756;EUR_AF=0.2734;SAS_AF=0.1738;AA=T|||;VT=SNP
2	213728381	rs4132518	T	G	100	PASS	AC=3595;AF=0.717851;AN=5008;NS=2504;DP=22111;EAS_AF=0.9732;AMR_AF=0.7738;AFR_AF=0.4175;EUR_AF=0.7256;SAS_AF=0.8129;AA=T|||;VT=SNP
2	213729057	rs12987688	C	T	100	PASS	AC=3593;AF=0.717452;AN=5008;NS=2504;DP=10338;EAS_AF=0.9732;AMR_AF=0.7738;AFR_AF=0.4175;EUR_AF=0.7237;SAS_AF=0.8129;AA=C|||;VT=SNP
2	213729743	rs148059109	G	A	100	PASS	AC=68;AF=0.0135783;AN=5008;NS=2504;DP=15804;EAS_AF=0.0317;AMR_AF=0.049;AFR_AF=0;EUR_AF=0.002;SAS_AF=0;AA=G|||;VT=SNP
2	213730275	rs10168619	C	T	100	PASS	AC=990;AF=0.197684;AN=5008;NS=2504;DP=14936;EAS_AF=0.0268;AMR_AF=0.2075;AFR_AF=0.2784;EUR_AF=0.2734;SAS_AF=0.18;AA=C|||;VT=SNP
2	213730682	rs11900001	C	A	100	PASS	AC=3627;AF=0.724241;AN=5008;NS=2504;DP=15086;EAS_AF=0.9722;AMR_AF=0.7608;AFR_AF=0.469;EUR_AF=0.7048;SAS_AF=0.8078;AA=C|||;VT=SNP
2	213731005	rs11884431	T	C	100	PASS	AC=3670;AF=0.732827;AN=5008;NS=2504;DP=13474;EAS_AF=0.9732;AMR_AF=0.7795;AFR_AF=0.4713;EUR_AF=0.7256;SAS_AF=0.8129;AA=T|||;VT=SNP
2	213731464	rs4592794	T	C	100	PASS	AC=3670;AF=0.732827;AN=5008;NS=2504;DP=16730;EAS_AF=0.9732;AMR_AF=0.7795;AFR_AF=0.4713;EUR_AF=0.7256;SAS_AF=0.8129;AA=T|||;VT=SNP
2	213732007	rs13425455	C	A	100	PASS	AC=435;AF=0.086861;AN=5008;NS=2504;DP=15349;EAS_AF=0.0258;AMR_AF=0.0865;AFR_AF=0.059;EUR_AF=0.1461;SAS_AF=0.1268;AA=c|||;VT=SNP
2	213732278	rs67530812	T	C	100	PASS	AC=1882;AF=0.375799;AN=5008;NS=2504;DP=17419;EAS_AF=0.5982;AMR_AF=0.4496;AFR_AF=0.1755;EUR_AF=0.3718;SAS_AF=0.3691;AA=T|||;VT=SNP
2	213732717	rs11694194	C	T	100	PASS	AC=1030;AF=0.205671;AN=5008;NS=2504;DP=20373;EAS_AF=0.0268;AMR_AF=0.2118;AFR_AF=0.3056;EUR_AF=0.2744;SAS_AF=0.18;AA=C|||;VT=SNP
2	213733815	rs7581321	G	A	100	PASS	AC=914;AF=0.182508;AN=5008;NS=2504;DP=17653;EAS_AF=0.0268;AMR_AF=0.2046;AFR_AF=0.2216;EUR_AF=0.2744;SAS_AF=0.18;AA=G|||;VT=SNP
2	213733817	rs13035345	G	C	100	PASS	AC=1699;AF=0.339257;AN=5008;NS=2504;DP=17648;EAS_AF=0.369;AMR_AF=0.3242;AFR_AF=0.2383;EUR_AF=0.3519;SAS_AF=0.4427;AA=G|||;VT=SNP
2	213733958	rs13035592	G	T	100	PASS	AC=3627;AF=0.724241;AN=5008;NS=2504;DP=17377;EAS_AF=0.9712;AMR_AF=0.7608;AFR_AF=0.4697;EUR_AF=0.7048;SAS_AF=0.8078;AA=G|||;VT=SNP
2	213735197	rs7585560	G	A	100	PASS	AC=856;AF=0.170927;AN=5008;NS=2504;DP=19493;EAS_AF=0.0268;AMR_AF=0.2032;AFR_AF=0.1778;EUR_AF=0.2724;SAS_AF=0.183;AA=G|||;VT=SNP
2	213735308	rs10460330	A	G	100	PASS	AC=1641;AF=0.327676;AN=5008;NS=2504;DP=19710;EAS_AF=0.376;AMR_AF=0.3199;AFR_AF=0.1876;EUR_AF=0.3539;SAS_AF=0.4458;AA=A|||;VT=SNP
2	213735455	rs80011822	G	A	100	PASS	AC=224;AF=0.0447284;AN=5008;NS=2504;DP=20662;EAS_AF=0.0258;AMR_AF=0.0519;AFR_AF=0.003;EUR_AF=0.0755;SAS_AF=0.0838;AA=G|||;VT=SNP
2	213735616	rs10182856	T	C	100	PASS	AC=3740;AF=0.746805;AN=5008;NS=2504;DP=21627;EAS_AF=0.9732;AMR_AF=0.7896;AFR_AF=0.5197;EUR_AF=0.7266;SAS_AF=0.8108;AA=T|||;VT=SNP
2	213735884	rs7588684	C	T	100	PASS	AC=1964;AF=0.392173;AN=5008;NS=2504;DP=19400;EAS_AF=0.6032;AMR_AF=0.4539;AFR_AF=0.236;EUR_AF=0.3678;SAS_AF=0.3671;AA=C|||;VT=SNP
2	213737148	rs192808932	T	A	100	PASS	AC=16;AF=0.00319489;AN=5008;NS=2504;DP=18568;EAS_AF=0.0139;AMR_AF=0;AFR_AF=0;EUR_AF=0;SAS_AF=0.002;AA=T|||;VT=SNP
2	213737153	rs13006808	A	C	100	PASS	AC=913;AF=0.182308;AN=5008;NS=2504;DP=18643;EAS_AF=0.1429;AMR_AF=0.1988;AFR_AF=0.0166;EUR_AF=0.339;SAS_AF=0.274;AA=A|||;VT=SNP
2	213737251	rs117715886	A	G	100	PASS	AC=27;AF=0.00539137;AN=5008;NS=2504;DP=19282;EAS_AF=0.0268;AMR_AF=0;AFR_AF=0;EUR_AF=0;SAS_AF=0;AA=A|||;VT=SNP
2	213737261	rs7606842	T	C	100	PASS	AC=3743;AF=0.747404;AN=5008;NS=2504;DP=19087;EAS_AF=0.9732;AMR_AF=0.7867;AFR_AF=0.5197;EUR_AF=0.7247;SAS_AF=0.818;AA=C|||;VT=SNP
2	213737392	rs72938643	A	T	100	PASS	AC=441;AF=0.0880591;AN=5008;NS=2504;DP=20122;EAS_AF=0.0258;AMR_AF=0.098;AFR_AF=0.0454;EUR_AF=0.1581;SAS_AF=0.1309;AA=A|||;VT=SNP
2	213737688	rs4530308	T	C	100	PASS	AC=1728;AF=0.345048;AN=5008;NS=2504;DP=19465;EAS_AF=0.37;AMR_AF=0.3285;AFR_AF=0.2511;EUR_AF=0.3579;SAS_AF=0.4448;AA=T|||;VT=SNP
2	213737901	rs7419356	T	A	100	PASS	AC=1639;AF=0.327276;AN=5008;NS=2504;DP=19545;EAS_AF=0.37;AMR_AF=0.3199;AFR_AF=0.1906;EUR_AF=0.3559;SAS_AF=0.4438;AA=T|||;VT=SNP
2	213738972	rs7600221	G	A	100	PASS	AC=1962;AF=0.391773;AN=5008;NS=2504;DP=21904;EAS_AF=0.6042;AMR_AF=0.4539;AFR_AF=0.2368;EUR_AF=0.3668;SAS_AF=0.364;AA=G|||;VT=SNP
2	213739730	rs10183789	C	T	100	PASS	AC=883;AF=0.176318;AN=5008;NS=2504;DP=10763;EAS_AF=0.0268;AMR_AF=0.2003;AFR_AF=0.1997;EUR_AF=0.2744;SAS_AF=0.181;AA=C|||;VT=SNP
2	213740592	rs12465088	G	A	100	PASS	AC=1387;AF=0.276957;AN=5008;NS=2504;DP=20425;EAS_AF=0.3621;AMR_AF=0.3055;AFR_AF=0.0212;EUR_AF=0.3489;SAS_AF=0.4407;AA=g|||;VT=SNP
2	213740768	rs13387639	C	A	100	PASS	AC=891;AF=0.177915;AN=5008;NS=2504;DP=22558;EAS_AF=0.0268;AMR_AF=0.2017;AFR_AF=0.205;EUR_AF=0.2744;SAS_AF=0.181;AA=c|||;VT=SNP
2	213741762	rs4627506	G	A	100	PASS	AC=3734;AF=0.745607;AN=5008;NS=2504;DP=20340;EAS_AF=0.9732;AMR_AF=0.7867;AFR_AF=0.5212;EUR_AF=0.7237;SAS_AF=0.8078;AA=G|||;VT=SNP
2	213741806	rs4514826	A	G	100	PASS	AC=3921;AF=0.782947;AN=5008;NS=2504;DP=21032;EAS_AF=0.9732;AMR_AF=0.7939;AFR_AF=0.6566;EUR_AF=0.7237;SAS_AF=0.8108;AA=G|||;VT=SNP
2	213741942	rs6722574	G	A	100	PASS	AC=1980;AF=0.395367;AN=5008;NS=2504;DP=21678;EAS_AF=0.6022;AMR_AF=0.4553;AFR_AF=0.2421;EUR_AF=0.3757;SAS_AF=0.3671;AA=G|||;VT=SNP
2	213742480	rs11677982	C	A	100	PASS	AC=223;AF=0.0445288;AN=5008;NS=2504;DP=22464;EAS_AF=0.0258;AMR_AF=0.0519;AFR_AF=0.003;EUR_AF=0.0755;SAS_AF=0.0828;AA=C|||;VT=SNP
2	213742529	rs11678021	C	T	100	PASS	AC=224;AF=0.0447284;AN=5008;NS=2504;DP=24032;EAS_AF=0.0258;AMR_AF=0.0519;AFR_AF=0.003;EUR_AF=0.0755;SAS_AF=0.0838;AA=C|||;VT=SNP
2	213742802	rs147857818	C	A	100	PASS	AC=224;AF=0.0447284;AN=5008;NS=2504;DP=22255;EAS_AF=0.0258;AMR_AF=0.0519;AFR_AF=0.0038;EUR_AF=0.0755;SAS_AF=0.0828;AA=C|||;VT=SNP
2	213743328	rs4672661	G	A	100	PASS	AC=228;AF=0.0455272;AN=5008;NS=2504;DP=22597;EAS_AF=0.0268;AMR_AF=0.0519;AFR_AF=0.0053;EUR_AF=0.0755;SAS_AF=0.0838;AA=G|||;VT=SNP
2	213743854	rs6730653	G	C	100	PASS	AC=970;AF=0.19369;AN=5008;NS=2504;DP=20040;EAS_AF=0.0268;AMR_AF=0.2089;AFR_AF=0.2595;EUR_AF=0.2763;SAS_AF=0.181;AA=g|||;VT=SNP
2	213744129	rs184850105	C	A	100	PASS	AC=12;AF=0.00239617;AN=5008;NS=2504;DP=21405;EAS_AF=0.0119;AMR_AF=0;AFR_AF=0;EUR_AF=0;SAS_AF=0;AA=c|||;VT=SNP
2	213744246	rs7580749	C	A	100	PASS	AC=1961;AF=0.391573;AN=5008;NS=2504;DP=21824;EAS_AF=0.6022;AMR_AF=0.4539;AFR_AF=0.2368;EUR_AF=0.3668;SAS_AF=0.365;AA=-|||;VT=SNP
2	213745273	rs4530309	A	G	100	PASS	AC=3739;AF=0.746605;AN=5008;NS=2504;DP=19945;EAS_AF=0.9732;AMR_AF=0.7867;AFR_AF=0.5212;EUR_AF=0.7256;SAS_AF=0.8108;AA=A|||;VT=SNP
2	213746429	rs112392415	G	A	100	PASS	AC=436;AF=0.0870607;AN=5008;NS=2504;DP=15535;EAS_AF=0.0258;AMR_AF=0.098;AFR_AF=0.0461;EUR_AF=0.1511;SAS_AF=0.1319;AA=G|||;VT=SNP
2	213747361	rs7606083	T	C	100	PASS	AC=3739;AF=0.746605;AN=5008;NS=2504;DP=17458;EAS_AF=0.9732;AMR_AF=0.7853;AFR_AF=0.5212;EUR_AF=0.7256;SAS_AF=0.8119;AA=T|||;VT=SNP
2	213748016	rs13413122	C	A	100	PASS	AC=434;AF=0.0866613;AN=5008;NS=2504;DP=16156;EAS_AF=0.0258;AMR_AF=0.0994;AFR_AF=0.0454;EUR_AF=0.1511;SAS_AF=0.1299;AA=C|||;VT=SNP
2	213748035	rs13413323	G	C	100	PASS	AC=432;AF=0.086262;AN=5008;NS=2504;DP=16232;EAS_AF=0.0258;AMR_AF=0.0994;AFR_AF=0.0454;EUR_AF=0.1511;SAS_AF=0.1278;AA=G|||;VT=SNP
2	213748097	rs4627507	T	C	100	PASS	AC=3739;AF=0.746605;AN=5008;NS=2504;DP=17995;EAS_AF=0.9732;AMR_AF=0.7853;AFR_AF=0.5219;EUR_AF=0.7247;SAS_AF=0.8119;AA=T|||;VT=SNP
2	213748985	rs56123559	A	C	100	PASS	AC=435;AF=0.086861;AN=5008;NS=2504;DP=17408;EAS_AF=0.0258;AMR_AF=0.0994;AFR_AF=0.0454;EUR_AF=0.1521;SAS_AF=0.1299;AA=A|||;VT=SNP
2	213749089	rs4349285	T	G	100	PASS	AC=1639;AF=0.327276;AN=5008;NS=2504;DP=18052;EAS_AF=0.369;AMR_AF=0.3199;AFR_AF=0.1914;EUR_AF=0.3559;SAS_AF=0.4438;AA=T|||;VT=SNP
2	213749190	rs4561607	C	T	100	PASS	AC=1404;AF=0.280351;AN=5008;NS=2504;DP=17425;EAS_AF=0.3681;AMR_AF=0.3084;AFR_AF=0.0234;EUR_AF=0.3519;SAS_AF=0.4438;AA=C|||;VT=SNP
2	213750861	rs4278883	G	A	100	PASS	AC=3643;AF=0.727436;AN=5008;NS=2504;DP=20382;EAS_AF=0.9722;AMR_AF=0.7752;AFR_AF=0.4607;EUR_AF=0.7217;SAS_AF=0.8078;AA=G|||;VT=SNP
2	213751999	rs142139877	C	T	100	PASS	AC=3642;AF=0.727236;AN=5008;NS=2504;DP=20048;EAS_AF=0.9722;AMR_AF=0.7752;AFR_AF=0.4599;EUR_AF=0.7217;SAS_AF=0.8078;AA=C|||;VT=SNP
2	213752617	rs137971081	C	T	100	PASS	AC=19;AF=0.00379393;AN=5008;NS=2504;DP=23700;EAS_AF=0.0129;AMR_AF=0.0029;AFR_AF=0;EUR_AF=0.004;SAS_AF=0;AA=C|||;VT=SNP
2	213753327	rs80000856	T	C	100	PASS	AC=694;AF=0.138578;AN=5008;NS=2504;DP=18616;EAS_AF=0.131;AMR_AF=0.2075;AFR_AF=0.1006;EUR_AF=0.0954;SAS_AF=0.1933;AA=T|||;VT=SNP
2	213753521	rs4311011	T	C	100	PASS	AC=989;AF=0.197484;AN=5008;NS=2504;DP=15798;EAS_AF=0.0278;AMR_AF=0.2118;AFR_AF=0.27;EUR_AF=0.2773;SAS_AF=0.182;AA=T|||;VT=SNP
2	213753661	rs12105842	T	C	100	PASS	AC=1643;AF=0.328075;AN=5008;NS=2504;DP=17986;EAS_AF=0.3681;AMR_AF=0.3213;AFR_AF=0.1914;EUR_AF=0.3569;SAS_AF=0.4468;AA=T|||;VT=SNP
2	213755490	rs4580335	C	T	100	PASS	AC=2858;AF=0.570687;AN=5008;NS=2504;DP=16182;EAS_AF=0.3929;AMR_AF=0.5403;AFR_AF=0.6309;EUR_AF=0.6302;SAS_AF=0.6329;AA=T|||;VT=SNP
2	213755756	rs4588133	A	G	100	PASS	AC=2862;AF=0.571486;AN=5008;NS=2504;DP=17055;EAS_AF=0.3938;AMR_AF=0.5403;AFR_AF=0.6309;EUR_AF=0.6312;SAS_AF=0.635;AA=G|||;VT=SNP
2	213756191	rs4429415	T	C	100	PASS	AC=1771;AF=0.353634;AN=5008;NS=2504;DP=13341;EAS_AF=0.3671;AMR_AF=0.3329;AFR_AF=0.2844;EUR_AF=0.3569;SAS_AF=0.4448;AA=T|||;VT=SNP
2	213756207	rs7605790	C	G	100	PASS	AC=1968;AF=0.392971;AN=5008;NS=2504;DP=13152;EAS_AF=0.6052;AMR_AF=0.4539;AFR_AF=0.2368;EUR_AF=0.3688;SAS_AF=0.3671;AA=C|||;VT=SNP
2	213756968	rs4450544	C	T	100	PASS	AC=1817;AF=0.362819;AN=5008;NS=2504;DP=19349;EAS_AF=0.3661;AMR_AF=0.3256;AFR_AF=0.3245;EUR_AF=0.3569;SAS_AF=0.4438;AA=C|||;VT=SNP
2	213757061	rs79925806	G	T	100	PASS	AC=457;AF=0.091254;AN=5008;NS=2504;DP=18695;EAS_AF=0.2212;AMR_AF=0.1052;AFR_AF=0.0038;EUR_AF=0.0159;SAS_AF=0.1431;AA=G|||;VT=SNP
2	213757256	rs10205723	C	T	100	PASS	AC=571;AF=0.114018;AN=5008;NS=2504;DP=19687;EAS_AF=0.0268;AMR_AF=0.1138;AFR_AF=0.1384;EUR_AF=0.1521;SAS_AF=0.1319;AA=C|||;VT=SNP
2	213757489	rs12465650	T	G	100	PASS	AC=1827;AF=0.364816;AN=5008;NS=2504;DP=17250;EAS_AF=0.37;AMR_AF=0.3285;AFR_AF=0.326;EUR_AF=0.3569;SAS_AF=0.4458;AA=G|||;VT=SNP
2	213759117	rs1482581	T	C	100	PASS	AC=1837;AF=0.366813;AN=5008;NS=2504;DP=20576;EAS_AF=0.37;AMR_AF=0.3285;AFR_AF=0.3359;EUR_AF=0.3539;SAS_AF=0.4458;AA=T|||;VT=SNP
2	213759157	rs1842796	G	A	100	PASS	AC=1826;AF=0.364617;AN=5008;NS=2504;DP=19238;EAS_AF=0.375;AMR_AF=0.3271;AFR_AF=0.3268;EUR_AF=0.3509;SAS_AF=0.4458;AA=G|||;VT=SNP
2	213759397	rs7564228	C	T	100	PASS	AC=525;AF=0.104832;AN=5008;NS=2504;DP=21020;EAS_AF=0.1766;AMR_AF=0.0908;AFR_AF=0.0673;EUR_AF=0.1223;SAS_AF=0.0736;AA=C|||;VT=SNP
2	213759512	rs77813766	T	C	100	PASS	AC=19;AF=0.00379393;AN=5008;NS=2504;DP=20193;EAS_AF=0.0179;AMR_AF=0;AFR_AF=0;EUR_AF=0;SAS_AF=0.001;AA=T|||;VT=SNP
2	213760643	rs10200912	G	A	100	PASS	AC=1912;AF=0.381789;AN=5008;NS=2504;DP=16258;EAS_AF=0.375;AMR_AF=0.3329;AFR_AF=0.3812;EUR_AF=0.3598;SAS_AF=0.4468;AA=A|||;VT=SNP
2	213760712	rs12475865	G	A	100	PASS	AC=1835;AF=0.366414;AN=5008;NS=2504;DP=15312;EAS_AF=0.375;AMR_AF=0.3285;AFR_AF=0.326;EUR_AF=0.3588;SAS_AF=0.4468;AA=G|||;VT=SNP
2	213760737	rs10932450	T	C	100	PASS	AC=1835;AF=0.366414;AN=5008;NS=2504;DP=15904;EAS_AF=0.375;AMR_AF=0.3285;AFR_AF=0.326;EUR_AF=0.3588;SAS_AF=0.4468;AA=C|||;VT=SNP
2	213760966	rs10932451	A	G	100	PASS	AC=1908;AF=0.38099;AN=5008;NS=2504;DP=16534;EAS_AF=0.375;AMR_AF=0.3329;AFR_AF=0.3782;EUR_AF=0.3598;SAS_AF=0.4468;AA=A|||;VT=SNP
2	213761218	rs7578160	A	G	100	PASS	AC=2518;AF=0.502796;AN=5008;NS=2504;DP=17950;EAS_AF=0.624;AMR_AF=0.5663;AFR_AF=0.3722;EUR_AF=0.5179;SAS_AF=0.4939;AA=A|||;VT=SNP
2	213761434	rs7578405	A	T	100	PASS	AC=1957;AF=0.390775;AN=5008;NS=2504;DP=21953;EAS_AF=0.5982;AMR_AF=0.4524;AFR_AF=0.2405;EUR_AF=0.3648;SAS_AF=0.363;AA=A|||;VT=SNP
2	213761522	rs111485766	T	C	100	PASS	AC=225;AF=0.0449281;AN=5008;NS=2504;DP=19587;EAS_AF=0.0258;AMR_AF=0.0548;AFR_AF=0.003;EUR_AF=0.0755;SAS_AF=0.0828;AA=T|||;VT=SNP
2	213761541	rs1038323	A	C	100	PASS	AC=2390;AF=0.477236;AN=5008;NS=2504;DP=19422;EAS_AF=0.377;AMR_AF=0.4337;AFR_AF=0.5514;EUR_AF=0.4821;SAS_AF=0.5061;AA=C|||;VT=SNP
2	213761885	rs72938693	T	C	100	PASS	AC=454;AF=0.090655;AN=5008;NS=2504;DP=21602;EAS_AF=0.0258;AMR_AF=0.1066;AFR_AF=0.0552;EUR_AF=0.1521;SAS_AF=0.1309;AA=T|||;VT=SNP
2	213762302	rs1905171	A	G	100	PASS	AC=1833;AF=0.366014;AN=5008;NS=2504;DP=20467;EAS_AF=0.377;AMR_AF=0.3271;AFR_AF=0.3245;EUR_AF=0.3598;SAS_AF=0.4448;AA=A|||;VT=SNP
2	213762866	rs4594387	A	T	100	PASS	AC=1831;AF=0.365615;AN=5008;NS=2504;DP=20901;EAS_AF=0.377;AMR_AF=0.3271;AFR_AF=0.3245;EUR_AF=0.3598;SAS_AF=0.4427;AA=A|||;VT=SNP
2	213765108	rs6715589	C	T	100	PASS	AC=1331;AF=0.265775;AN=5008;NS=2504;DP=21511;EAS_AF=0.2996;AMR_AF=0.2939;AFR_AF=0.2027;EUR_AF=0.3688;SAS_AF=0.1902;AA=T|||;VT=SNP
2	213765851	rs1384395	C	T	100	PASS	AC=1796;AF=0.358626;AN=5008;NS=2504;DP=19876;EAS_AF=0.4365;AMR_AF=0.3876;AFR_AF=0.087;EUR_AF=0.4185;SAS_AF=0.5634;AA=C|||;VT=SNP
2	213765863	rs12151432	G	A	100	PASS	AC=890;AF=0.177716;AN=5008;NS=2504;DP=19627;EAS_AF=0.3056;AMR_AF=0.2507;AFR_AF=0.0166;EUR_AF=0.2873;SAS_AF=0.0992;AA=G|||;VT=SNP
2	213766025	rs12151552	T	C	100	PASS	AC=1022;AF=0.204073;AN=5008;NS=2504;DP=19275;EAS_AF=0.3065;AMR_AF=0.2622;AFR_AF=0.0877;EUR_AF=0.3042;SAS_AF=0.1115;AA=T|||;VT=SNP
2	213766075	rs10932453	A	G	100	PASS	AC=2250;AF=0.449281;AN=5008;NS=2504;DP=19813;EAS_AF=0.4464;AMR_AF=0.4409;AFR_AF=0.2579;EUR_AF=0.5089;SAS_AF=0.6554;AA=G|||;VT=SNP
2	213766384	rs61154052	A	C	100	PASS	AC=1011;AF=0.201877;AN=5008;NS=2504;DP=20868;EAS_AF=0.3075;AMR_AF=0.2637;AFR_AF=0.0877;EUR_AF=0.3032;SAS_AF=0.0992;AA=A|||;VT=SNP
2	213766436	rs7584738	T	A	100	PASS	AC=1807;AF=0.360823;AN=5008;NS=2504;DP=20186;EAS_AF=0.4365;AMR_AF=0.3876;AFR_AF=0.087;EUR_AF=0.4185;SAS_AF=0.5746;AA=T|||;VT=SNP
2	213766756	rs10173924	G	A	100	PASS	AC=436;AF=0.0870607;AN=5008;NS=2504;DP=20332;EAS_AF=0.1379;AMR_AF=0.1052;AFR_AF=0.1157;EUR_AF=0.0378;SAS_AF=0.0337;AA=G|||;VT=SNP
2	213766870	rs1007682	T	A	100	PASS	AC=943;AF=0.188299;AN=5008;NS=2504;DP=18321;EAS_AF=0.122;AMR_AF=0.2651;AFR_AF=0.0182;EUR_AF=0.331;SAS_AF=0.2853;AA=T|||;VT=SNP
2	213768573	rs1471641	C	T	100	PASS	AC=3213;AF=0.641573;AN=5008;NS=2504;DP=20250;EAS_AF=0.7212;AMR_AF=0.6931;AFR_AF=0.3215;EUR_AF=0.8151;SAS_AF=0.7771;AA=T|||;VT=SNP
2	213768668	rs149661904	A	G	100	PASS	AC=332;AF=0.0662939;AN=5008;NS=2504;DP=14356;EAS_AF=0.1151;AMR_AF=0.1052;AFR_AF=0.003;EUR_AF=0.0517;SAS_AF=0.089;AA=A|||;VT=SNP
2	213769423	rs10932454	C	T	100	PASS	AC=1793;AF=0.358027;AN=5008;NS=2504;DP=20918;EAS_AF=0.4187;AMR_AF=0.3804;AFR_AF=0.0862;EUR_AF=0.4205;SAS_AF=0.5828;AA=T|||;VT=SNP
2	213769574	rs12473314	T	C	100	PASS	AC=1791;AF=0.357628;AN=5008;NS=2504;DP=20650;EAS_AF=0.4187;AMR_AF=0.3833;AFR_AF=0.0885;EUR_AF=0.4205;SAS_AF=0.5757;AA=T|||;VT=SNP
2	213770270	rs16849412	C	T	100	PASS	AC=90;AF=0.0179712;AN=5008;NS=2504;DP=23381;EAS_AF=0.0476;AMR_AF=0.0504;AFR_AF=0.0023;EUR_AF=0.001;SAS_AF=0.0031;AA=C|||;VT=SNP
2	213771335	rs4672662	T	C	100	PASS	AC=4291;AF=0.856829;AN=5008;NS=2504;DP=17246;EAS_AF=0.8403;AMR_AF=0.8055;AFR_AF=0.7398;EUR_AF=0.9602;SAS_AF=0.9622;AA=C|||;VT=SNP
2	213771599	rs143969472	G	A	100	PASS	AC=6;AF=0.00119808;AN=5008;NS=2504;DP=15150;EAS_AF=0.006;AMR_AF=0;AFR_AF=0;EUR_AF=0;SAS_AF=0;AA=G|||;VT=SNP
2	213771734	rs4672663	A	G	100	PASS	AC=4471;AF=0.892772;AN=5008;NS=2504;DP=14739;EAS_AF=0.8393;AMR_AF=0.8732;AFR_AF=0.8328;EUR_AF=0.9652;SAS_AF=0.9683;AA=G|||;VT=SNP
2	213771848	rs4672664	A	T	100	PASS	AC=1194;AF=0.238419;AN=5008;NS=2504;DP=12402;EAS_AF=0.0278;AMR_AF=0.1974;AFR_AF=0.4191;EUR_AF=0.2654;SAS_AF=0.2127;AA=T|||;VT=SNP
2	213773970	rs7349386	T	C	100	PASS	AC=416;AF=0.0830671;AN=5008;NS=2504;DP=18853;EAS_AF=0.1171;AMR_AF=0.1124;AFR_AF=0.0318;EUR_AF=0.0547;SAS_AF=0.1258;AA=T|||;VT=SNP
2	213773981	rs1564611	G	A	100	PASS	AC=527;AF=0.105232;AN=5008;NS=2504;DP=18775;EAS_AF=0.0308;AMR_AF=0.1686;AFR_AF=0.0499;EUR_AF=0.1978;SAS_AF=0.1166;AA=G|||;VT=SNP
2	213774488	rs4516374	T	C	100	PASS	AC=2774;AF=0.553914;AN=5008;NS=2504;DP=19783;EAS_AF=0.5952;AMR_AF=0.5922;AFR_AF=0.5953;EUR_AF=0.4901;SAS_AF=0.4939;AA=C|||;VT=SNP
2	213774965	rs78302933	T	C	100	PASS	AC=21;AF=0.00419329;AN=5008;NS=2504;DP=20518;EAS_AF=0.0208;AMR_AF=0;AFR_AF=0;EUR_AF=0;SAS_AF=0;AA=T|||;VT=SNP
2	213775410	rs62186486	T	C	100	PASS	AC=506;AF=0.101038;AN=5008;NS=2504;DP=17351;EAS_AF=0.0327;AMR_AF=0.1686;AFR_AF=0.0325;EUR_AF=0.1978;SAS_AF=0.1166;AA=T|||;VT=SNP
2	213776349	rs900369	G	A	100	PASS	AC=1644;AF=0.328275;AN=5008;NS=2504;DP=20030;EAS_AF=0.3998;AMR_AF=0.3746;AFR_AF=0.0295;EUR_AF=0.4732;SAS_AF=0.4765;AA=G|||;VT=SNP
2	213777705	rs62186487	C	T	100	PASS	AC=476;AF=0.0950479;AN=5008;NS=2504;DP=19461;EAS_AF=0.002;AMR_AF=0.1671;AFR_AF=0.0098;EUR_AF=0.2893;SAS_AF=0.0552;AA=C|||;VT=SNP
2	213777770	rs62186488	A	C	100	PASS	AC=520;AF=0.103834;AN=5008;NS=2504;DP=19498;EAS_AF=0.0308;AMR_AF=0.1686;AFR_AF=0.0545;EUR_AF=0.1879;SAS_AF=0.1135;AA=A|||;VT=SNP
2	213778280	rs6704694	T	C	100	PASS	AC=1671;AF=0.333666;AN=5008;NS=2504;DP=20603;EAS_AF=0.4058;AMR_AF=0.3761;AFR_AF=0.0303;EUR_AF=0.4821;SAS_AF=0.4867;AA=T|||;VT=SNP
2	213778550	rs67254543	C	T	100	PASS	AC=485;AF=0.096845;AN=5008;NS=2504;DP=21534;EAS_AF=0.0308;AMR_AF=0.1657;AFR_AF=0.0325;EUR_AF=0.1849;SAS_AF=0.1125;AA=C|||;VT=SNP
2	213779012	rs62186489	A	G	100	PASS	AC=504;AF=0.100639;AN=5008;NS=2504;DP=17524;EAS_AF=0.0308;AMR_AF=0.1686;AFR_AF=0.0348;EUR_AF=0.1958;SAS_AF=0.1155;AA=A|||;VT=SNP
2	213779024	rs62186490	T	C	100	PASS	AC=504;AF=0.100639;AN=5008;NS=2504;DP=17523;EAS_AF=0.0308;AMR_AF=0.1686;AFR_AF=0.0348;EUR_AF=0.1958;SAS_AF=0.1155;AA=T|||;VT=SNP
2	213779062	rs62186491	C	G	100	PASS	AC=485;AF=0.096845;AN=5008;NS=2504;DP=16768;EAS_AF=0.0308;AMR_AF=0.1657;AFR_AF=0.0318;EUR_AF=0.1849;SAS_AF=0.1135;AA=C|||;VT=SNP
2	213780935	rs72940647	C	G	100	PASS	AC=513;AF=0.102436;AN=5008;NS=2504;DP=18361;EAS_AF=0.2788;AMR_AF=0.1095;AFR_AF=0.0045;EUR_AF=0.0905;SAS_AF=0.0603;AA=C|||;VT=SNP
2	213780980	rs62186492	T	C	100	PASS	AC=500;AF=0.0998403;AN=5008;NS=2504;DP=18843;EAS_AF=0.0317;AMR_AF=0.1686;AFR_AF=0.0333;EUR_AF=0.1958;SAS_AF=0.1125;AA=T|||;VT=SNP
2	213780987	rs62186493	A	C	100	PASS	AC=500;AF=0.0998403;AN=5008;NS=2504;DP=18883;EAS_AF=0.0317;AMR_AF=0.1686;AFR_AF=0.0333;EUR_AF=0.1958;SAS_AF=0.1125;AA=A|||;VT=SNP
2	213782560	rs17749669	C	T	100	PASS	AC=483;AF=0.0964457;AN=5008;NS=2504;DP=16600;EAS_AF=0.0317;AMR_AF=0.1657;AFR_AF=0.0325;EUR_AF=0.1849;SAS_AF=0.1094;AA=C|||;VT=SNP
2	213783438	rs11686924	G	T	100	PASS	AC=484;AF=0.0966454;AN=5008;NS=2504;DP=20805;EAS_AF=0.0317;AMR_AF=0.1657;AFR_AF=0.0333;EUR_AF=0.1849;SAS_AF=0.1094;AA=G|||;VT=SNP
2	213783516	rs12995939	C	G	100	PASS	AC=366;AF=0.0730831;AN=5008;NS=2504;DP=21575;EAS_AF=0.1736;AMR_AF=0.1239;AFR_AF=0.003;EUR_AF=0.0606;SAS_AF=0.0409;AA=C|||;VT=SNP
2	213784460	rs10195870	C	T	100	PASS	AC=1373;AF=0.274161;AN=5008;NS=2504;DP=19327;EAS_AF=0.0327;AMR_AF=0.2392;AFR_AF=0.4871;EUR_AF=0.2744;SAS_AF=0.2597;AA=T|||;VT=SNP
2	213785439	rs10498000	T	C	100	PASS	AC=1090;AF=0.217652;AN=5008;NS=2504;DP=18362;EAS_AF=0.3919;AMR_AF=0.232;AFR_AF=0.1293;EUR_AF=0.1352;SAS_AF=0.2321;AA=T|||;VT=SNP
2	213785536	rs72940655	G	A	100	PASS	AC=1179;AF=0.235423;AN=5008;NS=2504;DP=17549;EAS_AF=0.3919;AMR_AF=0.2349;AFR_AF=0.1952;EUR_AF=0.1352;SAS_AF=0.2321;AA=G|||;VT=SNP
2	213786209	rs12468109	A	G	100	PASS	AC=1682;AF=0.335863;AN=5008;NS=2504;DP=21649;EAS_AF=0.4058;AMR_AF=0.3775;AFR_AF=0.028;EUR_AF=0.492;SAS_AF=0.4898;AA=A|||;VT=SNP
2	213786819	rs72940660	A	G	100	PASS	AC=514;AF=0.102636;AN=5008;NS=2504;DP=17167;EAS_AF=0.2798;AMR_AF=0.1095;AFR_AF=0.0053;EUR_AF=0.0895;SAS_AF=0.0603;AA=A|||;VT=SNP
2	213787260	rs13400987	A	G	100	PASS	AC=2300;AF=0.459265;AN=5008;NS=2504;DP=15235;EAS_AF=0.4256;AMR_AF=0.4611;AFR_AF=0.5257;EUR_AF=0.4175;SAS_AF=0.4458;AA=G|||;VT=SNP
2	213787302	rs62186508	T	G	100	PASS	AC=644;AF=0.128594;AN=5008;NS=2504;DP=16719;EAS_AF=0.0317;AMR_AF=0.1787;AFR_AF=0.1362;EUR_AF=0.1968;SAS_AF=0.1125;AA=T|||;VT=SNP
2	213787755	rs13404009	A	G	100	PASS	AC=2294;AF=0.458067;AN=5008;NS=2504;DP=19593;EAS_AF=0.4276;AMR_AF=0.4524;AFR_AF=0.525;EUR_AF=0.4145;SAS_AF=0.4479;AA=G|||;VT=SNP
2	213787793	rs13392247	T	C	100	PASS	AC=1213;AF=0.242212;AN=5008;NS=2504;DP=21659;EAS_AF=0.3919;AMR_AF=0.2349;AFR_AF=0.2262;EUR_AF=0.1362;SAS_AF=0.2239;AA=C|||;VT=SNP
2	213788877	rs7563759	G	A	100	PASS	AC=1797;AF=0.358826;AN=5008;NS=2504;DP=20541;EAS_AF=0.1478;AMR_AF=0.3545;AFR_AF=0.5204;EUR_AF=0.331;SAS_AF=0.3896;AA=A|||;VT=SNP
2	213788891	rs12617902	A	G	100	PASS	AC=513;AF=0.102436;AN=5008;NS=2504;DP=20303;EAS_AF=0.2798;AMR_AF=0.1095;AFR_AF=0.0053;EUR_AF=0.0895;SAS_AF=0.0593;AA=A|||;VT=SNP
2	213789274	rs16849437	G	C	100	PASS	AC=710;AF=0.141773;AN=5008;NS=2504;DP=21070;EAS_AF=0.1161;AMR_AF=0.1268;AFR_AF=0.2224;EUR_AF=0.0477;SAS_AF=0.1667;AA=C|||;VT=SNP
2	213789735	rs58741891	T	C	100	PASS	AC=1213;AF=0.242212;AN=5008;NS=2504;DP=18330;EAS_AF=0.3909;AMR_AF=0.2363;AFR_AF=0.2262;EUR_AF=0.1362;SAS_AF=0.2239;AA=T|||;VT=SNP
2	213789760	rs62186509	T	C	100	PASS	AC=506;AF=0.101038;AN=5008;NS=2504;DP=18059;EAS_AF=0.0317;AMR_AF=0.1686;AFR_AF=0.0348;EUR_AF=0.1998;SAS_AF=0.1125;AA=T|||;VT=SNP
2	213789859	rs72940668	C	T	100	PASS	AC=502;AF=0.10024;AN=5008;NS=2504;DP=18629;EAS_AF=0.2738;AMR_AF=0.1081;AFR_AF=0.0061;EUR_AF=0.0845;SAS_AF=0.0593;AA=C|||;VT=SNP
2	213790100	rs76643417	G	T	100	PASS	AC=559;AF=0.111621;AN=5008;NS=2504;DP=14211;EAS_AF=0.1141;AMR_AF=0.121;AFR_AF=0.1188;EUR_AF=0.0457;SAS_AF=0.1605;AA=G|||;VT=SNP
2	213790210	rs1482580	A	G	100	PASS	AC=506;AF=0.101038;AN=5008;NS=2504;DP=13724;EAS_AF=0.0317;AMR_AF=0.1686;AFR_AF=0.0348;EUR_AF=0.1998;SAS_AF=0.1125;AA=A|||;VT=SNP
2	213790463	rs4672665	T	C	100	PASS	AC=509;AF=0.101637;AN=5008;NS=2504;DP=14519;EAS_AF=0.2768;AMR_AF=0.1095;AFR_AF=0.0053;EUR_AF=0.0885;SAS_AF=0.0593;AA=T|||;VT=SNP
2	213790501	rs116982400	T	C	100	PASS	AC=39;AF=0.00778754;AN=5008;NS=2504;DP=15679;EAS_AF=0.0387;AMR_AF=0;AFR_AF=0;EUR_AF=0;SAS_AF=0;AA=T|||;VT=SNP
2	213790628	rs77650346	C	T	100	PASS	AC=557;AF=0.111222;AN=5008;NS=2504;DP=15921;EAS_AF=0.1151;AMR_AF=0.121;AFR_AF=0.118;EUR_AF=0.0457;SAS_AF=0.1585;AA=C|||;VT=SNP
2	213790978	rs62186510	C	T	100	PASS	AC=485;AF=0.096845;AN=5008;NS=2504;DP=10958;EAS_AF=0.0317;AMR_AF=0.1657;AFR_AF=0.0333;EUR_AF=0.1859;SAS_AF=0.1094;AA=C|||;VT=SNP
2	213791752	rs12479015	C	T	100	PASS	AC=1680;AF=0.335463;AN=5008;NS=2504;DP=18396;EAS_AF=0.3968;AMR_AF=0.3775;AFR_AF=0.0295;EUR_AF=0.494;SAS_AF=0.4928;AA=C|||;VT=SNP
2	213791962	rs16849446	C	G	100	PASS	AC=516;AF=0.103035;AN=5008;NS=2504;DP=18736;EAS_AF=0.2798;AMR_AF=0.1095;AFR_AF=0.0061;EUR_AF=0.0905;SAS_AF=0.0603;AA=C|||;VT=SNP
2	213791972	rs16849447	A	G	100	PASS	AC=1223;AF=0.244209;AN=5008;NS=2504;DP=19533;EAS_AF=0.3938;AMR_AF=0.2363;AFR_AF=0.2315;EUR_AF=0.1372;SAS_AF=0.2229;AA=G|||;VT=SNP
2	213792523	rs139180385	A	T	100	PASS	AC=25;AF=0.00499201;AN=5008;NS=2504;DP=19515;EAS_AF=0.0238;AMR_AF=0;AFR_AF=0;EUR_AF=0;SAS_AF=0.001;AA=A|||;VT=SNP
2	213792688	rs12472123	A	G	100	PASS	AC=1217;AF=0.243011;AN=5008;NS=2504;DP=16420;EAS_AF=0.3938;AMR_AF=0.2363;AFR_AF=0.2284;EUR_AF=0.1362;SAS_AF=0.2219;AA=G|||;VT=SNP
2	213793411	rs16849449	G	T	100	PASS	AC=399;AF=0.0796725;AN=5008;NS=2504;DP=20875;EAS_AF=0.1151;AMR_AF=0.1124;AFR_AF=0.0333;EUR_AF=0.0447;SAS_AF=0.1186;AA=G|||;VT=SNP
2	213794693	rs79640812	G	A	100	PASS	AC=142;AF=0.0283546;AN=5008;NS=2504;DP=18793;EAS_AF=0.1042;AMR_AF=0.0447;AFR_AF=0;EUR_AF=0.003;SAS_AF=0.0031;AA=G|||;VT=SNP
2	213794754	rs11893132	T	C	100	PASS	AC=457;AF=0.091254;AN=5008;NS=2504;DP=18018;EAS_AF=0.1825;AMR_AF=0.1282;AFR_AF=0.0628;EUR_AF=0.0616;SAS_AF=0.0399;AA=T|||;VT=SNP
2	213795185	rs4673707	C	A	100	PASS	AC=2296;AF=0.458466;AN=5008;NS=2504;DP=16607;EAS_AF=0.4226;AMR_AF=0.4625;AFR_AF=0.5303;EUR_AF=0.4125;SAS_AF=0.4427;AA=A|||;VT=SNP
2	213795203	rs75190277	A	G	100	PASS	AC=19;AF=0.00379393;AN=5008;NS=2504;DP=16976;EAS_AF=0.0119;AMR_AF=0.0043;AFR_AF=0;EUR_AF=0.004;SAS_AF=0;AA=A|||;VT=SNP
2	213795299	rs74652229	T	G	100	PASS	AC=144;AF=0.028754;AN=5008;NS=2504;DP=16846;EAS_AF=0.1062;AMR_AF=0.0447;AFR_AF=0;EUR_AF=0.003;SAS_AF=0.0031;AA=T|||;VT=SNP
2	213795701	rs10176618	C	T	100	PASS	AC=1218;AF=0.243211;AN=5008;NS=2504;DP=18138;EAS_AF=0.3948;AMR_AF=0.2363;AFR_AF=0.2269;EUR_AF=0.1352;SAS_AF=0.2249;AA=C|||;VT=SNP
2	213795860	rs77968869	C	A	100	PASS	AC=558;AF=0.111422;AN=5008;NS=2504;DP=19386;EAS_AF=0.1171;AMR_AF=0.121;AFR_AF=0.1157;EUR_AF=0.0457;SAS_AF=0.1605;AA=C|||;VT=SNP
2	213796453	rs9288459	G	A	100	PASS	AC=1210;AF=0.241613;AN=5008;NS=2504;DP=19812;EAS_AF=0.3938;AMR_AF=0.2363;AFR_AF=0.2239;EUR_AF=0.1352;SAS_AF=0.2219;AA=G|||;VT=SNP
2	213797033	rs62186511	C	A	100	PASS	AC=485;AF=0.096845;AN=5008;NS=2504;DP=19008;EAS_AF=0.0317;AMR_AF=0.1657;AFR_AF=0.0333;EUR_AF=0.1859;SAS_AF=0.1094;AA=C|||;VT=SNP
2	213797070	rs62186512	G	A	100	PASS	AC=485;AF=0.096845;AN=5008;NS=2504;DP=18520;EAS_AF=0.0317;AMR_AF=0.1657;AFR_AF=0.0333;EUR_AF=0.1859;SAS_AF=0.1094;AA=G|||;VT=SNP
2	213797552	rs7574655	G	A	100	PASS	AC=509;AF=0.101637;AN=5008;NS=2504;DP=22598;EAS_AF=0.003;AMR_AF=0.1758;AFR_AF=0.0113;EUR_AF=0.3082;SAS_AF=0.0603;AA=G|||;VT=SNP
2	213797880	rs4672667	T	C	100	PASS	AC=2748;AF=0.548722;AN=5008;NS=2504;DP=21034;EAS_AF=0.6042;AMR_AF=0.5879;AFR_AF=0.5893;EUR_AF=0.4732;SAS_AF=0.4867;AA=C|||;VT=SNP
2	213798995	rs10210330	A	T	100	PASS	AC=2250;AF=0.449281;AN=5008;NS=2504;DP=22128;EAS_AF=0.4236;AMR_AF=0.4553;AFR_AF=0.5;EUR_AF=0.4105;SAS_AF=0.4427;AA=T|||;VT=SNP
2	213799224	rs4673708	C	T	100	PASS	AC=945;AF=0.188698;AN=5008;NS=2504;DP=18032;EAS_AF=0.3889;AMR_AF=0.2248;AFR_AF=0.0658;EUR_AF=0.1312;SAS_AF=0.182;AA=C|||;VT=SNP
2	213799651	rs4672668	A	G	100	PASS	AC=2275;AF=0.454273;AN=5008;NS=2504;DP=17198;EAS_AF=0.4206;AMR_AF=0.4553;AFR_AF=0.5182;EUR_AF=0.4115;SAS_AF=0.4458;AA=G|||;VT=SNP
2	213800366	rs4553767	A	G	100	PASS	AC=491;AF=0.0980431;AN=5008;NS=2504;DP=20357;EAS_AF=0.0317;AMR_AF=0.1671;AFR_AF=0.0356;EUR_AF=0.1869;SAS_AF=0.1104;AA=A|||;VT=SNP
2	213801183	rs2128394	A	G	100	PASS	AC=2574;AF=0.513978;AN=5008;NS=2504;DP=14339;EAS_AF=0.624;AMR_AF=0.5216;AFR_AF=0.4259;EUR_AF=0.496;SAS_AF=0.5327;AA=G|||;VT=SNP
2	213801447	rs72940693	C	T	100	PASS	AC=336;AF=0.0670927;AN=5008;NS=2504;DP=17848;EAS_AF=0.1399;AMR_AF=0.0735;AFR_AF=0.0076;EUR_AF=0.0855;SAS_AF=0.0491;AA=C|||;VT=SNP
2	213801678	rs78867249	A	C	100	PASS	AC=43;AF=0.00858626;AN=5008;NS=2504;DP=19845;EAS_AF=0.0417;AMR_AF=0.0014;AFR_AF=0;EUR_AF=0;SAS_AF=0;AA=A|||;VT=SNP
2	213801778	rs72940695	G	A	100	PASS	AC=509;AF=0.101637;AN=5008;NS=2504;DP=18038;EAS_AF=0.003;AMR_AF=0.1499;AFR_AF=0.0734;EUR_AF=0.2386;SAS_AF=0.0665;AA=G|||;VT=SNP
2	213802218	rs9288460	C	A	100	PASS	AC=4276;AF=0.853834;AN=5008;NS=2504;DP=15609;EAS_AF=0.998;AMR_AF=0.9323;AFR_AF=0.6921;EUR_AF=0.8668;SAS_AF=0.8548;AA=A|||;VT=SNP
2	213802425	rs151174601	G	T	100	PASS	AC=143;AF=0.0285543;AN=5008;NS=2504;DP=14240;EAS_AF=0.1091;AMR_AF=0.0346;AFR_AF=0;EUR_AF=0.003;SAS_AF=0.0061;AA=G|||;VT=SNP
2	213804062	rs77538150	C	T	100	PASS	AC=40;AF=0.00798722;AN=5008;NS=2504;DP=23164;EAS_AF=0.0387;AMR_AF=0.0014;AFR_AF=0;EUR_AF=0;SAS_AF=0;AA=C|||;VT=SNP
2	213805690	rs77010271	C	A	100	PASS	AC=40;AF=0.00798722;AN=5008;NS=2504;DP=18803;EAS_AF=0.0387;AMR_AF=0.0014;AFR_AF=0;EUR_AF=0;SAS_AF=0;AA=C|||;VT=SNP
2	213805783	rs150848810	G	A	100	PASS	AC=25;AF=0.00499201;AN=5008;NS=2504;DP=18813;EAS_AF=0.0248;AMR_AF=0;AFR_AF=0;EUR_AF=0;SAS_AF=0;AA=G|||;VT=SNP
2	213807273	rs111745445	T	C	100	PASS	AC=968;AF=0.193291;AN=5008;NS=2504;DP=16291;EAS_AF=0.0288;AMR_AF=0.1888;AFR_AF=0.1377;EUR_AF=0.3121;SAS_AF=0.319;AA=t|||;VT=SNP
2	213807630	rs17275231	C	T	100	PASS	AC=424;AF=0.0846645;AN=5008;NS=2504;DP=15619;EAS_AF=0.003;AMR_AF=0.1383;AFR_AF=0.0182;EUR_AF=0.2416;SAS_AF=0.0593;AA=T|||;VT=SNP
2	213808562	rs7595958	G	T	100	PASS	AC=4377;AF=0.874002;AN=5008;NS=2504;DP=20612;EAS_AF=0.997;AMR_AF=0.8473;AFR_AF=0.8351;EUR_AF=0.7555;SAS_AF=0.9407;AA=T|||;VT=SNP
2	213808653	rs72940699	T	G	100	PASS	AC=907;AF=0.18111;AN=5008;NS=2504;DP=19511;EAS_AF=0.0278;AMR_AF=0.1873;AFR_AF=0.0938;EUR_AF=0.3121;SAS_AF=0.318;AA=T|||;VT=SNP
2	213809111	rs59168997	A	C	100	PASS	AC=906;AF=0.180911;AN=5008;NS=2504;DP=18166;EAS_AF=0.0278;AMR_AF=0.1873;AFR_AF=0.093;EUR_AF=0.3121;SAS_AF=0.318;AA=C|||;VT=SNP
2	213809394	rs79739055	G	A	100	PASS	AC=433;AF=0.0864617;AN=5008;NS=2504;DP=20499;EAS_AF=0.0248;AMR_AF=0.1239;AFR_AF=0.0083;EUR_AF=0.166;SAS_AF=0.1472;AA=G|||;VT=SNP
2	213809455	rs144749542	T	A	100	PASS	AC=33;AF=0.00658946;AN=5008;NS=2504;DP=20469;EAS_AF=0.0317;AMR_AF=0;AFR_AF=0;EUR_AF=0;SAS_AF=0.001;AA=T|||;VT=SNP
2	213809659	rs12477373	C	A	100	PASS	AC=4375;AF=0.873602;AN=5008;NS=2504;DP=20173;EAS_AF=0.997;AMR_AF=0.8473;AFR_AF=0.8336;EUR_AF=0.7555;SAS_AF=0.9407;AA=A|||;VT=SNP
2	213810568	rs76506516	C	T	100	PASS	AC=129;AF=0.0257588;AN=5008;NS=2504;DP=20607;EAS_AF=0.0516;AMR_AF=0.1009;AFR_AF=0.003;EUR_AF=0;SAS_AF=0.0031;AA=C|||;VT=SNP
2	213810580	rs2054633	C	G	100	PASS	AC=1414;AF=0.282348;AN=5008;NS=2504;DP=20795;EAS_AF=0.3353;AMR_AF=0.1715;AFR_AF=0.2738;EUR_AF=0.1938;SAS_AF=0.409;AA=C|||;VT=SNP
2	213812043	rs117661808	T	C	100	PASS	AC=44;AF=0.00878594;AN=5008;NS=2504;DP=17032;EAS_AF=0.0377;AMR_AF=0.0058;AFR_AF=0;EUR_AF=0.001;SAS_AF=0.001;AA=T|||;VT=SNP
2	213812047	rs72942505	T	A	100	PASS	AC=963;AF=0.192292;AN=5008;NS=2504;DP=17137;EAS_AF=0.0278;AMR_AF=0.1873;AFR_AF=0.1369;EUR_AF=0.3111;SAS_AF=0.318;AA=A|||;VT=SNP
2	213816411	rs56041279	C	G	100	PASS	AC=905;AF=0.180711;AN=5008;NS=2504;DP=17714;EAS_AF=0.0278;AMR_AF=0.1873;AFR_AF=0.093;EUR_AF=0.3111;SAS_AF=0.318;AA=G|||;VT=SNP
2	213816631	rs975381	T	G	100	PASS	AC=3080;AF=0.615016;AN=5008;NS=2504;DP=18434;EAS_AF=0.6607;AMR_AF=0.6801;AFR_AF=0.6369;EUR_AF=0.5646;SAS_AF=0.544;AA=G|||;VT=SNP
2	213817219	rs2170572	A	G	100	PASS	AC=1888;AF=0.376997;AN=5008;NS=2504;DP=17633;EAS_AF=0.6349;AMR_AF=0.4712;AFR_AF=0.3457;EUR_AF=0.2535;SAS_AF=0.2137;AA=A|||;VT=SNP
2	213817622	rs13385237	C	T	100	PASS	AC=891;AF=0.177915;AN=5008;NS=2504;DP=21408;EAS_AF=0.2302;AMR_AF=0.1354;AFR_AF=0.0219;EUR_AF=0.2276;SAS_AF=0.3139;AA=C|||;VT=SNP
2	213818578	rs7560454	C	T	100	PASS	AC=1443;AF=0.288139;AN=5008;NS=2504;DP=18770;EAS_AF=0.5655;AMR_AF=0.3703;AFR_AF=0.1702;EUR_AF=0.2495;SAS_AF=0.1431;AA=T|||;VT=SNP
2	213818731	rs16849467	T	C	100	PASS	AC=1193;AF=0.238219;AN=5008;NS=2504;DP=18866;EAS_AF=0.0278;AMR_AF=0.2075;AFR_AF=0.2905;EUR_AF=0.3121;SAS_AF=0.3303;AA=C|||;VT=SNP
2	213819755	rs118136617	G	A	100	PASS	AC=30;AF=0.00599042;AN=5008;NS=2504;DP=19997;EAS_AF=0.0288;AMR_AF=0;AFR_AF=0;EUR_AF=0;SAS_AF=0.001;AA=G|||;VT=SNP
2	213820483	rs79163847	A	G	100	PASS	AC=127;AF=0.0253594;AN=5008;NS=2504;DP=16858;EAS_AF=0.0734;AMR_AF=0.0692;AFR_AF=0.0008;EUR_AF=0.002;SAS_AF=0.002;AA=A|||;VT=SNP
2	213820616	rs4673709	C	A	100	PASS	AC=435;AF=0.086861;AN=5008;NS=2504;DP=18344;EAS_AF=0.0258;AMR_AF=0.1239;AFR_AF=0.0083;EUR_AF=0.167;SAS_AF=0.1472;AA=C|||;VT=SNP
2	213820871	rs4673710	C	T	100	PASS	AC=352;AF=0.0702875;AN=5008;NS=2504;DP=18365;EAS_AF=0.0258;AMR_AF=0.0994;AFR_AF=0.0076;EUR_AF=0.1272;SAS_AF=0.1217;AA=C|||;VT=SNP
2	213821676	rs7568702	T	A	100	PASS	AC=1312;AF=0.261981;AN=5008;NS=2504;DP=17391;EAS_AF=0.3353;AMR_AF=0.1556;AFR_AF=0.2345;EUR_AF=0.1769;SAS_AF=0.3865;AA=T|||;VT=SNP
2	213823488	rs11675113	G	A	100	PASS	AC=435;AF=0.086861;AN=5008;NS=2504;DP=25832;EAS_AF=0.0258;AMR_AF=0.1239;AFR_AF=0.0091;EUR_AF=0.166;SAS_AF=0.1472;AA=G|||;VT=SNP
2	213824045	rs12619285	A	G	100	PASS	AC=1888;AF=0.376997;AN=5008;NS=2504;DP=23049;EAS_AF=0.6329;AMR_AF=0.4726;AFR_AF=0.3457;EUR_AF=0.2545;SAS_AF=0.2137;AA=A|||;VT=SNP
2	213825327	rs13006331	G	A	100	PASS	AC=1208;AF=0.241214;AN=5008;NS=2504;DP=17534;EAS_AF=0.3254;AMR_AF=0.1441;AFR_AF=0.1687;EUR_AF=0.1779;SAS_AF=0.3865;AA=G|||;VT=SNP
2	213825499	rs13006388	C	A	100	PASS	AC=1204;AF=0.240415;AN=5008;NS=2504;DP=19368;EAS_AF=0.3244;AMR_AF=0.1427;AFR_AF=0.1672;EUR_AF=0.1769;SAS_AF=0.3875;AA=C|||;VT=SNP
2	213826151	rs10189498	T	A	100	PASS	AC=1808;AF=0.361022;AN=5008;NS=2504;DP=17667;EAS_AF=0.6329;AMR_AF=0.4669;AFR_AF=0.289;EUR_AF=0.2535;SAS_AF=0.2137;AA=T|||;VT=SNP
2	213827133	rs75593291	G	T	100	PASS	AC=432;AF=0.086262;AN=5008;NS=2504;DP=22310;EAS_AF=0.0248;AMR_AF=0.1239;AFR_AF=0.0083;EUR_AF=0.166;SAS_AF=0.1462;AA=G|||;VT=SNP
2	213827186	rs6723724	G	A	100	PASS	AC=1827;AF=0.364816;AN=5008;NS=2504;DP=22140;EAS_AF=0.6329;AMR_AF=0.4683;AFR_AF=0.3026;EUR_AF=0.2535;SAS_AF=0.2137;AA=g|||;VT=SNP
2	213827221	rs75471202	G	A	100	PASS	AC=186;AF=0.0371406;AN=5008;NS=2504;DP=20968;EAS_AF=0.0556;AMR_AF=0.0951;AFR_AF=0;EUR_AF=0.001;SAS_AF=0.0644;AA=G|||;VT=SNP
2	213828114	rs76762092	G	A	100	PASS	AC=435;AF=0.086861;AN=5008;NS=2504;DP=17453;EAS_AF=0.0248;AMR_AF=0.1239;AFR_AF=0.0098;EUR_AF=0.166;SAS_AF=0.1472;AA=A|||;VT=SNP
2	213829682	rs4673711	C	T	100	PASS	AC=939;AF=0.1875;AN=5008;NS=2504;DP=12509;EAS_AF=0.0278;AMR_AF=0.2334;AFR_AF=0.0946;EUR_AF=0.3121;SAS_AF=0.317;AA=T|||;VT=SNP
2	213829721	rs4673712	T	C	100	PASS	AC=935;AF=0.186701;AN=5008;NS=2504;DP=12836;EAS_AF=0.0268;AMR_AF=0.2334;AFR_AF=0.0923;EUR_AF=0.3121;SAS_AF=0.317;AA=T|||;VT=SNP
2	213830187	rs6750754	T	G	100	PASS	AC=1912;AF=0.381789;AN=5008;NS=2504;DP=17113;EAS_AF=0.6369;AMR_AF=0.4251;AFR_AF=0.3873;EUR_AF=0.2525;SAS_AF=0.2137;AA=T|||;VT=SNP
2	213830831	rs55816694	C	T	100	PASS	AC=1407;AF=0.28095;AN=5008;NS=2504;DP=15614;EAS_AF=0.5804;AMR_AF=0.3228;AFR_AF=0.152;EUR_AF=0.2515;SAS_AF=0.1472;AA=C|||;VT=SNP
2	213831214	rs117658878	T	C	100	PASS	AC=44;AF=0.00878594;AN=5008;NS=2504;DP=18203;EAS_AF=0.0387;AMR_AF=0;AFR_AF=0;EUR_AF=0.005;SAS_AF=0;AA=T|||;VT=SNP
2	213831335	rs11679164	C	T	100	PASS	AC=1074;AF=0.214457;AN=5008;NS=2504;DP=17920;EAS_AF=0.0268;AMR_AF=0.2378;AFR_AF=0.1884;EUR_AF=0.3091;SAS_AF=0.3292;AA=t|||;VT=SNP
2	213831982	rs12151760	A	T	100	PASS	AC=931;AF=0.185903;AN=5008;NS=2504;DP=18615;EAS_AF=0.0268;AMR_AF=0.2334;AFR_AF=0.0908;EUR_AF=0.3101;SAS_AF=0.317;AA=A|||;VT=SNP
2	213832722	rs6740906	T	C	100	PASS	AC=1720;AF=0.34345;AN=5008;NS=2504;DP=21660;EAS_AF=0.6409;AMR_AF=0.438;AFR_AF=0.2103;EUR_AF=0.2793;SAS_AF=0.2157;AA=T|||;VT=SNP
2	213834027	rs74351991	T	G	100	PASS	AC=123;AF=0.0245607;AN=5008;NS=2504;DP=18464;EAS_AF=0.1141;AMR_AF=0.0014;AFR_AF=0;EUR_AF=0;SAS_AF=0.0072;AA=T|||;VT=SNP
2	213835124	rs1482577	G	A	100	PASS	AC=1910;AF=0.38139;AN=5008;NS=2504;DP=19438;EAS_AF=0.6419;AMR_AF=0.4597;AFR_AF=0.3086;EUR_AF=0.3111;SAS_AF=0.228;AA=G|||;VT=SNP
2	213835977	rs17354348	A	G	100	PASS	AC=828;AF=0.165335;AN=5008;NS=2504;DP=15958;EAS_AF=0.0258;AMR_AF=0.1945;AFR_AF=0.0877;EUR_AF=0.2515;SAS_AF=0.3047;AA=C|||;VT=SNP
2	213836206	rs13022407	T	C	100	PASS	AC=1917;AF=0.382788;AN=5008;NS=2504;DP=15962;EAS_AF=0.6419;AMR_AF=0.4597;AFR_AF=0.3086;EUR_AF=0.3161;SAS_AF=0.2301;AA=T|||;VT=SNP
2	213836590	rs17275845	C	G	100	PASS	AC=837;AF=0.167133;AN=5008;NS=2504;DP=18595;EAS_AF=0.0258;AMR_AF=0.196;AFR_AF=0.0847;EUR_AF=0.2515;SAS_AF=0.317;AA=C|||;VT=SNP
2	213837001	rs117518463	C	T	100	PASS	AC=14;AF=0.00279553;AN=5008;NS=2504;DP=20723;EAS_AF=0.0139;AMR_AF=0;AFR_AF=0;EUR_AF=0;SAS_AF=0;AA=C|||;VT=SNP
2	213837306	rs6713970	A	C	100	PASS	AC=4481;AF=0.894768;AN=5008;NS=2504;DP=21270;EAS_AF=0.9821;AMR_AF=0.9597;AFR_AF=0.6747;EUR_AF=0.9602;SAS_AF=0.9888;AA=A|||;VT=SNP
2	213837725	rs10199053	G	C	100	PASS	AC=2004;AF=0.40016;AN=5008;NS=2504;DP=20877;EAS_AF=0.3482;AMR_AF=0.3098;AFR_AF=0.3396;EUR_AF=0.3459;SAS_AF=0.6554;AA=G|||;VT=SNP
2	213838507	rs17275915	T	C	100	PASS	AC=283;AF=0.0565096;AN=5008;NS=2504;DP=19649;EAS_AF=0.0149;AMR_AF=0.1023;AFR_AF=0.0091;EUR_AF=0.0736;SAS_AF=0.1135;AA=T|||;VT=SNP
2	213838869	rs1384394	A	G	100	PASS	AC=4669;AF=0.932308;AN=5008;NS=2504;DP=20205;EAS_AF=0.9841;AMR_AF=0.8977;AFR_AF=0.9486;EUR_AF=0.9274;SAS_AF=0.8865;AA=G|||;VT=SNP
2	213838959	rs1384393	G	A	100	PASS	AC=4668;AF=0.932109;AN=5008;NS=2504;DP=18176;EAS_AF=0.9841;AMR_AF=0.8977;AFR_AF=0.9486;EUR_AF=0.9264;SAS_AF=0.8865;AA=A|||;VT=SNP
2	213839753	rs147339781	T	C	100	PASS	AC=100;AF=0.0199681;AN=5008;NS=2504;DP=20728;EAS_AF=0.0258;AMR_AF=0.1052;AFR_AF=0.0008;EUR_AF=0;SAS_AF=0;AA=T|||;VT=SNP
2	213839773	rs13023481	G	A	100	PASS	AC=3036;AF=0.60623;AN=5008;NS=2504;DP=20843;EAS_AF=0.6587;AMR_AF=0.7003;AFR_AF=0.6233;EUR_AF=0.6918;SAS_AF=0.3742;AA=A|||;VT=SNP
2	213840193	rs2128390	G	T	100	PASS	AC=4669;AF=0.932308;AN=5008;NS=2504;DP=20230;EAS_AF=0.9841;AMR_AF=0.8977;AFR_AF=0.9493;EUR_AF=0.9264;SAS_AF=0.8865;AA=T|||;VT=SNP
2	213841792	rs80119944	T	C	100	PASS	AC=52;AF=0.0103834;AN=5008;NS=2504;DP=18335;EAS_AF=0.0198;AMR_AF=0.0389;AFR_AF=0.0023;EUR_AF=0;SAS_AF=0.002;AA=T|||;VT=SNP
2	213842081	rs72944309	A	G	100	PASS	AC=1268;AF=0.253195;AN=5008;NS=2504;DP=16216;EAS_AF=0.3234;AMR_AF=0.1556;AFR_AF=0.2307;EUR_AF=0.1541;SAS_AF=0.3824;AA=A|||;VT=SNP
2	213842454	rs16849504	T	C	100	PASS	AC=341;AF=0.0680911;AN=5008;NS=2504;DP=19325;EAS_AF=0.0149;AMR_AF=0.1066;AFR_AF=0.0492;EUR_AF=0.0755;SAS_AF=0.1135;AA=T|||;VT=SNP
2	213842872	rs10174307	A	G	100	PASS	AC=3313;AF=0.661542;AN=5008;NS=2504;DP=17984;EAS_AF=0.6627;AMR_AF=0.7349;AFR_AF=0.6558;EUR_AF=0.7704;SAS_AF=0.5041;AA=A|||;VT=SNP
2	213843147	rs7601145	C	T	100	PASS	AC=3105;AF=0.620008;AN=5008;NS=2504;DP=18916;EAS_AF=0.6627;AMR_AF=0.7305;AFR_AF=0.5015;EUR_AF=0.7694;SAS_AF=0.5041;AA=C|||;VT=SNP
2	213843476	rs7601557	C	A	100	PASS	AC=3105;AF=0.620008;AN=5008;NS=2504;DP=16614;EAS_AF=0.6627;AMR_AF=0.7305;AFR_AF=0.5015;EUR_AF=0.7694;SAS_AF=0.5041;AA=A|||;VT=SNP
2	213843687	rs7604398	C	A	100	PASS	AC=4598;AF=0.918131;AN=5008;NS=2504;DP=17386;EAS_AF=0.9851;AMR_AF=0.8919;AFR_AF=0.8994;EUR_AF=0.9245;SAS_AF=0.8865;AA=A|||;VT=SNP
2	213843704	rs16849519	G	A	100	PASS	AC=3100;AF=0.61901;AN=5008;NS=2504;DP=17398;EAS_AF=0.6607;AMR_AF=0.7305;AFR_AF=0.5;EUR_AF=0.7684;SAS_AF=0.5041;AA=A|||;VT=SNP
2	213843817	rs17276222	G	C	100	PASS	AC=283;AF=0.0565096;AN=5008;NS=2504;DP=18122;EAS_AF=0.0149;AMR_AF=0.1023;AFR_AF=0.0091;EUR_AF=0.0736;SAS_AF=0.1135;AA=G|||;VT=SNP
2	213843863	rs7604520	C	T	100	PASS	AC=4598;AF=0.918131;AN=5008;NS=2504;DP=18757;EAS_AF=0.9851;AMR_AF=0.8919;AFR_AF=0.8994;EUR_AF=0.9245;SAS_AF=0.8865;AA=T|||;VT=SNP
2	213843990	rs17276348	C	T	100	PASS	AC=282;AF=0.0563099;AN=5008;NS=2504;DP=4885;EAS_AF=0.0149;AMR_AF=0.1023;AFR_AF=0.0083;EUR_AF=0.0736;SAS_AF=0.1135;AA=C|||;VT=SNP
2	213844478	rs143326423	G	C	100	PASS	AC=35;AF=0.00698882;AN=5008;NS=2504;DP=19230;EAS_AF=0.0317;AMR_AF=0;AFR_AF=0;EUR_AF=0;SAS_AF=0.0031;AA=G|||;VT=SNP
2	213844496	rs7605336	C	T	100	PASS	AC=4166;AF=0.831869;AN=5008;NS=2504;DP=19671;EAS_AF=0.9802;AMR_AF=0.8617;AFR_AF=0.6029;EUR_AF=0.9165;SAS_AF=0.8804;AA=T|||;VT=SNP
2	213844822	rs73987603	G	A	100	PASS	AC=839;AF=0.167532;AN=5008;NS=2504;DP=17543;EAS_AF=0.0208;AMR_AF=0.1671;AFR_AF=0.2216;EUR_AF=0.164;SAS_AF=0.2495;AA=G|||;VT=SNP
2	213845835	rs17276404	T	C	100	PASS	AC=1924;AF=0.384185;AN=5008;NS=2504;DP=17060;EAS_AF=0.6587;AMR_AF=0.5;AFR_AF=0.1891;EUR_AF=0.3897;SAS_AF=0.2771;AA=T|||;VT=SNP
2	213846148	rs55687693	T	C	100	PASS	AC=1916;AF=0.382588;AN=5008;NS=2504;DP=18130;EAS_AF=0.6577;AMR_AF=0.4986;AFR_AF=0.1853;EUR_AF=0.3887;SAS_AF=0.2771;AA=T|||;VT=SNP
2	213846302	rs58441093	A	C	100	PASS	AC=1228;AF=0.245208;AN=5008;NS=2504;DP=11758;EAS_AF=0.3175;AMR_AF=0.1412;AFR_AF=0.2216;EUR_AF=0.1481;SAS_AF=0.3763;AA=C|||;VT=SNP
2	213846396	rs139604801	C	T	100	PASS	AC=34;AF=0.00678914;AN=5008;NS=2504;DP=12941;EAS_AF=0.0238;AMR_AF=0;AFR_AF=0.0061;EUR_AF=0.002;SAS_AF=0;AA=c|||;VT=SNP
2	213846756	rs56970923	A	G	100	PASS	AC=1228;AF=0.245208;AN=5008;NS=2504;DP=13758;EAS_AF=0.3175;AMR_AF=0.1412;AFR_AF=0.2216;EUR_AF=0.1481;SAS_AF=0.3763;AA=G|||;VT=SNP
2	213846961	rs67400233	A	G	100	PASS	AC=1229;AF=0.245407;AN=5008;NS=2504;DP=15498;EAS_AF=0.3194;AMR_AF=0.1412;AFR_AF=0.2201;EUR_AF=0.1481;SAS_AF=0.3773;AA=G|||;VT=SNP
2	213846965	rs66854452	A	G	100	PASS	AC=1229;AF=0.245407;AN=5008;NS=2504;DP=15442;EAS_AF=0.3194;AMR_AF=0.1412;AFR_AF=0.2201;EUR_AF=0.1481;SAS_AF=0.3773;AA=G|||;VT=SNP
2	213846980	rs62187791	C	T	100	PASS	AC=1942;AF=0.38778;AN=5008;NS=2504;DP=15416;EAS_AF=0.6558;AMR_AF=0.5029;AFR_AF=0.2042;EUR_AF=0.3897;SAS_AF=0.2761;AA=C|||;VT=SNP
2	213847510	rs10497987	T	C	100	PASS	AC=1229;AF=0.245407;AN=5008;NS=2504;DP=16301;EAS_AF=0.3175;AMR_AF=0.1412;AFR_AF=0.2216;EUR_AF=0.1481;SAS_AF=0.3773;AA=C|||;VT=SNP
2	213847911	rs7593134	A	G	100	PASS	AC=1229;AF=0.245407;AN=5008;NS=2504;DP=18848;EAS_AF=0.3175;AMR_AF=0.1412;AFR_AF=0.2216;EUR_AF=0.1481;SAS_AF=0.3773;AA=A|||;VT=SNP
2	213847980	rs113475935	G	A	100	PASS	AC=288;AF=0.057508;AN=5008;NS=2504;DP=20578;EAS_AF=0.0159;AMR_AF=0.1023;AFR_AF=0.0121;EUR_AF=0.0736;SAS_AF=0.1135;AA=G|||;VT=SNP
2	213848062	rs7580927	T	C	100	PASS	AC=1271;AF=0.253794;AN=5008;NS=2504;DP=19909;EAS_AF=0.3224;AMR_AF=0.1556;AFR_AF=0.2322;EUR_AF=0.1551;SAS_AF=0.3834;AA=T|||;VT=SNP
2	213849767	rs10497988	A	G	100	PASS	AC=2024;AF=0.404153;AN=5008;NS=2504;DP=20241;EAS_AF=0.3403;AMR_AF=0.304;AFR_AF=0.4002;EUR_AF=0.3121;SAS_AF=0.6411;AA=G|||;VT=SNP
2	213850399	rs7588793	T	A	100	PASS	AC=2937;AF=0.586462;AN=5008;NS=2504;DP=19434;EAS_AF=0.6786;AMR_AF=0.6571;AFR_AF=0.5575;EUR_AF=0.5487;SAS_AF=0.5194;AA=A|||;VT=SNP
2	213850600	rs12616485	A	C	100	PASS	AC=2471;AF=0.493411;AN=5008;NS=2504;DP=18873;EAS_AF=0.6776;AMR_AF=0.6196;AFR_AF=0.3843;EUR_AF=0.4662;SAS_AF=0.3896;AA=A|||;VT=SNP
2	213850787	rs12613560	T	C	100	PASS	AC=1948;AF=0.388978;AN=5008;NS=2504;DP=19941;EAS_AF=0.6498;AMR_AF=0.5029;AFR_AF=0.2141;EUR_AF=0.3887;SAS_AF=0.2761;AA=T|||;VT=SNP
2	213850964	rs4467215	A	G	100	PASS	AC=1947;AF=0.388778;AN=5008;NS=2504;DP=19500;EAS_AF=0.6498;AMR_AF=0.5029;AFR_AF=0.2141;EUR_AF=0.3887;SAS_AF=0.2751;AA=A|||;VT=SNP
2	213851194	rs2371786	T	A	100	PASS	AC=1898;AF=0.378994;AN=5008;NS=2504;DP=18893;EAS_AF=0.6349;AMR_AF=0.4914;AFR_AF=0.2133;EUR_AF=0.3728;SAS_AF=0.2658;AA=A|||;VT=SNP
2	213851268	rs73085402	C	T	100	PASS	AC=662;AF=0.132188;AN=5008;NS=2504;DP=18541;EAS_AF=0.0149;AMR_AF=0.1138;AFR_AF=0.2859;EUR_AF=0.0785;SAS_AF=0.1135;AA=C|||;VT=SNP
2	213851410	rs2371787	T	C	100	PASS	AC=2711;AF=0.541334;AN=5008;NS=2504;DP=13911;EAS_AF=0.6508;AMR_AF=0.6412;AFR_AF=0.5424;EUR_AF=0.505;SAS_AF=0.3937;AA=C|||;VT=SNP
2	213851500	rs10804210	T	C	100	PASS	AC=2000;AF=0.399361;AN=5008;NS=2504;DP=15971;EAS_AF=0.6478;AMR_AF=0.5187;AFR_AF=0.2141;EUR_AF=0.4264;SAS_AF=0.2812;AA=T|||;VT=SNP
2	213852087	rs10804211	A	G	100	PASS	AC=2005;AF=0.400359;AN=5008;NS=2504;DP=14992;EAS_AF=0.6498;AMR_AF=0.5187;AFR_AF=0.2141;EUR_AF=0.4254;SAS_AF=0.2853;AA=A|||;VT=SNP
2	213853039	rs10932455	A	G	100	PASS	AC=2008;AF=0.400958;AN=5008;NS=2504;DP=18495;EAS_AF=0.6488;AMR_AF=0.5187;AFR_AF=0.2156;EUR_AF=0.4274;SAS_AF=0.2853;AA=G|||;VT=SNP
2	213853108	rs60455351	G	T	100	PASS	AC=299;AF=0.0597045;AN=5008;NS=2504;DP=18264;EAS_AF=0.0556;AMR_AF=0.1282;AFR_AF=0.0287;EUR_AF=0.0348;SAS_AF=0.0828;AA=G|||;VT=SNP
2	213853203	rs2371788	C	T	100	PASS	AC=3646;AF=0.728035;AN=5008;NS=2504;DP=18224;EAS_AF=0.6687;AMR_AF=0.8429;AFR_AF=0.7163;EUR_AF=0.8469;SAS_AF=0.6012;AA=T|||;VT=SNP
2	213853255	rs10932456	A	G	100	PASS	AC=2007;AF=0.400759;AN=5008;NS=2504;DP=18037;EAS_AF=0.6488;AMR_AF=0.5187;AFR_AF=0.2156;EUR_AF=0.4264;SAS_AF=0.2853;AA=A|||;VT=SNP
2	213854177	rs4233991	G	T	100	PASS	AC=2712;AF=0.541534;AN=5008;NS=2504;DP=14123;EAS_AF=0.6647;AMR_AF=0.634;AFR_AF=0.5378;EUR_AF=0.498;SAS_AF=0.3988;AA=G|||;VT=SNP
2	213854356	rs7569831	C	T	100	PASS	AC=2713;AF=0.541733;AN=5008;NS=2504;DP=10641;EAS_AF=0.6647;AMR_AF=0.6354;AFR_AF=0.5378;EUR_AF=0.498;SAS_AF=0.3988;AA=T|||;VT=SNP
2	213854753	rs10196628	A	T	100	PASS	AC=715;AF=0.142772;AN=5008;NS=2504;DP=11441;EAS_AF=0.0159;AMR_AF=0.1182;AFR_AF=0.323;EUR_AF=0.0785;SAS_AF=0.1135;AA=A|||;VT=SNP
2	213854786	rs7599376	A	T	100	PASS	AC=2713;AF=0.541733;AN=5008;NS=2504;DP=11819;EAS_AF=0.6647;AMR_AF=0.634;AFR_AF=0.5378;EUR_AF=0.498;SAS_AF=0.3998;AA=A|||;VT=SNP
2	213854801	rs7572940	C	T	100	PASS	AC=1998;AF=0.398962;AN=5008;NS=2504;DP=11991;EAS_AF=0.6488;AMR_AF=0.5159;AFR_AF=0.2148;EUR_AF=0.4195;SAS_AF=0.2863;AA=C|||;VT=SNP
2	213854864	rs7573040	C	T	100	PASS	AC=2713;AF=0.541733;AN=5008;NS=2504;DP=13703;EAS_AF=0.6647;AMR_AF=0.634;AFR_AF=0.5378;EUR_AF=0.498;SAS_AF=0.3998;AA=T|||;VT=SNP
2	213855055	rs12470672	T	C	100	PASS	AC=2722;AF=0.54353;AN=5008;NS=2504;DP=11670;EAS_AF=0.6647;AMR_AF=0.6369;AFR_AF=0.5378;EUR_AF=0.505;SAS_AF=0.3998;AA=C|||;VT=SNP
2	213855183	rs75042987	T	A	100	PASS	AC=349;AF=0.0696885;AN=5008;NS=2504;DP=11295;EAS_AF=0.0159;AMR_AF=0.1066;AFR_AF=0.053;EUR_AF=0.0775;SAS_AF=0.1135;AA=T|||;VT=SNP
2	213855490	rs13405747	T	C	100	PASS	AC=2976;AF=0.594249;AN=5008;NS=2504;DP=16201;EAS_AF=0.6657;AMR_AF=0.6715;AFR_AF=0.5552;EUR_AF=0.5905;SAS_AF=0.5225;AA=T|||;VT=SNP
2	213855717	rs7576646	C	G	100	PASS	AC=2006;AF=0.400559;AN=5008;NS=2504;DP=17646;EAS_AF=0.6488;AMR_AF=0.5187;AFR_AF=0.2148;EUR_AF=0.4274;SAS_AF=0.2843;AA=C|||;VT=SNP
2	213855871	rs7576850	C	T	100	PASS	AC=2975;AF=0.59405;AN=5008;NS=2504;DP=17206;EAS_AF=0.6657;AMR_AF=0.67;AFR_AF=0.5552;EUR_AF=0.5905;SAS_AF=0.5225;AA=T|||;VT=SNP
2	213855999	rs7603237	A	C	100	PASS	AC=2976;AF=0.594249;AN=5008;NS=2504;DP=17744;EAS_AF=0.6657;AMR_AF=0.6715;AFR_AF=0.5552;EUR_AF=0.5905;SAS_AF=0.5225;AA=C|||;VT=SNP
2	213856072	rs7603346	A	C	100	PASS	AC=2982;AF=0.595447;AN=5008;NS=2504;DP=17249;EAS_AF=0.6657;AMR_AF=0.6715;AFR_AF=0.5598;EUR_AF=0.5905;SAS_AF=0.5225;AA=C|||;VT=SNP
2	213856166	rs7577413	G	A	100	PASS	AC=2721;AF=0.543331;AN=5008;NS=2504;DP=18625;EAS_AF=0.6647;AMR_AF=0.6369;AFR_AF=0.5378;EUR_AF=0.506;SAS_AF=0.3978;AA=A|||;VT=SNP
2	213856427	rs9288461	A	T	100	PASS	AC=3644;AF=0.727636;AN=5008;NS=2504;DP=17683;EAS_AF=0.6687;AMR_AF=0.8429;AFR_AF=0.7156;EUR_AF=0.8459;SAS_AF=0.6012;AA=T|||;VT=SNP
2	213856557	rs4673713	C	T	100	PASS	AC=717;AF=0.143171;AN=5008;NS=2504;DP=19137;EAS_AF=0.0149;AMR_AF=0.1182;AFR_AF=0.323;EUR_AF=0.0785;SAS_AF=0.1166;AA=C|||;VT=SNP
2	213857479	rs9789490	G	C	100	PASS	AC=3614;AF=0.721645;AN=5008;NS=2504;DP=19214;EAS_AF=0.629;AMR_AF=0.8285;AFR_AF=0.7163;EUR_AF=0.8479;SAS_AF=0.6186;AA=C|||;VT=SNP
2	213858069	rs6734978	C	T	100	PASS	AC=2642;AF=0.527556;AN=5008;NS=2504;DP=20828;EAS_AF=0.625;AMR_AF=0.6354;AFR_AF=0.3593;EUR_AF=0.5845;SAS_AF=0.5194;AA=c|||;VT=SNP
2	213858157	rs4673714	G	A	100	PASS	AC=2849;AF=0.56889;AN=5008;NS=2504;DP=18960;EAS_AF=0.625;AMR_AF=0.647;AFR_AF=0.5098;EUR_AF=0.5845;SAS_AF=0.5194;AA=A|||;VT=SNP
2	213858987	rs12620781	T	A	100	PASS	AC=2448;AF=0.488818;AN=5008;NS=2504;DP=16726;EAS_AF=0.626;AMR_AF=0.634;AFR_AF=0.2141;EUR_AF=0.5835;SAS_AF=0.5184;AA=T|||;VT=SNP
2	213859066	rs74419316	A	G	100	PASS	AC=10;AF=0.00199681;AN=5008;NS=2504;DP=16163;EAS_AF=0.0089;AMR_AF=0;AFR_AF=0;EUR_AF=0.001;SAS_AF=0;AA=A|||;VT=SNP
2	213859185	rs12328640	G	T	100	PASS	AC=3765;AF=0.751797;AN=5008;NS=2504;DP=18279;EAS_AF=0.629;AMR_AF=0.8386;AFR_AF=0.8306;EUR_AF=0.8469;SAS_AF=0.6125;AA=T|||;VT=SNP
2	213860558	rs16849550	G	A	100	PASS	AC=3063;AF=0.611621;AN=5008;NS=2504;DP=18212;EAS_AF=0.6349;AMR_AF=0.6657;AFR_AF=0.6203;EUR_AF=0.5994;SAS_AF=0.5501;AA=A|||;VT=SNP
2	213860641	rs79261294	C	A	100	PASS	AC=46;AF=0.0091853;AN=5008;NS=2504;DP=16100;EAS_AF=0.0417;AMR_AF=0.0014;AFR_AF=0;EUR_AF=0.001;SAS_AF=0.002;AA=C|||;VT=SNP
2	213861246	rs1384400	A	G	100	PASS	AC=2941;AF=0.58726;AN=5008;NS=2504;DP=16475;EAS_AF=0.6558;AMR_AF=0.6542;AFR_AF=0.5303;EUR_AF=0.5835;SAS_AF=0.5501;AA=A|||;VT=SNP
2	213861301	rs1384399	T	G	100	PASS	AC=2942;AF=0.58746;AN=5008;NS=2504;DP=16687;EAS_AF=0.6548;AMR_AF=0.6542;AFR_AF=0.5303;EUR_AF=0.5835;SAS_AF=0.5521;AA=G|||;VT=SNP
2	213861604	rs16849556	A	G	100	PASS	AC=248;AF=0.0495208;AN=5008;NS=2504;DP=16064;EAS_AF=0.1081;AMR_AF=0.0202;AFR_AF=0.0023;EUR_AF=0.0666;SAS_AF=0.0562;AA=A|||;VT=SNP
2	213861781	rs6435748	T	C	100	PASS	AC=2916;AF=0.582268;AN=5008;NS=2504;DP=18332;EAS_AF=0.6548;AMR_AF=0.6527;AFR_AF=0.5113;EUR_AF=0.5835;SAS_AF=0.5521;AA=C|||;VT=SNP
2	213862519	rs113430599	A	G	100	PASS	AC=479;AF=0.095647;AN=5008;NS=2504;DP=20958;EAS_AF=0.002;AMR_AF=0.1239;AFR_AF=0.0083;EUR_AF=0.1451;SAS_AF=0.2393;AA=A|||;VT=SNP
2	213862846	rs28725245	C	A	100	PASS	AC=2262;AF=0.451677;AN=5008;NS=2504;DP=20610;EAS_AF=0.622;AMR_AF=0.6167;AFR_AF=0.1241;EUR_AF=0.5537;SAS_AF=0.4969;AA=C|||;VT=SNP
2	213862922	rs13000467	T	A	100	PASS	AC=991;AF=0.197883;AN=5008;NS=2504;DP=19795;EAS_AF=0.3452;AMR_AF=0.1398;AFR_AF=0.0144;EUR_AF=0.161;SAS_AF=0.3732;AA=T|||;VT=SNP
2	213863097	rs140105250	G	A	100	PASS	AC=93;AF=0.0185703;AN=5008;NS=2504;DP=17121;EAS_AF=0.0188;AMR_AF=0.1052;AFR_AF=0.0008;EUR_AF=0;SAS_AF=0;AA=G|||;VT=SNP
2	213863829	rs12617186	G	A	100	PASS	AC=2758;AF=0.550719;AN=5008;NS=2504;DP=20301;EAS_AF=0.6518;AMR_AF=0.6441;AFR_AF=0.4054;EUR_AF=0.5765;SAS_AF=0.5501;AA=G|||;VT=SNP
2	213863944	rs12617217	G	A	100	PASS	AC=2439;AF=0.487021;AN=5008;NS=2504;DP=18626;EAS_AF=0.6468;AMR_AF=0.6225;AFR_AF=0.2035;EUR_AF=0.5686;SAS_AF=0.5256;AA=G|||;VT=SNP
2	213864027	rs12617251	G	T	100	PASS	AC=2432;AF=0.485623;AN=5008;NS=2504;DP=19237;EAS_AF=0.6379;AMR_AF=0.6225;AFR_AF=0.2057;EUR_AF=0.5686;SAS_AF=0.5245;AA=G|||;VT=SNP
2	213864091	rs12617274	G	A	100	PASS	AC=2431;AF=0.485423;AN=5008;NS=2504;DP=18204;EAS_AF=0.6379;AMR_AF=0.6225;AFR_AF=0.2042;EUR_AF=0.5686;SAS_AF=0.5256;AA=G|||;VT=SNP
2	213866353	rs12996008	A	G	100	PASS	AC=2305;AF=0.460264;AN=5008;NS=2504;DP=16482;EAS_AF=0.6369;AMR_AF=0.621;AFR_AF=0.1324;EUR_AF=0.5547;SAS_AF=0.5102;AA=A|||;VT=SNP
2	213866432	rs148316286	T	C	100	PASS	AC=13;AF=0.00259585;AN=5008;NS=2504;DP=17137;EAS_AF=0.0129;AMR_AF=0;AFR_AF=0;EUR_AF=0;SAS_AF=0;AA=T|||;VT=SNP
2	213868588	rs114492757	G	A	100	PASS	AC=88;AF=0.0175719;AN=5008;NS=2504;DP=17177;EAS_AF=0.0139;AMR_AF=0.0014;AFR_AF=0.0227;EUR_AF=0.0129;SAS_AF=0.0307;AA=g|||;VT=SNP
2	213869476	rs146435885	A	C	100	PASS	AC=27;AF=0.00539137;AN=5008;NS=2504;DP=16704;EAS_AF=0.0218;AMR_AF=0;AFR_AF=0;EUR_AF=0.005;SAS_AF=0;AA=a|||;VT=SNP
2	213870678	rs7607184	T	C	100	PASS	AC=2768;AF=0.552716;AN=5008;NS=2504;DP=19137;EAS_AF=0.6548;AMR_AF=0.6484;AFR_AF=0.4024;EUR_AF=0.5835;SAS_AF=0.5511;AA=C|||;VT=SNP
2	213870875	rs12622131	T	C	100	PASS	AC=2260;AF=0.451278;AN=5008;NS=2504;DP=17366;EAS_AF=0.6756;AMR_AF=0.5101;AFR_AF=0.1241;EUR_AF=0.5636;SAS_AF=0.5051;AA=T|||;VT=SNP
2	213870894	rs7593379	C	T	100	PASS	AC=2993;AF=0.597644;AN=5008;NS=2504;DP=17188;EAS_AF=0.7877;AMR_AF=0.6844;AFR_AF=0.4024;EUR_AF=0.5974;SAS_AF=0.6043;AA=T|||;VT=SNP
2	213871709	rs3768792	G	A	100	PASS	AC=3685;AF=0.735823;AN=5008;NS=2504;DP=18280;EAS_AF=0.7917;AMR_AF=0.8588;AFR_AF=0.5772;EUR_AF=0.8588;SAS_AF=0.6789;AA=A|||;VT=SNP
2	213873105	rs112361302	G	A	100	PASS	AC=958;AF=0.191294;AN=5008;NS=2504;DP=14990;EAS_AF=0.1012;AMR_AF=0.3256;AFR_AF=0.1793;EUR_AF=0.2744;SAS_AF=0.1196;AA=G|||;VT=SNP
2	213873542	rs138344286	T	C	100	PASS	AC=85;AF=0.0169728;AN=5008;NS=2504;DP=15543;EAS_AF=0.0149;AMR_AF=0.0014;AFR_AF=0.0197;EUR_AF=0.0129;SAS_AF=0.0307;AA=T|||;VT=SNP
2	213874254	rs117611439	G	A	100	PASS	AC=61;AF=0.0121805;AN=5008;NS=2504;DP=20382;EAS_AF=0.0149;AMR_AF=0.0014;AFR_AF=0.0015;EUR_AF=0.0129;SAS_AF=0.0307;AA=G|||;VT=SNP
2	213874398	rs78296087	T	A	100	PASS	AC=85;AF=0.0169728;AN=5008;NS=2504;DP=21751;EAS_AF=0.0149;AMR_AF=0.0014;AFR_AF=0.0197;EUR_AF=0.0129;SAS_AF=0.0307;AA=T|||;VT=SNP
2	213875126	rs11676331	T	C	100	PASS	AC=2575;AF=0.514177;AN=5008;NS=2504;DP=21033;EAS_AF=0.7817;AMR_AF=0.6614;AFR_AF=0.1256;EUR_AF=0.5815;SAS_AF=0.59;AA=T|||;VT=SNP
2	213876250	rs12470231	A	G	100	PASS	AC=824;AF=0.164537;AN=5008;NS=2504;DP=20160;EAS_AF=0.1974;AMR_AF=0.1052;AFR_AF=0.087;EUR_AF=0.1412;SAS_AF=0.3016;AA=A|||;VT=SNP
2	213876251	rs77718291	T	C	100	PASS	AC=87;AF=0.0173722;AN=5008;NS=2504;DP=20176;EAS_AF=0.0149;AMR_AF=0.0014;AFR_AF=0.0212;EUR_AF=0.0129;SAS_AF=0.0307;AA=T|||;VT=SNP
2	213877596	rs9808128	T	G	100	PASS	AC=3047;AF=0.608427;AN=5008;NS=2504;DP=16531;EAS_AF=0.8006;AMR_AF=0.6859;AFR_AF=0.4054;EUR_AF=0.6054;SAS_AF=0.6329;AA=T|||;VT=SNP
2	213877864	rs9808132	T	C	100	PASS	AC=3724;AF=0.74361;AN=5008;NS=2504;DP=16469;EAS_AF=0.8036;AMR_AF=0.8588;AFR_AF=0.5809;EUR_AF=0.8598;SAS_AF=0.7004;AA=C|||;VT=SNP
2	213878727	rs76519060	A	G	100	PASS	AC=68;AF=0.0135783;AN=5008;NS=2504;DP=20588;EAS_AF=0.0149;AMR_AF=0.0014;AFR_AF=0.0068;EUR_AF=0.0129;SAS_AF=0.0307;AA=A|||;VT=SNP
2	213879407	rs1871946	T	C	100	PASS	AC=1830;AF=0.365415;AN=5008;NS=2504;DP=20841;EAS_AF=0.6835;AMR_AF=0.5058;AFR_AF=0.0416;EUR_AF=0.4254;SAS_AF=0.3139;AA=T|||;VT=SNP
2	213879600	rs1871945	T	C	100	PASS	AC=3050;AF=0.609026;AN=5008;NS=2504;DP=20393;EAS_AF=0.8006;AMR_AF=0.6902;AFR_AF=0.4039;EUR_AF=0.6064;SAS_AF=0.6339;AA=T|||;VT=SNP
2	213879845	rs1564610	T	C	100	PASS	AC=3050;AF=0.609026;AN=5008;NS=2504;DP=20021;EAS_AF=0.8006;AMR_AF=0.6902;AFR_AF=0.4039;EUR_AF=0.6064;SAS_AF=0.6339;AA=T|||;VT=SNP
2	213879934	rs138948540	A	G	100	PASS	AC=61;AF=0.0121805;AN=5008;NS=2504;DP=19352;EAS_AF=0.0149;AMR_AF=0.0014;AFR_AF=0.0015;EUR_AF=0.0119;SAS_AF=0.0317;AA=A|||;VT=SNP
2	213880276	rs996032	A	G	100	PASS	AC=3050;AF=0.609026;AN=5008;NS=2504;DP=19046;EAS_AF=0.8006;AMR_AF=0.6902;AFR_AF=0.4039;EUR_AF=0.6064;SAS_AF=0.6339;AA=A|||;VT=SNP
2	213880844	rs34613499	C	T	100	PASS	AC=722;AF=0.144169;AN=5008;NS=2504;DP=20922;EAS_AF=0.1925;AMR_AF=0.1052;AFR_AF=0.0197;EUR_AF=0.1402;SAS_AF=0.2945;AA=C|||;VT=SNP
2	213883416	rs118092962	C	T	100	PASS	AC=107;AF=0.0213658;AN=5008;NS=2504;DP=17623;EAS_AF=0.0298;AMR_AF=0.1052;AFR_AF=0.0008;EUR_AF=0.001;SAS_AF=0.002;AA=C|||;VT=SNP
2	213883961	rs4673715	A	G	100	PASS	AC=3565;AF=0.711861;AN=5008;NS=2504;DP=18376;EAS_AF=0.7976;AMR_AF=0.8545;AFR_AF=0.4985;EUR_AF=0.8439;SAS_AF=0.6748;AA=G|||;VT=SNP
2	213883963	rs148306689	G	A	100	PASS	AC=59;AF=0.0117812;AN=5008;NS=2504;DP=18424;EAS_AF=0.0139;AMR_AF=0.0014;AFR_AF=0.0015;EUR_AF=0.0119;SAS_AF=0.0307;AA=G|||;VT=SNP
2	213884452	rs12694291	A	G	100	PASS	AC=3598;AF=0.71845;AN=5008;NS=2504;DP=15872;EAS_AF=0.7976;AMR_AF=0.8545;AFR_AF=0.5227;EUR_AF=0.8449;SAS_AF=0.6748;AA=G|||;VT=SNP
2	213884666	rs2371790	A	G	100	PASS	AC=2913;AF=0.581669;AN=5008;NS=2504;DP=18928;EAS_AF=0.7867;AMR_AF=0.6859;AFR_AF=0.3472;EUR_AF=0.5915;SAS_AF=0.6033;AA=A|||;VT=SNP
2	213886454	rs2291241	A	T	100	PASS	AC=3717;AF=0.742212;AN=5008;NS=2504;DP=18071;EAS_AF=0.8105;AMR_AF=0.8588;AFR_AF=0.5847;EUR_AF=0.8598;SAS_AF=0.681;AA=T|||;VT=SNP
2	213887937	rs74345598	C	T	100	PASS	AC=113;AF=0.0225639;AN=5008;NS=2504;DP=19322;EAS_AF=0.0665;AMR_AF=0.062;AFR_AF=0.0008;EUR_AF=0.002;SAS_AF=0;AA=C|||;VT=SNP
2	213888450	rs12619958	T	G	100	PASS	AC=2577;AF=0.514577;AN=5008;NS=2504;DP=16797;EAS_AF=0.7817;AMR_AF=0.6671;AFR_AF=0.1339;EUR_AF=0.5845;SAS_AF=0.5736;AA=T|||;VT=SNP
2	213889696	rs6435752	T	C	100	PASS	AC=2990;AF=0.597045;AN=5008;NS=2504;DP=13979;EAS_AF=0.7867;AMR_AF=0.6772;AFR_AF=0.4115;EUR_AF=0.5885;SAS_AF=0.6043;AA=T|||;VT=SNP
2	213889799	rs6435753	T	C	100	PASS	AC=2990;AF=0.597045;AN=5008;NS=2504;DP=15745;EAS_AF=0.7867;AMR_AF=0.6772;AFR_AF=0.4115;EUR_AF=0.5885;SAS_AF=0.6043;AA=T|||;VT=SNP
2	213889942	rs141312283	G	T	100	PASS	AC=64;AF=0.0127796;AN=5008;NS=2504;DP=18876;EAS_AF=0.0139;AMR_AF=0.0014;AFR_AF=0.0053;EUR_AF=0.0119;SAS_AF=0.0307;AA=G|||;VT=SNP
2	213890232	rs10048743	G	T	100	PASS	AC=3707;AF=0.740216;AN=5008;NS=2504;DP=22690;EAS_AF=0.8065;AMR_AF=0.8573;AFR_AF=0.5847;EUR_AF=0.8588;SAS_AF=0.6769;AA=T|||;VT=SNP
2	213892890	rs10178238	T	G	100	PASS	AC=2862;AF=0.571486;AN=5008;NS=2504;DP=16594;EAS_AF=0.7857;AMR_AF=0.6729;AFR_AF=0.3464;EUR_AF=0.5775;SAS_AF=0.5767;AA=T|||;VT=SNP
2	213893754	rs73989365	A	C	100	PASS	AC=178;AF=0.0355431;AN=5008;NS=2504;DP=17602;EAS_AF=0.0139;AMR_AF=0.0086;AFR_AF=0.0809;EUR_AF=0.0149;SAS_AF=0.0368;AA=A|||;VT=SNP
2	213895738	rs34053836	C	G	100	PASS	AC=871;AF=0.173922;AN=5008;NS=2504;DP=15089;EAS_AF=0.2163;AMR_AF=0.0994;AFR_AF=0.1392;EUR_AF=0.0805;SAS_AF=0.3262;AA=C|||;VT=SNP
2	213896372	rs57025133	C	T	100	PASS	AC=845;AF=0.16873;AN=5008;NS=2504;DP=16908;EAS_AF=0.0258;AMR_AF=0.1859;AFR_AF=0.2269;EUR_AF=0.2813;SAS_AF=0.1094;AA=T|||;VT=SNP
2	213897308	rs10932459	C	T	100	PASS	AC=3814;AF=0.761581;AN=5008;NS=2504;DP=19992;EAS_AF=0.7837;AMR_AF=0.8804;AFR_AF=0.6293;EUR_AF=0.9195;SAS_AF=0.6708;AA=T|||;VT=SNP
2	213897807	rs2128392	A	T	100	PASS	AC=2992;AF=0.597444;AN=5008;NS=2504;DP=21589;EAS_AF=0.7669;AMR_AF=0.7003;AFR_AF=0.4024;EUR_AF=0.6451;SAS_AF=0.5644;AA=A|||;VT=SNP
2	213898232	rs1586068	A	G	100	PASS	AC=3682;AF=0.735224;AN=5008;NS=2504;DP=20019;EAS_AF=0.7778;AMR_AF=0.8761;AFR_AF=0.5666;EUR_AF=0.9085;SAS_AF=0.6411;AA=A|||;VT=SNP
2	213898474	rs1586067	A	T	100	PASS	AC=3831;AF=0.764976;AN=5008;NS=2504;DP=20253;EAS_AF=0.7927;AMR_AF=0.8804;AFR_AF=0.6331;EUR_AF=0.9205;SAS_AF=0.6728;AA=T|||;VT=SNP
2	213899149	rs79083491	C	A	100	PASS	AC=239;AF=0.0477236;AN=5008;NS=2504;DP=22241;EAS_AF=0.1409;AMR_AF=0.0375;AFR_AF=0.0008;EUR_AF=0.0179;SAS_AF=0.0532;AA=C|||;VT=SNP
2	213899354	rs1119376	C	T	100	PASS	AC=2580;AF=0.515176;AN=5008;NS=2504;DP=19738;EAS_AF=0.7609;AMR_AF=0.6772;AFR_AF=0.1278;EUR_AF=0.6312;SAS_AF=0.5511;AA=C|||;VT=SNP
2	213899960	rs6733125	A	C	100	PASS	AC=2982;AF=0.595447;AN=5008;NS=2504;DP=19137;EAS_AF=0.7669;AMR_AF=0.696;AFR_AF=0.4024;EUR_AF=0.6392;SAS_AF=0.5634;AA=C|||;VT=SNP
2	213900472	rs10932460	T	A	100	PASS	AC=2020;AF=0.403355;AN=5008;NS=2504;DP=18204;EAS_AF=0.7599;AMR_AF=0.5548;AFR_AF=0.0484;EUR_AF=0.4871;SAS_AF=0.3221;AA=T|||;VT=SNP
2	213900550	rs4673718	G	A	100	PASS	AC=2979;AF=0.594848;AN=5008;NS=2504;DP=16554;EAS_AF=0.7669;AMR_AF=0.696;AFR_AF=0.4009;EUR_AF=0.6392;SAS_AF=0.5624;AA=A|||;VT=SNP
2	213900720	rs4673719	A	C	100	PASS	AC=2979;AF=0.594848;AN=5008;NS=2504;DP=16928;EAS_AF=0.7669;AMR_AF=0.696;AFR_AF=0.4009;EUR_AF=0.6392;SAS_AF=0.5624;AA=T|||;VT=SNP
2	213901196	rs80085286	T	C	100	PASS	AC=69;AF=0.013778;AN=5008;NS=2504;DP=15641;EAS_AF=0.0149;AMR_AF=0.0014;AFR_AF=0.0053;EUR_AF=0.0099;SAS_AF=0.0368;AA=T|||;VT=SNP
2	213901736	rs2128391	C	T	100	PASS	AC=2968;AF=0.592652;AN=5008;NS=2504;DP=18017;EAS_AF=0.7579;AMR_AF=0.696;AFR_AF=0.4009;EUR_AF=0.6382;SAS_AF=0.5613;AA=C|||;VT=SNP
2	213901930	rs149516045	A	C	100	PASS	AC=69;AF=0.013778;AN=5008;NS=2504;DP=19764;EAS_AF=0.0149;AMR_AF=0.0014;AFR_AF=0.0053;EUR_AF=0.0099;SAS_AF=0.0368;AA=A|||;VT=SNP
2	213902167	rs13396997	C	T	100	PASS	AC=2968;AF=0.592652;AN=5008;NS=2504;DP=19130;EAS_AF=0.7579;AMR_AF=0.696;AFR_AF=0.4009;EUR_AF=0.6382;SAS_AF=0.5613;AA=T|||;VT=SNP
2	213902295	rs13397204	C	A	100	PASS	AC=2468;AF=0.492812;AN=5008;NS=2504;DP=19186;EAS_AF=0.751;AMR_AF=0.6369;AFR_AF=0.1301;EUR_AF=0.5696;SAS_AF=0.5358;AA=C|||;VT=SNP
2	213902542	rs2086643	A	G	100	PASS	AC=3833;AF=0.765375;AN=5008;NS=2504;DP=18375;EAS_AF=0.7927;AMR_AF=0.8804;AFR_AF=0.6309;EUR_AF=0.9205;SAS_AF=0.6779;AA=G|||;VT=SNP
```
