## Supplementary material for "Characterization of shared and ancestry-specific signals driving complex traits using multi-ancestry fine-mapping": mesusieoutput

```
                 eur          afr      eur_afr
   [1,] 0.0002164997 0.0002186519 7.288357e-05
   [2,] 0.0002164997 0.0002146564 7.155205e-05
   [3,] 0.0002164997 0.0001915780 6.385919e-05
   [4,] 0.0002164997 0.0001946540 6.488450e-05
   [5,] 0.0002164997 0.0002084521 6.948413e-05
   [6,] 0.0002164997 0.0004310183 1.436625e-04
   [7,] 0.0002164997 0.0001786964 5.956534e-05
   [8,] 0.0002164997 0.0001828864 6.096215e-05
   [9,] 0.0002164997 0.0001515003 5.050008e-05
  [10,] 0.0002164997 0.0001515232 5.050771e-05
  [11,] 0.0002164997 0.0001687572 5.625226e-05
  [12,] 0.0002164997 0.0002038026 6.793420e-05
  [13,] 0.0002164997 0.0002039565 6.798549e-05
  [14,] 0.0002164997 0.0002159763 7.199203e-05
  [15,] 0.0002164997 0.0001836962 6.123189e-05
  [16,] 0.0002164997 0.0001787392 5.957964e-05
  [17,] 0.0002164997 0.0001512723 5.042410e-05
  [18,] 0.0002164997 0.0001713336 5.711124e-05
  [19,] 0.0002164997 0.0002079032 6.930105e-05
  [20,] 0.0002164997 0.0001747041 5.823460e-05
  [21,] 0.0002164997 0.0002159763 7.199202e-05
  [22,] 0.0002164997 0.0001753619 5.845388e-05
  [23,] 0.0002164997 0.0001764425 5.881406e-05
  [24,] 0.0002164997 0.0001944274 6.480878e-05
  [25,] 0.0002164997 0.0001560158 5.200522e-05
  [26,] 0.0002164997 0.0002092310 6.974366e-05
  [27,] 0.0002164997 0.0002133772 7.112539e-05
  [28,] 0.0002164997 0.0001931114 6.437015e-05
  [29,] 0.0002164997 0.0002089394 6.964640e-05
  [30,] 0.0002164997 0.0002110543 7.035157e-05
  [31,] 0.0002164997 0.0002135875 7.119576e-05
  [32,] 0.0002164997 0.0001628938 5.429800e-05
  [33,] 0.0002164997 0.0001802672 6.008897e-05
  [34,] 0.0002164997 0.0001812100 6.040324e-05
  [35,] 0.0002164997 0.0001958278 6.527560e-05
  [36,] 0.0002164997 0.0001976272 6.587541e-05
  [37,] 0.0002164997 0.0001857417 6.191386e-05
  [38,] 0.0002164997 0.0001486641 4.955478e-05
  [39,] 0.0002164997 0.0002149759 7.165847e-05
  [40,] 0.0002164997 0.0002110202 7.033996e-05
  [41,] 0.0002164997 0.0001544092 5.146952e-05
  [42,] 0.0002164997 0.0001657593 5.525316e-05
  [43,] 0.0002164997 0.0001934381 6.447928e-05
  [44,] 0.0002164997 0.0001918882 6.396267e-05
  [45,] 0.0002164997 0.0001533755 5.112504e-05
  [46,] 0.0002164997 0.0002070856 6.902846e-05
  [47,] 0.0002164997 0.0002141833 7.139459e-05
  [48,] 0.0002164997 0.0001463126 4.877083e-05
  [49,] 0.0002164997 0.0002122798 7.076015e-05
  [50,] 0.0002164997 0.0001488836 4.962781e-05
  [51,] 0.0002164997 0.0001465055 4.883505e-05
  [52,] 0.0002164997 0.0001866995 6.223311e-05
  [53,] 0.0002164997 0.0001930847 6.436147e-05
  [54,] 0.0002164997 0.0001493306 4.977686e-05
  [55,] 0.0002164997 0.0002068192 6.893970e-05
  [56,] 0.0002164997 0.0001974031 6.580094e-05
  [57,] 0.0002164997 0.0001408097 4.693657e-05
  [58,] 0.0002164997 0.0001748158 5.827193e-05
  [59,] 0.0002164997 0.0001893686 6.312252e-05
  [60,] 0.0002164997 0.0001496850 4.989503e-05
  [61,] 0.0002164997 0.0001467890 4.892956e-05
  [62,] 0.0002164997 0.0001905385 6.351242e-05
  [63,] 0.0002164997 0.0001711250 5.704169e-05
  [64,] 0.0002164997 0.0001912061 6.373528e-05
  [65,] 0.0002164997 0.0001926660 6.422191e-05
  [66,] 0.0002164997 0.0001670225 5.567407e-05
  [67,] 0.0002164997 0.0001415696 4.718988e-05
  [68,] 0.0002164997 0.0001425532 4.751774e-05
  [69,] 0.0002164997 0.0001417963 4.726545e-05
  [70,] 0.0002164997 0.0001419521 4.731737e-05
  [71,] 0.0002164997 0.0001416076 4.720254e-05
  [72,] 0.0002164997 0.0001423914 4.746381e-05
  [73,] 0.0002164997 0.0001475295 4.917653e-05
  [74,] 0.0002164997 0.0001429912 4.766372e-05
  [75,] 0.0002164997 0.0001418683 4.728943e-05
  [76,] 0.0002164997 0.0001457677 4.858912e-05
  [77,] 0.0002164997 0.0002153896 7.179638e-05
  [78,] 0.0002164997 0.0002112672 7.042238e-05
  [79,] 0.0002164997 0.0002124446 7.081471e-05
  [80,] 0.0002164997 0.0001596212 5.320697e-05
  [81,] 0.0002164997 0.0001412069 4.706897e-05
  [82,] 0.0002164997 0.0001803855 6.012811e-05
  [83,] 0.0002164997 0.0001883996 6.279984e-05
  [84,] 0.0002164997 0.0001692207 5.640689e-05
  [85,] 0.0002164997 0.0001523227 5.077417e-05
  [86,] 0.0002164997 0.0001497582 4.991934e-05
  [87,] 0.0002164997 0.0001764305 5.880976e-05
  [88,] 0.0002164997 0.0001457072 4.856898e-05
  [89,] 0.0002164997 0.0001733422 5.778065e-05
  [90,] 0.0002164997 0.0001398126 4.660422e-05
  [91,] 0.0002164997 0.0001397139 4.657126e-05
  [92,] 0.0002164997 0.0001664657 5.548876e-05
  [93,] 0.0002164997 0.0002081929 6.939732e-05
  [94,] 0.0002164997 0.0001949917 6.499731e-05
  [95,] 0.0002164997 0.0002071198 6.903989e-05
  [96,] 0.0002164997 0.0001423474 4.744921e-05
  [97,] 0.0002164997 0.0001686944 5.623147e-05
  [98,] 0.0002164997 0.0002177875 7.259598e-05
  [99,] 0.0002164997 0.0002044286 6.814312e-05
 [100,] 0.0002164997 0.0002179868 7.266242e-05
 [101,] 0.0002164997 0.0001408405 4.694684e-05
 [102,] 0.0002164997 0.0002162787 7.209307e-05
 [103,] 0.0002164997 0.0002162005 7.206700e-05
 [104,] 0.0002164997 0.0002162787 7.209307e-05
 [105,] 0.0002164997 0.0002143600 7.145348e-05
 [106,] 0.0002164997 0.0002090632 6.968786e-05
 [107,] 0.0002164997 0.0001977006 6.590011e-05
 [108,] 0.0002164997 0.0001392764 4.642552e-05
 [109,] 0.0002164997 0.0001403579 4.678597e-05
 [110,] 0.0002164997 0.0001777988 5.926653e-05
 [111,] 0.0002164997 0.0001656530 5.521773e-05
 [112,] 0.0002164997 0.0001630821 5.436072e-05
 [113,] 0.0002164997 0.0001948767 6.495881e-05
 [114,] 0.0002164997 0.0001952764 6.509206e-05
 [115,] 0.0002164997 0.0001949194 6.497306e-05
 [116,] 0.0002164997 0.0001954770 6.515894e-05
 [117,] 0.0002164997 0.0001395756 4.652517e-05
 [118,] 0.0002164997 0.0001408710 4.695694e-05
 [119,] 0.0002164997 0.0002456280 8.187145e-05
 [120,] 0.0002164997 0.0002109363 7.031165e-05
 [121,] 0.0002164997 0.0002199765 7.332431e-05
 [122,] 0.0002164997 0.0002067122 6.890406e-05
 [123,] 0.0002164997 0.0002064261 6.880867e-05
 [124,] 0.0002164997 0.0001653002 5.510005e-05
 [125,] 0.0002164997 0.0002121940 7.073139e-05
 [126,] 0.0002164997 0.0002119934 7.066400e-05
 [127,] 0.0002164997 0.0001907235 6.357452e-05
 [128,] 0.0002164997 0.0002382307 7.940638e-05
 [129,] 0.0002164997 0.0002253114 7.510246e-05
 [130,] 0.0002164997 0.0002213868 7.379444e-05
 [131,] 0.0002164997 0.0003910846 1.303516e-04
 [132,] 0.0002164997 0.0002156502 7.188294e-05
 [133,] 0.0002164997 0.0002196462 7.321432e-05
 [134,] 0.0002164997 0.0002084104 6.947011e-05
 [135,] 0.0002164997 0.0001911796 6.372655e-05
 [136,] 0.0002164997 0.0004144645 1.381436e-04
 [137,] 0.0002164997 0.0003981262 1.327023e-04
 [138,] 0.0002164997 0.0002180653 7.268867e-05
 [139,] 0.0002164997 0.0001549922 5.166384e-05
 [140,] 0.0002164997 0.0001768064 5.893524e-05
 [141,] 0.0002164997 0.0002056534 6.855113e-05
 [142,] 0.0002164997 0.0002085035 6.950116e-05
 [143,] 0.0002164997 0.0002101705 7.005684e-05
 [144,] 0.0002164997 0.0001542506 5.141678e-05
 [145,] 0.0002164997 0.0002086526 6.955090e-05
 [146,] 0.0002164997 0.0001764322 5.881075e-05
 [147,] 0.0002164997 0.0002207454 7.358172e-05
 [148,] 0.0002164997 0.0001842941 6.143131e-05
 [149,] 0.0002164997 0.0002352900 7.843040e-05
 [150,] 0.0002164997 0.0001769910 5.899687e-05
 [151,] 0.0002164997 0.0003057583 1.019239e-04
 [152,] 0.0002164997 0.0002184929 7.283135e-05
 [153,] 0.0002164997 0.0003048774 1.016304e-04
 [154,] 0.0002164997 0.0002114827 7.049454e-05
 [155,] 0.0002164997 0.0002252977 7.509733e-05
 [156,] 0.0002164997 0.0001996630 6.655425e-05
 [157,] 0.0002164997 0.0001758714 5.862364e-05
 [158,] 0.0002164997 0.0001706534 5.688441e-05
 [159,] 0.0002164997 0.0001391725 4.639086e-05
 [160,] 0.0002164997 0.0002575012 8.583928e-05
 [161,] 0.0002164997 0.0001803621 6.012027e-05
 [162,] 0.0002164997 0.0002742241 9.142022e-05
 [163,] 0.0002164997 0.0001746047 5.820187e-05
 [164,] 0.0002164997 0.0001424507 4.748368e-05
 [165,] 0.0002164997 0.0002690236 8.967420e-05
 [166,] 0.0002164997 0.0001566212 5.220715e-05
 [167,] 0.0002164997 0.0001515258 5.050851e-05
 [168,] 0.0002164997 0.0002069253 6.897512e-05
 [169,] 0.0002164997 0.0001477634 4.925451e-05
 [170,] 0.0002164997 0.0002107129 7.023776e-05
 [171,] 0.0002164997 0.0001780030 5.933392e-05
 [172,] 0.0002164997 0.0003272310 1.090779e-04
 [173,] 0.0002164997 0.0001932346 6.441139e-05
 [174,] 0.0002164997 0.0003184753 1.061590e-04
 [175,] 0.0002164997 0.0003182115 1.060709e-04
 [176,] 0.0002164997 0.0001572106 5.240364e-05
 [177,] 0.0002164997 0.0002080990 6.936602e-05
 [178,] 0.0002164997 0.0002863372 9.545597e-05
 [179,] 0.0002164997 0.0002653379 8.844661e-05
 [180,] 0.0002164997 0.0002099730 6.999113e-05
 [181,] 0.0002164997 0.0001967625 6.558720e-05
 [182,] 0.0002164997 0.0002108030 7.026766e-05
 [183,] 0.0002164997 0.0002099730 6.999113e-05
 [184,] 0.0002164997 0.0002799855 9.333925e-05
 [185,] 0.0002164997 0.0002498292 8.327720e-05
 [186,] 0.0002164997 0.0004687957 1.562835e-04
 [187,] 0.0002164997 0.0001854142 6.180460e-05
 [188,] 0.0002164997 0.0002877046 9.590117e-05
 [189,] 0.0002164997 0.0001674639 5.582114e-05
 [190,] 0.0002164997 0.0002931401 9.771290e-05
 [191,] 0.0002164997 0.0002172173 7.240618e-05
 [192,] 0.0002164997 0.0001544046 5.146814e-05
 [193,] 0.0002164997 0.0001816587 6.055295e-05
 [194,] 0.0002164997 0.0001640895 5.469659e-05
 [195,] 0.0002164997 0.0002869485 9.564903e-05
 [196,] 0.0002164997 0.0001855186 6.183972e-05
 [197,] 0.0002164997 0.0001628019 5.426721e-05
 [198,] 0.0002164997 0.0001917072 6.390237e-05
 [199,] 0.0002164997 0.0002806570 9.355195e-05
 [200,] 0.0002164997 0.0001871753 6.239176e-05
 [201,] 0.0002164997 0.0002218816 7.395804e-05
 [202,] 0.0002164997 0.0001680564 5.601902e-05
 [203,] 0.0002164997 0.0002732229 9.107386e-05
 [204,] 0.0002164997 0.0002494312 8.314422e-05
 [205,] 0.0002164997 0.0002000890 6.669625e-05
 [206,] 0.0002164997 0.0003208494 1.069522e-04
 [207,] 0.0002164997 0.0002501694 8.339712e-05
 [208,] 0.0002164997 0.0002331868 7.772906e-05
 [209,] 0.0002164997 0.0002029553 6.765190e-05
 [210,] 0.0002164997 0.0002020538 6.735116e-05
 [211,] 0.0002164997 0.0002119185 7.063942e-05
 [212,] 0.0002164997 0.0001787452 5.958158e-05
 [213,] 0.0002164997 0.0001592035 5.306779e-05
 [214,] 0.0002164997 0.0003169938 1.056689e-04
 [215,] 0.0002164997 0.0001868486 6.228291e-05
 [216,] 0.0002164997 0.0001536485 5.121626e-05
 [217,] 0.0002164997 0.0001542843 5.142810e-05
 [218,] 0.0002164997 0.0002124402 7.081327e-05
 [219,] 0.0002164997 0.0002900326 9.667732e-05
 [220,] 0.0002164997 0.0001816622 6.055410e-05
 [221,] 0.0002164997 0.0002867047 9.556773e-05
 [222,] 0.0002164997 0.0001726096 5.753653e-05
 [223,] 0.0002164997 0.0002076266 6.920886e-05
 [224,] 0.0002164997 0.0002534174 8.447314e-05
 [225,] 0.0002164997 0.0001713577 5.711923e-05
 [226,] 0.0002164997 0.0001688730 5.629076e-05
 [227,] 0.0002164997 0.0001525530 5.085108e-05
 [228,] 0.0002164997 0.0001763076 5.876921e-05
 [229,] 0.0002164997 0.0001528481 5.094937e-05
 [230,] 0.0002164997 0.0001910509 6.368363e-05
 [231,] 0.0002164997 0.0001670390 5.567967e-05
 [232,] 0.0002164997 0.0001453077 4.843578e-05
 [233,] 0.0002164997 0.0001511083 5.036922e-05
 [234,] 0.0002164997 0.0001501867 5.006202e-05
 [235,] 0.0002164997 0.0001491525 4.971728e-05
 [236,] 0.0002164997 0.0001457154 4.857176e-05
 [237,] 0.0002164997 0.0001458562 4.861866e-05
 [238,] 0.0002164997 0.0001502920 5.009713e-05
 [239,] 0.0002164997 0.0001805864 6.019549e-05
 [240,] 0.0002164997 0.0001527249 5.090801e-05
 [241,] 0.0002164997 0.0001937414 6.458049e-05
 [242,] 0.0002164997 0.0001422571 4.741894e-05
 [243,] 0.0002164997 0.0001442594 4.808648e-05
 [244,] 0.0002164997 0.0001449585 4.831936e-05
 [245,] 0.0002164997 0.0001448906 4.829689e-05
 [246,] 0.0002164997 0.0001446354 4.821165e-05
 [247,] 0.0002164997 0.0001448276 4.827593e-05
 [248,] 0.0002164997 0.0001442028 4.806747e-05
 [249,] 0.0002164997 0.0001424457 4.748179e-05
 [250,] 0.0002164997 0.0001754834 5.849448e-05
 [251,] 0.0002164997 0.0001428033 4.760096e-05
 [252,] 0.0002164997 0.0001428263 4.760864e-05
 [253,] 0.0002164997 0.0001432223 4.774063e-05
 [254,] 0.0002164997 0.0001429553 4.765164e-05
 [255,] 0.0002164997 0.0001430040 4.766787e-05
 [256,] 0.0002164997 0.0001430065 4.766870e-05
 [257,] 0.0002164997 0.0001444659 4.815518e-05
 [258,] 0.0002164997 0.0001453034 4.843430e-05
 [259,] 0.0002164997 0.0001454582 4.848593e-05
 [260,] 0.0002164997 0.0001409212 4.697367e-05
 [261,] 0.0002164997 0.0001430920 4.769720e-05
 [262,] 0.0002164997 0.0001500277 5.000902e-05
 [263,] 0.0002164997 0.0001766785 5.889285e-05
 [264,] 0.0002164997 0.0001410821 4.702730e-05
 [265,] 0.0002164997 0.0001485102 4.950318e-05
 [266,] 0.0002164997 0.0001481215 4.937363e-05
 [267,] 0.0002164997 0.0001545866 5.152891e-05
 [268,] 0.0002164997 0.0001447805 4.826000e-05
 [269,] 0.0002164997 0.0001457288 4.857608e-05
 [270,] 0.0002164997 0.0001450605 4.835337e-05
 [271,] 0.0002164997 0.0001466388 4.887969e-05
 [272,] 0.0002164997 0.0001451803 4.839347e-05
 [273,] 0.0002164997 0.0001551477 5.171571e-05
 [274,] 0.0002164997 0.0001514767 5.049237e-05
 [275,] 0.0002164997 0.0001619188 5.397294e-05
 [276,] 0.0002164997 0.0001487801 4.959336e-05
 [277,] 0.0002164997 0.0001641711 5.472375e-05
 [278,] 0.0002164997 0.0002652529 8.841649e-05
 [279,] 0.0002164997 0.0001702854 5.676196e-05
 [280,] 0.0002164997 0.0001440324 4.801081e-05
 [281,] 0.0002164997 0.0002093771 6.979236e-05
 [282,] 0.0002164997 0.0002352187 7.840662e-05
 [283,] 0.0002164997 0.0002431116 8.103770e-05
 [284,] 0.0002164997 0.0001916427 6.388112e-05
 [285,] 0.0002164997 0.0001950000 6.500025e-05
 [286,] 0.0002164997 0.0001987653 6.625534e-05
 [287,] 0.0002164997 0.0001625626 5.418769e-05
 [288,] 0.0002164997 0.0002355353 7.851180e-05
 [289,] 0.0002164997 0.0001907005 6.356707e-05
 [290,] 0.0002164997 0.0001589128 5.297104e-05
 [291,] 0.0002164997 0.0002280368 7.601227e-05
 [292,] 0.0002164997 0.0002076459 6.921561e-05
 [293,] 0.0002164997 0.0002040779 6.802627e-05
 [294,] 0.0002164997 0.0002024389 6.747989e-05
 [295,] 0.0002164997 0.0001871140 6.237170e-05
 [296,] 0.0002164997 0.0002939544 9.798393e-05
 [297,] 0.0002164997 0.0001462458 4.874857e-05
 [298,] 0.0002164997 0.0001511877 5.039583e-05
 [299,] 0.0002164997 0.0001657016 5.523386e-05
 [300,] 0.0002164997 0.0001947299 6.491019e-05
 [301,] 0.0002164997 0.0001745819 5.819409e-05
 [302,] 0.0002164997 0.0001920977 6.403257e-05
 [303,] 0.0002164997 0.0001531261 5.104203e-05
 [304,] 0.0002164997 0.0001748857 5.829523e-05
 [305,] 0.0002164997 0.0001690503 5.634994e-05
 [306,] 0.0002164997 0.0001932884 6.442952e-05
 [307,] 0.0002164997 0.0001758498 5.861664e-05
 [308,] 0.0002164997 0.0001935077 6.450261e-05
 [309,] 0.0002164997 0.0001743850 5.812837e-05
 [310,] 0.0002164997 0.0001740858 5.802865e-05
 [311,] 0.0002164997 0.0002180905 7.269694e-05
 [312,] 0.0002164997 0.0001973811 6.579378e-05
 [313,] 0.0002164997 0.0001869705 6.232350e-05
 [314,] 0.0002164997 0.0001428836 4.762786e-05
 [315,] 0.0002164997 0.0001646172 5.487242e-05
 [316,] 0.0002164997 0.0001656409 5.521358e-05
 [317,] 0.0002164997 0.0001425118 4.750395e-05
 [318,] 0.0002164997 0.0001746862 5.822868e-05
 [319,] 0.0002164997 0.0001719158 5.730520e-05
 [320,] 0.0002164997 0.0001733672 5.778900e-05
 [321,] 0.0002164997 0.0001484884 4.949606e-05
 [322,] 0.0002164997 0.0002224221 7.414071e-05
 [323,] 0.0002164997 0.0002036600 6.788656e-05
 [324,] 0.0002164997 0.0001864984 6.216628e-05
 [325,] 0.0002164997 0.0001950870 6.502911e-05
 [326,] 0.0002164997 0.0001550327 5.167753e-05
 [327,] 0.0002164997 0.0001402911 4.676373e-05
 [328,] 0.0002164997 0.0002342157 7.807200e-05
 [329,] 0.0002164997 0.0002178845 7.262809e-05
 [330,] 0.0002164997 0.0001674809 5.582696e-05
 [331,] 0.0002164997 0.0001734692 5.782307e-05
 [332,] 0.0002164997 0.0001640090 5.466974e-05
 [333,] 0.0002164997 0.0001593413 5.311380e-05
 [334,] 0.0002164997 0.0001623766 5.412558e-05
 [335,] 0.0002164997 0.0001574949 5.249834e-05
 [336,] 0.0002164997 0.0001553304 5.177685e-05
 [337,] 0.0002164997 0.0001584689 5.282302e-05
 [338,] 0.0002164997 0.0001590452 5.301510e-05
 [339,] 0.0002164997 0.0001860197 6.200659e-05
 [340,] 0.0002164997 0.0001547788 5.159296e-05
 [341,] 0.0002164997 0.0001521359 5.071200e-05
 [342,] 0.0002164997 0.0001536603 5.122015e-05
 [343,] 0.0002164997 0.0001565148 5.217165e-05
 [344,] 0.0002164997 0.0001585855 5.286186e-05
 [345,] 0.0002164997 0.0001589570 5.298583e-05
 [346,] 0.0002164997 0.0001696212 5.654033e-05
 [347,] 0.0002164997 0.0001641672 5.472239e-05
 [348,] 0.0002164997 0.0001883216 6.277400e-05
 [349,] 0.0002164997 0.0001984363 6.614546e-05
 [350,] 0.0002164997 0.0001910256 6.367506e-05
 [351,] 0.0002164997 0.0002058847 6.862819e-05
 [352,] 0.0002164997 0.0001929114 6.430373e-05
 [353,] 0.0002164997 0.0002030819 6.769394e-05
 [354,] 0.0002164997 0.0002147949 7.159841e-05
 [355,] 0.0002164997 0.0001563050 5.210167e-05
 [356,] 0.0002164997 0.0001957200 6.523999e-05
 [357,] 0.0002164997 0.0002093266 6.977550e-05
 [358,] 0.0002164997 0.0001628142 5.427141e-05
 [359,] 0.0002164997 0.0002648373 8.827822e-05
 [360,] 0.0002164997 0.0002274185 7.580588e-05
 [361,] 0.0002164997 0.0003939853 1.313257e-04
 [362,] 0.0002164997 0.0001798764 5.995880e-05
 [363,] 0.0002164997 0.0002975939 9.918913e-05
 [364,] 0.0002164997 0.0003894001 1.297880e-04
 [365,] 0.0002164997 0.0002803134 9.343980e-05
 [366,] 0.0002164997 0.0002911449 9.704018e-05
 [367,] 0.0002164997 0.0001731743 5.772466e-05
 [368,] 0.0002164997 0.0002285826 7.619345e-05
 [369,] 0.0002164997 0.0001661749 5.539131e-05
 [370,] 0.0002164997 0.0001531273 5.104228e-05
 [371,] 0.0002164997 0.0004015099 1.338420e-04
 [372,] 0.0002164997 0.0003223142 1.074429e-04
 [373,] 0.0002164997 0.0001622029 5.406771e-05
 [374,] 0.0002164997 0.0001745303 5.817685e-05
 [375,] 0.0002164997 0.0002099302 6.997684e-05
 [376,] 0.0002164997 0.0002454031 8.180548e-05
 [377,] 0.0002164997 0.0003388870 1.129690e-04
 [378,] 0.0002164997 0.0002224182 7.413926e-05
 [379,] 0.0002164997 0.0002196886 7.322972e-05
 [380,] 0.0002164997 0.0002062316 6.874385e-05
 [381,] 0.0002164997 0.0001972648 6.575481e-05
 [382,] 0.0002164997 0.0001399350 4.664496e-05
 [383,] 0.0002164997 0.0001411859 4.706187e-05
 [384,] 0.0002164997 0.0002144052 7.146915e-05
 [385,] 0.0002164997 0.0002161392 7.204658e-05
 [386,] 0.0002164997 0.0001770408 5.901356e-05
 [387,] 0.0002164997 0.0002251343 7.504366e-05
 [388,] 0.0002164997 0.0002422751 8.075845e-05
 [389,] 0.0002164997 0.0001979393 6.597993e-05
 [390,] 0.0002164997 0.0001873563 6.245237e-05
 [391,] 0.0002164997 0.0001994791 6.649285e-05
 [392,] 0.0002164997 0.0001618162 5.393870e-05
 [393,] 0.0002164997 0.0001552633 5.175407e-05
 [394,] 0.0002164997 0.0001889255 6.297534e-05
 [395,] 0.0002164997 0.0001948281 6.494320e-05
 [396,] 0.0002164997 0.0001989127 6.630464e-05
 [397,] 0.0002164997 0.0002001155 6.670560e-05
 [398,] 0.0002164997 0.0001979310 6.597716e-05
 [399,] 0.0002164997 0.0001409675 4.698922e-05
 [400,] 0.0002164997 0.0002063974 6.879963e-05
 [401,] 0.0002164997 0.0001703713 5.679072e-05
 [402,] 0.0002164997 0.0001563645 5.212147e-05
 [403,] 0.0002164997 0.0001909441 6.364841e-05
 [404,] 0.0002164997 0.0001580486 5.268282e-05
 [405,] 0.0002164997 0.0002079295 6.931032e-05
 [406,] 0.0002164997 0.0002815278 9.384914e-05
 [407,] 0.0002164997 0.0001668801 5.562682e-05
 [408,] 0.0002164997 0.0001668801 5.562682e-05
 [409,] 0.0002164997 0.0001431152 4.770516e-05
 [410,] 0.0002164997 0.0002091287 6.970973e-05
 [411,] 0.0002164997 0.0001530980 5.103261e-05
 [412,] 0.0002164997 0.0001659863 5.532924e-05
 [413,] 0.0002164997 0.0002603337 8.677932e-05
 [414,] 0.0002164997 0.0001582769 5.275916e-05
 [415,] 0.0002164997 0.0001791884 5.972995e-05
 [416,] 0.0002164997 0.0001992906 6.643015e-05
 [417,] 0.0002164997 0.0002086872 6.956225e-05
 [418,] 0.0002164997 0.0001744925 5.816457e-05
 [419,] 0.0002164997 0.0002005163 6.683871e-05
 [420,] 0.0002164997 0.0002001404 6.671340e-05
 [421,] 0.0002164997 0.0001618303 5.394363e-05
 [422,] 0.0002164997 0.0001596993 5.323314e-05
 [423,] 0.0002164997 0.0002290209 7.634122e-05
 [424,] 0.0002164997 0.0002126556 7.088563e-05
 [425,] 0.0002164997 0.0002001747 6.672488e-05
 [426,] 0.0002164997 0.0002003810 6.679379e-05
 [427,] 0.0002164997 0.0001792812 5.976065e-05
 [428,] 0.0002164997 0.0002122506 7.075019e-05
 [429,] 0.0002164997 0.0002352722 7.842469e-05
 [430,] 0.0002164997 0.0002921656 9.739594e-05
 [431,] 0.0002164997 0.0001622427 5.408107e-05
 [432,] 0.0002164997 0.0003847478 1.282621e-04
 [433,] 0.0002164997 0.0001941719 6.472403e-05
 [434,] 0.0002164997 0.0001431319 4.771061e-05
 [435,] 0.0002164997 0.0002454869 8.182646e-05
 [436,] 0.0002164997 0.0001469190 4.897300e-05
 [437,] 0.0002164997 0.0001470919 4.903065e-05
 [438,] 0.0002164997 0.0001771292 5.904297e-05
 [439,] 0.0002164997 0.0001727735 5.759120e-05
 [440,] 0.0002164997 0.0002099169 6.997220e-05
 [441,] 0.0002164997 0.0016840290 5.613595e-04
 [442,] 0.0002164997 0.0002021975 6.739912e-05
 [443,] 0.0002164997 0.0009888685 3.296310e-04
 [444,] 0.0002164997 0.0005101905 1.700633e-04
 [445,] 0.0002164997 0.0004301541 1.433849e-04
 [446,] 0.0002164997 0.0001672064 5.573547e-05
 [447,] 0.0002164997 0.0001677230 5.590771e-05
 [448,] 0.0002164997 0.0001736150 5.787169e-05
 [449,] 0.0002164997 0.0002108129 7.027095e-05
 [450,] 0.0002164997 0.0001843282 6.144266e-05
 [451,] 0.0002164997 0.0003382090 1.127415e-04
 [452,] 0.0002164997 0.0002463836 8.212845e-05
 [453,] 0.0002164997 0.0002063075 6.876908e-05
 [454,] 0.0002164997 0.0001408571 4.695237e-05
 [455,] 0.0002164997 0.0003289189 1.096401e-04
 [456,] 0.0002164997 0.0001975140 6.583815e-05
 [457,] 0.0002164997 0.0002141955 7.139865e-05
 [458,] 0.0002164997 0.0003117579 1.039122e-04
 [459,] 0.0002164997 0.0002626956 8.756456e-05
 [460,] 0.0002164997 0.0001518055 5.060183e-05
 [461,] 0.0002164997 0.0001516032 5.053439e-05
 [462,] 0.0002164997 0.0003633195 1.211034e-04
 [463,] 0.0002164997 0.0001638967 5.463223e-05
 [464,] 0.0002164997 0.0001740898 5.802988e-05
 [465,] 0.0002164997 0.0001639677 5.465591e-05
 [466,] 0.0002164997 0.0001403837 4.679458e-05
 [467,] 0.0002164997 0.0005224229 1.741489e-04
 [468,] 0.0002164997 0.0001546010 5.153372e-05
 [469,] 0.0002164997 0.0001640917 5.469726e-05
 [470,] 0.0002164997 0.0001832783 6.109306e-05
 [471,] 0.0002164997 0.0002071760 6.905864e-05
 [472,] 0.0002164997 0.0001420462 4.734866e-05
 [473,] 0.0002164997 0.0001540137 5.133794e-05
 [474,] 0.0002164997 0.0002122033 7.073434e-05
 [475,] 0.0002164997 0.0001415027 4.716750e-05
 [476,] 0.0002164997 0.0001645997 5.486668e-05
 [477,] 0.0002164997 0.0001414945 4.716477e-05
 [478,] 0.0002164997 0.0001636691 5.455636e-05
 [479,] 0.0002164997 0.0001528596 5.095317e-05
 [480,] 0.0002164997 0.0001601399 5.337990e-05
 [481,] 0.0002164997 0.0001627397 5.424665e-05
 [482,] 0.0002164997 0.0001950834 6.502802e-05
 [483,] 0.0002164997 0.0001529577 5.098596e-05
 [484,] 0.0002164997 0.0002405502 8.018856e-05
 [485,] 0.0002164997 0.0001899074 6.330207e-05
 [486,] 0.0002164997 0.0002275077 7.583571e-05
 [487,] 0.0002164997 0.0002635327 8.784533e-05
 [488,] 0.0002164997 0.0002426618 8.089075e-05
 [489,] 0.0002164997 0.0002448030 8.160463e-05
 [490,] 0.0002164997 0.0003247220 1.082485e-04
 [491,] 0.0002164997 0.0001851336 6.171126e-05
 [492,] 0.0002164997 0.0004969451 1.656795e-04
 [493,] 0.0002164997 0.0002611593 8.705332e-05
 [494,] 0.0002164997 0.0001437881 4.792946e-05
 [495,] 0.0002164997 0.0002225218 7.417425e-05
 [496,] 0.0002164997 0.0016467953 5.490581e-04
 [497,] 0.0002164997 0.0001475718 4.919062e-05
 [498,] 0.0002164997 0.0001702505 5.675023e-05
 [499,] 0.0002164997 0.0001581380 5.271251e-05
 [500,] 0.0002164997 0.0002435345 8.117931e-05
 [501,] 0.0002164997 0.0002258248 7.527592e-05
 [502,] 0.0002164997 0.0001422560 4.741867e-05
 [503,] 0.0002164997 0.0001500696 5.002333e-05
 [504,] 0.0002164997 0.0002100817 7.002721e-05
 [505,] 0.0002164997 0.0001543378 5.144579e-05
 [506,] 0.0002164997 0.0002970809 9.902277e-05
 [507,] 0.0002164997 0.0002516576 8.388536e-05
 [508,] 0.0002164997 0.0001827847 6.092829e-05
 [509,] 0.0002164997 0.0001522031 5.073413e-05
 [510,] 0.0002164997 0.0001553071 5.176885e-05
 [511,] 0.0002164997 0.0002031878 6.772925e-05
 [512,] 0.0002164997 0.0001802340 6.007762e-05
 [513,] 0.0002164997 0.0001502065 5.006883e-05
 [514,] 0.0002164997 0.0001680546 5.601820e-05
 [515,] 0.0002164997 0.0001542098 5.140313e-05
 [516,] 0.0002164997 0.0001719969 5.733231e-05
 [517,] 0.0002164997 0.0001855911 6.186319e-05
 [518,] 0.0002164997 0.0001462026 4.873419e-05
 [519,] 0.0002164997 0.0001785184 5.950614e-05
 [520,] 0.0002164997 0.0001923235 6.410784e-05
 [521,] 0.0002164997 0.0001414098 4.713655e-05
 [522,] 0.0002164997 0.0001776069 5.920231e-05
 [523,] 0.0002164997 0.0001981297 6.604338e-05
 [524,] 0.0002164997 0.0001475054 4.916856e-05
 [525,] 0.0002164997 0.0001392572 4.641904e-05
 [526,] 0.0002164997 0.0001590287 5.300949e-05
 [527,] 0.0002164997 0.0001389123 4.630409e-05
 [528,] 0.0002164997 0.0001946894 6.489628e-05
 [529,] 0.0002164997 0.0001739507 5.798341e-05
 [530,] 0.0002164997 0.0001747813 5.826026e-05
 [531,] 0.0002164997 0.0002311011 7.703334e-05
 [532,] 0.0002164997 0.0002155569 7.185230e-05
 [533,] 0.0002164997 0.0001552861 5.176202e-05
 [534,] 0.0002164997 0.0001787519 5.958402e-05
 [535,] 0.0002164997 0.0002004320 6.681071e-05
 [536,] 0.0002164997 0.0001545280 5.150932e-05
 [537,] 0.0002164997 0.0001489901 4.966344e-05
 [538,] 0.0002164997 0.0001631346 5.437801e-05
 [539,] 0.0002164997 0.0002013344 6.711146e-05
 [540,] 0.0002164997 0.0001819598 6.065323e-05
 [541,] 0.0002164997 0.0001663507 5.545024e-05
 [542,] 0.0002164997 0.0001459488 4.864961e-05
 [543,] 0.0002164997 0.0001681612 5.605370e-05
 [544,] 0.0002164997 0.0001878336 6.261125e-05
 [545,] 0.0002164997 0.0001670250 5.567502e-05
 [546,] 0.0002164997 0.0001460229 4.867430e-05
 [547,] 0.0002164997 0.0002811357 9.371621e-05
 [548,] 0.0002164997 0.0001413834 4.712779e-05
 [549,] 0.0002164997 0.0001427533 4.758445e-05
 [550,] 0.0002164997 0.0001402867 4.676223e-05
 [551,] 0.0002164997 0.0002541060 8.470210e-05
 [552,] 0.0002164997 0.0001863323 6.211070e-05
 [553,] 0.0002164997 0.0001438022 4.793420e-05
 [554,] 0.0002164997 0.0001578979 5.263271e-05
 [555,] 0.0002164997 0.0001716834 5.722781e-05
 [556,] 0.0002164997 0.0001545204 5.150661e-05
 [557,] 0.0002164997 0.0001574246 5.247498e-05
 [558,] 0.0002164997 0.0002117970 7.059899e-05
 [559,] 0.0002164997 0.0001788202 5.960688e-05
 [560,] 0.0002164997 0.0002102509 7.008365e-05
 [561,] 0.0002164997 0.0001554065 5.180221e-05
 [562,] 0.0002164997 0.0001555094 5.183650e-05
 [563,] 0.0002164997 0.0002063310 6.877701e-05
 [564,] 0.0002164997 0.0001543033 5.143446e-05
 [565,] 0.0002164997 0.0001829583 6.098614e-05
 [566,] 0.0002164997 0.0001452499 4.841665e-05
 [567,] 0.0002164997 0.0001589253 5.297514e-05
 [568,] 0.0002164997 0.0001598908 5.329707e-05
 [569,] 0.0002164997 0.0001513053 5.043515e-05
 [570,] 0.0002164997 0.0002053972 6.846574e-05
 [571,] 0.0002164997 0.0002243463 7.478870e-05
 [572,] 0.0002164997 0.0002052802 6.842673e-05
 [573,] 0.0002164997 0.0002249247 7.498160e-05
 [574,] 0.0002164997 0.0002239190 7.464633e-05
 [575,] 0.0002164997 0.0001409070 4.696900e-05
 [576,] 0.0002164997 0.0001644429 5.481423e-05
 [577,] 0.0002164997 0.0001408921 4.696404e-05
 [578,] 0.0002164997 0.0001411084 4.703615e-05
 [579,] 0.0002164997 0.0001509775 5.032598e-05
 [580,] 0.0002164997 0.0001422063 4.740205e-05
 [581,] 0.0002164997 0.0002234138 7.447822e-05
 [582,] 0.0002164997 0.0001421857 4.739526e-05
 [583,] 0.0002164997 0.0001432749 4.775837e-05
 [584,] 0.0002164997 0.0001594751 5.315848e-05
 [585,] 0.0002164997 0.0002288846 7.630238e-05
 [586,] 0.0002164997 0.0001452910 4.843032e-05
 [587,] 0.0002164997 0.0001598137 5.327134e-05
 [588,] 0.0002164997 0.0002343159 7.811293e-05
 [589,] 0.0002164997 0.0002372346 7.908627e-05
 [590,] 0.0002164997 0.0002381936 7.940581e-05
 [591,] 0.0002164997 0.0001647629 5.492106e-05
 [592,] 0.0002164997 0.0001523956 5.079859e-05
 [593,] 0.0002164997 0.0001729468 5.764901e-05
 [594,] 0.0002164997 0.0002305277 7.685008e-05
 [595,] 0.0002164997 0.0001750852 5.836177e-05
 [596,] 0.0002164997 0.0001688166 5.627228e-05
 [597,] 0.0002164997 0.0001662692 5.542313e-05
 [598,] 0.0002164997 0.0001667016 5.556724e-05
 [599,] 0.0002164997 0.0001703210 5.677374e-05
 [600,] 0.0002164997 0.0001647557 5.491866e-05
 [601,] 0.0002164997 0.0001632866 5.442898e-05
 [602,] 0.0002164997 0.0001525860 5.086206e-05
 [603,] 0.0002164997 0.0001639537 5.465137e-05
 [604,] 0.0002164997 0.0001685404 5.618019e-05
 [605,] 0.0002164997 0.0001644754 5.482527e-05
 [606,] 0.0002164997 0.0001868535 6.228460e-05
 [607,] 0.0002164997 0.0001917498 6.391670e-05
 [608,] 0.0002164997 0.0002241984 7.473966e-05
 [609,] 0.0002164997 0.0001580857 5.269534e-05
 [610,] 0.0002164997 0.0001513170 5.043911e-05
 [611,] 0.0002164997 0.0001867825 6.226092e-05
 [612,] 0.0002164997 0.0001948754 6.495855e-05
 [613,] 0.0002164997 0.0001847807 6.159365e-05
 [614,] 0.0002164997 0.0001824054 6.080189e-05
 [615,] 0.0002164997 0.0001858712 6.195716e-05
 [616,] 0.0002164997 0.0001769445 5.898150e-05
 [617,] 0.0002164997 0.0001504155 5.013859e-05
 [618,] 0.0002164997 0.0001963635 6.545459e-05
 [619,] 0.0002164997 0.0001797010 5.990040e-05
 [620,] 0.0002164997 0.0001755241 5.850810e-05
 [621,] 0.0002164997 0.0001581674 5.272272e-05
 [622,] 0.0002164997 0.0002084691 6.948973e-05
 [623,] 0.0002164997 0.0002331168 7.770580e-05
 [624,] 0.0002164997 0.0002437900 8.126350e-05
 [625,] 0.0002164997 0.0001623918 5.413089e-05
 [626,] 0.0002164997 0.0001636808 5.456040e-05
 [627,] 0.0002164997 0.0002674729 8.915785e-05
 [628,] 0.0002164997 0.0002414299 8.047692e-05
 [629,] 0.0002164997 0.0002849705 9.499202e-05
 [630,] 0.0002164997 0.0001469129 4.897098e-05
 [631,] 0.0002164997 0.0001869901 6.233027e-05
 [632,] 0.0002164997 0.0002060621 6.868736e-05
 [633,] 0.0002164997 0.0002323801 7.746117e-05
 [634,] 0.0002164997 0.0001775689 5.918964e-05
 [635,] 0.0002164997 0.0001820181 6.067289e-05
 [636,] 0.0002164997 0.0004661249 1.554033e-04
 [637,] 0.0002164997 0.0001772070 5.906901e-05
 [638,] 0.0002164997 0.0005393835 1.798322e-04
 [639,] 0.0002164997 0.0002347493 7.825937e-05
 [640,] 0.0002164997 0.0005487175 1.829449e-04
 [641,] 0.0002164997 0.0001769696 5.899011e-05
 [642,] 0.0002164997 0.0004388543 1.463133e-04
 [643,] 0.0002164997 0.0002181818 7.272811e-05
 [644,] 0.0002164997 0.0004605672 1.535538e-04
 [645,] 0.0002164997 0.0001662830 5.542767e-05
 [646,] 0.0002164997 0.0006284614 2.095297e-04
 [647,] 0.0002164997 0.0002918628 9.729968e-05
 [648,] 0.0002164997 0.0004315794 1.438843e-04
 [649,] 0.0002164997 0.0004090457 1.363706e-04
 [650,] 0.0002164997 0.0004436745 1.479165e-04
 [651,] 0.0002164997 0.0004343865 1.448198e-04
 [652,] 0.0002164997 0.0006306682 2.102637e-04
 [653,] 0.0002164997 0.0004878287 1.626383e-04
 [654,] 0.0002164997 0.0001564728 5.215774e-05
 [655,] 0.0002164997 0.0004231317 1.410668e-04
 [656,] 0.0002164997 0.0004255464 1.418724e-04
 [657,] 0.0002164997 0.0002152132 7.173845e-05
 [658,] 0.0002164997 0.0002305994 7.686691e-05
 [659,] 0.0002164997 0.0001529621 5.098751e-05
 [660,] 0.0002164997 0.0001779005 5.930038e-05
 [661,] 0.0002164997 0.0002271432 7.572227e-05
 [662,] 0.0002164997 0.0010131889 3.378049e-04
 [663,] 0.0002164997 0.0001564691 5.215654e-05
 [664,] 0.0002164997 0.0002291239 7.638268e-05
 [665,] 0.0002164997 0.0002125954 7.086584e-05
 [666,] 0.0002164997 0.0002374075 7.914492e-05
 [667,] 0.0002164997 0.0004069600 1.356575e-04
 [668,] 0.0002164997 0.0002178068 7.260231e-05
 [669,] 0.0002164997 0.0002117991 7.060031e-05
 [670,] 0.0002164997 0.0002379674 7.932313e-05
 [671,] 0.0002164997 0.0001661967 5.539922e-05
 [672,] 0.0002164997 0.0002322918 7.743136e-05
 [673,] 0.0002164997 0.0001678019 5.593431e-05
 [674,] 0.0002164997 0.0001866058 6.220212e-05
 [675,] 0.0002164997 0.0002115933 7.053112e-05
 [676,] 0.0002164997 0.0002149395 7.164621e-05
 [677,] 0.0002164997 0.0001933692 6.445692e-05
 [678,] 0.0002164997 0.0002136887 7.122931e-05
 [679,] 0.0002164997 0.0001573980 5.246609e-05
 [680,] 0.0002164997 0.0004613248 1.537944e-04
 [681,] 0.0002164997 0.0005053836 1.684723e-04
 [682,] 0.0002164997 0.0001870198 6.233977e-05
 [683,] 0.0002164997 0.0004482321 1.494219e-04
 [684,] 0.0002164997 0.0001795977 5.986577e-05
 [685,] 0.0002164997 0.0002377734 7.925870e-05
 [686,] 0.0002164997 0.0001599644 5.332153e-05
 [687,] 0.0002164997 0.0002139682 7.132290e-05
 [688,] 0.0002164997 0.0013711545 4.570630e-04
 [689,] 0.0002164997 0.0020919311 6.973676e-04
 [690,] 0.0002164997 0.0004432555 1.477539e-04
 [691,] 0.0002164997 0.0002097317 6.991054e-05
 [692,] 0.0002164997 0.0003357329 1.119236e-04
 [693,] 0.0002164997 0.0011283433 3.761523e-04
 [694,] 0.0002164997 0.0001627097 5.423651e-05
 [695,] 0.0002164997 0.0001919563 6.398564e-05
 [696,] 0.0002164997 0.0010644604 3.548342e-04
 [697,] 0.0002164997 0.0009529877 3.176925e-04
 [698,] 0.0002164997 0.0001710770 5.702559e-05
 [699,] 0.0002164997 0.0014233617 4.744944e-04
 [700,] 0.0002164997 0.0002024593 6.748616e-05
 [701,] 0.0002164997 0.0012230448 4.077155e-04
 [702,] 0.0002164997 0.0002145367 7.151189e-05
 [703,] 0.0002164997 0.0003752817 1.251111e-04
 [704,] 0.0002164997 0.0002054913 6.849684e-05
 [705,] 0.0002164997 0.0008298510 2.766417e-04
 [706,] 0.0002164997 0.0002006734 6.689086e-05
 [707,] 0.0002164997 0.0002007958 6.693165e-05
 [708,] 0.0002164997 0.0001980531 6.601746e-05
 [709,] 0.0002164997 0.0001998016 6.660054e-05
 [710,] 0.0002164997 0.0001999635 6.665450e-05
 [711,] 0.0002164997 0.0008902327 2.967713e-04
 [712,] 0.0002164997 0.0001847125 6.157065e-05
 [713,] 0.0002164997 0.0002030323 6.767767e-05
 [714,] 0.0002164997 0.0001885281 6.284249e-05
 [715,] 0.0002164997 0.0001883817 6.279366e-05
 [716,] 0.0002164997 0.0001891225 6.304061e-05
 [717,] 0.0002164997 0.0002131454 7.104816e-05
 [718,] 0.0002164997 0.0001943521 6.478380e-05
 [719,] 0.0002164997 0.0001894594 6.315289e-05
 [720,] 0.0002164997 0.0003192612 1.064330e-04
 [721,] 0.0002164997 0.0003702316 1.234263e-04
 [722,] 0.0002164997 0.0001868165 6.227196e-05
 [723,] 0.0002164997 0.0001925347 6.417798e-05
 [724,] 0.0002164997 0.0001881248 6.270807e-05
 [725,] 0.0002164997 0.0001998432 6.661439e-05
 [726,] 0.0002164997 0.0001848496 6.161633e-05
 [727,] 0.0002164997 0.0001892455 6.308160e-05
 [728,] 0.0002164997 0.0001999073 6.663577e-05
 [729,] 0.0002164997 0.0001860932 6.203087e-05
 [730,] 0.0002164997 0.0009080582 3.027118e-04
 [731,] 0.0002164997 0.0001870168 6.233872e-05
 [732,] 0.0002164997 0.0001904826 6.349395e-05
 [733,] 0.0002164997 0.0002149467 7.164858e-05
 [734,] 0.0002164997 0.0009148609 3.049819e-04
 [735,] 0.0002164997 0.0008924737 2.974928e-04
 [736,] 0.0002164997 0.0001916915 6.389695e-05
 [737,] 0.0002164997 0.0002029829 6.766094e-05
 [738,] 0.0002164997 0.0002980726 9.936877e-05
 [739,] 0.0002164997 0.0001460725 4.869088e-05
 [740,] 0.0002164997 0.0001812166 6.040539e-05
 [741,] 0.0002164997 0.0002012378 6.707926e-05
 [742,] 0.0002164997 0.0001932366 6.441199e-05
 [743,] 0.0002164997 0.0009132588 3.044431e-04
 [744,] 0.0002164997 0.0010306290 3.435720e-04
 [745,] 0.0002164997 0.0001533488 5.111638e-05
 [746,] 0.0002164997 0.0001535771 5.119249e-05
 [747,] 0.0002164997 0.0001768553 5.895182e-05
 [748,] 0.0002164997 0.0008736295 2.912330e-04
 [749,] 0.0002164997 0.0001982103 6.607010e-05
 [750,] 0.0002164997 0.0002088289 6.960994e-05
 [751,] 0.0002164997 0.0002993177 9.978363e-05
 [752,] 0.0002164997 0.0003023884 1.008073e-04
 [753,] 0.0002164997 0.0001790463 5.968269e-05
 [754,] 0.0002164997 0.0001764723 5.882399e-05
 [755,] 0.0002164997 0.0002584581 8.615186e-05
 [756,] 0.0002164997 0.0001767708 5.892350e-05
 [757,] 0.0002164997 0.0002878613 9.596626e-05
 [758,] 0.0002164997 0.0002101271 7.004234e-05
 [759,] 0.0002164997 0.0002572346 8.574406e-05
 [760,] 0.0002164997 0.0003166523 1.055576e-04
 [761,] 0.0002164997 0.0002013570 6.711898e-05
 [762,] 0.0002164997 0.0003189513 1.063241e-04
 [763,] 0.0002164997 0.0003185362 1.061856e-04
 [764,] 0.0002164997 0.0003203794 1.068000e-04
 [765,] 0.0002164997 0.0001643199 5.477336e-05
 [766,] 0.0002164997 0.0002835708 9.452823e-05
 [767,] 0.0002164997 0.0011851639 3.951044e-04
 [768,] 0.0002164997 0.0028870208 9.624493e-04
 [769,] 0.0002164997 0.0004781008 1.593801e-04
 [770,] 0.0002164997 0.0002002311 6.674369e-05
 [771,] 0.0002164997 0.0002127361 7.091167e-05
 [772,] 0.0002164997 0.0003455519 1.151923e-04
 [773,] 0.0002164997 0.0041640072 1.388144e-03
 [774,] 0.0002164997 0.0001995029 6.650097e-05
 [775,] 0.0002164997 0.0002408952 8.029388e-05
 [776,] 0.0002164997 0.0002158421 7.194736e-05
 [777,] 0.0002164997 0.0020228036 6.743256e-04
 [778,] 0.0002164997 0.0002996328 9.987120e-05
 [779,] 0.0002164997 0.0002817476 9.390966e-05
 [780,] 0.0002164997 0.0002008923 6.696410e-05
 [781,] 0.0002164997 0.0001889303 6.297671e-05
 [782,] 0.0002164997 0.0001577718 5.259071e-05
 [783,] 0.0002164997 0.0002090061 6.966864e-05
 [784,] 0.0002164997 0.0003341399 1.113768e-04
 [785,] 0.0002164997 0.0002881620 9.604725e-05
 [786,] 0.0002164997 0.0003642784 1.214232e-04
 [787,] 0.0002164997 0.0001599142 5.330496e-05
 [788,] 0.0002164997 0.0002115538 7.051799e-05
 [789,] 0.0002164997 0.0005330846 1.776644e-04
 [790,] 0.0002164997 0.0001645812 5.486051e-05
 [791,] 0.0002164997 0.0003930415 1.310235e-04
 [792,] 0.0002164997 0.0001795203 5.984040e-05
 [793,] 0.0002164997 0.0002600005 8.666059e-05
 [794,] 0.0021239199 0.0002187145 9.530261e-04
 [795,] 0.0002212120 0.0001613686 8.297479e-05
 [796,] 0.0002164997 0.0002781259 9.270414e-05
 [797,] 0.0006943295 0.0001631075 2.641278e-04
 [798,] 0.0002164997 0.0008423564 2.807454e-04
 [799,] 0.0002164997 0.0001744483 5.814907e-05
 [800,] 0.0002164997 0.0001644727 5.482382e-05
 [801,] 0.0002164997 0.0001783316 5.944345e-05
 [802,] 0.0002164997 0.0001388900 4.629664e-05
 [803,] 0.0002164997 0.0001788261 5.960826e-05
 [804,] 0.0002164997 0.0001457223 4.857391e-05
 [805,] 0.0002164997 0.0001797884 5.992903e-05
 [806,] 0.0002164997 0.0002403428 8.010786e-05
 [807,] 0.0026909140 0.0001653005 1.037248e-03
 [808,] 0.0002164997 0.0001466745 4.889143e-05
 [809,] 0.0002164997 0.0001699230 5.664075e-05
 [810,] 0.0025589423 0.0001635283 9.752941e-04
 [811,] 0.0002164997 0.0001438889 4.796291e-05
 [812,] 0.0002164997 0.0001997208 6.657382e-05
 [813,] 0.0002164997 0.0001722061 5.740174e-05
 [814,] 0.0002164997 0.0002007715 6.692406e-05
 [815,] 0.0002164997 0.0001717192 5.723947e-05
 [816,] 0.0002164997 0.0003009041 1.002902e-04
 [817,] 0.0002164997 0.0003069010 1.022887e-04
 [818,] 0.0002164997 0.0002905453 9.684800e-05
 [819,] 0.0006126612 0.0001627912 2.315292e-04
 [820,] 0.0025492521 0.0001668513 9.907820e-04
 [821,] 0.0005496604 0.0001747622 2.099852e-04
 [822,] 0.0002164997 0.0003455700 1.151749e-04
 [823,] 0.0030318721 0.0002031153 1.355452e-03
 [824,] 0.0002164997 0.0001680306 5.601053e-05
 [825,] 0.0002164997 0.0001869266 6.230929e-05
 [826,] 0.0002164997 0.0002134425 7.114732e-05
 [827,] 0.0002164997 0.0001778165 5.927255e-05
 [828,] 0.0002164997 0.0001594655 5.315515e-05
 [829,] 0.0029927931 0.0001664149 1.161026e-03
 [830,] 0.0030001060 0.0001664855 1.164553e-03
 [831,] 0.0002164997 0.0003348572 1.116041e-04
 [832,] 0.0028314985 0.0001666097 1.099638e-03
 [833,] 0.0002164997 0.0002104823 7.016076e-05
 [834,] 0.0002164997 0.0003414899 1.138280e-04
 [835,] 0.0002164997 0.0001682555 5.608505e-05
 [836,] 0.0002164997 0.0001909704 6.365724e-05
 [837,] 0.0002164997 0.0001696155 5.653836e-05
 [838,] 0.0002164997 0.0001711138 5.703797e-05
 [839,] 0.0002164997 0.0002335927 7.786458e-05
 [840,] 0.0002164997 0.0001547674 5.158914e-05
 [841,] 0.0002164997 0.0001620795 5.402632e-05
 [842,] 0.0002164997 0.0001546016 5.153389e-05
 [843,] 0.0002164997 0.0001632761 5.442538e-05
 [844,] 0.0002164997 0.0002114144 7.047149e-05
 [845,] 0.0002164997 0.0002341277 7.804292e-05
 [846,] 0.0002164997 0.0001590006 5.300006e-05
 [847,] 0.0002164997 0.0003367062 1.122336e-04
 [848,] 0.0002164997 0.0001631028 5.436742e-05
 [849,] 0.0002164997 0.0001628385 5.427931e-05
 [850,] 0.0002164997 0.0002300650 7.668868e-05
 [851,] 0.0002164997 0.0003470389 1.156777e-04
 [852,] 0.0002164997 0.0003411535 1.137160e-04
 [853,] 0.0002164997 0.0002308034 7.693484e-05
 [854,] 0.0002164997 0.0001617671 5.392220e-05
 [855,] 0.0002164997 0.0001631530 5.438436e-05
 [856,] 0.0002164997 0.0002018566 6.728552e-05
 [857,] 0.0002164997 0.0001545907 5.153024e-05
 [858,] 0.0002164997 0.0002215744 7.385881e-05
 [859,] 0.0002164997 0.0001641208 5.470673e-05
 [860,] 0.0002164997 0.0001619395 5.397966e-05
 [861,] 0.0002164997 0.0002242162 7.473906e-05
 [862,] 0.0002164997 0.0001668106 5.560347e-05
 [863,] 0.0002164997 0.0001613640 5.378783e-05
 [864,] 0.0002164997 0.0001624068 5.413543e-05
 [865,] 0.0002164997 0.0001628301 5.427651e-05
 [866,] 0.0002164997 0.0001692634 5.642091e-05
 [867,] 0.0002164997 0.0001672348 5.574471e-05
 [868,] 0.0002164997 0.0002117547 7.058492e-05
 [869,] 0.0002164997 0.0001685234 5.617422e-05
 [870,] 0.0002164997 0.0001674449 5.581486e-05
 [871,] 0.0002164997 0.0003315432 1.105129e-04
 [872,] 0.0002164997 0.0003355850 1.118598e-04
 [873,] 0.0002164997 0.0001759547 5.865162e-05
 [874,] 0.0002164997 0.0002427286 8.090994e-05
 [875,] 0.0002164997 0.0001673513 5.578364e-05
 [876,] 0.0002164997 0.0001645390 5.484614e-05
 [877,] 0.0002164997 0.0001556405 5.188021e-05
 [878,] 0.0002164997 0.0003822334 1.274088e-04
 [879,] 0.0002164997 0.0002491069 8.303607e-05
 [880,] 0.0002164997 0.0001847871 6.159574e-05
 [881,] 0.0002164997 0.0003308988 1.102978e-04
 [882,] 0.0002164997 0.0001671976 5.573242e-05
 [883,] 0.0002164997 0.0003362572 1.120839e-04
 [884,] 0.0002164997 0.0001649232 5.497415e-05
 [885,] 0.0002164997 0.0001773711 5.912374e-05
 [886,] 0.0002164997 0.0003401401 1.133780e-04
 [887,] 0.0002164997 0.0001633130 5.443760e-05
 [888,] 0.0002164997 0.0003399193 1.133044e-04
 [889,] 0.0002164997 0.0001633506 5.445015e-05
 [890,] 0.0002164997 0.0001650926 5.503062e-05
 [891,] 0.0002164997 0.0001896156 6.320566e-05
 [892,] 0.0002164997 0.0001526691 5.088976e-05
 [893,] 0.0002164997 0.0001680679 5.602235e-05
 [894,] 0.0002164997 0.0001911557 6.371881e-05
 [895,] 0.0002164997 0.0001551461 5.171531e-05
 [896,] 0.0002164997 0.0001620485 5.401617e-05
 [897,] 0.0002164997 0.0001656615 5.558372e-05
 [898,] 0.0002164997 0.0003697388 1.232441e-04
 [899,] 0.0002164997 0.0001435899 4.786333e-05
 [900,] 0.0002164997 0.0002952701 9.842239e-05
 [901,] 0.0002164997 0.0001418460 4.728200e-05
 [902,] 0.0002164997 0.0003499354 1.166434e-04
 [903,] 0.0002164997 0.0003520182 1.173374e-04
 [904,] 0.0002164997 0.0002860313 9.534302e-05
 [905,] 0.0002164997 0.0001534717 5.115716e-05
 [906,] 0.0002164997 0.0002104722 7.015741e-05
 [907,] 0.0002164997 0.0001682966 5.609864e-05
 [908,] 0.0002164997 0.0001940350 6.467884e-05
 [909,] 0.0002164997 0.0001540882 5.136265e-05
 [910,] 0.0002164997 0.0001517026 5.056766e-05
 [911,] 0.0002164997 0.0001536962 5.123199e-05
 [912,] 0.0002164997 0.0001445467 4.818232e-05
 [913,] 0.0002164997 0.0002350352 7.834593e-05
 [914,] 0.0002164997 0.0001545014 5.150041e-05
 [915,] 0.0002164997 0.0001544167 5.147218e-05
 [916,] 0.0002164997 0.0003627038 1.209012e-04
 [917,] 0.0002164997 0.0001543281 5.144264e-05
 [918,] 0.0002164997 0.0001535899 5.119659e-05
 [919,] 0.0002164997 0.0001542611 5.142031e-05
 [920,] 0.0002164997 0.0001554440 5.181457e-05
 [921,] 0.0002164997 0.0003409969 1.136661e-04
 [922,] 0.0002164997 0.0002415399 8.052096e-05
 [923,] 0.0002164997 0.0001626574 5.421897e-05
 [924,] 0.0002164997 0.0001715505 5.718353e-05
 [925,] 0.0002164997 0.0002155331 7.184430e-05
 [926,] 0.0002164997 0.0001556338 5.187784e-05
 [927,] 0.0002164997 0.0001540120 5.133726e-05
 [928,] 0.0002164997 0.0001941604 6.472063e-05
 [929,] 0.0002164997 0.0003666169 1.222208e-04
 [930,] 0.0002164997 0.0001495772 4.985904e-05
 [931,] 0.0002164997 0.0001538285 5.127612e-05
 [932,] 0.0002164997 0.0001468993 4.896654e-05
 [933,] 0.0002164997 0.0001535389 5.117957e-05
 [934,] 0.0002164997 0.0003106286 1.035428e-04
 [935,] 0.0002164997 0.0001537158 5.123854e-05
 [936,] 0.0002164997 0.0003373542 1.124498e-04
 [937,] 0.0002164997 0.0002273393 7.578054e-05
 [938,] 0.0002164997 0.0003573633 1.191210e-04
 [939,] 0.0002164997 0.0001552597 5.175314e-05
 [940,] 0.0002164997 0.0001549298 5.164317e-05
 [941,] 0.0002164997 0.0003423251 1.141079e-04
 [942,] 0.0002164997 0.0003969127 1.323037e-04
 [943,] 0.0002164997 0.0001460812 4.869370e-05
 [944,] 0.0002164997 0.0001461629 4.872091e-05
 [945,] 0.0002164997 0.0001457213 4.857373e-05
 [946,] 0.0002164997 0.0004336538 1.445335e-04
 [947,] 0.0002164997 0.0004124731 1.374747e-04
 [948,] 0.0002164997 0.0001927961 6.426482e-05
 [949,] 0.0002164997 0.0003778694 1.259561e-04
 [950,] 0.0002164997 0.0001649947 5.499805e-05
 [951,] 0.0002164997 0.0003223728 1.074574e-04
 [952,] 0.0002164997 0.0004123509 1.374339e-04
 [953,] 0.0002164997 0.0003777768 1.259253e-04
 [954,] 0.0002164997 0.0001455580 4.851931e-05
 [955,] 0.0002164997 0.0001638371 5.461219e-05
 [956,] 0.0002164997 0.0003281388 1.093794e-04
 [957,] 0.0002164997 0.0003911243 1.303744e-04
 [958,] 0.0002164997 0.0001567889 5.226274e-05
 [959,] 0.0002164997 0.0001690051 5.633485e-05
 [960,] 0.0002164997 0.0001638003 5.459992e-05
 [961,] 0.0002164997 0.0002555992 8.519970e-05
 [962,] 0.0002164997 0.0003476747 1.158942e-04
 [963,] 0.0002164997 0.0001451354 4.837846e-05
 [964,] 0.0002164997 0.0003238451 1.079373e-04
 [965,] 0.0002164997 0.0001455503 4.851675e-05
 [966,] 0.0002164997 0.0003821603 1.273863e-04
 [967,] 0.0002164997 0.0003887022 1.295665e-04
 [968,] 0.0002164997 0.0001682746 5.609138e-05
 [969,] 0.0002164997 0.0003819068 1.273021e-04
 [970,] 0.0002164997 0.0003618593 1.206066e-04
 [971,] 0.0002164997 0.0004081108 1.360215e-04
 [972,] 0.0002164997 0.0007867566 2.622146e-04
 [973,] 0.0002164997 0.0001629133 5.430427e-05
 [974,] 0.0002164997 0.0003606274 1.202115e-04
 [975,] 0.0002164997 0.0001473683 4.912268e-05
 [976,] 0.0002164997 0.0001778500 5.928304e-05
 [977,] 0.0002164997 0.0003855981 1.285329e-04
 [978,] 0.0002164997 0.0001651009 5.503337e-05
 [979,] 0.0002164997 0.0002755789 9.185808e-05
 [980,] 0.0002164997 0.0003849019 1.283016e-04
 [981,] 0.0002164997 0.0071416814 2.380693e-03
 [982,] 0.0002164997 0.0001762222 5.874081e-05
 [983,] 0.0002164997 0.0003645062 1.215080e-04
 [984,] 0.0002164997 0.0002554105 8.513725e-05
 [985,] 0.0002164997 0.0002316764 7.722587e-05
 [986,] 0.0002164997 0.0002440847 8.136201e-05
 [987,] 0.0002164997 0.0002447863 8.159589e-05
 [988,] 0.0002164997 0.0002446340 8.154509e-05
 [989,] 0.0002164997 0.0002444987 8.150000e-05
 [990,] 0.0002164997 0.0001561333 5.204446e-05
 [991,] 0.0002164997 0.0002485255 8.284226e-05
 [992,] 0.0002164997 0.0002522868 8.409603e-05
 [993,] 0.0002164997 0.0002503705 8.345728e-05
 [994,] 0.0002164997 0.0002506628 8.355471e-05
 [995,] 0.0002164997 0.0002496777 8.322635e-05
 [996,] 0.0002164997 0.0002160987 7.203280e-05
 [997,] 0.0002164997 0.0002343017 7.810094e-05
 [998,] 0.0002164997 0.0002443598 8.145375e-05
 [999,] 0.0002164997 0.0001622566 5.408553e-05
[1000,] 0.0002164997 0.0010895156 3.632015e-04
[1001,] 0.0002164997 0.0001963108 6.543710e-05
[1002,] 0.0002164997 0.0004249284 1.416438e-04
[1003,] 0.0002164997 0.0004639949 1.546658e-04
[1004,] 0.0002164997 0.0004514707 1.504907e-04
[1005,] 0.0002164997 0.0001842581 6.141946e-05
[1006,] 0.0002164997 0.0004562675 1.520900e-04
[1007,] 0.0002164997 0.0001593824 5.312751e-05
[1008,] 0.0002164997 0.0002230902 7.436352e-05
[1009,] 0.0002164997 0.0002382634 7.942128e-05
[1010,] 0.0002164997 0.0002081941 6.939815e-05
[1011,] 0.0002164997 0.0002130837 7.102792e-05
[1012,] 0.0002164997 0.0001495071 4.983571e-05
[1013,] 0.0002164997 0.0001934217 6.447397e-05
[1014,] 0.0002164997 0.0001538164 5.127216e-05
[1015,] 0.0002164997 0.0001538928 5.129760e-05
[1016,] 0.0002164997 0.0001528427 5.094759e-05
[1017,] 0.0002164997 0.0001498840 4.996134e-05
[1018,] 0.0002164997 0.0001464131 4.880435e-05
[1019,] 0.0002164997 0.0008934217 2.977929e-04
[1020,] 0.0002164997 0.0002289996 7.633329e-05
[1021,] 0.0002164997 0.0001815589 6.622921e-05
[1022,] 0.0003126122 0.0001480750 1.084450e-04
[1023,] 0.0002164997 0.0015215495 5.071849e-04
[1024,] 0.0002164997 0.0003264072 1.088011e-04
[1025,] 0.0002164997 0.0002935871 9.786583e-05
[1026,] 0.1744329611 0.0001502146 6.198712e-02
[1027,] 0.0002164997 0.0004032452 1.344177e-04
[1028,] 0.2905680303 0.0001615195 1.006093e-01
[1029,] 0.1105571715 0.0001507065 3.961520e-02
[1030,] 0.0002164997 0.0001747457 5.824864e-05
[1031,] 0.0950092640 0.0001773011 3.645952e-02
[1032,] 0.0002164997 0.0002524957 8.416838e-05
[1033,] 0.0002164997 0.0002384879 7.949862e-05
[1034,] 0.0002164997 0.0001744142 5.813807e-05
[1035,] 0.0002164997 0.0005535052 1.845055e-04
[1036,] 0.0002164997 0.0002532549 8.442072e-05
[1037,] 0.0002164997 0.0002350769 7.836164e-05
[1038,] 0.0002164997 0.0005761494 1.920684e-04
[1039,] 0.0002164997 0.0003737666 1.245925e-04
[1040,] 0.0002164997 0.0004606222 1.535458e-04
[1041,] 0.0002164997 0.0002200498 7.335029e-05
[1042,] 0.0002164997 0.0002062513 6.875065e-05
[1043,] 0.0002164997 0.0006689759 2.230133e-04
[1044,] 0.0002164997 0.0006291461 2.097340e-04
[1045,] 0.0002164997 0.0003603778 1.201277e-04
[1046,] 0.0002164997 0.0002365552 7.885216e-05
[1047,] 0.0002164997 0.0006691372 2.230643e-04
[1048,] 0.0016374779 0.0001476034 5.495161e-04
[1049,] 0.0002164997 0.0001910721 6.369055e-05
[1050,] 0.0002164997 0.0006171390 2.057174e-04
[1051,] 0.0002164997 0.0001946012 6.486689e-05
[1052,] 0.0002164997 0.0001807720 6.025745e-05
[1053,] 0.0002164997 0.0001986045 6.620162e-05
[1054,] 0.0002164997 0.0002915352 9.717938e-05
[1055,] 0.0047775313 0.0001593636 1.896762e-03
[1056,] 0.0039558785 0.0001536021 1.494329e-03
[1057,] 0.0002164997 0.0001814929 6.049762e-05
[1058,] 0.0042872450 0.0001910856 1.352077e-03
[1059,] 0.0002164997 0.0005969127 1.989881e-04
[1060,] 0.0002164997 0.0002246478 7.488309e-05
[1061,] 0.0002164997 0.0002320399 7.734602e-05
[1062,] 0.0002164997 0.0003282803 1.094290e-04
[1063,] 0.0002164997 0.0002297688 7.659319e-05
[1064,] 0.0002164997 0.0002226480 7.421631e-05
[1065,] 0.0002164997 0.0002198696 7.328994e-05
[1066,] 0.0083424932 0.0001511307 2.813355e-03
[1067,] 0.0090004672 0.0001506518 2.990195e-03
[1068,] 0.0002164997 0.0002230612 7.435408e-05
[1069,] 0.0002164997 0.0002203817 7.346087e-05
[1070,] 0.0002164997 0.0002209812 7.366071e-05
[1071,] 0.0002164997 0.0001857853 6.192877e-05
[1072,] 0.0002164997 0.0001930612 6.435390e-05
[1073,] 0.0002164997 0.0001826836 6.089460e-05
[1074,] 0.0002164997 0.0005470519 1.823698e-04
[1075,] 0.0002164997 0.0006851351 2.283844e-04
[1076,] 0.0002164997 0.0006656046 2.218742e-04
[1077,] 0.0002164997 0.0003586343 1.195571e-04
[1078,] 0.0002164997 0.0002021490 6.738307e-05
[1079,] 0.0002164997 0.0004181082 1.393718e-04
[1080,] 0.0002164997 0.0001433168 4.777222e-05
[1081,] 0.0002164997 0.0002020100 6.733675e-05
[1082,] 0.0002164997 0.0001973514 6.578385e-05
[1083,] 0.0002164997 0.0003741328 1.247244e-04
[1084,] 0.0008726648 0.0001451655 2.903107e-04
[1085,] 0.0002164997 0.0002018555 6.728523e-05
[1086,] 0.0002164997 0.0002145051 7.150200e-05
[1087,] 0.0002164997 0.0002903165 9.677998e-05
[1088,] 0.0015374991 0.0001491374 4.841541e-04
[1089,] 0.0002164997 0.0001700097 5.666999e-05
[1090,] 0.0002164997 0.0003341646 1.113932e-04
[1091,] 0.0003610824 0.0001780732 9.693718e-05
[1092,] 0.0002164997 0.0003574061 1.191404e-04
[1093,] 0.0002164997 0.0002975133 9.917484e-05
[1094,] 0.0002164997 0.0002522873 8.410138e-05
[1095,] 0.0002164997 0.0015250635 5.084405e-04
[1096,] 0.0002164997 0.0002695306 8.984601e-05
[1097,] 0.0002164997 0.0001698440 5.661474e-05
[1098,] 0.0002164997 0.0001730064 5.766879e-05
[1099,] 0.0002164997 0.0001927616 6.425396e-05
[1100,] 0.0002164997 0.0002416340 8.054412e-05
[1101,] 0.0002164997 0.0002332616 7.775340e-05
[1102,] 0.0002164997 0.0004195972 1.398537e-04
[1103,] 0.0002164997 0.0001821654 6.072167e-05
[1104,] 0.0002164997 0.0002135263 7.117548e-05
[1105,] 0.0002164997 0.0002635271 8.784372e-05
[1106,] 0.0002164997 0.0002891072 9.638381e-05
[1107,] 0.0002164997 0.0001609659 5.365542e-05
[1108,] 0.0002164997 0.0008157669 2.718802e-04
[1109,] 0.0002164997 0.0004055652 1.351723e-04
[1110,] 0.0002164997 0.0008684837 2.894467e-04
[1111,] 0.0002164997 0.0002064114 6.880399e-05
[1112,] 0.0002164997 0.0002056455 6.854870e-05
[1113,] 0.0002164997 0.0002605726 8.685818e-05
[1114,] 0.0002164997 0.0002060850 6.869516e-05
[1115,] 0.0002164997 0.0002068981 6.896619e-05
[1116,] 0.0002164997 0.0002067949 6.893177e-05
[1117,] 0.0002164997 0.0002917782 9.726935e-05
[1118,] 0.0002164997 0.0002015523 6.718445e-05
[1119,] 0.0002164997 0.0002068496 6.894995e-05
[1120,] 0.0002164997 0.0001760657 5.868853e-05
[1121,] 0.0002164997 0.0002223059 7.410248e-05
[1122,] 0.0002164997 0.0002591885 8.639685e-05
[1123,] 0.0002164997 0.0001593680 5.312254e-05
[1124,] 0.0002164997 0.0001825013 6.083374e-05
[1125,] 0.0002164997 0.0001606703 5.355688e-05
[1126,] 0.0002164997 0.0001895320 6.317689e-05
[1127,] 0.0002164998 0.0001839691 6.132352e-05
[1128,] 0.0002164997 0.0002026727 6.755813e-05
[1129,] 0.0002164997 0.0001432727 4.775757e-05
[1130,] 0.0002164998 0.0001892111 6.307128e-05
[1131,] 0.0002164998 0.0001984080 6.613695e-05
[1132,] 0.0002445610 0.0001883570 6.617018e-05
[1133,] 0.0002164997 0.0002092854 6.976177e-05
[1134,] 0.0018161748 0.0001865931 4.988975e-04
[1135,] 0.0002164997 0.0002375594 7.918454e-05
[1136,] 0.0002164997 0.0001491443 4.971480e-05
[1137,] 0.0002164997 0.0001911756 6.372595e-05
[1138,] 0.0002164997 0.0002333124 7.776918e-05
[1139,] 0.0002164997 0.0001597097 5.323660e-05
[1140,] 0.0002164997 0.0001958999 6.530075e-05
[1141,] 0.0002164997 0.0002039296 6.797714e-05
[1142,] 0.0002164998 0.0001684575 5.615173e-05
[1143,] 0.0002164997 0.0002105714 7.019160e-05
[1144,] 0.0002164997 0.0001775498 5.918331e-05
[1145,] 0.0002164997 0.0002084113 6.947145e-05
[1146,] 0.0002164998 0.0001389923 4.633076e-05
[1147,] 0.0002164998 0.0002196954 7.323318e-05
[1148,] 0.0002164997 0.0001874389 6.247962e-05
[1149,] 0.0002164998 0.0001712134 5.707193e-05
[1150,] 0.0002164998 0.0001975678 6.585694e-05
[1151,] 0.0002164998 0.0001492815 4.976074e-05
[1152,] 0.0002164997 0.0002097583 6.991937e-05
[1153,] 0.0002164998 0.0001500582 5.001969e-05
[1154,] 0.0002164998 0.0001953025 6.510181e-05
[1155,] 0.0002164998 0.0001508966 5.029919e-05
[1156,] 0.0002164998 0.0001482586 4.941974e-05
[1157,] 0.0002164997 0.0002089622 6.965402e-05
[1158,] 0.0002164998 0.0001982337 6.607892e-05
[1159,] 0.0002164998 0.0001881086 6.270364e-05
[1160,] 0.0002164997 0.0001941955 6.473267e-05
[1161,] 0.0002164997 0.0001496387 4.987949e-05
[1162,] 0.0002164997 0.0002050554 6.835179e-05
[1163,] 0.0002164997 0.0002110139 7.033795e-05
[1164,] 0.0002164997 0.0002041090 6.803726e-05
[1165,] 0.0002164997 0.0001913336 6.377813e-05
[1166,] 0.0002164997 0.0002157613 7.192089e-05
[1167,] 0.0002164997 0.0002056144 6.853907e-05
[1168,] 0.0002164997 0.0002050534 6.835205e-05
[1169,] 0.0002164997 0.0002049970 6.833324e-05
[1170,] 0.0002164997 0.0001435164 4.783869e-05
[1171,] 0.0002164997 0.0002029123 6.763741e-05
[1172,] 0.0002164997 0.0001992815 6.642715e-05
[1173,] 0.0002164998 0.0001899089 6.330374e-05
[1174,] 0.0002164997 0.0002030222 6.767404e-05
[1175,] 0.0002164997 0.0001995268 6.650892e-05
[1176,] 0.0002164997 0.0001734736 5.782453e-05
[1177,] 0.0002164998 0.0001883000 6.276742e-05
[1178,] 0.0002164998 0.0001871427 6.238162e-05
[1179,] 0.0002164997 0.0001500040 5.000123e-05
[1180,] 0.0002164997 0.0002109496 7.031758e-05
[1181,] 0.0002164997 0.0001991723 6.639074e-05
[1182,] 0.0002164997 0.0001743039 5.810128e-05
[1183,] 0.0002164998 0.0001437532 4.791755e-05
[1184,] 0.0002164998 0.0001481734 4.939080e-05
[1185,] 0.0002164998 0.0001909318 6.364476e-05
[1186,] 0.0002164997 0.0002118679 7.062371e-05
[1187,] 0.0002164998 0.0001438950 4.796481e-05
[1188,] 0.0002164998 0.0001897862 6.326285e-05
[1189,] 0.0002164997 0.0001502458 5.008181e-05
[1190,] 0.0002164997 0.0001501445 5.004804e-05
[1191,] 0.0002164998 0.0001950955 6.503233e-05
[1192,] 0.0002164997 0.0002154580 7.182043e-05
[1193,] 0.0002164997 0.0001691491 5.638305e-05
[1194,] 0.0002164997 0.0001915927 6.386451e-05
[1195,] 0.0002164997 0.0001739186 5.797285e-05
[1196,] 0.0002164998 0.0001427210 4.757353e-05
[1197,] 0.0002164997 0.0001495752 4.985840e-05
[1198,] 0.0002164997 0.0001489310 4.964330e-05
[1199,] 0.0002164997 0.0002187154 7.290511e-05
[1200,] 0.0002164998 0.0001427272 4.757560e-05
[1201,] 0.0002164997 0.0001495325 4.984417e-05
[1202,] 0.0002164998 0.0001976146 6.587245e-05
[1203,] 0.0002164997 0.0001491711 4.972368e-05
[1204,] 0.0002164997 0.0001506221 5.020724e-05
[1205,] 0.0002164998 0.0001455114 4.850394e-05
[1206,] 0.0002164997 0.0002028871 6.762904e-05
[1207,] 0.0002164997 0.0001498842 4.996136e-05
[1208,] 0.0002164997 0.0001735890 5.786298e-05
[1209,] 0.0002164997 0.0002018354 6.727846e-05
[1210,] 0.0002164997 0.0001491395 4.971315e-05
[1211,] 0.0002164998 0.0001961772 6.539336e-05
[1212,] 0.0002164998 0.0001425609 4.752017e-05
[1213,] 0.0002164998 0.0001424148 4.747149e-05
[1214,] 0.0002164998 0.0001907555 6.358597e-05
[1215,] 0.0002164997 0.0001740653 5.802175e-05
[1216,] 0.0002164997 0.0001743564 5.811879e-05
[1217,] 0.0002164997 0.0002016385 6.721283e-05
[1218,] 0.0002164997 0.0001737755 5.792513e-05
[1219,] 0.0002164997 0.0002119724 7.065854e-05
[1220,] 0.0002164997 0.0001992269 6.640897e-05
[1221,] 0.0002164998 0.0001430040 4.766784e-05
[1222,] 0.0002164997 0.0002002366 6.674551e-05
[1223,] 0.0002164997 0.0001491234 4.970776e-05
[1224,] 0.0002164998 0.0001898145 6.327230e-05
[1225,] 0.0002164997 0.0001492493 4.974971e-05
[1226,] 0.0002164997 0.0001737881 5.792936e-05
[1227,] 0.0002164998 0.0001913348 6.377906e-05
[1228,] 0.0002164997 0.0002011468 6.704891e-05
[1229,] 0.0002164997 0.0001494742 4.982466e-05
[1230,] 0.0002164997 0.0001492807 4.976019e-05
[1231,] 0.0002164997 0.0002029850 6.766165e-05
[1232,] 0.0002164997 0.0002023052 6.743504e-05
[1233,] 0.0002164997 0.0001491740 4.972463e-05
[1234,] 0.0002164998 0.0001433021 4.776720e-05
[1235,] 0.0002164997 0.0001913259 6.377556e-05
[1236,] 0.0002164998 0.0001902819 6.342807e-05
[1237,] 0.0002164997 0.0001735395 5.784649e-05
[1238,] 0.0002164997 0.0002022394 6.741311e-05
[1239,] 0.0002164998 0.0001432670 4.775550e-05
[1240,] 0.0002164998 0.0001433823 4.779394e-05
[1241,] 0.0002164998 0.0001905305 6.351096e-05
[1242,] 0.0002164997 0.0001689977 5.633259e-05
[1243,] 0.0002164997 0.0002025051 6.750170e-05
[1244,] 0.0002164998 0.0001432894 4.776298e-05
[1245,] 0.0002164997 0.0002504787 8.350709e-05
[1246,] 0.0002164997 0.0002025389 6.751299e-05
[1247,] 0.0002164998 0.0001900265 6.334294e-05
[1248,] 0.0002164998 0.0001447495 4.824992e-05
[1249,] 0.0002164998 0.0001447656 4.825529e-05
[1250,] 0.0002164998 0.0001928667 6.428973e-05
[1251,] 0.0002164998 0.0001440360 4.801180e-05
[1252,] 0.0002164997 0.0002138891 7.129746e-05
[1253,] 0.0002164998 0.0001437873 4.792893e-05
[1254,] 0.0002164998 0.0001443754 4.812492e-05
[1255,] 0.0002164997 0.0001945798 6.486068e-05
[1256,] 0.0002164997 0.0001737969 5.793229e-05
[1257,] 0.0002164997 0.0001586449 5.288192e-05
[1258,] 0.0002164997 0.0001494843 4.982802e-05
[1259,] 0.0002164997 0.0001493633 4.978769e-05
[1260,] 0.0002164998 0.0001434829 4.782745e-05
[1261,] 0.0002164997 0.0001731190 5.770630e-05
[1262,] 0.0002164998 0.0001432723 4.775726e-05
[1263,] 0.0002164997 0.0001492314 4.974374e-05
[1264,] 0.0002164997 0.0001993966 6.646553e-05
[1265,] 0.0002164997 0.0001733317 5.777721e-05
[1266,] 0.0002164997 0.0001974947 6.583155e-05
[1267,] 0.0002164997 0.0001574213 5.247411e-05
[1268,] 0.0002164997 0.0001495614 4.985373e-05
[1269,] 0.0002164997 0.0001493773 4.979237e-05
[1270,] 0.0002164997 0.0002094103 6.980441e-05
[1271,] 0.0002164997 0.0001492736 4.975782e-05
[1272,] 0.0002164998 0.0001912358 6.374606e-05
[1273,] 0.0002164997 0.0001733145 5.777150e-05
[1274,] 0.0002164998 0.0001909219 6.364144e-05
[1275,] 0.0002164997 0.0001742359 5.807862e-05
[1276,] 0.0002164997 0.0002090233 6.967544e-05
[1277,] 0.0002164997 0.0001493405 4.978010e-05
[1278,] 0.0002164997 0.0001693441 5.644803e-05
[1279,] 0.0002164998 0.0001916182 6.387358e-05
[1280,] 0.0002164997 0.0001990287 6.634287e-05
[1281,] 0.0002164997 0.0001491476 4.971585e-05
[1282,] 0.0002164997 0.0001992880 6.642934e-05
[1283,] 0.0002164998 0.0001907962 6.359954e-05
[1284,] 0.0002164997 0.0001491338 4.971125e-05
[1285,] 0.0002164997 0.0002137359 7.124612e-05
[1286,] 0.0002164997 0.0001491297 4.970986e-05
[1287,] 0.0002164998 0.0001959515 6.531807e-05
[1288,] 0.0002164998 0.0001970475 6.568342e-05
[1289,] 0.0002164997 0.0001490951 4.969835e-05
[1290,] 0.0002164998 0.0001424884 4.749600e-05
[1291,] 0.0002164998 0.0001853850 6.179553e-05
[1292,] 0.0002164997 0.0001733634 5.778778e-05
[1293,] 0.0002164998 0.0001952755 6.509271e-05
[1294,] 0.0002164997 0.0002031449 6.771496e-05
[1295,] 0.0002164997 0.0001493901 4.979663e-05
[1296,] 0.0002164997 0.0001385274 4.617580e-05
[1297,] 0.0002164998 0.0001944051 6.480255e-05
[1298,] 0.0002164997 0.0001493860 4.979526e-05
[1299,] 0.0002164998 0.0001455591 4.851944e-05
[1300,] 0.0002164998 0.0001437465 4.791533e-05
[1301,] 0.0002164997 0.0002005962 6.686538e-05
[1302,] 0.0002164997 0.0001495542 4.985132e-05
[1303,] 0.0002164997 0.0001494120 4.980393e-05
[1304,] 0.0002164997 0.0001745924 5.819743e-05
[1305,] 0.0002164997 0.0002094590 6.982067e-05
[1306,] 0.0002164997 0.0001494445 4.981477e-05
[1307,] 0.0002164997 0.0001995432 6.651519e-05
[1308,] 0.0002164997 0.0002049852 6.832836e-05
[1309,] 0.0002164997 0.0001736084 5.786943e-05
[1310,] 0.0002164998 0.0001448672 4.828885e-05
[1311,] 0.0002164998 0.0001454496 4.848295e-05
[1312,] 0.0002164997 0.0002060187 6.867286e-05
[1313,] 0.0002164998 0.0001456734 4.855757e-05
[1314,] 0.0002164997 0.0002012348 6.707825e-05
[1315,] 0.0002164998 0.0001898877 6.329669e-05
[1316,] 0.0002164997 0.0001522177 5.073907e-05
[1317,] 0.0002164997 0.0001747773 5.825906e-05
[1318,] 0.0002164997 0.0002050529 6.835094e-05
[1319,] 0.0002164997 0.0001969226 6.564177e-05
[1320,] 0.0002164997 0.0001495020 4.983394e-05
[1321,] 0.0002164997 0.0001994767 6.649307e-05
[1322,] 0.0002164997 0.0001495959 4.986521e-05
[1323,] 0.0002164998 0.0001437763 4.792525e-05
[1324,] 0.0002164997 0.0001733948 5.779825e-05
[1325,] 0.0002164997 0.0002005110 6.683696e-05
[1326,] 0.0002164997 0.0002671550 8.905032e-05
[1327,] 0.0002164997 0.0001495259 4.984188e-05
[1328,] 0.0002164997 0.0002060862 6.869537e-05
[1329,] 0.0002164997 0.0001494051 4.980163e-05
[1330,] 0.0002164998 0.0001970911 6.569795e-05
[1331,] 0.0002164997 0.0001989057 6.630282e-05
[1332,] 0.0002164997 0.0001498308 4.994350e-05
[1333,] 0.0002164997 0.0001947655 6.492270e-05
[1334,] 0.0002164997 0.0001786316 5.954384e-05
[1335,] 0.0002164997 0.0001495791 4.985962e-05
[1336,] 0.0002164997 0.0001788151 5.960499e-05
[1337,] 0.0002164997 0.0002241780 7.472699e-05
[1338,] 0.0002164997 0.0001794119 5.980395e-05
[1339,] 0.0002164997 0.0001912334 6.374473e-05
[1340,] 0.0002164997 0.0001790205 5.967346e-05
[1341,] 0.0002164997 0.0001997944 6.659908e-05
[1342,] 0.0002164997 0.0001783085 5.943614e-05
[1343,] 0.0002164998 0.0001432343 4.774500e-05
[1344,] 0.0002164997 0.0001726376 5.754587e-05
[1345,] 0.0002164997 0.0002002631 6.675435e-05
[1346,] 0.0002164997 0.0001409855 4.699529e-05
[1347,] 0.0002164997 0.0001921218 6.404091e-05
[1348,] 0.0002164997 0.0001551227 5.170800e-05
[1349,] 0.0002164998 0.0001847886 6.159670e-05
[1350,] 0.0002164997 0.0001493445 4.978177e-05
[1351,] 0.0002164997 0.0002044696 6.815650e-05
[1352,] 0.0002164997 0.0001995581 6.651934e-05
[1353,] 0.0002164997 0.0002005068 6.683558e-05
[1354,] 0.0002164998 0.0001966427 6.554846e-05
[1355,] 0.0002164997 0.0001792759 5.975894e-05
[1356,] 0.0002164997 0.0002004158 6.680524e-05
[1357,] 0.0002164997 0.0001419291 4.730987e-05
[1358,] 0.0002164997 0.0002006993 6.689974e-05
[1359,] 0.0002164997 0.0001992427 6.641422e-05
[1360,] 0.0002164997 0.0001396591 4.655311e-05
[1361,] 0.0002164997 0.0001588066 5.293603e-05
[1362,] 0.0002164997 0.0001858558 6.195190e-05
[1363,] 0.0002164998 0.0001958203 6.527433e-05
[1364,] 0.0002164997 0.0001901573 6.338576e-05
[1365,] 0.0002164997 0.0001958188 6.527380e-05
[1366,] 0.0002164997 0.0001698334 5.661061e-05
[1367,] 0.0002164997 0.0002124245 7.080815e-05
[1368,] 0.0002164997 0.0001863871 6.212903e-05
[1369,] 0.0002164997 0.0001815443 6.051464e-05
[1370,] 0.0002164997 0.0001860457 6.201522e-05
[1371,] 0.0002164997 0.0001773568 5.911832e-05
[1372,] 0.0002164997 0.0001801370 6.004564e-05
[1373,] 0.0002164997 0.0002072871 6.909451e-05
[1374,] 0.0002164997 0.0001810815 6.036050e-05
[1375,] 0.0002164997 0.0001392942 4.643137e-05
[1376,] 0.0002164997 0.0001935988 6.453376e-05
[1377,] 0.0002164997 0.0001450260 4.834177e-05
[1378,] 0.0002164997 0.0001818875 6.062915e-05
[1379,] 0.0002164997 0.0001848156 6.160518e-05
[1380,] 0.0002164997 0.0001832757 6.109189e-05
[1381,] 0.0002164997 0.0001943643 6.478894e-05
[1382,] 0.0002164997 0.0001929511 6.431610e-05
[1383,] 0.0002164998 0.0001978143 6.593904e-05
[1384,] 0.0002164997 0.0001586997 5.289989e-05
[1385,] 0.0002164997 0.0001686807 5.622690e-05
[1386,] 0.0002164997 0.0001909982 6.366603e-05
[1387,] 0.0002164997 0.0001934053 6.446885e-05
[1388,] 0.0002164997 0.0001775694 5.918920e-05
[1389,] 0.0002164997 0.0001941851 6.472923e-05
[1390,] 0.0002164998 0.0001815047 6.050199e-05
[1391,] 0.0002164997 0.0001441593 4.805288e-05
[1392,] 0.0002164997 0.0001932552 6.441880e-05
[1393,] 0.0002164997 0.0001821115 6.070383e-05
[1394,] 0.0002164997 0.0002003933 6.679869e-05
[1395,] 0.0002164997 0.0002130332 7.101179e-05
[1396,] 0.0002164997 0.0001917561 6.391949e-05
[1397,] 0.0002164997 0.0001850175 6.167166e-05
[1398,] 0.0002164997 0.0002121272 7.070903e-05
[1399,] 0.0002164997 0.0001611128 5.370464e-05
[1400,] 0.0002164997 0.0001512355 5.041183e-05
[1401,] 0.0002164997 0.0001521921 5.073070e-05
[1402,] 0.0002164997 0.0001920804 6.402676e-05
[1403,] 0.0002164997 0.0001904782 6.349271e-05
[1404,] 0.0002164997 0.0002037131 6.790434e-05
[1405,] 0.0002164997 0.0001626939 5.423129e-05
[1406,] 0.0002164997 0.0001889172 6.297237e-05
[1407,] 0.0002164997 0.0001863631 6.212102e-05
[1408,] 0.0002164997 0.0001924088 6.413708e-05
[1409,] 0.0002164997 0.0001856478 6.188259e-05
[1410,] 0.0002164997 0.0001906621 6.355478e-05
[1411,] 0.0002164997 0.0001854821 6.182735e-05
[1412,] 0.0002164997 0.0001427772 4.759241e-05
[1413,] 0.0002164997 0.0001480963 4.936545e-05
[1414,] 0.0002164997 0.0001868673 6.228907e-05
[1415,] 0.0002164997 0.0001857955 6.193181e-05
[1416,] 0.0002164997 0.0001642613 5.475330e-05
[1417,] 0.0002164997 0.0001480810 4.936034e-05
[1418,] 0.0002164997 0.0001481132 4.937106e-05
[1419,] 0.0002164997 0.0001909285 6.364361e-05
[1420,] 0.0002164997 0.0001918915 6.396461e-05
[1421,] 0.0002164997 0.0001481750 4.939168e-05
[1422,] 0.0002164997 0.0001438806 4.796042e-05
[1423,] 0.0002164997 0.0001914127 6.380502e-05
[1424,] 0.0002164997 0.0001476814 4.922714e-05
[1425,] 0.0002164997 0.0001469705 4.899017e-05
[1426,] 0.0002164997 0.0001470642 4.902141e-05
[1427,] 0.0002164997 0.0001416613 4.722042e-05
[1428,] 0.0002164997 0.0001400922 4.669740e-05
[1429,] 0.0002164997 0.0001921985 6.406653e-05
[1430,] 0.0002164997 0.0001824879 6.082930e-05
[1431,] 0.0002164997 0.0001597096 5.323651e-05
[1432,] 0.0002164997 0.0001444226 4.814091e-05
[1433,] 0.0002164997 0.0001947366 6.491258e-05
[1434,] 0.0002164997 0.0001536078 5.120260e-05
[1435,] 0.0002164998 0.0001905239 6.350878e-05
[1436,] 0.0002164997 0.0001799412 5.998036e-05
[1437,] 0.0002164997 0.0001764343 5.881138e-05
[1438,] 0.0002164998 0.0001582617 5.275423e-05
[1439,] 0.0002164997 0.0001426258 4.754194e-05
[1440,] 0.0002164998 0.0001902631 6.342187e-05
[1441,] 0.0002164998 0.0001926016 6.420139e-05
[1442,] 0.0002164997 0.0001598188 5.327294e-05
[1443,] 0.0002164997 0.0001530191 5.100636e-05
[1444,] 0.0002164998 0.0001910418 6.368143e-05
[1445,] 0.0002164997 0.0001514390 5.047968e-05
[1446,] 0.0002164997 0.0002041958 6.806532e-05
[1447,] 0.0002164997 0.0002047420 6.824737e-05
[1448,] 0.0002164997 0.0002001699 6.672243e-05
[1449,] 0.0002164998 0.0001920183 6.400695e-05
[1450,] 0.0002164997 0.0001515976 5.053252e-05
[1451,] 0.0002164997 0.0001932895 6.443016e-05
[1452,] 0.0002164997 0.0001799790 5.999296e-05
[1453,] 0.0002164997 0.0001778246 5.927484e-05
[1454,] 0.0002164998 0.0003771238 1.257405e-04
[1455,] 0.0002164997 0.0001978230 6.594100e-05
[1456,] 0.0002164997 0.0001604028 5.346757e-05
[1457,] 0.0002164997 0.0001986990 6.623302e-05
[1458,] 0.0002164997 0.0002040009 6.800027e-05
[1459,] 0.0002164997 0.0003579167 1.193284e-04
[1460,] 0.0002164997 0.0001694649 5.648827e-05
[1461,] 0.0002164997 0.0001864953 6.216584e-05
[1462,] 0.0002164997 0.0001734602 5.782064e-05
[1463,] 0.0002164997 0.0001852473 6.174980e-05
[1464,] 0.0002164997 0.0003613745 1.204814e-04
[1465,] 0.0002164997 0.0001693220 5.644120e-05
[1466,] 0.0002164997 0.0001847520 6.158471e-05
[1467,] 0.0002164997 0.0002145066 7.150245e-05
[1468,] 0.0002164997 0.0001559116 5.197089e-05
[1469,] 0.0002164997 0.0001860775 6.202656e-05
[1470,] 0.0002164997 0.0001902938 6.343202e-05
[1471,] 0.0002164997 0.0001762445 5.874876e-05
[1472,] 0.0002164997 0.0001910674 6.368992e-05
[1473,] 0.0002164997 0.0001981572 6.605316e-05
[1474,] 0.0002164997 0.0001812890 6.042962e-05
[1475,] 0.0002164997 0.0001879145 6.263892e-05
[1476,] 0.0002164997 0.0001709819 5.699451e-05
[1477,] 0.0002164997 0.0001843774 6.145984e-05
[1478,] 0.0002164997 0.0001705591 5.685358e-05
[1479,] 0.0002164997 0.0001825854 6.086173e-05
[1480,] 0.0002164997 0.0001734127 5.780480e-05
[1481,] 0.0002164997 0.0003527205 1.175960e-04
[1482,] 0.0002164997 0.0001881324 6.271156e-05
[1483,] 0.0002164997 0.0001904423 6.348098e-05
[1484,] 0.0002164997 0.0001712378 5.707985e-05
[1485,] 0.0002164997 0.0002746416 9.156291e-05
[1486,] 0.0002164997 0.0001742330 5.807807e-05
[1487,] 0.0002164997 0.0001901682 6.339018e-05
[1488,] 0.0002164997 0.0001870625 6.235491e-05
[1489,] 0.0002164997 0.0001896770 6.322645e-05
[1490,] 0.0002164997 0.0004077769 1.359530e-04
[1491,] 0.0002164997 0.0003714389 1.238373e-04
[1492,] 0.0002164997 0.0001861400 6.204739e-05
[1493,] 0.0002164997 0.0002004406 6.681359e-05
[1494,] 0.0002164997 0.0001603715 5.345715e-05
[1495,] 0.0002164997 0.0003769768 1.256838e-04
[1496,] 0.0002164997 0.0001747489 5.825022e-05
[1497,] 0.0002164997 0.0001667071 5.556901e-05
[1498,] 0.0002164997 0.0001888830 6.296177e-05
[1499,] 0.0002164997 0.0001856535 6.188522e-05
[1500,] 0.0002164997 0.0002007166 6.690560e-05
[1501,] 0.0002164997 0.0001866258 6.220934e-05
[1502,] 0.0002164997 0.0003505823 1.168835e-04
[1503,] 0.0002164997 0.0001859764 6.199273e-05
[1504,] 0.0002164997 0.0001809982 6.033267e-05
[1505,] 0.0002164997 0.0001801361 6.004530e-05
[1506,] 0.0002164997 0.0001903339 6.344540e-05
[1507,] 0.0002164997 0.0001806245 6.020809e-05
[1508,] 0.0002164997 0.0001596378 5.321258e-05
[1509,] 0.0002164997 0.0001656154 5.520568e-05
[1510,] 0.0002164997 0.0001856565 6.188610e-05
[1511,] 0.0002164997 0.0001626849 5.422880e-05
[1512,] 0.0002164997 0.0003592703 1.197801e-04
[1513,] 0.0002164997 0.0001909130 6.363844e-05
[1514,] 0.0002164997 0.0001916810 6.389446e-05
[1515,] 0.0002164997 0.0001892360 6.307942e-05
[1516,] 0.0002164997 0.0001881340 6.271208e-05
[1517,] 0.0002164997 0.0001897996 6.326732e-05
[1518,] 0.0002164997 0.0003771386 1.257381e-04
[1519,] 0.0002164997 0.0001863424 6.211474e-05
[1520,] 0.0002164997 0.0001915635 6.385476e-05
[1521,] 0.0002164997 0.0001849957 6.166594e-05
[1522,] 0.0002164997 0.0003755638 1.252127e-04
[1523,] 0.0002164997 0.0001935827 6.452838e-05
[1524,] 0.0002164997 0.0001472589 4.908629e-05
[1525,] 0.0002164997 0.0001871733 6.239183e-05
[1526,] 0.0002164997 0.0001906119 6.353751e-05
[1527,] 0.0002164997 0.0001871363 6.237951e-05
[1528,] 0.0002164997 0.0001717251 5.724229e-05
[1529,] 0.0002164997 0.0002033517 6.778445e-05
[1530,] 0.0002164997 0.0001904135 6.347195e-05
[1531,] 0.0002164997 0.0001875673 6.252318e-05
[1532,] 0.0002164997 0.0001869002 6.230081e-05
[1533,] 0.0002164997 0.0003741586 1.247443e-04
[1534,] 0.0002164997 0.0001979920 6.599816e-05
[1535,] 0.0002164997 0.0001910299 6.367742e-05
[1536,] 0.0002164997 0.0001869234 6.230854e-05
[1537,] 0.0002164997 0.0001859526 6.198479e-05
[1538,] 0.0002164997 0.0001858974 6.196656e-05
[1539,] 0.0002164997 0.0001914945 6.383175e-05
[1540,] 0.0002164997 0.0001852723 6.175817e-05
[1541,] 0.0002164997 0.0001990159 6.633940e-05
[1542,] 0.0002164997 0.0001784226 5.947485e-05
[1543,] 0.0002164997 0.0001890168 6.300636e-05
[1544,] 0.0002164997 0.0001810659 6.035523e-05
[1545,] 0.0002164997 0.0001695144 5.650535e-05
[1546,] 0.0002164997 0.0001990084 6.633688e-05
[1547,] 0.0002164997 0.0001784163 5.947204e-05
[1548,] 0.0002164997 0.0001852400 6.174739e-05
[1549,] 0.0002164997 0.0001876902 6.256413e-05
[1550,] 0.0002164997 0.0001840351 6.134574e-05
[1551,] 0.0002164997 0.0001824621 6.082140e-05
[1552,] 0.0002164997 0.0001861062 6.203585e-05
[1553,] 0.0002164997 0.0001861062 6.203585e-05
[1554,] 0.0002164997 0.0001803391 6.011369e-05
[1555,] 0.0002164997 0.0001834091 6.113707e-05
[1556,] 0.0002164997 0.0001986468 6.621564e-05
[1557,] 0.0002164997 0.0001834745 6.115891e-05
[1558,] 0.0002164997 0.0001825703 6.085745e-05
[1559,] 0.0002164997 0.0001825400 6.084734e-05
[1560,] 0.0002164997 0.0001822619 6.075466e-05
[1561,] 0.0002164997 0.0001849207 6.164095e-05
[1562,] 0.0002164997 0.0001851593 6.172048e-05
[1563,] 0.0002164997 0.0003589446 1.196711e-04
[1564,] 0.0002164997 0.0001860111 6.200445e-05
[1565,] 0.0002164997 0.0001823814 6.079450e-05
[1566,] 0.0002164997 0.0001840380 6.134672e-05
[1567,] 0.0002164997 0.0001668322 5.561126e-05
[1568,] 0.0002164997 0.0001911386 6.371365e-05
[1569,] 0.0002164997 0.0001822210 6.074082e-05
[1570,] 0.0002164997 0.0001684366 5.614607e-05
[1571,] 0.0002164997 0.0001918389 6.394654e-05
[1572,] 0.0002164997 0.0001604333 5.347777e-05
[1573,] 0.0002164997 0.0001696776 5.655975e-05
[1574,] 0.0002164997 0.0001826382 6.088009e-05
[1575,] 0.0002164997 0.0002052151 6.840509e-05
[1576,] 0.0002164997 0.0002795909 9.321207e-05
[1577,] 0.0002164997 0.0003537338 1.179339e-04
[1578,] 0.0002164997 0.0002840474 9.469832e-05
[1579,] 0.0002164997 0.0001782158 5.940523e-05
[1580,] 0.0002164997 0.0002098087 6.993699e-05
[1581,] 0.0002164997 0.0001403567 4.678556e-05
[1582,] 0.0002164997 0.0001828931 6.096430e-05
[1583,] 0.0002164997 0.0001787353 5.957844e-05
[1584,] 0.0002164997 0.0002089576 6.965324e-05
[1585,] 0.0002164997 0.0002115579 7.052004e-05
[1586,] 0.0002164997 0.0002075322 6.917811e-05
[1587,] 0.0002164997 0.0001980221 6.600792e-05
[1588,] 0.0002164997 0.0002222768 7.409306e-05
[1589,] 0.0002164997 0.0001439997 4.799994e-05
[1590,] 0.0002164997 0.0001448793 4.829317e-05
[1591,] 0.0002164997 0.0001796664 5.988876e-05
[1592,] 0.0002164997 0.0001797075 5.990271e-05
[1593,] 0.0002164997 0.0002284726 7.615835e-05
[1594,] 0.0002164997 0.0002407202 8.024102e-05
[1595,] 0.0002164997 0.0002392879 7.976349e-05
[1596,] 0.0002164997 0.0002178163 7.260605e-05
[1597,] 0.0002164997 0.0001848918 6.163135e-05
[1598,] 0.0002164997 0.0002071615 6.905472e-05
[1599,] 0.0002164997 0.0003113214 1.037907e-04
[1600,] 0.0002164997 0.0003153546 1.051356e-04
[1601,] 0.0002164997 0.0004515718 1.505550e-04
[1602,] 0.0002164997 0.0004533500 1.511473e-04
[1603,] 0.0002164997 0.0003009966 1.003486e-04
[1604,] 0.0002164997 0.0004462216 1.487708e-04
[1605,] 0.0002164997 0.0002533984 8.446757e-05
[1606,] 0.0002164997 0.0002452686 8.175747e-05
[1607,] 0.0002164997 0.0002432276 8.107721e-05
[1608,] 0.0002164997 0.0002704894 9.016468e-05
[1609,] 0.0002164997 0.0002568417 8.561535e-05
[1610,] 0.0002164997 0.0003254165 1.084901e-04
[1611,] 0.0002164997 0.0001799003 5.996742e-05
[1612,] 0.0002164997 0.0002528995 8.430123e-05
[1613,] 0.0002164997 0.0003306442 1.102325e-04
[1614,] 0.0002164997 0.0003634269 1.211618e-04
[1615,] 0.0002164997 0.0003115553 1.038682e-04
[1616,] 0.0002164997 0.0003937298 1.312677e-04
[1617,] 0.0002164997 0.0003068682 1.023061e-04
[1618,] 0.0002164997 0.0003123510 1.041342e-04
[1619,] 0.0002164997 0.0003110752 1.037088e-04
[1620,] 0.0002164997 0.0002409990 8.033430e-05
[1621,] 0.0002164997 0.0002899066 9.665006e-05
[1622,] 0.0002164997 0.0002453045 8.176946e-05
[1623,] 0.0002164997 0.0002374741 7.915929e-05
[1624,] 0.0002164997 0.0002374741 7.915929e-05
[1625,] 0.0002164997 0.0002418536 8.061914e-05
[1626,] 0.0002164997 0.0002563806 8.546167e-05
[1627,] 0.0002164997 0.0002370730 7.902546e-05
[1628,] 0.0002164997 0.0002230229 7.434082e-05
[1629,] 0.0002164997 0.0001885340 6.284465e-05
[1630,] 0.0002164997 0.0001615332 5.384440e-05
[1631,] 0.0002164997 0.0001587837 5.292789e-05
[1632,] 0.0002164997 0.0002240302 7.467543e-05
[1633,] 0.0002164997 0.0001503784 5.012612e-05
[1634,] 0.0002164997 0.0001509178 5.030594e-05
[1635,] 0.0002164997 0.0001956066 6.520217e-05
[1636,] 0.0002164997 0.0002229723 7.432394e-05
[1637,] 0.0002164997 0.0001717949 5.726492e-05
[1638,] 0.0002164997 0.0002241951 7.473172e-05
[1639,] 0.0002164997 0.0001639734 5.465775e-05
[1640,] 0.0002164997 0.0002067539 6.891812e-05
[1641,] 0.0002164997 0.0001407576 4.691922e-05
[1642,] 0.0002164997 0.0001994800 6.649344e-05
[1643,] 0.0002164997 0.0001432491 4.774971e-05
[1644,] 0.0002164997 0.0002069225 6.897426e-05
[1645,] 0.0002164997 0.0002004601 6.682007e-05
[1646,] 0.0002164997 0.0002243035 7.476788e-05
[1647,] 0.0002164997 0.0001912441 6.374785e-05
[1648,] 0.0002164997 0.0001863909 6.213033e-05
[1649,] 0.0002164997 0.0001734386 5.781290e-05
[1650,] 0.0002164997 0.0001719410 5.731392e-05
[1651,] 0.0002164997 0.0001733227 5.777416e-05
[1652,] 0.0002164997 0.0001628496 5.428309e-05
[1653,] 0.0002164997 0.0002011453 6.704824e-05
[1654,] 0.0002164997 0.0002024442 6.748149e-05
[1655,] 0.0002164997 0.0002000432 6.668116e-05
[1656,] 0.0002164997 0.0002248944 7.496493e-05
[1657,] 0.0002164997 0.0002030353 6.767853e-05
[1658,] 0.0002164997 0.0001663431 5.544758e-05
[1659,] 0.0002164997 0.0001905355 6.351169e-05
[1660,] 0.0002164997 0.0001701584 5.671931e-05
[1661,] 0.0002164997 0.0002110475 7.034893e-05
[1662,] 0.0002164997 0.0001849584 6.165260e-05
[1663,] 0.0002164997 0.0002069247 6.897473e-05
[1664,] 0.0002164997 0.0002163876 7.212924e-05
[1665,] 0.0002164997 0.0001589102 5.297007e-05
[1666,] 0.0002164997 0.0003606864 1.202247e-04
[1667,] 0.0002164997 0.0003113495 1.037862e-04
[1668,] 0.0002164997 0.0002829579 9.432122e-05
[1669,] 0.0002164997 0.0001648526 5.495083e-05
[1670,] 0.0002164997 0.0001981564 6.605229e-05
[1671,] 0.0002164997 0.0002703300 9.011234e-05
[1672,] 0.0002164997 0.0002158640 7.195476e-05
[1673,] 0.0002164997 0.0001939957 6.466526e-05
[1674,] 0.0002164997 0.0001430319 4.767726e-05
[1675,] 0.0002164997 0.0002055527 6.851763e-05
[1676,] 0.0002164997 0.0002471124 8.236953e-05
[1677,] 0.0002164997 0.0001522587 5.075280e-05
[1678,] 0.0002164997 0.0001963278 6.544244e-05
[1679,] 0.0002164997 0.0001492185 4.973952e-05
[1680,] 0.0002164997 0.0002371456 7.904845e-05
[1681,] 0.0002164997 0.0001898144 6.327132e-05
[1682,] 0.0002164997 0.0001847009 6.156684e-05
[1683,] 0.0002164997 0.0001556889 5.189626e-05
[1684,] 0.0002164997 0.0001581996 5.273314e-05
[1685,] 0.0002164997 0.0001637227 5.457418e-05
[1686,] 0.0002164997 0.0001640976 5.469915e-05
[1687,] 0.0002164997 0.0001639207 5.464016e-05
[1688,] 0.0002164997 0.0001641478 5.471589e-05
[1689,] 0.0002164997 0.0001643112 5.477033e-05
[1690,] 0.0002164997 0.0002013606 6.712010e-05
[1691,] 0.0002164997 0.0001622962 5.409870e-05
[1692,] 0.0002164997 0.0001618339 5.394460e-05
[1693,] 0.0002164997 0.0002062964 6.876538e-05
[1694,] 0.0002164997 0.0001634375 5.447911e-05
[1695,] 0.0002164997 0.0001624966 5.416549e-05
[1696,] 0.0002164997 0.0001632352 5.441168e-05
[1697,] 0.0002164997 0.0002119239 7.064128e-05
[1698,] 0.0002164997 0.0001634052 5.446837e-05
[1699,] 0.0002164997 0.0002056786 6.855939e-05
[1700,] 0.0002164997 0.0001501000 5.003331e-05
[1701,] 0.0002164997 0.0002530562 8.435149e-05
[1702,] 0.0002164997 0.0001817314 6.057720e-05
[1703,] 0.0002164997 0.0001601215 5.337383e-05
[1704,] 0.0002164997 0.0001473876 4.912919e-05
[1705,] 0.0002164997 0.0002155436 7.184786e-05
[1706,] 0.0002164997 0.0001640543 5.468474e-05
[1707,] 0.0002164997 0.0001512156 5.040509e-05
[1708,] 0.0002164997 0.0001513614 5.045368e-05
[1709,] 0.0002164997 0.0001697613 5.658702e-05
[1710,] 0.0002164997 0.0001510218 5.034049e-05
[1711,] 0.0002164997 0.0001712403 5.707999e-05
[1712,] 0.0002164997 0.0001503020 5.010055e-05
[1713,] 0.0002164997 0.0002164199 7.213996e-05
[1714,] 0.0002164997 0.0002049236 6.830773e-05
[1715,] 0.0002164997 0.0002144983 7.149885e-05
[1716,] 0.0002164997 0.0002068546 6.895154e-05
[1717,] 0.0002164997 0.0002752976 9.176517e-05
[1718,] 0.0002164997 0.0002251072 7.503525e-05
[1719,] 0.0002164997 0.0001449384 4.831271e-05
[1720,] 0.0002164997 0.0002182299 7.274284e-05
[1721,] 0.0002164997 0.0002115971 7.053236e-05
[1722,] 0.0002164997 0.0001823652 6.078844e-05
[1723,] 0.0002164997 0.0001465494 4.884977e-05
[1724,] 0.0002164997 0.0001928512 6.428376e-05
[1725,] 0.0002164997 0.0001515366 5.051222e-05
[1726,] 0.0002164997 0.0001822239 6.074131e-05
[1727,] 0.0002164997 0.0001714218 5.714061e-05
[1728,] 0.0002164997 0.0001681150 5.603833e-05
[1729,] 0.0002164997 0.0001700441 5.668132e-05
[1730,] 0.0002164997 0.0001770328 5.901094e-05
[1731,] 0.0002164997 0.0001716994 5.723301e-05
[1732,] 0.0002164997 0.0001730005 5.766685e-05
[1733,] 0.0002164997 0.0001772524 5.908418e-05
[1734,] 0.0002164997 0.0001769858 5.899531e-05
[1735,] 0.0002164997 0.0001710095 5.700317e-05
[1736,] 0.0002164997 0.0001745907 5.819677e-05
[1737,] 0.0002164997 0.0001647556 5.491846e-05
[1738,] 0.0002164997 0.0002092686 6.975623e-05
[1739,] 0.0002164997 0.0001508563 5.028538e-05
[1740,] 0.0002164997 0.0002241677 7.472268e-05
[1741,] 0.0002164997 0.0001856538 6.188461e-05
[1742,] 0.0002164997 0.0001757356 5.857853e-05
[1743,] 0.0002164997 0.0001763862 5.879542e-05
[1744,] 0.0002164997 0.0001753760 5.845867e-05
[1745,] 0.0002164997 0.0001784466 5.948220e-05
[1746,] 0.0002164997 0.0001661634 5.538785e-05
[1747,] 0.0002164997 0.0001774183 5.913946e-05
[1748,] 0.0002164997 0.0001506364 5.021208e-05
[1749,] 0.0002164997 0.0002104251 7.014168e-05
[1750,] 0.0002164997 0.0001754019 5.846725e-05
[1751,] 0.0002164997 0.0001602940 5.343133e-05
[1752,] 0.0002164997 0.0001865800 6.219315e-05
[1753,] 0.0002164997 0.0001643967 5.479888e-05
[1754,] 0.0002164997 0.0001474225 4.914082e-05
[1755,] 0.0002164997 0.0001774577 5.915249e-05
[1756,] 0.0002164997 0.0001440512 4.801707e-05
[1757,] 0.0002164997 0.0001452810 4.842699e-05
[1758,] 0.0002164997 0.0001505998 5.019989e-05
[1759,] 0.0002164997 0.0001475794 4.919311e-05
[1760,] 0.0002164997 0.0001452198 4.840659e-05
[1761,] 0.0002164997 0.0002106932 7.023105e-05
[1762,] 0.0002164997 0.0002665422 8.884117e-05
[1763,] 0.0002164997 0.0001948113 6.493703e-05
[1764,] 0.0002164997 0.0001921624 6.405409e-05
[1765,] 0.0002164997 0.0001653282 5.510936e-05
[1766,] 0.0002164997 0.0002541301 8.471013e-05
[1767,] 0.0002164997 0.0002086210 6.954040e-05
[1768,] 0.0002164997 0.0002847986 9.493199e-05
[1769,] 0.0002164997 0.0002145914 7.153036e-05
[1770,] 0.0002164997 0.0001802889 6.009639e-05
[1771,] 0.0002164997 0.0002440901 8.136357e-05
[1772,] 0.0002164997 0.0001822383 6.074620e-05
[1773,] 0.0002164997 0.0002364241 7.880825e-05
[1774,] 0.0002164997 0.0001836044 6.120148e-05
[1775,] 0.0002164997 0.0002358898 7.863014e-05
[1776,] 0.0002164997 0.0001803810 6.012704e-05
[1777,] 0.0002164997 0.0001809295 6.030985e-05
[1778,] 0.0002164997 0.0001932605 6.442018e-05
[1779,] 0.0002164997 0.0001708800 5.696010e-05
[1780,] 0.0002164997 0.0002029690 6.765626e-05
[1781,] 0.0002164997 0.0001901349 6.337827e-05
[1782,] 0.0002164997 0.0001987919 6.626392e-05
[1783,] 0.0002164997 0.0001703358 5.677874e-05
[1784,] 0.0002164997 0.0001568917 5.229736e-05
[1785,] 0.0002164997 0.0001956174 6.520610e-05
[1786,] 0.0002164997 0.0001449319 4.831069e-05
[1787,] 0.0002164997 0.0002482697 8.275820e-05
[1788,] 0.0002164997 0.0001566278 5.220938e-05
[1789,] 0.0002164997 0.0002055238 6.850814e-05
[1790,] 0.0002164997 0.0001432980 4.776607e-05
[1791,] 0.0002164997 0.0002132237 7.107485e-05
[1792,] 0.0002164997 0.0002029258 6.764188e-05
[1793,] 0.0002164997 0.0002050718 6.835719e-05
[1794,] 0.0002164997 0.0001398079 4.660265e-05
[1795,] 0.0002164997 0.0001449993 4.833325e-05
[1796,] 0.0002164997 0.0001517311 5.057700e-05
[1797,] 0.0002164997 0.0001633203 5.444002e-05
[1798,] 0.0002164997 0.0001709632 5.698771e-05
[1799,] 0.0002164997 0.0001537196 5.123974e-05
[1800,] 0.0002164997 0.0001528976 5.096578e-05
[1801,] 0.0002164997 0.0001533859 5.112851e-05
[1802,] 0.0002164997 0.0001483519 4.945053e-05
[1803,] 0.0002164997 0.0001656864 5.522875e-05
[1804,] 0.0002164997 0.0001954409 6.514698e-05
[1805,] 0.0002164997 0.0001972358 6.574514e-05
[1806,] 0.0002164997 0.0001525699 5.085656e-05
[1807,] 0.0002164997 0.0001615209 5.384040e-05
[1808,] 0.0002164997 0.0001599434 5.331458e-05
[1809,] 0.0002164997 0.0001601029 5.336774e-05
[1810,] 0.0002164997 0.0001642071 5.473582e-05
[1811,] 0.0002164997 0.0001538905 5.129688e-05
[1812,] 0.0002164997 0.0002019031 6.730116e-05
[1813,] 0.0002164997 0.0001524660 5.082178e-05
[1814,] 0.0002164997 0.0001710583 5.701896e-05
[1815,] 0.0002164997 0.0001462587 4.875267e-05
[1816,] 0.0002164997 0.0001527963 5.093201e-05
[1817,] 0.0002164997 0.0001514345 5.047788e-05
[1818,] 0.0002164997 0.0001672176 5.573926e-05
[1819,] 0.0002164997 0.0002003450 6.678179e-05
[1820,] 0.0002164997 0.0001533189 5.110632e-05
[1821,] 0.0002164997 0.0001879142 6.263818e-05
[1822,] 0.0002164997 0.0001705492 5.684927e-05
[1823,] 0.0002164997 0.0001527059 5.090186e-05
[1824,] 0.0002164997 0.0001748455 5.828133e-05
[1825,] 0.0002164997 0.0001640490 5.468305e-05
[1826,] 0.0002164997 0.0001631554 5.438522e-05
[1827,] 0.0002164997 0.0001683695 5.612325e-05
[1828,] 0.0002164997 0.0001817094 6.056928e-05
[1829,] 0.0002164997 0.0002375072 7.917146e-05
[1830,] 0.0002164997 0.0002011075 6.703565e-05
[1831,] 0.0002164997 0.0001448533 4.828465e-05
[1832,] 0.0002164997 0.0001528387 5.094606e-05
[1833,] 0.0002164997 0.0001466660 4.888889e-05
[1834,] 0.0002164997 0.0001655593 5.518689e-05
[1835,] 0.0002164997 0.0001438863 4.796209e-05
[1836,] 0.0002164997 0.0001463469 4.878252e-05
[1837,] 0.0002164997 0.0001453741 4.845825e-05
[1838,] 0.0002164997 0.0002304445 7.681503e-05
[1839,] 0.0002164997 0.0002296511 7.655053e-05
[1840,] 0.0002164997 0.0001560682 5.202308e-05
[1841,] 0.0002164997 0.0001440807 4.802709e-05
[1842,] 0.0002164997 0.0002095531 6.985119e-05
[1843,] 0.0002164997 0.0001448128 4.827115e-05
[1844,] 0.0002164997 0.0001979867 6.599552e-05
[1845,] 0.0002164997 0.0003006609 1.002231e-04
[1846,] 0.0002164997 0.0002103899 7.012998e-05
[1847,] 0.0002164997 0.0002194049 7.313508e-05
[1848,] 0.0002164997 0.0002774601 9.248752e-05
[1849,] 0.0002164997 0.0001949283 6.497622e-05
[1850,] 0.0002164997 0.0001670663 5.568916e-05
[1851,] 0.0002164997 0.0003666421 1.222178e-04
[1852,] 0.0002164997 0.0001909021 6.363400e-05
[1853,] 0.0002164997 0.0001533703 5.112323e-05
[1854,] 0.0002164997 0.0002082534 6.941785e-05
[1855,] 0.0002164997 0.0002273558 7.578542e-05
[1856,] 0.0002164997 0.0002119714 7.065725e-05
[1857,] 0.0002164997 0.0001992491 6.641647e-05
[1858,] 0.0002164997 0.0001710816 5.702704e-05
[1859,] 0.0002164997 0.0001607075 5.356948e-05
[1860,] 0.0002164997 0.0001605351 5.351202e-05
[1861,] 0.0002164997 0.0002079134 6.930452e-05
[1862,] 0.0002164997 0.0001512987 5.043275e-05
[1863,] 0.0002164997 0.0001537217 5.124037e-05
[1864,] 0.0002164997 0.0001645034 5.483483e-05
[1865,] 0.0002164997 0.0001779301 5.930987e-05
[1866,] 0.0002164997 0.0001520336 5.067770e-05
[1867,] 0.0002164997 0.0001615175 5.383948e-05
[1868,] 0.0002164997 0.0001898677 6.328911e-05
[1869,] 0.0002164997 0.0001418891 4.729649e-05
[1870,] 0.0002164997 0.0001951697 6.505667e-05
[1871,] 0.0002164997 0.0001416452 4.721516e-05
[1872,] 0.0002164997 0.0001540495 5.134961e-05
[1873,] 0.0002164997 0.0001771324 5.904406e-05
[1874,] 0.0002164997 0.0002245502 7.485027e-05
[1875,] 0.0002164997 0.0001430291 4.767651e-05
[1876,] 0.0002164997 0.0002027003 6.756693e-05
[1877,] 0.0002164997 0.0001455198 4.850654e-05
[1878,] 0.0002164997 0.0002947339 9.824775e-05
[1879,] 0.0002164997 0.0001657389 5.524635e-05
[1880,] 0.0002164997 0.0002002168 6.673911e-05
[1881,] 0.0002164997 0.0001414698 4.715669e-05
[1882,] 0.0002164997 0.0002232440 7.441487e-05
[1883,] 0.0002164997 0.0002234296 7.447676e-05
[1884,] 0.0002164997 0.0002293529 7.645121e-05
[1885,] 0.0002164997 0.0002094601 6.982011e-05
[1886,] 0.0002164997 0.0001522313 5.074357e-05
[1887,] 0.0002164997 0.0002261090 7.536991e-05
[1888,] 0.0002164997 0.0001646154 5.487224e-05
[1889,] 0.0002164997 0.0002253632 7.512130e-05
[1890,] 0.0002164997 0.0002111338 7.037812e-05
[1891,] 0.0002164997 0.0001521952 5.073156e-05
[1892,] 0.0002164997 0.0001609931 5.366469e-05
[1893,] 0.0002164997 0.0001516860 5.056182e-05
[1894,] 0.0002164997 0.0001750145 5.833824e-05
[1895,] 0.0002164997 0.0001752925 5.843092e-05
[1896,] 0.0002164997 0.0001425918 4.753046e-05
[1897,] 0.0002164997 0.0001509393 5.031330e-05
[1898,] 0.0002164997 0.0001507820 5.026087e-05
[1899,] 0.0002164997 0.0002014753 6.715828e-05
[1900,] 0.0002164997 0.0002532409 8.441517e-05
[1901,] 0.0002164997 0.0001604182 5.347305e-05
[1902,] 0.0002164997 0.0002146716 7.155737e-05
[1903,] 0.0002164997 0.0002305075 7.683609e-05
[1904,] 0.0002164997 0.0002253993 7.513335e-05
[1905,] 0.0002164997 0.0001683466 5.611599e-05
[1906,] 0.0002164997 0.0001599588 5.332003e-05
[1907,] 0.0002164997 0.0001722099 5.740342e-05
[1908,] 0.0002164997 0.0002076730 6.922450e-05
[1909,] 0.0002164998 0.0001700069 5.666972e-05
[1910,] 0.0002164997 0.0001990707 6.635698e-05
[1911,] 0.0002164998 0.0001692452 5.641582e-05
[1912,] 0.0002164998 0.0001588284 5.294322e-05
[1913,] 0.0002164997 0.0002067875 6.892933e-05
[1914,] 0.0002164998 0.0001580414 5.268087e-05
[1915,] 0.0002164998 0.0001562460 5.208234e-05
[1916,] 0.0002164997 0.0001528804 5.096018e-05
[1917,] 0.0002164998 0.0001682978 5.609990e-05
[1918,] 0.0002164998 0.0001697243 5.657541e-05
[1919,] 0.0002164998 0.0001698797 5.662730e-05
[1920,] 0.0002164997 0.0001487053 4.956825e-05
[1921,] 0.0002164998 0.0001605549 5.351877e-05
[1922,] 0.0002164997 0.0001459224 4.864079e-05
[1923,] 0.0002164998 0.0001622374 5.407974e-05
[1924,] 0.0002164997 0.0001414489 4.714964e-05
[1925,] 0.0002164997 0.0001907340 6.357797e-05
[1926,] 0.0002164997 0.0002049326 6.831099e-05
[1927,] 0.0002164998 0.0001936363 6.454655e-05
[1928,] 0.0002164997 0.0001699616 5.665400e-05
[1929,] 0.0002164998 0.0001769812 5.899459e-05
[1930,] 0.0002164998 0.0001725067 5.750300e-05
[1931,] 0.0002164998 0.0001646020 5.486786e-05
[1932,] 0.0002164998 0.0001626226 5.420802e-05
[1933,] 0.0002164998 0.0001650673 5.502298e-05
[1934,] 0.0002164997 0.0001907066 6.356884e-05
[1935,] 0.0002164997 0.0001740657 5.802187e-05
[1936,] 0.0002164998 0.0001581676 5.272292e-05
[1937,] 0.0002164997 0.0002271052 7.569927e-05
[1938,] 0.0002164998 0.0001600554 5.335222e-05
[1939,] 0.0002164997 0.0001757081 5.856926e-05
[1940,] 0.0002164997 0.0001786194 5.953966e-05
[1941,] 0.0002164998 0.0001526659 5.088884e-05
[1942,] 0.0002164998 0.0001535130 5.117123e-05
[1943,] 0.0002164998 0.0001532938 5.109817e-05
[1944,] 0.0002164998 0.0001542271 5.140931e-05
[1945,] 0.0002164997 0.0001760100 5.866991e-05
[1946,] 0.0002164997 0.0001422995 4.743316e-05
[1947,] 0.0002164997 0.0001490920 4.969753e-05
[1948,] 0.0002164997 0.0001932500 6.441636e-05
[1949,] 0.0002164997 0.0001549389 5.164633e-05
[1950,] 0.0002164998 0.0001587348 5.291201e-05
[1951,] 0.0002164997 0.0001446578 4.821940e-05
[1952,] 0.0002164998 0.0001581947 5.273194e-05
[1953,] 0.0002164998 0.0001526890 5.089654e-05
[1954,] 0.0002164997 0.0002112174 7.040588e-05
[1955,] 0.0002164997 0.0001557792 5.192676e-05
[1956,] 0.0002164997 0.0001638283 5.460979e-05
[1957,] 0.0002164997 0.0001872318 6.241021e-05
[1958,] 0.0002164998 0.0001581228 5.270822e-05
[1959,] 0.0002164998 0.0001571415 5.238106e-05
[1960,] 0.0002164997 0.0002039494 6.798328e-05
[1961,] 0.0002164998 0.0001829082 6.096893e-05
[1962,] 0.0002164998 0.0001571575 5.238640e-05
[1963,] 0.0002164997 0.0002034657 6.782202e-05
[1964,] 0.0002164998 0.0001667718 5.559143e-05
[1965,] 0.0002164998 0.0001671823 5.572828e-05
[1966,] 0.0002164997 0.0002640548 8.802090e-05
[1967,] 0.0002164998 0.0001618053 5.393580e-05
[1968,] 0.0002164998 0.0001635692 5.452379e-05
[1969,] 0.0002164998 0.0001635155 5.450589e-05
[1970,] 0.0002164998 0.0001796195 5.987296e-05
[1971,] 0.0002164997 0.0002659619 8.865658e-05
[1972,] 0.0002164998 0.0001683428 5.611514e-05
[1973,] 0.0002164998 0.0001599976 5.333318e-05
```
