## Supplementary material for "Characterization of shared and ancestry-specific signals driving complex traits using multi-ancestry fine-mapping": s1_data.bim

```
2	chr2:217731393:T:G	0	217731393	G	T
2	chr2:217732468:C:T	0	217732468	T	C
2	chr2:217733479:T:A	0	217733479	A	T
2	chr2:217734011:C:G	0	217734011	G	C
2	chr2:217734226:G:A	0	217734226	A	G
2	chr2:217735497:C:T	0	217735497	T	C
2	chr2:217735739:T:C	0	217735739	C	T
2	chr2:217736328:T:TA	0	217736328	TA	T
2	chr2:217736829:A:G	0	217736829	G	A
2	chr2:217737374:G:T	0	217737374	T	G
2	chr2:217737410:T:C	0	217737410	C	T
2	chr2:217737428:G:A	0	217737428	A	G
2	chr2:217737683:C:T	0	217737683	T	C
2	chr2:217737894:C:A	0	217737894	A	C
2	chr2:217737918:A:T	0	217737918	T	A
2	chr2:217738074:C:A	0	217738074	A	C
2	chr2:217739076:G:C	0	217739076	C	G
2	chr2:217739633:G:A	0	217739633	A	G
2	chr2:217740264:C:T	0	217740264	T	C
2	chr2:217740775:G:A	0	217740775	A	G
2	chr2:217740806:G:A	0	217740806	A	G
2	chr2:217740989:G:A	0	217740989	A	G
2	chr2:217741118:T:C	0	217741118	C	T
2	chr2:217741281:G:A	0	217741281	A	G
2	chr2:217741504:A:T	0	217741504	T	A
2	chr2:217744010:A:G	0	217744010	G	A
2	chr2:217744040:C:A	0	217744040	A	C
2	chr2:217745530:G:A	0	217745530	A	G
2	chr2:217746270:C:T	0	217746270	T	C
2	chr2:217746760:G:T	0	217746760	T	G
2	chr2:217747285:G:A	0	217747285	A	G
2	chr2:217747395:G:T	0	217747395	T	G
2	chr2:217747734:G:A	0	217747734	A	G
2	chr2:217748301:C:T	0	217748301	T	C
2	chr2:217749275:G:A	0	217749275	A	G
2	chr2:217750788:G:A	0	217750788	A	G
2	chr2:217750868:C:T	0	217750868	T	C
2	chr2:217752556:GT:G	0	217752556	G	GT
2	chr2:217752899:G:A	0	217752899	A	G
2	chr2:217752903:G:C	0	217752903	C	G
2	chr2:217753851:T:C	0	217753851	C	T
2	chr2:217754092:T:C	0	217754092	C	T
2	chr2:217754183:A:C	0	217754183	C	A
2	chr2:217755178:C:G	0	217755178	G	C
2	chr2:217755438:G:A	0	217755438	A	G
2	chr2:217755463:G:A	0	217755463	A	G
2	chr2:217755679:CTT:C	0	217755679	C	CTT
2	chr2:217755829:C:T	0	217755829	T	C
2	chr2:217757302:C:T	0	217757302	T	C
2	chr2:217757393:A:G	0	217757393	G	A
2	chr2:217757569:T:C	0	217757569	C	T
2	chr2:217758165:C:T	0	217758165	T	C
2	chr2:217759667:C:T	0	217759667	T	C
2	chr2:217759921:A:G	0	217759921	G	A
2	chr2:217760572:T:C	0	217760572	C	T
2	chr2:217760858:T:C	0	217760858	C	T
2	chr2:217761064:A:G	0	217761064	G	A
2	chr2:217761691:G:T	0	217761691	T	G
2	chr2:217761752:G:A	0	217761752	A	G
2	chr2:217763071:C:T	0	217763071	T	C
2	chr2:217763095:A:G	0	217763095	G	A
2	chr2:217763162:G:A	0	217763162	A	G
2	chr2:217763397:C:A	0	217763397	A	C
2	chr2:217763869:G:A	0	217763869	A	G
2	chr2:217764234:C:T	0	217764234	T	C
2	chr2:217764324:A:T	0	217764324	T	A
2	chr2:217764740:G:A	0	217764740	A	G
2	chr2:217764823:A:C	0	217764823	C	A
2	chr2:217764957:A:G	0	217764957	G	A
2	chr2:217765109:A:C	0	217765109	C	A
2	chr2:217765531:T:TCAAA	0	217765531	TCAAA	T
2	chr2:217765876:C:T	0	217765876	T	C
2	chr2:217766376:T:G	0	217766376	G	T
2	chr2:217767387:G:A	0	217767387	A	G
2	chr2:217767476:A:C	0	217767476	C	A
2	chr2:217768126:A:C	0	217768126	C	A
2	chr2:217768760:C:T	0	217768760	T	C
2	chr2:217769274:C:T	0	217769274	T	C
2	chr2:217769296:T:C	0	217769296	C	T
2	chr2:217769898:C:T	0	217769898	T	C
2	chr2:217769916:A:G	0	217769916	G	A
2	chr2:217770269:A:G	0	217770269	G	A
2	chr2:217771117:C:T	0	217771117	T	C
2	chr2:217771311:T:C	0	217771311	C	T
2	chr2:217771554:C:G	0	217771554	G	C
2	chr2:217771625:A:G	0	217771625	G	A
2	chr2:217771721:T:C	0	217771721	C	T
2	chr2:217771973:G:T	0	217771973	T	G
2	chr2:217772484:A:G	0	217772484	G	A
2	chr2:217772648:G:T	0	217772648	T	G
2	chr2:217772655:G:A	0	217772655	A	G
2	chr2:217772713:C:A	0	217772713	A	C
2	chr2:217772714:AGC:A	0	217772714	A	AGC
2	chr2:217772890:T:C	0	217772890	C	T
2	chr2:217772973:T:G	0	217772973	G	T
2	chr2:217773185:C:G	0	217773185	G	C
2	chr2:217773453:T:C	0	217773453	C	T
2	chr2:217774056:T:TA	0	217774056	TA	T
2	chr2:217774071:T:A	0	217774071	A	T
2	chr2:217774183:G:A	0	217774183	A	G
2	chr2:217774436:C:T	0	217774436	T	C
2	chr2:217774596:C:T	0	217774596	T	C
2	chr2:217774753:T:G	0	217774753	G	T
2	chr2:217774852:T:A	0	217774852	A	T
2	chr2:217774906:C:A	0	217774906	A	C
2	chr2:217775171:G:A	0	217775171	A	G
2	chr2:217775275:A:G	0	217775275	G	A
2	chr2:217775322:T:C	0	217775322	C	T
2	chr2:217775389:G:GA	0	217775389	GA	G
2	chr2:217775433:G:C	0	217775433	C	G
2	chr2:217775440:G:A	0	217775440	A	G
2	chr2:217775509:G:A	0	217775509	A	G
2	chr2:217776498:A:G	0	217776498	G	A
2	chr2:217777255:A:G	0	217777255	G	A
2	chr2:217777279:A:G	0	217777279	G	A
2	chr2:217777284:T:C	0	217777284	C	T
2	chr2:217778718:G:A	0	217778718	A	G
2	chr2:217780138:C:T	0	217780138	T	C
2	chr2:217780257:A:G	0	217780257	G	A
2	chr2:217780348:T:C	0	217780348	C	T
2	chr2:217780495:C:T	0	217780495	T	C
2	chr2:217780842:A:G	0	217780842	G	A
2	chr2:217783028:T:A	0	217783028	A	T
2	chr2:217783734:A:G	0	217783734	G	A
2	chr2:217783958:T:G	0	217783958	G	T
2	chr2:217784764:T:G	0	217784764	G	T
2	chr2:217784853:C:T	0	217784853	T	C
2	chr2:217785889:A:G	0	217785889	G	A
2	chr2:217785971:G:T	0	217785971	T	G
2	chr2:217786490:A:G	0	217786490	G	A
2	chr2:217786606:G:A	0	217786606	A	G
2	chr2:217786721:T:C	0	217786721	C	T
2	chr2:217787161:A:G	0	217787161	G	A
2	chr2:217787610:G:A	0	217787610	A	G
2	chr2:217788031:G:A	0	217788031	A	G
2	chr2:217788224:T:C	0	217788224	C	T
2	chr2:217788867:G:A	0	217788867	A	G
2	chr2:217789134:T:C	0	217789134	C	T
2	chr2:217789365:C:T	0	217789365	T	C
2	chr2:217789847:G:A	0	217789847	A	G
2	chr2:217789897:T:C	0	217789897	C	T
2	chr2:217789937:G:A	0	217789937	A	G
2	chr2:217790880:G:C	0	217790880	C	G
2	chr2:217791563:A:G	0	217791563	G	A
2	chr2:217791733:C:A	0	217791733	A	C
2	chr2:217792777:C:A	0	217792777	A	C
2	chr2:217792855:T:C	0	217792855	C	T
2	chr2:217793005:T:C	0	217793005	C	T
2	chr2:217793127:T:G	0	217793127	G	T
2	chr2:217793329:T:C	0	217793329	C	T
2	chr2:217793690:T:C	0	217793690	C	T
2	chr2:217794261:G:A	0	217794261	A	G
2	chr2:217794347:T:C	0	217794347	C	T
2	chr2:217794608:C:T	0	217794608	T	C
2	chr2:217794989:G:A	0	217794989	A	G
2	chr2:217795347:T:A	0	217795347	A	T
2	chr2:217796231:C:T	0	217796231	T	C
2	chr2:217796874:G:A	0	217796874	A	G
2	chr2:217797692:A:T	0	217797692	T	A
2	chr2:217799256:G:A	0	217799256	A	G
2	chr2:217799910:T:G	0	217799910	G	T
2	chr2:217802166:G:A	0	217802166	A	G
2	chr2:217802649:T:C	0	217802649	C	T
2	chr2:217803113:G:A	0	217803113	A	G
2	chr2:217804835:A:G	0	217804835	G	A
2	chr2:217806048:C:T	0	217806048	T	C
2	chr2:217806222:T:G	0	217806222	G	T
2	chr2:217806268:G:A	0	217806268	A	G
2	chr2:217806626:A:G	0	217806626	G	A
2	chr2:217808059:A:G	0	217808059	G	A
2	chr2:217808424:T:C	0	217808424	C	T
2	chr2:217809134:G:A	0	217809134	A	G
2	chr2:217809761:C:T	0	217809761	T	C
2	chr2:217809791:A:T	0	217809791	T	A
2	chr2:217810660:C:T	0	217810660	T	C
2	chr2:217810810:T:C	0	217810810	C	T
2	chr2:217811598:C:T	0	217811598	T	C
2	chr2:217811981:C:T	0	217811981	T	C
2	chr2:217812167:C:T	0	217812167	T	C
2	chr2:217812863:G:A	0	217812863	A	G
2	chr2:217812899:A:G	0	217812899	G	A
2	chr2:217812936:G:A	0	217812936	A	G
2	chr2:217812988:G:A	0	217812988	A	G
2	chr2:217814160:G:A	0	217814160	A	G
2	chr2:217814876:T:C	0	217814876	C	T
2	chr2:217815847:G:A	0	217815847	A	G
2	chr2:217815868:A:G	0	217815868	G	A
2	chr2:217817525:C:A	0	217817525	A	C
2	chr2:217818048:A:G	0	217818048	G	A
2	chr2:217818416:G:A	0	217818416	A	G
2	chr2:217818431:A:G	0	217818431	G	A
2	chr2:217818534:A:G	0	217818534	G	A
2	chr2:217818645:C:T	0	217818645	T	C
2	chr2:217819184:T:C	0	217819184	C	T
2	chr2:217819536:T:C	0	217819536	C	T
2	chr2:217820904:T:C	0	217820904	C	T
2	chr2:217820941:T:C	0	217820941	C	T
2	chr2:217821315:G:A	0	217821315	A	G
2	chr2:217822658:G:A	0	217822658	A	G
2	chr2:217822988:G:A	0	217822988	A	G
2	chr2:217823420:C:T	0	217823420	T	C
2	chr2:217823873:T:G	0	217823873	G	T
2	chr2:217824160:C:G	0	217824160	G	C
2	chr2:217825764:T:C	0	217825764	C	T
2	chr2:217826604:T:C	0	217826604	C	T
2	chr2:217826651:G:A	0	217826651	A	G
2	chr2:217826910:T:C	0	217826910	C	T
2	chr2:217827036:C:T	0	217827036	T	C
2	chr2:217828827:G:A	0	217828827	A	G
2	chr2:217829430:G:A	0	217829430	A	G
2	chr2:217829469:T:C	0	217829469	C	T
2	chr2:217829573:C:T	0	217829573	T	C
2	chr2:217829787:CT:C	0	217829787	C	CT
2	chr2:217829828:A:G	0	217829828	G	A
2	chr2:217829968:A:G	0	217829968	G	A
2	chr2:217830239:C:G	0	217830239	G	C
2	chr2:217830379:G:A	0	217830379	A	G
2	chr2:217830963:T:C	0	217830963	C	T
2	chr2:217831125:C:A	0	217831125	A	C
2	chr2:217832226:G:A	0	217832226	A	G
2	chr2:217833600:A:G	0	217833600	G	A
2	chr2:217833898:T:C	0	217833898	C	T
2	chr2:217834782:G:A	0	217834782	A	G
2	chr2:217839378:T:C	0	217839378	C	T
2	chr2:217839753:A:C	0	217839753	C	A
2	chr2:217839757:A:G	0	217839757	G	A
2	chr2:217839951:G:A	0	217839951	A	G
2	chr2:217840171:T:G	0	217840171	G	T
2	chr2:217840255:T:G	0	217840255	G	T
2	chr2:217840372:T:C	0	217840372	C	T
2	chr2:217840771:G:C	0	217840771	C	G
2	chr2:217840925:C:T	0	217840925	T	C
2	chr2:217841264:C:T	0	217841264	T	C
2	chr2:217841444:C:A	0	217841444	A	C
2	chr2:217842000:G:T	0	217842000	T	G
2	chr2:217842134:T:C	0	217842134	C	T
2	chr2:217842360:A:AC	0	217842360	AC	A
2	chr2:217842490:T:C	0	217842490	C	T
2	chr2:217842703:C:A	0	217842703	A	C
2	chr2:217843030:T:G	0	217843030	G	T
2	chr2:217843176:G:A	0	217843176	A	G
2	chr2:217843366:T:C	0	217843366	C	T
2	chr2:217843491:G:C	0	217843491	C	G
2	chr2:217843709:A:G	0	217843709	G	A
2	chr2:217843780:A:G	0	217843780	G	A
2	chr2:217843801:G:A	0	217843801	A	G
2	chr2:217844422:C:T	0	217844422	T	C
2	chr2:217844492:T:C	0	217844492	C	T
2	chr2:217844739:C:T	0	217844739	T	C
2	chr2:217844976:G:T	0	217844976	T	G
2	chr2:217845030:G:A	0	217845030	A	G
2	chr2:217845657:C:T	0	217845657	T	C
2	chr2:217845908:G:A	0	217845908	A	G
2	chr2:217846000:A:C	0	217846000	C	A
2	chr2:217846004:C:T	0	217846004	T	C
2	chr2:217846007:A:T	0	217846007	T	A
2	chr2:217846201:T:C	0	217846201	C	T
2	chr2:217846717:A:G	0	217846717	G	A
2	chr2:217846888:T:C	0	217846888	C	T
2	chr2:217847015:C:A	0	217847015	A	C
2	chr2:217847095:G:C	0	217847095	C	G
2	chr2:217847379:A:G	0	217847379	G	A
2	chr2:217847567:G:A	0	217847567	A	G
2	chr2:217847583:C:T	0	217847583	T	C
2	chr2:217847883:G:A	0	217847883	A	G
2	chr2:217848003:A:G	0	217848003	G	A
2	chr2:217848195:C:T	0	217848195	T	C
2	chr2:217848213:C:T	0	217848213	T	C
2	chr2:217848559:G:A	0	217848559	A	G
2	chr2:217849201:A:G	0	217849201	G	A
2	chr2:217849478:T:G	0	217849478	G	T
2	chr2:217849495:T:C	0	217849495	C	T
2	chr2:217849607:A:T	0	217849607	T	A
2	chr2:217849773:C:T	0	217849773	T	C
2	chr2:217850122:G:A	0	217850122	A	G
2	chr2:217850128:T:A	0	217850128	A	T
2	chr2:217850348:A:G	0	217850348	G	A
2	chr2:217851139:CAT:C	0	217851139	C	CAT
2	chr2:217852152:A:C	0	217852152	C	A
2	chr2:217852330:A:G	0	217852330	G	A
2	chr2:217852915:T:A	0	217852915	A	T
2	chr2:217852922:A:G	0	217852922	G	A
2	chr2:217854409:A:G	0	217854409	G	A
2	chr2:217854577:T:A	0	217854577	A	T
2	chr2:217854607:A:C	0	217854607	C	A
2	chr2:217854865:C:T	0	217854865	T	C
2	chr2:217855364:A:G	0	217855364	G	A
2	chr2:217855545:G:A	0	217855545	A	G
2	chr2:217855596:G:A	0	217855596	A	G
2	chr2:217855671:G:A	0	217855671	A	G
2	chr2:217855918:G:A	0	217855918	A	G
2	chr2:217855948:T:C	0	217855948	C	T
2	chr2:217856518:T:C	0	217856518	C	T
2	chr2:217856671:G:A	0	217856671	A	G
2	chr2:217857111:A:C	0	217857111	C	A
2	chr2:217858182:A:G	0	217858182	G	A
2	chr2:217858341:A:G	0	217858341	G	A
2	chr2:217858361:A:C	0	217858361	C	A
2	chr2:217858732:A:G	0	217858732	G	A
2	chr2:217861302:G:A	0	217861302	A	G
2	chr2:217861303:T:C	0	217861303	C	T
2	chr2:217862911:G:A	0	217862911	A	G
2	chr2:217863839:A:G	0	217863839	G	A
2	chr2:217865142:C:A	0	217865142	A	C
2	chr2:217867192:A:G	0	217867192	G	A
2	chr2:217867682:G:C	0	217867682	C	G
2	chr2:217867801:T:C	0	217867801	C	T
2	chr2:217867897:A:G	0	217867897	G	A
2	chr2:217868128:A:G	0	217868128	G	A
2	chr2:217868141:A:G	0	217868141	G	A
2	chr2:217868403:A:G	0	217868403	G	A
2	chr2:217868944:G:A	0	217868944	A	G
2	chr2:217870080:AC:A	0	217870080	A	AC
2	chr2:217870230:A:G	0	217870230	G	A
2	chr2:217871455:T:C	0	217871455	C	T
2	chr2:217871569:A:G	0	217871569	G	A
2	chr2:217874312:C:T	0	217874312	T	C
2	chr2:217874402:A:G	0	217874402	G	A
2	chr2:217876772:G:A	0	217876772	A	G
2	chr2:217877279:G:A	0	217877279	A	G
2	chr2:217879180:A:G	0	217879180	G	A
2	chr2:217879953:C:T	0	217879953	T	C
2	chr2:217880072:A:G	0	217880072	G	A
2	chr2:217880080:C:T	0	217880080	T	C
2	chr2:217880163:C:T	0	217880163	T	C
2	chr2:217880411:C:T	0	217880411	T	C
2	chr2:217880962:G:A	0	217880962	A	G
2	chr2:217881139:A:G	0	217881139	G	A
2	chr2:217882267:A:T	0	217882267	T	A
2	chr2:217882467:T:C	0	217882467	C	T
2	chr2:217882589:T:C	0	217882589	C	T
2	chr2:217883105:T:C	0	217883105	C	T
2	chr2:217883555:G:A	0	217883555	A	G
2	chr2:217883962:T:C	0	217883962	C	T
2	chr2:217884313:G:A	0	217884313	A	G
2	chr2:217884656:G:A	0	217884656	A	G
2	chr2:217884903:T:C	0	217884903	C	T
2	chr2:217885413:A:G	0	217885413	G	A
2	chr2:217885516:G:A	0	217885516	A	G
2	chr2:217885636:G:A	0	217885636	A	G
2	chr2:217885654:C:T	0	217885654	T	C
2	chr2:217885980:C:T	0	217885980	T	C
2	chr2:217886011:T:A	0	217886011	A	T
2	chr2:217886094:T:C	0	217886094	C	T
2	chr2:217888913:C:T	0	217888913	T	C
2	chr2:217889603:T:C	0	217889603	C	T
2	chr2:217892694:T:G	0	217892694	G	T
2	chr2:217893347:C:A	0	217893347	A	C
2	chr2:217894234:G:A	0	217894234	A	G
2	chr2:217894381:A:G	0	217894381	G	A
2	chr2:217894951:G:C	0	217894951	C	G
2	chr2:217895500:A:G	0	217895500	G	A
2	chr2:217895584:C:T	0	217895584	T	C
2	chr2:217896895:G:A	0	217896895	A	G
2	chr2:217897990:G:A	0	217897990	A	G
2	chr2:217898093:T:G	0	217898093	G	T
2	chr2:217899267:G:A	0	217899267	A	G
2	chr2:217901389:T:C	0	217901389	C	T
2	chr2:217903699:T:G	0	217903699	G	T
2	chr2:217903858:G:A	0	217903858	A	G
2	chr2:217904714:C:T	0	217904714	T	C
2	chr2:217904958:G:A	0	217904958	A	G
2	chr2:217905280:G:A	0	217905280	A	G
2	chr2:217906060:A:G	0	217906060	G	A
2	chr2:217906261:C:T	0	217906261	T	C
2	chr2:217906821:C:T	0	217906821	T	C
2	chr2:217907680:G:C	0	217907680	C	G
2	chr2:217907795:C:A	0	217907795	A	C
2	chr2:217907959:A:T	0	217907959	T	A
2	chr2:217907966:A:G	0	217907966	G	A
2	chr2:217909129:C:A	0	217909129	A	C
2	chr2:217909227:C:T	0	217909227	T	C
2	chr2:217910185:G:A	0	217910185	A	G
2	chr2:217910331:T:C	0	217910331	C	T
2	chr2:217910385:A:G	0	217910385	G	A
2	chr2:217912193:T:C	0	217912193	C	T
2	chr2:217912212:T:C	0	217912212	C	T
2	chr2:217912453:GC:G	0	217912453	G	GC
2	chr2:217912980:G:A	0	217912980	A	G
2	chr2:217913108:A:G	0	217913108	G	A
2	chr2:217913826:C:T	0	217913826	T	C
2	chr2:217914243:C:T	0	217914243	T	C
2	chr2:217914249:C:T	0	217914249	T	C
2	chr2:217914421:C:G	0	217914421	G	C
2	chr2:217914462:G:A	0	217914462	A	G
2	chr2:217915226:C:T	0	217915226	T	C
2	chr2:217915473:T:C	0	217915473	C	T
2	chr2:217916370:C:A	0	217916370	A	C
2	chr2:217916758:G:A	0	217916758	A	G
2	chr2:217917265:C:A	0	217917265	A	C
2	chr2:217917331:C:T	0	217917331	T	C
2	chr2:217917700:G:A	0	217917700	A	G
2	chr2:217917817:T:C	0	217917817	C	T
2	chr2:217918247:C:T	0	217918247	T	C
2	chr2:217918473:C:A	0	217918473	A	C
2	chr2:217918883:G:A	0	217918883	A	G
2	chr2:217918885:A:G	0	217918885	G	A
2	chr2:217918936:G:A	0	217918936	A	G
2	chr2:217919028:A:G	0	217919028	G	A
2	chr2:217919051:C:T	0	217919051	T	C
2	chr2:217919502:T:C	0	217919502	C	T
2	chr2:217919654:C:T	0	217919654	T	C
2	chr2:217919678:G:C	0	217919678	C	G
2	chr2:217919686:G:A	0	217919686	A	G
2	chr2:217919757:A:G	0	217919757	G	A
2	chr2:217919808:T:A	0	217919808	A	T
2	chr2:217920055:C:G	0	217920055	G	C
2	chr2:217920058:G:A	0	217920058	A	G
2	chr2:217920154:A:G	0	217920154	G	A
2	chr2:217920944:T:C	0	217920944	C	T
2	chr2:217922953:A:G	0	217922953	G	A
2	chr2:217923820:G:A	0	217923820	A	G
2	chr2:217924382:C:G	0	217924382	G	C
2	chr2:217924674:C:T	0	217924674	T	C
2	chr2:217924707:T:C	0	217924707	C	T
2	chr2:217924965:A:G	0	217924965	G	A
2	chr2:217925626:C:T	0	217925626	T	C
2	chr2:217926675:A:G	0	217926675	G	A
2	chr2:217926695:T:C	0	217926695	C	T
2	chr2:217927051:G:C	0	217927051	C	G
2	chr2:217929120:A:AC	0	217929120	AC	A
2	chr2:217929260:G:A	0	217929260	A	G
2	chr2:217930633:T:G	0	217930633	G	T
2	chr2:217930995:G:C	0	217930995	C	G
2	chr2:217931116:A:G	0	217931116	G	A
2	chr2:217931168:A:T	0	217931168	T	A
2	chr2:217931729:G:A	0	217931729	A	G
2	chr2:217932224:G:A	0	217932224	A	G
2	chr2:217933043:G:A	0	217933043	A	G
2	chr2:217933922:C:T	0	217933922	T	C
2	chr2:217934831:G:A	0	217934831	A	G
2	chr2:217935123:G:C	0	217935123	C	G
2	chr2:217935670:C:T	0	217935670	T	C
2	chr2:217936230:C:T	0	217936230	T	C
2	chr2:217936862:C:T	0	217936862	T	C
2	chr2:217938606:T:C	0	217938606	C	T
2	chr2:217939953:T:C	0	217939953	C	T
2	chr2:217941438:T:G	0	217941438	G	T
2	chr2:217942025:A:C	0	217942025	C	A
2	chr2:217942472:T:G	0	217942472	G	T
2	chr2:217942824:A:G	0	217942824	G	A
2	chr2:217944703:T:C	0	217944703	C	T
2	chr2:217945751:T:C	0	217945751	C	T
2	chr2:217946185:G:A	0	217946185	A	G
2	chr2:217946412:G:A	0	217946412	A	G
2	chr2:217946861:T:C	0	217946861	C	T
2	chr2:217947239:T:A	0	217947239	A	T
2	chr2:217947358:T:C	0	217947358	C	T
2	chr2:217947516:G:A	0	217947516	A	G
2	chr2:217950547:G:A	0	217950547	A	G
2	chr2:217951355:C:T	0	217951355	T	C
2	chr2:217951979:C:T	0	217951979	T	C
2	chr2:217953745:C:T	0	217953745	T	C
2	chr2:217954413:A:C	0	217954413	C	A
2	chr2:217954673:G:A	0	217954673	A	G
2	chr2:217954775:C:T	0	217954775	T	C
2	chr2:217954804:C:T	0	217954804	T	C
2	chr2:217956555:T:C	0	217956555	C	T
2	chr2:217956661:G:A	0	217956661	A	G
2	chr2:217956998:C:T	0	217956998	T	C
2	chr2:217957285:G:A	0	217957285	A	G
2	chr2:217957516:T:C	0	217957516	C	T
2	chr2:217957694:A:G	0	217957694	G	A
2	chr2:217957967:T:A	0	217957967	A	T
2	chr2:217958151:C:T	0	217958151	T	C
2	chr2:217958841:C:G	0	217958841	G	C
2	chr2:217959806:C:T	0	217959806	T	C
2	chr2:217959988:A:G	0	217959988	G	A
2	chr2:217960627:C:T	0	217960627	T	C
2	chr2:217960747:T:G	0	217960747	G	T
2	chr2:217960766:C:T	0	217960766	T	C
2	chr2:217960767:A:G	0	217960767	G	A
2	chr2:217960884:G:C	0	217960884	C	G
2	chr2:217961868:T:C	0	217961868	C	T
2	chr2:217962126:T:C	0	217962126	C	T
2	chr2:217962214:C:T	0	217962214	T	C
2	chr2:217962303:C:T	0	217962303	T	C
2	chr2:217962825:A:G	0	217962825	G	A
2	chr2:217963055:G:A	0	217963055	A	G
2	chr2:217963190:T:C	0	217963190	C	T
2	chr2:217963312:G:T	0	217963312	T	G
2	chr2:217963408:G:A	0	217963408	A	G
2	chr2:217963711:C:T	0	217963711	T	C
2	chr2:217964804:G:C	0	217964804	C	G
2	chr2:217964955:G:A	0	217964955	A	G
2	chr2:217965091:T:G	0	217965091	G	T
2	chr2:217965626:C:T	0	217965626	T	C
2	chr2:217965869:C:T	0	217965869	T	C
2	chr2:217965903:C:T	0	217965903	T	C
2	chr2:217965962:G:A	0	217965962	A	G
2	chr2:217968428:C:G	0	217968428	G	C
2	chr2:217973624:C:T	0	217973624	T	C
2	chr2:217974399:A:G	0	217974399	G	A
2	chr2:217975639:G:A	0	217975639	A	G
2	chr2:217976578:G:A	0	217976578	A	G
2	chr2:217976607:C:T	0	217976607	T	C
2	chr2:217977484:C:G	0	217977484	G	C
2	chr2:217979157:A:T	0	217979157	T	A
2	chr2:217980311:T:C	0	217980311	C	T
2	chr2:217981732:C:G	0	217981732	G	C
2	chr2:217982098:G:T	0	217982098	T	G
2	chr2:217982369:C:A	0	217982369	A	C
2	chr2:217988668:G:A	0	217988668	A	G
2	chr2:217990070:C:T	0	217990070	T	C
2	chr2:217993109:T:C	0	217993109	C	T
2	chr2:217993323:T:C	0	217993323	C	T
2	chr2:217993344:A:G	0	217993344	G	A
2	chr2:217993678:A:G	0	217993678	G	A
2	chr2:217994705:G:C	0	217994705	C	G
2	chr2:217994755:C:T	0	217994755	T	C
2	chr2:217995478:T:C	0	217995478	C	T
2	chr2:217995883:C:G	0	217995883	G	C
2	chr2:217995971:G:A	0	217995971	A	G
2	chr2:217996304:G:A	0	217996304	A	G
2	chr2:217996408:C:A	0	217996408	A	C
2	chr2:217996952:C:G	0	217996952	G	C
2	chr2:217997518:C:T	0	217997518	T	C
2	chr2:217998474:C:T	0	217998474	T	C
2	chr2:218001083:G:A	0	218001083	A	G
2	chr2:218001166:AT:A	0	218001166	A	AT
2	chr2:218001313:T:C	0	218001313	C	T
2	chr2:218001324:C:T	0	218001324	T	C
2	chr2:218003014:C:T	0	218003014	T	C
2	chr2:218004156:C:T	0	218004156	T	C
2	chr2:218004347:A:G	0	218004347	G	A
2	chr2:218004405:G:C	0	218004405	C	G
2	chr2:218004665:A:G	0	218004665	G	A
2	chr2:218004819:T:C	0	218004819	C	T
2	chr2:218006938:A:G	0	218006938	G	A
2	chr2:218006939:A:T	0	218006939	T	A
2	chr2:218007245:T:C	0	218007245	C	T
2	chr2:218008333:C:A	0	218008333	A	C
2	chr2:218009689:G:A	0	218009689	A	G
2	chr2:218010381:G:A	0	218010381	A	G
2	chr2:218010671:G:GC	0	218010671	GC	G
2	chr2:218011699:G:A	0	218011699	A	G
2	chr2:218011844:G:A	0	218011844	A	G
2	chr2:218012675:G:A	0	218012675	A	G
2	chr2:218012994:C:T	0	218012994	T	C
2	chr2:218014824:C:A	0	218014824	A	C
2	chr2:218015082:T:G	0	218015082	G	T
2	chr2:218015611:G:A	0	218015611	A	G
2	chr2:218015746:G:A	0	218015746	A	G
2	chr2:218016229:A:G	0	218016229	G	A
2	chr2:218016756:C:T	0	218016756	T	C
2	chr2:218016895:A:G	0	218016895	G	A
2	chr2:218017656:G:A	0	218017656	A	G
2	chr2:218018225:C:T	0	218018225	T	C
2	chr2:218018254:G:T	0	218018254	T	G
2	chr2:218018463:C:T	0	218018463	T	C
2	chr2:218019194:G:T	0	218019194	T	G
2	chr2:218020508:A:G	0	218020508	G	A
2	chr2:218020944:C:A	0	218020944	A	C
2	chr2:218021076:A:C	0	218021076	C	A
2	chr2:218022000:G:A	0	218022000	A	G
2	chr2:218022016:G:A	0	218022016	A	G
2	chr2:218023512:C:T	0	218023512	T	C
2	chr2:218023935:CAG:C	0	218023935	C	CAG
2	chr2:218023942:T:A	0	218023942	A	T
2	chr2:218024579:C:T	0	218024579	T	C
2	chr2:218024766:T:A	0	218024766	A	T
2	chr2:218025295:G:C	0	218025295	C	G
2	chr2:218025930:A:T	0	218025930	T	A
2	chr2:218026037:C:G	0	218026037	G	C
2	chr2:218026596:T:C	0	218026596	C	T
2	chr2:218028026:T:C	0	218028026	C	T
2	chr2:218028310:G:A	0	218028310	A	G
2	chr2:218029061:A:G	0	218029061	G	A
2	chr2:218029123:G:A	0	218029123	A	G
2	chr2:218029404:C:T	0	218029404	T	C
2	chr2:218029591:A:G	0	218029591	G	A
2	chr2:218029736:T:C	0	218029736	C	T
2	chr2:218029746:C:T	0	218029746	T	C
2	chr2:218029973:T:C	0	218029973	C	T
2	chr2:218030441:C:T	0	218030441	T	C
2	chr2:218031768:A:C	0	218031768	C	A
2	chr2:218032294:C:T	0	218032294	T	C
2	chr2:218033784:G:A	0	218033784	A	G
2	chr2:218034343:A:G	0	218034343	G	A
2	chr2:218034910:G:C	0	218034910	C	G
2	chr2:218034950:T:G	0	218034950	G	T
2	chr2:218035058:C:T	0	218035058	T	C
2	chr2:218035571:C:T	0	218035571	T	C
2	chr2:218035836:A:C	0	218035836	C	A
2	chr2:218036816:T:G	0	218036816	G	T
2	chr2:218037259:G:A	0	218037259	A	G
2	chr2:218037422:T:G	0	218037422	G	T
2	chr2:218038314:T:TA	0	218038314	TA	T
2	chr2:218038559:G:A	0	218038559	A	G
2	chr2:218039157:G:A	0	218039157	A	G
2	chr2:218039377:T:C	0	218039377	C	T
2	chr2:218040003:CCTT:C	0	218040003	C	CCTT
2	chr2:218040062:G:A	0	218040062	A	G
2	chr2:218040672:A:G	0	218040672	G	A
2	chr2:218040871:G:A	0	218040871	A	G
2	chr2:218040922:T:C	0	218040922	C	T
2	chr2:218041363:G:C	0	218041363	C	G
2	chr2:218041415:G:A	0	218041415	A	G
2	chr2:218041573:G:A	0	218041573	A	G
2	chr2:218041697:G:A	0	218041697	A	G
2	chr2:218042265:G:A	0	218042265	A	G
2	chr2:218042439:A:T	0	218042439	T	A
2	chr2:218042701:G:GC	0	218042701	GC	G
2	chr2:218043295:C:T	0	218043295	T	C
2	chr2:218043839:G:C	0	218043839	C	G
2	chr2:218045768:A:G	0	218045768	G	A
2	chr2:218047093:T:A	0	218047093	A	T
2	chr2:218048646:A:G	0	218048646	G	A
2	chr2:218050101:A:G	0	218050101	G	A
2	chr2:218050263:C:T	0	218050263	T	C
2	chr2:218050523:A:T	0	218050523	T	A
2	chr2:218053530:A:G	0	218053530	G	A
2	chr2:218053640:A:G	0	218053640	G	A
2	chr2:218054631:T:C	0	218054631	C	T
2	chr2:218054730:A:G	0	218054730	G	A
2	chr2:218054952:C:T	0	218054952	T	C
2	chr2:218056508:G:A	0	218056508	A	G
2	chr2:218057095:G:A	0	218057095	A	G
2	chr2:218058229:T:C	0	218058229	C	T
2	chr2:218058557:T:C	0	218058557	C	T
2	chr2:218058883:G:A	0	218058883	A	G
2	chr2:218059372:C:T	0	218059372	T	C
2	chr2:218059426:A:G	0	218059426	G	A
2	chr2:218059835:A:C	0	218059835	C	A
2	chr2:218059846:A:G	0	218059846	G	A
2	chr2:218060426:G:A	0	218060426	A	G
2	chr2:218060492:A:G	0	218060492	G	A
2	chr2:218060560:G:A	0	218060560	A	G
2	chr2:218060849:T:C	0	218060849	C	T
2	chr2:218062136:A:G	0	218062136	G	A
2	chr2:218062142:G:A	0	218062142	A	G
2	chr2:218063850:A:G	0	218063850	G	A
2	chr2:218063987:T:C	0	218063987	C	T
2	chr2:218064583:G:C	0	218064583	C	G
2	chr2:218065008:C:T	0	218065008	T	C
2	chr2:218065252:T:A	0	218065252	A	T
2	chr2:218065397:G:A	0	218065397	A	G
2	chr2:218065638:G:A	0	218065638	A	G
2	chr2:218065664:C:T	0	218065664	T	C
2	chr2:218065947:G:A	0	218065947	A	G
2	chr2:218066332:T:C	0	218066332	C	T
2	chr2:218066386:G:A	0	218066386	A	G
2	chr2:218066712:T:C	0	218066712	C	T
2	chr2:218066826:G:A	0	218066826	A	G
2	chr2:218067022:A:T	0	218067022	T	A
2	chr2:218067243:C:A	0	218067243	A	C
2	chr2:218067983:T:C	0	218067983	C	T
2	chr2:218069462:G:A	0	218069462	A	G
2	chr2:218069639:G:A	0	218069639	A	G
2	chr2:218069644:C:T	0	218069644	T	C
2	chr2:218069648:G:A	0	218069648	A	G
2	chr2:218069663:C:G	0	218069663	G	C
2	chr2:218069738:C:T	0	218069738	T	C
2	chr2:218069752:A:G	0	218069752	G	A
2	chr2:218069790:G:A	0	218069790	A	G
2	chr2:218069910:G:A	0	218069910	A	G
2	chr2:218069935:G:A	0	218069935	A	G
2	chr2:218070576:T:C	0	218070576	C	T
2	chr2:218071118:T:C	0	218071118	C	T
2	chr2:218071314:G:A	0	218071314	A	G
2	chr2:218071823:G:A	0	218071823	A	G
2	chr2:218072128:G:C	0	218072128	C	G
2	chr2:218073521:T:C	0	218073521	C	T
2	chr2:218074245:C:G	0	218074245	G	C
2	chr2:218074543:G:T	0	218074543	T	G
2	chr2:218075536:C:T	0	218075536	T	C
2	chr2:218075695:C:T	0	218075695	T	C
2	chr2:218077556:A:T	0	218077556	T	A
2	chr2:218077590:C:T	0	218077590	T	C
2	chr2:218078253:T:C	0	218078253	C	T
2	chr2:218079892:A:G	0	218079892	G	A
2	chr2:218080085:G:A	0	218080085	A	G
2	chr2:218080420:A:G	0	218080420	G	A
2	chr2:218080951:T:C	0	218080951	C	T
2	chr2:218081020:C:A	0	218081020	A	C
2	chr2:218081199:C:G	0	218081199	G	C
2	chr2:218082380:C:CCTT	0	218082380	CCTT	C
2	chr2:218082398:G:T	0	218082398	T	G
2	chr2:218082792:A:T	0	218082792	T	A
2	chr2:218085313:C:A	0	218085313	A	C
2	chr2:218086522:C:T	0	218086522	T	C
2	chr2:218087015:T:A	0	218087015	A	T
2	chr2:218087023:C:G	0	218087023	G	C
2	chr2:218087510:G:A	0	218087510	A	G
2	chr2:218088055:G:A	0	218088055	A	G
2	chr2:218088552:G:A	0	218088552	A	G
2	chr2:218088656:C:T	0	218088656	T	C
2	chr2:218090839:T:C	0	218090839	C	T
2	chr2:218091086:T:C	0	218091086	C	T
2	chr2:218091333:C:T	0	218091333	T	C
2	chr2:218093887:T:G	0	218093887	G	T
2	chr2:218094097:G:A	0	218094097	A	G
2	chr2:218095408:T:C	0	218095408	C	T
2	chr2:218095957:C:T	0	218095957	T	C
2	chr2:218096102:A:G	0	218096102	G	A
2	chr2:218096487:A:T	0	218096487	T	A
2	chr2:218097482:A:G	0	218097482	G	A
2	chr2:218101592:C:T	0	218101592	T	C
2	chr2:218104198:T:C	0	218104198	C	T
2	chr2:218104813:TGTG:T	0	218104813	T	TGTG
2	chr2:218106001:C:T	0	218106001	T	C
2	chr2:218106013:A:G	0	218106013	G	A
2	chr2:218106580:G:A	0	218106580	A	G
2	chr2:218107453:C:T	0	218107453	T	C
2	chr2:218107668:C:T	0	218107668	T	C
2	chr2:218107872:A:G	0	218107872	G	A
2	chr2:218108540:T:C	0	218108540	C	T
2	chr2:218109468:A:G	0	218109468	G	A
2	chr2:218109522:G:A	0	218109522	A	G
2	chr2:218110737:A:G	0	218110737	G	A
2	chr2:218112808:G:A	0	218112808	A	G
2	chr2:218113414:T:C	0	218113414	C	T
2	chr2:218113757:A:C	0	218113757	C	A
2	chr2:218113941:C:T	0	218113941	T	C
2	chr2:218114238:A:G	0	218114238	G	A
2	chr2:218115460:T:C	0	218115460	C	T
2	chr2:218118730:G:A	0	218118730	A	G
2	chr2:218119040:A:G	0	218119040	G	A
2	chr2:218119755:G:A	0	218119755	A	G
2	chr2:218119881:G:A	0	218119881	A	G
2	chr2:218120259:G:A	0	218120259	A	G
2	chr2:218120361:G:A	0	218120361	A	G
2	chr2:218121354:T:C	0	218121354	C	T
2	chr2:218122602:C:T	0	218122602	T	C
2	chr2:218123115:A:G	0	218123115	G	A
2	chr2:218123170:A:T	0	218123170	T	A
2	chr2:218124051:A:G	0	218124051	G	A
2	chr2:218124090:G:A	0	218124090	A	G
2	chr2:218125569:G:A	0	218125569	A	G
2	chr2:218125863:C:T	0	218125863	T	C
2	chr2:218126282:G:A	0	218126282	A	G
2	chr2:218129717:C:CA	0	218129717	CA	C
2	chr2:218130219:G:A	0	218130219	A	G
2	chr2:218130399:A:G	0	218130399	G	A
2	chr2:218131830:C:T	0	218131830	T	C
2	chr2:218132857:T:C	0	218132857	C	T
2	chr2:218134185:T:C	0	218134185	C	T
2	chr2:218134532:G:A	0	218134532	A	G
2	chr2:218135587:C:T	0	218135587	T	C
2	chr2:218136011:T:C	0	218136011	C	T
2	chr2:218136239:C:T	0	218136239	T	C
2	chr2:218137653:T:C	0	218137653	C	T
2	chr2:218138637:G:A	0	218138637	A	G
2	chr2:218140487:A:G	0	218140487	G	A
2	chr2:218142337:T:C	0	218142337	C	T
2	chr2:218143029:T:G	0	218143029	G	T
2	chr2:218143669:A:G	0	218143669	G	A
2	chr2:218144619:A:T	0	218144619	T	A
2	chr2:218145112:G:A	0	218145112	A	G
2	chr2:218145423:C:T	0	218145423	T	C
2	chr2:218146978:T:G	0	218146978	G	T
2	chr2:218148611:G:A	0	218148611	A	G
2	chr2:218151076:T:C	0	218151076	C	T
2	chr2:218152625:T:C	0	218152625	C	T
2	chr2:218152739:A:G	0	218152739	G	A
2	chr2:218153290:C:T	0	218153290	T	C
2	chr2:218155148:T:C	0	218155148	C	T
2	chr2:218155220:G:A	0	218155220	A	G
2	chr2:218156191:T:C	0	218156191	C	T
2	chr2:218157854:A:C	0	218157854	C	A
2	chr2:218158605:T:C	0	218158605	C	T
2	chr2:218159710:CA:C	0	218159710	C	CA
2	chr2:218159992:TGAAC:T	0	218159992	T	TGAAC
2	chr2:218159998:G:A	0	218159998	A	G
2	chr2:218161368:G:A	0	218161368	A	G
2	chr2:218161896:G:A	0	218161896	A	G
2	chr2:218162249:G:C	0	218162249	C	G
2	chr2:218162779:G:C	0	218162779	C	G
2	chr2:218164385:C:G	0	218164385	G	C
2	chr2:218165120:A:C	0	218165120	C	A
2	chr2:218166777:G:C	0	218166777	C	G
2	chr2:218167879:T:C	0	218167879	C	T
2	chr2:218172874:T:C	0	218172874	C	T
2	chr2:218174087:C:G	0	218174087	G	C
2	chr2:218174095:A:T	0	218174095	T	A
2	chr2:218175368:A:G	0	218175368	G	A
2	chr2:218175428:G:C	0	218175428	C	G
2	chr2:218176150:C:T	0	218176150	T	C
2	chr2:218176219:G:A	0	218176219	A	G
2	chr2:218176494:A:G	0	218176494	G	A
2	chr2:218177183:G:A	0	218177183	A	G
2	chr2:218178379:G:A	0	218178379	A	G
2	chr2:218178525:G:A	0	218178525	A	G
2	chr2:218178727:C:A	0	218178727	A	C
2	chr2:218179248:G:A	0	218179248	A	G
2	chr2:218180385:G:A	0	218180385	A	G
2	chr2:218181714:T:C	0	218181714	C	T
2	chr2:218182089:C:T	0	218182089	T	C
2	chr2:218183059:G:A	0	218183059	A	G
2	chr2:218185418:G:A	0	218185418	A	G
2	chr2:218186068:C:T	0	218186068	T	C
2	chr2:218186591:G:A	0	218186591	A	G
2	chr2:218187603:T:A	0	218187603	A	T
2	chr2:218187823:G:A	0	218187823	A	G
2	chr2:218188418:G:T	0	218188418	T	G
2	chr2:218189303:C:A	0	218189303	A	C
2	chr2:218189714:AG:A	0	218189714	A	AG
2	chr2:218189797:C:T	0	218189797	T	C
2	chr2:218192032:G:A	0	218192032	A	G
2	chr2:218192143:A:G	0	218192143	G	A
2	chr2:218192615:A:G	0	218192615	G	A
2	chr2:218193087:A:C	0	218193087	C	A
2	chr2:218193261:T:C	0	218193261	C	T
2	chr2:218194020:C:T	0	218194020	T	C
2	chr2:218194335:G:A	0	218194335	A	G
2	chr2:218197278:T:C	0	218197278	C	T
2	chr2:218201795:T:C	0	218201795	C	T
2	chr2:218202612:T:A	0	218202612	A	T
2	chr2:218203352:AT:A	0	218203352	A	AT
2	chr2:218203380:C:T	0	218203380	T	C
2	chr2:218203392:G:A	0	218203392	A	G
2	chr2:218203679:A:G	0	218203679	G	A
2	chr2:218204414:G:A	0	218204414	A	G
2	chr2:218204872:C:A	0	218204872	A	C
2	chr2:218205828:C:T	0	218205828	T	C
2	chr2:218207591:T:C	0	218207591	C	T
2	chr2:218207784:G:T	0	218207784	T	G
2	chr2:218208168:T:A	0	218208168	A	T
2	chr2:218208295:C:T	0	218208295	T	C
2	chr2:218209022:A:G	0	218209022	G	A
2	chr2:218209081:A:G	0	218209081	G	A
2	chr2:218209675:G:T	0	218209675	T	G
2	chr2:218211490:G:C	0	218211490	C	G
2	chr2:218211680:T:C	0	218211680	C	T
2	chr2:218212019:C:G	0	218212019	G	C
2	chr2:218212570:C:T	0	218212570	T	C
2	chr2:218213392:C:T	0	218213392	T	C
2	chr2:218213895:T:C	0	218213895	C	T
2	chr2:218214790:G:A	0	218214790	A	G
2	chr2:218215995:G:A	0	218215995	A	G
2	chr2:218216188:G:A	0	218216188	A	G
2	chr2:218216255:G:A	0	218216255	A	G
2	chr2:218216574:T:C	0	218216574	C	T
2	chr2:218216699:C:T	0	218216699	T	C
2	chr2:218217396:G:T	0	218217396	T	G
2	chr2:218217607:A:G	0	218217607	G	A
2	chr2:218218595:G:T	0	218218595	T	G
2	chr2:218218630:G:T	0	218218630	T	G
2	chr2:218220598:A:G	0	218220598	G	A
2	chr2:218221207:T:C	0	218221207	C	T
2	chr2:218222349:A:T	0	218222349	T	A
2	chr2:218222677:C:T	0	218222677	T	C
2	chr2:218223449:G:GA	0	218223449	GA	G
2	chr2:218225564:G:A	0	218225564	A	G
2	chr2:218225642:T:C	0	218225642	C	T
2	chr2:218226523:G:A	0	218226523	A	G
2	chr2:218226837:T:G	0	218226837	G	T
2	chr2:218228276:G:A	0	218228276	A	G
2	chr2:218230831:G:A	0	218230831	A	G
2	chr2:218231610:G:C	0	218231610	C	G
2	chr2:218231900:TCAAGC:T	0	218231900	T	TCAAGC
2	chr2:218231908:AGCCTGGGCAACGTAGTGAG:A	0	218231908	A	AGCCTGGGCAACGTAGTGAG
2	chr2:218232718:T:C	0	218232718	C	T
2	chr2:218233015:G:A	0	218233015	A	G
2	chr2:218233050:A:G	0	218233050	G	A
2	chr2:218233395:A:G	0	218233395	G	A
2	chr2:218233949:A:G	0	218233949	G	A
2	chr2:218234030:A:G	0	218234030	G	A
2	chr2:218235479:C:T	0	218235479	T	C
2	chr2:218235937:GA:G	0	218235937	G	GA
2	chr2:218237136:A:T	0	218237136	T	A
2	chr2:218237609:C:T	0	218237609	T	C
2	chr2:218240002:T:A	0	218240002	A	T
2	chr2:218240104:G:A	0	218240104	A	G
2	chr2:218240267:T:C	0	218240267	C	T
2	chr2:218244190:C:A	0	218244190	A	C
2	chr2:218244310:A:G	0	218244310	G	A
2	chr2:218245159:A:G	0	218245159	G	A
2	chr2:218245902:G:A	0	218245902	A	G
2	chr2:218245998:G:A	0	218245998	A	G
2	chr2:218246321:G:A	0	218246321	A	G
2	chr2:218246461:C:T	0	218246461	T	C
2	chr2:218246618:G:C	0	218246618	C	G
2	chr2:218247590:G:A	0	218247590	A	G
2	chr2:218248233:T:C	0	218248233	C	T
2	chr2:218248563:C:T	0	218248563	T	C
2	chr2:218248815:T:G	0	218248815	G	T
2	chr2:218250522:G:A	0	218250522	A	G
2	chr2:218251075:G:A	0	218251075	A	G
2	chr2:218251324:G:A	0	218251324	A	G
2	chr2:218252643:T:C	0	218252643	C	T
2	chr2:218252759:G:A	0	218252759	A	G
2	chr2:218253371:A:G	0	218253371	G	A
2	chr2:218254395:AGAAG:A	0	218254395	A	AGAAG
2	chr2:218254411:G:T	0	218254411	T	G
2	chr2:218254607:C:T	0	218254607	T	C
2	chr2:218255532:C:T	0	218255532	T	C
2	chr2:218255793:T:C	0	218255793	C	T
2	chr2:218256805:A:G	0	218256805	G	A
2	chr2:218256940:G:A	0	218256940	A	G
2	chr2:218257367:G:A	0	218257367	A	G
2	chr2:218257743:C:T	0	218257743	T	C
2	chr2:218258058:G:T	0	218258058	T	G
2	chr2:218258145:A:G	0	218258145	G	A
2	chr2:218259046:A:G	0	218259046	G	A
2	chr2:218260198:T:A	0	218260198	A	T
2	chr2:218261086:C:T	0	218261086	T	C
2	chr2:218261465:G:T	0	218261465	T	G
2	chr2:218262012:C:T	0	218262012	T	C
2	chr2:218263372:G:C	0	218263372	C	G
2	chr2:218263783:C:T	0	218263783	T	C
2	chr2:218263792:C:T	0	218263792	T	C
2	chr2:218265791:G:A	0	218265791	A	G
2	chr2:218267658:C:T	0	218267658	T	C
2	chr2:218268008:G:A	0	218268008	A	G
2	chr2:218268073:A:G	0	218268073	G	A
2	chr2:218270205:A:G	0	218270205	G	A
2	chr2:218270227:C:T	0	218270227	T	C
2	chr2:218272165:TAA:T	0	218272165	T	TAA
2	chr2:218276735:C:G	0	218276735	G	C
2	chr2:218277768:C:T	0	218277768	T	C
2	chr2:218278050:C:T	0	218278050	T	C
2	chr2:218278137:C:A	0	218278137	A	C
2	chr2:218278506:G:A	0	218278506	A	G
2	chr2:218278604:T:C	0	218278604	C	T
2	chr2:218279200:A:T	0	218279200	T	A
2	chr2:218279366:G:A	0	218279366	A	G
2	chr2:218279531:G:A	0	218279531	A	G
2	chr2:218279843:AAG:A	0	218279843	A	AAG
2	chr2:218281884:T:C	0	218281884	C	T
2	chr2:218282001:G:A	0	218282001	A	G
2	chr2:218282080:G:A	0	218282080	A	G
2	chr2:218282145:T:C	0	218282145	C	T
2	chr2:218282265:G:A	0	218282265	A	G
2	chr2:218283205:T:G	0	218283205	G	T
2	chr2:218284440:A:G	0	218284440	G	A
2	chr2:218284916:C:T	0	218284916	T	C
2	chr2:218285005:G:A	0	218285005	A	G
2	chr2:218285017:G:A	0	218285017	A	G
2	chr2:218285515:A:G	0	218285515	G	A
2	chr2:218285584:A:G	0	218285584	G	A
2	chr2:218286495:A:C	0	218286495	C	A
2	chr2:218287203:T:C	0	218287203	C	T
2	chr2:218287415:A:T	0	218287415	T	A
2	chr2:218288214:G:T	0	218288214	T	G
2	chr2:218290042:G:A	0	218290042	A	G
2	chr2:218290058:G:A	0	218290058	A	G
2	chr2:218290796:G:A	0	218290796	A	G
2	chr2:218291184:A:T	0	218291184	T	A
2	chr2:218291186:G:T	0	218291186	T	G
2	chr2:218292620:T:C	0	218292620	C	T
2	chr2:218292881:C:T	0	218292881	T	C
2	chr2:218292969:C:T	0	218292969	T	C
2	chr2:218293236:T:C	0	218293236	C	T
2	chr2:218294906:T:C	0	218294906	C	T
2	chr2:218295047:G:A	0	218295047	A	G
2	chr2:218295898:T:C	0	218295898	C	T
2	chr2:218296026:T:C	0	218296026	C	T
2	chr2:218296084:G:C	0	218296084	C	G
2	chr2:218296141:C:A	0	218296141	A	C
2	chr2:218297554:G:A	0	218297554	A	G
2	chr2:218298113:C:T	0	218298113	T	C
2	chr2:218298586:T:C	0	218298586	C	T
2	chr2:218299570:A:G	0	218299570	G	A
2	chr2:218300004:G:A	0	218300004	A	G
2	chr2:218302074:G:A	0	218302074	A	G
2	chr2:218302157:G:C	0	218302157	C	G
2	chr2:218302806:G:A	0	218302806	A	G
2	chr2:218302840:G:C	0	218302840	C	G
2	chr2:218303242:C:T	0	218303242	T	C
2	chr2:218303679:C:T	0	218303679	T	C
2	chr2:218304976:G:A	0	218304976	A	G
2	chr2:218305654:A:G	0	218305654	G	A
2	chr2:218305802:G:A	0	218305802	A	G
2	chr2:218306468:T:C	0	218306468	C	T
2	chr2:218306739:G:A	0	218306739	A	G
2	chr2:218307672:G:A	0	218307672	A	G
2	chr2:218308119:CA:C	0	218308119	C	CA
2	chr2:218309867:G:A	0	218309867	A	G
2	chr2:218311727:A:C	0	218311727	C	A
2	chr2:218312172:C:A	0	218312172	A	C
2	chr2:218312425:C:T	0	218312425	T	C
2	chr2:218313344:C:T	0	218313344	T	C
2	chr2:218313872:A:T	0	218313872	T	A
2	chr2:218314152:G:A	0	218314152	A	G
2	chr2:218314932:CA:C	0	218314932	C	CA
2	chr2:218315203:G:A	0	218315203	A	G
2	chr2:218315272:G:A	0	218315272	A	G
2	chr2:218317270:A:G	0	218317270	G	A
2	chr2:218317758:G:A	0	218317758	A	G
2	chr2:218318330:GC:G	0	218318330	G	GC
2	chr2:218319444:C:T	0	218319444	T	C
2	chr2:218319552:C:T	0	218319552	T	C
2	chr2:218319565:A:G	0	218319565	G	A
2	chr2:218319578:A:G	0	218319578	G	A
2	chr2:218319664:G:A	0	218319664	A	G
2	chr2:218319675:C:T	0	218319675	T	C
2	chr2:218319707:A:C	0	218319707	C	A
2	chr2:218319709:C:T	0	218319709	T	C
2	chr2:218319713:C:T	0	218319713	T	C
2	chr2:218319769:A:G	0	218319769	G	A
2	chr2:218319894:G:A	0	218319894	A	G
2	chr2:218319968:A:G	0	218319968	G	A
2	chr2:218320149:G:T	0	218320149	T	G
2	chr2:218320310:G:T	0	218320310	T	G
2	chr2:218320474:G:A	0	218320474	A	G
2	chr2:218321739:T:C	0	218321739	C	T
2	chr2:218321869:G:A	0	218321869	A	G
2	chr2:218322644:T:C	0	218322644	C	T
2	chr2:218323017:C:T	0	218323017	T	C
2	chr2:218323178:C:T	0	218323178	T	C
2	chr2:218323514:G:A	0	218323514	A	G
2	chr2:218323705:C:A	0	218323705	A	C
2	chr2:218323744:C:T	0	218323744	T	C
2	chr2:218323854:C:T	0	218323854	T	C
2	chr2:218323946:T:C	0	218323946	C	T
2	chr2:218324165:G:GCA	0	218324165	GCA	G
2	chr2:218324687:C:T	0	218324687	T	C
2	chr2:218324729:A:G	0	218324729	G	A
2	chr2:218324930:C:T	0	218324930	T	C
2	chr2:218325867:C:T	0	218325867	T	C
2	chr2:218325897:G:A	0	218325897	A	G
2	chr2:218325990:A:G	0	218325990	G	A
2	chr2:218326533:T:C	0	218326533	C	T
2	chr2:218326846:G:A	0	218326846	A	G
2	chr2:218328032:G:A	0	218328032	A	G
2	chr2:218329240:C:T	0	218329240	T	C
2	chr2:218331621:T:C	0	218331621	C	T
2	chr2:218332077:A:G	0	218332077	G	A
2	chr2:218333302:C:T	0	218333302	T	C
2	chr2:218333700:A:T	0	218333700	T	A
2	chr2:218333922:T:C	0	218333922	C	T
2	chr2:218334345:A:G	0	218334345	G	A
2	chr2:218335667:C:T	0	218335667	T	C
2	chr2:218336470:T:A	0	218336470	A	T
2	chr2:218336944:C:T	0	218336944	T	C
2	chr2:218337409:T:C	0	218337409	C	T
2	chr2:218337761:G:A	0	218337761	A	G
2	chr2:218337901:C:T	0	218337901	T	C
2	chr2:218338020:G:A	0	218338020	A	G
2	chr2:218338355:G:T	0	218338355	T	G
2	chr2:218338908:T:C	0	218338908	C	T
2	chr2:218340005:C:T	0	218340005	T	C
2	chr2:218340748:G:A	0	218340748	A	G
2	chr2:218341231:T:C	0	218341231	C	T
2	chr2:218341712:C:G	0	218341712	G	C
2	chr2:218341922:A:G	0	218341922	G	A
2	chr2:218342196:C:T	0	218342196	T	C
2	chr2:218343254:A:G	0	218343254	G	A
2	chr2:218343754:C:G	0	218343754	G	C
2	chr2:218345488:G:C	0	218345488	C	G
2	chr2:218345659:C:CCT	0	218345659	CCT	C
2	chr2:218345883:T:C	0	218345883	C	T
2	chr2:218346058:G:A	0	218346058	A	G
2	chr2:218348704:A:G	0	218348704	G	A
2	chr2:218349330:T:C	0	218349330	C	T
2	chr2:218349917:A:C	0	218349917	C	A
2	chr2:218350485:T:C	0	218350485	C	T
2	chr2:218350832:G:A	0	218350832	A	G
2	chr2:218351646:A:C	0	218351646	C	A
2	chr2:218352160:T:C	0	218352160	C	T
2	chr2:218352563:G:A	0	218352563	A	G
2	chr2:218353269:G:A	0	218353269	A	G
2	chr2:218353805:G:T	0	218353805	T	G
2	chr2:218354349:C:T	0	218354349	T	C
2	chr2:218355117:G:A	0	218355117	A	G
2	chr2:218355182:G:A	0	218355182	A	G
2	chr2:218357123:G:A	0	218357123	A	G
2	chr2:218357400:C:T	0	218357400	T	C
2	chr2:218358010:G:A	0	218358010	A	G
2	chr2:218359891:T:C	0	218359891	C	T
2	chr2:218361195:C:T	0	218361195	T	C
2	chr2:218363142:G:A	0	218363142	A	G
2	chr2:218363885:C:T	0	218363885	T	C
2	chr2:218364407:A:G	0	218364407	G	A
2	chr2:218364424:G:A	0	218364424	A	G
2	chr2:218364918:T:C	0	218364918	C	T
2	chr2:218365039:A:G	0	218365039	G	A
2	chr2:218365440:T:G	0	218365440	G	T
2	chr2:218365490:T:C	0	218365490	C	T
2	chr2:218365824:T:A	0	218365824	A	T
2	chr2:218366515:G:A	0	218366515	A	G
2	chr2:218367127:G:A	0	218367127	A	G
2	chr2:218367631:C:A	0	218367631	A	C
2	chr2:218369141:T:G	0	218369141	G	T
2	chr2:218369516:T:C	0	218369516	C	T
2	chr2:218369616:G:T	0	218369616	T	G
2	chr2:218369798:T:C	0	218369798	C	T
2	chr2:218369857:T:G	0	218369857	G	T
2	chr2:218369982:T:C	0	218369982	C	T
2	chr2:218370077:T:C	0	218370077	C	T
2	chr2:218370501:C:T	0	218370501	T	C
2	chr2:218372614:G:T	0	218372614	T	G
2	chr2:218373478:T:C	0	218373478	C	T
2	chr2:218374015:G:A	0	218374015	A	G
2	chr2:218374280:C:A	0	218374280	A	C
2	chr2:218374365:G:C	0	218374365	C	G
2	chr2:218374434:A:G	0	218374434	G	A
2	chr2:218374502:T:G	0	218374502	G	T
2	chr2:218377795:C:T	0	218377795	T	C
2	chr2:218378139:T:C	0	218378139	C	T
2	chr2:218379759:GT:G	0	218379759	G	GT
2	chr2:218381059:T:C	0	218381059	C	T
2	chr2:218383312:T:C	0	218383312	C	T
2	chr2:218383673:T:C	0	218383673	C	T
2	chr2:218384713:G:C	0	218384713	C	G
2	chr2:218387654:C:T	0	218387654	T	C
2	chr2:218387907:C:T	0	218387907	T	C
2	chr2:218389174:A:G	0	218389174	G	A
2	chr2:218390119:T:C	0	218390119	C	T
2	chr2:218390157:A:AT	0	218390157	AT	A
2	chr2:218390700:A:G	0	218390700	G	A
2	chr2:218390718:C:T	0	218390718	T	C
2	chr2:218390972:G:A	0	218390972	A	G
2	chr2:218392703:T:C	0	218392703	C	T
2	chr2:218394547:G:A	0	218394547	A	G
2	chr2:218395121:A:G	0	218395121	G	A
2	chr2:218395308:G:A	0	218395308	A	G
2	chr2:218395928:C:A	0	218395928	A	C
2	chr2:218396453:C:T	0	218396453	T	C
2	chr2:218398735:G:A	0	218398735	A	G
2	chr2:218398943:G:A	0	218398943	A	G
2	chr2:218399384:G:A	0	218399384	A	G
2	chr2:218399610:G:T	0	218399610	T	G
2	chr2:218400445:T:C	0	218400445	C	T
2	chr2:218400673:C:T	0	218400673	T	C
2	chr2:218401481:T:C	0	218401481	C	T
2	chr2:218401909:C:T	0	218401909	T	C
2	chr2:218402087:C:A	0	218402087	A	C
2	chr2:218403058:C:T	0	218403058	T	C
2	chr2:218403190:A:G	0	218403190	G	A
2	chr2:218404080:G:A	0	218404080	A	G
2	chr2:218405006:G:T	0	218405006	T	G
2	chr2:218405374:A:G	0	218405374	G	A
2	chr2:218407081:A:C	0	218407081	C	A
2	chr2:218407422:A:G	0	218407422	G	A
2	chr2:218407571:G:T	0	218407571	T	G
2	chr2:218408728:T:G	0	218408728	G	T
2	chr2:218409235:A:G	0	218409235	G	A
2	chr2:218409419:G:A	0	218409419	A	G
2	chr2:218411415:T:C	0	218411415	C	T
2	chr2:218414374:A:G	0	218414374	G	A
2	chr2:218414507:G:A	0	218414507	A	G
2	chr2:218414865:G:A	0	218414865	A	G
2	chr2:218415776:A:G	0	218415776	G	A
2	chr2:218417597:G:A	0	218417597	A	G
2	chr2:218417706:G:A	0	218417706	A	G
2	chr2:218418011:G:A	0	218418011	A	G
2	chr2:218418374:G:A	0	218418374	A	G
2	chr2:218419492:G:A	0	218419492	A	G
2	chr2:218421818:G:C	0	218421818	C	G
2	chr2:218422553:C:A	0	218422553	A	C
2	chr2:218422647:A:G	0	218422647	G	A
2	chr2:218423295:T:C	0	218423295	C	T
2	chr2:218424176:C:T	0	218424176	T	C
2	chr2:218424920:A:G	0	218424920	G	A
2	chr2:218425953:C:T	0	218425953	T	C
2	chr2:218427872:C:T	0	218427872	T	C
2	chr2:218429535:A:C	0	218429535	C	A
2	chr2:218431112:G:A	0	218431112	A	G
2	chr2:218431822:G:A	0	218431822	A	G
2	chr2:218433893:G:A	0	218433893	A	G
2	chr2:218433972:G:A	0	218433972	A	G
2	chr2:218436000:G:A	0	218436000	A	G
2	chr2:218437743:G:A	0	218437743	A	G
2	chr2:218440128:C:A	0	218440128	A	C
2	chr2:218440472:G:A	0	218440472	A	G
2	chr2:218440681:G:C	0	218440681	C	G
2	chr2:218443421:C:T	0	218443421	T	C
2	chr2:218444510:C:T	0	218444510	T	C
2	chr2:218445760:A:C	0	218445760	C	A
2	chr2:218447210:G:A	0	218447210	A	G
2	chr2:218447383:T:C	0	218447383	C	T
2	chr2:218447746:T:C	0	218447746	C	T
2	chr2:218448631:T:C	0	218448631	C	T
2	chr2:218449850:A:T	0	218449850	T	A
2	chr2:218452525:T:C	0	218452525	C	T
2	chr2:218453355:T:C	0	218453355	C	T
2	chr2:218455162:C:G	0	218455162	G	C
2	chr2:218455484:C:A	0	218455484	A	C
2	chr2:218455805:T:C	0	218455805	C	T
2	chr2:218456984:AAAG:A	0	218456984	A	AAAG
2	chr2:218457707:T:C	0	218457707	C	T
2	chr2:218460536:A:G	0	218460536	G	A
2	chr2:218460939:CA:C	0	218460939	C	CA
2	chr2:218461578:T:C	0	218461578	C	T
2	chr2:218463958:C:T	0	218463958	T	C
2	chr2:218464762:C:T	0	218464762	T	C
2	chr2:218465096:A:G	0	218465096	G	A
2	chr2:218465466:C:T	0	218465466	T	C
2	chr2:218466778:A:C	0	218466778	C	A
2	chr2:218467510:G:A	0	218467510	A	G
2	chr2:218468290:C:T	0	218468290	T	C
2	chr2:218469913:C:T	0	218469913	T	C
2	chr2:218471212:C:T	0	218471212	T	C
2	chr2:218471221:C:A	0	218471221	A	C
2	chr2:218471385:A:G	0	218471385	G	A
2	chr2:218471842:A:G	0	218471842	G	A
2	chr2:218472610:A:G	0	218472610	G	A
2	chr2:218474560:T:C	0	218474560	C	T
2	chr2:218477104:A:G	0	218477104	G	A
2	chr2:218477561:T:C	0	218477561	C	T
2	chr2:218477780:A:G	0	218477780	G	A
2	chr2:218479442:G:T	0	218479442	T	G
2	chr2:218480878:A:C	0	218480878	C	A
2	chr2:218481379:G:A	0	218481379	A	G
2	chr2:218484645:AAC:A	0	218484645	A	AAC
2	chr2:218485029:C:T	0	218485029	T	C
2	chr2:218487168:T:C	0	218487168	C	T
2	chr2:218487788:A:C	0	218487788	C	A
2	chr2:218487849:C:T	0	218487849	T	C
2	chr2:218487875:C:T	0	218487875	T	C
2	chr2:218488472:C:T	0	218488472	T	C
2	chr2:218489474:C:A	0	218489474	A	C
2	chr2:218489846:T:C	0	218489846	C	T
2	chr2:218490229:T:C	0	218490229	C	T
2	chr2:218490935:C:A	0	218490935	A	C
2	chr2:218491131:C:T	0	218491131	T	C
2	chr2:218492333:G:A	0	218492333	A	G
2	chr2:218492822:C:T	0	218492822	T	C
2	chr2:218493135:A:G	0	218493135	G	A
2	chr2:218493880:C:T	0	218493880	T	C
2	chr2:218494564:T:C	0	218494564	C	T
2	chr2:218496239:GCCAAGATCGCA:G	0	218496239	G	GCCAAGATCGCA
2	chr2:218498262:T:C	0	218498262	C	T
2	chr2:218498465:T:C	0	218498465	C	T
2	chr2:218499231:G:A	0	218499231	A	G
2	chr2:218503506:A:G	0	218503506	G	A
2	chr2:218504565:A:G	0	218504565	G	A
2	chr2:218505013:C:T	0	218505013	T	C
2	chr2:218505128:C:T	0	218505128	T	C
2	chr2:218506536:G:A	0	218506536	A	G
2	chr2:218507041:A:G	0	218507041	G	A
2	chr2:218507510:C:G	0	218507510	G	C
2	chr2:218508045:C:A	0	218508045	A	C
2	chr2:218508058:C:G	0	218508058	G	C
2	chr2:218508189:T:G	0	218508189	G	T
2	chr2:218508341:T:C	0	218508341	C	T
2	chr2:218508474:A:G	0	218508474	G	A
2	chr2:218510295:C:T	0	218510295	T	C
2	chr2:218510941:G:A	0	218510941	A	G
2	chr2:218512546:C:T	0	218512546	T	C
2	chr2:218516682:T:C	0	218516682	C	T
2	chr2:218517129:T:C	0	218517129	C	T
2	chr2:218517429:ACT:A	0	218517429	A	ACT
2	chr2:218518398:C:T	0	218518398	T	C
2	chr2:218518968:A:C	0	218518968	C	A
2	chr2:218519768:C:T	0	218519768	T	C
2	chr2:218521361:T:A	0	218521361	A	T
2	chr2:218522176:C:T	0	218522176	T	C
2	chr2:218522282:G:C	0	218522282	C	G
2	chr2:218522526:G:A	0	218522526	A	G
2	chr2:218524345:C:T	0	218524345	T	C
2	chr2:218524513:A:G	0	218524513	G	A
2	chr2:218526244:T:A	0	218526244	A	T
2	chr2:218526769:T:G	0	218526769	G	T
2	chr2:218526949:C:T	0	218526949	T	C
2	chr2:218527031:A:G	0	218527031	G	A
2	chr2:218527032:C:T	0	218527032	T	C
2	chr2:218527436:A:G	0	218527436	G	A
2	chr2:218528086:C:T	0	218528086	T	C
2	chr2:218531532:C:T	0	218531532	T	C
2	chr2:218531961:C:T	0	218531961	T	C
2	chr2:218533436:A:G	0	218533436	G	A
2	chr2:218533441:C:T	0	218533441	T	C
2	chr2:218533894:T:C	0	218533894	C	T
2	chr2:218534466:G:A	0	218534466	A	G
2	chr2:218534904:T:C	0	218534904	C	T
2	chr2:218536514:C:T	0	218536514	T	C
2	chr2:218537003:G:A	0	218537003	A	G
2	chr2:218537502:A:C	0	218537502	C	A
2	chr2:218537648:G:A	0	218537648	A	G
2	chr2:218537968:T:C	0	218537968	C	T
2	chr2:218540399:A:C	0	218540399	C	A
2	chr2:218540882:C:T	0	218540882	T	C
2	chr2:218542093:G:A	0	218542093	A	G
2	chr2:218543835:A:C	0	218543835	C	A
2	chr2:218544966:C:A	0	218544966	A	C
2	chr2:218546480:A:G	0	218546480	G	A
2	chr2:218548061:C:A	0	218548061	A	C
2	chr2:218550442:A:AC	0	218550442	AC	A
2	chr2:218550466:A:G	0	218550466	G	A
2	chr2:218551968:A:G	0	218551968	G	A
2	chr2:218555279:CA:C	0	218555279	C	CA
2	chr2:218555327:TATTAG:T	0	218555327	T	TATTAG
2	chr2:218558797:T:C	0	218558797	C	T
2	chr2:218558882:G:A	0	218558882	A	G
2	chr2:218560000:A:C	0	218560000	C	A
2	chr2:218562249:T:C	0	218562249	C	T
2	chr2:218562768:C:T	0	218562768	T	C
2	chr2:218562874:A:G	0	218562874	G	A
2	chr2:218563357:C:T	0	218563357	T	C
2	chr2:218563576:T:C	0	218563576	C	T
2	chr2:218564329:A:T	0	218564329	T	A
2	chr2:218566568:G:A	0	218566568	A	G
2	chr2:218567317:G:T	0	218567317	T	G
2	chr2:218567404:C:T	0	218567404	T	C
2	chr2:218567514:C:T	0	218567514	T	C
2	chr2:218567846:G:A	0	218567846	A	G
2	chr2:218568230:G:C	0	218568230	C	G
2	chr2:218568272:C:A	0	218568272	A	C
2	chr2:218568666:A:C	0	218568666	C	A
2	chr2:218569165:C:A	0	218569165	A	C
2	chr2:218569322:A:G	0	218569322	G	A
2	chr2:218569471:A:G	0	218569471	G	A
2	chr2:218572249:A:T	0	218572249	T	A
2	chr2:218572753:T:C	0	218572753	C	T
2	chr2:218572873:G:C	0	218572873	C	G
2	chr2:218573224:A:C	0	218573224	C	A
2	chr2:218573636:C:T	0	218573636	T	C
2	chr2:218575705:A:G	0	218575705	G	A
2	chr2:218576705:T:C	0	218576705	C	T
2	chr2:218576880:C:T	0	218576880	T	C
2	chr2:218577702:C:T	0	218577702	T	C
2	chr2:218577776:A:T	0	218577776	T	A
2	chr2:218578278:A:C	0	218578278	C	A
2	chr2:218578994:A:G	0	218578994	G	A
2	chr2:218579455:A:T	0	218579455	T	A
2	chr2:218579609:C:G	0	218579609	G	C
2	chr2:218580442:T:C	0	218580442	C	T
2	chr2:218581754:G:A	0	218581754	A	G
2	chr2:218582685:G:A	0	218582685	A	G
2	chr2:218585236:GTCTTACT:G	0	218585236	G	GTCTTACT
2	chr2:218585873:C:T	0	218585873	T	C
2	chr2:218588374:C:T	0	218588374	T	C
2	chr2:218588513:C:T	0	218588513	T	C
2	chr2:218589156:T:C	0	218589156	C	T
2	chr2:218589806:T:C	0	218589806	C	T
2	chr2:218591244:G:T	0	218591244	T	G
2	chr2:218591694:A:G	0	218591694	G	A
2	chr2:218593008:C:T	0	218593008	T	C
2	chr2:218593018:G:A	0	218593018	A	G
2	chr2:218593933:T:C	0	218593933	C	T
2	chr2:218594982:A:G	0	218594982	G	A
2	chr2:218597212:G:A	0	218597212	A	G
2	chr2:218597364:T:C	0	218597364	C	T
2	chr2:218597696:G:A	0	218597696	A	G
2	chr2:218597761:C:A	0	218597761	A	C
2	chr2:218597777:G:A	0	218597777	A	G
2	chr2:218598560:C:T	0	218598560	T	C
2	chr2:218599081:G:A	0	218599081	A	G
2	chr2:218600087:G:A	0	218600087	A	G
2	chr2:218600371:G:A	0	218600371	A	G
2	chr2:218600569:C:T	0	218600569	T	C
2	chr2:218600871:C:A	0	218600871	A	C
2	chr2:218601076:C:T	0	218601076	T	C
2	chr2:218601759:TAGAA:T	0	218601759	T	TAGAA
2	chr2:218601992:A:G	0	218601992	G	A
2	chr2:218602266:G:A	0	218602266	A	G
2	chr2:218602363:C:G	0	218602363	G	C
2	chr2:218602785:A:G	0	218602785	G	A
2	chr2:218602929:T:C	0	218602929	C	T
2	chr2:218603070:G:A	0	218603070	A	G
2	chr2:218604361:A:G	0	218604361	G	A
2	chr2:218605352:C:T	0	218605352	T	C
2	chr2:218607602:G:A	0	218607602	A	G
2	chr2:218608011:G:A	0	218608011	A	G
2	chr2:218609014:T:C	0	218609014	C	T
2	chr2:218609191:A:T	0	218609191	T	A
2	chr2:218613470:C:T	0	218613470	T	C
2	chr2:218613997:A:G	0	218613997	G	A
2	chr2:218615423:G:A	0	218615423	A	G
2	chr2:218616625:G:A	0	218616625	A	G
2	chr2:218619158:T:A	0	218619158	A	T
2	chr2:218619354:C:G	0	218619354	G	C
2	chr2:218621221:C:T	0	218621221	T	C
2	chr2:218621904:C:A	0	218621904	A	C
2	chr2:218622619:T:C	0	218622619	C	T
2	chr2:218623314:C:T	0	218623314	T	C
2	chr2:218623975:G:A	0	218623975	A	G
2	chr2:218625050:TGCA:T	0	218625050	T	TGCA
2	chr2:218626200:G:A	0	218626200	A	G
2	chr2:218628201:T:C	0	218628201	C	T
2	chr2:218628620:T:G	0	218628620	G	T
2	chr2:218629314:G:A	0	218629314	A	G
2	chr2:218629915:T:C	0	218629915	C	T
2	chr2:218631337:G:A	0	218631337	A	G
2	chr2:218632325:T:G	0	218632325	G	T
2	chr2:218633205:A:C	0	218633205	C	A
2	chr2:218633356:G:T	0	218633356	T	G
2	chr2:218634036:T:G	0	218634036	G	T
2	chr2:218634248:A:C	0	218634248	C	A
2	chr2:218634996:T:C	0	218634996	C	T
2	chr2:218635323:T:A	0	218635323	A	T
2	chr2:218636410:G:A	0	218636410	A	G
2	chr2:218636605:G:A	0	218636605	A	G
2	chr2:218637409:G:A	0	218637409	A	G
2	chr2:218637431:A:G	0	218637431	G	A
2	chr2:218638390:C:T	0	218638390	T	C
2	chr2:218639420:A:G	0	218639420	G	A
2	chr2:218639780:G:A	0	218639780	A	G
2	chr2:218639793:T:C	0	218639793	C	T
2	chr2:218639972:T:G	0	218639972	G	T
2	chr2:218641736:G:A	0	218641736	A	G
2	chr2:218642579:C:T	0	218642579	T	C
2	chr2:218643540:G:T	0	218643540	T	G
2	chr2:218643649:A:T	0	218643649	T	A
2	chr2:218644265:T:C	0	218644265	C	T
2	chr2:218644895:C:A	0	218644895	A	C
2	chr2:218645597:C:T	0	218645597	T	C
2	chr2:218646645:G:A	0	218646645	A	G
2	chr2:218647007:CAACAG:C	0	218647007	C	CAACAG
2	chr2:218647583:G:A	0	218647583	A	G
2	chr2:218648137:GAC:G	0	218648137	G	GAC
2	chr2:218649059:T:C	0	218649059	C	T
2	chr2:218650036:A:G	0	218650036	G	A
2	chr2:218654563:A:G	0	218654563	G	A
2	chr2:218655412:G:A	0	218655412	A	G
2	chr2:218655682:C:T	0	218655682	T	C
2	chr2:218655878:G:A	0	218655878	A	G
2	chr2:218656172:T:C	0	218656172	C	T
2	chr2:218657724:C:T	0	218657724	T	C
2	chr2:218658716:T:C	0	218658716	C	T
2	chr2:218659366:C:T	0	218659366	T	C
2	chr2:218659478:T:C	0	218659478	C	T
2	chr2:218659583:G:A	0	218659583	A	G
2	chr2:218660284:G:A	0	218660284	A	G
2	chr2:218660612:C:T	0	218660612	T	C
2	chr2:218662016:C:T	0	218662016	T	C
2	chr2:218662282:C:T	0	218662282	T	C
2	chr2:218662989:C:T	0	218662989	T	C
2	chr2:218663143:T:C	0	218663143	C	T
2	chr2:218665115:A:G	0	218665115	G	A
2	chr2:218665158:G:A	0	218665158	A	G
2	chr2:218665367:C:T	0	218665367	T	C
2	chr2:218665625:C:T	0	218665625	T	C
2	chr2:218666533:T:G	0	218666533	G	T
2	chr2:218666660:A:G	0	218666660	G	A
2	chr2:218668180:C:T	0	218668180	T	C
2	chr2:218668182:G:A	0	218668182	A	G
2	chr2:218668655:T:C	0	218668655	C	T
2	chr2:218669171:T:C	0	218669171	C	T
2	chr2:218669807:C:T	0	218669807	T	C
2	chr2:218670425:G:A	0	218670425	A	G
2	chr2:218670841:A:G	0	218670841	G	A
2	chr2:218671404:G:A	0	218671404	A	G
2	chr2:218672243:A:C	0	218672243	C	A
2	chr2:218672452:G:A	0	218672452	A	G
2	chr2:218672501:G:A	0	218672501	A	G
2	chr2:218672514:A:T	0	218672514	T	A
2	chr2:218673270:G:A	0	218673270	A	G
2	chr2:218673296:G:T	0	218673296	T	G
2	chr2:218674076:A:C	0	218674076	C	A
2	chr2:218675739:G:A	0	218675739	A	G
2	chr2:218676333:T:C	0	218676333	C	T
2	chr2:218678251:T:C	0	218678251	C	T
2	chr2:218678444:C:T	0	218678444	T	C
2	chr2:218678710:T:C	0	218678710	C	T
2	chr2:218679665:A:G	0	218679665	G	A
2	chr2:218680586:T:C	0	218680586	C	T
2	chr2:218681066:A:G	0	218681066	G	A
2	chr2:218683525:G:A	0	218683525	A	G
2	chr2:218683892:C:T	0	218683892	T	C
2	chr2:218686313:T:A	0	218686313	A	T
2	chr2:218686669:A:G	0	218686669	G	A
2	chr2:218687938:A:G	0	218687938	G	A
2	chr2:218688745:C:T	0	218688745	T	C
2	chr2:218691623:T:C	0	218691623	C	T
2	chr2:218693015:G:A	0	218693015	A	G
2	chr2:218697206:T:C	0	218697206	C	T
2	chr2:218697952:G:A	0	218697952	A	G
2	chr2:218698879:G:A	0	218698879	A	G
2	chr2:218703524:G:A	0	218703524	A	G
2	chr2:218713638:T:G	0	218713638	G	T
2	chr2:218714848:G:A	0	218714848	A	G
2	chr2:218716554:C:G	0	218716554	G	C
2	chr2:218716920:G:A	0	218716920	A	G
2	chr2:218717098:C:T	0	218717098	T	C
2	chr2:218718174:T:C	0	218718174	C	T
2	chr2:218720199:C:T	0	218720199	T	C
2	chr2:218722568:A:G	0	218722568	G	A
2	chr2:218723411:A:G	0	218723411	G	A
2	chr2:218723974:A:G	0	218723974	G	A
2	chr2:218724167:G:T	0	218724167	T	G
2	chr2:218724441:C:T	0	218724441	T	C
2	chr2:218724452:T:C	0	218724452	C	T
2	chr2:218725602:C:T	0	218725602	T	C
2	chr2:218727504:A:G	0	218727504	G	A
2	chr2:218727599:G:A	0	218727599	A	G
2	chr2:218730463:A:G	0	218730463	G	A
2	chr2:218730784:A:G	0	218730784	G	A
2	chr2:218730987:T:C	0	218730987	C	T
2	chr2:218731209:G:A	0	218731209	A	G
2	chr2:218731598:G:A	0	218731598	A	G
2	chr2:218732462:T:C	0	218732462	C	T
2	chr2:218733237:A:G	0	218733237	G	A
2	chr2:218733318:A:T	0	218733318	T	A
2	chr2:218733369:G:A	0	218733369	A	G
2	chr2:218734054:G:T	0	218734054	T	G
2	chr2:218734545:G:A	0	218734545	A	G
2	chr2:218735593:A:T	0	218735593	T	A
2	chr2:218735712:A:G	0	218735712	G	A
2	chr2:218736591:C:CT	0	218736591	CT	C
2	chr2:218737776:G:C	0	218737776	C	G
2	chr2:218738096:G:A	0	218738096	A	G
2	chr2:218739603:T:C	0	218739603	C	T
2	chr2:218740395:G:A	0	218740395	A	G
2	chr2:218741206:G:A	0	218741206	A	G
2	chr2:218741329:C:T	0	218741329	T	C
2	chr2:218741454:C:T	0	218741454	T	C
2	chr2:218741495:T:G	0	218741495	G	T
2	chr2:218741815:C:A	0	218741815	A	C
2	chr2:218742025:A:G	0	218742025	G	A
2	chr2:218742129:A:T	0	218742129	T	A
2	chr2:218742208:A:G	0	218742208	G	A
2	chr2:218743096:A:G	0	218743096	G	A
2	chr2:218743574:A:G	0	218743574	G	A
2	chr2:218744439:T:G	0	218744439	G	T
2	chr2:218744717:T:C	0	218744717	C	T
2	chr2:218745039:G:A	0	218745039	A	G
2	chr2:218745053:G:A	0	218745053	A	G
2	chr2:218745599:G:A	0	218745599	A	G
2	chr2:218745710:A:G	0	218745710	G	A
2	chr2:218746005:C:T	0	218746005	T	C
2	chr2:218748524:A:G	0	218748524	G	A
2	chr2:218748526:G:A	0	218748526	A	G
2	chr2:218749049:A:G	0	218749049	G	A
2	chr2:218749143:C:T	0	218749143	T	C
2	chr2:218751155:CTCATGTTTGGCTCTG:C	0	218751155	C	CTCATGTTTGGCTCTG
2	chr2:218751187:G:T	0	218751187	T	G
2	chr2:218751958:A:G	0	218751958	G	A
2	chr2:218753514:A:C	0	218753514	C	A
2	chr2:218754827:C:T	0	218754827	T	C
2	chr2:218755043:T:C	0	218755043	C	T
2	chr2:218755798:T:C	0	218755798	C	T
2	chr2:218756186:C:T	0	218756186	T	C
2	chr2:218756535:C:T	0	218756535	T	C
2	chr2:218756919:G:C	0	218756919	C	G
2	chr2:218758055:G:A	0	218758055	A	G
2	chr2:218758088:T:C	0	218758088	C	T
2	chr2:218758367:A:G	0	218758367	G	A
2	chr2:218759447:G:A	0	218759447	A	G
2	chr2:218759826:A:T	0	218759826	T	A
2	chr2:218760005:T:C	0	218760005	C	T
2	chr2:218761000:A:C	0	218761000	C	A
2	chr2:218761141:T:G	0	218761141	G	T
2	chr2:218761344:C:T	0	218761344	T	C
2	chr2:218761766:C:T	0	218761766	T	C
2	chr2:218762281:G:A	0	218762281	A	G
2	chr2:218762327:G:C	0	218762327	C	G
2	chr2:218763460:G:A	0	218763460	A	G
2	chr2:218763468:A:G	0	218763468	G	A
2	chr2:218764036:T:C	0	218764036	C	T
2	chr2:218764580:T:C	0	218764580	C	T
2	chr2:218765484:T:C	0	218765484	C	T
2	chr2:218765787:C:T	0	218765787	T	C
2	chr2:218765842:C:T	0	218765842	T	C
2	chr2:218765943:A:G	0	218765943	G	A
2	chr2:218766242:C:G	0	218766242	G	C
2	chr2:218766496:G:A	0	218766496	A	G
2	chr2:218766574:G:A	0	218766574	A	G
2	chr2:218766713:A:G	0	218766713	G	A
2	chr2:218766780:A:G	0	218766780	G	A
2	chr2:218767085:G:A	0	218767085	A	G
2	chr2:218767132:A:T	0	218767132	T	A
2	chr2:218767237:G:A	0	218767237	A	G
2	chr2:218767494:G:A	0	218767494	A	G
2	chr2:218767565:C:T	0	218767565	T	C
2	chr2:218767885:TA:T	0	218767885	T	TA
2	chr2:218767999:C:G	0	218767999	G	C
2	chr2:218768026:A:C	0	218768026	C	A
2	chr2:218768348:T:G	0	218768348	G	T
2	chr2:218768350:T:G	0	218768350	G	T
2	chr2:218768458:T:C	0	218768458	C	T
2	chr2:218769092:C:T	0	218769092	T	C
2	chr2:218769544:C:T	0	218769544	T	C
2	chr2:218769999:G:A	0	218769999	A	G
2	chr2:218770765:C:T	0	218770765	T	C
2	chr2:218770777:TTTTTGCAGTG:T	0	218770777	T	TTTTTGCAGTG
2	chr2:218771461:G:C	0	218771461	C	G
2	chr2:218772063:T:C	0	218772063	C	T
2	chr2:218772180:T:C	0	218772180	C	T
2	chr2:218773161:A:G	0	218773161	G	A
2	chr2:218773816:A:G	0	218773816	G	A
2	chr2:218774996:C:T	0	218774996	T	C
2	chr2:218775139:T:C	0	218775139	C	T
2	chr2:218775302:G:A	0	218775302	A	G
2	chr2:218775402:T:C	0	218775402	C	T
2	chr2:218775897:T:C	0	218775897	C	T
2	chr2:218777878:G:A	0	218777878	A	G
2	chr2:218777897:C:G	0	218777897	G	C
2	chr2:218778286:G:C	0	218778286	C	G
2	chr2:218778543:G:T	0	218778543	T	G
2	chr2:218778594:C:T	0	218778594	T	C
2	chr2:218778604:G:A	0	218778604	A	G
2	chr2:218780739:G:A	0	218780739	A	G
2	chr2:218780754:T:C	0	218780754	C	T
2	chr2:218780830:G:A	0	218780830	A	G
2	chr2:218782732:A:G	0	218782732	G	A
2	chr2:218782764:G:A	0	218782764	A	G
2	chr2:218786117:C:T	0	218786117	T	C
2	chr2:218786626:G:T	0	218786626	T	G
2	chr2:218787096:G:A	0	218787096	A	G
2	chr2:218787418:T:A	0	218787418	A	T
2	chr2:218787430:T:C	0	218787430	C	T
2	chr2:218787563:A:G	0	218787563	G	A
2	chr2:218787650:G:A	0	218787650	A	G
2	chr2:218787809:T:C	0	218787809	C	T
2	chr2:218789537:C:T	0	218789537	T	C
2	chr2:218789804:C:A	0	218789804	A	C
2	chr2:218789975:A:T	0	218789975	T	A
2	chr2:218790209:T:C	0	218790209	C	T
2	chr2:218790488:T:G	0	218790488	G	T
2	chr2:218791990:T:G	0	218791990	G	T
2	chr2:218792290:A:T	0	218792290	T	A
2	chr2:218793447:A:T	0	218793447	T	A
2	chr2:218793886:C:T	0	218793886	T	C
2	chr2:218793894:A:T	0	218793894	T	A
2	chr2:218795064:C:G	0	218795064	G	C
2	chr2:218795076:A:G	0	218795076	G	A
2	chr2:218795188:A:G	0	218795188	G	A
2	chr2:218795341:T:C	0	218795341	C	T
2	chr2:218795623:A:G	0	218795623	G	A
2	chr2:218795651:T:C	0	218795651	C	T
2	chr2:218796332:C:A	0	218796332	A	C
2	chr2:218798166:C:A	0	218798166	A	C
2	chr2:218798430:G:A	0	218798430	A	G
2	chr2:218799796:A:G	0	218799796	G	A
2	chr2:218800254:G:T	0	218800254	T	G
2	chr2:218800612:T:C	0	218800612	C	T
2	chr2:218800992:T:A	0	218800992	A	T
2	chr2:218801240:G:A	0	218801240	A	G
2	chr2:218801459:T:C	0	218801459	C	T
2	chr2:218801654:T:C	0	218801654	C	T
2	chr2:218801786:T:G	0	218801786	G	T
2	chr2:218802504:A:G	0	218802504	G	A
2	chr2:218802690:T:C	0	218802690	C	T
2	chr2:218802740:T:A	0	218802740	A	T
2	chr2:218802787:T:A	0	218802787	A	T
2	chr2:218804029:G:A	0	218804029	A	G
2	chr2:218804090:A:G	0	218804090	G	A
2	chr2:218804279:A:G	0	218804279	G	A
2	chr2:218804418:T:C	0	218804418	C	T
2	chr2:218804425:T:A	0	218804425	A	T
2	chr2:218804765:A:T	0	218804765	T	A
2	chr2:218805152:A:T	0	218805152	T	A
2	chr2:218806875:A:G	0	218806875	G	A
2	chr2:218809427:A:C	0	218809427	C	A
2	chr2:218810522:C:T	0	218810522	T	C
2	chr2:218810840:G:T	0	218810840	T	G
2	chr2:218810922:C:T	0	218810922	T	C
2	chr2:218813698:C:T	0	218813698	T	C
2	chr2:218814242:A:C	0	218814242	C	A
2	chr2:218815440:C:T	0	218815440	T	C
2	chr2:218817529:G:C	0	218817529	C	G
2	chr2:218817534:C:T	0	218817534	T	C
2	chr2:218822874:A:G	0	218822874	G	A
2	chr2:218825455:C:T	0	218825455	T	C
2	chr2:218826667:A:G	0	218826667	G	A
2	chr2:218826843:A:G	0	218826843	G	A
2	chr2:218830602:T:C	0	218830602	C	T
2	chr2:218830764:G:C	0	218830764	C	G
2	chr2:218838174:T:C	0	218838174	C	T
2	chr2:218838575:A:C	0	218838575	C	A
2	chr2:218838979:T:G	0	218838979	G	T
2	chr2:218840378:C:T	0	218840378	T	C
2	chr2:218841812:C:T	0	218841812	T	C
2	chr2:218841971:C:T	0	218841971	T	C
2	chr2:218844043:T:C	0	218844043	C	T
2	chr2:218844427:G:A	0	218844427	A	G
2	chr2:218845022:C:T	0	218845022	T	C
2	chr2:218848115:T:C	0	218848115	C	T
2	chr2:218848292:C:T	0	218848292	T	C
2	chr2:218850593:A:G	0	218850593	G	A
2	chr2:218850607:C:T	0	218850607	T	C
2	chr2:218850637:GA:G	0	218850637	G	GA
2	chr2:218851399:C:T	0	218851399	T	C
2	chr2:218851400:T:C	0	218851400	C	T
2	chr2:218851966:T:C	0	218851966	C	T
2	chr2:218852022:T:A	0	218852022	A	T
2	chr2:218854234:C:T	0	218854234	T	C
2	chr2:218855626:T:C	0	218855626	C	T
2	chr2:218856467:C:T	0	218856467	T	C
2	chr2:218857941:T:C	0	218857941	C	T
2	chr2:218860143:T:C	0	218860143	C	T
2	chr2:218860595:C:G	0	218860595	G	C
2	chr2:218861775:T:C	0	218861775	C	T
2	chr2:218862590:T:C	0	218862590	C	T
2	chr2:218863795:A:G	0	218863795	G	A
2	chr2:218864353:G:A	0	218864353	A	G
2	chr2:218864904:A:G	0	218864904	G	A
2	chr2:218866295:T:C	0	218866295	C	T
2	chr2:218867420:C:G	0	218867420	G	C
2	chr2:218867739:C:T	0	218867739	T	C
2	chr2:218869251:T:C	0	218869251	C	T
2	chr2:218871647:C:G	0	218871647	G	C
2	chr2:218879152:G:A	0	218879152	A	G
2	chr2:218881393:C:T	0	218881393	T	C
2	chr2:218882105:T:C	0	218882105	C	T
2	chr2:218883665:C:A	0	218883665	A	C
2	chr2:218886024:A:G	0	218886024	G	A
2	chr2:218888414:C:T	0	218888414	T	C
2	chr2:218897839:A:G	0	218897839	G	A
2	chr2:218897940:A:G	0	218897940	G	A
2	chr2:218901905:G:A	0	218901905	A	G
2	chr2:218901910:G:A	0	218901910	A	G
2	chr2:218901920:A:T	0	218901920	T	A
2	chr2:218901922:C:T	0	218901922	T	C
2	chr2:218901936:A:G	0	218901936	G	A
2	chr2:218905256:A:T	0	218905256	T	A
2	chr2:218909978:T:C	0	218909978	C	T
2	chr2:218910087:T:C	0	218910087	C	T
2	chr2:218910636:TGAA:T	0	218910636	T	TGAA
2	chr2:218911631:T:G	0	218911631	G	T
2	chr2:218914980:G:A	0	218914980	A	G
2	chr2:218915569:T:C	0	218915569	C	T
2	chr2:218916488:G:A	0	218916488	A	G
2	chr2:218916780:G:A	0	218916780	A	G
2	chr2:218917636:T:C	0	218917636	C	T
2	chr2:218918467:T:C	0	218918467	C	T
2	chr2:218920132:C:T	0	218920132	T	C
2	chr2:218924229:C:T	0	218924229	T	C
2	chr2:218930420:G:A	0	218930420	A	G
2	chr2:218933865:A:G	0	218933865	G	A
2	chr2:218935260:G:T	0	218935260	T	G
2	chr2:218935421:G:A	0	218935421	A	G
2	chr2:218937002:A:G	0	218937002	G	A
2	chr2:218938892:A:G	0	218938892	G	A
2	chr2:218939851:A:T	0	218939851	T	A
2	chr2:218942116:C:G	0	218942116	G	C
2	chr2:218942126:T:C	0	218942126	C	T
2	chr2:218942247:C:T	0	218942247	T	C
2	chr2:218943391:A:G	0	218943391	G	A
2	chr2:218945038:C:T	0	218945038	T	C
2	chr2:218955722:C:T	0	218955722	T	C
2	chr2:218956164:A:C	0	218956164	C	A
2	chr2:218956447:G:A	0	218956447	A	G
2	chr2:218956819:A:T	0	218956819	T	A
2	chr2:218956937:C:T	0	218956937	T	C
2	chr2:218956952:G:C	0	218956952	C	G
2	chr2:218957407:G:A	0	218957407	A	G
2	chr2:218958775:G:A	0	218958775	A	G
2	chr2:218962212:A:G	0	218962212	G	A
2	chr2:218962451:G:C	0	218962451	C	G
2	chr2:218962683:A:T	0	218962683	T	A
2	chr2:218963396:T:C	0	218963396	C	T
2	chr2:218964484:T:C	0	218964484	C	T
2	chr2:218966107:T:C	0	218966107	C	T
2	chr2:218966883:T:C	0	218966883	C	T
2	chr2:218966948:A:G	0	218966948	G	A
2	chr2:218967118:A:G	0	218967118	G	A
2	chr2:218967126:G:A	0	218967126	A	G
2	chr2:218967846:T:C	0	218967846	C	T
2	chr2:218968749:A:G	0	218968749	G	A
2	chr2:218968968:T:C	0	218968968	C	T
2	chr2:218969077:A:G	0	218969077	G	A
2	chr2:218970371:T:C	0	218970371	C	T
2	chr2:218970767:A:G	0	218970767	G	A
2	chr2:218971512:A:T	0	218971512	T	A
2	chr2:218971715:C:T	0	218971715	T	C
2	chr2:218971740:T:C	0	218971740	C	T
2	chr2:218973841:C:A	0	218973841	A	C
2	chr2:218973982:G:A	0	218973982	A	G
2	chr2:218974080:C:T	0	218974080	T	C
2	chr2:218974703:C:G	0	218974703	G	C
2	chr2:218975025:A:G	0	218975025	G	A
2	chr2:218976169:G:A	0	218976169	A	G
2	chr2:218977481:G:A	0	218977481	A	G
2	chr2:218978260:C:T	0	218978260	T	C
2	chr2:218982027:G:A	0	218982027	A	G
2	chr2:218997492:T:A	0	218997492	A	T
2	chr2:218998867:C:T	0	218998867	T	C
2	chr2:218998934:A:G	0	218998934	G	A
2	chr2:218999680:A:C	0	218999680	C	A
2	chr2:219007084:A:G	0	219007084	G	A
2	chr2:219007225:G:C	0	219007225	C	G
2	chr2:219007415:A:G	0	219007415	G	A
2	chr2:219007800:G:A	0	219007800	A	G
2	chr2:219007804:T:C	0	219007804	C	T
2	chr2:219008577:C:T	0	219008577	T	C
2	chr2:219010330:C:T	0	219010330	T	C
2	chr2:219012933:C:G	0	219012933	G	C
2	chr2:219014034:G:A	0	219014034	A	G
2	chr2:219014781:G:A	0	219014781	A	G
2	chr2:219015306:G:A	0	219015306	A	G
2	chr2:219016877:G:A	0	219016877	A	G
2	chr2:219016880:C:T	0	219016880	T	C
2	chr2:219020180:G:A	0	219020180	A	G
2	chr2:219020434:C:T	0	219020434	T	C
2	chr2:219022959:G:C	0	219022959	C	G
2	chr2:219023537:A:G	0	219023537	G	A
2	chr2:219023571:G:A	0	219023571	A	G
2	chr2:219024300:C:G	0	219024300	G	C
2	chr2:219024691:C:T	0	219024691	T	C
2	chr2:219024711:T:C	0	219024711	C	T
2	chr2:219025968:GCA:G	0	219025968	G	GCA
2	chr2:219025971:GA:G	0	219025971	G	GA
2	chr2:219026257:T:C	0	219026257	C	T
2	chr2:219026661:C:CT	0	219026661	CT	C
2	chr2:219027511:T:A	0	219027511	A	T
2	chr2:219028668:A:G	0	219028668	G	A
2	chr2:219028699:G:A	0	219028699	A	G
2	chr2:219029850:C:T	0	219029850	T	C
2	chr2:219030593:A:G	0	219030593	G	A
2	chr2:219030866:C:T	0	219030866	T	C
2	chr2:219031828:C:G	0	219031828	G	C
2	chr2:219031953:C:T	0	219031953	T	C
2	chr2:219032259:C:A	0	219032259	A	C
2	chr2:219033004:C:G	0	219033004	G	C
2	chr2:219033354:C:T	0	219033354	T	C
2	chr2:219033774:T:C	0	219033774	C	T
2	chr2:219035010:C:T	0	219035010	T	C
2	chr2:219035049:G:A	0	219035049	A	G
2	chr2:219038536:T:G	0	219038536	G	T
2	chr2:219039001:C:T	0	219039001	T	C
2	chr2:219039065:T:C	0	219039065	C	T
2	chr2:219040186:G:A	0	219040186	A	G
2	chr2:219040525:T:C	0	219040525	C	T
2	chr2:219041344:C:A	0	219041344	A	C
2	chr2:219041843:C:T	0	219041843	T	C
2	chr2:219041979:A:G	0	219041979	G	A
2	chr2:219041992:T:C	0	219041992	C	T
2	chr2:219042371:C:T	0	219042371	T	C
2	chr2:219042709:C:A	0	219042709	A	C
2	chr2:219043936:C:T	0	219043936	T	C
2	chr2:219044011:CCTTCTGCGCA:C	0	219044011	C	CCTTCTGCGCA
2	chr2:219045042:TCTG:T	0	219045042	T	TCTG
2	chr2:219045058:C:T	0	219045058	T	C
2	chr2:219045442:T:C	0	219045442	C	T
2	chr2:219045732:T:G	0	219045732	G	T
2	chr2:219046266:T:C	0	219046266	C	T
2	chr2:219046300:A:G	0	219046300	G	A
2	chr2:219047381:C:T	0	219047381	T	C
2	chr2:219047573:T:C	0	219047573	C	T
2	chr2:219047907:A:G	0	219047907	G	A
2	chr2:219048036:A:G	0	219048036	G	A
2	chr2:219048144:T:G	0	219048144	G	T
2	chr2:219048790:C:T	0	219048790	T	C
2	chr2:219049092:G:T	0	219049092	T	G
2	chr2:219049115:T:C	0	219049115	C	T
2	chr2:219049422:G:A	0	219049422	A	G
2	chr2:219049911:A:C	0	219049911	C	A
2	chr2:219050877:G:T	0	219050877	T	G
2	chr2:219051045:A:G	0	219051045	G	A
2	chr2:219051149:G:T	0	219051149	T	G
2	chr2:219052581:A:G	0	219052581	G	A
2	chr2:219052800:A:G	0	219052800	G	A
2	chr2:219052910:C:T	0	219052910	T	C
2	chr2:219053257:C:A	0	219053257	A	C
2	chr2:219055315:A:G	0	219055315	G	A
2	chr2:219055690:A:G	0	219055690	G	A
2	chr2:219058113:A:G	0	219058113	G	A
2	chr2:219058132:C:G	0	219058132	G	C
2	chr2:219058317:C:T	0	219058317	T	C
2	chr2:219061090:C:T	0	219061090	T	C
2	chr2:219061499:A:G	0	219061499	G	A
2	chr2:219061766:G:C	0	219061766	C	G
2	chr2:219062191:C:T	0	219062191	T	C
2	chr2:219062496:A:C	0	219062496	C	A
2	chr2:219062560:A:G	0	219062560	G	A
2	chr2:219062697:C:T	0	219062697	T	C
2	chr2:219063025:A:C	0	219063025	C	A
2	chr2:219063262:C:T	0	219063262	T	C
2	chr2:219065469:C:T	0	219065469	T	C
2	chr2:219065759:C:T	0	219065759	T	C
2	chr2:219067067:TATCCA:T	0	219067067	T	TATCCA
2	chr2:219067339:T:C	0	219067339	C	T
2	chr2:219067340:G:A	0	219067340	A	G
2	chr2:219069626:G:T	0	219069626	T	G
2	chr2:219071867:T:C	0	219071867	C	T
2	chr2:219072149:C:T	0	219072149	T	C
2	chr2:219073282:G:A	0	219073282	A	G
2	chr2:219076341:G:A	0	219076341	A	G
2	chr2:219078836:G:GT	0	219078836	GT	G
2	chr2:219079079:A:G	0	219079079	G	A
2	chr2:219079124:G:A	0	219079124	A	G
2	chr2:219079413:C:T	0	219079413	T	C
2	chr2:219080554:T:A	0	219080554	A	T
2	chr2:219080996:A:G	0	219080996	G	A
2	chr2:219082462:A:G	0	219082462	G	A
2	chr2:219082963:G:A	0	219082963	A	G
2	chr2:219083049:T:C	0	219083049	C	T
2	chr2:219083370:A:G	0	219083370	G	A
2	chr2:219084871:G:A	0	219084871	A	G
2	chr2:219085191:A:T	0	219085191	T	A
2	chr2:219085388:G:C	0	219085388	C	G
2	chr2:219085947:A:G	0	219085947	G	A
2	chr2:219088874:G:A	0	219088874	A	G
2	chr2:219090371:G:A	0	219090371	A	G
2	chr2:219091214:C:G	0	219091214	G	C
2	chr2:219091290:G:A	0	219091290	A	G
2	chr2:219096938:G:C	0	219096938	C	G
2	chr2:219098828:C:T	0	219098828	T	C
2	chr2:219099132:GT:G	0	219099132	G	GT
2	chr2:219101261:C:T	0	219101261	T	C
2	chr2:219102079:G:C	0	219102079	C	G
2	chr2:219102140:T:C	0	219102140	C	T
2	chr2:219103700:A:G	0	219103700	G	A
2	chr2:219103854:T:C	0	219103854	C	T
2	chr2:219104363:G:C	0	219104363	C	G
2	chr2:219105076:G:A	0	219105076	A	G
2	chr2:219106795:A:T	0	219106795	T	A
2	chr2:219106796:A:T	0	219106796	T	A
2	chr2:219106808:T:C	0	219106808	C	T
2	chr2:219107321:T:A	0	219107321	A	T
2	chr2:219107653:G:C	0	219107653	C	G
2	chr2:219109023:G:C	0	219109023	C	G
2	chr2:219109430:G:T	0	219109430	T	G
2	chr2:219110130:T:C	0	219110130	C	T
2	chr2:219110326:T:C	0	219110326	C	T
2	chr2:219113916:T:C	0	219113916	C	T
2	chr2:219114619:C:T	0	219114619	T	C
2	chr2:219115759:A:T	0	219115759	T	A
2	chr2:219116015:AGG:A	0	219116015	A	AGG
2	chr2:219116019:C:T	0	219116019	T	C
2	chr2:219116231:A:C	0	219116231	C	A
2	chr2:219116353:T:C	0	219116353	C	T
2	chr2:219116355:A:G	0	219116355	G	A
2	chr2:219117378:C:T	0	219117378	T	C
2	chr2:219117942:G:T	0	219117942	T	G
2	chr2:219117970:C:T	0	219117970	T	C
2	chr2:219121521:C:T	0	219121521	T	C
2	chr2:219121531:T:C	0	219121531	C	T
2	chr2:219121816:T:C	0	219121816	C	T
2	chr2:219122222:T:C	0	219122222	C	T
2	chr2:219122377:T:G	0	219122377	G	T
2	chr2:219126275:C:A	0	219126275	A	C
2	chr2:219127334:T:C	0	219127334	C	T
2	chr2:219129014:T:C	0	219129014	C	T
2	chr2:219129221:C:G	0	219129221	G	C
2	chr2:219129296:T:C	0	219129296	C	T
2	chr2:219129523:G:A	0	219129523	A	G
2	chr2:219129545:G:A	0	219129545	A	G
2	chr2:219130425:C:T	0	219130425	T	C
2	chr2:219130464:G:T	0	219130464	T	G
2	chr2:219130505:TA:T	0	219130505	T	TA
2	chr2:219131171:A:G	0	219131171	G	A
2	chr2:219131851:T:C	0	219131851	C	T
2	chr2:219131894:G:C	0	219131894	C	G
2	chr2:219132157:C:A	0	219132157	A	C
2	chr2:219132412:C:T	0	219132412	T	C
2	chr2:219138112:T:G	0	219138112	G	T
2	chr2:219138519:T:A	0	219138519	A	T
2	chr2:219139521:G:A	0	219139521	A	G
2	chr2:219140586:T:C	0	219140586	C	T
2	chr2:219140689:A:G	0	219140689	G	A
2	chr2:219141236:T:C	0	219141236	C	T
2	chr2:219141408:G:A	0	219141408	A	G
2	chr2:219141450:A:G	0	219141450	G	A
2	chr2:219141861:C:T	0	219141861	T	C
2	chr2:219142692:C:T	0	219142692	T	C
2	chr2:219143391:C:T	0	219143391	T	C
2	chr2:219143815:G:A	0	219143815	A	G
2	chr2:219144943:G:A	0	219144943	A	G
2	chr2:219146370:A:C	0	219146370	C	A
2	chr2:219147854:G:C	0	219147854	C	G
2	chr2:219148590:G:A	0	219148590	A	G
2	chr2:219149953:C:T	0	219149953	T	C
2	chr2:219150495:G:A	0	219150495	A	G
2	chr2:219151208:C:T	0	219151208	T	C
2	chr2:219151729:A:G	0	219151729	G	A
2	chr2:219153368:T:G	0	219153368	G	T
2	chr2:219153369:A:C	0	219153369	C	A
2	chr2:219153568:G:A	0	219153568	A	G
2	chr2:219154306:A:G	0	219154306	G	A
2	chr2:219154762:T:C	0	219154762	C	T
2	chr2:219156790:T:C	0	219156790	C	T
2	chr2:219157074:A:G	0	219157074	G	A
2	chr2:219157454:C:T	0	219157454	T	C
2	chr2:219158474:A:C	0	219158474	C	A
2	chr2:219158882:A:T	0	219158882	T	A
2	chr2:219159928:G:T	0	219159928	T	G
2	chr2:219160400:T:C	0	219160400	C	T
2	chr2:219161648:G:T	0	219161648	T	G
2	chr2:219162677:T:C	0	219162677	C	T
2	chr2:219163985:G:A	0	219163985	A	G
2	chr2:219166533:T:C	0	219166533	C	T
2	chr2:219169108:A:G	0	219169108	G	A
2	chr2:219169234:T:C	0	219169234	C	T
2	chr2:219170383:C:T	0	219170383	T	C
2	chr2:219170396:C:A	0	219170396	A	C
2	chr2:219172375:C:T	0	219172375	T	C
2	chr2:219172722:G:A	0	219172722	A	G
2	chr2:219172944:A:G	0	219172944	G	A
2	chr2:219174550:G:C	0	219174550	C	G
2	chr2:219175274:G:A	0	219175274	A	G
2	chr2:219175608:A:G	0	219175608	G	A
2	chr2:219176369:G:A	0	219176369	A	G
2	chr2:219176500:CAT:C	0	219176500	C	CAT
2	chr2:219177206:C:T	0	219177206	T	C
2	chr2:219177636:C:T	0	219177636	T	C
2	chr2:219177905:A:C	0	219177905	C	A
2	chr2:219177953:G:A	0	219177953	A	G
```
