## Supplementary material for "Characterization of shared and ancestry-specific signals driving complex traits using multi-ancestry fine-mapping": s2_remaining_snps.pvar

```
##FILTER=<ID=PASS,Description="All filters passed">
##reference=ftp://ftp.1000genomes.ebi.ac.uk//vol1/ftp/technical/reference/phase2_reference_assembly_sequence/hs37d5.fa.gz
##contig=<ID=2,assembly=b37,length=243199373>
##ALT=<ID=CNV,Description="Copy Number Polymorphism">
##ALT=<ID=DEL,Description="Deletion">
##ALT=<ID=DUP,Description="Duplication">
##ALT=<ID=INS:ME:ALU,Description="Insertion of ALU element">
##ALT=<ID=INS:ME:LINE1,Description="Insertion of LINE1 element">
##ALT=<ID=INS:ME:SVA,Description="Insertion of SVA element">
##ALT=<ID=INS:MT,Description="Nuclear Mitochondrial Insertion">
##ALT=<ID=INV,Description="Inversion">
##ALT=<ID=CN0,Description="Copy number allele: 0 copies">
##ALT=<ID=CN1,Description="Copy number allele: 1 copy">
##ALT=<ID=CN2,Description="Copy number allele: 2 copies">
##ALT=<ID=CN3,Description="Copy number allele: 3 copies">
##ALT=<ID=CN4,Description="Copy number allele: 4 copies">
##ALT=<ID=CN5,Description="Copy number allele: 5 copies">
##ALT=<ID=CN6,Description="Copy number allele: 6 copies">
##ALT=<ID=CN7,Description="Copy number allele: 7 copies">
##ALT=<ID=CN8,Description="Copy number allele: 8 copies">
##ALT=<ID=CN9,Description="Copy number allele: 9 copies">
##ALT=<ID=CN10,Description="Copy number allele: 10 copies">
##ALT=<ID=CN11,Description="Copy number allele: 11 copies">
##ALT=<ID=CN12,Description="Copy number allele: 12 copies">
##ALT=<ID=CN13,Description="Copy number allele: 13 copies">
##ALT=<ID=CN14,Description="Copy number allele: 14 copies">
##ALT=<ID=CN15,Description="Copy number allele: 15 copies">
##ALT=<ID=CN16,Description="Copy number allele: 16 copies">
##ALT=<ID=CN17,Description="Copy number allele: 17 copies">
##ALT=<ID=CN18,Description="Copy number allele: 18 copies">
##ALT=<ID=CN19,Description="Copy number allele: 19 copies">
##ALT=<ID=CN20,Description="Copy number allele: 20 copies">
##ALT=<ID=CN21,Description="Copy number allele: 21 copies">
##ALT=<ID=CN22,Description="Copy number allele: 22 copies">
##ALT=<ID=CN23,Description="Copy number allele: 23 copies">
##ALT=<ID=CN24,Description="Copy number allele: 24 copies">
##ALT=<ID=CN25,Description="Copy number allele: 25 copies">
##ALT=<ID=CN26,Description="Copy number allele: 26 copies">
##ALT=<ID=CN27,Description="Copy number allele: 27 copies">
##ALT=<ID=CN28,Description="Copy number allele: 28 copies">
##ALT=<ID=CN29,Description="Copy number allele: 29 copies">
##ALT=<ID=CN30,Description="Copy number allele: 30 copies">
##ALT=<ID=CN31,Description="Copy number allele: 31 copies">
##ALT=<ID=CN32,Description="Copy number allele: 32 copies">
##ALT=<ID=CN33,Description="Copy number allele: 33 copies">
##ALT=<ID=CN34,Description="Copy number allele: 34 copies">
##ALT=<ID=CN35,Description="Copy number allele: 35 copies">
##ALT=<ID=CN36,Description="Copy number allele: 36 copies">
##ALT=<ID=CN37,Description="Copy number allele: 37 copies">
##ALT=<ID=CN38,Description="Copy number allele: 38 copies">
##ALT=<ID=CN39,Description="Copy number allele: 39 copies">
##ALT=<ID=CN40,Description="Copy number allele: 40 copies">
##ALT=<ID=CN41,Description="Copy number allele: 41 copies">
##ALT=<ID=CN42,Description="Copy number allele: 42 copies">
##ALT=<ID=CN43,Description="Copy number allele: 43 copies">
##ALT=<ID=CN44,Description="Copy number allele: 44 copies">
##ALT=<ID=CN45,Description="Copy number allele: 45 copies">
##ALT=<ID=CN46,Description="Copy number allele: 46 copies">
##ALT=<ID=CN47,Description="Copy number allele: 47 copies">
##ALT=<ID=CN48,Description="Copy number allele: 48 copies">
##ALT=<ID=CN49,Description="Copy number allele: 49 copies">
##ALT=<ID=CN50,Description="Copy number allele: 50 copies">
##ALT=<ID=CN51,Description="Copy number allele: 51 copies">
##ALT=<ID=CN52,Description="Copy number allele: 52 copies">
##ALT=<ID=CN53,Description="Copy number allele: 53 copies">
##ALT=<ID=CN54,Description="Copy number allele: 54 copies">
##ALT=<ID=CN55,Description="Copy number allele: 55 copies">
##ALT=<ID=CN56,Description="Copy number allele: 56 copies">
##ALT=<ID=CN57,Description="Copy number allele: 57 copies">
##ALT=<ID=CN58,Description="Copy number allele: 58 copies">
##ALT=<ID=CN59,Description="Copy number allele: 59 copies">
##ALT=<ID=CN60,Description="Copy number allele: 60 copies">
##ALT=<ID=CN61,Description="Copy number allele: 61 copies">
##ALT=<ID=CN62,Description="Copy number allele: 62 copies">
##ALT=<ID=CN63,Description="Copy number allele: 63 copies">
##ALT=<ID=CN64,Description="Copy number allele: 64 copies">
##ALT=<ID=CN65,Description="Copy number allele: 65 copies">
##ALT=<ID=CN66,Description="Copy number allele: 66 copies">
##ALT=<ID=CN67,Description="Copy number allele: 67 copies">
##ALT=<ID=CN68,Description="Copy number allele: 68 copies">
##ALT=<ID=CN69,Description="Copy number allele: 69 copies">
##ALT=<ID=CN70,Description="Copy number allele: 70 copies">
##ALT=<ID=CN71,Description="Copy number allele: 71 copies">
##ALT=<ID=CN72,Description="Copy number allele: 72 copies">
##ALT=<ID=CN73,Description="Copy number allele: 73 copies">
##ALT=<ID=CN74,Description="Copy number allele: 74 copies">
##ALT=<ID=CN75,Description="Copy number allele: 75 copies">
##ALT=<ID=CN76,Description="Copy number allele: 76 copies">
##ALT=<ID=CN77,Description="Copy number allele: 77 copies">
##ALT=<ID=CN78,Description="Copy number allele: 78 copies">
##ALT=<ID=CN79,Description="Copy number allele: 79 copies">
##ALT=<ID=CN80,Description="Copy number allele: 80 copies">
##ALT=<ID=CN81,Description="Copy number allele: 81 copies">
##ALT=<ID=CN82,Description="Copy number allele: 82 copies">
##ALT=<ID=CN83,Description="Copy number allele: 83 copies">
##ALT=<ID=CN84,Description="Copy number allele: 84 copies">
##ALT=<ID=CN85,Description="Copy number allele: 85 copies">
##ALT=<ID=CN86,Description="Copy number allele: 86 copies">
##ALT=<ID=CN87,Description="Copy number allele: 87 copies">
##ALT=<ID=CN88,Description="Copy number allele: 88 copies">
##ALT=<ID=CN89,Description="Copy number allele: 89 copies">
##ALT=<ID=CN90,Description="Copy number allele: 90 copies">
##ALT=<ID=CN91,Description="Copy number allele: 91 copies">
##ALT=<ID=CN92,Description="Copy number allele: 92 copies">
##ALT=<ID=CN93,Description="Copy number allele: 93 copies">
##ALT=<ID=CN94,Description="Copy number allele: 94 copies">
##ALT=<ID=CN95,Description="Copy number allele: 95 copies">
##ALT=<ID=CN96,Description="Copy number allele: 96 copies">
##ALT=<ID=CN97,Description="Copy number allele: 97 copies">
##ALT=<ID=CN98,Description="Copy number allele: 98 copies">
##ALT=<ID=CN99,Description="Copy number allele: 99 copies">
##ALT=<ID=CN100,Description="Copy number allele: 100 copies">
##ALT=<ID=CN101,Description="Copy number allele: 101 copies">
##ALT=<ID=CN102,Description="Copy number allele: 102 copies">
##ALT=<ID=CN103,Description="Copy number allele: 103 copies">
##ALT=<ID=CN104,Description="Copy number allele: 104 copies">
##ALT=<ID=CN105,Description="Copy number allele: 105 copies">
##ALT=<ID=CN106,Description="Copy number allele: 106 copies">
##ALT=<ID=CN107,Description="Copy number allele: 107 copies">
##ALT=<ID=CN108,Description="Copy number allele: 108 copies">
##ALT=<ID=CN109,Description="Copy number allele: 109 copies">
##ALT=<ID=CN110,Description="Copy number allele: 110 copies">
##ALT=<ID=CN111,Description="Copy number allele: 111 copies">
##ALT=<ID=CN112,Description="Copy number allele: 112 copies">
##ALT=<ID=CN113,Description="Copy number allele: 113 copies">
##ALT=<ID=CN114,Description="Copy number allele: 114 copies">
##ALT=<ID=CN115,Description="Copy number allele: 115 copies">
##ALT=<ID=CN116,Description="Copy number allele: 116 copies">
##ALT=<ID=CN117,Description="Copy number allele: 117 copies">
##ALT=<ID=CN118,Description="Copy number allele: 118 copies">
##ALT=<ID=CN119,Description="Copy number allele: 119 copies">
##ALT=<ID=CN120,Description="Copy number allele: 120 copies">
##ALT=<ID=CN121,Description="Copy number allele: 121 copies">
##ALT=<ID=CN122,Description="Copy number allele: 122 copies">
##ALT=<ID=CN123,Description="Copy number allele: 123 copies">
##ALT=<ID=CN124,Description="Copy number allele: 124 copies">
##INFO=<ID=CIEND,Number=2,Type=Integer,Description="Confidence interval around END for imprecise variants">
##INFO=<ID=CIPOS,Number=2,Type=Integer,Description="Confidence interval around POS for imprecise variants">
##INFO=<ID=CS,Number=1,Type=String,Description="Source call set.">
##INFO=<ID=END,Number=1,Type=Integer,Description="End coordinate of this variant">
##INFO=<ID=IMPRECISE,Number=0,Type=Flag,Description="Imprecise structural variation">
##INFO=<ID=MC,Number=.,Type=String,Description="Merged calls.">
##INFO=<ID=MEINFO,Number=4,Type=String,Description="Mobile element info of the form NAME,START,END<POLARITY; If there is only 5' OR 3' support for this call, will be NULL NULL for START and END">
##INFO=<ID=MEND,Number=1,Type=Integer,Description="Mitochondrial end coordinate of inserted sequence">
##INFO=<ID=MLEN,Number=1,Type=Integer,Description="Estimated length of mitochondrial insert">
##INFO=<ID=MSTART,Number=1,Type=Integer,Description="Mitochondrial start coordinate of inserted sequence">
##INFO=<ID=SVLEN,Number=.,Type=Integer,Description="SV length. It is only calculated for structural variation MEIs. For other types of SVs; one may calculate the SV length by INFO:END-START+1, or by finding the difference between lengthes of REF and ALT alleles">
##INFO=<ID=SVTYPE,Number=1,Type=String,Description="Type of structural variant">
##INFO=<ID=TSD,Number=1,Type=String,Description="Precise Target Site Duplication for bases, if unknown, value will be NULL">
##INFO=<ID=AC,Number=A,Type=Integer,Description="Total number of alternate alleles in called genotypes">
##INFO=<ID=AF,Number=A,Type=Float,Description="Estimated allele frequency in the range (0,1)">
##INFO=<ID=NS,Number=1,Type=Integer,Description="Number of samples with data">
##INFO=<ID=AN,Number=1,Type=Integer,Description="Total number of alleles in called genotypes">
##INFO=<ID=EAS_AF,Number=A,Type=Float,Description="Allele frequency in the EAS populations calculated from AC and AN, in the range (0,1)">
##INFO=<ID=EUR_AF,Number=A,Type=Float,Description="Allele frequency in the EUR populations calculated from AC and AN, in the range (0,1)">
##INFO=<ID=AFR_AF,Number=A,Type=Float,Description="Allele frequency in the AFR populations calculated from AC and AN, in the range (0,1)">
##INFO=<ID=AMR_AF,Number=A,Type=Float,Description="Allele frequency in the AMR populations calculated from AC and AN, in the range (0,1)">
##INFO=<ID=SAS_AF,Number=A,Type=Float,Description="Allele frequency in the SAS populations calculated from AC and AN, in the range (0,1)">
##INFO=<ID=DP,Number=1,Type=Integer,Description="Total read depth; only low coverage data were counted towards the DP, exome data were not used">
##INFO=<ID=AA,Number=1,Type=String,Description="Ancestral Allele. Format: AA|REF|ALT|IndelType. AA: Ancestral allele, REF:Reference Allele, ALT:Alternate Allele, IndelType:Type of Indel (REF, ALT and IndelType are only defined for indels)">
##INFO=<ID=VT,Number=.,Type=String,Description="indicates what type of variant the line represents">
##INFO=<ID=EX_TARGET,Number=0,Type=Flag,Description="indicates whether a variant is within the exon pull down target boundaries">
##INFO=<ID=MULTI_ALLELIC,Number=0,Type=Flag,Description="indicates whether a site is multi-allelic">
#CHROM	POS	ID	REF	ALT	QUAL	FILTER	INFO
2	224932899	rs2396040	A	G	100	PASS	AC=4673;AF=0.933107;AN=5008;NS=2504;DP=18345;EAS_AF=0.9236;AMR_AF=0.9654;AFR_AF=0.9849;EUR_AF=0.9115;SAS_AF=0.8722;AA=G|||;VT=SNP
2	224932946	rs1866154	G	T	100	PASS	AC=4685;AF=0.935503;AN=5008;NS=2504;DP=20104;EAS_AF=0.9167;AMR_AF=0.9726;AFR_AF=0.9841;EUR_AF=0.9364;SAS_AF=0.862;AA=T|||;VT=SNP
2	224933339	rs2118410	T	C	100	PASS	AC=1850;AF=0.369409;AN=5008;NS=2504;DP=20034;EAS_AF=0.2996;AMR_AF=0.304;AFR_AF=0.5204;EUR_AF=0.2853;SAS_AF=0.3701;AA=C|||;VT=SNP
2	224933383	rs2118411	T	A	100	PASS	AC=759;AF=0.151558;AN=5008;NS=2504;DP=19166;EAS_AF=0.1022;AMR_AF=0.121;AFR_AF=0.1392;EUR_AF=0.1262;SAS_AF=0.2669;AA=T|||;VT=SNP
2	224936872	rs893359	A	C	100	PASS	AC=4208;AF=0.840256;AN=5008;NS=2504;DP=20371;EAS_AF=0.6825;AMR_AF=0.8991;AFR_AF=0.882;EUR_AF=0.9115;SAS_AF=0.8313;AA=C|||;VT=SNP
2	224936926	rs745345	T	C	100	PASS	AC=660;AF=0.131789;AN=5008;NS=2504;DP=21255;EAS_AF=0.1746;AMR_AF=0.1571;AFR_AF=0.0817;EUR_AF=0.1471;SAS_AF=0.1217;AA=T|||;VT=SNP
2	224938686	rs1031463	G	T	100	PASS	AC=4204;AF=0.839457;AN=5008;NS=2504;DP=23801;EAS_AF=0.6796;AMR_AF=0.9006;AFR_AF=0.8835;EUR_AF=0.9115;SAS_AF=0.8272;AA=T|||;VT=SNP
2	224938741	rs67548687	C	T	100	PASS	AC=565;AF=0.112819;AN=5008;NS=2504;DP=22997;EAS_AF=0.1419;AMR_AF=0.1542;AFR_AF=0.0454;EUR_AF=0.1441;SAS_AF=0.1125;AA=C|||;VT=SNP
2	224938797	rs67618230	A	C	100	PASS	AC=880;AF=0.175719;AN=5008;NS=2504;DP=20565;EAS_AF=0.1766;AMR_AF=0.1686;AFR_AF=0.2398;EUR_AF=0.1481;SAS_AF=0.1217;AA=C|||;VT=SNP
2	224938957	rs1901880	T	A	100	PASS	AC=2040;AF=0.407348;AN=5008;NS=2504;DP=21190;EAS_AF=0.3413;AMR_AF=0.3573;AFR_AF=0.6029;EUR_AF=0.2783;SAS_AF=0.3793;AA=A|||;VT=SNP
2	224939168	rs10933033	G	A	100	PASS	AC=4199;AF=0.838458;AN=5008;NS=2504;DP=20118;EAS_AF=0.6796;AMR_AF=0.9006;AFR_AF=0.8835;EUR_AF=0.9085;SAS_AF=0.8252;AA=A|||;VT=SNP
2	224939226	rs58134402	A	T	100	PASS	AC=882;AF=0.176118;AN=5008;NS=2504;DP=19169;EAS_AF=0.1746;AMR_AF=0.1686;AFR_AF=0.2436;EUR_AF=0.1481;SAS_AF=0.1207;AA=T|||;VT=SNP
2	224939525	rs67151575	G	C	100	PASS	AC=878;AF=0.175319;AN=5008;NS=2504;DP=22089;EAS_AF=0.1746;AMR_AF=0.1686;AFR_AF=0.2405;EUR_AF=0.1481;SAS_AF=0.1207;AA=G|||;VT=SNP
2	224939748	rs1437780	G	A	100	PASS	AC=2918;AF=0.582668;AN=5008;NS=2504;DP=20881;EAS_AF=0.506;AMR_AF=0.7075;AFR_AF=0.351;EUR_AF=0.7614;SAS_AF=0.7025;AA=G|||;VT=SNP
2	224940352	rs10205418	T	C	100	PASS	AC=1938;AF=0.386981;AN=5008;NS=2504;DP=20628;EAS_AF=0.3413;AMR_AF=0.5274;AFR_AF=0.0983;EUR_AF=0.6362;SAS_AF=0.4683;AA=T|||;VT=SNP
2	224940701	rs6743424	T	C	100	PASS	AC=1127;AF=0.22504;AN=5008;NS=2504;DP=22754;EAS_AF=0.1746;AMR_AF=0.1671;AFR_AF=0.4289;EUR_AF=0.1481;SAS_AF=0.1217;AA=C|||;VT=SNP
2	224941302	rs55817679	C	T	100	PASS	AC=866;AF=0.172923;AN=5008;NS=2504;DP=19248;EAS_AF=0.1925;AMR_AF=0.1527;AFR_AF=0.2239;EUR_AF=0.1481;SAS_AF=0.1237;AA=C|||;VT=SNP
2	224941312	rs57205775	T	C	100	PASS	AC=1125;AF=0.224641;AN=5008;NS=2504;DP=19226;EAS_AF=0.1746;AMR_AF=0.1671;AFR_AF=0.4281;EUR_AF=0.1481;SAS_AF=0.1207;AA=C|||;VT=SNP
2	224941341	rs55875015	G	A	100	PASS	AC=1124;AF=0.224441;AN=5008;NS=2504;DP=19789;EAS_AF=0.1746;AMR_AF=0.1671;AFR_AF=0.4281;EUR_AF=0.1481;SAS_AF=0.1196;AA=G|||;VT=SNP
2	224941661	rs60074182	T	A	100	PASS	AC=847;AF=0.169129;AN=5008;NS=2504;DP=21667;EAS_AF=0.1746;AMR_AF=0.1527;AFR_AF=0.2239;EUR_AF=0.1481;SAS_AF=0.1227;AA=T|||;VT=SNP
2	224941842	rs2123714	C	T	100	PASS	AC=3014;AF=0.601837;AN=5008;NS=2504;DP=18643;EAS_AF=0.505;AMR_AF=0.7334;AFR_AF=0.41;EUR_AF=0.7614;SAS_AF=0.7035;AA=C|||;VT=SNP
2	224942253	rs3997614	C	A	100	PASS	AC=4143;AF=0.827276;AN=5008;NS=2504;DP=21077;EAS_AF=0.6815;AMR_AF=0.9006;AFR_AF=0.8381;EUR_AF=0.9095;SAS_AF=0.8262;AA=C|||;VT=SNP
2	224942517	rs3997615	T	C	100	PASS	AC=2985;AF=0.596046;AN=5008;NS=2504;DP=20139;EAS_AF=0.5089;AMR_AF=0.7305;AFR_AF=0.3858;EUR_AF=0.7614;SAS_AF=0.7045;AA=T|||;VT=SNP
2	224943337	rs6752318	T	C	100	PASS	AC=843;AF=0.168331;AN=5008;NS=2504;DP=20601;EAS_AF=0.1746;AMR_AF=0.1484;AFR_AF=0.2231;EUR_AF=0.1481;SAS_AF=0.1227;AA=T|||;VT=SNP
2	224943490	rs6752560	T	C	100	PASS	AC=845;AF=0.16873;AN=5008;NS=2504;DP=18866;EAS_AF=0.1746;AMR_AF=0.147;AFR_AF=0.2247;EUR_AF=0.1491;SAS_AF=0.1227;AA=T|||;VT=SNP
2	224943673	rs4674865	G	C	100	PASS	AC=4202;AF=0.839058;AN=5008;NS=2504;DP=19732;EAS_AF=0.6806;AMR_AF=0.9035;AFR_AF=0.882;EUR_AF=0.9095;SAS_AF=0.8262;AA=C|||;VT=SNP
2	224943685	rs6740660	G	A	100	PASS	AC=841;AF=0.167931;AN=5008;NS=2504;DP=19877;EAS_AF=0.1746;AMR_AF=0.147;AFR_AF=0.2231;EUR_AF=0.1481;SAS_AF=0.1217;AA=G|||;VT=SNP
2	224943856	rs10933034	C	A	100	PASS	AC=3019;AF=0.602835;AN=5008;NS=2504;DP=20535;EAS_AF=0.5069;AMR_AF=0.7392;AFR_AF=0.41;EUR_AF=0.7614;SAS_AF=0.7025;AA=C|||;VT=SNP
2	224944532	rs1020613	T	G	100	PASS	AC=4211;AF=0.840855;AN=5008;NS=2504;DP=21806;EAS_AF=0.6905;AMR_AF=0.9063;AFR_AF=0.8812;EUR_AF=0.9095;SAS_AF=0.8241;AA=G|||;VT=SNP
2	224945478	rs1453661	G	C	100	PASS	AC=4689;AF=0.936302;AN=5008;NS=2504;DP=19594;EAS_AF=0.8601;AMR_AF=0.9726;AFR_AF=0.9667;EUR_AF=0.9473;SAS_AF=0.9366;AA=C|||;VT=SNP
2	224945517	rs16865540	A	C	100	PASS	AC=1337;AF=0.266973;AN=5008;NS=2504;DP=19634;EAS_AF=0.3264;AMR_AF=0.219;AFR_AF=0.3517;EUR_AF=0.17;SAS_AF=0.2249;AA=A|||;VT=SNP
2	224946032	rs1377609	A	G	100	PASS	AC=4729;AF=0.944289;AN=5008;NS=2504;DP=19992;EAS_AF=0.872;AMR_AF=0.9726;AFR_AF=0.9871;EUR_AF=0.9473;SAS_AF=0.9376;AA=G|||;VT=SNP
2	224947170	rs16865545	A	G	100	PASS	AC=742;AF=0.148163;AN=5008;NS=2504;DP=19002;EAS_AF=0.1607;AMR_AF=0.1628;AFR_AF=0.0424;EUR_AF=0.1412;SAS_AF=0.2751;AA=A|||;VT=SNP
2	224947253	rs16865548	T	C	100	PASS	AC=1989;AF=0.397165;AN=5008;NS=2504;DP=18420;EAS_AF=0.3313;AMR_AF=0.2637;AFR_AF=0.82;EUR_AF=0.166;SAS_AF=0.226;AA=C|||;VT=SNP
2	224948946	rs60561582	T	G	100	PASS	AC=1242;AF=0.248003;AN=5008;NS=2504;DP=18080;EAS_AF=0.3343;AMR_AF=0.2032;AFR_AF=0.2874;EUR_AF=0.165;SAS_AF=0.2229;AA=T|||;VT=SNP
2	224950140	rs10184775	A	G	100	PASS	AC=4637;AF=0.925919;AN=5008;NS=2504;DP=16761;EAS_AF=0.8681;AMR_AF=0.9697;AFR_AF=0.9228;EUR_AF=0.9473;SAS_AF=0.9366;AA=A|||;VT=SNP
2	224951566	rs10498157	C	T	100	PASS	AC=4681;AF=0.934704;AN=5008;NS=2504;DP=19650;EAS_AF=0.8671;AMR_AF=0.9712;AFR_AF=0.9554;EUR_AF=0.9473;SAS_AF=0.9376;AA=T|||;VT=SNP
2	224951647	rs10498158	C	G	100	PASS	AC=2611;AF=0.521366;AN=5008;NS=2504;DP=20809;EAS_AF=0.373;AMR_AF=0.6037;AFR_AF=0.5552;EUR_AF=0.6451;SAS_AF=0.4427;AA=G|||;VT=SNP
2	224951851	rs10933035	A	G	100	PASS	AC=4725;AF=0.94349;AN=5008;NS=2504;DP=19578;EAS_AF=0.8681;AMR_AF=0.9726;AFR_AF=0.9871;EUR_AF=0.9473;SAS_AF=0.9376;AA=a|||;VT=SNP
2	224952241	rs1901881	G	A	100	PASS	AC=515;AF=0.102835;AN=5008;NS=2504;DP=14459;EAS_AF=0.003;AMR_AF=0.1801;AFR_AF=0.0151;EUR_AF=0.2883;SAS_AF=0.0787;AA=g|||;VT=SNP
2	224953869	rs6436464	T	C	100	PASS	AC=3899;AF=0.778554;AN=5008;NS=2504;DP=22181;EAS_AF=0.7073;AMR_AF=0.8098;AFR_AF=0.8752;EUR_AF=0.8101;SAS_AF=0.6667;AA=t|||;VT=SNP
2	224955357	rs60554969	G	A	100	PASS	AC=1237;AF=0.247005;AN=5008;NS=2504;DP=20092;EAS_AF=0.3313;AMR_AF=0.2017;AFR_AF=0.2874;EUR_AF=0.166;SAS_AF=0.2209;AA=N|||;VT=SNP
2	224955432	rs73080546	G	T	100	PASS	AC=784;AF=0.15655;AN=5008;NS=2504;DP=21062;EAS_AF=0.1597;AMR_AF=0.1643;AFR_AF=0.0802;EUR_AF=0.1372;SAS_AF=0.271;AA=g|||;VT=SNP
2	224955802	rs6725706	T	C	100	PASS	AC=2553;AF=0.509784;AN=5008;NS=2504;DP=18099;EAS_AF=0.377;AMR_AF=0.6037;AFR_AF=0.5083;EUR_AF=0.6441;SAS_AF=0.4438;AA=N|||;VT=SNP
2	224955947	rs112235394	G	A	100	PASS	AC=784;AF=0.15655;AN=5008;NS=2504;DP=17252;EAS_AF=0.1597;AMR_AF=0.1643;AFR_AF=0.0802;EUR_AF=0.1372;SAS_AF=0.271;AA=N|||;VT=SNP
2	224958182	rs6719432	G	A	100	PASS	AC=1949;AF=0.389177;AN=5008;NS=2504;DP=19213;EAS_AF=0.377;AMR_AF=0.5548;AFR_AF=0.0794;EUR_AF=0.6421;SAS_AF=0.4427;AA=G|||;VT=SNP
2	224959026	rs1453662	T	C	100	PASS	AC=3853;AF=0.769369;AN=5008;NS=2504;DP=20487;EAS_AF=0.7083;AMR_AF=0.8055;AFR_AF=0.8427;EUR_AF=0.8101;SAS_AF=0.6656;AA=C|||;VT=SNP
2	224959314	rs10197404	A	T	100	PASS	AC=3853;AF=0.769369;AN=5008;NS=2504;DP=19443;EAS_AF=0.7083;AMR_AF=0.8055;AFR_AF=0.8427;EUR_AF=0.8101;SAS_AF=0.6656;AA=T|||;VT=SNP
2	224959489	rs7574130	G	A	100	PASS	AC=3853;AF=0.769369;AN=5008;NS=2504;DP=20472;EAS_AF=0.7083;AMR_AF=0.8055;AFR_AF=0.8427;EUR_AF=0.8101;SAS_AF=0.6656;AA=A|||;VT=SNP
2	224959877	rs2167939	T	C	100	PASS	AC=3273;AF=0.653554;AN=5008;NS=2504;DP=20211;EAS_AF=0.7083;AMR_AF=0.7579;AFR_AF=0.4304;EUR_AF=0.8082;SAS_AF=0.6656;AA=T|||;VT=SNP
2	224960071	rs998708	T	G	100	PASS	AC=1960;AF=0.391374;AN=5008;NS=2504;DP=20422;EAS_AF=0.377;AMR_AF=0.5562;AFR_AF=0.0862;EUR_AF=0.6431;SAS_AF=0.4427;AA=T|||;VT=SNP
2	224960895	rs56095162	C	T	100	PASS	AC=781;AF=0.15595;AN=5008;NS=2504;DP=20384;EAS_AF=0.1597;AMR_AF=0.1643;AFR_AF=0.0802;EUR_AF=0.1372;SAS_AF=0.2679;AA=C|||;VT=SNP
2	224961216	rs1078556	C	A	100	PASS	AC=561;AF=0.112021;AN=5008;NS=2504;DP=18808;EAS_AF=0.1171;AMR_AF=0.1398;AFR_AF=0.0605;EUR_AF=0.1501;SAS_AF=0.1176;AA=C|||;VT=SNP
2	224961398	rs1000520	C	T	100	PASS	AC=4725;AF=0.94349;AN=5008;NS=2504;DP=20643;EAS_AF=0.8681;AMR_AF=0.9726;AFR_AF=0.9871;EUR_AF=0.9473;SAS_AF=0.9376;AA=T|||;VT=SNP
2	224961486	rs2014546	C	T	100	PASS	AC=2017;AF=0.402756;AN=5008;NS=2504;DP=20668;EAS_AF=0.377;AMR_AF=0.5548;AFR_AF=0.1271;EUR_AF=0.6441;SAS_AF=0.4458;AA=C|||;VT=SNP
2	224961692	rs896897	C	T	100	PASS	AC=3857;AF=0.770168;AN=5008;NS=2504;DP=19968;EAS_AF=0.7083;AMR_AF=0.8055;AFR_AF=0.8427;EUR_AF=0.8101;SAS_AF=0.6697;AA=T|||;VT=SNP
2	224961719	rs896898	A	G	100	PASS	AC=3903;AF=0.779353;AN=5008;NS=2504;DP=20131;EAS_AF=0.7083;AMR_AF=0.8084;AFR_AF=0.8752;EUR_AF=0.8101;SAS_AF=0.6708;AA=G|||;VT=SNP
2	224961762	rs896899	T	C	100	PASS	AC=3856;AF=0.769968;AN=5008;NS=2504;DP=20702;EAS_AF=0.7083;AMR_AF=0.8055;AFR_AF=0.8427;EUR_AF=0.8101;SAS_AF=0.6687;AA=C|||;VT=SNP
2	224962080	rs12989146	A	G	100	PASS	AC=3272;AF=0.653355;AN=5008;NS=2504;DP=20073;EAS_AF=0.7083;AMR_AF=0.7579;AFR_AF=0.4274;EUR_AF=0.8082;SAS_AF=0.6687;AA=A|||;VT=SNP
2	224962122	rs13016085	T	C	100	PASS	AC=1971;AF=0.39357;AN=5008;NS=2504;DP=21156;EAS_AF=0.377;AMR_AF=0.5562;AFR_AF=0.0915;EUR_AF=0.6441;SAS_AF=0.4458;AA=T|||;VT=SNP
2	224962170	rs73080553	C	T	100	PASS	AC=781;AF=0.15595;AN=5008;NS=2504;DP=22621;EAS_AF=0.1597;AMR_AF=0.1643;AFR_AF=0.0802;EUR_AF=0.1372;SAS_AF=0.2679;AA=C|||;VT=SNP
2	224962648	rs11885477	G	C	100	PASS	AC=3314;AF=0.661741;AN=5008;NS=2504;DP=19707;EAS_AF=0.7083;AMR_AF=0.7594;AFR_AF=0.4599;EUR_AF=0.8082;SAS_AF=0.6667;AA=C|||;VT=SNP
2	224962961	rs16865577	G	A	100	PASS	AC=704;AF=0.140575;AN=5008;NS=2504;DP=18767;EAS_AF=0.1587;AMR_AF=0.1715;AFR_AF=0.0091;EUR_AF=0.1491;SAS_AF=0.2689;AA=G|||;VT=SNP
2	224963184	rs6746295	A	T	100	PASS	AC=3941;AF=0.786941;AN=5008;NS=2504;DP=22165;EAS_AF=0.7083;AMR_AF=0.8084;AFR_AF=0.9047;EUR_AF=0.8101;SAS_AF=0.6697;AA=T|||;VT=SNP
2	224963681	rs56301219	T	G	100	PASS	AC=1295;AF=0.258586;AN=5008;NS=2504;DP=17646;EAS_AF=0.3313;AMR_AF=0.2017;AFR_AF=0.3313;EUR_AF=0.164;SAS_AF=0.2229;AA=T|||;VT=SNP
2	224964292	rs3901902	T	A	100	PASS	AC=1964;AF=0.392173;AN=5008;NS=2504;DP=15275;EAS_AF=0.377;AMR_AF=0.5562;AFR_AF=0.087;EUR_AF=0.6441;SAS_AF=0.4448;AA=T|||;VT=SNP
2	224964942	rs1453663	A	G	100	PASS	AC=784;AF=0.15655;AN=5008;NS=2504;DP=18220;EAS_AF=0.1607;AMR_AF=0.1671;AFR_AF=0.0802;EUR_AF=0.1372;SAS_AF=0.2679;AA=A|||;VT=SNP
2	224965158	rs1453664	A	G	100	PASS	AC=4725;AF=0.94349;AN=5008;NS=2504;DP=19025;EAS_AF=0.8681;AMR_AF=0.9726;AFR_AF=0.9871;EUR_AF=0.9473;SAS_AF=0.9376;AA=G|||;VT=SNP
2	224965458	rs6754790	A	G	100	PASS	AC=3323;AF=0.663538;AN=5008;NS=2504;DP=22074;EAS_AF=0.7083;AMR_AF=0.7594;AFR_AF=0.4644;EUR_AF=0.8082;SAS_AF=0.6697;AA=G|||;VT=SNP
2	224966354	rs6745242	T	C	100	PASS	AC=3906;AF=0.779952;AN=5008;NS=2504;DP=15141;EAS_AF=0.7083;AMR_AF=0.8069;AFR_AF=0.8775;EUR_AF=0.8101;SAS_AF=0.6718;AA=C|||;VT=SNP
2	224966488	rs6758957	A	T	100	PASS	AC=2031;AF=0.405551;AN=5008;NS=2504;DP=17914;EAS_AF=0.377;AMR_AF=0.5562;AFR_AF=0.1346;EUR_AF=0.6441;SAS_AF=0.4489;AA=T|||;VT=SNP
2	224968215	rs1453670	T	C	100	PASS	AC=4724;AF=0.943291;AN=5008;NS=2504;DP=18529;EAS_AF=0.8671;AMR_AF=0.9726;AFR_AF=0.9871;EUR_AF=0.9473;SAS_AF=0.9376;AA=C|||;VT=SNP
2	224968301	rs6753396	T	C	100	PASS	AC=3255;AF=0.64996;AN=5008;NS=2504;DP=19153;EAS_AF=0.7063;AMR_AF=0.7104;AFR_AF=0.438;EUR_AF=0.8082;SAS_AF=0.6728;AA=T|||;VT=SNP
2	224968675	rs72958579	C	T	100	PASS	AC=104;AF=0.0207668;AN=5008;NS=2504;DP=19927;EAS_AF=0.0417;AMR_AF=0.0072;AFR_AF=0.0015;EUR_AF=0.0308;SAS_AF=0.0245;AA=C|||;VT=SNP
2	224968744	rs1453669	C	T	100	PASS	AC=813;AF=0.16234;AN=5008;NS=2504;DP=9552;EAS_AF=0.1607;AMR_AF=0.2147;AFR_AF=0.0794;EUR_AF=0.1372;SAS_AF=0.2648;AA=C|||;VT=SNP
2	224968927	rs2396056	G	C	100	PASS	AC=3868;AF=0.772364;AN=5008;NS=2504;DP=21284;EAS_AF=0.7063;AMR_AF=0.7579;AFR_AF=0.8759;EUR_AF=0.8101;SAS_AF=0.6718;AA=C|||;VT=SNP
2	224970389	rs67795853	C	G	100	PASS	AC=1346;AF=0.26877;AN=5008;NS=2504;DP=22674;EAS_AF=0.3373;AMR_AF=0.2046;AFR_AF=0.3646;EUR_AF=0.164;SAS_AF=0.2219;AA=G|||;VT=SNP
2	224970482	rs12477352	T	G	100	PASS	AC=3284;AF=0.655751;AN=5008;NS=2504;DP=23065;EAS_AF=0.7063;AMR_AF=0.7118;AFR_AF=0.4592;EUR_AF=0.8082;SAS_AF=0.6728;AA=G|||;VT=SNP
2	224971673	rs67180281	T	C	100	PASS	AC=595;AF=0.11881;AN=5008;NS=2504;DP=22998;EAS_AF=0.1181;AMR_AF=0.1427;AFR_AF=0.0847;EUR_AF=0.1491;SAS_AF=0.1176;AA=T|||;VT=SNP
2	224973163	rs10933037	C	G	100	PASS	AC=3262;AF=0.651358;AN=5008;NS=2504;DP=17349;EAS_AF=0.7063;AMR_AF=0.7104;AFR_AF=0.444;EUR_AF=0.8082;SAS_AF=0.6718;AA=C|||;VT=SNP
2	224973774	rs3855574	T	G	100	PASS	AC=1914;AF=0.382188;AN=5008;NS=2504;DP=18407;EAS_AF=0.371;AMR_AF=0.5043;AFR_AF=0.0794;EUR_AF=0.6441;SAS_AF=0.4468;AA=T|||;VT=SNP
2	224974605	rs68043049	A	G	100	PASS	AC=1252;AF=0.25;AN=5008;NS=2504;DP=16280;EAS_AF=0.3363;AMR_AF=0.2032;AFR_AF=0.2935;EUR_AF=0.164;SAS_AF=0.2239;AA=A|||;VT=SNP
2	224975057	rs6716165	A	G	100	PASS	AC=3268;AF=0.652556;AN=5008;NS=2504;DP=19685;EAS_AF=0.7083;AMR_AF=0.7104;AFR_AF=0.4463;EUR_AF=0.8082;SAS_AF=0.6728;AA=A|||;VT=SNP
2	224975348	rs67454492	A	C	100	PASS	AC=1291;AF=0.257788;AN=5008;NS=2504;DP=21322;EAS_AF=0.3383;AMR_AF=0.2118;AFR_AF=0.2958;EUR_AF=0.1809;SAS_AF=0.2352;AA=A|||;VT=SNP
2	224976957	rs6436465	A	G	100	PASS	AC=2092;AF=0.417732;AN=5008;NS=2504;DP=17469;EAS_AF=0.4296;AMR_AF=0.4669;AFR_AF=0.2405;EUR_AF=0.5855;SAS_AF=0.4376;AA=A|||;VT=SNP
2	224977098	rs73082431	T	C	100	PASS	AC=536;AF=0.107029;AN=5008;NS=2504;DP=16223;EAS_AF=0.128;AMR_AF=0.1902;AFR_AF=0.0522;EUR_AF=0.1143;SAS_AF=0.093;AA=T|||;VT=SNP
2	224977216	rs2396057	G	C	100	PASS	AC=335;AF=0.066893;AN=5008;NS=2504;DP=14955;EAS_AF=0.0982;AMR_AF=0.0403;AFR_AF=0.0129;EUR_AF=0.0815;SAS_AF=0.1115;AA=G|||;VT=SNP
2	224978637	rs7605547	C	T	100	PASS	AC=2508;AF=0.500799;AN=5008;NS=2504;DP=21160;EAS_AF=0.4306;AMR_AF=0.4942;AFR_AF=0.5393;EUR_AF=0.5875;SAS_AF=0.4366;AA=C|||;VT=SNP
2	224978799	rs11676268	T	C	100	PASS	AC=2525;AF=0.504193;AN=5008;NS=2504;DP=18968;EAS_AF=0.4325;AMR_AF=0.4957;AFR_AF=0.5477;EUR_AF=0.5875;SAS_AF=0.4397;AA=C|||;VT=SNP
2	224979679	rs2198485	A	T	100	PASS	AC=4209;AF=0.840455;AN=5008;NS=2504;DP=21044;EAS_AF=0.7133;AMR_AF=0.8948;AFR_AF=0.9236;EUR_AF=0.8499;SAS_AF=0.8108;AA=T|||;VT=SNP
2	224979749	rs73082435	G	T	100	PASS	AC=532;AF=0.10623;AN=5008;NS=2504;DP=20728;EAS_AF=0.129;AMR_AF=0.1916;AFR_AF=0.0522;EUR_AF=0.1143;SAS_AF=0.0869;AA=G|||;VT=SNP
2	224980427	rs13392357	T	C	100	PASS	AC=2099;AF=0.419129;AN=5008;NS=2504;DP=19621;EAS_AF=0.4315;AMR_AF=0.4654;AFR_AF=0.239;EUR_AF=0.5865;SAS_AF=0.4448;AA=T|||;VT=SNP
2	224981581	rs1303998	A	G	100	PASS	AC=4209;AF=0.840455;AN=5008;NS=2504;DP=17361;EAS_AF=0.7133;AMR_AF=0.8948;AFR_AF=0.9236;EUR_AF=0.8499;SAS_AF=0.8108;AA=G|||;VT=SNP
2	224981945	rs7599948	C	T	100	PASS	AC=2508;AF=0.500799;AN=5008;NS=2504;DP=19430;EAS_AF=0.4315;AMR_AF=0.4942;AFR_AF=0.5401;EUR_AF=0.5875;SAS_AF=0.4346;AA=C|||;VT=SNP
2	224981971	rs1598021	C	T	100	PASS	AC=2523;AF=0.503794;AN=5008;NS=2504;DP=19543;EAS_AF=0.4335;AMR_AF=0.4957;AFR_AF=0.5477;EUR_AF=0.5875;SAS_AF=0.4366;AA=T|||;VT=SNP
2	224982861	rs12988980	T	G	100	PASS	AC=2523;AF=0.503794;AN=5008;NS=2504;DP=18404;EAS_AF=0.4335;AMR_AF=0.4957;AFR_AF=0.5477;EUR_AF=0.5875;SAS_AF=0.4366;AA=G|||;VT=SNP
2	224982900	rs12467537	A	G	100	PASS	AC=2524;AF=0.503994;AN=5008;NS=2504;DP=18284;EAS_AF=0.4335;AMR_AF=0.4957;AFR_AF=0.5484;EUR_AF=0.5875;SAS_AF=0.4366;AA=G|||;VT=SNP
2	224982907	rs12475666	C	T	100	PASS	AC=2524;AF=0.503994;AN=5008;NS=2504;DP=18275;EAS_AF=0.4335;AMR_AF=0.4957;AFR_AF=0.5484;EUR_AF=0.5875;SAS_AF=0.4366;AA=T|||;VT=SNP
2	224983382	rs4674870	G	A	100	PASS	AC=2087;AF=0.416733;AN=5008;NS=2504;DP=19204;EAS_AF=0.4325;AMR_AF=0.4654;AFR_AF=0.239;EUR_AF=0.5845;SAS_AF=0.4335;AA=g|||;VT=SNP
2	224984224	rs7581227	A	G	100	PASS	AC=3951;AF=0.788938;AN=5008;NS=2504;DP=14790;EAS_AF=0.7133;AMR_AF=0.8761;AFR_AF=0.7375;EUR_AF=0.8489;SAS_AF=0.8129;AA=G|||;VT=SNP
2	224984550	rs9710834	T	C	100	PASS	AC=2097;AF=0.41873;AN=5008;NS=2504;DP=20203;EAS_AF=0.4325;AMR_AF=0.4654;AFR_AF=0.2458;EUR_AF=0.5845;SAS_AF=0.4346;AA=T|||;VT=SNP
2	224984792	rs1079883	T	C	100	PASS	AC=1427;AF=0.284944;AN=5008;NS=2504;DP=20045;EAS_AF=0.2798;AMR_AF=0.3804;AFR_AF=0.1899;EUR_AF=0.2614;SAS_AF=0.3753;AA=T|||;VT=SNP
2	224985048	rs1989639	C	T	100	PASS	AC=2525;AF=0.504193;AN=5008;NS=2504;DP=15970;EAS_AF=0.4335;AMR_AF=0.4957;AFR_AF=0.5484;EUR_AF=0.5875;SAS_AF=0.4376;AA=C|||;VT=SNP
2	224985053	rs1079885	A	G	100	PASS	AC=2525;AF=0.504193;AN=5008;NS=2504;DP=15743;EAS_AF=0.4335;AMR_AF=0.4957;AFR_AF=0.5484;EUR_AF=0.5875;SAS_AF=0.4376;AA=G|||;VT=SNP
2	224986131	rs1453674	A	G	100	PASS	AC=1300;AF=0.259585;AN=5008;NS=2504;DP=17782;EAS_AF=0.1567;AMR_AF=0.2839;AFR_AF=0.0348;EUR_AF=0.5557;SAS_AF=0.3476;AA=A|||;VT=SNP
2	224986829	rs73082445	A	G	100	PASS	AC=604;AF=0.120607;AN=5008;NS=2504;DP=18680;EAS_AF=0.131;AMR_AF=0.2032;AFR_AF=0.0946;EUR_AF=0.1163;SAS_AF=0.091;AA=A|||;VT=SNP
2	224987093	rs1377611	A	C	100	PASS	AC=1427;AF=0.284944;AN=5008;NS=2504;DP=17681;EAS_AF=0.2798;AMR_AF=0.3818;AFR_AF=0.1899;EUR_AF=0.2614;SAS_AF=0.3742;AA=A|||;VT=SNP
2	224987120	rs12991598	G	T	100	PASS	AC=2084;AF=0.416134;AN=5008;NS=2504;DP=18316;EAS_AF=0.4315;AMR_AF=0.4654;AFR_AF=0.2368;EUR_AF=0.5845;SAS_AF=0.4346;AA=G|||;VT=SNP
2	224987675	rs4389328	A	C	100	PASS	AC=2097;AF=0.41873;AN=5008;NS=2504;DP=19570;EAS_AF=0.4306;AMR_AF=0.4654;AFR_AF=0.2451;EUR_AF=0.5845;SAS_AF=0.4376;AA=A|||;VT=SNP
2	224987808	rs12328487	T	C	100	PASS	AC=1426;AF=0.284744;AN=5008;NS=2504;DP=18026;EAS_AF=0.2798;AMR_AF=0.3804;AFR_AF=0.1899;EUR_AF=0.2614;SAS_AF=0.3742;AA=T|||;VT=SNP
2	224988072	rs6436467	T	G	100	PASS	AC=4191;AF=0.836861;AN=5008;NS=2504;DP=22099;EAS_AF=0.7143;AMR_AF=0.8934;AFR_AF=0.9085;EUR_AF=0.8499;SAS_AF=0.8129;AA=G|||;VT=SNP
2	224990788	rs10193151	G	A	100	PASS	AC=2094;AF=0.418131;AN=5008;NS=2504;DP=18241;EAS_AF=0.4315;AMR_AF=0.4654;AFR_AF=0.2443;EUR_AF=0.5845;SAS_AF=0.4346;AA=G|||;VT=SNP
2	224991249	rs12473247	G	A	100	PASS	AC=2084;AF=0.416134;AN=5008;NS=2504;DP=17748;EAS_AF=0.4325;AMR_AF=0.4654;AFR_AF=0.236;EUR_AF=0.5845;SAS_AF=0.4346;AA=G|||;VT=SNP
2	224991840	rs13416450	C	T	100	PASS	AC=724;AF=0.144569;AN=5008;NS=2504;DP=20537;EAS_AF=0.1488;AMR_AF=0.1744;AFR_AF=0.0227;EUR_AF=0.1451;SAS_AF=0.2832;AA=C|||;VT=SNP
2	224991989	rs1453666	A	G	100	PASS	AC=2096;AF=0.41853;AN=5008;NS=2504;DP=22295;EAS_AF=0.4315;AMR_AF=0.4654;AFR_AF=0.2451;EUR_AF=0.5845;SAS_AF=0.4356;AA=A|||;VT=SNP
2	224992130	rs1453667	T	A	100	PASS	AC=2096;AF=0.41853;AN=5008;NS=2504;DP=21342;EAS_AF=0.4315;AMR_AF=0.4654;AFR_AF=0.2451;EUR_AF=0.5845;SAS_AF=0.4356;AA=T|||;VT=SNP
2	224992502	rs2396041	G	A	100	PASS	AC=823;AF=0.164337;AN=5008;NS=2504;DP=22767;EAS_AF=0.1498;AMR_AF=0.1772;AFR_AF=0.0953;EUR_AF=0.1451;SAS_AF=0.2832;AA=G|||;VT=SNP
2	224992906	rs988321	C	T	100	PASS	AC=4590;AF=0.916534;AN=5008;NS=2504;DP=22033;EAS_AF=0.8948;AMR_AF=0.9366;AFR_AF=0.9864;EUR_AF=0.8668;SAS_AF=0.8814;AA=T|||;VT=SNP
2	224993102	rs1901882	A	T	100	PASS	AC=3947;AF=0.788139;AN=5008;NS=2504;DP=21878;EAS_AF=0.7133;AMR_AF=0.8761;AFR_AF=0.736;EUR_AF=0.8489;SAS_AF=0.8108;AA=T|||;VT=SNP
2	224993109	rs13382937	T	C	100	PASS	AC=823;AF=0.164337;AN=5008;NS=2504;DP=21916;EAS_AF=0.1498;AMR_AF=0.1772;AFR_AF=0.0953;EUR_AF=0.1451;SAS_AF=0.2832;AA=T|||;VT=SNP
2	224993156	rs4102100	G	A	100	PASS	AC=4207;AF=0.840056;AN=5008;NS=2504;DP=20448;EAS_AF=0.7133;AMR_AF=0.8948;AFR_AF=0.9236;EUR_AF=0.8499;SAS_AF=0.8088;AA=A|||;VT=SNP
2	224993943	rs7586193	T	C	100	PASS	AC=1424;AF=0.284345;AN=5008;NS=2504;DP=15483;EAS_AF=0.2798;AMR_AF=0.3804;AFR_AF=0.1899;EUR_AF=0.2604;SAS_AF=0.3732;AA=T|||;VT=SNP
2	224994448	rs10168863	T	C	100	PASS	AC=823;AF=0.164337;AN=5008;NS=2504;DP=18652;EAS_AF=0.1498;AMR_AF=0.1772;AFR_AF=0.0953;EUR_AF=0.1451;SAS_AF=0.2832;AA=T|||;VT=SNP
2	224994729	rs10182474	A	G	100	PASS	AC=822;AF=0.164137;AN=5008;NS=2504;DP=20122;EAS_AF=0.1498;AMR_AF=0.1772;AFR_AF=0.0953;EUR_AF=0.1451;SAS_AF=0.2822;AA=A|||;VT=SNP
2	224995505	rs11902689	C	T	100	PASS	AC=1427;AF=0.284944;AN=5008;NS=2504;DP=16895;EAS_AF=0.2798;AMR_AF=0.3804;AFR_AF=0.1906;EUR_AF=0.2614;SAS_AF=0.3742;AA=C|||;VT=SNP
2	224995834	rs10933042	A	T	100	PASS	AC=2089;AF=0.417133;AN=5008;NS=2504;DP=19920;EAS_AF=0.4325;AMR_AF=0.4654;AFR_AF=0.2398;EUR_AF=0.5845;SAS_AF=0.4346;AA=A|||;VT=SNP
2	224996017	rs4673088	A	G	100	PASS	AC=3950;AF=0.788738;AN=5008;NS=2504;DP=18149;EAS_AF=0.7133;AMR_AF=0.8761;AFR_AF=0.7383;EUR_AF=0.8489;SAS_AF=0.8108;AA=G|||;VT=SNP
2	224998047	rs10192864	A	G	100	PASS	AC=2086;AF=0.416534;AN=5008;NS=2504;DP=21442;EAS_AF=0.4315;AMR_AF=0.464;AFR_AF=0.2398;EUR_AF=0.5845;SAS_AF=0.4335;AA=A|||;VT=SNP
2	224998274	rs10169530	C	T	100	PASS	AC=3945;AF=0.78774;AN=5008;NS=2504;DP=20405;EAS_AF=0.7123;AMR_AF=0.8761;AFR_AF=0.7352;EUR_AF=0.8489;SAS_AF=0.8108;AA=T|||;VT=SNP
2	224998561	rs12998024	G	A	100	PASS	AC=2086;AF=0.416534;AN=5008;NS=2504;DP=19366;EAS_AF=0.4315;AMR_AF=0.464;AFR_AF=0.2398;EUR_AF=0.5845;SAS_AF=0.4335;AA=G|||;VT=SNP
2	224999226	rs12466233	G	A	100	PASS	AC=2084;AF=0.416134;AN=5008;NS=2504;DP=19038;EAS_AF=0.4315;AMR_AF=0.4654;AFR_AF=0.2375;EUR_AF=0.5845;SAS_AF=0.4335;AA=G|||;VT=SNP
2	224999824	rs958380	C	T	100	PASS	AC=3949;AF=0.788538;AN=5008;NS=2504;DP=18827;EAS_AF=0.7133;AMR_AF=0.8761;AFR_AF=0.736;EUR_AF=0.8489;SAS_AF=0.8129;AA=T|||;VT=SNP
2	225001597	rs62186100	T	G	100	PASS	AC=825;AF=0.164736;AN=5008;NS=2504;DP=20102;EAS_AF=0.1498;AMR_AF=0.1787;AFR_AF=0.0953;EUR_AF=0.1451;SAS_AF=0.2843;AA=T|||;VT=SNP
2	225001649	rs10933043	T	G	100	PASS	AC=3910;AF=0.780751;AN=5008;NS=2504;DP=18860;EAS_AF=0.7054;AMR_AF=0.8689;AFR_AF=0.7322;EUR_AF=0.838;SAS_AF=0.8027;AA=G|||;VT=SNP
2	225001754	rs10177259	T	C	100	PASS	AC=2087;AF=0.416733;AN=5008;NS=2504;DP=18277;EAS_AF=0.4315;AMR_AF=0.4654;AFR_AF=0.2398;EUR_AF=0.5845;SAS_AF=0.4335;AA=T|||;VT=SNP
2	225002403	rs10165501	G	A	100	PASS	AC=3947;AF=0.788139;AN=5008;NS=2504;DP=16722;EAS_AF=0.7133;AMR_AF=0.8761;AFR_AF=0.736;EUR_AF=0.8489;SAS_AF=0.8108;AA=A|||;VT=SNP
2	225003080	rs79880683	T	C	100	PASS	AC=535;AF=0.106829;AN=5008;NS=2504;DP=18429;EAS_AF=0.1319;AMR_AF=0.1902;AFR_AF=0.0522;EUR_AF=0.1143;SAS_AF=0.0879;AA=T|||;VT=SNP
2	225003202	rs6707927	A	C	100	PASS	AC=2088;AF=0.416933;AN=5008;NS=2504;DP=18366;EAS_AF=0.4315;AMR_AF=0.4654;AFR_AF=0.2405;EUR_AF=0.5845;SAS_AF=0.4335;AA=A|||;VT=SNP
2	225003290	rs6752059	T	C	100	PASS	AC=3949;AF=0.788538;AN=5008;NS=2504;DP=20932;EAS_AF=0.7133;AMR_AF=0.8761;AFR_AF=0.736;EUR_AF=0.8489;SAS_AF=0.8129;AA=C|||;VT=SNP
2	225003401	rs6737059	C	T	100	PASS	AC=3938;AF=0.786342;AN=5008;NS=2504;DP=21879;EAS_AF=0.7133;AMR_AF=0.8761;AFR_AF=0.7292;EUR_AF=0.8489;SAS_AF=0.8108;AA=T|||;VT=SNP
2	225004909	rs2894521	G	T	100	PASS	AC=3946;AF=0.787939;AN=5008;NS=2504;DP=19993;EAS_AF=0.7133;AMR_AF=0.8761;AFR_AF=0.7352;EUR_AF=0.8489;SAS_AF=0.8108;AA=T|||;VT=SNP
2	225005285	rs17265444	T	C	100	PASS	AC=825;AF=0.164736;AN=5008;NS=2504;DP=20813;EAS_AF=0.1498;AMR_AF=0.1787;AFR_AF=0.0953;EUR_AF=0.1451;SAS_AF=0.2843;AA=T|||;VT=SNP
2	225005316	rs7607972	T	C	100	PASS	AC=1841;AF=0.367612;AN=5008;NS=2504;DP=20170;EAS_AF=0.2798;AMR_AF=0.4092;AFR_AF=0.4856;EUR_AF=0.2644;SAS_AF=0.3753;AA=T|||;VT=SNP
2	225005381	rs4673089	C	T	100	PASS	AC=2089;AF=0.417133;AN=5008;NS=2504;DP=17336;EAS_AF=0.4315;AMR_AF=0.4654;AFR_AF=0.239;EUR_AF=0.5845;SAS_AF=0.4366;AA=C|||;VT=SNP
2	225005751	rs6436468	C	T	100	PASS	AC=1426;AF=0.284744;AN=5008;NS=2504;DP=18236;EAS_AF=0.2798;AMR_AF=0.3804;AFR_AF=0.1899;EUR_AF=0.2614;SAS_AF=0.3742;AA=C|||;VT=SNP
2	225006135	rs4257392	T	C	100	PASS	AC=3948;AF=0.788339;AN=5008;NS=2504;DP=19425;EAS_AF=0.7143;AMR_AF=0.8761;AFR_AF=0.7345;EUR_AF=0.8489;SAS_AF=0.8129;AA=C|||;VT=SNP
2	225006599	rs2123717	T	C	100	PASS	AC=826;AF=0.164936;AN=5008;NS=2504;DP=20501;EAS_AF=0.1498;AMR_AF=0.1787;AFR_AF=0.0953;EUR_AF=0.1451;SAS_AF=0.2853;AA=T|||;VT=SNP
2	225007071	rs4264554	T	C	100	PASS	AC=2088;AF=0.416933;AN=5008;NS=2504;DP=19456;EAS_AF=0.4325;AMR_AF=0.4654;AFR_AF=0.2383;EUR_AF=0.5845;SAS_AF=0.4356;AA=T|||;VT=SNP
2	225007484	rs6711302	T	G	100	PASS	AC=1840;AF=0.367412;AN=5008;NS=2504;DP=20779;EAS_AF=0.2798;AMR_AF=0.4092;AFR_AF=0.4849;EUR_AF=0.2644;SAS_AF=0.3753;AA=T|||;VT=SNP
2	225008365	rs7605285	G	C	100	PASS	AC=3955;AF=0.789736;AN=5008;NS=2504;DP=18812;EAS_AF=0.7163;AMR_AF=0.8761;AFR_AF=0.7383;EUR_AF=0.8489;SAS_AF=0.8129;AA=C|||;VT=SNP
2	225008442	rs7605202	C	A	100	PASS	AC=4593;AF=0.917133;AN=5008;NS=2504;DP=17146;EAS_AF=0.8958;AMR_AF=0.9366;AFR_AF=0.9864;EUR_AF=0.8668;SAS_AF=0.8834;AA=A|||;VT=SNP
2	225008470	rs13430129	A	G	100	PASS	AC=2090;AF=0.417332;AN=5008;NS=2504;DP=16587;EAS_AF=0.4325;AMR_AF=0.4654;AFR_AF=0.239;EUR_AF=0.5845;SAS_AF=0.4366;AA=A|||;VT=SNP
2	225008682	rs73082462	G	T	100	PASS	AC=599;AF=0.119609;AN=5008;NS=2504;DP=11716;EAS_AF=0.13;AMR_AF=0.2017;AFR_AF=0.093;EUR_AF=0.1163;SAS_AF=0.09;AA=G|||;VT=SNP
2	225008903	rs79263851	G	T	100	PASS	AC=599;AF=0.119609;AN=5008;NS=2504;DP=13792;EAS_AF=0.13;AMR_AF=0.2017;AFR_AF=0.093;EUR_AF=0.1163;SAS_AF=0.09;AA=G|||;VT=SNP
2	225010031	rs4674871	C	T	100	PASS	AC=3938;AF=0.786342;AN=5008;NS=2504;DP=17172;EAS_AF=0.7123;AMR_AF=0.8746;AFR_AF=0.7352;EUR_AF=0.8449;SAS_AF=0.8088;AA=T|||;VT=SNP
2	225010629	rs16865620	T	G	100	PASS	AC=1838;AF=0.367013;AN=5008;NS=2504;DP=21507;EAS_AF=0.2798;AMR_AF=0.4092;AFR_AF=0.4826;EUR_AF=0.2644;SAS_AF=0.3763;AA=T|||;VT=SNP
2	225013510	rs9288586	G	C	100	PASS	AC=3945;AF=0.78774;AN=5008;NS=2504;DP=15046;EAS_AF=0.7143;AMR_AF=0.8761;AFR_AF=0.7322;EUR_AF=0.8489;SAS_AF=0.8129;AA=C|||;VT=SNP
2	225013669	rs59867184	G	C	100	PASS	AC=1417;AF=0.282947;AN=5008;NS=2504;DP=17151;EAS_AF=0.2798;AMR_AF=0.3775;AFR_AF=0.1891;EUR_AF=0.2575;SAS_AF=0.3722;AA=G|||;VT=SNP
2	225014497	rs6760263	C	T	100	PASS	AC=824;AF=0.164537;AN=5008;NS=2504;DP=18160;EAS_AF=0.1498;AMR_AF=0.1772;AFR_AF=0.0953;EUR_AF=0.1461;SAS_AF=0.2832;AA=C|||;VT=SNP
2	225014850	rs13384674	A	G	100	PASS	AC=1824;AF=0.364217;AN=5008;NS=2504;DP=14652;EAS_AF=0.2698;AMR_AF=0.4078;AFR_AF=0.4864;EUR_AF=0.2634;SAS_AF=0.3691;AA=G|||;VT=SNP
2	225014944	rs13410385	C	T	100	PASS	AC=1341;AF=0.267772;AN=5008;NS=2504;DP=16804;EAS_AF=0.2599;AMR_AF=0.3746;AFR_AF=0.1808;EUR_AF=0.2495;SAS_AF=0.3364;AA=C|||;VT=SNP
2	225015584	rs13019329	T	C	100	PASS	AC=1680;AF=0.335463;AN=5008;NS=2504;DP=19571;EAS_AF=0.4355;AMR_AF=0.4366;AFR_AF=0.0605;EUR_AF=0.5119;SAS_AF=0.3507;AA=T|||;VT=SNP
2	225016486	rs12619528	G	A	100	PASS	AC=2667;AF=0.532548;AN=5008;NS=2504;DP=20786;EAS_AF=0.5516;AMR_AF=0.6844;AFR_AF=0.298;EUR_AF=0.7048;SAS_AF=0.545;AA=G|||;VT=SNP
2	225017062	rs6436469	T	C	100	PASS	AC=3988;AF=0.796326;AN=5008;NS=2504;DP=22273;EAS_AF=0.7063;AMR_AF=0.9006;AFR_AF=0.7617;EUR_AF=0.8499;SAS_AF=0.8067;AA=c|||;VT=SNP
2	225017408	rs6743478	A	G	100	PASS	AC=314;AF=0.0626997;AN=5008;NS=2504;DP=23344;EAS_AF=0.003;AMR_AF=0.1037;AFR_AF=0.0204;EUR_AF=0.1769;SAS_AF=0.0348;AA=A|||;VT=SNP
2	225017517	rs10197980	C	T	100	PASS	AC=795;AF=0.158746;AN=5008;NS=2504;DP=20306;EAS_AF=0.1528;AMR_AF=0.1744;AFR_AF=0.0991;EUR_AF=0.1402;SAS_AF=0.2536;AA=C|||;VT=SNP
2	225017573	rs79017028	T	C	100	PASS	AC=4444;AF=0.88738;AN=5008;NS=2504;DP=19119;EAS_AF=0.8859;AMR_AF=0.9251;AFR_AF=0.8843;EUR_AF=0.8688;SAS_AF=0.8855;AA=C|||;VT=SNP
2	225017891	rs78224482	C	T	100	PASS	AC=4443;AF=0.887181;AN=5008;NS=2504;DP=6796;EAS_AF=0.8879;AMR_AF=0.9251;AFR_AF=0.8843;EUR_AF=0.8688;SAS_AF=0.8824;AA=T|||;VT=SNP
2	225018045	rs112822164	G	T	100	PASS	AC=610;AF=0.121805;AN=5008;NS=2504;DP=18243;EAS_AF=0.126;AMR_AF=0.2176;AFR_AF=0.053;EUR_AF=0.1421;SAS_AF=0.1217;AA=G|||;VT=SNP
2	225018661	rs10933044	C	T	100	PASS	AC=4440;AF=0.886581;AN=5008;NS=2504;DP=20384;EAS_AF=0.8859;AMR_AF=0.9265;AFR_AF=0.885;EUR_AF=0.8678;SAS_AF=0.8804;AA=T|||;VT=SNP
2	225018798	rs7573097	G	A	100	PASS	AC=4588;AF=0.916134;AN=5008;NS=2504;DP=20396;EAS_AF=0.8859;AMR_AF=0.9395;AFR_AF=0.9871;EUR_AF=0.8678;SAS_AF=0.8845;AA=A|||;VT=SNP
2	225019607	rs10206948	C	T	100	PASS	AC=2661;AF=0.53135;AN=5008;NS=2504;DP=19068;EAS_AF=0.5526;AMR_AF=0.6844;AFR_AF=0.2943;EUR_AF=0.7038;SAS_AF=0.544;AA=C|||;VT=SNP
2	225020251	rs6727070	C	T	100	PASS	AC=796;AF=0.158946;AN=5008;NS=2504;DP=15992;EAS_AF=0.1528;AMR_AF=0.1758;AFR_AF=0.0991;EUR_AF=0.1402;SAS_AF=0.2536;AA=C|||;VT=SNP
2	225020471	rs10498159	A	G	100	PASS	AC=2489;AF=0.497005;AN=5008;NS=2504;DP=21672;EAS_AF=0.5119;AMR_AF=0.6527;AFR_AF=0.2905;EUR_AF=0.6412;SAS_AF=0.502;AA=A|||;VT=SNP
2	225020875	rs7560630	C	A	100	PASS	AC=2660;AF=0.53115;AN=5008;NS=2504;DP=18515;EAS_AF=0.5516;AMR_AF=0.6816;AFR_AF=0.2965;EUR_AF=0.7028;SAS_AF=0.544;AA=C|||;VT=SNP
2	225022176	rs10439358	C	A	100	PASS	AC=2658;AF=0.530751;AN=5008;NS=2504;DP=19664;EAS_AF=0.5516;AMR_AF=0.6816;AFR_AF=0.2958;EUR_AF=0.7028;SAS_AF=0.5429;AA=C|||;VT=SNP
2	225022528	rs11689046	G	T	100	PASS	AC=4586;AF=0.915735;AN=5008;NS=2504;DP=21769;EAS_AF=0.8899;AMR_AF=0.9395;AFR_AF=0.9849;EUR_AF=0.8678;SAS_AF=0.8814;AA=T|||;VT=SNP
2	225022657	rs11690142	C	T	100	PASS	AC=2599;AF=0.51897;AN=5008;NS=2504;DP=18894;EAS_AF=0.5516;AMR_AF=0.6758;AFR_AF=0.2481;EUR_AF=0.7038;SAS_AF=0.5501;AA=T|||;VT=SNP
2	225023005	rs1453671	G	T	100	PASS	AC=2179;AF=0.435104;AN=5008;NS=2504;DP=18178;EAS_AF=0.3869;AMR_AF=0.3026;AFR_AF=0.6566;EUR_AF=0.2664;SAS_AF=0.453;AA=G|||;VT=SNP
2	225023424	rs75295808	A	G	100	PASS	AC=357;AF=0.0712859;AN=5008;NS=2504;DP=23262;EAS_AF=0.0982;AMR_AF=0.0447;AFR_AF=0.0257;EUR_AF=0.0616;SAS_AF=0.1339;AA=A|||;VT=SNP
2	225023616	rs7569163	G	A	100	PASS	AC=2563;AF=0.511781;AN=5008;NS=2504;DP=21635;EAS_AF=0.5625;AMR_AF=0.6628;AFR_AF=0.2519;EUR_AF=0.6948;SAS_AF=0.5153;AA=G|||;VT=SNP
2	225023728	rs1349792	T	C	100	PASS	AC=4801;AF=0.958666;AN=5008;NS=2504;DP=19852;EAS_AF=0.9921;AMR_AF=0.964;AFR_AF=0.9523;EUR_AF=0.9145;SAS_AF=0.9744;AA=C|||;VT=SNP
2	225023846	rs75110800	T	C	100	PASS	AC=356;AF=0.0710863;AN=5008;NS=2504;DP=21384;EAS_AF=0.0972;AMR_AF=0.0447;AFR_AF=0.025;EUR_AF=0.0626;SAS_AF=0.1339;AA=T|||;VT=SNP
2	225024170	rs6721729	C	T	100	PASS	AC=797;AF=0.159145;AN=5008;NS=2504;DP=19520;EAS_AF=0.1528;AMR_AF=0.183;AFR_AF=0.1036;EUR_AF=0.1342;SAS_AF=0.2495;AA=C|||;VT=SNP
2	225024332	rs1476205	G	A	100	PASS	AC=3398;AF=0.678514;AN=5008;NS=2504;DP=20417;EAS_AF=0.7163;AMR_AF=0.8487;AFR_AF=0.3797;EUR_AF=0.831;SAS_AF=0.7658;AA=A|||;VT=SNP
2	225024373	rs12612540	T	C	100	PASS	AC=2604;AF=0.519968;AN=5008;NS=2504;DP=19701;EAS_AF=0.5655;AMR_AF=0.6643;AFR_AF=0.2761;EUR_AF=0.6968;SAS_AF=0.5184;AA=T|||;VT=SNP
2	225024629	rs10933045	C	A	100	PASS	AC=2594;AF=0.517971;AN=5008;NS=2504;DP=22362;EAS_AF=0.5645;AMR_AF=0.6628;AFR_AF=0.2738;EUR_AF=0.6958;SAS_AF=0.5143;AA=C|||;VT=SNP
2	225025120	rs1453672	A	G	100	PASS	AC=3430;AF=0.684904;AN=5008;NS=2504;DP=20278;EAS_AF=0.7183;AMR_AF=0.8473;AFR_AF=0.3994;EUR_AF=0.834;SAS_AF=0.7679;AA=A|||;VT=SNP
2	225025162	rs1453673	C	A	100	PASS	AC=4529;AF=0.904353;AN=5008;NS=2504;DP=18887;EAS_AF=0.9921;AMR_AF=0.9467;AFR_AF=0.7557;EUR_AF=0.9145;SAS_AF=0.9744;AA=A|||;VT=SNP
2	225025431	rs4673090	C	T	100	PASS	AC=4740;AF=0.946486;AN=5008;NS=2504;DP=20166;EAS_AF=0.9921;AMR_AF=0.9553;AFR_AF=0.9107;EUR_AF=0.9145;SAS_AF=0.9744;AA=T|||;VT=SNP
2	225026647	rs17200398	A	G	100	PASS	AC=889;AF=0.177516;AN=5008;NS=2504;DP=21115;EAS_AF=0.1736;AMR_AF=0.1816;AFR_AF=0.1036;EUR_AF=0.1421;SAS_AF=0.3149;AA=A|||;VT=SNP
2	225027569	rs13409627	A	G	100	PASS	AC=649;AF=0.129593;AN=5008;NS=2504;DP=17838;EAS_AF=0.1845;AMR_AF=0.1628;AFR_AF=0.0227;EUR_AF=0.1044;SAS_AF=0.2198;AA=A|||;VT=SNP
2	225028919	rs6756793	T	C	100	PASS	AC=2744;AF=0.547923;AN=5008;NS=2504;DP=22998;EAS_AF=0.4563;AMR_AF=0.464;AFR_AF=0.7988;EUR_AF=0.4155;SAS_AF=0.499;AA=C|||;VT=SNP
2	225029291	rs13004289	G	A	100	PASS	AC=2800;AF=0.559105;AN=5008;NS=2504;DP=21332;EAS_AF=0.5883;AMR_AF=0.4957;AFR_AF=0.7201;EUR_AF=0.4185;SAS_AF=0.501;AA=A|||;VT=SNP
2	225029584	rs11893055	T	C	100	PASS	AC=2940;AF=0.587061;AN=5008;NS=2504;DP=21865;EAS_AF=0.5883;AMR_AF=0.5014;AFR_AF=0.823;EUR_AF=0.4185;SAS_AF=0.501;AA=C|||;VT=SNP
2	225029932	rs6760783	T	A	100	PASS	AC=922;AF=0.184105;AN=5008;NS=2504;DP=24054;EAS_AF=0.2312;AMR_AF=0.085;AFR_AF=0.2814;EUR_AF=0.0646;SAS_AF=0.1973;AA=T|||;VT=SNP
2	225030129	rs6761041	T	C	100	PASS	AC=2654;AF=0.529952;AN=5008;NS=2504;DP=19529;EAS_AF=0.5863;AMR_AF=0.4914;AFR_AF=0.615;EUR_AF=0.4175;SAS_AF=0.5;AA=T|||;VT=SNP
2	225031377	rs11888035	T	A	100	PASS	AC=2654;AF=0.529952;AN=5008;NS=2504;DP=17892;EAS_AF=0.5873;AMR_AF=0.4899;AFR_AF=0.615;EUR_AF=0.4175;SAS_AF=0.5;AA=T|||;VT=SNP
2	225031759	rs77435993	G	A	100	PASS	AC=936;AF=0.186901;AN=5008;NS=2504;DP=18351;EAS_AF=0.2292;AMR_AF=0.085;AFR_AF=0.2943;EUR_AF=0.0646;SAS_AF=0.1963;AA=G|||;VT=SNP
2	225034897	rs6759617	T	C	100	PASS	AC=2803;AF=0.559704;AN=5008;NS=2504;DP=19843;EAS_AF=0.5893;AMR_AF=0.4942;AFR_AF=0.7209;EUR_AF=0.4195;SAS_AF=0.502;AA=C|||;VT=SNP
2	225042437	rs2602676	A	G	100	PASS	AC=1098;AF=0.219249;AN=5008;NS=2504;DP=15891;EAS_AF=0.3552;AMR_AF=0.2767;AFR_AF=0.0855;EUR_AF=0.1958;SAS_AF=0.2434;AA=A|||;VT=SNP
2	225042531	rs2602675	T	C	100	PASS	AC=2809;AF=0.560903;AN=5008;NS=2504;DP=17911;EAS_AF=0.5903;AMR_AF=0.5;AFR_AF=0.7224;EUR_AF=0.4205;SAS_AF=0.5;AA=C|||;VT=SNP
2	225044061	rs2629045	G	A	100	PASS	AC=3878;AF=0.774361;AN=5008;NS=2504;DP=19817;EAS_AF=0.869;AMR_AF=0.647;AFR_AF=0.9244;EUR_AF=0.5954;SAS_AF=0.7485;AA=A|||;VT=SNP
2	225045264	rs2396058	G	A	100	PASS	AC=927;AF=0.185104;AN=5008;NS=2504;DP=19780;EAS_AF=0.2312;AMR_AF=0.0879;AFR_AF=0.3094;EUR_AF=0.0646;SAS_AF=0.1626;AA=G|||;VT=SNP
2	225046980	rs12474553	G	A	100	PASS	AC=2946;AF=0.588259;AN=5008;NS=2504;DP=20221;EAS_AF=0.6022;AMR_AF=0.5;AFR_AF=0.8389;EUR_AF=0.4235;SAS_AF=0.4673;AA=A|||;VT=SNP
2	225047744	rs2629046	T	C	100	PASS	AC=2763;AF=0.551717;AN=5008;NS=2504;DP=23995;EAS_AF=0.6042;AMR_AF=0.4942;AFR_AF=0.7012;EUR_AF=0.4245;SAS_AF=0.4673;AA=C|||;VT=SNP
2	225047774	rs2629047	T	A	100	PASS	AC=1702;AF=0.339856;AN=5008;NS=2504;DP=23262;EAS_AF=0.3532;AMR_AF=0.4049;AFR_AF=0.3109;EUR_AF=0.3579;SAS_AF=0.3006;AA=T|||;VT=SNP
2	225053301	rs115207490	A	C	100	PASS	AC=258;AF=0.0515176;AN=5008;NS=2504;DP=18645;EAS_AF=0.0546;AMR_AF=0.1657;AFR_AF=0.0008;EUR_AF=0.0288;SAS_AF=0.0593;AA=A|||;VT=SNP
2	225054895	rs80209121	G	C	100	PASS	AC=864;AF=0.172524;AN=5008;NS=2504;DP=18770;EAS_AF=0.248;AMR_AF=0.0807;AFR_AF=0.2504;EUR_AF=0.0646;SAS_AF=0.1656;AA=G|||;VT=SNP
2	225056970	rs62186127	C	A	100	PASS	AC=476;AF=0.0950479;AN=5008;NS=2504;DP=21709;EAS_AF=0.2044;AMR_AF=0.0994;AFR_AF=0.0038;EUR_AF=0.0785;SAS_AF=0.1196;AA=C|||;VT=SNP
2	225058190	rs35540394	T	C	100	PASS	AC=1379;AF=0.275359;AN=5008;NS=2504;DP=19086;EAS_AF=0.3532;AMR_AF=0.3141;AFR_AF=0.233;EUR_AF=0.2386;SAS_AF=0.2628;AA=T|||;VT=SNP
2	225059163	rs2602674	A	G	100	PASS	AC=2930;AF=0.585064;AN=5008;NS=2504;DP=20787;EAS_AF=0.6032;AMR_AF=0.4971;AFR_AF=0.8306;EUR_AF=0.4225;SAS_AF=0.4642;AA=G|||;VT=SNP
2	225059743	rs75006656	G	A	100	PASS	AC=818;AF=0.163339;AN=5008;NS=2504;DP=21521;EAS_AF=0.247;AMR_AF=0.0778;AFR_AF=0.2194;EUR_AF=0.0646;SAS_AF=0.1636;AA=G|||;VT=SNP
2	225063126	rs2602673	A	G	100	PASS	AC=2955;AF=0.590056;AN=5008;NS=2504;DP=19443;EAS_AF=0.6032;AMR_AF=0.4971;AFR_AF=0.8389;EUR_AF=0.4225;SAS_AF=0.4785;AA=G|||;VT=SNP
2	225066513	rs2602680	T	G	100	PASS	AC=2799;AF=0.558906;AN=5008;NS=2504;DP=22569;EAS_AF=0.6101;AMR_AF=0.5317;AFR_AF=0.6974;EUR_AF=0.4215;SAS_AF=0.4796;AA=G|||;VT=SNP
2	225069368	rs2219088	T	C	100	PASS	AC=2587;AF=0.516573;AN=5008;NS=2504;DP=18545;EAS_AF=0.6091;AMR_AF=0.5159;AFR_AF=0.5477;EUR_AF=0.4205;SAS_AF=0.4785;AA=T|||;VT=SNP
2	225070159	rs12472634	C	T	100	PASS	AC=224;AF=0.0447284;AN=5008;NS=2504;DP=17456;EAS_AF=0.0069;AMR_AF=0.0821;AFR_AF=0.0038;EUR_AF=0.1173;SAS_AF=0.0378;AA=C|||;VT=SNP
2	225070767	rs2602681	C	T	100	PASS	AC=2922;AF=0.583466;AN=5008;NS=2504;DP=22091;EAS_AF=0.6111;AMR_AF=0.5259;AFR_AF=0.7935;EUR_AF=0.4205;SAS_AF=0.4796;AA=T|||;VT=SNP
2	225072084	rs1377608	T	C	100	PASS	AC=2728;AF=0.544728;AN=5008;NS=2504;DP=17887;EAS_AF=0.6111;AMR_AF=0.5231;AFR_AF=0.6483;EUR_AF=0.4205;SAS_AF=0.4796;AA=C|||;VT=SNP
2	225072496	rs1453660	G	A	100	PASS	AC=2898;AF=0.578674;AN=5008;NS=2504;DP=18919;EAS_AF=0.6111;AMR_AF=0.5274;AFR_AF=0.7746;EUR_AF=0.4205;SAS_AF=0.4796;AA=A|||;VT=SNP
2	225073276	rs1563127	A	G	100	PASS	AC=2730;AF=0.545128;AN=5008;NS=2504;DP=23465;EAS_AF=0.6121;AMR_AF=0.5231;AFR_AF=0.6483;EUR_AF=0.4205;SAS_AF=0.4806;AA=G|||;VT=SNP
2	225075804	rs751795	C	T	100	PASS	AC=2855;AF=0.570088;AN=5008;NS=2504;DP=21837;EAS_AF=0.6121;AMR_AF=0.5231;AFR_AF=0.7428;EUR_AF=0.4215;SAS_AF=0.4796;AA=T|||;VT=SNP
2	225075841	rs751794	T	C	100	PASS	AC=1427;AF=0.284944;AN=5008;NS=2504;DP=21336;EAS_AF=0.3125;AMR_AF=0.3473;AFR_AF=0.2806;EUR_AF=0.2406;SAS_AF=0.2638;AA=T|||;VT=SNP
2	225076149	rs978887	A	G	100	PASS	AC=2857;AF=0.570487;AN=5008;NS=2504;DP=21108;EAS_AF=0.6121;AMR_AF=0.5231;AFR_AF=0.7443;EUR_AF=0.4215;SAS_AF=0.4796;AA=G|||;VT=SNP
2	225076480	rs978888	T	C	100	PASS	AC=3695;AF=0.737819;AN=5008;NS=2504;DP=18793;EAS_AF=0.8165;AMR_AF=0.6657;AFR_AF=0.8911;EUR_AF=0.5586;SAS_AF=0.6851;AA=C|||;VT=SNP
2	225077669	rs1823823	C	T	100	PASS	AC=2764;AF=0.551917;AN=5008;NS=2504;DP=21267;EAS_AF=0.6062;AMR_AF=0.4971;AFR_AF=0.7405;EUR_AF=0.3807;SAS_AF=0.456;AA=C|||;VT=SNP
2	225077679	rs1823824	A	G	100	PASS	AC=1202;AF=0.240016;AN=5008;NS=2504;DP=21496;EAS_AF=0.3065;AMR_AF=0.3141;AFR_AF=0.1815;EUR_AF=0.1988;SAS_AF=0.2403;AA=A|||;VT=SNP
2	225077832	rs1823825	A	G	100	PASS	AC=2767;AF=0.552516;AN=5008;NS=2504;DP=22241;EAS_AF=0.6081;AMR_AF=0.4971;AFR_AF=0.7405;EUR_AF=0.3807;SAS_AF=0.4571;AA=G|||;VT=SNP
2	225077914	rs1823826	C	G	100	PASS	AC=2765;AF=0.552117;AN=5008;NS=2504;DP=19607;EAS_AF=0.6062;AMR_AF=0.4971;AFR_AF=0.7405;EUR_AF=0.3807;SAS_AF=0.4571;AA=C|||;VT=SNP
2	225078105	rs2256738	T	G	100	PASS	AC=2764;AF=0.551917;AN=5008;NS=2504;DP=20333;EAS_AF=0.6062;AMR_AF=0.4971;AFR_AF=0.7405;EUR_AF=0.3807;SAS_AF=0.456;AA=T|||;VT=SNP
2	225078351	rs2256727	G	A	100	PASS	AC=2776;AF=0.554313;AN=5008;NS=2504;DP=21983;EAS_AF=0.6131;AMR_AF=0.4971;AFR_AF=0.7413;EUR_AF=0.3807;SAS_AF=0.4601;AA=G|||;VT=SNP
2	225078491	rs2629043	T	C	100	PASS	AC=2767;AF=0.552516;AN=5008;NS=2504;DP=20487;EAS_AF=0.6081;AMR_AF=0.4971;AFR_AF=0.7405;EUR_AF=0.3807;SAS_AF=0.4571;AA=C|||;VT=SNP
2	225079246	rs2450039	C	T	100	PASS	AC=2766;AF=0.552316;AN=5008;NS=2504;DP=22404;EAS_AF=0.6062;AMR_AF=0.4971;AFR_AF=0.7413;EUR_AF=0.3817;SAS_AF=0.456;AA=C|||;VT=SNP
2	225079400	rs73995521	G	C	100	PASS	AC=976;AF=0.194888;AN=5008;NS=2504;DP=22284;EAS_AF=0.2986;AMR_AF=0.0836;AFR_AF=0.2844;EUR_AF=0.0656;SAS_AF=0.1789;AA=G|||;VT=SNP
2	225079721	rs921661	G	A	100	PASS	AC=1305;AF=0.260583;AN=5008;NS=2504;DP=22776;EAS_AF=0.3085;AMR_AF=0.3184;AFR_AF=0.2549;EUR_AF=0.1998;SAS_AF=0.2403;AA=A|||;VT=SNP
2	225080645	rs2004026	C	T	100	PASS	AC=2239;AF=0.447085;AN=5008;NS=2504;DP=17932;EAS_AF=0.3919;AMR_AF=0.5014;AFR_AF=0.2595;EUR_AF=0.6183;SAS_AF=0.5429;AA=C|||;VT=SNP
2	225081185	rs73995522	A	G	100	PASS	AC=922;AF=0.184105;AN=5008;NS=2504;DP=13284;EAS_AF=0.2966;AMR_AF=0.0807;AFR_AF=0.2474;EUR_AF=0.0646;SAS_AF=0.1789;AA=A|||;VT=SNP
2	225082782	rs11899283	C	T	100	PASS	AC=3700;AF=0.738818;AN=5008;NS=2504;DP=20472;EAS_AF=0.6915;AMR_AF=0.6801;AFR_AF=0.7443;EUR_AF=0.7992;SAS_AF=0.7597;AA=T|||;VT=SNP
2	225084316	rs62186132	G	T	100	PASS	AC=3362;AF=0.671326;AN=5008;NS=2504;DP=20308;EAS_AF=0.6885;AMR_AF=0.5893;AFR_AF=0.6551;EUR_AF=0.6829;SAS_AF=0.7219;AA=G|||;VT=SNP
2	225084573	rs16865681	T	G	100	PASS	AC=952;AF=0.190096;AN=5008;NS=2504;DP=17859;EAS_AF=0.2966;AMR_AF=0.0821;AFR_AF=0.2693;EUR_AF=0.0646;SAS_AF=0.1789;AA=T|||;VT=SNP
2	225084948	rs73995529	C	A	100	PASS	AC=890;AF=0.177716;AN=5008;NS=2504;DP=18928;EAS_AF=0.2966;AMR_AF=0.0778;AFR_AF=0.2247;EUR_AF=0.0646;SAS_AF=0.1789;AA=C|||;VT=SNP
2	225085380	rs12694632	C	T	100	PASS	AC=3794;AF=0.757588;AN=5008;NS=2504;DP=18834;EAS_AF=0.6915;AMR_AF=0.6844;AFR_AF=0.8124;EUR_AF=0.8002;SAS_AF=0.7597;AA=T|||;VT=SNP
2	225085919	rs4637103	A	C	100	PASS	AC=3701;AF=0.739018;AN=5008;NS=2504;DP=16992;EAS_AF=0.6915;AMR_AF=0.6801;AFR_AF=0.7443;EUR_AF=0.8002;SAS_AF=0.7597;AA=C|||;VT=SNP
2	225086243	rs11888331	T	C	100	PASS	AC=3801;AF=0.758986;AN=5008;NS=2504;DP=17071;EAS_AF=0.6915;AMR_AF=0.6844;AFR_AF=0.8177;EUR_AF=0.8002;SAS_AF=0.7597;AA=C|||;VT=SNP
2	225087829	rs6717510	G	A	100	PASS	AC=3361;AF=0.671126;AN=5008;NS=2504;DP=18083;EAS_AF=0.6885;AMR_AF=0.5879;AFR_AF=0.6551;EUR_AF=0.6829;SAS_AF=0.7219;AA=G|||;VT=SNP
2	225088153	rs6732868	T	G	100	PASS	AC=3659;AF=0.730631;AN=5008;NS=2504;DP=18108;EAS_AF=0.6915;AMR_AF=0.6801;AFR_AF=0.7126;EUR_AF=0.8002;SAS_AF=0.7597;AA=G|||;VT=SNP
2	225088683	rs10171985	C	T	100	PASS	AC=2240;AF=0.447284;AN=5008;NS=2504;DP=17149;EAS_AF=0.3919;AMR_AF=0.5014;AFR_AF=0.2602;EUR_AF=0.6183;SAS_AF=0.5429;AA=C|||;VT=SNP
2	225089308	rs13390955	C	T	100	PASS	AC=2240;AF=0.447284;AN=5008;NS=2504;DP=20216;EAS_AF=0.3919;AMR_AF=0.5014;AFR_AF=0.2595;EUR_AF=0.6183;SAS_AF=0.544;AA=C|||;VT=SNP
2	225091591	rs12473769	C	T	100	PASS	AC=3361;AF=0.671126;AN=5008;NS=2504;DP=18703;EAS_AF=0.6895;AMR_AF=0.5879;AFR_AF=0.6551;EUR_AF=0.6819;SAS_AF=0.7219;AA=c|||;VT=SNP
2	225093478	rs11690154	G	A	100	PASS	AC=2246;AF=0.448482;AN=5008;NS=2504;DP=21875;EAS_AF=0.3929;AMR_AF=0.5014;AFR_AF=0.2632;EUR_AF=0.6183;SAS_AF=0.544;AA=N|||;VT=SNP
2	225093515	rs11678926	A	G	100	PASS	AC=2235;AF=0.446286;AN=5008;NS=2504;DP=19116;EAS_AF=0.3929;AMR_AF=0.5014;AFR_AF=0.2632;EUR_AF=0.6123;SAS_AF=0.5389;AA=a|||;VT=SNP
2	225093727	rs140540270	T	C	100	PASS	AC=578;AF=0.115415;AN=5008;NS=2504;DP=22212;EAS_AF=0.2956;AMR_AF=0.0504;AFR_AF=0.0068;EUR_AF=0.0616;SAS_AF=0.1779;AA=t|||;VT=SNP
2	225094691	rs111353817	C	A	100	PASS	AC=2241;AF=0.447484;AN=5008;NS=2504;DP=19435;EAS_AF=0.3899;AMR_AF=0.5014;AFR_AF=0.2617;EUR_AF=0.6193;SAS_AF=0.5429;AA=C|||;VT=SNP
2	225096606	rs10211657	C	T	100	PASS	AC=3817;AF=0.762181;AN=5008;NS=2504;DP=20714;EAS_AF=0.6905;AMR_AF=0.6888;AFR_AF=0.8283;EUR_AF=0.8002;SAS_AF=0.7597;AA=T|||;VT=SNP
2	225097758	rs62187786	T	C	100	PASS	AC=473;AF=0.0944489;AN=5008;NS=2504;DP=16458;EAS_AF=0.2014;AMR_AF=0.1009;AFR_AF=0.0076;EUR_AF=0.0775;SAS_AF=0.1145;AA=T|||;VT=SNP
2	225098006	rs113932098	G	A	100	PASS	AC=960;AF=0.191693;AN=5008;NS=2504;DP=17958;EAS_AF=0.2996;AMR_AF=0.0821;AFR_AF=0.2731;EUR_AF=0.0646;SAS_AF=0.1789;AA=G|||;VT=SNP
2	225099140	rs11677148	G	A	100	PASS	AC=2250;AF=0.449281;AN=5008;NS=2504;DP=17031;EAS_AF=0.3889;AMR_AF=0.5029;AFR_AF=0.2693;EUR_AF=0.6183;SAS_AF=0.5429;AA=G|||;VT=SNP
2	225100124	rs2396062	T	C	100	PASS	AC=2252;AF=0.449681;AN=5008;NS=2504;DP=16947;EAS_AF=0.3899;AMR_AF=0.5058;AFR_AF=0.2685;EUR_AF=0.6183;SAS_AF=0.5429;AA=T|||;VT=SNP
2	225100216	rs7593889	G	A	100	PASS	AC=895;AF=0.178714;AN=5008;NS=2504;DP=15884;EAS_AF=0.2996;AMR_AF=0.0778;AFR_AF=0.2262;EUR_AF=0.0646;SAS_AF=0.1789;AA=G|||;VT=SNP
2	225100534	rs7608114	T	G	100	PASS	AC=960;AF=0.191693;AN=5008;NS=2504;DP=13879;EAS_AF=0.2996;AMR_AF=0.0821;AFR_AF=0.2731;EUR_AF=0.0646;SAS_AF=0.1789;AA=T|||;VT=SNP
2	225101367	rs2396063	C	T	100	PASS	AC=2201;AF=0.439497;AN=5008;NS=2504;DP=16356;EAS_AF=0.3879;AMR_AF=0.5014;AFR_AF=0.233;EUR_AF=0.6193;SAS_AF=0.5429;AA=C|||;VT=SNP
2	225102847	rs7584864	G	A	100	PASS	AC=955;AF=0.190695;AN=5008;NS=2504;DP=15639;EAS_AF=0.2996;AMR_AF=0.0821;AFR_AF=0.2693;EUR_AF=0.0646;SAS_AF=0.1789;AA=G|||;VT=SNP
2	225103874	rs4673092	T	C	100	PASS	AC=894;AF=0.178514;AN=5008;NS=2504;DP=17448;EAS_AF=0.2996;AMR_AF=0.0778;AFR_AF=0.2239;EUR_AF=0.0656;SAS_AF=0.18;AA=T|||;VT=SNP
2	225104088	rs10933049	A	C	100	PASS	AC=2230;AF=0.445288;AN=5008;NS=2504;DP=18565;EAS_AF=0.3879;AMR_AF=0.5029;AFR_AF=0.2542;EUR_AF=0.6193;SAS_AF=0.5429;AA=A|||;VT=SNP
2	225104628	rs2396060	A	G	100	PASS	AC=4066;AF=0.811901;AN=5008;NS=2504;DP=17776;EAS_AF=0.7212;AMR_AF=0.6988;AFR_AF=0.9871;EUR_AF=0.8012;SAS_AF=0.7597;AA=G|||;VT=SNP
2	225105223	rs10933050	C	T	100	PASS	AC=2240;AF=0.447284;AN=5008;NS=2504;DP=14056;EAS_AF=0.3879;AMR_AF=0.5029;AFR_AF=0.2617;EUR_AF=0.6193;SAS_AF=0.5429;AA=C|||;VT=SNP
2	225105325	rs73995534	G	A	100	PASS	AC=955;AF=0.190695;AN=5008;NS=2504;DP=9564;EAS_AF=0.2996;AMR_AF=0.0821;AFR_AF=0.2693;EUR_AF=0.0646;SAS_AF=0.1789;AA=G|||;VT=SNP
2	225105326	rs10174392	G	T	100	PASS	AC=2239;AF=0.447085;AN=5008;NS=2504;DP=9511;EAS_AF=0.3879;AMR_AF=0.5029;AFR_AF=0.2617;EUR_AF=0.6183;SAS_AF=0.5429;AA=G|||;VT=SNP
2	225107122	rs10204224	A	G	100	PASS	AC=783;AF=0.15635;AN=5008;NS=2504;DP=17406;EAS_AF=0.0595;AMR_AF=0.1686;AFR_AF=0.0605;EUR_AF=0.3628;SAS_AF=0.1646;AA=A|||;VT=SNP
2	225108135	rs4673093	C	T	100	PASS	AC=954;AF=0.190495;AN=5008;NS=2504;DP=20827;EAS_AF=0.2986;AMR_AF=0.0821;AFR_AF=0.2693;EUR_AF=0.0646;SAS_AF=0.1789;AA=C|||;VT=SNP
2	225109297	rs995846	A	G	100	PASS	AC=3197;AF=0.638379;AN=5008;NS=2504;DP=17121;EAS_AF=0.6865;AMR_AF=0.585;AFR_AF=0.5325;EUR_AF=0.6849;SAS_AF=0.7219;AA=A|||;VT=SNP
2	225110881	rs2894529	G	A	100	PASS	AC=3805;AF=0.759784;AN=5008;NS=2504;DP=20898;EAS_AF=0.6895;AMR_AF=0.6873;AFR_AF=0.82;EUR_AF=0.8012;SAS_AF=0.7597;AA=A|||;VT=SNP
2	225111488	rs7556741	T	C	100	PASS	AC=954;AF=0.190495;AN=5008;NS=2504;DP=18530;EAS_AF=0.2986;AMR_AF=0.0821;AFR_AF=0.2693;EUR_AF=0.0646;SAS_AF=0.1789;AA=T|||;VT=SNP
2	225112637	rs974685	T	C	100	PASS	AC=3797;AF=0.758187;AN=5008;NS=2504;DP=14830;EAS_AF=0.6895;AMR_AF=0.6873;AFR_AF=0.8139;EUR_AF=0.8012;SAS_AF=0.7597;AA=C|||;VT=SNP
2	225113949	rs4674872	T	C	100	PASS	AC=955;AF=0.190695;AN=5008;NS=2504;DP=16905;EAS_AF=0.2986;AMR_AF=0.0821;AFR_AF=0.27;EUR_AF=0.0646;SAS_AF=0.1789;AA=T|||;VT=SNP
2	225114837	rs1155752	T	C	100	PASS	AC=3797;AF=0.758187;AN=5008;NS=2504;DP=18370;EAS_AF=0.6895;AMR_AF=0.6873;AFR_AF=0.8139;EUR_AF=0.8012;SAS_AF=0.7597;AA=C|||;VT=SNP
2	225114960	rs62184664	A	G	100	PASS	AC=3804;AF=0.759585;AN=5008;NS=2504;DP=15378;EAS_AF=0.6895;AMR_AF=0.6873;AFR_AF=0.8192;EUR_AF=0.8012;SAS_AF=0.7597;AA=G|||;VT=SNP
2	225115603	rs11675759	A	G	100	PASS	AC=207;AF=0.0413339;AN=5008;NS=2504;DP=15910;EAS_AF=0.0437;AMR_AF=0.1282;AFR_AF=0;EUR_AF=0.0288;SAS_AF=0.046;AA=A|||;VT=SNP
2	225117178	rs13430120	T	A	100	PASS	AC=3788;AF=0.75639;AN=5008;NS=2504;DP=19916;EAS_AF=0.6895;AMR_AF=0.6888;AFR_AF=0.8071;EUR_AF=0.8002;SAS_AF=0.7597;AA=A|||;VT=SNP
2	225117439	rs7591352	A	G	100	PASS	AC=2232;AF=0.445687;AN=5008;NS=2504;DP=16406;EAS_AF=0.3879;AMR_AF=0.5043;AFR_AF=0.2549;EUR_AF=0.6193;SAS_AF=0.5429;AA=A|||;VT=SNP
2	225118210	rs11674046	T	C	100	PASS	AC=2240;AF=0.447284;AN=5008;NS=2504;DP=18664;EAS_AF=0.3879;AMR_AF=0.5043;AFR_AF=0.2617;EUR_AF=0.6183;SAS_AF=0.5429;AA=T|||;VT=SNP
2	225118888	rs7571975	G	C	100	PASS	AC=3860;AF=0.770767;AN=5008;NS=2504;DP=11745;EAS_AF=0.6895;AMR_AF=0.6888;AFR_AF=0.8608;EUR_AF=0.8012;SAS_AF=0.7597;AA=C|||;VT=SNP
2	225120137	rs2098534	A	G	100	PASS	AC=588;AF=0.117412;AN=5008;NS=2504;DP=18916;EAS_AF=0.2986;AMR_AF=0.0519;AFR_AF=0.0068;EUR_AF=0.0676;SAS_AF=0.1779;AA=A|||;VT=SNP
2	225120880	rs1075040	C	T	100	PASS	AC=2227;AF=0.444688;AN=5008;NS=2504;DP=17680;EAS_AF=0.3879;AMR_AF=0.5043;AFR_AF=0.2549;EUR_AF=0.6163;SAS_AF=0.5409;AA=C|||;VT=SNP
2	225120902	rs77566572	C	T	100	PASS	AC=587;AF=0.117212;AN=5008;NS=2504;DP=18487;EAS_AF=0.2986;AMR_AF=0.0504;AFR_AF=0.0068;EUR_AF=0.0676;SAS_AF=0.1779;AA=C|||;VT=SNP
2	225121358	rs12694634	T	A	100	PASS	AC=3801;AF=0.758986;AN=5008;NS=2504;DP=14215;EAS_AF=0.6895;AMR_AF=0.6873;AFR_AF=0.8177;EUR_AF=0.8002;SAS_AF=0.7597;AA=T|||;VT=SNP
2	225122028	rs7563570	G	C	100	PASS	AC=3794;AF=0.757588;AN=5008;NS=2504;DP=20082;EAS_AF=0.6895;AMR_AF=0.6873;AFR_AF=0.8124;EUR_AF=0.8012;SAS_AF=0.7587;AA=C|||;VT=SNP
2	225126048	rs10174003	T	C	100	PASS	AC=3210;AF=0.640974;AN=5008;NS=2504;DP=18430;EAS_AF=0.6875;AMR_AF=0.5865;AFR_AF=0.5363;EUR_AF=0.6899;SAS_AF=0.7229;AA=T|||;VT=SNP
2	225126282	rs10174215	T	C	100	PASS	AC=3804;AF=0.759585;AN=5008;NS=2504;DP=18555;EAS_AF=0.6905;AMR_AF=0.6873;AFR_AF=0.8169;EUR_AF=0.8022;SAS_AF=0.7607;AA=C|||;VT=SNP
2	225127572	rs2396064	G	A	100	PASS	AC=968;AF=0.193291;AN=5008;NS=2504;DP=18670;EAS_AF=0.3026;AMR_AF=0.0821;AFR_AF=0.2723;EUR_AF=0.0706;SAS_AF=0.1789;AA=G|||;VT=SNP
2	225127762	rs6751126	T	C	100	PASS	AC=3816;AF=0.761981;AN=5008;NS=2504;DP=18806;EAS_AF=0.6905;AMR_AF=0.6888;AFR_AF=0.8071;EUR_AF=0.8161;SAS_AF=0.771;AA=C|||;VT=SNP
2	225127862	rs61451220	G	A	100	PASS	AC=971;AF=0.19389;AN=5008;NS=2504;DP=16010;EAS_AF=0.3026;AMR_AF=0.0821;AFR_AF=0.2746;EUR_AF=0.0706;SAS_AF=0.1789;AA=G|||;VT=SNP
2	225127959	rs55637230	G	A	100	PASS	AC=1353;AF=0.270168;AN=5008;NS=2504;DP=15401;EAS_AF=0.3036;AMR_AF=0.1729;AFR_AF=0.4115;EUR_AF=0.172;SAS_AF=0.2147;AA=G|||;VT=SNP
2	225128291	rs2042089	C	A	100	PASS	AC=2264;AF=0.452077;AN=5008;NS=2504;DP=15821;EAS_AF=0.3839;AMR_AF=0.5043;AFR_AF=0.261;EUR_AF=0.6332;SAS_AF=0.5573;AA=C|||;VT=SNP
2	225129948	rs2042088	A	G	100	PASS	AC=2274;AF=0.454073;AN=5008;NS=2504;DP=17141;EAS_AF=0.3889;AMR_AF=0.5043;AFR_AF=0.2648;EUR_AF=0.6332;SAS_AF=0.5573;AA=A|||;VT=SNP
2	225130285	rs2287528	T	C	100	PASS	AC=3974;AF=0.79353;AN=5008;NS=2504;DP=13043;EAS_AF=0.6865;AMR_AF=0.6945;AFR_AF=0.9228;EUR_AF=0.8171;SAS_AF=0.7751;AA=C|||;VT=SNP
2	225131678	rs10210729	G	A	100	PASS	AC=3790;AF=0.756789;AN=5008;NS=2504;DP=15701;EAS_AF=0.6865;AMR_AF=0.6859;AFR_AF=0.7897;EUR_AF=0.8151;SAS_AF=0.7751;AA=A|||;VT=SNP
2	225133282	rs6706618	A	C	100	PASS	AC=3987;AF=0.796126;AN=5008;NS=2504;DP=16858;EAS_AF=0.6974;AMR_AF=0.7968;AFR_AF=0.8691;EUR_AF=0.8171;SAS_AF=0.7771;AA=C|||;VT=SNP
2	225134322	rs6436470	A	G	100	PASS	AC=2646;AF=0.528355;AN=5008;NS=2504;DP=20598;EAS_AF=0.37;AMR_AF=0.5951;AFR_AF=0.385;EUR_AF=0.7525;SAS_AF=0.6074;AA=A|||;VT=SNP
2	225134651	rs12466430	G	C	100	PASS	AC=3715;AF=0.741813;AN=5008;NS=2504;DP=21106;EAS_AF=0.6776;AMR_AF=0.6888;AFR_AF=0.736;EUR_AF=0.8241;SAS_AF=0.7689;AA=C|||;VT=SNP
2	225135073	rs60826878	A	G	100	PASS	AC=694;AF=0.138578;AN=5008;NS=2504;DP=20976;EAS_AF=0.2579;AMR_AF=0.062;AFR_AF=0.1271;EUR_AF=0.0686;SAS_AF=0.1575;AA=A|||;VT=SNP
2	225135115	rs10933051	C	T	100	PASS	AC=3688;AF=0.736422;AN=5008;NS=2504;DP=21284;EAS_AF=0.6756;AMR_AF=0.6873;AFR_AF=0.736;EUR_AF=0.8241;SAS_AF=0.7444;AA=T|||;VT=SNP
2	225136413	rs2287527	C	A	100	PASS	AC=685;AF=0.136781;AN=5008;NS=2504;DP=20703;EAS_AF=0.256;AMR_AF=0.0605;AFR_AF=0.1225;EUR_AF=0.0686;SAS_AF=0.1575;AA=C|||;VT=SNP
2	225136607	rs2287526	A	G	100	PASS	AC=3692;AF=0.73722;AN=5008;NS=2504;DP=20509;EAS_AF=0.6776;AMR_AF=0.6873;AFR_AF=0.736;EUR_AF=0.826;SAS_AF=0.7444;AA=G|||;VT=SNP
2	225136624	rs2287525	G	A	100	PASS	AC=686;AF=0.136981;AN=5008;NS=2504;DP=20452;EAS_AF=0.256;AMR_AF=0.062;AFR_AF=0.1225;EUR_AF=0.0686;SAS_AF=0.1575;AA=G|||;VT=SNP
2	225136760	rs2287524	G	A	100	PASS	AC=2998;AF=0.598642;AN=5008;NS=2504;DP=20343;EAS_AF=0.4216;AMR_AF=0.6254;AFR_AF=0.6082;EUR_AF=0.7565;SAS_AF=0.5869;AA=A|||;VT=SNP
2	225137804	rs2052408	T	C	100	PASS	AC=3811;AF=0.760982;AN=5008;NS=2504;DP=15947;EAS_AF=0.6776;AMR_AF=0.6902;AFR_AF=0.8245;EUR_AF=0.825;SAS_AF=0.7454;AA=C|||;VT=SNP
2	225138931	rs13034388	G	A	100	PASS	AC=2952;AF=0.589457;AN=5008;NS=2504;DP=21627;EAS_AF=0.7262;AMR_AF=0.5562;AFR_AF=0.7602;EUR_AF=0.3738;SAS_AF=0.4632;AA=A|||;VT=SNP
2	225138948	rs35600699	A	G	100	PASS	AC=2212;AF=0.441693;AN=5008;NS=2504;DP=21425;EAS_AF=0.7242;AMR_AF=0.4294;AFR_AF=0.4145;EUR_AF=0.2356;SAS_AF=0.408;AA=A|||;VT=SNP
2	225139055	rs36007176	A	G	100	PASS	AC=2367;AF=0.472644;AN=5008;NS=2504;DP=21331;EAS_AF=0.7808;AMR_AF=0.5159;AFR_AF=0.4054;EUR_AF=0.2565;SAS_AF=0.4376;AA=A|||;VT=SNP
2	225140153	rs1035316	T	C	100	PASS	AC=1433;AF=0.286142;AN=5008;NS=2504;DP=19084;EAS_AF=0.4534;AMR_AF=0.3746;AFR_AF=0.208;EUR_AF=0.1968;SAS_AF=0.2485;AA=T|||;VT=SNP
2	225140789	rs62184715	T	C	100	PASS	AC=1476;AF=0.294728;AN=5008;NS=2504;DP=12853;EAS_AF=0.4554;AMR_AF=0.3746;AFR_AF=0.2375;EUR_AF=0.1978;SAS_AF=0.2495;AA=C|||;VT=SNP
2	225141497	rs16865721	T	C	100	PASS	AC=1469;AF=0.293331;AN=5008;NS=2504;DP=16591;EAS_AF=0.4554;AMR_AF=0.3689;AFR_AF=0.239;EUR_AF=0.1948;SAS_AF=0.2474;AA=C|||;VT=SNP
2	225142291	rs10490514	C	G	100	PASS	AC=1437;AF=0.286941;AN=5008;NS=2504;DP=17280;EAS_AF=0.4534;AMR_AF=0.3746;AFR_AF=0.211;EUR_AF=0.1968;SAS_AF=0.2485;AA=C|||;VT=SNP
2	225142993	rs13001652	T	C	100	PASS	AC=2815;AF=0.562101;AN=5008;NS=2504;DP=22684;EAS_AF=0.7302;AMR_AF=0.5576;AFR_AF=0.6778;EUR_AF=0.4026;SAS_AF=0.3998;AA=C|||;VT=SNP
2	225143048	rs13001690	T	A	100	PASS	AC=1475;AF=0.294529;AN=5008;NS=2504;DP=21775;EAS_AF=0.4554;AMR_AF=0.3746;AFR_AF=0.2375;EUR_AF=0.1968;SAS_AF=0.2495;AA=A|||;VT=SNP
2	225144076	rs17177784	A	G	100	PASS	AC=648;AF=0.129393;AN=5008;NS=2504;DP=19766;EAS_AF=0.2738;AMR_AF=0.0605;AFR_AF=0.121;EUR_AF=0.0686;SAS_AF=0.1033;AA=A|||;VT=SNP
2	225144324	rs2216459	C	A	100	PASS	AC=642;AF=0.128195;AN=5008;NS=2504;DP=16642;EAS_AF=0.2738;AMR_AF=0.0605;AFR_AF=0.1165;EUR_AF=0.0686;SAS_AF=0.1033;AA=C|||;VT=SNP
2	225144794	rs13015588	T	C	100	PASS	AC=3051;AF=0.609225;AN=5008;NS=2504;DP=18439;EAS_AF=0.7312;AMR_AF=0.5749;AFR_AF=0.8457;EUR_AF=0.4026;SAS_AF=0.4008;AA=C|||;VT=SNP
2	225146186	rs11902001	T	C	100	PASS	AC=1438;AF=0.287141;AN=5008;NS=2504;DP=19335;EAS_AF=0.4534;AMR_AF=0.3746;AFR_AF=0.2103;EUR_AF=0.1968;SAS_AF=0.2505;AA=T|||;VT=SNP
2	225146322	rs11885731	A	G	100	PASS	AC=1479;AF=0.295327;AN=5008;NS=2504;DP=15911;EAS_AF=0.4554;AMR_AF=0.3746;AFR_AF=0.239;EUR_AF=0.1978;SAS_AF=0.2505;AA=G|||;VT=SNP
2	225146711	rs16865728	A	G	100	PASS	AC=1479;AF=0.295327;AN=5008;NS=2504;DP=17025;EAS_AF=0.4554;AMR_AF=0.3746;AFR_AF=0.239;EUR_AF=0.1978;SAS_AF=0.2505;AA=G|||;VT=SNP
2	225146757	rs17782007	T	C	100	PASS	AC=565;AF=0.112819;AN=5008;NS=2504;DP=17076;EAS_AF=0.2738;AMR_AF=0.0562;AFR_AF=0.0613;EUR_AF=0.0686;SAS_AF=0.1022;AA=T|||;VT=SNP
2	225146785	rs6750090	C	T	100	PASS	AC=1370;AF=0.273562;AN=5008;NS=2504;DP=17637;EAS_AF=0.2748;AMR_AF=0.1888;AFR_AF=0.4644;EUR_AF=0.2018;SAS_AF=0.1483;AA=C|||;VT=SNP
2	225147163	rs16865730	G	A	100	PASS	AC=1335;AF=0.266573;AN=5008;NS=2504;DP=18486;EAS_AF=0.4534;AMR_AF=0.3689;AFR_AF=0.1369;EUR_AF=0.1958;SAS_AF=0.2495;AA=g|||;VT=SNP
2	225147198	rs74329486	C	T	100	PASS	AC=566;AF=0.113019;AN=5008;NS=2504;DP=18639;EAS_AF=0.2738;AMR_AF=0.0562;AFR_AF=0.0613;EUR_AF=0.0686;SAS_AF=0.1033;AA=C|||;VT=SNP
2	225147307	rs6708567	T	C	100	PASS	AC=3045;AF=0.608027;AN=5008;NS=2504;DP=16962;EAS_AF=0.7302;AMR_AF=0.5749;AFR_AF=0.8457;EUR_AF=0.3996;SAS_AF=0.3988;AA=C|||;VT=SNP
2	225147656	rs10933052	G	A	100	PASS	AC=3045;AF=0.608027;AN=5008;NS=2504;DP=16087;EAS_AF=0.7302;AMR_AF=0.5749;AFR_AF=0.8457;EUR_AF=0.3996;SAS_AF=0.3988;AA=A|||;VT=SNP
2	225148186	rs12620979	G	A	100	PASS	AC=1821;AF=0.363618;AN=5008;NS=2504;DP=17839;EAS_AF=0.4554;AMR_AF=0.3934;AFR_AF=0.4879;EUR_AF=0.1988;SAS_AF=0.2495;AA=A|||;VT=SNP
2	225148187	rs12614522	A	C	100	PASS	AC=1819;AF=0.363219;AN=5008;NS=2504;DP=18150;EAS_AF=0.4544;AMR_AF=0.3919;AFR_AF=0.4879;EUR_AF=0.1978;SAS_AF=0.2505;AA=C|||;VT=SNP
2	225148388	rs16865735	G	A	100	PASS	AC=1580;AF=0.315495;AN=5008;NS=2504;DP=19802;EAS_AF=0.4534;AMR_AF=0.3804;AFR_AF=0.3154;EUR_AF=0.1968;SAS_AF=0.2495;AA=G|||;VT=SNP
2	225149431	rs16865736	C	G	100	PASS	AC=1089;AF=0.217452;AN=5008;NS=2504;DP=18480;EAS_AF=0.3849;AMR_AF=0.3573;AFR_AF=0.0136;EUR_AF=0.1948;SAS_AF=0.2444;AA=C|||;VT=SNP
2	225150937	rs56098073	A	C	100	PASS	AC=664;AF=0.132588;AN=5008;NS=2504;DP=18266;EAS_AF=0.2708;AMR_AF=0.0605;AFR_AF=0.1392;EUR_AF=0.0706;SAS_AF=0.0961;AA=A|||;VT=SNP
2	225151242	rs16865738	C	A	100	PASS	AC=1110;AF=0.221645;AN=5008;NS=2504;DP=19288;EAS_AF=0.2788;AMR_AF=0.3314;AFR_AF=0.1195;EUR_AF=0.1928;SAS_AF=0.2526;AA=C|||;VT=SNP
2	225151655	rs1008415	T	C	100	PASS	AC=1781;AF=0.355631;AN=5008;NS=2504;DP=22185;EAS_AF=0.5575;AMR_AF=0.3905;AFR_AF=0.2587;EUR_AF=0.2634;SAS_AF=0.3487;AA=T|||;VT=SNP
2	225152284	rs918286	G	A	100	PASS	AC=3060;AF=0.611022;AN=5008;NS=2504;DP=18917;EAS_AF=0.746;AMR_AF=0.5706;AFR_AF=0.8457;EUR_AF=0.4026;SAS_AF=0.3978;AA=A|||;VT=SNP
2	225152565	rs1861985	T	C	100	PASS	AC=1755;AF=0.350439;AN=5008;NS=2504;DP=19191;EAS_AF=0.4623;AMR_AF=0.2262;AFR_AF=0.5893;EUR_AF=0.2078;SAS_AF=0.1472;AA=C|||;VT=SNP
2	225153635	rs1002998	G	C	100	PASS	AC=1759;AF=0.351238;AN=5008;NS=2504;DP=15442;EAS_AF=0.4613;AMR_AF=0.2248;AFR_AF=0.5946;EUR_AF=0.2078;SAS_AF=0.1462;AA=C|||;VT=SNP
2	225153913	rs6715165	T	C	100	PASS	AC=1759;AF=0.351238;AN=5008;NS=2504;DP=14051;EAS_AF=0.4613;AMR_AF=0.2248;AFR_AF=0.5946;EUR_AF=0.2078;SAS_AF=0.1462;AA=T|||;VT=SNP
2	225154448	rs56065923	T	G	100	PASS	AC=662;AF=0.132188;AN=5008;NS=2504;DP=16665;EAS_AF=0.2629;AMR_AF=0.0605;AFR_AF=0.1422;EUR_AF=0.0706;SAS_AF=0.0982;AA=T|||;VT=SNP
2	225154499	rs66495228	G	A	100	PASS	AC=1126;AF=0.22484;AN=5008;NS=2504;DP=15046;EAS_AF=0.2847;AMR_AF=0.3343;AFR_AF=0.1241;EUR_AF=0.1948;SAS_AF=0.2526;AA=G|||;VT=SNP
2	225154581	rs56217520	A	G	100	PASS	AC=1759;AF=0.351238;AN=5008;NS=2504;DP=15524;EAS_AF=0.4613;AMR_AF=0.2248;AFR_AF=0.5946;EUR_AF=0.2078;SAS_AF=0.1462;AA=a|||;VT=SNP
2	225154656	rs13022066	G	A	100	PASS	AC=1125;AF=0.224641;AN=5008;NS=2504;DP=17094;EAS_AF=0.2847;AMR_AF=0.3343;AFR_AF=0.1241;EUR_AF=0.1938;SAS_AF=0.2526;AA=g|||;VT=SNP
2	225155025	rs16865745	C	T	100	PASS	AC=1758;AF=0.351038;AN=5008;NS=2504;DP=15699;EAS_AF=0.4613;AMR_AF=0.2233;AFR_AF=0.5946;EUR_AF=0.2078;SAS_AF=0.1462;AA=T|||;VT=SNP
2	225155065	rs17793362	G	A	100	PASS	AC=661;AF=0.131989;AN=5008;NS=2504;DP=14080;EAS_AF=0.2629;AMR_AF=0.0605;AFR_AF=0.1422;EUR_AF=0.0706;SAS_AF=0.0971;AA=G|||;VT=SNP
2	225155096	rs16865747	G	A	100	PASS	AC=1759;AF=0.351238;AN=5008;NS=2504;DP=14582;EAS_AF=0.4613;AMR_AF=0.2248;AFR_AF=0.5946;EUR_AF=0.2078;SAS_AF=0.1462;AA=G|||;VT=SNP
2	225155220	rs2193716	T	G	100	PASS	AC=2886;AF=0.576278;AN=5008;NS=2504;DP=16672;EAS_AF=0.748;AMR_AF=0.5591;AFR_AF=0.7186;EUR_AF=0.4016;SAS_AF=0.3988;AA=t|||;VT=SNP
2	225156620	rs4674875	G	A	100	PASS	AC=1757;AF=0.350839;AN=5008;NS=2504;DP=20830;EAS_AF=0.4603;AMR_AF=0.2233;AFR_AF=0.5946;EUR_AF=0.2078;SAS_AF=0.1462;AA=G|||;VT=SNP
2	225156632	rs4674876	G	T	100	PASS	AC=3064;AF=0.611821;AN=5008;NS=2504;DP=20773;EAS_AF=0.748;AMR_AF=0.5706;AFR_AF=0.8464;EUR_AF=0.4026;SAS_AF=0.3988;AA=T|||;VT=SNP
2	225157732	rs2894530	T	G	100	PASS	AC=2885;AF=0.576078;AN=5008;NS=2504;DP=18574;EAS_AF=0.748;AMR_AF=0.5576;AFR_AF=0.7186;EUR_AF=0.4016;SAS_AF=0.3988;AA=G|||;VT=SNP
2	225157802	rs12993258	A	G	100	PASS	AC=1758;AF=0.351038;AN=5008;NS=2504;DP=17213;EAS_AF=0.4613;AMR_AF=0.2233;AFR_AF=0.5946;EUR_AF=0.2078;SAS_AF=0.1462;AA=G|||;VT=SNP
2	225158125	rs11890907	T	G	100	PASS	AC=1758;AF=0.351038;AN=5008;NS=2504;DP=18590;EAS_AF=0.4613;AMR_AF=0.2233;AFR_AF=0.5946;EUR_AF=0.2078;SAS_AF=0.1462;AA=T|||;VT=SNP
2	225158468	rs4673094	G	T	100	PASS	AC=1758;AF=0.351038;AN=5008;NS=2504;DP=19442;EAS_AF=0.4613;AMR_AF=0.2233;AFR_AF=0.5946;EUR_AF=0.2078;SAS_AF=0.1462;AA=T|||;VT=SNP
2	225158576	rs4674877	A	C	100	PASS	AC=1246;AF=0.248802;AN=5008;NS=2504;DP=17453;EAS_AF=0.4573;AMR_AF=0.1225;AFR_AF=0.3949;EUR_AF=0.0765;SAS_AF=0.1033;AA=A|||;VT=SNP
2	225158840	rs4673096	G	A	100	PASS	AC=1758;AF=0.351038;AN=5008;NS=2504;DP=18008;EAS_AF=0.4613;AMR_AF=0.2233;AFR_AF=0.5946;EUR_AF=0.2078;SAS_AF=0.1462;AA=A|||;VT=SNP
2	225158852	rs4674878	T	G	100	PASS	AC=1248;AF=0.249201;AN=5008;NS=2504;DP=17757;EAS_AF=0.4573;AMR_AF=0.1225;AFR_AF=0.3964;EUR_AF=0.0765;SAS_AF=0.1033;AA=T|||;VT=SNP
2	225159185	rs77877841	T	G	100	PASS	AC=570;AF=0.113818;AN=5008;NS=2504;DP=18185;EAS_AF=0.2639;AMR_AF=0.0533;AFR_AF=0.0673;EUR_AF=0.0696;SAS_AF=0.1104;AA=T|||;VT=SNP
2	225160445	rs17178685	G	A	100	PASS	AC=675;AF=0.134784;AN=5008;NS=2504;DP=21229;EAS_AF=0.2639;AMR_AF=0.0605;AFR_AF=0.1422;EUR_AF=0.0706;SAS_AF=0.1104;AA=g|||;VT=SNP
2	225160569	rs4674879	A	G	100	PASS	AC=1771;AF=0.353634;AN=5008;NS=2504;DP=20929;EAS_AF=0.4613;AMR_AF=0.2219;AFR_AF=0.5953;EUR_AF=0.2078;SAS_AF=0.1595;AA=a|||;VT=SNP
2	225160736	rs4674880	G	A	100	PASS	AC=1773;AF=0.354034;AN=5008;NS=2504;DP=17483;EAS_AF=0.4633;AMR_AF=0.2219;AFR_AF=0.5953;EUR_AF=0.2078;SAS_AF=0.1595;AA=a|||;VT=SNP
2	225161577	rs56957750	G	A	100	PASS	AC=1895;AF=0.378395;AN=5008;NS=2504;DP=18129;EAS_AF=0.4633;AMR_AF=0.2291;AFR_AF=0.6823;EUR_AF=0.2097;SAS_AF=0.1595;AA=-|||;VT=SNP
2	225162081	rs113418519	A	G	100	PASS	AC=1873;AF=0.374002;AN=5008;NS=2504;DP=17422;EAS_AF=0.4613;AMR_AF=0.2277;AFR_AF=0.6694;EUR_AF=0.2078;SAS_AF=0.1595;AA=-|||;VT=SNP
2	225162400	rs35231425	C	A	100	PASS	AC=3041;AF=0.607228;AN=5008;NS=2504;DP=17065;EAS_AF=0.746;AMR_AF=0.5677;AFR_AF=0.8215;EUR_AF=0.4036;SAS_AF=0.4121;AA=-|||;VT=SNP
2	225162595	rs34540657	A	G	100	PASS	AC=1874;AF=0.374201;AN=5008;NS=2504;DP=14274;EAS_AF=0.4613;AMR_AF=0.2277;AFR_AF=0.6694;EUR_AF=0.2087;SAS_AF=0.1595;AA=-|||;VT=SNP
2	225162617	rs11890220	T	C	100	PASS	AC=1169;AF=0.233427;AN=5008;NS=2504;DP=14882;EAS_AF=0.1974;AMR_AF=0.1671;AFR_AF=0.5045;EUR_AF=0.1382;SAS_AF=0.0491;AA=-|||;VT=SNP
2	225162721	rs34291357	T	G	100	PASS	AC=1143;AF=0.228235;AN=5008;NS=2504;DP=17392;EAS_AF=0.2837;AMR_AF=0.3386;AFR_AF=0.1354;EUR_AF=0.1948;SAS_AF=0.2526;AA=-|||;VT=SNP
2	225162759	rs11895274	A	G	100	PASS	AC=1874;AF=0.374201;AN=5008;NS=2504;DP=18306;EAS_AF=0.4613;AMR_AF=0.2277;AFR_AF=0.6694;EUR_AF=0.2087;SAS_AF=0.1595;AA=-|||;VT=SNP
2	225162791	rs11884554	C	T	100	PASS	AC=1874;AF=0.374201;AN=5008;NS=2504;DP=20141;EAS_AF=0.4613;AMR_AF=0.2277;AFR_AF=0.6694;EUR_AF=0.2087;SAS_AF=0.1595;AA=-|||;VT=SNP
2	225163384	rs55843955	C	A	100	PASS	AC=1805;AF=0.360423;AN=5008;NS=2504;DP=17114;EAS_AF=0.4633;AMR_AF=0.2248;AFR_AF=0.618;EUR_AF=0.2087;SAS_AF=0.1585;AA=-|||;VT=SNP
2	225163444	rs147191590	C	T	100	PASS	AC=1090;AF=0.217652;AN=5008;NS=2504;DP=17169;EAS_AF=0.2817;AMR_AF=0.2478;AFR_AF=0.1445;EUR_AF=0.1948;SAS_AF=0.2526;AA=-|||;VT=SNP
2	225163544	rs146279369	T	G	100	PASS	AC=706;AF=0.140974;AN=5008;NS=2504;DP=16881;EAS_AF=0.2649;AMR_AF=0.0605;AFR_AF=0.1664;EUR_AF=0.0706;SAS_AF=0.1084;AA=-|||;VT=SNP
2	225163619	rs4674881	T	C	100	PASS	AC=1125;AF=0.224641;AN=5008;NS=2504;DP=16400;EAS_AF=0.1984;AMR_AF=0.1657;AFR_AF=0.469;EUR_AF=0.1382;SAS_AF=0.0521;AA=-|||;VT=SNP
2	225163747	rs139566119	G	T	100	PASS	AC=798;AF=0.159345;AN=5008;NS=2504;DP=15654;EAS_AF=0.2024;AMR_AF=0.1383;AFR_AF=0.239;EUR_AF=0.1352;SAS_AF=0.047;AA=-|||;VT=SNP
2	225163962	rs35548968	G	A	100	PASS	AC=2652;AF=0.529553;AN=5008;NS=2504;DP=16819;EAS_AF=0.7401;AMR_AF=0.3876;AFR_AF=0.7655;EUR_AF=0.2694;SAS_AF=0.362;AA=-|||;VT=SNP
2	225164666	rs111424048	C	T	100	PASS	AC=1109;AF=0.221446;AN=5008;NS=2504;DP=19232;EAS_AF=0.2619;AMR_AF=0.2464;AFR_AF=0.174;EUR_AF=0.1938;SAS_AF=0.2546;AA=-|||;VT=SNP
2	225165066	rs35286141	G	A	100	PASS	AC=2940;AF=0.587061;AN=5008;NS=2504;DP=20299;EAS_AF=0.7163;AMR_AF=0.4741;AFR_AF=0.8071;EUR_AF=0.4036;SAS_AF=0.4254;AA=-|||;VT=SNP
2	225165736	rs79041781	T	C	100	PASS	AC=1103;AF=0.220248;AN=5008;NS=2504;DP=18680;EAS_AF=0.256;AMR_AF=0.2478;AFR_AF=0.1747;EUR_AF=0.1938;SAS_AF=0.2526;AA=N|||;VT=SNP
2	225165954	rs7603595	A	G	100	PASS	AC=662;AF=0.132188;AN=5008;NS=2504;DP=21079;EAS_AF=0.2619;AMR_AF=0.0576;AFR_AF=0.1392;EUR_AF=0.0676;SAS_AF=0.1084;AA=a|||;VT=SNP
2	225166572	rs143762567	G	A	100	PASS	AC=662;AF=0.132188;AN=5008;NS=2504;DP=17550;EAS_AF=0.2619;AMR_AF=0.0576;AFR_AF=0.1392;EUR_AF=0.0676;SAS_AF=0.1084;AA=G|||;VT=SNP
2	225166589	rs4638789	A	C	100	PASS	AC=1082;AF=0.216054;AN=5008;NS=2504;DP=17403;EAS_AF=0.256;AMR_AF=0.2464;AFR_AF=0.1596;EUR_AF=0.1938;SAS_AF=0.2526;AA=a|||;VT=SNP
2	225167045	rs34614140	G	T	100	PASS	AC=1081;AF=0.215855;AN=5008;NS=2504;DP=19198;EAS_AF=0.256;AMR_AF=0.245;AFR_AF=0.1596;EUR_AF=0.1938;SAS_AF=0.2526;AA=G|||;VT=SNP
2	225167072	rs6746401	T	C	100	PASS	AC=2934;AF=0.585863;AN=5008;NS=2504;DP=19203;EAS_AF=0.7183;AMR_AF=0.4697;AFR_AF=0.8094;EUR_AF=0.4016;SAS_AF=0.4192;AA=C|||;VT=SNP
2	225167094	rs17793645	A	G	100	PASS	AC=2933;AF=0.585663;AN=5008;NS=2504;DP=19457;EAS_AF=0.7183;AMR_AF=0.4697;AFR_AF=0.8086;EUR_AF=0.4016;SAS_AF=0.4192;AA=G|||;VT=SNP
2	225167222	rs34724373	G	A	100	PASS	AC=1533;AF=0.30611;AN=5008;NS=2504;DP=17909;EAS_AF=0.4534;AMR_AF=0.2911;AFR_AF=0.3215;EUR_AF=0.1968;SAS_AF=0.2566;AA=G|||;VT=SNP
2	225167273	rs35180993	G	A	100	PASS	AC=1081;AF=0.215855;AN=5008;NS=2504;DP=18161;EAS_AF=0.256;AMR_AF=0.245;AFR_AF=0.1596;EUR_AF=0.1938;SAS_AF=0.2526;AA=G|||;VT=SNP
2	225167463	rs35920131	A	C	100	PASS	AC=1549;AF=0.309305;AN=5008;NS=2504;DP=18511;EAS_AF=0.4534;AMR_AF=0.2911;AFR_AF=0.3336;EUR_AF=0.1968;SAS_AF=0.2566;AA=C|||;VT=SNP
2	225169763	rs7565472	A	T	100	PASS	AC=2932;AF=0.585463;AN=5008;NS=2504;DP=15840;EAS_AF=0.7183;AMR_AF=0.4697;AFR_AF=0.8079;EUR_AF=0.4016;SAS_AF=0.4192;AA=T|||;VT=SNP
2	225171179	rs72966521	G	A	100	PASS	AC=936;AF=0.186901;AN=5008;NS=2504;DP=13960;EAS_AF=0.2798;AMR_AF=0.2334;AFR_AF=0.0378;EUR_AF=0.1938;SAS_AF=0.2526;AA=g|||;VT=SNP
2	225172260	rs34870637	T	C	100	PASS	AC=1581;AF=0.315695;AN=5008;NS=2504;DP=19380;EAS_AF=0.5417;AMR_AF=0.2896;AFR_AF=0.1641;EUR_AF=0.2614;SAS_AF=0.362;AA=T|||;VT=SNP
2	225173330	rs1035315	A	T	100	PASS	AC=2423;AF=0.483826;AN=5008;NS=2504;DP=18976;EAS_AF=0.5456;AMR_AF=0.4251;AFR_AF=0.5817;EUR_AF=0.3996;SAS_AF=0.4162;AA=T|||;VT=SNP
2	225173339	rs1035314	C	A	100	PASS	AC=2423;AF=0.483826;AN=5008;NS=2504;DP=18955;EAS_AF=0.5456;AMR_AF=0.4251;AFR_AF=0.5817;EUR_AF=0.3996;SAS_AF=0.4162;AA=A|||;VT=SNP
2	225173359	rs1035313	T	G	100	PASS	AC=2051;AF=0.409545;AN=5008;NS=2504;DP=18772;EAS_AF=0.5456;AMR_AF=0.389;AFR_AF=0.3245;EUR_AF=0.3956;SAS_AF=0.4131;AA=G|||;VT=SNP
2	225173446	rs1035312	G	A	100	PASS	AC=2115;AF=0.422324;AN=5008;NS=2504;DP=19206;EAS_AF=0.5456;AMR_AF=0.3934;AFR_AF=0.3699;EUR_AF=0.3956;SAS_AF=0.4141;AA=G|||;VT=SNP
2	225173500	rs1035311	C	T	100	PASS	AC=2107;AF=0.420727;AN=5008;NS=2504;DP=18957;EAS_AF=0.5456;AMR_AF=0.3919;AFR_AF=0.3646;EUR_AF=0.3956;SAS_AF=0.4141;AA=C|||;VT=SNP
2	225173983	rs2013796	T	A	100	PASS	AC=2097;AF=0.41873;AN=5008;NS=2504;DP=19904;EAS_AF=0.5407;AMR_AF=0.3919;AFR_AF=0.3631;EUR_AF=0.3936;SAS_AF=0.4131;AA=T|||;VT=SNP
2	225174527	rs13033017	C	T	100	PASS	AC=2098;AF=0.41893;AN=5008;NS=2504;DP=17321;EAS_AF=0.5407;AMR_AF=0.3919;AFR_AF=0.3631;EUR_AF=0.3946;SAS_AF=0.4131;AA=C|||;VT=SNP
2	225174530	rs13032829	A	G	100	PASS	AC=2097;AF=0.41873;AN=5008;NS=2504;DP=17187;EAS_AF=0.5377;AMR_AF=0.3934;AFR_AF=0.3631;EUR_AF=0.3946;SAS_AF=0.4141;AA=A|||;VT=SNP
2	225174682	rs12988427	C	T	100	PASS	AC=2099;AF=0.419129;AN=5008;NS=2504;DP=15055;EAS_AF=0.5407;AMR_AF=0.3934;AFR_AF=0.3631;EUR_AF=0.3946;SAS_AF=0.4131;AA=C|||;VT=SNP
2	225175898	rs66998333	T	G	100	PASS	AC=1941;AF=0.38758;AN=5008;NS=2504;DP=18933;EAS_AF=0.5407;AMR_AF=0.3804;AFR_AF=0.2511;EUR_AF=0.3936;SAS_AF=0.4131;AA=T|||;VT=SNP
2	225176193	rs35707987	T	G	100	PASS	AC=1570;AF=0.313498;AN=5008;NS=2504;DP=17585;EAS_AF=0.5377;AMR_AF=0.2911;AFR_AF=0.1589;EUR_AF=0.2604;SAS_AF=0.362;AA=T|||;VT=SNP
2	225176667	rs34187375	T	C	100	PASS	AC=2063;AF=0.411941;AN=5008;NS=2504;DP=17945;EAS_AF=0.5407;AMR_AF=0.3919;AFR_AF=0.3374;EUR_AF=0.3936;SAS_AF=0.4131;AA=C|||;VT=SNP
2	225176693	rs13002926	G	C	100	PASS	AC=1941;AF=0.38758;AN=5008;NS=2504;DP=19603;EAS_AF=0.5407;AMR_AF=0.3804;AFR_AF=0.2511;EUR_AF=0.3936;SAS_AF=0.4131;AA=G|||;VT=SNP
2	225177333	rs13003704	A	G	100	PASS	AC=1941;AF=0.38758;AN=5008;NS=2504;DP=20404;EAS_AF=0.5407;AMR_AF=0.3804;AFR_AF=0.2511;EUR_AF=0.3936;SAS_AF=0.4131;AA=G|||;VT=SNP
2	225177666	rs35160719	A	G	100	PASS	AC=1571;AF=0.313698;AN=5008;NS=2504;DP=22162;EAS_AF=0.5367;AMR_AF=0.2911;AFR_AF=0.1611;EUR_AF=0.2604;SAS_AF=0.3609;AA=A|||;VT=SNP
2	225178524	rs6754984	C	T	100	PASS	AC=2028;AF=0.404952;AN=5008;NS=2504;DP=21818;EAS_AF=0.5397;AMR_AF=0.389;AFR_AF=0.3132;EUR_AF=0.3936;SAS_AF=0.4131;AA=C|||;VT=SNP
2	225178583	rs6755111	C	T	100	PASS	AC=1941;AF=0.38758;AN=5008;NS=2504;DP=20566;EAS_AF=0.5397;AMR_AF=0.379;AFR_AF=0.2519;EUR_AF=0.3936;SAS_AF=0.4141;AA=C|||;VT=SNP
2	225178592	rs6726411	A	T	100	PASS	AC=1943;AF=0.387979;AN=5008;NS=2504;DP=20556;EAS_AF=0.5397;AMR_AF=0.3804;AFR_AF=0.2519;EUR_AF=0.3936;SAS_AF=0.4151;AA=A|||;VT=SNP
2	225178948	rs875408	T	A	100	PASS	AC=2062;AF=0.411741;AN=5008;NS=2504;DP=20123;EAS_AF=0.5397;AMR_AF=0.3919;AFR_AF=0.3374;EUR_AF=0.3936;SAS_AF=0.4131;AA=A|||;VT=SNP
2	225179504	rs11901134	G	T	100	PASS	AC=1941;AF=0.38758;AN=5008;NS=2504;DP=17773;EAS_AF=0.5397;AMR_AF=0.3804;AFR_AF=0.2519;EUR_AF=0.3936;SAS_AF=0.4131;AA=G|||;VT=SNP
2	225179836	rs11886558	T	C	100	PASS	AC=1941;AF=0.38758;AN=5008;NS=2504;DP=21210;EAS_AF=0.5397;AMR_AF=0.3804;AFR_AF=0.2519;EUR_AF=0.3936;SAS_AF=0.4131;AA=C|||;VT=SNP
2	225180219	rs13024765	C	T	100	PASS	AC=1941;AF=0.38758;AN=5008;NS=2504;DP=17735;EAS_AF=0.5397;AMR_AF=0.3804;AFR_AF=0.2519;EUR_AF=0.3936;SAS_AF=0.4131;AA=C|||;VT=SNP
2	225180838	rs12993797	C	T	100	PASS	AC=1941;AF=0.38758;AN=5008;NS=2504;DP=18538;EAS_AF=0.5397;AMR_AF=0.3804;AFR_AF=0.2519;EUR_AF=0.3936;SAS_AF=0.4131;AA=T|||;VT=SNP
2	225180918	rs12994012	C	A	100	PASS	AC=1942;AF=0.38778;AN=5008;NS=2504;DP=19317;EAS_AF=0.5397;AMR_AF=0.3804;AFR_AF=0.2519;EUR_AF=0.3936;SAS_AF=0.4141;AA=C|||;VT=SNP
2	225181285	rs71423781	C	T	100	PASS	AC=936;AF=0.186901;AN=5008;NS=2504;DP=15718;EAS_AF=0.2798;AMR_AF=0.232;AFR_AF=0.0378;EUR_AF=0.1938;SAS_AF=0.2536;AA=C|||;VT=SNP
2	225181517	rs35933386	C	T	100	PASS	AC=2001;AF=0.399561;AN=5008;NS=2504;DP=15487;EAS_AF=0.5407;AMR_AF=0.3862;AFR_AF=0.2526;EUR_AF=0.4225;SAS_AF=0.4387;AA=C|||;VT=SNP
2	225181615	rs13000697	G	A	100	PASS	AC=2002;AF=0.39976;AN=5008;NS=2504;DP=16558;EAS_AF=0.5407;AMR_AF=0.3862;AFR_AF=0.2534;EUR_AF=0.4225;SAS_AF=0.4387;AA=A|||;VT=SNP
2	225181633	rs67630055	C	A	100	PASS	AC=938;AF=0.1873;AN=5008;NS=2504;DP=16710;EAS_AF=0.2808;AMR_AF=0.232;AFR_AF=0.0386;EUR_AF=0.1938;SAS_AF=0.2536;AA=C|||;VT=SNP
2	225182400	rs76434727	A	G	100	PASS	AC=1567;AF=0.312899;AN=5008;NS=2504;DP=17204;EAS_AF=0.5357;AMR_AF=0.2896;AFR_AF=0.1589;EUR_AF=0.2614;SAS_AF=0.3609;AA=A|||;VT=SNP
2	225182401	rs76708314	A	G	100	PASS	AC=1567;AF=0.312899;AN=5008;NS=2504;DP=17323;EAS_AF=0.5357;AMR_AF=0.2896;AFR_AF=0.1589;EUR_AF=0.2614;SAS_AF=0.3609;AA=A|||;VT=SNP
2	225182419	rs2098533	T	C	100	PASS	AC=2118;AF=0.422923;AN=5008;NS=2504;DP=17155;EAS_AF=0.5387;AMR_AF=0.3977;AFR_AF=0.3366;EUR_AF=0.4225;SAS_AF=0.4387;AA=C|||;VT=SNP
2	225182428	rs76241990	T	C	100	PASS	AC=597;AF=0.119209;AN=5008;NS=2504;DP=17146;EAS_AF=0.255;AMR_AF=0.0576;AFR_AF=0.0968;EUR_AF=0.0666;SAS_AF=0.1074;AA=T|||;VT=SNP
2	225182638	rs6749821	C	T	100	PASS	AC=1997;AF=0.398762;AN=5008;NS=2504;DP=17813;EAS_AF=0.5387;AMR_AF=0.3862;AFR_AF=0.2511;EUR_AF=0.4225;SAS_AF=0.4387;AA=g|||;VT=SNP
2	225182795	rs6753077	G	A	100	PASS	AC=1997;AF=0.398762;AN=5008;NS=2504;DP=16331;EAS_AF=0.5387;AMR_AF=0.3862;AFR_AF=0.2511;EUR_AF=0.4225;SAS_AF=0.4387;AA=G|||;VT=SNP
2	225182931	rs6724308	A	T	100	PASS	AC=1997;AF=0.398762;AN=5008;NS=2504;DP=16942;EAS_AF=0.5387;AMR_AF=0.3862;AFR_AF=0.2511;EUR_AF=0.4225;SAS_AF=0.4387;AA=A|||;VT=SNP
2	225183183	rs6711330	T	C	100	PASS	AC=2008;AF=0.400958;AN=5008;NS=2504;DP=19107;EAS_AF=0.5387;AMR_AF=0.3847;AFR_AF=0.2602;EUR_AF=0.4225;SAS_AF=0.4387;AA=T|||;VT=SNP
2	225183305	rs6753509	C	A	100	PASS	AC=1565;AF=0.3125;AN=5008;NS=2504;DP=15513;EAS_AF=0.5357;AMR_AF=0.2882;AFR_AF=0.1589;EUR_AF=0.2604;SAS_AF=0.3609;AA=C|||;VT=SNP
2	225183594	rs17794162	T	C	100	PASS	AC=597;AF=0.119209;AN=5008;NS=2504;DP=20008;EAS_AF=0.255;AMR_AF=0.0576;AFR_AF=0.0968;EUR_AF=0.0666;SAS_AF=0.1074;AA=T|||;VT=SNP
2	225184903	rs4674883	C	T	100	PASS	AC=2014;AF=0.402157;AN=5008;NS=2504;DP=18344;EAS_AF=0.2778;AMR_AF=0.5231;AFR_AF=0.1906;EUR_AF=0.5696;SAS_AF=0.5583;AA=C|||;VT=SNP
2	225184919	rs6761142	C	T	100	PASS	AC=1689;AF=0.33726;AN=5008;NS=2504;DP=17856;EAS_AF=0.5387;AMR_AF=0.3012;AFR_AF=0.2436;EUR_AF=0.2614;SAS_AF=0.3599;AA=C|||;VT=SNP
2	225185962	rs16865770	A	C	100	PASS	AC=1562;AF=0.311901;AN=5008;NS=2504;DP=18622;EAS_AF=0.5377;AMR_AF=0.2954;AFR_AF=0.1483;EUR_AF=0.2634;SAS_AF=0.362;AA=A|||;VT=SNP
2	225186069	rs6708010	C	T	100	PASS	AC=1543;AF=0.308107;AN=5008;NS=2504;DP=18360;EAS_AF=0.5367;AMR_AF=0.232;AFR_AF=0.2073;EUR_AF=0.2366;SAS_AF=0.3364;AA=c|||;VT=SNP
2	225186301	rs6708271	C	T	100	PASS	AC=431;AF=0.0860623;AN=5008;NS=2504;DP=18610;EAS_AF=0.006;AMR_AF=0.0793;AFR_AF=0.1165;EUR_AF=0.1491;SAS_AF=0.0675;AA=C|||;VT=SNP
2	225186379	rs76500578	T	C	100	PASS	AC=831;AF=0.165935;AN=5008;NS=2504;DP=17842;EAS_AF=0.2708;AMR_AF=0.1729;AFR_AF=0.0386;EUR_AF=0.169;SAS_AF=0.2219;AA=T|||;VT=SNP
2	225186475	rs34114336	A	G	100	PASS	AC=621;AF=0.124002;AN=5008;NS=2504;DP=18723;EAS_AF=0.2232;AMR_AF=0.1369;AFR_AF=0.0091;EUR_AF=0.1282;SAS_AF=0.1636;AA=A|||;VT=SNP
2	225186492	rs7560118	C	T	100	PASS	AC=1309;AF=0.261382;AN=5008;NS=2504;DP=18754;EAS_AF=0.2907;AMR_AF=0.1081;AFR_AF=0.5688;EUR_AF=0.0567;SAS_AF=0.135;AA=C|||;VT=SNP
2	225187017	rs35265283	A	G	100	PASS	AC=749;AF=0.149561;AN=5008;NS=2504;DP=21775;EAS_AF=0.2599;AMR_AF=0.1383;AFR_AF=0.0651;EUR_AF=0.1412;SAS_AF=0.1667;AA=A|||;VT=SNP
2	225187239	rs34150072	A	G	100	PASS	AC=1331;AF=0.265775;AN=5008;NS=2504;DP=18146;EAS_AF=0.5367;AMR_AF=0.1816;AFR_AF=0.1581;EUR_AF=0.1849;SAS_AF=0.2751;AA=A|||;VT=SNP
2	225187263	rs34354143	G	A	100	PASS	AC=1327;AF=0.264976;AN=5008;NS=2504;DP=17772;EAS_AF=0.5347;AMR_AF=0.1816;AFR_AF=0.1566;EUR_AF=0.1849;SAS_AF=0.2751;AA=A|||;VT=SNP
2	225187310	rs34933365	A	G	100	PASS	AC=1332;AF=0.265974;AN=5008;NS=2504;DP=18522;EAS_AF=0.5367;AMR_AF=0.183;AFR_AF=0.1581;EUR_AF=0.1849;SAS_AF=0.2751;AA=A|||;VT=SNP
2	225187313	rs35649034	G	A	100	PASS	AC=1256;AF=0.250799;AN=5008;NS=2504;DP=18580;EAS_AF=0.5357;AMR_AF=0.1643;AFR_AF=0.1558;EUR_AF=0.1511;SAS_AF=0.2495;AA=A|||;VT=SNP
2	225187408	rs16865773	A	G	100	PASS	AC=663;AF=0.132388;AN=5008;NS=2504;DP=19197;EAS_AF=0.2282;AMR_AF=0.134;AFR_AF=0.0227;EUR_AF=0.1362;SAS_AF=0.1769;AA=A|||;VT=SNP
2	225187709	rs16865774	A	G	100	PASS	AC=576;AF=0.115016;AN=5008;NS=2504;DP=16022;EAS_AF=0.2589;AMR_AF=0.0548;AFR_AF=0.0976;EUR_AF=0.0507;SAS_AF=0.0992;AA=A|||;VT=SNP
2	225187776	rs12993060	C	T	100	PASS	AC=1909;AF=0.38119;AN=5008;NS=2504;DP=15103;EAS_AF=0.7212;AMR_AF=0.2378;AFR_AF=0.3797;EUR_AF=0.2167;SAS_AF=0.3037;AA=T|||;VT=SNP
2	225187867	rs12993632	G	C	100	PASS	AC=2611;AF=0.521366;AN=5008;NS=2504;DP=12161;EAS_AF=0.7262;AMR_AF=0.3112;AFR_AF=0.792;EUR_AF=0.2873;SAS_AF=0.3344;AA=C|||;VT=SNP
2	225188615	rs16865778	T	C	100	PASS	AC=683;AF=0.136382;AN=5008;NS=2504;DP=18987;EAS_AF=0.3085;AMR_AF=0.049;AFR_AF=0.1445;EUR_AF=0.0487;SAS_AF=0.1002;AA=T|||;VT=SNP
2	225189016	rs16865781	C	T	100	PASS	AC=592;AF=0.118211;AN=5008;NS=2504;DP=19799;EAS_AF=0.2589;AMR_AF=0.049;AFR_AF=0.115;EUR_AF=0.0477;SAS_AF=0.0992;AA=C|||;VT=SNP
2	225189305	rs16865783	C	T	100	PASS	AC=700;AF=0.139776;AN=5008;NS=2504;DP=20144;EAS_AF=0.3105;AMR_AF=0.0519;AFR_AF=0.1528;EUR_AF=0.0507;SAS_AF=0.1002;AA=C|||;VT=SNP
2	225189429	rs16865784	T	C	100	PASS	AC=569;AF=0.113618;AN=5008;NS=2504;DP=19306;EAS_AF=0.2589;AMR_AF=0.049;AFR_AF=0.0976;EUR_AF=0.0477;SAS_AF=0.0992;AA=T|||;VT=SNP
2	225189782	rs10432452	G	A	100	PASS	AC=1909;AF=0.38119;AN=5008;NS=2504;DP=15849;EAS_AF=0.7212;AMR_AF=0.2378;AFR_AF=0.3797;EUR_AF=0.2167;SAS_AF=0.3037;AA=A|||;VT=SNP
2	225189865	rs4560103	A	G	100	PASS	AC=2211;AF=0.441494;AN=5008;NS=2504;DP=14497;EAS_AF=0.7262;AMR_AF=0.2709;AFR_AF=0.5121;EUR_AF=0.2853;SAS_AF=0.3344;AA=G|||;VT=SNP
2	225191976	rs11886265	A	G	100	PASS	AC=1498;AF=0.299121;AN=5008;NS=2504;DP=20662;EAS_AF=0.4504;AMR_AF=0.2032;AFR_AF=0.4009;EUR_AF=0.171;SAS_AF=0.2055;AA=G|||;VT=SNP
2	225192054	rs11897160	C	A	100	PASS	AC=1221;AF=0.24381;AN=5008;NS=2504;DP=19616;EAS_AF=0.4147;AMR_AF=0.1945;AFR_AF=0.2269;EUR_AF=0.168;SAS_AF=0.2035;AA=C|||;VT=SNP
2	225192141	rs11886353	A	G	100	PASS	AC=1217;AF=0.243011;AN=5008;NS=2504;DP=19357;EAS_AF=0.4147;AMR_AF=0.1902;AFR_AF=0.2262;EUR_AF=0.168;SAS_AF=0.2035;AA=A|||;VT=SNP
2	225192306	rs35474828	G	C	100	PASS	AC=1216;AF=0.242812;AN=5008;NS=2504;DP=21662;EAS_AF=0.4137;AMR_AF=0.1902;AFR_AF=0.2254;EUR_AF=0.169;SAS_AF=0.2035;AA=C|||;VT=SNP
2	225192311	rs35062701	C	T	100	PASS	AC=1217;AF=0.243011;AN=5008;NS=2504;DP=21782;EAS_AF=0.4137;AMR_AF=0.1902;AFR_AF=0.2262;EUR_AF=0.169;SAS_AF=0.2035;AA=C|||;VT=SNP
2	225192649	rs16865794	A	G	100	PASS	AC=1219;AF=0.243411;AN=5008;NS=2504;DP=20746;EAS_AF=0.4157;AMR_AF=0.1888;AFR_AF=0.2269;EUR_AF=0.169;SAS_AF=0.2035;AA=A|||;VT=SNP
2	225193166	rs16865796	T	G	100	PASS	AC=1203;AF=0.240216;AN=5008;NS=2504;DP=19558;EAS_AF=0.4147;AMR_AF=0.1844;AFR_AF=0.2231;EUR_AF=0.162;SAS_AF=0.2035;AA=G|||;VT=SNP
2	225193688	rs7583482	T	C	100	PASS	AC=553;AF=0.110423;AN=5008;NS=2504;DP=18598;EAS_AF=0.1855;AMR_AF=0.0548;AFR_AF=0.205;EUR_AF=0.0318;SAS_AF=0.0256;AA=C|||;VT=SNP
2	225193737	rs7595839	A	G	100	PASS	AC=553;AF=0.110423;AN=5008;NS=2504;DP=18982;EAS_AF=0.1855;AMR_AF=0.0548;AFR_AF=0.205;EUR_AF=0.0318;SAS_AF=0.0256;AA=A|||;VT=SNP
2	225194389	rs16865798	A	G	100	PASS	AC=552;AF=0.110224;AN=5008;NS=2504;DP=20047;EAS_AF=0.1855;AMR_AF=0.0548;AFR_AF=0.2042;EUR_AF=0.0318;SAS_AF=0.0256;AA=G|||;VT=SNP
2	225195244	rs58788719	G	A	100	PASS	AC=549;AF=0.109625;AN=5008;NS=2504;DP=18727;EAS_AF=0.1855;AMR_AF=0.0548;AFR_AF=0.202;EUR_AF=0.0318;SAS_AF=0.0256;AA=G|||;VT=SNP
2	225195645	rs16865799	G	A	100	PASS	AC=2577;AF=0.514577;AN=5008;NS=2504;DP=21578;EAS_AF=0.7093;AMR_AF=0.3084;AFR_AF=0.7874;EUR_AF=0.2803;SAS_AF=0.3323;AA=A|||;VT=SNP
2	225195780	rs10490513	C	A	100	PASS	AC=550;AF=0.109824;AN=5008;NS=2504;DP=19269;EAS_AF=0.1855;AMR_AF=0.0548;AFR_AF=0.202;EUR_AF=0.0328;SAS_AF=0.0256;AA=C|||;VT=SNP
2	225196599	rs57132360	T	A	100	PASS	AC=549;AF=0.109625;AN=5008;NS=2504;DP=20738;EAS_AF=0.1845;AMR_AF=0.0548;AFR_AF=0.202;EUR_AF=0.0328;SAS_AF=0.0256;AA=A|||;VT=SNP
2	225196833	rs13034213	A	G	100	PASS	AC=2582;AF=0.515575;AN=5008;NS=2504;DP=14598;EAS_AF=0.7093;AMR_AF=0.3084;AFR_AF=0.7882;EUR_AF=0.2813;SAS_AF=0.3354;AA=A|||;VT=SNP
2	225196892	rs1966462	G	A	100	PASS	AC=547;AF=0.109225;AN=5008;NS=2504;DP=12135;EAS_AF=0.1845;AMR_AF=0.0533;AFR_AF=0.202;EUR_AF=0.0318;SAS_AF=0.0256;AA=G|||;VT=SNP
2	225196908	rs61331103	A	G	100	PASS	AC=549;AF=0.109625;AN=5008;NS=2504;DP=12375;EAS_AF=0.1845;AMR_AF=0.0533;AFR_AF=0.2035;EUR_AF=0.0318;SAS_AF=0.0256;AA=G|||;VT=SNP
2	225196972	rs60121154	A	G	100	PASS	AC=564;AF=0.11262;AN=5008;NS=2504;DP=15473;EAS_AF=0.1984;AMR_AF=0.0533;AFR_AF=0.2035;EUR_AF=0.0318;SAS_AF=0.0266;AA=A|||;VT=SNP
2	225197260	rs11893974	A	C	100	PASS	AC=587;AF=0.117212;AN=5008;NS=2504;DP=15397;EAS_AF=0.1984;AMR_AF=0.0562;AFR_AF=0.2194;EUR_AF=0.0328;SAS_AF=0.0256;AA=C|||;VT=SNP
2	225197466	rs10933053	A	G	100	PASS	AC=954;AF=0.190495;AN=5008;NS=2504;DP=19601;EAS_AF=0.2331;AMR_AF=0.0807;AFR_AF=0.4554;EUR_AF=0.0348;SAS_AF=0.0266;AA=G|||;VT=SNP
2	225197828	rs67528710	G	A	100	PASS	AC=768;AF=0.153355;AN=5008;NS=2504;DP=15403;EAS_AF=0.2351;AMR_AF=0.1499;AFR_AF=0.0204;EUR_AF=0.1958;SAS_AF=0.2076;AA=G|||;VT=SNP
2	225198764	rs67752145	G	A	100	PASS	AC=768;AF=0.153355;AN=5008;NS=2504;DP=22670;EAS_AF=0.2351;AMR_AF=0.1499;AFR_AF=0.0204;EUR_AF=0.1958;SAS_AF=0.2076;AA=G|||;VT=SNP
2	225200465	rs79059051	G	A	100	PASS	AC=948;AF=0.189297;AN=5008;NS=2504;DP=16420;EAS_AF=0.4544;AMR_AF=0.0937;AFR_AF=0.208;EUR_AF=0.0487;SAS_AF=0.1033;AA=G|||;VT=SNP
2	225200790	rs56301327	C	T	100	PASS	AC=672;AF=0.134185;AN=5008;NS=2504;DP=19400;EAS_AF=0.1984;AMR_AF=0.0576;AFR_AF=0.2829;EUR_AF=0.0328;SAS_AF=0.0256;AA=C|||;VT=SNP
2	225201880	rs34235573	G	A	100	PASS	AC=766;AF=0.152955;AN=5008;NS=2504;DP=19421;EAS_AF=0.2341;AMR_AF=0.1499;AFR_AF=0.0204;EUR_AF=0.1958;SAS_AF=0.2065;AA=G|||;VT=SNP
2	225202566	rs34161477	G	A	100	PASS	AC=639;AF=0.127596;AN=5008;NS=2504;DP=18112;EAS_AF=0.2331;AMR_AF=0.1297;AFR_AF=0.0061;EUR_AF=0.1302;SAS_AF=0.1789;AA=G|||;VT=SNP
2	225203753	rs138067318	C	T	100	PASS	AC=741;AF=0.147963;AN=5008;NS=2504;DP=16735;EAS_AF=0.255;AMR_AF=0.0562;AFR_AF=0.2262;EUR_AF=0.0487;SAS_AF=0.0992;AA=c|||;VT=SNP
2	225203786	rs79198965	A	T	100	PASS	AC=636;AF=0.126997;AN=5008;NS=2504;DP=17036;EAS_AF=0.2331;AMR_AF=0.1297;AFR_AF=0.0045;EUR_AF=0.1302;SAS_AF=0.1779;AA=A|||;VT=SNP
2	225204726	rs56393470	G	A	100	PASS	AC=2155;AF=0.430312;AN=5008;NS=2504;DP=17840;EAS_AF=0.6885;AMR_AF=0.2651;AFR_AF=0.5076;EUR_AF=0.2793;SAS_AF=0.3323;AA=A|||;VT=SNP
2	225204839	rs12613657	C	T	100	PASS	AC=1182;AF=0.236022;AN=5008;NS=2504;DP=19881;EAS_AF=0.4534;AMR_AF=0.1023;AFR_AF=0.3411;EUR_AF=0.0805;SAS_AF=0.1247;AA=T|||;VT=SNP
2	225204844	rs12619961	A	T	100	PASS	AC=1182;AF=0.236022;AN=5008;NS=2504;DP=19819;EAS_AF=0.4534;AMR_AF=0.1023;AFR_AF=0.3411;EUR_AF=0.0805;SAS_AF=0.1247;AA=A|||;VT=SNP
2	225205117	rs7605268	T	C	100	PASS	AC=710;AF=0.141773;AN=5008;NS=2504;DP=17028;EAS_AF=0.0347;AMR_AF=0.049;AFR_AF=0.4418;EUR_AF=0.0348;SAS_AF=0.0225;AA=T|||;VT=SNP
2	225205161	rs35767750	T	A	100	PASS	AC=804;AF=0.160543;AN=5008;NS=2504;DP=18191;EAS_AF=0.2411;AMR_AF=0.1499;AFR_AF=0.0439;EUR_AF=0.1968;SAS_AF=0.2055;AA=T|||;VT=SNP
2	225205532	rs990993	T	A	100	PASS	AC=2695;AF=0.538139;AN=5008;NS=2504;DP=18153;EAS_AF=0.7292;AMR_AF=0.3112;AFR_AF=0.8601;EUR_AF=0.2823;SAS_AF=0.3303;AA=A|||;VT=SNP
2	225205617	rs34692498	T	A	100	PASS	AC=773;AF=0.154353;AN=5008;NS=2504;DP=17759;EAS_AF=0.2421;AMR_AF=0.1499;AFR_AF=0.0212;EUR_AF=0.1968;SAS_AF=0.2035;AA=T|||;VT=SNP
2	225205796	rs16865812	G	A	100	PASS	AC=825;AF=0.164736;AN=5008;NS=2504;DP=18140;EAS_AF=0.4534;AMR_AF=0.0793;AFR_AF=0.1241;EUR_AF=0.0477;SAS_AF=0.1033;AA=G|||;VT=SNP
2	225206092	rs16865813	T	C	100	PASS	AC=2688;AF=0.536741;AN=5008;NS=2504;DP=17183;EAS_AF=0.745;AMR_AF=0.3112;AFR_AF=0.8427;EUR_AF=0.2823;SAS_AF=0.3303;AA=C|||;VT=SNP
2	225206116	rs16865814	C	A	100	PASS	AC=961;AF=0.191893;AN=5008;NS=2504;DP=15778;EAS_AF=0.4534;AMR_AF=0.0937;AFR_AF=0.2186;EUR_AF=0.0487;SAS_AF=0.1033;AA=C|||;VT=SNP
2	225206157	rs12987923	T	C	100	PASS	AC=2004;AF=0.40016;AN=5008;NS=2504;DP=14906;EAS_AF=0.6954;AMR_AF=0.2651;AFR_AF=0.4319;EUR_AF=0.2465;SAS_AF=0.3067;AA=t|||;VT=SNP
2	225206984	rs3815651	G	A	100	PASS	AC=825;AF=0.164736;AN=5008;NS=2504;DP=15926;EAS_AF=0.4534;AMR_AF=0.0793;AFR_AF=0.1241;EUR_AF=0.0477;SAS_AF=0.1033;AA=G|||;VT=SNP
2	225207148	rs2287523	T	C	100	PASS	AC=2671;AF=0.533347;AN=5008;NS=2504;DP=16693;EAS_AF=0.7302;AMR_AF=0.3098;AFR_AF=0.8419;EUR_AF=0.2823;SAS_AF=0.3303;AA=C|||;VT=SNP
2	225207649	rs2287521	G	A	100	PASS	AC=963;AF=0.192292;AN=5008;NS=2504;DP=20859;EAS_AF=0.4524;AMR_AF=0.0951;AFR_AF=0.2201;EUR_AF=0.0487;SAS_AF=0.1033;AA=G|||;VT=SNP
2	225207978	rs2287520	C	A	100	PASS	AC=1010;AF=0.201677;AN=5008;NS=2504;DP=20226;EAS_AF=0.4524;AMR_AF=0.1599;AFR_AF=0.2216;EUR_AF=0.0487;SAS_AF=0.1033;AA=C|||;VT=SNP
2	225208223	rs2287519	G	T	100	PASS	AC=1010;AF=0.201677;AN=5008;NS=2504;DP=19941;EAS_AF=0.4524;AMR_AF=0.1599;AFR_AF=0.2216;EUR_AF=0.0487;SAS_AF=0.1033;AA=G|||;VT=SNP
2	225208427	rs7602940	G	A	100	PASS	AC=660;AF=0.131789;AN=5008;NS=2504;DP=19752;EAS_AF=0.0347;AMR_AF=0.0447;AFR_AF=0.4047;EUR_AF=0.0358;SAS_AF=0.0235;AA=G|||;VT=SNP
2	225208482	rs75404084	T	A	100	PASS	AC=1010;AF=0.201677;AN=5008;NS=2504;DP=19004;EAS_AF=0.4524;AMR_AF=0.1599;AFR_AF=0.2216;EUR_AF=0.0487;SAS_AF=0.1033;AA=T|||;VT=SNP
2	225208581	rs76409202	G	A	100	PASS	AC=873;AF=0.174321;AN=5008;NS=2504;DP=18013;EAS_AF=0.4524;AMR_AF=0.1441;AFR_AF=0.1271;EUR_AF=0.0477;SAS_AF=0.1033;AA=G|||;VT=SNP
2	225208926	rs2894537	T	C	100	PASS	AC=2055;AF=0.410343;AN=5008;NS=2504;DP=16199;EAS_AF=0.6954;AMR_AF=0.33;AFR_AF=0.4365;EUR_AF=0.2465;SAS_AF=0.3067;AA=T|||;VT=SNP
2	225209103	rs58424114	G	T	100	PASS	AC=1046;AF=0.208866;AN=5008;NS=2504;DP=17692;EAS_AF=0.2431;AMR_AF=0.17;AFR_AF=0.2148;EUR_AF=0.1978;SAS_AF=0.2045;AA=G|||;VT=SNP
2	225209152	rs714054	G	A	100	PASS	AC=2055;AF=0.410343;AN=5008;NS=2504;DP=18338;EAS_AF=0.6954;AMR_AF=0.33;AFR_AF=0.4365;EUR_AF=0.2465;SAS_AF=0.3067;AA=G|||;VT=SNP
2	225209198	rs714057	T	C	100	PASS	AC=2057;AF=0.410743;AN=5008;NS=2504;DP=18856;EAS_AF=0.6954;AMR_AF=0.33;AFR_AF=0.4372;EUR_AF=0.2475;SAS_AF=0.3067;AA=T|||;VT=SNP
2	225209245	rs714056	G	A	100	PASS	AC=2056;AF=0.410543;AN=5008;NS=2504;DP=18237;EAS_AF=0.6954;AMR_AF=0.33;AFR_AF=0.4365;EUR_AF=0.2475;SAS_AF=0.3067;AA=A|||;VT=SNP
2	225209260	rs714055	T	A	100	PASS	AC=2056;AF=0.410543;AN=5008;NS=2504;DP=17279;EAS_AF=0.6954;AMR_AF=0.33;AFR_AF=0.4365;EUR_AF=0.2475;SAS_AF=0.3067;AA=A|||;VT=SNP
2	225209338	rs34084252	C	T	100	PASS	AC=2055;AF=0.410343;AN=5008;NS=2504;DP=17732;EAS_AF=0.6954;AMR_AF=0.33;AFR_AF=0.4365;EUR_AF=0.2465;SAS_AF=0.3067;AA=T|||;VT=SNP
2	225209356	rs1120738	G	A	100	PASS	AC=2055;AF=0.410343;AN=5008;NS=2504;DP=18294;EAS_AF=0.6954;AMR_AF=0.33;AFR_AF=0.4365;EUR_AF=0.2465;SAS_AF=0.3067;AA=A|||;VT=SNP
2	225209370	rs3900282	G	A	100	PASS	AC=2057;AF=0.410743;AN=5008;NS=2504;DP=18818;EAS_AF=0.6954;AMR_AF=0.3314;AFR_AF=0.4365;EUR_AF=0.2465;SAS_AF=0.3078;AA=G|||;VT=SNP
2	225209382	rs35014062	G	A	100	PASS	AC=2057;AF=0.410743;AN=5008;NS=2504;DP=19024;EAS_AF=0.6954;AMR_AF=0.3314;AFR_AF=0.4365;EUR_AF=0.2465;SAS_AF=0.3078;AA=A|||;VT=SNP
2	225209854	rs34717363	T	G	100	PASS	AC=1045;AF=0.208666;AN=5008;NS=2504;DP=18892;EAS_AF=0.2431;AMR_AF=0.17;AFR_AF=0.2148;EUR_AF=0.1978;SAS_AF=0.2035;AA=T|||;VT=SNP
2	225209992	rs75499849	A	T	100	PASS	AC=1010;AF=0.201677;AN=5008;NS=2504;DP=17882;EAS_AF=0.4524;AMR_AF=0.1599;AFR_AF=0.2216;EUR_AF=0.0487;SAS_AF=0.1033;AA=A|||;VT=SNP
2	225210116	rs58534999	A	G	100	PASS	AC=2054;AF=0.410144;AN=5008;NS=2504;DP=18776;EAS_AF=0.6954;AMR_AF=0.33;AFR_AF=0.4357;EUR_AF=0.2465;SAS_AF=0.3067;AA=A|||;VT=SNP
2	225210168	rs11900599	T	A	100	PASS	AC=2723;AF=0.54373;AN=5008;NS=2504;DP=19753;EAS_AF=0.7302;AMR_AF=0.3746;AFR_AF=0.8472;EUR_AF=0.2823;SAS_AF=0.3303;AA=A|||;VT=SNP
2	225210360	rs4453685	G	A	100	PASS	AC=2054;AF=0.410144;AN=5008;NS=2504;DP=13825;EAS_AF=0.6954;AMR_AF=0.33;AFR_AF=0.4357;EUR_AF=0.2465;SAS_AF=0.3067;AA=G|||;VT=SNP
2	225210429	rs4522593	C	T	100	PASS	AC=876;AF=0.17492;AN=5008;NS=2504;DP=16756;EAS_AF=0.4524;AMR_AF=0.1455;AFR_AF=0.1286;EUR_AF=0.0477;SAS_AF=0.1033;AA=C|||;VT=SNP
2	225210630	rs2396090	C	T	100	PASS	AC=2062;AF=0.411741;AN=5008;NS=2504;DP=21562;EAS_AF=0.6954;AMR_AF=0.33;AFR_AF=0.4418;EUR_AF=0.2465;SAS_AF=0.3067;AA=C|||;VT=SNP
2	225210867	rs4332917	A	G	100	PASS	AC=2059;AF=0.411142;AN=5008;NS=2504;DP=20142;EAS_AF=0.7004;AMR_AF=0.33;AFR_AF=0.4357;EUR_AF=0.2465;SAS_AF=0.3067;AA=a|||;VT=SNP
2	225210984	rs59268097	T	A	100	PASS	AC=2059;AF=0.411142;AN=5008;NS=2504;DP=19881;EAS_AF=0.7004;AMR_AF=0.33;AFR_AF=0.4357;EUR_AF=0.2465;SAS_AF=0.3067;AA=A|||;VT=SNP
2	225211235	rs58406420	T	C	100	PASS	AC=2059;AF=0.411142;AN=5008;NS=2504;DP=18828;EAS_AF=0.7004;AMR_AF=0.33;AFR_AF=0.4357;EUR_AF=0.2465;SAS_AF=0.3067;AA=T|||;VT=SNP
2	225211512	rs888524	C	T	100	PASS	AC=2059;AF=0.411142;AN=5008;NS=2504;DP=19464;EAS_AF=0.7004;AMR_AF=0.33;AFR_AF=0.4357;EUR_AF=0.2465;SAS_AF=0.3067;AA=T|||;VT=SNP
2	225211600	rs6745579	C	A	100	PASS	AC=449;AF=0.0896565;AN=5008;NS=2504;DP=19301;EAS_AF=0.0357;AMR_AF=0.0259;AFR_AF=0.2564;EUR_AF=0.0338;SAS_AF=0.0225;AA=C|||;VT=SNP
2	225211647	rs888523	T	G	100	PASS	AC=2059;AF=0.411142;AN=5008;NS=2504;DP=18176;EAS_AF=0.7004;AMR_AF=0.33;AFR_AF=0.4357;EUR_AF=0.2465;SAS_AF=0.3067;AA=T|||;VT=SNP
2	225212170	rs16865830	G	T	100	PASS	AC=1045;AF=0.208666;AN=5008;NS=2504;DP=16303;EAS_AF=0.2431;AMR_AF=0.17;AFR_AF=0.2148;EUR_AF=0.1978;SAS_AF=0.2035;AA=G|||;VT=SNP
2	225212380	rs16865831	T	C	100	PASS	AC=1015;AF=0.202676;AN=5008;NS=2504;DP=15991;EAS_AF=0.4573;AMR_AF=0.1599;AFR_AF=0.2216;EUR_AF=0.0487;SAS_AF=0.1033;AA=T|||;VT=SNP
2	225212510	rs12105326	T	G	100	PASS	AC=2728;AF=0.544728;AN=5008;NS=2504;DP=18433;EAS_AF=0.7351;AMR_AF=0.3746;AFR_AF=0.8472;EUR_AF=0.2823;SAS_AF=0.3303;AA=G|||;VT=SNP
2	225212619	rs16865834	A	C	100	PASS	AC=2060;AF=0.411342;AN=5008;NS=2504;DP=17540;EAS_AF=0.7004;AMR_AF=0.33;AFR_AF=0.4365;EUR_AF=0.2465;SAS_AF=0.3067;AA=T|||;VT=SNP
2	225212844	rs10933054	C	T	100	PASS	AC=2728;AF=0.544728;AN=5008;NS=2504;DP=19552;EAS_AF=0.7351;AMR_AF=0.3746;AFR_AF=0.8472;EUR_AF=0.2823;SAS_AF=0.3303;AA=T|||;VT=SNP
2	225213043	rs72966586	G	A	100	PASS	AC=1046;AF=0.208866;AN=5008;NS=2504;DP=18199;EAS_AF=0.2431;AMR_AF=0.17;AFR_AF=0.2156;EUR_AF=0.1978;SAS_AF=0.2035;AA=G|||;VT=SNP
2	225213131	rs4673097	C	G	100	PASS	AC=2060;AF=0.411342;AN=5008;NS=2504;DP=18288;EAS_AF=0.7004;AMR_AF=0.33;AFR_AF=0.4365;EUR_AF=0.2465;SAS_AF=0.3067;AA=C|||;VT=SNP
2	225213150	rs4674885	A	G	100	PASS	AC=1015;AF=0.202676;AN=5008;NS=2504;DP=18757;EAS_AF=0.4573;AMR_AF=0.1599;AFR_AF=0.2216;EUR_AF=0.0487;SAS_AF=0.1033;AA=A|||;VT=SNP
2	225213179	rs4673098	G	A	100	PASS	AC=2060;AF=0.411342;AN=5008;NS=2504;DP=19818;EAS_AF=0.7004;AMR_AF=0.33;AFR_AF=0.4365;EUR_AF=0.2465;SAS_AF=0.3067;AA=A|||;VT=SNP
2	225213331	rs4674886	C	T	100	PASS	AC=2061;AF=0.411542;AN=5008;NS=2504;DP=17436;EAS_AF=0.7004;AMR_AF=0.33;AFR_AF=0.4365;EUR_AF=0.2465;SAS_AF=0.3078;AA=C|||;VT=SNP
2	225213449	rs7425379	G	C	100	PASS	AC=774;AF=0.154553;AN=5008;NS=2504;DP=17307;EAS_AF=0.2431;AMR_AF=0.1484;AFR_AF=0.0219;EUR_AF=0.1968;SAS_AF=0.2035;AA=G|||;VT=SNP
2	225213555	rs4674887	C	T	100	PASS	AC=2060;AF=0.411342;AN=5008;NS=2504;DP=17577;EAS_AF=0.7004;AMR_AF=0.33;AFR_AF=0.4365;EUR_AF=0.2465;SAS_AF=0.3067;AA=T|||;VT=SNP
2	225213747	rs11892862	G	A	100	PASS	AC=2751;AF=0.549321;AN=5008;NS=2504;DP=14174;EAS_AF=0.7351;AMR_AF=0.3746;AFR_AF=0.8646;EUR_AF=0.2823;SAS_AF=0.3303;AA=A|||;VT=SNP
2	225213775	rs77034003	A	G	100	PASS	AC=1015;AF=0.202676;AN=5008;NS=2504;DP=13173;EAS_AF=0.4573;AMR_AF=0.1599;AFR_AF=0.2216;EUR_AF=0.0487;SAS_AF=0.1033;AA=a|||;VT=SNP
2	225214052	rs12623539	A	G	100	PASS	AC=856;AF=0.170927;AN=5008;NS=2504;DP=16543;EAS_AF=0.4573;AMR_AF=0.1441;AFR_AF=0.1104;EUR_AF=0.0477;SAS_AF=0.1033;AA=a|||;VT=SNP
2	225214475	rs10933055	T	C	100	PASS	AC=2751;AF=0.549321;AN=5008;NS=2504;DP=2217;EAS_AF=0.7351;AMR_AF=0.3746;AFR_AF=0.8646;EUR_AF=0.2823;SAS_AF=0.3303;AA=C|||;VT=SNP
2	225214478	rs12617232	G	A	100	PASS	AC=1006;AF=0.200879;AN=5008;NS=2504;DP=2763;EAS_AF=0.4573;AMR_AF=0.1599;AFR_AF=0.2148;EUR_AF=0.0487;SAS_AF=0.1033;AA=A|||;VT=SNP
2	225214505	rs35438142	G	A	100	PASS	AC=633;AF=0.126398;AN=5008;NS=2504;DP=7743;EAS_AF=0.2351;AMR_AF=0.1282;AFR_AF=0.0045;EUR_AF=0.1302;SAS_AF=0.1738;AA=G|||;VT=SNP
2	225214900	rs4674888	A	G	100	PASS	AC=1015;AF=0.202676;AN=5008;NS=2504;DP=15544;EAS_AF=0.4573;AMR_AF=0.1599;AFR_AF=0.2216;EUR_AF=0.0487;SAS_AF=0.1033;AA=A|||;VT=SNP
2	225215354	rs77898531	T	C	100	PASS	AC=881;AF=0.175919;AN=5008;NS=2504;DP=18705;EAS_AF=0.4573;AMR_AF=0.1455;AFR_AF=0.1286;EUR_AF=0.0477;SAS_AF=0.1033;AA=T|||;VT=SNP
2	225215686	rs12612283	A	G	100	PASS	AC=1015;AF=0.202676;AN=5008;NS=2504;DP=17547;EAS_AF=0.4573;AMR_AF=0.1599;AFR_AF=0.2216;EUR_AF=0.0487;SAS_AF=0.1033;AA=G|||;VT=SNP
2	225216188	rs76351365	T	C	100	PASS	AC=1008;AF=0.201278;AN=5008;NS=2504;DP=15648;EAS_AF=0.4593;AMR_AF=0.1599;AFR_AF=0.2148;EUR_AF=0.0487;SAS_AF=0.1033;AA=C|||;VT=SNP
2	225216254	rs75931412	A	G	100	PASS	AC=1006;AF=0.200879;AN=5008;NS=2504;DP=15808;EAS_AF=0.4563;AMR_AF=0.1599;AFR_AF=0.2156;EUR_AF=0.0487;SAS_AF=0.1033;AA=A|||;VT=SNP
2	225217633	rs7590372	A	G	100	PASS	AC=2518;AF=0.502796;AN=5008;NS=2504;DP=16489;EAS_AF=0.7351;AMR_AF=0.3559;AFR_AF=0.7005;EUR_AF=0.2803;SAS_AF=0.3292;AA=G|||;VT=SNP
2	225217737	rs16865841	A	G	100	PASS	AC=467;AF=0.0932508;AN=5008;NS=2504;DP=18808;EAS_AF=0.249;AMR_AF=0.0461;AFR_AF=0.0295;EUR_AF=0.0477;SAS_AF=0.0992;AA=A|||;VT=SNP
2	225217783	rs7580889	T	G	100	PASS	AC=1394;AF=0.278355;AN=5008;NS=2504;DP=18640;EAS_AF=0.4573;AMR_AF=0.183;AFR_AF=0.4554;EUR_AF=0.0815;SAS_AF=0.1247;AA=G|||;VT=SNP
2	225217938	rs7593363	A	G	100	PASS	AC=1385;AF=0.276558;AN=5008;NS=2504;DP=21733;EAS_AF=0.4573;AMR_AF=0.1844;AFR_AF=0.4478;EUR_AF=0.0815;SAS_AF=0.1247;AA=A|||;VT=SNP
2	225217997	rs16865842	C	G	100	PASS	AC=1135;AF=0.226637;AN=5008;NS=2504;DP=22206;EAS_AF=0.2778;AMR_AF=0.1729;AFR_AF=0.2526;EUR_AF=0.1998;SAS_AF=0.2045;AA=C|||;VT=SNP
2	225218112	rs7567307	G	A	100	PASS	AC=1384;AF=0.276358;AN=5008;NS=2504;DP=20181;EAS_AF=0.4573;AMR_AF=0.183;AFR_AF=0.4478;EUR_AF=0.0815;SAS_AF=0.1247;AA=G|||;VT=SNP
2	225218126	rs35504832	C	A	100	PASS	AC=773;AF=0.154353;AN=5008;NS=2504;DP=19705;EAS_AF=0.2431;AMR_AF=0.1484;AFR_AF=0.0212;EUR_AF=0.1978;SAS_AF=0.2025;AA=C|||;VT=SNP
2	225218159	rs35826861	G	A	100	PASS	AC=1135;AF=0.226637;AN=5008;NS=2504;DP=19028;EAS_AF=0.2778;AMR_AF=0.1729;AFR_AF=0.2526;EUR_AF=0.1998;SAS_AF=0.2045;AA=G|||;VT=SNP
2	225218239	rs7567246	C	G	100	PASS	AC=1385;AF=0.276558;AN=5008;NS=2504;DP=16691;EAS_AF=0.4573;AMR_AF=0.183;AFR_AF=0.4478;EUR_AF=0.0815;SAS_AF=0.1258;AA=C|||;VT=SNP
2	225218480	rs7567567	C	T	100	PASS	AC=2710;AF=0.541134;AN=5008;NS=2504;DP=16037;EAS_AF=0.7341;AMR_AF=0.3746;AFR_AF=0.8336;EUR_AF=0.2833;SAS_AF=0.3303;AA=T|||;VT=SNP
2	225218822	rs7570521	C	A	100	PASS	AC=1351;AF=0.269768;AN=5008;NS=2504;DP=16444;EAS_AF=0.4573;AMR_AF=0.183;AFR_AF=0.4236;EUR_AF=0.0805;SAS_AF=0.1247;AA=C|||;VT=SNP
2	225219849	rs62184726	C	T	100	PASS	AC=339;AF=0.0676917;AN=5008;NS=2504;DP=18596;EAS_AF=0.0069;AMR_AF=0.0533;AFR_AF=0.0068;EUR_AF=0.1203;SAS_AF=0.1687;AA=C|||;VT=SNP
2	225221355	rs60665468	C	G	100	PASS	AC=841;AF=0.167931;AN=5008;NS=2504;DP=16467;EAS_AF=0.2431;AMR_AF=0.1499;AFR_AF=0.093;EUR_AF=0.17;SAS_AF=0.2025;AA=C|||;VT=SNP
2	225221607	rs72968509	A	T	100	PASS	AC=229;AF=0.0457268;AN=5008;NS=2504;DP=12043;EAS_AF=0.0079;AMR_AF=0.0274;AFR_AF=0.084;EUR_AF=0.0666;SAS_AF=0.0245;AA=A|||;VT=SNP
2	225222321	rs61224813	G	A	100	PASS	AC=235;AF=0.0469249;AN=5008;NS=2504;DP=19314;EAS_AF=0.0099;AMR_AF=0.0288;AFR_AF=0.084;EUR_AF=0.0696;SAS_AF=0.0245;AA=G|||;VT=SNP
2	225222900	rs2042086	T	C	100	PASS	AC=1591;AF=0.317692;AN=5008;NS=2504;DP=17795;EAS_AF=0.4266;AMR_AF=0.2911;AFR_AF=0.3722;EUR_AF=0.2406;SAS_AF=0.2301;AA=c|||;VT=SNP
2	225223164	rs145449672	G	A	100	PASS	AC=114;AF=0.0227636;AN=5008;NS=2504;DP=14091;EAS_AF=0.0099;AMR_AF=0.0173;AFR_AF=0.0008;EUR_AF=0.0676;SAS_AF=0.0235;AA=G|||;VT=SNP
2	225223444	rs16865859	T	C	100	PASS	AC=900;AF=0.179712;AN=5008;NS=2504;DP=16388;EAS_AF=0.2431;AMR_AF=0.1513;AFR_AF=0.1369;EUR_AF=0.17;SAS_AF=0.2025;AA=T|||;VT=SNP
2	225223477	rs13033720	T	C	100	PASS	AC=2785;AF=0.55611;AN=5008;NS=2504;DP=16194;EAS_AF=0.7044;AMR_AF=0.4135;AFR_AF=0.8457;EUR_AF=0.338;SAS_AF=0.3374;AA=C|||;VT=SNP
2	225223522	rs16865860	G	T	100	PASS	AC=901;AF=0.179912;AN=5008;NS=2504;DP=15336;EAS_AF=0.244;AMR_AF=0.1513;AFR_AF=0.1369;EUR_AF=0.17;SAS_AF=0.2025;AA=T|||;VT=SNP
2	225223658	rs67451592	T	C	100	PASS	AC=899;AF=0.179513;AN=5008;NS=2504;DP=17339;EAS_AF=0.2431;AMR_AF=0.1513;AFR_AF=0.1362;EUR_AF=0.17;SAS_AF=0.2025;AA=T|||;VT=SNP
2	225223835	rs1963349	T	C	100	PASS	AC=1116;AF=0.222843;AN=5008;NS=2504;DP=17997;EAS_AF=0.2431;AMR_AF=0.17;AFR_AF=0.2897;EUR_AF=0.171;SAS_AF=0.2025;AA=C|||;VT=SNP
2	225223932	rs35684737	A	G	100	PASS	AC=1041;AF=0.207867;AN=5008;NS=2504;DP=18718;EAS_AF=0.2431;AMR_AF=0.1671;AFR_AF=0.2345;EUR_AF=0.171;SAS_AF=0.2025;AA=G|||;VT=SNP
2	225224032	rs72968520	T	C	100	PASS	AC=224;AF=0.0447284;AN=5008;NS=2504;DP=18335;EAS_AF=0.0099;AMR_AF=0.0274;AFR_AF=0.0764;EUR_AF=0.0696;SAS_AF=0.0245;AA=T|||;VT=SNP
2	225224042	rs16865861	G	A	100	PASS	AC=840;AF=0.167732;AN=5008;NS=2504;DP=18108;EAS_AF=0.2431;AMR_AF=0.1499;AFR_AF=0.093;EUR_AF=0.169;SAS_AF=0.2025;AA=G|||;VT=SNP
2	225224092	rs35723252	G	C	100	PASS	AC=1117;AF=0.223043;AN=5008;NS=2504;DP=17529;EAS_AF=0.2431;AMR_AF=0.17;AFR_AF=0.2897;EUR_AF=0.172;SAS_AF=0.2025;AA=C|||;VT=SNP
2	225225238	rs13021301	G	A	100	PASS	AC=631;AF=0.125998;AN=5008;NS=2504;DP=17425;EAS_AF=0.2371;AMR_AF=0.0922;AFR_AF=0.0976;EUR_AF=0.0954;SAS_AF=0.1053;AA=G|||;VT=SNP
2	225225312	rs35546675	G	A	100	PASS	AC=951;AF=0.189896;AN=5008;NS=2504;DP=17237;EAS_AF=0.2431;AMR_AF=0.1585;AFR_AF=0.1687;EUR_AF=0.169;SAS_AF=0.2076;AA=G|||;VT=SNP
2	225225520	rs16865863	G	A	100	PASS	AC=1285;AF=0.256589;AN=5008;NS=2504;DP=16631;EAS_AF=0.253;AMR_AF=0.1988;AFR_AF=0.3245;EUR_AF=0.2396;SAS_AF=0.227;AA=A|||;VT=SNP
2	225225539	rs72968524	A	T	100	PASS	AC=335;AF=0.066893;AN=5008;NS=2504;DP=16212;EAS_AF=0.0099;AMR_AF=0.0389;AFR_AF=0.1566;EUR_AF=0.0706;SAS_AF=0.0204;AA=T|||;VT=SNP
2	225225540	rs72968525	A	T	100	PASS	AC=335;AF=0.066893;AN=5008;NS=2504;DP=16168;EAS_AF=0.0099;AMR_AF=0.0389;AFR_AF=0.1566;EUR_AF=0.0706;SAS_AF=0.0204;AA=T|||;VT=SNP
2	225225757	rs72968527	A	G	100	PASS	AC=333;AF=0.0664936;AN=5008;NS=2504;DP=19283;EAS_AF=0.0099;AMR_AF=0.0375;AFR_AF=0.1558;EUR_AF=0.0706;SAS_AF=0.0204;AA=G|||;VT=SNP
2	225225958	rs9679506	C	T	100	PASS	AC=2797;AF=0.558506;AN=5008;NS=2504;DP=18900;EAS_AF=0.7054;AMR_AF=0.415;AFR_AF=0.851;EUR_AF=0.337;SAS_AF=0.3415;AA=T|||;VT=SNP
2	225226018	rs72968528	C	T	100	PASS	AC=132;AF=0.0263578;AN=5008;NS=2504;DP=18932;EAS_AF=0.0099;AMR_AF=0.0202;AFR_AF=0.0144;EUR_AF=0.0686;SAS_AF=0.0204;AA=C|||;VT=SNP
2	225226081	rs72968530	A	G	100	PASS	AC=130;AF=0.0259585;AN=5008;NS=2504;DP=20195;EAS_AF=0.0099;AMR_AF=0.0202;AFR_AF=0.0129;EUR_AF=0.0686;SAS_AF=0.0204;AA=A|||;VT=SNP
2	225226172	rs35837071	G	A	100	PASS	AC=1146;AF=0.228834;AN=5008;NS=2504;DP=21161;EAS_AF=0.2421;AMR_AF=0.1787;AFR_AF=0.3041;EUR_AF=0.171;SAS_AF=0.2086;AA=A|||;VT=SNP
2	225226368	rs918290	T	A	100	PASS	AC=436;AF=0.0870607;AN=5008;NS=2504;DP=19328;EAS_AF=0.0099;AMR_AF=0.0476;AFR_AF=0.2262;EUR_AF=0.0726;SAS_AF=0.0215;AA=A|||;VT=SNP
2	225226575	rs918289	T	G	100	PASS	AC=1444;AF=0.288339;AN=5008;NS=2504;DP=19360;EAS_AF=0.4315;AMR_AF=0.281;AFR_AF=0.2663;EUR_AF=0.2386;SAS_AF=0.227;AA=T|||;VT=SNP
2	225226654	rs4673100	A	C	100	PASS	AC=1531;AF=0.305711;AN=5008;NS=2504;DP=17741;EAS_AF=0.4315;AMR_AF=0.2867;AFR_AF=0.3268;EUR_AF=0.2386;SAS_AF=0.2301;AA=A|||;VT=SNP
2	225228660	rs714863	G	C	100	PASS	AC=1014;AF=0.202476;AN=5008;NS=2504;DP=20130;EAS_AF=0.2768;AMR_AF=0.1556;AFR_AF=0.1921;EUR_AF=0.168;SAS_AF=0.2086;AA=C|||;VT=SNP
2	225229888	rs16865873	A	C	100	PASS	AC=1042;AF=0.208067;AN=5008;NS=2504;DP=19728;EAS_AF=0.2778;AMR_AF=0.1585;AFR_AF=0.1914;EUR_AF=0.172;SAS_AF=0.2311;AA=C|||;VT=SNP
2	225230054	rs67295573	T	G	100	PASS	AC=1039;AF=0.207468;AN=5008;NS=2504;DP=21701;EAS_AF=0.2788;AMR_AF=0.1585;AFR_AF=0.1884;EUR_AF=0.172;SAS_AF=0.2311;AA=T|||;VT=SNP
2	225230520	rs16865874	C	T	100	PASS	AC=1042;AF=0.208067;AN=5008;NS=2504;DP=21247;EAS_AF=0.2788;AMR_AF=0.1628;AFR_AF=0.1884;EUR_AF=0.172;SAS_AF=0.2311;AA=C|||;VT=SNP
2	225230931	rs16865875	T	C	100	PASS	AC=1042;AF=0.208067;AN=5008;NS=2504;DP=16558;EAS_AF=0.2788;AMR_AF=0.1628;AFR_AF=0.1884;EUR_AF=0.172;SAS_AF=0.2311;AA=C|||;VT=SNP
2	225231341	rs1861988	G	A	100	PASS	AC=1042;AF=0.208067;AN=5008;NS=2504;DP=19674;EAS_AF=0.2788;AMR_AF=0.1628;AFR_AF=0.1884;EUR_AF=0.172;SAS_AF=0.2311;AA=G|||;VT=SNP
2	225231355	rs16865881	G	A	100	PASS	AC=740;AF=0.147764;AN=5008;NS=2504;DP=19510;EAS_AF=0.25;AMR_AF=0.098;AFR_AF=0.1619;EUR_AF=0.0964;SAS_AF=0.1115;AA=G|||;VT=SNP
2	225231461	rs1861987	A	G	100	PASS	AC=1043;AF=0.208267;AN=5008;NS=2504;DP=19580;EAS_AF=0.2788;AMR_AF=0.1628;AFR_AF=0.1891;EUR_AF=0.172;SAS_AF=0.2311;AA=A|||;VT=SNP
2	225231483	rs36052264	T	G	100	PASS	AC=1042;AF=0.208067;AN=5008;NS=2504;DP=19202;EAS_AF=0.2788;AMR_AF=0.1628;AFR_AF=0.1884;EUR_AF=0.172;SAS_AF=0.2311;AA=G|||;VT=SNP
2	225231705	rs35354782	G	A	100	PASS	AC=1042;AF=0.208067;AN=5008;NS=2504;DP=21274;EAS_AF=0.2788;AMR_AF=0.1628;AFR_AF=0.1884;EUR_AF=0.172;SAS_AF=0.2311;AA=G|||;VT=SNP
2	225231713	rs7593551	T	C	100	PASS	AC=2856;AF=0.570288;AN=5008;NS=2504;DP=21221;EAS_AF=0.7321;AMR_AF=0.4193;AFR_AF=0.8517;EUR_AF=0.341;SAS_AF=0.3661;AA=C|||;VT=SNP
2	225231788	rs34922794	G	A	100	PASS	AC=1042;AF=0.208067;AN=5008;NS=2504;DP=20238;EAS_AF=0.2788;AMR_AF=0.1628;AFR_AF=0.1884;EUR_AF=0.172;SAS_AF=0.2311;AA=G|||;VT=SNP
2	225231799	rs36108048	T	G	100	PASS	AC=1042;AF=0.208067;AN=5008;NS=2504;DP=20431;EAS_AF=0.2788;AMR_AF=0.1628;AFR_AF=0.1884;EUR_AF=0.172;SAS_AF=0.2311;AA=T|||;VT=SNP
2	225231903	rs35723408	G	A	100	PASS	AC=1042;AF=0.208067;AN=5008;NS=2504;DP=17428;EAS_AF=0.2788;AMR_AF=0.1628;AFR_AF=0.1884;EUR_AF=0.172;SAS_AF=0.2311;AA=G|||;VT=SNP
2	225232263	rs35671560	T	C	100	PASS	AC=1042;AF=0.208067;AN=5008;NS=2504;DP=17823;EAS_AF=0.2788;AMR_AF=0.1628;AFR_AF=0.1891;EUR_AF=0.171;SAS_AF=0.2311;AA=T|||;VT=SNP
2	225232407	rs2075351	C	A	100	PASS	AC=1041;AF=0.207867;AN=5008;NS=2504;DP=17781;EAS_AF=0.2788;AMR_AF=0.1628;AFR_AF=0.1884;EUR_AF=0.171;SAS_AF=0.2311;AA=c|||;VT=SNP
2	225232420	rs67638499	G	C	100	PASS	AC=1040;AF=0.207668;AN=5008;NS=2504;DP=17481;EAS_AF=0.2788;AMR_AF=0.1628;AFR_AF=0.1876;EUR_AF=0.171;SAS_AF=0.2311;AA=C|||;VT=SNP
2	225232460	rs2075350	C	T	100	PASS	AC=1040;AF=0.207668;AN=5008;NS=2504;DP=18646;EAS_AF=0.2788;AMR_AF=0.1628;AFR_AF=0.1876;EUR_AF=0.171;SAS_AF=0.2311;AA=C|||;VT=SNP
2	225232503	rs2075349	G	A	100	PASS	AC=1042;AF=0.208067;AN=5008;NS=2504;DP=20228;EAS_AF=0.2788;AMR_AF=0.1628;AFR_AF=0.1876;EUR_AF=0.173;SAS_AF=0.2311;AA=A|||;VT=SNP
2	225232521	rs2075348	A	G	100	PASS	AC=1145;AF=0.228634;AN=5008;NS=2504;DP=20201;EAS_AF=0.2788;AMR_AF=0.1715;AFR_AF=0.261;EUR_AF=0.173;SAS_AF=0.2311;AA=A|||;VT=SNP
2	225232719	rs2075347	C	T	100	PASS	AC=1146;AF=0.228834;AN=5008;NS=2504;DP=16679;EAS_AF=0.2798;AMR_AF=0.1729;AFR_AF=0.261;EUR_AF=0.172;SAS_AF=0.2311;AA=C|||;VT=SNP
2	225232725	rs72968552	G	A	100	PASS	AC=1146;AF=0.228834;AN=5008;NS=2504;DP=16360;EAS_AF=0.2798;AMR_AF=0.1729;AFR_AF=0.261;EUR_AF=0.172;SAS_AF=0.2311;AA=G|||;VT=SNP
2	225232765	rs2075346	T	C	100	PASS	AC=2856;AF=0.570288;AN=5008;NS=2504;DP=15120;EAS_AF=0.7331;AMR_AF=0.4179;AFR_AF=0.851;EUR_AF=0.34;SAS_AF=0.3681;AA=C|||;VT=SNP
2	225232793	rs2075345	C	T	100	PASS	AC=1146;AF=0.228834;AN=5008;NS=2504;DP=14826;EAS_AF=0.2788;AMR_AF=0.1715;AFR_AF=0.261;EUR_AF=0.172;SAS_AF=0.2331;AA=C|||;VT=SNP
2	225232818	rs2075344	C	G	100	PASS	AC=874;AF=0.174521;AN=5008;NS=2504;DP=15741;EAS_AF=0.2421;AMR_AF=0.1585;AFR_AF=0.093;EUR_AF=0.17;SAS_AF=0.2311;AA=C|||;VT=SNP
2	225232876	rs2075343	G	T	100	PASS	AC=1147;AF=0.229034;AN=5008;NS=2504;DP=16588;EAS_AF=0.2798;AMR_AF=0.1715;AFR_AF=0.261;EUR_AF=0.172;SAS_AF=0.2331;AA=G|||;VT=SNP
2	225232877	rs2075342	C	T	100	PASS	AC=1147;AF=0.229034;AN=5008;NS=2504;DP=16720;EAS_AF=0.2798;AMR_AF=0.1715;AFR_AF=0.261;EUR_AF=0.172;SAS_AF=0.2331;AA=C|||;VT=SNP
2	225233847	rs16865882	T	G	100	PASS	AC=1146;AF=0.228834;AN=5008;NS=2504;DP=18498;EAS_AF=0.2788;AMR_AF=0.1715;AFR_AF=0.2632;EUR_AF=0.171;SAS_AF=0.2311;AA=t|||;VT=SNP
2	225234210	rs16865886	A	C	100	PASS	AC=1127;AF=0.22504;AN=5008;NS=2504;DP=19956;EAS_AF=0.2788;AMR_AF=0.1715;AFR_AF=0.2481;EUR_AF=0.172;SAS_AF=0.2311;AA=C|||;VT=SNP
2	225234313	rs16865888	G	A	100	PASS	AC=874;AF=0.174521;AN=5008;NS=2504;DP=17813;EAS_AF=0.2421;AMR_AF=0.1585;AFR_AF=0.0946;EUR_AF=0.17;SAS_AF=0.229;AA=G|||;VT=SNP
2	225234340	rs16865889	A	G	100	PASS	AC=1127;AF=0.22504;AN=5008;NS=2504;DP=18232;EAS_AF=0.2788;AMR_AF=0.1729;AFR_AF=0.2481;EUR_AF=0.171;SAS_AF=0.2311;AA=G|||;VT=SNP
2	225234682	rs12694635	G	A	100	PASS	AC=1444;AF=0.288339;AN=5008;NS=2504;DP=18930;EAS_AF=0.2589;AMR_AF=0.1513;AFR_AF=0.593;EUR_AF=0.164;SAS_AF=0.1319;AA=g|||;VT=SNP
2	225234812	rs12466081	C	A	100	PASS	AC=2834;AF=0.565895;AN=5008;NS=2504;DP=19464;EAS_AF=0.7173;AMR_AF=0.4179;AFR_AF=0.8517;EUR_AF=0.336;SAS_AF=0.365;AA=A|||;VT=SNP
2	225234813	rs62184727	G	A	100	PASS	AC=316;AF=0.063099;AN=5008;NS=2504;DP=19695;EAS_AF=0.0079;AMR_AF=0.0548;AFR_AF=0.0061;EUR_AF=0.1163;SAS_AF=0.1483;AA=G|||;VT=SNP
2	225235062	rs34904674	A	G	100	PASS	AC=1129;AF=0.225439;AN=5008;NS=2504;DP=19968;EAS_AF=0.2788;AMR_AF=0.1744;AFR_AF=0.2481;EUR_AF=0.171;SAS_AF=0.2321;AA=g|||;VT=SNP
2	225235487	rs13004745	C	G	100	PASS	AC=1128;AF=0.22524;AN=5008;NS=2504;DP=19693;EAS_AF=0.2788;AMR_AF=0.1744;AFR_AF=0.2481;EUR_AF=0.171;SAS_AF=0.2311;AA=G|||;VT=SNP
2	225235526	rs759725	T	C	100	PASS	AC=1128;AF=0.22524;AN=5008;NS=2504;DP=20740;EAS_AF=0.2788;AMR_AF=0.1744;AFR_AF=0.2481;EUR_AF=0.171;SAS_AF=0.2311;AA=C|||;VT=SNP
2	225235549	rs13005364	G	A	100	PASS	AC=683;AF=0.136382;AN=5008;NS=2504;DP=20566;EAS_AF=0.2421;AMR_AF=0.1383;AFR_AF=0.0083;EUR_AF=0.1342;SAS_AF=0.2014;AA=G|||;VT=SNP
2	225235654	rs759724	A	G	100	PASS	AC=1128;AF=0.22524;AN=5008;NS=2504;DP=21489;EAS_AF=0.2788;AMR_AF=0.1744;AFR_AF=0.2481;EUR_AF=0.171;SAS_AF=0.2311;AA=G|||;VT=SNP
2	225235776	rs759723	C	G	100	PASS	AC=1128;AF=0.22524;AN=5008;NS=2504;DP=19212;EAS_AF=0.2788;AMR_AF=0.1744;AFR_AF=0.2481;EUR_AF=0.171;SAS_AF=0.2311;AA=G|||;VT=SNP
2	225235810	rs759722	C	T	100	PASS	AC=1128;AF=0.22524;AN=5008;NS=2504;DP=20741;EAS_AF=0.2788;AMR_AF=0.1744;AFR_AF=0.2481;EUR_AF=0.171;SAS_AF=0.2311;AA=T|||;VT=SNP
2	225236120	rs56087588	C	T	100	PASS	AC=874;AF=0.174521;AN=5008;NS=2504;DP=21780;EAS_AF=0.2421;AMR_AF=0.1614;AFR_AF=0.0938;EUR_AF=0.17;SAS_AF=0.228;AA=C|||;VT=SNP
2	225236188	rs55926125	T	C	100	PASS	AC=1127;AF=0.22504;AN=5008;NS=2504;DP=19822;EAS_AF=0.2788;AMR_AF=0.1744;AFR_AF=0.2481;EUR_AF=0.171;SAS_AF=0.2301;AA=C|||;VT=SNP
2	225236230	rs35685462	A	G	100	PASS	AC=1127;AF=0.22504;AN=5008;NS=2504;DP=19900;EAS_AF=0.2788;AMR_AF=0.1744;AFR_AF=0.2481;EUR_AF=0.171;SAS_AF=0.2301;AA=G|||;VT=SNP
2	225237071	rs16865895	T	C	100	PASS	AC=875;AF=0.17472;AN=5008;NS=2504;DP=12967;EAS_AF=0.2421;AMR_AF=0.1585;AFR_AF=0.0968;EUR_AF=0.17;SAS_AF=0.227;AA=T|||;VT=SNP
2	225239426	rs66527612	T	C	100	PASS	AC=1729;AF=0.345248;AN=5008;NS=2504;DP=17043;EAS_AF=0.4683;AMR_AF=0.2954;AFR_AF=0.4251;EUR_AF=0.2376;SAS_AF=0.2566;AA=C|||;VT=SNP
2	225240274	rs66588183	C	G	100	PASS	AC=1125;AF=0.224641;AN=5008;NS=2504;DP=21324;EAS_AF=0.2788;AMR_AF=0.1715;AFR_AF=0.2474;EUR_AF=0.171;SAS_AF=0.2311;AA=C|||;VT=SNP
2	225241024	rs7575253	C	T	100	PASS	AC=1125;AF=0.224641;AN=5008;NS=2504;DP=17852;EAS_AF=0.2788;AMR_AF=0.1715;AFR_AF=0.2474;EUR_AF=0.171;SAS_AF=0.2311;AA=C|||;VT=SNP
2	225241342	rs7575615	C	A	100	PASS	AC=1125;AF=0.224641;AN=5008;NS=2504;DP=13126;EAS_AF=0.2788;AMR_AF=0.1715;AFR_AF=0.2474;EUR_AF=0.171;SAS_AF=0.2311;AA=A|||;VT=SNP
2	225241727	rs6757109	A	T	100	PASS	AC=1152;AF=0.230032;AN=5008;NS=2504;DP=15691;EAS_AF=0.2808;AMR_AF=0.1715;AFR_AF=0.2511;EUR_AF=0.171;SAS_AF=0.2515;AA=T|||;VT=SNP
2	225242564	rs16865897	G	T	100	PASS	AC=170;AF=0.0339457;AN=5008;NS=2504;DP=15760;EAS_AF=0.0099;AMR_AF=0.0216;AFR_AF=0.0431;EUR_AF=0.0686;SAS_AF=0.0194;AA=G|||;VT=SNP
2	225243096	rs16865898	C	T	100	PASS	AC=895;AF=0.178714;AN=5008;NS=2504;DP=19505;EAS_AF=0.2431;AMR_AF=0.1585;AFR_AF=0.093;EUR_AF=0.17;SAS_AF=0.2515;AA=C|||;VT=SNP
2	225243137	rs16865899	T	A	100	PASS	AC=167;AF=0.0333466;AN=5008;NS=2504;DP=18835;EAS_AF=0.0099;AMR_AF=0.0187;AFR_AF=0.0431;EUR_AF=0.0676;SAS_AF=0.0194;AA=T|||;VT=SNP
2	225243783	rs72968568	A	G	100	PASS	AC=170;AF=0.0339457;AN=5008;NS=2504;DP=20876;EAS_AF=0.0099;AMR_AF=0.0216;AFR_AF=0.0431;EUR_AF=0.0686;SAS_AF=0.0194;AA=A|||;VT=SNP
2	225244102	rs16865902	C	T	100	PASS	AC=904;AF=0.180511;AN=5008;NS=2504;DP=19341;EAS_AF=0.2431;AMR_AF=0.1599;AFR_AF=0.0968;EUR_AF=0.17;SAS_AF=0.2546;AA=T|||;VT=SNP
2	225244116	rs16865904	T	C	100	PASS	AC=901;AF=0.179912;AN=5008;NS=2504;DP=19523;EAS_AF=0.2431;AMR_AF=0.1599;AFR_AF=0.0968;EUR_AF=0.17;SAS_AF=0.2515;AA=T|||;VT=SNP
2	225244235	rs16865905	A	C	100	PASS	AC=900;AF=0.179712;AN=5008;NS=2504;DP=20984;EAS_AF=0.2431;AMR_AF=0.1585;AFR_AF=0.0968;EUR_AF=0.17;SAS_AF=0.2515;AA=a|||;VT=SNP
2	225244352	rs61732371	G	A	100	PASS	AC=169;AF=0.033746;AN=5008;NS=2504;DP=19858;EAS_AF=0.0109;AMR_AF=0.0202;AFR_AF=0.0431;EUR_AF=0.0676;SAS_AF=0.0194;AA=G|||;VT=SNP
2	225244888	rs3738954	A	G	100	PASS	AC=899;AF=0.179513;AN=5008;NS=2504;DP=19430;EAS_AF=0.2431;AMR_AF=0.1585;AFR_AF=0.0968;EUR_AF=0.169;SAS_AF=0.2515;AA=G|||;VT=SNP
2	225244923	rs3738953	A	G	100	PASS	AC=1156;AF=0.230831;AN=5008;NS=2504;DP=19995;EAS_AF=0.2798;AMR_AF=0.1729;AFR_AF=0.2542;EUR_AF=0.169;SAS_AF=0.2536;AA=G|||;VT=SNP
2	225245151	rs16865908	A	G	100	PASS	AC=170;AF=0.0339457;AN=5008;NS=2504;DP=18378;EAS_AF=0.0099;AMR_AF=0.0216;AFR_AF=0.0431;EUR_AF=0.0686;SAS_AF=0.0194;AA=A|||;VT=SNP
2	225245161	rs7604287	T	C	100	PASS	AC=900;AF=0.179712;AN=5008;NS=2504;DP=18362;EAS_AF=0.2431;AMR_AF=0.1585;AFR_AF=0.093;EUR_AF=0.168;SAS_AF=0.2587;AA=T|||;VT=SNP
2	225245414	rs7564006	A	G	100	PASS	AC=891;AF=0.177915;AN=5008;NS=2504;DP=19771;EAS_AF=0.2431;AMR_AF=0.1585;AFR_AF=0.093;EUR_AF=0.168;SAS_AF=0.2495;AA=a|||;VT=SNP
2	225245451	rs7564016	A	G	100	PASS	AC=893;AF=0.178315;AN=5008;NS=2504;DP=19520;EAS_AF=0.2431;AMR_AF=0.1585;AFR_AF=0.093;EUR_AF=0.168;SAS_AF=0.2515;AA=G|||;VT=SNP
2	225245547	rs7564132	A	G	100	PASS	AC=898;AF=0.179313;AN=5008;NS=2504;DP=18149;EAS_AF=0.2431;AMR_AF=0.1585;AFR_AF=0.0968;EUR_AF=0.168;SAS_AF=0.2515;AA=G|||;VT=SNP
2	225245575	rs7590857	C	A	100	PASS	AC=893;AF=0.178315;AN=5008;NS=2504;DP=17680;EAS_AF=0.2431;AMR_AF=0.1585;AFR_AF=0.093;EUR_AF=0.168;SAS_AF=0.2515;AA=A|||;VT=SNP
2	225245601	rs6741742	C	G	100	PASS	AC=1709;AF=0.341254;AN=5008;NS=2504;DP=17663;EAS_AF=0.4385;AMR_AF=0.245;AFR_AF=0.6014;EUR_AF=0.169;SAS_AF=0.135;AA=C|||;VT=SNP
2	225245697	rs7593617	C	G	100	PASS	AC=893;AF=0.178315;AN=5008;NS=2504;DP=18362;EAS_AF=0.2431;AMR_AF=0.1585;AFR_AF=0.093;EUR_AF=0.168;SAS_AF=0.2515;AA=G|||;VT=SNP
2	225245800	rs7607772	T	G	100	PASS	AC=894;AF=0.178514;AN=5008;NS=2504;DP=20737;EAS_AF=0.2431;AMR_AF=0.1585;AFR_AF=0.093;EUR_AF=0.168;SAS_AF=0.2526;AA=G|||;VT=SNP
2	225246026	rs66767914	C	T	100	PASS	AC=1148;AF=0.229233;AN=5008;NS=2504;DP=18247;EAS_AF=0.2798;AMR_AF=0.1715;AFR_AF=0.2489;EUR_AF=0.169;SAS_AF=0.2536;AA=T|||;VT=SNP
2	225246048	rs7567326	A	G	100	PASS	AC=2850;AF=0.569089;AN=5008;NS=2504;DP=18572;EAS_AF=0.7093;AMR_AF=0.415;AFR_AF=0.8533;EUR_AF=0.338;SAS_AF=0.3875;AA=G|||;VT=SNP
2	225247045	rs55650784	C	A	100	PASS	AC=174;AF=0.0347444;AN=5008;NS=2504;DP=17810;EAS_AF=0.0099;AMR_AF=0.0187;AFR_AF=0.0514;EUR_AF=0.0636;SAS_AF=0.0194;AA=C|||;VT=SNP
2	225247487	rs2216460	C	A	100	PASS	AC=2842;AF=0.567492;AN=5008;NS=2504;DP=18675;EAS_AF=0.7083;AMR_AF=0.4135;AFR_AF=0.8517;EUR_AF=0.333;SAS_AF=0.3885;AA=A|||;VT=SNP
2	225249272	rs72968580	G	A	100	PASS	AC=165;AF=0.0329473;AN=5008;NS=2504;DP=15790;EAS_AF=0.0099;AMR_AF=0.0187;AFR_AF=0.0439;EUR_AF=0.0646;SAS_AF=0.0194;AA=A|||;VT=SNP
2	225249274	rs16865930	C	T	100	PASS	AC=705;AF=0.140775;AN=5008;NS=2504;DP=15748;EAS_AF=0.2431;AMR_AF=0.1354;AFR_AF=0.0068;EUR_AF=0.1322;SAS_AF=0.229;AA=C|||;VT=SNP
2	225250387	rs35241779	A	C	100	PASS	AC=691;AF=0.137979;AN=5008;NS=2504;DP=21765;EAS_AF=0.2579;AMR_AF=0.1009;AFR_AF=0.1014;EUR_AF=0.1113;SAS_AF=0.1176;AA=a|||;VT=SNP
2	225251347	rs4674891	T	C	100	PASS	AC=1586;AF=0.316693;AN=5008;NS=2504;DP=18027;EAS_AF=0.4623;AMR_AF=0.2767;AFR_AF=0.3759;EUR_AF=0.173;SAS_AF=0.2628;AA=C|||;VT=SNP
2	225251456	rs55977314	C	A	100	PASS	AC=164;AF=0.0327476;AN=5008;NS=2504;DP=16080;EAS_AF=0.0099;AMR_AF=0.0187;AFR_AF=0.0431;EUR_AF=0.0646;SAS_AF=0.0194;AA=C|||;VT=SNP
2	225252266	rs35500370	A	G	100	PASS	AC=542;AF=0.108227;AN=5008;NS=2504;DP=18983;EAS_AF=0.244;AMR_AF=0.0922;AFR_AF=0.0068;EUR_AF=0.1103;SAS_AF=0.1145;AA=A|||;VT=SNP
2	225252444	rs57046992	G	A	100	PASS	AC=1164;AF=0.232428;AN=5008;NS=2504;DP=15365;EAS_AF=0.4246;AMR_AF=0.2493;AFR_AF=0.112;EUR_AF=0.168;SAS_AF=0.2515;AA=G|||;VT=SNP
2	225252746	rs7600162	G	A	100	PASS	AC=1726;AF=0.344649;AN=5008;NS=2504;DP=18881;EAS_AF=0.4712;AMR_AF=0.2867;AFR_AF=0.416;EUR_AF=0.2326;SAS_AF=0.274;AA=A|||;VT=SNP
2	225254672	rs10203813	C	G	100	PASS	AC=774;AF=0.154553;AN=5008;NS=2504;DP=13680;EAS_AF=0.1002;AMR_AF=0.0749;AFR_AF=0.2557;EUR_AF=0.1213;SAS_AF=0.1646;AA=C|||;VT=SNP
2	225255014	rs2543659	T	C	100	PASS	AC=774;AF=0.154553;AN=5008;NS=2504;DP=17541;EAS_AF=0.2798;AMR_AF=0.1383;AFR_AF=0.0522;EUR_AF=0.1998;SAS_AF=0.1288;AA=t|||;VT=SNP
2	225255374	rs4673101	C	G	100	PASS	AC=2577;AF=0.514577;AN=5008;NS=2504;DP=16489;EAS_AF=0.4117;AMR_AF=0.3775;AFR_AF=0.8222;EUR_AF=0.3618;SAS_AF=0.4591;AA=g|||;VT=SNP
2	225257825	rs6743177	A	C	100	PASS	AC=1045;AF=0.208666;AN=5008;NS=2504;DP=19554;EAS_AF=0.1022;AMR_AF=0.098;AFR_AF=0.3578;EUR_AF=0.173;SAS_AF=0.2321;AA=C|||;VT=SNP
2	225258573	rs12992690	C	T	100	PASS	AC=649;AF=0.129593;AN=5008;NS=2504;DP=19708;EAS_AF=0.2083;AMR_AF=0.1297;AFR_AF=0.0068;EUR_AF=0.1481;SAS_AF=0.1953;AA=C|||;VT=SNP
2	225259356	rs10170836	G	A	100	PASS	AC=2577;AF=0.514577;AN=5008;NS=2504;DP=20550;EAS_AF=0.4127;AMR_AF=0.3746;AFR_AF=0.8283;EUR_AF=0.3559;SAS_AF=0.4581;AA=A|||;VT=SNP
2	225259441	rs10170775	C	T	100	PASS	AC=900;AF=0.179712;AN=5008;NS=2504;DP=19430;EAS_AF=0.1012;AMR_AF=0.0908;AFR_AF=0.2572;EUR_AF=0.171;SAS_AF=0.228;AA=C|||;VT=SNP
2	225260545	rs16865942	G	T	100	PASS	AC=904;AF=0.180511;AN=5008;NS=2504;DP=20489;EAS_AF=0.1012;AMR_AF=0.0908;AFR_AF=0.2595;EUR_AF=0.172;SAS_AF=0.228;AA=g|||;VT=SNP
2	225260596	rs741534	G	T	100	PASS	AC=897;AF=0.179113;AN=5008;NS=2504;DP=21750;EAS_AF=0.1012;AMR_AF=0.0908;AFR_AF=0.2557;EUR_AF=0.171;SAS_AF=0.227;AA=g|||;VT=SNP
2	225260618	rs741533	C	T	100	PASS	AC=897;AF=0.179113;AN=5008;NS=2504;DP=22003;EAS_AF=0.1012;AMR_AF=0.0893;AFR_AF=0.2564;EUR_AF=0.171;SAS_AF=0.227;AA=C|||;VT=SNP
2	225264547	rs16865947	T	C	100	PASS	AC=908;AF=0.18131;AN=5008;NS=2504;DP=19974;EAS_AF=0.254;AMR_AF=0.2349;AFR_AF=0.0703;EUR_AF=0.165;SAS_AF=0.2352;AA=T|||;VT=SNP
2	225265645	rs13010329	G	A	100	PASS	AC=916;AF=0.182907;AN=5008;NS=2504;DP=19972;EAS_AF=0.2609;AMR_AF=0.2363;AFR_AF=0.0703;EUR_AF=0.165;SAS_AF=0.2352;AA=G|||;VT=SNP
2	225267000	rs4674892	C	T	100	PASS	AC=1719;AF=0.343251;AN=5008;NS=2504;DP=14783;EAS_AF=0.372;AMR_AF=0.2911;AFR_AF=0.4198;EUR_AF=0.2416;SAS_AF=0.3517;AA=C|||;VT=SNP
2	225268300	rs71353871	G	A	100	PASS	AC=830;AF=0.165735;AN=5008;NS=2504;DP=13060;EAS_AF=0.2599;AMR_AF=0.232;AFR_AF=0.0091;EUR_AF=0.165;SAS_AF=0.2342;AA=G|||;VT=SNP
2	225269975	rs879934	C	T	100	PASS	AC=3251;AF=0.649161;AN=5008;NS=2504;DP=16678;EAS_AF=0.6091;AMR_AF=0.5058;AFR_AF=0.823;EUR_AF=0.5606;SAS_AF=0.6483;AA=T|||;VT=SNP
2	225270131	rs2003075	T	C	100	PASS	AC=828;AF=0.165335;AN=5008;NS=2504;DP=16268;EAS_AF=0.2579;AMR_AF=0.232;AFR_AF=0.0091;EUR_AF=0.165;SAS_AF=0.2342;AA=T|||;VT=SNP
2	225271464	rs10175515	C	T	100	PASS	AC=655;AF=0.130791;AN=5008;NS=2504;DP=21004;EAS_AF=0.0099;AMR_AF=0.0807;AFR_AF=0.2209;EUR_AF=0.1531;SAS_AF=0.1462;AA=T|||;VT=SNP
2	225271467	rs2075341	A	G	100	PASS	AC=1729;AF=0.345248;AN=5008;NS=2504;DP=20851;EAS_AF=0.37;AMR_AF=0.2939;AFR_AF=0.4281;EUR_AF=0.2416;SAS_AF=0.3507;AA=A|||;VT=SNP
2	225278126	rs72970822	C	T	100	PASS	AC=712;AF=0.142173;AN=5008;NS=2504;DP=18746;EAS_AF=0.247;AMR_AF=0.1916;AFR_AF=0.0416;EUR_AF=0.1491;SAS_AF=0.1278;AA=C|||;VT=SNP
2	225279073	rs10933057	G	C	100	PASS	AC=3470;AF=0.692891;AN=5008;NS=2504;DP=11449;EAS_AF=0.6091;AMR_AF=0.5994;AFR_AF=0.9206;EUR_AF=0.5676;SAS_AF=0.6667;AA=C|||;VT=SNP
2	225280521	rs11886392	T	C	100	PASS	AC=2744;AF=0.547923;AN=5008;NS=2504;DP=17182;EAS_AF=0.372;AMR_AF=0.4164;AFR_AF=0.854;EUR_AF=0.4225;SAS_AF=0.5378;AA=C|||;VT=SNP
2	225280846	rs7565929	A	G	100	PASS	AC=3780;AF=0.754792;AN=5008;NS=2504;DP=16981;EAS_AF=0.7937;AMR_AF=0.6686;AFR_AF=0.9372;EUR_AF=0.5795;SAS_AF=0.7096;AA=G|||;VT=SNP
2	225281331	rs918288	C	A	100	PASS	AC=831;AF=0.165935;AN=5008;NS=2504;DP=20429;EAS_AF=0.249;AMR_AF=0.2334;AFR_AF=0.0091;EUR_AF=0.165;SAS_AF=0.2454;AA=C|||;VT=SNP
2	225281602	rs918287	G	T	100	PASS	AC=2761;AF=0.551318;AN=5008;NS=2504;DP=19668;EAS_AF=0.37;AMR_AF=0.4193;AFR_AF=0.8661;EUR_AF=0.4225;SAS_AF=0.5389;AA=T|||;VT=SNP
2	225282287	rs13388791	A	T	100	PASS	AC=1103;AF=0.220248;AN=5008;NS=2504;DP=17346;EAS_AF=0.119;AMR_AF=0.1095;AFR_AF=0.3767;EUR_AF=0.1958;SAS_AF=0.2168;AA=A|||;VT=SNP
2	225282465	rs7596864	C	T	100	PASS	AC=2401;AF=0.479433;AN=5008;NS=2504;DP=20229;EAS_AF=0.3681;AMR_AF=0.3862;AFR_AF=0.6747;EUR_AF=0.3857;SAS_AF=0.4928;AA=C|||;VT=SNP
2	225282778	rs6436480	C	T	100	PASS	AC=2289;AF=0.457069;AN=5008;NS=2504;DP=16677;EAS_AF=0.3681;AMR_AF=0.3804;AFR_AF=0.5938;EUR_AF=0.3847;SAS_AF=0.4928;AA=C|||;VT=SNP
2	225283029	rs6436481	T	C	100	PASS	AC=2395;AF=0.478235;AN=5008;NS=2504;DP=16208;EAS_AF=0.3681;AMR_AF=0.3862;AFR_AF=0.671;EUR_AF=0.3847;SAS_AF=0.4928;AA=C|||;VT=SNP
2	225283102	rs6723297	A	G	100	PASS	AC=2397;AF=0.478634;AN=5008;NS=2504;DP=11981;EAS_AF=0.369;AMR_AF=0.3862;AFR_AF=0.671;EUR_AF=0.3857;SAS_AF=0.4928;AA=G|||;VT=SNP
2	225283121	rs6436482	T	C	100	PASS	AC=2298;AF=0.458866;AN=5008;NS=2504;DP=11147;EAS_AF=0.369;AMR_AF=0.3804;AFR_AF=0.5991;EUR_AF=0.3857;SAS_AF=0.4928;AA=T|||;VT=SNP
2	225283203	rs6723420	A	G	100	PASS	AC=1099;AF=0.219449;AN=5008;NS=2504;DP=9809;EAS_AF=0.119;AMR_AF=0.1095;AFR_AF=0.3737;EUR_AF=0.1958;SAS_AF=0.2168;AA=A|||;VT=SNP
2	225283770	rs72970840	A	G	100	PASS	AC=1099;AF=0.219449;AN=5008;NS=2504;DP=15476;EAS_AF=0.119;AMR_AF=0.1095;AFR_AF=0.3737;EUR_AF=0.1958;SAS_AF=0.2168;AA=A|||;VT=SNP
2	225283775	rs34188713	T	G	100	PASS	AC=2395;AF=0.478235;AN=5008;NS=2504;DP=15670;EAS_AF=0.3681;AMR_AF=0.3862;AFR_AF=0.671;EUR_AF=0.3847;SAS_AF=0.4928;AA=T|||;VT=SNP
2	225283962	rs35210873	C	T	100	PASS	AC=2395;AF=0.478235;AN=5008;NS=2504;DP=16242;EAS_AF=0.3681;AMR_AF=0.3862;AFR_AF=0.671;EUR_AF=0.3847;SAS_AF=0.4928;AA=C|||;VT=SNP
2	225284259	rs7420424	T	C	100	PASS	AC=2767;AF=0.552516;AN=5008;NS=2504;DP=18892;EAS_AF=0.37;AMR_AF=0.4193;AFR_AF=0.8707;EUR_AF=0.4225;SAS_AF=0.5389;AA=C|||;VT=SNP
2	225284360	rs1861986	A	G	100	PASS	AC=2395;AF=0.478235;AN=5008;NS=2504;DP=16639;EAS_AF=0.3681;AMR_AF=0.3862;AFR_AF=0.671;EUR_AF=0.3847;SAS_AF=0.4928;AA=a|||;VT=SNP
2	225285470	rs4674893	A	T	100	PASS	AC=2395;AF=0.478235;AN=5008;NS=2504;DP=19208;EAS_AF=0.3681;AMR_AF=0.3862;AFR_AF=0.671;EUR_AF=0.3847;SAS_AF=0.4928;AA=T|||;VT=SNP
2	225285539	rs4673104	C	G	100	PASS	AC=895;AF=0.178714;AN=5008;NS=2504;DP=19138;EAS_AF=0.249;AMR_AF=0.2363;AFR_AF=0.056;EUR_AF=0.165;SAS_AF=0.2454;AA=C|||;VT=SNP
2	225286083	rs13027426	G	A	100	PASS	AC=2394;AF=0.478035;AN=5008;NS=2504;DP=12806;EAS_AF=0.3681;AMR_AF=0.3847;AFR_AF=0.671;EUR_AF=0.3847;SAS_AF=0.4928;AA=g|||;VT=SNP
2	225286340	rs13004354	T	C	100	PASS	AC=831;AF=0.165935;AN=5008;NS=2504;DP=17952;EAS_AF=0.249;AMR_AF=0.2349;AFR_AF=0.0091;EUR_AF=0.164;SAS_AF=0.2454;AA=T|||;VT=SNP
2	225286383	rs6436483	A	G	100	PASS	AC=2745;AF=0.548123;AN=5008;NS=2504;DP=18006;EAS_AF=0.371;AMR_AF=0.4193;AFR_AF=0.8533;EUR_AF=0.4225;SAS_AF=0.5389;AA=G|||;VT=SNP
2	225286570	rs4674894	G	C	100	PASS	AC=2748;AF=0.548722;AN=5008;NS=2504;DP=21295;EAS_AF=0.37;AMR_AF=0.4193;AFR_AF=0.857;EUR_AF=0.4215;SAS_AF=0.5389;AA=C|||;VT=SNP
2	225286639	rs4674895	T	C	100	PASS	AC=2396;AF=0.478435;AN=5008;NS=2504;DP=21647;EAS_AF=0.3681;AMR_AF=0.3862;AFR_AF=0.671;EUR_AF=0.3857;SAS_AF=0.4928;AA=T|||;VT=SNP
2	225286791	rs4673105	A	T	100	PASS	AC=2129;AF=0.42512;AN=5008;NS=2504;DP=21072;EAS_AF=0.369;AMR_AF=0.353;AFR_AF=0.5272;EUR_AF=0.3608;SAS_AF=0.4622;AA=A|||;VT=SNP
2	225286800	rs4674896	C	T	100	PASS	AC=2396;AF=0.478435;AN=5008;NS=2504;DP=20953;EAS_AF=0.369;AMR_AF=0.3862;AFR_AF=0.671;EUR_AF=0.3847;SAS_AF=0.4928;AA=T|||;VT=SNP
2	225287469	rs6726641	T	C	100	PASS	AC=2397;AF=0.478634;AN=5008;NS=2504;DP=19320;EAS_AF=0.3681;AMR_AF=0.389;AFR_AF=0.671;EUR_AF=0.3847;SAS_AF=0.4928;AA=C|||;VT=SNP
2	225287486	rs6726645	T	C	100	PASS	AC=2700;AF=0.539137;AN=5008;NS=2504;DP=18786;EAS_AF=0.37;AMR_AF=0.4121;AFR_AF=0.826;EUR_AF=0.4195;SAS_AF=0.5389;AA=C|||;VT=SNP
2	225287566	rs6711468	C	A	100	PASS	AC=2381;AF=0.475439;AN=5008;NS=2504;DP=16153;EAS_AF=0.3661;AMR_AF=0.3847;AFR_AF=0.6619;EUR_AF=0.3847;SAS_AF=0.4939;AA=c|||;VT=SNP
2	225287891	rs6730016	T	A	100	PASS	AC=2395;AF=0.478235;AN=5008;NS=2504;DP=16220;EAS_AF=0.3681;AMR_AF=0.3862;AFR_AF=0.671;EUR_AF=0.3847;SAS_AF=0.4928;AA=A|||;VT=SNP
2	225288043	rs10179411	T	C	100	PASS	AC=2395;AF=0.478235;AN=5008;NS=2504;DP=16164;EAS_AF=0.3681;AMR_AF=0.3862;AFR_AF=0.671;EUR_AF=0.3847;SAS_AF=0.4928;AA=G|||;VT=SNP
2	225288147	rs10166898	C	T	100	PASS	AC=2399;AF=0.479034;AN=5008;NS=2504;DP=18461;EAS_AF=0.369;AMR_AF=0.3862;AFR_AF=0.6717;EUR_AF=0.3847;SAS_AF=0.4949;AA=T|||;VT=SNP
2	225288176	rs10167081	G	T	100	PASS	AC=2396;AF=0.478435;AN=5008;NS=2504;DP=18495;EAS_AF=0.3681;AMR_AF=0.3862;AFR_AF=0.6717;EUR_AF=0.3847;SAS_AF=0.4928;AA=G|||;VT=SNP
2	225288219	rs7566363	G	C	100	PASS	AC=2699;AF=0.538938;AN=5008;NS=2504;DP=17924;EAS_AF=0.37;AMR_AF=0.4092;AFR_AF=0.8268;EUR_AF=0.4195;SAS_AF=0.5389;AA=C|||;VT=SNP
2	225288690	rs12694636	T	C	100	PASS	AC=2396;AF=0.478435;AN=5008;NS=2504;DP=18373;EAS_AF=0.3681;AMR_AF=0.3862;AFR_AF=0.6717;EUR_AF=0.3847;SAS_AF=0.4928;AA=C|||;VT=SNP
2	225288783	rs6719005	G	A	100	PASS	AC=2395;AF=0.478235;AN=5008;NS=2504;DP=18742;EAS_AF=0.3681;AMR_AF=0.3862;AFR_AF=0.671;EUR_AF=0.3847;SAS_AF=0.4928;AA=A|||;VT=SNP
2	225288871	rs6733996	T	C	100	PASS	AC=2396;AF=0.478435;AN=5008;NS=2504;DP=17303;EAS_AF=0.3681;AMR_AF=0.3862;AFR_AF=0.6717;EUR_AF=0.3847;SAS_AF=0.4928;AA=C|||;VT=SNP
2	225289178	rs4674897	C	A	100	PASS	AC=2396;AF=0.478435;AN=5008;NS=2504;DP=18149;EAS_AF=0.3681;AMR_AF=0.3862;AFR_AF=0.6717;EUR_AF=0.3847;SAS_AF=0.4928;AA=A|||;VT=SNP
2	225289532	rs1523924	A	G	100	PASS	AC=2397;AF=0.478634;AN=5008;NS=2504;DP=18247;EAS_AF=0.3681;AMR_AF=0.3862;AFR_AF=0.6717;EUR_AF=0.3857;SAS_AF=0.4928;AA=A|||;VT=SNP
2	225289556	rs1523923	A	G	100	PASS	AC=2297;AF=0.458666;AN=5008;NS=2504;DP=18919;EAS_AF=0.3681;AMR_AF=0.3804;AFR_AF=0.5998;EUR_AF=0.3857;SAS_AF=0.4918;AA=A|||;VT=SNP
2	225289879	rs10933059	T	C	100	PASS	AC=2391;AF=0.477436;AN=5008;NS=2504;DP=14334;EAS_AF=0.3671;AMR_AF=0.3847;AFR_AF=0.671;EUR_AF=0.3837;SAS_AF=0.4918;AA=C|||;VT=SNP
2	225289901	rs11887658	G	A	100	PASS	AC=2392;AF=0.477636;AN=5008;NS=2504;DP=14940;EAS_AF=0.3671;AMR_AF=0.3847;AFR_AF=0.671;EUR_AF=0.3847;SAS_AF=0.4918;AA=G|||;VT=SNP
2	225290379	rs2396091	C	T	100	PASS	AC=2405;AF=0.480232;AN=5008;NS=2504;DP=16941;EAS_AF=0.3681;AMR_AF=0.3847;AFR_AF=0.68;EUR_AF=0.3847;SAS_AF=0.4918;AA=T|||;VT=SNP
2	225290435	rs1916763	A	T	100	PASS	AC=2533;AF=0.505791;AN=5008;NS=2504;DP=14025;EAS_AF=0.3681;AMR_AF=0.3862;AFR_AF=0.7753;EUR_AF=0.3857;SAS_AF=0.4918;AA=T|||;VT=SNP
2	225290456	rs764407	C	G	100	PASS	AC=2528;AF=0.504792;AN=5008;NS=2504;DP=14792;EAS_AF=0.3641;AMR_AF=0.3847;AFR_AF=0.7753;EUR_AF=0.3857;SAS_AF=0.4918;AA=G|||;VT=SNP
2	225290595	rs764406	G	A	100	PASS	AC=2726;AF=0.544329;AN=5008;NS=2504;DP=17547;EAS_AF=0.37;AMR_AF=0.4078;AFR_AF=0.854;EUR_AF=0.4076;SAS_AF=0.5429;AA=A|||;VT=SNP
2	225290691	rs764405	C	T	100	PASS	AC=2501;AF=0.499401;AN=5008;NS=2504;DP=19785;EAS_AF=0.3681;AMR_AF=0.3804;AFR_AF=0.7761;EUR_AF=0.3539;SAS_AF=0.4949;AA=C|||;VT=SNP
2	225290792	rs1916762	G	A	100	PASS	AC=974;AF=0.194489;AN=5008;NS=2504;DP=18456;EAS_AF=0.247;AMR_AF=0.255;AFR_AF=0.0711;EUR_AF=0.1849;SAS_AF=0.274;AA=G|||;VT=SNP
2	225291370	rs10190507	G	T	100	PASS	AC=2372;AF=0.473642;AN=5008;NS=2504;DP=20439;EAS_AF=0.37;AMR_AF=0.389;AFR_AF=0.6634;EUR_AF=0.3827;SAS_AF=0.4775;AA=G|||;VT=SNP
2	225291465	rs10166620	A	G	100	PASS	AC=2589;AF=0.516973;AN=5008;NS=2504;DP=19831;EAS_AF=0.372;AMR_AF=0.4092;AFR_AF=0.7549;EUR_AF=0.4165;SAS_AF=0.5245;AA=G|||;VT=SNP
2	225291586	rs10190542	C	G	100	PASS	AC=1029;AF=0.205471;AN=5008;NS=2504;DP=20124;EAS_AF=0.121;AMR_AF=0.0922;AFR_AF=0.3994;EUR_AF=0.159;SAS_AF=0.1585;AA=C|||;VT=SNP
2	225291681	rs10192954	C	T	100	PASS	AC=1029;AF=0.205471;AN=5008;NS=2504;DP=20730;EAS_AF=0.121;AMR_AF=0.0922;AFR_AF=0.3994;EUR_AF=0.159;SAS_AF=0.1585;AA=C|||;VT=SNP
2	225291960	rs940319	G	A	100	PASS	AC=1223;AF=0.244209;AN=5008;NS=2504;DP=18615;EAS_AF=0.2024;AMR_AF=0.3314;AFR_AF=0.0635;EUR_AF=0.4225;SAS_AF=0.2863;AA=G|||;VT=SNP
2	225292161	rs6738312	A	G	100	PASS	AC=1030;AF=0.205671;AN=5008;NS=2504;DP=18798;EAS_AF=0.122;AMR_AF=0.0922;AFR_AF=0.3994;EUR_AF=0.159;SAS_AF=0.1585;AA=A|||;VT=SNP
2	225292553	rs6710450	G	T	100	PASS	AC=2451;AF=0.489417;AN=5008;NS=2504;DP=20218;EAS_AF=0.3661;AMR_AF=0.3948;AFR_AF=0.7231;EUR_AF=0.3827;SAS_AF=0.4775;AA=T|||;VT=SNP
2	225292912	rs4674898	A	G	100	PASS	AC=2580;AF=0.515176;AN=5008;NS=2504;DP=16017;EAS_AF=0.3681;AMR_AF=0.4092;AFR_AF=0.7511;EUR_AF=0.4165;SAS_AF=0.5245;AA=G|||;VT=SNP
2	225294173	rs6733222	T	C	100	PASS	AC=2369;AF=0.473043;AN=5008;NS=2504;DP=17797;EAS_AF=0.3661;AMR_AF=0.389;AFR_AF=0.6641;EUR_AF=0.3827;SAS_AF=0.4775;AA=C|||;VT=SNP
2	225294467	rs6718446	C	T	100	PASS	AC=2369;AF=0.473043;AN=5008;NS=2504;DP=19282;EAS_AF=0.3661;AMR_AF=0.389;AFR_AF=0.6641;EUR_AF=0.3827;SAS_AF=0.4775;AA=C|||;VT=SNP
2	225294852	rs6721570	C	T	100	PASS	AC=1033;AF=0.20627;AN=5008;NS=2504;DP=19091;EAS_AF=0.122;AMR_AF=0.0922;AFR_AF=0.4009;EUR_AF=0.16;SAS_AF=0.1585;AA=C|||;VT=SNP
2	225295341	rs4674899	T	C	100	PASS	AC=2583;AF=0.515775;AN=5008;NS=2504;DP=18549;EAS_AF=0.3681;AMR_AF=0.4092;AFR_AF=0.7519;EUR_AF=0.4185;SAS_AF=0.5245;AA=A|||;VT=SNP
2	225295450	rs4674900	A	G	100	PASS	AC=2581;AF=0.515375;AN=5008;NS=2504;DP=19867;EAS_AF=0.3681;AMR_AF=0.4092;AFR_AF=0.7519;EUR_AF=0.4165;SAS_AF=0.5245;AA=G|||;VT=SNP
2	225295654	rs9784048	A	G	100	PASS	AC=2581;AF=0.515375;AN=5008;NS=2504;DP=20977;EAS_AF=0.369;AMR_AF=0.4092;AFR_AF=0.7519;EUR_AF=0.4155;SAS_AF=0.5245;AA=G|||;VT=SNP
2	225296091	rs9784050	A	T	100	PASS	AC=2369;AF=0.473043;AN=5008;NS=2504;DP=21662;EAS_AF=0.3661;AMR_AF=0.389;AFR_AF=0.6649;EUR_AF=0.3817;SAS_AF=0.4775;AA=T|||;VT=SNP
2	225296998	rs11904082	G	T	100	PASS	AC=2573;AF=0.513778;AN=5008;NS=2504;DP=21644;EAS_AF=0.3671;AMR_AF=0.4049;AFR_AF=0.7481;EUR_AF=0.4175;SAS_AF=0.5245;AA=T|||;VT=SNP
2	225297984	rs6734149	G	T	100	PASS	AC=2466;AF=0.492412;AN=5008;NS=2504;DP=13863;EAS_AF=0.369;AMR_AF=0.4049;AFR_AF=0.677;EUR_AF=0.4274;SAS_AF=0.499;AA=g|||;VT=SNP
2	225297985	rs6705004	A	T	100	PASS	AC=2466;AF=0.492412;AN=5008;NS=2504;DP=13895;EAS_AF=0.369;AMR_AF=0.4049;AFR_AF=0.677;EUR_AF=0.4274;SAS_AF=0.499;AA=a|||;VT=SNP
2	225298112	rs6734283	G	A	100	PASS	AC=1220;AF=0.24361;AN=5008;NS=2504;DP=17982;EAS_AF=0.1161;AMR_AF=0.1037;AFR_AF=0.5272;EUR_AF=0.1759;SAS_AF=0.1605;AA=g|||;VT=SNP
2	225298481	rs10804321	C	A	100	PASS	AC=2369;AF=0.473043;AN=5008;NS=2504;DP=20929;EAS_AF=0.37;AMR_AF=0.3847;AFR_AF=0.649;EUR_AF=0.4056;SAS_AF=0.4734;AA=C|||;VT=SNP
2	225298482	rs10804322	T	C	100	PASS	AC=2369;AF=0.473043;AN=5008;NS=2504;DP=20986;EAS_AF=0.37;AMR_AF=0.3847;AFR_AF=0.649;EUR_AF=0.4056;SAS_AF=0.4734;AA=T|||;VT=SNP
2	225298573	rs1265559	G	A	100	PASS	AC=1249;AF=0.249401;AN=5008;NS=2504;DP=19868;EAS_AF=0.1885;AMR_AF=0.3314;AFR_AF=0.1142;EUR_AF=0.3897;SAS_AF=0.2924;AA=G|||;VT=SNP
2	225298738	rs6737609	C	T	100	PASS	AC=2492;AF=0.497604;AN=5008;NS=2504;DP=19144;EAS_AF=0.3681;AMR_AF=0.4049;AFR_AF=0.6884;EUR_AF=0.4304;SAS_AF=0.5082;AA=C|||;VT=SNP
2	225298959	rs1265558	T	C	100	PASS	AC=1209;AF=0.241414;AN=5008;NS=2504;DP=18272;EAS_AF=0.1875;AMR_AF=0.3242;AFR_AF=0.087;EUR_AF=0.3877;SAS_AF=0.2965;AA=T|||;VT=SNP
2	225299023	rs6709124	A	G	100	PASS	AC=2706;AF=0.540335;AN=5008;NS=2504;DP=18686;EAS_AF=0.371;AMR_AF=0.4265;AFR_AF=0.7776;EUR_AF=0.4632;SAS_AF=0.5542;AA=G|||;VT=SNP
2	225299059	rs6709143	A	G	100	PASS	AC=1074;AF=0.214457;AN=5008;NS=2504;DP=18610;EAS_AF=0.121;AMR_AF=0.0922;AFR_AF=0.4175;EUR_AF=0.1829;SAS_AF=0.1554;AA=A|||;VT=SNP
2	225299163	rs12997147	C	T	100	PASS	AC=2706;AF=0.540335;AN=5008;NS=2504;DP=17783;EAS_AF=0.371;AMR_AF=0.4265;AFR_AF=0.7776;EUR_AF=0.4632;SAS_AF=0.5542;AA=T|||;VT=SNP
2	225299489	rs13024213	T	C	100	PASS	AC=2707;AF=0.540535;AN=5008;NS=2504;DP=18878;EAS_AF=0.371;AMR_AF=0.428;AFR_AF=0.7776;EUR_AF=0.4632;SAS_AF=0.5542;AA=C|||;VT=SNP
2	225299566	rs12998332	G	A	100	PASS	AC=963;AF=0.192292;AN=5008;NS=2504;DP=17811;EAS_AF=0.247;AMR_AF=0.2579;AFR_AF=0.0802;EUR_AF=0.1769;SAS_AF=0.2566;AA=G|||;VT=SNP
2	225300124	rs10933061	G	A	100	PASS	AC=2493;AF=0.497804;AN=5008;NS=2504;DP=17347;EAS_AF=0.369;AMR_AF=0.4063;AFR_AF=0.6884;EUR_AF=0.4294;SAS_AF=0.5082;AA=G|||;VT=SNP
2	225300192	rs10933062	T	C	100	PASS	AC=2709;AF=0.540935;AN=5008;NS=2504;DP=19428;EAS_AF=0.371;AMR_AF=0.428;AFR_AF=0.7784;EUR_AF=0.4632;SAS_AF=0.5552;AA=C|||;VT=SNP
2	225300206	rs10933063	A	C	100	PASS	AC=2496;AF=0.498403;AN=5008;NS=2504;DP=19677;EAS_AF=0.369;AMR_AF=0.4078;AFR_AF=0.6891;EUR_AF=0.4294;SAS_AF=0.5092;AA=A|||;VT=SNP
2	225300306	rs13004290	A	G	100	PASS	AC=1211;AF=0.241813;AN=5008;NS=2504;DP=19557;EAS_AF=0.248;AMR_AF=0.2867;AFR_AF=0.1725;EUR_AF=0.2217;SAS_AF=0.318;AA=A|||;VT=SNP
2	225300313	rs10933064	G	C	100	PASS	AC=2706;AF=0.540335;AN=5008;NS=2504;DP=19164;EAS_AF=0.371;AMR_AF=0.4265;AFR_AF=0.7776;EUR_AF=0.4632;SAS_AF=0.5542;AA=C|||;VT=SNP
2	225300505	rs12694637	A	G	100	PASS	AC=2705;AF=0.540136;AN=5008;NS=2504;DP=18035;EAS_AF=0.371;AMR_AF=0.4265;AFR_AF=0.7776;EUR_AF=0.4622;SAS_AF=0.5542;AA=G|||;VT=SNP
2	225300686	rs13426338	G	A	100	PASS	AC=1074;AF=0.214457;AN=5008;NS=2504;DP=16113;EAS_AF=0.121;AMR_AF=0.0922;AFR_AF=0.4175;EUR_AF=0.1829;SAS_AF=0.1554;AA=G|||;VT=SNP
2	225300690	rs733668	C	A	100	PASS	AC=1400;AF=0.279553;AN=5008;NS=2504;DP=15930;EAS_AF=0.121;AMR_AF=0.1254;AFR_AF=0.5681;EUR_AF=0.2266;SAS_AF=0.2168;AA=C|||;VT=SNP
2	225300696	rs13400680	A	G	100	PASS	AC=1528;AF=0.305112;AN=5008;NS=2504;DP=15803;EAS_AF=0.121;AMR_AF=0.1484;AFR_AF=0.6082;EUR_AF=0.2515;SAS_AF=0.2515;AA=G|||;VT=SNP
2	225300818	rs12694638	A	G	100	PASS	AC=2625;AF=0.524161;AN=5008;NS=2504;DP=18015;EAS_AF=0.371;AMR_AF=0.4222;AFR_AF=0.7194;EUR_AF=0.4622;SAS_AF=0.5542;AA=A|||;VT=SNP
2	225301018	rs1468987	A	G	100	PASS	AC=2707;AF=0.540535;AN=5008;NS=2504;DP=17947;EAS_AF=0.372;AMR_AF=0.4265;AFR_AF=0.7776;EUR_AF=0.4632;SAS_AF=0.5542;AA=G|||;VT=SNP
2	225301027	rs13023758	G	A	100	PASS	AC=963;AF=0.192292;AN=5008;NS=2504;DP=17476;EAS_AF=0.247;AMR_AF=0.2579;AFR_AF=0.0802;EUR_AF=0.1769;SAS_AF=0.2566;AA=G|||;VT=SNP
2	225301053	rs1642912	C	G	100	PASS	AC=4039;AF=0.80651;AN=5008;NS=2504;DP=16568;EAS_AF=0.5575;AMR_AF=0.7608;AFR_AF=0.9523;EUR_AF=0.8539;SAS_AF=0.8497;AA=G|||;VT=SNP
2	225301205	rs7575261	C	G	100	PASS	AC=963;AF=0.192292;AN=5008;NS=2504;DP=18929;EAS_AF=0.247;AMR_AF=0.2579;AFR_AF=0.0802;EUR_AF=0.1769;SAS_AF=0.2566;AA=C|||;VT=SNP
2	225301679	rs6743369	T	A	100	PASS	AC=1073;AF=0.214257;AN=5008;NS=2504;DP=21191;EAS_AF=0.121;AMR_AF=0.0922;AFR_AF=0.4168;EUR_AF=0.1829;SAS_AF=0.1554;AA=T|||;VT=SNP
2	225301731	rs6743392	T	G	100	PASS	AC=2706;AF=0.540335;AN=5008;NS=2504;DP=19888;EAS_AF=0.371;AMR_AF=0.4265;AFR_AF=0.7776;EUR_AF=0.4632;SAS_AF=0.5542;AA=G|||;VT=SNP
2	225301872	rs6757101	A	G	100	PASS	AC=2706;AF=0.540335;AN=5008;NS=2504;DP=20078;EAS_AF=0.371;AMR_AF=0.4265;AFR_AF=0.7776;EUR_AF=0.4632;SAS_AF=0.5542;AA=G|||;VT=SNP
2	225302079	rs12694639	A	T	100	PASS	AC=2709;AF=0.540935;AN=5008;NS=2504;DP=18568;EAS_AF=0.371;AMR_AF=0.428;AFR_AF=0.7776;EUR_AF=0.4642;SAS_AF=0.5552;AA=T|||;VT=SNP
2	225302172	rs12694640	T	C	100	PASS	AC=2706;AF=0.540335;AN=5008;NS=2504;DP=20332;EAS_AF=0.371;AMR_AF=0.4265;AFR_AF=0.7776;EUR_AF=0.4632;SAS_AF=0.5542;AA=T|||;VT=SNP
2	225302513	rs12328241	T	C	100	PASS	AC=2707;AF=0.540535;AN=5008;NS=2504;DP=20279;EAS_AF=0.372;AMR_AF=0.4265;AFR_AF=0.7791;EUR_AF=0.4632;SAS_AF=0.5521;AA=C|||;VT=SNP
2	225302739	rs7596143	T	C	100	PASS	AC=2687;AF=0.536542;AN=5008;NS=2504;DP=20192;EAS_AF=0.371;AMR_AF=0.4236;AFR_AF=0.7776;EUR_AF=0.4493;SAS_AF=0.5511;AA=C|||;VT=SNP
2	225304185	rs12694641	G	A	100	PASS	AC=2704;AF=0.539936;AN=5008;NS=2504;DP=17306;EAS_AF=0.371;AMR_AF=0.4236;AFR_AF=0.7738;EUR_AF=0.4632;SAS_AF=0.5593;AA=A|||;VT=SNP
2	225304551	rs7587019	G	A	100	PASS	AC=876;AF=0.17492;AN=5008;NS=2504;DP=18046;EAS_AF=0.248;AMR_AF=0.2536;AFR_AF=0.0113;EUR_AF=0.1779;SAS_AF=0.2618;AA=G|||;VT=SNP
2	225304586	rs7600902	T	C	100	PASS	AC=2593;AF=0.517772;AN=5008;NS=2504;DP=18643;EAS_AF=0.371;AMR_AF=0.4207;AFR_AF=0.6921;EUR_AF=0.4622;SAS_AF=0.5593;AA=C|||;VT=SNP
2	225304625	rs7560213	A	C	100	PASS	AC=1016;AF=0.202875;AN=5008;NS=2504;DP=18743;EAS_AF=0.248;AMR_AF=0.2594;AFR_AF=0.1142;EUR_AF=0.1779;SAS_AF=0.2618;AA=A|||;VT=SNP
2	225304671	rs7603562	T	C	100	PASS	AC=2710;AF=0.541134;AN=5008;NS=2504;DP=18179;EAS_AF=0.371;AMR_AF=0.4265;AFR_AF=0.7776;EUR_AF=0.4622;SAS_AF=0.5593;AA=C|||;VT=SNP
2	225304694	rs7589608	C	T	100	PASS	AC=2710;AF=0.541134;AN=5008;NS=2504;DP=17516;EAS_AF=0.371;AMR_AF=0.4265;AFR_AF=0.7776;EUR_AF=0.4622;SAS_AF=0.5593;AA=T|||;VT=SNP
2	225305366	rs6741164	C	T	100	PASS	AC=1742;AF=0.347843;AN=5008;NS=2504;DP=19091;EAS_AF=0.123;AMR_AF=0.1686;AFR_AF=0.6974;EUR_AF=0.2863;SAS_AF=0.2975;AA=C|||;VT=SNP
2	225305589	rs1721282	A	G	100	PASS	AC=1267;AF=0.252995;AN=5008;NS=2504;DP=15579;EAS_AF=0.1865;AMR_AF=0.3256;AFR_AF=0.1407;EUR_AF=0.3877;SAS_AF=0.2832;AA=a|||;VT=SNP
2	225305832	rs1642922	C	T	100	PASS	AC=4027;AF=0.804113;AN=5008;NS=2504;DP=21243;EAS_AF=0.5575;AMR_AF=0.7378;AFR_AF=0.9554;EUR_AF=0.8539;SAS_AF=0.8497;AA=t|||;VT=SNP
2	225305871	rs1523925	C	T	100	PASS	AC=984;AF=0.196486;AN=5008;NS=2504;DP=21575;EAS_AF=0.248;AMR_AF=0.2363;AFR_AF=0.0976;EUR_AF=0.1769;SAS_AF=0.2689;AA=t|||;VT=SNP
2	225305883	rs6744802	G	A	100	PASS	AC=1134;AF=0.226438;AN=5008;NS=2504;DP=21236;EAS_AF=0.119;AMR_AF=0.0965;AFR_AF=0.4614;EUR_AF=0.1839;SAS_AF=0.1554;AA=g|||;VT=SNP
2	225305959	rs1642921	C	T	100	PASS	AC=1247;AF=0.249002;AN=5008;NS=2504;DP=19663;EAS_AF=0.1964;AMR_AF=0.3199;AFR_AF=0.121;EUR_AF=0.3867;SAS_AF=0.2843;AA=c|||;VT=SNP
2	225306383	rs1642920	G	A	100	PASS	AC=1155;AF=0.230631;AN=5008;NS=2504;DP=18202;EAS_AF=0.1915;AMR_AF=0.3112;AFR_AF=0.0877;EUR_AF=0.3509;SAS_AF=0.2832;AA=G|||;VT=SNP
2	225306427	rs1721281	A	G	100	PASS	AC=3163;AF=0.631589;AN=5008;NS=2504;DP=17861;EAS_AF=0.5565;AMR_AF=0.6138;AFR_AF=0.6929;EUR_AF=0.6123;SAS_AF=0.6585;AA=G|||;VT=SNP
2	225306429	rs13009789	C	T	100	PASS	AC=1220;AF=0.24361;AN=5008;NS=2504;DP=17977;EAS_AF=0.245;AMR_AF=0.2622;AFR_AF=0.1899;EUR_AF=0.2237;SAS_AF=0.3221;AA=C|||;VT=SNP
2	225306520	rs1721280	C	A	100	PASS	AC=1130;AF=0.225639;AN=5008;NS=2504;DP=16291;EAS_AF=0.1488;AMR_AF=0.3084;AFR_AF=0.1021;EUR_AF=0.3519;SAS_AF=0.2832;AA=C|||;VT=SNP
2	225306522	rs34274417	A	G	100	PASS	AC=1348;AF=0.269169;AN=5008;NS=2504;DP=16335;EAS_AF=0.2867;AMR_AF=0.2666;AFR_AF=0.2511;EUR_AF=0.2256;SAS_AF=0.3221;AA=A|||;VT=SNP
2	225306709	rs62189063	A	G	100	PASS	AC=1402;AF=0.279952;AN=5008;NS=2504;DP=16342;EAS_AF=0.2431;AMR_AF=0.2939;AFR_AF=0.2663;EUR_AF=0.2495;SAS_AF=0.3579;AA=A|||;VT=SNP
2	225307080	rs2462137	G	C	100	PASS	AC=1183;AF=0.236222;AN=5008;NS=2504;DP=6571;EAS_AF=0.1905;AMR_AF=0.3069;AFR_AF=0.1089;EUR_AF=0.3539;SAS_AF=0.2843;AA=C|||;VT=SNP
2	225307540	rs2430961	C	T	100	PASS	AC=1269;AF=0.253395;AN=5008;NS=2504;DP=15387;EAS_AF=0.1905;AMR_AF=0.3127;AFR_AF=0.1717;EUR_AF=0.3539;SAS_AF=0.2832;AA=T|||;VT=SNP
2	225307710	rs2430960	G	A	100	PASS	AC=1146;AF=0.228834;AN=5008;NS=2504;DP=13675;EAS_AF=0.1905;AMR_AF=0.2997;AFR_AF=0.0832;EUR_AF=0.3519;SAS_AF=0.2883;AA=G|||;VT=SNP
2	225308235	rs2462139	T	C	100	PASS	AC=1275;AF=0.254593;AN=5008;NS=2504;DP=16004;EAS_AF=0.1915;AMR_AF=0.3127;AFR_AF=0.1755;EUR_AF=0.3539;SAS_AF=0.2832;AA=C|||;VT=SNP
2	225308787	rs1523920	C	G	100	PASS	AC=1274;AF=0.254393;AN=5008;NS=2504;DP=17419;EAS_AF=0.1905;AMR_AF=0.3127;AFR_AF=0.1755;EUR_AF=0.3539;SAS_AF=0.2832;AA=G|||;VT=SNP
2	225308802	rs6756788	C	T	100	PASS	AC=624;AF=0.124601;AN=5008;NS=2504;DP=17758;EAS_AF=0.0159;AMR_AF=0.0778;AFR_AF=0.1717;EUR_AF=0.1799;SAS_AF=0.1493;AA=C|||;VT=SNP
2	225308978	rs1523921	T	C	100	PASS	AC=3988;AF=0.796326;AN=5008;NS=2504;DP=19728;EAS_AF=0.5704;AMR_AF=0.7233;AFR_AF=0.9546;EUR_AF=0.8211;SAS_AF=0.8415;AA=C|||;VT=SNP
2	225309374	rs2710598	A	G	100	PASS	AC=1279;AF=0.255391;AN=5008;NS=2504;DP=17609;EAS_AF=0.1925;AMR_AF=0.3141;AFR_AF=0.1755;EUR_AF=0.3539;SAS_AF=0.2853;AA=G|||;VT=SNP
2	225310089	rs12987432	C	T	100	PASS	AC=1488;AF=0.297125;AN=5008;NS=2504;DP=16646;EAS_AF=0.244;AMR_AF=0.2954;AFR_AF=0.329;EUR_AF=0.2515;SAS_AF=0.3569;AA=C|||;VT=SNP
2	225310405	rs7609339	G	C	100	PASS	AC=1397;AF=0.278954;AN=5008;NS=2504;DP=16060;EAS_AF=0.244;AMR_AF=0.2738;AFR_AF=0.3162;EUR_AF=0.2266;SAS_AF=0.3221;AA=G|||;VT=SNP
2	225310582	rs2462140	A	G	100	PASS	AC=1276;AF=0.254792;AN=5008;NS=2504;DP=16932;EAS_AF=0.1915;AMR_AF=0.3141;AFR_AF=0.1755;EUR_AF=0.3539;SAS_AF=0.2832;AA=G|||;VT=SNP
2	225311029	rs2543656	C	T	100	PASS	AC=1276;AF=0.254792;AN=5008;NS=2504;DP=13807;EAS_AF=0.1915;AMR_AF=0.3141;AFR_AF=0.1755;EUR_AF=0.3539;SAS_AF=0.2832;AA=C|||;VT=SNP
2	225311226	rs2543655	T	C	100	PASS	AC=1276;AF=0.254792;AN=5008;NS=2504;DP=13463;EAS_AF=0.1915;AMR_AF=0.3141;AFR_AF=0.1755;EUR_AF=0.3539;SAS_AF=0.2832;AA=T|||;VT=SNP
2	225311923	rs2710603	T	C	100	PASS	AC=1275;AF=0.254593;AN=5008;NS=2504;DP=15528;EAS_AF=0.1915;AMR_AF=0.3141;AFR_AF=0.1747;EUR_AF=0.3539;SAS_AF=0.2832;AA=T|||;VT=SNP
2	225312026	rs111410118	T	C	100	PASS	AC=1275;AF=0.254593;AN=5008;NS=2504;DP=14441;EAS_AF=0.1915;AMR_AF=0.3141;AFR_AF=0.1747;EUR_AF=0.3539;SAS_AF=0.2832;AA=t|||;VT=SNP
2	225312053	rs55697548	T	C	100	PASS	AC=809;AF=0.161542;AN=5008;NS=2504;DP=11549;EAS_AF=0.0179;AMR_AF=0.0994;AFR_AF=0.239;EUR_AF=0.2147;SAS_AF=0.1943;AA=T|||;VT=SNP
2	225312366	rs4674905	A	C	100	PASS	AC=1399;AF=0.279353;AN=5008;NS=2504;DP=10739;EAS_AF=0.244;AMR_AF=0.2738;AFR_AF=0.3169;EUR_AF=0.2266;SAS_AF=0.3231;AA=A|||;VT=SNP
2	225312465	rs1721278	T	C	100	PASS	AC=1274;AF=0.254393;AN=5008;NS=2504;DP=7598;EAS_AF=0.1905;AMR_AF=0.3141;AFR_AF=0.1747;EUR_AF=0.3539;SAS_AF=0.2832;AA=T|||;VT=SNP
2	225312675	rs4674906	C	T	100	PASS	AC=1494;AF=0.298323;AN=5008;NS=2504;DP=11495;EAS_AF=0.244;AMR_AF=0.2968;AFR_AF=0.3328;EUR_AF=0.2515;SAS_AF=0.3569;AA=C|||;VT=SNP
2	225312709	rs1642917	A	G	100	PASS	AC=3576;AF=0.714058;AN=5008;NS=2504;DP=10985;EAS_AF=0.4524;AMR_AF=0.7089;AFR_AF=0.7466;EUR_AF=0.8201;SAS_AF=0.8344;AA=G|||;VT=SNP
2	225312817	rs1642916	C	A	100	PASS	AC=1274;AF=0.254393;AN=5008;NS=2504;DP=6837;EAS_AF=0.1905;AMR_AF=0.3141;AFR_AF=0.1747;EUR_AF=0.3539;SAS_AF=0.2832;AA=C|||;VT=SNP
2	225313122	rs13020897	A	G	100	PASS	AC=1124;AF=0.224441;AN=5008;NS=2504;DP=14769;EAS_AF=0.244;AMR_AF=0.2608;AFR_AF=0.1172;EUR_AF=0.2256;SAS_AF=0.3221;AA=A|||;VT=SNP
2	225313268	rs1642914	T	C	100	PASS	AC=1274;AF=0.254393;AN=5008;NS=2504;DP=16434;EAS_AF=0.1905;AMR_AF=0.3141;AFR_AF=0.1747;EUR_AF=0.3539;SAS_AF=0.2832;AA=T|||;VT=SNP
2	225313310	rs13021474	C	T	100	PASS	AC=1397;AF=0.278954;AN=5008;NS=2504;DP=17320;EAS_AF=0.244;AMR_AF=0.2723;AFR_AF=0.3169;EUR_AF=0.2266;SAS_AF=0.3221;AA=C|||;VT=SNP
2	225314253	rs1611796	C	A	100	PASS	AC=2761;AF=0.551318;AN=5008;NS=2504;DP=20176;EAS_AF=0.4345;AMR_AF=0.6081;AFR_AF=0.5038;EUR_AF=0.6054;SAS_AF=0.6401;AA=A|||;VT=SNP
2	225314273	rs6756193	C	A	100	PASS	AC=715;AF=0.142772;AN=5008;NS=2504;DP=20197;EAS_AF=0.0159;AMR_AF=0.0836;AFR_AF=0.236;EUR_AF=0.1819;SAS_AF=0.1493;AA=C|||;VT=SNP
2	225314481	rs13403816	C	A	100	PASS	AC=694;AF=0.138578;AN=5008;NS=2504;DP=19226;EAS_AF=0.0159;AMR_AF=0.0821;AFR_AF=0.2209;EUR_AF=0.1819;SAS_AF=0.1493;AA=C|||;VT=SNP
2	225314761	rs1721279	A	G	100	PASS	AC=1276;AF=0.254792;AN=5008;NS=2504;DP=17632;EAS_AF=0.1925;AMR_AF=0.3141;AFR_AF=0.1747;EUR_AF=0.3539;SAS_AF=0.2832;AA=A|||;VT=SNP
2	225315068	rs6731405	A	C	100	PASS	AC=808;AF=0.161342;AN=5008;NS=2504;DP=14121;EAS_AF=0.0179;AMR_AF=0.098;AFR_AF=0.239;EUR_AF=0.2147;SAS_AF=0.1943;AA=a|||;VT=SNP
2	225315756	rs12991844	G	A	100	PASS	AC=883;AF=0.176318;AN=5008;NS=2504;DP=18633;EAS_AF=0.2421;AMR_AF=0.2421;AFR_AF=0.0265;EUR_AF=0.1809;SAS_AF=0.2597;AA=G|||;VT=SNP
2	225315898	rs6436487	G	A	100	PASS	AC=3865;AF=0.771765;AN=5008;NS=2504;DP=15645;EAS_AF=0.8085;AMR_AF=0.6988;AFR_AF=0.9168;EUR_AF=0.6481;SAS_AF=0.7168;AA=A|||;VT=SNP
2	225316040	rs13018619	T	C	100	PASS	AC=3865;AF=0.771765;AN=5008;NS=2504;DP=18224;EAS_AF=0.8085;AMR_AF=0.6988;AFR_AF=0.9168;EUR_AF=0.6481;SAS_AF=0.7168;AA=C|||;VT=SNP
2	225316280	rs12992597	C	T	100	PASS	AC=3852;AF=0.769169;AN=5008;NS=2504;DP=13376;EAS_AF=0.8085;AMR_AF=0.6974;AFR_AF=0.9077;EUR_AF=0.6481;SAS_AF=0.7168;AA=T|||;VT=SNP
2	225316308	rs112703582	G	A	100	PASS	AC=1022;AF=0.204073;AN=5008;NS=2504;DP=13750;EAS_AF=0.4315;AMR_AF=0.2767;AFR_AF=0.0454;EUR_AF=0.1789;SAS_AF=0.1585;AA=G|||;VT=SNP
2	225316416	rs12992829	A	G	100	PASS	AC=3757;AF=0.7502;AN=5008;NS=2504;DP=15186;EAS_AF=0.8085;AMR_AF=0.6916;AFR_AF=0.8389;EUR_AF=0.6481;SAS_AF=0.7168;AA=a|||;VT=SNP
2	225316420	rs12993029	C	G	100	PASS	AC=3757;AF=0.7502;AN=5008;NS=2504;DP=15424;EAS_AF=0.8085;AMR_AF=0.6916;AFR_AF=0.8389;EUR_AF=0.6481;SAS_AF=0.7168;AA=G|||;VT=SNP
2	225317949	rs6436488	A	G	100	PASS	AC=3757;AF=0.7502;AN=5008;NS=2504;DP=17267;EAS_AF=0.8085;AMR_AF=0.6916;AFR_AF=0.8389;EUR_AF=0.6481;SAS_AF=0.7168;AA=G|||;VT=SNP
2	225318816	rs6733771	T	G	100	PASS	AC=3757;AF=0.7502;AN=5008;NS=2504;DP=17406;EAS_AF=0.8085;AMR_AF=0.6916;AFR_AF=0.8389;EUR_AF=0.6481;SAS_AF=0.7168;AA=G|||;VT=SNP
2	225318971	rs12611811	T	C	100	PASS	AC=1431;AF=0.285743;AN=5008;NS=2504;DP=14461;EAS_AF=0.5466;AMR_AF=0.2911;AFR_AF=0.2542;EUR_AF=0.1789;SAS_AF=0.1656;AA=T|||;VT=SNP
2	225319266	rs13014021	C	T	100	PASS	AC=1518;AF=0.303115;AN=5008;NS=2504;DP=18633;EAS_AF=0.244;AMR_AF=0.3026;AFR_AF=0.3464;EUR_AF=0.2535;SAS_AF=0.3569;AA=C|||;VT=SNP
2	225319830	rs10180298	A	T	100	PASS	AC=2248;AF=0.448882;AN=5008;NS=2504;DP=19716;EAS_AF=0.5635;AMR_AF=0.389;AFR_AF=0.4924;EUR_AF=0.3946;SAS_AF=0.3701;AA=A|||;VT=SNP
2	225320132	rs11901496	C	T	100	PASS	AC=3769;AF=0.752596;AN=5008;NS=2504;DP=18508;EAS_AF=0.8075;AMR_AF=0.6916;AFR_AF=0.8389;EUR_AF=0.6481;SAS_AF=0.7301;AA=c|||;VT=SNP
2	225320173	rs16865977	T	G	100	PASS	AC=1438;AF=0.287141;AN=5008;NS=2504;DP=18140;EAS_AF=0.5456;AMR_AF=0.2911;AFR_AF=0.2534;EUR_AF=0.1779;SAS_AF=0.1759;AA=T|||;VT=SNP
2	225320609	rs17407777	G	A	100	PASS	AC=717;AF=0.143171;AN=5008;NS=2504;DP=9915;EAS_AF=0.0159;AMR_AF=0.0836;AFR_AF=0.236;EUR_AF=0.1839;SAS_AF=0.1493;AA=G|||;VT=SNP
2	225320772	rs11691454	T	G	100	PASS	AC=3767;AF=0.752196;AN=5008;NS=2504;DP=10464;EAS_AF=0.8085;AMR_AF=0.6916;AFR_AF=0.8389;EUR_AF=0.6481;SAS_AF=0.727;AA=G|||;VT=SNP
2	225321022	rs12990481	G	C	100	PASS	AC=1519;AF=0.303315;AN=5008;NS=2504;DP=13747;EAS_AF=0.244;AMR_AF=0.304;AFR_AF=0.3464;EUR_AF=0.2535;SAS_AF=0.3569;AA=G|||;VT=SNP
2	225321765	rs10192950	C	T	100	PASS	AC=2247;AF=0.448682;AN=5008;NS=2504;DP=19329;EAS_AF=0.5635;AMR_AF=0.3876;AFR_AF=0.4924;EUR_AF=0.3946;SAS_AF=0.3701;AA=C|||;VT=SNP
2	225322036	rs34361629	C	T	100	PASS	AC=1518;AF=0.303115;AN=5008;NS=2504;DP=17488;EAS_AF=0.2431;AMR_AF=0.304;AFR_AF=0.3464;EUR_AF=0.2535;SAS_AF=0.3569;AA=C|||;VT=SNP
2	225322252	rs34338001	G	A	100	PASS	AC=1511;AF=0.301717;AN=5008;NS=2504;DP=20155;EAS_AF=0.2431;AMR_AF=0.304;AFR_AF=0.3404;EUR_AF=0.2535;SAS_AF=0.3579;AA=G|||;VT=SNP
2	225322427	rs6436489	C	T	100	PASS	AC=3766;AF=0.751997;AN=5008;NS=2504;DP=18785;EAS_AF=0.8085;AMR_AF=0.6916;AFR_AF=0.8381;EUR_AF=0.6471;SAS_AF=0.728;AA=T|||;VT=SNP
2	225322828	rs7564678	G	A	100	PASS	AC=1421;AF=0.283746;AN=5008;NS=2504;DP=19538;EAS_AF=0.2431;AMR_AF=0.2795;AFR_AF=0.3306;EUR_AF=0.2276;SAS_AF=0.3231;AA=G|||;VT=SNP
2	225323096	rs12613725	A	G	100	PASS	AC=2249;AF=0.449081;AN=5008;NS=2504;DP=19179;EAS_AF=0.5655;AMR_AF=0.3876;AFR_AF=0.4924;EUR_AF=0.3946;SAS_AF=0.3701;AA=A|||;VT=SNP
2	225323473	rs11677844	A	T	100	PASS	AC=3876;AF=0.773962;AN=5008;NS=2504;DP=17625;EAS_AF=0.8085;AMR_AF=0.6988;AFR_AF=0.9168;EUR_AF=0.6481;SAS_AF=0.728;AA=T|||;VT=SNP
2	225323500	rs11695098	T	A	100	PASS	AC=1374;AF=0.274361;AN=5008;NS=2504;DP=17609;EAS_AF=0.2431;AMR_AF=0.2781;AFR_AF=0.2958;EUR_AF=0.2276;SAS_AF=0.3231;AA=T|||;VT=SNP
2	225324391	rs1568751	G	T	100	PASS	AC=2299;AF=0.459065;AN=5008;NS=2504;DP=15500;EAS_AF=0.5655;AMR_AF=0.389;AFR_AF=0.528;EUR_AF=0.3966;SAS_AF=0.3701;AA=G|||;VT=SNP
2	225324405	rs2177447	G	A	100	PASS	AC=3876;AF=0.773962;AN=5008;NS=2504;DP=16107;EAS_AF=0.8095;AMR_AF=0.6988;AFR_AF=0.916;EUR_AF=0.6481;SAS_AF=0.728;AA=A|||;VT=SNP
2	225324758	rs1568752	G	C	100	PASS	AC=3768;AF=0.752396;AN=5008;NS=2504;DP=18808;EAS_AF=0.8095;AMR_AF=0.6916;AFR_AF=0.8381;EUR_AF=0.6481;SAS_AF=0.728;AA=G|||;VT=SNP
2	225326117	rs10432548	T	G	100	PASS	AC=1440;AF=0.28754;AN=5008;NS=2504;DP=20425;EAS_AF=0.5486;AMR_AF=0.2896;AFR_AF=0.2534;EUR_AF=0.1779;SAS_AF=0.1759;AA=T|||;VT=SNP
2	225326693	rs6436490	A	C	100	PASS	AC=3768;AF=0.752396;AN=5008;NS=2504;DP=17203;EAS_AF=0.8085;AMR_AF=0.6916;AFR_AF=0.8389;EUR_AF=0.6481;SAS_AF=0.728;AA=C|||;VT=SNP
2	225326821	rs58246201	G	C	100	PASS	AC=1438;AF=0.287141;AN=5008;NS=2504;DP=17402;EAS_AF=0.5476;AMR_AF=0.2896;AFR_AF=0.2526;EUR_AF=0.1779;SAS_AF=0.1759;AA=G|||;VT=SNP
2	225326879	rs7605993	A	T	100	PASS	AC=1525;AF=0.304513;AN=5008;NS=2504;DP=17102;EAS_AF=0.5476;AMR_AF=0.3718;AFR_AF=0.2746;EUR_AF=0.1779;SAS_AF=0.1769;AA=A|||;VT=SNP
2	225327572	rs16865992	C	T	100	PASS	AC=882;AF=0.176118;AN=5008;NS=2504;DP=17667;EAS_AF=0.2411;AMR_AF=0.2435;AFR_AF=0.0257;EUR_AF=0.1799;SAS_AF=0.2607;AA=C|||;VT=SNP
2	225328320	rs2140509	G	C	100	PASS	AC=991;AF=0.197883;AN=5008;NS=2504;DP=18026;EAS_AF=0.4335;AMR_AF=0.2291;AFR_AF=0.0492;EUR_AF=0.171;SAS_AF=0.1616;AA=G|||;VT=SNP
2	225328645	rs13022176	T	C	100	PASS	AC=1314;AF=0.26238;AN=5008;NS=2504;DP=17490;EAS_AF=0.247;AMR_AF=0.2839;AFR_AF=0.23;EUR_AF=0.2286;SAS_AF=0.3415;AA=T|||;VT=SNP
2	225329072	rs12469264	T	C	100	PASS	AC=3867;AF=0.772165;AN=5008;NS=2504;DP=17417;EAS_AF=0.7976;AMR_AF=0.7017;AFR_AF=0.9138;EUR_AF=0.6471;SAS_AF=0.7331;AA=C|||;VT=SNP
2	225329251	rs12997153	C	T	100	PASS	AC=1132;AF=0.226038;AN=5008;NS=2504;DP=18128;EAS_AF=0.2421;AMR_AF=0.2262;AFR_AF=0.2315;EUR_AF=0.1322;SAS_AF=0.2986;AA=C|||;VT=SNP
2	225329923	rs13003746	G	A	100	PASS	AC=833;AF=0.166334;AN=5008;NS=2504;DP=19724;EAS_AF=0.2411;AMR_AF=0.1988;AFR_AF=0.1074;EUR_AF=0.0845;SAS_AF=0.2301;AA=G|||;VT=SNP
2	225329962	rs13029735	T	C	100	PASS	AC=1123;AF=0.224241;AN=5008;NS=2504;DP=18774;EAS_AF=0.2421;AMR_AF=0.2248;AFR_AF=0.2247;EUR_AF=0.1332;SAS_AF=0.2986;AA=C|||;VT=SNP
2	225329972	rs13003273	A	G	100	PASS	AC=1123;AF=0.224241;AN=5008;NS=2504;DP=18329;EAS_AF=0.2421;AMR_AF=0.2248;AFR_AF=0.2247;EUR_AF=0.1332;SAS_AF=0.2986;AA=G|||;VT=SNP
2	225330266	rs7605197	T	C	100	PASS	AC=3806;AF=0.759984;AN=5008;NS=2504;DP=15493;EAS_AF=0.7956;AMR_AF=0.6974;AFR_AF=0.8699;EUR_AF=0.6501;SAS_AF=0.7321;AA=C|||;VT=SNP
2	225330315	rs12694642	T	G	100	PASS	AC=1075;AF=0.214657;AN=5008;NS=2504;DP=15083;EAS_AF=0.2421;AMR_AF=0.2233;AFR_AF=0.1876;EUR_AF=0.1322;SAS_AF=0.3016;AA=T|||;VT=SNP
2	225330493	rs6742451	C	T	100	PASS	AC=3902;AF=0.779153;AN=5008;NS=2504;DP=15365;EAS_AF=0.7956;AMR_AF=0.7118;AFR_AF=0.907;EUR_AF=0.673;SAS_AF=0.7464;AA=T|||;VT=SNP
2	225330638	rs13022214	A	T	100	PASS	AC=696;AF=0.138978;AN=5008;NS=2504;DP=15161;EAS_AF=0.2391;AMR_AF=0.1859;AFR_AF=0.0129;EUR_AF=0.0845;SAS_AF=0.229;AA=A|||;VT=SNP
2	225331667	rs4673106	A	G	100	PASS	AC=721;AF=0.14397;AN=5008;NS=2504;DP=19947;EAS_AF=0.2401;AMR_AF=0.1916;AFR_AF=0.025;EUR_AF=0.0865;SAS_AF=0.2311;AA=A|||;VT=SNP
2	225331863	rs4673107	G	T	100	PASS	AC=1165;AF=0.232628;AN=5008;NS=2504;DP=16692;EAS_AF=0.2401;AMR_AF=0.2262;AFR_AF=0.2534;EUR_AF=0.1312;SAS_AF=0.3057;AA=T|||;VT=SNP
2	225331927	rs6728763	G	A	100	PASS	AC=776;AF=0.154952;AN=5008;NS=2504;DP=18346;EAS_AF=0.0139;AMR_AF=0.0937;AFR_AF=0.2458;EUR_AF=0.1958;SAS_AF=0.1789;AA=G|||;VT=SNP
2	225332677	rs17407839	A	C	100	PASS	AC=779;AF=0.155551;AN=5008;NS=2504;DP=20033;EAS_AF=0.0139;AMR_AF=0.0937;AFR_AF=0.2481;EUR_AF=0.1958;SAS_AF=0.1789;AA=A|||;VT=SNP
2	225332835	rs1965506	G	A	100	PASS	AC=1166;AF=0.232827;AN=5008;NS=2504;DP=16665;EAS_AF=0.2401;AMR_AF=0.2262;AFR_AF=0.2542;EUR_AF=0.1312;SAS_AF=0.3057;AA=A|||;VT=SNP
2	225333998	rs12994599	C	T	100	PASS	AC=1166;AF=0.232827;AN=5008;NS=2504;DP=16066;EAS_AF=0.2401;AMR_AF=0.2262;AFR_AF=0.2542;EUR_AF=0.1312;SAS_AF=0.3057;AA=C|||;VT=SNP
2	225334070	rs11686590	A	G	100	PASS	AC=1541;AF=0.307708;AN=5008;NS=2504;DP=15588;EAS_AF=0.4226;AMR_AF=0.3818;AFR_AF=0.1997;EUR_AF=0.332;SAS_AF=0.2577;AA=A|||;VT=SNP
2	225334104	rs11681451	T	C	100	PASS	AC=1484;AF=0.296326;AN=5008;NS=2504;DP=15326;EAS_AF=0.4226;AMR_AF=0.3761;AFR_AF=0.1596;EUR_AF=0.332;SAS_AF=0.2577;AA=T|||;VT=SNP
2	225334254	rs12994891	A	G	100	PASS	AC=1167;AF=0.233027;AN=5008;NS=2504;DP=16828;EAS_AF=0.2411;AMR_AF=0.2262;AFR_AF=0.2542;EUR_AF=0.1312;SAS_AF=0.3057;AA=G|||;VT=SNP
2	225334971	rs12470077	T	C	100	PASS	AC=1542;AF=0.307907;AN=5008;NS=2504;DP=17893;EAS_AF=0.4216;AMR_AF=0.3833;AFR_AF=0.1997;EUR_AF=0.332;SAS_AF=0.2587;AA=T|||;VT=SNP
2	225335290	rs2396092	A	G	100	PASS	AC=1165;AF=0.232628;AN=5008;NS=2504;DP=19503;EAS_AF=0.2401;AMR_AF=0.2262;AFR_AF=0.2534;EUR_AF=0.1312;SAS_AF=0.3057;AA=A|||;VT=SNP
2	225335595	rs4674908	A	G	100	PASS	AC=2738;AF=0.546725;AN=5008;NS=2504;DP=17854;EAS_AF=0.6627;AMR_AF=0.621;AFR_AF=0.4584;EUR_AF=0.4781;SAS_AF=0.5644;AA=G|||;VT=SNP
2	225335814	rs17479770	T	C	100	PASS	AC=1253;AF=0.2502;AN=5008;NS=2504;DP=18740;EAS_AF=0.4206;AMR_AF=0.3545;AFR_AF=0.056;EUR_AF=0.2982;SAS_AF=0.2137;AA=T|||;VT=SNP
2	225336309	rs3768899	C	T	100	PASS	AC=1166;AF=0.232827;AN=5008;NS=2504;DP=19554;EAS_AF=0.2401;AMR_AF=0.2262;AFR_AF=0.2542;EUR_AF=0.1312;SAS_AF=0.3057;AA=C|||;VT=SNP
2	225336531	rs10498160	C	A	100	PASS	AC=1167;AF=0.233027;AN=5008;NS=2504;DP=19335;EAS_AF=0.2411;AMR_AF=0.2262;AFR_AF=0.2542;EUR_AF=0.1312;SAS_AF=0.3057;AA=C|||;VT=SNP
2	225336770	rs3768898	A	G	100	PASS	AC=1167;AF=0.233027;AN=5008;NS=2504;DP=19620;EAS_AF=0.2411;AMR_AF=0.2262;AFR_AF=0.2542;EUR_AF=0.1312;SAS_AF=0.3057;AA=G|||;VT=SNP
2	225336889	rs10498161	T	C	100	PASS	AC=1167;AF=0.233027;AN=5008;NS=2504;DP=18672;EAS_AF=0.2411;AMR_AF=0.2262;AFR_AF=0.2542;EUR_AF=0.1312;SAS_AF=0.3057;AA=T|||;VT=SNP
2	225337188	rs13016316	C	A	100	PASS	AC=699;AF=0.139577;AN=5008;NS=2504;DP=18804;EAS_AF=0.2401;AMR_AF=0.1859;AFR_AF=0.0129;EUR_AF=0.0845;SAS_AF=0.2311;AA=C|||;VT=SNP
2	225338022	rs3768897	G	A	100	PASS	AC=1171;AF=0.233826;AN=5008;NS=2504;DP=15996;EAS_AF=0.2411;AMR_AF=0.2305;AFR_AF=0.2542;EUR_AF=0.1312;SAS_AF=0.3067;AA=A|||;VT=SNP
2	225339793	rs12986955	G	A	100	PASS	AC=1176;AF=0.234824;AN=5008;NS=2504;DP=14782;EAS_AF=0.248;AMR_AF=0.2262;AFR_AF=0.2526;EUR_AF=0.1312;SAS_AF=0.3098;AA=G|||;VT=SNP
2	225339828	rs12986433	A	G	100	PASS	AC=1164;AF=0.232428;AN=5008;NS=2504;DP=14696;EAS_AF=0.2401;AMR_AF=0.2262;AFR_AF=0.2526;EUR_AF=0.1312;SAS_AF=0.3057;AA=G|||;VT=SNP
2	225339881	rs12986662	C	T	100	PASS	AC=1165;AF=0.232628;AN=5008;NS=2504;DP=12729;EAS_AF=0.2401;AMR_AF=0.2262;AFR_AF=0.2534;EUR_AF=0.1312;SAS_AF=0.3057;AA=C|||;VT=SNP
2	225340145	rs10933065	G	A	100	PASS	AC=777;AF=0.155152;AN=5008;NS=2504;DP=20508;EAS_AF=0.0139;AMR_AF=0.0937;AFR_AF=0.2466;EUR_AF=0.1958;SAS_AF=0.1789;AA=G|||;VT=SNP
2	225341235	rs4674909	T	C	100	PASS	AC=1162;AF=0.232029;AN=5008;NS=2504;DP=18827;EAS_AF=0.2401;AMR_AF=0.2262;AFR_AF=0.2526;EUR_AF=0.1312;SAS_AF=0.3037;AA=T|||;VT=SNP
2	225341304	rs7588380	T	A	100	PASS	AC=1483;AF=0.296126;AN=5008;NS=2504;DP=18923;EAS_AF=0.4226;AMR_AF=0.3746;AFR_AF=0.1581;EUR_AF=0.331;SAS_AF=0.2607;AA=T|||;VT=SNP
2	225341550	rs72972361	G	A	100	PASS	AC=1483;AF=0.296126;AN=5008;NS=2504;DP=19730;EAS_AF=0.4226;AMR_AF=0.3746;AFR_AF=0.1581;EUR_AF=0.331;SAS_AF=0.2607;AA=G|||;VT=SNP
2	225341625	rs4674910	G	A	100	PASS	AC=1163;AF=0.232228;AN=5008;NS=2504;DP=18269;EAS_AF=0.2401;AMR_AF=0.2262;AFR_AF=0.2534;EUR_AF=0.1312;SAS_AF=0.3037;AA=A|||;VT=SNP
2	225342597	rs1568750	A	T	100	PASS	AC=1481;AF=0.295727;AN=5008;NS=2504;DP=18246;EAS_AF=0.4226;AMR_AF=0.3746;AFR_AF=0.1581;EUR_AF=0.331;SAS_AF=0.2587;AA=A|||;VT=SNP
2	225343447	rs3768895	T	G	100	PASS	AC=1165;AF=0.232628;AN=5008;NS=2504;DP=16687;EAS_AF=0.2401;AMR_AF=0.2262;AFR_AF=0.2534;EUR_AF=0.1312;SAS_AF=0.3057;AA=G|||;VT=SNP
2	225343878	rs11682828	C	T	100	PASS	AC=1034;AF=0.20647;AN=5008;NS=2504;DP=16873;EAS_AF=0.2381;AMR_AF=0.2161;AFR_AF=0.18;EUR_AF=0.1153;SAS_AF=0.2965;AA=T|||;VT=SNP
2	225344725	rs10933066	C	T	100	PASS	AC=3868;AF=0.772364;AN=5008;NS=2504;DP=15361;EAS_AF=0.7946;AMR_AF=0.7594;AFR_AF=0.9576;EUR_AF=0.6243;SAS_AF=0.6605;AA=T|||;VT=SNP
2	225344987	rs11893948	G	A	100	PASS	AC=1166;AF=0.232827;AN=5008;NS=2504;DP=16602;EAS_AF=0.2401;AMR_AF=0.2262;AFR_AF=0.2542;EUR_AF=0.1312;SAS_AF=0.3057;AA=G|||;VT=SNP
2	225345254	rs4674911	A	G	100	PASS	AC=3894;AF=0.777556;AN=5008;NS=2504;DP=16983;EAS_AF=0.7966;AMR_AF=0.7161;AFR_AF=0.9062;EUR_AF=0.66;SAS_AF=0.7485;AA=G|||;VT=SNP
2	225345292	rs13012104	T	C	100	PASS	AC=1175;AF=0.234625;AN=5008;NS=2504;DP=16739;EAS_AF=0.251;AMR_AF=0.2262;AFR_AF=0.2526;EUR_AF=0.1312;SAS_AF=0.3057;AA=T|||;VT=SNP
2	225346377	rs11884815	A	G	100	PASS	AC=1166;AF=0.232827;AN=5008;NS=2504;DP=14109;EAS_AF=0.2401;AMR_AF=0.2262;AFR_AF=0.2542;EUR_AF=0.1312;SAS_AF=0.3057;AA=G|||;VT=SNP
2	225346646	rs2070127	T	C	100	PASS	AC=1165;AF=0.232628;AN=5008;NS=2504;DP=15330;EAS_AF=0.2401;AMR_AF=0.2262;AFR_AF=0.2534;EUR_AF=0.1312;SAS_AF=0.3057;AA=T|||;VT=SNP;EX_TARGET
2	225347270	rs3820763	G	A	100	PASS	AC=3897;AF=0.778155;AN=5008;NS=2504;DP=16719;EAS_AF=0.7996;AMR_AF=0.7161;AFR_AF=0.9062;EUR_AF=0.66;SAS_AF=0.7485;AA=A|||;VT=SNP
2	225347445	rs3754631	C	T	100	PASS	AC=1166;AF=0.232827;AN=5008;NS=2504;DP=19785;EAS_AF=0.2401;AMR_AF=0.2262;AFR_AF=0.2542;EUR_AF=0.1312;SAS_AF=0.3057;AA=C|||;VT=SNP
2	225347713	rs2047134	A	C	100	PASS	AC=1471;AF=0.29373;AN=5008;NS=2504;DP=19013;EAS_AF=0.4107;AMR_AF=0.3746;AFR_AF=0.1596;EUR_AF=0.331;SAS_AF=0.2587;AA=A|||;VT=SNP
2	225348481	rs13006846	A	G	100	PASS	AC=1166;AF=0.232827;AN=5008;NS=2504;DP=17707;EAS_AF=0.2401;AMR_AF=0.2262;AFR_AF=0.2542;EUR_AF=0.1312;SAS_AF=0.3057;AA=A|||;VT=SNP
2	225348571	rs1466723	G	A	100	PASS	AC=1164;AF=0.232428;AN=5008;NS=2504;DP=17867;EAS_AF=0.2401;AMR_AF=0.2262;AFR_AF=0.2526;EUR_AF=0.1312;SAS_AF=0.3057;AA=G|||;VT=SNP
2	225349261	rs13014175	G	A	100	PASS	AC=720;AF=0.14377;AN=5008;NS=2504;DP=14934;EAS_AF=0.2391;AMR_AF=0.1916;AFR_AF=0.025;EUR_AF=0.0865;SAS_AF=0.2311;AA=A|||;VT=SNP
2	225349499	rs12990758	T	C	100	PASS	AC=1166;AF=0.232827;AN=5008;NS=2504;DP=18691;EAS_AF=0.2401;AMR_AF=0.2262;AFR_AF=0.2542;EUR_AF=0.1312;SAS_AF=0.3057;AA=C|||;VT=SNP
2	225349699	rs10203955	G	C	100	PASS	AC=552;AF=0.110224;AN=5008;NS=2504;DP=17170;EAS_AF=0.0139;AMR_AF=0.0677;AFR_AF=0.1346;EUR_AF=0.173;SAS_AF=0.1421;AA=G|||;VT=SNP
2	225350420	rs2396093	T	C	100	PASS	AC=3905;AF=0.779752;AN=5008;NS=2504;DP=19957;EAS_AF=0.7996;AMR_AF=0.7176;AFR_AF=0.9183;EUR_AF=0.6521;SAS_AF=0.7474;AA=C|||;VT=SNP
2	225350434	rs2396094	T	C	100	PASS	AC=1166;AF=0.232827;AN=5008;NS=2504;DP=19792;EAS_AF=0.2401;AMR_AF=0.2262;AFR_AF=0.2542;EUR_AF=0.1312;SAS_AF=0.3057;AA=T|||;VT=SNP
2	225350831	rs12989341	A	G	100	PASS	AC=1164;AF=0.232428;AN=5008;NS=2504;DP=23705;EAS_AF=0.2401;AMR_AF=0.2262;AFR_AF=0.2526;EUR_AF=0.1312;SAS_AF=0.3057;AA=A|||;VT=SNP
2	225351017	rs12990285	G	T	100	PASS	AC=1167;AF=0.233027;AN=5008;NS=2504;DP=19899;EAS_AF=0.2401;AMR_AF=0.2262;AFR_AF=0.2542;EUR_AF=0.1322;SAS_AF=0.3057;AA=T|||;VT=SNP
2	225352461	rs112660319	C	G	100	PASS	AC=2697;AF=0.538538;AN=5008;NS=2504;DP=18491;EAS_AF=0.6508;AMR_AF=0.6081;AFR_AF=0.4561;EUR_AF=0.4622;SAS_AF=0.5634;AA=G|||;VT=SNP
2	225352465	rs111520322	T	C	100	PASS	AC=1166;AF=0.232827;AN=5008;NS=2504;DP=18724;EAS_AF=0.2401;AMR_AF=0.2262;AFR_AF=0.2542;EUR_AF=0.1312;SAS_AF=0.3057;AA=C|||;VT=SNP
2	225353649	rs147137183	T	C	100	PASS	AC=1237;AF=0.247005;AN=5008;NS=2504;DP=20523;EAS_AF=0.4087;AMR_AF=0.353;AFR_AF=0.056;EUR_AF=0.2962;SAS_AF=0.2127;AA=T|||;VT=SNP
2	225353927	rs112040555	C	T	100	PASS	AC=1166;AF=0.232827;AN=5008;NS=2504;DP=20736;EAS_AF=0.2401;AMR_AF=0.2262;AFR_AF=0.2542;EUR_AF=0.1312;SAS_AF=0.3057;AA=C|||;VT=SNP
2	225354713	rs13017924	G	A	100	PASS	AC=2691;AF=0.53734;AN=5008;NS=2504;DP=20446;EAS_AF=0.6498;AMR_AF=0.6052;AFR_AF=0.4539;EUR_AF=0.4622;SAS_AF=0.5634;AA=A|||;VT=SNP
2	225354796	rs12994256	T	G	100	PASS	AC=1181;AF=0.235823;AN=5008;NS=2504;DP=21430;EAS_AF=0.255;AMR_AF=0.2262;AFR_AF=0.2542;EUR_AF=0.1312;SAS_AF=0.3057;AA=g|||;VT=SNP
2	225355490	rs940318	G	A	100	PASS	AC=1166;AF=0.232827;AN=5008;NS=2504;DP=16543;EAS_AF=0.2401;AMR_AF=0.2262;AFR_AF=0.2542;EUR_AF=0.1312;SAS_AF=0.3057;AA=G|||;VT=SNP
2	225355839	rs2140508	G	T	100	PASS	AC=3894;AF=0.777556;AN=5008;NS=2504;DP=16700;EAS_AF=0.7986;AMR_AF=0.7161;AFR_AF=0.9062;EUR_AF=0.659;SAS_AF=0.7474;AA=T|||;VT=SNP
2	225356380	rs6721309	T	C	100	PASS	AC=1196;AF=0.238818;AN=5008;NS=2504;DP=17701;EAS_AF=0.1498;AMR_AF=0.1081;AFR_AF=0.447;EUR_AF=0.1978;SAS_AF=0.184;AA=T|||;VT=SNP
2	225356657	rs11903823	G	C	100	PASS	AC=1166;AF=0.232827;AN=5008;NS=2504;DP=19158;EAS_AF=0.2401;AMR_AF=0.2262;AFR_AF=0.2542;EUR_AF=0.1312;SAS_AF=0.3057;AA=C|||;VT=SNP
2	225356768	rs11903863	G	C	100	PASS	AC=1166;AF=0.232827;AN=5008;NS=2504;DP=18132;EAS_AF=0.2401;AMR_AF=0.2262;AFR_AF=0.2542;EUR_AF=0.1322;SAS_AF=0.3047;AA=G|||;VT=SNP
2	225357047	rs13393601	T	C	100	PASS	AC=1197;AF=0.239018;AN=5008;NS=2504;DP=16237;EAS_AF=0.1498;AMR_AF=0.1081;AFR_AF=0.4478;EUR_AF=0.1978;SAS_AF=0.184;AA=T|||;VT=SNP
2	225357435	rs10933067	G	A	100	PASS	AC=1164;AF=0.232428;AN=5008;NS=2504;DP=17302;EAS_AF=0.2401;AMR_AF=0.2262;AFR_AF=0.2526;EUR_AF=0.1312;SAS_AF=0.3057;AA=G|||;VT=SNP
2	225357918	rs11674340	C	T	100	PASS	AC=1165;AF=0.232628;AN=5008;NS=2504;DP=18164;EAS_AF=0.2401;AMR_AF=0.2262;AFR_AF=0.2526;EUR_AF=0.1312;SAS_AF=0.3067;AA=T|||;VT=SNP
2	225358118	rs940317	C	T	100	PASS	AC=3892;AF=0.777157;AN=5008;NS=2504;DP=15853;EAS_AF=0.7996;AMR_AF=0.7161;AFR_AF=0.9039;EUR_AF=0.659;SAS_AF=0.7474;AA=T|||;VT=SNP
2	225358120	rs940316	C	A	100	PASS	AC=1164;AF=0.232428;AN=5008;NS=2504;DP=15831;EAS_AF=0.2401;AMR_AF=0.2262;AFR_AF=0.2526;EUR_AF=0.1312;SAS_AF=0.3057;AA=C|||;VT=SNP
2	225359100	rs3845840	G	A	100	PASS	AC=1469;AF=0.293331;AN=5008;NS=2504;DP=18269;EAS_AF=0.4097;AMR_AF=0.3746;AFR_AF=0.1596;EUR_AF=0.331;SAS_AF=0.2577;AA=G|||;VT=SNP
2	225359866	rs11688506	A	C	100	PASS	AC=1164;AF=0.232428;AN=5008;NS=2504;DP=18329;EAS_AF=0.2401;AMR_AF=0.2262;AFR_AF=0.2526;EUR_AF=0.1312;SAS_AF=0.3057;AA=A|||;VT=SNP
2	225360975	rs11676571	T	C	100	PASS	AC=1164;AF=0.232428;AN=5008;NS=2504;DP=18144;EAS_AF=0.2391;AMR_AF=0.2248;AFR_AF=0.2542;EUR_AF=0.1312;SAS_AF=0.3057;AA=T|||;VT=SNP
2	225360980	rs34485497	T	C	100	PASS	AC=1164;AF=0.232428;AN=5008;NS=2504;DP=18097;EAS_AF=0.2391;AMR_AF=0.2248;AFR_AF=0.2542;EUR_AF=0.1312;SAS_AF=0.3057;AA=T|||;VT=SNP
2	225360985	rs12999489	T	C	100	PASS	AC=1165;AF=0.232628;AN=5008;NS=2504;DP=18086;EAS_AF=0.2391;AMR_AF=0.2248;AFR_AF=0.2549;EUR_AF=0.1312;SAS_AF=0.3057;AA=T|||;VT=SNP
2	225361150	rs3768894	C	T	100	PASS	AC=2698;AF=0.538738;AN=5008;NS=2504;DP=17966;EAS_AF=0.6498;AMR_AF=0.6081;AFR_AF=0.4576;EUR_AF=0.4622;SAS_AF=0.5634;AA=T|||;VT=SNP
2	225362478	rs3738952	C	T	100	PASS	AC=698;AF=0.139377;AN=5008;NS=2504;DP=18157;EAS_AF=0.2391;AMR_AF=0.1859;AFR_AF=0.0129;EUR_AF=0.0845;SAS_AF=0.2311;AA=C|||;VT=SNP;EX_TARGET
2	225362798	rs3820762	A	G	100	PASS	AC=1167;AF=0.233027;AN=5008;NS=2504;DP=15972;EAS_AF=0.2401;AMR_AF=0.2262;AFR_AF=0.2542;EUR_AF=0.1312;SAS_AF=0.3067;AA=A|||;VT=SNP
2	225363117	rs3768893	A	G	100	PASS	AC=1164;AF=0.232428;AN=5008;NS=2504;DP=17454;EAS_AF=0.2401;AMR_AF=0.2262;AFR_AF=0.2526;EUR_AF=0.1312;SAS_AF=0.3057;AA=A|||;VT=SNP
2	225363373	rs3768892	G	A	100	PASS	AC=1166;AF=0.232827;AN=5008;NS=2504;DP=18497;EAS_AF=0.2401;AMR_AF=0.2262;AFR_AF=0.2542;EUR_AF=0.1312;SAS_AF=0.3057;AA=G|||;VT=SNP
2	225363709	rs6744597	A	G	100	PASS	AC=1166;AF=0.232827;AN=5008;NS=2504;DP=17637;EAS_AF=0.2401;AMR_AF=0.2262;AFR_AF=0.2542;EUR_AF=0.1312;SAS_AF=0.3057;AA=G|||;VT=SNP
2	225364937	rs3768890	T	C	100	PASS	AC=1166;AF=0.232827;AN=5008;NS=2504;DP=21009;EAS_AF=0.2401;AMR_AF=0.2262;AFR_AF=0.2542;EUR_AF=0.1312;SAS_AF=0.3057;AA=C|||;VT=SNP
2	225365056	rs3768889	A	G	100	PASS	AC=1166;AF=0.232827;AN=5008;NS=2504;DP=17968;EAS_AF=0.2401;AMR_AF=0.2262;AFR_AF=0.2542;EUR_AF=0.1312;SAS_AF=0.3057;AA=a|||;VT=SNP;EX_TARGET
2	225365635	rs4674916	C	A	100	PASS	AC=1462;AF=0.291933;AN=5008;NS=2504;DP=15783;EAS_AF=0.3651;AMR_AF=0.3545;AFR_AF=0.1997;EUR_AF=0.331;SAS_AF=0.2566;AA=C|||;VT=SNP
2	225365836	rs13007899	A	G	100	PASS	AC=1167;AF=0.233027;AN=5008;NS=2504;DP=15663;EAS_AF=0.2401;AMR_AF=0.2262;AFR_AF=0.2542;EUR_AF=0.1312;SAS_AF=0.3067;AA=-|||;VT=SNP
2	225366401	rs3768888	A	G	100	PASS	AC=1140;AF=0.227636;AN=5008;NS=2504;DP=15282;EAS_AF=0.2401;AMR_AF=0.2248;AFR_AF=0.2352;EUR_AF=0.1312;SAS_AF=0.3057;AA=A|||;VT=SNP
2	225366833	rs3820761	T	C	100	PASS	AC=1166;AF=0.232827;AN=5008;NS=2504;DP=15760;EAS_AF=0.2401;AMR_AF=0.2262;AFR_AF=0.2542;EUR_AF=0.1312;SAS_AF=0.3057;AA=T|||;VT=SNP
2	225366929	rs7578691	C	T	100	PASS	AC=1166;AF=0.232827;AN=5008;NS=2504;DP=16280;EAS_AF=0.2401;AMR_AF=0.2262;AFR_AF=0.2542;EUR_AF=0.1312;SAS_AF=0.3057;AA=T|||;VT=SNP
2	225367669	rs3754629	C	T	100	PASS	AC=1165;AF=0.232628;AN=5008;NS=2504;DP=17782;EAS_AF=0.2401;AMR_AF=0.2262;AFR_AF=0.2526;EUR_AF=0.1322;SAS_AF=0.3057;AA=T|||;VT=SNP
2	225367995	rs62186979	C	T	100	PASS	AC=1165;AF=0.232628;AN=5008;NS=2504;DP=18291;EAS_AF=0.2411;AMR_AF=0.2248;AFR_AF=0.2526;EUR_AF=0.1312;SAS_AF=0.3067;AA=C|||;VT=SNP
2	225367996	rs41372447	C	G	100	PASS	AC=1165;AF=0.232628;AN=5008;NS=2504;DP=18339;EAS_AF=0.2411;AMR_AF=0.2248;AFR_AF=0.2526;EUR_AF=0.1312;SAS_AF=0.3067;AA=C|||;VT=SNP
2	225368094	rs11891432	G	T	100	PASS	AC=1163;AF=0.232228;AN=5008;NS=2504;DP=18393;EAS_AF=0.2401;AMR_AF=0.2248;AFR_AF=0.2526;EUR_AF=0.1312;SAS_AF=0.3057;AA=G|||;VT=SNP
2	225368321	rs3738951	A	G	100	PASS	AC=2703;AF=0.539736;AN=5008;NS=2504;DP=20752;EAS_AF=0.6508;AMR_AF=0.6081;AFR_AF=0.4599;EUR_AF=0.4622;SAS_AF=0.5644;AA=G|||;VT=SNP
2	225369917	rs1963594	T	C	100	PASS	AC=3897;AF=0.778155;AN=5008;NS=2504;DP=15016;EAS_AF=0.7996;AMR_AF=0.7176;AFR_AF=0.9062;EUR_AF=0.659;SAS_AF=0.7485;AA=C|||;VT=SNP
2	225370005	rs1963593	C	T	100	PASS	AC=1160;AF=0.231629;AN=5008;NS=2504;DP=17374;EAS_AF=0.2401;AMR_AF=0.2248;AFR_AF=0.2504;EUR_AF=0.1312;SAS_AF=0.3057;AA=C|||;VT=SNP
2	225370554	rs1027340	C	A	100	PASS	AC=2642;AF=0.527556;AN=5008;NS=2504;DP=16190;EAS_AF=0.6052;AMR_AF=0.5793;AFR_AF=0.4637;EUR_AF=0.4632;SAS_AF=0.5634;AA=A|||;VT=SNP
2	225372562	rs72972378	A	G	100	PASS	AC=1469;AF=0.293331;AN=5008;NS=2504;DP=15377;EAS_AF=0.4107;AMR_AF=0.3746;AFR_AF=0.1581;EUR_AF=0.331;SAS_AF=0.2587;AA=A|||;VT=SNP
2	225373897	rs7585047	C	T	100	PASS	AC=3914;AF=0.78155;AN=5008;NS=2504;DP=15551;EAS_AF=0.7996;AMR_AF=0.719;AFR_AF=0.9183;EUR_AF=0.659;SAS_AF=0.7485;AA=T|||;VT=SNP
2	225374120	rs13027922	G	T	100	PASS	AC=1057;AF=0.211062;AN=5008;NS=2504;DP=18939;EAS_AF=0.2401;AMR_AF=0.2176;AFR_AF=0.1762;EUR_AF=0.1312;SAS_AF=0.3057;AA=G|||;VT=SNP
2	225375708	rs6743228	C	T	100	PASS	AC=1202;AF=0.240016;AN=5008;NS=2504;DP=17134;EAS_AF=0.1548;AMR_AF=0.1095;AFR_AF=0.447;EUR_AF=0.1978;SAS_AF=0.184;AA=C|||;VT=SNP
2	225376032	rs6743816	G	C	100	PASS	AC=1194;AF=0.238419;AN=5008;NS=2504;DP=17337;EAS_AF=0.1488;AMR_AF=0.1081;AFR_AF=0.4463;EUR_AF=0.1978;SAS_AF=0.184;AA=G|||;VT=SNP
2	225376034	rs11686067	G	A	100	PASS	AC=1166;AF=0.232827;AN=5008;NS=2504;DP=17321;EAS_AF=0.2401;AMR_AF=0.2262;AFR_AF=0.2542;EUR_AF=0.1312;SAS_AF=0.3057;AA=A|||;VT=SNP
2	225376653	rs13024297	T	A	100	PASS	AC=1166;AF=0.232827;AN=5008;NS=2504;DP=14232;EAS_AF=0.2401;AMR_AF=0.2262;AFR_AF=0.2542;EUR_AF=0.1312;SAS_AF=0.3057;AA=T|||;VT=SNP
2	225376852	rs11676311	A	G	100	PASS	AC=1237;AF=0.247005;AN=5008;NS=2504;DP=13998;EAS_AF=0.4087;AMR_AF=0.3545;AFR_AF=0.0552;EUR_AF=0.2962;SAS_AF=0.2127;AA=A|||;VT=SNP
2	225377574	rs6748341	C	G	100	PASS	AC=1358;AF=0.271166;AN=5008;NS=2504;DP=17161;EAS_AF=0.3661;AMR_AF=0.2896;AFR_AF=0.1573;EUR_AF=0.329;SAS_AF=0.2546;AA=T|||;VT=SNP
2	225377607	rs1523917	T	G	100	PASS	AC=1136;AF=0.226837;AN=5008;NS=2504;DP=17650;EAS_AF=0.256;AMR_AF=0.2262;AFR_AF=0.2065;EUR_AF=0.1392;SAS_AF=0.3149;AA=T|||;VT=SNP
2	225377887	rs13005895	G	C	100	PASS	AC=1137;AF=0.227037;AN=5008;NS=2504;DP=18953;EAS_AF=0.2401;AMR_AF=0.2248;AFR_AF=0.2322;EUR_AF=0.1312;SAS_AF=0.3067;AA=G|||;VT=SNP
2	225380068	rs13019746	A	G	100	PASS	AC=1163;AF=0.232228;AN=5008;NS=2504;DP=19425;EAS_AF=0.2401;AMR_AF=0.2248;AFR_AF=0.2526;EUR_AF=0.1312;SAS_AF=0.3057;AA=G|||;VT=SNP
2	225380370	rs4673110	T	C	100	PASS	AC=1163;AF=0.232228;AN=5008;NS=2504;DP=17602;EAS_AF=0.2401;AMR_AF=0.2248;AFR_AF=0.2526;EUR_AF=0.1312;SAS_AF=0.3057;AA=T|||;VT=SNP
2	225381426	rs6758222	T	C	100	PASS	AC=3911;AF=0.78095;AN=5008;NS=2504;DP=17567;EAS_AF=0.7986;AMR_AF=0.7176;AFR_AF=0.9175;EUR_AF=0.66;SAS_AF=0.7474;AA=C|||;VT=SNP
2	225381566	rs12991137	G	A	100	PASS	AC=1163;AF=0.232228;AN=5008;NS=2504;DP=15077;EAS_AF=0.2401;AMR_AF=0.2248;AFR_AF=0.2526;EUR_AF=0.1312;SAS_AF=0.3057;AA=G|||;VT=SNP
2	225381900	rs72972387	C	T	100	PASS	AC=409;AF=0.0816693;AN=5008;NS=2504;DP=15844;EAS_AF=0.0139;AMR_AF=0.0591;AFR_AF=0.0416;EUR_AF=0.172;SAS_AF=0.1288;AA=C|||;VT=SNP
2	225383338	rs35324221	T	C	100	PASS	AC=1174;AF=0.234425;AN=5008;NS=2504;DP=17423;EAS_AF=0.2401;AMR_AF=0.2248;AFR_AF=0.2557;EUR_AF=0.1382;SAS_AF=0.3057;AA=T|||;VT=SNP
2	225384428	rs1523918	A	G	100	PASS	AC=2639;AF=0.526957;AN=5008;NS=2504;DP=15597;EAS_AF=0.6042;AMR_AF=0.5793;AFR_AF=0.4584;EUR_AF=0.4692;SAS_AF=0.5624;AA=G|||;VT=SNP
2	225384850	rs6758702	G	T	100	PASS	AC=774;AF=0.154553;AN=5008;NS=2504;DP=18822;EAS_AF=0.0139;AMR_AF=0.0937;AFR_AF=0.2451;EUR_AF=0.1958;SAS_AF=0.1779;AA=G|||;VT=SNP
2	225385542	rs6759332	C	T	100	PASS	AC=2637;AF=0.526558;AN=5008;NS=2504;DP=20129;EAS_AF=0.6042;AMR_AF=0.5793;AFR_AF=0.4569;EUR_AF=0.4692;SAS_AF=0.5624;AA=T|||;VT=SNP
2	225385858	rs6720502	T	C	100	PASS	AC=1174;AF=0.234425;AN=5008;NS=2504;DP=16306;EAS_AF=0.2401;AMR_AF=0.2248;AFR_AF=0.2557;EUR_AF=0.1382;SAS_AF=0.3057;AA=T|||;VT=SNP
2	225387320	rs1829920	G	A	100	PASS	AC=1167;AF=0.233027;AN=5008;NS=2504;DP=12545;EAS_AF=0.2401;AMR_AF=0.2248;AFR_AF=0.2557;EUR_AF=0.1312;SAS_AF=0.3057;AA=G|||;VT=SNP
2	225387460	rs1829921	A	G	100	PASS	AC=1164;AF=0.232428;AN=5008;NS=2504;DP=11846;EAS_AF=0.2401;AMR_AF=0.2248;AFR_AF=0.2534;EUR_AF=0.1312;SAS_AF=0.3057;AA=G|||;VT=SNP
2	225387522	rs4674917	G	A	100	PASS	AC=1467;AF=0.292931;AN=5008;NS=2504;DP=12522;EAS_AF=0.3641;AMR_AF=0.3573;AFR_AF=0.2027;EUR_AF=0.331;SAS_AF=0.2566;AA=G|||;VT=SNP
2	225388884	rs767146	C	T	100	PASS	AC=1169;AF=0.233427;AN=5008;NS=2504;DP=18889;EAS_AF=0.2391;AMR_AF=0.2248;AFR_AF=0.2557;EUR_AF=0.1372;SAS_AF=0.3027;AA=C|||;VT=SNP
2	225389031	rs1808013	T	C	100	PASS	AC=1176;AF=0.234824;AN=5008;NS=2504;DP=18537;EAS_AF=0.2401;AMR_AF=0.2248;AFR_AF=0.2572;EUR_AF=0.1382;SAS_AF=0.3057;AA=C|||;VT=SNP
2	225389789	rs7571953	C	T	100	PASS	AC=1175;AF=0.234625;AN=5008;NS=2504;DP=15640;EAS_AF=0.2401;AMR_AF=0.2248;AFR_AF=0.2564;EUR_AF=0.1382;SAS_AF=0.3057;AA=T|||;VT=SNP
2	225390051	rs13003581	G	A	100	PASS	AC=719;AF=0.14357;AN=5008;NS=2504;DP=16653;EAS_AF=0.2381;AMR_AF=0.1916;AFR_AF=0.025;EUR_AF=0.0865;SAS_AF=0.2311;AA=G|||;VT=SNP
2	225390089	rs3912999	G	A	100	PASS	AC=3911;AF=0.78095;AN=5008;NS=2504;DP=16772;EAS_AF=0.7986;AMR_AF=0.7176;AFR_AF=0.9183;EUR_AF=0.659;SAS_AF=0.7474;AA=A|||;VT=SNP
2	225390948	rs11691054	T	C	100	PASS	AC=1173;AF=0.234225;AN=5008;NS=2504;DP=20248;EAS_AF=0.2401;AMR_AF=0.2248;AFR_AF=0.2549;EUR_AF=0.1382;SAS_AF=0.3057;AA=T|||;VT=SNP
2	225391217	rs11685253	C	T	100	PASS	AC=1427;AF=0.284944;AN=5008;NS=2504;DP=16187;EAS_AF=0.3641;AMR_AF=0.3501;AFR_AF=0.1762;EUR_AF=0.331;SAS_AF=0.2566;AA=C|||;VT=SNP
2	225392905	rs13001695	A	G	100	PASS	AC=1164;AF=0.232428;AN=5008;NS=2504;DP=18216;EAS_AF=0.2401;AMR_AF=0.2248;AFR_AF=0.2534;EUR_AF=0.1312;SAS_AF=0.3057;AA=G|||;VT=SNP
2	225392925	rs11688371	G	A	100	PASS	AC=1164;AF=0.232428;AN=5008;NS=2504;DP=17787;EAS_AF=0.2401;AMR_AF=0.2248;AFR_AF=0.2534;EUR_AF=0.1312;SAS_AF=0.3057;AA=G|||;VT=SNP
2	225393012	rs11688416	G	T	100	PASS	AC=3404;AF=0.679712;AN=5008;NS=2504;DP=16175;EAS_AF=0.6181;AMR_AF=0.6758;AFR_AF=0.7042;EUR_AF=0.6581;SAS_AF=0.7352;AA=T|||;VT=SNP
2	225393122	rs11688390	C	T	100	PASS	AC=1164;AF=0.232428;AN=5008;NS=2504;DP=19591;EAS_AF=0.2401;AMR_AF=0.2248;AFR_AF=0.2534;EUR_AF=0.1312;SAS_AF=0.3057;AA=T|||;VT=SNP
2	225393173	rs11688397	C	T	100	PASS	AC=1411;AF=0.281749;AN=5008;NS=2504;DP=20583;EAS_AF=0.3641;AMR_AF=0.3501;AFR_AF=0.1634;EUR_AF=0.331;SAS_AF=0.2577;AA=C|||;VT=SNP
2	225393245	rs62187014	G	A	100	PASS	AC=1164;AF=0.232428;AN=5008;NS=2504;DP=20230;EAS_AF=0.2401;AMR_AF=0.2248;AFR_AF=0.2534;EUR_AF=0.1312;SAS_AF=0.3057;AA=G|||;VT=SNP
2	225393696	rs6744468	A	G	100	PASS	AC=777;AF=0.155152;AN=5008;NS=2504;DP=17047;EAS_AF=0.0139;AMR_AF=0.0951;AFR_AF=0.2466;EUR_AF=0.1958;SAS_AF=0.1779;AA=A|||;VT=SNP
2	225394588	rs4673111	T	C	100	PASS	AC=1154;AF=0.230431;AN=5008;NS=2504;DP=19540;EAS_AF=0.2401;AMR_AF=0.2233;AFR_AF=0.2466;EUR_AF=0.1312;SAS_AF=0.3057;AA=T|||;VT=SNP
2	225394813	rs6720511	G	A	100	PASS	AC=774;AF=0.154553;AN=5008;NS=2504;DP=18081;EAS_AF=0.0149;AMR_AF=0.0951;AFR_AF=0.2451;EUR_AF=0.1958;SAS_AF=0.1759;AA=G|||;VT=SNP
2	225395445	rs62187015	G	A	100	PASS	AC=1164;AF=0.232428;AN=5008;NS=2504;DP=13876;EAS_AF=0.2401;AMR_AF=0.2248;AFR_AF=0.2534;EUR_AF=0.1312;SAS_AF=0.3057;AA=G|||;VT=SNP
2	225395607	rs55650048	G	C	100	PASS	AC=1405;AF=0.280551;AN=5008;NS=2504;DP=15294;EAS_AF=0.3651;AMR_AF=0.3501;AFR_AF=0.1589;EUR_AF=0.331;SAS_AF=0.2566;AA=G|||;VT=SNP
2	225396169	rs13023296	A	T	100	PASS	AC=1175;AF=0.234625;AN=5008;NS=2504;DP=17837;EAS_AF=0.2401;AMR_AF=0.2248;AFR_AF=0.2564;EUR_AF=0.1382;SAS_AF=0.3057;AA=T|||;VT=SNP
2	225396289	rs13023842	C	G	100	PASS	AC=1164;AF=0.232428;AN=5008;NS=2504;DP=16783;EAS_AF=0.2401;AMR_AF=0.2248;AFR_AF=0.2534;EUR_AF=0.1312;SAS_AF=0.3057;AA=G|||;VT=SNP
2	225396606	rs13029167	A	T	100	PASS	AC=1165;AF=0.232628;AN=5008;NS=2504;DP=18391;EAS_AF=0.2401;AMR_AF=0.2248;AFR_AF=0.2542;EUR_AF=0.1312;SAS_AF=0.3057;AA=A|||;VT=SNP
2	225396873	rs13006563	T	C	100	PASS	AC=1176;AF=0.234824;AN=5008;NS=2504;DP=20858;EAS_AF=0.2411;AMR_AF=0.2248;AFR_AF=0.2564;EUR_AF=0.1382;SAS_AF=0.3057;AA=T|||;VT=SNP
2	225397170	rs4674919	T	C	100	PASS	AC=2643;AF=0.527756;AN=5008;NS=2504;DP=19437;EAS_AF=0.6042;AMR_AF=0.5821;AFR_AF=0.4599;EUR_AF=0.4692;SAS_AF=0.5624;AA=t|||;VT=SNP
2	225397409	rs11694987	C	G	100	PASS	AC=1320;AF=0.263578;AN=5008;NS=2504;DP=20753;EAS_AF=0.3641;AMR_AF=0.3473;AFR_AF=0.0976;EUR_AF=0.33;SAS_AF=0.2566;AA=C|||;VT=SNP
2	225398662	rs12993790	C	T	100	PASS	AC=1175;AF=0.234625;AN=5008;NS=2504;DP=15337;EAS_AF=0.2401;AMR_AF=0.2248;AFR_AF=0.2564;EUR_AF=0.1382;SAS_AF=0.3057;AA=C|||;VT=SNP
2	225398684	rs6751391	T	C	100	PASS	AC=1261;AF=0.251797;AN=5008;NS=2504;DP=15938;EAS_AF=0.1944;AMR_AF=0.134;AFR_AF=0.4478;EUR_AF=0.1978;SAS_AF=0.1851;AA=T|||;VT=SNP
2	225398803	rs13020511	T	C	100	PASS	AC=1164;AF=0.232428;AN=5008;NS=2504;DP=16762;EAS_AF=0.2401;AMR_AF=0.2248;AFR_AF=0.2534;EUR_AF=0.1312;SAS_AF=0.3057;AA=t|||;VT=SNP
2	225399390	rs16825678	T	C	100	PASS	AC=722;AF=0.144169;AN=5008;NS=2504;DP=12461;EAS_AF=0.2391;AMR_AF=0.1916;AFR_AF=0.0265;EUR_AF=0.0865;SAS_AF=0.2311;AA=T|||;VT=SNP
2	225399513	rs6436495	T	C	100	PASS	AC=3913;AF=0.78135;AN=5008;NS=2504;DP=11765;EAS_AF=0.7986;AMR_AF=0.7176;AFR_AF=0.9183;EUR_AF=0.661;SAS_AF=0.7474;AA=C|||;VT=SNP
2	225399619	rs34086851	A	G	100	PASS	AC=1164;AF=0.232428;AN=5008;NS=2504;DP=7735;EAS_AF=0.2401;AMR_AF=0.2248;AFR_AF=0.2534;EUR_AF=0.1312;SAS_AF=0.3057;AA=G|||;VT=SNP
2	225399673	rs34705085	A	G	100	PASS	AC=1164;AF=0.232428;AN=5008;NS=2504;DP=7600;EAS_AF=0.2401;AMR_AF=0.2248;AFR_AF=0.2534;EUR_AF=0.1312;SAS_AF=0.3057;AA=G|||;VT=SNP
2	225399864	rs17480230	G	A	100	PASS	AC=1329;AF=0.265375;AN=5008;NS=2504;DP=14048;EAS_AF=0.3641;AMR_AF=0.3458;AFR_AF=0.1044;EUR_AF=0.331;SAS_AF=0.2566;AA=G|||;VT=SNP
2	225400899	rs1540823	C	T	100	PASS	AC=1175;AF=0.234625;AN=5008;NS=2504;DP=20303;EAS_AF=0.2401;AMR_AF=0.2248;AFR_AF=0.2564;EUR_AF=0.1382;SAS_AF=0.3057;AA=T|||;VT=SNP
2	225401077	rs11891006	A	G	100	PASS	AC=1178;AF=0.235224;AN=5008;NS=2504;DP=18958;EAS_AF=0.2401;AMR_AF=0.2248;AFR_AF=0.2564;EUR_AF=0.1382;SAS_AF=0.3088;AA=G|||;VT=SNP
2	225402310	rs13029125	G	A	100	PASS	AC=1164;AF=0.232428;AN=5008;NS=2504;DP=15889;EAS_AF=0.2401;AMR_AF=0.2248;AFR_AF=0.2534;EUR_AF=0.1312;SAS_AF=0.3057;AA=G|||;VT=SNP
2	225402995	rs7595263	T	C	100	PASS	AC=1176;AF=0.234824;AN=5008;NS=2504;DP=16804;EAS_AF=0.2401;AMR_AF=0.2248;AFR_AF=0.2564;EUR_AF=0.1382;SAS_AF=0.3067;AA=T|||;VT=SNP
2	225403615	rs1523919	G	A	100	PASS	AC=1171;AF=0.233826;AN=5008;NS=2504;DP=17446;EAS_AF=0.3621;AMR_AF=0.33;AFR_AF=0.056;EUR_AF=0.2962;SAS_AF=0.2096;AA=G|||;VT=SNP
2	225403657	rs13398350	T	C	100	PASS	AC=1262;AF=0.251997;AN=5008;NS=2504;DP=17214;EAS_AF=0.1954;AMR_AF=0.134;AFR_AF=0.4478;EUR_AF=0.1978;SAS_AF=0.1851;AA=T|||;VT=SNP
2	225403833	rs10167124	C	A	100	PASS	AC=778;AF=0.155351;AN=5008;NS=2504;DP=18515;EAS_AF=0.0139;AMR_AF=0.0965;AFR_AF=0.2466;EUR_AF=0.1958;SAS_AF=0.1779;AA=C|||;VT=SNP
2	225404668	rs72972401	T	C	100	PASS	AC=1404;AF=0.280351;AN=5008;NS=2504;DP=19054;EAS_AF=0.3641;AMR_AF=0.3516;AFR_AF=0.1596;EUR_AF=0.331;SAS_AF=0.2546;AA=T|||;VT=SNP
2	225404872	rs13025504	T	C	100	PASS	AC=1163;AF=0.232228;AN=5008;NS=2504;DP=17639;EAS_AF=0.2401;AMR_AF=0.2233;AFR_AF=0.2534;EUR_AF=0.1312;SAS_AF=0.3057;AA=C|||;VT=SNP
2	225405122	rs11687736	A	T	100	PASS	AC=1404;AF=0.280351;AN=5008;NS=2504;DP=15197;EAS_AF=0.3641;AMR_AF=0.3516;AFR_AF=0.1596;EUR_AF=0.331;SAS_AF=0.2546;AA=A|||;VT=SNP
2	225405253	rs6739735	C	T	100	PASS	AC=3917;AF=0.782149;AN=5008;NS=2504;DP=15113;EAS_AF=0.7986;AMR_AF=0.719;AFR_AF=0.9213;EUR_AF=0.667;SAS_AF=0.7403;AA=T|||;VT=SNP
2	225405693	rs13006031	C	T	100	PASS	AC=724;AF=0.144569;AN=5008;NS=2504;DP=18464;EAS_AF=0.2381;AMR_AF=0.1916;AFR_AF=0.0287;EUR_AF=0.0865;SAS_AF=0.2311;AA=C|||;VT=SNP
2	225406984	rs13013735	C	T	100	PASS	AC=1176;AF=0.234824;AN=5008;NS=2504;DP=17522;EAS_AF=0.2401;AMR_AF=0.2248;AFR_AF=0.2557;EUR_AF=0.1382;SAS_AF=0.3078;AA=T|||;VT=SNP
2	225407309	rs35260589	G	C	100	PASS	AC=727;AF=0.145168;AN=5008;NS=2504;DP=17452;EAS_AF=0.2391;AMR_AF=0.1916;AFR_AF=0.0287;EUR_AF=0.0865;SAS_AF=0.2331;AA=G|||;VT=SNP
2	225408430	rs72974203	G	A	100	PASS	AC=1409;AF=0.28135;AN=5008;NS=2504;DP=15770;EAS_AF=0.3641;AMR_AF=0.3501;AFR_AF=0.1634;EUR_AF=0.332;SAS_AF=0.2546;AA=G|||;VT=SNP
2	225408468	rs72974205	C	T	100	PASS	AC=1317;AF=0.262979;AN=5008;NS=2504;DP=15603;EAS_AF=0.3641;AMR_AF=0.3458;AFR_AF=0.0968;EUR_AF=0.331;SAS_AF=0.2546;AA=C|||;VT=SNP
2	225409304	rs72974208	A	G	100	PASS	AC=367;AF=0.0732827;AN=5008;NS=2504;DP=16543;EAS_AF=0.0139;AMR_AF=0.0576;AFR_AF=0.0076;EUR_AF=0.171;SAS_AF=0.1339;AA=A|||;VT=SNP
2	225410973	rs6713629	A	T	100	PASS	AC=3893;AF=0.777356;AN=5008;NS=2504;DP=19154;EAS_AF=0.7986;AMR_AF=0.7176;AFR_AF=0.907;EUR_AF=0.66;SAS_AF=0.7434;AA=T|||;VT=SNP
2	225411429	rs10197090	A	G	100	PASS	AC=671;AF=0.133986;AN=5008;NS=2504;DP=19379;EAS_AF=0.0139;AMR_AF=0.085;AFR_AF=0.1717;EUR_AF=0.1958;SAS_AF=0.1779;AA=A|||;VT=SNP
2	225413003	rs13018489	A	T	100	PASS	AC=1174;AF=0.234425;AN=5008;NS=2504;DP=16770;EAS_AF=0.2401;AMR_AF=0.2248;AFR_AF=0.2557;EUR_AF=0.1382;SAS_AF=0.3057;AA=T|||;VT=SNP
2	225413020	rs16866045	G	A	100	PASS	AC=1406;AF=0.280751;AN=5008;NS=2504;DP=16742;EAS_AF=0.3641;AMR_AF=0.3501;AFR_AF=0.1596;EUR_AF=0.331;SAS_AF=0.2577;AA=G|||;VT=SNP
2	225413927	rs13025710	G	A	100	PASS	AC=725;AF=0.144768;AN=5008;NS=2504;DP=15332;EAS_AF=0.2391;AMR_AF=0.1916;AFR_AF=0.0287;EUR_AF=0.0865;SAS_AF=0.2311;AA=G|||;VT=SNP
2	225415134	rs11695326	A	G	100	PASS	AC=2651;AF=0.529353;AN=5008;NS=2504;DP=17205;EAS_AF=0.6042;AMR_AF=0.585;AFR_AF=0.4599;EUR_AF=0.4692;SAS_AF=0.5685;AA=G|||;VT=SNP
2	225418360	rs10933068	G	A	100	PASS	AC=1464;AF=0.292332;AN=5008;NS=2504;DP=16651;EAS_AF=0.3641;AMR_AF=0.3545;AFR_AF=0.2012;EUR_AF=0.331;SAS_AF=0.2577;AA=G|||;VT=SNP
2	225418848	rs6717581	G	T	100	PASS	AC=1173;AF=0.234225;AN=5008;NS=2504;DP=18355;EAS_AF=0.2401;AMR_AF=0.2248;AFR_AF=0.2542;EUR_AF=0.1392;SAS_AF=0.3057;AA=G|||;VT=SNP
2	225419095	rs6732903	T	C	100	PASS	AC=1165;AF=0.232628;AN=5008;NS=2504;DP=19248;EAS_AF=0.2401;AMR_AF=0.2233;AFR_AF=0.2489;EUR_AF=0.1392;SAS_AF=0.3057;AA=T|||;VT=SNP
2	225419258	rs12621037	C	T	100	PASS	AC=1256;AF=0.250799;AN=5008;NS=2504;DP=18652;EAS_AF=0.1944;AMR_AF=0.134;AFR_AF=0.4478;EUR_AF=0.1978;SAS_AF=0.18;AA=C|||;VT=SNP
2	225419922	rs72617131	A	C	100	PASS	AC=584;AF=0.116613;AN=5008;NS=2504;DP=20300;EAS_AF=0.2391;AMR_AF=0.1297;AFR_AF=0.0227;EUR_AF=0.0169;SAS_AF=0.2106;AA=A|||;VT=SNP
2	225423784	rs72974219	G	C	100	PASS	AC=1407;AF=0.28095;AN=5008;NS=2504;DP=16822;EAS_AF=0.3641;AMR_AF=0.3516;AFR_AF=0.1596;EUR_AF=0.331;SAS_AF=0.2577;AA=G|||;VT=SNP
2	225424143	rs72974222	C	T	100	PASS	AC=1407;AF=0.28095;AN=5008;NS=2504;DP=12574;EAS_AF=0.3641;AMR_AF=0.3516;AFR_AF=0.1596;EUR_AF=0.331;SAS_AF=0.2577;AA=C|||;VT=SNP
2	225425695	rs1523922	T	C	100	PASS	AC=1169;AF=0.233427;AN=5008;NS=2504;DP=23955;EAS_AF=0.2401;AMR_AF=0.2248;AFR_AF=0.2549;EUR_AF=0.1382;SAS_AF=0.3016;AA=T|||;VT=SNP
2	225425823	rs6436496	A	G	100	PASS	AC=1170;AF=0.233626;AN=5008;NS=2504;DP=20866;EAS_AF=0.2401;AMR_AF=0.2248;AFR_AF=0.2557;EUR_AF=0.1382;SAS_AF=0.3016;AA=A|||;VT=SNP
2	225425852	rs6436497	T	C	100	PASS	AC=1170;AF=0.233626;AN=5008;NS=2504;DP=21360;EAS_AF=0.2401;AMR_AF=0.2248;AFR_AF=0.2557;EUR_AF=0.1382;SAS_AF=0.3016;AA=T|||;VT=SNP
2	225426141	rs7575152	G	A	100	PASS	AC=549;AF=0.109625;AN=5008;NS=2504;DP=20495;EAS_AF=0.0139;AMR_AF=0.0677;AFR_AF=0.1362;EUR_AF=0.173;SAS_AF=0.137;AA=G|||;VT=SNP
2	225426527	rs4674923	C	T	100	PASS	AC=2642;AF=0.527556;AN=5008;NS=2504;DP=20016;EAS_AF=0.6042;AMR_AF=0.5807;AFR_AF=0.4592;EUR_AF=0.4692;SAS_AF=0.5634;AA=T|||;VT=SNP
2	225426977	rs11892841	A	C	100	PASS	AC=1180;AF=0.235623;AN=5008;NS=2504;DP=16737;EAS_AF=0.2401;AMR_AF=0.2248;AFR_AF=0.2595;EUR_AF=0.1392;SAS_AF=0.3057;AA=C|||;VT=SNP
2	225427185	rs11887962	T	A	100	PASS	AC=1177;AF=0.235024;AN=5008;NS=2504;DP=15017;EAS_AF=0.2401;AMR_AF=0.2248;AFR_AF=0.2572;EUR_AF=0.1392;SAS_AF=0.3057;AA=T|||;VT=SNP
2	225427302	rs2047135	G	C	100	PASS	AC=3904;AF=0.779553;AN=5008;NS=2504;DP=14428;EAS_AF=0.7986;AMR_AF=0.7176;AFR_AF=0.91;EUR_AF=0.667;SAS_AF=0.7434;AA=C|||;VT=SNP
2	225427311	rs6436498	C	T	100	PASS	AC=777;AF=0.155152;AN=5008;NS=2504;DP=13788;EAS_AF=0.0139;AMR_AF=0.0965;AFR_AF=0.2496;EUR_AF=0.1958;SAS_AF=0.1728;AA=C|||;VT=SNP
2	225428828	rs10168101	C	A	100	PASS	AC=1254;AF=0.250399;AN=5008;NS=2504;DP=18756;EAS_AF=0.1935;AMR_AF=0.134;AFR_AF=0.447;EUR_AF=0.1978;SAS_AF=0.18;AA=C|||;VT=SNP
2	225428965	rs12994058	A	G	100	PASS	AC=698;AF=0.139377;AN=5008;NS=2504;DP=18043;EAS_AF=0.2391;AMR_AF=0.1859;AFR_AF=0.0129;EUR_AF=0.0845;SAS_AF=0.2311;AA=A|||;VT=SNP
2	225429531	rs7600608	T	C	100	PASS	AC=1262;AF=0.251997;AN=5008;NS=2504;DP=18858;EAS_AF=0.1944;AMR_AF=0.134;AFR_AF=0.4486;EUR_AF=0.1978;SAS_AF=0.1851;AA=t|||;VT=SNP
2	225432470	rs72974238	C	A	100	PASS	AC=1318;AF=0.263179;AN=5008;NS=2504;DP=17536;EAS_AF=0.3611;AMR_AF=0.3473;AFR_AF=0.0968;EUR_AF=0.331;SAS_AF=0.2577;AA=c|||;VT=SNP
2	225434256	rs16825685	C	G	100	PASS	AC=1468;AF=0.293131;AN=5008;NS=2504;DP=15054;EAS_AF=0.3651;AMR_AF=0.3573;AFR_AF=0.2027;EUR_AF=0.33;SAS_AF=0.2577;AA=C|||;VT=SNP
2	225434445	rs10498163	A	G	100	PASS	AC=1407;AF=0.28095;AN=5008;NS=2504;DP=15349;EAS_AF=0.3651;AMR_AF=0.3516;AFR_AF=0.1596;EUR_AF=0.33;SAS_AF=0.2577;AA=A|||;VT=SNP
2	225437518	rs10933069	A	G	100	PASS	AC=2644;AF=0.527955;AN=5008;NS=2504;DP=16360;EAS_AF=0.6042;AMR_AF=0.5836;AFR_AF=0.4592;EUR_AF=0.4692;SAS_AF=0.5634;AA=G|||;VT=SNP
2	225437552	rs10177898	C	T	100	PASS	AC=3900;AF=0.778754;AN=5008;NS=2504;DP=16417;EAS_AF=0.7956;AMR_AF=0.7161;AFR_AF=0.91;EUR_AF=0.667;SAS_AF=0.7434;AA=T|||;VT=SNP
2	225437661	rs72974242	C	T	100	PASS	AC=774;AF=0.154553;AN=5008;NS=2504;DP=16049;EAS_AF=0.0139;AMR_AF=0.0965;AFR_AF=0.2474;EUR_AF=0.1958;SAS_AF=0.1728;AA=C|||;VT=SNP
2	225437923	rs13020268	C	T	100	PASS	AC=2645;AF=0.528155;AN=5008;NS=2504;DP=15462;EAS_AF=0.6042;AMR_AF=0.5836;AFR_AF=0.4599;EUR_AF=0.4692;SAS_AF=0.5634;AA=T|||;VT=SNP
2	225438782	rs13026660	A	G	100	PASS	AC=1176;AF=0.234824;AN=5008;NS=2504;DP=19680;EAS_AF=0.2401;AMR_AF=0.2248;AFR_AF=0.2564;EUR_AF=0.1392;SAS_AF=0.3057;AA=A|||;VT=SNP
2	225439021	rs13027403	C	T	100	PASS	AC=721;AF=0.14397;AN=5008;NS=2504;DP=17307;EAS_AF=0.2381;AMR_AF=0.1931;AFR_AF=0.025;EUR_AF=0.0875;SAS_AF=0.2311;AA=C|||;VT=SNP
2	225439844	rs16866061	A	G	100	PASS	AC=1469;AF=0.293331;AN=5008;NS=2504;DP=21651;EAS_AF=0.3651;AMR_AF=0.3573;AFR_AF=0.2035;EUR_AF=0.33;SAS_AF=0.2577;AA=A|||;VT=SNP
2	225440011	rs2068244	G	A	100	PASS	AC=3901;AF=0.778954;AN=5008;NS=2504;DP=19491;EAS_AF=0.7956;AMR_AF=0.7176;AFR_AF=0.91;EUR_AF=0.667;SAS_AF=0.7434;AA=A|||;VT=SNP
2	225440590	rs1542786	G	A	100	PASS	AC=1175;AF=0.234625;AN=5008;NS=2504;DP=20220;EAS_AF=0.2391;AMR_AF=0.2248;AFR_AF=0.2564;EUR_AF=0.1392;SAS_AF=0.3057;AA=G|||;VT=SNP
2	225440707	rs1542787	A	G	100	PASS	AC=1175;AF=0.234625;AN=5008;NS=2504;DP=21433;EAS_AF=0.2391;AMR_AF=0.2248;AFR_AF=0.2564;EUR_AF=0.1392;SAS_AF=0.3057;AA=A|||;VT=SNP
2	225440721	rs1542788	T	C	100	PASS	AC=1174;AF=0.234425;AN=5008;NS=2504;DP=21921;EAS_AF=0.2401;AMR_AF=0.2248;AFR_AF=0.2549;EUR_AF=0.1392;SAS_AF=0.3057;AA=T|||;VT=SNP
2	225440808	rs1542789	G	A	100	PASS	AC=1173;AF=0.234225;AN=5008;NS=2504;DP=20885;EAS_AF=0.2401;AMR_AF=0.2248;AFR_AF=0.2542;EUR_AF=0.1392;SAS_AF=0.3057;AA=G|||;VT=SNP
2	225441568	rs1494108	A	T	100	PASS	AC=1174;AF=0.234425;AN=5008;NS=2504;DP=18518;EAS_AF=0.2391;AMR_AF=0.2248;AFR_AF=0.2557;EUR_AF=0.1392;SAS_AF=0.3057;AA=A|||;VT=SNP
2	225441833	rs1494109	G	A	100	PASS	AC=3916;AF=0.781949;AN=5008;NS=2504;DP=19135;EAS_AF=0.7956;AMR_AF=0.7176;AFR_AF=0.9213;EUR_AF=0.667;SAS_AF=0.7434;AA=A|||;VT=SNP
2	225442132	rs80236857	A	G	100	PASS	AC=1319;AF=0.263379;AN=5008;NS=2504;DP=16330;EAS_AF=0.3651;AMR_AF=0.3458;AFR_AF=0.0961;EUR_AF=0.33;SAS_AF=0.2577;AA=A|||;VT=SNP
2	225442688	rs35632843	A	C	100	PASS	AC=1175;AF=0.234625;AN=5008;NS=2504;DP=17767;EAS_AF=0.2401;AMR_AF=0.2248;AFR_AF=0.2564;EUR_AF=0.1392;SAS_AF=0.3047;AA=A|||;VT=SNP
2	225443012	rs4674925	T	C	100	PASS	AC=1172;AF=0.234026;AN=5008;NS=2504;DP=16523;EAS_AF=0.2391;AMR_AF=0.2233;AFR_AF=0.2549;EUR_AF=0.1392;SAS_AF=0.3057;AA=T|||;VT=SNP
2	225443700	rs11688165	T	C	100	PASS	AC=1176;AF=0.234824;AN=5008;NS=2504;DP=15367;EAS_AF=0.2401;AMR_AF=0.2248;AFR_AF=0.2564;EUR_AF=0.1392;SAS_AF=0.3057;AA=T|||;VT=SNP
2	225443901	rs6749402	T	G	100	PASS	AC=3925;AF=0.783746;AN=5008;NS=2504;DP=11313;EAS_AF=0.7986;AMR_AF=0.719;AFR_AF=0.9213;EUR_AF=0.667;SAS_AF=0.7485;AA=G|||;VT=SNP
2	225445301	rs13009793	T	C	100	PASS	AC=720;AF=0.14377;AN=5008;NS=2504;DP=17435;EAS_AF=0.2381;AMR_AF=0.1916;AFR_AF=0.025;EUR_AF=0.0875;SAS_AF=0.2311;AA=T|||;VT=SNP
2	225446413	rs13410021	G	T	100	PASS	AC=1216;AF=0.242812;AN=5008;NS=2504;DP=14123;EAS_AF=0.1667;AMR_AF=0.134;AFR_AF=0.4365;EUR_AF=0.1968;SAS_AF=0.184;AA=G|||;VT=SNP
2	225446603	rs12694643	A	G	100	PASS	AC=3773;AF=0.753395;AN=5008;NS=2504;DP=20311;EAS_AF=0.7986;AMR_AF=0.719;AFR_AF=0.8071;EUR_AF=0.667;SAS_AF=0.7474;AA=a|||;VT=SNP
2	225446944	rs72974260	A	G	100	PASS	AC=1321;AF=0.263778;AN=5008;NS=2504;DP=16376;EAS_AF=0.3651;AMR_AF=0.3473;AFR_AF=0.0968;EUR_AF=0.33;SAS_AF=0.2577;AA=A|||;VT=SNP
2	225447371	rs72974263	C	T	100	PASS	AC=1470;AF=0.29353;AN=5008;NS=2504;DP=19465;EAS_AF=0.3651;AMR_AF=0.3588;AFR_AF=0.2035;EUR_AF=0.33;SAS_AF=0.2577;AA=C|||;VT=SNP
2	225448105	rs6750647	C	A	100	PASS	AC=3915;AF=0.781749;AN=5008;NS=2504;DP=16603;EAS_AF=0.7956;AMR_AF=0.7176;AFR_AF=0.9213;EUR_AF=0.667;SAS_AF=0.7423;AA=A|||;VT=SNP
2	225448976	rs11690350	G	T	100	PASS	AC=2637;AF=0.526558;AN=5008;NS=2504;DP=16892;EAS_AF=0.5962;AMR_AF=0.5836;AFR_AF=0.4607;EUR_AF=0.4682;SAS_AF=0.5634;AA=T|||;VT=SNP
2	225449242	rs1058360	A	T	100	PASS	AC=3920;AF=0.782748;AN=5008;NS=2504;DP=12148;EAS_AF=0.7986;AMR_AF=0.7176;AFR_AF=0.9206;EUR_AF=0.67;SAS_AF=0.7423;AA=T|||;VT=SNP
2	225450161	rs3768886	G	C	100	PASS	AC=1407;AF=0.28095;AN=5008;NS=2504;DP=5130;EAS_AF=0.3621;AMR_AF=0.3516;AFR_AF=0.1604;EUR_AF=0.332;SAS_AF=0.2577;AA=G|||;VT=SNP
2	225450368	rs3768884	G	C	100	PASS	AC=1184;AF=0.236422;AN=5008;NS=2504;DP=8251;EAS_AF=0.2431;AMR_AF=0.2248;AFR_AF=0.2564;EUR_AF=0.1421;SAS_AF=0.3078;AA=G|||;VT=SNP
2	225450369	rs3768883	G	T	100	PASS	AC=1184;AF=0.236422;AN=5008;NS=2504;DP=8299;EAS_AF=0.2431;AMR_AF=0.2248;AFR_AF=0.2564;EUR_AF=0.1421;SAS_AF=0.3078;AA=G|||;VT=SNP
2	225454006	rs72974265	T	C	100	PASS	AC=707;AF=0.141174;AN=5008;NS=2504;DP=16706;EAS_AF=0.0139;AMR_AF=0.0865;AFR_AF=0.1997;EUR_AF=0.1948;SAS_AF=0.1769;AA=T|||;VT=SNP
2	225454053	rs11899070	C	G	100	PASS	AC=778;AF=0.155351;AN=5008;NS=2504;DP=15723;EAS_AF=0.0149;AMR_AF=0.0965;AFR_AF=0.2474;EUR_AF=0.1948;SAS_AF=0.1769;AA=C|||;VT=SNP
2	225454209	rs72974267	T	C	100	PASS	AC=1410;AF=0.28155;AN=5008;NS=2504;DP=15298;EAS_AF=0.3641;AMR_AF=0.3501;AFR_AF=0.1626;EUR_AF=0.331;SAS_AF=0.2577;AA=T|||;VT=SNP
2	225454230	rs13009286	C	T	100	PASS	AC=1178;AF=0.235224;AN=5008;NS=2504;DP=15466;EAS_AF=0.2401;AMR_AF=0.2248;AFR_AF=0.2557;EUR_AF=0.1421;SAS_AF=0.3057;AA=C|||;VT=SNP
2	225454764	rs62187054	T	C	100	PASS	AC=1178;AF=0.235224;AN=5008;NS=2504;DP=17560;EAS_AF=0.2401;AMR_AF=0.2248;AFR_AF=0.2557;EUR_AF=0.1421;SAS_AF=0.3057;AA=T|||;VT=SNP
2	225454907	rs72974269	C	T	100	PASS	AC=1268;AF=0.253195;AN=5008;NS=2504;DP=13623;EAS_AF=0.3631;AMR_AF=0.3444;AFR_AF=0.059;EUR_AF=0.331;SAS_AF=0.2577;AA=C|||;VT=SNP
2	225454909	rs62187055	C	T	100	PASS	AC=1179;AF=0.235423;AN=5008;NS=2504;DP=13693;EAS_AF=0.2401;AMR_AF=0.2248;AFR_AF=0.2564;EUR_AF=0.1421;SAS_AF=0.3057;AA=C|||;VT=SNP
2	225455287	rs11900637	C	T	100	PASS	AC=775;AF=0.154752;AN=5008;NS=2504;DP=16586;EAS_AF=0.0139;AMR_AF=0.0965;AFR_AF=0.2458;EUR_AF=0.1948;SAS_AF=0.1769;AA=C|||;VT=SNP
2	225456444	rs4674926	G	A	100	PASS	AC=2645;AF=0.528155;AN=5008;NS=2504;DP=18077;EAS_AF=0.6032;AMR_AF=0.5821;AFR_AF=0.4584;EUR_AF=0.4742;SAS_AF=0.5624;AA=A|||;VT=SNP
2	225456551	rs6436499	T	A	100	PASS	AC=3913;AF=0.78135;AN=5008;NS=2504;DP=20615;EAS_AF=0.7986;AMR_AF=0.7161;AFR_AF=0.9115;EUR_AF=0.671;SAS_AF=0.7474;AA=A|||;VT=SNP
2	225457173	rs4402747	G	A	100	PASS	AC=2652;AF=0.529553;AN=5008;NS=2504;DP=18417;EAS_AF=0.6042;AMR_AF=0.5821;AFR_AF=0.4622;EUR_AF=0.4742;SAS_AF=0.5634;AA=A|||;VT=SNP
2	225457914	rs56246265	C	G	100	PASS	AC=369;AF=0.0736821;AN=5008;NS=2504;DP=20381;EAS_AF=0.0139;AMR_AF=0.0576;AFR_AF=0.0083;EUR_AF=0.172;SAS_AF=0.1339;AA=c|||;VT=SNP
2	225459080	rs34345163	A	G	100	PASS	AC=1264;AF=0.252396;AN=5008;NS=2504;DP=18039;EAS_AF=0.3601;AMR_AF=0.3444;AFR_AF=0.0582;EUR_AF=0.331;SAS_AF=0.2577;AA=A|||;VT=SNP
2	225459124	rs11675595	G	T	100	PASS	AC=1181;AF=0.235823;AN=5008;NS=2504;DP=18558;EAS_AF=0.245;AMR_AF=0.2248;AFR_AF=0.2534;EUR_AF=0.1421;SAS_AF=0.3067;AA=T|||;VT=SNP
2	225460110	rs11886809	G	A	100	PASS	AC=1181;AF=0.235823;AN=5008;NS=2504;DP=16282;EAS_AF=0.245;AMR_AF=0.2248;AFR_AF=0.2534;EUR_AF=0.1421;SAS_AF=0.3067;AA=A|||;VT=SNP
2	225461990	rs11694220	C	T	100	PASS	AC=1191;AF=0.237819;AN=5008;NS=2504;DP=17885;EAS_AF=0.246;AMR_AF=0.2248;AFR_AF=0.2504;EUR_AF=0.1541;SAS_AF=0.3078;AA=C|||;VT=SNP
2	225462004	rs11682897	A	G	100	PASS	AC=1001;AF=0.19988;AN=5008;NS=2504;DP=17538;EAS_AF=0.245;AMR_AF=0.219;AFR_AF=0.1104;EUR_AF=0.1541;SAS_AF=0.3078;AA=A|||;VT=SNP
2	225463885	rs72962708	T	C	100	PASS	AC=412;AF=0.0822684;AN=5008;NS=2504;DP=18201;EAS_AF=0.0139;AMR_AF=0.0591;AFR_AF=0.0439;EUR_AF=0.168;SAS_AF=0.1329;AA=T|||;VT=SNP
2	225464108	rs113820259	C	T	100	PASS	AC=409;AF=0.0816693;AN=5008;NS=2504;DP=16408;EAS_AF=0.0139;AMR_AF=0.0576;AFR_AF=0.0431;EUR_AF=0.167;SAS_AF=0.1329;AA=C|||;VT=SNP
2	225466385	rs4355095	C	T	100	PASS	AC=2581;AF=0.515375;AN=5008;NS=2504;DP=15390;EAS_AF=0.4415;AMR_AF=0.3991;AFR_AF=0.7489;EUR_AF=0.3559;SAS_AF=0.5225;AA=T|||;VT=SNP
2	225466404	rs4624371	A	G	100	PASS	AC=1231;AF=0.245807;AN=5008;NS=2504;DP=14823;EAS_AF=0.247;AMR_AF=0.2406;AFR_AF=0.2474;EUR_AF=0.1571;SAS_AF=0.3374;AA=A|||;VT=SNP
2	225467238	rs7578032	G	T	100	PASS	AC=783;AF=0.15635;AN=5008;NS=2504;DP=19186;EAS_AF=0.0139;AMR_AF=0.111;AFR_AF=0.2466;EUR_AF=0.1909;SAS_AF=0.1779;AA=G|||;VT=SNP
2	225467513	rs6436500	T	C	100	PASS	AC=790;AF=0.157748;AN=5008;NS=2504;DP=19659;EAS_AF=0.0139;AMR_AF=0.1124;AFR_AF=0.2474;EUR_AF=0.1958;SAS_AF=0.1779;AA=T|||;VT=SNP
2	225467840	rs111915841	G	C	100	PASS	AC=1307;AF=0.260982;AN=5008;NS=2504;DP=19434;EAS_AF=0.3403;AMR_AF=0.353;AFR_AF=0.0983;EUR_AF=0.333;SAS_AF=0.2597;AA=G|||;VT=SNP
2	225467955	rs113831467	C	T	100	PASS	AC=1172;AF=0.234026;AN=5008;NS=2504;DP=18816;EAS_AF=0.247;AMR_AF=0.2262;AFR_AF=0.2489;EUR_AF=0.1392;SAS_AF=0.3037;AA=C|||;VT=SNP
2	225468329	rs35463868	C	A	100	PASS	AC=724;AF=0.144569;AN=5008;NS=2504;DP=17849;EAS_AF=0.246;AMR_AF=0.1945;AFR_AF=0.025;EUR_AF=0.0875;SAS_AF=0.2249;AA=C|||;VT=SNP
2	225469413	rs6736188	G	A	100	PASS	AC=1205;AF=0.240615;AN=5008;NS=2504;DP=20135;EAS_AF=0.3452;AMR_AF=0.3026;AFR_AF=0.1543;EUR_AF=0.2276;SAS_AF=0.2188;AA=G|||;VT=SNP
2	225469611	rs11684265	G	A	100	PASS	AC=1191;AF=0.237819;AN=5008;NS=2504;DP=19177;EAS_AF=0.3452;AMR_AF=0.3026;AFR_AF=0.1445;EUR_AF=0.2286;SAS_AF=0.2168;AA=G|||;VT=SNP
2	225470178	rs7562397	A	G	100	PASS	AC=1113;AF=0.222244;AN=5008;NS=2504;DP=16675;EAS_AF=0.3919;AMR_AF=0.2709;AFR_AF=0.0499;EUR_AF=0.2316;SAS_AF=0.2362;AA=A|||;VT=SNP
2	225470195	rs7589204	G	T	100	PASS	AC=802;AF=0.160144;AN=5008;NS=2504;DP=16575;EAS_AF=0.0159;AMR_AF=0.1153;AFR_AF=0.3116;EUR_AF=0.171;SAS_AF=0.1247;AA=G|||;VT=SNP
2	225470724	rs5020311	G	A	100	PASS	AC=805;AF=0.160743;AN=5008;NS=2504;DP=18317;EAS_AF=0.0159;AMR_AF=0.1153;AFR_AF=0.3101;EUR_AF=0.172;SAS_AF=0.1288;AA=G|||;VT=SNP
2	225470871	rs6436501	T	C	100	PASS	AC=807;AF=0.161142;AN=5008;NS=2504;DP=14746;EAS_AF=0.0159;AMR_AF=0.1167;AFR_AF=0.3109;EUR_AF=0.172;SAS_AF=0.1288;AA=C|||;VT=SNP
2	225470963	rs57002188	C	T	100	PASS	AC=1342;AF=0.267971;AN=5008;NS=2504;DP=14499;EAS_AF=0.3909;AMR_AF=0.2925;AFR_AF=0.1513;EUR_AF=0.2644;SAS_AF=0.2853;AA=C|||;VT=SNP
2	225472917	rs3997602	A	G	100	PASS	AC=816;AF=0.162939;AN=5008;NS=2504;DP=21316;EAS_AF=0.0159;AMR_AF=0.1167;AFR_AF=0.3162;EUR_AF=0.172;SAS_AF=0.1309;AA=A|||;VT=SNP
2	225472985	rs7594223	T	C	100	PASS	AC=1698;AF=0.339058;AN=5008;NS=2504;DP=21277;EAS_AF=0.4494;AMR_AF=0.3458;AFR_AF=0.2436;EUR_AF=0.3738;SAS_AF=0.3139;AA=T|||;VT=SNP
2	225473263	rs7580488	C	T	100	PASS	AC=1785;AF=0.35643;AN=5008;NS=2504;DP=16881;EAS_AF=0.4494;AMR_AF=0.3487;AFR_AF=0.3064;EUR_AF=0.3748;SAS_AF=0.3149;AA=C|||;VT=SNP
2	225473540	rs62187057	A	G	100	PASS	AC=810;AF=0.161741;AN=5008;NS=2504;DP=15397;EAS_AF=0.0159;AMR_AF=0.1167;AFR_AF=0.3116;EUR_AF=0.173;SAS_AF=0.1299;AA=A|||;VT=SNP
2	225473789	rs6749153	T	C	100	PASS	AC=809;AF=0.161542;AN=5008;NS=2504;DP=17148;EAS_AF=0.0159;AMR_AF=0.1167;AFR_AF=0.3116;EUR_AF=0.172;SAS_AF=0.1299;AA=C|||;VT=SNP
2	225474564	rs111258963	T	C	100	PASS	AC=804;AF=0.160543;AN=5008;NS=2504;DP=15023;EAS_AF=0.0159;AMR_AF=0.1153;AFR_AF=0.3086;EUR_AF=0.172;SAS_AF=0.1299;AA=T|||;VT=SNP
2	225475107	rs6738693	G	A	100	PASS	AC=809;AF=0.161542;AN=5008;NS=2504;DP=17053;EAS_AF=0.0159;AMR_AF=0.1167;AFR_AF=0.3116;EUR_AF=0.172;SAS_AF=0.1299;AA=A|||;VT=SNP
2	225475463	rs6739036	G	T	100	PASS	AC=809;AF=0.161542;AN=5008;NS=2504;DP=19252;EAS_AF=0.0159;AMR_AF=0.1167;AFR_AF=0.3116;EUR_AF=0.172;SAS_AF=0.1299;AA=G|||;VT=SNP
2	225475560	rs56337305	T	C	100	PASS	AC=1790;AF=0.357428;AN=5008;NS=2504;DP=20173;EAS_AF=0.4494;AMR_AF=0.3487;AFR_AF=0.3086;EUR_AF=0.3767;SAS_AF=0.3149;AA=T|||;VT=SNP
2	225475769	rs11691319	T	C	100	PASS	AC=809;AF=0.161542;AN=5008;NS=2504;DP=17208;EAS_AF=0.0159;AMR_AF=0.1167;AFR_AF=0.3116;EUR_AF=0.172;SAS_AF=0.1299;AA=C|||;VT=SNP
2	225475818	rs11685405	C	T	100	PASS	AC=808;AF=0.161342;AN=5008;NS=2504;DP=16190;EAS_AF=0.0159;AMR_AF=0.1167;AFR_AF=0.3116;EUR_AF=0.172;SAS_AF=0.1288;AA=C|||;VT=SNP
2	225476140	rs11674439	A	G	100	PASS	AC=815;AF=0.16274;AN=5008;NS=2504;DP=16187;EAS_AF=0.0159;AMR_AF=0.1182;AFR_AF=0.3154;EUR_AF=0.172;SAS_AF=0.1299;AA=G|||;VT=SNP
2	225476915	rs11885566	A	G	100	PASS	AC=985;AF=0.196685;AN=5008;NS=2504;DP=17645;EAS_AF=0.0774;AMR_AF=0.1715;AFR_AF=0.3207;EUR_AF=0.2117;SAS_AF=0.1544;AA=G|||;VT=SNP
2	225476923	rs12622558	T	C	100	PASS	AC=1014;AF=0.202476;AN=5008;NS=2504;DP=17790;EAS_AF=0.4167;AMR_AF=0.2075;AFR_AF=0.0688;EUR_AF=0.1272;SAS_AF=0.2362;AA=T|||;VT=SNP
2	225477276	rs923901	A	T	100	PASS	AC=3612;AF=0.721246;AN=5008;NS=2504;DP=18991;EAS_AF=0.8323;AMR_AF=0.6643;AFR_AF=0.7511;EUR_AF=0.6312;SAS_AF=0.6994;AA=T|||;VT=SNP
2	225477542	rs6747129	G	A	100	PASS	AC=849;AF=0.169529;AN=5008;NS=2504;DP=22837;EAS_AF=0.3452;AMR_AF=0.2003;AFR_AF=0.0242;EUR_AF=0.1123;SAS_AF=0.2219;AA=G|||;VT=SNP
2	225478370	rs16866077	A	G	100	PASS	AC=1261;AF=0.251797;AN=5008;NS=2504;DP=17253;EAS_AF=0.4157;AMR_AF=0.2421;AFR_AF=0.1203;EUR_AF=0.2018;SAS_AF=0.319;AA=A|||;VT=SNP
2	225479503	rs17480503	A	G	100	PASS	AC=816;AF=0.162939;AN=5008;NS=2504;DP=17236;EAS_AF=0.0159;AMR_AF=0.1182;AFR_AF=0.3109;EUR_AF=0.1769;SAS_AF=0.1319;AA=A|||;VT=SNP
2	225480722	rs7563430	A	G	100	PASS	AC=2305;AF=0.460264;AN=5008;NS=2504;DP=16421;EAS_AF=0.4157;AMR_AF=0.4179;AFR_AF=0.4902;EUR_AF=0.4871;SAS_AF=0.4683;AA=A|||;VT=SNP
2	225481922	rs10498165	T	C	100	PASS	AC=734;AF=0.146565;AN=5008;NS=2504;DP=19398;EAS_AF=0.0159;AMR_AF=0.1052;AFR_AF=0.2572;EUR_AF=0.175;SAS_AF=0.1319;AA=T|||;VT=SNP
2	225481991	rs6716600	A	T	100	PASS	AC=3517;AF=0.702276;AN=5008;NS=2504;DP=20346;EAS_AF=0.8333;AMR_AF=0.6427;AFR_AF=0.7247;EUR_AF=0.6113;SAS_AF=0.6728;AA=T|||;VT=SNP
2	225484658	rs1908253	T	C	100	PASS	AC=2306;AF=0.460463;AN=5008;NS=2504;DP=14130;EAS_AF=0.4147;AMR_AF=0.4179;AFR_AF=0.4902;EUR_AF=0.4871;SAS_AF=0.4703;AA=T|||;VT=SNP
2	225484736	rs1908252	G	A	100	PASS	AC=2306;AF=0.460463;AN=5008;NS=2504;DP=14825;EAS_AF=0.4147;AMR_AF=0.4179;AFR_AF=0.4902;EUR_AF=0.4871;SAS_AF=0.4703;AA=G|||;VT=SNP
2	225485628	rs4539789	G	A	100	PASS	AC=2302;AF=0.459665;AN=5008;NS=2504;DP=19261;EAS_AF=0.4147;AMR_AF=0.4179;AFR_AF=0.4894;EUR_AF=0.4871;SAS_AF=0.4673;AA=G|||;VT=SNP
2	225487159	rs9753296	C	G	100	PASS	AC=3852;AF=0.769169;AN=5008;NS=2504;DP=20337;EAS_AF=0.8363;AMR_AF=0.6643;AFR_AF=0.9183;EUR_AF=0.6282;SAS_AF=0.7178;AA=G|||;VT=SNP
2	225487865	rs1908251	T	C	100	PASS	AC=3476;AF=0.694089;AN=5008;NS=2504;DP=15533;EAS_AF=0.8343;AMR_AF=0.6427;AFR_AF=0.6929;EUR_AF=0.6113;SAS_AF=0.6728;AA=T|||;VT=SNP
2	225488152	rs2172657	T	C	100	PASS	AC=3523;AF=0.703474;AN=5008;NS=2504;DP=16472;EAS_AF=0.8343;AMR_AF=0.6427;AFR_AF=0.7284;EUR_AF=0.6113;SAS_AF=0.6728;AA=C|||;VT=SNP
2	225488884	rs13385853	C	T	100	PASS	AC=1238;AF=0.247204;AN=5008;NS=2504;DP=13809;EAS_AF=0.3968;AMR_AF=0.2406;AFR_AF=0.1195;EUR_AF=0.2008;SAS_AF=0.318;AA=C|||;VT=SNP
2	225490425	rs138208014	A	G	100	PASS	AC=1236;AF=0.246805;AN=5008;NS=2504;DP=14013;EAS_AF=0.3968;AMR_AF=0.2406;AFR_AF=0.1188;EUR_AF=0.1998;SAS_AF=0.318;AA=A|||;VT=SNP
2	225491100	rs67347002	C	G	100	PASS	AC=873;AF=0.174321;AN=5008;NS=2504;DP=16809;EAS_AF=0.3681;AMR_AF=0.2104;AFR_AF=0.0393;EUR_AF=0.1133;SAS_AF=0.1943;AA=C|||;VT=SNP
2	225491143	rs6731785	A	G	100	PASS	AC=3779;AF=0.754593;AN=5008;NS=2504;DP=16663;EAS_AF=0.8363;AMR_AF=0.6599;AFR_AF=0.8654;EUR_AF=0.6282;SAS_AF=0.7178;AA=G|||;VT=SNP
2	225493294	rs56033132	T	C	100	PASS	AC=1237;AF=0.247005;AN=5008;NS=2504;DP=18270;EAS_AF=0.3968;AMR_AF=0.2406;AFR_AF=0.1195;EUR_AF=0.1998;SAS_AF=0.318;AA=T|||;VT=SNP
2	225493558	rs4673114	C	T	100	PASS	AC=849;AF=0.169529;AN=5008;NS=2504;DP=18318;EAS_AF=0.3681;AMR_AF=0.2046;AFR_AF=0.0242;EUR_AF=0.1133;SAS_AF=0.1943;AA=C|||;VT=SNP
2	225494885	rs12621327	C	T	100	PASS	AC=850;AF=0.169728;AN=5008;NS=2504;DP=17957;EAS_AF=0.3681;AMR_AF=0.2061;AFR_AF=0.0242;EUR_AF=0.1133;SAS_AF=0.1943;AA=c|||;VT=SNP
2	225495599	rs16866084	T	C	100	PASS	AC=850;AF=0.169728;AN=5008;NS=2504;DP=19333;EAS_AF=0.3681;AMR_AF=0.2046;AFR_AF=0.025;EUR_AF=0.1133;SAS_AF=0.1943;AA=T|||;VT=SNP
2	225500024	rs4673115	A	G	100	PASS	AC=3523;AF=0.703474;AN=5008;NS=2504;DP=15797;EAS_AF=0.8343;AMR_AF=0.6427;AFR_AF=0.7269;EUR_AF=0.6113;SAS_AF=0.6748;AA=-|||;VT=SNP
2	225501992	rs7602654	A	G	100	PASS	AC=815;AF=0.16274;AN=5008;NS=2504;DP=18439;EAS_AF=0.0159;AMR_AF=0.1182;AFR_AF=0.3101;EUR_AF=0.1769;SAS_AF=0.1319;AA=A|||;VT=SNP
2	225502303	rs7576904	G	A	100	PASS	AC=597;AF=0.119209;AN=5008;NS=2504;DP=12047;EAS_AF=0.0159;AMR_AF=0.0922;AFR_AF=0.2148;EUR_AF=0.1342;SAS_AF=0.1002;AA=G|||;VT=SNP
2	225502541	rs6436502	A	T	100	PASS	AC=2302;AF=0.459665;AN=5008;NS=2504;DP=16177;EAS_AF=0.4147;AMR_AF=0.4193;AFR_AF=0.4894;EUR_AF=0.4871;SAS_AF=0.4663;AA=A|||;VT=SNP
2	225503101	rs1565074	A	G	100	PASS	AC=828;AF=0.165335;AN=5008;NS=2504;DP=20779;EAS_AF=0.369;AMR_AF=0.1988;AFR_AF=0.0106;EUR_AF=0.1113;SAS_AF=0.1963;AA=A|||;VT=SNP
2	225503892	rs4674932	G	T	100	PASS	AC=851;AF=0.169928;AN=5008;NS=2504;DP=15993;EAS_AF=0.3681;AMR_AF=0.2046;AFR_AF=0.0242;EUR_AF=0.1133;SAS_AF=0.1963;AA=G|||;VT=SNP
2	225504270	rs72962763	G	T	100	PASS	AC=283;AF=0.0565096;AN=5008;NS=2504;DP=12894;EAS_AF=0.0149;AMR_AF=0.0533;AFR_AF=0.0393;EUR_AF=0.1024;SAS_AF=0.0777;AA=G|||;VT=SNP
2	225505092	rs16866089	T	C	100	PASS	AC=845;AF=0.16873;AN=5008;NS=2504;DP=19015;EAS_AF=0.3036;AMR_AF=0.2089;AFR_AF=0.0091;EUR_AF=0.1521;SAS_AF=0.2342;AA=T|||;VT=SNP
2	225505345	rs2129610	G	A	100	PASS	AC=3857;AF=0.770168;AN=5008;NS=2504;DP=18253;EAS_AF=0.8363;AMR_AF=0.6643;AFR_AF=0.9198;EUR_AF=0.6292;SAS_AF=0.7198;AA=A|||;VT=SNP
2	225505353	rs7601882	T	G	100	PASS	AC=823;AF=0.164337;AN=5008;NS=2504;DP=18151;EAS_AF=0.3681;AMR_AF=0.1974;AFR_AF=0.0091;EUR_AF=0.1103;SAS_AF=0.1963;AA=T|||;VT=SNP
2	225506262	rs6436503	G	A	100	PASS	AC=2307;AF=0.460663;AN=5008;NS=2504;DP=11858;EAS_AF=0.4137;AMR_AF=0.4193;AFR_AF=0.4924;EUR_AF=0.4871;SAS_AF=0.4683;AA=G|||;VT=SNP
2	225509590	rs36048994	G	C	100	PASS	AC=3525;AF=0.703874;AN=5008;NS=2504;DP=16222;EAS_AF=0.8333;AMR_AF=0.6441;AFR_AF=0.7247;EUR_AF=0.6143;SAS_AF=0.6769;AA=C|||;VT=SNP
2	225509710	rs55912807	G	A	100	PASS	AC=2295;AF=0.458267;AN=5008;NS=2504;DP=15524;EAS_AF=0.4137;AMR_AF=0.4179;AFR_AF=0.4834;EUR_AF=0.4891;SAS_AF=0.4673;AA=g|||;VT=SNP
2	225511361	rs2047136	A	T	100	PASS	AC=3897;AF=0.778155;AN=5008;NS=2504;DP=21146;EAS_AF=0.8353;AMR_AF=0.6686;AFR_AF=0.9478;EUR_AF=0.6302;SAS_AF=0.7198;AA=T|||;VT=SNP
2	225511657	rs16866096	T	G	100	PASS	AC=1239;AF=0.247404;AN=5008;NS=2504;DP=20582;EAS_AF=0.3968;AMR_AF=0.2406;AFR_AF=0.1203;EUR_AF=0.2008;SAS_AF=0.318;AA=T|||;VT=SNP
2	225513164	rs12105685	A	G	100	PASS	AC=3856;AF=0.769968;AN=5008;NS=2504;DP=17220;EAS_AF=0.8343;AMR_AF=0.6657;AFR_AF=0.9198;EUR_AF=0.6292;SAS_AF=0.7198;AA=G|||;VT=SNP
2	225514923	rs4674933	C	T	100	PASS	AC=3897;AF=0.778155;AN=5008;NS=2504;DP=16624;EAS_AF=0.8343;AMR_AF=0.6686;AFR_AF=0.947;EUR_AF=0.6312;SAS_AF=0.7209;AA=T|||;VT=SNP
2	225515482	rs10498166	C	G	100	PASS	AC=1219;AF=0.243411;AN=5008;NS=2504;DP=20555;EAS_AF=0.379;AMR_AF=0.2421;AFR_AF=0.1142;EUR_AF=0.2018;SAS_AF=0.3221;AA=C|||;VT=SNP
2	225515813	rs72962777	G	A	100	PASS	AC=1230;AF=0.245607;AN=5008;NS=2504;DP=19783;EAS_AF=0.3909;AMR_AF=0.2378;AFR_AF=0.1142;EUR_AF=0.2018;SAS_AF=0.3241;AA=G|||;VT=SNP
2	225516468	rs4674934	T	A	100	PASS	AC=3654;AF=0.729633;AN=5008;NS=2504;DP=16518;EAS_AF=0.8294;AMR_AF=0.6513;AFR_AF=0.8094;EUR_AF=0.6233;SAS_AF=0.684;AA=A|||;VT=SNP
2	225518456	rs72962778	G	C	100	PASS	AC=1233;AF=0.246206;AN=5008;NS=2504;DP=18980;EAS_AF=0.3899;AMR_AF=0.2334;AFR_AF=0.1165;EUR_AF=0.2028;SAS_AF=0.3272;AA=G|||;VT=SNP
2	225519915	rs2015099	T	C	100	PASS	AC=3648;AF=0.728435;AN=5008;NS=2504;DP=14243;EAS_AF=0.8284;AMR_AF=0.6527;AFR_AF=0.8094;EUR_AF=0.6203;SAS_AF=0.681;AA=C|||;VT=SNP
2	225520025	rs2015091	A	G	100	PASS	AC=3648;AF=0.728435;AN=5008;NS=2504;DP=13342;EAS_AF=0.8284;AMR_AF=0.6527;AFR_AF=0.8094;EUR_AF=0.6203;SAS_AF=0.681;AA=G|||;VT=SNP
2	225520082	rs2014887	A	G	100	PASS	AC=3619;AF=0.722644;AN=5008;NS=2504;DP=12919;EAS_AF=0.8284;AMR_AF=0.6527;AFR_AF=0.7874;EUR_AF=0.6203;SAS_AF=0.681;AA=G|||;VT=SNP
2	225521466	rs7569372	T	C	100	PASS	AC=3640;AF=0.726837;AN=5008;NS=2504;DP=22630;EAS_AF=0.8284;AMR_AF=0.6527;AFR_AF=0.8048;EUR_AF=0.6183;SAS_AF=0.681;AA=C|||;VT=SNP
2	225521598	rs10203159	T	G	100	PASS	AC=1230;AF=0.245607;AN=5008;NS=2504;DP=20618;EAS_AF=0.3899;AMR_AF=0.2291;AFR_AF=0.1165;EUR_AF=0.2028;SAS_AF=0.3272;AA=t|||;VT=SNP
2	225522993	rs13414466	C	T	100	PASS	AC=1049;AF=0.209465;AN=5008;NS=2504;DP=14196;EAS_AF=0.3899;AMR_AF=0.2075;AFR_AF=0.0507;EUR_AF=0.171;SAS_AF=0.2791;AA=C|||;VT=SNP
2	225523685	rs11903959	T	G	100	PASS	AC=1917;AF=0.382788;AN=5008;NS=2504;DP=20135;EAS_AF=0.4435;AMR_AF=0.3963;AFR_AF=0.3275;EUR_AF=0.4125;SAS_AF=0.3548;AA=T|||;VT=SNP
2	225526975	rs11887386	T	G	100	PASS	AC=3647;AF=0.728235;AN=5008;NS=2504;DP=17807;EAS_AF=0.8333;AMR_AF=0.6499;AFR_AF=0.8056;EUR_AF=0.6213;SAS_AF=0.681;AA=G|||;VT=SNP
2	225526998	rs72962798	A	G	100	PASS	AC=1190;AF=0.23762;AN=5008;NS=2504;DP=18594;EAS_AF=0.3909;AMR_AF=0.2291;AFR_AF=0.1165;EUR_AF=0.1918;SAS_AF=0.2965;AA=A|||;VT=SNP
2	225527290	rs11887535	T	C	100	PASS	AC=3647;AF=0.728235;AN=5008;NS=2504;DP=16361;EAS_AF=0.8333;AMR_AF=0.6499;AFR_AF=0.8056;EUR_AF=0.6213;SAS_AF=0.681;AA=C|||;VT=SNP
2	225531510	rs12622216	G	A	100	PASS	AC=1232;AF=0.246006;AN=5008;NS=2504;DP=15417;EAS_AF=0.3909;AMR_AF=0.232;AFR_AF=0.1165;EUR_AF=0.2018;SAS_AF=0.3272;AA=G|||;VT=SNP
2	225534192	rs11884368	C	A	100	PASS	AC=1730;AF=0.345447;AN=5008;NS=2504;DP=15135;EAS_AF=0.4405;AMR_AF=0.3372;AFR_AF=0.3162;EUR_AF=0.3032;SAS_AF=0.3364;AA=C|||;VT=SNP
2	225538355	rs36032547	A	T	100	PASS	AC=2063;AF=0.411941;AN=5008;NS=2504;DP=11059;EAS_AF=0.4425;AMR_AF=0.4063;AFR_AF=0.4319;EUR_AF=0.4155;SAS_AF=0.3538;AA=t|||;VT=SNP
2	225539718	rs17199291	A	G	100	PASS	AC=499;AF=0.0996406;AN=5008;NS=2504;DP=17122;EAS_AF=0.0129;AMR_AF=0.0865;AFR_AF=0.143;EUR_AF=0.1352;SAS_AF=0.1033;AA=A|||;VT=SNP
2	225544960	rs6752187	T	C	100	PASS	AC=3905;AF=0.779752;AN=5008;NS=2504;DP=17733;EAS_AF=0.8284;AMR_AF=0.6729;AFR_AF=0.9478;EUR_AF=0.6362;SAS_AF=0.726;AA=C|||;VT=SNP
2	225544991	rs6436505	A	C	100	PASS	AC=347;AF=0.0692891;AN=5008;NS=2504;DP=17494;EAS_AF=0.0575;AMR_AF=0.0749;AFR_AF=0.0696;EUR_AF=0.1143;SAS_AF=0.0307;AA=A|||;VT=SNP
2	225545245	rs1565072	A	G	100	PASS	AC=3838;AF=0.766374;AN=5008;NS=2504;DP=17230;EAS_AF=0.8284;AMR_AF=0.6686;AFR_AF=0.8994;EUR_AF=0.6362;SAS_AF=0.726;AA=G|||;VT=SNP
2	225545879	rs28432054	C	T	100	PASS	AC=3547;AF=0.708267;AN=5008;NS=2504;DP=15758;EAS_AF=0.8264;AMR_AF=0.6427;AFR_AF=0.7421;EUR_AF=0.6173;SAS_AF=0.681;AA=T|||;VT=SNP
2	225546834	rs35629284	A	C	100	PASS	AC=912;AF=0.182109;AN=5008;NS=2504;DP=20368;EAS_AF=0.4315;AMR_AF=0.2147;AFR_AF=0.0083;EUR_AF=0.1193;SAS_AF=0.2014;AA=A|||;VT=SNP
2	225547310	rs12995062	A	G	100	PASS	AC=840;AF=0.167732;AN=5008;NS=2504;DP=17816;EAS_AF=0.3819;AMR_AF=0.2075;AFR_AF=0.0083;EUR_AF=0.1123;SAS_AF=0.1912;AA=A|||;VT=SNP
2	225547688	rs12623191	T	G	100	PASS	AC=836;AF=0.166933;AN=5008;NS=2504;DP=18025;EAS_AF=0.2937;AMR_AF=0.2003;AFR_AF=0.0098;EUR_AF=0.1531;SAS_AF=0.2393;AA=T|||;VT=SNP
2	225548049	rs34832383	A	G	100	PASS	AC=2080;AF=0.415335;AN=5008;NS=2504;DP=17383;EAS_AF=0.4435;AMR_AF=0.4049;AFR_AF=0.4463;EUR_AF=0.4135;SAS_AF=0.3538;AA=A|||;VT=SNP
2	225548072	rs12623277	T	G	100	PASS	AC=3641;AF=0.727037;AN=5008;NS=2504;DP=17430;EAS_AF=0.8264;AMR_AF=0.6527;AFR_AF=0.8064;EUR_AF=0.6193;SAS_AF=0.681;AA=G|||;VT=SNP
2	225549968	rs72964817	G	A	100	PASS	AC=1218;AF=0.243211;AN=5008;NS=2504;DP=17749;EAS_AF=0.3829;AMR_AF=0.2305;AFR_AF=0.1127;EUR_AF=0.2018;SAS_AF=0.3272;AA=G|||;VT=SNP
2	225552916	rs10170573	A	G	100	PASS	AC=3863;AF=0.771366;AN=5008;NS=2504;DP=8289;EAS_AF=0.8284;AMR_AF=0.6715;AFR_AF=0.9168;EUR_AF=0.6362;SAS_AF=0.726;AA=G|||;VT=SNP
2	225553128	rs4624372	A	G	100	PASS	AC=3863;AF=0.771366;AN=5008;NS=2504;DP=10515;EAS_AF=0.8284;AMR_AF=0.6715;AFR_AF=0.9168;EUR_AF=0.6362;SAS_AF=0.726;AA=G|||;VT=SNP
2	225555193	rs7604556	G	C	100	PASS	AC=1915;AF=0.382388;AN=5008;NS=2504;DP=14343;EAS_AF=0.4435;AMR_AF=0.3963;AFR_AF=0.3298;EUR_AF=0.4085;SAS_AF=0.3538;AA=G|||;VT=SNP
2	225558042	rs1843834	A	G	100	PASS	AC=3763;AF=0.751398;AN=5008;NS=2504;DP=16824;EAS_AF=0.8304;AMR_AF=0.6657;AFR_AF=0.8411;EUR_AF=0.6372;SAS_AF=0.727;AA=G|||;VT=SNP
2	225558242	rs6436506	T	C	100	PASS	AC=3563;AF=0.711462;AN=5008;NS=2504;DP=20991;EAS_AF=0.8284;AMR_AF=0.6484;AFR_AF=0.7474;EUR_AF=0.6203;SAS_AF=0.681;AA=C|||;VT=SNP
2	225558356	rs10211257	C	G	100	PASS	AC=1247;AF=0.249002;AN=5008;NS=2504;DP=18745;EAS_AF=0.3849;AMR_AF=0.2334;AFR_AF=0.112;EUR_AF=0.2028;SAS_AF=0.3528;AA=C|||;VT=SNP
2	225559073	rs2396109	G	C	100	PASS	AC=1890;AF=0.377396;AN=5008;NS=2504;DP=20047;EAS_AF=0.4435;AMR_AF=0.3948;AFR_AF=0.3268;EUR_AF=0.4135;SAS_AF=0.3282;AA=G|||;VT=SNP
2	225560219	rs2396110	A	G	100	PASS	AC=3750;AF=0.748802;AN=5008;NS=2504;DP=16139;EAS_AF=0.745;AMR_AF=0.6772;AFR_AF=0.9115;EUR_AF=0.6481;SAS_AF=0.6871;AA=G|||;VT=SNP
2	225560600	rs10168256	T	C	100	PASS	AC=1114;AF=0.222444;AN=5008;NS=2504;DP=16778;EAS_AF=0.2996;AMR_AF=0.1873;AFR_AF=0.1815;EUR_AF=0.171;SAS_AF=0.2761;AA=C|||;VT=SNP
2	225561035	rs6717108	T	C	100	PASS	AC=2035;AF=0.40635;AN=5008;NS=2504;DP=19303;EAS_AF=0.4375;AMR_AF=0.4352;AFR_AF=0.379;EUR_AF=0.4274;SAS_AF=0.3691;AA=T|||;VT=SNP
2	225563591	rs16866119	G	A	100	PASS	AC=1007;AF=0.201078;AN=5008;NS=2504;DP=19735;EAS_AF=0.2986;AMR_AF=0.1772;AFR_AF=0.1104;EUR_AF=0.167;SAS_AF=0.2751;AA=G|||;VT=SNP
2	225565329	rs6718533	C	A	100	PASS	AC=3698;AF=0.738419;AN=5008;NS=2504;DP=10631;EAS_AF=0.7371;AMR_AF=0.6542;AFR_AF=0.913;EUR_AF=0.6173;SAS_AF=0.6881;AA=A|||;VT=SNP
2	225566041	rs72966951	T	A	100	PASS	AC=944;AF=0.188498;AN=5008;NS=2504;DP=20663;EAS_AF=0.2986;AMR_AF=0.1715;AFR_AF=0.0658;EUR_AF=0.167;SAS_AF=0.2751;AA=T|||;VT=SNP
2	225566563	rs10173549	G	T	100	PASS	AC=947;AF=0.189097;AN=5008;NS=2504;DP=18085;EAS_AF=0.2986;AMR_AF=0.1715;AFR_AF=0.0681;EUR_AF=0.167;SAS_AF=0.2751;AA=T|||;VT=SNP
2	225566643	rs113266547	A	T	100	PASS	AC=256;AF=0.0511182;AN=5008;NS=2504;DP=13614;EAS_AF=0.0089;AMR_AF=0.0389;AFR_AF=0.0272;EUR_AF=0.0944;SAS_AF=0.091;AA=A|||;VT=SNP
2	225567327	rs16866124	A	G	100	PASS	AC=938;AF=0.1873;AN=5008;NS=2504;DP=20035;EAS_AF=0.2986;AMR_AF=0.1715;AFR_AF=0.0613;EUR_AF=0.167;SAS_AF=0.2751;AA=A|||;VT=SNP
2	225569830	rs13418804	T	A	100	PASS	AC=1121;AF=0.223842;AN=5008;NS=2504;DP=18760;EAS_AF=0.2986;AMR_AF=0.1931;AFR_AF=0.1868;EUR_AF=0.169;SAS_AF=0.2751;AA=A|||;VT=SNP
2	225574241	rs10205549	A	T	100	PASS	AC=937;AF=0.187101;AN=5008;NS=2504;DP=20048;EAS_AF=0.2966;AMR_AF=0.1729;AFR_AF=0.0613;EUR_AF=0.167;SAS_AF=0.2751;AA=A|||;VT=SNP
2	225574276	rs10194591	T	A	100	PASS	AC=3713;AF=0.741414;AN=5008;NS=2504;DP=19896;EAS_AF=0.7381;AMR_AF=0.6556;AFR_AF=0.9236;EUR_AF=0.6163;SAS_AF=0.6881;AA=A|||;VT=SNP
2	225574650	rs10197382	T	C	100	PASS	AC=3698;AF=0.738419;AN=5008;NS=2504;DP=20861;EAS_AF=0.7381;AMR_AF=0.6527;AFR_AF=0.913;EUR_AF=0.6163;SAS_AF=0.6892;AA=C|||;VT=SNP
2	225575098	rs10933072	A	G	100	PASS	AC=3695;AF=0.737819;AN=5008;NS=2504;DP=18732;EAS_AF=0.7411;AMR_AF=0.6513;AFR_AF=0.913;EUR_AF=0.6143;SAS_AF=0.6861;AA=G|||;VT=SNP
2	225575173	rs11898692	T	C	100	PASS	AC=3693;AF=0.73742;AN=5008;NS=2504;DP=17403;EAS_AF=0.7431;AMR_AF=0.6499;AFR_AF=0.91;EUR_AF=0.6163;SAS_AF=0.6851;AA=C|||;VT=SNP
2	225577135	rs10192196	G	A	100	PASS	AC=3727;AF=0.744209;AN=5008;NS=2504;DP=19831;EAS_AF=0.7401;AMR_AF=0.6628;AFR_AF=0.9274;EUR_AF=0.6163;SAS_AF=0.6902;AA=A|||;VT=SNP
2	225577791	rs35413825	A	G	100	PASS	AC=3706;AF=0.740016;AN=5008;NS=2504;DP=17086;EAS_AF=0.7391;AMR_AF=0.6585;AFR_AF=0.9153;EUR_AF=0.6163;SAS_AF=0.6892;AA=G|||;VT=SNP
2	225577997	rs16866127	C	T	100	PASS	AC=948;AF=0.189297;AN=5008;NS=2504;DP=20889;EAS_AF=0.3075;AMR_AF=0.1715;AFR_AF=0.0605;EUR_AF=0.167;SAS_AF=0.2771;AA=C|||;VT=SNP
2	225579262	rs10198809	C	T	100	PASS	AC=947;AF=0.189097;AN=5008;NS=2504;DP=18530;EAS_AF=0.3075;AMR_AF=0.1715;AFR_AF=0.0605;EUR_AF=0.167;SAS_AF=0.2761;AA=C|||;VT=SNP
2	225579924	rs16866130	T	C	100	PASS	AC=951;AF=0.189896;AN=5008;NS=2504;DP=18062;EAS_AF=0.3085;AMR_AF=0.1715;AFR_AF=0.0628;EUR_AF=0.167;SAS_AF=0.2761;AA=T|||;VT=SNP
2	225582284	rs6715655	A	G	100	PASS	AC=3711;AF=0.741014;AN=5008;NS=2504;DP=16523;EAS_AF=0.7391;AMR_AF=0.6599;AFR_AF=0.9168;EUR_AF=0.6173;SAS_AF=0.6902;AA=G|||;VT=SNP
2	225582558	rs72966980	A	C	100	PASS	AC=952;AF=0.190096;AN=5008;NS=2504;DP=14788;EAS_AF=0.3095;AMR_AF=0.1715;AFR_AF=0.062;EUR_AF=0.167;SAS_AF=0.2771;AA=A|||;VT=SNP
2	225582559	rs72966984	G	T	100	PASS	AC=952;AF=0.190096;AN=5008;NS=2504;DP=14782;EAS_AF=0.3095;AMR_AF=0.1715;AFR_AF=0.062;EUR_AF=0.167;SAS_AF=0.2771;AA=G|||;VT=SNP
2	225583759	rs72966985	C	T	100	PASS	AC=1210;AF=0.241613;AN=5008;NS=2504;DP=16572;EAS_AF=0.373;AMR_AF=0.2435;AFR_AF=0.1604;EUR_AF=0.1809;SAS_AF=0.2771;AA=T|||;VT=SNP
2	225584303	rs72966987	A	C	100	PASS	AC=1079;AF=0.215455;AN=5008;NS=2504;DP=15560;EAS_AF=0.373;AMR_AF=0.232;AFR_AF=0.0703;EUR_AF=0.1769;SAS_AF=0.2771;AA=A|||;VT=SNP
2	225587479	rs7585688	A	G	100	PASS	AC=1679;AF=0.335264;AN=5008;NS=2504;DP=21704;EAS_AF=0.3611;AMR_AF=0.2839;AFR_AF=0.3903;EUR_AF=0.2624;SAS_AF=0.3456;AA=A|||;VT=SNP
2	225588620	rs13384654	G	A	100	PASS	AC=1213;AF=0.242212;AN=5008;NS=2504;DP=19873;EAS_AF=0.373;AMR_AF=0.2435;AFR_AF=0.1626;EUR_AF=0.1809;SAS_AF=0.2771;AA=A|||;VT=SNP
2	225589618	rs6731126	T	C	100	PASS	AC=3881;AF=0.77496;AN=5008;NS=2504;DP=17523;EAS_AF=0.8304;AMR_AF=0.6643;AFR_AF=0.9546;EUR_AF=0.6193;SAS_AF=0.7137;AA=C|||;VT=SNP
2	225589619	rs147779135	G	A	100	PASS	AC=1076;AF=0.214856;AN=5008;NS=2504;DP=17582;EAS_AF=0.373;AMR_AF=0.232;AFR_AF=0.0681;EUR_AF=0.1769;SAS_AF=0.2771;AA=G|||;VT=SNP
2	225590153	rs1601730	G	A	100	PASS	AC=3882;AF=0.77516;AN=5008;NS=2504;DP=19658;EAS_AF=0.8294;AMR_AF=0.6643;AFR_AF=0.9546;EUR_AF=0.6203;SAS_AF=0.7147;AA=A|||;VT=SNP
2	225595932	rs10203544	G	A	100	PASS	AC=1079;AF=0.215455;AN=5008;NS=2504;DP=16949;EAS_AF=0.373;AMR_AF=0.232;AFR_AF=0.0703;EUR_AF=0.1769;SAS_AF=0.2771;AA=G|||;VT=SNP
2	225596320	rs13424487	C	G	100	PASS	AC=950;AF=0.189696;AN=5008;NS=2504;DP=17457;EAS_AF=0.372;AMR_AF=0.2075;AFR_AF=0.0469;EUR_AF=0.1451;SAS_AF=0.228;AA=C|||;VT=SNP
2	225598077	rs7580331	G	T	100	PASS	AC=1076;AF=0.214856;AN=5008;NS=2504;DP=13477;EAS_AF=0.373;AMR_AF=0.232;AFR_AF=0.0681;EUR_AF=0.1769;SAS_AF=0.2771;AA=G|||;VT=SNP
2	225598242	rs6436507	T	A	100	PASS	AC=3729;AF=0.744609;AN=5008;NS=2504;DP=19218;EAS_AF=0.7381;AMR_AF=0.6628;AFR_AF=0.9281;EUR_AF=0.6183;SAS_AF=0.6912;AA=A|||;VT=SNP
2	225598570	rs13432141	G	A	100	PASS	AC=1215;AF=0.242612;AN=5008;NS=2504;DP=18223;EAS_AF=0.373;AMR_AF=0.245;AFR_AF=0.1634;EUR_AF=0.1799;SAS_AF=0.2781;AA=A|||;VT=SNP
2	225599237	rs13384315	C	T	100	PASS	AC=1083;AF=0.216254;AN=5008;NS=2504;DP=14623;EAS_AF=0.373;AMR_AF=0.232;AFR_AF=0.0734;EUR_AF=0.1769;SAS_AF=0.2771;AA=C|||;VT=SNP
2	225599241	rs13409727	A	C	100	PASS	AC=1076;AF=0.214856;AN=5008;NS=2504;DP=14720;EAS_AF=0.373;AMR_AF=0.232;AFR_AF=0.0681;EUR_AF=0.1769;SAS_AF=0.2771;AA=A|||;VT=SNP
2	225599449	rs2396147	A	C	100	PASS	AC=1225;AF=0.244609;AN=5008;NS=2504;DP=12865;EAS_AF=0.3849;AMR_AF=0.2435;AFR_AF=0.1634;EUR_AF=0.1799;SAS_AF=0.2771;AA=N|||;VT=SNP
2	225599911	rs74970490	C	T	100	PASS	AC=951;AF=0.189896;AN=5008;NS=2504;DP=18330;EAS_AF=0.372;AMR_AF=0.2089;AFR_AF=0.0469;EUR_AF=0.1451;SAS_AF=0.228;AA=C|||;VT=SNP
2	225601227	rs4356653	T	C	100	PASS	AC=1212;AF=0.242013;AN=5008;NS=2504;DP=19099;EAS_AF=0.373;AMR_AF=0.2435;AFR_AF=0.1626;EUR_AF=0.1799;SAS_AF=0.2771;AA=C|||;VT=SNP
2	225601985	rs2396149	G	A	100	PASS	AC=3730;AF=0.744808;AN=5008;NS=2504;DP=20336;EAS_AF=0.7391;AMR_AF=0.6628;AFR_AF=0.9281;EUR_AF=0.6183;SAS_AF=0.6912;AA=A|||;VT=SNP
2	225603173	rs13430644	G	T	100	PASS	AC=1079;AF=0.215455;AN=5008;NS=2504;DP=18190;EAS_AF=0.373;AMR_AF=0.232;AFR_AF=0.0703;EUR_AF=0.1769;SAS_AF=0.2771;AA=G|||;VT=SNP
2	225604188	rs10189104	A	T	100	PASS	AC=1076;AF=0.214856;AN=5008;NS=2504;DP=17931;EAS_AF=0.373;AMR_AF=0.232;AFR_AF=0.0681;EUR_AF=0.1769;SAS_AF=0.2771;AA=A|||;VT=SNP
2	225605651	rs6752847	T	C	100	PASS	AC=1079;AF=0.215455;AN=5008;NS=2504;DP=12835;EAS_AF=0.373;AMR_AF=0.232;AFR_AF=0.0703;EUR_AF=0.1769;SAS_AF=0.2771;AA=T|||;VT=SNP
2	225605952	rs10195402	A	G	100	PASS	AC=1077;AF=0.215056;AN=5008;NS=2504;DP=14467;EAS_AF=0.373;AMR_AF=0.232;AFR_AF=0.0688;EUR_AF=0.1769;SAS_AF=0.2771;AA=G|||;VT=SNP
2	225606389	rs1434057	T	G	100	PASS	AC=3714;AF=0.741613;AN=5008;NS=2504;DP=16283;EAS_AF=0.7391;AMR_AF=0.6599;AFR_AF=0.9175;EUR_AF=0.6183;SAS_AF=0.6912;AA=G|||;VT=SNP
2	225606971	rs116425461	G	C	100	PASS	AC=1211;AF=0.241813;AN=5008;NS=2504;DP=15016;EAS_AF=0.373;AMR_AF=0.2435;AFR_AF=0.1626;EUR_AF=0.1799;SAS_AF=0.2761;AA=C|||;VT=SNP
2	225608689	rs10181622	C	T	100	PASS	AC=1242;AF=0.248003;AN=5008;NS=2504;DP=19456;EAS_AF=0.373;AMR_AF=0.2435;AFR_AF=0.1853;EUR_AF=0.1799;SAS_AF=0.2771;AA=T|||;VT=SNP
2	225610109	rs13430106	A	G	100	PASS	AC=1212;AF=0.242013;AN=5008;NS=2504;DP=17998;EAS_AF=0.373;AMR_AF=0.2435;AFR_AF=0.1626;EUR_AF=0.1799;SAS_AF=0.2771;AA=G|||;VT=SNP
2	225610952	rs4380226	C	T	100	PASS	AC=1682;AF=0.335863;AN=5008;NS=2504;DP=20248;EAS_AF=0.3601;AMR_AF=0.2839;AFR_AF=0.3918;EUR_AF=0.2644;SAS_AF=0.3456;AA=C|||;VT=SNP
2	225612503	rs16866155	G	C	100	PASS	AC=1076;AF=0.214856;AN=5008;NS=2504;DP=20972;EAS_AF=0.369;AMR_AF=0.232;AFR_AF=0.0711;EUR_AF=0.1769;SAS_AF=0.2771;AA=G|||;VT=SNP
2	225613552	rs4674939	G	A	100	PASS	AC=3714;AF=0.741613;AN=5008;NS=2504;DP=20947;EAS_AF=0.7371;AMR_AF=0.6614;AFR_AF=0.9175;EUR_AF=0.6193;SAS_AF=0.6912;AA=A|||;VT=SNP
2	225613899	rs16866157	C	T	100	PASS	AC=1074;AF=0.214457;AN=5008;NS=2504;DP=22518;EAS_AF=0.3681;AMR_AF=0.232;AFR_AF=0.0703;EUR_AF=0.1769;SAS_AF=0.2771;AA=C|||;VT=SNP
2	225614954	rs7564938	T	A	100	PASS	AC=3438;AF=0.686502;AN=5008;NS=2504;DP=16868;EAS_AF=0.748;AMR_AF=0.572;AFR_AF=0.8843;EUR_AF=0.505;SAS_AF=0.6237;AA=A|||;VT=SNP
2	225615471	rs12162346	C	T	100	PASS	AC=1981;AF=0.395567;AN=5008;NS=2504;DP=20834;EAS_AF=0.3829;AMR_AF=0.3271;AFR_AF=0.4697;EUR_AF=0.3539;SAS_AF=0.3998;AA=C|||;VT=SNP
2	225616175	rs56819908	A	G	100	PASS	AC=1067;AF=0.213059;AN=5008;NS=2504;DP=12572;EAS_AF=0.3671;AMR_AF=0.219;AFR_AF=0.1331;EUR_AF=0.1491;SAS_AF=0.2239;AA=a|||;VT=SNP
2	225616199	rs76080520	C	T	100	PASS	AC=238;AF=0.047524;AN=5008;NS=2504;DP=13080;EAS_AF=0.0169;AMR_AF=0.0461;AFR_AF=0.0061;EUR_AF=0.0944;SAS_AF=0.0879;AA=C|||;VT=SNP
2	225617177	rs10191148	C	T	100	PASS	AC=1012;AF=0.202077;AN=5008;NS=2504;DP=18445;EAS_AF=0.3671;AMR_AF=0.2089;AFR_AF=0.0983;EUR_AF=0.1471;SAS_AF=0.2239;AA=C|||;VT=SNP
2	225618116	rs13414489	C	T	100	PASS	AC=1012;AF=0.202077;AN=5008;NS=2504;DP=21152;EAS_AF=0.3671;AMR_AF=0.2104;AFR_AF=0.0976;EUR_AF=0.1471;SAS_AF=0.2239;AA=C|||;VT=SNP
2	225618250	rs7562679	G	C	100	PASS	AC=3481;AF=0.695088;AN=5008;NS=2504;DP=20717;EAS_AF=0.75;AMR_AF=0.5793;AFR_AF=0.9115;EUR_AF=0.505;SAS_AF=0.6237;AA=C|||;VT=SNP
2	225618508	rs10207324	T	C	100	PASS	AC=1012;AF=0.202077;AN=5008;NS=2504;DP=20776;EAS_AF=0.3671;AMR_AF=0.2104;AFR_AF=0.0976;EUR_AF=0.1471;SAS_AF=0.2239;AA=T|||;VT=SNP
2	225618741	rs10173714	A	G	100	PASS	AC=3481;AF=0.695088;AN=5008;NS=2504;DP=21036;EAS_AF=0.75;AMR_AF=0.5793;AFR_AF=0.9115;EUR_AF=0.505;SAS_AF=0.6237;AA=G|||;VT=SNP
2	225621749	rs75545860	T	G	100	PASS	AC=1039;AF=0.207468;AN=5008;NS=2504;DP=14871;EAS_AF=0.3571;AMR_AF=0.2291;AFR_AF=0.084;EUR_AF=0.164;SAS_AF=0.2495;AA=T|||;VT=SNP
2	225622852	rs116393193	T	C	100	PASS	AC=1119;AF=0.223442;AN=5008;NS=2504;DP=20217;EAS_AF=0.3571;AMR_AF=0.2406;AFR_AF=0.1369;EUR_AF=0.166;SAS_AF=0.2495;AA=C|||;VT=SNP
2	225624686	rs10199780	G	A	100	PASS	AC=1039;AF=0.207468;AN=5008;NS=2504;DP=19423;EAS_AF=0.3571;AMR_AF=0.2291;AFR_AF=0.084;EUR_AF=0.164;SAS_AF=0.2495;AA=A|||;VT=SNP
2	225624791	rs80271406	T	C	100	PASS	AC=1166;AF=0.232827;AN=5008;NS=2504;DP=20051;EAS_AF=0.3571;AMR_AF=0.2421;AFR_AF=0.171;EUR_AF=0.167;SAS_AF=0.2495;AA=T|||;VT=SNP
2	225625335	rs7583073	T	C	100	PASS	AC=1166;AF=0.232827;AN=5008;NS=2504;DP=21149;EAS_AF=0.3571;AMR_AF=0.2421;AFR_AF=0.171;EUR_AF=0.167;SAS_AF=0.2495;AA=C|||;VT=SNP
2	225626118	rs10168745	T	C	100	PASS	AC=1162;AF=0.232029;AN=5008;NS=2504;DP=13345;EAS_AF=0.3562;AMR_AF=0.2421;AFR_AF=0.1694;EUR_AF=0.167;SAS_AF=0.2485;AA=C|||;VT=SNP
2	225626375	rs10203866	G	A	100	PASS	AC=3516;AF=0.702077;AN=5008;NS=2504;DP=13605;EAS_AF=0.7341;AMR_AF=0.5908;AFR_AF=0.9221;EUR_AF=0.5169;SAS_AF=0.6411;AA=A|||;VT=SNP
2	225627663	rs59555396	A	C	100	PASS	AC=1040;AF=0.207668;AN=5008;NS=2504;DP=18953;EAS_AF=0.3571;AMR_AF=0.2305;AFR_AF=0.084;EUR_AF=0.164;SAS_AF=0.2495;AA=A|||;VT=SNP
2	225630233	rs1045654	C	T	100	PASS	AC=3501;AF=0.699081;AN=5008;NS=2504;DP=16839;EAS_AF=0.7351;AMR_AF=0.5908;AFR_AF=0.91;EUR_AF=0.5169;SAS_AF=0.6411;AA=T|||;VT=SNP
2	225630435	rs1045653	C	T	100	PASS	AC=1039;AF=0.207468;AN=5008;NS=2504;DP=16376;EAS_AF=0.3562;AMR_AF=0.2305;AFR_AF=0.084;EUR_AF=0.164;SAS_AF=0.2495;AA=c|||;VT=SNP
2	225631260	rs3768869	A	G	100	PASS	AC=1031;AF=0.205871;AN=5008;NS=2504;DP=19351;EAS_AF=0.3562;AMR_AF=0.2305;AFR_AF=0.0787;EUR_AF=0.164;SAS_AF=0.2485;AA=A|||;VT=SNP
2	225631486	rs3768870	A	C	100	PASS	AC=1039;AF=0.207468;AN=5008;NS=2504;DP=22435;EAS_AF=0.3562;AMR_AF=0.2305;AFR_AF=0.084;EUR_AF=0.164;SAS_AF=0.2495;AA=A|||;VT=SNP
2	225631874	rs10181850	A	C	100	PASS	AC=1039;AF=0.207468;AN=5008;NS=2504;DP=19999;EAS_AF=0.3562;AMR_AF=0.2305;AFR_AF=0.084;EUR_AF=0.164;SAS_AF=0.2495;AA=A|||;VT=SNP
2	225633209	rs3754623	G	T	100	PASS	AC=1043;AF=0.208267;AN=5008;NS=2504;DP=18416;EAS_AF=0.3631;AMR_AF=0.2305;AFR_AF=0.084;EUR_AF=0.163;SAS_AF=0.2474;AA=G|||;VT=SNP
2	225633812	rs3754624	T	C	100	PASS	AC=1076;AF=0.214856;AN=5008;NS=2504;DP=18870;EAS_AF=0.3512;AMR_AF=0.2349;AFR_AF=0.1172;EUR_AF=0.162;SAS_AF=0.2464;AA=T|||;VT=SNP
2	225634472	rs3754626	G	A	100	PASS	AC=1424;AF=0.284345;AN=5008;NS=2504;DP=21338;EAS_AF=0.379;AMR_AF=0.2363;AFR_AF=0.2617;EUR_AF=0.1899;SAS_AF=0.3487;AA=G|||;VT=SNP
2	225634693	rs1565073	T	G	100	PASS	AC=3433;AF=0.685503;AN=5008;NS=2504;DP=21322;EAS_AF=0.7341;AMR_AF=0.5937;AFR_AF=0.857;EUR_AF=0.499;SAS_AF=0.6605;AA=G|||;VT=SNP
2	225636059	rs7604021	T	A	100	PASS	AC=1382;AF=0.275958;AN=5008;NS=2504;DP=19227;EAS_AF=0.2073;AMR_AF=0.3617;AFR_AF=0.1384;EUR_AF=0.4185;SAS_AF=0.3252;AA=T|||;VT=SNP
2	225636411	rs6712617	A	C	100	PASS	AC=2922;AF=0.583466;AN=5008;NS=2504;DP=19317;EAS_AF=0.2639;AMR_AF=0.5634;AFR_AF=0.7821;EUR_AF=0.7147;SAS_AF=0.5235;AA=A|||;VT=SNP
2	225639220	rs6436508	G	A	100	PASS	AC=2850;AF=0.569089;AN=5008;NS=2504;DP=20954;EAS_AF=0.2639;AMR_AF=0.5562;AFR_AF=0.7322;EUR_AF=0.7147;SAS_AF=0.5225;AA=G|||;VT=SNP
2	225640323	rs2004141	G	A	100	PASS	AC=1812;AF=0.361821;AN=5008;NS=2504;DP=12060;EAS_AF=0.2063;AMR_AF=0.4424;AFR_AF=0.3154;EUR_AF=0.5348;SAS_AF=0.3497;AA=G|||;VT=SNP
2	225641007	rs745989	C	T	100	PASS	AC=3096;AF=0.618211;AN=5008;NS=2504;DP=18095;EAS_AF=0.2629;AMR_AF=0.5692;AFR_AF=0.91;EUR_AF=0.7157;SAS_AF=0.5245;AA=T|||;VT=SNP
2	225641615	rs2060389	A	G	100	PASS	AC=3065;AF=0.612021;AN=5008;NS=2504;DP=21961;EAS_AF=0.2629;AMR_AF=0.5692;AFR_AF=0.8865;EUR_AF=0.7157;SAS_AF=0.5245;AA=G|||;VT=SNP
2	225643486	rs16866168	T	C	100	PASS	AC=540;AF=0.107827;AN=5008;NS=2504;DP=20018;EAS_AF=0.0208;AMR_AF=0.0504;AFR_AF=0.2224;EUR_AF=0.1093;SAS_AF=0.0818;AA=T|||;VT=SNP
2	225643831	rs17271511	A	G	100	PASS	AC=196;AF=0.0391374;AN=5008;NS=2504;DP=18524;EAS_AF=0.002;AMR_AF=0.0735;AFR_AF=0.003;EUR_AF=0.1163;SAS_AF=0.0225;AA=A|||;VT=SNP
2	225644500	rs7596226	T	G	100	PASS	AC=3548;AF=0.708466;AN=5008;NS=2504;DP=18415;EAS_AF=0.8006;AMR_AF=0.5677;AFR_AF=0.9334;EUR_AF=0.4254;SAS_AF=0.7004;AA=G|||;VT=SNP
2	225644800	rs3768872	C	T	100	PASS	AC=3228;AF=0.644569;AN=5008;NS=2504;DP=23167;EAS_AF=0.8006;AMR_AF=0.5432;AFR_AF=0.705;EUR_AF=0.4225;SAS_AF=0.7025;AA=T|||;VT=SNP
2	225645489	rs7586052	C	T	100	PASS	AC=920;AF=0.183706;AN=5008;NS=2504;DP=16997;EAS_AF=0.0218;AMR_AF=0.1023;AFR_AF=0.407;EUR_AF=0.166;SAS_AF=0.1247;AA=c|||;VT=SNP
2	225645638	rs114057841	G	A	100	PASS	AC=56;AF=0.0111821;AN=5008;NS=2504;DP=16982;EAS_AF=0.0327;AMR_AF=0.0043;AFR_AF=0.0015;EUR_AF=0.0149;SAS_AF=0.0031;AA=G|||;VT=SNP
2	225645835	rs3768874	T	A	100	PASS	AC=3546;AF=0.708067;AN=5008;NS=2504;DP=18649;EAS_AF=0.8006;AMR_AF=0.5663;AFR_AF=0.9319;EUR_AF=0.4254;SAS_AF=0.7014;AA=A|||;VT=SNP
2	225646087	rs3768876	C	G	100	PASS	AC=3546;AF=0.708067;AN=5008;NS=2504;DP=19828;EAS_AF=0.8006;AMR_AF=0.5663;AFR_AF=0.9319;EUR_AF=0.4254;SAS_AF=0.7014;AA=G|||;VT=SNP
2	225647034	rs3768877	C	G	100	PASS	AC=272;AF=0.0543131;AN=5008;NS=2504;DP=18133;EAS_AF=0.0367;AMR_AF=0.0389;AFR_AF=0.0408;EUR_AF=0.0557;SAS_AF=0.1002;AA=C|||;VT=SNP
2	225648281	rs7597124	G	A	100	PASS	AC=2208;AF=0.440895;AN=5008;NS=2504;DP=15382;EAS_AF=0.7788;AMR_AF=0.4323;AFR_AF=0.2504;EUR_AF=0.2525;SAS_AF=0.5501;AA=G|||;VT=SNP
2	225651385	rs3768878	T	C	100	PASS	AC=829;AF=0.165535;AN=5008;NS=2504;DP=17637;EAS_AF=0.0228;AMR_AF=0.0922;AFR_AF=0.3449;EUR_AF=0.164;SAS_AF=0.1237;AA=T|||;VT=SNP
2	225651419	rs3768879	A	G	100	PASS	AC=271;AF=0.0541134;AN=5008;NS=2504;DP=18661;EAS_AF=0.0357;AMR_AF=0.0389;AFR_AF=0.0416;EUR_AF=0.0557;SAS_AF=0.0992;AA=A|||;VT=SNP
2	225652422	rs72970954	C	G	100	PASS	AC=271;AF=0.0541134;AN=5008;NS=2504;DP=20490;EAS_AF=0.0357;AMR_AF=0.0389;AFR_AF=0.0416;EUR_AF=0.0557;SAS_AF=0.0992;AA=C|||;VT=SNP
2	225652701	rs3768880	C	A	100	PASS	AC=2225;AF=0.444289;AN=5008;NS=2504;DP=19345;EAS_AF=0.7798;AMR_AF=0.4366;AFR_AF=0.2383;EUR_AF=0.2575;SAS_AF=0.5746;AA=C|||;VT=SNP
2	225653150	rs13413377	C	T	100	PASS	AC=2225;AF=0.444289;AN=5008;NS=2504;DP=14706;EAS_AF=0.7798;AMR_AF=0.4366;AFR_AF=0.2375;EUR_AF=0.2575;SAS_AF=0.5757;AA=C|||;VT=SNP
2	225654686	rs6754563	C	T	100	PASS	AC=2227;AF=0.444688;AN=5008;NS=2504;DP=15662;EAS_AF=0.7798;AMR_AF=0.4366;AFR_AF=0.239;EUR_AF=0.2575;SAS_AF=0.5757;AA=C|||;VT=SNP
2	225655472	rs1471912	G	A	100	PASS	AC=826;AF=0.164936;AN=5008;NS=2504;DP=14356;EAS_AF=0.0228;AMR_AF=0.0922;AFR_AF=0.3434;EUR_AF=0.164;SAS_AF=0.1227;AA=G|||;VT=SNP
2	225655475	rs1471913	G	A	100	PASS	AC=3125;AF=0.624002;AN=5008;NS=2504;DP=14356;EAS_AF=0.8026;AMR_AF=0.5375;AFR_AF=0.6316;EUR_AF=0.4215;SAS_AF=0.6994;AA=G|||;VT=SNP
2	225655883	rs3768882	C	T	100	PASS	AC=3316;AF=0.662141;AN=5008;NS=2504;DP=20039;EAS_AF=0.8036;AMR_AF=0.5504;AFR_AF=0.767;EUR_AF=0.4225;SAS_AF=0.7004;AA=T|||;VT=SNP
2	225659217	rs16866183	T	C	100	PASS	AC=1896;AF=0.378594;AN=5008;NS=2504;DP=19149;EAS_AF=0.744;AMR_AF=0.3963;AFR_AF=0.1543;EUR_AF=0.1998;SAS_AF=0.4765;AA=T|||;VT=SNP
2	225661286	rs72970961	G	A	100	PASS	AC=268;AF=0.0535144;AN=5008;NS=2504;DP=16366;EAS_AF=0.0357;AMR_AF=0.0389;AFR_AF=0.0393;EUR_AF=0.0557;SAS_AF=0.0992;AA=G|||;VT=SNP
2	225664495	rs62186315	C	T	100	PASS	AC=516;AF=0.103035;AN=5008;NS=2504;DP=17759;EAS_AF=0.0228;AMR_AF=0.0461;AFR_AF=0.2065;EUR_AF=0.1083;SAS_AF=0.0808;AA=C|||;VT=SNP
2	225665193	rs6717059	C	T	100	PASS	AC=3550;AF=0.708866;AN=5008;NS=2504;DP=18728;EAS_AF=0.8026;AMR_AF=0.5677;AFR_AF=0.9327;EUR_AF=0.4264;SAS_AF=0.7004;AA=T|||;VT=SNP
2	225670901	rs4674941	G	C	100	PASS	AC=1248;AF=0.249201;AN=5008;NS=2504;DP=19929;EAS_AF=0.0228;AMR_AF=0.1196;AFR_AF=0.6634;EUR_AF=0.1501;SAS_AF=0.1166;AA=C|||;VT=SNP;EX_TARGET
2	225672460	rs12328236	G	A	100	PASS	AC=826;AF=0.164936;AN=5008;NS=2504;DP=19288;EAS_AF=0.0248;AMR_AF=0.0749;AFR_AF=0.4251;EUR_AF=0.1103;SAS_AF=0.0777;AA=G|||;VT=SNP;EX_TARGET
2	225674388	rs10181351	G	C	100	PASS	AC=1248;AF=0.249201;AN=5008;NS=2504;DP=19716;EAS_AF=0.0228;AMR_AF=0.1196;AFR_AF=0.6634;EUR_AF=0.1501;SAS_AF=0.1166;AA=C|||;VT=SNP
2	225678013	rs6719348	A	G	100	PASS	AC=1248;AF=0.249201;AN=5008;NS=2504;DP=18186;EAS_AF=0.0228;AMR_AF=0.1196;AFR_AF=0.6634;EUR_AF=0.1501;SAS_AF=0.1166;AA=A|||;VT=SNP
2	225678849	rs10173628	A	G	100	PASS	AC=824;AF=0.164537;AN=5008;NS=2504;DP=16176;EAS_AF=0.0228;AMR_AF=0.0749;AFR_AF=0.4251;EUR_AF=0.1103;SAS_AF=0.0777;AA=A|||;VT=SNP
2	225679535	rs4674942	A	G	100	PASS	AC=1256;AF=0.250799;AN=5008;NS=2504;DP=17672;EAS_AF=0.0228;AMR_AF=0.1311;AFR_AF=0.6634;EUR_AF=0.1501;SAS_AF=0.1166;AA=G|||;VT=SNP
2	225680088	rs7604254	G	C	100	PASS	AC=1195;AF=0.238618;AN=5008;NS=2504;DP=16423;EAS_AF=0.0228;AMR_AF=0.1095;AFR_AF=0.6286;EUR_AF=0.1501;SAS_AF=0.1166;AA=C|||;VT=SNP
2	225680622	rs6728151	A	T	100	PASS	AC=791;AF=0.157947;AN=5008;NS=2504;DP=11214;EAS_AF=0.0228;AMR_AF=0.072;AFR_AF=0.4024;EUR_AF=0.1103;SAS_AF=0.0767;AA=A|||;VT=SNP
2	225680674	rs58364599	T	C	100	PASS	AC=1248;AF=0.249201;AN=5008;NS=2504;DP=11277;EAS_AF=0.0228;AMR_AF=0.1196;AFR_AF=0.6634;EUR_AF=0.1501;SAS_AF=0.1166;AA=C|||;VT=SNP
2	225681100	rs72970969	A	T	100	PASS	AC=256;AF=0.0511182;AN=5008;NS=2504;DP=11045;EAS_AF=0.0347;AMR_AF=0.0389;AFR_AF=0.0446;EUR_AF=0.0557;SAS_AF=0.0808;AA=A|||;VT=SNP
2	225681554	rs13406583	G	C	100	PASS	AC=688;AF=0.13738;AN=5008;NS=2504;DP=19281;EAS_AF=0.0228;AMR_AF=0.0562;AFR_AF=0.3321;EUR_AF=0.1113;SAS_AF=0.0767;AA=G|||;VT=SNP
2	225681928	rs6742694	G	C	100	PASS	AC=1250;AF=0.249601;AN=5008;NS=2504;DP=21095;EAS_AF=0.0228;AMR_AF=0.1196;AFR_AF=0.6641;EUR_AF=0.1511;SAS_AF=0.1166;AA=C|||;VT=SNP
2	225682149	rs6714121	A	G	100	PASS	AC=686;AF=0.136981;AN=5008;NS=2504;DP=20010;EAS_AF=0.0228;AMR_AF=0.0548;AFR_AF=0.3313;EUR_AF=0.1113;SAS_AF=0.0767;AA=A|||;VT=SNP
2	225682797	rs72970970	G	C	100	PASS	AC=256;AF=0.0511182;AN=5008;NS=2504;DP=19549;EAS_AF=0.0347;AMR_AF=0.0389;AFR_AF=0.0446;EUR_AF=0.0557;SAS_AF=0.0808;AA=G|||;VT=SNP
2	225682876	rs10933073	C	T	100	PASS	AC=3705;AF=0.739816;AN=5008;NS=2504;DP=19557;EAS_AF=0.8125;AMR_AF=0.6037;AFR_AF=0.9387;EUR_AF=0.5119;SAS_AF=0.727;AA=T|||;VT=SNP
2	225684166	rs7572725	A	G	100	PASS	AC=1250;AF=0.249601;AN=5008;NS=2504;DP=18217;EAS_AF=0.0228;AMR_AF=0.1196;AFR_AF=0.6641;EUR_AF=0.1511;SAS_AF=0.1166;AA=G|||;VT=SNP;EX_TARGET
2	225685073	rs6436513	A	G	100	PASS	AC=783;AF=0.15635;AN=5008;NS=2504;DP=20088;EAS_AF=0.0228;AMR_AF=0.0677;AFR_AF=0.3979;EUR_AF=0.1113;SAS_AF=0.0767;AA=A|||;VT=SNP
2	225685726	rs10179202	A	G	100	PASS	AC=796;AF=0.158946;AN=5008;NS=2504;DP=18889;EAS_AF=0.0228;AMR_AF=0.0706;AFR_AF=0.4062;EUR_AF=0.1113;SAS_AF=0.0767;AA=A|||;VT=SNP
2	225686386	rs4527189	C	T	100	PASS	AC=795;AF=0.158746;AN=5008;NS=2504;DP=16519;EAS_AF=0.0228;AMR_AF=0.0706;AFR_AF=0.4054;EUR_AF=0.1113;SAS_AF=0.0767;AA=C|||;VT=SNP
2	225687002	rs13427433	C	T	100	PASS	AC=1258;AF=0.251198;AN=5008;NS=2504;DP=19162;EAS_AF=0.0228;AMR_AF=0.121;AFR_AF=0.6657;EUR_AF=0.1541;SAS_AF=0.1186;AA=T|||;VT=SNP
2	225687369	rs4674943	A	G	100	PASS	AC=1253;AF=0.2502;AN=5008;NS=2504;DP=15830;EAS_AF=0.0238;AMR_AF=0.1196;AFR_AF=0.6657;EUR_AF=0.1511;SAS_AF=0.1166;AA=G|||;VT=SNP
2	225687836	rs13430865	C	T	100	PASS	AC=776;AF=0.154952;AN=5008;NS=2504;DP=13896;EAS_AF=0.0218;AMR_AF=0.0677;AFR_AF=0.3933;EUR_AF=0.1113;SAS_AF=0.0767;AA=C|||;VT=SNP
2	225688041	rs13405571	A	G	100	PASS	AC=1323;AF=0.264177;AN=5008;NS=2504;DP=18639;EAS_AF=0.0228;AMR_AF=0.1455;AFR_AF=0.6634;EUR_AF=0.2256;SAS_AF=0.0971;AA=A|||;VT=SNP
2	225688061	rs16866194	T	G	100	PASS	AC=1107;AF=0.221046;AN=5008;NS=2504;DP=19178;EAS_AF=0.3571;AMR_AF=0.2608;AFR_AF=0.0507;EUR_AF=0.1948;SAS_AF=0.3098;AA=T|||;VT=SNP
2	225688100	rs13431331	G	A	100	PASS	AC=1357;AF=0.270966;AN=5008;NS=2504;DP=19937;EAS_AF=0.0228;AMR_AF=0.1513;AFR_AF=0.6641;EUR_AF=0.2525;SAS_AF=0.0992;AA=A|||;VT=SNP
2	225688945	rs72970971	T	A	100	PASS	AC=254;AF=0.0507188;AN=5008;NS=2504;DP=16063;EAS_AF=0.0337;AMR_AF=0.0389;AFR_AF=0.0446;EUR_AF=0.0547;SAS_AF=0.0808;AA=T|||;VT=SNP
2	225689421	rs57148205	G	A	100	PASS	AC=1367;AF=0.272963;AN=5008;NS=2504;DP=16415;EAS_AF=0.0228;AMR_AF=0.1542;AFR_AF=0.6649;EUR_AF=0.2535;SAS_AF=0.1053;AA=G|||;VT=SNP
2	225689727	rs6717548	C	T	100	PASS	AC=1378;AF=0.27516;AN=5008;NS=2504;DP=10259;EAS_AF=0.0238;AMR_AF=0.1542;AFR_AF=0.6657;EUR_AF=0.2604;SAS_AF=0.1074;AA=C|||;VT=SNP
2	225690941	rs6757600	C	T	100	PASS	AC=867;AF=0.173123;AN=5008;NS=2504;DP=17275;EAS_AF=0.0218;AMR_AF=0.0749;AFR_AF=0.4554;EUR_AF=0.1123;SAS_AF=0.0798;AA=C|||;VT=SNP
2	225692190	rs7556687	C	T	100	PASS	AC=1367;AF=0.272963;AN=5008;NS=2504;DP=19224;EAS_AF=0.0228;AMR_AF=0.1542;AFR_AF=0.6649;EUR_AF=0.2535;SAS_AF=0.1053;AA=C|||;VT=SNP
2	225692417	rs4674944	A	T	100	PASS	AC=1367;AF=0.272963;AN=5008;NS=2504;DP=23029;EAS_AF=0.0228;AMR_AF=0.1542;AFR_AF=0.6649;EUR_AF=0.2535;SAS_AF=0.1053;AA=A|||;VT=SNP
2	225692458	rs62186324	G	A	100	PASS	AC=575;AF=0.114816;AN=5008;NS=2504;DP=23233;EAS_AF=0.0218;AMR_AF=0.0447;AFR_AF=0.2504;EUR_AF=0.1123;SAS_AF=0.0798;AA=G|||;VT=SNP
2	225692927	rs56837462	C	A	100	PASS	AC=866;AF=0.172923;AN=5008;NS=2504;DP=20788;EAS_AF=0.0218;AMR_AF=0.0749;AFR_AF=0.4546;EUR_AF=0.1123;SAS_AF=0.0798;AA=C|||;VT=SNP
2	225693539	rs10192929	C	T	100	PASS	AC=782;AF=0.15615;AN=5008;NS=2504;DP=21805;EAS_AF=0.0218;AMR_AF=0.0648;AFR_AF=0.3964;EUR_AF=0.1123;SAS_AF=0.0798;AA=C|||;VT=SNP
2	225694205	rs6741286	A	T	100	PASS	AC=1368;AF=0.273163;AN=5008;NS=2504;DP=19438;EAS_AF=0.0228;AMR_AF=0.1542;AFR_AF=0.6649;EUR_AF=0.2545;SAS_AF=0.1053;AA=A|||;VT=SNP
2	225694433	rs6713251	G	T	100	PASS	AC=1368;AF=0.273163;AN=5008;NS=2504;DP=19623;EAS_AF=0.0228;AMR_AF=0.1542;AFR_AF=0.6649;EUR_AF=0.2545;SAS_AF=0.1053;AA=G|||;VT=SNP
2	225694555	rs72970977	G	A	100	PASS	AC=253;AF=0.0505192;AN=5008;NS=2504;DP=18776;EAS_AF=0.0337;AMR_AF=0.0389;AFR_AF=0.0439;EUR_AF=0.0547;SAS_AF=0.0808;AA=G|||;VT=SNP
2	225694582	rs6713274	C	G	100	PASS	AC=1363;AF=0.272165;AN=5008;NS=2504;DP=18849;EAS_AF=0.0228;AMR_AF=0.1542;AFR_AF=0.6611;EUR_AF=0.2545;SAS_AF=0.1053;AA=G|||;VT=SNP
2	225695099	rs6732013	T	C	100	PASS	AC=1364;AF=0.272364;AN=5008;NS=2504;DP=16503;EAS_AF=0.0228;AMR_AF=0.1542;AFR_AF=0.6611;EUR_AF=0.2545;SAS_AF=0.1063;AA=C|||;VT=SNP
2	225695560	rs10199573	C	T	100	PASS	AC=1364;AF=0.272364;AN=5008;NS=2504;DP=12197;EAS_AF=0.0228;AMR_AF=0.1542;AFR_AF=0.6611;EUR_AF=0.2555;SAS_AF=0.1053;AA=C|||;VT=SNP
2	225696117	rs1368884	A	C	100	PASS	AC=868;AF=0.173323;AN=5008;NS=2504;DP=18119;EAS_AF=0.0218;AMR_AF=0.0749;AFR_AF=0.4554;EUR_AF=0.1133;SAS_AF=0.0798;AA=A|||;VT=SNP
2	225696401	rs1821409	C	T	100	PASS	AC=1876;AF=0.374601;AN=5008;NS=2504;DP=19161;EAS_AF=0.7371;AMR_AF=0.4006;AFR_AF=0.0681;EUR_AF=0.2336;SAS_AF=0.5419;AA=C|||;VT=SNP
2	225696444	rs72970984	G	T	100	PASS	AC=253;AF=0.0505192;AN=5008;NS=2504;DP=18769;EAS_AF=0.0337;AMR_AF=0.0389;AFR_AF=0.0439;EUR_AF=0.0547;SAS_AF=0.0808;AA=G|||;VT=SNP
2	225696969	rs11681888	A	T	100	PASS	AC=1761;AF=0.351637;AN=5008;NS=2504;DP=21554;EAS_AF=0.0565;AMR_AF=0.2061;AFR_AF=0.8041;EUR_AF=0.3101;SAS_AF=0.1902;AA=T|||;VT=SNP
2	225698275	rs57710587	C	A	100	PASS	AC=1160;AF=0.231629;AN=5008;NS=2504;DP=19315;EAS_AF=0.0228;AMR_AF=0.1412;AFR_AF=0.5151;EUR_AF=0.2535;SAS_AF=0.1053;AA=C|||;VT=SNP
2	225699079	rs10177782	T	C	100	PASS	AC=779;AF=0.155551;AN=5008;NS=2504;DP=22595;EAS_AF=0.0218;AMR_AF=0.0648;AFR_AF=0.3933;EUR_AF=0.1133;SAS_AF=0.0798;AA=T|||;VT=SNP
2	225699572	rs6704619	A	G	100	PASS	AC=1160;AF=0.231629;AN=5008;NS=2504;DP=21491;EAS_AF=0.0228;AMR_AF=0.1412;AFR_AF=0.5151;EUR_AF=0.2535;SAS_AF=0.1053;AA=A|||;VT=SNP
2	225699967	rs11891018	T	A	100	PASS	AC=1623;AF=0.324081;AN=5008;NS=2504;DP=21619;EAS_AF=0.0575;AMR_AF=0.1931;AFR_AF=0.705;EUR_AF=0.3101;SAS_AF=0.1912;AA=A|||;VT=SNP
2	225700395	rs10933074	T	C	100	PASS	AC=1160;AF=0.231629;AN=5008;NS=2504;DP=18686;EAS_AF=0.0228;AMR_AF=0.1412;AFR_AF=0.5151;EUR_AF=0.2535;SAS_AF=0.1053;AA=C|||;VT=SNP
2	225700462	rs11675790	C	T	100	PASS	AC=1160;AF=0.231629;AN=5008;NS=2504;DP=19248;EAS_AF=0.0228;AMR_AF=0.1412;AFR_AF=0.5151;EUR_AF=0.2535;SAS_AF=0.1053;AA=C|||;VT=SNP
2	225700881	rs13384389	T	C	100	PASS	AC=1160;AF=0.231629;AN=5008;NS=2504;DP=19572;EAS_AF=0.0228;AMR_AF=0.1412;AFR_AF=0.5151;EUR_AF=0.2535;SAS_AF=0.1053;AA=C|||;VT=SNP
2	225701607	rs78980022	C	T	100	PASS	AC=259;AF=0.0517173;AN=5008;NS=2504;DP=15842;EAS_AF=0.0337;AMR_AF=0.0389;AFR_AF=0.0454;EUR_AF=0.0547;SAS_AF=0.0849;AA=C|||;VT=SNP
2	225702254	rs6738938	T	G	100	PASS	AC=779;AF=0.155551;AN=5008;NS=2504;DP=19680;EAS_AF=0.0218;AMR_AF=0.0648;AFR_AF=0.3933;EUR_AF=0.1133;SAS_AF=0.0798;AA=T|||;VT=SNP
2	225702565	rs6724332	G	A	100	PASS	AC=1159;AF=0.23143;AN=5008;NS=2504;DP=19589;EAS_AF=0.0228;AMR_AF=0.1412;AFR_AF=0.5144;EUR_AF=0.2535;SAS_AF=0.1053;AA=G|||;VT=SNP;EX_TARGET
2	225703510	rs13429909	G	A	100	PASS	AC=1159;AF=0.23143;AN=5008;NS=2504;DP=14931;EAS_AF=0.0228;AMR_AF=0.1412;AFR_AF=0.5144;EUR_AF=0.2545;SAS_AF=0.1043;AA=A|||;VT=SNP
2	225703845	rs6731701	G	A	100	PASS	AC=867;AF=0.173123;AN=5008;NS=2504;DP=12795;EAS_AF=0.0218;AMR_AF=0.0749;AFR_AF=0.4546;EUR_AF=0.1133;SAS_AF=0.0798;AA=G|||;VT=SNP
2	225704104	rs77482586	G	A	100	PASS	AC=333;AF=0.0664936;AN=5008;NS=2504;DP=14292;EAS_AF=0.0337;AMR_AF=0.0461;AFR_AF=0.0976;EUR_AF=0.0547;SAS_AF=0.0849;AA=G|||;VT=SNP
2	225704203	rs6746867	T	C	100	PASS	AC=1159;AF=0.23143;AN=5008;NS=2504;DP=18010;EAS_AF=0.0228;AMR_AF=0.1412;AFR_AF=0.5144;EUR_AF=0.2535;SAS_AF=0.1053;AA=C|||;VT=SNP
2	225705563	rs13386042	C	T	100	PASS	AC=904;AF=0.180511;AN=5008;NS=2504;DP=20921;EAS_AF=0.0218;AMR_AF=0.0764;AFR_AF=0.4826;EUR_AF=0.1133;SAS_AF=0.0787;AA=T|||;VT=SNP
2	225707324	rs6744038	C	G	100	PASS	AC=905;AF=0.180711;AN=5008;NS=2504;DP=21869;EAS_AF=0.0218;AMR_AF=0.0764;AFR_AF=0.4826;EUR_AF=0.1133;SAS_AF=0.0798;AA=G|||;VT=SNP
2	225709636	rs11682884	G	A	100	PASS	AC=670;AF=0.133786;AN=5008;NS=2504;DP=22274;EAS_AF=0.0218;AMR_AF=0.0519;AFR_AF=0.3177;EUR_AF=0.1133;SAS_AF=0.0798;AA=G|||;VT=SNP
2	225709926	rs7577271	A	G	100	PASS	AC=904;AF=0.180511;AN=5008;NS=2504;DP=20059;EAS_AF=0.0218;AMR_AF=0.0764;AFR_AF=0.4818;EUR_AF=0.1133;SAS_AF=0.0798;AA=G|||;VT=SNP;EX_TARGET
2	225711951	rs6742408	C	T	100	PASS	AC=780;AF=0.155751;AN=5008;NS=2504;DP=20728;EAS_AF=0.0228;AMR_AF=0.0648;AFR_AF=0.3933;EUR_AF=0.1133;SAS_AF=0.0798;AA=C|||;VT=SNP
2	225712887	rs55897037	C	T	100	PASS	AC=164;AF=0.0327476;AN=5008;NS=2504;DP=21850;EAS_AF=0.0317;AMR_AF=0.0317;AFR_AF=0.0015;EUR_AF=0.0388;SAS_AF=0.0706;AA=C|||;VT=SNP
2	225715462	rs6436514	A	G	100	PASS	AC=882;AF=0.176118;AN=5008;NS=2504;DP=19544;EAS_AF=0.0218;AMR_AF=0.0749;AFR_AF=0.466;EUR_AF=0.1133;SAS_AF=0.0798;AA=G|||;VT=SNP
2	225715529	rs75448129	C	T	100	PASS	AC=944;AF=0.188498;AN=5008;NS=2504;DP=21153;EAS_AF=0.3571;AMR_AF=0.2392;AFR_AF=0.0461;EUR_AF=0.1292;SAS_AF=0.2321;AA=C|||;VT=SNP
2	225716313	rs10210350	A	G	100	PASS	AC=780;AF=0.155751;AN=5008;NS=2504;DP=14133;EAS_AF=0.0218;AMR_AF=0.0648;AFR_AF=0.3941;EUR_AF=0.1133;SAS_AF=0.0798;AA=A|||;VT=SNP
2	225718950	rs75841708	T	C	100	PASS	AC=731;AF=0.145966;AN=5008;NS=2504;DP=14648;EAS_AF=0.0218;AMR_AF=0.0476;AFR_AF=0.3941;EUR_AF=0.0845;SAS_AF=0.0716;AA=T|||;VT=SNP
2	225721125	rs7605551	C	T	100	PASS	AC=856;AF=0.170927;AN=5008;NS=2504;DP=17890;EAS_AF=0.0218;AMR_AF=0.0576;AFR_AF=0.4826;EUR_AF=0.0855;SAS_AF=0.0716;AA=T|||;VT=SNP
2	225723136	rs13386730	A	G	100	PASS	AC=855;AF=0.170727;AN=5008;NS=2504;DP=15695;EAS_AF=0.0218;AMR_AF=0.0576;AFR_AF=0.4826;EUR_AF=0.0845;SAS_AF=0.0716;AA=G|||;VT=SNP
2	225723591	rs16866243	G	A	100	PASS	AC=730;AF=0.145767;AN=5008;NS=2504;DP=17294;EAS_AF=0.0218;AMR_AF=0.0461;AFR_AF=0.3941;EUR_AF=0.0845;SAS_AF=0.0716;AA=G|||;VT=SNP
2	225726424	rs6721088	C	T	100	PASS	AC=850;AF=0.169728;AN=5008;NS=2504;DP=21111;EAS_AF=0.0208;AMR_AF=0.0548;AFR_AF=0.4796;EUR_AF=0.0865;SAS_AF=0.0716;AA=T|||;VT=SNP
2	225727431	rs7589474	T	C	100	PASS	AC=860;AF=0.171725;AN=5008;NS=2504;DP=16832;EAS_AF=0.0317;AMR_AF=0.0548;AFR_AF=0.4788;EUR_AF=0.0865;SAS_AF=0.0716;AA=C|||;VT=SNP;EX_TARGET
2	225727663	rs6436515	C	T	100	PASS	AC=1358;AF=0.271166;AN=5008;NS=2504;DP=15262;EAS_AF=0.0556;AMR_AF=0.1153;AFR_AF=0.6899;EUR_AF=0.1451;SAS_AF=0.1677;AA=T|||;VT=SNP
2	225730189	rs7559750	A	G	100	PASS	AC=1713;AF=0.342053;AN=5008;NS=2504;DP=19334;EAS_AF=0.0565;AMR_AF=0.1873;AFR_AF=0.795;EUR_AF=0.2843;SAS_AF=0.1933;AA=a|||;VT=SNP
2	225730590	rs11884260	T	A	100	PASS	AC=1237;AF=0.247005;AN=5008;NS=2504;DP=17566;EAS_AF=0.0813;AMR_AF=0.1599;AFR_AF=0.5061;EUR_AF=0.2217;SAS_AF=0.1554;AA=T|||;VT=SNP
2	225732725	rs72972623	C	G	100	PASS	AC=268;AF=0.0535144;AN=5008;NS=2504;DP=17077;EAS_AF=0.0357;AMR_AF=0.0389;AFR_AF=0.0431;EUR_AF=0.0547;SAS_AF=0.0951;AA=C|||;VT=SNP
2	225733342	rs11903344	G	T	100	PASS	AC=851;AF=0.169928;AN=5008;NS=2504;DP=15253;EAS_AF=0.0208;AMR_AF=0.0548;AFR_AF=0.4788;EUR_AF=0.0875;SAS_AF=0.0726;AA=T|||;VT=SNP
2	225735109	rs16866258	T	C	100	PASS	AC=811;AF=0.161941;AN=5008;NS=2504;DP=21001;EAS_AF=0.0228;AMR_AF=0.0548;AFR_AF=0.4478;EUR_AF=0.0865;SAS_AF=0.0726;AA=T|||;VT=SNP
2	225736752	rs7592442	G	A	100	PASS	AC=420;AF=0.0838658;AN=5008;NS=2504;DP=19535;EAS_AF=0.0208;AMR_AF=0.0245;AFR_AF=0.205;EUR_AF=0.0646;SAS_AF=0.047;AA=G|||;VT=SNP
2	225737546	rs7607230	T	C	100	PASS	AC=625;AF=0.1248;AN=5008;NS=2504;DP=20173;EAS_AF=0.0208;AMR_AF=0.0331;AFR_AF=0.3207;EUR_AF=0.0865;SAS_AF=0.0716;AA=T|||;VT=SNP
2	225737967	rs59751848	A	G	100	PASS	AC=808;AF=0.161342;AN=5008;NS=2504;DP=17215;EAS_AF=0.0208;AMR_AF=0.0533;AFR_AF=0.4486;EUR_AF=0.0865;SAS_AF=0.0716;AA=A|||;VT=SNP
2	225739574	rs10181328	C	T	100	PASS	AC=808;AF=0.161342;AN=5008;NS=2504;DP=20051;EAS_AF=0.0208;AMR_AF=0.0533;AFR_AF=0.4486;EUR_AF=0.0865;SAS_AF=0.0716;AA=C|||;VT=SNP
2	225739987	rs6713674	T	C	100	PASS	AC=887;AF=0.177117;AN=5008;NS=2504;DP=18813;EAS_AF=0.0208;AMR_AF=0.0634;AFR_AF=0.5015;EUR_AF=0.0885;SAS_AF=0.0716;AA=C|||;VT=SNP
2	225740551	rs72972631	G	A	100	PASS	AC=162;AF=0.0323482;AN=5008;NS=2504;DP=18929;EAS_AF=0.0327;AMR_AF=0.0317;AFR_AF=0.0015;EUR_AF=0.0388;SAS_AF=0.0675;AA=G|||;VT=SNP
2	225740593	rs11891443	T	C	100	PASS	AC=831;AF=0.165935;AN=5008;NS=2504;DP=18873;EAS_AF=0.0208;AMR_AF=0.0548;AFR_AF=0.4652;EUR_AF=0.0865;SAS_AF=0.0716;AA=t|||;VT=SNP
2	225741186	rs10169941	C	A	100	PASS	AC=810;AF=0.161741;AN=5008;NS=2504;DP=19444;EAS_AF=0.0208;AMR_AF=0.0533;AFR_AF=0.4501;EUR_AF=0.0865;SAS_AF=0.0716;AA=C|||;VT=SNP
2	225741272	rs10193574	A	G	100	PASS	AC=887;AF=0.177117;AN=5008;NS=2504;DP=19859;EAS_AF=0.0208;AMR_AF=0.0634;AFR_AF=0.5015;EUR_AF=0.0885;SAS_AF=0.0716;AA=G|||;VT=SNP
2	225742078	rs16866265	A	G	100	PASS	AC=887;AF=0.177117;AN=5008;NS=2504;DP=20845;EAS_AF=0.0208;AMR_AF=0.0634;AFR_AF=0.5015;EUR_AF=0.0885;SAS_AF=0.0716;AA=G|||;VT=SNP
2	225742080	rs60696641	G	A	100	PASS	AC=808;AF=0.161342;AN=5008;NS=2504;DP=20695;EAS_AF=0.0208;AMR_AF=0.0533;AFR_AF=0.4486;EUR_AF=0.0865;SAS_AF=0.0716;AA=G|||;VT=SNP
2	225742968	rs6436516	T	C	100	PASS	AC=1713;AF=0.342053;AN=5008;NS=2504;DP=19508;EAS_AF=0.0565;AMR_AF=0.1888;AFR_AF=0.795;EUR_AF=0.2843;SAS_AF=0.1922;AA=C|||;VT=SNP
2	225743460	rs72972635	G	T	100	PASS	AC=267;AF=0.0533147;AN=5008;NS=2504;DP=21104;EAS_AF=0.0347;AMR_AF=0.0389;AFR_AF=0.0431;EUR_AF=0.0547;SAS_AF=0.0951;AA=G|||;VT=SNP
2	225743519	rs13395823	G	A	100	PASS	AC=886;AF=0.176917;AN=5008;NS=2504;DP=19219;EAS_AF=0.0208;AMR_AF=0.0634;AFR_AF=0.5008;EUR_AF=0.0885;SAS_AF=0.0716;AA=A|||;VT=SNP
2	225744266	rs13399119	G	C	100	PASS	AC=831;AF=0.165935;AN=5008;NS=2504;DP=17831;EAS_AF=0.0208;AMR_AF=0.0548;AFR_AF=0.4652;EUR_AF=0.0865;SAS_AF=0.0716;AA=G|||;VT=SNP
2	225744496	rs13424581	A	C	100	PASS	AC=530;AF=0.105831;AN=5008;NS=2504;DP=17907;EAS_AF=0.0208;AMR_AF=0.0259;AFR_AF=0.2526;EUR_AF=0.0865;SAS_AF=0.0716;AA=A|||;VT=SNP
2	225744669	rs16866267	A	G	100	PASS	AC=810;AF=0.161741;AN=5008;NS=2504;DP=15889;EAS_AF=0.0208;AMR_AF=0.0533;AFR_AF=0.4501;EUR_AF=0.0865;SAS_AF=0.0716;AA=A|||;VT=SNP
2	225745469	rs72972639	T	C	100	PASS	AC=267;AF=0.0533147;AN=5008;NS=2504;DP=18630;EAS_AF=0.0347;AMR_AF=0.0389;AFR_AF=0.0431;EUR_AF=0.0547;SAS_AF=0.0951;AA=T|||;VT=SNP
2	225746505	rs13406420	C	T	100	PASS	AC=851;AF=0.169928;AN=5008;NS=2504;DP=21451;EAS_AF=0.0208;AMR_AF=0.0548;AFR_AF=0.4803;EUR_AF=0.0865;SAS_AF=0.0716;AA=C|||;VT=SNP
2	225746539	rs13406593	G	A	100	PASS	AC=833;AF=0.166334;AN=5008;NS=2504;DP=20982;EAS_AF=0.0208;AMR_AF=0.0548;AFR_AF=0.4667;EUR_AF=0.0865;SAS_AF=0.0716;AA=G|||;VT=SNP
2	225746542	rs13431816	A	G	100	PASS	AC=851;AF=0.169928;AN=5008;NS=2504;DP=20830;EAS_AF=0.0208;AMR_AF=0.0548;AFR_AF=0.4803;EUR_AF=0.0865;SAS_AF=0.0716;AA=A|||;VT=SNP
2	225747038	rs6757927	T	C	100	PASS	AC=1160;AF=0.231629;AN=5008;NS=2504;DP=19666;EAS_AF=0.0556;AMR_AF=0.1023;AFR_AF=0.5492;EUR_AF=0.1431;SAS_AF=0.1667;AA=C|||;VT=SNP
2	225747450	rs10498169	C	T	100	PASS	AC=1122;AF=0.224042;AN=5008;NS=2504;DP=19739;EAS_AF=0.0556;AMR_AF=0.0937;AFR_AF=0.5265;EUR_AF=0.1412;SAS_AF=0.1667;AA=T|||;VT=SNP
2	225747510	rs4674947	T	C	100	PASS	AC=815;AF=0.16274;AN=5008;NS=2504;DP=20987;EAS_AF=0.0208;AMR_AF=0.0548;AFR_AF=0.4531;EUR_AF=0.0865;SAS_AF=0.0716;AA=T|||;VT=SNP
2	225748300	rs78751389	G	A	100	PASS	AC=267;AF=0.0533147;AN=5008;NS=2504;DP=19989;EAS_AF=0.0347;AMR_AF=0.0375;AFR_AF=0.0439;EUR_AF=0.0547;SAS_AF=0.0951;AA=G|||;VT=SNP
2	225748518	rs12052387	A	G	100	PASS	AC=258;AF=0.0515176;AN=5008;NS=2504;DP=20854;EAS_AF=0.0347;AMR_AF=0.0375;AFR_AF=0.0371;EUR_AF=0.0547;SAS_AF=0.0951;AA=a|||;VT=SNP
2	225748532	rs10206184	T	A	100	PASS	AC=1123;AF=0.224241;AN=5008;NS=2504;DP=20402;EAS_AF=0.0556;AMR_AF=0.0937;AFR_AF=0.5272;EUR_AF=0.1412;SAS_AF=0.1667;AA=T|||;VT=SNP
2	225749157	rs6750856	C	T	100	PASS	AC=1123;AF=0.224241;AN=5008;NS=2504;DP=20118;EAS_AF=0.0556;AMR_AF=0.0937;AFR_AF=0.5272;EUR_AF=0.1412;SAS_AF=0.1667;AA=T|||;VT=SNP
2	225749260	rs6722373	A	T	100	PASS	AC=1123;AF=0.224241;AN=5008;NS=2504;DP=19128;EAS_AF=0.0556;AMR_AF=0.0937;AFR_AF=0.5272;EUR_AF=0.1412;SAS_AF=0.1667;AA=T|||;VT=SNP
2	225749326	rs6751295	G	A	100	PASS	AC=1123;AF=0.224241;AN=5008;NS=2504;DP=19333;EAS_AF=0.0556;AMR_AF=0.0937;AFR_AF=0.5272;EUR_AF=0.1412;SAS_AF=0.1667;AA=A|||;VT=SNP
2	225749574	rs13391726	A	G	100	PASS	AC=274;AF=0.0547125;AN=5008;NS=2504;DP=18529;EAS_AF=0.0179;AMR_AF=0.0216;AFR_AF=0.0983;EUR_AF=0.0646;SAS_AF=0.047;AA=A|||;VT=SNP
2	225749672	rs6712360	T	C	100	PASS	AC=1123;AF=0.224241;AN=5008;NS=2504;DP=18548;EAS_AF=0.0556;AMR_AF=0.0937;AFR_AF=0.5272;EUR_AF=0.1412;SAS_AF=0.1667;AA=t|||;VT=SNP
2	225749700	rs6712372	T	C	100	PASS	AC=1123;AF=0.224241;AN=5008;NS=2504;DP=18077;EAS_AF=0.0556;AMR_AF=0.0937;AFR_AF=0.5272;EUR_AF=0.1412;SAS_AF=0.1667;AA=C|||;VT=SNP
2	225749955	rs77083160	G	C	100	PASS	AC=285;AF=0.0569089;AN=5008;NS=2504;DP=16988;EAS_AF=0.0347;AMR_AF=0.0375;AFR_AF=0.0575;EUR_AF=0.0547;SAS_AF=0.0951;AA=G|||;VT=SNP
2	225750753	rs10197805	T	C	100	PASS	AC=1123;AF=0.224241;AN=5008;NS=2504;DP=18907;EAS_AF=0.0556;AMR_AF=0.0937;AFR_AF=0.5272;EUR_AF=0.1412;SAS_AF=0.1667;AA=C|||;VT=SNP;EX_TARGET
2	225750861	rs2304336	C	T	100	PASS	AC=1123;AF=0.224241;AN=5008;NS=2504;DP=17262;EAS_AF=0.0556;AMR_AF=0.0937;AFR_AF=0.5272;EUR_AF=0.1412;SAS_AF=0.1667;AA=c|||;VT=SNP;EX_TARGET
2	225751103	rs2304335	C	T	100	PASS	AC=285;AF=0.0569089;AN=5008;NS=2504;DP=19653;EAS_AF=0.0347;AMR_AF=0.0375;AFR_AF=0.0575;EUR_AF=0.0547;SAS_AF=0.0951;AA=C|||;VT=SNP
2	225751293	rs2304334	A	G	100	PASS	AC=1123;AF=0.224241;AN=5008;NS=2504;DP=15289;EAS_AF=0.0556;AMR_AF=0.0937;AFR_AF=0.5272;EUR_AF=0.1412;SAS_AF=0.1667;AA=G|||;VT=SNP
2	225752724	rs10204381	T	G	100	PASS	AC=819;AF=0.163538;AN=5008;NS=2504;DP=17971;EAS_AF=0.0208;AMR_AF=0.0533;AFR_AF=0.4569;EUR_AF=0.0865;SAS_AF=0.0716;AA=T|||;VT=SNP
2	225753342	rs10168795	A	G	100	PASS	AC=1104;AF=0.220447;AN=5008;NS=2504;DP=22736;EAS_AF=0.0556;AMR_AF=0.0937;AFR_AF=0.5136;EUR_AF=0.1412;SAS_AF=0.1656;AA=A|||;VT=SNP
2	225753717	rs28737337	C	T	100	PASS	AC=539;AF=0.107628;AN=5008;NS=2504;DP=20098;EAS_AF=0.0198;AMR_AF=0.0259;AFR_AF=0.2602;EUR_AF=0.0865;SAS_AF=0.0716;AA=C|||;VT=SNP
2	225754752	rs10174943	A	G	100	PASS	AC=633;AF=0.126398;AN=5008;NS=2504;DP=19665;EAS_AF=0.0208;AMR_AF=0.0331;AFR_AF=0.3268;EUR_AF=0.0865;SAS_AF=0.0716;AA=A|||;VT=SNP
2	225755357	rs28373258	G	A	100	PASS	AC=816;AF=0.162939;AN=5008;NS=2504;DP=20110;EAS_AF=0.0218;AMR_AF=0.0533;AFR_AF=0.4539;EUR_AF=0.0865;SAS_AF=0.0716;AA=G|||;VT=SNP
2	225755912	rs10202066	C	G	100	PASS	AC=1104;AF=0.220447;AN=5008;NS=2504;DP=16392;EAS_AF=0.0556;AMR_AF=0.0937;AFR_AF=0.5129;EUR_AF=0.1412;SAS_AF=0.1667;AA=C|||;VT=SNP
2	225756035	rs10202177	C	T	100	PASS	AC=815;AF=0.16274;AN=5008;NS=2504;DP=15350;EAS_AF=0.0208;AMR_AF=0.0533;AFR_AF=0.4539;EUR_AF=0.0865;SAS_AF=0.0716;AA=C|||;VT=SNP
2	225756132	rs10167560	T	A	100	PASS	AC=820;AF=0.163738;AN=5008;NS=2504;DP=14998;EAS_AF=0.0208;AMR_AF=0.0533;AFR_AF=0.4576;EUR_AF=0.0865;SAS_AF=0.0716;AA=T|||;VT=SNP
2	225756496	rs9288593	C	G	100	PASS	AC=1652;AF=0.329872;AN=5008;NS=2504;DP=17191;EAS_AF=0.0565;AMR_AF=0.1816;AFR_AF=0.7383;EUR_AF=0.2952;SAS_AF=0.2004;AA=G|||;VT=SNP
2	225756544	rs72972659	G	A	100	PASS	AC=287;AF=0.0573083;AN=5008;NS=2504;DP=17371;EAS_AF=0.0347;AMR_AF=0.0403;AFR_AF=0.0575;EUR_AF=0.0547;SAS_AF=0.0951;AA=G|||;VT=SNP
2	225756562	rs10168032	T	C	100	PASS	AC=1106;AF=0.220847;AN=5008;NS=2504;DP=17239;EAS_AF=0.0556;AMR_AF=0.0937;AFR_AF=0.5144;EUR_AF=0.1412;SAS_AF=0.1667;AA=C|||;VT=SNP
2	225756681	rs13388622	T	A	100	PASS	AC=1106;AF=0.220847;AN=5008;NS=2504;DP=19742;EAS_AF=0.0556;AMR_AF=0.0937;AFR_AF=0.5144;EUR_AF=0.1412;SAS_AF=0.1667;AA=A|||;VT=SNP
2	225756781	rs13400582	A	G	100	PASS	AC=1106;AF=0.220847;AN=5008;NS=2504;DP=19511;EAS_AF=0.0556;AMR_AF=0.0937;AFR_AF=0.5144;EUR_AF=0.1412;SAS_AF=0.1667;AA=A|||;VT=SNP
2	225758882	rs72972665	T	A	100	PASS	AC=287;AF=0.0573083;AN=5008;NS=2504;DP=17744;EAS_AF=0.0347;AMR_AF=0.0403;AFR_AF=0.0575;EUR_AF=0.0547;SAS_AF=0.0951;AA=T|||;VT=SNP
2	225759251	rs10165324	G	A	100	PASS	AC=538;AF=0.107428;AN=5008;NS=2504;DP=20659;EAS_AF=0.0208;AMR_AF=0.0259;AFR_AF=0.2587;EUR_AF=0.0865;SAS_AF=0.0716;AA=G|||;VT=SNP
2	225759324	rs4674948	T	G	100	PASS	AC=1345;AF=0.26857;AN=5008;NS=2504;DP=20932;EAS_AF=0.0565;AMR_AF=0.1542;AFR_AF=0.5234;EUR_AF=0.2913;SAS_AF=0.2004;AA=C|||;VT=SNP
2	225759978	rs16866294	C	T	100	PASS	AC=742;AF=0.148163;AN=5008;NS=2504;DP=18800;EAS_AF=0.1865;AMR_AF=0.2233;AFR_AF=0.0408;EUR_AF=0.1819;SAS_AF=0.1656;AA=C|||;VT=SNP
2	225760431	rs16866296	T	C	100	PASS	AC=857;AF=0.171126;AN=5008;NS=2504;DP=13721;EAS_AF=0.0208;AMR_AF=0.062;AFR_AF=0.4796;EUR_AF=0.0885;SAS_AF=0.0716;AA=C|||;VT=SNP
2	225760488	rs57679305	C	T	100	PASS	AC=815;AF=0.16274;AN=5008;NS=2504;DP=13161;EAS_AF=0.0208;AMR_AF=0.0533;AFR_AF=0.4539;EUR_AF=0.0865;SAS_AF=0.0716;AA=C|||;VT=SNP
2	225760508	rs1368885	C	T	100	PASS	AC=1599;AF=0.319289;AN=5008;NS=2504;DP=12073;EAS_AF=0.0565;AMR_AF=0.1772;AFR_AF=0.6997;EUR_AF=0.2952;SAS_AF=0.2014;AA=T|||;VT=SNP
2	225761259	rs7604674	C	T	100	PASS	AC=815;AF=0.16274;AN=5008;NS=2504;DP=13332;EAS_AF=0.0208;AMR_AF=0.0533;AFR_AF=0.4539;EUR_AF=0.0865;SAS_AF=0.0716;AA=C|||;VT=SNP
2	225761382	rs7604898	C	T	100	PASS	AC=855;AF=0.170727;AN=5008;NS=2504;DP=14865;EAS_AF=0.0208;AMR_AF=0.062;AFR_AF=0.4781;EUR_AF=0.0885;SAS_AF=0.0716;AA=T|||;VT=SNP
2	225761528	rs4673122	A	T	100	PASS	AC=3569;AF=0.71266;AN=5008;NS=2504;DP=19106;EAS_AF=0.6042;AMR_AF=0.6686;AFR_AF=0.9697;EUR_AF=0.6093;SAS_AF=0.6145;AA=T|||;VT=SNP
2	225762032	rs13425558	G	T	100	PASS	AC=429;AF=0.0856629;AN=5008;NS=2504;DP=17043;EAS_AF=0.0208;AMR_AF=0.0245;AFR_AF=0.2118;EUR_AF=0.0646;SAS_AF=0.047;AA=G|||;VT=SNP
2	225762055	rs13388016	T	C	100	PASS	AC=815;AF=0.16274;AN=5008;NS=2504;DP=17827;EAS_AF=0.0208;AMR_AF=0.0533;AFR_AF=0.4539;EUR_AF=0.0865;SAS_AF=0.0716;AA=T|||;VT=SNP
2	225762365	rs6761138	G	A	100	PASS	AC=815;AF=0.16274;AN=5008;NS=2504;DP=18379;EAS_AF=0.0208;AMR_AF=0.0533;AFR_AF=0.4539;EUR_AF=0.0865;SAS_AF=0.0716;AA=G|||;VT=SNP
2	225763143	rs10207991	C	T	100	PASS	AC=634;AF=0.126597;AN=5008;NS=2504;DP=20703;EAS_AF=0.0218;AMR_AF=0.0331;AFR_AF=0.3268;EUR_AF=0.0865;SAS_AF=0.0716;AA=T|||;VT=SNP
2	225763176	rs16866300	G	A	100	PASS	AC=816;AF=0.162939;AN=5008;NS=2504;DP=21152;EAS_AF=0.0208;AMR_AF=0.0533;AFR_AF=0.4539;EUR_AF=0.0875;SAS_AF=0.0716;AA=G|||;VT=SNP
2	225763266	rs10184426	A	C	100	PASS	AC=815;AF=0.16274;AN=5008;NS=2504;DP=20398;EAS_AF=0.0208;AMR_AF=0.0533;AFR_AF=0.4539;EUR_AF=0.0865;SAS_AF=0.0716;AA=A|||;VT=SNP
2	225764870	rs11895451	A	G	100	PASS	AC=821;AF=0.163938;AN=5008;NS=2504;DP=19102;EAS_AF=0.0208;AMR_AF=0.0533;AFR_AF=0.4584;EUR_AF=0.0865;SAS_AF=0.0716;AA=A|||;VT=SNP
2	225765163	rs7593042	A	T	100	PASS	AC=862;AF=0.172125;AN=5008;NS=2504;DP=17748;EAS_AF=0.0169;AMR_AF=0.0591;AFR_AF=0.4894;EUR_AF=0.0865;SAS_AF=0.0716;AA=A|||;VT=SNP
2	225766163	rs2055710	G	A	100	PASS	AC=446;AF=0.0890575;AN=5008;NS=2504;DP=20103;EAS_AF=0.0516;AMR_AF=0.0591;AFR_AF=0.0719;EUR_AF=0.1183;SAS_AF=0.1421;AA=G|||;VT=SNP
2	225767821	rs2055711	C	A	100	PASS	AC=1424;AF=0.284345;AN=5008;NS=2504;DP=16446;EAS_AF=0.0516;AMR_AF=0.1239;AFR_AF=0.739;EUR_AF=0.1451;SAS_AF=0.1667;AA=A|||;VT=SNP
2	225771834	rs11677647	C	T	100	PASS	AC=2034;AF=0.40615;AN=5008;NS=2504;DP=19047;EAS_AF=0.5357;AMR_AF=0.5288;AFR_AF=0.2095;EUR_AF=0.4264;SAS_AF=0.4305;AA=c|||;VT=SNP
2	225772004	rs12466303	G	A	100	PASS	AC=1031;AF=0.205871;AN=5008;NS=2504;DP=18513;EAS_AF=0.2063;AMR_AF=0.3213;AFR_AF=0.0688;EUR_AF=0.2753;SAS_AF=0.2372;AA=G|||;VT=SNP
2	225772392	rs12466436	G	A	100	PASS	AC=2763;AF=0.551717;AN=5008;NS=2504;DP=10798;EAS_AF=0.5853;AMR_AF=0.6369;AFR_AF=0.3964;EUR_AF=0.6123;SAS_AF=0.6043;AA=G|||;VT=SNP
2	225772476	rs72972674	G	A	100	PASS	AC=396;AF=0.0790735;AN=5008;NS=2504;DP=16124;EAS_AF=0.0506;AMR_AF=0.0576;AFR_AF=0.0378;EUR_AF=0.1113;SAS_AF=0.1462;AA=G|||;VT=SNP
2	225772992	rs10176593	G	A	100	PASS	AC=2808;AF=0.560703;AN=5008;NS=2504;DP=18182;EAS_AF=0.5853;AMR_AF=0.6383;AFR_AF=0.4297;EUR_AF=0.6133;SAS_AF=0.6033;AA=G|||;VT=SNP
2	225773085	rs17199382	G	A	100	PASS	AC=577;AF=0.115216;AN=5008;NS=2504;DP=15774;EAS_AF=0.0516;AMR_AF=0.0965;AFR_AF=0.09;EUR_AF=0.1779;SAS_AF=0.1636;AA=G|||;VT=SNP
2	225773204	rs56162773	G	C	100	PASS	AC=784;AF=0.15655;AN=5008;NS=2504;DP=15790;EAS_AF=0.0506;AMR_AF=0.1138;AFR_AF=0.2383;EUR_AF=0.1789;SAS_AF=0.1626;AA=G|||;VT=SNP
2	225773451	rs56121303	T	C	100	PASS	AC=784;AF=0.15655;AN=5008;NS=2504;DP=19255;EAS_AF=0.0506;AMR_AF=0.1138;AFR_AF=0.2383;EUR_AF=0.1789;SAS_AF=0.1626;AA=C|||;VT=SNP
2	225773496	rs55672639	A	G	100	PASS	AC=907;AF=0.18111;AN=5008;NS=2504;DP=18304;EAS_AF=0.0506;AMR_AF=0.1254;AFR_AF=0.3253;EUR_AF=0.1789;SAS_AF=0.1626;AA=G|||;VT=SNP
2	225773644	rs7603622	A	T	100	PASS	AC=863;AF=0.172324;AN=5008;NS=2504;DP=19805;EAS_AF=0.0506;AMR_AF=0.1239;AFR_AF=0.292;EUR_AF=0.1799;SAS_AF=0.1626;AA=A|||;VT=SNP
2	225773711	rs55840796	A	G	100	PASS	AC=1697;AF=0.338858;AN=5008;NS=2504;DP=18538;EAS_AF=0.378;AMR_AF=0.3156;AFR_AF=0.3041;EUR_AF=0.338;SAS_AF=0.363;AA=A|||;VT=SNP
2	225773765	rs55977947	C	A	100	PASS	AC=563;AF=0.11242;AN=5008;NS=2504;DP=18520;EAS_AF=0.0506;AMR_AF=0.1009;AFR_AF=0.0794;EUR_AF=0.1779;SAS_AF=0.1616;AA=C|||;VT=SNP
2	225773833	rs4673123	A	G	100	PASS	AC=2684;AF=0.535942;AN=5008;NS=2504;DP=18544;EAS_AF=0.5694;AMR_AF=0.5836;AFR_AF=0.379;EUR_AF=0.6123;SAS_AF=0.6012;AA=G|||;VT=SNP
2	225774390	rs6731100	C	T	100	PASS	AC=1723;AF=0.34405;AN=5008;NS=2504;DP=19410;EAS_AF=0.379;AMR_AF=0.3199;AFR_AF=0.323;EUR_AF=0.338;SAS_AF=0.3599;AA=T|||;VT=SNP
2	225774413	rs6731109	C	T	100	PASS	AC=1723;AF=0.34405;AN=5008;NS=2504;DP=19113;EAS_AF=0.379;AMR_AF=0.3199;AFR_AF=0.323;EUR_AF=0.338;SAS_AF=0.3599;AA=T|||;VT=SNP
2	225774612	rs13024433	A	C	100	PASS	AC=1332;AF=0.265974;AN=5008;NS=2504;DP=19682;EAS_AF=0.3849;AMR_AF=0.2637;AFR_AF=0.1067;EUR_AF=0.2803;SAS_AF=0.3456;AA=A|||;VT=SNP
2	225774648	rs6746238	T	C	100	PASS	AC=2735;AF=0.546126;AN=5008;NS=2504;DP=19821;EAS_AF=0.5704;AMR_AF=0.5922;AFR_AF=0.4138;EUR_AF=0.6133;SAS_AF=0.5982;AA=C|||;VT=SNP
2	225774887	rs17199389	C	T	100	PASS	AC=158;AF=0.0315495;AN=5008;NS=2504;DP=21001;EAS_AF=0.0456;AMR_AF=0.0346;AFR_AF=0.0045;EUR_AF=0.0586;SAS_AF=0.0235;AA=C|||;VT=SNP
2	225775245	rs11688439	T	C	100	PASS	AC=1022;AF=0.204073;AN=5008;NS=2504;DP=18735;EAS_AF=0.2212;AMR_AF=0.268;AFR_AF=0.0764;EUR_AF=0.2773;SAS_AF=0.2382;AA=T|||;VT=SNP
2	225775258	rs11682546	C	T	100	PASS	AC=2736;AF=0.546326;AN=5008;NS=2504;DP=19191;EAS_AF=0.5704;AMR_AF=0.5922;AFR_AF=0.4145;EUR_AF=0.6133;SAS_AF=0.5982;AA=C|||;VT=SNP
2	225775552	rs11682768	G	A	100	PASS	AC=2736;AF=0.546326;AN=5008;NS=2504;DP=18644;EAS_AF=0.5704;AMR_AF=0.5922;AFR_AF=0.4145;EUR_AF=0.6133;SAS_AF=0.5982;AA=A|||;VT=SNP
2	225775843	rs13031915	A	G	100	PASS	AC=2736;AF=0.546326;AN=5008;NS=2504;DP=18120;EAS_AF=0.5704;AMR_AF=0.5922;AFR_AF=0.4145;EUR_AF=0.6133;SAS_AF=0.5982;AA=A|||;VT=SNP
2	225776429	rs62186347	T	C	100	PASS	AC=2736;AF=0.546326;AN=5008;NS=2504;DP=18658;EAS_AF=0.5704;AMR_AF=0.5922;AFR_AF=0.4145;EUR_AF=0.6133;SAS_AF=0.5982;AA=C|||;VT=SNP
2	225776643	rs62186348	A	G	100	PASS	AC=2814;AF=0.561901;AN=5008;NS=2504;DP=17166;EAS_AF=0.5704;AMR_AF=0.5994;AFR_AF=0.4675;EUR_AF=0.6163;SAS_AF=0.5982;AA=G|||;VT=SNP
2	225776757	rs7605272	T	A	100	PASS	AC=3573;AF=0.713458;AN=5008;NS=2504;DP=16234;EAS_AF=0.5704;AMR_AF=0.647;AFR_AF=0.9803;EUR_AF=0.6392;SAS_AF=0.6237;AA=A|||;VT=SNP
2	225776830	rs7591572	G	C	100	PASS	AC=2689;AF=0.536941;AN=5008;NS=2504;DP=15715;EAS_AF=0.5704;AMR_AF=0.5908;AFR_AF=0.3805;EUR_AF=0.6123;SAS_AF=0.5982;AA=G|||;VT=SNP
2	225777015	rs79190082	G	A	100	PASS	AC=1292;AF=0.257987;AN=5008;NS=2504;DP=13392;EAS_AF=0.3482;AMR_AF=0.2651;AFR_AF=0.1036;EUR_AF=0.2793;SAS_AF=0.3466;AA=G|||;VT=SNP
2	225777072	rs7565088	A	G	100	PASS	AC=2736;AF=0.546326;AN=5008;NS=2504;DP=11838;EAS_AF=0.5704;AMR_AF=0.5922;AFR_AF=0.4145;EUR_AF=0.6133;SAS_AF=0.5982;AA=G|||;VT=SNP
2	225777315	rs62186349	G	T	100	PASS	AC=1017;AF=0.203075;AN=5008;NS=2504;DP=16535;EAS_AF=0.2212;AMR_AF=0.2666;AFR_AF=0.0749;EUR_AF=0.2753;SAS_AF=0.2382;AA=G|||;VT=SNP
2	225777589	rs12995931	A	G	100	PASS	AC=1290;AF=0.257588;AN=5008;NS=2504;DP=13419;EAS_AF=0.3482;AMR_AF=0.2637;AFR_AF=0.1036;EUR_AF=0.2793;SAS_AF=0.3456;AA=A|||;VT=SNP
2	225778338	rs77261978	T	C	100	PASS	AC=1014;AF=0.202476;AN=5008;NS=2504;DP=14395;EAS_AF=0.2183;AMR_AF=0.2666;AFR_AF=0.0749;EUR_AF=0.2753;SAS_AF=0.2382;AA=T|||;VT=SNP
2	225778423	rs74873782	G	C	100	PASS	AC=1013;AF=0.202276;AN=5008;NS=2504;DP=14192;EAS_AF=0.2183;AMR_AF=0.2651;AFR_AF=0.0749;EUR_AF=0.2753;SAS_AF=0.2382;AA=G|||;VT=SNP
2	225778476	rs4673124	C	G	100	PASS	AC=2811;AF=0.561302;AN=5008;NS=2504;DP=13085;EAS_AF=0.5675;AMR_AF=0.5994;AFR_AF=0.4675;EUR_AF=0.6163;SAS_AF=0.5982;AA=G|||;VT=SNP
2	225779072	rs10172791	A	T	100	PASS	AC=2734;AF=0.545927;AN=5008;NS=2504;DP=15539;EAS_AF=0.5675;AMR_AF=0.5922;AFR_AF=0.4145;EUR_AF=0.6133;SAS_AF=0.5992;AA=T|||;VT=SNP
2	225779215	rs3928623	A	C	100	PASS	AC=2734;AF=0.545927;AN=5008;NS=2504;DP=15984;EAS_AF=0.5675;AMR_AF=0.5922;AFR_AF=0.4145;EUR_AF=0.6133;SAS_AF=0.5992;AA=C|||;VT=SNP
2	225779414	rs34532562	A	T	100	PASS	AC=1468;AF=0.293131;AN=5008;NS=2504;DP=15916;EAS_AF=0.3492;AMR_AF=0.3012;AFR_AF=0.1619;EUR_AF=0.338;SAS_AF=0.3609;AA=A|||;VT=SNP
2	225779625	rs56143926	C	T	100	PASS	AC=1673;AF=0.334065;AN=5008;NS=2504;DP=15244;EAS_AF=0.3492;AMR_AF=0.3242;AFR_AF=0.3056;EUR_AF=0.337;SAS_AF=0.3609;AA=T|||;VT=SNP
2	225779775	rs1553641	C	G	100	PASS	AC=2687;AF=0.536542;AN=5008;NS=2504;DP=15997;EAS_AF=0.5675;AMR_AF=0.5908;AFR_AF=0.3805;EUR_AF=0.6123;SAS_AF=0.5992;AA=C|||;VT=SNP
2	225780196	rs34256085	A	G	100	PASS	AC=1721;AF=0.34365;AN=5008;NS=2504;DP=17361;EAS_AF=0.3492;AMR_AF=0.3256;AFR_AF=0.3396;EUR_AF=0.338;SAS_AF=0.362;AA=A|||;VT=SNP
2	225780550	rs78102094	C	A	100	PASS	AC=166;AF=0.033147;AN=5008;NS=2504;DP=19580;EAS_AF=0.0159;AMR_AF=0.0202;AFR_AF=0.0159;EUR_AF=0.0636;SAS_AF=0.0521;AA=C|||;VT=SNP
2	225780688	rs1979963	A	T	100	PASS	AC=1014;AF=0.202476;AN=5008;NS=2504;DP=20279;EAS_AF=0.2183;AMR_AF=0.2666;AFR_AF=0.0749;EUR_AF=0.2753;SAS_AF=0.2382;AA=T|||;VT=SNP
2	225780733	rs1979962	G	A	100	PASS	AC=1014;AF=0.202476;AN=5008;NS=2504;DP=19257;EAS_AF=0.2183;AMR_AF=0.2666;AFR_AF=0.0749;EUR_AF=0.2753;SAS_AF=0.2382;AA=A|||;VT=SNP
2	225780983	rs12470482	C	T	100	PASS	AC=1011;AF=0.201877;AN=5008;NS=2504;DP=18994;EAS_AF=0.2183;AMR_AF=0.2666;AFR_AF=0.0726;EUR_AF=0.2753;SAS_AF=0.2382;AA=C|||;VT=SNP
2	225781182	rs13007460	T	C	100	PASS	AC=2717;AF=0.542532;AN=5008;NS=2504;DP=16461;EAS_AF=0.5456;AMR_AF=0.5922;AFR_AF=0.4168;EUR_AF=0.6133;SAS_AF=0.6012;AA=C|||;VT=SNP
2	225781241	rs62186350	G	C	100	PASS	AC=1014;AF=0.202476;AN=5008;NS=2504;DP=11499;EAS_AF=0.2183;AMR_AF=0.2666;AFR_AF=0.0749;EUR_AF=0.2753;SAS_AF=0.2382;AA=G|||;VT=SNP
2	225781669	rs12987341	G	A	100	PASS	AC=1245;AF=0.248602;AN=5008;NS=2504;DP=16420;EAS_AF=0.3214;AMR_AF=0.255;AFR_AF=0.1029;EUR_AF=0.2694;SAS_AF=0.3446;AA=G|||;VT=SNP
2	225781670	rs13013616	T	C	100	PASS	AC=2910;AF=0.58107;AN=5008;NS=2504;DP=16473;EAS_AF=0.5407;AMR_AF=0.611;AFR_AF=0.5567;EUR_AF=0.6163;SAS_AF=0.5982;AA=C|||;VT=SNP
2	225781748	rs62186352	G	A	100	PASS	AC=1014;AF=0.202476;AN=5008;NS=2504;DP=17514;EAS_AF=0.2183;AMR_AF=0.2666;AFR_AF=0.0749;EUR_AF=0.2753;SAS_AF=0.2382;AA=G|||;VT=SNP
2	225782183	rs35246726	A	C	100	PASS	AC=1014;AF=0.202476;AN=5008;NS=2504;DP=15693;EAS_AF=0.2183;AMR_AF=0.2666;AFR_AF=0.0749;EUR_AF=0.2753;SAS_AF=0.2382;AA=A|||;VT=SNP
2	225782302	rs74422364	G	A	100	PASS	AC=1014;AF=0.202476;AN=5008;NS=2504;DP=14851;EAS_AF=0.2183;AMR_AF=0.268;AFR_AF=0.0749;EUR_AF=0.2744;SAS_AF=0.2382;AA=G|||;VT=SNP
2	225782365	rs12988296	A	C	100	PASS	AC=2789;AF=0.556909;AN=5008;NS=2504;DP=15215;EAS_AF=0.5407;AMR_AF=0.6009;AFR_AF=0.4697;EUR_AF=0.6173;SAS_AF=0.5982;AA=C|||;VT=SNP
2	225782599	rs62186355	T	G	100	PASS	AC=1014;AF=0.202476;AN=5008;NS=2504;DP=17819;EAS_AF=0.2183;AMR_AF=0.2666;AFR_AF=0.0749;EUR_AF=0.2753;SAS_AF=0.2382;AA=G|||;VT=SNP
2	225782632	rs41440446	C	T	100	PASS	AC=1014;AF=0.202476;AN=5008;NS=2504;DP=17590;EAS_AF=0.2183;AMR_AF=0.2666;AFR_AF=0.0749;EUR_AF=0.2753;SAS_AF=0.2382;AA=C|||;VT=SNP
2	225782660	rs62186357	T	A	100	PASS	AC=1014;AF=0.202476;AN=5008;NS=2504;DP=17745;EAS_AF=0.2183;AMR_AF=0.2666;AFR_AF=0.0749;EUR_AF=0.2753;SAS_AF=0.2382;AA=T|||;VT=SNP
2	225782827	rs62186358	C	T	100	PASS	AC=1014;AF=0.202476;AN=5008;NS=2504;DP=20066;EAS_AF=0.2183;AMR_AF=0.2666;AFR_AF=0.0749;EUR_AF=0.2753;SAS_AF=0.2382;AA=c|||;VT=SNP
2	225783152	rs4674949	C	T	100	PASS	AC=1014;AF=0.202476;AN=5008;NS=2504;DP=24345;EAS_AF=0.2183;AMR_AF=0.2666;AFR_AF=0.0749;EUR_AF=0.2753;SAS_AF=0.2382;AA=C|||;VT=SNP
2	225783179	rs12995498	G	C	100	PASS	AC=1439;AF=0.28734;AN=5008;NS=2504;DP=25016;EAS_AF=0.3224;AMR_AF=0.3012;AFR_AF=0.1611;EUR_AF=0.338;SAS_AF=0.3599;AA=G|||;VT=SNP
2	225783987	rs62647510	T	C	100	PASS	AC=1015;AF=0.202676;AN=5008;NS=2504;DP=29616;EAS_AF=0.2183;AMR_AF=0.268;AFR_AF=0.0749;EUR_AF=0.2753;SAS_AF=0.2382;AA=N|||;VT=SNP
2	225784119	rs62647511	A	G	100	PASS	AC=1014;AF=0.202476;AN=5008;NS=2504;DP=26124;EAS_AF=0.2183;AMR_AF=0.2666;AFR_AF=0.0749;EUR_AF=0.2753;SAS_AF=0.2382;AA=N|||;VT=SNP
2	225784137	rs111163103	T	A	100	PASS	AC=1426;AF=0.284744;AN=5008;NS=2504;DP=26230;EAS_AF=0.3224;AMR_AF=0.2997;AFR_AF=0.152;EUR_AF=0.338;SAS_AF=0.3599;AA=t|||;VT=SNP
2	225784492	rs35393036	C	T	100	PASS	AC=2710;AF=0.541134;AN=5008;NS=2504;DP=22729;EAS_AF=0.5407;AMR_AF=0.5922;AFR_AF=0.4168;EUR_AF=0.6143;SAS_AF=0.5982;AA=t|||;VT=SNP
2	225784866	rs13393372	A	T	100	PASS	AC=1016;AF=0.202875;AN=5008;NS=2504;DP=19046;EAS_AF=0.2183;AMR_AF=0.268;AFR_AF=0.0749;EUR_AF=0.2753;SAS_AF=0.2393;AA=T|||;VT=SNP
2	225784900	rs13419035	C	T	100	PASS	AC=1016;AF=0.202875;AN=5008;NS=2504;DP=16406;EAS_AF=0.2183;AMR_AF=0.268;AFR_AF=0.0749;EUR_AF=0.2753;SAS_AF=0.2393;AA=C|||;VT=SNP
2	225784999	rs13419152	C	A	100	PASS	AC=1014;AF=0.202476;AN=5008;NS=2504;DP=12761;EAS_AF=0.2183;AMR_AF=0.2666;AFR_AF=0.0749;EUR_AF=0.2753;SAS_AF=0.2382;AA=C|||;VT=SNP
2	225785285	rs13419400	C	A	100	PASS	AC=1013;AF=0.202276;AN=5008;NS=2504;DP=13223;EAS_AF=0.2183;AMR_AF=0.2666;AFR_AF=0.0741;EUR_AF=0.2753;SAS_AF=0.2382;AA=C|||;VT=SNP
2	225785578	rs62187979	C	T	100	PASS	AC=1014;AF=0.202476;AN=5008;NS=2504;DP=9918;EAS_AF=0.2183;AMR_AF=0.2666;AFR_AF=0.0749;EUR_AF=0.2753;SAS_AF=0.2382;AA=T|||;VT=SNP
2	225785693	rs34766880	T	C	100	PASS	AC=2710;AF=0.541134;AN=5008;NS=2504;DP=7062;EAS_AF=0.5407;AMR_AF=0.5922;AFR_AF=0.4168;EUR_AF=0.6143;SAS_AF=0.5982;AA=C|||;VT=SNP
2	225785754	rs62187981	T	C	100	PASS	AC=1015;AF=0.202676;AN=5008;NS=2504;DP=7971;EAS_AF=0.2192;AMR_AF=0.2666;AFR_AF=0.0749;EUR_AF=0.2753;SAS_AF=0.2382;AA=C|||;VT=SNP
2	225785880	rs113108283	A	G	100	PASS	AC=1015;AF=0.202676;AN=5008;NS=2504;DP=7568;EAS_AF=0.2192;AMR_AF=0.2666;AFR_AF=0.0749;EUR_AF=0.2753;SAS_AF=0.2382;AA=N|||;VT=SNP
2	225785948	rs75363166	G	C	100	PASS	AC=1016;AF=0.202875;AN=5008;NS=2504;DP=9982;EAS_AF=0.2202;AMR_AF=0.2666;AFR_AF=0.0749;EUR_AF=0.2753;SAS_AF=0.2382;AA=g|||;VT=SNP
2	225786022	rs62187982	A	G	100	PASS	AC=1015;AF=0.202676;AN=5008;NS=2504;DP=11401;EAS_AF=0.2192;AMR_AF=0.2666;AFR_AF=0.0749;EUR_AF=0.2753;SAS_AF=0.2382;AA=N|||;VT=SNP
2	225786044	rs62187983	A	G	100	PASS	AC=1015;AF=0.202676;AN=5008;NS=2504;DP=12585;EAS_AF=0.2192;AMR_AF=0.2666;AFR_AF=0.0749;EUR_AF=0.2753;SAS_AF=0.2382;AA=a|||;VT=SNP
2	225786241	rs13016606	C	T	100	PASS	AC=2707;AF=0.540535;AN=5008;NS=2504;DP=17021;EAS_AF=0.5407;AMR_AF=0.5922;AFR_AF=0.4168;EUR_AF=0.6143;SAS_AF=0.5951;AA=T|||;VT=SNP
2	225786312	rs61673984	T	C	100	PASS	AC=1013;AF=0.202276;AN=5008;NS=2504;DP=18043;EAS_AF=0.2173;AMR_AF=0.2666;AFR_AF=0.0749;EUR_AF=0.2753;SAS_AF=0.2382;AA=T|||;VT=SNP
2	225786329	rs13016818	C	T	100	PASS	AC=1694;AF=0.338259;AN=5008;NS=2504;DP=17740;EAS_AF=0.3234;AMR_AF=0.3256;AFR_AF=0.3419;EUR_AF=0.339;SAS_AF=0.3569;AA=C|||;VT=SNP
2	225786526	rs11675354	T	C	100	PASS	AC=2710;AF=0.541134;AN=5008;NS=2504;DP=13489;EAS_AF=0.5417;AMR_AF=0.5922;AFR_AF=0.416;EUR_AF=0.6143;SAS_AF=0.5982;AA=T|||;VT=SNP
2	225786736	rs11676459	T	C	100	PASS	AC=1701;AF=0.339657;AN=5008;NS=2504;DP=12858;EAS_AF=0.3304;AMR_AF=0.3256;AFR_AF=0.3419;EUR_AF=0.339;SAS_AF=0.3569;AA=T|||;VT=SNP
2	225786905	rs11692992	C	A	100	PASS	AC=1433;AF=0.286142;AN=5008;NS=2504;DP=12637;EAS_AF=0.3313;AMR_AF=0.2997;AFR_AF=0.152;EUR_AF=0.338;SAS_AF=0.3579;AA=C|||;VT=SNP
2	225786960	rs35820914	G	A	100	PASS	AC=2710;AF=0.541134;AN=5008;NS=2504;DP=14977;EAS_AF=0.5427;AMR_AF=0.5922;AFR_AF=0.4175;EUR_AF=0.6143;SAS_AF=0.5951;AA=A|||;VT=SNP
2	225787050	rs62187985	C	G	100	PASS	AC=1007;AF=0.201078;AN=5008;NS=2504;DP=17087;EAS_AF=0.2113;AMR_AF=0.2666;AFR_AF=0.0749;EUR_AF=0.2753;SAS_AF=0.2382;AA=C|||;VT=SNP
2	225787338	rs35986205	T	C	100	PASS	AC=2710;AF=0.541134;AN=5008;NS=2504;DP=19193;EAS_AF=0.5427;AMR_AF=0.5922;AFR_AF=0.4175;EUR_AF=0.6143;SAS_AF=0.5951;AA=C|||;VT=SNP
2	225787887	rs11694713	G	A	100	PASS	AC=1007;AF=0.201078;AN=5008;NS=2504;DP=17908;EAS_AF=0.2113;AMR_AF=0.2666;AFR_AF=0.0749;EUR_AF=0.2753;SAS_AF=0.2382;AA=A|||;VT=SNP
2	225788377	rs11694876	C	A	100	PASS	AC=1650;AF=0.329473;AN=5008;NS=2504;DP=17478;EAS_AF=0.3304;AMR_AF=0.3199;AFR_AF=0.3079;EUR_AF=0.338;SAS_AF=0.3558;AA=C|||;VT=SNP
2	225789068	rs34566945	T	A	100	PASS	AC=2657;AF=0.530551;AN=5008;NS=2504;DP=19506;EAS_AF=0.5417;AMR_AF=0.5865;AFR_AF=0.3828;EUR_AF=0.6133;SAS_AF=0.5941;AA=A|||;VT=SNP
2	225789115	rs62187987	T	C	100	PASS	AC=1007;AF=0.201078;AN=5008;NS=2504;DP=20618;EAS_AF=0.2113;AMR_AF=0.2666;AFR_AF=0.0749;EUR_AF=0.2753;SAS_AF=0.2382;AA=T|||;VT=SNP
2	225789333	rs35721981	T	G	100	PASS	AC=1425;AF=0.284545;AN=5008;NS=2504;DP=21096;EAS_AF=0.3304;AMR_AF=0.2954;AFR_AF=0.1505;EUR_AF=0.338;SAS_AF=0.3558;AA=T|||;VT=SNP
2	225789736	rs35986505	T	C	100	PASS	AC=1426;AF=0.284744;AN=5008;NS=2504;DP=18174;EAS_AF=0.3304;AMR_AF=0.2968;AFR_AF=0.1505;EUR_AF=0.338;SAS_AF=0.3558;AA=T|||;VT=SNP
2	225789888	rs6716445	C	T	100	PASS	AC=2784;AF=0.555911;AN=5008;NS=2504;DP=16890;EAS_AF=0.5417;AMR_AF=0.5965;AFR_AF=0.4713;EUR_AF=0.6173;SAS_AF=0.593;AA=T|||;VT=SNP
2	225790042	rs62187988	C	T	100	PASS	AC=1006;AF=0.200879;AN=5008;NS=2504;DP=18461;EAS_AF=0.2113;AMR_AF=0.2666;AFR_AF=0.0749;EUR_AF=0.2753;SAS_AF=0.2372;AA=C|||;VT=SNP
2	225791022	rs9288594	T	C	100	PASS	AC=1006;AF=0.200879;AN=5008;NS=2504;DP=23366;EAS_AF=0.2113;AMR_AF=0.2666;AFR_AF=0.0749;EUR_AF=0.2753;SAS_AF=0.2372;AA=T|||;VT=SNP
2	225791079	rs6714466	T	C	100	PASS	AC=2656;AF=0.530351;AN=5008;NS=2504;DP=22611;EAS_AF=0.5417;AMR_AF=0.5879;AFR_AF=0.3828;EUR_AF=0.6133;SAS_AF=0.592;AA=C|||;VT=SNP
2	225791224	rs74641664	G	A	100	PASS	AC=1006;AF=0.200879;AN=5008;NS=2504;DP=20036;EAS_AF=0.2113;AMR_AF=0.2666;AFR_AF=0.0749;EUR_AF=0.2753;SAS_AF=0.2372;AA=G|||;VT=SNP
2	225791235	rs6436517	C	T	100	PASS	AC=1652;AF=0.329872;AN=5008;NS=2504;DP=19799;EAS_AF=0.3304;AMR_AF=0.3242;AFR_AF=0.3079;EUR_AF=0.338;SAS_AF=0.3548;AA=C|||;VT=SNP
2	225792069	rs13034050	A	G	100	PASS	AC=2788;AF=0.556709;AN=5008;NS=2504;DP=19896;EAS_AF=0.5417;AMR_AF=0.5994;AFR_AF=0.4735;EUR_AF=0.6173;SAS_AF=0.592;AA=G|||;VT=SNP
2	225792317	rs10498170	T	A	100	PASS	AC=1650;AF=0.329473;AN=5008;NS=2504;DP=20108;EAS_AF=0.3304;AMR_AF=0.3213;AFR_AF=0.3079;EUR_AF=0.338;SAS_AF=0.3548;AA=T|||;VT=SNP
2	225792654	rs1395915	G	T	100	PASS	AC=2730;AF=0.545128;AN=5008;NS=2504;DP=18974;EAS_AF=0.5417;AMR_AF=0.5951;AFR_AF=0.4327;EUR_AF=0.6163;SAS_AF=0.592;AA=T|||;VT=SNP
2	225792681	rs10166440	C	T	100	PASS	AC=1002;AF=0.20008;AN=5008;NS=2504;DP=19767;EAS_AF=0.2113;AMR_AF=0.2666;AFR_AF=0.0719;EUR_AF=0.2753;SAS_AF=0.2372;AA=C|||;VT=SNP
2	225792835	rs7558808	G	A	100	PASS	AC=2700;AF=0.539137;AN=5008;NS=2504;DP=20812;EAS_AF=0.5417;AMR_AF=0.5893;AFR_AF=0.4145;EUR_AF=0.6143;SAS_AF=0.592;AA=A|||;VT=SNP
2	225793447	rs13018710	T	C	100	PASS	AC=1671;AF=0.333666;AN=5008;NS=2504;DP=19030;EAS_AF=0.3304;AMR_AF=0.3228;AFR_AF=0.323;EUR_AF=0.338;SAS_AF=0.3548;AA=T|||;VT=SNP
2	225793868	rs16866353	A	G	100	PASS	AC=2655;AF=0.530152;AN=5008;NS=2504;DP=18647;EAS_AF=0.5417;AMR_AF=0.5893;AFR_AF=0.3812;EUR_AF=0.6133;SAS_AF=0.592;AA=G|||;VT=SNP
2	225794416	rs6436518	A	G	100	PASS	AC=2653;AF=0.529752;AN=5008;NS=2504;DP=19692;EAS_AF=0.5417;AMR_AF=0.5879;AFR_AF=0.3805;EUR_AF=0.6133;SAS_AF=0.592;AA=G|||;VT=SNP
2	225794447	rs6711802	C	T	100	PASS	AC=2652;AF=0.529553;AN=5008;NS=2504;DP=19435;EAS_AF=0.5417;AMR_AF=0.5879;AFR_AF=0.3797;EUR_AF=0.6133;SAS_AF=0.592;AA=T|||;VT=SNP
2	225794683	rs10173201	C	T	100	PASS	AC=1002;AF=0.20008;AN=5008;NS=2504;DP=17876;EAS_AF=0.2113;AMR_AF=0.2666;AFR_AF=0.0719;EUR_AF=0.2753;SAS_AF=0.2372;AA=C|||;VT=SNP
2	225794725	rs7592444	A	G	100	PASS	AC=2647;AF=0.528554;AN=5008;NS=2504;DP=17504;EAS_AF=0.5417;AMR_AF=0.5865;AFR_AF=0.3797;EUR_AF=0.6093;SAS_AF=0.592;AA=G|||;VT=SNP
2	225794835	rs67469935	C	T	100	PASS	AC=1426;AF=0.284744;AN=5008;NS=2504;DP=17150;EAS_AF=0.3304;AMR_AF=0.2968;AFR_AF=0.1513;EUR_AF=0.338;SAS_AF=0.3548;AA=C|||;VT=SNP
2	225795083	rs12466481	G	T	100	PASS	AC=1003;AF=0.20028;AN=5008;NS=2504;DP=16181;EAS_AF=0.2123;AMR_AF=0.2666;AFR_AF=0.0719;EUR_AF=0.2753;SAS_AF=0.2372;AA=G|||;VT=SNP
2	225795093	rs35892480	C	T	100	PASS	AC=2779;AF=0.554912;AN=5008;NS=2504;DP=16179;EAS_AF=0.5427;AMR_AF=0.5965;AFR_AF=0.4667;EUR_AF=0.6183;SAS_AF=0.592;AA=T|||;VT=SNP
2	225795103	rs17271567	G	A	100	PASS	AC=1419;AF=0.283347;AN=5008;NS=2504;DP=16147;EAS_AF=0.3294;AMR_AF=0.2911;AFR_AF=0.1505;EUR_AF=0.339;SAS_AF=0.3528;AA=G|||;VT=SNP
2	225795993	rs9808432	A	G	100	PASS	AC=2652;AF=0.529553;AN=5008;NS=2504;DP=17507;EAS_AF=0.5417;AMR_AF=0.5879;AFR_AF=0.3797;EUR_AF=0.6133;SAS_AF=0.592;AA=G|||;VT=SNP
2	225796112	rs17271574	G	A	100	PASS	AC=1650;AF=0.329473;AN=5008;NS=2504;DP=16420;EAS_AF=0.3304;AMR_AF=0.3213;AFR_AF=0.3079;EUR_AF=0.338;SAS_AF=0.3548;AA=G|||;VT=SNP
2	225796151	rs9808089	C	A	100	PASS	AC=1002;AF=0.20008;AN=5008;NS=2504;DP=17637;EAS_AF=0.2103;AMR_AF=0.268;AFR_AF=0.0719;EUR_AF=0.2753;SAS_AF=0.2372;AA=C|||;VT=SNP
2	225796610	rs10498171	A	T	100	PASS	AC=1425;AF=0.284545;AN=5008;NS=2504;DP=19923;EAS_AF=0.3304;AMR_AF=0.2968;AFR_AF=0.1513;EUR_AF=0.337;SAS_AF=0.3548;AA=A|||;VT=SNP
2	225796822	rs10192580	T	C	100	PASS	AC=2652;AF=0.529553;AN=5008;NS=2504;DP=19153;EAS_AF=0.5417;AMR_AF=0.5879;AFR_AF=0.3797;EUR_AF=0.6133;SAS_AF=0.592;AA=C|||;VT=SNP
2	225796988	rs10180380	G	A	100	PASS	AC=1003;AF=0.20028;AN=5008;NS=2504;DP=19292;EAS_AF=0.2113;AMR_AF=0.2666;AFR_AF=0.0719;EUR_AF=0.2763;SAS_AF=0.2372;AA=G|||;VT=SNP
2	225797167	rs10498172	G	T	100	PASS	AC=1423;AF=0.284145;AN=5008;NS=2504;DP=18350;EAS_AF=0.3304;AMR_AF=0.2968;AFR_AF=0.1498;EUR_AF=0.337;SAS_AF=0.3548;AA=G|||;VT=SNP
2	225797959	rs1395914	G	T	100	PASS	AC=1649;AF=0.329273;AN=5008;NS=2504;DP=16907;EAS_AF=0.3304;AMR_AF=0.3213;AFR_AF=0.3079;EUR_AF=0.337;SAS_AF=0.3548;AA=G|||;VT=SNP
2	225798838	rs10498173	T	C	100	PASS	AC=1650;AF=0.329473;AN=5008;NS=2504;DP=20680;EAS_AF=0.3304;AMR_AF=0.3213;AFR_AF=0.3086;EUR_AF=0.337;SAS_AF=0.3548;AA=T|||;VT=SNP
2	225799107	rs13033698	A	G	100	PASS	AC=1647;AF=0.328874;AN=5008;NS=2504;DP=22058;EAS_AF=0.3304;AMR_AF=0.3213;AFR_AF=0.3064;EUR_AF=0.337;SAS_AF=0.3548;AA=A|||;VT=SNP
2	225799252	rs10210569	A	G	100	PASS	AC=3150;AF=0.628994;AN=5008;NS=2504;DP=20118;EAS_AF=0.5407;AMR_AF=0.6297;AFR_AF=0.7322;EUR_AF=0.6173;SAS_AF=0.592;AA=A|||;VT=SNP
2	225800172	rs10498174	T	C	100	PASS	AC=1584;AF=0.316294;AN=5008;NS=2504;DP=17361;EAS_AF=0.3304;AMR_AF=0.3127;AFR_AF=0.2632;EUR_AF=0.337;SAS_AF=0.3548;AA=T|||;VT=SNP
2	225800785	rs13394178	C	T	100	PASS	AC=2620;AF=0.523163;AN=5008;NS=2504;DP=18039;EAS_AF=0.5417;AMR_AF=0.5821;AFR_AF=0.3585;EUR_AF=0.6133;SAS_AF=0.592;AA=T|||;VT=SNP
2	225801484	rs953945	C	T	100	PASS	AC=1585;AF=0.316494;AN=5008;NS=2504;DP=15469;EAS_AF=0.3304;AMR_AF=0.3127;AFR_AF=0.2632;EUR_AF=0.337;SAS_AF=0.3558;AA=C|||;VT=SNP
2	225803183	rs62187990	T	C	100	PASS	AC=1032;AF=0.20607;AN=5008;NS=2504;DP=18979;EAS_AF=0.2103;AMR_AF=0.2695;AFR_AF=0.093;EUR_AF=0.2763;SAS_AF=0.2372;AA=T|||;VT=SNP
2	225803187	rs62187991	C	A	100	PASS	AC=1000;AF=0.199681;AN=5008;NS=2504;DP=18885;EAS_AF=0.2103;AMR_AF=0.2666;AFR_AF=0.0703;EUR_AF=0.2763;SAS_AF=0.2372;AA=C|||;VT=SNP
2	225803555	rs12469757	G	A	100	PASS	AC=1000;AF=0.199681;AN=5008;NS=2504;DP=20287;EAS_AF=0.2103;AMR_AF=0.2666;AFR_AF=0.0703;EUR_AF=0.2763;SAS_AF=0.2372;AA=G|||;VT=SNP
2	225804716	rs1507629	T	C	100	PASS	AC=996;AF=0.198882;AN=5008;NS=2504;DP=19494;EAS_AF=0.2103;AMR_AF=0.268;AFR_AF=0.0673;EUR_AF=0.2753;SAS_AF=0.2372;AA=T|||;VT=SNP
2	225804817	rs12471843	G	T	100	PASS	AC=2979;AF=0.594848;AN=5008;NS=2504;DP=19521;EAS_AF=0.5357;AMR_AF=0.6225;AFR_AF=0.612;EUR_AF=0.6163;SAS_AF=0.591;AA=T|||;VT=SNP
2	225804925	rs12694647	T	C	100	PASS	AC=2497;AF=0.498602;AN=5008;NS=2504;DP=20483;EAS_AF=0.5357;AMR_AF=0.5735;AFR_AF=0.2693;EUR_AF=0.6133;SAS_AF=0.5992;AA=C|||;VT=SNP
2	225804982	rs13409008	G	A	100	PASS	AC=1064;AF=0.21246;AN=5008;NS=2504;DP=20597;EAS_AF=0.2103;AMR_AF=0.2752;AFR_AF=0.1082;EUR_AF=0.2753;SAS_AF=0.2464;AA=G|||;VT=SNP
2	225805764	rs12995331	C	A	100	PASS	AC=1432;AF=0.285942;AN=5008;NS=2504;DP=17993;EAS_AF=0.3254;AMR_AF=0.2983;AFR_AF=0.1604;EUR_AF=0.338;SAS_AF=0.3528;AA=C|||;VT=SNP
2	225806042	rs13425978	T	C	100	PASS	AC=2506;AF=0.500399;AN=5008;NS=2504;DP=18020;EAS_AF=0.5367;AMR_AF=0.5735;AFR_AF=0.2806;EUR_AF=0.6143;SAS_AF=0.591;AA=C|||;VT=SNP
2	225806067	rs13386987	A	G	100	PASS	AC=3094;AF=0.617812;AN=5008;NS=2504;DP=18603;EAS_AF=0.5367;AMR_AF=0.6297;AFR_AF=0.6936;EUR_AF=0.6173;SAS_AF=0.591;AA=G|||;VT=SNP
2	225806283	rs1911628	G	A	100	PASS	AC=974;AF=0.194489;AN=5008;NS=2504;DP=16118;EAS_AF=0.2103;AMR_AF=0.2666;AFR_AF=0.0507;EUR_AF=0.2753;SAS_AF=0.2382;AA=G|||;VT=SNP
2	225806764	rs1857996	T	C	100	PASS	AC=878;AF=0.175319;AN=5008;NS=2504;DP=18009;EAS_AF=0.2897;AMR_AF=0.1988;AFR_AF=0.0673;EUR_AF=0.167;SAS_AF=0.1953;AA=T|||;VT=SNP
2	225807675	rs2135875	G	T	100	PASS	AC=2681;AF=0.535343;AN=5008;NS=2504;DP=14548;EAS_AF=0.5357;AMR_AF=0.5951;AFR_AF=0.4017;EUR_AF=0.6153;SAS_AF=0.591;AA=T|||;VT=SNP
2	225807707	rs2135874	T	G	100	PASS	AC=2986;AF=0.596246;AN=5008;NS=2504;DP=15122;EAS_AF=0.5357;AMR_AF=0.6225;AFR_AF=0.6172;EUR_AF=0.6163;SAS_AF=0.591;AA=G|||;VT=SNP
2	225807932	rs1354924	C	T	100	PASS	AC=2494;AF=0.498003;AN=5008;NS=2504;DP=15131;EAS_AF=0.5357;AMR_AF=0.5735;AFR_AF=0.2731;EUR_AF=0.6133;SAS_AF=0.591;AA=T|||;VT=SNP
2	225808266	rs75471915	T	C	100	PASS	AC=161;AF=0.0321486;AN=5008;NS=2504;DP=16383;EAS_AF=0.0159;AMR_AF=0.0202;AFR_AF=0.0159;EUR_AF=0.0626;SAS_AF=0.0481;AA=T|||;VT=SNP
2	225808388	rs17271602	C	G	100	PASS	AC=1247;AF=0.249002;AN=5008;NS=2504;DP=17283;EAS_AF=0.3244;AMR_AF=0.2522;AFR_AF=0.1112;EUR_AF=0.2684;SAS_AF=0.3354;AA=C|||;VT=SNP
2	225808557	rs10165002	T	C	100	PASS	AC=2835;AF=0.566094;AN=5008;NS=2504;DP=13359;EAS_AF=0.5357;AMR_AF=0.6081;AFR_AF=0.5129;EUR_AF=0.6133;SAS_AF=0.591;AA=T|||;VT=SNP
2	225809036	rs6750683	G	A	100	PASS	AC=2862;AF=0.571486;AN=5008;NS=2504;DP=19517;EAS_AF=0.5357;AMR_AF=0.6124;AFR_AF=0.5295;EUR_AF=0.6153;SAS_AF=0.591;AA=A|||;VT=SNP
2	225809239	rs17271608	C	A	100	PASS	AC=1248;AF=0.249201;AN=5008;NS=2504;DP=22077;EAS_AF=0.3244;AMR_AF=0.2522;AFR_AF=0.1112;EUR_AF=0.2694;SAS_AF=0.3354;AA=C|||;VT=SNP
2	225809998	rs4674951	A	G	100	PASS	AC=2872;AF=0.573482;AN=5008;NS=2504;DP=19098;EAS_AF=0.5357;AMR_AF=0.6124;AFR_AF=0.5371;EUR_AF=0.6153;SAS_AF=0.591;AA=G|||;VT=SNP
2	225810786	rs1072581	A	G	100	PASS	AC=2996;AF=0.598243;AN=5008;NS=2504;DP=17320;EAS_AF=0.5357;AMR_AF=0.6225;AFR_AF=0.6248;EUR_AF=0.6163;SAS_AF=0.591;AA=G|||;VT=SNP
2	225810943	rs17199431	G	A	100	PASS	AC=1441;AF=0.28774;AN=5008;NS=2504;DP=15673;EAS_AF=0.3254;AMR_AF=0.2983;AFR_AF=0.1672;EUR_AF=0.338;SAS_AF=0.3528;AA=G|||;VT=SNP
2	225811581	rs13021295	T	A	100	PASS	AC=1246;AF=0.248802;AN=5008;NS=2504;DP=16987;EAS_AF=0.3244;AMR_AF=0.2522;AFR_AF=0.1112;EUR_AF=0.2674;SAS_AF=0.3354;AA=T|||;VT=SNP
2	225811592	rs78257220	T	A	100	PASS	AC=352;AF=0.0702875;AN=5008;NS=2504;DP=17177;EAS_AF=0.0278;AMR_AF=0.0533;AFR_AF=0.0363;EUR_AF=0.1014;SAS_AF=0.1401;AA=T|||;VT=SNP
2	225811990	rs869062	G	A	100	PASS	AC=2642;AF=0.527556;AN=5008;NS=2504;DP=18968;EAS_AF=0.5357;AMR_AF=0.5893;AFR_AF=0.3752;EUR_AF=0.6153;SAS_AF=0.591;AA=A|||;VT=SNP
2	225812041	rs869063	C	T	100	PASS	AC=2643;AF=0.527756;AN=5008;NS=2504;DP=17832;EAS_AF=0.5357;AMR_AF=0.5893;AFR_AF=0.3744;EUR_AF=0.6163;SAS_AF=0.592;AA=T|||;VT=SNP
2	225812560	rs869836	A	G	100	PASS	AC=3466;AF=0.692093;AN=5008;NS=2504;DP=16786;EAS_AF=0.5357;AMR_AF=0.6398;AFR_AF=0.9289;EUR_AF=0.6352;SAS_AF=0.6288;AA=G|||;VT=SNP
2	225813188	rs11678589	A	C	100	PASS	AC=2464;AF=0.492013;AN=5008;NS=2504;DP=19709;EAS_AF=0.5357;AMR_AF=0.5677;AFR_AF=0.2526;EUR_AF=0.6143;SAS_AF=0.591;AA=A|||;VT=SNP
2	225813355	rs78173487	A	G	100	PASS	AC=161;AF=0.0321486;AN=5008;NS=2504;DP=18523;EAS_AF=0.0159;AMR_AF=0.0202;AFR_AF=0.0159;EUR_AF=0.0626;SAS_AF=0.0481;AA=A|||;VT=SNP
2	225814602	rs35813535	A	C	100	PASS	AC=1438;AF=0.287141;AN=5008;NS=2504;DP=20148;EAS_AF=0.3254;AMR_AF=0.2997;AFR_AF=0.1596;EUR_AF=0.3419;SAS_AF=0.3548;AA=A|||;VT=SNP
2	225814772	rs13021690	G	A	100	PASS	AC=1438;AF=0.287141;AN=5008;NS=2504;DP=17421;EAS_AF=0.3254;AMR_AF=0.2997;AFR_AF=0.1604;EUR_AF=0.3419;SAS_AF=0.3538;AA=G|||;VT=SNP
2	225815079	rs6711462	T	C	100	PASS	AC=3519;AF=0.702676;AN=5008;NS=2504;DP=19917;EAS_AF=0.5357;AMR_AF=0.6441;AFR_AF=0.9728;EUR_AF=0.6382;SAS_AF=0.6176;AA=C|||;VT=SNP
2	225815090	rs4673126	C	T	100	PASS	AC=2455;AF=0.490216;AN=5008;NS=2504;DP=20234;EAS_AF=0.5357;AMR_AF=0.5677;AFR_AF=0.2458;EUR_AF=0.6143;SAS_AF=0.591;AA=C|||;VT=SNP
2	225816053	rs62188008	T	C	100	PASS	AC=997;AF=0.199081;AN=5008;NS=2504;DP=18699;EAS_AF=0.2103;AMR_AF=0.2666;AFR_AF=0.0703;EUR_AF=0.2734;SAS_AF=0.2372;AA=T|||;VT=SNP
2	225816054	rs62188009	G	A	100	PASS	AC=993;AF=0.198283;AN=5008;NS=2504;DP=18620;EAS_AF=0.2103;AMR_AF=0.2666;AFR_AF=0.0673;EUR_AF=0.2734;SAS_AF=0.2372;AA=G|||;VT=SNP
2	225817668	rs6707711	C	T	100	PASS	AC=2862;AF=0.571486;AN=5008;NS=2504;DP=17552;EAS_AF=0.5347;AMR_AF=0.6124;AFR_AF=0.5303;EUR_AF=0.6153;SAS_AF=0.591;AA=T|||;VT=SNP
2	225818564	rs11686538	A	G	100	PASS	AC=1253;AF=0.2502;AN=5008;NS=2504;DP=18714;EAS_AF=0.3254;AMR_AF=0.2522;AFR_AF=0.1112;EUR_AF=0.2724;SAS_AF=0.3364;AA=a|||;VT=SNP
2	225818778	rs6727375	T	G	100	PASS	AC=1043;AF=0.208267;AN=5008;NS=2504;DP=19975;EAS_AF=0.2103;AMR_AF=0.2752;AFR_AF=0.0998;EUR_AF=0.2744;SAS_AF=0.2372;AA=T|||;VT=SNP
2	225820260	rs4674952	A	C	100	PASS	AC=2704;AF=0.539936;AN=5008;NS=2504;DP=20261;EAS_AF=0.5357;AMR_AF=0.5908;AFR_AF=0.4183;EUR_AF=0.6193;SAS_AF=0.591;AA=C|||;VT=SNP
2	225822764	rs7421379	T	C	100	PASS	AC=2784;AF=0.555911;AN=5008;NS=2504;DP=19587;EAS_AF=0.5516;AMR_AF=0.5965;AFR_AF=0.4637;EUR_AF=0.6183;SAS_AF=0.592;AA=C|||;VT=SNP
2	225824421	rs12999154	C	T	100	PASS	AC=1505;AF=0.300519;AN=5008;NS=2504;DP=18244;EAS_AF=0.3274;AMR_AF=0.3069;AFR_AF=0.205;EUR_AF=0.3439;SAS_AF=0.3528;AA=C|||;VT=SNP
2	225824992	rs11683761	T	C	100	PASS	AC=1258;AF=0.251198;AN=5008;NS=2504;DP=17804;EAS_AF=0.3264;AMR_AF=0.255;AFR_AF=0.1112;EUR_AF=0.2734;SAS_AF=0.3374;AA=T|||;VT=SNP
2	225826368	rs77363337	C	A	100	PASS	AC=1123;AF=0.224241;AN=5008;NS=2504;DP=15377;EAS_AF=0.2262;AMR_AF=0.2767;AFR_AF=0.1475;EUR_AF=0.2724;SAS_AF=0.2393;AA=C|||;VT=SNP
2	225826811	rs4674953	T	C	100	PASS	AC=1113;AF=0.222244;AN=5008;NS=2504;DP=17708;EAS_AF=0.2262;AMR_AF=0.2767;AFR_AF=0.1399;EUR_AF=0.2724;SAS_AF=0.2393;AA=T|||;VT=SNP
2	225828363	rs13402952	C	T	100	PASS	AC=1132;AF=0.226038;AN=5008;NS=2504;DP=18586;EAS_AF=0.2282;AMR_AF=0.2781;AFR_AF=0.152;EUR_AF=0.2724;SAS_AF=0.2393;AA=C|||;VT=SNP
2	225828821	rs10210032	A	C	100	PASS	AC=1264;AF=0.252396;AN=5008;NS=2504;DP=17413;EAS_AF=0.2262;AMR_AF=0.2954;AFR_AF=0.2421;EUR_AF=0.2753;SAS_AF=0.2393;AA=A|||;VT=SNP
2	225829595	rs11685574	C	T	100	PASS	AC=2787;AF=0.55651;AN=5008;NS=2504;DP=19077;EAS_AF=0.5526;AMR_AF=0.6037;AFR_AF=0.4614;EUR_AF=0.6183;SAS_AF=0.592;AA=T|||;VT=SNP
2	225829921	rs11685718	C	T	100	PASS	AC=1023;AF=0.204273;AN=5008;NS=2504;DP=21754;EAS_AF=0.2262;AMR_AF=0.2738;AFR_AF=0.0734;EUR_AF=0.2724;SAS_AF=0.2393;AA=C|||;VT=SNP
2	225830419	rs13423719	T	G	100	PASS	AC=1047;AF=0.209065;AN=5008;NS=2504;DP=16539;EAS_AF=0.2272;AMR_AF=0.2723;AFR_AF=0.0915;EUR_AF=0.2724;SAS_AF=0.2393;AA=T|||;VT=SNP
2	225830996	rs11679104	G	T	100	PASS	AC=1498;AF=0.299121;AN=5008;NS=2504;DP=15722;EAS_AF=0.3234;AMR_AF=0.3069;AFR_AF=0.2035;EUR_AF=0.3429;SAS_AF=0.3528;AA=G|||;VT=SNP
2	225831237	rs10176225	G	A	100	PASS	AC=1124;AF=0.224441;AN=5008;NS=2504;DP=18923;EAS_AF=0.2252;AMR_AF=0.2752;AFR_AF=0.149;EUR_AF=0.2724;SAS_AF=0.2403;AA=G|||;VT=SNP
2	225831586	rs7569781	G	C	100	PASS	AC=1508;AF=0.301118;AN=5008;NS=2504;DP=17132;EAS_AF=0.3264;AMR_AF=0.3055;AFR_AF=0.211;EUR_AF=0.341;SAS_AF=0.3528;AA=G|||;VT=SNP
2	225831957	rs34066761	C	T	100	PASS	AC=1267;AF=0.252995;AN=5008;NS=2504;DP=16183;EAS_AF=0.3522;AMR_AF=0.2738;AFR_AF=0.0938;EUR_AF=0.2634;SAS_AF=0.3405;AA=C|||;VT=SNP
2	225832409	rs56230509	T	C	100	PASS	AC=1433;AF=0.286142;AN=5008;NS=2504;DP=14594;EAS_AF=0.2758;AMR_AF=0.3559;AFR_AF=0.2095;EUR_AF=0.3658;SAS_AF=0.2689;AA=T|||;VT=SNP
2	225834004	rs35573107	C	T	100	PASS	AC=578;AF=0.115415;AN=5008;NS=2504;DP=20086;EAS_AF=0.12;AMR_AF=0.0879;AFR_AF=0.1626;EUR_AF=0.1362;SAS_AF=0.045;AA=c|||;VT=SNP
2	225835800	rs59406413	C	A	100	PASS	AC=586;AF=0.117013;AN=5008;NS=2504;DP=16344;EAS_AF=0.12;AMR_AF=0.0893;AFR_AF=0.1672;EUR_AF=0.1362;SAS_AF=0.046;AA=C|||;VT=SNP
2	225836852	rs2396172	T	A	100	PASS	AC=3689;AF=0.736621;AN=5008;NS=2504;DP=16126;EAS_AF=0.6042;AMR_AF=0.6873;AFR_AF=0.9811;EUR_AF=0.6571;SAS_AF=0.6595;AA=A|||;VT=SNP
2	225837435	rs4674956	C	A	100	PASS	AC=1073;AF=0.214257;AN=5008;NS=2504;DP=16817;EAS_AF=0.124;AMR_AF=0.1398;AFR_AF=0.5076;EUR_AF=0.1362;SAS_AF=0.044;AA=A|||;VT=SNP
2	225837562	rs57462780	A	C	100	PASS	AC=825;AF=0.164736;AN=5008;NS=2504;DP=16348;EAS_AF=0.124;AMR_AF=0.111;AFR_AF=0.3343;EUR_AF=0.1362;SAS_AF=0.045;AA=a|||;VT=SNP
2	225839256	rs75715128	G	A	100	PASS	AC=154;AF=0.0307508;AN=5008;NS=2504;DP=12135;EAS_AF=0.0069;AMR_AF=0.0115;AFR_AF=0.0378;EUR_AF=0.0457;SAS_AF=0.044;AA=G|||;VT=SNP
2	225839321	rs6436519	C	T	100	PASS	AC=1174;AF=0.234425;AN=5008;NS=2504;DP=10543;EAS_AF=0.1677;AMR_AF=0.3905;AFR_AF=0.1452;EUR_AF=0.2893;SAS_AF=0.2566;AA=C|||;VT=SNP
2	225839510	rs2122250	A	C	100	PASS	AC=2843;AF=0.567692;AN=5008;NS=2504;DP=6300;EAS_AF=0.3562;AMR_AF=0.6153;AFR_AF=0.6641;EUR_AF=0.6382;SAS_AF=0.5491;AA=a|||;VT=SNP
2	225840004	rs2894547	G	T	100	PASS	AC=3285;AF=0.65595;AN=5008;NS=2504;DP=17551;EAS_AF=0.5377;AMR_AF=0.6095;AFR_AF=0.5552;EUR_AF=0.7674;SAS_AF=0.8323;AA=T|||;VT=SNP
2	225840035	rs56118884	C	A	100	PASS	AC=1791;AF=0.357628;AN=5008;NS=2504;DP=17449;EAS_AF=0.3681;AMR_AF=0.3473;AFR_AF=0.2844;EUR_AF=0.2803;SAS_AF=0.5327;AA=A|||;VT=SNP
2	225840782	rs13411031	C	T	100	PASS	AC=2084;AF=0.416134;AN=5008;NS=2504;DP=19788;EAS_AF=0.2004;AMR_AF=0.3026;AFR_AF=0.6974;EUR_AF=0.4453;SAS_AF=0.3088;AA=T|||;VT=SNP
2	225841360	rs17199452	G	A	100	PASS	AC=169;AF=0.033746;AN=5008;NS=2504;DP=13298;EAS_AF=0.0615;AMR_AF=0.0389;AFR_AF=0.0061;EUR_AF=0.0547;SAS_AF=0.0174;AA=G|||;VT=SNP
2	225841485	rs13386247	A	G	100	PASS	AC=2021;AF=0.403554;AN=5008;NS=2504;DP=18114;EAS_AF=0.2113;AMR_AF=0.2968;AFR_AF=0.6399;EUR_AF=0.4493;SAS_AF=0.3108;AA=A|||;VT=SNP
2	225843144	rs13418605	C	T	100	PASS	AC=3163;AF=0.631589;AN=5008;NS=2504;DP=17499;EAS_AF=0.5903;AMR_AF=0.6686;AFR_AF=0.4992;EUR_AF=0.7624;SAS_AF=0.6922;AA=C|||;VT=SNP
2	225843344	rs13419043	G	A	100	PASS	AC=3766;AF=0.751997;AN=5008;NS=2504;DP=19766;EAS_AF=0.5913;AMR_AF=0.7032;AFR_AF=0.9312;EUR_AF=0.7694;SAS_AF=0.6922;AA=A|||;VT=SNP
2	225843945	rs11691119	C	T	100	PASS	AC=3166;AF=0.632188;AN=5008;NS=2504;DP=22995;EAS_AF=0.5933;AMR_AF=0.6686;AFR_AF=0.4992;EUR_AF=0.7624;SAS_AF=0.6922;AA=C|||;VT=SNP
2	225844192	rs12694648	A	C	100	PASS	AC=3171;AF=0.633187;AN=5008;NS=2504;DP=19485;EAS_AF=0.5933;AMR_AF=0.6686;AFR_AF=0.5;EUR_AF=0.7624;SAS_AF=0.6963;AA=A|||;VT=SNP
2	225844193	rs12694649	T	C	100	PASS	AC=3807;AF=0.760184;AN=5008;NS=2504;DP=19632;EAS_AF=0.5952;AMR_AF=0.7075;AFR_AF=0.9539;EUR_AF=0.7694;SAS_AF=0.6963;AA=C|||;VT=SNP
2	225844392	rs12329130	C	T	100	PASS	AC=3803;AF=0.759385;AN=5008;NS=2504;DP=21225;EAS_AF=0.5933;AMR_AF=0.7075;AFR_AF=0.9539;EUR_AF=0.7694;SAS_AF=0.6943;AA=T|||;VT=SNP
2	225844421	rs12329131	C	T	100	PASS	AC=3845;AF=0.767772;AN=5008;NS=2504;DP=21470;EAS_AF=0.5923;AMR_AF=0.7061;AFR_AF=0.9864;EUR_AF=0.7684;SAS_AF=0.6963;AA=T|||;VT=SNP
2	225845136	rs9967872	C	G	100	PASS	AC=3802;AF=0.759185;AN=5008;NS=2504;DP=20450;EAS_AF=0.5933;AMR_AF=0.7075;AFR_AF=0.9539;EUR_AF=0.7694;SAS_AF=0.6933;AA=G|||;VT=SNP
2	225845489	rs4674958	C	A	100	PASS	AC=3803;AF=0.759385;AN=5008;NS=2504;DP=17046;EAS_AF=0.5933;AMR_AF=0.7075;AFR_AF=0.9539;EUR_AF=0.7694;SAS_AF=0.6943;AA=C|||;VT=SNP
2	225845688	rs4673128	T	C	100	PASS	AC=3803;AF=0.759385;AN=5008;NS=2504;DP=13625;EAS_AF=0.5933;AMR_AF=0.7075;AFR_AF=0.9539;EUR_AF=0.7694;SAS_AF=0.6943;AA=C|||;VT=SNP
2	225845897	rs6707384	C	G	100	PASS	AC=3802;AF=0.759185;AN=5008;NS=2504;DP=15341;EAS_AF=0.5933;AMR_AF=0.7075;AFR_AF=0.9539;EUR_AF=0.7694;SAS_AF=0.6933;AA=G|||;VT=SNP
2	225845945	rs6722839	T	A	100	PASS	AC=3179;AF=0.634784;AN=5008;NS=2504;DP=15718;EAS_AF=0.5933;AMR_AF=0.6686;AFR_AF=0.5083;EUR_AF=0.7624;SAS_AF=0.6933;AA=T|||;VT=SNP
2	225846235	rs17271615	T	C	100	PASS	AC=178;AF=0.0355431;AN=5008;NS=2504;DP=16298;EAS_AF=0.0625;AMR_AF=0.0389;AFR_AF=0.0076;EUR_AF=0.0596;SAS_AF=0.0184;AA=T|||;VT=SNP
2	225847668	rs7566475	C	A	100	PASS	AC=3802;AF=0.759185;AN=5008;NS=2504;DP=18955;EAS_AF=0.5933;AMR_AF=0.7075;AFR_AF=0.9539;EUR_AF=0.7694;SAS_AF=0.6933;AA=A|||;VT=SNP
2	225848390	rs412120	T	A	100	PASS	AC=941;AF=0.187899;AN=5008;NS=2504;DP=18496;EAS_AF=0.2698;AMR_AF=0.3055;AFR_AF=0.0893;EUR_AF=0.2038;SAS_AF=0.137;AA=T|||;VT=SNP
2	225848579	rs375205	T	C	100	PASS	AC=3732;AF=0.745208;AN=5008;NS=2504;DP=18361;EAS_AF=0.5933;AMR_AF=0.7032;AFR_AF=0.9032;EUR_AF=0.7684;SAS_AF=0.6943;AA=T|||;VT=SNP
2	225849072	rs637665	C	G	100	PASS	AC=3736;AF=0.746006;AN=5008;NS=2504;DP=18822;EAS_AF=0.5933;AMR_AF=0.7061;AFR_AF=0.9032;EUR_AF=0.7704;SAS_AF=0.6943;AA=G|||;VT=SNP
2	225850557	rs921280	T	A	100	PASS	AC=1710;AF=0.341454;AN=5008;NS=2504;DP=20149;EAS_AF=0.0823;AMR_AF=0.2767;AFR_AF=0.5484;EUR_AF=0.4016;SAS_AF=0.3129;AA=A|||;VT=SNP
2	225850905	rs377571	A	C	100	PASS	AC=2963;AF=0.591653;AN=5008;NS=2504;DP=18627;EAS_AF=0.5248;AMR_AF=0.5677;AFR_AF=0.6233;EUR_AF=0.6193;SAS_AF=0.6063;AA=C|||;VT=SNP
2	225850923	rs9989765	T	C	100	PASS	AC=238;AF=0.047524;AN=5008;NS=2504;DP=18998;EAS_AF=0.0625;AMR_AF=0.0389;AFR_AF=0.0083;EUR_AF=0.0606;SAS_AF=0.0777;AA=T|||;VT=SNP
2	225851064	rs16866402	A	G	100	PASS	AC=413;AF=0.0824681;AN=5008;NS=2504;DP=18613;EAS_AF=0.0714;AMR_AF=0.1009;AFR_AF=0.1014;EUR_AF=0.1103;SAS_AF=0.0266;AA=A|||;VT=SNP
2	225851629	rs600020	G	A	100	PASS	AC=2963;AF=0.591653;AN=5008;NS=2504;DP=18096;EAS_AF=0.5248;AMR_AF=0.5692;AFR_AF=0.6248;EUR_AF=0.6193;SAS_AF=0.6033;AA=A|||;VT=SNP
2	225851636	rs13431564	G	A	100	PASS	AC=271;AF=0.0541134;AN=5008;NS=2504;DP=17845;EAS_AF=0.0625;AMR_AF=0.0389;AFR_AF=0.034;EUR_AF=0.0596;SAS_AF=0.0777;AA=G|||;VT=SNP
2	225851816	rs1449514	G	C	100	PASS	AC=1709;AF=0.341254;AN=5008;NS=2504;DP=18417;EAS_AF=0.0823;AMR_AF=0.281;AFR_AF=0.5499;EUR_AF=0.4006;SAS_AF=0.3078;AA=G|||;VT=SNP
2	225853301	rs1037247	G	A	100	PASS	AC=1613;AF=0.322085;AN=5008;NS=2504;DP=19733;EAS_AF=0.0804;AMR_AF=0.2738;AFR_AF=0.4818;EUR_AF=0.4026;SAS_AF=0.3067;AA=G|||;VT=SNP
2	225853618	rs281526	C	T	100	PASS	AC=1236;AF=0.246805;AN=5008;NS=2504;DP=19677;EAS_AF=0.4415;AMR_AF=0.281;AFR_AF=0.0734;EUR_AF=0.2087;SAS_AF=0.2955;AA=C|||;VT=SNP
2	225854120	rs921281	C	T	100	PASS	AC=1724;AF=0.344249;AN=5008;NS=2504;DP=22440;EAS_AF=0.0804;AMR_AF=0.2882;AFR_AF=0.5461;EUR_AF=0.4165;SAS_AF=0.3088;AA=T|||;VT=SNP
2	225854872	rs583608	G	A	100	PASS	AC=2334;AF=0.466054;AN=5008;NS=2504;DP=18726;EAS_AF=0.5149;AMR_AF=0.5274;AFR_AF=0.1921;EUR_AF=0.6034;SAS_AF=0.6012;AA=A|||;VT=SNP
2	225855021	rs684441	G	A	100	PASS	AC=2946;AF=0.588259;AN=5008;NS=2504;DP=17883;EAS_AF=0.5149;AMR_AF=0.5692;AFR_AF=0.6165;EUR_AF=0.6233;SAS_AF=0.6033;AA=A|||;VT=SNP
2	225855086	rs584529	T	C	100	PASS	AC=2952;AF=0.589457;AN=5008;NS=2504;DP=18870;EAS_AF=0.5218;AMR_AF=0.5692;AFR_AF=0.6157;EUR_AF=0.6233;SAS_AF=0.6033;AA=T|||;VT=SNP
2	225856191	rs281525	T	C	100	PASS	AC=2451;AF=0.489417;AN=5008;NS=2504;DP=21686;EAS_AF=0.6577;AMR_AF=0.4207;AFR_AF=0.4251;EUR_AF=0.3827;SAS_AF=0.5613;AA=T|||;VT=SNP
2	225856755	rs6759015	A	G	100	PASS	AC=2828;AF=0.564696;AN=5008;NS=2504;DP=18328;EAS_AF=0.3214;AMR_AF=0.428;AFR_AF=0.7716;EUR_AF=0.6103;SAS_AF=0.5859;AA=G|||;VT=SNP
2	225858116	rs13416139	T	G	100	PASS	AC=1478;AF=0.295128;AN=5008;NS=2504;DP=19022;EAS_AF=0.1121;AMR_AF=0.1398;AFR_AF=0.7443;EUR_AF=0.1153;SAS_AF=0.1718;AA=G|||;VT=SNP
2	225858614	rs6706674	A	G	100	PASS	AC=1459;AF=0.291334;AN=5008;NS=2504;DP=18546;EAS_AF=0.1121;AMR_AF=0.1412;AFR_AF=0.73;EUR_AF=0.1153;SAS_AF=0.1708;AA=G|||;VT=SNP
2	225860547	rs55800945	T	C	100	PASS	AC=418;AF=0.0834665;AN=5008;NS=2504;DP=19349;EAS_AF=0.0069;AMR_AF=0.1052;AFR_AF=0.0076;EUR_AF=0.1849;SAS_AF=0.1452;AA=T|||;VT=SNP
2	225861127	rs9288595	A	G	100	PASS	AC=1478;AF=0.295128;AN=5008;NS=2504;DP=21194;EAS_AF=0.1121;AMR_AF=0.1398;AFR_AF=0.7443;EUR_AF=0.1153;SAS_AF=0.1718;AA=G|||;VT=SNP
2	225861869	rs386549	T	C	100	PASS	AC=4079;AF=0.814497;AN=5008;NS=2504;DP=15172;EAS_AF=0.7639;AMR_AF=0.7392;AFR_AF=0.8903;EUR_AF=0.7903;SAS_AF=0.8425;AA=C|||;VT=SNP
2	225864481	rs13405715	G	T	100	PASS	AC=1499;AF=0.299321;AN=5008;NS=2504;DP=12859;EAS_AF=0.1101;AMR_AF=0.1412;AFR_AF=0.7602;EUR_AF=0.1153;SAS_AF=0.1728;AA=T|||;VT=SNP
2	225866243	rs281530	G	A	100	PASS	AC=2296;AF=0.458466;AN=5008;NS=2504;DP=15921;EAS_AF=0.5198;AMR_AF=0.5562;AFR_AF=0.0424;EUR_AF=0.674;SAS_AF=0.6667;AA=G|||;VT=SNP
2	225866428	rs13387194	A	C	100	PASS	AC=1540;AF=0.307508;AN=5008;NS=2504;DP=20425;EAS_AF=0.1121;AMR_AF=0.1412;AFR_AF=0.7905;EUR_AF=0.1153;SAS_AF=0.1718;AA=C|||;VT=SNP
2	225866470	rs281529	G	A	100	PASS	AC=2615;AF=0.522165;AN=5008;NS=2504;DP=19658;EAS_AF=0.6498;AMR_AF=0.6081;AFR_AF=0.152;EUR_AF=0.6769;SAS_AF=0.6708;AA=G|||;VT=SNP
2	225866829	rs281528	A	G	100	PASS	AC=4150;AF=0.828674;AN=5008;NS=2504;DP=21562;EAS_AF=0.7619;AMR_AF=0.7435;AFR_AF=0.9418;EUR_AF=0.7922;SAS_AF=0.8425;AA=G|||;VT=SNP
2	225867091	rs2015161	A	C	100	PASS	AC=1496;AF=0.298722;AN=5008;NS=2504;DP=22953;EAS_AF=0.1121;AMR_AF=0.1398;AFR_AF=0.7579;EUR_AF=0.1153;SAS_AF=0.1718;AA=C|||;VT=SNP
2	225867259	rs10195999	C	G	100	PASS	AC=1496;AF=0.298722;AN=5008;NS=2504;DP=21922;EAS_AF=0.1121;AMR_AF=0.1398;AFR_AF=0.7579;EUR_AF=0.1153;SAS_AF=0.1718;AA=G|||;VT=SNP
2	225867366	rs281527	A	G	100	PASS	AC=4150;AF=0.828674;AN=5008;NS=2504;DP=21720;EAS_AF=0.7619;AMR_AF=0.7435;AFR_AF=0.9418;EUR_AF=0.7922;SAS_AF=0.8425;AA=G|||;VT=SNP
2	225867775	rs647915	C	A	100	PASS	AC=2295;AF=0.458267;AN=5008;NS=2504;DP=17558;EAS_AF=0.5169;AMR_AF=0.5562;AFR_AF=0.0446;EUR_AF=0.673;SAS_AF=0.6667;AA=C|||;VT=SNP
2	225868600	rs10201967	C	T	100	PASS	AC=731;AF=0.145966;AN=5008;NS=2504;DP=20216;EAS_AF=0.1111;AMR_AF=0.0778;AFR_AF=0.3222;EUR_AF=0.0417;SAS_AF=0.0992;AA=c|||;VT=SNP
2	225870493	rs2940191	T	C	100	PASS	AC=4154;AF=0.829473;AN=5008;NS=2504;DP=18285;EAS_AF=0.7639;AMR_AF=0.7435;AFR_AF=0.9418;EUR_AF=0.7922;SAS_AF=0.8446;AA=C|||;VT=SNP
2	225871659	rs182215	T	C	100	PASS	AC=3668;AF=0.732428;AN=5008;NS=2504;DP=22423;EAS_AF=0.8333;AMR_AF=0.7089;AFR_AF=0.5461;EUR_AF=0.7744;SAS_AF=0.8538;AA=C|||;VT=SNP
2	225872910	rs56162525	C	G	100	PASS	AC=515;AF=0.102835;AN=5008;NS=2504;DP=19444;EAS_AF=0.0188;AMR_AF=0.1383;AFR_AF=0.0174;EUR_AF=0.2167;SAS_AF=0.1626;AA=C|||;VT=SNP
2	225872968	rs281524	A	G	100	PASS	AC=2254;AF=0.45008;AN=5008;NS=2504;DP=19426;EAS_AF=0.5853;AMR_AF=0.5014;AFR_AF=0.1762;EUR_AF=0.492;SAS_AF=0.6012;AA=A|||;VT=SNP
2	225873358	rs13418728	C	T	100	PASS	AC=517;AF=0.103235;AN=5008;NS=2504;DP=20353;EAS_AF=0.0188;AMR_AF=0.1441;AFR_AF=0.0174;EUR_AF=0.2167;SAS_AF=0.1605;AA=C|||;VT=SNP
2	225874122	rs281523	C	T	100	PASS	AC=3426;AF=0.684105;AN=5008;NS=2504;DP=17048;EAS_AF=0.8323;AMR_AF=0.6902;AFR_AF=0.4629;EUR_AF=0.7276;SAS_AF=0.7812;AA=T|||;VT=SNP
2	225874292	rs281522	G	C	100	PASS	AC=3253;AF=0.649561;AN=5008;NS=2504;DP=16528;EAS_AF=0.8323;AMR_AF=0.67;AFR_AF=0.351;EUR_AF=0.7157;SAS_AF=0.7822;AA=g|||;VT=SNP
2	225874652	rs386959	C	T	100	PASS	AC=3552;AF=0.709265;AN=5008;NS=2504;DP=18709;EAS_AF=0.8333;AMR_AF=0.7089;AFR_AF=0.4486;EUR_AF=0.7863;SAS_AF=0.8548;AA=C|||;VT=SNP
2	225874718	rs281521	A	G	100	PASS	AC=4210;AF=0.840655;AN=5008;NS=2504;DP=18546;EAS_AF=0.8333;AMR_AF=0.7565;AFR_AF=0.9175;EUR_AF=0.7913;SAS_AF=0.8548;AA=G|||;VT=SNP
2	225874736	rs281520	A	T	100	PASS	AC=3705;AF=0.739816;AN=5008;NS=2504;DP=18571;EAS_AF=0.8333;AMR_AF=0.7219;AFR_AF=0.5575;EUR_AF=0.7863;SAS_AF=0.8548;AA=T|||;VT=SNP
2	225874825	rs281519	T	C	100	PASS	AC=2078;AF=0.414936;AN=5008;NS=2504;DP=17750;EAS_AF=0.5813;AMR_AF=0.4942;AFR_AF=0.0961;EUR_AF=0.5;SAS_AF=0.5307;AA=T|||;VT=SNP
2	225875158	rs590233	A	C	100	PASS	AC=4208;AF=0.840256;AN=5008;NS=2504;DP=16775;EAS_AF=0.8333;AMR_AF=0.755;AFR_AF=0.9175;EUR_AF=0.7903;SAS_AF=0.8548;AA=C|||;VT=SNP
2	225875702	rs9288597	T	C	100	PASS	AC=525;AF=0.104832;AN=5008;NS=2504;DP=19492;EAS_AF=0.0169;AMR_AF=0.1412;AFR_AF=0.0265;EUR_AF=0.2167;SAS_AF=0.1605;AA=T|||;VT=SNP
2	225875971	rs648887	C	T	100	PASS	AC=2375;AF=0.474241;AN=5008;NS=2504;DP=19519;EAS_AF=0.5883;AMR_AF=0.5101;AFR_AF=0.2617;EUR_AF=0.4911;SAS_AF=0.6012;AA=C|||;VT=SNP
2	225876020	rs648508	C	T	100	PASS	AC=2331;AF=0.465455;AN=5008;NS=2504;DP=18415;EAS_AF=0.5883;AMR_AF=0.5072;AFR_AF=0.2307;EUR_AF=0.4901;SAS_AF=0.6012;AA=C|||;VT=SNP
2	225876094	rs683755	A	G	100	PASS	AC=4310;AF=0.860623;AN=5008;NS=2504;DP=19820;EAS_AF=0.8343;AMR_AF=0.7594;AFR_AF=0.9902;EUR_AF=0.7913;SAS_AF=0.8558;AA=N|||;VT=SNP
2	225876556	rs10933075	C	A	100	PASS	AC=3697;AF=0.738219;AN=5008;NS=2504;DP=18510;EAS_AF=0.8343;AMR_AF=0.7219;AFR_AF=0.5507;EUR_AF=0.7863;SAS_AF=0.8548;AA=A|||;VT=SNP
2	225877033	rs4673129	C	T	100	PASS	AC=3694;AF=0.73762;AN=5008;NS=2504;DP=19179;EAS_AF=0.8333;AMR_AF=0.7219;AFR_AF=0.5499;EUR_AF=0.7863;SAS_AF=0.8538;AA=T|||;VT=SNP
2	225877485	rs639729	C	G	100	PASS	AC=2376;AF=0.474441;AN=5008;NS=2504;DP=16256;EAS_AF=0.5883;AMR_AF=0.5072;AFR_AF=0.264;EUR_AF=0.4911;SAS_AF=0.6012;AA=C|||;VT=SNP
2	225877675	rs10167278	G	A	100	PASS	AC=1315;AF=0.26258;AN=5008;NS=2504;DP=16822;EAS_AF=0.245;AMR_AF=0.2118;AFR_AF=0.2859;EUR_AF=0.2942;SAS_AF=0.2526;AA=G|||;VT=SNP
2	225877739	rs16866466	C	T	100	PASS	AC=499;AF=0.0996406;AN=5008;NS=2504;DP=17830;EAS_AF=0.2272;AMR_AF=0.0346;AFR_AF=0.1573;EUR_AF=0.0189;SAS_AF=0.0194;AA=A|||;VT=SNP
2	225878066	rs409046	C	T	100	PASS	AC=4018;AF=0.802316;AN=5008;NS=2504;DP=20503;EAS_AF=0.8333;AMR_AF=0.7435;AFR_AF=0.7814;EUR_AF=0.7893;SAS_AF=0.8538;AA=T|||;VT=SNP
2	225880074	rs375154	T	C	100	PASS	AC=2658;AF=0.530751;AN=5008;NS=2504;DP=19175;EAS_AF=0.5893;AMR_AF=0.5418;AFR_AF=0.3593;EUR_AF=0.5497;SAS_AF=0.6748;AA=T|||;VT=SNP
2	225880376	rs388591	C	T	100	PASS	AC=2659;AF=0.53095;AN=5008;NS=2504;DP=17478;EAS_AF=0.5893;AMR_AF=0.5418;AFR_AF=0.3593;EUR_AF=0.5507;SAS_AF=0.6748;AA=t|||;VT=SNP
2	225881402	rs281536	A	G	100	PASS	AC=2656;AF=0.530351;AN=5008;NS=2504;DP=13016;EAS_AF=0.5893;AMR_AF=0.5389;AFR_AF=0.3593;EUR_AF=0.5507;SAS_AF=0.6738;AA=A|||;VT=SNP
2	225882135	rs594581	C	G	100	PASS	AC=3712;AF=0.741214;AN=5008;NS=2504;DP=15724;EAS_AF=0.8323;AMR_AF=0.7233;AFR_AF=0.5651;EUR_AF=0.7863;SAS_AF=0.8517;AA=G|||;VT=SNP
2	225882286	rs166842	C	G	100	PASS	AC=4016;AF=0.801917;AN=5008;NS=2504;DP=17031;EAS_AF=0.8333;AMR_AF=0.7435;AFR_AF=0.7829;EUR_AF=0.7883;SAS_AF=0.8507;AA=G|||;VT=SNP
2	225883602	rs56364433	A	G	100	PASS	AC=525;AF=0.104832;AN=5008;NS=2504;DP=10774;EAS_AF=0.0188;AMR_AF=0.1441;AFR_AF=0.0212;EUR_AF=0.2177;SAS_AF=0.1626;AA=A|||;VT=SNP
2	225883788	rs281534	A	C	100	PASS	AC=3673;AF=0.733427;AN=5008;NS=2504;DP=15437;EAS_AF=0.7927;AMR_AF=0.7248;AFR_AF=0.5651;EUR_AF=0.7873;SAS_AF=0.8507;AA=C|||;VT=SNP
2	225883806	rs281533	A	C	100	PASS	AC=4168;AF=0.832268;AN=5008;NS=2504;DP=15302;EAS_AF=0.7927;AMR_AF=0.7579;AFR_AF=0.9183;EUR_AF=0.7922;SAS_AF=0.8507;AA=C|||;VT=SNP
2	225883895	rs12473197	A	G	100	PASS	AC=1018;AF=0.203275;AN=5008;NS=2504;DP=15638;EAS_AF=0.2044;AMR_AF=0.1787;AFR_AF=0.2179;EUR_AF=0.2227;SAS_AF=0.18;AA=A|||;VT=SNP
2	225884211	rs204249	T	C	100	PASS	AC=3670;AF=0.732827;AN=5008;NS=2504;DP=15694;EAS_AF=0.7937;AMR_AF=0.7248;AFR_AF=0.5651;EUR_AF=0.7853;SAS_AF=0.8487;AA=C|||;VT=SNP
2	225884956	rs13391539	C	T	100	PASS	AC=1021;AF=0.203874;AN=5008;NS=2504;DP=15140;EAS_AF=0.2054;AMR_AF=0.1859;AFR_AF=0.2073;EUR_AF=0.2346;SAS_AF=0.1789;AA=C|||;VT=SNP
2	225885626	rs10176410	G	C	100	PASS	AC=505;AF=0.100839;AN=5008;NS=2504;DP=21976;EAS_AF=0.0188;AMR_AF=0.1427;AFR_AF=0.0098;EUR_AF=0.2157;SAS_AF=0.1605;AA=G|||;VT=SNP
2	225885803	rs58636626	G	A	100	PASS	AC=1325;AF=0.264577;AN=5008;NS=2504;DP=19360;EAS_AF=0.2054;AMR_AF=0.2061;AFR_AF=0.4251;EUR_AF=0.2366;SAS_AF=0.1789;AA=A|||;VT=SNP
2	225886025	rs77303881	A	G	100	PASS	AC=504;AF=0.100639;AN=5008;NS=2504;DP=18485;EAS_AF=0.1865;AMR_AF=0.0403;AFR_AF=0.1899;EUR_AF=0.0189;SAS_AF=0.0184;AA=A|||;VT=SNP
2	225886036	rs281532	G	C	100	PASS	AC=3669;AF=0.732628;AN=5008;NS=2504;DP=18048;EAS_AF=0.7937;AMR_AF=0.7248;AFR_AF=0.5651;EUR_AF=0.7843;SAS_AF=0.8487;AA=C|||;VT=SNP
2	225886607	rs13423712	A	G	100	PASS	AC=1009;AF=0.201478;AN=5008;NS=2504;DP=18563;EAS_AF=0.2054;AMR_AF=0.183;AFR_AF=0.1997;EUR_AF=0.2346;SAS_AF=0.1789;AA=A|||;VT=SNP
2	225887086	rs28653459	G	A	100	PASS	AC=1010;AF=0.201677;AN=5008;NS=2504;DP=18977;EAS_AF=0.2054;AMR_AF=0.1844;AFR_AF=0.1997;EUR_AF=0.2346;SAS_AF=0.1789;AA=G|||;VT=SNP
2	225887144	rs628042	A	G	100	PASS	AC=2349;AF=0.46905;AN=5008;NS=2504;DP=18883;EAS_AF=0.5873;AMR_AF=0.5029;AFR_AF=0.2489;EUR_AF=0.4911;SAS_AF=0.5982;AA=A|||;VT=SNP
2	225887184	rs611404	G	A	100	PASS	AC=2307;AF=0.460663;AN=5008;NS=2504;DP=20104;EAS_AF=0.5873;AMR_AF=0.5;AFR_AF=0.2194;EUR_AF=0.4901;SAS_AF=0.5982;AA=G|||;VT=SNP
2	225887255	rs628493	A	G	100	PASS	AC=3582;AF=0.715256;AN=5008;NS=2504;DP=20833;EAS_AF=0.7937;AMR_AF=0.7133;AFR_AF=0.5068;EUR_AF=0.7823;SAS_AF=0.8487;AA=G|||;VT=SNP
2	225887606	rs609615	G	A	100	PASS	AC=2660;AF=0.53115;AN=5008;NS=2504;DP=18523;EAS_AF=0.5883;AMR_AF=0.5418;AFR_AF=0.3654;EUR_AF=0.5497;SAS_AF=0.6697;AA=A|||;VT=SNP
2	225888124	rs13416025	T	C	100	PASS	AC=1011;AF=0.201877;AN=5008;NS=2504;DP=20816;EAS_AF=0.2054;AMR_AF=0.183;AFR_AF=0.1997;EUR_AF=0.2366;SAS_AF=0.1789;AA=T|||;VT=SNP
2	225888166	rs13427913	A	C	100	PASS	AC=507;AF=0.101238;AN=5008;NS=2504;DP=20505;EAS_AF=0.0188;AMR_AF=0.1427;AFR_AF=0.0098;EUR_AF=0.2177;SAS_AF=0.1605;AA=A|||;VT=SNP
2	225888290	rs10196140	T	C	100	PASS	AC=1313;AF=0.262181;AN=5008;NS=2504;DP=18913;EAS_AF=0.2054;AMR_AF=0.2032;AFR_AF=0.4175;EUR_AF=0.2366;SAS_AF=0.1789;AA=T|||;VT=SNP
2	225888350	rs2922435	C	A	100	PASS	AC=4276;AF=0.853834;AN=5008;NS=2504;DP=17493;EAS_AF=0.7937;AMR_AF=0.7594;AFR_AF=0.9909;EUR_AF=0.7903;SAS_AF=0.863;AA=A|||;VT=SNP
2	225888691	rs72976564	C	T	100	PASS	AC=628;AF=0.125399;AN=5008;NS=2504;DP=19094;EAS_AF=0.0228;AMR_AF=0.1974;AFR_AF=0.0219;EUR_AF=0.2545;SAS_AF=0.1871;AA=C|||;VT=SNP
2	225890839	rs10206146	C	T	100	PASS	AC=1366;AF=0.272764;AN=5008;NS=2504;DP=18627;EAS_AF=0.2054;AMR_AF=0.2089;AFR_AF=0.4554;EUR_AF=0.2356;SAS_AF=0.1789;AA=T|||;VT=SNP
2	225890844	rs10206147	C	G	100	PASS	AC=1366;AF=0.272764;AN=5008;NS=2504;DP=18850;EAS_AF=0.2054;AMR_AF=0.2089;AFR_AF=0.4554;EUR_AF=0.2356;SAS_AF=0.1789;AA=G|||;VT=SNP
2	225891521	rs281537	T	G	100	PASS	AC=4165;AF=0.831669;AN=5008;NS=2504;DP=18666;EAS_AF=0.7937;AMR_AF=0.7594;AFR_AF=0.9191;EUR_AF=0.7873;SAS_AF=0.8497;AA=G|||;VT=SNP
2	225892960	rs281539	C	T	100	PASS	AC=3673;AF=0.733427;AN=5008;NS=2504;DP=16988;EAS_AF=0.7937;AMR_AF=0.7248;AFR_AF=0.5658;EUR_AF=0.7823;SAS_AF=0.8538;AA=T|||;VT=SNP
2	225892985	rs281540	T	C	100	PASS	AC=3668;AF=0.732428;AN=5008;NS=2504;DP=17516;EAS_AF=0.7937;AMR_AF=0.7248;AFR_AF=0.5658;EUR_AF=0.7823;SAS_AF=0.8487;AA=T|||;VT=SNP
2	225893049	rs13383610	C	T	100	PASS	AC=505;AF=0.100839;AN=5008;NS=2504;DP=18839;EAS_AF=0.0188;AMR_AF=0.1427;AFR_AF=0.0098;EUR_AF=0.2157;SAS_AF=0.1605;AA=C|||;VT=SNP
2	225893312	rs281541	T	C	100	PASS	AC=3668;AF=0.732428;AN=5008;NS=2504;DP=21258;EAS_AF=0.7937;AMR_AF=0.7248;AFR_AF=0.5658;EUR_AF=0.7823;SAS_AF=0.8487;AA=T|||;VT=SNP
2	225893512	rs51071	C	T	100	PASS	AC=3669;AF=0.732628;AN=5008;NS=2504;DP=19596;EAS_AF=0.7937;AMR_AF=0.7248;AFR_AF=0.5658;EUR_AF=0.7823;SAS_AF=0.8497;AA=C|||;VT=SNP
2	225895764	rs281543	A	T	100	PASS	AC=3642;AF=0.727236;AN=5008;NS=2504;DP=20457;EAS_AF=0.7937;AMR_AF=0.7248;AFR_AF=0.5424;EUR_AF=0.7873;SAS_AF=0.8487;AA=A|||;VT=SNP
2	225895984	rs281544	T	C	100	PASS	AC=2649;AF=0.528954;AN=5008;NS=2504;DP=22129;EAS_AF=0.5883;AMR_AF=0.5389;AFR_AF=0.3585;EUR_AF=0.5497;SAS_AF=0.6697;AA=T|||;VT=SNP
2	225895991	rs185797	C	T	100	PASS	AC=2607;AF=0.520567;AN=5008;NS=2504;DP=22395;EAS_AF=0.5883;AMR_AF=0.536;AFR_AF=0.329;EUR_AF=0.5487;SAS_AF=0.6697;AA=C|||;VT=SNP
2	225896014	rs10176032	G	A	100	PASS	AC=510;AF=0.101837;AN=5008;NS=2504;DP=23113;EAS_AF=0.0188;AMR_AF=0.1427;AFR_AF=0.0098;EUR_AF=0.2207;SAS_AF=0.1605;AA=G|||;VT=SNP
2	225896524	rs441098	A	G	100	PASS	AC=3644;AF=0.727636;AN=5008;NS=2504;DP=20995;EAS_AF=0.7937;AMR_AF=0.7248;AFR_AF=0.5424;EUR_AF=0.7893;SAS_AF=0.8487;AA=A|||;VT=SNP
2	225896743	rs11895763	T	C	100	PASS	AC=700;AF=0.139776;AN=5008;NS=2504;DP=21902;EAS_AF=0.1925;AMR_AF=0.0504;AFR_AF=0.2746;EUR_AF=0.0209;SAS_AF=0.089;AA=T|||;VT=SNP
2	225896872	rs10202487	A	G	100	PASS	AC=1037;AF=0.207069;AN=5008;NS=2504;DP=19075;EAS_AF=0.2054;AMR_AF=0.1888;AFR_AF=0.2133;EUR_AF=0.2406;SAS_AF=0.1789;AA=G|||;VT=SNP
2	225897363	rs281545	T	C	100	PASS	AC=3945;AF=0.78774;AN=5008;NS=2504;DP=16111;EAS_AF=0.7937;AMR_AF=0.745;AFR_AF=0.7579;EUR_AF=0.7913;SAS_AF=0.8487;AA=C|||;VT=SNP
2	225897517	rs12694650	G	T	100	PASS	AC=984;AF=0.196486;AN=5008;NS=2504;DP=15764;EAS_AF=0.2054;AMR_AF=0.183;AFR_AF=0.177;EUR_AF=0.2396;SAS_AF=0.1789;AA=G|||;VT=SNP
2	225897962	rs6711620	T	C	100	PASS	AC=1337;AF=0.266973;AN=5008;NS=2504;DP=14774;EAS_AF=0.2054;AMR_AF=0.2089;AFR_AF=0.4281;EUR_AF=0.2416;SAS_AF=0.18;AA=C|||;VT=SNP
2	225898048	rs188140	T	C	100	PASS	AC=4112;AF=0.821086;AN=5008;NS=2504;DP=14856;EAS_AF=0.7937;AMR_AF=0.755;AFR_AF=0.8775;EUR_AF=0.7942;SAS_AF=0.8476;AA=C|||;VT=SNP
2	225898304	rs10195318	T	C	100	PASS	AC=1338;AF=0.267173;AN=5008;NS=2504;DP=19861;EAS_AF=0.2054;AMR_AF=0.2089;AFR_AF=0.4289;EUR_AF=0.2425;SAS_AF=0.1789;AA=C|||;VT=SNP
2	225898550	rs204250	A	G	100	PASS	AC=3944;AF=0.78754;AN=5008;NS=2504;DP=18719;EAS_AF=0.7937;AMR_AF=0.745;AFR_AF=0.7579;EUR_AF=0.7913;SAS_AF=0.8476;AA=G|||;VT=SNP
2	225900548	rs35315050	G	A	100	PASS	AC=562;AF=0.11222;AN=5008;NS=2504;DP=11996;EAS_AF=0.0685;AMR_AF=0.1427;AFR_AF=0.0098;EUR_AF=0.2207;SAS_AF=0.1626;AA=G|||;VT=SNP
2	225900695	rs602291	C	A	100	PASS	AC=4136;AF=0.825879;AN=5008;NS=2504;DP=18548;EAS_AF=0.7937;AMR_AF=0.7565;AFR_AF=0.8956;EUR_AF=0.7922;SAS_AF=0.8487;AA=A|||;VT=SNP
2	225901679	rs13421842	A	G	100	PASS	AC=1338;AF=0.267173;AN=5008;NS=2504;DP=18656;EAS_AF=0.2054;AMR_AF=0.2089;AFR_AF=0.4281;EUR_AF=0.2435;SAS_AF=0.1789;AA=G|||;VT=SNP
2	225901771	rs367427	T	A	100	PASS	AC=3946;AF=0.787939;AN=5008;NS=2504;DP=19508;EAS_AF=0.7937;AMR_AF=0.745;AFR_AF=0.7579;EUR_AF=0.7913;SAS_AF=0.8497;AA=A|||;VT=SNP
2	225904055	rs379579	A	T	100	PASS	AC=3961;AF=0.790935;AN=5008;NS=2504;DP=18466;EAS_AF=0.8095;AMR_AF=0.745;AFR_AF=0.7579;EUR_AF=0.7913;SAS_AF=0.8487;AA=T|||;VT=SNP
2	225904282	rs413028	C	G	100	PASS	AC=1995;AF=0.398363;AN=5008;NS=2504;DP=18799;EAS_AF=0.5972;AMR_AF=0.4813;AFR_AF=0.0386;EUR_AF=0.4871;SAS_AF=0.5297;AA=C|||;VT=SNP
2	225904822	rs452774	C	A	100	PASS	AC=3943;AF=0.78734;AN=5008;NS=2504;DP=20744;EAS_AF=0.7937;AMR_AF=0.7421;AFR_AF=0.7579;EUR_AF=0.7913;SAS_AF=0.8487;AA=A|||;VT=SNP
2	225904971	rs6732063	A	G	100	PASS	AC=1671;AF=0.333666;AN=5008;NS=2504;DP=20003;EAS_AF=0.2063;AMR_AF=0.2421;AFR_AF=0.5756;EUR_AF=0.2893;SAS_AF=0.2485;AA=G|||;VT=SNP
2	225905356	rs12328694	G	T	100	PASS	AC=1671;AF=0.333666;AN=5008;NS=2504;DP=17716;EAS_AF=0.2063;AMR_AF=0.2421;AFR_AF=0.5756;EUR_AF=0.2893;SAS_AF=0.2485;AA=T|||;VT=SNP
2	225905431	rs13421639	T	C	100	PASS	AC=1670;AF=0.333466;AN=5008;NS=2504;DP=18737;EAS_AF=0.2063;AMR_AF=0.2406;AFR_AF=0.5756;EUR_AF=0.2893;SAS_AF=0.2485;AA=T|||;VT=SNP
2	225906555	rs62188041	G	A	100	PASS	AC=910;AF=0.181709;AN=5008;NS=2504;DP=14228;EAS_AF=0.0198;AMR_AF=0.1787;AFR_AF=0.1831;EUR_AF=0.2843;SAS_AF=0.2434;AA=G|||;VT=SNP
2	225906569	rs62188042	C	G	100	PASS	AC=1800;AF=0.359425;AN=5008;NS=2504;DP=14029;EAS_AF=0.2063;AMR_AF=0.245;AFR_AF=0.6641;EUR_AF=0.2962;SAS_AF=0.2515;AA=G|||;VT=SNP
2	225908057	rs10198304	C	T	100	PASS	AC=1807;AF=0.360823;AN=5008;NS=2504;DP=19692;EAS_AF=0.2063;AMR_AF=0.245;AFR_AF=0.6694;EUR_AF=0.2972;SAS_AF=0.2505;AA=C|||;VT=SNP
2	225909144	rs2922753	A	T	100	PASS	AC=4019;AF=0.802516;AN=5008;NS=2504;DP=24893;EAS_AF=0.7937;AMR_AF=0.7666;AFR_AF=0.851;EUR_AF=0.7525;SAS_AF=0.8231;AA=T|||;VT=SNP
2	225909316	rs2922754	G	A	100	PASS	AC=4016;AF=0.801917;AN=5008;NS=2504;DP=22499;EAS_AF=0.7907;AMR_AF=0.7666;AFR_AF=0.851;EUR_AF=0.7525;SAS_AF=0.8231;AA=A|||;VT=SNP
2	225909793	rs7574055	G	A	100	PASS	AC=1803;AF=0.360024;AN=5008;NS=2504;DP=19850;EAS_AF=0.2063;AMR_AF=0.245;AFR_AF=0.6657;EUR_AF=0.2982;SAS_AF=0.2505;AA=A|||;VT=SNP
2	225909899	rs7573975	C	T	100	PASS	AC=1803;AF=0.360024;AN=5008;NS=2504;DP=19504;EAS_AF=0.2063;AMR_AF=0.245;AFR_AF=0.6657;EUR_AF=0.2982;SAS_AF=0.2505;AA=T|||;VT=SNP
2	225910524	rs62188045	C	T	100	PASS	AC=1909;AF=0.38119;AN=5008;NS=2504;DP=16929;EAS_AF=0.2063;AMR_AF=0.2507;AFR_AF=0.7428;EUR_AF=0.2982;SAS_AF=0.2505;AA=C|||;VT=SNP
2	225910748	rs55983435	G	C	100	PASS	AC=1803;AF=0.360024;AN=5008;NS=2504;DP=18056;EAS_AF=0.2063;AMR_AF=0.245;AFR_AF=0.6657;EUR_AF=0.2982;SAS_AF=0.2505;AA=C|||;VT=SNP
2	225911334	rs422752	G	A	100	PASS	AC=4081;AF=0.814896;AN=5008;NS=2504;DP=17506;EAS_AF=0.7937;AMR_AF=0.7723;AFR_AF=0.8949;EUR_AF=0.7525;SAS_AF=0.8231;AA=A|||;VT=SNP
2	225911628	rs7585147	A	C	100	PASS	AC=1802;AF=0.359824;AN=5008;NS=2504;DP=15430;EAS_AF=0.2024;AMR_AF=0.2464;AFR_AF=0.6657;EUR_AF=0.2982;SAS_AF=0.2526;AA=A|||;VT=SNP
2	225912123	rs55851302	G	A	100	PASS	AC=1799;AF=0.359225;AN=5008;NS=2504;DP=20938;EAS_AF=0.2024;AMR_AF=0.245;AFR_AF=0.6657;EUR_AF=0.2982;SAS_AF=0.2505;AA=A|||;VT=SNP
2	225913177	rs13431083	T	C	100	PASS	AC=510;AF=0.101837;AN=5008;NS=2504;DP=19457;EAS_AF=0.0149;AMR_AF=0.1383;AFR_AF=0.0098;EUR_AF=0.2256;SAS_AF=0.1626;AA=T|||;VT=SNP
2	225913564	rs436427	G	A	100	PASS	AC=2218;AF=0.442891;AN=5008;NS=2504;DP=16534;EAS_AF=0.5903;AMR_AF=0.5231;AFR_AF=0.1853;EUR_AF=0.4543;SAS_AF=0.5706;AA=G|||;VT=SNP
2	225913952	rs4674961	C	G	100	PASS	AC=2102;AF=0.419728;AN=5008;NS=2504;DP=13660;EAS_AF=0.2083;AMR_AF=0.2666;AFR_AF=0.8139;EUR_AF=0.3131;SAS_AF=0.3231;AA=G|||;VT=SNP
2	225914642	rs116175617	G	T	100	PASS	AC=507;AF=0.101238;AN=5008;NS=2504;DP=17718;EAS_AF=0.1875;AMR_AF=0.036;AFR_AF=0.1339;EUR_AF=0.0427;SAS_AF=0.0746;AA=G|||;VT=SNP
2	225914646	rs421644	T	C	100	PASS	AC=2218;AF=0.442891;AN=5008;NS=2504;DP=17692;EAS_AF=0.5913;AMR_AF=0.5216;AFR_AF=0.1853;EUR_AF=0.4543;SAS_AF=0.5706;AA=T|||;VT=SNP
2	225914704	rs397627	G	A	100	PASS	AC=2218;AF=0.442891;AN=5008;NS=2504;DP=15284;EAS_AF=0.5913;AMR_AF=0.5216;AFR_AF=0.1853;EUR_AF=0.4543;SAS_AF=0.5706;AA=G|||;VT=SNP
2	225914881	rs437330	T	C	100	PASS	AC=2220;AF=0.443291;AN=5008;NS=2504;DP=15530;EAS_AF=0.5913;AMR_AF=0.5216;AFR_AF=0.1853;EUR_AF=0.4543;SAS_AF=0.5726;AA=C|||;VT=SNP
2	225915145	rs444298	T	C	100	PASS	AC=2222;AF=0.44369;AN=5008;NS=2504;DP=17662;EAS_AF=0.5913;AMR_AF=0.5216;AFR_AF=0.1868;EUR_AF=0.4543;SAS_AF=0.5726;AA=T|||;VT=SNP
2	225915660	rs655359	C	G	100	PASS	AC=4139;AF=0.826478;AN=5008;NS=2504;DP=19315;EAS_AF=0.7937;AMR_AF=0.7882;AFR_AF=0.8949;EUR_AF=0.7833;SAS_AF=0.8395;AA=G|||;VT=SNP
2	225915701	rs414994	A	G	100	PASS	AC=2218;AF=0.442891;AN=5008;NS=2504;DP=19191;EAS_AF=0.5913;AMR_AF=0.5216;AFR_AF=0.1853;EUR_AF=0.4543;SAS_AF=0.5706;AA=G|||;VT=SNP
2	225916969	rs415130	T	C	100	PASS	AC=2220;AF=0.443291;AN=5008;NS=2504;DP=14317;EAS_AF=0.5913;AMR_AF=0.5216;AFR_AF=0.1853;EUR_AF=0.4543;SAS_AF=0.5726;AA=T|||;VT=SNP
2	225917580	rs2922755	G	T	100	PASS	AC=2218;AF=0.442891;AN=5008;NS=2504;DP=18976;EAS_AF=0.5913;AMR_AF=0.5216;AFR_AF=0.1853;EUR_AF=0.4543;SAS_AF=0.5706;AA=G|||;VT=SNP
2	225919830	rs1540540	G	C	100	PASS	AC=2119;AF=0.423123;AN=5008;NS=2504;DP=19314;EAS_AF=0.2073;AMR_AF=0.2767;AFR_AF=0.7943;EUR_AF=0.337;SAS_AF=0.3364;AA=C|||;VT=SNP
2	225919875	rs13405031	T	A	100	PASS	AC=501;AF=0.10004;AN=5008;NS=2504;DP=20229;EAS_AF=0.0149;AMR_AF=0.1369;AFR_AF=0.0098;EUR_AF=0.2197;SAS_AF=0.1605;AA=T|||;VT=SNP
2	225919929	rs380873	T	C	100	PASS	AC=1502;AF=0.29992;AN=5008;NS=2504;DP=21312;EAS_AF=0.5615;AMR_AF=0.3833;AFR_AF=0.0212;EUR_AF=0.3091;SAS_AF=0.3384;AA=T|||;VT=SNP
2	225919935	rs7591627	C	T	100	PASS	AC=487;AF=0.0972444;AN=5008;NS=2504;DP=21152;EAS_AF=0.1855;AMR_AF=0.0447;AFR_AF=0.1483;EUR_AF=0.0378;SAS_AF=0.0358;AA=C|||;VT=SNP
2	225920732	rs77494184	T	C	100	PASS	AC=465;AF=0.0928514;AN=5008;NS=2504;DP=20517;EAS_AF=0.1855;AMR_AF=0.0447;AFR_AF=0.1316;EUR_AF=0.0378;SAS_AF=0.0358;AA=T|||;VT=SNP
2	225920907	rs373158	A	G	100	PASS	AC=1928;AF=0.384984;AN=5008;NS=2504;DP=18739;EAS_AF=0.5853;AMR_AF=0.5014;AFR_AF=0.0371;EUR_AF=0.4453;SAS_AF=0.5041;AA=A|||;VT=SNP
2	225921137	rs4674964	G	A	100	PASS	AC=1819;AF=0.363219;AN=5008;NS=2504;DP=21742;EAS_AF=0.2014;AMR_AF=0.255;AFR_AF=0.646;EUR_AF=0.3231;SAS_AF=0.2658;AA=G|||;VT=SNP
2	225921221	rs414069	T	C	100	PASS	AC=4049;AF=0.808506;AN=5008;NS=2504;DP=21873;EAS_AF=0.7937;AMR_AF=0.7781;AFR_AF=0.8313;EUR_AF=0.7833;SAS_AF=0.8405;AA=C|||;VT=SNP
2	225921569	rs4674965	C	G	100	PASS	AC=1838;AF=0.367013;AN=5008;NS=2504;DP=20126;EAS_AF=0.2014;AMR_AF=0.2565;AFR_AF=0.6589;EUR_AF=0.3231;SAS_AF=0.2669;AA=G|||;VT=SNP
2	225922569	rs581678	C	T	100	PASS	AC=4050;AF=0.808706;AN=5008;NS=2504;DP=17198;EAS_AF=0.7937;AMR_AF=0.7795;AFR_AF=0.8313;EUR_AF=0.7833;SAS_AF=0.8405;AA=T|||;VT=SNP
2	225923460	rs9631007	G	A	100	PASS	AC=503;AF=0.100439;AN=5008;NS=2504;DP=18194;EAS_AF=0.0149;AMR_AF=0.1383;AFR_AF=0.0098;EUR_AF=0.2207;SAS_AF=0.1605;AA=G|||;VT=SNP
2	225923560	rs9631008	G	C	100	PASS	AC=502;AF=0.10024;AN=5008;NS=2504;DP=18812;EAS_AF=0.0149;AMR_AF=0.1369;AFR_AF=0.0098;EUR_AF=0.2207;SAS_AF=0.1605;AA=G|||;VT=SNP
2	225923593	rs57163897	A	G	100	PASS	AC=1929;AF=0.385184;AN=5008;NS=2504;DP=19227;EAS_AF=0.5863;AMR_AF=0.5014;AFR_AF=0.0371;EUR_AF=0.4453;SAS_AF=0.5041;AA=A|||;VT=SNP
2	225923607	rs72978424	G	A	100	PASS	AC=426;AF=0.0850639;AN=5008;NS=2504;DP=19192;EAS_AF=0.0248;AMR_AF=0.1182;AFR_AF=0.0159;EUR_AF=0.1362;SAS_AF=0.1646;AA=G|||;VT=SNP
2	225923843	rs7586721	C	T	100	PASS	AC=1818;AF=0.363019;AN=5008;NS=2504;DP=18370;EAS_AF=0.2014;AMR_AF=0.255;AFR_AF=0.6452;EUR_AF=0.3231;SAS_AF=0.2658;AA=C|||;VT=SNP
2	225924095	rs73077851	C	G	100	PASS	AC=940;AF=0.1877;AN=5008;NS=2504;DP=15820;EAS_AF=0.1855;AMR_AF=0.0749;AFR_AF=0.4713;EUR_AF=0.0427;SAS_AF=0.0358;AA=C|||;VT=SNP
2	225924538	rs76613998	C	T	100	PASS	AC=464;AF=0.0926518;AN=5008;NS=2504;DP=15830;EAS_AF=0.1855;AMR_AF=0.0432;AFR_AF=0.1316;EUR_AF=0.0378;SAS_AF=0.0358;AA=C|||;VT=SNP
2	225924655	rs62188050	G	T	100	PASS	AC=875;AF=0.17472;AN=5008;NS=2504;DP=13287;EAS_AF=0.0159;AMR_AF=0.1787;AFR_AF=0.1725;EUR_AF=0.2803;SAS_AF=0.2301;AA=G|||;VT=SNP
2	225926708	rs6436521	A	T	100	PASS	AC=1823;AF=0.364018;AN=5008;NS=2504;DP=16179;EAS_AF=0.2024;AMR_AF=0.2565;AFR_AF=0.646;EUR_AF=0.3231;SAS_AF=0.2679;AA=A|||;VT=SNP
2	225926871	rs13423031	A	T	100	PASS	AC=502;AF=0.10024;AN=5008;NS=2504;DP=16859;EAS_AF=0.0149;AMR_AF=0.1369;AFR_AF=0.0098;EUR_AF=0.2207;SAS_AF=0.1605;AA=A|||;VT=SNP
2	225927090	rs6721066	A	G	100	PASS	AC=1824;AF=0.364217;AN=5008;NS=2504;DP=17455;EAS_AF=0.2034;AMR_AF=0.2565;AFR_AF=0.646;EUR_AF=0.3231;SAS_AF=0.2679;AA=A|||;VT=SNP
2	225927144	rs59016700	A	C	100	PASS	AC=466;AF=0.0930511;AN=5008;NS=2504;DP=18204;EAS_AF=0.1865;AMR_AF=0.0447;AFR_AF=0.1316;EUR_AF=0.0378;SAS_AF=0.0358;AA=A|||;VT=SNP
2	225927422	rs7598761	G	A	100	PASS	AC=1823;AF=0.364018;AN=5008;NS=2504;DP=21862;EAS_AF=0.2024;AMR_AF=0.2565;AFR_AF=0.6452;EUR_AF=0.3241;SAS_AF=0.2679;AA=A|||;VT=SNP
2	225927736	rs7574966	A	G	100	PASS	AC=1823;AF=0.364018;AN=5008;NS=2504;DP=19962;EAS_AF=0.2024;AMR_AF=0.2565;AFR_AF=0.646;EUR_AF=0.3231;SAS_AF=0.2679;AA=A|||;VT=SNP
2	225928129	rs13426955	A	C	100	PASS	AC=502;AF=0.10024;AN=5008;NS=2504;DP=16828;EAS_AF=0.0149;AMR_AF=0.1369;AFR_AF=0.0098;EUR_AF=0.2207;SAS_AF=0.1605;AA=A|||;VT=SNP
2	225928240	rs13415182	T	C	100	PASS	AC=877;AF=0.17512;AN=5008;NS=2504;DP=17652;EAS_AF=0.0159;AMR_AF=0.1787;AFR_AF=0.1725;EUR_AF=0.2803;SAS_AF=0.2321;AA=T|||;VT=SNP
2	225928519	rs13402218	G	A	100	PASS	AC=518;AF=0.103435;AN=5008;NS=2504;DP=17708;EAS_AF=0.0149;AMR_AF=0.1412;AFR_AF=0.0098;EUR_AF=0.2286;SAS_AF=0.1656;AA=G|||;VT=SNP
2	225928691	rs13418232	T	C	100	PASS	AC=1841;AF=0.367612;AN=5008;NS=2504;DP=18178;EAS_AF=0.2024;AMR_AF=0.2622;AFR_AF=0.646;EUR_AF=0.331;SAS_AF=0.274;AA=T|||;VT=SNP
2	225929038	rs17266608	T	C	100	PASS	AC=518;AF=0.103435;AN=5008;NS=2504;DP=17669;EAS_AF=0.0149;AMR_AF=0.1412;AFR_AF=0.0098;EUR_AF=0.2286;SAS_AF=0.1656;AA=T|||;VT=SNP
2	225929101	rs419473	G	A	100	PASS	AC=1483;AF=0.296126;AN=5008;NS=2504;DP=19860;EAS_AF=0.5605;AMR_AF=0.379;AFR_AF=0.0212;EUR_AF=0.3012;SAS_AF=0.3313;AA=G|||;VT=SNP
2	225929468	rs635767	T	C	100	PASS	AC=4051;AF=0.808906;AN=5008;NS=2504;DP=20415;EAS_AF=0.7937;AMR_AF=0.7795;AFR_AF=0.8313;EUR_AF=0.7833;SAS_AF=0.8415;AA=C|||;VT=SNP
2	225929498	rs448375	G	A	100	PASS	AC=4051;AF=0.808906;AN=5008;NS=2504;DP=20407;EAS_AF=0.7937;AMR_AF=0.7795;AFR_AF=0.8313;EUR_AF=0.7833;SAS_AF=0.8415;AA=A|||;VT=SNP
2	225930072	rs76725287	G	A	100	PASS	AC=468;AF=0.0934505;AN=5008;NS=2504;DP=18253;EAS_AF=0.1865;AMR_AF=0.0432;AFR_AF=0.1324;EUR_AF=0.0398;SAS_AF=0.0358;AA=G|||;VT=SNP
2	225931532	rs6744890	C	T	100	PASS	AC=464;AF=0.0926518;AN=5008;NS=2504;DP=20160;EAS_AF=0.1855;AMR_AF=0.0432;AFR_AF=0.1316;EUR_AF=0.0378;SAS_AF=0.0358;AA=A|||;VT=SNP
2	225931597	rs6744998	C	T	100	PASS	AC=464;AF=0.0926518;AN=5008;NS=2504;DP=19717;EAS_AF=0.1855;AMR_AF=0.0432;AFR_AF=0.1316;EUR_AF=0.0378;SAS_AF=0.0358;AA=C|||;VT=SNP
2	225931905	rs6748196	C	T	100	PASS	AC=1820;AF=0.363419;AN=5008;NS=2504;DP=20986;EAS_AF=0.2014;AMR_AF=0.255;AFR_AF=0.646;EUR_AF=0.3231;SAS_AF=0.2669;AA=T|||;VT=SNP
2	225932007	rs6719834	A	G	100	PASS	AC=1822;AF=0.363818;AN=5008;NS=2504;DP=19894;EAS_AF=0.2014;AMR_AF=0.255;AFR_AF=0.646;EUR_AF=0.3231;SAS_AF=0.2689;AA=A|||;VT=SNP
2	225932242	rs4674967	G	A	100	PASS	AC=937;AF=0.187101;AN=5008;NS=2504;DP=20270;EAS_AF=0.1855;AMR_AF=0.0735;AFR_AF=0.4697;EUR_AF=0.0427;SAS_AF=0.0358;AA=G|||;VT=SNP
2	225932411	rs34218533	C	T	100	PASS	AC=503;AF=0.100439;AN=5008;NS=2504;DP=21212;EAS_AF=0.0149;AMR_AF=0.1369;AFR_AF=0.0098;EUR_AF=0.2207;SAS_AF=0.1616;AA=C|||;VT=SNP
```
