## Supplementary material for "Characterization of shared and ancestry-specific signals driving complex traits using multi-ancestry fine-mapping": s1_data.bim

```
2	chr2:225909606:T:G	0	225909606	G	T
2	chr2:225910029:G:A	0	225910029	A	G
2	chr2:225910419:C:T	0	225910419	T	C
2	chr2:225911084:T:C	0	225911084	C	T
2	chr2:225911272:G:C	0	225911272	C	G
2	chr2:225911814:A:G	0	225911814	G	A
2	chr2:225912796:T:A	0	225912796	A	T
2	chr2:225913610:G:C	0	225913610	C	G
2	chr2:225913646:A:G	0	225913646	G	A
2	chr2:225913839:C:T	0	225913839	T	C
2	chr2:225913955:T:C	0	225913955	C	T
2	chr2:225918328:A:T	0	225918328	T	A
2	chr2:225918875:A:G	0	225918875	G	A
2	chr2:225918967:G:A	0	225918967	A	G
2	chr2:225924707:T:C	0	225924707	C	T
2	chr2:225925691:C:G	0	225925691	G	C
2	chr2:225926257:T:G	0	225926257	G	T
2	chr2:225926735:G:C	0	225926735	C	G
2	chr2:225927444:T:C	0	225927444	C	T
2	chr2:225928352:C:T	0	225928352	T	C
2	chr2:225930142:A:C	0	225930142	C	A
2	chr2:225930512:C:T	0	225930512	T	C
2	chr2:225931767:G:A	0	225931767	A	G
2	chr2:225934080:T:C	0	225934080	C	T
2	chr2:225935723:T:C	0	225935723	C	T
2	chr2:225936035:TC:T	0	225936035	T	TC
2	chr2:225936198:T:C	0	225936198	C	T
2	chr2:225936207:A:G	0	225936207	G	A
2	chr2:225937638:T:G	0	225937638	G	T
2	chr2:225938187:C:T	0	225938187	T	C
2	chr2:225938985:A:G	0	225938985	G	A
2	chr2:225939394:T:C	0	225939394	C	T
2	chr2:225939683:G:T	0	225939683	T	G
2	chr2:225939704:C:G	0	225939704	G	C
2	chr2:225940211:T:A	0	225940211	A	T
2	chr2:225940431:T:C	0	225940431	C	T
2	chr2:225940575:G:T	0	225940575	T	G
2	chr2:225941014:T:C	0	225941014	C	T
2	chr2:225941802:C:G	0	225941802	G	C
2	chr2:225942762:A:G	0	225942762	G	A
2	chr2:225943140:T:C	0	225943140	C	T
2	chr2:225943237:A:G	0	225943237	G	A
2	chr2:225943618:T:C	0	225943618	C	T
2	chr2:225943662:G:A	0	225943662	A	G
2	chr2:225944320:G:A	0	225944320	A	G
2	chr2:225945484:A:G	0	225945484	G	A
2	chr2:225945955:G:T	0	225945955	T	G
2	chr2:225946058:T:C	0	225946058	C	T
2	chr2:225946087:C:A	0	225946087	A	C
2	chr2:225946691:A:G	0	225946691	G	A
2	chr2:225946977:A:G	0	225946977	G	A
2	chr2:225947111:G:A	0	225947111	A	G
2	chr2:225947668:A:G	0	225947668	G	A
2	chr2:225948374:C:T	0	225948374	T	C
2	chr2:225948736:A:T	0	225948736	T	A
2	chr2:225949067:A:G	0	225949067	G	A
2	chr2:225949186:T:C	0	225949186	C	T
2	chr2:225949759:C:T	0	225949759	T	C
2	chr2:225950154:G:A	0	225950154	A	G
2	chr2:225950962:A:T	0	225950962	T	A
2	chr2:225951118:T:G	0	225951118	G	T
2	chr2:225951508:T:C	0	225951508	C	T
2	chr2:225952890:T:C	0	225952890	C	T
2	chr2:225953565:G:C	0	225953565	C	G
2	chr2:225953836:AT:A	0	225953836	A	AT
2	chr2:225954687:G:A	0	225954687	A	G
2	chr2:225954874:C:T	0	225954874	T	C
2	chr2:225955286:A:C	0	225955286	C	A
2	chr2:225955543:C:A	0	225955543	A	C
2	chr2:225955892:C:A	0	225955892	A	C
2	chr2:225955937:T:C	0	225955937	C	T
2	chr2:225962411:A:G	0	225962411	G	A
2	chr2:225962581:G:A	0	225962581	A	G
2	chr2:225963042:T:C	0	225963042	C	T
2	chr2:225963472:T:C	0	225963472	C	T
2	chr2:225963981:A:G	0	225963981	G	A
2	chr2:225964617:C:G	0	225964617	G	C
2	chr2:225965060:A:T	0	225965060	T	A
2	chr2:225965387:A:T	0	225965387	T	A
2	chr2:225967191:A:G	0	225967191	G	A
2	chr2:225967549:A:G	0	225967549	G	A
2	chr2:225967577:T:C	0	225967577	C	T
2	chr2:225968048:G:A	0	225968048	A	G
2	chr2:225968787:G:A	0	225968787	A	G
2	chr2:225970067:C:G	0	225970067	G	C
2	chr2:225970608:A:G	0	225970608	G	A
2	chr2:225970860:G:A	0	225970860	A	G
2	chr2:225972595:A:T	0	225972595	T	A
2	chr2:225973050:T:C	0	225973050	C	T
2	chr2:225973881:CT:C	0	225973881	C	CT
2	chr2:225974648:T:C	0	225974648	C	T
2	chr2:225975479:A:G	0	225975479	G	A
2	chr2:225976172:C:A	0	225976172	A	C
2	chr2:225976326:T:C	0	225976326	C	T
2	chr2:225976334:A:T	0	225976334	T	A
2	chr2:225978014:C:T	0	225978014	T	C
2	chr2:225979527:A:T	0	225979527	T	A
2	chr2:225981221:T:C	0	225981221	C	T
2	chr2:225981895:C:T	0	225981895	T	C
2	chr2:225982374:T:C	0	225982374	C	T
2	chr2:225982786:C:T	0	225982786	T	C
2	chr2:225983131:G:T	0	225983131	T	G
2	chr2:225983323:G:T	0	225983323	T	G
2	chr2:225983672:A:C	0	225983672	C	A
2	chr2:225984517:T:A	0	225984517	A	T
2	chr2:225985490:TAAAC:T	0	225985490	T	TAAAC
2	chr2:225986086:T:C	0	225986086	C	T
2	chr2:225986164:C:T	0	225986164	T	C
2	chr2:225986319:T:C	0	225986319	C	T
2	chr2:225987042:T:C	0	225987042	C	T
2	chr2:225988436:C:T	0	225988436	T	C
2	chr2:225989028:G:A	0	225989028	A	G
2	chr2:225990579:A:G	0	225990579	G	A
2	chr2:225990709:T:C	0	225990709	C	T
2	chr2:225990966:G:C	0	225990966	C	G
2	chr2:225991091:A:G	0	225991091	G	A
2	chr2:225992449:T:C	0	225992449	C	T
2	chr2:225992607:C:T	0	225992607	T	C
2	chr2:225994523:T:C	0	225994523	C	T
2	chr2:225995160:T:C	0	225995160	C	T
2	chr2:225995175:C:T	0	225995175	T	C
2	chr2:225998298:G:A	0	225998298	A	G
2	chr2:225998380:T:G	0	225998380	G	T
2	chr2:225998470:TC:T	0	225998470	T	TC
2	chr2:225998602:C:T	0	225998602	T	C
2	chr2:225999118:C:T	0	225999118	T	C
2	chr2:226000579:G:A	0	226000579	A	G
2	chr2:226001140:T:C	0	226001140	C	T
2	chr2:226001245:A:G	0	226001245	G	A
2	chr2:226001510:C:T	0	226001510	T	C
2	chr2:226001964:G:A	0	226001964	A	G
2	chr2:226002129:TCA:T	0	226002129	T	TCA
2	chr2:226003279:G:A	0	226003279	A	G
2	chr2:226003644:G:A	0	226003644	A	G
2	chr2:226004305:T:C	0	226004305	C	T
2	chr2:226006153:C:A	0	226006153	A	C
2	chr2:226006223:A:G	0	226006223	G	A
2	chr2:226007173:C:G	0	226007173	G	C
2	chr2:226007467:A:G	0	226007467	G	A
2	chr2:226007562:T:C	0	226007562	C	T
2	chr2:226009267:T:C	0	226009267	C	T
2	chr2:226009566:G:A	0	226009566	A	G
2	chr2:226010525:C:A	0	226010525	A	C
2	chr2:226013138:T:C	0	226013138	C	T
2	chr2:226013767:G:A	0	226013767	A	G
2	chr2:226014301:A:G	0	226014301	G	A
2	chr2:226014585:C:T	0	226014585	T	C
2	chr2:226014882:G:A	0	226014882	A	G
2	chr2:226015481:T:C	0	226015481	C	T
2	chr2:226015991:GT:G	0	226015991	G	GT
2	chr2:226016414:C:T	0	226016414	T	C
2	chr2:226016564:T:C	0	226016564	C	T
2	chr2:226016567:C:T	0	226016567	T	C
2	chr2:226017015:A:T	0	226017015	T	A
2	chr2:226017125:A:G	0	226017125	G	A
2	chr2:226017952:C:T	0	226017952	T	C
2	chr2:226018328:T:A	0	226018328	A	T
2	chr2:226018471:C:T	0	226018471	T	C
2	chr2:226018477:C:T	0	226018477	T	C
2	chr2:226019193:C:T	0	226019193	T	C
2	chr2:226019992:C:T	0	226019992	T	C
2	chr2:226020066:T:A	0	226020066	A	T
2	chr2:226020184:G:A	0	226020184	A	G
2	chr2:226020469:CA:C	0	226020469	C	CA
2	chr2:226020883:G:A	0	226020883	A	G
2	chr2:226021437:C:T	0	226021437	T	C
2	chr2:226022434:A:T	0	226022434	T	A
2	chr2:226022657:G:A	0	226022657	A	G
2	chr2:226023448:A:G	0	226023448	G	A
2	chr2:226023480:G:A	0	226023480	A	G
2	chr2:226023482:T:C	0	226023482	C	T
2	chr2:226023509:G:A	0	226023509	A	G
2	chr2:226023726:A:G	0	226023726	G	A
2	chr2:226023767:A:G	0	226023767	G	A
2	chr2:226024655:G:C	0	226024655	C	G
2	chr2:226024729:C:T	0	226024729	T	C
2	chr2:226024755:T:C	0	226024755	C	T
2	chr2:226024883:A:T	0	226024883	T	A
2	chr2:226024989:C:T	0	226024989	T	C
2	chr2:226025312:A:G	0	226025312	G	A
2	chr2:226025341:G:A	0	226025341	A	G
2	chr2:226025552:C:T	0	226025552	T	C
2	chr2:226025615:T:G	0	226025615	G	T
2	chr2:226025968:T:C	0	226025968	C	T
2	chr2:226026708:T:C	0	226026708	C	T
2	chr2:226027737:G:A	0	226027737	A	G
2	chr2:226027918:G:A	0	226027918	A	G
2	chr2:226028313:T:C	0	226028313	C	T
2	chr2:226028329:T:C	0	226028329	C	T
2	chr2:226029590:G:T	0	226029590	T	G
2	chr2:226032932:G:A	0	226032932	A	G
2	chr2:226033886:AC:A	0	226033886	A	AC
2	chr2:226034138:C:T	0	226034138	T	C
2	chr2:226034340:A:G	0	226034340	G	A
2	chr2:226034996:C:A	0	226034996	A	C
2	chr2:226035091:T:A	0	226035091	A	T
2	chr2:226035321:T:A	0	226035321	A	T
2	chr2:226035606:T:C	0	226035606	C	T
2	chr2:226036038:T:G	0	226036038	G	T
2	chr2:226036390:G:A	0	226036390	A	G
2	chr2:226036949:C:G	0	226036949	G	C
2	chr2:226036985:C:G	0	226036985	G	C
2	chr2:226037846:T:G	0	226037846	G	T
2	chr2:226039034:G:A	0	226039034	A	G
2	chr2:226040378:T:C	0	226040378	C	T
2	chr2:226040415:T:C	0	226040415	C	T
2	chr2:226040745:C:G	0	226040745	G	C
2	chr2:226041339:C:A	0	226041339	A	C
2	chr2:226041361:A:T	0	226041361	T	A
2	chr2:226042493:A:G	0	226042493	G	A
2	chr2:226042731:TA:T	0	226042731	T	TA
2	chr2:226043288:G:A	0	226043288	A	G
2	chr2:226044493:C:A	0	226044493	A	C
2	chr2:226044506:C:G	0	226044506	G	C
2	chr2:226045345:G:A	0	226045345	A	G
2	chr2:226045587:G:A	0	226045587	A	G
2	chr2:226045902:C:T	0	226045902	T	C
2	chr2:226046400:T:C	0	226046400	C	T
2	chr2:226047000:A:G	0	226047000	G	A
2	chr2:226048046:A:C	0	226048046	C	A
2	chr2:226049784:A:G	0	226049784	G	A
2	chr2:226050138:T:C	0	226050138	C	T
2	chr2:226050414:T:C	0	226050414	C	T
2	chr2:226050744:G:A	0	226050744	A	G
2	chr2:226050986:G:A	0	226050986	A	G
2	chr2:226051665:AAAG:A	0	226051665	A	AAAG
2	chr2:226051736:C:A	0	226051736	A	C
2	chr2:226051752:A:G	0	226051752	G	A
2	chr2:226051846:C:T	0	226051846	T	C
2	chr2:226052057:T:C	0	226052057	C	T
2	chr2:226053615:T:C	0	226053615	C	T
2	chr2:226054225:T:G	0	226054225	G	T
2	chr2:226054856:T:A	0	226054856	A	T
2	chr2:226055310:GAGAA:G	0	226055310	G	GAGAA
2	chr2:226055522:G:C	0	226055522	C	G
2	chr2:226056059:G:A	0	226056059	A	G
2	chr2:226056463:AGTTT:A	0	226056463	A	AGTTT
2	chr2:226057177:T:G	0	226057177	G	T
2	chr2:226057201:G:C	0	226057201	C	G
2	chr2:226057521:T:A	0	226057521	A	T
2	chr2:226058142:T:C	0	226058142	C	T
2	chr2:226058513:C:T	0	226058513	T	C
2	chr2:226058685:C:T	0	226058685	T	C
2	chr2:226058881:TAA:T	0	226058881	T	TAA
2	chr2:226058951:A:G	0	226058951	G	A
2	chr2:226059193:G:A	0	226059193	A	G
2	chr2:226059360:T:G	0	226059360	G	T
2	chr2:226059493:C:T	0	226059493	T	C
2	chr2:226060812:G:A	0	226060812	A	G
2	chr2:226061009:C:G	0	226061009	G	C
2	chr2:226061807:TG:T	0	226061807	T	TG
2	chr2:226062067:A:G	0	226062067	G	A
2	chr2:226063311:T:G	0	226063311	G	T
2	chr2:226065485:G:T	0	226065485	T	G
2	chr2:226065949:C:T	0	226065949	T	C
2	chr2:226066446:G:A	0	226066446	A	G
2	chr2:226066846:C:T	0	226066846	T	C
2	chr2:226067115:C:T	0	226067115	T	C
2	chr2:226067827:A:G	0	226067827	G	A
2	chr2:226068057:G:A	0	226068057	A	G
2	chr2:226068222:T:C	0	226068222	C	T
2	chr2:226068823:C:T	0	226068823	T	C
2	chr2:226069164:G:T	0	226069164	T	G
2	chr2:226069292:G:A	0	226069292	A	G
2	chr2:226069496:T:C	0	226069496	C	T
2	chr2:226070121:T:A	0	226070121	A	T
2	chr2:226070365:T:C	0	226070365	C	T
2	chr2:226070427:T:G	0	226070427	G	T
2	chr2:226070513:G:T	0	226070513	T	G
2	chr2:226070528:A:G	0	226070528	G	A
2	chr2:226070783:T:C	0	226070783	C	T
2	chr2:226070814:T:C	0	226070814	C	T
2	chr2:226071723:G:A	0	226071723	A	G
2	chr2:226071767:T:C	0	226071767	C	T
2	chr2:226071875:C:T	0	226071875	T	C
2	chr2:226071982:A:G	0	226071982	G	A
2	chr2:226072132:C:T	0	226072132	T	C
2	chr2:226073395:G:A	0	226073395	A	G
2	chr2:226074425:T:A	0	226074425	A	T
2	chr2:226074790:C:T	0	226074790	T	C
2	chr2:226075437:C:T	0	226075437	T	C
2	chr2:226075856:G:A	0	226075856	A	G
2	chr2:226076253:C:T	0	226076253	T	C
2	chr2:226076399:T:C	0	226076399	C	T
2	chr2:226077048:A:G	0	226077048	G	A
2	chr2:226077585:A:C	0	226077585	C	A
2	chr2:226078789:A:G	0	226078789	G	A
2	chr2:226079052:T:C	0	226079052	C	T
2	chr2:226079434:G:A	0	226079434	A	G
2	chr2:226079566:C:A	0	226079566	A	C
2	chr2:226079745:T:C	0	226079745	C	T
2	chr2:226080466:G:A	0	226080466	A	G
2	chr2:226080868:C:A	0	226080868	A	C
2	chr2:226081719:G:A	0	226081719	A	G
2	chr2:226082890:T:G	0	226082890	G	T
2	chr2:226083333:T:C	0	226083333	C	T
2	chr2:226083368:C:T	0	226083368	T	C
2	chr2:226083646:A:T	0	226083646	T	A
2	chr2:226083742:G:A	0	226083742	A	G
2	chr2:226084303:G:T	0	226084303	T	G
2	chr2:226084310:AG:A	0	226084310	A	AG
2	chr2:226084441:G:A	0	226084441	A	G
2	chr2:226084490:T:C	0	226084490	C	T
2	chr2:226084907:T:A	0	226084907	A	T
2	chr2:226085962:AG:A	0	226085962	A	AG
2	chr2:226086696:G:A	0	226086696	A	G
2	chr2:226087017:A:C	0	226087017	C	A
2	chr2:226087226:C:A	0	226087226	A	C
2	chr2:226087388:C:G	0	226087388	G	C
2	chr2:226088575:C:T	0	226088575	T	C
2	chr2:226088639:T:C	0	226088639	C	T
2	chr2:226088788:T:G	0	226088788	G	T
2	chr2:226089204:TTTAGA:T	0	226089204	T	TTTAGA
2	chr2:226089640:A:G	0	226089640	G	A
2	chr2:226089855:T:C	0	226089855	C	T
2	chr2:226090217:T:A	0	226090217	A	T
2	chr2:226090890:A:G	0	226090890	G	A
2	chr2:226090893:A:G	0	226090893	G	A
2	chr2:226092047:G:A	0	226092047	A	G
2	chr2:226092462:G:A	0	226092462	A	G
2	chr2:226092597:A:G	0	226092597	G	A
2	chr2:226092771:C:A	0	226092771	A	C
2	chr2:226093046:C:A	0	226093046	A	C
2	chr2:226093317:A:G	0	226093317	G	A
2	chr2:226093550:C:A	0	226093550	A	C
2	chr2:226093753:G:A	0	226093753	A	G
2	chr2:226094016:A:G	0	226094016	G	A
2	chr2:226094134:G:A	0	226094134	A	G
2	chr2:226094671:G:A	0	226094671	A	G
2	chr2:226094677:G:C	0	226094677	C	G
2	chr2:226094894:T:C	0	226094894	C	T
2	chr2:226095839:T:G	0	226095839	G	T
2	chr2:226095981:T:G	0	226095981	G	T
2	chr2:226096286:C:A	0	226096286	A	C
2	chr2:226096541:T:C	0	226096541	C	T
2	chr2:226096972:A:G	0	226096972	G	A
2	chr2:226097212:T:C	0	226097212	C	T
2	chr2:226097827:T:C	0	226097827	C	T
2	chr2:226097844:T:C	0	226097844	C	T
2	chr2:226097948:A:G	0	226097948	G	A
2	chr2:226098134:G:A	0	226098134	A	G
2	chr2:226098490:A:G	0	226098490	G	A
2	chr2:226099246:T:C	0	226099246	C	T
2	chr2:226099756:T:C	0	226099756	C	T
2	chr2:226099855:T:C	0	226099855	C	T
2	chr2:226100631:G:T	0	226100631	T	G
2	chr2:226101268:C:T	0	226101268	T	C
2	chr2:226101297:A:T	0	226101297	T	A
2	chr2:226101460:C:T	0	226101460	T	C
2	chr2:226102134:AG:A	0	226102134	A	AG
2	chr2:226102554:C:G	0	226102554	G	C
2	chr2:226102663:A:T	0	226102663	T	A
2	chr2:226102710:T:G	0	226102710	G	T
2	chr2:226103103:C:A	0	226103103	A	C
2	chr2:226103263:A:G	0	226103263	G	A
2	chr2:226103697:C:T	0	226103697	T	C
2	chr2:226104608:G:A	0	226104608	A	G
2	chr2:226105073:A:G	0	226105073	G	A
2	chr2:226105121:C:T	0	226105121	T	C
2	chr2:226105511:T:C	0	226105511	C	T
2	chr2:226106019:T:C	0	226106019	C	T
2	chr2:226106370:G:A	0	226106370	A	G
2	chr2:226106413:C:T	0	226106413	T	C
2	chr2:226106733:G:T	0	226106733	T	G
2	chr2:226106850:G:A	0	226106850	A	G
2	chr2:226107077:T:C	0	226107077	C	T
2	chr2:226107130:A:C	0	226107130	C	A
2	chr2:226107632:C:T	0	226107632	T	C
2	chr2:226107917:A:T	0	226107917	T	A
2	chr2:226107971:A:C	0	226107971	C	A
2	chr2:226108173:G:A	0	226108173	A	G
2	chr2:226108236:C:T	0	226108236	T	C
2	chr2:226108334:C:A	0	226108334	A	C
2	chr2:226108459:A:T	0	226108459	T	A
2	chr2:226108641:C:T	0	226108641	T	C
2	chr2:226109768:T:C	0	226109768	C	T
2	chr2:226110028:T:C	0	226110028	C	T
2	chr2:226110049:C:T	0	226110049	T	C
2	chr2:226110381:G:A	0	226110381	A	G
2	chr2:226110447:C:T	0	226110447	T	C
2	chr2:226110590:T:C	0	226110590	C	T
2	chr2:226111018:T:C	0	226111018	C	T
2	chr2:226111342:A:G	0	226111342	G	A
2	chr2:226111575:G:A	0	226111575	A	G
2	chr2:226111623:C:G	0	226111623	G	C
2	chr2:226112173:C:T	0	226112173	T	C
2	chr2:226112281:T:C	0	226112281	C	T
2	chr2:226112466:A:T	0	226112466	T	A
2	chr2:226112587:G:A	0	226112587	A	G
2	chr2:226112963:T:C	0	226112963	C	T
2	chr2:226113402:A:G	0	226113402	G	A
2	chr2:226113774:C:T	0	226113774	T	C
2	chr2:226115660:T:C	0	226115660	C	T
2	chr2:226117545:C:T	0	226117545	T	C
2	chr2:226119546:G:A	0	226119546	A	G
2	chr2:226120002:C:T	0	226120002	T	C
2	chr2:226120079:G:T	0	226120079	T	G
2	chr2:226120356:G:A	0	226120356	A	G
2	chr2:226121258:T:G	0	226121258	G	T
2	chr2:226121991:A:G	0	226121991	G	A
2	chr2:226122306:A:G	0	226122306	G	A
2	chr2:226122568:G:A	0	226122568	A	G
2	chr2:226122851:T:C	0	226122851	C	T
2	chr2:226123546:A:T	0	226123546	T	A
2	chr2:226123787:T:A	0	226123787	A	T
2	chr2:226124246:T:C	0	226124246	C	T
2	chr2:226125191:A:G	0	226125191	G	A
2	chr2:226125547:T:C	0	226125547	C	T
2	chr2:226126082:C:T	0	226126082	T	C
2	chr2:226126708:G:A	0	226126708	A	G
2	chr2:226126794:T:G	0	226126794	G	T
2	chr2:226127110:G:A	0	226127110	A	G
2	chr2:226127310:A:G	0	226127310	G	A
2	chr2:226127493:A:G	0	226127493	G	A
2	chr2:226127738:C:A	0	226127738	A	C
2	chr2:226128597:A:G	0	226128597	G	A
2	chr2:226129719:A:G	0	226129719	G	A
2	chr2:226130426:G:A	0	226130426	A	G
2	chr2:226131013:G:GA	0	226131013	GA	G
2	chr2:226131478:T:C	0	226131478	C	T
2	chr2:226132384:T:C	0	226132384	C	T
2	chr2:226132738:A:G	0	226132738	G	A
2	chr2:226133670:G:C	0	226133670	C	G
2	chr2:226135056:G:C	0	226135056	C	G
2	chr2:226136270:G:A	0	226136270	A	G
2	chr2:226137854:G:C	0	226137854	C	G
2	chr2:226138386:A:G	0	226138386	G	A
2	chr2:226138737:T:A	0	226138737	A	T
2	chr2:226138767:C:T	0	226138767	T	C
2	chr2:226140634:G:A	0	226140634	A	G
2	chr2:226140965:T:C	0	226140965	C	T
2	chr2:226140997:A:G	0	226140997	G	A
2	chr2:226141052:G:A	0	226141052	A	G
2	chr2:226141755:T:C	0	226141755	C	T
2	chr2:226142089:G:A	0	226142089	A	G
2	chr2:226142315:A:G	0	226142315	G	A
2	chr2:226142608:T:C	0	226142608	C	T
2	chr2:226142614:A:G	0	226142614	G	A
2	chr2:226142694:T:C	0	226142694	C	T
2	chr2:226143604:T:C	0	226143604	C	T
2	chr2:226144911:G:A	0	226144911	A	G
2	chr2:226145486:C:T	0	226145486	T	C
2	chr2:226145508:G:A	0	226145508	A	G
2	chr2:226146020:ATAAG:A	0	226146020	A	ATAAG
2	chr2:226146352:C:T	0	226146352	T	C
2	chr2:226146961:C:T	0	226146961	T	C
2	chr2:226147167:C:A	0	226147167	A	C
2	chr2:226147261:CT:C	0	226147261	C	CT
2	chr2:226147444:A:T	0	226147444	T	A
2	chr2:226147907:T:C	0	226147907	C	T
2	chr2:226147974:G:A	0	226147974	A	G
2	chr2:226148473:T:G	0	226148473	G	T
2	chr2:226148904:A:G	0	226148904	G	A
2	chr2:226148994:C:T	0	226148994	T	C
2	chr2:226149180:C:T	0	226149180	T	C
2	chr2:226149248:A:G	0	226149248	G	A
2	chr2:226149346:A:C	0	226149346	C	A
2	chr2:226149725:A:G	0	226149725	G	A
2	chr2:226150544:G:A	0	226150544	A	G
2	chr2:226151595:C:CT	0	226151595	CT	C
2	chr2:226152074:G:C	0	226152074	C	G
2	chr2:226152268:A:G	0	226152268	G	A
2	chr2:226153496:G:A	0	226153496	A	G
2	chr2:226153505:A:T	0	226153505	T	A
2	chr2:226153576:G:A	0	226153576	A	G
2	chr2:226153756:A:G	0	226153756	G	A
2	chr2:226153800:C:T	0	226153800	T	C
2	chr2:226154154:T:A	0	226154154	A	T
2	chr2:226154342:T:A	0	226154342	A	T
2	chr2:226154745:C:T	0	226154745	T	C
2	chr2:226154799:G:A	0	226154799	A	G
2	chr2:226155683:G:A	0	226155683	A	G
2	chr2:226155805:C:T	0	226155805	T	C
2	chr2:226155937:A:G	0	226155937	G	A
2	chr2:226157320:T:C	0	226157320	C	T
2	chr2:226157403:C:T	0	226157403	T	C
2	chr2:226157836:T:G	0	226157836	G	T
2	chr2:226158430:C:G	0	226158430	G	C
2	chr2:226158919:T:C	0	226158919	C	T
2	chr2:226160405:GTCAA:G	0	226160405	G	GTCAA
2	chr2:226161413:T:C	0	226161413	C	T
2	chr2:226161815:T:C	0	226161815	C	T
2	chr2:226162028:T:A	0	226162028	A	T
2	chr2:226162148:T:A	0	226162148	A	T
2	chr2:226164115:T:A	0	226164115	A	T
2	chr2:226164130:C:T	0	226164130	T	C
2	chr2:226164341:AAAT:A	0	226164341	A	AAAT
2	chr2:226164972:CATAG:C	0	226164972	C	CATAG
2	chr2:226169783:G:A	0	226169783	A	G
2	chr2:226171768:A:G	0	226171768	G	A
2	chr2:226171887:A:C	0	226171887	C	A
2	chr2:226172195:C:T	0	226172195	T	C
2	chr2:226172380:C:G	0	226172380	G	C
2	chr2:226173122:A:G	0	226173122	G	A
2	chr2:226173870:T:C	0	226173870	C	T
2	chr2:226174102:T:C	0	226174102	C	T
2	chr2:226175155:T:A	0	226175155	A	T
2	chr2:226176185:T:C	0	226176185	C	T
2	chr2:226176690:G:A	0	226176690	A	G
2	chr2:226176811:A:C	0	226176811	C	A
2	chr2:226179205:T:A	0	226179205	A	T
2	chr2:226179552:G:A	0	226179552	A	G
2	chr2:226180450:G:A	0	226180450	A	G
2	chr2:226181344:C:T	0	226181344	T	C
2	chr2:226181626:T:C	0	226181626	C	T
2	chr2:226182664:T:C	0	226182664	C	T
2	chr2:226183055:C:T	0	226183055	T	C
2	chr2:226184791:C:T	0	226184791	T	C
2	chr2:226185038:C:T	0	226185038	T	C
2	chr2:226189665:A:G	0	226189665	G	A
2	chr2:226190443:G:T	0	226190443	T	G
2	chr2:226193909:C:T	0	226193909	T	C
2	chr2:226194567:C:A	0	226194567	A	C
2	chr2:226195941:T:C	0	226195941	C	T
2	chr2:226197963:C:T	0	226197963	T	C
2	chr2:226200809:TTA:T	0	226200809	T	TTA
2	chr2:226201095:C:T	0	226201095	T	C
2	chr2:226201748:T:C	0	226201748	C	T
2	chr2:226201755:T:C	0	226201755	C	T
2	chr2:226201858:A:C	0	226201858	C	A
2	chr2:226203714:C:T	0	226203714	T	C
2	chr2:226204257:C:T	0	226204257	T	C
2	chr2:226207116:T:G	0	226207116	G	T
2	chr2:226210627:A:T	0	226210627	T	A
2	chr2:226211327:G:A	0	226211327	A	G
2	chr2:226212222:G:A	0	226212222	A	G
2	chr2:226212737:A:T	0	226212737	T	A
2	chr2:226213929:C:T	0	226213929	T	C
2	chr2:226214091:G:A	0	226214091	A	G
2	chr2:226214153:C:T	0	226214153	T	C
2	chr2:226215405:CAATT:C	0	226215405	C	CAATT
2	chr2:226216739:G:A	0	226216739	A	G
2	chr2:226217964:T:C	0	226217964	C	T
2	chr2:226218093:G:T	0	226218093	T	G
2	chr2:226218095:G:T	0	226218095	T	G
2	chr2:226219208:C:T	0	226219208	T	C
2	chr2:226219562:C:T	0	226219562	T	C
2	chr2:226220291:T:G	0	226220291	G	T
2	chr2:226221302:C:T	0	226221302	T	C
2	chr2:226221658:A:C	0	226221658	C	A
2	chr2:226222549:C:T	0	226222549	T	C
2	chr2:226222568:G:A	0	226222568	A	G
2	chr2:226222862:G:A	0	226222862	A	G
2	chr2:226223059:C:A	0	226223059	A	C
2	chr2:226223066:C:A	0	226223066	A	C
2	chr2:226223743:C:T	0	226223743	T	C
2	chr2:226223861:A:C	0	226223861	C	A
2	chr2:226224036:TAGAA:T	0	226224036	T	TAGAA
2	chr2:226224270:C:A	0	226224270	A	C
2	chr2:226224562:T:C	0	226224562	C	T
2	chr2:226224586:A:G	0	226224586	G	A
2	chr2:226224730:C:T	0	226224730	T	C
2	chr2:226225092:C:T	0	226225092	T	C
2	chr2:226225352:T:C	0	226225352	C	T
2	chr2:226225506:T:C	0	226225506	C	T
2	chr2:226225695:A:T	0	226225695	T	A
2	chr2:226225829:G:C	0	226225829	C	G
2	chr2:226226122:G:T	0	226226122	T	G
2	chr2:226226256:C:A	0	226226256	A	C
2	chr2:226226621:C:T	0	226226621	T	C
2	chr2:226227434:T:A	0	226227434	A	T
2	chr2:226227689:T:A	0	226227689	A	T
2	chr2:226227793:A:G	0	226227793	G	A
2	chr2:226228217:C:T	0	226228217	T	C
2	chr2:226229029:T:C	0	226229029	C	T
2	chr2:226230042:A:G	0	226230042	G	A
2	chr2:226230443:T:C	0	226230443	C	T
2	chr2:226230504:C:A	0	226230504	A	C
2	chr2:226232644:G:C	0	226232644	C	G
2	chr2:226233671:A:G	0	226233671	G	A
2	chr2:226234464:C:T	0	226234464	T	C
2	chr2:226234818:A:G	0	226234818	G	A
2	chr2:226235138:T:C	0	226235138	C	T
2	chr2:226235259:T:C	0	226235259	C	T
2	chr2:226235774:A:G	0	226235774	G	A
2	chr2:226235982:G:T	0	226235982	T	G
2	chr2:226236695:A:G	0	226236695	G	A
2	chr2:226239001:A:C	0	226239001	C	A
2	chr2:226239395:T:C	0	226239395	C	T
2	chr2:226239819:G:A	0	226239819	A	G
2	chr2:226240297:A:G	0	226240297	G	A
2	chr2:226241036:AAGG:A	0	226241036	A	AAGG
2	chr2:226241205:C:T	0	226241205	T	C
2	chr2:226241501:A:G	0	226241501	G	A
2	chr2:226241645:G:A	0	226241645	A	G
2	chr2:226242319:A:G	0	226242319	G	A
2	chr2:226242779:T:A	0	226242779	A	T
2	chr2:226242785:C:T	0	226242785	T	C
2	chr2:226243234:A:G	0	226243234	G	A
2	chr2:226243367:T:G	0	226243367	G	T
2	chr2:226244488:G:A	0	226244488	A	G
2	chr2:226247249:A:G	0	226247249	G	A
2	chr2:226247271:C:T	0	226247271	T	C
2	chr2:226248486:C:T	0	226248486	T	C
2	chr2:226248936:C:T	0	226248936	T	C
2	chr2:226248952:T:C	0	226248952	C	T
2	chr2:226251649:A:G	0	226251649	G	A
2	chr2:226253813:G:T	0	226253813	T	G
2	chr2:226255872:C:T	0	226255872	T	C
2	chr2:226257202:A:G	0	226257202	G	A
2	chr2:226258370:C:T	0	226258370	T	C
2	chr2:226258723:C:T	0	226258723	T	C
2	chr2:226258868:A:G	0	226258868	G	A
2	chr2:226259600:AG:A	0	226259600	A	AG
2	chr2:226260538:G:A	0	226260538	A	G
2	chr2:226260700:T:A	0	226260700	A	T
2	chr2:226261523:G:T	0	226261523	T	G
2	chr2:226262474:T:A	0	226262474	A	T
2	chr2:226262701:T:C	0	226262701	C	T
2	chr2:226263828:G:A	0	226263828	A	G
2	chr2:226264183:G:A	0	226264183	A	G
2	chr2:226264201:C:A	0	226264201	A	C
2	chr2:226264757:T:A	0	226264757	A	T
2	chr2:226264839:T:C	0	226264839	C	T
2	chr2:226264907:G:A	0	226264907	A	G
2	chr2:226265091:T:C	0	226265091	C	T
2	chr2:226266373:G:A	0	226266373	A	G
2	chr2:226266458:T:C	0	226266458	C	T
2	chr2:226267064:C:A	0	226267064	A	C
2	chr2:226268174:T:C	0	226268174	C	T
2	chr2:226268258:A:G	0	226268258	G	A
2	chr2:226268504:C:T	0	226268504	T	C
2	chr2:226268578:G:A	0	226268578	A	G
2	chr2:226269663:C:T	0	226269663	T	C
2	chr2:226269820:A:G	0	226269820	G	A
2	chr2:226270059:C:T	0	226270059	T	C
2	chr2:226271304:C:T	0	226271304	T	C
2	chr2:226271486:A:G	0	226271486	G	A
2	chr2:226271625:C:G	0	226271625	G	C
2	chr2:226272098:T:C	0	226272098	C	T
2	chr2:226272409:T:C	0	226272409	C	T
2	chr2:226272807:G:A	0	226272807	A	G
2	chr2:226273710:G:A	0	226273710	A	G
2	chr2:226273957:C:T	0	226273957	T	C
2	chr2:226274856:A:G	0	226274856	G	A
2	chr2:226275057:C:T	0	226275057	T	C
2	chr2:226275313:C:T	0	226275313	T	C
2	chr2:226275574:TAA:T	0	226275574	T	TAA
2	chr2:226276052:G:GT	0	226276052	GT	G
2	chr2:226276271:G:A	0	226276271	A	G
2	chr2:226276532:A:G	0	226276532	G	A
2	chr2:226277052:A:T	0	226277052	T	A
2	chr2:226277322:C:T	0	226277322	T	C
2	chr2:226277950:A:G	0	226277950	G	A
2	chr2:226279168:C:T	0	226279168	T	C
2	chr2:226279425:C:T	0	226279425	T	C
2	chr2:226279545:C:T	0	226279545	T	C
2	chr2:226279957:G:A	0	226279957	A	G
2	chr2:226280243:T:C	0	226280243	C	T
2	chr2:226282344:C:T	0	226282344	T	C
2	chr2:226282385:C:A	0	226282385	A	C
2	chr2:226283226:G:T	0	226283226	T	G
2	chr2:226283458:C:T	0	226283458	T	C
2	chr2:226283462:G:T	0	226283462	T	G
2	chr2:226284081:G:C	0	226284081	C	G
2	chr2:226285397:ATAAGT:A	0	226285397	A	ATAAGT
2	chr2:226286194:C:A	0	226286194	A	C
2	chr2:226286575:T:C	0	226286575	C	T
2	chr2:226289468:A:G	0	226289468	G	A
2	chr2:226289530:T:C	0	226289530	C	T
2	chr2:226289795:A:T	0	226289795	T	A
2	chr2:226290235:ACAT:A	0	226290235	A	ACAT
2	chr2:226291946:C:T	0	226291946	T	C
2	chr2:226292014:C:T	0	226292014	T	C
2	chr2:226292493:A:G	0	226292493	G	A
2	chr2:226293442:G:C	0	226293442	C	G
2	chr2:226293522:A:G	0	226293522	G	A
2	chr2:226293682:T:C	0	226293682	C	T
2	chr2:226294461:G:A	0	226294461	A	G
2	chr2:226294628:T:C	0	226294628	C	T
2	chr2:226295151:G:A	0	226295151	A	G
2	chr2:226296422:A:G	0	226296422	G	A
2	chr2:226298137:T:A	0	226298137	A	T
2	chr2:226298263:G:A	0	226298263	A	G
2	chr2:226298426:T:A	0	226298426	A	T
2	chr2:226298909:C:T	0	226298909	T	C
2	chr2:226298967:T:A	0	226298967	A	T
2	chr2:226299311:GA:G	0	226299311	G	GA
2	chr2:226299721:C:T	0	226299721	T	C
2	chr2:226299808:A:G	0	226299808	G	A
2	chr2:226299937:G:A	0	226299937	A	G
2	chr2:226300046:C:T	0	226300046	T	C
2	chr2:226300278:G:A	0	226300278	A	G
2	chr2:226306887:T:C	0	226306887	C	T
2	chr2:226308295:A:G	0	226308295	G	A
2	chr2:226309497:T:A	0	226309497	A	T
2	chr2:226309594:C:T	0	226309594	T	C
2	chr2:226309661:C:G	0	226309661	G	C
2	chr2:226309741:T:A	0	226309741	A	T
2	chr2:226309745:G:A	0	226309745	A	G
2	chr2:226310193:A:G	0	226310193	G	A
2	chr2:226310267:A:C	0	226310267	C	A
2	chr2:226312486:G:C	0	226312486	C	G
2	chr2:226312520:C:A	0	226312520	A	C
2	chr2:226314006:G:A	0	226314006	A	G
2	chr2:226314010:T:C	0	226314010	C	T
2	chr2:226314914:C:G	0	226314914	G	C
2	chr2:226315173:C:T	0	226315173	T	C
2	chr2:226315339:A:G	0	226315339	G	A
2	chr2:226315682:A:G	0	226315682	G	A
2	chr2:226315903:G:T	0	226315903	T	G
2	chr2:226317803:A:C	0	226317803	C	A
2	chr2:226318530:G:A	0	226318530	A	G
2	chr2:226319722:A:G	0	226319722	G	A
2	chr2:226319915:C:T	0	226319915	T	C
2	chr2:226321033:T:C	0	226321033	C	T
2	chr2:226321048:G:A	0	226321048	A	G
2	chr2:226323910:A:G	0	226323910	G	A
2	chr2:226325239:T:C	0	226325239	C	T
2	chr2:226325957:T:C	0	226325957	C	T
2	chr2:226326269:G:T	0	226326269	T	G
2	chr2:226327430:C:A	0	226327430	A	C
2	chr2:226327581:G:A	0	226327581	A	G
2	chr2:226328810:A:G	0	226328810	G	A
2	chr2:226328818:A:C	0	226328818	C	A
2	chr2:226329621:C:T	0	226329621	T	C
2	chr2:226329914:C:A	0	226329914	A	C
2	chr2:226330775:T:C	0	226330775	C	T
2	chr2:226330801:T:C	0	226330801	C	T
2	chr2:226331033:ACTCTTGGTTC:A	0	226331033	A	ACTCTTGGTTC
2	chr2:226332882:A:C	0	226332882	C	A
2	chr2:226333442:G:A	0	226333442	A	G
2	chr2:226334267:G:A	0	226334267	A	G
2	chr2:226334547:G:T	0	226334547	T	G
2	chr2:226335802:C:T	0	226335802	T	C
2	chr2:226336391:T:C	0	226336391	C	T
2	chr2:226336818:T:C	0	226336818	C	T
2	chr2:226336993:C:G	0	226336993	G	C
2	chr2:226337536:G:A	0	226337536	A	G
2	chr2:226337542:G:A	0	226337542	A	G
2	chr2:226337556:G:A	0	226337556	A	G
2	chr2:226338402:G:A	0	226338402	A	G
2	chr2:226338484:G:A	0	226338484	A	G
2	chr2:226339288:A:C	0	226339288	C	A
2	chr2:226339385:G:A	0	226339385	A	G
2	chr2:226339401:AAC:A	0	226339401	A	AAC
2	chr2:226339569:G:A	0	226339569	A	G
2	chr2:226339933:T:C	0	226339933	C	T
2	chr2:226340297:G:A	0	226340297	A	G
2	chr2:226340422:C:T	0	226340422	T	C
2	chr2:226340889:A:G	0	226340889	G	A
2	chr2:226341067:A:G	0	226341067	G	A
2	chr2:226341409:C:T	0	226341409	T	C
2	chr2:226341576:G:A	0	226341576	A	G
2	chr2:226341770:A:T	0	226341770	T	A
2	chr2:226342911:A:G	0	226342911	G	A
2	chr2:226343519:T:TC	0	226343519	TC	T
2	chr2:226343802:G:T	0	226343802	T	G
2	chr2:226344225:A:G	0	226344225	G	A
2	chr2:226344450:T:C	0	226344450	C	T
2	chr2:226344740:G:A	0	226344740	A	G
2	chr2:226345008:C:T	0	226345008	T	C
2	chr2:226345040:G:A	0	226345040	A	G
2	chr2:226345112:A:G	0	226345112	G	A
2	chr2:226345682:T:C	0	226345682	C	T
2	chr2:226346084:C:T	0	226346084	T	C
2	chr2:226347198:C:T	0	226347198	T	C
2	chr2:226347792:T:C	0	226347792	C	T
2	chr2:226348354:G:A	0	226348354	A	G
2	chr2:226348932:T:TG	0	226348932	TG	T
2	chr2:226348935:A:G	0	226348935	G	A
2	chr2:226349856:C:T	0	226349856	T	C
2	chr2:226350413:G:T	0	226350413	T	G
2	chr2:226350490:A:G	0	226350490	G	A
2	chr2:226351046:G:A	0	226351046	A	G
2	chr2:226351138:G:A	0	226351138	A	G
2	chr2:226351196:C:T	0	226351196	T	C
2	chr2:226351897:A:G	0	226351897	G	A
2	chr2:226352445:G:A	0	226352445	A	G
2	chr2:226355702:A:G	0	226355702	G	A
2	chr2:226355762:G:T	0	226355762	T	G
2	chr2:226356122:T:C	0	226356122	C	T
2	chr2:226356547:T:C	0	226356547	C	T
2	chr2:226356564:CT:C	0	226356564	C	CT
2	chr2:226357169:T:C	0	226357169	C	T
2	chr2:226357442:G:A	0	226357442	A	G
2	chr2:226358445:G:T	0	226358445	T	G
2	chr2:226358607:G:T	0	226358607	T	G
2	chr2:226359035:C:T	0	226359035	T	C
2	chr2:226359175:G:A	0	226359175	A	G
2	chr2:226359528:G:A	0	226359528	A	G
2	chr2:226360212:T:C	0	226360212	C	T
2	chr2:226361082:C:T	0	226361082	T	C
2	chr2:226361467:G:A	0	226361467	A	G
2	chr2:226362397:T:C	0	226362397	C	T
2	chr2:226362834:A:G	0	226362834	G	A
2	chr2:226363088:G:A	0	226363088	A	G
2	chr2:226363535:T:C	0	226363535	C	T
2	chr2:226366108:G:A	0	226366108	A	G
2	chr2:226366181:T:A	0	226366181	A	T
2	chr2:226366272:G:A	0	226366272	A	G
2	chr2:226366435:A:G	0	226366435	G	A
2	chr2:226366847:G:C	0	226366847	C	G
2	chr2:226367298:T:G	0	226367298	G	T
2	chr2:226367331:T:G	0	226367331	G	T
2	chr2:226367476:T:C	0	226367476	C	T
2	chr2:226367596:A:G	0	226367596	G	A
2	chr2:226369069:G:A	0	226369069	A	G
2	chr2:226369920:G:A	0	226369920	A	G
2	chr2:226370229:G:A	0	226370229	A	G
2	chr2:226370308:G:A	0	226370308	A	G
2	chr2:226370592:G:A	0	226370592	A	G
2	chr2:226371265:A:C	0	226371265	C	A
2	chr2:226373081:G:A	0	226373081	A	G
2	chr2:226373269:G:A	0	226373269	A	G
2	chr2:226373314:C:T	0	226373314	T	C
2	chr2:226374323:C:T	0	226374323	T	C
2	chr2:226374886:A:C	0	226374886	C	A
2	chr2:226375218:T:C	0	226375218	C	T
2	chr2:226376099:G:A	0	226376099	A	G
2	chr2:226376758:C:T	0	226376758	T	C
2	chr2:226377128:G:A	0	226377128	A	G
2	chr2:226377613:T:C	0	226377613	C	T
2	chr2:226377774:G:A	0	226377774	A	G
2	chr2:226378139:G:A	0	226378139	A	G
2	chr2:226379193:T:C	0	226379193	C	T
2	chr2:226379665:G:A	0	226379665	A	G
2	chr2:226380522:C:T	0	226380522	T	C
2	chr2:226381187:TC:T	0	226381187	T	TC
2	chr2:226381192:C:T	0	226381192	T	C
2	chr2:226381663:T:C	0	226381663	C	T
2	chr2:226381932:C:A	0	226381932	A	C
2	chr2:226382269:G:C	0	226382269	C	G
2	chr2:226382664:G:A	0	226382664	A	G
2	chr2:226382672:G:A	0	226382672	A	G
2	chr2:226382727:C:G	0	226382727	G	C
2	chr2:226382750:T:C	0	226382750	C	T
2	chr2:226382886:A:G	0	226382886	G	A
2	chr2:226382929:C:T	0	226382929	T	C
2	chr2:226383021:T:C	0	226383021	C	T
2	chr2:226383874:C:T	0	226383874	T	C
2	chr2:226383912:A:G	0	226383912	G	A
2	chr2:226383996:G:A	0	226383996	A	G
2	chr2:226384063:A:G	0	226384063	G	A
2	chr2:226385086:A:G	0	226385086	G	A
2	chr2:226385176:G:C	0	226385176	C	G
2	chr2:226386558:T:G	0	226386558	G	T
2	chr2:226386957:T:C	0	226386957	C	T
2	chr2:226387085:T:C	0	226387085	C	T
2	chr2:226387087:G:A	0	226387087	A	G
2	chr2:226387365:T:G	0	226387365	G	T
2	chr2:226387458:C:T	0	226387458	T	C
2	chr2:226388031:C:T	0	226388031	T	C
2	chr2:226388476:G:A	0	226388476	A	G
2	chr2:226388657:T:C	0	226388657	C	T
2	chr2:226388698:C:T	0	226388698	T	C
2	chr2:226388802:T:C	0	226388802	C	T
2	chr2:226389291:T:C	0	226389291	C	T
2	chr2:226389377:CT:C	0	226389377	C	CT
2	chr2:226389410:C:T	0	226389410	T	C
2	chr2:226389556:G:C	0	226389556	C	G
2	chr2:226389750:A:G	0	226389750	G	A
2	chr2:226390269:G:T	0	226390269	T	G
2	chr2:226390552:A:T	0	226390552	T	A
2	chr2:226390654:C:T	0	226390654	T	C
2	chr2:226392496:C:T	0	226392496	T	C
2	chr2:226392703:G:T	0	226392703	T	G
2	chr2:226394183:T:C	0	226394183	C	T
2	chr2:226394528:T:C	0	226394528	C	T
2	chr2:226394551:C:T	0	226394551	T	C
2	chr2:226394949:C:A	0	226394949	A	C
2	chr2:226396601:A:T	0	226396601	T	A
2	chr2:226396667:C:T	0	226396667	T	C
2	chr2:226397663:TTCAA:T	0	226397663	T	TTCAA
2	chr2:226398692:A:G	0	226398692	G	A
2	chr2:226399061:A:G	0	226399061	G	A
2	chr2:226399719:C:T	0	226399719	T	C
2	chr2:226399895:T:C	0	226399895	C	T
2	chr2:226401311:C:T	0	226401311	T	C
2	chr2:226402450:C:T	0	226402450	T	C
2	chr2:226403233:T:C	0	226403233	C	T
2	chr2:226403705:T:C	0	226403705	C	T
2	chr2:226403875:C:A	0	226403875	A	C
2	chr2:226404239:C:T	0	226404239	T	C
2	chr2:226404332:T:A	0	226404332	A	T
2	chr2:226405087:C:T	0	226405087	T	C
2	chr2:226406451:T:C	0	226406451	C	T
2	chr2:226407124:G:A	0	226407124	A	G
2	chr2:226407336:T:C	0	226407336	C	T
2	chr2:226408151:A:C	0	226408151	C	A
2	chr2:226409555:CTTAG:C	0	226409555	C	CTTAG
2	chr2:226409579:T:C	0	226409579	C	T
2	chr2:226410046:C:G	0	226410046	G	C
2	chr2:226410094:TAAG:T	0	226410094	T	TAAG
2	chr2:226410515:C:T	0	226410515	T	C
2	chr2:226410621:A:T	0	226410621	T	A
2	chr2:226411859:G:C	0	226411859	C	G
2	chr2:226412290:A:G	0	226412290	G	A
2	chr2:226412652:T:C	0	226412652	C	T
2	chr2:226412885:A:T	0	226412885	T	A
2	chr2:226412940:T:A	0	226412940	A	T
2	chr2:226413211:T:C	0	226413211	C	T
2	chr2:226414034:T:C	0	226414034	C	T
2	chr2:226414936:G:A	0	226414936	A	G
2	chr2:226415153:C:T	0	226415153	T	C
2	chr2:226415221:C:T	0	226415221	T	C
2	chr2:226415391:G:A	0	226415391	A	G
2	chr2:226417449:C:G	0	226417449	G	C
2	chr2:226417950:C:T	0	226417950	T	C
2	chr2:226418283:G:A	0	226418283	A	G
2	chr2:226418342:T:C	0	226418342	C	T
2	chr2:226418569:C:T	0	226418569	T	C
2	chr2:226419187:T:C	0	226419187	C	T
2	chr2:226419490:A:G	0	226419490	G	A
2	chr2:226420157:G:C	0	226420157	C	G
2	chr2:226420583:G:A	0	226420583	A	G
2	chr2:226420813:C:T	0	226420813	T	C
2	chr2:226420845:A:G	0	226420845	G	A
2	chr2:226421311:G:A	0	226421311	A	G
2	chr2:226422658:C:A	0	226422658	A	C
2	chr2:226422747:C:T	0	226422747	T	C
2	chr2:226423002:G:A	0	226423002	A	G
2	chr2:226423598:T:C	0	226423598	C	T
2	chr2:226424727:AGAGAGAGAGAGATTGAGACAGAGAGATT:A	0	226424727	A	AGAGAGAGAGAGATTGAGACAGAGAGATT
2	chr2:226425906:C:A	0	226425906	A	C
2	chr2:226426552:T:C	0	226426552	C	T
2	chr2:226427324:G:A	0	226427324	A	G
2	chr2:226427446:G:T	0	226427446	T	G
2	chr2:226427952:T:A	0	226427952	A	T
2	chr2:226428006:T:C	0	226428006	C	T
2	chr2:226429766:C:T	0	226429766	T	C
2	chr2:226429819:A:C	0	226429819	C	A
2	chr2:226430142:C:G	0	226430142	G	C
2	chr2:226430787:T:C	0	226430787	C	T
2	chr2:226431118:GCCA:G	0	226431118	G	GCCA
2	chr2:226431356:G:A	0	226431356	A	G
2	chr2:226432090:A:G	0	226432090	G	A
2	chr2:226432135:G:A	0	226432135	A	G
2	chr2:226432164:A:C	0	226432164	C	A
2	chr2:226432235:T:C	0	226432235	C	T
2	chr2:226432279:C:T	0	226432279	T	C
2	chr2:226432572:T:C	0	226432572	C	T
2	chr2:226433124:C:T	0	226433124	T	C
2	chr2:226433711:C:T	0	226433711	T	C
2	chr2:226434824:G:A	0	226434824	A	G
2	chr2:226434910:C:T	0	226434910	T	C
2	chr2:226435891:C:T	0	226435891	T	C
2	chr2:226436767:C:T	0	226436767	T	C
2	chr2:226440392:A:G	0	226440392	G	A
2	chr2:226440693:A:G	0	226440693	G	A
2	chr2:226442209:A:G	0	226442209	G	A
2	chr2:226442763:G:A	0	226442763	A	G
2	chr2:226443541:T:A	0	226443541	A	T
2	chr2:226443737:A:G	0	226443737	G	A
2	chr2:226444600:A:G	0	226444600	G	A
2	chr2:226444900:C:T	0	226444900	T	C
2	chr2:226445377:G:A	0	226445377	A	G
2	chr2:226446489:A:G	0	226446489	G	A
2	chr2:226449722:C:G	0	226449722	G	C
2	chr2:226452232:A:G	0	226452232	G	A
2	chr2:226452539:A:G	0	226452539	G	A
2	chr2:226453524:G:T	0	226453524	T	G
2	chr2:226454771:A:G	0	226454771	G	A
2	chr2:226454952:T:C	0	226454952	C	T
2	chr2:226455723:A:T	0	226455723	T	A
2	chr2:226456373:G:A	0	226456373	A	G
2	chr2:226456438:G:A	0	226456438	A	G
2	chr2:226456790:G:A	0	226456790	A	G
2	chr2:226457210:A:C	0	226457210	C	A
2	chr2:226457316:T:A	0	226457316	A	T
2	chr2:226457752:T:C	0	226457752	C	T
2	chr2:226458851:T:A	0	226458851	A	T
2	chr2:226460371:AT:A	0	226460371	A	AT
2	chr2:226460455:G:A	0	226460455	A	G
2	chr2:226461448:A:T	0	226461448	T	A
2	chr2:226461745:G:A	0	226461745	A	G
2	chr2:226462052:C:T	0	226462052	T	C
2	chr2:226462346:A:G	0	226462346	G	A
2	chr2:226462946:C:T	0	226462946	T	C
2	chr2:226464524:T:C	0	226464524	C	T
2	chr2:226466983:T:A	0	226466983	A	T
2	chr2:226467408:C:G	0	226467408	G	C
2	chr2:226467899:G:A	0	226467899	A	G
2	chr2:226468372:G:A	0	226468372	A	G
2	chr2:226468653:G:A	0	226468653	A	G
2	chr2:226468852:T:C	0	226468852	C	T
2	chr2:226469122:A:G	0	226469122	G	A
2	chr2:226469312:C:A	0	226469312	A	C
2	chr2:226471671:C:T	0	226471671	T	C
2	chr2:226472641:T:C	0	226472641	C	T
2	chr2:226473106:C:A	0	226473106	A	C
2	chr2:226473414:G:A	0	226473414	A	G
2	chr2:226473455:C:A	0	226473455	A	C
2	chr2:226473734:G:A	0	226473734	A	G
2	chr2:226474692:A:G	0	226474692	G	A
2	chr2:226474745:T:G	0	226474745	G	T
2	chr2:226475254:C:T	0	226475254	T	C
2	chr2:226476236:T:A	0	226476236	A	T
2	chr2:226476605:C:T	0	226476605	T	C
2	chr2:226476692:A:G	0	226476692	G	A
2	chr2:226476844:T:C	0	226476844	C	T
2	chr2:226477322:G:C	0	226477322	C	G
2	chr2:226477782:TC:T	0	226477782	T	TC
2	chr2:226478250:C:T	0	226478250	T	C
2	chr2:226478797:T:C	0	226478797	C	T
2	chr2:226481027:G:A	0	226481027	A	G
2	chr2:226481130:T:A	0	226481130	A	T
2	chr2:226481318:C:A	0	226481318	A	C
2	chr2:226481759:G:A	0	226481759	A	G
2	chr2:226481760:G:A	0	226481760	A	G
2	chr2:226481761:TG:T	0	226481761	T	TG
2	chr2:226482173:T:G	0	226482173	G	T
2	chr2:226482195:G:C	0	226482195	C	G
2	chr2:226482689:C:G	0	226482689	G	C
2	chr2:226482737:G:A	0	226482737	A	G
2	chr2:226482965:G:T	0	226482965	T	G
2	chr2:226483237:C:T	0	226483237	T	C
2	chr2:226483497:C:T	0	226483497	T	C
2	chr2:226483615:A:G	0	226483615	G	A
2	chr2:226483962:T:C	0	226483962	C	T
2	chr2:226484459:G:A	0	226484459	A	G
2	chr2:226484875:A:G	0	226484875	G	A
2	chr2:226485130:G:A	0	226485130	A	G
2	chr2:226486641:A:G	0	226486641	G	A
2	chr2:226486922:CACAG:C	0	226486922	C	CACAG
2	chr2:226488834:G:A	0	226488834	A	G
2	chr2:226488929:A:T	0	226488929	T	A
2	chr2:226490315:A:G	0	226490315	G	A
2	chr2:226490367:G:A	0	226490367	A	G
2	chr2:226490422:C:T	0	226490422	T	C
2	chr2:226491259:G:A	0	226491259	A	G
2	chr2:226491744:T:C	0	226491744	C	T
2	chr2:226491882:C:A	0	226491882	A	C
2	chr2:226492350:G:A	0	226492350	A	G
2	chr2:226494048:A:G	0	226494048	G	A
2	chr2:226494415:A:C	0	226494415	C	A
2	chr2:226494750:G:A	0	226494750	A	G
2	chr2:226494793:AC:A	0	226494793	A	AC
2	chr2:226494999:A:G	0	226494999	G	A
2	chr2:226495648:C:T	0	226495648	T	C
2	chr2:226496106:G:A	0	226496106	A	G
2	chr2:226496656:G:A	0	226496656	A	G
2	chr2:226499098:T:C	0	226499098	C	T
2	chr2:226499469:G:A	0	226499469	A	G
2	chr2:226499738:G:C	0	226499738	C	G
2	chr2:226501339:T:A	0	226501339	A	T
2	chr2:226501457:G:A	0	226501457	A	G
2	chr2:226501653:C:T	0	226501653	T	C
2	chr2:226501680:G:A	0	226501680	A	G
2	chr2:226502463:A:G	0	226502463	G	A
2	chr2:226503017:G:A	0	226503017	A	G
2	chr2:226503134:A:C	0	226503134	C	A
2	chr2:226503423:A:C	0	226503423	C	A
2	chr2:226503635:T:C	0	226503635	C	T
2	chr2:226503665:G:A	0	226503665	A	G
2	chr2:226505305:G:T	0	226505305	T	G
2	chr2:226505417:T:C	0	226505417	C	T
2	chr2:226505745:A:G	0	226505745	G	A
2	chr2:226505830:C:T	0	226505830	T	C
2	chr2:226507009:T:C	0	226507009	C	T
2	chr2:226507364:C:T	0	226507364	T	C
2	chr2:226507455:T:C	0	226507455	C	T
2	chr2:226508088:A:G	0	226508088	G	A
2	chr2:226508618:A:G	0	226508618	G	A
2	chr2:226508696:C:A	0	226508696	A	C
2	chr2:226509079:G:A	0	226509079	A	G
2	chr2:226509478:T:C	0	226509478	C	T
2	chr2:226509974:A:G	0	226509974	G	A
2	chr2:226510151:G:A	0	226510151	A	G
2	chr2:226510177:A:G	0	226510177	G	A
2	chr2:226510927:A:T	0	226510927	T	A
2	chr2:226511372:T:A	0	226511372	A	T
2	chr2:226511412:C:A	0	226511412	A	C
2	chr2:226511956:G:T	0	226511956	T	G
2	chr2:226512270:C:T	0	226512270	T	C
2	chr2:226512518:C:T	0	226512518	T	C
2	chr2:226512841:C:T	0	226512841	T	C
2	chr2:226513654:A:G	0	226513654	G	A
2	chr2:226514024:A:G	0	226514024	G	A
2	chr2:226515095:T:G	0	226515095	G	T
2	chr2:226515643:C:T	0	226515643	T	C
2	chr2:226516873:G:A	0	226516873	A	G
2	chr2:226516894:C:A	0	226516894	A	C
2	chr2:226517647:A:G	0	226517647	G	A
2	chr2:226518210:A:T	0	226518210	T	A
2	chr2:226519479:G:A	0	226519479	A	G
2	chr2:226520067:A:G	0	226520067	G	A
2	chr2:226521231:TC:T	0	226521231	T	TC
2	chr2:226522864:T:C	0	226522864	C	T
2	chr2:226522868:T:C	0	226522868	C	T
2	chr2:226525453:A:G	0	226525453	G	A
2	chr2:226525652:G:A	0	226525652	A	G
2	chr2:226526219:G:A	0	226526219	A	G
2	chr2:226528144:A:T	0	226528144	T	A
2	chr2:226529160:C:T	0	226529160	T	C
2	chr2:226529177:A:G	0	226529177	G	A
2	chr2:226529825:A:G	0	226529825	G	A
2	chr2:226530793:G:A	0	226530793	A	G
2	chr2:226532017:C:A	0	226532017	A	C
2	chr2:226532954:C:A	0	226532954	A	C
2	chr2:226532970:G:T	0	226532970	T	G
2	chr2:226532984:G:T	0	226532984	T	G
2	chr2:226533447:T:C	0	226533447	C	T
2	chr2:226536027:T:C	0	226536027	C	T
2	chr2:226536879:T:C	0	226536879	C	T
2	chr2:226537170:G:C	0	226537170	C	G
2	chr2:226537302:C:T	0	226537302	T	C
2	chr2:226537895:C:T	0	226537895	T	C
2	chr2:226538100:A:G	0	226538100	G	A
2	chr2:226538714:A:T	0	226538714	T	A
2	chr2:226538895:C:T	0	226538895	T	C
2	chr2:226539155:T:C	0	226539155	C	T
2	chr2:226539334:G:A	0	226539334	A	G
2	chr2:226540291:C:T	0	226540291	T	C
2	chr2:226545434:C:T	0	226545434	T	C
2	chr2:226545633:A:G	0	226545633	G	A
2	chr2:226545981:T:C	0	226545981	C	T
2	chr2:226548638:T:C	0	226548638	C	T
2	chr2:226549206:G:T	0	226549206	T	G
2	chr2:226550245:T:C	0	226550245	C	T
2	chr2:226550249:C:G	0	226550249	G	C
2	chr2:226551184:T:C	0	226551184	C	T
2	chr2:226551946:C:T	0	226551946	T	C
2	chr2:226552295:A:G	0	226552295	G	A
2	chr2:226554110:C:T	0	226554110	T	C
2	chr2:226555847:T:C	0	226555847	C	T
2	chr2:226557695:G:A	0	226557695	A	G
2	chr2:226561005:A:AT	0	226561005	AT	A
2	chr2:226561282:T:C	0	226561282	C	T
2	chr2:226561419:T:A	0	226561419	A	T
2	chr2:226562179:G:A	0	226562179	A	G
2	chr2:226563282:C:T	0	226563282	T	C
2	chr2:226563501:C:T	0	226563501	T	C
2	chr2:226563611:G:C	0	226563611	C	G
2	chr2:226564094:T:C	0	226564094	C	T
2	chr2:226565089:C:G	0	226565089	G	C
2	chr2:226565243:A:G	0	226565243	G	A
2	chr2:226566272:T:C	0	226566272	C	T
2	chr2:226567036:A:G	0	226567036	G	A
2	chr2:226567042:ATTT:A	0	226567042	A	ATTT
2	chr2:226568874:T:C	0	226568874	C	T
2	chr2:226572400:A:G	0	226572400	G	A
2	chr2:226572415:AT:A	0	226572415	A	AT
2	chr2:226574171:A:G	0	226574171	G	A
2	chr2:226577011:C:T	0	226577011	T	C
2	chr2:226577358:A:T	0	226577358	T	A
2	chr2:226577512:T:C	0	226577512	C	T
2	chr2:226578833:A:G	0	226578833	G	A
2	chr2:226580294:G:T	0	226580294	T	G
2	chr2:226581245:G:A	0	226581245	A	G
2	chr2:226581385:A:G	0	226581385	G	A
2	chr2:226581980:A:G	0	226581980	G	A
2	chr2:226582782:C:T	0	226582782	T	C
2	chr2:226582976:A:G	0	226582976	G	A
2	chr2:226584008:T:C	0	226584008	C	T
2	chr2:226584494:C:T	0	226584494	T	C
2	chr2:226584979:A:G	0	226584979	G	A
2	chr2:226585066:T:G	0	226585066	G	T
2	chr2:226585811:A:G	0	226585811	G	A
2	chr2:226587368:C:T	0	226587368	T	C
2	chr2:226587679:G:A	0	226587679	A	G
2	chr2:226587786:A:G	0	226587786	G	A
2	chr2:226588098:C:T	0	226588098	T	C
2	chr2:226588467:T:C	0	226588467	C	T
2	chr2:226589019:A:G	0	226589019	G	A
2	chr2:226589077:C:T	0	226589077	T	C
2	chr2:226589470:C:A	0	226589470	A	C
2	chr2:226589750:T:C	0	226589750	C	T
2	chr2:226590514:C:T	0	226590514	T	C
2	chr2:226590773:A:T	0	226590773	T	A
2	chr2:226591577:C:T	0	226591577	T	C
2	chr2:226591801:A:G	0	226591801	G	A
2	chr2:226592483:G:A	0	226592483	A	G
2	chr2:226592520:C:T	0	226592520	T	C
2	chr2:226592572:G:A	0	226592572	A	G
2	chr2:226594546:G:C	0	226594546	C	G
2	chr2:226596112:G:A	0	226596112	A	G
2	chr2:226596477:A:C	0	226596477	C	A
2	chr2:226597447:G:C	0	226597447	C	G
2	chr2:226598053:G:A	0	226598053	A	G
2	chr2:226598161:G:A	0	226598161	A	G
2	chr2:226598540:A:T	0	226598540	T	A
2	chr2:226598982:T:C	0	226598982	C	T
2	chr2:226599035:A:G	0	226599035	G	A
2	chr2:226599580:A:T	0	226599580	T	A
2	chr2:226600010:A:G	0	226600010	G	A
2	chr2:226600345:C:T	0	226600345	T	C
2	chr2:226601041:G:A	0	226601041	A	G
2	chr2:226601481:T:C	0	226601481	C	T
2	chr2:226601616:T:C	0	226601616	C	T
2	chr2:226602859:T:C	0	226602859	C	T
2	chr2:226605534:G:A	0	226605534	A	G
2	chr2:226605918:C:T	0	226605918	T	C
2	chr2:226607242:T:C	0	226607242	C	T
2	chr2:226607846:A:G	0	226607846	G	A
2	chr2:226609070:G:A	0	226609070	A	G
2	chr2:226609522:G:A	0	226609522	A	G
2	chr2:226609714:G:T	0	226609714	T	G
2	chr2:226610447:C:A	0	226610447	A	C
2	chr2:226610616:A:G	0	226610616	G	A
2	chr2:226610620:G:C	0	226610620	C	G
2	chr2:226611691:G:A	0	226611691	A	G
2	chr2:226614415:A:G	0	226614415	G	A
2	chr2:226615723:A:G	0	226615723	G	A
2	chr2:226615865:C:T	0	226615865	T	C
2	chr2:226616324:A:C	0	226616324	C	A
2	chr2:226616385:A:G	0	226616385	G	A
2	chr2:226617509:T:C	0	226617509	C	T
2	chr2:226617626:C:A	0	226617626	A	C
2	chr2:226617913:A:G	0	226617913	G	A
2	chr2:226617934:A:T	0	226617934	T	A
2	chr2:226619603:CA:C	0	226619603	C	CA
2	chr2:226619734:T:C	0	226619734	C	T
2	chr2:226619757:G:A	0	226619757	A	G
2	chr2:226619945:ATTG:A	0	226619945	A	ATTG
2	chr2:226620083:A:C	0	226620083	C	A
2	chr2:226620184:G:A	0	226620184	A	G
2	chr2:226621417:G:A	0	226621417	A	G
2	chr2:226621439:C:T	0	226621439	T	C
2	chr2:226621440:A:G	0	226621440	G	A
2	chr2:226622359:A:G	0	226622359	G	A
2	chr2:226622836:C:T	0	226622836	T	C
2	chr2:226624269:G:A	0	226624269	A	G
2	chr2:226624440:T:C	0	226624440	C	T
2	chr2:226624726:T:C	0	226624726	C	T
2	chr2:226625564:A:G	0	226625564	G	A
2	chr2:226630217:C:T	0	226630217	T	C
2	chr2:226630950:C:T	0	226630950	T	C
2	chr2:226633672:T:C	0	226633672	C	T
2	chr2:226633804:T:C	0	226633804	C	T
2	chr2:226634043:G:A	0	226634043	A	G
2	chr2:226635923:A:G	0	226635923	G	A
2	chr2:226635998:C:A	0	226635998	A	C
2	chr2:226636052:T:G	0	226636052	G	T
2	chr2:226637205:G:A	0	226637205	A	G
2	chr2:226637502:A:G	0	226637502	G	A
2	chr2:226638404:G:A	0	226638404	A	G
2	chr2:226638409:A:G	0	226638409	G	A
2	chr2:226639443:CAGAT:C	0	226639443	C	CAGAT
2	chr2:226639612:A:G	0	226639612	G	A
2	chr2:226639762:T:C	0	226639762	C	T
2	chr2:226641752:A:G	0	226641752	G	A
2	chr2:226641898:A:G	0	226641898	G	A
2	chr2:226642459:G:A	0	226642459	A	G
2	chr2:226642530:C:T	0	226642530	T	C
2	chr2:226642602:T:C	0	226642602	C	T
2	chr2:226642688:T:A	0	226642688	A	T
2	chr2:226644442:C:T	0	226644442	T	C
2	chr2:226644635:G:A	0	226644635	A	G
2	chr2:226645268:C:T	0	226645268	T	C
2	chr2:226645457:A:G	0	226645457	G	A
2	chr2:226645616:A:T	0	226645616	T	A
2	chr2:226645674:G:A	0	226645674	A	G
2	chr2:226646082:T:C	0	226646082	C	T
2	chr2:226646665:C:T	0	226646665	T	C
2	chr2:226646943:T:C	0	226646943	C	T
2	chr2:226647368:T:C	0	226647368	C	T
2	chr2:226647853:C:T	0	226647853	T	C
2	chr2:226647964:C:T	0	226647964	T	C
2	chr2:226648008:GA:G	0	226648008	G	GA
2	chr2:226648016:C:T	0	226648016	T	C
2	chr2:226648242:A:C	0	226648242	C	A
2	chr2:226648792:G:A	0	226648792	A	G
2	chr2:226648977:T:A	0	226648977	A	T
2	chr2:226649884:T:C	0	226649884	C	T
2	chr2:226651125:T:C	0	226651125	C	T
2	chr2:226652180:T:C	0	226652180	C	T
2	chr2:226652945:G:C	0	226652945	C	G
2	chr2:226653321:T:A	0	226653321	A	T
2	chr2:226653732:C:A	0	226653732	A	C
2	chr2:226655634:A:G	0	226655634	G	A
2	chr2:226656173:C:G	0	226656173	G	C
2	chr2:226656573:A:G	0	226656573	G	A
2	chr2:226656919:T:C	0	226656919	C	T
2	chr2:226657983:A:G	0	226657983	G	A
2	chr2:226659175:C:G	0	226659175	G	C
2	chr2:226660285:G:A	0	226660285	A	G
2	chr2:226660433:T:C	0	226660433	C	T
2	chr2:226661209:C:T	0	226661209	T	C
2	chr2:226661213:C:T	0	226661213	T	C
2	chr2:226661670:C:A	0	226661670	A	C
2	chr2:226661714:A:G	0	226661714	G	A
2	chr2:226661742:TC:T	0	226661742	T	TC
2	chr2:226662394:C:T	0	226662394	T	C
2	chr2:226662615:G:C	0	226662615	C	G
2	chr2:226663658:T:C	0	226663658	C	T
2	chr2:226663675:A:G	0	226663675	G	A
2	chr2:226664105:C:T	0	226664105	T	C
2	chr2:226664528:C:T	0	226664528	T	C
2	chr2:226664895:TAGA:T	0	226664895	T	TAGA
2	chr2:226665207:G:A	0	226665207	A	G
2	chr2:226666219:C:T	0	226666219	T	C
2	chr2:226666464:A:G	0	226666464	G	A
2	chr2:226668169:G:A	0	226668169	A	G
2	chr2:226669111:G:C	0	226669111	C	G
2	chr2:226669226:C:A	0	226669226	A	C
2	chr2:226669795:C:T	0	226669795	T	C
2	chr2:226669894:G:A	0	226669894	A	G
2	chr2:226671894:A:G	0	226671894	G	A
2	chr2:226672625:C:T	0	226672625	T	C
2	chr2:226673555:C:G	0	226673555	G	C
2	chr2:226673887:G:A	0	226673887	A	G
2	chr2:226674392:G:T	0	226674392	T	G
2	chr2:226675089:G:A	0	226675089	A	G
2	chr2:226675095:G:A	0	226675095	A	G
2	chr2:226675376:A:G	0	226675376	G	A
2	chr2:226676058:C:T	0	226676058	T	C
2	chr2:226676098:G:A	0	226676098	A	G
2	chr2:226676118:G:A	0	226676118	A	G
2	chr2:226676765:T:C	0	226676765	C	T
2	chr2:226676927:C:T	0	226676927	T	C
2	chr2:226677346:C:T	0	226677346	T	C
2	chr2:226677980:T:G	0	226677980	G	T
2	chr2:226678703:G:A	0	226678703	A	G
2	chr2:226678775:A:C	0	226678775	C	A
2	chr2:226678856:C:A	0	226678856	A	C
2	chr2:226678857:T:G	0	226678857	G	T
2	chr2:226679000:T:C	0	226679000	C	T
2	chr2:226679133:T:C	0	226679133	C	T
2	chr2:226679204:G:A	0	226679204	A	G
2	chr2:226679281:A:T	0	226679281	T	A
2	chr2:226679955:G:A	0	226679955	A	G
2	chr2:226680867:T:C	0	226680867	C	T
2	chr2:226682289:A:G	0	226682289	G	A
2	chr2:226682610:C:T	0	226682610	T	C
2	chr2:226682713:A:G	0	226682713	G	A
2	chr2:226683071:T:TG	0	226683071	TG	T
2	chr2:226683159:T:C	0	226683159	C	T
2	chr2:226683594:A:G	0	226683594	G	A
2	chr2:226683788:G:A	0	226683788	A	G
2	chr2:226684566:C:G	0	226684566	G	C
2	chr2:226685375:G:A	0	226685375	A	G
2	chr2:226685944:C:T	0	226685944	T	C
2	chr2:226686489:T:C	0	226686489	C	T
2	chr2:226686678:T:A	0	226686678	A	T
2	chr2:226687405:A:G	0	226687405	G	A
2	chr2:226688522:C:T	0	226688522	T	C
2	chr2:226688813:ATTATCCTTTGTTCATAGTTAT:A	0	226688813	A	ATTATCCTTTGTTCATAGTTAT
2	chr2:226689319:C:T	0	226689319	T	C
2	chr2:226689574:G:A	0	226689574	A	G
2	chr2:226689964:C:T	0	226689964	T	C
2	chr2:226690351:C:T	0	226690351	T	C
2	chr2:226690632:G:A	0	226690632	A	G
2	chr2:226690818:A:G	0	226690818	G	A
2	chr2:226690993:G:C	0	226690993	C	G
2	chr2:226691159:A:G	0	226691159	G	A
2	chr2:226691555:G:T	0	226691555	T	G
2	chr2:226691666:C:G	0	226691666	G	C
2	chr2:226691787:G:T	0	226691787	T	G
2	chr2:226691915:C:T	0	226691915	T	C
2	chr2:226691959:T:A	0	226691959	A	T
2	chr2:226692343:C:G	0	226692343	G	C
2	chr2:226692422:G:A	0	226692422	A	G
2	chr2:226692471:G:A	0	226692471	A	G
2	chr2:226692480:G:A	0	226692480	A	G
2	chr2:226692779:T:C	0	226692779	C	T
2	chr2:226693208:G:T	0	226693208	T	G
2	chr2:226693476:T:G	0	226693476	G	T
2	chr2:226693550:G:A	0	226693550	A	G
2	chr2:226694601:A:G	0	226694601	G	A
2	chr2:226696070:G:A	0	226696070	A	G
2	chr2:226696369:C:G	0	226696369	G	C
2	chr2:226696508:T:C	0	226696508	C	T
2	chr2:226696912:A:T	0	226696912	T	A
2	chr2:226697423:A:G	0	226697423	G	A
2	chr2:226699309:G:T	0	226699309	T	G
2	chr2:226699811:C:T	0	226699811	T	C
2	chr2:226702034:C:T	0	226702034	T	C
2	chr2:226702617:C:T	0	226702617	T	C
2	chr2:226702656:C:A	0	226702656	A	C
2	chr2:226703302:A:G	0	226703302	G	A
2	chr2:226704609:G:A	0	226704609	A	G
2	chr2:226704991:A:G	0	226704991	G	A
2	chr2:226705026:C:T	0	226705026	T	C
2	chr2:226705901:G:T	0	226705901	T	G
2	chr2:226706334:G:A	0	226706334	A	G
2	chr2:226706766:AC:A	0	226706766	A	AC
2	chr2:226707838:C:T	0	226707838	T	C
2	chr2:226708540:G:A	0	226708540	A	G
2	chr2:226708565:A:T	0	226708565	T	A
2	chr2:226709400:C:T	0	226709400	T	C
2	chr2:226709505:T:C	0	226709505	C	T
2	chr2:226709828:G:A	0	226709828	A	G
2	chr2:226710124:C:T	0	226710124	T	C
2	chr2:226710309:C:A	0	226710309	A	C
2	chr2:226710545:G:A	0	226710545	A	G
2	chr2:226710725:T:C	0	226710725	C	T
2	chr2:226712128:A:G	0	226712128	G	A
2	chr2:226712203:C:T	0	226712203	T	C
2	chr2:226712928:C:T	0	226712928	T	C
2	chr2:226713856:A:C	0	226713856	C	A
2	chr2:226714491:A:G	0	226714491	G	A
2	chr2:226714772:A:T	0	226714772	T	A
2	chr2:226715115:C:T	0	226715115	T	C
2	chr2:226716864:T:C	0	226716864	C	T
2	chr2:226718873:A:T	0	226718873	T	A
2	chr2:226719000:A:G	0	226719000	G	A
2	chr2:226719245:A:G	0	226719245	G	A
2	chr2:226719600:T:C	0	226719600	C	T
2	chr2:226719829:G:A	0	226719829	A	G
2	chr2:226721890:G:A	0	226721890	A	G
2	chr2:226722972:G:A	0	226722972	A	G
2	chr2:226723860:A:G	0	226723860	G	A
2	chr2:226725064:A:G	0	226725064	G	A
2	chr2:226727805:C:T	0	226727805	T	C
2	chr2:226729535:A:G	0	226729535	G	A
2	chr2:226730502:C:T	0	226730502	T	C
2	chr2:226730517:A:G	0	226730517	G	A
2	chr2:226731796:T:C	0	226731796	C	T
2	chr2:226732023:A:T	0	226732023	T	A
2	chr2:226732629:G:A	0	226732629	A	G
2	chr2:226732872:A:G	0	226732872	G	A
2	chr2:226732981:G:T	0	226732981	T	G
2	chr2:226733125:T:C	0	226733125	C	T
2	chr2:226734817:T:G	0	226734817	G	T
2	chr2:226736537:C:A	0	226736537	A	C
2	chr2:226736634:CCTT:C	0	226736634	C	CCTT
2	chr2:226736981:A:G	0	226736981	G	A
2	chr2:226737190:C:G	0	226737190	G	C
2	chr2:226738239:C:T	0	226738239	T	C
2	chr2:226739948:G:A	0	226739948	A	G
2	chr2:226740033:C:T	0	226740033	T	C
2	chr2:226741001:A:T	0	226741001	T	A
2	chr2:226741179:T:C	0	226741179	C	T
2	chr2:226741864:C:A	0	226741864	A	C
2	chr2:226743825:A:C	0	226743825	C	A
2	chr2:226744095:A:G	0	226744095	G	A
2	chr2:226745525:G:A	0	226745525	A	G
2	chr2:226747199:C:T	0	226747199	T	C
2	chr2:226748317:A:T	0	226748317	T	A
2	chr2:226749187:T:A	0	226749187	A	T
2	chr2:226749289:C:T	0	226749289	T	C
2	chr2:226749521:A:T	0	226749521	T	A
2	chr2:226749901:T:C	0	226749901	C	T
2	chr2:226750117:T:C	0	226750117	C	T
2	chr2:226751097:G:T	0	226751097	T	G
2	chr2:226751432:T:C	0	226751432	C	T
2	chr2:226752032:A:C	0	226752032	C	A
2	chr2:226752972:C:T	0	226752972	T	C
2	chr2:226753019:C:T	0	226753019	T	C
2	chr2:226753049:A:C	0	226753049	C	A
2	chr2:226753378:A:G	0	226753378	G	A
2	chr2:226755230:G:A	0	226755230	A	G
2	chr2:226756580:G:A	0	226756580	A	G
2	chr2:226756956:G:A	0	226756956	A	G
2	chr2:226757115:T:A	0	226757115	A	T
2	chr2:226759297:G:A	0	226759297	A	G
2	chr2:226759829:T:C	0	226759829	C	T
2	chr2:226762629:C:A	0	226762629	A	C
2	chr2:226763120:C:T	0	226763120	T	C
2	chr2:226763205:A:G	0	226763205	G	A
2	chr2:226763368:G:C	0	226763368	C	G
2	chr2:226763434:TCATG:T	0	226763434	T	TCATG
2	chr2:226763485:G:A	0	226763485	A	G
2	chr2:226764070:TCAG:T	0	226764070	T	TCAG
2	chr2:226764294:A:G	0	226764294	G	A
2	chr2:226765503:C:T	0	226765503	T	C
2	chr2:226765871:C:A	0	226765871	A	C
2	chr2:226767936:A:G	0	226767936	G	A
2	chr2:226768798:G:A	0	226768798	A	G
2	chr2:226769592:A:T	0	226769592	T	A
2	chr2:226770026:G:T	0	226770026	T	G
2	chr2:226770492:A:G	0	226770492	G	A
2	chr2:226771340:C:T	0	226771340	T	C
2	chr2:226773047:A:T	0	226773047	T	A
2	chr2:226773856:C:T	0	226773856	T	C
2	chr2:226774373:T:G	0	226774373	G	T
2	chr2:226774856:T:C	0	226774856	C	T
2	chr2:226776197:C:T	0	226776197	T	C
2	chr2:226776209:A:C	0	226776209	C	A
2	chr2:226777164:C:T	0	226777164	T	C
2	chr2:226777202:T:C	0	226777202	C	T
2	chr2:226777742:C:A	0	226777742	A	C
2	chr2:226779382:C:A	0	226779382	A	C
2	chr2:226779803:C:A	0	226779803	A	C
2	chr2:226779806:T:C	0	226779806	C	T
2	chr2:226780748:T:TACAA	0	226780748	TACAA	T
2	chr2:226780809:T:A	0	226780809	A	T
2	chr2:226781739:C:T	0	226781739	T	C
2	chr2:226783067:A:G	0	226783067	G	A
2	chr2:226783191:G:T	0	226783191	T	G
2	chr2:226784124:C:G	0	226784124	G	C
2	chr2:226784837:C:T	0	226784837	T	C
2	chr2:226785471:C:T	0	226785471	T	C
2	chr2:226786021:G:A	0	226786021	A	G
2	chr2:226786111:T:C	0	226786111	C	T
2	chr2:226786212:G:A	0	226786212	A	G
2	chr2:226786251:A:G	0	226786251	G	A
2	chr2:226786331:G:A	0	226786331	A	G
2	chr2:226786407:T:C	0	226786407	C	T
2	chr2:226786420:A:G	0	226786420	G	A
2	chr2:226786559:A:T	0	226786559	T	A
2	chr2:226786566:C:A	0	226786566	A	C
2	chr2:226786658:C:A	0	226786658	A	C
2	chr2:226786677:C:A	0	226786677	A	C
2	chr2:226787075:G:C	0	226787075	C	G
2	chr2:226787251:A:T	0	226787251	T	A
2	chr2:226787473:T:C	0	226787473	C	T
2	chr2:226788086:T:C	0	226788086	C	T
2	chr2:226788551:G:A	0	226788551	A	G
2	chr2:226789232:C:A	0	226789232	A	C
2	chr2:226790632:C:T	0	226790632	T	C
2	chr2:226791062:C:T	0	226791062	T	C
2	chr2:226791371:A:C	0	226791371	C	A
2	chr2:226791575:G:A	0	226791575	A	G
2	chr2:226792363:T:C	0	226792363	C	T
2	chr2:226793170:C:T	0	226793170	T	C
2	chr2:226794037:T:G	0	226794037	G	T
2	chr2:226795828:C:T	0	226795828	T	C
2	chr2:226796327:T:C	0	226796327	C	T
2	chr2:226798037:C:T	0	226798037	T	C
2	chr2:226798469:G:A	0	226798469	A	G
2	chr2:226799185:C:T	0	226799185	T	C
2	chr2:226799475:A:C	0	226799475	C	A
2	chr2:226800135:C:G	0	226800135	G	C
2	chr2:226801941:A:C	0	226801941	C	A
2	chr2:226802141:A:G	0	226802141	G	A
2	chr2:226802276:A:G	0	226802276	G	A
2	chr2:226804340:C:T	0	226804340	T	C
2	chr2:226804826:A:G	0	226804826	G	A
2	chr2:226805464:T:C	0	226805464	C	T
2	chr2:226805496:T:A	0	226805496	A	T
2	chr2:226805859:C:T	0	226805859	T	C
2	chr2:226806347:A:ATCC	0	226806347	ATCC	A
2	chr2:226806519:A:G	0	226806519	G	A
2	chr2:226807770:T:C	0	226807770	C	T
2	chr2:226808445:T:C	0	226808445	C	T
2	chr2:226809848:C:G	0	226809848	G	C
2	chr2:226811039:T:C	0	226811039	C	T
2	chr2:226811066:C:G	0	226811066	G	C
2	chr2:226811310:C:T	0	226811310	T	C
2	chr2:226811440:T:C	0	226811440	C	T
2	chr2:226811599:A:G	0	226811599	G	A
2	chr2:226812027:T:C	0	226812027	C	T
2	chr2:226812877:A:G	0	226812877	G	A
2	chr2:226813895:T:C	0	226813895	C	T
2	chr2:226814410:T:C	0	226814410	C	T
2	chr2:226814427:G:A	0	226814427	A	G
2	chr2:226814735:T:C	0	226814735	C	T
2	chr2:226815395:A:G	0	226815395	G	A
2	chr2:226817155:A:G	0	226817155	G	A
2	chr2:226817981:A:G	0	226817981	G	A
2	chr2:226818388:C:G	0	226818388	G	C
2	chr2:226819112:A:G	0	226819112	G	A
2	chr2:226819723:A:G	0	226819723	G	A
2	chr2:226820073:A:G	0	226820073	G	A
2	chr2:226820656:A:G	0	226820656	G	A
2	chr2:226821053:C:A	0	226821053	A	C
2	chr2:226822191:C:T	0	226822191	T	C
2	chr2:226822339:TAAGA:T	0	226822339	T	TAAGA
2	chr2:226822465:T:C	0	226822465	C	T
2	chr2:226823237:A:C	0	226823237	C	A
2	chr2:226824511:C:A	0	226824511	A	C
2	chr2:226825524:C:T	0	226825524	T	C
2	chr2:226825918:AAC:A	0	226825918	A	AAC
2	chr2:226827803:T:C	0	226827803	C	T
2	chr2:226827986:G:A	0	226827986	A	G
2	chr2:226828999:T:C	0	226828999	C	T
2	chr2:226829576:A:T	0	226829576	T	A
2	chr2:226830730:G:A	0	226830730	A	G
2	chr2:226831601:G:A	0	226831601	A	G
2	chr2:226831614:G:A	0	226831614	A	G
2	chr2:226832746:G:A	0	226832746	A	G
2	chr2:226834080:T:G	0	226834080	G	T
2	chr2:226834440:G:A	0	226834440	A	G
2	chr2:226834445:A:G	0	226834445	G	A
2	chr2:226835202:C:T	0	226835202	T	C
2	chr2:226838253:A:G	0	226838253	G	A
2	chr2:226838378:C:T	0	226838378	T	C
2	chr2:226838401:T:C	0	226838401	C	T
2	chr2:226838409:T:C	0	226838409	C	T
2	chr2:226839430:T:A	0	226839430	A	T
2	chr2:226840300:A:C	0	226840300	C	A
2	chr2:226840445:T:G	0	226840445	G	T
2	chr2:226841066:G:A	0	226841066	A	G
2	chr2:226841902:T:C	0	226841902	C	T
2	chr2:226842177:CTG:C	0	226842177	C	CTG
2	chr2:226842679:G:A	0	226842679	A	G
2	chr2:226843074:G:C	0	226843074	C	G
2	chr2:226843180:A:G	0	226843180	G	A
2	chr2:226846163:G:A	0	226846163	A	G
2	chr2:226847451:T:TTA	0	226847451	TTA	T
2	chr2:226848452:G:T	0	226848452	T	G
2	chr2:226850116:T:C	0	226850116	C	T
2	chr2:226852975:T:C	0	226852975	C	T
2	chr2:226853986:T:TGC	0	226853986	TGC	T
2	chr2:226854812:T:C	0	226854812	C	T
2	chr2:226856744:A:G	0	226856744	G	A
2	chr2:226858057:A:T	0	226858057	T	A
2	chr2:226859290:A:C	0	226859290	C	A
2	chr2:226859330:A:G	0	226859330	G	A
2	chr2:226859333:A:G	0	226859333	G	A
2	chr2:226860152:T:G	0	226860152	G	T
2	chr2:226860551:C:T	0	226860551	T	C
2	chr2:226862668:G:A	0	226862668	A	G
2	chr2:226863005:A:G	0	226863005	G	A
2	chr2:226863196:A:G	0	226863196	G	A
2	chr2:226863206:A:G	0	226863206	G	A
2	chr2:226863620:T:G	0	226863620	G	T
2	chr2:226863677:T:G	0	226863677	G	T
2	chr2:226864323:G:T	0	226864323	T	G
2	chr2:226867581:T:A	0	226867581	A	T
2	chr2:226868414:T:C	0	226868414	C	T
2	chr2:226868556:A:G	0	226868556	G	A
2	chr2:226868714:C:G	0	226868714	G	C
2	chr2:226868769:C:T	0	226868769	T	C
2	chr2:226869053:C:T	0	226869053	T	C
2	chr2:226869459:T:C	0	226869459	C	T
2	chr2:226871576:C:T	0	226871576	T	C
2	chr2:226871596:G:A	0	226871596	A	G
2	chr2:226871847:G:A	0	226871847	A	G
2	chr2:226872220:G:C	0	226872220	C	G
2	chr2:226875107:A:G	0	226875107	G	A
2	chr2:226876881:A:G	0	226876881	G	A
2	chr2:226878232:A:G	0	226878232	G	A
2	chr2:226880511:G:A	0	226880511	A	G
2	chr2:226880581:C:G	0	226880581	G	C
2	chr2:226881300:C:T	0	226881300	T	C
2	chr2:226882281:C:T	0	226882281	T	C
2	chr2:226882304:C:T	0	226882304	T	C
2	chr2:226886054:C:G	0	226886054	G	C
2	chr2:226886130:C:G	0	226886130	G	C
2	chr2:226886333:A:G	0	226886333	G	A
2	chr2:226886498:A:C	0	226886498	C	A
2	chr2:226889638:T:C	0	226889638	C	T
2	chr2:226890393:C:T	0	226890393	T	C
2	chr2:226890944:T:G	0	226890944	G	T
2	chr2:226891960:A:G	0	226891960	G	A
2	chr2:226892427:AT:A	0	226892427	A	AT
2	chr2:226892776:C:A	0	226892776	A	C
2	chr2:226893421:T:C	0	226893421	C	T
2	chr2:226894313:G:A	0	226894313	A	G
2	chr2:226894739:A:C	0	226894739	C	A
2	chr2:226895004:G:C	0	226895004	C	G
2	chr2:226895176:C:T	0	226895176	T	C
2	chr2:226896729:A:C	0	226896729	C	A
2	chr2:226896775:GC:G	0	226896775	G	GC
2	chr2:226896866:C:A	0	226896866	A	C
2	chr2:226898099:G:C	0	226898099	C	G
2	chr2:226899277:C:A	0	226899277	A	C
2	chr2:226899341:A:G	0	226899341	G	A
2	chr2:226901175:C:T	0	226901175	T	C
2	chr2:226901396:T:C	0	226901396	C	T
2	chr2:226901623:G:A	0	226901623	A	G
2	chr2:226902106:C:G	0	226902106	G	C
2	chr2:226902386:G:A	0	226902386	A	G
2	chr2:226902877:G:C	0	226902877	C	G
2	chr2:226903646:C:T	0	226903646	T	C
2	chr2:226904152:G:A	0	226904152	A	G
2	chr2:226904284:A:G	0	226904284	G	A
2	chr2:226904777:A:C	0	226904777	C	A
2	chr2:226905078:C:T	0	226905078	T	C
2	chr2:226905876:T:C	0	226905876	C	T
2	chr2:226905991:A:AT	0	226905991	AT	A
2	chr2:226906128:T:C	0	226906128	C	T
2	chr2:226907272:T:C	0	226907272	C	T
2	chr2:226907322:G:A	0	226907322	A	G
2	chr2:226907532:T:C	0	226907532	C	T
2	chr2:226907764:T:C	0	226907764	C	T
2	chr2:226907786:A:G	0	226907786	G	A
2	chr2:226908096:T:A	0	226908096	A	T
2	chr2:226908750:T:C	0	226908750	C	T
2	chr2:226909208:A:G	0	226909208	G	A
2	chr2:226909424:T:A	0	226909424	A	T
2	chr2:226909787:C:G	0	226909787	G	C
2	chr2:226910055:A:G	0	226910055	G	A
2	chr2:226910146:A:G	0	226910146	G	A
2	chr2:226910165:T:C	0	226910165	C	T
2	chr2:226910172:C:T	0	226910172	T	C
2	chr2:226911313:G:T	0	226911313	T	G
2	chr2:226912379:A:G	0	226912379	G	A
2	chr2:226912777:A:T	0	226912777	T	A
2	chr2:226912934:A:G	0	226912934	G	A
2	chr2:226913041:A:G	0	226913041	G	A
2	chr2:226913457:G:A	0	226913457	A	G
2	chr2:226914960:G:A	0	226914960	A	G
2	chr2:226915550:G:C	0	226915550	C	G
2	chr2:226916434:A:G	0	226916434	G	A
2	chr2:226916884:T:C	0	226916884	C	T
2	chr2:226917147:G:A	0	226917147	A	G
2	chr2:226920245:A:G	0	226920245	G	A
2	chr2:226920819:G:A	0	226920819	A	G
2	chr2:226921798:T:C	0	226921798	C	T
2	chr2:226923482:A:G	0	226923482	G	A
2	chr2:226925546:C:T	0	226925546	T	C
```
